## Supplementary material for "Characterization of shared and ancestry-specific signals driving complex traits using multi-ancestry fine-mapping": s1_data_1kg.pvar

```
##FILTER=<ID=PASS,Description="All filters passed">
##reference=ftp://ftp.1000genomes.ebi.ac.uk//vol1/ftp/technical/reference/phase2_reference_assembly_sequence/hs37d5.fa.gz
##contig=<ID=11,assembly=b37,length=135006516>
##ALT=<ID=CNV,Description="Copy Number Polymorphism">
##ALT=<ID=DEL,Description="Deletion">
##ALT=<ID=DUP,Description="Duplication">
##ALT=<ID=INS:ME:ALU,Description="Insertion of ALU element">
##ALT=<ID=INS:ME:LINE1,Description="Insertion of LINE1 element">
##ALT=<ID=INS:ME:SVA,Description="Insertion of SVA element">
##ALT=<ID=INS:MT,Description="Nuclear Mitochondrial Insertion">
##ALT=<ID=INV,Description="Inversion">
##ALT=<ID=CN0,Description="Copy number allele: 0 copies">
##ALT=<ID=CN1,Description="Copy number allele: 1 copy">
##ALT=<ID=CN2,Description="Copy number allele: 2 copies">
##ALT=<ID=CN3,Description="Copy number allele: 3 copies">
##ALT=<ID=CN4,Description="Copy number allele: 4 copies">
##ALT=<ID=CN5,Description="Copy number allele: 5 copies">
##ALT=<ID=CN6,Description="Copy number allele: 6 copies">
##ALT=<ID=CN7,Description="Copy number allele: 7 copies">
##ALT=<ID=CN8,Description="Copy number allele: 8 copies">
##ALT=<ID=CN9,Description="Copy number allele: 9 copies">
##ALT=<ID=CN10,Description="Copy number allele: 10 copies">
##ALT=<ID=CN11,Description="Copy number allele: 11 copies">
##ALT=<ID=CN12,Description="Copy number allele: 12 copies">
##ALT=<ID=CN13,Description="Copy number allele: 13 copies">
##ALT=<ID=CN14,Description="Copy number allele: 14 copies">
##ALT=<ID=CN15,Description="Copy number allele: 15 copies">
##ALT=<ID=CN16,Description="Copy number allele: 16 copies">
##ALT=<ID=CN17,Description="Copy number allele: 17 copies">
##ALT=<ID=CN18,Description="Copy number allele: 18 copies">
##ALT=<ID=CN19,Description="Copy number allele: 19 copies">
##ALT=<ID=CN20,Description="Copy number allele: 20 copies">
##ALT=<ID=CN21,Description="Copy number allele: 21 copies">
##ALT=<ID=CN22,Description="Copy number allele: 22 copies">
##ALT=<ID=CN23,Description="Copy number allele: 23 copies">
##ALT=<ID=CN24,Description="Copy number allele: 24 copies">
##ALT=<ID=CN25,Description="Copy number allele: 25 copies">
##ALT=<ID=CN26,Description="Copy number allele: 26 copies">
##ALT=<ID=CN27,Description="Copy number allele: 27 copies">
##ALT=<ID=CN28,Description="Copy number allele: 28 copies">
##ALT=<ID=CN29,Description="Copy number allele: 29 copies">
##ALT=<ID=CN30,Description="Copy number allele: 30 copies">
##ALT=<ID=CN31,Description="Copy number allele: 31 copies">
##ALT=<ID=CN32,Description="Copy number allele: 32 copies">
##ALT=<ID=CN33,Description="Copy number allele: 33 copies">
##ALT=<ID=CN34,Description="Copy number allele: 34 copies">
##ALT=<ID=CN35,Description="Copy number allele: 35 copies">
##ALT=<ID=CN36,Description="Copy number allele: 36 copies">
##ALT=<ID=CN37,Description="Copy number allele: 37 copies">
##ALT=<ID=CN38,Description="Copy number allele: 38 copies">
##ALT=<ID=CN39,Description="Copy number allele: 39 copies">
##ALT=<ID=CN40,Description="Copy number allele: 40 copies">
##ALT=<ID=CN41,Description="Copy number allele: 41 copies">
##ALT=<ID=CN42,Description="Copy number allele: 42 copies">
##ALT=<ID=CN43,Description="Copy number allele: 43 copies">
##ALT=<ID=CN44,Description="Copy number allele: 44 copies">
##ALT=<ID=CN45,Description="Copy number allele: 45 copies">
##ALT=<ID=CN46,Description="Copy number allele: 46 copies">
##ALT=<ID=CN47,Description="Copy number allele: 47 copies">
##ALT=<ID=CN48,Description="Copy number allele: 48 copies">
##ALT=<ID=CN49,Description="Copy number allele: 49 copies">
##ALT=<ID=CN50,Description="Copy number allele: 50 copies">
##ALT=<ID=CN51,Description="Copy number allele: 51 copies">
##ALT=<ID=CN52,Description="Copy number allele: 52 copies">
##ALT=<ID=CN53,Description="Copy number allele: 53 copies">
##ALT=<ID=CN54,Description="Copy number allele: 54 copies">
##ALT=<ID=CN55,Description="Copy number allele: 55 copies">
##ALT=<ID=CN56,Description="Copy number allele: 56 copies">
##ALT=<ID=CN57,Description="Copy number allele: 57 copies">
##ALT=<ID=CN58,Description="Copy number allele: 58 copies">
##ALT=<ID=CN59,Description="Copy number allele: 59 copies">
##ALT=<ID=CN60,Description="Copy number allele: 60 copies">
##ALT=<ID=CN61,Description="Copy number allele: 61 copies">
##ALT=<ID=CN62,Description="Copy number allele: 62 copies">
##ALT=<ID=CN63,Description="Copy number allele: 63 copies">
##ALT=<ID=CN64,Description="Copy number allele: 64 copies">
##ALT=<ID=CN65,Description="Copy number allele: 65 copies">
##ALT=<ID=CN66,Description="Copy number allele: 66 copies">
##ALT=<ID=CN67,Description="Copy number allele: 67 copies">
##ALT=<ID=CN68,Description="Copy number allele: 68 copies">
##ALT=<ID=CN69,Description="Copy number allele: 69 copies">
##ALT=<ID=CN70,Description="Copy number allele: 70 copies">
##ALT=<ID=CN71,Description="Copy number allele: 71 copies">
##ALT=<ID=CN72,Description="Copy number allele: 72 copies">
##ALT=<ID=CN73,Description="Copy number allele: 73 copies">
##ALT=<ID=CN74,Description="Copy number allele: 74 copies">
##ALT=<ID=CN75,Description="Copy number allele: 75 copies">
##ALT=<ID=CN76,Description="Copy number allele: 76 copies">
##ALT=<ID=CN77,Description="Copy number allele: 77 copies">
##ALT=<ID=CN78,Description="Copy number allele: 78 copies">
##ALT=<ID=CN79,Description="Copy number allele: 79 copies">
##ALT=<ID=CN80,Description="Copy number allele: 80 copies">
##ALT=<ID=CN81,Description="Copy number allele: 81 copies">
##ALT=<ID=CN82,Description="Copy number allele: 82 copies">
##ALT=<ID=CN83,Description="Copy number allele: 83 copies">
##ALT=<ID=CN84,Description="Copy number allele: 84 copies">
##ALT=<ID=CN85,Description="Copy number allele: 85 copies">
##ALT=<ID=CN86,Description="Copy number allele: 86 copies">
##ALT=<ID=CN87,Description="Copy number allele: 87 copies">
##ALT=<ID=CN88,Description="Copy number allele: 88 copies">
##ALT=<ID=CN89,Description="Copy number allele: 89 copies">
##ALT=<ID=CN90,Description="Copy number allele: 90 copies">
##ALT=<ID=CN91,Description="Copy number allele: 91 copies">
##ALT=<ID=CN92,Description="Copy number allele: 92 copies">
##ALT=<ID=CN93,Description="Copy number allele: 93 copies">
##ALT=<ID=CN94,Description="Copy number allele: 94 copies">
##ALT=<ID=CN95,Description="Copy number allele: 95 copies">
##ALT=<ID=CN96,Description="Copy number allele: 96 copies">
##ALT=<ID=CN97,Description="Copy number allele: 97 copies">
##ALT=<ID=CN98,Description="Copy number allele: 98 copies">
##ALT=<ID=CN99,Description="Copy number allele: 99 copies">
##ALT=<ID=CN100,Description="Copy number allele: 100 copies">
##ALT=<ID=CN101,Description="Copy number allele: 101 copies">
##ALT=<ID=CN102,Description="Copy number allele: 102 copies">
##ALT=<ID=CN103,Description="Copy number allele: 103 copies">
##ALT=<ID=CN104,Description="Copy number allele: 104 copies">
##ALT=<ID=CN105,Description="Copy number allele: 105 copies">
##ALT=<ID=CN106,Description="Copy number allele: 106 copies">
##ALT=<ID=CN107,Description="Copy number allele: 107 copies">
##ALT=<ID=CN108,Description="Copy number allele: 108 copies">
##ALT=<ID=CN109,Description="Copy number allele: 109 copies">
##ALT=<ID=CN110,Description="Copy number allele: 110 copies">
##ALT=<ID=CN111,Description="Copy number allele: 111 copies">
##ALT=<ID=CN112,Description="Copy number allele: 112 copies">
##ALT=<ID=CN113,Description="Copy number allele: 113 copies">
##ALT=<ID=CN114,Description="Copy number allele: 114 copies">
##ALT=<ID=CN115,Description="Copy number allele: 115 copies">
##ALT=<ID=CN116,Description="Copy number allele: 116 copies">
##ALT=<ID=CN117,Description="Copy number allele: 117 copies">
##ALT=<ID=CN118,Description="Copy number allele: 118 copies">
##ALT=<ID=CN119,Description="Copy number allele: 119 copies">
##ALT=<ID=CN120,Description="Copy number allele: 120 copies">
##ALT=<ID=CN121,Description="Copy number allele: 121 copies">
##ALT=<ID=CN122,Description="Copy number allele: 122 copies">
##ALT=<ID=CN123,Description="Copy number allele: 123 copies">
##ALT=<ID=CN124,Description="Copy number allele: 124 copies">
##INFO=<ID=CIEND,Number=2,Type=Integer,Description="Confidence interval around END for imprecise variants">
##INFO=<ID=CIPOS,Number=2,Type=Integer,Description="Confidence interval around POS for imprecise variants">
##INFO=<ID=CS,Number=1,Type=String,Description="Source call set.">
##INFO=<ID=END,Number=1,Type=Integer,Description="End coordinate of this variant">
##INFO=<ID=IMPRECISE,Number=0,Type=Flag,Description="Imprecise structural variation">
##INFO=<ID=MC,Number=.,Type=String,Description="Merged calls.">
##INFO=<ID=MEINFO,Number=4,Type=String,Description="Mobile element info of the form NAME,START,END<POLARITY; If there is only 5' OR 3' support for this call, will be NULL NULL for START and END">
##INFO=<ID=MEND,Number=1,Type=Integer,Description="Mitochondrial end coordinate of inserted sequence">
##INFO=<ID=MLEN,Number=1,Type=Integer,Description="Estimated length of mitochondrial insert">
##INFO=<ID=MSTART,Number=1,Type=Integer,Description="Mitochondrial start coordinate of inserted sequence">
##INFO=<ID=SVLEN,Number=.,Type=Integer,Description="SV length. It is only calculated for structural variation MEIs. For other types of SVs; one may calculate the SV length by INFO:END-START+1, or by finding the difference between lengthes of REF and ALT alleles">
##INFO=<ID=SVTYPE,Number=1,Type=String,Description="Type of structural variant">
##INFO=<ID=TSD,Number=1,Type=String,Description="Precise Target Site Duplication for bases, if unknown, value will be NULL">
##INFO=<ID=AC,Number=A,Type=Integer,Description="Total number of alternate alleles in called genotypes">
##INFO=<ID=AF,Number=A,Type=Float,Description="Estimated allele frequency in the range (0,1)">
##INFO=<ID=NS,Number=1,Type=Integer,Description="Number of samples with data">
##INFO=<ID=AN,Number=1,Type=Integer,Description="Total number of alleles in called genotypes">
##INFO=<ID=EAS_AF,Number=A,Type=Float,Description="Allele frequency in the EAS populations calculated from AC and AN, in the range (0,1)">
##INFO=<ID=EUR_AF,Number=A,Type=Float,Description="Allele frequency in the EUR populations calculated from AC and AN, in the range (0,1)">
##INFO=<ID=AFR_AF,Number=A,Type=Float,Description="Allele frequency in the AFR populations calculated from AC and AN, in the range (0,1)">
##INFO=<ID=AMR_AF,Number=A,Type=Float,Description="Allele frequency in the AMR populations calculated from AC and AN, in the range (0,1)">
##INFO=<ID=SAS_AF,Number=A,Type=Float,Description="Allele frequency in the SAS populations calculated from AC and AN, in the range (0,1)">
##INFO=<ID=DP,Number=1,Type=Integer,Description="Total read depth; only low coverage data were counted towards the DP, exome data were not used">
##INFO=<ID=AA,Number=1,Type=String,Description="Ancestral Allele. Format: AA|REF|ALT|IndelType. AA: Ancestral allele, REF:Reference Allele, ALT:Alternate Allele, IndelType:Type of Indel (REF, ALT and IndelType are only defined for indels)">
##INFO=<ID=VT,Number=.,Type=String,Description="indicates what type of variant the line represents">
##INFO=<ID=EX_TARGET,Number=0,Type=Flag,Description="indicates whether a variant is within the exon pull down target boundaries">
##INFO=<ID=MULTI_ALLELIC,Number=0,Type=Flag,Description="indicates whether a site is multi-allelic">
#CHROM	POS	ID	REF	ALT	QUAL	FILTER	INFO
11	124113002	rs2466664	A	G	100	PASS	AC=2227;AF=0.444688;AN=5008;NS=2504;DP=14999;EAS_AF=0.5833;AMR_AF=0.5591;AFR_AF=0.3154;EUR_AF=0.5527;SAS_AF=0.2843;AA=a|||;VT=SNP
11	124113123	rs3109809	A	G	100	PASS	AC=2233;AF=0.445887;AN=5008;NS=2504;DP=16766;EAS_AF=0.5833;AMR_AF=0.5605;AFR_AF=0.3169;EUR_AF=0.5537;SAS_AF=0.2863;AA=a|||;VT=SNP
11	124113181	rs2466663	C	G	100	PASS	AC=2227;AF=0.444688;AN=5008;NS=2504;DP=16803;EAS_AF=0.5833;AMR_AF=0.5591;AFR_AF=0.3154;EUR_AF=0.5527;SAS_AF=0.2843;AA=N|||;VT=SNP
11	124113562	rs2512273	A	G	100	PASS	AC=2227;AF=0.444688;AN=5008;NS=2504;DP=18289;EAS_AF=0.5833;AMR_AF=0.5591;AFR_AF=0.3154;EUR_AF=0.5527;SAS_AF=0.2843;AA=a|||;VT=SNP
11	124113590	rs2512270	A	T	100	PASS	AC=2227;AF=0.444688;AN=5008;NS=2504;DP=17824;EAS_AF=0.5833;AMR_AF=0.5591;AFR_AF=0.3154;EUR_AF=0.5527;SAS_AF=0.2843;AA=N|||;VT=SNP
11	124113690	rs2512267	G	A	100	PASS	AC=4247;AF=0.848043;AN=5008;NS=2504;DP=16878;EAS_AF=0.8998;AMR_AF=0.8833;AFR_AF=0.761;EUR_AF=0.8897;SAS_AF=0.8446;AA=a|||;VT=SNP
11	124113769	rs2512262	G	T	100	PASS	AC=4806;AF=0.959665;AN=5008;NS=2504;DP=16848;EAS_AF=0.9167;AMR_AF=0.9524;AFR_AF=0.9992;EUR_AF=0.9563;SAS_AF=0.9591;AA=t|||;VT=SNP
11	124114107	rs2512224	G	A	100	PASS	AC=2228;AF=0.444888;AN=5008;NS=2504;DP=16076;EAS_AF=0.5833;AMR_AF=0.5591;AFR_AF=0.3162;EUR_AF=0.5527;SAS_AF=0.2843;AA=a|||;VT=SNP
11	124114243	rs2512217	G	A	100	PASS	AC=2227;AF=0.444688;AN=5008;NS=2504;DP=17678;EAS_AF=0.5833;AMR_AF=0.5591;AFR_AF=0.3154;EUR_AF=0.5527;SAS_AF=0.2843;AA=a|||;VT=SNP
11	124114286	rs2466661	A	T	100	PASS	AC=2227;AF=0.444688;AN=5008;NS=2504;DP=16858;EAS_AF=0.5833;AMR_AF=0.5591;AFR_AF=0.3154;EUR_AF=0.5527;SAS_AF=0.2843;AA=N|||;VT=SNP
11	124114644	rs11219526	C	T	100	PASS	AC=1441;AF=0.28774;AN=5008;NS=2504;DP=19412;EAS_AF=0.2639;AMR_AF=0.2839;AFR_AF=0.1952;EUR_AF=0.3201;SAS_AF=0.407;AA=c|||;VT=SNP
11	124114717	rs2512307	C	T	100	PASS	AC=2216;AF=0.442492;AN=5008;NS=2504;DP=18943;EAS_AF=0.5833;AMR_AF=0.5591;AFR_AF=0.3064;EUR_AF=0.5537;SAS_AF=0.2843;AA=c|||;VT=SNP
11	124114873	rs149212836	A	G	100	PASS	AC=38;AF=0.00758786;AN=5008;NS=2504;DP=16777;EAS_AF=0.001;AMR_AF=0.0086;AFR_AF=0;EUR_AF=0.0109;SAS_AF=0.0204;AA=a|||;VT=SNP
11	124115001	rs17771860	G	C	100	PASS	AC=1441;AF=0.28774;AN=5008;NS=2504;DP=18941;EAS_AF=0.2639;AMR_AF=0.2839;AFR_AF=0.1952;EUR_AF=0.3201;SAS_AF=0.407;AA=g|||;VT=SNP
11	124115143	rs2466660	G	C	100	PASS	AC=2227;AF=0.444688;AN=5008;NS=2504;DP=19259;EAS_AF=0.5833;AMR_AF=0.5591;AFR_AF=0.3154;EUR_AF=0.5527;SAS_AF=0.2843;AA=c|||;VT=SNP
11	124115334	rs17128611	T	A	100	PASS	AC=4246;AF=0.847843;AN=5008;NS=2504;DP=19804;EAS_AF=0.8998;AMR_AF=0.8833;AFR_AF=0.761;EUR_AF=0.8897;SAS_AF=0.8436;AA=a|||;VT=SNP
11	124115370	rs2512276	C	G	100	PASS	AC=2226;AF=0.444489;AN=5008;NS=2504;DP=20414;EAS_AF=0.5823;AMR_AF=0.5605;AFR_AF=0.3154;EUR_AF=0.5527;SAS_AF=0.2832;AA=N|||;VT=SNP
11	124115494	rs11219527	G	A	100	PASS	AC=2227;AF=0.444688;AN=5008;NS=2504;DP=18648;EAS_AF=0.5833;AMR_AF=0.5591;AFR_AF=0.3154;EUR_AF=0.5527;SAS_AF=0.2843;AA=a|||;VT=SNP
11	124115550	rs2466659	C	T	100	PASS	AC=2227;AF=0.444688;AN=5008;NS=2504;DP=16619;EAS_AF=0.5833;AMR_AF=0.5591;AFR_AF=0.3154;EUR_AF=0.5527;SAS_AF=0.2843;AA=t|||;VT=SNP
11	124115560	rs11219528	G	A	100	PASS	AC=2227;AF=0.444688;AN=5008;NS=2504;DP=16476;EAS_AF=0.5833;AMR_AF=0.5591;AFR_AF=0.3154;EUR_AF=0.5527;SAS_AF=0.2843;AA=a|||;VT=SNP
11	124115634	rs12289384	A	G	100	PASS	AC=2227;AF=0.444688;AN=5008;NS=2504;DP=16620;EAS_AF=0.5833;AMR_AF=0.5591;AFR_AF=0.3154;EUR_AF=0.5527;SAS_AF=0.2843;AA=N|||;VT=SNP
11	124115725	rs12276326	C	T	100	PASS	AC=2227;AF=0.444688;AN=5008;NS=2504;DP=16437;EAS_AF=0.5833;AMR_AF=0.5591;AFR_AF=0.3154;EUR_AF=0.5527;SAS_AF=0.2843;AA=t|||;VT=SNP
11	124115733	rs76280891	A	C	100	PASS	AC=503;AF=0.100439;AN=5008;NS=2504;DP=16115;EAS_AF=0.13;AMR_AF=0.1585;AFR_AF=0.0174;EUR_AF=0.1441;SAS_AF=0.0961;AA=a|||;VT=SNP
11	124115937	rs12785484	C	T	100	PASS	AC=1690;AF=0.33746;AN=5008;NS=2504;DP=12303;EAS_AF=0.4474;AMR_AF=0.3833;AFR_AF=0.295;EUR_AF=0.3996;SAS_AF=0.1851;AA=c|||;VT=SNP
11	124116898	rs10790658	A	C	100	PASS	AC=1695;AF=0.338458;AN=5008;NS=2504;DP=16857;EAS_AF=0.4534;AMR_AF=0.3991;AFR_AF=0.2769;EUR_AF=0.4085;SAS_AF=0.1881;AA=a|||;VT=SNP
11	124117017	rs2466638	A	G	100	PASS	AC=2227;AF=0.444688;AN=5008;NS=2504;DP=17434;EAS_AF=0.5833;AMR_AF=0.5591;AFR_AF=0.3154;EUR_AF=0.5527;SAS_AF=0.2843;AA=N|||;VT=SNP
11	124117267	rs2512231	G	A	100	PASS	AC=503;AF=0.100439;AN=5008;NS=2504;DP=15727;EAS_AF=0.13;AMR_AF=0.1585;AFR_AF=0.0174;EUR_AF=0.1441;SAS_AF=0.0961;AA=g|||;VT=SNP
11	124117441	rs2512232	T	G	100	PASS	AC=2226;AF=0.444489;AN=5008;NS=2504;DP=15059;EAS_AF=0.5833;AMR_AF=0.5576;AFR_AF=0.3154;EUR_AF=0.5527;SAS_AF=0.2843;AA=t|||;VT=SNP
11	124117516	rs2466639	C	G	100	PASS	AC=500;AF=0.0998403;AN=5008;NS=2504;DP=15276;EAS_AF=0.128;AMR_AF=0.1585;AFR_AF=0.0166;EUR_AF=0.1441;SAS_AF=0.0961;AA=c|||;VT=SNP
11	124117521	rs2512233	T	C	100	PASS	AC=500;AF=0.0998403;AN=5008;NS=2504;DP=15185;EAS_AF=0.128;AMR_AF=0.1585;AFR_AF=0.0166;EUR_AF=0.1441;SAS_AF=0.0961;AA=t|||;VT=SNP
11	124117562	rs12363393	A	T	100	PASS	AC=1338;AF=0.267173;AN=5008;NS=2504;DP=13095;EAS_AF=0.4187;AMR_AF=0.3372;AFR_AF=0.0877;EUR_AF=0.4066;SAS_AF=0.1605;AA=a|||;VT=SNP
11	124117593	rs2466640	C	T	100	PASS	AC=2227;AF=0.444688;AN=5008;NS=2504;DP=11785;EAS_AF=0.5833;AMR_AF=0.5591;AFR_AF=0.3154;EUR_AF=0.5527;SAS_AF=0.2843;AA=c|||;VT=SNP
11	124117674	rs2512234	G	C	100	PASS	AC=2225;AF=0.444289;AN=5008;NS=2504;DP=12065;EAS_AF=0.5833;AMR_AF=0.5576;AFR_AF=0.3147;EUR_AF=0.5527;SAS_AF=0.2843;AA=g|||;VT=SNP
11	124117728	rs2512235	T	C	100	PASS	AC=2229;AF=0.445088;AN=5008;NS=2504;DP=12416;EAS_AF=0.5843;AMR_AF=0.5576;AFR_AF=0.3147;EUR_AF=0.5537;SAS_AF=0.2863;AA=t|||;VT=SNP
11	124117729	rs2466641	G	A	100	PASS	AC=2229;AF=0.445088;AN=5008;NS=2504;DP=12426;EAS_AF=0.5843;AMR_AF=0.5576;AFR_AF=0.3147;EUR_AF=0.5537;SAS_AF=0.2863;AA=g|||;VT=SNP
11	124117897	rs2512236	T	A	100	PASS	AC=2227;AF=0.444688;AN=5008;NS=2504;DP=12489;EAS_AF=0.5833;AMR_AF=0.5591;AFR_AF=0.3154;EUR_AF=0.5527;SAS_AF=0.2843;AA=a|||;VT=SNP
11	124118020	rs2466642	A	G	100	PASS	AC=4247;AF=0.848043;AN=5008;NS=2504;DP=13876;EAS_AF=0.8998;AMR_AF=0.8833;AFR_AF=0.761;EUR_AF=0.8897;SAS_AF=0.8446;AA=a|||;VT=SNP
11	124118080	rs11219530	C	T	100	PASS	AC=1724;AF=0.344249;AN=5008;NS=2504;DP=14493;EAS_AF=0.4534;AMR_AF=0.4006;AFR_AF=0.298;EUR_AF=0.4085;SAS_AF=0.1881;AA=c|||;VT=SNP
11	124118251	rs76475393	A	G	100	PASS	AC=363;AF=0.072484;AN=5008;NS=2504;DP=14383;EAS_AF=0.0496;AMR_AF=0.0331;AFR_AF=0.0953;EUR_AF=0.0169;SAS_AF=0.1503;AA=N|||;VT=SNP
11	124118266	rs2466643	C	T	100	PASS	AC=2231;AF=0.445487;AN=5008;NS=2504;DP=14834;EAS_AF=0.5833;AMR_AF=0.5591;AFR_AF=0.3154;EUR_AF=0.5547;SAS_AF=0.2863;AA=t|||;VT=SNP
11	124118269	rs2466644	G	T	100	PASS	AC=2231;AF=0.445487;AN=5008;NS=2504;DP=14956;EAS_AF=0.5833;AMR_AF=0.5591;AFR_AF=0.3154;EUR_AF=0.5547;SAS_AF=0.2863;AA=t|||;VT=SNP
11	124118578	rs11219532	C	T	100	PASS	AC=1439;AF=0.28734;AN=5008;NS=2504;DP=16974;EAS_AF=0.2639;AMR_AF=0.2839;AFR_AF=0.1952;EUR_AF=0.3201;SAS_AF=0.4049;AA=C|||;VT=SNP
11	124118631	rs2466645	A	G	100	PASS	AC=2227;AF=0.444688;AN=5008;NS=2504;DP=16391;EAS_AF=0.5833;AMR_AF=0.5591;AFR_AF=0.3154;EUR_AF=0.5527;SAS_AF=0.2843;AA=N|||;VT=SNP
11	124118817	rs10893188	G	T	100	PASS	AC=398;AF=0.0794728;AN=5008;NS=2504;DP=15674;EAS_AF=0.0516;AMR_AF=0.0346;AFR_AF=0.118;EUR_AF=0.0169;SAS_AF=0.1524;AA=g|||;VT=SNP
11	124118986	rs79573026	A	C	100	PASS	AC=503;AF=0.100439;AN=5008;NS=2504;DP=13898;EAS_AF=0.13;AMR_AF=0.1585;AFR_AF=0.0174;EUR_AF=0.1441;SAS_AF=0.0961;AA=a|||;VT=SNP
11	124118988	rs7946143	G	A	100	PASS	AC=2226;AF=0.444489;AN=5008;NS=2504;DP=13840;EAS_AF=0.5833;AMR_AF=0.5591;AFR_AF=0.3147;EUR_AF=0.5527;SAS_AF=0.2843;AA=g|||;VT=SNP
11	124119141	rs7946063	A	G	100	PASS	AC=2228;AF=0.444888;AN=5008;NS=2504;DP=12905;EAS_AF=0.5833;AMR_AF=0.5591;AFR_AF=0.3154;EUR_AF=0.5527;SAS_AF=0.2853;AA=a|||;VT=SNP
11	124119203	rs77517923	A	G	100	PASS	AC=366;AF=0.0730831;AN=5008;NS=2504;DP=12464;EAS_AF=0.0516;AMR_AF=0.0331;AFR_AF=0.0946;EUR_AF=0.0169;SAS_AF=0.1524;AA=a|||;VT=SNP
11	124119298	rs11219533	T	A	100	PASS	AC=1696;AF=0.338658;AN=5008;NS=2504;DP=12616;EAS_AF=0.4534;AMR_AF=0.3991;AFR_AF=0.2776;EUR_AF=0.4085;SAS_AF=0.1881;AA=t|||;VT=SNP
11	124119351	rs11219534	G	A	100	PASS	AC=1722;AF=0.34385;AN=5008;NS=2504;DP=13897;EAS_AF=0.4534;AMR_AF=0.4006;AFR_AF=0.2965;EUR_AF=0.4085;SAS_AF=0.1881;AA=g|||;VT=SNP
11	124119512	rs10893189	A	T	100	PASS	AC=2227;AF=0.444688;AN=5008;NS=2504;DP=14699;EAS_AF=0.5833;AMR_AF=0.5591;AFR_AF=0.3154;EUR_AF=0.5527;SAS_AF=0.2843;AA=a|||;VT=SNP
11	124119565	rs11219535	G	A	100	PASS	AC=1723;AF=0.34405;AN=5008;NS=2504;DP=14989;EAS_AF=0.4534;AMR_AF=0.4006;AFR_AF=0.298;EUR_AF=0.4076;SAS_AF=0.1881;AA=g|||;VT=SNP
11	124119766	rs2466702	A	G	100	PASS	AC=2227;AF=0.444688;AN=5008;NS=2504;DP=13682;EAS_AF=0.5833;AMR_AF=0.5591;AFR_AF=0.3154;EUR_AF=0.5527;SAS_AF=0.2843;AA=N|||;VT=SNP
11	124119917	rs2466703	C	T	100	PASS	AC=2227;AF=0.444688;AN=5008;NS=2504;DP=14044;EAS_AF=0.5833;AMR_AF=0.5591;AFR_AF=0.3154;EUR_AF=0.5527;SAS_AF=0.2843;AA=t|||;VT=SNP
11	124120058	rs2466704	G	A	100	PASS	AC=503;AF=0.100439;AN=5008;NS=2504;DP=12756;EAS_AF=0.13;AMR_AF=0.1585;AFR_AF=0.0174;EUR_AF=0.1441;SAS_AF=0.0961;AA=g|||;VT=SNP
11	124120202	rs10893190	T	C	100	PASS	AC=236;AF=0.0471246;AN=5008;NS=2504;DP=13968;EAS_AF=0.0516;AMR_AF=0.0187;AFR_AF=0.0038;EUR_AF=0.0169;SAS_AF=0.1524;AA=t|||;VT=SNP
11	124120302	rs2512239	A	G	100	PASS	AC=4475;AF=0.89357;AN=5008;NS=2504;DP=16667;EAS_AF=0.8988;AMR_AF=0.902;AFR_AF=0.9244;EUR_AF=0.8897;SAS_AF=0.8446;AA=N|||;VT=SNP
11	124120338	rs2512240	A	C	100	PASS	AC=503;AF=0.100439;AN=5008;NS=2504;DP=17098;EAS_AF=0.13;AMR_AF=0.1585;AFR_AF=0.0174;EUR_AF=0.1441;SAS_AF=0.0961;AA=a|||;VT=SNP
11	124120821	rs12099154	T	C	100	PASS	AC=1442;AF=0.287939;AN=5008;NS=2504;DP=22131;EAS_AF=0.2639;AMR_AF=0.2839;AFR_AF=0.1959;EUR_AF=0.3201;SAS_AF=0.407;AA=-|||;VT=SNP;EX_TARGET
11	124121199	rs4268525	G	C	100	PASS	AC=2227;AF=0.444688;AN=5008;NS=2504;DP=17160;EAS_AF=0.5833;AMR_AF=0.5591;AFR_AF=0.3154;EUR_AF=0.5527;SAS_AF=0.2843;AA=c|||;VT=SNP;EX_TARGET
11	124121402	rs2466706	A	C	100	PASS	AC=2225;AF=0.444289;AN=5008;NS=2504;DP=17188;EAS_AF=0.5833;AMR_AF=0.5591;AFR_AF=0.3139;EUR_AF=0.5527;SAS_AF=0.2843;AA=N|||;VT=SNP
11	124121469	rs10893191	C	A	100	PASS	AC=1275;AF=0.254593;AN=5008;NS=2504;DP=16658;EAS_AF=0.4167;AMR_AF=0.3386;AFR_AF=0.0408;EUR_AF=0.4066;SAS_AF=0.1605;AA=c|||;VT=SNP
11	124121853	rs2512241	T	A	100	PASS	AC=2227;AF=0.444688;AN=5008;NS=2504;DP=16926;EAS_AF=0.5833;AMR_AF=0.5591;AFR_AF=0.3154;EUR_AF=0.5527;SAS_AF=0.2843;AA=t|||;VT=SNP
11	124122019	rs2512242	T	C	100	PASS	AC=2227;AF=0.444688;AN=5008;NS=2504;DP=15612;EAS_AF=0.5833;AMR_AF=0.5591;AFR_AF=0.3154;EUR_AF=0.5527;SAS_AF=0.2843;AA=N|||;VT=SNP
11	124122022	rs2466707	A	G	100	PASS	AC=2228;AF=0.444888;AN=5008;NS=2504;DP=15510;EAS_AF=0.5833;AMR_AF=0.5591;AFR_AF=0.3162;EUR_AF=0.5527;SAS_AF=0.2843;AA=N|||;VT=SNP
11	124122103	rs2466708	G	A	100	PASS	AC=2229;AF=0.445088;AN=5008;NS=2504;DP=16402;EAS_AF=0.5843;AMR_AF=0.5591;AFR_AF=0.3154;EUR_AF=0.5537;SAS_AF=0.2843;AA=a|||;VT=SNP
11	124122107	rs2512243	G	A	100	PASS	AC=2229;AF=0.445088;AN=5008;NS=2504;DP=16503;EAS_AF=0.5843;AMR_AF=0.5591;AFR_AF=0.3154;EUR_AF=0.5537;SAS_AF=0.2843;AA=a|||;VT=SNP
11	124122285	rs2512244	T	C	100	PASS	AC=2227;AF=0.444688;AN=5008;NS=2504;DP=17450;EAS_AF=0.5833;AMR_AF=0.5591;AFR_AF=0.3154;EUR_AF=0.5527;SAS_AF=0.2843;AA=N|||;VT=SNP
11	124122331	rs2466709	T	C	100	PASS	AC=2227;AF=0.444688;AN=5008;NS=2504;DP=18466;EAS_AF=0.5833;AMR_AF=0.5591;AFR_AF=0.3154;EUR_AF=0.5527;SAS_AF=0.2843;AA=N|||;VT=SNP
11	124122574	rs2512246	C	T	100	PASS	AC=2227;AF=0.444688;AN=5008;NS=2504;DP=21811;EAS_AF=0.5833;AMR_AF=0.5591;AFR_AF=0.3154;EUR_AF=0.5527;SAS_AF=0.2843;AA=t|||;VT=SNP
11	124122631	rs2466710	C	T	100	PASS	AC=502;AF=0.10024;AN=5008;NS=2504;DP=21281;EAS_AF=0.13;AMR_AF=0.1571;AFR_AF=0.0174;EUR_AF=0.1441;SAS_AF=0.0961;AA=c|||;VT=SNP
11	124123015	rs2466711	T	G	100	PASS	AC=2228;AF=0.444888;AN=5008;NS=2504;DP=19659;EAS_AF=0.5833;AMR_AF=0.5605;AFR_AF=0.3162;EUR_AF=0.5527;SAS_AF=0.2832;AA=t|||;VT=SNP
11	124123062	rs2466712	A	G	100	PASS	AC=2227;AF=0.444688;AN=5008;NS=2504;DP=19629;EAS_AF=0.5833;AMR_AF=0.5591;AFR_AF=0.3154;EUR_AF=0.5527;SAS_AF=0.2843;AA=a|||;VT=SNP
11	124123105	rs11219536	T	C	100	PASS	AC=1530;AF=0.305511;AN=5008;NS=2504;DP=18442;EAS_AF=0.2639;AMR_AF=0.2839;AFR_AF=0.2617;EUR_AF=0.3201;SAS_AF=0.408;AA=t|||;VT=SNP
11	124123684	rs138069467	A	G	100	PASS	AC=35;AF=0.00698882;AN=5008;NS=2504;DP=16787;EAS_AF=0;AMR_AF=0.013;AFR_AF=0;EUR_AF=0.0239;SAS_AF=0.002;AA=a|||;VT=SNP
11	124124052	rs2466713	A	T	100	PASS	AC=2227;AF=0.444688;AN=5008;NS=2504;DP=18206;EAS_AF=0.5833;AMR_AF=0.5591;AFR_AF=0.3154;EUR_AF=0.5527;SAS_AF=0.2843;AA=a|||;VT=SNP
11	124124103	rs2466714	G	C	100	PASS	AC=2227;AF=0.444688;AN=5008;NS=2504;DP=18026;EAS_AF=0.5833;AMR_AF=0.5591;AFR_AF=0.3154;EUR_AF=0.5527;SAS_AF=0.2843;AA=c|||;VT=SNP
11	124124299	rs2466715	T	A	100	PASS	AC=503;AF=0.100439;AN=5008;NS=2504;DP=16516;EAS_AF=0.13;AMR_AF=0.1585;AFR_AF=0.0174;EUR_AF=0.1441;SAS_AF=0.0961;AA=t|||;VT=SNP
11	124124455	rs2466716	C	T	100	PASS	AC=2227;AF=0.444688;AN=5008;NS=2504;DP=14012;EAS_AF=0.5833;AMR_AF=0.5591;AFR_AF=0.3154;EUR_AF=0.5527;SAS_AF=0.2843;AA=t|||;VT=SNP
11	124124483	rs11599947	A	G	100	PASS	AC=1274;AF=0.254393;AN=5008;NS=2504;DP=14814;EAS_AF=0.4167;AMR_AF=0.3372;AFR_AF=0.0408;EUR_AF=0.4066;SAS_AF=0.1605;AA=a|||;VT=SNP
11	124124775	rs4556547	A	G	100	PASS	AC=1274;AF=0.254393;AN=5008;NS=2504;DP=18360;EAS_AF=0.4167;AMR_AF=0.3372;AFR_AF=0.0408;EUR_AF=0.4066;SAS_AF=0.1605;AA=a|||;VT=SNP
11	124124859	rs2466717	A	G	100	PASS	AC=2302;AF=0.459665;AN=5008;NS=2504;DP=18571;EAS_AF=0.5833;AMR_AF=0.5591;AFR_AF=0.3722;EUR_AF=0.5527;SAS_AF=0.2843;AA=a|||;VT=SNP
11	124124924	rs12224218	C	A	100	PASS	AC=1452;AF=0.289936;AN=5008;NS=2504;DP=18900;EAS_AF=0.2639;AMR_AF=0.2839;AFR_AF=0.2035;EUR_AF=0.3201;SAS_AF=0.407;AA=c|||;VT=SNP
11	124125127	rs2466718	G	A	100	PASS	AC=2228;AF=0.444888;AN=5008;NS=2504;DP=21082;EAS_AF=0.5833;AMR_AF=0.5591;AFR_AF=0.3162;EUR_AF=0.5527;SAS_AF=0.2843;AA=g|||;VT=SNP
11	124125141	rs2512247	T	C	100	PASS	AC=2228;AF=0.444888;AN=5008;NS=2504;DP=21002;EAS_AF=0.5833;AMR_AF=0.5591;AFR_AF=0.3162;EUR_AF=0.5527;SAS_AF=0.2843;AA=N|||;VT=SNP
11	124125213	rs11606880	T	C	100	PASS	AC=1260;AF=0.251597;AN=5008;NS=2504;DP=6313;EAS_AF=0.4167;AMR_AF=0.3329;AFR_AF=0.0325;EUR_AF=0.4066;SAS_AF=0.1605;AA=t|||;VT=SNP
11	124125249	rs2512248	T	C	100	PASS	AC=2227;AF=0.444688;AN=5008;NS=2504;DP=13441;EAS_AF=0.5833;AMR_AF=0.5591;AFR_AF=0.3154;EUR_AF=0.5527;SAS_AF=0.2843;AA=t|||;VT=SNP
11	124125354	rs2466719	A	G	100	PASS	AC=2226;AF=0.444489;AN=5008;NS=2504;DP=19169;EAS_AF=0.5833;AMR_AF=0.5591;AFR_AF=0.3147;EUR_AF=0.5527;SAS_AF=0.2843;AA=a|||;VT=SNP
11	124125733	rs2512196	A	G	100	PASS	AC=2227;AF=0.444688;AN=5008;NS=2504;DP=16803;EAS_AF=0.5833;AMR_AF=0.5591;AFR_AF=0.3154;EUR_AF=0.5527;SAS_AF=0.2843;AA=a|||;VT=SNP
11	124125838	rs2466720	C	T	100	PASS	AC=2232;AF=0.445687;AN=5008;NS=2504;DP=17412;EAS_AF=0.5833;AMR_AF=0.5591;AFR_AF=0.3192;EUR_AF=0.5527;SAS_AF=0.2843;AA=c|||;VT=SNP
11	124125895	rs2466721	A	G	100	PASS	AC=2227;AF=0.444688;AN=5008;NS=2504;DP=16339;EAS_AF=0.5833;AMR_AF=0.5591;AFR_AF=0.3154;EUR_AF=0.5527;SAS_AF=0.2843;AA=N|||;VT=SNP
11	124126219	rs10502286	T	C	100	PASS	AC=1453;AF=0.290136;AN=5008;NS=2504;DP=19932;EAS_AF=0.2639;AMR_AF=0.2839;AFR_AF=0.2042;EUR_AF=0.3201;SAS_AF=0.407;AA=t|||;VT=SNP
11	124126351	rs2512194	C	T	100	PASS	AC=2227;AF=0.444688;AN=5008;NS=2504;DP=19413;EAS_AF=0.5833;AMR_AF=0.5591;AFR_AF=0.3154;EUR_AF=0.5527;SAS_AF=0.2843;AA=c|||;VT=SNP
11	124126451	rs2512193	G	C	100	PASS	AC=4246;AF=0.847843;AN=5008;NS=2504;DP=19622;EAS_AF=0.8988;AMR_AF=0.8833;AFR_AF=0.761;EUR_AF=0.8897;SAS_AF=0.8446;AA=c|||;VT=SNP
11	124126530	rs11219538	G	C	100	PASS	AC=398;AF=0.0794728;AN=5008;NS=2504;DP=20289;EAS_AF=0.0516;AMR_AF=0.0346;AFR_AF=0.118;EUR_AF=0.0169;SAS_AF=0.1524;AA=g|||;VT=SNP
11	124126586	rs2466723	A	G	100	PASS	AC=2227;AF=0.444688;AN=5008;NS=2504;DP=20944;EAS_AF=0.5833;AMR_AF=0.5591;AFR_AF=0.3154;EUR_AF=0.5527;SAS_AF=0.2843;AA=a|||;VT=SNP
11	124126693	rs2512192	G	T	100	PASS	AC=503;AF=0.100439;AN=5008;NS=2504;DP=19714;EAS_AF=0.13;AMR_AF=0.1585;AFR_AF=0.0174;EUR_AF=0.1441;SAS_AF=0.0961;AA=G|||;VT=SNP
11	124126721	rs2466724	T	G	100	PASS	AC=2227;AF=0.444688;AN=5008;NS=2504;DP=19229;EAS_AF=0.5833;AMR_AF=0.5591;AFR_AF=0.3154;EUR_AF=0.5527;SAS_AF=0.2843;AA=N|||;VT=SNP
11	124127130	rs142493078	G	A	100	PASS	AC=19;AF=0.00379393;AN=5008;NS=2504;DP=16289;EAS_AF=0;AMR_AF=0.0043;AFR_AF=0;EUR_AF=0.0099;SAS_AF=0.0061;AA=g|||;VT=SNP
11	124127313	rs2512191	C	T	100	PASS	AC=4479;AF=0.894369;AN=5008;NS=2504;DP=18212;EAS_AF=0.8998;AMR_AF=0.902;AFR_AF=0.9266;EUR_AF=0.8897;SAS_AF=0.8446;AA=t|||;VT=SNP
11	124127373	rs2466681	C	T	100	PASS	AC=2227;AF=0.444688;AN=5008;NS=2504;DP=16912;EAS_AF=0.5833;AMR_AF=0.5591;AFR_AF=0.3154;EUR_AF=0.5527;SAS_AF=0.2843;AA=c|||;VT=SNP
11	124127426	rs2466680	C	T	100	PASS	AC=2274;AF=0.454073;AN=5008;NS=2504;DP=17296;EAS_AF=0.5833;AMR_AF=0.5591;AFR_AF=0.3495;EUR_AF=0.5527;SAS_AF=0.2863;AA=c|||;VT=SNP
11	124127954	rs2512190	T	G	100	PASS	AC=2227;AF=0.444688;AN=5008;NS=2504;DP=18191;EAS_AF=0.5833;AMR_AF=0.5591;AFR_AF=0.3154;EUR_AF=0.5527;SAS_AF=0.2843;AA=t|||;VT=SNP
11	124128175	rs2466679	A	G	100	PASS	AC=2222;AF=0.44369;AN=5008;NS=2504;DP=14592;EAS_AF=0.5833;AMR_AF=0.5591;AFR_AF=0.3116;EUR_AF=0.5527;SAS_AF=0.2843;AA=N|||;VT=SNP
11	124128337	rs2466677	T	C	100	PASS	AC=4475;AF=0.89357;AN=5008;NS=2504;DP=11036;EAS_AF=0.8998;AMR_AF=0.902;AFR_AF=0.9236;EUR_AF=0.8897;SAS_AF=0.8446;AA=N|||;VT=SNP
11	124128533	rs2466676	T	C	100	PASS	AC=2227;AF=0.444688;AN=5008;NS=2504;DP=15531;EAS_AF=0.5833;AMR_AF=0.5591;AFR_AF=0.3154;EUR_AF=0.5527;SAS_AF=0.2843;AA=t|||;VT=SNP
11	124128664	rs2466675	A	G	100	PASS	AC=2227;AF=0.444688;AN=5008;NS=2504;DP=12371;EAS_AF=0.5833;AMR_AF=0.5591;AFR_AF=0.3154;EUR_AF=0.5527;SAS_AF=0.2843;AA=N|||;VT=SNP
11	124129320	rs2466674	A	G	100	PASS	AC=2196;AF=0.438498;AN=5008;NS=2504;DP=17560;EAS_AF=0.5833;AMR_AF=0.5591;AFR_AF=0.292;EUR_AF=0.5527;SAS_AF=0.2843;AA=N|||;VT=SNP
11	124129347	rs2512186	T	A	100	PASS	AC=2196;AF=0.438498;AN=5008;NS=2504;DP=17082;EAS_AF=0.5833;AMR_AF=0.5591;AFR_AF=0.292;EUR_AF=0.5527;SAS_AF=0.2843;AA=a|||;VT=SNP
11	124129506	rs2512185	C	T	100	PASS	AC=2196;AF=0.438498;AN=5008;NS=2504;DP=16346;EAS_AF=0.5833;AMR_AF=0.5591;AFR_AF=0.292;EUR_AF=0.5527;SAS_AF=0.2843;AA=c|||;VT=SNP
11	124129518	rs12807551	A	G	100	PASS	AC=1666;AF=0.332668;AN=5008;NS=2504;DP=16482;EAS_AF=0.4524;AMR_AF=0.3991;AFR_AF=0.2549;EUR_AF=0.4085;SAS_AF=0.1892;AA=a|||;VT=SNP
11	124130019	rs4935875	G	C	100	PASS	AC=1724;AF=0.344249;AN=5008;NS=2504;DP=17705;EAS_AF=0.4534;AMR_AF=0.402;AFR_AF=0.2965;EUR_AF=0.4095;SAS_AF=0.1881;AA=g|||;VT=SNP
11	124130022	rs2466673	T	G	100	PASS	AC=2229;AF=0.445088;AN=5008;NS=2504;DP=17653;EAS_AF=0.5833;AMR_AF=0.5605;AFR_AF=0.3154;EUR_AF=0.5537;SAS_AF=0.2843;AA=N|||;VT=SNP
11	124130127	rs2466672	C	T	100	PASS	AC=2197;AF=0.438698;AN=5008;NS=2504;DP=15839;EAS_AF=0.5833;AMR_AF=0.5605;AFR_AF=0.292;EUR_AF=0.5527;SAS_AF=0.2843;AA=c|||;VT=SNP
11	124130448	rs2512184	G	A	100	PASS	AC=2196;AF=0.438498;AN=5008;NS=2504;DP=16383;EAS_AF=0.5833;AMR_AF=0.5591;AFR_AF=0.292;EUR_AF=0.5527;SAS_AF=0.2843;AA=g|||;VT=SNP
11	124130761	rs2466671	C	T	100	PASS	AC=2196;AF=0.438498;AN=5008;NS=2504;DP=18795;EAS_AF=0.5833;AMR_AF=0.5591;AFR_AF=0.292;EUR_AF=0.5527;SAS_AF=0.2843;AA=t|||;VT=SNP
11	124130764	rs2512183	G	A	100	PASS	AC=4247;AF=0.848043;AN=5008;NS=2504;DP=18917;EAS_AF=0.8998;AMR_AF=0.8833;AFR_AF=0.761;EUR_AF=0.8897;SAS_AF=0.8446;AA=a|||;VT=SNP
11	124130838	rs2512182	C	T	100	PASS	AC=4246;AF=0.847843;AN=5008;NS=2504;DP=19021;EAS_AF=0.8988;AMR_AF=0.8833;AFR_AF=0.761;EUR_AF=0.8897;SAS_AF=0.8446;AA=t|||;VT=SNP
11	124130879	rs2512181	T	C	100	PASS	AC=2197;AF=0.438698;AN=5008;NS=2504;DP=19165;EAS_AF=0.5833;AMR_AF=0.5591;AFR_AF=0.2927;EUR_AF=0.5527;SAS_AF=0.2843;AA=N|||;VT=SNP
11	124130949	rs2466670	G	A	100	PASS	AC=2197;AF=0.438698;AN=5008;NS=2504;DP=18603;EAS_AF=0.5843;AMR_AF=0.5591;AFR_AF=0.292;EUR_AF=0.5527;SAS_AF=0.2843;AA=a|||;VT=SNP
11	124130982	rs11219541	G	A	100	PASS	AC=1666;AF=0.332668;AN=5008;NS=2504;DP=18437;EAS_AF=0.4544;AMR_AF=0.3991;AFR_AF=0.2542;EUR_AF=0.4085;SAS_AF=0.1881;AA=g|||;VT=SNP
11	124131033	rs2954986	T	A	100	PASS	AC=2196;AF=0.438498;AN=5008;NS=2504;DP=19167;EAS_AF=0.5833;AMR_AF=0.5591;AFR_AF=0.292;EUR_AF=0.5527;SAS_AF=0.2843;AA=a|||;VT=SNP
11	124131062	rs2954985	G	A	100	PASS	AC=2196;AF=0.438498;AN=5008;NS=2504;DP=18440;EAS_AF=0.5833;AMR_AF=0.5591;AFR_AF=0.292;EUR_AF=0.5527;SAS_AF=0.2843;AA=a|||;VT=SNP
11	124131479	rs2466669	A	G	100	PASS	AC=2196;AF=0.438498;AN=5008;NS=2504;DP=17239;EAS_AF=0.5833;AMR_AF=0.5591;AFR_AF=0.292;EUR_AF=0.5527;SAS_AF=0.2843;AA=a|||;VT=SNP
11	124131539	rs2512180	G	A	100	PASS	AC=2197;AF=0.438698;AN=5008;NS=2504;DP=17683;EAS_AF=0.5833;AMR_AF=0.5591;AFR_AF=0.292;EUR_AF=0.5537;SAS_AF=0.2843;AA=g|||;VT=SNP
11	124131594	rs2512179	G	A	100	PASS	AC=2197;AF=0.438698;AN=5008;NS=2504;DP=18239;EAS_AF=0.5833;AMR_AF=0.5591;AFR_AF=0.292;EUR_AF=0.5537;SAS_AF=0.2843;AA=a|||;VT=SNP
11	124131822	rs2512178	A	G	100	PASS	AC=2196;AF=0.438498;AN=5008;NS=2504;DP=13908;EAS_AF=0.5833;AMR_AF=0.5591;AFR_AF=0.292;EUR_AF=0.5527;SAS_AF=0.2843;AA=a|||;VT=SNP
11	124132094	rs66595435	A	G	100	PASS	AC=1528;AF=0.305112;AN=5008;NS=2504;DP=10481;EAS_AF=0.2639;AMR_AF=0.2839;AFR_AF=0.261;EUR_AF=0.3201;SAS_AF=0.407;AA=a|||;VT=SNP
11	124132347	rs2512177	G	A	100	PASS	AC=2196;AF=0.438498;AN=5008;NS=2504;DP=11422;EAS_AF=0.5833;AMR_AF=0.5591;AFR_AF=0.292;EUR_AF=0.5527;SAS_AF=0.2843;AA=g|||;VT=SNP
11	124132837	rs118128984	G	A	100	PASS	AC=63;AF=0.0125799;AN=5008;NS=2504;DP=17381;EAS_AF=0;AMR_AF=0.0648;AFR_AF=0;EUR_AF=0.008;SAS_AF=0.0102;AA=g|||;VT=SNP
11	124133099	rs2512176	G	A	100	PASS	AC=4246;AF=0.847843;AN=5008;NS=2504;DP=13784;EAS_AF=0.8988;AMR_AF=0.8833;AFR_AF=0.761;EUR_AF=0.8897;SAS_AF=0.8446;AA=a|||;VT=SNP
11	124133238	rs2512175	A	T	100	PASS	AC=2157;AF=0.430711;AN=5008;NS=2504;DP=11727;EAS_AF=0.5694;AMR_AF=0.5461;AFR_AF=0.2882;EUR_AF=0.5437;SAS_AF=0.2822;AA=N|||;VT=SNP
11	124133637	rs117357055	G	A	100	PASS	AC=123;AF=0.0245607;AN=5008;NS=2504;DP=14923;EAS_AF=0.001;AMR_AF=0.072;AFR_AF=0.0015;EUR_AF=0.0517;SAS_AF=0.0184;AA=g|||;VT=SNP
11	124133907	rs11219543	T	C	100	PASS	AC=2197;AF=0.438698;AN=5008;NS=2504;DP=17984;EAS_AF=0.5833;AMR_AF=0.5605;AFR_AF=0.292;EUR_AF=0.5527;SAS_AF=0.2843;AA=t|||;VT=SNP
11	124134030	rs12574995	A	G	100	PASS	AC=2197;AF=0.438698;AN=5008;NS=2504;DP=18637;EAS_AF=0.5833;AMR_AF=0.5591;AFR_AF=0.2927;EUR_AF=0.5527;SAS_AF=0.2843;AA=a|||;VT=SNP
11	124134245	rs2512172	T	C	100	PASS	AC=2198;AF=0.438898;AN=5008;NS=2504;DP=19322;EAS_AF=0.5833;AMR_AF=0.5591;AFR_AF=0.292;EUR_AF=0.5537;SAS_AF=0.2853;AA=N|||;VT=SNP
11	124134268	rs2512170	A	T	100	PASS	AC=2197;AF=0.438698;AN=5008;NS=2504;DP=18405;EAS_AF=0.5833;AMR_AF=0.5591;AFR_AF=0.292;EUR_AF=0.5537;SAS_AF=0.2843;AA=N|||;VT=SNP
11	124134317	rs2512169	G	A	100	PASS	AC=2196;AF=0.438498;AN=5008;NS=2504;DP=18383;EAS_AF=0.5833;AMR_AF=0.5591;AFR_AF=0.292;EUR_AF=0.5527;SAS_AF=0.2843;AA=a|||;VT=SNP
11	124134350	rs2466635	G	A	100	PASS	AC=2196;AF=0.438498;AN=5008;NS=2504;DP=18258;EAS_AF=0.5833;AMR_AF=0.5591;AFR_AF=0.292;EUR_AF=0.5527;SAS_AF=0.2843;AA=a|||;VT=SNP
11	124134552	rs2466636	C	T	100	PASS	AC=2194;AF=0.438099;AN=5008;NS=2504;DP=15461;EAS_AF=0.5833;AMR_AF=0.5562;AFR_AF=0.292;EUR_AF=0.5527;SAS_AF=0.2843;AA=t|||;VT=SNP
11	124134686	rs7931968	G	A	100	PASS	AC=1513;AF=0.302117;AN=5008;NS=2504;DP=17616;EAS_AF=0.4167;AMR_AF=0.353;AFR_AF=0.2126;EUR_AF=0.4076;SAS_AF=0.1605;AA=g|||;VT=SNP
11	124134743	rs2466637	G	A	100	PASS	AC=2195;AF=0.438299;AN=5008;NS=2504;DP=17989;EAS_AF=0.5823;AMR_AF=0.5591;AFR_AF=0.292;EUR_AF=0.5527;SAS_AF=0.2843;AA=g|||;VT=SNP;EX_TARGET
11	124135009	rs2512168	G	A	100	PASS	AC=2196;AF=0.438498;AN=5008;NS=2504;DP=21549;EAS_AF=0.5833;AMR_AF=0.5591;AFR_AF=0.292;EUR_AF=0.5527;SAS_AF=0.2843;AA=a|||;VT=SNP;EX_TARGET
11	124135140	rs62622835	C	T	100	PASS	AC=39;AF=0.00778754;AN=5008;NS=2504;DP=23299;EAS_AF=0.001;AMR_AF=0.0086;AFR_AF=0;EUR_AF=0.0109;SAS_AF=0.0215;AA=c|||;VT=SNP;EX_TARGET
11	124135215	rs11219544	T	G	100	PASS	AC=429;AF=0.0856629;AN=5008;NS=2504;DP=22984;EAS_AF=0.0516;AMR_AF=0.0346;AFR_AF=0.1415;EUR_AF=0.0169;SAS_AF=0.1524;AA=t|||;VT=SNP;EX_TARGET
11	124135438	rs2512167	G	A	100	PASS	AC=2196;AF=0.438498;AN=5008;NS=2504;DP=21705;EAS_AF=0.5833;AMR_AF=0.5591;AFR_AF=0.292;EUR_AF=0.5527;SAS_AF=0.2843;AA=g|||;VT=SNP;EX_TARGET
11	124135481	rs2466701	C	T	100	PASS	AC=2196;AF=0.438498;AN=5008;NS=2504;DP=21111;EAS_AF=0.5833;AMR_AF=0.5591;AFR_AF=0.292;EUR_AF=0.5527;SAS_AF=0.2843;AA=c|||;VT=SNP;EX_TARGET
11	124135516	rs141463061	A	C	100	PASS	AC=36;AF=0.0071885;AN=5008;NS=2504;DP=20300;EAS_AF=0.001;AMR_AF=0.013;AFR_AF=0;EUR_AF=0.0239;SAS_AF=0.002;AA=a|||;VT=SNP;EX_TARGET
11	124135662	rs2512166	A	G	100	PASS	AC=503;AF=0.100439;AN=5008;NS=2504;DP=19370;EAS_AF=0.13;AMR_AF=0.1585;AFR_AF=0.0174;EUR_AF=0.1441;SAS_AF=0.0961;AA=A|||;VT=SNP;EX_TARGET
11	124135677	rs10893192	A	G	100	PASS	AC=432;AF=0.086262;AN=5008;NS=2504;DP=19241;EAS_AF=0.0516;AMR_AF=0.0346;AFR_AF=0.1437;EUR_AF=0.0169;SAS_AF=0.1524;AA=A|||;VT=SNP;EX_TARGET
11	124135989	rs2466700	A	G	100	PASS	AC=2194;AF=0.438099;AN=5008;NS=2504;DP=19008;EAS_AF=0.5823;AMR_AF=0.5591;AFR_AF=0.292;EUR_AF=0.5517;SAS_AF=0.2843;AA=G|||;VT=SNP
11	124136028	rs2512165	G	A	100	PASS	AC=2197;AF=0.438698;AN=5008;NS=2504;DP=19405;EAS_AF=0.5833;AMR_AF=0.5591;AFR_AF=0.292;EUR_AF=0.5537;SAS_AF=0.2843;AA=g|||;VT=SNP
11	124136031	rs2466699	A	C	100	PASS	AC=2197;AF=0.438698;AN=5008;NS=2504;DP=19432;EAS_AF=0.5833;AMR_AF=0.5591;AFR_AF=0.292;EUR_AF=0.5537;SAS_AF=0.2843;AA=C|||;VT=SNP
11	124136223	rs2512164	G	A	100	PASS	AC=2196;AF=0.438498;AN=5008;NS=2504;DP=19701;EAS_AF=0.5833;AMR_AF=0.5591;AFR_AF=0.292;EUR_AF=0.5527;SAS_AF=0.2843;AA=G|||;VT=SNP
11	124136270	rs2512163	T	C	100	PASS	AC=2196;AF=0.438498;AN=5008;NS=2504;DP=18607;EAS_AF=0.5833;AMR_AF=0.5591;AFR_AF=0.292;EUR_AF=0.5527;SAS_AF=0.2843;AA=t|||;VT=SNP
11	124136272	rs2466698	A	G	100	PASS	AC=4247;AF=0.848043;AN=5008;NS=2504;DP=18507;EAS_AF=0.8998;AMR_AF=0.8833;AFR_AF=0.761;EUR_AF=0.8897;SAS_AF=0.8446;AA=G|||;VT=SNP
11	124136406	rs2512162	G	T	100	PASS	AC=2196;AF=0.438498;AN=5008;NS=2504;DP=18003;EAS_AF=0.5833;AMR_AF=0.5591;AFR_AF=0.292;EUR_AF=0.5527;SAS_AF=0.2843;AA=T|||;VT=SNP
11	124136439	rs11219545	G	T	100	PASS	AC=428;AF=0.0854633;AN=5008;NS=2504;DP=19185;EAS_AF=0.0516;AMR_AF=0.0346;AFR_AF=0.1407;EUR_AF=0.0169;SAS_AF=0.1524;AA=G|||;VT=SNP
11	124136739	rs11219546	C	T	100	PASS	AC=267;AF=0.0533147;AN=5008;NS=2504;DP=14976;EAS_AF=0.0516;AMR_AF=0.0187;AFR_AF=0.0272;EUR_AF=0.0169;SAS_AF=0.1524;AA=C|||;VT=SNP
11	124137088	rs4245050	C	T	100	PASS	AC=1539;AF=0.307308;AN=5008;NS=2504;DP=17334;EAS_AF=0.4167;AMR_AF=0.3545;AFR_AF=0.2322;EUR_AF=0.4066;SAS_AF=0.1605;AA=C|||;VT=SNP
11	124137096	rs2512161	C	G	100	PASS	AC=2195;AF=0.438299;AN=5008;NS=2504;DP=17385;EAS_AF=0.5833;AMR_AF=0.5591;AFR_AF=0.2912;EUR_AF=0.5527;SAS_AF=0.2843;AA=G|||;VT=SNP
11	124137435	rs3109811	A	C	100	PASS	AC=4261;AF=0.850839;AN=5008;NS=2504;DP=17101;EAS_AF=0.8998;AMR_AF=0.8833;AFR_AF=0.7716;EUR_AF=0.8897;SAS_AF=0.8446;AA=C|||;VT=SNP
11	124137483	rs111377775	T	C	100	PASS	AC=3691;AF=0.737021;AN=5008;NS=2504;DP=16689;EAS_AF=0.8363;AMR_AF=0.8372;AFR_AF=0.5537;EUR_AF=0.8608;SAS_AF=0.684;AA=T|||;VT=SNP
11	124137791	rs2466697	C	T	100	PASS	AC=2195;AF=0.438299;AN=5008;NS=2504;DP=19075;EAS_AF=0.5833;AMR_AF=0.5591;AFR_AF=0.2912;EUR_AF=0.5527;SAS_AF=0.2843;AA=T|||;VT=SNP
11	124137873	rs138359145	C	T	100	PASS	AC=29;AF=0.00579073;AN=5008;NS=2504;DP=20219;EAS_AF=0;AMR_AF=0.013;AFR_AF=0.0008;EUR_AF=0.0179;SAS_AF=0.001;AA=C|||;VT=SNP
11	124137934	rs7130169	C	G	100	PASS	AC=1539;AF=0.307308;AN=5008;NS=2504;DP=20188;EAS_AF=0.4167;AMR_AF=0.3545;AFR_AF=0.2322;EUR_AF=0.4066;SAS_AF=0.1605;AA=C|||;VT=SNP
11	124137953	rs2466696	T	C	100	PASS	AC=2195;AF=0.438299;AN=5008;NS=2504;DP=20256;EAS_AF=0.5833;AMR_AF=0.5591;AFR_AF=0.2912;EUR_AF=0.5527;SAS_AF=0.2843;AA=T|||;VT=SNP
11	124137999	rs2466695	C	T	100	PASS	AC=2196;AF=0.438498;AN=5008;NS=2504;DP=18168;EAS_AF=0.5833;AMR_AF=0.5591;AFR_AF=0.292;EUR_AF=0.5527;SAS_AF=0.2843;AA=C|||;VT=SNP
11	124138171	rs2512198	G	A	100	PASS	AC=2196;AF=0.438498;AN=5008;NS=2504;DP=16937;EAS_AF=0.5833;AMR_AF=0.5591;AFR_AF=0.292;EUR_AF=0.5527;SAS_AF=0.2843;AA=G|||;VT=SNP
11	124138387	rs2466694	C	T	100	PASS	AC=2195;AF=0.438299;AN=5008;NS=2504;DP=16562;EAS_AF=0.5833;AMR_AF=0.5591;AFR_AF=0.2912;EUR_AF=0.5527;SAS_AF=0.2843;AA=T|||;VT=SNP
11	124138392	rs11599989	T	C	100	PASS	AC=32;AF=0.00638978;AN=5008;NS=2504;DP=16607;EAS_AF=0;AMR_AF=0.0072;AFR_AF=0;EUR_AF=0.0139;SAS_AF=0.0133;AA=T|||;VT=SNP
11	124138699	rs2466693	T	G	100	PASS	AC=4322;AF=0.863019;AN=5008;NS=2504;DP=18701;EAS_AF=0.8998;AMR_AF=0.8847;AFR_AF=0.8169;EUR_AF=0.8897;SAS_AF=0.8446;AA=G|||;VT=SNP
11	124138860	rs2466692	T	C	100	PASS	AC=2195;AF=0.438299;AN=5008;NS=2504;DP=19734;EAS_AF=0.5833;AMR_AF=0.5591;AFR_AF=0.2912;EUR_AF=0.5527;SAS_AF=0.2843;AA=C|||;VT=SNP
11	124139028	rs3133314	A	G	100	PASS	AC=2195;AF=0.438299;AN=5008;NS=2504;DP=19936;EAS_AF=0.5833;AMR_AF=0.5591;AFR_AF=0.2912;EUR_AF=0.5527;SAS_AF=0.2843;AA=G|||;VT=SNP
11	124139065	rs113859901	G	A	100	PASS	AC=20;AF=0.00399361;AN=5008;NS=2504;DP=19915;EAS_AF=0;AMR_AF=0.0043;AFR_AF=0.0023;EUR_AF=0.0089;SAS_AF=0.0051;AA=g|||;VT=SNP
11	124139078	rs2512199	G	A	100	PASS	AC=656;AF=0.13099;AN=5008;NS=2504;DP=19660;EAS_AF=0.1667;AMR_AF=0.2046;AFR_AF=0.059;EUR_AF=0.1461;SAS_AF=0.1237;AA=G|||;VT=SNP
11	124139131	rs150028836	C	T	100	PASS	AC=13;AF=0.00259585;AN=5008;NS=2504;DP=18059;EAS_AF=0;AMR_AF=0.0115;AFR_AF=0;EUR_AF=0.005;SAS_AF=0;AA=C|||;VT=SNP
11	124139644	rs2466691	T	A	100	PASS	AC=2197;AF=0.438698;AN=5008;NS=2504;DP=16135;EAS_AF=0.5833;AMR_AF=0.5591;AFR_AF=0.2927;EUR_AF=0.5527;SAS_AF=0.2843;AA=T|||;VT=SNP
11	124139659	rs2512200	A	G	100	PASS	AC=2196;AF=0.438498;AN=5008;NS=2504;DP=15946;EAS_AF=0.5823;AMR_AF=0.5591;AFR_AF=0.2927;EUR_AF=0.5527;SAS_AF=0.2843;AA=G|||;VT=SNP
11	124140034	rs2466690	T	G	100	PASS	AC=2196;AF=0.438498;AN=5008;NS=2504;DP=18251;EAS_AF=0.5833;AMR_AF=0.5591;AFR_AF=0.292;EUR_AF=0.5527;SAS_AF=0.2843;AA=G|||;VT=SNP
11	124140201	rs2466689	T	C	100	PASS	AC=656;AF=0.13099;AN=5008;NS=2504;DP=17800;EAS_AF=0.1667;AMR_AF=0.2046;AFR_AF=0.059;EUR_AF=0.1461;SAS_AF=0.1237;AA=T|||;VT=SNP
11	124140263	rs10893193	C	T	100	PASS	AC=1275;AF=0.254593;AN=5008;NS=2504;DP=18884;EAS_AF=0.4167;AMR_AF=0.3372;AFR_AF=0.0416;EUR_AF=0.4066;SAS_AF=0.1605;AA=C|||;VT=SNP
11	124140376	rs74480991	G	A	100	PASS	AC=47;AF=0.00938498;AN=5008;NS=2504;DP=18985;EAS_AF=0;AMR_AF=0.0159;AFR_AF=0.0008;EUR_AF=0.0288;SAS_AF=0.0061;AA=G|||;VT=SNP
11	124140463	rs2466688	G	A	100	PASS	AC=4476;AF=0.89377;AN=5008;NS=2504;DP=20307;EAS_AF=0.8998;AMR_AF=0.902;AFR_AF=0.9274;EUR_AF=0.8897;SAS_AF=0.8405;AA=A|||;VT=SNP
11	124140466	rs4936912	T	G	100	PASS	AC=1304;AF=0.260383;AN=5008;NS=2504;DP=20379;EAS_AF=0.4167;AMR_AF=0.3372;AFR_AF=0.0635;EUR_AF=0.4066;SAS_AF=0.1605;AA=T|||;VT=SNP
11	124140623	rs2512202	A	G	100	PASS	AC=4476;AF=0.89377;AN=5008;NS=2504;DP=19061;EAS_AF=0.8998;AMR_AF=0.902;AFR_AF=0.9274;EUR_AF=0.8897;SAS_AF=0.8405;AA=G|||;VT=SNP
11	124140761	rs2466687	T	C	100	PASS	AC=2196;AF=0.438498;AN=5008;NS=2504;DP=19719;EAS_AF=0.5833;AMR_AF=0.5591;AFR_AF=0.292;EUR_AF=0.5527;SAS_AF=0.2843;AA=C|||;VT=SNP
11	124140779	rs2466686	T	C	100	PASS	AC=4243;AF=0.847244;AN=5008;NS=2504;DP=20339;EAS_AF=0.8998;AMR_AF=0.8833;AFR_AF=0.761;EUR_AF=0.8897;SAS_AF=0.8405;AA=C|||;VT=SNP
11	124140829	rs2512203	C	T	100	PASS	AC=2198;AF=0.438898;AN=5008;NS=2504;DP=19588;EAS_AF=0.5853;AMR_AF=0.5591;AFR_AF=0.292;EUR_AF=0.5527;SAS_AF=0.2843;AA=C|||;VT=SNP
11	124141071	rs2466685	C	G	100	PASS	AC=2197;AF=0.438698;AN=5008;NS=2504;DP=15730;EAS_AF=0.5843;AMR_AF=0.5591;AFR_AF=0.292;EUR_AF=0.5527;SAS_AF=0.2843;AA=C|||;VT=SNP
11	124141130	rs2512204	C	T	100	PASS	AC=2197;AF=0.438698;AN=5008;NS=2504;DP=16774;EAS_AF=0.5833;AMR_AF=0.5591;AFR_AF=0.292;EUR_AF=0.5537;SAS_AF=0.2843;AA=T|||;VT=SNP
11	124141149	rs2512205	G	A	100	PASS	AC=2197;AF=0.438698;AN=5008;NS=2504;DP=17418;EAS_AF=0.5833;AMR_AF=0.5591;AFR_AF=0.2927;EUR_AF=0.5527;SAS_AF=0.2843;AA=G|||;VT=SNP
11	124141429	rs2466684	A	T	100	PASS	AC=2193;AF=0.437899;AN=5008;NS=2504;DP=16382;EAS_AF=0.5823;AMR_AF=0.5576;AFR_AF=0.292;EUR_AF=0.5517;SAS_AF=0.2843;AA=A|||;VT=SNP
11	124141524	rs2512206	A	C	100	PASS	AC=2198;AF=0.438898;AN=5008;NS=2504;DP=17021;EAS_AF=0.5833;AMR_AF=0.5605;AFR_AF=0.2927;EUR_AF=0.5527;SAS_AF=0.2843;AA=C|||;VT=SNP
11	124141725	rs2466683	A	G	100	PASS	AC=4472;AF=0.892971;AN=5008;NS=2504;DP=17334;EAS_AF=0.8998;AMR_AF=0.902;AFR_AF=0.9244;EUR_AF=0.8897;SAS_AF=0.8405;AA=G|||;VT=SNP
11	124142047	rs11219547	G	A	100	PASS	AC=473;AF=0.0944489;AN=5008;NS=2504;DP=16767;EAS_AF=0.0516;AMR_AF=0.0331;AFR_AF=0.1747;EUR_AF=0.0169;SAS_AF=0.1534;AA=G|||;VT=SNP
11	124142531	rs10893194	T	C	100	PASS	AC=1274;AF=0.254393;AN=5008;NS=2504;DP=16245;EAS_AF=0.4167;AMR_AF=0.3372;AFR_AF=0.0408;EUR_AF=0.4066;SAS_AF=0.1605;AA=T|||;VT=SNP
11	124142711	rs7120833	A	T	100	PASS	AC=1453;AF=0.290136;AN=5008;NS=2504;DP=15670;EAS_AF=0.2639;AMR_AF=0.2839;AFR_AF=0.2042;EUR_AF=0.3201;SAS_AF=0.407;AA=A|||;VT=SNP
11	124143383	rs2512208	C	G	100	PASS	AC=2196;AF=0.438498;AN=5008;NS=2504;DP=19353;EAS_AF=0.5833;AMR_AF=0.5591;AFR_AF=0.292;EUR_AF=0.5527;SAS_AF=0.2843;AA=G|||;VT=SNP
11	124143674	rs12049867	A	T	100	PASS	AC=267;AF=0.0533147;AN=5008;NS=2504;DP=20423;EAS_AF=0.0516;AMR_AF=0.0187;AFR_AF=0.0272;EUR_AF=0.0169;SAS_AF=0.1524;AA=A|||;VT=SNP
11	124143906	rs6590052	A	C	100	PASS	AC=476;AF=0.0950479;AN=5008;NS=2504;DP=21520;EAS_AF=0.0516;AMR_AF=0.0331;AFR_AF=0.1778;EUR_AF=0.0169;SAS_AF=0.1524;AA=A|||;VT=SNP
11	124143967	rs2466682	A	G	100	PASS	AC=503;AF=0.100439;AN=5008;NS=2504;DP=19547;EAS_AF=0.13;AMR_AF=0.1585;AFR_AF=0.0174;EUR_AF=0.1441;SAS_AF=0.0961;AA=A|||;VT=SNP
11	124144184	rs77143753	T	C	100	PASS	AC=493;AF=0.0984425;AN=5008;NS=2504;DP=19358;EAS_AF=0.0516;AMR_AF=0.0274;AFR_AF=0.1884;EUR_AF=0.0169;SAS_AF=0.1595;AA=C|||;VT=SNP
11	124144206	rs2512210	G	T	100	PASS	AC=506;AF=0.101038;AN=5008;NS=2504;DP=18362;EAS_AF=0.13;AMR_AF=0.1585;AFR_AF=0.0174;EUR_AF=0.1471;SAS_AF=0.0961;AA=G|||;VT=SNP
11	124144266	rs11219548	G	A	100	PASS	AC=1895;AF=0.378395;AN=5008;NS=2504;DP=19027;EAS_AF=0.4673;AMR_AF=0.3775;AFR_AF=0.3253;EUR_AF=0.4235;SAS_AF=0.3129;AA=G|||;VT=SNP
11	124144580	rs3109810	T	C	100	PASS	AC=503;AF=0.100439;AN=5008;NS=2504;DP=19367;EAS_AF=0.13;AMR_AF=0.1585;AFR_AF=0.0174;EUR_AF=0.1441;SAS_AF=0.0961;AA=T|||;VT=SNP
11	124144670	rs10893195	G	A	100	PASS	AC=2043;AF=0.407947;AN=5008;NS=2504;DP=15471;EAS_AF=0.5456;AMR_AF=0.513;AFR_AF=0.2511;EUR_AF=0.5507;SAS_AF=0.2566;AA=G|||;VT=SNP
11	124144679	rs4486637	T	C	100	PASS	AC=4247;AF=0.848043;AN=5008;NS=2504;DP=15665;EAS_AF=0.8998;AMR_AF=0.8833;AFR_AF=0.761;EUR_AF=0.8897;SAS_AF=0.8446;AA=N|||;VT=SNP
11	124144787	rs11219549	C	A	100	PASS	AC=312;AF=0.0623003;AN=5008;NS=2504;DP=12785;EAS_AF=0.0516;AMR_AF=0.0187;AFR_AF=0.0613;EUR_AF=0.0169;SAS_AF=0.1524;AA=C|||;VT=SNP
11	124144899	rs112253578	C	T	100	PASS	AC=503;AF=0.100439;AN=5008;NS=2504;DP=13048;EAS_AF=0.13;AMR_AF=0.1585;AFR_AF=0.0174;EUR_AF=0.1441;SAS_AF=0.0961;AA=c|||;VT=SNP
11	124144910	rs12362996	T	C	100	PASS	AC=250;AF=0.0499201;AN=5008;NS=2504;DP=13181;EAS_AF=0.0536;AMR_AF=0.0202;AFR_AF=0.0061;EUR_AF=0.0179;SAS_AF=0.1595;AA=T|||;VT=SNP
11	124145376	rs2466634	C	T	100	PASS	AC=503;AF=0.100439;AN=5008;NS=2504;DP=17287;EAS_AF=0.13;AMR_AF=0.1585;AFR_AF=0.0174;EUR_AF=0.1441;SAS_AF=0.0961;AA=C|||;VT=SNP
11	124145399	rs2512211	C	T	100	PASS	AC=503;AF=0.100439;AN=5008;NS=2504;DP=17926;EAS_AF=0.13;AMR_AF=0.1585;AFR_AF=0.0174;EUR_AF=0.1441;SAS_AF=0.0961;AA=C|||;VT=SNP
11	124145616	rs7103273	C	T	100	PASS	AC=507;AF=0.101238;AN=5008;NS=2504;DP=17105;EAS_AF=0.0516;AMR_AF=0.0346;AFR_AF=0.2005;EUR_AF=0.0169;SAS_AF=0.1524;AA=C|||;VT=SNP
11	124145693	rs11219550	T	C	100	PASS	AC=1539;AF=0.307308;AN=5008;NS=2504;DP=16646;EAS_AF=0.4157;AMR_AF=0.3545;AFR_AF=0.233;EUR_AF=0.4066;SAS_AF=0.1605;AA=T|||;VT=SNP
11	124145809	rs2466632	G	A	100	PASS	AC=657;AF=0.13119;AN=5008;NS=2504;DP=16841;EAS_AF=0.1677;AMR_AF=0.2046;AFR_AF=0.059;EUR_AF=0.1461;SAS_AF=0.1237;AA=G|||;VT=SNP
11	124146042	rs7103798	A	G	100	PASS	AC=2019;AF=0.403155;AN=5008;NS=2504;DP=19196;EAS_AF=0.3155;AMR_AF=0.3228;AFR_AF=0.4455;EUR_AF=0.337;SAS_AF=0.5613;AA=A|||;VT=SNP
11	124146135	rs10790660	A	G	100	PASS	AC=1273;AF=0.254193;AN=5008;NS=2504;DP=19506;EAS_AF=0.4157;AMR_AF=0.3372;AFR_AF=0.0408;EUR_AF=0.4066;SAS_AF=0.1605;AA=A|||;VT=SNP
11	124146251	rs76050622	T	C	100	PASS	AC=42;AF=0.00838658;AN=5008;NS=2504;DP=19618;EAS_AF=0;AMR_AF=0.0086;AFR_AF=0.003;EUR_AF=0.0258;SAS_AF=0.0061;AA=T|||;VT=SNP
11	124146601	rs7131307	T	C	100	PASS	AC=2019;AF=0.403155;AN=5008;NS=2504;DP=18664;EAS_AF=0.3165;AMR_AF=0.3228;AFR_AF=0.4455;EUR_AF=0.337;SAS_AF=0.5603;AA=T|||;VT=SNP
11	124146885	rs2466630	C	A	100	PASS	AC=4247;AF=0.848043;AN=5008;NS=2504;DP=19436;EAS_AF=0.8998;AMR_AF=0.8833;AFR_AF=0.761;EUR_AF=0.8897;SAS_AF=0.8446;AA=A|||;VT=SNP
11	124146921	rs4331103	T	C	100	PASS	AC=1273;AF=0.254193;AN=5008;NS=2504;DP=19517;EAS_AF=0.4147;AMR_AF=0.3372;AFR_AF=0.0408;EUR_AF=0.4066;SAS_AF=0.1616;AA=T|||;VT=SNP
11	124147211	rs7938018	C	G	100	PASS	AC=3712;AF=0.741214;AN=5008;NS=2504;DP=18826;EAS_AF=0.7698;AMR_AF=0.7233;AFR_AF=0.7201;EUR_AF=0.7455;SAS_AF=0.7485;AA=G|||;VT=SNP
11	124147259	rs12360542	C	T	100	PASS	AC=312;AF=0.0623003;AN=5008;NS=2504;DP=18837;EAS_AF=0.0516;AMR_AF=0.0187;AFR_AF=0.0613;EUR_AF=0.0169;SAS_AF=0.1524;AA=C|||;VT=SNP
11	124147601	rs7941270	A	G	100	PASS	AC=3712;AF=0.741214;AN=5008;NS=2504;DP=19171;EAS_AF=0.7698;AMR_AF=0.7233;AFR_AF=0.7201;EUR_AF=0.7455;SAS_AF=0.7485;AA=G|||;VT=SNP
11	124147620	rs142111734	C	T	100	PASS	AC=35;AF=0.00698882;AN=5008;NS=2504;DP=19629;EAS_AF=0.002;AMR_AF=0.0072;AFR_AF=0.0008;EUR_AF=0.0109;SAS_AF=0.0164;AA=C|||;VT=SNP
11	124147966	rs2466629	G	A	100	PASS	AC=577;AF=0.115216;AN=5008;NS=2504;DP=19611;EAS_AF=0.129;AMR_AF=0.1599;AFR_AF=0.0734;EUR_AF=0.1441;SAS_AF=0.0961;AA=g|||;VT=SNP
11	124148365	rs10893196	G	A	100	PASS	AC=1987;AF=0.396765;AN=5008;NS=2504;DP=19993;EAS_AF=0.3155;AMR_AF=0.3228;AFR_AF=0.4221;EUR_AF=0.337;SAS_AF=0.5603;AA=G|||;VT=SNP
11	124148690	rs10893197	A	G	100	PASS	AC=1725;AF=0.344449;AN=5008;NS=2504;DP=15243;EAS_AF=0.4534;AMR_AF=0.4006;AFR_AF=0.2988;EUR_AF=0.4085;SAS_AF=0.1881;AA=A|||;VT=SNP
11	124148852	rs7945717	C	T	100	PASS	AC=1987;AF=0.396765;AN=5008;NS=2504;DP=9089;EAS_AF=0.3155;AMR_AF=0.3228;AFR_AF=0.4221;EUR_AF=0.337;SAS_AF=0.5603;AA=C|||;VT=SNP
11	124148909	rs11219552	A	C	100	PASS	AC=441;AF=0.0880591;AN=5008;NS=2504;DP=11012;EAS_AF=0.0516;AMR_AF=0.0331;AFR_AF=0.1513;EUR_AF=0.0169;SAS_AF=0.1524;AA=A|||;VT=SNP
11	124150075	rs4128819	C	A	100	PASS	AC=441;AF=0.0880591;AN=5008;NS=2504;DP=19353;EAS_AF=0.0516;AMR_AF=0.0331;AFR_AF=0.1513;EUR_AF=0.0169;SAS_AF=0.1524;AA=C|||;VT=SNP
11	124150118	rs73019653	A	T	100	PASS	AC=65;AF=0.0129792;AN=5008;NS=2504;DP=19631;EAS_AF=0;AMR_AF=0.013;AFR_AF=0.0008;EUR_AF=0.0338;SAS_AF=0.0215;AA=A|||;VT=SNP
11	124150137	rs139791126	A	G	100	PASS	AC=169;AF=0.033746;AN=5008;NS=2504;DP=19784;EAS_AF=0.0079;AMR_AF=0.0288;AFR_AF=0.0008;EUR_AF=0.0467;SAS_AF=0.0951;AA=A|||;VT=SNP
11	124150614	rs11219554	C	G	100	PASS	AC=1453;AF=0.290136;AN=5008;NS=2504;DP=19725;EAS_AF=0.2639;AMR_AF=0.2839;AFR_AF=0.2042;EUR_AF=0.3201;SAS_AF=0.407;AA=C|||;VT=SNP
11	124150909	rs151065581	G	A	100	PASS	AC=17;AF=0.00339457;AN=5008;NS=2504;DP=19959;EAS_AF=0;AMR_AF=0.0072;AFR_AF=0.0008;EUR_AF=0.0109;SAS_AF=0;AA=A|||;VT=SNP
11	124151230	rs11219555	C	T	100	PASS	AC=441;AF=0.0880591;AN=5008;NS=2504;DP=19666;EAS_AF=0.0516;AMR_AF=0.0331;AFR_AF=0.1513;EUR_AF=0.0169;SAS_AF=0.1524;AA=C|||;VT=SNP
11	124151297	rs11537156	A	G	100	PASS	AC=1453;AF=0.290136;AN=5008;NS=2504;DP=17929;EAS_AF=0.2639;AMR_AF=0.2839;AFR_AF=0.2042;EUR_AF=0.3201;SAS_AF=0.407;AA=A|||;VT=SNP
11	124151469	rs10893198	C	A	100	PASS	AC=3712;AF=0.741214;AN=5008;NS=2504;DP=19861;EAS_AF=0.7698;AMR_AF=0.7233;AFR_AF=0.7201;EUR_AF=0.7455;SAS_AF=0.7485;AA=N|||;VT=SNP
11	124151614	rs7929241	G	T	100	PASS	AC=1724;AF=0.344249;AN=5008;NS=2504;DP=21089;EAS_AF=0.4534;AMR_AF=0.4006;AFR_AF=0.298;EUR_AF=0.4085;SAS_AF=0.1881;AA=G|||;VT=SNP
11	124152103	rs2512269	G	A	100	PASS	AC=4480;AF=0.894569;AN=5008;NS=2504;DP=18702;EAS_AF=0.8998;AMR_AF=0.902;AFR_AF=0.9274;EUR_AF=0.8897;SAS_AF=0.8446;AA=A|||;VT=SNP
11	124152329	rs61907298	C	A	100	PASS	AC=1453;AF=0.290136;AN=5008;NS=2504;DP=17672;EAS_AF=0.2639;AMR_AF=0.2839;AFR_AF=0.2042;EUR_AF=0.3201;SAS_AF=0.407;AA=C|||;VT=SNP
11	124152442	rs4936915	T	C	100	PASS	AC=3712;AF=0.741214;AN=5008;NS=2504;DP=15952;EAS_AF=0.7688;AMR_AF=0.7233;AFR_AF=0.7209;EUR_AF=0.7455;SAS_AF=0.7485;AA=C|||;VT=SNP
11	124152515	rs12223329	C	T	100	PASS	AC=1112;AF=0.222045;AN=5008;NS=2504;DP=14166;EAS_AF=0.2371;AMR_AF=0.2637;AFR_AF=0.0151;EUR_AF=0.3012;SAS_AF=0.3753;AA=C|||;VT=SNP
11	124152889	rs11530584	C	T	100	PASS	AC=1454;AF=0.290335;AN=5008;NS=2504;DP=17483;EAS_AF=0.2639;AMR_AF=0.2839;AFR_AF=0.2042;EUR_AF=0.3201;SAS_AF=0.408;AA=C|||;VT=SNP
11	124153111	rs11534469	G	C	100	PASS	AC=1453;AF=0.290136;AN=5008;NS=2504;DP=14447;EAS_AF=0.2639;AMR_AF=0.2839;AFR_AF=0.2042;EUR_AF=0.3201;SAS_AF=0.407;AA=G|||;VT=SNP
11	124153273	rs11559532	A	G	100	PASS	AC=1453;AF=0.290136;AN=5008;NS=2504;DP=20273;EAS_AF=0.2639;AMR_AF=0.2839;AFR_AF=0.2042;EUR_AF=0.3201;SAS_AF=0.407;AA=A|||;VT=SNP
11	124153310	rs11559533	A	C	100	PASS	AC=3712;AF=0.741214;AN=5008;NS=2504;DP=20194;EAS_AF=0.7698;AMR_AF=0.7233;AFR_AF=0.7201;EUR_AF=0.7455;SAS_AF=0.7485;AA=C|||;VT=SNP
11	124153615	rs12226556	A	G	100	PASS	AC=1453;AF=0.290136;AN=5008;NS=2504;DP=22793;EAS_AF=0.2639;AMR_AF=0.2839;AFR_AF=0.2042;EUR_AF=0.3201;SAS_AF=0.407;AA=A|||;VT=SNP
11	124153740	rs10790662	A	G	100	PASS	AC=3712;AF=0.741214;AN=5008;NS=2504;DP=18719;EAS_AF=0.7698;AMR_AF=0.7233;AFR_AF=0.7201;EUR_AF=0.7455;SAS_AF=0.7485;AA=G|||;VT=SNP
11	124153870	rs10790663	T	C	100	PASS	AC=3713;AF=0.741414;AN=5008;NS=2504;DP=15961;EAS_AF=0.7698;AMR_AF=0.7233;AFR_AF=0.7209;EUR_AF=0.7455;SAS_AF=0.7485;AA=C|||;VT=SNP
11	124154184	rs78162400	G	T	100	PASS	AC=325;AF=0.0648962;AN=5008;NS=2504;DP=13602;EAS_AF=0.0516;AMR_AF=0.0231;AFR_AF=0.0688;EUR_AF=0.0169;SAS_AF=0.1524;AA=G|||;VT=SNP
11	124154243	rs7924537	T	C	100	PASS	AC=1725;AF=0.344449;AN=5008;NS=2504;DP=14134;EAS_AF=0.4544;AMR_AF=0.4006;AFR_AF=0.298;EUR_AF=0.4085;SAS_AF=0.1881;AA=T|||;VT=SNP
11	124154538	rs10893199	T	C	100	PASS	AC=1987;AF=0.396765;AN=5008;NS=2504;DP=17955;EAS_AF=0.3155;AMR_AF=0.3228;AFR_AF=0.4221;EUR_AF=0.337;SAS_AF=0.5603;AA=T|||;VT=SNP
11	124154583	rs61907299	C	G	100	PASS	AC=1453;AF=0.290136;AN=5008;NS=2504;DP=17761;EAS_AF=0.2639;AMR_AF=0.2839;AFR_AF=0.2042;EUR_AF=0.3201;SAS_AF=0.407;AA=C|||;VT=SNP
11	124155257	rs7941779	A	G	100	PASS	AC=3744;AF=0.747604;AN=5008;NS=2504;DP=15743;EAS_AF=0.7698;AMR_AF=0.7248;AFR_AF=0.7436;EUR_AF=0.7455;SAS_AF=0.7485;AA=G|||;VT=SNP
11	124155409	rs2466627	G	T	100	PASS	AC=4247;AF=0.848043;AN=5008;NS=2504;DP=16822;EAS_AF=0.8998;AMR_AF=0.8833;AFR_AF=0.761;EUR_AF=0.8897;SAS_AF=0.8446;AA=T|||;VT=SNP
11	124156263	rs80015436	G	A	100	PASS	AC=237;AF=0.0473243;AN=5008;NS=2504;DP=17883;EAS_AF=0.0516;AMR_AF=0.0202;AFR_AF=0.0038;EUR_AF=0.0169;SAS_AF=0.1524;AA=G|||;VT=SNP
11	124156484	rs4586180	G	T	100	PASS	AC=3712;AF=0.741214;AN=5008;NS=2504;DP=14603;EAS_AF=0.7698;AMR_AF=0.7233;AFR_AF=0.7201;EUR_AF=0.7455;SAS_AF=0.7485;AA=T|||;VT=SNP
11	124156584	rs4298918	T	C	100	PASS	AC=1724;AF=0.344249;AN=5008;NS=2504;DP=15036;EAS_AF=0.4534;AMR_AF=0.4006;AFR_AF=0.298;EUR_AF=0.4085;SAS_AF=0.1881;AA=T|||;VT=SNP
11	124156637	rs4354702	T	G	100	PASS	AC=1724;AF=0.344249;AN=5008;NS=2504;DP=15108;EAS_AF=0.4534;AMR_AF=0.4006;AFR_AF=0.298;EUR_AF=0.4085;SAS_AF=0.1881;AA=T|||;VT=SNP
11	124157440	rs4936916	G	A	100	PASS	AC=1274;AF=0.254393;AN=5008;NS=2504;DP=17416;EAS_AF=0.4167;AMR_AF=0.3372;AFR_AF=0.0408;EUR_AF=0.4066;SAS_AF=0.1605;AA=T|||;VT=SNP
11	124157742	rs2512308	G	C	100	PASS	AC=4247;AF=0.848043;AN=5008;NS=2504;DP=18917;EAS_AF=0.8998;AMR_AF=0.8833;AFR_AF=0.761;EUR_AF=0.8897;SAS_AF=0.8446;AA=C|||;VT=SNP
11	124158356	rs189805061	C	T	100	PASS	AC=7;AF=0.00139776;AN=5008;NS=2504;DP=16989;EAS_AF=0;AMR_AF=0.0029;AFR_AF=0;EUR_AF=0.005;SAS_AF=0;AA=C|||;VT=SNP
11	124158408	rs74990966	T	C	100	PASS	AC=37;AF=0.00738818;AN=5008;NS=2504;DP=14386;EAS_AF=0;AMR_AF=0.0058;AFR_AF=0.0008;EUR_AF=0.0268;SAS_AF=0.0051;AA=T|||;VT=SNP
11	124158645	rs143426300	A	T	100	PASS	AC=20;AF=0.00399361;AN=5008;NS=2504;DP=16145;EAS_AF=0;AMR_AF=0.0043;AFR_AF=0;EUR_AF=0.0099;SAS_AF=0.0072;AA=A|||;VT=SNP
11	124159172	rs10790664	T	A	100	PASS	AC=3711;AF=0.741014;AN=5008;NS=2504;DP=17830;EAS_AF=0.7698;AMR_AF=0.7233;AFR_AF=0.7201;EUR_AF=0.7455;SAS_AF=0.7474;AA=A|||;VT=SNP
11	124159175	rs11219559	C	T	100	PASS	AC=2015;AF=0.402356;AN=5008;NS=2504;DP=17293;EAS_AF=0.3165;AMR_AF=0.3242;AFR_AF=0.4418;EUR_AF=0.337;SAS_AF=0.5603;AA=C|||;VT=SNP
11	124159786	rs4601798	A	G	100	PASS	AC=3178;AF=0.634585;AN=5008;NS=2504;DP=19413;EAS_AF=0.7173;AMR_AF=0.6844;AFR_AF=0.5023;EUR_AF=0.7286;SAS_AF=0.5961;AA=A|||;VT=SNP
11	124159965	rs11219560	C	T	100	PASS	AC=1362;AF=0.271965;AN=5008;NS=2504;DP=21881;EAS_AF=0.4167;AMR_AF=0.3386;AFR_AF=0.1067;EUR_AF=0.4066;SAS_AF=0.1605;AA=T|||;VT=SNP
11	124160014	rs11219561	C	T	100	PASS	AC=1455;AF=0.290535;AN=5008;NS=2504;DP=20184;EAS_AF=0.2649;AMR_AF=0.2839;AFR_AF=0.2042;EUR_AF=0.3201;SAS_AF=0.408;AA=C|||;VT=SNP
11	124160443	rs7952230	A	G	100	PASS	AC=1455;AF=0.290535;AN=5008;NS=2504;DP=19323;EAS_AF=0.2639;AMR_AF=0.2839;AFR_AF=0.205;EUR_AF=0.3201;SAS_AF=0.408;AA=A|||;VT=SNP
11	124160471	rs77501084	G	A	100	PASS	AC=441;AF=0.0880591;AN=5008;NS=2504;DP=19372;EAS_AF=0.0516;AMR_AF=0.0331;AFR_AF=0.1513;EUR_AF=0.0169;SAS_AF=0.1524;AA=T|||;VT=SNP
11	124160797	rs78417484	G	A	100	PASS	AC=442;AF=0.0882588;AN=5008;NS=2504;DP=18101;EAS_AF=0.0516;AMR_AF=0.0331;AFR_AF=0.1513;EUR_AF=0.0169;SAS_AF=0.1534;AA=G|||;VT=SNP
11	124161264	rs146784845	T	C	100	PASS	AC=31;AF=0.0061901;AN=5008;NS=2504;DP=19546;EAS_AF=0;AMR_AF=0.0058;AFR_AF=0;EUR_AF=0.0089;SAS_AF=0.0184;AA=T|||;VT=SNP
11	124161917	rs11219562	A	G	100	PASS	AC=2323;AF=0.463858;AN=5008;NS=2504;DP=17970;EAS_AF=0.505;AMR_AF=0.451;AFR_AF=0.559;EUR_AF=0.4254;SAS_AF=0.3415;AA=A|||;VT=SNP
11	124162350	rs4606489	A	T	100	PASS	AC=2323;AF=0.463858;AN=5008;NS=2504;DP=16897;EAS_AF=0.505;AMR_AF=0.451;AFR_AF=0.559;EUR_AF=0.4254;SAS_AF=0.3415;AA=A|||;VT=SNP
11	124162537	rs2466626	C	G	100	PASS	AC=4476;AF=0.89377;AN=5008;NS=2504;DP=19215;EAS_AF=0.8998;AMR_AF=0.902;AFR_AF=0.9244;EUR_AF=0.8897;SAS_AF=0.8446;AA=G|||;VT=SNP
11	124163989	rs182611738	G	T	100	PASS	AC=12;AF=0.00239617;AN=5008;NS=2504;DP=14692;EAS_AF=0;AMR_AF=0.0043;AFR_AF=0;EUR_AF=0.008;SAS_AF=0.001;AA=G|||;VT=SNP
11	124164611	rs12282624	C	T	100	PASS	AC=1272;AF=0.253994;AN=5008;NS=2504;DP=19073;EAS_AF=0.4157;AMR_AF=0.3357;AFR_AF=0.0408;EUR_AF=0.4066;SAS_AF=0.1605;AA=C|||;VT=SNP
11	124164838	rs4280005	C	A	100	PASS	AC=3897;AF=0.778155;AN=5008;NS=2504;DP=18514;EAS_AF=0.7698;AMR_AF=0.7421;AFR_AF=0.851;EUR_AF=0.7455;SAS_AF=0.7474;AA=A|||;VT=SNP
11	124164891	rs2466625	A	T	100	PASS	AC=4400;AF=0.878594;AN=5008;NS=2504;DP=18004;EAS_AF=0.8998;AMR_AF=0.9006;AFR_AF=0.8684;EUR_AF=0.8897;SAS_AF=0.8436;AA=T|||;VT=SNP
11	124165209	rs10893201	A	C	100	PASS	AC=1275;AF=0.254593;AN=5008;NS=2504;DP=16265;EAS_AF=0.4177;AMR_AF=0.3372;AFR_AF=0.0408;EUR_AF=0.4066;SAS_AF=0.1605;AA=A|||;VT=SNP
11	124165987	rs10893202	G	A	100	PASS	AC=1440;AF=0.28754;AN=5008;NS=2504;DP=18169;EAS_AF=0.4177;AMR_AF=0.3444;AFR_AF=0.1619;EUR_AF=0.4066;SAS_AF=0.1605;AA=A|||;VT=SNP
11	124166375	rs11219567	T	C	100	PASS	AC=1351;AF=0.269768;AN=5008;NS=2504;DP=14286;EAS_AF=0.4177;AMR_AF=0.3386;AFR_AF=0.0976;EUR_AF=0.4066;SAS_AF=0.1605;AA=T|||;VT=SNP
11	124166503	rs2512306	A	T	100	PASS	AC=502;AF=0.10024;AN=5008;NS=2504;DP=14072;EAS_AF=0.13;AMR_AF=0.1585;AFR_AF=0.0174;EUR_AF=0.1431;SAS_AF=0.0961;AA=A|||;VT=SNP
11	124166504	rs11219569	T	C	100	PASS	AC=1275;AF=0.254593;AN=5008;NS=2504;DP=14041;EAS_AF=0.4177;AMR_AF=0.3372;AFR_AF=0.0408;EUR_AF=0.4066;SAS_AF=0.1605;AA=T|||;VT=SNP
11	124167103	rs11602170	G	C	100	PASS	AC=1322;AF=0.263978;AN=5008;NS=2504;DP=15050;EAS_AF=0.4167;AMR_AF=0.3357;AFR_AF=0.0779;EUR_AF=0.4066;SAS_AF=0.1605;AA=G|||;VT=SNP
11	124167145	rs11602188	G	A	100	PASS	AC=1350;AF=0.269569;AN=5008;NS=2504;DP=15273;EAS_AF=0.4177;AMR_AF=0.3372;AFR_AF=0.0976;EUR_AF=0.4066;SAS_AF=0.1605;AA=G|||;VT=SNP
11	124167162	rs11604309	T	G	100	PASS	AC=1274;AF=0.254393;AN=5008;NS=2504;DP=15701;EAS_AF=0.4177;AMR_AF=0.3357;AFR_AF=0.0408;EUR_AF=0.4066;SAS_AF=0.1605;AA=T|||;VT=SNP
11	124167366	rs61907300	A	G	100	PASS	AC=1440;AF=0.28754;AN=5008;NS=2504;DP=16353;EAS_AF=0.2629;AMR_AF=0.2839;AFR_AF=0.1959;EUR_AF=0.3201;SAS_AF=0.4059;AA=A|||;VT=SNP
11	124168688	rs7112726	A	G	100	PASS	AC=1275;AF=0.254593;AN=5008;NS=2504;DP=15792;EAS_AF=0.4177;AMR_AF=0.3372;AFR_AF=0.0408;EUR_AF=0.4066;SAS_AF=0.1605;AA=A|||;VT=SNP
11	124169960	rs73019683	A	G	100	PASS	AC=191;AF=0.038139;AN=5008;NS=2504;DP=16609;EAS_AF=0.001;AMR_AF=0.085;AFR_AF=0.0023;EUR_AF=0.0676;SAS_AF=0.0613;AA=A|||;VT=SNP
11	124169990	rs59650091	T	C	100	PASS	AC=1548;AF=0.309105;AN=5008;NS=2504;DP=17754;EAS_AF=0.2629;AMR_AF=0.2867;AFR_AF=0.2746;EUR_AF=0.3201;SAS_AF=0.408;AA=T|||;VT=SNP
11	124170064	rs6590056	G	A	100	PASS	AC=1286;AF=0.256789;AN=5008;NS=2504;DP=17253;EAS_AF=0.4206;AMR_AF=0.3386;AFR_AF=0.0408;EUR_AF=0.4046;SAS_AF=0.1697;AA=G|||;VT=SNP
11	124171574	rs12795997	G	C	100	PASS	AC=1350;AF=0.269569;AN=5008;NS=2504;DP=17066;EAS_AF=0.4177;AMR_AF=0.3372;AFR_AF=0.0976;EUR_AF=0.4066;SAS_AF=0.1605;AA=G|||;VT=SNP
11	124171857	rs2512298	C	G	100	PASS	AC=504;AF=0.100639;AN=5008;NS=2504;DP=17926;EAS_AF=0.13;AMR_AF=0.1571;AFR_AF=0.0174;EUR_AF=0.1441;SAS_AF=0.0982;AA=C|||;VT=SNP
11	124171896	rs12292913	T	C	100	PASS	AC=1351;AF=0.269768;AN=5008;NS=2504;DP=17212;EAS_AF=0.4196;AMR_AF=0.3386;AFR_AF=0.0976;EUR_AF=0.4056;SAS_AF=0.1595;AA=C|||;VT=SNP
11	124172270	rs2512297	T	C	100	PASS	AC=4035;AF=0.805711;AN=5008;NS=2504;DP=19299;EAS_AF=0.8472;AMR_AF=0.8689;AFR_AF=0.7738;EUR_AF=0.8728;SAS_AF=0.6922;AA=C|||;VT=SNP
11	124172434	rs117529388	C	T	100	PASS	AC=36;AF=0.0071885;AN=5008;NS=2504;DP=18976;EAS_AF=0.002;AMR_AF=0.0072;AFR_AF=0.0008;EUR_AF=0.0109;SAS_AF=0.0174;AA=C|||;VT=SNP
11	124172565	rs10893205	C	T	100	PASS	AC=1351;AF=0.269768;AN=5008;NS=2504;DP=18156;EAS_AF=0.4187;AMR_AF=0.3357;AFR_AF=0.0976;EUR_AF=0.4066;SAS_AF=0.1616;AA=c|||;VT=SNP
11	124173813	rs117146897	A	G	100	PASS	AC=38;AF=0.00758786;AN=5008;NS=2504;DP=12952;EAS_AF=0;AMR_AF=0.0245;AFR_AF=0;EUR_AF=0.0199;SAS_AF=0.001;AA=A|||;VT=SNP
11	124174874	rs10893206	C	T	100	PASS	AC=1351;AF=0.269768;AN=5008;NS=2504;DP=16853;EAS_AF=0.4177;AMR_AF=0.3372;AFR_AF=0.0983;EUR_AF=0.4066;SAS_AF=0.1605;AA=C|||;VT=SNP
11	124175370	rs56098955	C	A	100	PASS	AC=1453;AF=0.290136;AN=5008;NS=2504;DP=17328;EAS_AF=0.2629;AMR_AF=0.2867;AFR_AF=0.205;EUR_AF=0.3201;SAS_AF=0.4049;AA=C|||;VT=SNP
11	124175973	rs10790665	C	T	100	PASS	AC=1428;AF=0.285144;AN=5008;NS=2504;DP=13840;EAS_AF=0.4187;AMR_AF=0.3429;AFR_AF=0.152;EUR_AF=0.4076;SAS_AF=0.1605;AA=T|||;VT=SNP
11	124176233	rs7950515	T	C	100	PASS	AC=1336;AF=0.266773;AN=5008;NS=2504;DP=9226;EAS_AF=0.4177;AMR_AF=0.3357;AFR_AF=0.0877;EUR_AF=0.4066;SAS_AF=0.1605;AA=T|||;VT=SNP
11	124176977	rs10790666	A	G	100	PASS	AC=1310;AF=0.261581;AN=5008;NS=2504;DP=17805;EAS_AF=0.4177;AMR_AF=0.3357;AFR_AF=0.0681;EUR_AF=0.4066;SAS_AF=0.1605;AA=A|||;VT=SNP
11	124177767	rs2466633	C	T	100	PASS	AC=4508;AF=0.90016;AN=5008;NS=2504;DP=14860;EAS_AF=0.872;AMR_AF=0.8415;AFR_AF=0.9826;EUR_AF=0.8559;SAS_AF=0.9049;AA=T|||;VT=SNP
11	124177853	rs2466631	C	T	100	PASS	AC=977;AF=0.195088;AN=5008;NS=2504;DP=14919;EAS_AF=0.1528;AMR_AF=0.1326;AFR_AF=0.2284;EUR_AF=0.1272;SAS_AF=0.3078;AA=C|||;VT=SNP
11	124178228	rs2466628	C	G	100	PASS	AC=4509;AF=0.900359;AN=5008;NS=2504;DP=18214;EAS_AF=0.872;AMR_AF=0.8429;AFR_AF=0.9826;EUR_AF=0.8559;SAS_AF=0.9049;AA=G|||;VT=SNP
11	124178236	rs10893207	C	T	100	PASS	AC=1273;AF=0.254193;AN=5008;NS=2504;DP=18354;EAS_AF=0.4177;AMR_AF=0.3357;AFR_AF=0.0401;EUR_AF=0.4066;SAS_AF=0.1605;AA=C|||;VT=SNP
11	124178389	rs2510434	T	G	100	PASS	AC=856;AF=0.170927;AN=5008;NS=2504;DP=18943;EAS_AF=0.1528;AMR_AF=0.121;AFR_AF=0.143;EUR_AF=0.1272;SAS_AF=0.3078;AA=C|||;VT=SNP
11	124178666	rs11219580	A	T	100	PASS	AC=1542;AF=0.307907;AN=5008;NS=2504;DP=18369;EAS_AF=0.2629;AMR_AF=0.2882;AFR_AF=0.2693;EUR_AF=0.3201;SAS_AF=0.408;AA=A|||;VT=SNP
11	124178948	rs4935881	G	A	100	PASS	AC=1335;AF=0.266573;AN=5008;NS=2504;DP=16294;EAS_AF=0.4177;AMR_AF=0.3357;AFR_AF=0.0877;EUR_AF=0.4056;SAS_AF=0.1605;AA=A|||;VT=SNP
11	124179450	rs10790667	A	G	100	PASS	AC=1430;AF=0.285543;AN=5008;NS=2504;DP=15664;EAS_AF=0.4187;AMR_AF=0.3429;AFR_AF=0.1543;EUR_AF=0.4066;SAS_AF=0.1605;AA=A|||;VT=SNP
11	124179502	rs10790668	G	A	100	PASS	AC=1427;AF=0.284944;AN=5008;NS=2504;DP=16493;EAS_AF=0.4177;AMR_AF=0.3429;AFR_AF=0.1528;EUR_AF=0.4066;SAS_AF=0.1605;AA=A|||;VT=SNP
11	124179656	rs4936917	G	T	100	PASS	AC=1333;AF=0.266174;AN=5008;NS=2504;DP=20017;EAS_AF=0.4187;AMR_AF=0.3357;AFR_AF=0.0877;EUR_AF=0.4026;SAS_AF=0.1605;AA=T|||;VT=SNP
11	124179835	rs4936918	C	T	100	PASS	AC=1440;AF=0.28754;AN=5008;NS=2504;DP=18422;EAS_AF=0.4167;AMR_AF=0.3429;AFR_AF=0.1626;EUR_AF=0.4066;SAS_AF=0.1616;AA=T|||;VT=SNP;EX_TARGET
11	124180082	rs4936919	A	G	100	PASS	AC=1435;AF=0.286542;AN=5008;NS=2504;DP=21734;EAS_AF=0.4206;AMR_AF=0.3458;AFR_AF=0.1543;EUR_AF=0.4066;SAS_AF=0.1616;AA=A|||;VT=SNP;EX_TARGET
11	124180282	rs7107539	A	C	100	PASS	AC=1340;AF=0.267572;AN=5008;NS=2504;DP=20356;EAS_AF=0.4177;AMR_AF=0.3372;AFR_AF=0.0893;EUR_AF=0.4066;SAS_AF=0.1616;AA=A|||;VT=SNP;EX_TARGET
11	124180359	rs2510433	A	C	100	PASS	AC=53;AF=0.0105831;AN=5008;NS=2504;DP=22125;EAS_AF=0;AMR_AF=0.0231;AFR_AF=0.0008;EUR_AF=0.0219;SAS_AF=0.0143;AA=A|||;VT=SNP;EX_TARGET
11	124180477	rs6590057	G	A	100	PASS	AC=127;AF=0.0253594;AN=5008;NS=2504;DP=21105;EAS_AF=0;AMR_AF=0.0375;AFR_AF=0.0091;EUR_AF=0.0815;SAS_AF=0.0072;AA=G|||;VT=SNP;EX_TARGET
11	124181011	rs519158	T	G	100	PASS	AC=1432;AF=0.285942;AN=5008;NS=2504;DP=18661;EAS_AF=0.2629;AMR_AF=0.281;AFR_AF=0.1921;EUR_AF=0.3161;SAS_AF=0.409;AA=T|||;VT=SNP
11	124181111	rs2512296	G	A	100	PASS	AC=2364;AF=0.472045;AN=5008;NS=2504;DP=19546;EAS_AF=0.5704;AMR_AF=0.4755;AFR_AF=0.3457;EUR_AF=0.5388;SAS_AF=0.4703;AA=A|||;VT=SNP
11	124181158	rs518119	T	C	100	PASS	AC=3790;AF=0.756789;AN=5008;NS=2504;DP=18577;EAS_AF=0.8333;AMR_AF=0.7565;AFR_AF=0.5333;EUR_AF=0.8539;SAS_AF=0.8804;AA=T|||;VT=SNP
11	124181444	rs515403	A	G	100	PASS	AC=1601;AF=0.319688;AN=5008;NS=2504;DP=19188;EAS_AF=0.2619;AMR_AF=0.2882;AFR_AF=0.3169;EUR_AF=0.3161;SAS_AF=0.409;AA=A|||;VT=SNP
11	124181449	rs515395	C	T	100	PASS	AC=1206;AF=0.240815;AN=5008;NS=2504;DP=19217;EAS_AF=0.249;AMR_AF=0.2637;AFR_AF=0.0719;EUR_AF=0.3062;SAS_AF=0.3773;AA=C|||;VT=SNP
11	124181517	rs2512295	G	T	100	PASS	AC=857;AF=0.171126;AN=5008;NS=2504;DP=20305;EAS_AF=0.1518;AMR_AF=0.121;AFR_AF=0.143;EUR_AF=0.1272;SAS_AF=0.3098;AA=G|||;VT=SNP
11	124181549	rs4936920	G	A	100	PASS	AC=1280;AF=0.255591;AN=5008;NS=2504;DP=20213;EAS_AF=0.4187;AMR_AF=0.3401;AFR_AF=0.0393;EUR_AF=0.4105;SAS_AF=0.1605;AA=G|||;VT=SNP
11	124181759	rs2512294	G	A	100	PASS	AC=1053;AF=0.210264;AN=5008;NS=2504;DP=20147;EAS_AF=0.1518;AMR_AF=0.134;AFR_AF=0.2844;EUR_AF=0.1272;SAS_AF=0.3098;AA=A|||;VT=SNP
11	124181846	rs490740	T	C	100	PASS	AC=1431;AF=0.285743;AN=5008;NS=2504;DP=20648;EAS_AF=0.2619;AMR_AF=0.281;AFR_AF=0.1921;EUR_AF=0.3161;SAS_AF=0.409;AA=T|||;VT=SNP
11	124182799	rs570953	G	T	100	PASS	AC=95;AF=0.0189696;AN=5008;NS=2504;DP=19021;EAS_AF=0;AMR_AF=0.0216;AFR_AF=0.0015;EUR_AF=0.0398;SAS_AF=0.0389;AA=g|||;VT=SNP
11	124183036	rs117756156	C	T	100	PASS	AC=315;AF=0.0628994;AN=5008;NS=2504;DP=17281;EAS_AF=0.0516;AMR_AF=0.0187;AFR_AF=0.062;EUR_AF=0.0169;SAS_AF=0.1544;AA=c|||;VT=SNP
11	124183044	rs2512222	C	T	100	PASS	AC=1418;AF=0.283147;AN=5008;NS=2504;DP=17189;EAS_AF=0.1885;AMR_AF=0.2017;AFR_AF=0.475;EUR_AF=0.1292;SAS_AF=0.3374;AA=c|||;VT=SNP
11	124183198	rs148423512	G	A	100	PASS	AC=13;AF=0.00259585;AN=5008;NS=2504;DP=19548;EAS_AF=0;AMR_AF=0.0029;AFR_AF=0;EUR_AF=0.0109;SAS_AF=0;AA=g|||;VT=SNP
11	124183496	rs2428298	A	G	100	PASS	AC=1420;AF=0.283546;AN=5008;NS=2504;DP=19011;EAS_AF=0.1885;AMR_AF=0.2017;AFR_AF=0.475;EUR_AF=0.1292;SAS_AF=0.3395;AA=G|||;VT=SNP
11	124183711	rs2510432	C	T	100	PASS	AC=1149;AF=0.229433;AN=5008;NS=2504;DP=20198;EAS_AF=0.1528;AMR_AF=0.1369;AFR_AF=0.357;EUR_AF=0.1282;SAS_AF=0.3057;AA=T|||;VT=SNP
11	124184666	rs2510431	G	A	100	PASS	AC=858;AF=0.171326;AN=5008;NS=2504;DP=18105;EAS_AF=0.1518;AMR_AF=0.121;AFR_AF=0.1422;EUR_AF=0.1272;SAS_AF=0.3119;AA=G|||;VT=SNP
11	124185611	rs2428304	T	C	100	PASS	AC=1394;AF=0.278355;AN=5008;NS=2504;DP=10782;EAS_AF=0.1905;AMR_AF=0.2017;AFR_AF=0.4546;EUR_AF=0.1292;SAS_AF=0.3384;AA=T|||;VT=SNP
11	124185995	rs2466619	G	A	100	PASS	AC=1394;AF=0.278355;AN=5008;NS=2504;DP=14714;EAS_AF=0.1905;AMR_AF=0.2017;AFR_AF=0.4546;EUR_AF=0.1292;SAS_AF=0.3384;AA=G|||;VT=SNP
11	124186333	rs2512221	C	G	100	PASS	AC=1393;AF=0.278155;AN=5008;NS=2504;DP=17135;EAS_AF=0.1905;AMR_AF=0.2003;AFR_AF=0.4546;EUR_AF=0.1292;SAS_AF=0.3384;AA=C|||;VT=SNP
11	124186593	rs2512220	A	G	100	PASS	AC=1395;AF=0.278554;AN=5008;NS=2504;DP=20308;EAS_AF=0.1915;AMR_AF=0.2017;AFR_AF=0.4546;EUR_AF=0.1292;SAS_AF=0.3384;AA=N|||;VT=SNP
11	124186670	rs527286	T	G	100	PASS	AC=4385;AF=0.875599;AN=5008;NS=2504;DP=19933;EAS_AF=0.871;AMR_AF=0.8357;AFR_AF=0.8888;EUR_AF=0.8569;SAS_AF=0.91;AA=G|||;VT=SNP
11	124186980	rs524425	A	G	100	PASS	AC=4515;AF=0.901558;AN=5008;NS=2504;DP=18092;EAS_AF=0.871;AMR_AF=0.8429;AFR_AF=0.9834;EUR_AF=0.8569;SAS_AF=0.91;AA=N|||;VT=SNP
11	124187240	rs500901	A	G	100	PASS	AC=1384;AF=0.276358;AN=5008;NS=2504;DP=14527;EAS_AF=0.2619;AMR_AF=0.2795;AFR_AF=0.1596;EUR_AF=0.3141;SAS_AF=0.408;AA=A|||;VT=SNP
11	124188807	rs665860	C	G	100	PASS	AC=2779;AF=0.554912;AN=5008;NS=2504;DP=16395;EAS_AF=0.4524;AMR_AF=0.4827;AFR_AF=0.6142;EUR_AF=0.4433;SAS_AF=0.7464;AA=g|||;VT=SNP
11	124189306	rs2466620	G	A	100	PASS	AC=1390;AF=0.277556;AN=5008;NS=2504;DP=18104;EAS_AF=0.1895;AMR_AF=0.2003;AFR_AF=0.4531;EUR_AF=0.1292;SAS_AF=0.3384;AA=G|||;VT=SNP;EX_TARGET
11	124189729	rs2512219	C	T	100	PASS	AC=1390;AF=0.277556;AN=5008;NS=2504;DP=21904;EAS_AF=0.1895;AMR_AF=0.2003;AFR_AF=0.4531;EUR_AF=0.1292;SAS_AF=0.3384;AA=C|||;VT=SNP;EX_TARGET
11	124190137	rs2466621	A	G	100	PASS	AC=1393;AF=0.278155;AN=5008;NS=2504;DP=20178;EAS_AF=0.1905;AMR_AF=0.2017;AFR_AF=0.4539;EUR_AF=0.1292;SAS_AF=0.3384;AA=a|||;VT=SNP
11	124190340	rs10893209	C	T	100	PASS	AC=1282;AF=0.25599;AN=5008;NS=2504;DP=19146;EAS_AF=0.4187;AMR_AF=0.3386;AFR_AF=0.0378;EUR_AF=0.4135;SAS_AF=0.1626;AA=C|||;VT=SNP
11	124190407	rs75001597	C	A	100	PASS	AC=33;AF=0.00658946;AN=5008;NS=2504;DP=19077;EAS_AF=0.001;AMR_AF=0.0101;AFR_AF=0.0008;EUR_AF=0.0179;SAS_AF=0.0061;AA=C|||;VT=SNP
11	124190730	rs10893210	G	A	100	PASS	AC=237;AF=0.0473243;AN=5008;NS=2504;DP=2275;EAS_AF=0.0506;AMR_AF=0.0187;AFR_AF=0.0038;EUR_AF=0.0169;SAS_AF=0.1544;AA=G|||;VT=SNP
11	124191144	rs2466622	T	G	100	PASS	AC=542;AF=0.108227;AN=5008;NS=2504;DP=18653;EAS_AF=0.1002;AMR_AF=0.1023;AFR_AF=0.0794;EUR_AF=0.1103;SAS_AF=0.1575;AA=T|||;VT=SNP
11	124191785	rs2466623	G	A	100	PASS	AC=1580;AF=0.315495;AN=5008;NS=2504;DP=17825;EAS_AF=0.1905;AMR_AF=0.2118;AFR_AF=0.5893;EUR_AF=0.1292;SAS_AF=0.3395;AA=A|||;VT=SNP
11	124191924	rs614013	T	C	100	PASS	AC=3047;AF=0.608427;AN=5008;NS=2504;DP=19606;EAS_AF=0.6806;AMR_AF=0.634;AFR_AF=0.4803;EUR_AF=0.7227;SAS_AF=0.5716;AA=T|||;VT=SNP
11	124192153	rs2023753	A	G	100	PASS	AC=1283;AF=0.25619;AN=5008;NS=2504;DP=19356;EAS_AF=0.4187;AMR_AF=0.3401;AFR_AF=0.0378;EUR_AF=0.4135;SAS_AF=0.1626;AA=A|||;VT=SNP
11	124192356	rs2023754	C	T	100	PASS	AC=151;AF=0.0301518;AN=5008;NS=2504;DP=17330;EAS_AF=0.001;AMR_AF=0.0476;AFR_AF=0.0053;EUR_AF=0.0915;SAS_AF=0.0184;AA=C|||;VT=SNP
11	124192712	rs617280	C	T	100	PASS	AC=2975;AF=0.59405;AN=5008;NS=2504;DP=18742;EAS_AF=0.6815;AMR_AF=0.6383;AFR_AF=0.4198;EUR_AF=0.7276;SAS_AF=0.5706;AA=c|||;VT=SNP
11	124193170	rs507104	T	C	100	PASS	AC=1382;AF=0.275958;AN=5008;NS=2504;DP=21041;EAS_AF=0.2619;AMR_AF=0.2795;AFR_AF=0.1596;EUR_AF=0.3141;SAS_AF=0.4059;AA=t|||;VT=SNP
11	124193267	rs7110735	G	T	100	PASS	AC=1368;AF=0.273163;AN=5008;NS=2504;DP=17916;EAS_AF=0.4187;AMR_AF=0.3458;AFR_AF=0.0991;EUR_AF=0.4135;SAS_AF=0.1626;AA=g|||;VT=SNP
11	124193342	rs5027505	G	A	100	PASS	AC=1368;AF=0.273163;AN=5008;NS=2504;DP=15911;EAS_AF=0.4187;AMR_AF=0.3458;AFR_AF=0.0991;EUR_AF=0.4135;SAS_AF=0.1626;AA=g|||;VT=SNP
11	124193697	rs2512216	G	C	100	PASS	AC=857;AF=0.171126;AN=5008;NS=2504;DP=17077;EAS_AF=0.1508;AMR_AF=0.121;AFR_AF=0.1407;EUR_AF=0.1272;SAS_AF=0.3139;AA=g|||;VT=SNP
11	124194486	rs4936921	G	T	100	PASS	AC=1370;AF=0.273562;AN=5008;NS=2504;DP=16868;EAS_AF=0.4187;AMR_AF=0.3473;AFR_AF=0.0991;EUR_AF=0.4135;SAS_AF=0.1636;AA=G|||;VT=SNP
11	124194529	rs646155	G	C	100	PASS	AC=4515;AF=0.901558;AN=5008;NS=2504;DP=17559;EAS_AF=0.871;AMR_AF=0.8429;AFR_AF=0.9834;EUR_AF=0.8559;SAS_AF=0.911;AA=C|||;VT=SNP
11	124195082	rs658888	C	G	100	PASS	AC=95;AF=0.0189696;AN=5008;NS=2504;DP=19827;EAS_AF=0;AMR_AF=0.0216;AFR_AF=0.0015;EUR_AF=0.0398;SAS_AF=0.0389;AA=c|||;VT=SNP
11	124195524	rs553995	A	G	100	PASS	AC=4516;AF=0.901757;AN=5008;NS=2504;DP=16569;EAS_AF=0.872;AMR_AF=0.8429;AFR_AF=0.9834;EUR_AF=0.8569;SAS_AF=0.91;AA=a|||;VT=SNP
11	124196433	rs78341940	A	G	100	PASS	AC=57;AF=0.0113818;AN=5008;NS=2504;DP=18227;EAS_AF=0;AMR_AF=0.0086;AFR_AF=0.0015;EUR_AF=0.0417;SAS_AF=0.0072;AA=A|||;VT=SNP
11	124196725	rs76075998	G	C	100	PASS	AC=278;AF=0.0555112;AN=5008;NS=2504;DP=16218;EAS_AF=0.002;AMR_AF=0.1499;AFR_AF=0.0061;EUR_AF=0.0954;SAS_AF=0.0695;AA=G|||;VT=SNP
11	124196782	rs676720	C	A	100	PASS	AC=3627;AF=0.724241;AN=5008;NS=2504;DP=16123;EAS_AF=0.7202;AMR_AF=0.7205;AFR_AF=0.8192;EUR_AF=0.7296;SAS_AF=0.5971;AA=A|||;VT=SNP
11	124197747	rs117908977	T	A	100	PASS	AC=57;AF=0.0113818;AN=5008;NS=2504;DP=18233;EAS_AF=0;AMR_AF=0.0159;AFR_AF=0.0008;EUR_AF=0.0427;SAS_AF=0.002;AA=T|||;VT=SNP
11	124197979	rs7109034	G	C	100	PASS	AC=2960;AF=0.591054;AN=5008;NS=2504;DP=21722;EAS_AF=0.6815;AMR_AF=0.6167;AFR_AF=0.4796;EUR_AF=0.6879;SAS_AF=0.5307;AA=G|||;VT=SNP
11	124198157	rs595827	T	C	100	PASS	AC=2750;AF=0.549121;AN=5008;NS=2504;DP=19932;EAS_AF=0.6806;AMR_AF=0.6254;AFR_AF=0.2579;EUR_AF=0.7276;SAS_AF=0.5695;AA=T|||;VT=SNP
11	124198386	rs117171466	G	C	100	PASS	AC=57;AF=0.0113818;AN=5008;NS=2504;DP=19576;EAS_AF=0;AMR_AF=0.0144;AFR_AF=0.0008;EUR_AF=0.0437;SAS_AF=0.002;AA=G|||;VT=SNP
11	124198662	rs140588245	G	A	100	PASS	AC=26;AF=0.00519169;AN=5008;NS=2504;DP=19465;EAS_AF=0;AMR_AF=0.0115;AFR_AF=0;EUR_AF=0.0149;SAS_AF=0.0031;AA=G|||;VT=SNP
11	124198828	rs4057919	C	T	100	PASS	AC=1286;AF=0.256789;AN=5008;NS=2504;DP=20220;EAS_AF=0.2619;AMR_AF=0.2579;AFR_AF=0.1573;EUR_AF=0.2744;SAS_AF=0.3671;AA=C|||;VT=SNP
11	124198883	rs4057906	T	C	100	PASS	AC=2960;AF=0.591054;AN=5008;NS=2504;DP=21171;EAS_AF=0.6806;AMR_AF=0.6182;AFR_AF=0.4796;EUR_AF=0.6879;SAS_AF=0.5307;AA=T|||;VT=SNP
11	124198905	rs117200115	G	C	100	PASS	AC=56;AF=0.0111821;AN=5008;NS=2504;DP=21490;EAS_AF=0;AMR_AF=0.0144;AFR_AF=0.0008;EUR_AF=0.0427;SAS_AF=0.002;AA=G|||;VT=SNP
11	124199570	rs612410	A	G	100	PASS	AC=3626;AF=0.724042;AN=5008;NS=2504;DP=17827;EAS_AF=0.7192;AMR_AF=0.7205;AFR_AF=0.8192;EUR_AF=0.7296;SAS_AF=0.5971;AA=G|||;VT=SNP
11	124199865	rs539802	C	T	100	PASS	AC=2748;AF=0.548722;AN=5008;NS=2504;DP=18092;EAS_AF=0.6796;AMR_AF=0.6254;AFR_AF=0.2579;EUR_AF=0.7276;SAS_AF=0.5685;AA=C|||;VT=SNP
11	124200090	rs641428	A	C	100	PASS	AC=3056;AF=0.610224;AN=5008;NS=2504;DP=18602;EAS_AF=0.6806;AMR_AF=0.6398;AFR_AF=0.4811;EUR_AF=0.7276;SAS_AF=0.5706;AA=A|||;VT=SNP
11	124200203	rs641856	A	C	100	PASS	AC=2972;AF=0.59345;AN=5008;NS=2504;DP=18586;EAS_AF=0.6806;AMR_AF=0.6383;AFR_AF=0.4198;EUR_AF=0.7266;SAS_AF=0.5695;AA=A|||;VT=SNP
11	124200260	rs2466624	A	T	100	PASS	AC=856;AF=0.170927;AN=5008;NS=2504;DP=19049;EAS_AF=0.1518;AMR_AF=0.121;AFR_AF=0.1422;EUR_AF=0.1272;SAS_AF=0.3098;AA=A|||;VT=SNP
11	124200652	rs57282818	C	G	100	PASS	AC=233;AF=0.0465256;AN=5008;NS=2504;DP=16968;EAS_AF=0.0506;AMR_AF=0.0187;AFR_AF=0.0038;EUR_AF=0.0169;SAS_AF=0.1503;AA=C|||;VT=SNP
11	124200915	rs2521416	G	A	100	PASS	AC=3005;AF=0.60004;AN=5008;NS=2504;DP=15389;EAS_AF=0.6806;AMR_AF=0.6398;AFR_AF=0.4425;EUR_AF=0.7276;SAS_AF=0.5706;AA=G|||;VT=SNP
11	124201507	rs547414	A	G	100	PASS	AC=2974;AF=0.59385;AN=5008;NS=2504;DP=20580;EAS_AF=0.6806;AMR_AF=0.6383;AFR_AF=0.4198;EUR_AF=0.7276;SAS_AF=0.5706;AA=A|||;VT=SNP
11	124201565	rs118118597	C	T	100	PASS	AC=94;AF=0.01877;AN=5008;NS=2504;DP=20172;EAS_AF=0.001;AMR_AF=0.0677;AFR_AF=0.0038;EUR_AF=0.0308;SAS_AF=0.0102;AA=C|||;VT=SNP
11	124201949	rs7947332	C	T	100	PASS	AC=1282;AF=0.25599;AN=5008;NS=2504;DP=17910;EAS_AF=0.4177;AMR_AF=0.3401;AFR_AF=0.0378;EUR_AF=0.4135;SAS_AF=0.1626;AA=C|||;VT=SNP
11	124202382	rs672244	A	C	100	PASS	AC=3628;AF=0.724441;AN=5008;NS=2504;DP=17970;EAS_AF=0.7202;AMR_AF=0.7219;AFR_AF=0.8185;EUR_AF=0.7296;SAS_AF=0.5982;AA=C|||;VT=SNP
11	124202662	rs673543	T	C	100	PASS	AC=4513;AF=0.901158;AN=5008;NS=2504;DP=15419;EAS_AF=0.871;AMR_AF=0.8429;AFR_AF=0.9834;EUR_AF=0.8569;SAS_AF=0.908;AA=t|||;VT=SNP
11	124202775	rs12294682	T	A	100	PASS	AC=1282;AF=0.25599;AN=5008;NS=2504;DP=16081;EAS_AF=0.4177;AMR_AF=0.3401;AFR_AF=0.0378;EUR_AF=0.4135;SAS_AF=0.1626;AA=T|||;VT=SNP
11	124203506	rs687655	A	G	100	PASS	AC=4892;AF=0.976837;AN=5008;NS=2504;DP=13471;EAS_AF=0.999;AMR_AF=0.9323;AFR_AF=0.9985;EUR_AF=0.9493;SAS_AF=0.9847;AA=a|||;VT=SNP
11	124203779	rs688985	T	C	100	PASS	AC=3087;AF=0.616414;AN=5008;NS=2504;DP=16261;EAS_AF=0.6796;AMR_AF=0.6412;AFR_AF=0.5045;EUR_AF=0.7276;SAS_AF=0.5706;AA=t|||;VT=SNP
11	124203931	rs118168002	G	A	100	PASS	AC=28;AF=0.00559105;AN=5008;NS=2504;DP=21487;EAS_AF=0;AMR_AF=0.013;AFR_AF=0.0008;EUR_AF=0.0179;SAS_AF=0;AA=G|||;VT=SNP
11	124203965	rs2521417	T	A	100	PASS	AC=3004;AF=0.59984;AN=5008;NS=2504;DP=20910;EAS_AF=0.6796;AMR_AF=0.6398;AFR_AF=0.4425;EUR_AF=0.7276;SAS_AF=0.5706;AA=A|||;VT=SNP
11	124204191	rs2521418	G	A	100	PASS	AC=2974;AF=0.59385;AN=5008;NS=2504;DP=17336;EAS_AF=0.6796;AMR_AF=0.6383;AFR_AF=0.4206;EUR_AF=0.7276;SAS_AF=0.5706;AA=G|||;VT=SNP
11	124204709	rs2512215	C	G	100	PASS	AC=869;AF=0.173522;AN=5008;NS=2504;DP=15894;EAS_AF=0.1518;AMR_AF=0.121;AFR_AF=0.1422;EUR_AF=0.1392;SAS_AF=0.3108;AA=C|||;VT=SNP
11	124205160	rs143613122	C	T	100	PASS	AC=20;AF=0.00399361;AN=5008;NS=2504;DP=17860;EAS_AF=0;AMR_AF=0.0101;AFR_AF=0;EUR_AF=0.0129;SAS_AF=0;AA=C|||;VT=SNP
11	124205821	rs12799656	G	A	100	PASS	AC=1280;AF=0.255591;AN=5008;NS=2504;DP=13745;EAS_AF=0.4167;AMR_AF=0.3401;AFR_AF=0.0378;EUR_AF=0.4125;SAS_AF=0.1626;AA=g|||;VT=SNP
11	124206303	rs11600562	A	C	100	PASS	AC=4511;AF=0.900759;AN=5008;NS=2504;DP=13094;EAS_AF=0.87;AMR_AF=0.8429;AFR_AF=0.9834;EUR_AF=0.8569;SAS_AF=0.907;AA=N|||;VT=SNP
11	124208175	rs529467	T	C	100	PASS	AC=3085;AF=0.616014;AN=5008;NS=2504;DP=17134;EAS_AF=0.6786;AMR_AF=0.6412;AFR_AF=0.5045;EUR_AF=0.7276;SAS_AF=0.5695;AA=T|||;VT=SNP
11	124208282	rs652820	T	G	100	PASS	AC=3622;AF=0.723243;AN=5008;NS=2504;DP=16856;EAS_AF=0.7173;AMR_AF=0.7205;AFR_AF=0.8185;EUR_AF=0.7296;SAS_AF=0.5961;AA=G|||;VT=SNP
11	124208327	rs653207	G	C	100	PASS	AC=3053;AF=0.609625;AN=5008;NS=2504;DP=17504;EAS_AF=0.6786;AMR_AF=0.6398;AFR_AF=0.4811;EUR_AF=0.7276;SAS_AF=0.5695;AA=G|||;VT=SNP
11	124208351	rs653234	A	C	100	PASS	AC=2748;AF=0.548722;AN=5008;NS=2504;DP=17113;EAS_AF=0.6776;AMR_AF=0.6268;AFR_AF=0.2587;EUR_AF=0.7276;SAS_AF=0.5685;AA=A|||;VT=SNP
11	124208977	rs666135	A	G	100	PASS	AC=3052;AF=0.609425;AN=5008;NS=2504;DP=18700;EAS_AF=0.6766;AMR_AF=0.6398;AFR_AF=0.4811;EUR_AF=0.7276;SAS_AF=0.5706;AA=A|||;VT=SNP
11	124209483	rs507118	C	T	100	PASS	AC=1383;AF=0.276158;AN=5008;NS=2504;DP=20116;EAS_AF=0.2609;AMR_AF=0.2795;AFR_AF=0.1589;EUR_AF=0.3161;SAS_AF=0.407;AA=C|||;VT=SNP
11	124209498	rs12225745	C	T	100	PASS	AC=232;AF=0.0463259;AN=5008;NS=2504;DP=20216;EAS_AF=0.0516;AMR_AF=0.0187;AFR_AF=0.003;EUR_AF=0.0169;SAS_AF=0.1493;AA=C|||;VT=SNP
11	124209750	rs669698	A	G	100	PASS	AC=3054;AF=0.609824;AN=5008;NS=2504;DP=22406;EAS_AF=0.6786;AMR_AF=0.6398;AFR_AF=0.4811;EUR_AF=0.7276;SAS_AF=0.5706;AA=A|||;VT=SNP
11	124209777	rs509878	C	T	100	PASS	AC=1187;AF=0.237021;AN=5008;NS=2504;DP=21800;EAS_AF=0.248;AMR_AF=0.2622;AFR_AF=0.0613;EUR_AF=0.3052;SAS_AF=0.3753;AA=C|||;VT=SNP
11	124209939	rs143569324	C	T	100	PASS	AC=38;AF=0.00758786;AN=5008;NS=2504;DP=20941;EAS_AF=0;AMR_AF=0.0101;AFR_AF=0.0023;EUR_AF=0.0229;SAS_AF=0.0051;AA=C|||;VT=SNP
11	124211646	rs10893212	C	T	100	PASS	AC=1280;AF=0.255591;AN=5008;NS=2504;DP=18050;EAS_AF=0.4167;AMR_AF=0.3401;AFR_AF=0.0378;EUR_AF=0.4125;SAS_AF=0.1626;AA=C|||;VT=SNP
11	124211909	rs619226	C	A	100	PASS	AC=3053;AF=0.609625;AN=5008;NS=2504;DP=17971;EAS_AF=0.6786;AMR_AF=0.6398;AFR_AF=0.4811;EUR_AF=0.7266;SAS_AF=0.5706;AA=C|||;VT=SNP
11	124212183	rs113147729	C	T	100	PASS	AC=93;AF=0.0185703;AN=5008;NS=2504;DP=13185;EAS_AF=0.001;AMR_AF=0.0677;AFR_AF=0.0038;EUR_AF=0.0298;SAS_AF=0.0102;AA=C|||;VT=SNP
11	124212418	rs486541	C	T	100	PASS	AC=3053;AF=0.609625;AN=5008;NS=2504;DP=16805;EAS_AF=0.6786;AMR_AF=0.6398;AFR_AF=0.4811;EUR_AF=0.7266;SAS_AF=0.5706;AA=C|||;VT=SNP
11	124212428	rs10893214	G	C	100	PASS	AC=233;AF=0.0465256;AN=5008;NS=2504;DP=17151;EAS_AF=0.0516;AMR_AF=0.0187;AFR_AF=0.003;EUR_AF=0.0169;SAS_AF=0.1503;AA=G|||;VT=SNP
11	124212460	rs4936922	A	T	100	PASS	AC=1279;AF=0.255391;AN=5008;NS=2504;DP=16464;EAS_AF=0.4167;AMR_AF=0.3401;AFR_AF=0.0378;EUR_AF=0.4115;SAS_AF=0.1626;AA=A|||;VT=SNP
11	124212853	rs491038	A	T	100	PASS	AC=3085;AF=0.616014;AN=5008;NS=2504;DP=16451;EAS_AF=0.6786;AMR_AF=0.6412;AFR_AF=0.5045;EUR_AF=0.7266;SAS_AF=0.5706;AA=T|||;VT=SNP
11	124213054	rs634362	T	C	100	PASS	AC=3054;AF=0.609824;AN=5008;NS=2504;DP=17713;EAS_AF=0.6786;AMR_AF=0.6398;AFR_AF=0.4811;EUR_AF=0.7276;SAS_AF=0.5706;AA=T|||;VT=SNP
11	124213673	rs637057	G	A	100	PASS	AC=1382;AF=0.275958;AN=5008;NS=2504;DP=16776;EAS_AF=0.2609;AMR_AF=0.2795;AFR_AF=0.1596;EUR_AF=0.3151;SAS_AF=0.4059;AA=G|||;VT=SNP
11	124214361	rs79904681	G	A	100	PASS	AC=24;AF=0.00479233;AN=5008;NS=2504;DP=18431;EAS_AF=0;AMR_AF=0.0058;AFR_AF=0;EUR_AF=0.0179;SAS_AF=0.002;AA=G|||;VT=SNP
11	124214595	rs12362835	T	C	100	PASS	AC=69;AF=0.013778;AN=5008;NS=2504;DP=18567;EAS_AF=0.001;AMR_AF=0.0101;AFR_AF=0.0015;EUR_AF=0.0129;SAS_AF=0.047;AA=T|||;VT=SNP
11	124214728	rs652361	A	G	100	PASS	AC=3084;AF=0.615815;AN=5008;NS=2504;DP=20101;EAS_AF=0.6786;AMR_AF=0.6412;AFR_AF=0.5045;EUR_AF=0.7266;SAS_AF=0.5695;AA=G|||;VT=SNP
11	124215036	rs11219599	C	T	100	PASS	AC=1280;AF=0.255591;AN=5008;NS=2504;DP=18165;EAS_AF=0.4167;AMR_AF=0.3401;AFR_AF=0.0378;EUR_AF=0.4125;SAS_AF=0.1626;AA=C|||;VT=SNP
11	124215195	rs664406	T	G	100	PASS	AC=3623;AF=0.723442;AN=5008;NS=2504;DP=20672;EAS_AF=0.7173;AMR_AF=0.7205;AFR_AF=0.8192;EUR_AF=0.7296;SAS_AF=0.5961;AA=G|||;VT=SNP
11	124215334	rs665227	A	G	100	PASS	AC=3622;AF=0.723243;AN=5008;NS=2504;DP=15903;EAS_AF=0.7173;AMR_AF=0.7205;AFR_AF=0.8192;EUR_AF=0.7286;SAS_AF=0.5961;AA=G|||;VT=SNP
11	124215364	rs665257	C	T	100	PASS	AC=3622;AF=0.723243;AN=5008;NS=2504;DP=17428;EAS_AF=0.7173;AMR_AF=0.7205;AFR_AF=0.8192;EUR_AF=0.7286;SAS_AF=0.5961;AA=T|||;VT=SNP
11	124215393	rs2510435	C	A	100	PASS	AC=858;AF=0.171326;AN=5008;NS=2504;DP=17368;EAS_AF=0.1528;AMR_AF=0.121;AFR_AF=0.1422;EUR_AF=0.1272;SAS_AF=0.3108;AA=C|||;VT=SNP
11	124215407	rs117100134	A	G	100	PASS	AC=23;AF=0.00459265;AN=5008;NS=2504;DP=17300;EAS_AF=0;AMR_AF=0.0101;AFR_AF=0;EUR_AF=0.0149;SAS_AF=0.001;AA=A|||;VT=SNP
11	124215431	rs141217375	A	G	100	PASS	AC=23;AF=0.00459265;AN=5008;NS=2504;DP=17378;EAS_AF=0;AMR_AF=0.0101;AFR_AF=0;EUR_AF=0.0149;SAS_AF=0.001;AA=A|||;VT=SNP
11	124215439	rs10893215	G	A	100	PASS	AC=1279;AF=0.255391;AN=5008;NS=2504;DP=17339;EAS_AF=0.4167;AMR_AF=0.3401;AFR_AF=0.0378;EUR_AF=0.4115;SAS_AF=0.1626;AA=G|||;VT=SNP
11	124215535	rs578885	T	C	100	PASS	AC=4510;AF=0.900559;AN=5008;NS=2504;DP=21262;EAS_AF=0.87;AMR_AF=0.8429;AFR_AF=0.9834;EUR_AF=0.8559;SAS_AF=0.907;AA=T|||;VT=SNP
11	124216242	rs474900	G	T	100	PASS	AC=3622;AF=0.723243;AN=5008;NS=2504;DP=18227;EAS_AF=0.7173;AMR_AF=0.7205;AFR_AF=0.8192;EUR_AF=0.7286;SAS_AF=0.5961;AA=T|||;VT=SNP
11	124216260	rs11522669	C	T	100	PASS	AC=90;AF=0.0179712;AN=5008;NS=2504;DP=18742;EAS_AF=0.001;AMR_AF=0.0288;AFR_AF=0.0008;EUR_AF=0.0507;SAS_AF=0.0174;AA=C|||;VT=SNP
11	124216393	rs497300	C	T	100	PASS	AC=4510;AF=0.900559;AN=5008;NS=2504;DP=19556;EAS_AF=0.87;AMR_AF=0.8429;AFR_AF=0.9834;EUR_AF=0.8559;SAS_AF=0.907;AA=t|||;VT=SNP
11	124216506	rs498258	C	T	100	PASS	AC=3001;AF=0.599241;AN=5008;NS=2504;DP=18801;EAS_AF=0.6786;AMR_AF=0.6398;AFR_AF=0.4425;EUR_AF=0.7266;SAS_AF=0.5695;AA=T|||;VT=SNP
11	124216553	rs681021	G	A	100	PASS	AC=3619;AF=0.722644;AN=5008;NS=2504;DP=18329;EAS_AF=0.7173;AMR_AF=0.7205;AFR_AF=0.8169;EUR_AF=0.7286;SAS_AF=0.5961;AA=A|||;VT=SNP
11	124216780	rs681990	G	A	100	PASS	AC=4510;AF=0.900559;AN=5008;NS=2504;DP=19661;EAS_AF=0.87;AMR_AF=0.8429;AFR_AF=0.9834;EUR_AF=0.8559;SAS_AF=0.907;AA=A|||;VT=SNP
11	124216808	rs6590060	G	A	100	PASS	AC=1309;AF=0.261382;AN=5008;NS=2504;DP=19811;EAS_AF=0.4167;AMR_AF=0.3415;AFR_AF=0.0598;EUR_AF=0.4115;SAS_AF=0.1626;AA=G|||;VT=SNP
11	124216963	rs4057907	T	C	100	PASS	AC=1279;AF=0.255391;AN=5008;NS=2504;DP=17588;EAS_AF=0.4167;AMR_AF=0.3401;AFR_AF=0.0378;EUR_AF=0.4115;SAS_AF=0.1626;AA=T|||;VT=SNP
11	124218187	rs77093198	T	C	100	PASS	AC=39;AF=0.00778754;AN=5008;NS=2504;DP=16406;EAS_AF=0;AMR_AF=0.0245;AFR_AF=0.0008;EUR_AF=0.0199;SAS_AF=0.001;AA=T|||;VT=SNP
11	124218971	rs11219602	A	C	100	PASS	AC=1279;AF=0.255391;AN=5008;NS=2504;DP=16056;EAS_AF=0.4167;AMR_AF=0.3401;AFR_AF=0.0378;EUR_AF=0.4115;SAS_AF=0.1626;AA=A|||;VT=SNP
11	124219110	rs564202	A	G	100	PASS	AC=1382;AF=0.275958;AN=5008;NS=2504;DP=16028;EAS_AF=0.2609;AMR_AF=0.2795;AFR_AF=0.1596;EUR_AF=0.3151;SAS_AF=0.4059;AA=A|||;VT=SNP
11	124219168	rs78785254	T	C	100	PASS	AC=312;AF=0.0623003;AN=5008;NS=2504;DP=16913;EAS_AF=0.0516;AMR_AF=0.0187;AFR_AF=0.062;EUR_AF=0.0169;SAS_AF=0.1513;AA=T|||;VT=SNP
11	124219187	rs615796	C	T	100	PASS	AC=2786;AF=0.55631;AN=5008;NS=2504;DP=17468;EAS_AF=0.6776;AMR_AF=0.6268;AFR_AF=0.2882;EUR_AF=0.7266;SAS_AF=0.5685;AA=C|||;VT=SNP
11	124219852	rs618949	A	G	100	PASS	AC=3083;AF=0.615615;AN=5008;NS=2504;DP=17844;EAS_AF=0.6786;AMR_AF=0.6412;AFR_AF=0.5038;EUR_AF=0.7266;SAS_AF=0.5695;AA=G|||;VT=SNP
11	124220351	rs647821	C	T	100	PASS	AC=3083;AF=0.615615;AN=5008;NS=2504;DP=19222;EAS_AF=0.6786;AMR_AF=0.6412;AFR_AF=0.5038;EUR_AF=0.7266;SAS_AF=0.5695;AA=T|||;VT=SNP
11	124221089	rs3967789	C	T	100	PASS	AC=1280;AF=0.255591;AN=5008;NS=2504;DP=18429;EAS_AF=0.4167;AMR_AF=0.3401;AFR_AF=0.0378;EUR_AF=0.4125;SAS_AF=0.1626;AA=C|||;VT=SNP
11	124221701	rs6590061	G	A	100	PASS	AC=2971;AF=0.593251;AN=5008;NS=2504;DP=16417;EAS_AF=0.6786;AMR_AF=0.6383;AFR_AF=0.4198;EUR_AF=0.7276;SAS_AF=0.5695;AA=G|||;VT=SNP
11	124221954	rs577300	T	C	100	PASS	AC=2979;AF=0.594848;AN=5008;NS=2504;DP=14394;EAS_AF=0.6845;AMR_AF=0.6398;AFR_AF=0.4198;EUR_AF=0.7286;SAS_AF=0.5695;AA=T|||;VT=SNP
11	124221957	rs675653	A	G	100	PASS	AC=4519;AF=0.902356;AN=5008;NS=2504;DP=14423;EAS_AF=0.876;AMR_AF=0.8444;AFR_AF=0.9834;EUR_AF=0.8579;SAS_AF=0.907;AA=G|||;VT=SNP
11	124222092	rs2510436	T	A	100	PASS	AC=474;AF=0.0946486;AN=5008;NS=2504;DP=14377;EAS_AF=0.1002;AMR_AF=0.0908;AFR_AF=0.0537;EUR_AF=0.0994;SAS_AF=0.1421;AA=T|||;VT=SNP
11	124222384	rs491840	G	C	100	PASS	AC=3003;AF=0.599641;AN=5008;NS=2504;DP=17896;EAS_AF=0.6796;AMR_AF=0.6398;AFR_AF=0.4425;EUR_AF=0.7276;SAS_AF=0.5695;AA=C|||;VT=SNP
11	124222479	rs492697	A	T	100	PASS	AC=3001;AF=0.599241;AN=5008;NS=2504;DP=17369;EAS_AF=0.6776;AMR_AF=0.6398;AFR_AF=0.4425;EUR_AF=0.7276;SAS_AF=0.5695;AA=T|||;VT=SNP
11	124222508	rs492785	T	C	100	PASS	AC=2972;AF=0.59345;AN=5008;NS=2504;DP=17585;EAS_AF=0.6786;AMR_AF=0.6383;AFR_AF=0.4198;EUR_AF=0.7276;SAS_AF=0.5706;AA=T|||;VT=SNP
11	124222789	rs75172384	G	A	100	PASS	AC=92;AF=0.0183706;AN=5008;NS=2504;DP=16479;EAS_AF=0.001;AMR_AF=0.0677;AFR_AF=0.0038;EUR_AF=0.0288;SAS_AF=0.0102;AA=G|||;VT=SNP
11	124222830	rs74827892	C	G	100	PASS	AC=170;AF=0.0339457;AN=5008;NS=2504;DP=16433;EAS_AF=0.0069;AMR_AF=0.0288;AFR_AF=0.0008;EUR_AF=0.0467;SAS_AF=0.0971;AA=C|||;VT=SNP
11	124222939	rs76604348	A	T	100	PASS	AC=309;AF=0.0617013;AN=5008;NS=2504;DP=15432;EAS_AF=0.0308;AMR_AF=0.1484;AFR_AF=0.0061;EUR_AF=0.0944;SAS_AF=0.0736;AA=A|||;VT=SNP
11	124223281	rs584014	A	G	100	PASS	AC=3007;AF=0.600439;AN=5008;NS=2504;DP=15894;EAS_AF=0.6806;AMR_AF=0.6412;AFR_AF=0.4425;EUR_AF=0.7286;SAS_AF=0.5706;AA=G|||;VT=SNP
11	124223284	rs500174	A	C	100	PASS	AC=3627;AF=0.724241;AN=5008;NS=2504;DP=15976;EAS_AF=0.7192;AMR_AF=0.7219;AFR_AF=0.8185;EUR_AF=0.7306;SAS_AF=0.5971;AA=C|||;VT=SNP
11	124223737	rs183975977	A	C	100	PASS	AC=16;AF=0.00319489;AN=5008;NS=2504;DP=13900;EAS_AF=0;AMR_AF=0.0072;AFR_AF=0.0008;EUR_AF=0.0099;SAS_AF=0;AA=A|||;VT=SNP
11	124224662	rs600686	A	C	100	PASS	AC=1382;AF=0.275958;AN=5008;NS=2504;DP=17807;EAS_AF=0.2609;AMR_AF=0.2795;AFR_AF=0.1596;EUR_AF=0.3151;SAS_AF=0.4059;AA=A|||;VT=SNP
11	124225191	rs613207	G	A	100	PASS	AC=2973;AF=0.59365;AN=5008;NS=2504;DP=17477;EAS_AF=0.6796;AMR_AF=0.6383;AFR_AF=0.4198;EUR_AF=0.7276;SAS_AF=0.5706;AA=G|||;VT=SNP
11	124225661	rs474711	G	A	100	PASS	AC=2974;AF=0.59385;AN=5008;NS=2504;DP=19129;EAS_AF=0.6806;AMR_AF=0.6383;AFR_AF=0.4198;EUR_AF=0.7276;SAS_AF=0.5706;AA=G|||;VT=SNP
11	124225757	rs117037823	G	A	100	PASS	AC=53;AF=0.0105831;AN=5008;NS=2504;DP=17981;EAS_AF=0;AMR_AF=0.0115;AFR_AF=0.0219;EUR_AF=0.0149;SAS_AF=0.001;AA=G|||;VT=SNP
11	124226051	rs478348	A	C	100	PASS	AC=3054;AF=0.609824;AN=5008;NS=2504;DP=17641;EAS_AF=0.6796;AMR_AF=0.6398;AFR_AF=0.4803;EUR_AF=0.7276;SAS_AF=0.5706;AA=A|||;VT=SNP
11	124226295	rs480324	T	G	100	PASS	AC=3627;AF=0.724241;AN=5008;NS=2504;DP=17310;EAS_AF=0.7202;AMR_AF=0.7205;AFR_AF=0.8192;EUR_AF=0.7296;SAS_AF=0.5971;AA=G|||;VT=SNP
11	124226577	rs504362	C	T	100	PASS	AC=1114;AF=0.222444;AN=5008;NS=2504;DP=17693;EAS_AF=0.2361;AMR_AF=0.2608;AFR_AF=0.0174;EUR_AF=0.3042;SAS_AF=0.3742;AA=C|||;VT=SNP
11	124227346	rs532645	A	C	100	PASS	AC=2748;AF=0.548722;AN=5008;NS=2504;DP=16032;EAS_AF=0.6786;AMR_AF=0.6254;AFR_AF=0.2587;EUR_AF=0.7276;SAS_AF=0.5685;AA=A|||;VT=SNP
11	124227543	rs644353	A	G	100	PASS	AC=3054;AF=0.609824;AN=5008;NS=2504;DP=17988;EAS_AF=0.6796;AMR_AF=0.6398;AFR_AF=0.4811;EUR_AF=0.7276;SAS_AF=0.5695;AA=A|||;VT=SNP
11	124228144	rs657456	C	G	100	PASS	AC=3124;AF=0.623802;AN=5008;NS=2504;DP=19681;EAS_AF=0.6796;AMR_AF=0.6427;AFR_AF=0.5325;EUR_AF=0.7276;SAS_AF=0.5695;AA=G|||;VT=SNP
11	124228618	rs2512305	G	A	100	PASS	AC=888;AF=0.177316;AN=5008;NS=2504;DP=22766;EAS_AF=0.1528;AMR_AF=0.1225;AFR_AF=0.1649;EUR_AF=0.1272;SAS_AF=0.3098;AA=G|||;VT=SNP
11	124228623	rs564875	T	C	100	PASS	AC=3205;AF=0.639976;AN=5008;NS=2504;DP=22928;EAS_AF=0.7163;AMR_AF=0.6859;AFR_AF=0.5212;EUR_AF=0.7296;SAS_AF=0.5971;AA=T|||;VT=SNP
11	124229438	rs187555727	A	G	100	PASS	AC=7;AF=0.00139776;AN=5008;NS=2504;DP=19354;EAS_AF=0;AMR_AF=0.0029;AFR_AF=0;EUR_AF=0.005;SAS_AF=0;AA=A|||;VT=SNP
11	124229531	rs2428299	C	T	100	PASS	AC=3247;AF=0.648363;AN=5008;NS=2504;DP=18512;EAS_AF=0.7192;AMR_AF=0.6873;AFR_AF=0.5477;EUR_AF=0.7326;SAS_AF=0.5971;AA=T|||;VT=SNP
11	124229535	rs2428300	C	T	100	PASS	AC=3216;AF=0.642173;AN=5008;NS=2504;DP=18479;EAS_AF=0.7192;AMR_AF=0.6859;AFR_AF=0.525;EUR_AF=0.7326;SAS_AF=0.5971;AA=C|||;VT=SNP
11	124229643	rs73023613	A	G	100	PASS	AC=23;AF=0.00459265;AN=5008;NS=2504;DP=20212;EAS_AF=0;AMR_AF=0.0072;AFR_AF=0;EUR_AF=0.0159;SAS_AF=0.002;AA=A|||;VT=SNP
11	124229677	rs2510430	C	A	100	PASS	AC=546;AF=0.109026;AN=5008;NS=2504;DP=20797;EAS_AF=0.1012;AMR_AF=0.1023;AFR_AF=0.0802;EUR_AF=0.1103;SAS_AF=0.1595;AA=C|||;VT=SNP
11	124229840	rs10893216	G	A	100	PASS	AC=4512;AF=0.900958;AN=5008;NS=2504;DP=19135;EAS_AF=0.871;AMR_AF=0.8429;AFR_AF=0.9834;EUR_AF=0.8569;SAS_AF=0.907;AA=A|||;VT=SNP
11	124229916	rs2428301	T	G	100	PASS	AC=3241;AF=0.647165;AN=5008;NS=2504;DP=18334;EAS_AF=0.7183;AMR_AF=0.6873;AFR_AF=0.5469;EUR_AF=0.7296;SAS_AF=0.5961;AA=T|||;VT=SNP
11	124230739	rs598490	G	A	100	PASS	AC=3238;AF=0.646565;AN=5008;NS=2504;DP=15776;EAS_AF=0.7173;AMR_AF=0.6873;AFR_AF=0.5461;EUR_AF=0.7286;SAS_AF=0.5961;AA=A|||;VT=SNP
11	124230788	rs598551	T	G	100	PASS	AC=4511;AF=0.900759;AN=5008;NS=2504;DP=15698;EAS_AF=0.87;AMR_AF=0.8429;AFR_AF=0.9834;EUR_AF=0.8569;SAS_AF=0.907;AA=G|||;VT=SNP
11	124230820	rs2512304	T	C	100	PASS	AC=303;AF=0.0605032;AN=5008;NS=2504;DP=15659;EAS_AF=0.0913;AMR_AF=0.062;AFR_AF=0.0537;EUR_AF=0.0527;SAS_AF=0.045;AA=T|||;VT=SNP
11	124230943	rs11219609	A	G	100	PASS	AC=1280;AF=0.255591;AN=5008;NS=2504;DP=15989;EAS_AF=0.4167;AMR_AF=0.3415;AFR_AF=0.0371;EUR_AF=0.4125;SAS_AF=0.1626;AA=A|||;VT=SNP
11	124231162	rs73023674	T	A	100	PASS	AC=68;AF=0.0135783;AN=5008;NS=2504;DP=18556;EAS_AF=0;AMR_AF=0.0144;AFR_AF=0.0008;EUR_AF=0.0368;SAS_AF=0.0204;AA=T|||;VT=SNP
11	124231232	rs610937	A	G	100	PASS	AC=3242;AF=0.647364;AN=5008;NS=2504;DP=18342;EAS_AF=0.7173;AMR_AF=0.6873;AFR_AF=0.5484;EUR_AF=0.7296;SAS_AF=0.5961;AA=A|||;VT=SNP
11	124231545	rs479665	T	C	100	PASS	AC=3242;AF=0.647364;AN=5008;NS=2504;DP=19829;EAS_AF=0.7173;AMR_AF=0.6873;AFR_AF=0.5484;EUR_AF=0.7296;SAS_AF=0.5961;AA=T|||;VT=SNP
11	124231708	rs613141	A	G	100	PASS	AC=3159;AF=0.630791;AN=5008;NS=2504;DP=18573;EAS_AF=0.7173;AMR_AF=0.6859;AFR_AF=0.4864;EUR_AF=0.7296;SAS_AF=0.5961;AA=A|||;VT=SNP
11	124232609	rs2428302	A	T	100	PASS	AC=3159;AF=0.630791;AN=5008;NS=2504;DP=18514;EAS_AF=0.7173;AMR_AF=0.6859;AFR_AF=0.4864;EUR_AF=0.7296;SAS_AF=0.5961;AA=T|||;VT=SNP
11	124233035	rs514661	A	G	100	PASS	AC=3159;AF=0.630791;AN=5008;NS=2504;DP=22193;EAS_AF=0.7173;AMR_AF=0.6859;AFR_AF=0.4864;EUR_AF=0.7296;SAS_AF=0.5961;AA=A|||;VT=SNP
11	124233274	rs640511	T	G	100	PASS	AC=3625;AF=0.723842;AN=5008;NS=2504;DP=17551;EAS_AF=0.7173;AMR_AF=0.7219;AFR_AF=0.82;EUR_AF=0.7296;SAS_AF=0.5961;AA=t|||;VT=SNP
11	124233530	rs540324	G	A	100	PASS	AC=4511;AF=0.900759;AN=5008;NS=2504;DP=14519;EAS_AF=0.87;AMR_AF=0.8429;AFR_AF=0.9834;EUR_AF=0.8569;SAS_AF=0.907;AA=A|||;VT=SNP
11	124233739	rs73023678	T	C	100	PASS	AC=12;AF=0.00239617;AN=5008;NS=2504;DP=15222;EAS_AF=0;AMR_AF=0.0029;AFR_AF=0;EUR_AF=0.0099;SAS_AF=0;AA=T|||;VT=SNP
11	124234139	rs545780	T	C	100	PASS	AC=4512;AF=0.900958;AN=5008;NS=2504;DP=19123;EAS_AF=0.871;AMR_AF=0.8429;AFR_AF=0.9834;EUR_AF=0.8569;SAS_AF=0.907;AA=N|||;VT=SNP
11	124234228	rs546658	A	C	100	PASS	AC=3243;AF=0.647564;AN=5008;NS=2504;DP=19588;EAS_AF=0.7183;AMR_AF=0.6873;AFR_AF=0.5484;EUR_AF=0.7296;SAS_AF=0.5961;AA=C|||;VT=SNP
11	124234259	rs546729	T	C	100	PASS	AC=3243;AF=0.647564;AN=5008;NS=2504;DP=18829;EAS_AF=0.7183;AMR_AF=0.6873;AFR_AF=0.5484;EUR_AF=0.7296;SAS_AF=0.5961;AA=T|||;VT=SNP
11	124234431	rs656181	G	T	100	PASS	AC=3243;AF=0.647564;AN=5008;NS=2504;DP=15908;EAS_AF=0.7183;AMR_AF=0.6873;AFR_AF=0.5484;EUR_AF=0.7296;SAS_AF=0.5961;AA=T|||;VT=SNP
11	124234464	rs117909825	T	C	100	PASS	AC=33;AF=0.00658946;AN=5008;NS=2504;DP=16211;EAS_AF=0;AMR_AF=0.0115;AFR_AF=0;EUR_AF=0.0229;SAS_AF=0.002;AA=T|||;VT=SNP
11	124235672	rs3901494	T	C	100	PASS	AC=1870;AF=0.373403;AN=5008;NS=2504;DP=19943;EAS_AF=0.4613;AMR_AF=0.4078;AFR_AF=0.3918;EUR_AF=0.4155;SAS_AF=0.1902;AA=t|||;VT=SNP
11	124235773	rs35878354	G	A	100	PASS	AC=137;AF=0.0273562;AN=5008;NS=2504;DP=21146;EAS_AF=0;AMR_AF=0.0432;AFR_AF=0.0091;EUR_AF=0.0865;SAS_AF=0.0082;AA=g|||;VT=SNP
11	124235788	rs116994396	G	T	100	PASS	AC=32;AF=0.00638978;AN=5008;NS=2504;DP=21228;EAS_AF=0;AMR_AF=0.0043;AFR_AF=0.0008;EUR_AF=0.0189;SAS_AF=0.0092;AA=g|||;VT=SNP
11	124236268	rs2512302	G	A	100	PASS	AC=2173;AF=0.433906;AN=5008;NS=2504;DP=20119;EAS_AF=0.5496;AMR_AF=0.4669;AFR_AF=0.2186;EUR_AF=0.5408;SAS_AF=0.4724;AA=g|||;VT=SNP
11	124236679	rs686726	T	G	100	PASS	AC=1750;AF=0.349441;AN=5008;NS=2504;DP=20036;EAS_AF=0.2788;AMR_AF=0.3084;AFR_AF=0.4047;EUR_AF=0.3121;SAS_AF=0.4151;AA=t|||;VT=SNP
11	124236759	rs687167	G	A	100	PASS	AC=1884;AF=0.376198;AN=5008;NS=2504;DP=19997;EAS_AF=0.2788;AMR_AF=0.3112;AFR_AF=0.5061;EUR_AF=0.3111;SAS_AF=0.4141;AA=g|||;VT=SNP
11	124237880	rs553918	A	G	100	PASS	AC=1358;AF=0.271166;AN=5008;NS=2504;DP=17818;EAS_AF=0.2788;AMR_AF=0.2723;AFR_AF=0.1286;EUR_AF=0.3111;SAS_AF=0.4141;AA=a|||;VT=SNP
11	124238022	rs12364324	C	T	100	PASS	AC=237;AF=0.0473243;AN=5008;NS=2504;DP=17537;EAS_AF=0.0526;AMR_AF=0.0187;AFR_AF=0.0053;EUR_AF=0.0169;SAS_AF=0.1503;AA=c|||;VT=SNP
11	124238536	rs7102211	C	A	100	PASS	AC=2180;AF=0.435304;AN=5008;NS=2504;DP=18932;EAS_AF=0.5506;AMR_AF=0.4697;AFR_AF=0.2179;EUR_AF=0.5417;SAS_AF=0.4765;AA=c|||;VT=SNP
11	124238744	rs150725791	C	T	100	PASS	AC=25;AF=0.00499201;AN=5008;NS=2504;DP=12338;EAS_AF=0.001;AMR_AF=0.0115;AFR_AF=0.0015;EUR_AF=0.0129;SAS_AF=0.001;AA=c|||;VT=SNP
11	124238808	rs9667371	C	A	100	PASS	AC=4524;AF=0.903355;AN=5008;NS=2504;DP=11019;EAS_AF=0.869;AMR_AF=0.8415;AFR_AF=0.9856;EUR_AF=0.8579;SAS_AF=0.9182;AA=c|||;VT=SNP
11	124238848	rs11829003	T	C	100	PASS	AC=2256;AF=0.450479;AN=5008;NS=2504;DP=10929;EAS_AF=0.3175;AMR_AF=0.3588;AFR_AF=0.711;EUR_AF=0.3141;SAS_AF=0.4407;AA=t|||;VT=SNP
11	124238856	rs11826639	G	A	100	PASS	AC=1879;AF=0.3752;AN=5008;NS=2504;DP=10510;EAS_AF=0.2778;AMR_AF=0.3112;AFR_AF=0.503;EUR_AF=0.3111;SAS_AF=0.4141;AA=g|||;VT=SNP
11	124238872	rs7925490	A	G	100	PASS	AC=2256;AF=0.450479;AN=5008;NS=2504;DP=9899;EAS_AF=0.3175;AMR_AF=0.3588;AFR_AF=0.711;EUR_AF=0.3141;SAS_AF=0.4407;AA=a|||;VT=SNP
11	124239188	rs6590063	A	G	100	PASS	AC=4431;AF=0.884784;AN=5008;NS=2504;DP=8209;EAS_AF=0.869;AMR_AF=0.8285;AFR_AF=0.9236;EUR_AF=0.8559;SAS_AF=0.9182;AA=N|||;VT=SNP
11	124239375	rs4057916	A	T	100	PASS	AC=2181;AF=0.435503;AN=5008;NS=2504;DP=16937;EAS_AF=0.5506;AMR_AF=0.4712;AFR_AF=0.2179;EUR_AF=0.5417;SAS_AF=0.4765;AA=a|||;VT=SNP
11	124239690	rs526081	G	A	100	PASS	AC=2249;AF=0.449081;AN=5008;NS=2504;DP=18964;EAS_AF=0.3185;AMR_AF=0.3573;AFR_AF=0.7057;EUR_AF=0.3131;SAS_AF=0.4417;AA=g|||;VT=SNP
11	124240011	rs550000	G	A	100	PASS	AC=4430;AF=0.884585;AN=5008;NS=2504;DP=14934;EAS_AF=0.869;AMR_AF=0.8285;AFR_AF=0.9228;EUR_AF=0.8559;SAS_AF=0.9182;AA=g|||;VT=SNP
11	124242963	rs10790671	G	A	100	PASS	AC=2181;AF=0.435503;AN=5008;NS=2504;DP=13000;EAS_AF=0.5496;AMR_AF=0.4712;AFR_AF=0.2186;EUR_AF=0.5417;SAS_AF=0.4765;AA=g|||;VT=SNP
11	124243240	rs7120225	A	G	100	PASS	AC=4430;AF=0.884585;AN=5008;NS=2504;DP=16493;EAS_AF=0.869;AMR_AF=0.8285;AFR_AF=0.9228;EUR_AF=0.8559;SAS_AF=0.9182;AA=a|||;VT=SNP
11	124243588	rs4245051	C	T	100	PASS	AC=1660;AF=0.33147;AN=5008;NS=2504;DP=16812;EAS_AF=0.2788;AMR_AF=0.2997;AFR_AF=0.3427;EUR_AF=0.3111;SAS_AF=0.4141;AA=c|||;VT=SNP
11	124243836	rs6421590	C	T	100	PASS	AC=4513;AF=0.901158;AN=5008;NS=2504;DP=17444;EAS_AF=0.869;AMR_AF=0.8415;AFR_AF=0.9773;EUR_AF=0.8579;SAS_AF=0.9182;AA=T|||;VT=SNP
11	124244349	rs604531	C	T	100	PASS	AC=1786;AF=0.356629;AN=5008;NS=2504;DP=21266;EAS_AF=0.2788;AMR_AF=0.3026;AFR_AF=0.4365;EUR_AF=0.3111;SAS_AF=0.4141;AA=C|||;VT=SNP
11	124244363	rs557480	G	A	100	PASS	AC=1786;AF=0.356629;AN=5008;NS=2504;DP=20918;EAS_AF=0.2788;AMR_AF=0.3026;AFR_AF=0.4365;EUR_AF=0.3111;SAS_AF=0.4141;AA=G|||;VT=SNP
11	124244588	rs559401	T	A	100	PASS	AC=1786;AF=0.356629;AN=5008;NS=2504;DP=19144;EAS_AF=0.2788;AMR_AF=0.3026;AFR_AF=0.4365;EUR_AF=0.3111;SAS_AF=0.4141;AA=T|||;VT=SNP
11	124244967	rs117365748	C	A	100	PASS	AC=15;AF=0.00299521;AN=5008;NS=2504;DP=17201;EAS_AF=0;AMR_AF=0.0072;AFR_AF=0;EUR_AF=0.0099;SAS_AF=0;AA=C|||;VT=SNP
11	124245050	rs617909	G	A	100	PASS	AC=1786;AF=0.356629;AN=5008;NS=2504;DP=16150;EAS_AF=0.2788;AMR_AF=0.3026;AFR_AF=0.4365;EUR_AF=0.3111;SAS_AF=0.4141;AA=g|||;VT=SNP
11	124245085	rs474557	T	C	100	PASS	AC=2248;AF=0.448882;AN=5008;NS=2504;DP=16940;EAS_AF=0.3185;AMR_AF=0.3573;AFR_AF=0.7042;EUR_AF=0.3141;SAS_AF=0.4417;AA=C|||;VT=SNP
11	124245143	rs475436	G	A	100	PASS	AC=1354;AF=0.270367;AN=5008;NS=2504;DP=17584;EAS_AF=0.2788;AMR_AF=0.2709;AFR_AF=0.1271;EUR_AF=0.3101;SAS_AF=0.4141;AA=G|||;VT=SNP
11	124245353	rs477262	G	A	100	PASS	AC=1910;AF=0.38139;AN=5008;NS=2504;DP=18284;EAS_AF=0.2788;AMR_AF=0.3127;AFR_AF=0.525;EUR_AF=0.3111;SAS_AF=0.4141;AA=A|||;VT=SNP
11	124245640	rs620669	C	T	100	PASS	AC=4430;AF=0.884585;AN=5008;NS=2504;DP=17456;EAS_AF=0.869;AMR_AF=0.8285;AFR_AF=0.9228;EUR_AF=0.8559;SAS_AF=0.9182;AA=T|||;VT=SNP
11	124245682	rs480111	T	C	100	PASS	AC=4430;AF=0.884585;AN=5008;NS=2504;DP=18240;EAS_AF=0.869;AMR_AF=0.8285;AFR_AF=0.9228;EUR_AF=0.8559;SAS_AF=0.9182;AA=C|||;VT=SNP
11	124245744	rs621161	C	G	100	PASS	AC=1660;AF=0.33147;AN=5008;NS=2504;DP=19577;EAS_AF=0.2788;AMR_AF=0.2997;AFR_AF=0.3427;EUR_AF=0.3111;SAS_AF=0.4141;AA=C|||;VT=SNP
11	124245818	rs621567	G	T	100	PASS	AC=1659;AF=0.33127;AN=5008;NS=2504;DP=21906;EAS_AF=0.2788;AMR_AF=0.2997;AFR_AF=0.3427;EUR_AF=0.3101;SAS_AF=0.4141;AA=G|||;VT=SNP
11	124246221	rs633461	C	T	100	PASS	AC=4429;AF=0.884385;AN=5008;NS=2504;DP=24984;EAS_AF=0.869;AMR_AF=0.8285;AFR_AF=0.9228;EUR_AF=0.8559;SAS_AF=0.9172;AA=T|||;VT=SNP
11	124246401	rs634291	C	T	100	PASS	AC=1786;AF=0.356629;AN=5008;NS=2504;DP=24816;EAS_AF=0.2788;AMR_AF=0.3026;AFR_AF=0.4365;EUR_AF=0.3111;SAS_AF=0.4141;AA=C|||;VT=SNP
11	124246541	rs634773	C	G	100	PASS	AC=1786;AF=0.356629;AN=5008;NS=2504;DP=21724;EAS_AF=0.2788;AMR_AF=0.3026;AFR_AF=0.4365;EUR_AF=0.3111;SAS_AF=0.4141;AA=C|||;VT=SNP
11	124246902	rs143338895	A	G	100	PASS	AC=18;AF=0.00359425;AN=5008;NS=2504;DP=20846;EAS_AF=0;AMR_AF=0.0043;AFR_AF=0;EUR_AF=0.0089;SAS_AF=0.0061;AA=A|||;VT=SNP
11	124247075	rs535252	A	G	100	PASS	AC=1663;AF=0.332069;AN=5008;NS=2504;DP=23077;EAS_AF=0.2788;AMR_AF=0.2997;AFR_AF=0.3457;EUR_AF=0.3111;SAS_AF=0.4131;AA=A|||;VT=SNP
11	124247187	rs536201	G	A	100	PASS	AC=1786;AF=0.356629;AN=5008;NS=2504;DP=21303;EAS_AF=0.2788;AMR_AF=0.3026;AFR_AF=0.4365;EUR_AF=0.3111;SAS_AF=0.4141;AA=G|||;VT=SNP
11	124247361	rs538032	C	T	100	PASS	AC=1786;AF=0.356629;AN=5008;NS=2504;DP=21551;EAS_AF=0.2788;AMR_AF=0.3026;AFR_AF=0.4365;EUR_AF=0.3111;SAS_AF=0.4141;AA=C|||;VT=SNP
11	124247897	rs6590066	C	G	100	PASS	AC=2182;AF=0.435703;AN=5008;NS=2504;DP=20746;EAS_AF=0.5506;AMR_AF=0.4712;AFR_AF=0.2186;EUR_AF=0.5417;SAS_AF=0.4765;AA=C|||;VT=SNP
11	124248395	rs568313	C	T	100	PASS	AC=1919;AF=0.383187;AN=5008;NS=2504;DP=20237;EAS_AF=0.2788;AMR_AF=0.3127;AFR_AF=0.5318;EUR_AF=0.3101;SAS_AF=0.4151;AA=T|||;VT=SNP
11	124248489	rs664275	T	C	100	PASS	AC=1917;AF=0.382788;AN=5008;NS=2504;DP=20851;EAS_AF=0.2788;AMR_AF=0.3127;AFR_AF=0.531;EUR_AF=0.3101;SAS_AF=0.4141;AA=C|||;VT=SNP
11	124248733	rs665215	A	C	100	PASS	AC=1796;AF=0.358626;AN=5008;NS=2504;DP=18987;EAS_AF=0.2788;AMR_AF=0.3026;AFR_AF=0.444;EUR_AF=0.3111;SAS_AF=0.4141;AA=A|||;VT=SNP
11	124249337	rs521790	A	G	100	PASS	AC=1800;AF=0.359425;AN=5008;NS=2504;DP=19164;EAS_AF=0.2827;AMR_AF=0.3026;AFR_AF=0.444;EUR_AF=0.3111;SAS_AF=0.4141;AA=a|||;VT=SNP
11	124249820	rs526371	C	T	100	PASS	AC=1796;AF=0.358626;AN=5008;NS=2504;DP=15722;EAS_AF=0.2788;AMR_AF=0.3026;AFR_AF=0.444;EUR_AF=0.3111;SAS_AF=0.4141;AA=C|||;VT=SNP
11	124249831	rs7948434	C	T	100	PASS	AC=1796;AF=0.358626;AN=5008;NS=2504;DP=15650;EAS_AF=0.2788;AMR_AF=0.3026;AFR_AF=0.444;EUR_AF=0.3111;SAS_AF=0.4141;AA=c|||;VT=SNP
11	124250173	rs139977119	G	C	100	PASS	AC=27;AF=0.00539137;AN=5008;NS=2504;DP=16938;EAS_AF=0;AMR_AF=0.013;AFR_AF=0;EUR_AF=0.0149;SAS_AF=0.0031;AA=G|||;VT=SNP
11	124250276	rs601485	C	T	100	PASS	AC=1796;AF=0.358626;AN=5008;NS=2504;DP=17756;EAS_AF=0.2788;AMR_AF=0.3026;AFR_AF=0.444;EUR_AF=0.3111;SAS_AF=0.4141;AA=C|||;VT=SNP
11	124250368	rs6590067	C	T	100	PASS	AC=1919;AF=0.383187;AN=5008;NS=2504;DP=20588;EAS_AF=0.2788;AMR_AF=0.3127;AFR_AF=0.5318;EUR_AF=0.3111;SAS_AF=0.4141;AA=T|||;VT=SNP
11	124250406	rs6590068	A	G	100	PASS	AC=1795;AF=0.358427;AN=5008;NS=2504;DP=19901;EAS_AF=0.2788;AMR_AF=0.3026;AFR_AF=0.4433;EUR_AF=0.3111;SAS_AF=0.4141;AA=A|||;VT=SNP
11	124250538	rs553968	T	G	100	PASS	AC=2249;AF=0.449081;AN=5008;NS=2504;DP=17730;EAS_AF=0.3185;AMR_AF=0.3588;AFR_AF=0.7042;EUR_AF=0.3141;SAS_AF=0.4417;AA=g|||;VT=SNP
11	124250618	rs554796	T	C	100	PASS	AC=1795;AF=0.358427;AN=5008;NS=2504;DP=16069;EAS_AF=0.2788;AMR_AF=0.3026;AFR_AF=0.4433;EUR_AF=0.3111;SAS_AF=0.4141;AA=T|||;VT=SNP
11	124250787	rs555861	C	A	100	PASS	AC=1786;AF=0.356629;AN=5008;NS=2504;DP=14511;EAS_AF=0.2788;AMR_AF=0.3026;AFR_AF=0.4365;EUR_AF=0.3111;SAS_AF=0.4141;AA=A|||;VT=SNP
11	124250964	rs4057900	A	G	100	PASS	AC=1264;AF=0.252396;AN=5008;NS=2504;DP=15668;EAS_AF=0.3958;AMR_AF=0.3429;AFR_AF=0.0378;EUR_AF=0.4145;SAS_AF=0.1636;AA=A|||;VT=SNP
11	124251004	rs579352	C	T	100	PASS	AC=1795;AF=0.358427;AN=5008;NS=2504;DP=15662;EAS_AF=0.2788;AMR_AF=0.3026;AFR_AF=0.4433;EUR_AF=0.3111;SAS_AF=0.4141;AA=C|||;VT=SNP
11	124251191	rs580500	C	A	100	PASS	AC=1783;AF=0.35603;AN=5008;NS=2504;DP=13501;EAS_AF=0.2788;AMR_AF=0.304;AFR_AF=0.4365;EUR_AF=0.3072;SAS_AF=0.4141;AA=C|||;VT=SNP
11	124251383	rs471978	T	C	100	PASS	AC=1791;AF=0.357628;AN=5008;NS=2504;DP=16005;EAS_AF=0.2788;AMR_AF=0.3026;AFR_AF=0.4433;EUR_AF=0.3072;SAS_AF=0.4141;AA=C|||;VT=SNP
11	124252422	rs503220	G	A	100	PASS	AC=1786;AF=0.356629;AN=5008;NS=2504;DP=18343;EAS_AF=0.2788;AMR_AF=0.3026;AFR_AF=0.4402;EUR_AF=0.3072;SAS_AF=0.4131;AA=g|||;VT=SNP;EX_TARGET
11	124254813	rs567239	G	A	100	PASS	AC=4220;AF=0.842652;AN=5008;NS=2504;DP=16522;EAS_AF=0.8294;AMR_AF=0.7839;AFR_AF=0.8404;EUR_AF=0.8529;SAS_AF=0.8906;AA=a|||;VT=SNP
11	124254986	rs673843	T	C	100	PASS	AC=1649;AF=0.329273;AN=5008;NS=2504;DP=14266;EAS_AF=0.2738;AMR_AF=0.2997;AFR_AF=0.3419;EUR_AF=0.3062;SAS_AF=0.4141;AA=t|||;VT=SNP
11	124255070	rs111539307	T	G	100	PASS	AC=19;AF=0.00379393;AN=5008;NS=2504;DP=13309;EAS_AF=0;AMR_AF=0.0043;AFR_AF=0.0023;EUR_AF=0.0089;SAS_AF=0.0041;AA=t|||;VT=SNP
11	124255126	rs480634	T	C	100	PASS	AC=1773;AF=0.354034;AN=5008;NS=2504;DP=14559;EAS_AF=0.2728;AMR_AF=0.3026;AFR_AF=0.4349;EUR_AF=0.3062;SAS_AF=0.4141;AA=N|||;VT=SNP
11	124255184	rs480798	A	G	100	PASS	AC=1803;AF=0.360024;AN=5008;NS=2504;DP=13582;EAS_AF=0.2688;AMR_AF=0.3055;AFR_AF=0.4607;EUR_AF=0.3062;SAS_AF=0.4121;AA=a|||;VT=SNP
11	124255453	rs11219618	C	T	100	PASS	AC=2191;AF=0.4375;AN=5008;NS=2504;DP=12973;EAS_AF=0.5556;AMR_AF=0.4712;AFR_AF=0.2179;EUR_AF=0.5467;SAS_AF=0.4765;AA=c|||;VT=SNP
11	124255552	rs484421	G	A	100	PASS	AC=1783;AF=0.35603;AN=5008;NS=2504;DP=13723;EAS_AF=0.2728;AMR_AF=0.3026;AFR_AF=0.4425;EUR_AF=0.3062;SAS_AF=0.4141;AA=g|||;VT=SNP
11	124255588	rs676563	G	A	100	PASS	AC=1782;AF=0.355831;AN=5008;NS=2504;DP=13960;EAS_AF=0.2728;AMR_AF=0.3026;AFR_AF=0.4418;EUR_AF=0.3062;SAS_AF=0.4141;AA=g|||;VT=SNP
11	124255717	rs11604549	G	C	100	PASS	AC=82;AF=0.0163738;AN=5008;NS=2504;DP=15797;EAS_AF=0.001;AMR_AF=0.0288;AFR_AF=0;EUR_AF=0.0437;SAS_AF=0.0174;AA=g|||;VT=SNP
11	124255783	rs486402	C	T	100	PASS	AC=1647;AF=0.328874;AN=5008;NS=2504;DP=16476;EAS_AF=0.2728;AMR_AF=0.2997;AFR_AF=0.3411;EUR_AF=0.3062;SAS_AF=0.4141;AA=c|||;VT=SNP
11	124255981	rs6590070	G	T	100	PASS	AC=4426;AF=0.883786;AN=5008;NS=2504;DP=13593;EAS_AF=0.8681;AMR_AF=0.8285;AFR_AF=0.9213;EUR_AF=0.8549;SAS_AF=0.9182;AA=t|||;VT=SNP
11	124255991	rs4057885	T	C	100	PASS	AC=1782;AF=0.355831;AN=5008;NS=2504;DP=13320;EAS_AF=0.2728;AMR_AF=0.3026;AFR_AF=0.4425;EUR_AF=0.3052;SAS_AF=0.4141;AA=N|||;VT=SNP
11	124258314	rs7118177	C	T	100	PASS	AC=1782;AF=0.355831;AN=5008;NS=2504;DP=20463;EAS_AF=0.2728;AMR_AF=0.3026;AFR_AF=0.4425;EUR_AF=0.3052;SAS_AF=0.4141;AA=t|||;VT=SNP
11	124258441	rs574393	G	A	100	PASS	AC=1782;AF=0.355831;AN=5008;NS=2504;DP=16923;EAS_AF=0.2728;AMR_AF=0.3026;AFR_AF=0.4418;EUR_AF=0.3062;SAS_AF=0.4141;AA=-|||;VT=SNP
11	124258716	rs577031	T	C	100	PASS	AC=2236;AF=0.446486;AN=5008;NS=2504;DP=16370;EAS_AF=0.3125;AMR_AF=0.3573;AFR_AF=0.7035;EUR_AF=0.3091;SAS_AF=0.4417;AA=-|||;VT=SNP
11	124258878	rs614493	C	T	100	PASS	AC=1785;AF=0.35643;AN=5008;NS=2504;DP=15442;EAS_AF=0.2728;AMR_AF=0.3026;AFR_AF=0.4433;EUR_AF=0.3072;SAS_AF=0.4141;AA=-|||;VT=SNP
11	124258922	rs523335	G	A	100	PASS	AC=1783;AF=0.35603;AN=5008;NS=2504;DP=16472;EAS_AF=0.2728;AMR_AF=0.3026;AFR_AF=0.4425;EUR_AF=0.3062;SAS_AF=0.4141;AA=-|||;VT=SNP
11	124259085	rs524426	C	G	100	PASS	AC=1343;AF=0.268171;AN=5008;NS=2504;DP=19783;EAS_AF=0.2718;AMR_AF=0.2709;AFR_AF=0.1271;EUR_AF=0.3062;SAS_AF=0.4141;AA=-|||;VT=SNP
11	124259133	rs525222	A	G	100	PASS	AC=1788;AF=0.357029;AN=5008;NS=2504;DP=20864;EAS_AF=0.2738;AMR_AF=0.3026;AFR_AF=0.4455;EUR_AF=0.3062;SAS_AF=0.4141;AA=-|||;VT=SNP
11	124259309	rs626995	T	C	100	PASS	AC=4428;AF=0.884185;AN=5008;NS=2504;DP=19011;EAS_AF=0.8681;AMR_AF=0.8285;AFR_AF=0.9228;EUR_AF=0.8549;SAS_AF=0.9182;AA=N|||;VT=SNP
11	124259413	rs627424	T	C	100	PASS	AC=2244;AF=0.448083;AN=5008;NS=2504;DP=17663;EAS_AF=0.3145;AMR_AF=0.3617;AFR_AF=0.7042;EUR_AF=0.3101;SAS_AF=0.4427;AA=N|||;VT=SNP
11	124259761	rs138404837	G	A	100	PASS	AC=32;AF=0.00638978;AN=5008;NS=2504;DP=19393;EAS_AF=0;AMR_AF=0.0144;AFR_AF=0.0015;EUR_AF=0.0189;SAS_AF=0.001;AA=-|||;VT=SNP
11	124259817	rs531689	A	G	100	PASS	AC=2236;AF=0.446486;AN=5008;NS=2504;DP=19958;EAS_AF=0.3125;AMR_AF=0.3573;AFR_AF=0.7035;EUR_AF=0.3091;SAS_AF=0.4417;AA=-|||;VT=SNP
11	124259983	rs656524	T	G	100	PASS	AC=1782;AF=0.355831;AN=5008;NS=2504;DP=19133;EAS_AF=0.2728;AMR_AF=0.3026;AFR_AF=0.4418;EUR_AF=0.3062;SAS_AF=0.4141;AA=-|||;VT=SNP
11	124260374	rs658264	A	C	100	PASS	AC=1782;AF=0.355831;AN=5008;NS=2504;DP=17249;EAS_AF=0.2728;AMR_AF=0.3026;AFR_AF=0.4418;EUR_AF=0.3062;SAS_AF=0.4141;AA=-|||;VT=SNP
11	124260820	rs1789019	G	A	100	PASS	AC=2029;AF=0.405152;AN=5008;NS=2504;DP=17045;EAS_AF=0.2728;AMR_AF=0.3141;AFR_AF=0.6225;EUR_AF=0.3062;SAS_AF=0.4141;AA=-|||;VT=SNP
11	124260922	rs4057888	G	T	100	PASS	AC=2030;AF=0.405351;AN=5008;NS=2504;DP=17068;EAS_AF=0.2728;AMR_AF=0.3141;AFR_AF=0.6225;EUR_AF=0.3072;SAS_AF=0.4141;AA=-|||;VT=SNP
11	124263931	rs607848	G	C	100	PASS	AC=2236;AF=0.446486;AN=5008;NS=2504;DP=12758;EAS_AF=0.3125;AMR_AF=0.3573;AFR_AF=0.7035;EUR_AF=0.3091;SAS_AF=0.4417;AA=N|||;VT=SNP
11	124264202	rs487564	A	G	100	PASS	AC=1783;AF=0.35603;AN=5008;NS=2504;DP=10838;EAS_AF=0.2728;AMR_AF=0.3026;AFR_AF=0.4425;EUR_AF=0.3062;SAS_AF=0.4141;AA=a|||;VT=SNP
11	124264636	rs4936923	G	T	100	PASS	AC=2191;AF=0.4375;AN=5008;NS=2504;DP=15308;EAS_AF=0.5556;AMR_AF=0.4712;AFR_AF=0.2186;EUR_AF=0.5457;SAS_AF=0.4765;AA=g|||;VT=SNP
11	124265109	rs10790672	A	G	100	PASS	AC=1257;AF=0.250998;AN=5008;NS=2504;DP=16752;EAS_AF=0.4018;AMR_AF=0.3401;AFR_AF=0.028;EUR_AF=0.4155;SAS_AF=0.1646;AA=a|||;VT=SNP
11	124265961	rs3867245	T	A	100	PASS	AC=2192;AF=0.4377;AN=5008;NS=2504;DP=19419;EAS_AF=0.5565;AMR_AF=0.4712;AFR_AF=0.2186;EUR_AF=0.5457;SAS_AF=0.4765;AA=t|||;VT=SNP
11	124267177	rs507360	T	C	100	PASS	AC=4291;AF=0.856829;AN=5008;NS=2504;DP=11539;EAS_AF=0.8581;AMR_AF=0.7983;AFR_AF=0.8797;EUR_AF=0.83;SAS_AF=0.8937;AA=C|||;VT=SNP;EX_TARGET
11	124267189	rs507335	T	C	100	PASS	AC=4301;AF=0.858826;AN=5008;NS=2504;DP=12504;EAS_AF=0.8571;AMR_AF=0.8012;AFR_AF=0.882;EUR_AF=0.832;SAS_AF=0.8978;AA=C|||;VT=SNP;EX_TARGET
11	124267618	rs59100928	G	A	100	PASS	AC=1783;AF=0.35603;AN=5008;NS=2504;DP=15387;EAS_AF=0.2728;AMR_AF=0.3026;AFR_AF=0.4425;EUR_AF=0.3062;SAS_AF=0.4141;AA=G|||;VT=SNP
11	124267691	rs182759167	C	A	100	PASS	AC=13;AF=0.00259585;AN=5008;NS=2504;DP=18368;EAS_AF=0;AMR_AF=0.0072;AFR_AF=0.0015;EUR_AF=0.006;SAS_AF=0;AA=C|||;VT=SNP
11	124268014	rs11219632	A	G	100	PASS	AC=237;AF=0.0473243;AN=5008;NS=2504;DP=18063;EAS_AF=0.0526;AMR_AF=0.0187;AFR_AF=0.0038;EUR_AF=0.0209;SAS_AF=0.1483;AA=A|||;VT=SNP
11	124268323	rs11219633	G	T	100	PASS	AC=310;AF=0.061901;AN=5008;NS=2504;DP=18523;EAS_AF=0.0526;AMR_AF=0.0187;AFR_AF=0.059;EUR_AF=0.0209;SAS_AF=0.1483;AA=G|||;VT=SNP
11	124268735	rs548081	G	T	100	PASS	AC=2325;AF=0.464257;AN=5008;NS=2504;DP=16661;EAS_AF=0.3145;AMR_AF=0.3804;AFR_AF=0.7042;EUR_AF=0.3479;SAS_AF=0.4734;AA=T|||;VT=SNP
11	124268969	rs73025530	G	T	100	PASS	AC=12;AF=0.00239617;AN=5008;NS=2504;DP=15950;EAS_AF=0;AMR_AF=0.0029;AFR_AF=0;EUR_AF=0.0099;SAS_AF=0;AA=G|||;VT=SNP
11	124271173	rs573157	A	G	100	PASS	AC=2236;AF=0.446486;AN=5008;NS=2504;DP=14616;EAS_AF=0.3125;AMR_AF=0.3573;AFR_AF=0.7035;EUR_AF=0.3091;SAS_AF=0.4417;AA=G|||;VT=SNP
11	124271566	rs569501	C	T	100	PASS	AC=4427;AF=0.883986;AN=5008;NS=2504;DP=19184;EAS_AF=0.869;AMR_AF=0.8285;AFR_AF=0.9213;EUR_AF=0.8549;SAS_AF=0.9182;AA=T|||;VT=SNP
11	124271865	rs624110	G	T	100	PASS	AC=1783;AF=0.35603;AN=5008;NS=2504;DP=20853;EAS_AF=0.2728;AMR_AF=0.3026;AFR_AF=0.4433;EUR_AF=0.3062;SAS_AF=0.4131;AA=G|||;VT=SNP
11	124272210	rs635933	C	T	100	PASS	AC=2032;AF=0.405751;AN=5008;NS=2504;DP=18846;EAS_AF=0.2728;AMR_AF=0.3112;AFR_AF=0.6263;EUR_AF=0.3072;SAS_AF=0.4131;AA=T|||;VT=SNP
11	124274020	rs11219641	C	T	100	PASS	AC=2195;AF=0.438299;AN=5008;NS=2504;DP=15889;EAS_AF=0.5575;AMR_AF=0.4726;AFR_AF=0.2186;EUR_AF=0.5457;SAS_AF=0.4775;AA=C|||;VT=SNP
11	124274527	rs76213194	T	C	100	PASS	AC=37;AF=0.00738818;AN=5008;NS=2504;DP=17809;EAS_AF=0.003;AMR_AF=0.0072;AFR_AF=0.0008;EUR_AF=0.0109;SAS_AF=0.0174;AA=T|||;VT=SNP
11	124274787	rs34389811	T	C	100	PASS	AC=56;AF=0.0111821;AN=5008;NS=2504;DP=20181;EAS_AF=0;AMR_AF=0.0144;AFR_AF=0.0008;EUR_AF=0.0427;SAS_AF=0.002;AA=T|||;VT=SNP
11	124275314	rs561369	C	G	100	PASS	AC=1249;AF=0.249401;AN=5008;NS=2504;DP=20368;EAS_AF=0.2679;AMR_AF=0.2666;AFR_AF=0.0643;EUR_AF=0.3052;SAS_AF=0.411;AA=C|||;VT=SNP
11	124275348	rs560678	C	T	100	PASS	AC=1873;AF=0.374002;AN=5008;NS=2504;DP=19929;EAS_AF=0.2113;AMR_AF=0.3098;AFR_AF=0.5598;EUR_AF=0.3052;SAS_AF=0.407;AA=T|||;VT=SNP
11	124276497	rs12284741	G	C	100	PASS	AC=906;AF=0.180911;AN=5008;NS=2504;DP=16781;EAS_AF=0.2212;AMR_AF=0.147;AFR_AF=0.2844;EUR_AF=0.1074;SAS_AF=0.0992;AA=C|||;VT=SNP
11	124276813	rs57075153	A	G	100	PASS	AC=346;AF=0.0690895;AN=5008;NS=2504;DP=16093;EAS_AF=0.0437;AMR_AF=0.0418;AFR_AF=0.087;EUR_AF=0.0348;SAS_AF=0.1258;AA=A|||;VT=SNP
11	124276828	rs11219642	T	C	100	PASS	AC=542;AF=0.108227;AN=5008;NS=2504;DP=16217;EAS_AF=0.0437;AMR_AF=0.0504;AFR_AF=0.23;EUR_AF=0.0358;SAS_AF=0.1258;AA=T|||;VT=SNP
11	124276910	rs11219643	G	A	100	PASS	AC=359;AF=0.0716853;AN=5008;NS=2504;DP=15750;EAS_AF=0.0427;AMR_AF=0.036;AFR_AF=0.118;EUR_AF=0.0229;SAS_AF=0.1145;AA=G|||;VT=SNP
11	124277498	rs77364075	C	T	100	PASS	AC=495;AF=0.0988419;AN=5008;NS=2504;DP=16508;EAS_AF=0.0169;AMR_AF=0.0836;AFR_AF=0.118;EUR_AF=0.1093;SAS_AF=0.1575;AA=C|||;VT=SNP
11	124277503	rs150633547	C	G	100	PASS	AC=34;AF=0.00678914;AN=5008;NS=2504;DP=16436;EAS_AF=0;AMR_AF=0;AFR_AF=0.0008;EUR_AF=0.0189;SAS_AF=0.0143;AA=C|||;VT=SNP
11	124277731	rs11219644	T	G	100	PASS	AC=892;AF=0.178115;AN=5008;NS=2504;DP=16850;EAS_AF=0.0625;AMR_AF=0.1196;AFR_AF=0.2617;EUR_AF=0.1332;SAS_AF=0.272;AA=T|||;VT=SNP
11	124277960	rs11219645	A	T	100	PASS	AC=891;AF=0.177915;AN=5008;NS=2504;DP=16381;EAS_AF=0.0615;AMR_AF=0.1196;AFR_AF=0.2617;EUR_AF=0.1332;SAS_AF=0.272;AA=A|||;VT=SNP
11	124278130	rs3867247	G	A	100	PASS	AC=2034;AF=0.40615;AN=5008;NS=2504;DP=17205;EAS_AF=0.3214;AMR_AF=0.2824;AFR_AF=0.6589;EUR_AF=0.2336;SAS_AF=0.4172;AA=A|||;VT=SNP
11	124278232	rs79248333	T	C	100	PASS	AC=514;AF=0.102636;AN=5008;NS=2504;DP=17311;EAS_AF=0.0169;AMR_AF=0.085;AFR_AF=0.1316;EUR_AF=0.1093;SAS_AF=0.1575;AA=T|||;VT=SNP
11	124278528	rs79227110	C	G	100	PASS	AC=1144;AF=0.228435;AN=5008;NS=2504;DP=17862;EAS_AF=0.2262;AMR_AF=0.2161;AFR_AF=0.2421;EUR_AF=0.2008;SAS_AF=0.2495;AA=C|||;VT=SNP
11	124278652	rs6590071	T	C	100	PASS	AC=3561;AF=0.711062;AN=5008;NS=2504;DP=18057;EAS_AF=0.8562;AMR_AF=0.5692;AFR_AF=0.9009;EUR_AF=0.5338;SAS_AF=0.5879;AA=C|||;VT=SNP
11	124278679	rs7939249	T	C	100	PASS	AC=2048;AF=0.408946;AN=5008;NS=2504;DP=19138;EAS_AF=0.3204;AMR_AF=0.2839;AFR_AF=0.6694;EUR_AF=0.2336;SAS_AF=0.4172;AA=C|||;VT=SNP
11	124278716	rs75761867	T	C	100	PASS	AC=615;AF=0.122804;AN=5008;NS=2504;DP=20860;EAS_AF=0.0169;AMR_AF=0.0893;AFR_AF=0.205;EUR_AF=0.1103;SAS_AF=0.1575;AA=C|||;VT=SNP
11	124278972	rs7101586	A	G	100	PASS	AC=1425;AF=0.284545;AN=5008;NS=2504;DP=17832;EAS_AF=0.5357;AMR_AF=0.2795;AFR_AF=0.1649;EUR_AF=0.3032;SAS_AF=0.1718;AA=A|||;VT=SNP
11	124279240	rs11219646	G	A	100	PASS	AC=276;AF=0.0551118;AN=5008;NS=2504;DP=17861;EAS_AF=0.0446;AMR_AF=0.0303;AFR_AF=0.0575;EUR_AF=0.0219;SAS_AF=0.1145;AA=G|||;VT=SNP
11	124279789	rs75261250	T	A	100	PASS	AC=527;AF=0.105232;AN=5008;NS=2504;DP=20737;EAS_AF=0.2083;AMR_AF=0.1268;AFR_AF=0.0371;EUR_AF=0.0905;SAS_AF=0.091;AA=T|||;VT=SNP
11	124279945	rs77999077	C	A	100	PASS	AC=510;AF=0.101837;AN=5008;NS=2504;DP=19174;EAS_AF=0.0169;AMR_AF=0.0836;AFR_AF=0.1293;EUR_AF=0.1093;SAS_AF=0.1575;AA=C|||;VT=SNP
11	124280697	rs77686717	G	A	100	PASS	AC=520;AF=0.103834;AN=5008;NS=2504;DP=17654;EAS_AF=0.0169;AMR_AF=0.085;AFR_AF=0.1369;EUR_AF=0.1093;SAS_AF=0.1564;AA=G|||;VT=SNP
11	124281119	rs7110699	G	A	100	PASS	AC=3435;AF=0.685903;AN=5008;NS=2504;DP=16250;EAS_AF=0.8562;AMR_AF=0.5605;AFR_AF=0.826;EUR_AF=0.5219;SAS_AF=0.5787;AA=A|||;VT=SNP
11	124281660	rs7114450	G	A	100	PASS	AC=3164;AF=0.631789;AN=5008;NS=2504;DP=8487;EAS_AF=0.8115;AMR_AF=0.5303;AFR_AF=0.7579;EUR_AF=0.5119;SAS_AF=0.4714;AA=A|||;VT=SNP
11	124283163	rs4936925	A	G	100	PASS	AC=3155;AF=0.629992;AN=5008;NS=2504;DP=19006;EAS_AF=0.8115;AMR_AF=0.5245;AFR_AF=0.7549;EUR_AF=0.5109;SAS_AF=0.4714;AA=G|||;VT=SNP
11	124283214	rs4935882	A	C	100	PASS	AC=1756;AF=0.350639;AN=5008;NS=2504;DP=18370;EAS_AF=0.5962;AMR_AF=0.3256;AFR_AF=0.3011;EUR_AF=0.3121;SAS_AF=0.2219;AA=A|||;VT=SNP
11	124283321	rs4935883	T	A	100	PASS	AC=3152;AF=0.629393;AN=5008;NS=2504;DP=19807;EAS_AF=0.8115;AMR_AF=0.5245;AFR_AF=0.7526;EUR_AF=0.5109;SAS_AF=0.4714;AA=T|||;VT=SNP
11	124284394	rs76748732	C	T	100	PASS	AC=8;AF=0.00159744;AN=5008;NS=2504;DP=20862;EAS_AF=0;AMR_AF=0.0029;AFR_AF=0.0015;EUR_AF=0.002;SAS_AF=0.002;AA=C|||;VT=SNP
11	124284554	rs2285588	G	A	100	PASS	AC=3155;AF=0.629992;AN=5008;NS=2504;DP=18256;EAS_AF=0.8115;AMR_AF=0.5245;AFR_AF=0.7549;EUR_AF=0.5109;SAS_AF=0.4714;AA=G|||;VT=SNP
11	124285025	rs2285589	T	C	100	PASS	AC=3155;AF=0.629992;AN=5008;NS=2504;DP=17365;EAS_AF=0.8115;AMR_AF=0.5231;AFR_AF=0.7557;EUR_AF=0.5109;SAS_AF=0.4714;AA=C|||;VT=SNP
11	124285289	rs2285590	T	C	100	PASS	AC=1676;AF=0.334665;AN=5008;NS=2504;DP=15145;EAS_AF=0.5962;AMR_AF=0.3199;AFR_AF=0.2436;EUR_AF=0.3121;SAS_AF=0.2219;AA=T|||;VT=SNP
11	124285370	rs7951885	A	G	100	PASS	AC=1755;AF=0.350439;AN=5008;NS=2504;DP=12942;EAS_AF=0.5962;AMR_AF=0.3256;AFR_AF=0.3003;EUR_AF=0.3121;SAS_AF=0.2219;AA=A|||;VT=SNP
11	124285437	rs10893220	G	A	100	PASS	AC=1269;AF=0.253395;AN=5008;NS=2504;DP=10612;EAS_AF=0.5476;AMR_AF=0.304;AFR_AF=0.0272;EUR_AF=0.3012;SAS_AF=0.1708;AA=G|||;VT=SNP
11	124285604	rs76157044	A	G	100	PASS	AC=495;AF=0.0988419;AN=5008;NS=2504;DP=14223;EAS_AF=0.0169;AMR_AF=0.0821;AFR_AF=0.1188;EUR_AF=0.1103;SAS_AF=0.1564;AA=A|||;VT=SNP
11	124285735	rs6590072	A	T	100	PASS	AC=895;AF=0.178714;AN=5008;NS=2504;DP=17007;EAS_AF=0.1984;AMR_AF=0.1153;AFR_AF=0.3298;EUR_AF=0.0885;SAS_AF=0.092;AA=A|||;VT=SNP
11	124285886	rs2106649	C	T	100	PASS	AC=1400;AF=0.279553;AN=5008;NS=2504;DP=18108;EAS_AF=0.2153;AMR_AF=0.1974;AFR_AF=0.4554;EUR_AF=0.1988;SAS_AF=0.2495;AA=c|||;VT=SNP
11	124286219	rs1893702	C	T	100	PASS	AC=3154;AF=0.629792;AN=5008;NS=2504;DP=19581;EAS_AF=0.8115;AMR_AF=0.5216;AFR_AF=0.7557;EUR_AF=0.5109;SAS_AF=0.4714;AA=C|||;VT=SNP
11	124286329	rs1893703	A	G	100	PASS	AC=3154;AF=0.629792;AN=5008;NS=2504;DP=18298;EAS_AF=0.8115;AMR_AF=0.5216;AFR_AF=0.7557;EUR_AF=0.5109;SAS_AF=0.4714;AA=G|||;VT=SNP
11	124286414	rs78108842	C	T	100	PASS	AC=496;AF=0.0990415;AN=5008;NS=2504;DP=18182;EAS_AF=0.0169;AMR_AF=0.0821;AFR_AF=0.1195;EUR_AF=0.1103;SAS_AF=0.1564;AA=C|||;VT=SNP
11	124286727	rs7950272	T	C	100	PASS	AC=1756;AF=0.350639;AN=5008;NS=2504;DP=16529;EAS_AF=0.5962;AMR_AF=0.3256;AFR_AF=0.3011;EUR_AF=0.3121;SAS_AF=0.2219;AA=T|||;VT=SNP
11	124286812	rs75748465	G	A	100	PASS	AC=25;AF=0.00499201;AN=5008;NS=2504;DP=15754;EAS_AF=0.001;AMR_AF=0.0072;AFR_AF=0.0008;EUR_AF=0.0159;SAS_AF=0.002;AA=G|||;VT=SNP
11	124286829	rs2077126	A	G	100	PASS	AC=3155;AF=0.629992;AN=5008;NS=2504;DP=15566;EAS_AF=0.8115;AMR_AF=0.5216;AFR_AF=0.7557;EUR_AF=0.5109;SAS_AF=0.4724;AA=G|||;VT=SNP
11	124287377	rs4617598	C	G	100	PASS	AC=3156;AF=0.630192;AN=5008;NS=2504;DP=11863;EAS_AF=0.8115;AMR_AF=0.5216;AFR_AF=0.7557;EUR_AF=0.5129;SAS_AF=0.4714;AA=G|||;VT=SNP
11	124287387	rs4354697	G	A	100	PASS	AC=3156;AF=0.630192;AN=5008;NS=2504;DP=11984;EAS_AF=0.8115;AMR_AF=0.5216;AFR_AF=0.7557;EUR_AF=0.5129;SAS_AF=0.4714;AA=G|||;VT=SNP
11	124287437	rs4348918	A	G	100	PASS	AC=3426;AF=0.684105;AN=5008;NS=2504;DP=13741;EAS_AF=0.8571;AMR_AF=0.5519;AFR_AF=0.8086;EUR_AF=0.5338;SAS_AF=0.5859;AA=G|||;VT=SNP
11	124287446	rs4348919	A	G	100	PASS	AC=3156;AF=0.630192;AN=5008;NS=2504;DP=13894;EAS_AF=0.8125;AMR_AF=0.5216;AFR_AF=0.7557;EUR_AF=0.5119;SAS_AF=0.4714;AA=A|||;VT=SNP
11	124287496	rs2009114	C	T	100	PASS	AC=3157;AF=0.630391;AN=5008;NS=2504;DP=14579;EAS_AF=0.8125;AMR_AF=0.5231;AFR_AF=0.7557;EUR_AF=0.5119;SAS_AF=0.4714;AA=T|||;VT=SNP
11	124287526	rs7102689	T	C	100	PASS	AC=3157;AF=0.630391;AN=5008;NS=2504;DP=15419;EAS_AF=0.8125;AMR_AF=0.5231;AFR_AF=0.7557;EUR_AF=0.5119;SAS_AF=0.4714;AA=T|||;VT=SNP
11	124287873	rs7117759	G	A	100	PASS	AC=3155;AF=0.629992;AN=5008;NS=2504;DP=15257;EAS_AF=0.8115;AMR_AF=0.5216;AFR_AF=0.7557;EUR_AF=0.5119;SAS_AF=0.4714;AA=A|||;VT=SNP
11	124288002	rs78445249	G	A	100	PASS	AC=512;AF=0.102236;AN=5008;NS=2504;DP=15804;EAS_AF=0.0258;AMR_AF=0.0821;AFR_AF=0.1248;EUR_AF=0.1103;SAS_AF=0.1564;AA=G|||;VT=SNP
11	124288318	rs6590073	A	G	100	PASS	AC=3155;AF=0.629992;AN=5008;NS=2504;DP=13126;EAS_AF=0.8115;AMR_AF=0.5216;AFR_AF=0.7557;EUR_AF=0.5119;SAS_AF=0.4714;AA=G|||;VT=SNP
11	124288374	rs7120990	A	C	100	PASS	AC=3156;AF=0.630192;AN=5008;NS=2504;DP=12925;EAS_AF=0.8115;AMR_AF=0.5231;AFR_AF=0.7557;EUR_AF=0.5119;SAS_AF=0.4714;AA=A|||;VT=SNP
11	124288489	rs7121459	G	A	100	PASS	AC=3161;AF=0.63119;AN=5008;NS=2504;DP=13640;EAS_AF=0.8115;AMR_AF=0.5245;AFR_AF=0.7557;EUR_AF=0.5129;SAS_AF=0.4744;AA=A|||;VT=SNP
11	124288491	rs7121132	A	C	100	PASS	AC=3159;AF=0.630791;AN=5008;NS=2504;DP=13816;EAS_AF=0.8115;AMR_AF=0.5216;AFR_AF=0.7534;EUR_AF=0.5109;SAS_AF=0.4796;AA=A|||;VT=SNP
11	124288648	rs7121369	A	G	100	PASS	AC=3154;AF=0.629792;AN=5008;NS=2504;DP=13559;EAS_AF=0.8115;AMR_AF=0.5216;AFR_AF=0.7557;EUR_AF=0.5109;SAS_AF=0.4714;AA=A|||;VT=SNP
11	124288679	rs116889628	C	T	100	PASS	AC=29;AF=0.00579073;AN=5008;NS=2504;DP=13633;EAS_AF=0;AMR_AF=0.0086;AFR_AF=0;EUR_AF=0.0219;SAS_AF=0.001;AA=C|||;VT=SNP
11	124289529	rs10750268	T	C	100	PASS	AC=3151;AF=0.629193;AN=5008;NS=2504;DP=18485;EAS_AF=0.8115;AMR_AF=0.5187;AFR_AF=0.7549;EUR_AF=0.5109;SAS_AF=0.4714;AA=C|||;VT=SNP
11	124289575	rs10790674	G	C	100	PASS	AC=513;AF=0.102436;AN=5008;NS=2504;DP=19025;EAS_AF=0.2411;AMR_AF=0.085;AFR_AF=0.0144;EUR_AF=0.1322;SAS_AF=0.0603;AA=G|||;VT=SNP
11	124290236	rs12361493	C	A	100	PASS	AC=69;AF=0.013778;AN=5008;NS=2504;DP=20449;EAS_AF=0;AMR_AF=0.0101;AFR_AF=0.0015;EUR_AF=0.0139;SAS_AF=0.047;AA=C|||;VT=SNP
11	124290367	rs4544012	C	T	100	PASS	AC=3151;AF=0.629193;AN=5008;NS=2504;DP=22271;EAS_AF=0.8115;AMR_AF=0.5187;AFR_AF=0.7549;EUR_AF=0.5109;SAS_AF=0.4714;AA=C|||;VT=SNP
11	124290701	rs4245052	C	T	100	PASS	AC=3151;AF=0.629193;AN=5008;NS=2504;DP=23114;EAS_AF=0.8115;AMR_AF=0.5187;AFR_AF=0.7557;EUR_AF=0.5099;SAS_AF=0.4714;AA=T|||;VT=SNP
11	124290711	rs4245053	A	C	100	PASS	AC=3152;AF=0.629393;AN=5008;NS=2504;DP=22964;EAS_AF=0.8115;AMR_AF=0.5187;AFR_AF=0.7557;EUR_AF=0.5099;SAS_AF=0.4724;AA=C|||;VT=SNP
11	124290794	rs4245054	G	T	100	PASS	AC=3150;AF=0.628994;AN=5008;NS=2504;DP=23492;EAS_AF=0.8105;AMR_AF=0.5187;AFR_AF=0.7557;EUR_AF=0.5109;SAS_AF=0.4703;AA=G|||;VT=SNP
11	124290924	rs4936926	A	G	100	PASS	AC=3152;AF=0.629393;AN=5008;NS=2504;DP=23469;EAS_AF=0.8115;AMR_AF=0.5187;AFR_AF=0.7557;EUR_AF=0.5109;SAS_AF=0.4714;AA=G|||;VT=SNP
11	124290986	rs4936927	T	C	100	PASS	AC=3152;AF=0.629393;AN=5008;NS=2504;DP=22591;EAS_AF=0.8115;AMR_AF=0.5187;AFR_AF=0.7557;EUR_AF=0.5109;SAS_AF=0.4714;AA=C|||;VT=SNP
11	124291214	rs4936928	C	T	100	PASS	AC=3152;AF=0.629393;AN=5008;NS=2504;DP=22965;EAS_AF=0.8115;AMR_AF=0.5187;AFR_AF=0.7557;EUR_AF=0.5109;SAS_AF=0.4714;AA=C|||;VT=SNP
11	124291358	rs1893136	C	T	100	PASS	AC=3152;AF=0.629393;AN=5008;NS=2504;DP=21991;EAS_AF=0.8115;AMR_AF=0.5187;AFR_AF=0.7557;EUR_AF=0.5109;SAS_AF=0.4714;AA=C|||;VT=SNP
11	124291404	rs4457760	C	G	100	PASS	AC=1266;AF=0.252796;AN=5008;NS=2504;DP=21623;EAS_AF=0.5466;AMR_AF=0.304;AFR_AF=0.0265;EUR_AF=0.3012;SAS_AF=0.1697;AA=C|||;VT=SNP
11	124291663	rs4057748	G	A	100	PASS	AC=3152;AF=0.629393;AN=5008;NS=2504;DP=21313;EAS_AF=0.8115;AMR_AF=0.5187;AFR_AF=0.7557;EUR_AF=0.5109;SAS_AF=0.4714;AA=G|||;VT=SNP
11	124291675	rs3967749	G	T	100	PASS	AC=3151;AF=0.629193;AN=5008;NS=2504;DP=20796;EAS_AF=0.8115;AMR_AF=0.5187;AFR_AF=0.7549;EUR_AF=0.5109;SAS_AF=0.4714;AA=G|||;VT=SNP
11	124291832	rs4545570	G	A	100	PASS	AC=3152;AF=0.629393;AN=5008;NS=2504;DP=21615;EAS_AF=0.8115;AMR_AF=0.5187;AFR_AF=0.7557;EUR_AF=0.5109;SAS_AF=0.4714;AA=G|||;VT=SNP
11	124291909	rs4256995	C	A	100	PASS	AC=3153;AF=0.629593;AN=5008;NS=2504;DP=21256;EAS_AF=0.8115;AMR_AF=0.5202;AFR_AF=0.7557;EUR_AF=0.5109;SAS_AF=0.4714;AA=A|||;VT=SNP
11	124292065	rs4612818	G	A	100	PASS	AC=3152;AF=0.629393;AN=5008;NS=2504;DP=20112;EAS_AF=0.8115;AMR_AF=0.5187;AFR_AF=0.7557;EUR_AF=0.5109;SAS_AF=0.4714;AA=A|||;VT=SNP
11	124292366	rs10790675	G	A	100	PASS	AC=3152;AF=0.629393;AN=5008;NS=2504;DP=19212;EAS_AF=0.8115;AMR_AF=0.5187;AFR_AF=0.7557;EUR_AF=0.5109;SAS_AF=0.4714;AA=A|||;VT=SNP
11	124292721	rs10750269	A	C	100	PASS	AC=3152;AF=0.629393;AN=5008;NS=2504;DP=19016;EAS_AF=0.8115;AMR_AF=0.5187;AFR_AF=0.7557;EUR_AF=0.5109;SAS_AF=0.4714;AA=C|||;VT=SNP
11	124293072	rs7124981	T	C	100	PASS	AC=3153;AF=0.629593;AN=5008;NS=2504;DP=19729;EAS_AF=0.8115;AMR_AF=0.5202;AFR_AF=0.7557;EUR_AF=0.5109;SAS_AF=0.4714;AA=C|||;VT=SNP
11	124293134	rs7108943	C	G	100	PASS	AC=3153;AF=0.629593;AN=5008;NS=2504;DP=18392;EAS_AF=0.8115;AMR_AF=0.5202;AFR_AF=0.7557;EUR_AF=0.5109;SAS_AF=0.4714;AA=C|||;VT=SNP
11	124293632	rs57702670	C	T	100	PASS	AC=531;AF=0.10603;AN=5008;NS=2504;DP=17888;EAS_AF=0.1994;AMR_AF=0.0879;AFR_AF=0.0688;EUR_AF=0.0875;SAS_AF=0.092;AA=C|||;VT=SNP
11	124293633	rs10790676	A	G	100	PASS	AC=3154;AF=0.629792;AN=5008;NS=2504;DP=17816;EAS_AF=0.8115;AMR_AF=0.5202;AFR_AF=0.7557;EUR_AF=0.5119;SAS_AF=0.4714;AA=G|||;VT=SNP
11	124293767	rs2188707	G	A	100	PASS	AC=3153;AF=0.629593;AN=5008;NS=2504;DP=17987;EAS_AF=0.8115;AMR_AF=0.5202;AFR_AF=0.7557;EUR_AF=0.5109;SAS_AF=0.4714;AA=A|||;VT=SNP
11	124294213	rs61736181	C	A	100	PASS	AC=41;AF=0.0081869;AN=5008;NS=2504;DP=22316;EAS_AF=0;AMR_AF=0.013;AFR_AF=0.0023;EUR_AF=0.0249;SAS_AF=0.0041;AA=C|||;VT=SNP;EX_TARGET
11	124294236	rs4057749	A	G	100	PASS	AC=1410;AF=0.28155;AN=5008;NS=2504;DP=21494;EAS_AF=0.2163;AMR_AF=0.196;AFR_AF=0.4637;EUR_AF=0.1988;SAS_AF=0.2485;AA=A|||;VT=SNP;EX_TARGET
11	124294349	rs7116575	C	A	100	PASS	AC=805;AF=0.160743;AN=5008;NS=2504;DP=21230;EAS_AF=0.1984;AMR_AF=0.111;AFR_AF=0.2648;EUR_AF=0.0875;SAS_AF=0.092;AA=C|||;VT=SNP;EX_TARGET
11	124294377	rs4057750	A	G	100	PASS	AC=1302;AF=0.259984;AN=5008;NS=2504;DP=22069;EAS_AF=0.2163;AMR_AF=0.1931;AFR_AF=0.3843;EUR_AF=0.1978;SAS_AF=0.2485;AA=A|||;VT=SNP;EX_TARGET
11	124294703	rs10750270	T	C	100	PASS	AC=1735;AF=0.346446;AN=5008;NS=2504;DP=19677;EAS_AF=0.5952;AMR_AF=0.3242;AFR_AF=0.2874;EUR_AF=0.3121;SAS_AF=0.2209;AA=T|||;VT=SNP;EX_TARGET
11	124294967	rs17128980	C	T	100	PASS	AC=1406;AF=0.280751;AN=5008;NS=2504;DP=21327;EAS_AF=0.2153;AMR_AF=0.196;AFR_AF=0.4614;EUR_AF=0.1988;SAS_AF=0.2485;AA=C|||;VT=SNP
11	124295002	rs57202618	G	T	100	PASS	AC=526;AF=0.105032;AN=5008;NS=2504;DP=21106;EAS_AF=0.1984;AMR_AF=0.0879;AFR_AF=0.0658;EUR_AF=0.0875;SAS_AF=0.092;AA=g|||;VT=SNP
11	124295233	rs1893706	A	C	100	PASS	AC=3155;AF=0.629992;AN=5008;NS=2504;DP=18911;EAS_AF=0.8115;AMR_AF=0.5202;AFR_AF=0.7564;EUR_AF=0.5109;SAS_AF=0.4724;AA=C|||;VT=SNP
11	124295382	rs1893705	C	T	100	PASS	AC=1395;AF=0.278554;AN=5008;NS=2504;DP=19117;EAS_AF=0.2153;AMR_AF=0.196;AFR_AF=0.4531;EUR_AF=0.1988;SAS_AF=0.2485;AA=C|||;VT=SNP
11	124295592	rs116958329	T	C	100	PASS	AC=17;AF=0.00339457;AN=5008;NS=2504;DP=18845;EAS_AF=0;AMR_AF=0.0086;AFR_AF=0;EUR_AF=0.0109;SAS_AF=0;AA=T|||;VT=SNP
11	124295635	rs1893704	A	C	100	PASS	AC=805;AF=0.160743;AN=5008;NS=2504;DP=18285;EAS_AF=0.1984;AMR_AF=0.111;AFR_AF=0.2648;EUR_AF=0.0875;SAS_AF=0.092;AA=A|||;VT=SNP
11	124295724	rs7942913	C	A	100	PASS	AC=1268;AF=0.253195;AN=5008;NS=2504;DP=19382;EAS_AF=0.5476;AMR_AF=0.304;AFR_AF=0.0272;EUR_AF=0.3012;SAS_AF=0.1697;AA=C|||;VT=SNP
11	124296104	rs7943287	C	A	100	PASS	AC=1268;AF=0.253195;AN=5008;NS=2504;DP=17461;EAS_AF=0.5476;AMR_AF=0.304;AFR_AF=0.0272;EUR_AF=0.3012;SAS_AF=0.1697;AA=C|||;VT=SNP
11	124296495	rs58305201	A	C	100	PASS	AC=486;AF=0.0970447;AN=5008;NS=2504;DP=17021;EAS_AF=0.1984;AMR_AF=0.0865;AFR_AF=0.0363;EUR_AF=0.0885;SAS_AF=0.091;AA=A|||;VT=SNP
11	124296673	rs58259837	G	T	100	PASS	AC=271;AF=0.0541134;AN=5008;NS=2504;DP=19597;EAS_AF=0.0446;AMR_AF=0.0303;AFR_AF=0.0537;EUR_AF=0.0219;SAS_AF=0.1145;AA=G|||;VT=SNP
11	124296692	rs10750271	G	A	100	PASS	AC=3155;AF=0.629992;AN=5008;NS=2504;DP=19438;EAS_AF=0.8115;AMR_AF=0.5202;AFR_AF=0.7557;EUR_AF=0.5109;SAS_AF=0.4734;AA=A|||;VT=SNP
11	124296744	rs10750272	C	T	100	PASS	AC=3537;AF=0.70627;AN=5008;NS=2504;DP=20625;EAS_AF=0.8581;AMR_AF=0.5591;AFR_AF=0.8865;EUR_AF=0.5338;SAS_AF=0.5879;AA=T|||;VT=SNP
11	124296747	rs10750273	A	G	100	PASS	AC=3531;AF=0.705072;AN=5008;NS=2504;DP=20542;EAS_AF=0.8562;AMR_AF=0.5576;AFR_AF=0.8858;EUR_AF=0.5328;SAS_AF=0.5869;AA=G|||;VT=SNP
11	124297178	rs80093249	C	T	100	PASS	AC=489;AF=0.0976438;AN=5008;NS=2504;DP=18809;EAS_AF=0.2014;AMR_AF=0.0865;AFR_AF=0.0363;EUR_AF=0.0875;SAS_AF=0.092;AA=C|||;VT=SNP
11	124297628	rs57527112	C	A	100	PASS	AC=347;AF=0.0692891;AN=5008;NS=2504;DP=17148;EAS_AF=0.0248;AMR_AF=0.0793;AFR_AF=0.1203;EUR_AF=0.0815;SAS_AF=0.0266;AA=C|||;VT=SNP
11	124297630	rs2188708	A	C	100	PASS	AC=2672;AF=0.533546;AN=5008;NS=2504;DP=17173;EAS_AF=0.5754;AMR_AF=0.5101;AFR_AF=0.6278;EUR_AF=0.499;SAS_AF=0.4151;AA=a|||;VT=SNP
11	124297698	rs2214171	C	G	100	PASS	AC=1485;AF=0.296526;AN=5008;NS=2504;DP=19971;EAS_AF=0.2143;AMR_AF=0.2017;AFR_AF=0.5204;EUR_AF=0.1988;SAS_AF=0.2464;AA=C|||;VT=SNP
11	124298001	rs77989717	G	T	100	PASS	AC=36;AF=0.0071885;AN=5008;NS=2504;DP=18027;EAS_AF=0;AMR_AF=0.0173;AFR_AF=0;EUR_AF=0.0169;SAS_AF=0.0072;AA=G|||;VT=SNP
11	124298489	rs11219651	C	T	100	PASS	AC=195;AF=0.0389377;AN=5008;NS=2504;DP=19687;EAS_AF=0.0456;AMR_AF=0.0159;AFR_AF=0.003;EUR_AF=0.0219;SAS_AF=0.1145;AA=C|||;VT=SNP
11	124298514	rs144485273	G	T	100	PASS	AC=186;AF=0.0371406;AN=5008;NS=2504;DP=19101;EAS_AF=0.0139;AMR_AF=0.0317;AFR_AF=0.0023;EUR_AF=0.0507;SAS_AF=0.0982;AA=G|||;VT=SNP
11	124298585	rs117164765	C	T	100	PASS	AC=68;AF=0.0135783;AN=5008;NS=2504;DP=18389;EAS_AF=0;AMR_AF=0.0101;AFR_AF=0.0008;EUR_AF=0.0477;SAS_AF=0.0123;AA=C|||;VT=SNP
11	124298586	rs59923632	G	A	100	PASS	AC=1410;AF=0.28155;AN=5008;NS=2504;DP=18276;EAS_AF=0.2153;AMR_AF=0.196;AFR_AF=0.4644;EUR_AF=0.1998;SAS_AF=0.2474;AA=G|||;VT=SNP
11	124299875	rs7937842	C	A	100	PASS	AC=1268;AF=0.253195;AN=5008;NS=2504;DP=17015;EAS_AF=0.5476;AMR_AF=0.304;AFR_AF=0.0265;EUR_AF=0.3012;SAS_AF=0.1708;AA=C|||;VT=SNP
11	124299992	rs7938183	G	A	100	PASS	AC=1758;AF=0.351038;AN=5008;NS=2504;DP=17603;EAS_AF=0.5962;AMR_AF=0.3242;AFR_AF=0.3018;EUR_AF=0.3121;SAS_AF=0.2239;AA=A|||;VT=SNP
11	124300099	rs2023755	G	A	100	PASS	AC=3140;AF=0.626997;AN=5008;NS=2504;DP=16933;EAS_AF=0.8115;AMR_AF=0.5202;AFR_AF=0.7458;EUR_AF=0.5109;SAS_AF=0.4714;AA=A|||;VT=SNP
11	124300816	rs4936929	A	C	100	PASS	AC=1745;AF=0.348442;AN=5008;NS=2504;DP=19297;EAS_AF=0.5952;AMR_AF=0.3242;AFR_AF=0.292;EUR_AF=0.3121;SAS_AF=0.2249;AA=A|||;VT=SNP
11	124301077	rs4936930	G	A	100	PASS	AC=3424;AF=0.683706;AN=5008;NS=2504;DP=16646;EAS_AF=0.8562;AMR_AF=0.5533;AFR_AF=0.8079;EUR_AF=0.5328;SAS_AF=0.5859;AA=A|||;VT=SNP
11	124301150	rs11219652	T	C	100	PASS	AC=235;AF=0.0469249;AN=5008;NS=2504;DP=16722;EAS_AF=0.0446;AMR_AF=0.0259;AFR_AF=0.0287;EUR_AF=0.0219;SAS_AF=0.1145;AA=T|||;VT=SNP
11	124301933	rs11219654	T	G	100	PASS	AC=274;AF=0.0547125;AN=5008;NS=2504;DP=19378;EAS_AF=0.0446;AMR_AF=0.0303;AFR_AF=0.0545;EUR_AF=0.0219;SAS_AF=0.1166;AA=T|||;VT=SNP
11	124302146	rs11219655	A	G	100	PASS	AC=375;AF=0.0748802;AN=5008;NS=2504;DP=19953;EAS_AF=0.0446;AMR_AF=0.0331;AFR_AF=0.1293;EUR_AF=0.0229;SAS_AF=0.1155;AA=A|||;VT=SNP
11	124302248	rs7125259	G	A	100	PASS	AC=2859;AF=0.570887;AN=5008;NS=2504;DP=19364;EAS_AF=0.749;AMR_AF=0.5187;AFR_AF=0.6331;EUR_AF=0.501;SAS_AF=0.4121;AA=A|||;VT=SNP
11	124302365	rs10790677	T	G	100	PASS	AC=1417;AF=0.282947;AN=5008;NS=2504;DP=19294;EAS_AF=0.5466;AMR_AF=0.3112;AFR_AF=0.1422;EUR_AF=0.3002;SAS_AF=0.1636;AA=T|||;VT=SNP
11	124302387	rs7128363	G	A	100	PASS	AC=2087;AF=0.416733;AN=5008;NS=2504;DP=19710;EAS_AF=0.2956;AMR_AF=0.2493;AFR_AF=0.7398;EUR_AF=0.2336;SAS_AF=0.4121;AA=A|||;VT=SNP
11	124303015	rs34372606	G	C	100	PASS	AC=89;AF=0.0177716;AN=5008;NS=2504;DP=14182;EAS_AF=0;AMR_AF=0.0245;AFR_AF=0.0061;EUR_AF=0.0586;SAS_AF=0.0051;AA=G|||;VT=SNP
11	124303201	rs11821296	A	G	100	PASS	AC=1011;AF=0.201877;AN=5008;NS=2504;DP=15269;EAS_AF=0.2302;AMR_AF=0.1441;AFR_AF=0.27;EUR_AF=0.1173;SAS_AF=0.2086;AA=G|||;VT=SNP
11	124303689	rs10790678	C	T	100	PASS	AC=3145;AF=0.627995;AN=5008;NS=2504;DP=15519;EAS_AF=0.7937;AMR_AF=0.5476;AFR_AF=0.6989;EUR_AF=0.5229;SAS_AF=0.5266;AA=T|||;VT=SNP
11	124304280	rs117474059	T	C	100	PASS	AC=106;AF=0.0211661;AN=5008;NS=2504;DP=19582;EAS_AF=0;AMR_AF=0.0303;AFR_AF=0.0015;EUR_AF=0.0437;SAS_AF=0.0399;AA=T|||;VT=SNP
11	124304589	rs117782246	C	A	100	PASS	AC=180;AF=0.0359425;AN=5008;NS=2504;DP=20813;EAS_AF=0.0149;AMR_AF=0.0303;AFR_AF=0.0015;EUR_AF=0.0457;SAS_AF=0.0982;AA=C|||;VT=SNP
11	124305112	rs4550232	A	G	100	PASS	AC=1260;AF=0.251597;AN=5008;NS=2504;DP=20047;EAS_AF=0.5466;AMR_AF=0.304;AFR_AF=0.0272;EUR_AF=0.3002;SAS_AF=0.1636;AA=A|||;VT=SNP
11	124305197	rs12277870	A	G	100	PASS	AC=35;AF=0.00698882;AN=5008;NS=2504;DP=19526;EAS_AF=0;AMR_AF=0.0144;AFR_AF=0;EUR_AF=0.0239;SAS_AF=0.001;AA=A|||;VT=SNP
11	124305894	rs76083279	T	C	100	PASS	AC=22;AF=0.00439297;AN=5008;NS=2504;DP=20482;EAS_AF=0;AMR_AF=0;AFR_AF=0.0008;EUR_AF=0.0119;SAS_AF=0.0092;AA=T|||;VT=SNP
11	124306383	rs4935884	G	A	100	PASS	AC=3225;AF=0.64397;AN=5008;NS=2504;DP=21682;EAS_AF=0.7907;AMR_AF=0.5303;AFR_AF=0.8381;EUR_AF=0.503;SAS_AF=0.456;AA=A|||;VT=SNP
11	124306477	rs118069380	T	G	100	PASS	AC=42;AF=0.00838658;AN=5008;NS=2504;DP=18817;EAS_AF=0.003;AMR_AF=0.0072;AFR_AF=0.0008;EUR_AF=0.0159;SAS_AF=0.0174;AA=T|||;VT=SNP
11	124307417	rs147697193	C	T	100	PASS	AC=40;AF=0.00798722;AN=5008;NS=2504;DP=16830;EAS_AF=0;AMR_AF=0.0086;AFR_AF=0.0008;EUR_AF=0.0318;SAS_AF=0.001;AA=C|||;VT=SNP
11	124307578	rs75250602	G	A	100	PASS	AC=335;AF=0.066893;AN=5008;NS=2504;DP=12965;EAS_AF=0.0208;AMR_AF=0.0245;AFR_AF=0.2012;EUR_AF=0.0149;SAS_AF=0.0164;AA=G|||;VT=SNP
11	124309504	rs73025545	G	C	100	PASS	AC=92;AF=0.0183706;AN=5008;NS=2504;DP=18635;EAS_AF=0.001;AMR_AF=0.0259;AFR_AF=0.0023;EUR_AF=0.0547;SAS_AF=0.0153;AA=G|||;VT=SNP
11	124309809	rs61912423	G	A	100	PASS	AC=568;AF=0.113419;AN=5008;NS=2504;DP=18964;EAS_AF=0.1161;AMR_AF=0.2017;AFR_AF=0.059;EUR_AF=0.1133;SAS_AF=0.1217;AA=g|||;VT=SNP
11	124309814	rs11219659	A	G	100	PASS	AC=1357;AF=0.270966;AN=5008;NS=2504;DP=18967;EAS_AF=0.5317;AMR_AF=0.3357;AFR_AF=0.1051;EUR_AF=0.2644;SAS_AF=0.1871;AA=A|||;VT=SNP
11	124309966	rs10893221	T	C	100	PASS	AC=1359;AF=0.271366;AN=5008;NS=2504;DP=21545;EAS_AF=0.5317;AMR_AF=0.3357;AFR_AF=0.1067;EUR_AF=0.2644;SAS_AF=0.1871;AA=T|||;VT=SNP
11	124310622	rs4296049	A	G	100	PASS	AC=1244;AF=0.248403;AN=5008;NS=2504;DP=23587;EAS_AF=0.5317;AMR_AF=0.33;AFR_AF=0.0303;EUR_AF=0.2644;SAS_AF=0.1769;AA=A|||;VT=SNP;EX_TARGET
11	124311653	rs7114069	C	T	100	PASS	AC=3579;AF=0.714657;AN=5008;NS=2504;DP=18324;EAS_AF=0.7262;AMR_AF=0.6974;AFR_AF=0.9493;EUR_AF=0.5099;SAS_AF=0.6084;AA=T|||;VT=SNP
11	124311902	rs61910661	A	G	100	PASS	AC=807;AF=0.161142;AN=5008;NS=2504;DP=21954;EAS_AF=0.1369;AMR_AF=0.2205;AFR_AF=0.205;EUR_AF=0.1153;SAS_AF=0.1319;AA=A|||;VT=SNP
11	124312022	rs74524608	T	G	100	PASS	AC=1414;AF=0.282348;AN=5008;NS=2504;DP=18985;EAS_AF=0.5288;AMR_AF=0.3444;AFR_AF=0.1551;EUR_AF=0.2644;SAS_AF=0.1748;AA=G|||;VT=SNP
11	124312023	rs7130598	T	C	100	PASS	AC=1414;AF=0.282348;AN=5008;NS=2504;DP=19117;EAS_AF=0.5288;AMR_AF=0.3444;AFR_AF=0.1551;EUR_AF=0.2644;SAS_AF=0.1748;AA=C|||;VT=SNP
11	124312180	rs7114785	C	T	100	PASS	AC=971;AF=0.19389;AN=5008;NS=2504;DP=19534;EAS_AF=0.0585;AMR_AF=0.1095;AFR_AF=0.329;EUR_AF=0.1292;SAS_AF=0.2771;AA=C|||;VT=SNP
11	124312407	rs7103619	T	C	100	PASS	AC=2772;AF=0.553514;AN=5008;NS=2504;DP=21278;EAS_AF=0.5903;AMR_AF=0.4755;AFR_AF=0.7443;EUR_AF=0.3956;SAS_AF=0.4755;AA=C|||;VT=SNP
11	124312712	rs7118658	G	T	100	PASS	AC=1238;AF=0.247204;AN=5008;NS=2504;DP=19596;EAS_AF=0.5288;AMR_AF=0.3285;AFR_AF=0.0303;EUR_AF=0.2644;SAS_AF=0.1748;AA=G|||;VT=SNP
11	124312902	rs12282735	A	G	100	PASS	AC=3348;AF=0.66853;AN=5008;NS=2504;DP=18028;EAS_AF=0.7063;AMR_AF=0.6787;AFR_AF=0.8064;EUR_AF=0.5089;SAS_AF=0.6002;AA=G|||;VT=SNP
11	124313035	rs11219660	A	C	100	PASS	AC=571;AF=0.114018;AN=5008;NS=2504;DP=21015;EAS_AF=0.1161;AMR_AF=0.2017;AFR_AF=0.059;EUR_AF=0.1133;SAS_AF=0.1247;AA=A|||;VT=SNP
11	124313078	rs12269765	G	T	100	PASS	AC=2623;AF=0.523762;AN=5008;NS=2504;DP=21216;EAS_AF=0.5903;AMR_AF=0.4683;AFR_AF=0.6362;EUR_AF=0.3946;SAS_AF=0.4755;AA=T|||;VT=SNP
11	124313202	rs12269827	G	A	100	PASS	AC=2623;AF=0.523762;AN=5008;NS=2504;DP=22349;EAS_AF=0.5903;AMR_AF=0.4683;AFR_AF=0.6362;EUR_AF=0.3946;SAS_AF=0.4755;AA=A|||;VT=SNP
11	124313266	rs73615081	T	C	100	PASS	AC=1031;AF=0.205871;AN=5008;NS=2504;DP=21487;EAS_AF=0.0585;AMR_AF=0.1095;AFR_AF=0.3578;EUR_AF=0.1292;SAS_AF=0.2996;AA=T|||;VT=SNP
11	124313568	rs10893222	T	C	100	PASS	AC=2623;AF=0.523762;AN=5008;NS=2504;DP=22723;EAS_AF=0.5903;AMR_AF=0.4683;AFR_AF=0.6362;EUR_AF=0.3946;SAS_AF=0.4755;AA=C|||;VT=SNP
11	124313722	rs7122962	G	A	100	PASS	AC=984;AF=0.196486;AN=5008;NS=2504;DP=21022;EAS_AF=0.0585;AMR_AF=0.1081;AFR_AF=0.323;EUR_AF=0.1292;SAS_AF=0.2996;AA=G|||;VT=SNP
11	124313869	rs7123123	G	C	100	PASS	AC=2611;AF=0.521366;AN=5008;NS=2504;DP=21703;EAS_AF=0.5774;AMR_AF=0.4683;AFR_AF=0.6362;EUR_AF=0.3956;SAS_AF=0.4755;AA=C|||;VT=SNP
11	124314172	rs11219661	T	C	100	PASS	AC=571;AF=0.114018;AN=5008;NS=2504;DP=19870;EAS_AF=0.1161;AMR_AF=0.2017;AFR_AF=0.059;EUR_AF=0.1133;SAS_AF=0.1247;AA=T|||;VT=SNP
11	124314548	rs7948113	C	A	100	PASS	AC=2623;AF=0.523762;AN=5008;NS=2504;DP=19823;EAS_AF=0.5903;AMR_AF=0.4683;AFR_AF=0.6362;EUR_AF=0.3946;SAS_AF=0.4755;AA=T|||;VT=SNP
11	124315414	rs185384428	T	A	100	PASS	AC=38;AF=0.00758786;AN=5008;NS=2504;DP=19110;EAS_AF=0;AMR_AF=0.0029;AFR_AF=0;EUR_AF=0.0179;SAS_AF=0.0184;AA=T|||;VT=SNP
11	124315426	rs10893223	C	T	100	PASS	AC=2579;AF=0.514976;AN=5008;NS=2504;DP=19730;EAS_AF=0.5903;AMR_AF=0.4654;AFR_AF=0.6014;EUR_AF=0.3946;SAS_AF=0.4796;AA=C|||;VT=SNP
11	124315478	rs192936543	G	C	100	PASS	AC=156;AF=0.0311502;AN=5008;NS=2504;DP=20143;EAS_AF=0.0248;AMR_AF=0.0144;AFR_AF=0.0023;EUR_AF=0.0179;SAS_AF=0.1022;AA=G|||;VT=SNP
11	124315655	rs10790679	C	G	100	PASS	AC=1238;AF=0.247204;AN=5008;NS=2504;DP=20952;EAS_AF=0.5288;AMR_AF=0.3285;AFR_AF=0.0303;EUR_AF=0.2644;SAS_AF=0.1748;AA=C|||;VT=SNP
11	124315759	rs10790680	C	T	100	PASS	AC=2627;AF=0.524561;AN=5008;NS=2504;DP=18016;EAS_AF=0.5903;AMR_AF=0.4683;AFR_AF=0.6362;EUR_AF=0.3946;SAS_AF=0.4796;AA=c|||;VT=SNP
11	124316193	rs73025554	T	C	100	PASS	AC=59;AF=0.0117812;AN=5008;NS=2504;DP=15603;EAS_AF=0;AMR_AF=0.0274;AFR_AF=0.0015;EUR_AF=0.0378;SAS_AF=0;AA=T|||;VT=SNP
11	124316464	rs4628681	T	C	100	PASS	AC=3585;AF=0.715855;AN=5008;NS=2504;DP=16494;EAS_AF=0.7272;AMR_AF=0.6974;AFR_AF=0.9508;EUR_AF=0.5099;SAS_AF=0.6115;AA=C|||;VT=SNP
11	124316570	rs77714238	T	G	100	PASS	AC=320;AF=0.0638978;AN=5008;NS=2504;DP=15863;EAS_AF=0.0079;AMR_AF=0.0548;AFR_AF=0.0068;EUR_AF=0.0964;SAS_AF=0.1718;AA=T|||;VT=SNP
11	124316579	rs79987568	A	G	100	PASS	AC=319;AF=0.0636981;AN=5008;NS=2504;DP=15824;EAS_AF=0.0079;AMR_AF=0.0533;AFR_AF=0.0068;EUR_AF=0.0964;SAS_AF=0.1718;AA=A|||;VT=SNP
11	124317224	rs73615086	T	C	100	PASS	AC=940;AF=0.1877;AN=5008;NS=2504;DP=19452;EAS_AF=0.0585;AMR_AF=0.1066;AFR_AF=0.295;EUR_AF=0.1292;SAS_AF=0.2935;AA=T|||;VT=SNP
11	124317333	rs9666721	A	G	100	PASS	AC=2628;AF=0.52476;AN=5008;NS=2504;DP=20197;EAS_AF=0.5903;AMR_AF=0.4697;AFR_AF=0.6362;EUR_AF=0.3946;SAS_AF=0.4796;AA=G|||;VT=SNP
11	124317597	rs9666230	T	C	100	PASS	AC=2628;AF=0.52476;AN=5008;NS=2504;DP=16775;EAS_AF=0.5903;AMR_AF=0.4697;AFR_AF=0.6362;EUR_AF=0.3946;SAS_AF=0.4796;AA=C|||;VT=SNP
11	124318218	rs7939490	A	G	100	PASS	AC=3201;AF=0.639177;AN=5008;NS=2504;DP=19582;EAS_AF=0.7063;AMR_AF=0.6715;AFR_AF=0.6959;EUR_AF=0.508;SAS_AF=0.6053;AA=G|||;VT=SNP
11	124318678	rs10893224	C	G	100	PASS	AC=571;AF=0.114018;AN=5008;NS=2504;DP=19846;EAS_AF=0.1161;AMR_AF=0.1988;AFR_AF=0.0598;EUR_AF=0.1133;SAS_AF=0.1258;AA=C|||;VT=SNP
11	124318707	rs1078278	A	G	100	PASS	AC=571;AF=0.114018;AN=5008;NS=2504;DP=19745;EAS_AF=0.1161;AMR_AF=0.2003;AFR_AF=0.0598;EUR_AF=0.1133;SAS_AF=0.1247;AA=A|||;VT=SNP
11	124319016	rs76869996	C	T	100	PASS	AC=157;AF=0.0313498;AN=5008;NS=2504;DP=16847;EAS_AF=0.0248;AMR_AF=0.0144;AFR_AF=0.0023;EUR_AF=0.0189;SAS_AF=0.1022;AA=C|||;VT=SNP
11	124319569	rs4438049	G	A	100	PASS	AC=2628;AF=0.52476;AN=5008;NS=2504;DP=17429;EAS_AF=0.5903;AMR_AF=0.4697;AFR_AF=0.6362;EUR_AF=0.3946;SAS_AF=0.4796;AA=A|||;VT=SNP
11	124319751	rs11501193	C	A	100	PASS	AC=2629;AF=0.52496;AN=5008;NS=2504;DP=16733;EAS_AF=0.5903;AMR_AF=0.4712;AFR_AF=0.6362;EUR_AF=0.3946;SAS_AF=0.4796;AA=C|||;VT=SNP
11	124320099	rs4426143	T	C	100	PASS	AC=3585;AF=0.715855;AN=5008;NS=2504;DP=17017;EAS_AF=0.7272;AMR_AF=0.6974;AFR_AF=0.9508;EUR_AF=0.5099;SAS_AF=0.6115;AA=C|||;VT=SNP
11	124320103	rs11219664	A	C	100	PASS	AC=571;AF=0.114018;AN=5008;NS=2504;DP=17021;EAS_AF=0.1161;AMR_AF=0.2003;AFR_AF=0.0598;EUR_AF=0.1133;SAS_AF=0.1247;AA=A|||;VT=SNP
11	124320188	rs4439521	G	A	100	PASS	AC=3199;AF=0.638778;AN=5008;NS=2504;DP=16753;EAS_AF=0.7063;AMR_AF=0.67;AFR_AF=0.6959;EUR_AF=0.508;SAS_AF=0.6043;AA=A|||;VT=SNP
11	124321258	rs138614687	T	C	100	PASS	AC=37;AF=0.00738818;AN=5008;NS=2504;DP=16622;EAS_AF=0.001;AMR_AF=0.0043;AFR_AF=0.0008;EUR_AF=0.0268;SAS_AF=0.0051;AA=T|||;VT=SNP
11	124321435	rs141143753	G	A	100	PASS	AC=32;AF=0.00638978;AN=5008;NS=2504;DP=18687;EAS_AF=0;AMR_AF=0.0101;AFR_AF=0.0023;EUR_AF=0.0169;SAS_AF=0.0051;AA=G|||;VT=SNP
11	124321503	rs4322399	G	A	100	PASS	AC=2528;AF=0.504792;AN=5008;NS=2504;DP=18578;EAS_AF=0.5903;AMR_AF=0.4568;AFR_AF=0.5673;EUR_AF=0.3946;SAS_AF=0.4796;AA=g|||;VT=SNP
11	124321832	rs4256989	T	C	100	PASS	AC=3199;AF=0.638778;AN=5008;NS=2504;DP=6420;EAS_AF=0.7063;AMR_AF=0.67;AFR_AF=0.6959;EUR_AF=0.508;SAS_AF=0.6043;AA=T|||;VT=SNP
11	124322240	rs73613264	A	G	100	PASS	AC=940;AF=0.1877;AN=5008;NS=2504;DP=16992;EAS_AF=0.0585;AMR_AF=0.1066;AFR_AF=0.295;EUR_AF=0.1292;SAS_AF=0.2935;AA=A|||;VT=SNP
11	124322701	rs73613269	A	G	100	PASS	AC=258;AF=0.0515176;AN=5008;NS=2504;DP=19370;EAS_AF=0.0248;AMR_AF=0.0216;AFR_AF=0.0749;EUR_AF=0.0189;SAS_AF=0.1022;AA=A|||;VT=SNP
11	124322868	rs9666443	C	G	100	PASS	AC=3198;AF=0.638578;AN=5008;NS=2504;DP=20335;EAS_AF=0.7063;AMR_AF=0.67;AFR_AF=0.6944;EUR_AF=0.508;SAS_AF=0.6053;AA=G|||;VT=SNP
11	124322995	rs9666451	G	A	100	PASS	AC=3198;AF=0.638578;AN=5008;NS=2504;DP=19851;EAS_AF=0.7063;AMR_AF=0.67;AFR_AF=0.6952;EUR_AF=0.508;SAS_AF=0.6043;AA=G|||;VT=SNP
11	124323220	rs9667172	T	C	100	PASS	AC=3199;AF=0.638778;AN=5008;NS=2504;DP=21065;EAS_AF=0.7063;AMR_AF=0.67;AFR_AF=0.6959;EUR_AF=0.508;SAS_AF=0.6043;AA=T|||;VT=SNP
11	124323660	rs7934631	C	T	100	PASS	AC=3199;AF=0.638778;AN=5008;NS=2504;DP=17261;EAS_AF=0.7063;AMR_AF=0.67;AFR_AF=0.6959;EUR_AF=0.508;SAS_AF=0.6043;AA=C|||;VT=SNP
11	124323989	rs4447188	T	C	100	PASS	AC=3585;AF=0.715855;AN=5008;NS=2504;DP=17073;EAS_AF=0.7272;AMR_AF=0.6974;AFR_AF=0.9508;EUR_AF=0.5099;SAS_AF=0.6115;AA=C|||;VT=SNP
11	124324090	rs4439522	A	G	100	PASS	AC=3197;AF=0.638379;AN=5008;NS=2504;DP=17575;EAS_AF=0.7063;AMR_AF=0.67;AFR_AF=0.6952;EUR_AF=0.5089;SAS_AF=0.6022;AA=G|||;VT=SNP
11	124324273	rs61910662	G	A	100	PASS	AC=27;AF=0.00539137;AN=5008;NS=2504;DP=18444;EAS_AF=0;AMR_AF=0.0029;AFR_AF=0;EUR_AF=0.0199;SAS_AF=0.0051;AA=G|||;VT=SNP
11	124324674	rs4463856	G	A	100	PASS	AC=3199;AF=0.638778;AN=5008;NS=2504;DP=18294;EAS_AF=0.7063;AMR_AF=0.67;AFR_AF=0.6959;EUR_AF=0.508;SAS_AF=0.6043;AA=A|||;VT=SNP
11	124324946	rs150035420	A	C	100	PASS	AC=62;AF=0.0123802;AN=5008;NS=2504;DP=18929;EAS_AF=0.001;AMR_AF=0.0115;AFR_AF=0;EUR_AF=0.0119;SAS_AF=0.0419;AA=A|||;VT=SNP
11	124325006	rs79882751	A	G	100	PASS	AC=164;AF=0.0327476;AN=5008;NS=2504;DP=20192;EAS_AF=0.004;AMR_AF=0.0274;AFR_AF=0.0008;EUR_AF=0.0417;SAS_AF=0.1002;AA=A|||;VT=SNP
11	124325304	rs1893701	A	G	100	PASS	AC=3200;AF=0.638978;AN=5008;NS=2504;DP=16878;EAS_AF=0.7063;AMR_AF=0.67;AFR_AF=0.6959;EUR_AF=0.508;SAS_AF=0.6053;AA=G|||;VT=SNP
11	124325428	rs1893700	G	A	100	PASS	AC=3199;AF=0.638778;AN=5008;NS=2504;DP=16690;EAS_AF=0.7063;AMR_AF=0.67;AFR_AF=0.6959;EUR_AF=0.508;SAS_AF=0.6043;AA=A|||;VT=SNP
11	124325903	rs59098934	A	G	100	PASS	AC=941;AF=0.187899;AN=5008;NS=2504;DP=19549;EAS_AF=0.0585;AMR_AF=0.1066;AFR_AF=0.295;EUR_AF=0.1302;SAS_AF=0.2935;AA=A|||;VT=SNP
11	124325984	rs9633921	G	A	100	PASS	AC=2080;AF=0.415335;AN=5008;NS=2504;DP=18740;EAS_AF=0.6448;AMR_AF=0.5504;AFR_AF=0.2761;EUR_AF=0.3767;SAS_AF=0.3108;AA=G|||;VT=SNP
11	124326024	rs9633957	C	A	100	PASS	AC=571;AF=0.114018;AN=5008;NS=2504;DP=18962;EAS_AF=0.1161;AMR_AF=0.2003;AFR_AF=0.0598;EUR_AF=0.1133;SAS_AF=0.1247;AA=C|||;VT=SNP
11	124326844	rs143464423	A	G	100	PASS	AC=38;AF=0.00758786;AN=5008;NS=2504;DP=14682;EAS_AF=0;AMR_AF=0.0029;AFR_AF=0;EUR_AF=0.0179;SAS_AF=0.0184;AA=A|||;VT=SNP
11	124327131	rs4608094	A	G	100	PASS	AC=1833;AF=0.366014;AN=5008;NS=2504;DP=17882;EAS_AF=0.6448;AMR_AF=0.5331;AFR_AF=0.1067;EUR_AF=0.3767;SAS_AF=0.2996;AA=A|||;VT=SNP
11	124327805	rs7944680	T	C	100	PASS	AC=461;AF=0.0920527;AN=5008;NS=2504;DP=16778;EAS_AF=0.0337;AMR_AF=0.0663;AFR_AF=0.0613;EUR_AF=0.1123;SAS_AF=0.1912;AA=T|||;VT=SNP
11	124327810	rs6590076	G	A	100	PASS	AC=3586;AF=0.716054;AN=5008;NS=2504;DP=16895;EAS_AF=0.7272;AMR_AF=0.6988;AFR_AF=0.9508;EUR_AF=0.5109;SAS_AF=0.6104;AA=A|||;VT=SNP
11	124328173	rs4636685	C	A	100	PASS	AC=3585;AF=0.715855;AN=5008;NS=2504;DP=17728;EAS_AF=0.7272;AMR_AF=0.6988;AFR_AF=0.9508;EUR_AF=0.5099;SAS_AF=0.6104;AA=A|||;VT=SNP
11	124328226	rs73613284	T	G	100	PASS	AC=941;AF=0.187899;AN=5008;NS=2504;DP=17851;EAS_AF=0.0585;AMR_AF=0.1066;AFR_AF=0.295;EUR_AF=0.1302;SAS_AF=0.2935;AA=T|||;VT=SNP
11	124328427	rs10790681	G	C	100	PASS	AC=3585;AF=0.715855;AN=5008;NS=2504;DP=18796;EAS_AF=0.7272;AMR_AF=0.6988;AFR_AF=0.9508;EUR_AF=0.5099;SAS_AF=0.6104;AA=C|||;VT=SNP
11	124328976	rs10736539	T	G	100	PASS	AC=3585;AF=0.715855;AN=5008;NS=2504;DP=17499;EAS_AF=0.7272;AMR_AF=0.6988;AFR_AF=0.9508;EUR_AF=0.5099;SAS_AF=0.6104;AA=G|||;VT=SNP
11	124329008	rs10736540	A	G	100	PASS	AC=3200;AF=0.638978;AN=5008;NS=2504;DP=17573;EAS_AF=0.7063;AMR_AF=0.6715;AFR_AF=0.6967;EUR_AF=0.508;SAS_AF=0.6033;AA=G|||;VT=SNP
11	124329313	rs4259835	A	G	100	PASS	AC=3097;AF=0.618411;AN=5008;NS=2504;DP=18779;EAS_AF=0.7063;AMR_AF=0.6571;AFR_AF=0.6263;EUR_AF=0.508;SAS_AF=0.6033;AA=A|||;VT=SNP
11	124329370	rs117478918	C	T	100	PASS	AC=156;AF=0.0311502;AN=5008;NS=2504;DP=20333;EAS_AF=0.0248;AMR_AF=0.0144;AFR_AF=0.0023;EUR_AF=0.0179;SAS_AF=0.1022;AA=c|||;VT=SNP
11	124329612	rs12294473	A	G	100	PASS	AC=1980;AF=0.395367;AN=5008;NS=2504;DP=19247;EAS_AF=0.6448;AMR_AF=0.5375;AFR_AF=0.2088;EUR_AF=0.3767;SAS_AF=0.3088;AA=A|||;VT=SNP
11	124329615	rs12281391	C	T	100	PASS	AC=1980;AF=0.395367;AN=5008;NS=2504;DP=19121;EAS_AF=0.6448;AMR_AF=0.5375;AFR_AF=0.2088;EUR_AF=0.3767;SAS_AF=0.3088;AA=C|||;VT=SNP
11	124329737	rs61910663	C	T	100	PASS	AC=571;AF=0.114018;AN=5008;NS=2504;DP=20222;EAS_AF=0.1161;AMR_AF=0.2003;AFR_AF=0.0598;EUR_AF=0.1133;SAS_AF=0.1247;AA=c|||;VT=SNP
11	124330070	rs10893226	G	A	100	PASS	AC=574;AF=0.114617;AN=5008;NS=2504;DP=17646;EAS_AF=0.1161;AMR_AF=0.2032;AFR_AF=0.0605;EUR_AF=0.1133;SAS_AF=0.1247;AA=G|||;VT=SNP
11	124330757	rs73613289	T	C	100	PASS	AC=941;AF=0.187899;AN=5008;NS=2504;DP=25487;EAS_AF=0.0585;AMR_AF=0.1066;AFR_AF=0.295;EUR_AF=0.1302;SAS_AF=0.2935;AA=T|||;VT=SNP
11	124330975	rs58285921	C	A	100	PASS	AC=911;AF=0.181909;AN=5008;NS=2504;DP=22257;EAS_AF=0.0585;AMR_AF=0.1052;AFR_AF=0.2738;EUR_AF=0.1302;SAS_AF=0.2924;AA=C|||;VT=SNP
11	124330983	rs12787539	G	A	100	PASS	AC=3144;AF=0.627796;AN=5008;NS=2504;DP=22262;EAS_AF=0.7054;AMR_AF=0.6628;AFR_AF=0.6596;EUR_AF=0.508;SAS_AF=0.6033;AA=A|||;VT=SNP
11	124331100	rs56674022	T	C	100	PASS	AC=941;AF=0.187899;AN=5008;NS=2504;DP=23163;EAS_AF=0.0585;AMR_AF=0.1066;AFR_AF=0.295;EUR_AF=0.1302;SAS_AF=0.2935;AA=T|||;VT=SNP
11	124331330	rs12792592	C	G	100	PASS	AC=1236;AF=0.246805;AN=5008;NS=2504;DP=20717;EAS_AF=0.5288;AMR_AF=0.33;AFR_AF=0.0295;EUR_AF=0.2634;SAS_AF=0.1738;AA=C|||;VT=SNP
11	124331383	rs112149142	T	C	100	PASS	AC=25;AF=0.00499201;AN=5008;NS=2504;DP=21400;EAS_AF=0;AMR_AF=0.0043;AFR_AF=0.0023;EUR_AF=0.0159;SAS_AF=0.0031;AA=T|||;VT=SNP
11	124331899	rs12272002	A	T	100	PASS	AC=1367;AF=0.272963;AN=5008;NS=2504;DP=18804;EAS_AF=0.0615;AMR_AF=0.1383;AFR_AF=0.5893;EUR_AF=0.1312;SAS_AF=0.3047;AA=T|||;VT=SNP
11	124332072	rs138124526	G	A	100	PASS	AC=15;AF=0.00299521;AN=5008;NS=2504;DP=18446;EAS_AF=0;AMR_AF=0;AFR_AF=0.0008;EUR_AF=0.0119;SAS_AF=0.002;AA=G|||;VT=SNP
11	124332135	rs4936931	T	C	100	PASS	AC=574;AF=0.114617;AN=5008;NS=2504;DP=18302;EAS_AF=0.1161;AMR_AF=0.2003;AFR_AF=0.062;EUR_AF=0.1133;SAS_AF=0.1247;AA=T|||;VT=SNP
11	124332286	rs10790682	T	G	100	PASS	AC=2098;AF=0.41893;AN=5008;NS=2504;DP=17942;EAS_AF=0.1776;AMR_AF=0.3473;AFR_AF=0.7648;EUR_AF=0.2455;SAS_AF=0.4294;AA=G|||;VT=SNP
11	124332295	rs57900379	C	G	100	PASS	AC=1173;AF=0.234225;AN=5008;NS=2504;DP=18361;EAS_AF=0.0615;AMR_AF=0.121;AFR_AF=0.4516;EUR_AF=0.1312;SAS_AF=0.3047;AA=G|||;VT=SNP
11	124332384	rs61910664	A	G	100	PASS	AC=27;AF=0.00539137;AN=5008;NS=2504;DP=18464;EAS_AF=0;AMR_AF=0.0029;AFR_AF=0;EUR_AF=0.0199;SAS_AF=0.0051;AA=A|||;VT=SNP
11	124332708	rs118123157	C	T	100	PASS	AC=16;AF=0.00319489;AN=5008;NS=2504;DP=18233;EAS_AF=0;AMR_AF=0.0058;AFR_AF=0.0008;EUR_AF=0.0109;SAS_AF=0;AA=C|||;VT=SNP
11	124333089	rs12364315	C	G	100	PASS	AC=1098;AF=0.219249;AN=5008;NS=2504;DP=17203;EAS_AF=0.1369;AMR_AF=0.2421;AFR_AF=0.4138;EUR_AF=0.1153;SAS_AF=0.1319;AA=C|||;VT=SNP
11	124333153	rs10790683	T	C	100	PASS	AC=1239;AF=0.247404;AN=5008;NS=2504;DP=17240;EAS_AF=0.5298;AMR_AF=0.3314;AFR_AF=0.0303;EUR_AF=0.2634;SAS_AF=0.1738;AA=T|||;VT=SNP
11	124333362	rs75231512	A	T	100	PASS	AC=157;AF=0.0313498;AN=5008;NS=2504;DP=19269;EAS_AF=0.0248;AMR_AF=0.0144;AFR_AF=0.0023;EUR_AF=0.0179;SAS_AF=0.1033;AA=A|||;VT=SNP
11	124333656	rs4936932	G	A	100	PASS	AC=1442;AF=0.287939;AN=5008;NS=2504;DP=21353;EAS_AF=0.1399;AMR_AF=0.2637;AFR_AF=0.6513;EUR_AF=0.1163;SAS_AF=0.1431;AA=A|||;VT=SNP
11	124333671	rs10790684	A	G	100	PASS	AC=1271;AF=0.253794;AN=5008;NS=2504;DP=21698;EAS_AF=0.5288;AMR_AF=0.3314;AFR_AF=0.0552;EUR_AF=0.2634;SAS_AF=0.1738;AA=A|||;VT=SNP
11	124333821	rs4936933	G	C	100	PASS	AC=1431;AF=0.285743;AN=5008;NS=2504;DP=20618;EAS_AF=0.1399;AMR_AF=0.2622;AFR_AF=0.6513;EUR_AF=0.1163;SAS_AF=0.1329;AA=C|||;VT=SNP
11	124333870	rs10893227	C	T	100	PASS	AC=1248;AF=0.249201;AN=5008;NS=2504;DP=19631;EAS_AF=0.5298;AMR_AF=0.33;AFR_AF=0.0303;EUR_AF=0.2634;SAS_AF=0.184;AA=T|||;VT=SNP
11	124334893	rs78000643	G	C	100	PASS	AC=111;AF=0.0221645;AN=5008;NS=2504;DP=18314;EAS_AF=0.002;AMR_AF=0.0303;AFR_AF=0.0015;EUR_AF=0.0427;SAS_AF=0.044;AA=G|||;VT=SNP
11	124334900	rs73613296	G	A	100	PASS	AC=906;AF=0.180911;AN=5008;NS=2504;DP=18265;EAS_AF=0.0585;AMR_AF=0.1052;AFR_AF=0.2693;EUR_AF=0.1302;SAS_AF=0.2935;AA=G|||;VT=SNP
11	124335397	rs10893228	A	G	100	PASS	AC=1250;AF=0.249601;AN=5008;NS=2504;DP=18328;EAS_AF=0.1399;AMR_AF=0.2507;AFR_AF=0.5204;EUR_AF=0.1153;SAS_AF=0.1339;AA=G|||;VT=SNP
11	124335424	rs73613299	C	G	100	PASS	AC=716;AF=0.142971;AN=5008;NS=2504;DP=17782;EAS_AF=0.0585;AMR_AF=0.0879;AFR_AF=0.1354;EUR_AF=0.1302;SAS_AF=0.2924;AA=C|||;VT=SNP
11	124335540	rs10893229	A	G	100	PASS	AC=1250;AF=0.249601;AN=5008;NS=2504;DP=19699;EAS_AF=0.1399;AMR_AF=0.2507;AFR_AF=0.5212;EUR_AF=0.1153;SAS_AF=0.1329;AA=A|||;VT=SNP
11	124335917	rs4936934	C	A	100	PASS	AC=1248;AF=0.249201;AN=5008;NS=2504;DP=21646;EAS_AF=0.1399;AMR_AF=0.2507;AFR_AF=0.5197;EUR_AF=0.1153;SAS_AF=0.1329;AA=A|||;VT=SNP
11	124336465	rs10750276	C	T	100	PASS	AC=1212;AF=0.242013;AN=5008;NS=2504;DP=17139;EAS_AF=0.1399;AMR_AF=0.2493;AFR_AF=0.4932;EUR_AF=0.1153;SAS_AF=0.1329;AA=c|||;VT=SNP
11	124336515	rs10750277	C	T	100	PASS	AC=1212;AF=0.242013;AN=5008;NS=2504;DP=16445;EAS_AF=0.1399;AMR_AF=0.2493;AFR_AF=0.4932;EUR_AF=0.1153;SAS_AF=0.1329;AA=C|||;VT=SNP
11	124337885	rs4360714	C	T	100	PASS	AC=2487;AF=0.496605;AN=5008;NS=2504;DP=19346;EAS_AF=0.6687;AMR_AF=0.5821;AFR_AF=0.5507;EUR_AF=0.3787;SAS_AF=0.3067;AA=C|||;VT=SNP
11	124338097	rs11219666	G	T	100	PASS	AC=98;AF=0.0195687;AN=5008;NS=2504;DP=20486;EAS_AF=0.001;AMR_AF=0.0231;AFR_AF=0.0121;EUR_AF=0.0378;SAS_AF=0.0276;AA=G|||;VT=SNP
11	124338122	rs75137767	C	A	100	PASS	AC=15;AF=0.00299521;AN=5008;NS=2504;DP=20067;EAS_AF=0;AMR_AF=0.0058;AFR_AF=0;EUR_AF=0.0099;SAS_AF=0.001;AA=C|||;VT=SNP
11	124338177	rs7128004	G	C	100	PASS	AC=2486;AF=0.496406;AN=5008;NS=2504;DP=471;EAS_AF=0.6687;AMR_AF=0.5821;AFR_AF=0.5499;EUR_AF=0.3787;SAS_AF=0.3067;AA=C|||;VT=SNP
11	124338208	rs7127813	C	A	100	PASS	AC=1213;AF=0.242212;AN=5008;NS=2504;DP=6653;EAS_AF=0.1399;AMR_AF=0.2493;AFR_AF=0.4939;EUR_AF=0.1153;SAS_AF=0.1329;AA=C|||;VT=SNP
11	124338222	rs7127920	C	T	100	PASS	AC=3629;AF=0.724641;AN=5008;NS=2504;DP=9505;EAS_AF=0.7609;AMR_AF=0.6988;AFR_AF=0.9607;EUR_AF=0.505;SAS_AF=0.6125;AA=T|||;VT=SNP
11	124338543	rs4385909	G	A	100	PASS	AC=2677;AF=0.534545;AN=5008;NS=2504;DP=18322;EAS_AF=0.6687;AMR_AF=0.5937;AFR_AF=0.68;EUR_AF=0.3797;SAS_AF=0.317;AA=A|||;VT=SNP
11	124338595	rs4365066	C	T	100	PASS	AC=2496;AF=0.498403;AN=5008;NS=2504;DP=18286;EAS_AF=0.6687;AMR_AF=0.5821;AFR_AF=0.5492;EUR_AF=0.3787;SAS_AF=0.318;AA=C|||;VT=SNP
11	124338664	rs4595557	T	C	100	PASS	AC=2486;AF=0.496406;AN=5008;NS=2504;DP=17343;EAS_AF=0.6687;AMR_AF=0.5821;AFR_AF=0.5492;EUR_AF=0.3787;SAS_AF=0.3078;AA=T|||;VT=SNP
11	124339070	rs10893230	A	G	100	PASS	AC=1213;AF=0.242212;AN=5008;NS=2504;DP=19552;EAS_AF=0.1399;AMR_AF=0.2493;AFR_AF=0.4939;EUR_AF=0.1153;SAS_AF=0.1329;AA=A|||;VT=SNP
11	124339489	rs4245055	T	C	100	PASS	AC=2495;AF=0.498203;AN=5008;NS=2504;DP=20401;EAS_AF=0.6687;AMR_AF=0.5821;AFR_AF=0.5492;EUR_AF=0.3787;SAS_AF=0.317;AA=C|||;VT=SNP
11	124340747	rs73025596	G	A	100	PASS	AC=113;AF=0.0225639;AN=5008;NS=2504;DP=21210;EAS_AF=0.001;AMR_AF=0.0346;AFR_AF=0.0023;EUR_AF=0.0596;SAS_AF=0.0256;AA=G|||;VT=SNP
11	124341471	rs12800815	A	G	100	PASS	AC=1215;AF=0.242612;AN=5008;NS=2504;DP=12028;EAS_AF=0.5278;AMR_AF=0.3314;AFR_AF=0.0287;EUR_AF=0.2634;SAS_AF=0.1534;AA=A|||;VT=SNP
11	124341481	rs11219669	G	A	100	PASS	AC=2722;AF=0.54353;AN=5008;NS=2504;DP=12545;EAS_AF=0.6677;AMR_AF=0.6009;AFR_AF=0.7262;EUR_AF=0.3807;SAS_AF=0.2955;AA=A|||;VT=SNP
11	124341722	rs10893231	A	G	100	PASS	AC=2432;AF=0.485623;AN=5008;NS=2504;DP=18128;EAS_AF=0.6468;AMR_AF=0.5821;AFR_AF=0.5393;EUR_AF=0.3777;SAS_AF=0.2894;AA=A|||;VT=SNP
11	124341985	rs2298509	A	G	100	PASS	AC=2426;AF=0.484425;AN=5008;NS=2504;DP=18461;EAS_AF=0.6468;AMR_AF=0.5793;AFR_AF=0.5378;EUR_AF=0.3757;SAS_AF=0.2894;AA=A|||;VT=SNP
11	124342556	rs117521546	C	T	100	PASS	AC=42;AF=0.00838658;AN=5008;NS=2504;DP=17024;EAS_AF=0;AMR_AF=0.0173;AFR_AF=0.0038;EUR_AF=0.0239;SAS_AF=0.001;AA=C|||;VT=SNP
11	124342820	rs4495904	T	C	100	PASS	AC=1598;AF=0.319089;AN=5008;NS=2504;DP=19451;EAS_AF=0.5308;AMR_AF=0.3602;AFR_AF=0.2912;EUR_AF=0.2644;SAS_AF=0.1656;AA=T|||;VT=SNP
11	124343132	rs4628682	T	C	100	PASS	AC=1597;AF=0.31889;AN=5008;NS=2504;DP=17482;EAS_AF=0.5308;AMR_AF=0.3602;AFR_AF=0.2912;EUR_AF=0.2644;SAS_AF=0.1646;AA=C|||;VT=SNP
11	124343367	rs139064964	G	A	100	PASS	AC=30;AF=0.00599042;AN=5008;NS=2504;DP=16770;EAS_AF=0;AMR_AF=0.0101;AFR_AF=0.0023;EUR_AF=0.0149;SAS_AF=0.0051;AA=G|||;VT=SNP
11	124343714	rs10736541	T	G	100	PASS	AC=2725;AF=0.544129;AN=5008;NS=2504;DP=17082;EAS_AF=0.6677;AMR_AF=0.6023;AFR_AF=0.7262;EUR_AF=0.3807;SAS_AF=0.2975;AA=G|||;VT=SNP
11	124343736	rs1074873	C	T	100	PASS	AC=2725;AF=0.544129;AN=5008;NS=2504;DP=17028;EAS_AF=0.6687;AMR_AF=0.6023;AFR_AF=0.7262;EUR_AF=0.3807;SAS_AF=0.2965;AA=T|||;VT=SNP
11	124344365	rs10736542	T	C	100	PASS	AC=2453;AF=0.489816;AN=5008;NS=2504;DP=16347;EAS_AF=0.6468;AMR_AF=0.5821;AFR_AF=0.5537;EUR_AF=0.3787;SAS_AF=0.2904;AA=C|||;VT=SNP
11	124344530	rs73615226	G	T	100	PASS	AC=842;AF=0.168131;AN=5008;NS=2504;DP=15253;EAS_AF=0.0595;AMR_AF=0.0951;AFR_AF=0.2247;EUR_AF=0.1262;SAS_AF=0.2986;AA=G|||;VT=SNP
11	124344789	rs10736543	A	G	100	PASS	AC=2452;AF=0.489617;AN=5008;NS=2504;DP=16837;EAS_AF=0.6458;AMR_AF=0.5821;AFR_AF=0.5537;EUR_AF=0.3787;SAS_AF=0.2904;AA=A|||;VT=SNP
11	124344940	rs10732863	G	A	100	PASS	AC=2454;AF=0.490016;AN=5008;NS=2504;DP=18798;EAS_AF=0.6468;AMR_AF=0.5821;AFR_AF=0.5545;EUR_AF=0.3787;SAS_AF=0.2904;AA=G|||;VT=SNP
11	124345109	rs10790685	G	A	100	PASS	AC=683;AF=0.136382;AN=5008;NS=2504;DP=20212;EAS_AF=0.1161;AMR_AF=0.2061;AFR_AF=0.1407;EUR_AF=0.1133;SAS_AF=0.1258;AA=G|||;VT=SNP
11	124345210	rs7113185	T	C	100	PASS	AC=3568;AF=0.71246;AN=5008;NS=2504;DP=19591;EAS_AF=0.7272;AMR_AF=0.6974;AFR_AF=0.9516;EUR_AF=0.507;SAS_AF=0.5961;AA=C|||;VT=SNP
11	124345248	rs10736544	A	T	100	PASS	AC=2453;AF=0.489816;AN=5008;NS=2504;DP=19176;EAS_AF=0.6468;AMR_AF=0.5821;AFR_AF=0.5537;EUR_AF=0.3787;SAS_AF=0.2904;AA=A|||;VT=SNP
11	124345602	rs10431090	A	G	100	PASS	AC=2452;AF=0.489617;AN=5008;NS=2504;DP=17292;EAS_AF=0.6468;AMR_AF=0.5821;AFR_AF=0.553;EUR_AF=0.3787;SAS_AF=0.2904;AA=G|||;VT=SNP
11	124345791	rs10431091	G	A	100	PASS	AC=2452;AF=0.489617;AN=5008;NS=2504;DP=19500;EAS_AF=0.6468;AMR_AF=0.5821;AFR_AF=0.553;EUR_AF=0.3787;SAS_AF=0.2904;AA=A|||;VT=SNP
11	124345810	rs76875008	T	C	100	PASS	AC=63;AF=0.0125799;AN=5008;NS=2504;DP=19438;EAS_AF=0;AMR_AF=0.013;AFR_AF=0.0008;EUR_AF=0.0149;SAS_AF=0.0389;AA=T|||;VT=SNP
11	124345888	rs73615237	G	A	100	PASS	AC=331;AF=0.0660942;AN=5008;NS=2504;DP=20169;EAS_AF=0.0258;AMR_AF=0.0317;AFR_AF=0.1248;EUR_AF=0.0189;SAS_AF=0.1012;AA=G|||;VT=SNP
11	124346851	rs10750278	G	A	100	PASS	AC=2453;AF=0.489816;AN=5008;NS=2504;DP=16408;EAS_AF=0.6468;AMR_AF=0.5821;AFR_AF=0.5537;EUR_AF=0.3787;SAS_AF=0.2904;AA=A|||;VT=SNP
11	124347437	rs61910667	G	T	100	PASS	AC=26;AF=0.00519169;AN=5008;NS=2504;DP=16301;EAS_AF=0;AMR_AF=0.0029;AFR_AF=0;EUR_AF=0.0189;SAS_AF=0.0051;AA=G|||;VT=SNP
11	124347658	rs10431047	C	T	100	PASS	AC=833;AF=0.166334;AN=5008;NS=2504;DP=11684;EAS_AF=0.1161;AMR_AF=0.2219;AFR_AF=0.2458;EUR_AF=0.1133;SAS_AF=0.1258;AA=C|||;VT=SNP
11	124347981	rs73615241	A	G	100	PASS	AC=847;AF=0.169129;AN=5008;NS=2504;DP=16996;EAS_AF=0.0595;AMR_AF=0.0965;AFR_AF=0.2254;EUR_AF=0.1292;SAS_AF=0.2986;AA=A|||;VT=SNP
11	124348366	rs7121056	G	A	100	PASS	AC=997;AF=0.199081;AN=5008;NS=2504;DP=17449;EAS_AF=0.1161;AMR_AF=0.232;AFR_AF=0.3563;EUR_AF=0.1143;SAS_AF=0.136;AA=G|||;VT=SNP
11	124348499	rs7120864	A	G	100	PASS	AC=2451;AF=0.489417;AN=5008;NS=2504;DP=17978;EAS_AF=0.6468;AMR_AF=0.5821;AFR_AF=0.5522;EUR_AF=0.3787;SAS_AF=0.2904;AA=A|||;VT=SNP
11	124348631	rs11219670	G	A	100	PASS	AC=1262;AF=0.251997;AN=5008;NS=2504;DP=18396;EAS_AF=0.5278;AMR_AF=0.3329;AFR_AF=0.0628;EUR_AF=0.2644;SAS_AF=0.1534;AA=G|||;VT=SNP
11	124348924	rs10790686	T	C	100	PASS	AC=3566;AF=0.712061;AN=5008;NS=2504;DP=16873;EAS_AF=0.7272;AMR_AF=0.6974;AFR_AF=0.9508;EUR_AF=0.507;SAS_AF=0.5951;AA=t|||;VT=SNP
11	124348959	rs10750279	T	C	100	PASS	AC=2452;AF=0.489617;AN=5008;NS=2504;DP=17266;EAS_AF=0.6468;AMR_AF=0.5821;AFR_AF=0.553;EUR_AF=0.3787;SAS_AF=0.2904;AA=T|||;VT=SNP
11	124349120	rs10750280	T	G	100	PASS	AC=2452;AF=0.489617;AN=5008;NS=2504;DP=19233;EAS_AF=0.6468;AMR_AF=0.5821;AFR_AF=0.553;EUR_AF=0.3787;SAS_AF=0.2904;AA=T|||;VT=SNP
11	124349249	rs11219671	T	C	100	PASS	AC=738;AF=0.147364;AN=5008;NS=2504;DP=18550;EAS_AF=0.1161;AMR_AF=0.2075;AFR_AF=0.1815;EUR_AF=0.1133;SAS_AF=0.1258;AA=T|||;VT=SNP
11	124349711	rs4356237	G	A	100	PASS	AC=2451;AF=0.489417;AN=5008;NS=2504;DP=18328;EAS_AF=0.6468;AMR_AF=0.5821;AFR_AF=0.5522;EUR_AF=0.3787;SAS_AF=0.2904;AA=A|||;VT=SNP
11	124350167	rs9971477	T	C	100	PASS	AC=2451;AF=0.489417;AN=5008;NS=2504;DP=17152;EAS_AF=0.6468;AMR_AF=0.5821;AFR_AF=0.5522;EUR_AF=0.3787;SAS_AF=0.2904;AA=C|||;VT=SNP
11	124350308	rs9971549	A	G	100	PASS	AC=1037;AF=0.207069;AN=5008;NS=2504;DP=16687;EAS_AF=0.1161;AMR_AF=0.2334;AFR_AF=0.3835;EUR_AF=0.1143;SAS_AF=0.1391;AA=A|||;VT=SNP
11	124350434	rs112531033	T	C	100	PASS	AC=144;AF=0.028754;AN=5008;NS=2504;DP=17018;EAS_AF=0.004;AMR_AF=0.0231;AFR_AF=0.0038;EUR_AF=0.0527;SAS_AF=0.0675;AA=T|||;VT=SNP
11	124350579	rs9971496	T	C	100	PASS	AC=2449;AF=0.489018;AN=5008;NS=2504;DP=15072;EAS_AF=0.6468;AMR_AF=0.5821;AFR_AF=0.5507;EUR_AF=0.3787;SAS_AF=0.2904;AA=C|||;VT=SNP
11	124351344	rs7941255	T	C	100	PASS	AC=842;AF=0.168131;AN=5008;NS=2504;DP=18500;EAS_AF=0.0595;AMR_AF=0.0965;AFR_AF=0.2216;EUR_AF=0.1302;SAS_AF=0.2975;AA=.|||;VT=SNP
11	124351409	rs4492834	A	T	100	PASS	AC=2451;AF=0.489417;AN=5008;NS=2504;DP=19356;EAS_AF=0.6468;AMR_AF=0.5807;AFR_AF=0.553;EUR_AF=0.3787;SAS_AF=0.2904;AA=.|||;VT=SNP
11	124351898	rs6590078	G	A	100	PASS	AC=1264;AF=0.252396;AN=5008;NS=2504;DP=16976;EAS_AF=0.1181;AMR_AF=0.2507;AFR_AF=0.5477;EUR_AF=0.1143;SAS_AF=0.135;AA=A|||;VT=SNP
11	124352222	rs116926485	A	G	100	PASS	AC=45;AF=0.00898562;AN=5008;NS=2504;DP=14729;EAS_AF=0;AMR_AF=0.0101;AFR_AF=0;EUR_AF=0.0368;SAS_AF=0.001;AA=A|||;VT=SNP
11	124352837	rs12792273	C	T	100	PASS	AC=1220;AF=0.24361;AN=5008;NS=2504;DP=17741;EAS_AF=0.5347;AMR_AF=0.3314;AFR_AF=0.0212;EUR_AF=0.2644;SAS_AF=0.1605;AA=C|||;VT=SNP
11	124353256	rs79288090	C	G	100	PASS	AC=31;AF=0.0061901;AN=5008;NS=2504;DP=20299;EAS_AF=0;AMR_AF=0.0159;AFR_AF=0;EUR_AF=0.0179;SAS_AF=0.002;AA=C|||;VT=SNP
11	124354633	rs10893232	G	A	100	PASS	AC=1058;AF=0.211262;AN=5008;NS=2504;DP=15400;EAS_AF=0.1171;AMR_AF=0.2406;AFR_AF=0.4077;EUR_AF=0.1133;SAS_AF=0.1227;AA=G|||;VT=SNP
11	124355377	rs79342019	A	G	100	PASS	AC=27;AF=0.00539137;AN=5008;NS=2504;DP=15456;EAS_AF=0;AMR_AF=0.0043;AFR_AF=0.003;EUR_AF=0.0169;SAS_AF=0.0031;AA=A|||;VT=SNP
11	124356522	rs55745606	T	A	100	PASS	AC=44;AF=0.00878594;AN=5008;NS=2504;DP=20368;EAS_AF=0;AMR_AF=0.0058;AFR_AF=0;EUR_AF=0.0199;SAS_AF=0.0204;AA=T|||;VT=SNP
11	124359622	rs61910669	T	G	100	PASS	AC=28;AF=0.00559105;AN=5008;NS=2504;DP=8547;EAS_AF=0;AMR_AF=0.0029;AFR_AF=0;EUR_AF=0.0199;SAS_AF=0.0061;AA=T|||;VT=SNP
11	124359652	rs7482898	A	G	100	PASS	AC=1227;AF=0.245008;AN=5008;NS=2504;DP=8659;EAS_AF=0.1171;AMR_AF=0.2536;AFR_AF=0.528;EUR_AF=0.1143;SAS_AF=0.1227;AA=A|||;VT=SNP
11	124362061	rs4522182	T	C	100	PASS	AC=1267;AF=0.252995;AN=5008;NS=2504;DP=17844;EAS_AF=0.5337;AMR_AF=0.33;AFR_AF=0.0537;EUR_AF=0.2654;SAS_AF=0.1656;AA=T|||;VT=SNP
11	124362487	rs73027611	A	G	100	PASS	AC=50;AF=0.00998403;AN=5008;NS=2504;DP=21098;EAS_AF=0;AMR_AF=0.0173;AFR_AF=0.0008;EUR_AF=0.0308;SAS_AF=0.0061;AA=A|||;VT=SNP
11	124362550	rs11602435	G	A	100	PASS	AC=34;AF=0.00678914;AN=5008;NS=2504;DP=21921;EAS_AF=0;AMR_AF=0.0144;AFR_AF=0;EUR_AF=0.0229;SAS_AF=0.001;AA=G|||;VT=SNP
11	124366043	rs7928897	T	A	100	PASS	AC=3573;AF=0.713458;AN=5008;NS=2504;DP=18880;EAS_AF=0.7312;AMR_AF=0.696;AFR_AF=0.9523;EUR_AF=0.5089;SAS_AF=0.5951;AA=A|||;VT=SNP
11	124366328	rs117036580	A	T	100	PASS	AC=19;AF=0.00379393;AN=5008;NS=2504;DP=15589;EAS_AF=0;AMR_AF=0.0029;AFR_AF=0;EUR_AF=0.0129;SAS_AF=0.0041;AA=A|||;VT=SNP
11	124369003	rs4935885	G	A	100	PASS	AC=829;AF=0.165535;AN=5008;NS=2504;DP=20306;EAS_AF=0.1488;AMR_AF=0.2118;AFR_AF=0.2224;EUR_AF=0.1163;SAS_AF=0.1237;AA=G|||;VT=SNP
11	124369617	rs76937801	G	A	100	PASS	AC=155;AF=0.0309505;AN=5008;NS=2504;DP=21520;EAS_AF=0.0268;AMR_AF=0.0144;AFR_AF=0.0023;EUR_AF=0.0189;SAS_AF=0.0982;AA=G|||;VT=SNP
11	124370103	rs77563295	A	G	100	PASS	AC=729;AF=0.145567;AN=5008;NS=2504;DP=20072;EAS_AF=0.0536;AMR_AF=0.0951;AFR_AF=0.146;EUR_AF=0.1372;SAS_AF=0.2843;AA=A|||;VT=SNP
11	124370191	rs7131070	T	G	100	PASS	AC=3591;AF=0.717053;AN=5008;NS=2504;DP=18991;EAS_AF=0.7599;AMR_AF=0.6974;AFR_AF=0.9425;EUR_AF=0.5209;SAS_AF=0.5838;AA=G|||;VT=SNP
11	124370417	rs185763359	A	G	100	PASS	AC=27;AF=0.00539137;AN=5008;NS=2504;DP=19658;EAS_AF=0;AMR_AF=0.0029;AFR_AF=0.0008;EUR_AF=0.0219;SAS_AF=0.002;AA=A|||;VT=SNP
11	124370732	rs7119089	G	A	100	PASS	AC=3584;AF=0.715655;AN=5008;NS=2504;DP=23044;EAS_AF=0.7589;AMR_AF=0.696;AFR_AF=0.9425;EUR_AF=0.5179;SAS_AF=0.5818;AA=A|||;VT=SNP
11	124371575	rs7944379	C	T	100	PASS	AC=732;AF=0.146166;AN=5008;NS=2504;DP=19806;EAS_AF=0.1488;AMR_AF=0.2147;AFR_AF=0.1505;EUR_AF=0.1163;SAS_AF=0.1196;AA=C|||;VT=SNP
11	124373961	rs74750846	G	A	100	PASS	AC=86;AF=0.0171725;AN=5008;NS=2504;DP=16321;EAS_AF=0.0089;AMR_AF=0.0159;AFR_AF=0.0015;EUR_AF=0.0169;SAS_AF=0.0481;AA=G|||;VT=SNP
11	124376631	rs10790688	T	C	100	PASS	AC=1401;AF=0.279752;AN=5008;NS=2504;DP=19235;EAS_AF=0.5407;AMR_AF=0.3372;AFR_AF=0.1354;EUR_AF=0.2793;SAS_AF=0.1656;AA=-|||;VT=SNP
11	124377056	rs117872915	T	C	100	PASS	AC=48;AF=0.00958466;AN=5008;NS=2504;DP=18263;EAS_AF=0;AMR_AF=0.0159;AFR_AF=0.0008;EUR_AF=0.0308;SAS_AF=0.0051;AA=T|||;VT=SNP
11	124377197	rs4460825	C	T	100	PASS	AC=3540;AF=0.706869;AN=5008;NS=2504;DP=17846;EAS_AF=0.7589;AMR_AF=0.6931;AFR_AF=0.9062;EUR_AF=0.5219;SAS_AF=0.5838;AA=T|||;VT=SNP
11	124377225	rs10790689	G	C	100	PASS	AC=1225;AF=0.244609;AN=5008;NS=2504;DP=17342;EAS_AF=0.5377;AMR_AF=0.3242;AFR_AF=0.0212;EUR_AF=0.2684;SAS_AF=0.1636;AA=C|||;VT=SNP
11	124377963	rs10790690	T	C	100	PASS	AC=833;AF=0.166334;AN=5008;NS=2504;DP=20820;EAS_AF=0.1478;AMR_AF=0.2161;AFR_AF=0.2209;EUR_AF=0.1173;SAS_AF=0.1268;AA=t|||;VT=SNP
11	124378030	rs7934443	T	G	100	PASS	AC=605;AF=0.120807;AN=5008;NS=2504;DP=20653;EAS_AF=0.0298;AMR_AF=0.049;AFR_AF=0.3177;EUR_AF=0.0209;SAS_AF=0.1022;AA=G|||;VT=SNP
11	124378500	rs4465378	C	T	100	PASS	AC=3540;AF=0.706869;AN=5008;NS=2504;DP=21132;EAS_AF=0.7589;AMR_AF=0.6916;AFR_AF=0.9062;EUR_AF=0.5219;SAS_AF=0.5849;AA=T|||;VT=SNP
11	124379107	rs4390358	G	T	100	PASS	AC=3541;AF=0.707069;AN=5008;NS=2504;DP=20053;EAS_AF=0.7599;AMR_AF=0.6931;AFR_AF=0.907;EUR_AF=0.5219;SAS_AF=0.5828;AA=T|||;VT=SNP
11	124379110	rs4363615	A	G	100	PASS	AC=3541;AF=0.707069;AN=5008;NS=2504;DP=20112;EAS_AF=0.7599;AMR_AF=0.6931;AFR_AF=0.907;EUR_AF=0.5219;SAS_AF=0.5828;AA=G|||;VT=SNP
11	124379503	rs10790691	C	T	100	PASS	AC=841;AF=0.167931;AN=5008;NS=2504;DP=21190;EAS_AF=0.1667;AMR_AF=0.2161;AFR_AF=0.2126;EUR_AF=0.1173;SAS_AF=0.1268;AA=C|||;VT=SNP
11	124380956	rs4348920	C	T	100	PASS	AC=2908;AF=0.580671;AN=5008;NS=2504;DP=19302;EAS_AF=0.7282;AMR_AF=0.647;AFR_AF=0.5711;EUR_AF=0.505;SAS_AF=0.4724;AA=C|||;VT=SNP
11	124383116	rs7117601	A	G	100	PASS	AC=3543;AF=0.707468;AN=5008;NS=2504;DP=15442;EAS_AF=0.7589;AMR_AF=0.6945;AFR_AF=0.907;EUR_AF=0.5258;SAS_AF=0.5808;AA=G|||;VT=SNP
11	124383995	rs7107414	T	C	100	PASS	AC=589;AF=0.117612;AN=5008;NS=2504;DP=18162;EAS_AF=0.0288;AMR_AF=0.0418;AFR_AF=0.3101;EUR_AF=0.0209;SAS_AF=0.1022;AA=C|||;VT=SNP
11	124384513	rs141626728	G	A	100	PASS	AC=38;AF=0.00758786;AN=5008;NS=2504;DP=15557;EAS_AF=0;AMR_AF=0.013;AFR_AF=0.0008;EUR_AF=0.0258;SAS_AF=0.002;AA=G|||;VT=SNP
11	124384827	rs10893235	G	C	100	PASS	AC=864;AF=0.172524;AN=5008;NS=2504;DP=13548;EAS_AF=0.1498;AMR_AF=0.2277;AFR_AF=0.2209;EUR_AF=0.1213;SAS_AF=0.1442;AA=G|||;VT=SNP
11	124385310	rs75978957	A	T	100	PASS	AC=27;AF=0.00539137;AN=5008;NS=2504;DP=16607;EAS_AF=0.001;AMR_AF=0.0086;AFR_AF=0.0008;EUR_AF=0.0129;SAS_AF=0.0061;AA=A|||;VT=SNP
11	124385456	rs7950818	C	T	100	PASS	AC=624;AF=0.124601;AN=5008;NS=2504;DP=15966;EAS_AF=0.0417;AMR_AF=0.0821;AFR_AF=0.1891;EUR_AF=0.1153;SAS_AF=0.1626;AA=C|||;VT=SNP
11	124386011	rs4282990	T	C	100	PASS	AC=3538;AF=0.70647;AN=5008;NS=2504;DP=16628;EAS_AF=0.7599;AMR_AF=0.6931;AFR_AF=0.9032;EUR_AF=0.5258;SAS_AF=0.5808;AA=C|||;VT=SNP
11	124386089	rs11219678	A	T	100	PASS	AC=681;AF=0.135982;AN=5008;NS=2504;DP=16741;EAS_AF=0.1498;AMR_AF=0.219;AFR_AF=0.0877;EUR_AF=0.1213;SAS_AF=0.1431;AA=G|||;VT=SNP
11	124386143	rs7951873	G	A	100	PASS	AC=835;AF=0.166733;AN=5008;NS=2504;DP=17519;EAS_AF=0.0417;AMR_AF=0.0994;AFR_AF=0.3321;EUR_AF=0.1153;SAS_AF=0.1728;AA=A|||;VT=SNP
11	124386346	rs4282991	T	C	100	PASS	AC=2707;AF=0.540535;AN=5008;NS=2504;DP=16297;EAS_AF=0.7183;AMR_AF=0.5937;AFR_AF=0.5741;EUR_AF=0.4105;SAS_AF=0.408;AA=T|||;VT=SNP
11	124386472	rs4296050	A	G	100	PASS	AC=2505;AF=0.5002;AN=5008;NS=2504;DP=19597;EAS_AF=0.6081;AMR_AF=0.4496;AFR_AF=0.5635;EUR_AF=0.4036;SAS_AF=0.4387;AA=A|||;VT=SNP
11	124386739	rs10893236	T	C	100	PASS	AC=2519;AF=0.502995;AN=5008;NS=2504;DP=18974;EAS_AF=0.6915;AMR_AF=0.5821;AFR_AF=0.5408;EUR_AF=0.3907;SAS_AF=0.317;AA=.|||;VT=SNP
11	124386765	rs10893237	C	G	100	PASS	AC=2500;AF=0.499201;AN=5008;NS=2504;DP=19248;EAS_AF=0.6915;AMR_AF=0.5821;AFR_AF=0.5408;EUR_AF=0.3817;SAS_AF=0.3067;AA=.|||;VT=SNP
11	124386783	rs7111616	A	G	100	PASS	AC=3547;AF=0.708267;AN=5008;NS=2504;DP=19896;EAS_AF=0.7599;AMR_AF=0.6945;AFR_AF=0.9092;EUR_AF=0.5258;SAS_AF=0.5808;AA=.|||;VT=SNP
11	124386978	rs7111961	C	T	100	PASS	AC=2139;AF=0.427117;AN=5008;NS=2504;DP=18142;EAS_AF=0.2202;AMR_AF=0.3602;AFR_AF=0.7572;EUR_AF=0.2565;SAS_AF=0.4172;AA=T|||;VT=SNP
11	124388002	rs7101949	T	C	100	PASS	AC=3527;AF=0.704273;AN=5008;NS=2504;DP=22041;EAS_AF=0.748;AMR_AF=0.696;AFR_AF=0.9092;EUR_AF=0.5159;SAS_AF=0.5818;AA=C|||;VT=SNP
11	124388353	rs10893238	A	G	100	PASS	AC=864;AF=0.172524;AN=5008;NS=2504;DP=20949;EAS_AF=0.1528;AMR_AF=0.232;AFR_AF=0.2171;EUR_AF=0.1223;SAS_AF=0.1421;AA=A|||;VT=SNP
11	124388437	rs10893239	G	A	100	PASS	AC=863;AF=0.172324;AN=5008;NS=2504;DP=20623;EAS_AF=0.1528;AMR_AF=0.232;AFR_AF=0.2163;EUR_AF=0.1223;SAS_AF=0.1421;AA=A|||;VT=SNP
11	124388903	rs7120277	A	G	100	PASS	AC=1199;AF=0.239417;AN=5008;NS=2504;DP=18368;EAS_AF=0.5278;AMR_AF=0.3199;AFR_AF=0.025;EUR_AF=0.2545;SAS_AF=0.1595;AA=A|||;VT=SNP
11	124389365	rs184454067	C	A	100	PASS	AC=152;AF=0.0303514;AN=5008;NS=2504;DP=18056;EAS_AF=0.0228;AMR_AF=0.0086;AFR_AF=0.0023;EUR_AF=0.0189;SAS_AF=0.1033;AA=C|||;VT=SNP
11	124389871	rs10893240	T	C	100	PASS	AC=866;AF=0.172923;AN=5008;NS=2504;DP=21271;EAS_AF=0.1528;AMR_AF=0.232;AFR_AF=0.2156;EUR_AF=0.1223;SAS_AF=0.1462;AA=T|||;VT=SNP
11	124389872	rs7946107	C	G	100	PASS	AC=425;AF=0.0848642;AN=5008;NS=2504;DP=21248;EAS_AF=0.0238;AMR_AF=0.0331;AFR_AF=0.1876;EUR_AF=0.0189;SAS_AF=0.1135;AA=C|||;VT=SNP
11	124390134	rs10790692	A	G	100	PASS	AC=868;AF=0.173323;AN=5008;NS=2504;DP=20481;EAS_AF=0.1528;AMR_AF=0.232;AFR_AF=0.2163;EUR_AF=0.1223;SAS_AF=0.1472;AA=A|||;VT=SNP
11	124390210	rs10790693	G	A	100	PASS	AC=866;AF=0.172923;AN=5008;NS=2504;DP=18707;EAS_AF=0.1528;AMR_AF=0.232;AFR_AF=0.2156;EUR_AF=0.1223;SAS_AF=0.1462;AA=G|||;VT=SNP
11	124390384	rs10893241	T	C	100	PASS	AC=685;AF=0.136781;AN=5008;NS=2504;DP=14906;EAS_AF=0.1528;AMR_AF=0.2233;AFR_AF=0.0832;EUR_AF=0.1223;SAS_AF=0.1462;AA=T|||;VT=SNP
11	124390425	rs60237171	A	G	100	PASS	AC=318;AF=0.0634984;AN=5008;NS=2504;DP=14476;EAS_AF=0.0238;AMR_AF=0.0216;AFR_AF=0.1203;EUR_AF=0.0189;SAS_AF=0.1033;AA=A|||;VT=SNP
11	124391130	rs75862655	G	T	100	PASS	AC=436;AF=0.0870607;AN=5008;NS=2504;DP=19417;EAS_AF=0.0387;AMR_AF=0.0692;AFR_AF=0.059;EUR_AF=0.1173;SAS_AF=0.1564;AA=G|||;VT=SNP
11	124391547	rs79991454	G	A	100	PASS	AC=274;AF=0.0547125;AN=5008;NS=2504;DP=16453;EAS_AF=0.0238;AMR_AF=0.0202;AFR_AF=0.087;EUR_AF=0.0199;SAS_AF=0.1033;AA=G|||;VT=SNP
11	124391562	rs76343885	C	G	100	PASS	AC=441;AF=0.0880591;AN=5008;NS=2504;DP=16401;EAS_AF=0.0397;AMR_AF=0.0692;AFR_AF=0.0605;EUR_AF=0.1173;SAS_AF=0.1585;AA=C|||;VT=SNP
11	124391698	rs12275957	G	C	100	PASS	AC=867;AF=0.173123;AN=5008;NS=2504;DP=16351;EAS_AF=0.1528;AMR_AF=0.232;AFR_AF=0.2163;EUR_AF=0.1223;SAS_AF=0.1462;AA=G|||;VT=SNP
11	124391734	rs73027634	C	T	100	PASS	AC=63;AF=0.0125799;AN=5008;NS=2504;DP=16753;EAS_AF=0;AMR_AF=0.0144;AFR_AF=0.0189;EUR_AF=0.0258;SAS_AF=0.002;AA=C|||;VT=SNP
11	124391821	rs7102683	A	C	100	PASS	AC=2339;AF=0.467053;AN=5008;NS=2504;DP=17654;EAS_AF=0.6806;AMR_AF=0.572;AFR_AF=0.4281;EUR_AF=0.3787;SAS_AF=0.316;AA=C|||;VT=SNP
11	124392949	rs10893242	T	C	100	PASS	AC=867;AF=0.173123;AN=5008;NS=2504;DP=18048;EAS_AF=0.1528;AMR_AF=0.232;AFR_AF=0.2163;EUR_AF=0.1223;SAS_AF=0.1462;AA=T|||;VT=SNP
11	124393070	rs7107279	A	G	100	PASS	AC=3480;AF=0.694888;AN=5008;NS=2504;DP=16297;EAS_AF=0.744;AMR_AF=0.6931;AFR_AF=0.8805;EUR_AF=0.5159;SAS_AF=0.5787;AA=G|||;VT=SNP
11	124393309	rs138617354	A	G	100	PASS	AC=273;AF=0.0545128;AN=5008;NS=2504;DP=17639;EAS_AF=0.0238;AMR_AF=0.0202;AFR_AF=0.087;EUR_AF=0.0189;SAS_AF=0.1033;AA=A|||;VT=SNP
11	124393446	rs149527833	G	A	100	PASS	AC=153;AF=0.0305511;AN=5008;NS=2504;DP=15195;EAS_AF=0.0238;AMR_AF=0.0086;AFR_AF=0.0023;EUR_AF=0.0189;SAS_AF=0.1033;AA=G|||;VT=SNP
11	124393559	rs78955025	C	T	100	PASS	AC=153;AF=0.0305511;AN=5008;NS=2504;DP=17579;EAS_AF=0.0238;AMR_AF=0.0086;AFR_AF=0.0023;EUR_AF=0.0189;SAS_AF=0.1033;AA=C|||;VT=SNP
11	124393784	rs10893243	C	T	100	PASS	AC=868;AF=0.173323;AN=5008;NS=2504;DP=17515;EAS_AF=0.1528;AMR_AF=0.232;AFR_AF=0.2163;EUR_AF=0.1223;SAS_AF=0.1472;AA=T|||;VT=SNP
11	124394604	rs10750282	T	C	100	PASS	AC=869;AF=0.173522;AN=5008;NS=2504;DP=15878;EAS_AF=0.1528;AMR_AF=0.2305;AFR_AF=0.2163;EUR_AF=0.1223;SAS_AF=0.1493;AA=T|||;VT=SNP
11	124395583	rs9988864	C	T	100	PASS	AC=1192;AF=0.238019;AN=5008;NS=2504;DP=17854;EAS_AF=0.5268;AMR_AF=0.3184;AFR_AF=0.0219;EUR_AF=0.2535;SAS_AF=0.1595;AA=C|||;VT=SNP
11	124395775	rs9988882	T	C	100	PASS	AC=3477;AF=0.694289;AN=5008;NS=2504;DP=17050;EAS_AF=0.7431;AMR_AF=0.6931;AFR_AF=0.8797;EUR_AF=0.5149;SAS_AF=0.5787;AA=C|||;VT=SNP
11	124396143	rs76195864	T	C	100	PASS	AC=273;AF=0.0545128;AN=5008;NS=2504;DP=18402;EAS_AF=0.0238;AMR_AF=0.0202;AFR_AF=0.087;EUR_AF=0.0189;SAS_AF=0.1033;AA=T|||;VT=SNP
11	124396154	rs10750283	A	G	100	PASS	AC=867;AF=0.173123;AN=5008;NS=2504;DP=18413;EAS_AF=0.1528;AMR_AF=0.232;AFR_AF=0.2163;EUR_AF=0.1223;SAS_AF=0.1462;AA=G|||;VT=SNP
11	124396798	rs10790694	G	A	100	PASS	AC=867;AF=0.173123;AN=5008;NS=2504;DP=14190;EAS_AF=0.1528;AMR_AF=0.232;AFR_AF=0.2163;EUR_AF=0.1223;SAS_AF=0.1462;AA=G|||;VT=SNP
11	124397135	rs145130305	C	T	100	PASS	AC=34;AF=0.00678914;AN=5008;NS=2504;DP=15507;EAS_AF=0;AMR_AF=0.0086;AFR_AF=0;EUR_AF=0.0258;SAS_AF=0.002;AA=C|||;VT=SNP
11	124397594	rs10790695	C	G	100	PASS	AC=866;AF=0.172923;AN=5008;NS=2504;DP=21130;EAS_AF=0.1528;AMR_AF=0.2305;AFR_AF=0.2163;EUR_AF=0.1223;SAS_AF=0.1462;AA=C|||;VT=SNP
11	124397807	rs114930831	T	C	100	PASS	AC=273;AF=0.0545128;AN=5008;NS=2504;DP=20660;EAS_AF=0.0238;AMR_AF=0.0202;AFR_AF=0.087;EUR_AF=0.0189;SAS_AF=0.1033;AA=T|||;VT=SNP
11	124398070	rs4936936	C	A	100	PASS	AC=866;AF=0.172923;AN=5008;NS=2504;DP=15192;EAS_AF=0.1528;AMR_AF=0.2305;AFR_AF=0.2163;EUR_AF=0.1223;SAS_AF=0.1462;AA=C|||;VT=SNP
11	124398114	rs7122290	T	C	100	PASS	AC=1539;AF=0.307308;AN=5008;NS=2504;DP=16828;EAS_AF=0.5278;AMR_AF=0.3458;AFR_AF=0.2678;EUR_AF=0.2555;SAS_AF=0.1595;AA=T|||;VT=SNP
11	124398144	rs140267107	G	A	100	PASS	AC=27;AF=0.00539137;AN=5008;NS=2504;DP=17548;EAS_AF=0;AMR_AF=0.0058;AFR_AF=0.0008;EUR_AF=0.0209;SAS_AF=0.001;AA=G|||;VT=SNP
11	124398296	rs12285779	T	C	100	PASS	AC=867;AF=0.173123;AN=5008;NS=2504;DP=15144;EAS_AF=0.1528;AMR_AF=0.2305;AFR_AF=0.2171;EUR_AF=0.1223;SAS_AF=0.1462;AA=c|||;VT=SNP
11	124398874	rs10893245	T	A	100	PASS	AC=867;AF=0.173123;AN=5008;NS=2504;DP=18687;EAS_AF=0.1538;AMR_AF=0.2305;AFR_AF=0.2163;EUR_AF=0.1223;SAS_AF=0.1462;AA=T|||;VT=SNP
11	124399619	rs11219683	A	T	100	PASS	AC=868;AF=0.173323;AN=5008;NS=2504;DP=17509;EAS_AF=0.1538;AMR_AF=0.2305;AFR_AF=0.2171;EUR_AF=0.1223;SAS_AF=0.1462;AA=T|||;VT=SNP
11	124399636	rs9667273	T	C	100	PASS	AC=3475;AF=0.69389;AN=5008;NS=2504;DP=17480;EAS_AF=0.7411;AMR_AF=0.6916;AFR_AF=0.8805;EUR_AF=0.5149;SAS_AF=0.5787;AA=C|||;VT=SNP
11	124399896	rs11219684	T	A	100	PASS	AC=867;AF=0.173123;AN=5008;NS=2504;DP=17577;EAS_AF=0.1528;AMR_AF=0.2305;AFR_AF=0.2171;EUR_AF=0.1223;SAS_AF=0.1462;AA=T|||;VT=SNP
11	124399985	rs80346903	G	A	100	PASS	AC=122;AF=0.024361;AN=5008;NS=2504;DP=19221;EAS_AF=0.002;AMR_AF=0.0274;AFR_AF=0.003;EUR_AF=0.0557;SAS_AF=0.0419;AA=G|||;VT=SNP
11	124400055	rs10750284	G	A	100	PASS	AC=3475;AF=0.69389;AN=5008;NS=2504;DP=19662;EAS_AF=0.7411;AMR_AF=0.6916;AFR_AF=0.8805;EUR_AF=0.5149;SAS_AF=0.5787;AA=A|||;VT=SNP
11	124400101	rs10750285	C	T	100	PASS	AC=3474;AF=0.69369;AN=5008;NS=2504;DP=19761;EAS_AF=0.7411;AMR_AF=0.6916;AFR_AF=0.8805;EUR_AF=0.5149;SAS_AF=0.5777;AA=T|||;VT=SNP
11	124400436	rs59305864	A	G	100	PASS	AC=544;AF=0.108626;AN=5008;NS=2504;DP=18302;EAS_AF=0.0238;AMR_AF=0.0403;AFR_AF=0.2723;EUR_AF=0.0209;SAS_AF=0.1135;AA=A|||;VT=SNP
11	124400611	rs1942668	C	T	100	PASS	AC=2281;AF=0.455471;AN=5008;NS=2504;DP=15517;EAS_AF=0.2163;AMR_AF=0.3732;AFR_AF=0.8555;EUR_AF=0.2624;SAS_AF=0.4182;AA=T|||;VT=SNP
11	124400688	rs956959	G	C	100	PASS	AC=270;AF=0.0539137;AN=5008;NS=2504;DP=17467;EAS_AF=0.0238;AMR_AF=0.0202;AFR_AF=0.0847;EUR_AF=0.0189;SAS_AF=0.1033;AA=G|||;VT=SNP
11	124400936	rs4936937	A	G	100	PASS	AC=869;AF=0.173522;AN=5008;NS=2504;DP=16579;EAS_AF=0.1538;AMR_AF=0.2305;AFR_AF=0.2179;EUR_AF=0.1223;SAS_AF=0.1462;AA=G|||;VT=SNP
11	124401280	rs144683785	G	A	100	PASS	AC=5;AF=0.000998403;AN=5008;NS=2504;DP=17942;EAS_AF=0;AMR_AF=0.0014;AFR_AF=0;EUR_AF=0.004;SAS_AF=0;AA=G|||;VT=SNP
11	124401349	rs112434863	A	G	100	PASS	AC=441;AF=0.0880591;AN=5008;NS=2504;DP=18210;EAS_AF=0.0397;AMR_AF=0.0706;AFR_AF=0.0598;EUR_AF=0.1173;SAS_AF=0.1585;AA=A|||;VT=SNP
11	124401436	rs111483786	A	G	100	PASS	AC=114;AF=0.0227636;AN=5008;NS=2504;DP=20189;EAS_AF=0;AMR_AF=0.0375;AFR_AF=0.0015;EUR_AF=0.0845;SAS_AF=0.001;AA=A|||;VT=SNP
11	124401489	rs11219686	T	C	100	PASS	AC=869;AF=0.173522;AN=5008;NS=2504;DP=19450;EAS_AF=0.1538;AMR_AF=0.2305;AFR_AF=0.2179;EUR_AF=0.1223;SAS_AF=0.1462;AA=C|||;VT=SNP
11	124401725	rs11219687	T	G	100	PASS	AC=870;AF=0.173722;AN=5008;NS=2504;DP=19309;EAS_AF=0.1538;AMR_AF=0.2305;AFR_AF=0.2179;EUR_AF=0.1233;SAS_AF=0.1462;AA=G|||;VT=SNP
11	124402298	rs10893246	G	A	100	PASS	AC=869;AF=0.173522;AN=5008;NS=2504;DP=17661;EAS_AF=0.1538;AMR_AF=0.2305;AFR_AF=0.2179;EUR_AF=0.1223;SAS_AF=0.1462;AA=G|||;VT=SNP
11	124402442	rs7948360	G	A	100	PASS	AC=3445;AF=0.687899;AN=5008;NS=2504;DP=19162;EAS_AF=0.7391;AMR_AF=0.6916;AFR_AF=0.8616;EUR_AF=0.5149;SAS_AF=0.5757;AA=A|||;VT=SNP
11	124402770	rs2156161	G	A	100	PASS	AC=3444;AF=0.6877;AN=5008;NS=2504;DP=16516;EAS_AF=0.7381;AMR_AF=0.6916;AFR_AF=0.8616;EUR_AF=0.5149;SAS_AF=0.5757;AA=A|||;VT=SNP
11	124402833	rs3944484	G	A	100	PASS	AC=770;AF=0.153754;AN=5008;NS=2504;DP=17221;EAS_AF=0.1538;AMR_AF=0.2277;AFR_AF=0.1445;EUR_AF=0.1223;SAS_AF=0.1462;AA=G|||;VT=SNP
11	124402921	rs2156160	A	G	100	PASS	AC=782;AF=0.15615;AN=5008;NS=2504;DP=16651;EAS_AF=0.1577;AMR_AF=0.2277;AFR_AF=0.1498;EUR_AF=0.1223;SAS_AF=0.1472;AA=A|||;VT=SNP
11	124403097	rs57284442	A	G	100	PASS	AC=246;AF=0.0491214;AN=5008;NS=2504;DP=12448;EAS_AF=0.0238;AMR_AF=0.0202;AFR_AF=0.0666;EUR_AF=0.0189;SAS_AF=0.1033;AA=A|||;VT=SNP
11	124403141	rs76600791	G	A	100	PASS	AC=194;AF=0.038738;AN=5008;NS=2504;DP=12445;EAS_AF=0;AMR_AF=0.0706;AFR_AF=0.0234;EUR_AF=0.1004;SAS_AF=0.0133;AA=G|||;VT=SNP
11	124403433	rs10893247	A	G	100	PASS	AC=770;AF=0.153754;AN=5008;NS=2504;DP=14262;EAS_AF=0.1538;AMR_AF=0.2277;AFR_AF=0.1445;EUR_AF=0.1223;SAS_AF=0.1462;AA=G|||;VT=SNP
11	124403522	rs10893248	G	C	100	PASS	AC=770;AF=0.153754;AN=5008;NS=2504;DP=15142;EAS_AF=0.1538;AMR_AF=0.2277;AFR_AF=0.1445;EUR_AF=0.1223;SAS_AF=0.1462;AA=G|||;VT=SNP
11	124404297	rs10893249	T	G	100	PASS	AC=770;AF=0.153754;AN=5008;NS=2504;DP=18196;EAS_AF=0.1528;AMR_AF=0.2262;AFR_AF=0.1445;EUR_AF=0.1243;SAS_AF=0.1462;AA=G|||;VT=SNP
11	124404314	rs141122645	G	A	100	PASS	AC=19;AF=0.00379393;AN=5008;NS=2504;DP=18888;EAS_AF=0;AMR_AF=0.0058;AFR_AF=0;EUR_AF=0.0149;SAS_AF=0;AA=G|||;VT=SNP
11	124404748	rs61910674	G	T	100	PASS	AC=586;AF=0.117013;AN=5008;NS=2504;DP=15749;EAS_AF=0.1111;AMR_AF=0.2161;AFR_AF=0.0567;EUR_AF=0.1203;SAS_AF=0.1309;AA=G|||;VT=SNP
11	124405311	rs10893250	A	G	100	PASS	AC=3536;AF=0.70607;AN=5008;NS=2504;DP=20742;EAS_AF=0.747;AMR_AF=0.5749;AFR_AF=0.938;EUR_AF=0.5408;SAS_AF=0.6135;AA=G|||;VT=SNP
11	124405426	rs11219688	C	T	100	PASS	AC=2835;AF=0.566094;AN=5008;NS=2504;DP=19695;EAS_AF=0.6825;AMR_AF=0.5274;AFR_AF=0.6233;EUR_AF=0.5388;SAS_AF=0.4243;AA=C|||;VT=SNP
11	124405717	rs11219689	C	T	100	PASS	AC=777;AF=0.155152;AN=5008;NS=2504;DP=20935;EAS_AF=0.0357;AMR_AF=0.0663;AFR_AF=0.4455;EUR_AF=0.0268;SAS_AF=0.0808;AA=T|||;VT=SNP
11	124406100	rs4595558	G	C	100	PASS	AC=1488;AF=0.297125;AN=5008;NS=2504;DP=20016;EAS_AF=0.253;AMR_AF=0.1311;AFR_AF=0.534;EUR_AF=0.1402;SAS_AF=0.3016;AA=C|||;VT=SNP
11	124406106	rs79937586	G	A	100	PASS	AC=37;AF=0.00738818;AN=5008;NS=2504;DP=20090;EAS_AF=0;AMR_AF=0.0072;AFR_AF=0.003;EUR_AF=0.0189;SAS_AF=0.0092;AA=G|||;VT=SNP
11	124406646	rs4936941	C	G	100	PASS	AC=4178;AF=0.834265;AN=5008;NS=2504;DP=18230;EAS_AF=0.8998;AMR_AF=0.7723;AFR_AF=0.9448;EUR_AF=0.7276;SAS_AF=0.771;AA=G|||;VT=SNP
11	124406779	rs11219690	G	A	100	PASS	AC=3728;AF=0.744409;AN=5008;NS=2504;DP=18786;EAS_AF=0.8938;AMR_AF=0.7493;AFR_AF=0.6233;EUR_AF=0.7276;SAS_AF=0.7679;AA=G|||;VT=SNP
11	124406852	rs75439047	A	G	100	PASS	AC=28;AF=0.00559105;AN=5008;NS=2504;DP=18150;EAS_AF=0;AMR_AF=0.0043;AFR_AF=0.0015;EUR_AF=0.0219;SAS_AF=0.001;AA=A|||;VT=SNP
11	124406926	rs74717890	C	T	100	PASS	AC=189;AF=0.0377396;AN=5008;NS=2504;DP=18084;EAS_AF=0.0159;AMR_AF=0.0173;AFR_AF=0.0038;EUR_AF=0.0557;SAS_AF=0.1022;AA=C|||;VT=SNP
11	124407378	rs1942667	G	C	100	PASS	AC=4159;AF=0.830471;AN=5008;NS=2504;DP=17585;EAS_AF=0.8988;AMR_AF=0.7723;AFR_AF=0.9448;EUR_AF=0.7276;SAS_AF=0.7526;AA=C|||;VT=SNP
11	124407761	rs149561612	C	A	100	PASS	AC=29;AF=0.00579073;AN=5008;NS=2504;DP=20780;EAS_AF=0;AMR_AF=0.0058;AFR_AF=0.0008;EUR_AF=0.0229;SAS_AF=0.001;AA=C|||;VT=SNP
11	124407947	rs1942666	A	G	100	PASS	AC=1017;AF=0.203075;AN=5008;NS=2504;DP=22401;EAS_AF=0.2728;AMR_AF=0.1052;AFR_AF=0.211;EUR_AF=0.1402;SAS_AF=0.2546;AA=A|||;VT=SNP
11	124408216	rs7112283	T	C	100	PASS	AC=1858;AF=0.371006;AN=5008;NS=2504;DP=23391;EAS_AF=0.3125;AMR_AF=0.4251;AFR_AF=0.32;EUR_AF=0.4016;SAS_AF=0.4305;AA=T|||;VT=SNP
11	124408415	rs7129642	A	G	100	PASS	AC=1855;AF=0.370407;AN=5008;NS=2504;DP=22160;EAS_AF=0.3125;AMR_AF=0.4251;AFR_AF=0.3177;EUR_AF=0.4016;SAS_AF=0.4305;AA=A|||;VT=SNP
11	124409206	rs78662674	G	A	100	PASS	AC=361;AF=0.0720847;AN=5008;NS=2504;DP=17575;EAS_AF=0.0159;AMR_AF=0.0447;AFR_AF=0.112;EUR_AF=0.0616;SAS_AF=0.1063;AA=G|||;VT=SNP
11	124409473	rs113013150	A	G	100	PASS	AC=54;AF=0.0107827;AN=5008;NS=2504;DP=16261;EAS_AF=0.001;AMR_AF=0.0072;AFR_AF=0.0015;EUR_AF=0.0328;SAS_AF=0.0133;AA=A|||;VT=SNP
11	124409894	rs11219691	T	G	100	PASS	AC=1234;AF=0.246406;AN=5008;NS=2504;DP=18362;EAS_AF=0.2718;AMR_AF=0.1167;AFR_AF=0.3707;EUR_AF=0.1402;SAS_AF=0.2536;AA=G|||;VT=SNP
11	124409935	rs948725	G	A	100	PASS	AC=4175;AF=0.833666;AN=5008;NS=2504;DP=18876;EAS_AF=0.8938;AMR_AF=0.7781;AFR_AF=0.9448;EUR_AF=0.7296;SAS_AF=0.7679;AA=A|||;VT=SNP
11	124410343	rs74330389	C	G	100	PASS	AC=219;AF=0.04373;AN=5008;NS=2504;DP=20496;EAS_AF=0.0159;AMR_AF=0.0231;AFR_AF=0.0242;EUR_AF=0.0557;SAS_AF=0.1012;AA=C|||;VT=SNP
11	124410864	rs75975331	G	A	100	PASS	AC=222;AF=0.0443291;AN=5008;NS=2504;DP=17120;EAS_AF=0.0119;AMR_AF=0.0331;AFR_AF=0.1074;EUR_AF=0.0348;SAS_AF=0.0102;AA=G|||;VT=SNP
11	124411141	rs79252956	A	G	100	PASS	AC=48;AF=0.00958466;AN=5008;NS=2504;DP=18491;EAS_AF=0;AMR_AF=0.0115;AFR_AF=0;EUR_AF=0.0358;SAS_AF=0.0041;AA=A|||;VT=SNP
11	124412521	rs147003892	C	T	100	PASS	AC=11;AF=0.00219649;AN=5008;NS=2504;DP=19940;EAS_AF=0;AMR_AF=0.0043;AFR_AF=0;EUR_AF=0.008;SAS_AF=0;AA=C|||;VT=SNP
11	124412548	rs78315379	T	A	100	PASS	AC=191;AF=0.038139;AN=5008;NS=2504;DP=20328;EAS_AF=0.0159;AMR_AF=0.0231;AFR_AF=0.0038;EUR_AF=0.0557;SAS_AF=0.1002;AA=T|||;VT=SNP
11	124412838	rs61747005	C	T	100	PASS	AC=344;AF=0.0686901;AN=5008;NS=2504;DP=23583;EAS_AF=0.0159;AMR_AF=0.0245;AFR_AF=0.1172;EUR_AF=0.0557;SAS_AF=0.1022;AA=C|||;VT=SNP;EX_TARGET
11	124414447	rs143156398	C	T	100	PASS	AC=28;AF=0.00559105;AN=5008;NS=2504;DP=21069;EAS_AF=0.001;AMR_AF=0.0072;AFR_AF=0.0008;EUR_AF=0.0149;SAS_AF=0.0061;AA=C|||;VT=SNP
11	124414746	rs10893251	G	A	100	PASS	AC=3230;AF=0.644968;AN=5008;NS=2504;DP=20326;EAS_AF=0.5794;AMR_AF=0.5533;AFR_AF=0.8094;EUR_AF=0.5417;SAS_AF=0.6616;AA=A|||;VT=SNP
11	124415580	rs118024029	T	C	100	PASS	AC=32;AF=0.00638978;AN=5008;NS=2504;DP=18919;EAS_AF=0;AMR_AF=0.0115;AFR_AF=0;EUR_AF=0.0219;SAS_AF=0.002;AA=T|||;VT=SNP
11	124415629	rs76600939	C	T	100	PASS	AC=20;AF=0.00399361;AN=5008;NS=2504;DP=19193;EAS_AF=0;AMR_AF=0.0072;AFR_AF=0;EUR_AF=0.0149;SAS_AF=0;AA=T|||;VT=SNP
11	124416606	rs7111254	A	C	100	PASS	AC=118;AF=0.0235623;AN=5008;NS=2504;DP=18200;EAS_AF=0;AMR_AF=0.0375;AFR_AF=0.0083;EUR_AF=0.0736;SAS_AF=0.0072;AA=A|||;VT=SNP
11	124416975	rs2156159	G	A	100	PASS	AC=3232;AF=0.645367;AN=5008;NS=2504;DP=14451;EAS_AF=0.5774;AMR_AF=0.5548;AFR_AF=0.8116;EUR_AF=0.5427;SAS_AF=0.6605;AA=A|||;VT=SNP
11	124417954	rs11219697	G	T	100	PASS	AC=1230;AF=0.245607;AN=5008;NS=2504;DP=14331;EAS_AF=0.2669;AMR_AF=0.1225;AFR_AF=0.3722;EUR_AF=0.1402;SAS_AF=0.2485;AA=T|||;VT=SNP
11	124418306	rs7116810	G	A	100	PASS	AC=4916;AF=0.981629;AN=5008;NS=2504;DP=17486;EAS_AF=1;AMR_AF=0.9179;AFR_AF=1;EUR_AF=0.9682;SAS_AF=0.9969;AA=A|||;VT=SNP
11	124418362	rs10893252	T	A	100	PASS	AC=1309;AF=0.261382;AN=5008;NS=2504;DP=16614;EAS_AF=0.2718;AMR_AF=0.1268;AFR_AF=0.4251;EUR_AF=0.1402;SAS_AF=0.2495;AA=A|||;VT=SNP
11	124418445	rs112603578	C	T	100	PASS	AC=209;AF=0.0417332;AN=5008;NS=2504;DP=15281;EAS_AF=0.0159;AMR_AF=0.0231;AFR_AF=0.0189;EUR_AF=0.0557;SAS_AF=0.0982;AA=C|||;VT=SNP
11	124419014	rs11219698	A	G	100	PASS	AC=861;AF=0.171925;AN=5008;NS=2504;DP=16189;EAS_AF=0.3175;AMR_AF=0.2219;AFR_AF=0.084;EUR_AF=0.1899;SAS_AF=0.0869;AA=A|||;VT=SNP
11	124419018	rs9971378	G	C	100	PASS	AC=3308;AF=0.660543;AN=5008;NS=2504;DP=16119;EAS_AF=0.5833;AMR_AF=0.5562;AFR_AF=0.8631;EUR_AF=0.5427;SAS_AF=0.6616;AA=C|||;VT=SNP
11	124419026	rs57203758	T	A	100	PASS	AC=1204;AF=0.240415;AN=5008;NS=2504;DP=16070;EAS_AF=0.2728;AMR_AF=0.1153;AFR_AF=0.351;EUR_AF=0.1402;SAS_AF=0.2495;AA=T|||;VT=SNP
11	124419188	rs12363477	A	G	100	PASS	AC=1205;AF=0.240615;AN=5008;NS=2504;DP=13300;EAS_AF=0.2728;AMR_AF=0.1167;AFR_AF=0.3517;EUR_AF=0.1392;SAS_AF=0.2495;AA=A|||;VT=SNP
11	124419307	rs6590081	C	A	100	PASS	AC=2854;AF=0.569888;AN=5008;NS=2504;DP=14166;EAS_AF=0.627;AMR_AF=0.6513;AFR_AF=0.5189;EUR_AF=0.5924;SAS_AF=0.499;AA=C|||;VT=SNP
11	124419978	rs10790696	T	G	100	PASS	AC=1312;AF=0.261981;AN=5008;NS=2504;DP=13117;EAS_AF=0.2728;AMR_AF=0.1268;AFR_AF=0.4251;EUR_AF=0.1402;SAS_AF=0.2515;AA=G|||;VT=SNP
11	124420238	rs11219699	A	G	100	PASS	AC=1312;AF=0.261981;AN=5008;NS=2504;DP=14425;EAS_AF=0.2728;AMR_AF=0.1268;AFR_AF=0.4251;EUR_AF=0.1402;SAS_AF=0.2515;AA=a|||;VT=SNP
11	124421389	rs12222571	C	T	100	PASS	AC=1153;AF=0.230232;AN=5008;NS=2504;DP=21492;EAS_AF=0.2669;AMR_AF=0.1167;AFR_AF=0.3132;EUR_AF=0.1402;SAS_AF=0.2536;AA=C|||;VT=SNP
11	124421716	rs12420699	A	T	100	PASS	AC=858;AF=0.171326;AN=5008;NS=2504;DP=22103;EAS_AF=0.3155;AMR_AF=0.219;AFR_AF=0.084;EUR_AF=0.1899;SAS_AF=0.0879;AA=A|||;VT=SNP
11	124422106	rs78279439	A	G	100	PASS	AC=211;AF=0.0421326;AN=5008;NS=2504;DP=17676;EAS_AF=0.0159;AMR_AF=0.0231;AFR_AF=0.0189;EUR_AF=0.0557;SAS_AF=0.1002;AA=A|||;VT=SNP
11	124422267	rs10893254	A	C	100	PASS	AC=1327;AF=0.264976;AN=5008;NS=2504;DP=14054;EAS_AF=0.2857;AMR_AF=0.1268;AFR_AF=0.4251;EUR_AF=0.1402;SAS_AF=0.2536;AA=C|||;VT=SNP
11	124422334	rs80197089	G	A	100	PASS	AC=191;AF=0.038139;AN=5008;NS=2504;DP=14660;EAS_AF=0.0159;AMR_AF=0.0231;AFR_AF=0.0038;EUR_AF=0.0557;SAS_AF=0.1002;AA=G|||;VT=SNP
11	124422538	rs12290710	A	G	100	PASS	AC=1849;AF=0.369209;AN=5008;NS=2504;DP=14364;EAS_AF=0.3105;AMR_AF=0.4265;AFR_AF=0.3298;EUR_AF=0.4036;SAS_AF=0.407;AA=A|||;VT=SNP
11	124423903	rs12797325	C	T	100	PASS	AC=857;AF=0.171126;AN=5008;NS=2504;DP=20467;EAS_AF=0.3155;AMR_AF=0.219;AFR_AF=0.0832;EUR_AF=0.1899;SAS_AF=0.0879;AA=C|||;VT=SNP
11	124424807	rs12805225	T	C	100	PASS	AC=858;AF=0.171326;AN=5008;NS=2504;DP=20398;EAS_AF=0.3175;AMR_AF=0.219;AFR_AF=0.0832;EUR_AF=0.1899;SAS_AF=0.0869;AA=t|||;VT=SNP
11	124425537	rs10893259	A	C	100	PASS	AC=1291;AF=0.257788;AN=5008;NS=2504;DP=14811;EAS_AF=0.2728;AMR_AF=0.1254;AFR_AF=0.41;EUR_AF=0.1421;SAS_AF=0.2495;AA=A|||;VT=SNP
11	124425566	rs12416739	A	G	100	PASS	AC=768;AF=0.153355;AN=5008;NS=2504;DP=14178;EAS_AF=0.3175;AMR_AF=0.2161;AFR_AF=0.0159;EUR_AF=0.1909;SAS_AF=0.0869;AA=A|||;VT=SNP
11	124425599	rs111442532	G	A	100	PASS	AC=429;AF=0.0856629;AN=5008;NS=2504;DP=13691;EAS_AF=0.0159;AMR_AF=0.0331;AFR_AF=0.1762;EUR_AF=0.0557;SAS_AF=0.1033;AA=G|||;VT=SNP
11	124425930	rs191425023	G	A	100	PASS	AC=18;AF=0.00359425;AN=5008;NS=2504;DP=17868;EAS_AF=0;AMR_AF=0.0029;AFR_AF=0.0008;EUR_AF=0.0119;SAS_AF=0.0031;AA=G|||;VT=SNP
11	124426284	rs12417780	C	T	100	PASS	AC=856;AF=0.170927;AN=5008;NS=2504;DP=21068;EAS_AF=0.3155;AMR_AF=0.219;AFR_AF=0.0832;EUR_AF=0.1899;SAS_AF=0.0869;AA=C|||;VT=SNP
11	124426291	rs76850606	T	C	100	PASS	AC=218;AF=0.0435304;AN=5008;NS=2504;DP=21060;EAS_AF=0.0159;AMR_AF=0.0231;AFR_AF=0.0242;EUR_AF=0.0557;SAS_AF=0.1002;AA=T|||;VT=SNP
11	124426747	rs75824384	A	G	100	PASS	AC=218;AF=0.0435304;AN=5008;NS=2504;DP=18275;EAS_AF=0.0159;AMR_AF=0.0231;AFR_AF=0.0242;EUR_AF=0.0557;SAS_AF=0.1002;AA=A|||;VT=SNP
11	124426930	rs10893260	T	C	100	PASS	AC=1454;AF=0.290335;AN=5008;NS=2504;DP=19844;EAS_AF=0.2688;AMR_AF=0.1326;AFR_AF=0.5333;EUR_AF=0.1402;SAS_AF=0.2505;AA=C|||;VT=SNP
11	124427125	rs5006458	A	G	100	PASS	AC=1290;AF=0.257588;AN=5008;NS=2504;DP=19151;EAS_AF=0.2679;AMR_AF=0.1225;AFR_AF=0.4153;EUR_AF=0.1402;SAS_AF=0.2505;AA=A|||;VT=SNP
11	124427250	rs5006457	T	A	100	PASS	AC=1453;AF=0.290136;AN=5008;NS=2504;DP=18199;EAS_AF=0.2679;AMR_AF=0.1326;AFR_AF=0.5333;EUR_AF=0.1402;SAS_AF=0.2505;AA=A|||;VT=SNP
11	124427278	rs5006456	A	T	100	PASS	AC=1290;AF=0.257588;AN=5008;NS=2504;DP=19006;EAS_AF=0.2679;AMR_AF=0.1225;AFR_AF=0.4153;EUR_AF=0.1402;SAS_AF=0.2505;AA=A|||;VT=SNP
11	124427328	rs5010735	A	T	100	PASS	AC=1453;AF=0.290136;AN=5008;NS=2504;DP=20056;EAS_AF=0.2679;AMR_AF=0.1326;AFR_AF=0.5333;EUR_AF=0.1402;SAS_AF=0.2505;AA=t|||;VT=SNP
11	124427353	rs5010734	C	T	100	PASS	AC=1290;AF=0.257588;AN=5008;NS=2504;DP=19683;EAS_AF=0.2679;AMR_AF=0.1225;AFR_AF=0.4153;EUR_AF=0.1402;SAS_AF=0.2505;AA=t|||;VT=SNP
11	124427451	rs7479397	G	T	100	PASS	AC=1074;AF=0.214457;AN=5008;NS=2504;DP=18584;EAS_AF=0.252;AMR_AF=0.1023;AFR_AF=0.3911;EUR_AF=0.0845;SAS_AF=0.1503;AA=g|||;VT=SNP
11	124427680	rs10790697	T	C	100	PASS	AC=1455;AF=0.290535;AN=5008;NS=2504;DP=17602;EAS_AF=0.2679;AMR_AF=0.1354;AFR_AF=0.5333;EUR_AF=0.1402;SAS_AF=0.2505;AA=C|||;VT=SNP
11	124427904	rs10790698	A	G	100	PASS	AC=1456;AF=0.290735;AN=5008;NS=2504;DP=16127;EAS_AF=0.2679;AMR_AF=0.1354;AFR_AF=0.5333;EUR_AF=0.1402;SAS_AF=0.2515;AA=G|||;VT=SNP
11	124428039	rs10790699	A	G	100	PASS	AC=1456;AF=0.290735;AN=5008;NS=2504;DP=18116;EAS_AF=0.2679;AMR_AF=0.1354;AFR_AF=0.5333;EUR_AF=0.1402;SAS_AF=0.2515;AA=G|||;VT=SNP
11	124428071	rs10790700	T	G	100	PASS	AC=1295;AF=0.258586;AN=5008;NS=2504;DP=17675;EAS_AF=0.2679;AMR_AF=0.1254;AFR_AF=0.4153;EUR_AF=0.1402;SAS_AF=0.2536;AA=G|||;VT=SNP
11	124428083	rs10790701	A	T	100	PASS	AC=1297;AF=0.258986;AN=5008;NS=2504;DP=17097;EAS_AF=0.2679;AMR_AF=0.1254;AFR_AF=0.4153;EUR_AF=0.1402;SAS_AF=0.2556;AA=T|||;VT=SNP
11	124428205	rs11501196	A	G	100	PASS	AC=1293;AF=0.258187;AN=5008;NS=2504;DP=16446;EAS_AF=0.2679;AMR_AF=0.1254;AFR_AF=0.4153;EUR_AF=0.1402;SAS_AF=0.2515;AA=G|||;VT=SNP
11	124428248	rs10893261	A	G	100	PASS	AC=1351;AF=0.269768;AN=5008;NS=2504;DP=16346;EAS_AF=0.2679;AMR_AF=0.1254;AFR_AF=0.4592;EUR_AF=0.1402;SAS_AF=0.2515;AA=G|||;VT=SNP
11	124428358	rs61185872	A	G	100	PASS	AC=1293;AF=0.258187;AN=5008;NS=2504;DP=17410;EAS_AF=0.2679;AMR_AF=0.1254;AFR_AF=0.4153;EUR_AF=0.1402;SAS_AF=0.2515;AA=G|||;VT=SNP
11	124428470	rs11219703	C	A	100	PASS	AC=1293;AF=0.258187;AN=5008;NS=2504;DP=19043;EAS_AF=0.2679;AMR_AF=0.1254;AFR_AF=0.4153;EUR_AF=0.1402;SAS_AF=0.2515;AA=C|||;VT=SNP
11	124428479	rs10893262	C	T	100	PASS	AC=1293;AF=0.258187;AN=5008;NS=2504;DP=19225;EAS_AF=0.2679;AMR_AF=0.1254;AFR_AF=0.4153;EUR_AF=0.1402;SAS_AF=0.2515;AA=C|||;VT=SNP
11	124428550	rs58429325	G	A	100	PASS	AC=1293;AF=0.258187;AN=5008;NS=2504;DP=18951;EAS_AF=0.2679;AMR_AF=0.1254;AFR_AF=0.4153;EUR_AF=0.1402;SAS_AF=0.2515;AA=A|||;VT=SNP
11	124428919	rs7126251	T	C	100	PASS	AC=1852;AF=0.369808;AN=5008;NS=2504;DP=20729;EAS_AF=0.3105;AMR_AF=0.4236;AFR_AF=0.3313;EUR_AF=0.4036;SAS_AF=0.41;AA=T|||;VT=SNP
11	124428960	rs10790702	A	T	100	PASS	AC=1456;AF=0.290735;AN=5008;NS=2504;DP=20517;EAS_AF=0.2679;AMR_AF=0.1354;AFR_AF=0.5333;EUR_AF=0.1402;SAS_AF=0.2515;AA=T|||;VT=SNP
11	124429360	rs4935886	C	T	100	PASS	AC=1850;AF=0.369409;AN=5008;NS=2504;DP=20383;EAS_AF=0.3085;AMR_AF=0.4236;AFR_AF=0.3313;EUR_AF=0.4036;SAS_AF=0.41;AA=C|||;VT=SNP
11	124429543	rs58155224	G	A	100	PASS	AC=191;AF=0.038139;AN=5008;NS=2504;DP=16173;EAS_AF=0.0159;AMR_AF=0.0231;AFR_AF=0.0038;EUR_AF=0.0557;SAS_AF=0.1002;AA=G|||;VT=SNP
11	124429678	rs4935887	C	T	100	PASS	AC=4164;AF=0.83147;AN=5008;NS=2504;DP=14514;EAS_AF=0.8919;AMR_AF=0.7781;AFR_AF=0.9501;EUR_AF=0.7336;SAS_AF=0.7474;AA=T|||;VT=SNP
11	124429793	rs10893263	A	T	100	PASS	AC=1713;AF=0.342053;AN=5008;NS=2504;DP=16430;EAS_AF=0.3085;AMR_AF=0.4179;AFR_AF=0.2315;EUR_AF=0.4026;SAS_AF=0.41;AA=A|||;VT=SNP
11	124429844	rs10893264	G	A	100	PASS	AC=1844;AF=0.368211;AN=5008;NS=2504;DP=14803;EAS_AF=0.3075;AMR_AF=0.4236;AFR_AF=0.3275;EUR_AF=0.4036;SAS_AF=0.41;AA=G|||;VT=SNP
11	124429921	rs11219704	G	A	100	PASS	AC=1080;AF=0.215655;AN=5008;NS=2504;DP=14704;EAS_AF=0.2679;AMR_AF=0.1124;AFR_AF=0.261;EUR_AF=0.1402;SAS_AF=0.2515;AA=G|||;VT=SNP
11	124430002	rs11219705	A	C	100	PASS	AC=1083;AF=0.216254;AN=5008;NS=2504;DP=14378;EAS_AF=0.2679;AMR_AF=0.1124;AFR_AF=0.2632;EUR_AF=0.1402;SAS_AF=0.2515;AA=A|||;VT=SNP
11	124430102	rs111462551	C	A	100	PASS	AC=223;AF=0.0445288;AN=5008;NS=2504;DP=16842;EAS_AF=0.0079;AMR_AF=0.0331;AFR_AF=0.1104;EUR_AF=0.0348;SAS_AF=0.0112;AA=C|||;VT=SNP
11	124430119	rs7114652	A	C	100	PASS	AC=3017;AF=0.602436;AN=5008;NS=2504;DP=17322;EAS_AF=0.624;AMR_AF=0.6614;AFR_AF=0.6399;EUR_AF=0.5934;SAS_AF=0.4969;AA=C|||;VT=SNP
11	124430587	rs7118374	C	T	100	PASS	AC=1835;AF=0.366414;AN=5008;NS=2504;DP=14007;EAS_AF=0.3075;AMR_AF=0.4222;AFR_AF=0.3222;EUR_AF=0.4026;SAS_AF=0.41;AA=C|||;VT=SNP
11	124430751	rs7104191	T	C	100	PASS	AC=498;AF=0.0994409;AN=5008;NS=2504;DP=13600;EAS_AF=0.0159;AMR_AF=0.0418;AFR_AF=0.2262;EUR_AF=0.0557;SAS_AF=0.1002;AA=T|||;VT=SNP
11	124432323	rs2187149	A	G	100	PASS	AC=3627;AF=0.724241;AN=5008;NS=2504;DP=20556;EAS_AF=0.876;AMR_AF=0.7392;AFR_AF=0.6959;EUR_AF=0.6769;SAS_AF=0.6442;AA=A|||;VT=SNP
11	124432586	rs75569819	G	A	100	PASS	AC=218;AF=0.0435304;AN=5008;NS=2504;DP=17259;EAS_AF=0.0159;AMR_AF=0.0231;AFR_AF=0.0242;EUR_AF=0.0557;SAS_AF=0.1002;AA=G|||;VT=SNP
11	124432724	rs12576579	G	C	100	PASS	AC=859;AF=0.171526;AN=5008;NS=2504;DP=18987;EAS_AF=0.3165;AMR_AF=0.2205;AFR_AF=0.0832;EUR_AF=0.1909;SAS_AF=0.0869;AA=G|||;VT=SNP
11	124432799	rs7483452	C	T	100	PASS	AC=911;AF=0.181909;AN=5008;NS=2504;DP=20141;EAS_AF=0.2599;AMR_AF=0.0922;AFR_AF=0.2458;EUR_AF=0.0845;SAS_AF=0.1789;AA=T|||;VT=SNP
11	124433217	rs73029429	G	C	100	PASS	AC=872;AF=0.174121;AN=5008;NS=2504;DP=19400;EAS_AF=0.252;AMR_AF=0.0922;AFR_AF=0.2458;EUR_AF=0.0845;SAS_AF=0.1472;AA=C|||;VT=SNP
11	124433454	rs11219707	T	C	100	PASS	AC=1898;AF=0.378994;AN=5008;NS=2504;DP=18795;EAS_AF=0.3105;AMR_AF=0.428;AFR_AF=0.3616;EUR_AF=0.4036;SAS_AF=0.4131;AA=T|||;VT=SNP
11	124433581	rs11219708	A	G	100	PASS	AC=350;AF=0.0698882;AN=5008;NS=2504;DP=16084;EAS_AF=0.0179;AMR_AF=0.0274;AFR_AF=0.1203;EUR_AF=0.0557;SAS_AF=0.1002;AA=A|||;VT=SNP
11	124433654	rs10790703	T	G	100	PASS	AC=1225;AF=0.244609;AN=5008;NS=2504;DP=15414;EAS_AF=0.2669;AMR_AF=0.1182;AFR_AF=0.3714;EUR_AF=0.1402;SAS_AF=0.2474;AA=T|||;VT=SNP
11	124433714	rs10893265	C	A	100	PASS	AC=880;AF=0.175719;AN=5008;NS=2504;DP=14516;EAS_AF=0.252;AMR_AF=0.0922;AFR_AF=0.2511;EUR_AF=0.0855;SAS_AF=0.1472;AA=C|||;VT=SNP
11	124433771	rs76590086	A	C	100	PASS	AC=218;AF=0.0435304;AN=5008;NS=2504;DP=13765;EAS_AF=0.0159;AMR_AF=0.0231;AFR_AF=0.0242;EUR_AF=0.0557;SAS_AF=0.1002;AA=A|||;VT=SNP
11	124433921	rs75802595	A	G	100	PASS	AC=218;AF=0.0435304;AN=5008;NS=2504;DP=12540;EAS_AF=0.0159;AMR_AF=0.0231;AFR_AF=0.0242;EUR_AF=0.0557;SAS_AF=0.1002;AA=A|||;VT=SNP
11	124434006	rs12295462	T	C	100	PASS	AC=1092;AF=0.218051;AN=5008;NS=2504;DP=11828;EAS_AF=0.3155;AMR_AF=0.2334;AFR_AF=0.2542;EUR_AF=0.1899;SAS_AF=0.0869;AA=T|||;VT=SNP
11	124434216	rs2187150	C	T	100	PASS	AC=878;AF=0.175319;AN=5008;NS=2504;DP=13634;EAS_AF=0.252;AMR_AF=0.0922;AFR_AF=0.2511;EUR_AF=0.0845;SAS_AF=0.1462;AA=C|||;VT=SNP
11	124434217	rs11219709	A	C	100	PASS	AC=2117;AF=0.422724;AN=5008;NS=2504;DP=13676;EAS_AF=0.3264;AMR_AF=0.451;AFR_AF=0.3858;EUR_AF=0.4592;SAS_AF=0.5143;AA=A|||;VT=SNP
11	124434353	rs2156157	C	G	100	PASS	AC=2770;AF=0.553115;AN=5008;NS=2504;DP=15824;EAS_AF=0.5615;AMR_AF=0.5187;AFR_AF=0.6089;EUR_AF=0.4881;SAS_AF=0.5603;AA=C|||;VT=SNP
11	124434355	rs59556969	G	A	100	PASS	AC=294;AF=0.0587061;AN=5008;NS=2504;DP=15887;EAS_AF=0.0159;AMR_AF=0.0245;AFR_AF=0.0809;EUR_AF=0.0557;SAS_AF=0.1002;AA=A|||;VT=SNP
11	124434607	rs12364975	G	C	100	PASS	AC=879;AF=0.175519;AN=5008;NS=2504;DP=17743;EAS_AF=0.252;AMR_AF=0.0922;AFR_AF=0.2511;EUR_AF=0.0845;SAS_AF=0.1472;AA=G|||;VT=SNP
11	124434766	rs11219710	T	C	100	PASS	AC=878;AF=0.175319;AN=5008;NS=2504;DP=17389;EAS_AF=0.252;AMR_AF=0.0922;AFR_AF=0.2504;EUR_AF=0.0845;SAS_AF=0.1472;AA=T|||;VT=SNP
11	124435252	rs10893266	A	G	100	PASS	AC=878;AF=0.175319;AN=5008;NS=2504;DP=19758;EAS_AF=0.252;AMR_AF=0.0922;AFR_AF=0.2511;EUR_AF=0.0845;SAS_AF=0.1462;AA=G|||;VT=SNP
11	124435352	rs77478536	G	A	100	PASS	AC=219;AF=0.04373;AN=5008;NS=2504;DP=20158;EAS_AF=0.0169;AMR_AF=0.0231;AFR_AF=0.0242;EUR_AF=0.0557;SAS_AF=0.1002;AA=G|||;VT=SNP
11	124435405	rs2212756	G	A	100	PASS	AC=855;AF=0.170727;AN=5008;NS=2504;DP=19275;EAS_AF=0.3145;AMR_AF=0.219;AFR_AF=0.0832;EUR_AF=0.1899;SAS_AF=0.0869;AA=G|||;VT=SNP
11	124435580	rs61910675	G	A	100	PASS	AC=1824;AF=0.364217;AN=5008;NS=2504;DP=18100;EAS_AF=0.3095;AMR_AF=0.4251;AFR_AF=0.3094;EUR_AF=0.4026;SAS_AF=0.4121;AA=G|||;VT=SNP
11	124435702	rs2226752	T	A	100	PASS	AC=762;AF=0.152157;AN=5008;NS=2504;DP=19509;EAS_AF=0.3145;AMR_AF=0.2118;AFR_AF=0.0166;EUR_AF=0.1899;SAS_AF=0.0869;AA=T|||;VT=SNP
11	124436202	rs11219711	C	T	100	PASS	AC=1839;AF=0.367212;AN=5008;NS=2504;DP=20141;EAS_AF=0.3065;AMR_AF=0.4265;AFR_AF=0.3238;EUR_AF=0.4026;SAS_AF=0.41;AA=C|||;VT=SNP
11	124436847	rs4935888	T	A	100	PASS	AC=1843;AF=0.368011;AN=5008;NS=2504;DP=17752;EAS_AF=0.3065;AMR_AF=0.4265;AFR_AF=0.3268;EUR_AF=0.4026;SAS_AF=0.41;AA=T|||;VT=SNP
11	124436850	rs7107359	T	C	100	PASS	AC=2324;AF=0.464058;AN=5008;NS=2504;DP=17868;EAS_AF=0.5863;AMR_AF=0.3516;AFR_AF=0.6248;EUR_AF=0.33;SAS_AF=0.3384;AA=C|||;VT=SNP
11	124437026	rs4935889	T	C	100	PASS	AC=4846;AF=0.967652;AN=5008;NS=2504;DP=20355;EAS_AF=0.999;AMR_AF=0.9006;AFR_AF=0.9992;EUR_AF=0.9274;SAS_AF=0.9816;AA=C|||;VT=SNP
11	124437237	rs10893267	T	A	100	PASS	AC=2140;AF=0.427316;AN=5008;NS=2504;DP=19514;EAS_AF=0.5863;AMR_AF=0.3458;AFR_AF=0.4909;EUR_AF=0.33;SAS_AF=0.3354;AA=T|||;VT=SNP
11	124437312	rs7944020	G	A	100	PASS	AC=884;AF=0.176518;AN=5008;NS=2504;DP=17960;EAS_AF=0.256;AMR_AF=0.0922;AFR_AF=0.2519;EUR_AF=0.0845;SAS_AF=0.1472;AA=G|||;VT=SNP
11	124437776	rs10790704	G	A	100	PASS	AC=4170;AF=0.832668;AN=5008;NS=2504;DP=16293;EAS_AF=0.8929;AMR_AF=0.7781;AFR_AF=0.9539;EUR_AF=0.7326;SAS_AF=0.7485;AA=A|||;VT=SNP
11	124438314	rs11219712	C	T	100	PASS	AC=211;AF=0.0421326;AN=5008;NS=2504;DP=13803;EAS_AF=0.001;AMR_AF=0.0591;AFR_AF=0.0265;EUR_AF=0.1103;SAS_AF=0.0235;AA=A|||;VT=SNP
11	124438612	rs10893268	C	T	100	PASS	AC=2128;AF=0.42492;AN=5008;NS=2504;DP=17808;EAS_AF=0.5833;AMR_AF=0.3458;AFR_AF=0.4856;EUR_AF=0.33;SAS_AF=0.3333;AA=C|||;VT=SNP
11	124438746	rs1942659	G	C	100	PASS	AC=4095;AF=0.817692;AN=5008;NS=2504;DP=18508;EAS_AF=0.8929;AMR_AF=0.7738;AFR_AF=0.8994;EUR_AF=0.7326;SAS_AF=0.7485;AA=C|||;VT=SNP
11	124439147	rs7130836	G	A	100	PASS	AC=2130;AF=0.425319;AN=5008;NS=2504;DP=16397;EAS_AF=0.5863;AMR_AF=0.3458;AFR_AF=0.4856;EUR_AF=0.33;SAS_AF=0.3323;AA=A|||;VT=SNP
11	124439417	rs7103533	C	A	100	PASS	AC=1210;AF=0.241613;AN=5008;NS=2504;DP=19663;EAS_AF=0.3313;AMR_AF=0.255;AFR_AF=0.1944;EUR_AF=0.2545;SAS_AF=0.1902;AA=C|||;VT=SNP
11	124439514	rs7103653	C	T	100	PASS	AC=4163;AF=0.83127;AN=5008;NS=2504;DP=19394;EAS_AF=0.8929;AMR_AF=0.7781;AFR_AF=0.9501;EUR_AF=0.7326;SAS_AF=0.7464;AA=T|||;VT=SNP
11	124439736	rs2226753	C	T	100	PASS	AC=2128;AF=0.42492;AN=5008;NS=2504;DP=19680;EAS_AF=0.5863;AMR_AF=0.3458;AFR_AF=0.4834;EUR_AF=0.33;SAS_AF=0.3333;AA=C|||;VT=SNP
11	124439829	rs7927052	C	G	100	PASS	AC=4089;AF=0.816494;AN=5008;NS=2504;DP=19943;EAS_AF=0.8929;AMR_AF=0.7738;AFR_AF=0.8956;EUR_AF=0.7326;SAS_AF=0.7474;AA=G|||;VT=SNP
11	124439883	rs1942660	G	A	100	PASS	AC=1166;AF=0.232827;AN=5008;NS=2504;DP=20199;EAS_AF=0.3274;AMR_AF=0.2522;AFR_AF=0.1641;EUR_AF=0.2545;SAS_AF=0.1922;AA=G|||;VT=SNP
11	124440362	rs55861866	C	G	100	PASS	AC=1363;AF=0.272165;AN=5008;NS=2504;DP=24437;EAS_AF=0.2659;AMR_AF=0.3847;AFR_AF=0.0726;EUR_AF=0.3598;SAS_AF=0.3783;AA=C|||;VT=SNP;EX_TARGET
11	124440617	rs12792184	C	T	100	PASS	AC=3869;AF=0.772564;AN=5008;NS=2504;DP=24270;EAS_AF=0.8929;AMR_AF=0.7651;AFR_AF=0.7375;EUR_AF=0.7316;SAS_AF=0.7434;AA=T|||;VT=SNP;EX_TARGET
11	124441192	rs141815098	C	T	100	PASS	AC=11;AF=0.00219649;AN=5008;NS=2504;DP=17235;EAS_AF=0;AMR_AF=0.0043;AFR_AF=0;EUR_AF=0.008;SAS_AF=0;AA=C|||;VT=SNP
11	124441693	rs4316519	C	T	100	PASS	AC=3802;AF=0.759185;AN=5008;NS=2504;DP=18588;EAS_AF=0.8929;AMR_AF=0.7622;AFR_AF=0.6884;EUR_AF=0.7316;SAS_AF=0.7434;AA=T|||;VT=SNP
11	124441760	rs12799755	G	T	100	PASS	AC=777;AF=0.155152;AN=5008;NS=2504;DP=19656;EAS_AF=0.3155;AMR_AF=0.2161;AFR_AF=0.0166;EUR_AF=0.1899;SAS_AF=0.0982;AA=G|||;VT=SNP
11	124442170	rs77772598	A	G	100	PASS	AC=35;AF=0.00698882;AN=5008;NS=2504;DP=19044;EAS_AF=0;AMR_AF=0.0101;AFR_AF=0;EUR_AF=0.0258;SAS_AF=0.002;AA=A|||;VT=SNP
11	124442389	rs4265600	C	T	100	PASS	AC=870;AF=0.173722;AN=5008;NS=2504;DP=18289;EAS_AF=0.255;AMR_AF=0.0865;AFR_AF=0.2542;EUR_AF=0.0845;SAS_AF=0.135;AA=C|||;VT=SNP
11	124442391	rs79789012	T	C	100	PASS	AC=65;AF=0.0129792;AN=5008;NS=2504;DP=18281;EAS_AF=0;AMR_AF=0.0101;AFR_AF=0.0008;EUR_AF=0.0169;SAS_AF=0.0409;AA=T|||;VT=SNP
11	124442599	rs118097940	G	A	100	PASS	AC=39;AF=0.00778754;AN=5008;NS=2504;DP=17517;EAS_AF=0.001;AMR_AF=0.0115;AFR_AF=0;EUR_AF=0.0219;SAS_AF=0.0082;AA=G|||;VT=SNP
11	124442904	rs190012852	A	G	100	PASS	AC=46;AF=0.0091853;AN=5008;NS=2504;DP=17067;EAS_AF=0.003;AMR_AF=0.0058;AFR_AF=0;EUR_AF=0.0119;SAS_AF=0.0276;AA=A|||;VT=SNP
11	124442947	rs10893269	C	T	100	PASS	AC=870;AF=0.173722;AN=5008;NS=2504;DP=15291;EAS_AF=0.256;AMR_AF=0.0893;AFR_AF=0.2542;EUR_AF=0.0815;SAS_AF=0.135;AA=C|||;VT=SNP
11	124443217	rs10893270	C	T	100	PASS	AC=3840;AF=0.766773;AN=5008;NS=2504;DP=16995;EAS_AF=0.8929;AMR_AF=0.7651;AFR_AF=0.7201;EUR_AF=0.7286;SAS_AF=0.7403;AA=c|||;VT=SNP
11	124443263	rs10893271	G	T	100	PASS	AC=3840;AF=0.766773;AN=5008;NS=2504;DP=16843;EAS_AF=0.8929;AMR_AF=0.7651;AFR_AF=0.7201;EUR_AF=0.7286;SAS_AF=0.7403;AA=G|||;VT=SNP
11	124443502	rs4531483	T	C	100	PASS	AC=3850;AF=0.76877;AN=5008;NS=2504;DP=15428;EAS_AF=0.8929;AMR_AF=0.7651;AFR_AF=0.7254;EUR_AF=0.7286;SAS_AF=0.7434;AA=T|||;VT=SNP
11	124444671	rs7396525	G	A	100	PASS	AC=1740;AF=0.347444;AN=5008;NS=2504;DP=19426;EAS_AF=0.3026;AMR_AF=0.4164;AFR_AF=0.2632;EUR_AF=0.4006;SAS_AF=0.4039;AA=G|||;VT=SNP
11	124445031	rs78451361	G	A	100	PASS	AC=49;AF=0.00978435;AN=5008;NS=2504;DP=21325;EAS_AF=0.001;AMR_AF=0.0086;AFR_AF=0;EUR_AF=0.0139;SAS_AF=0.0286;AA=G|||;VT=SNP
11	124445034	rs79146486	A	G	100	PASS	AC=51;AF=0.0101837;AN=5008;NS=2504;DP=21245;EAS_AF=0;AMR_AF=0.0144;AFR_AF=0;EUR_AF=0.0368;SAS_AF=0.0041;AA=A|||;VT=SNP
11	124445693	rs10893272	G	A	100	PASS	AC=1742;AF=0.347843;AN=5008;NS=2504;DP=16586;EAS_AF=0.3026;AMR_AF=0.4164;AFR_AF=0.264;EUR_AF=0.4016;SAS_AF=0.4039;AA=G|||;VT=SNP
11	124445701	rs11219713	G	A	100	PASS	AC=90;AF=0.0179712;AN=5008;NS=2504;DP=16835;EAS_AF=0.001;AMR_AF=0.0303;AFR_AF=0.0015;EUR_AF=0.0547;SAS_AF=0.0112;AA=G|||;VT=SNP
11	124445855	rs1942661	A	T	100	PASS	AC=4169;AF=0.832468;AN=5008;NS=2504;DP=18386;EAS_AF=0.8929;AMR_AF=0.7781;AFR_AF=0.9539;EUR_AF=0.7336;SAS_AF=0.7464;AA=T|||;VT=SNP
11	124446589	rs2156158	C	A	100	PASS	AC=4075;AF=0.813698;AN=5008;NS=2504;DP=13905;EAS_AF=0.8085;AMR_AF=0.7651;AFR_AF=0.9077;EUR_AF=0.7515;SAS_AF=0.7904;AA=A|||;VT=SNP
11	124446801	rs2187151	G	T	100	PASS	AC=874;AF=0.174521;AN=5008;NS=2504;DP=17957;EAS_AF=0.1071;AMR_AF=0.2161;AFR_AF=0.1157;EUR_AF=0.2406;SAS_AF=0.226;AA=G|||;VT=SNP
11	124447236	rs58648710	T	C	100	PASS	AC=563;AF=0.11242;AN=5008;NS=2504;DP=19217;EAS_AF=0.0258;AMR_AF=0.0504;AFR_AF=0.3268;EUR_AF=0.0427;SAS_AF=0.0276;AA=T|||;VT=SNP
11	124448354	rs11219714	C	T	100	PASS	AC=4240;AF=0.846645;AN=5008;NS=2504;DP=17145;EAS_AF=0.9018;AMR_AF=0.817;AFR_AF=0.8608;EUR_AF=0.836;SAS_AF=0.8027;AA=T|||;VT=SNP
11	124448469	rs7941314	A	G	100	PASS	AC=1242;AF=0.248003;AN=5008;NS=2504;DP=13774;EAS_AF=0.246;AMR_AF=0.33;AFR_AF=0.2088;EUR_AF=0.333;SAS_AF=0.1575;AA=A|||;VT=SNP
11	124449116	rs74715509	A	G	100	PASS	AC=59;AF=0.0117812;AN=5008;NS=2504;DP=20807;EAS_AF=0.003;AMR_AF=0.0086;AFR_AF=0.0015;EUR_AF=0.0358;SAS_AF=0.0123;AA=A|||;VT=SNP
11	124449843	rs34327449	T	A	100	PASS	AC=1624;AF=0.324281;AN=5008;NS=2504;DP=17752;EAS_AF=0.247;AMR_AF=0.3429;AFR_AF=0.3472;EUR_AF=0.2644;SAS_AF=0.4213;AA=T|||;VT=SNP
11	124449980	rs7110338	T	G	100	PASS	AC=2211;AF=0.441494;AN=5008;NS=2504;DP=19145;EAS_AF=0.5437;AMR_AF=0.4164;AFR_AF=0.5197;EUR_AF=0.4175;SAS_AF=0.273;AA=G|||;VT=SNP
11	124450132	rs10790705	C	T	100	PASS	AC=4277;AF=0.854034;AN=5008;NS=2504;DP=20444;EAS_AF=0.9048;AMR_AF=0.8184;AFR_AF=0.8707;EUR_AF=0.838;SAS_AF=0.8211;AA=T|||;VT=SNP
11	124450173	rs11219715	G	A	100	PASS	AC=697;AF=0.139177;AN=5008;NS=2504;DP=19409;EAS_AF=0.2292;AMR_AF=0.072;AFR_AF=0.1778;EUR_AF=0.0805;SAS_AF=0.1022;AA=G|||;VT=SNP
11	124450465	rs11219716	T	C	100	PASS	AC=2171;AF=0.433506;AN=5008;NS=2504;DP=17300;EAS_AF=0.5347;AMR_AF=0.415;AFR_AF=0.5038;EUR_AF=0.4185;SAS_AF=0.2628;AA=C|||;VT=SNP
11	124451936	rs79084878	G	A	100	PASS	AC=47;AF=0.00938498;AN=5008;NS=2504;DP=18328;EAS_AF=0;AMR_AF=0.013;AFR_AF=0;EUR_AF=0.0348;SAS_AF=0.0031;AA=G|||;VT=SNP
11	124451979	rs10893274	G	T	100	PASS	AC=1936;AF=0.386581;AN=5008;NS=2504;DP=17394;EAS_AF=0.5367;AMR_AF=0.389;AFR_AF=0.3404;EUR_AF=0.4155;SAS_AF=0.2628;AA=G|||;VT=SNP
11	124452071	rs10893275	T	C	100	PASS	AC=1656;AF=0.330671;AN=5008;NS=2504;DP=19684;EAS_AF=0.3383;AMR_AF=0.3818;AFR_AF=0.0915;EUR_AF=0.4165;SAS_AF=0.5215;AA=T|||;VT=SNP
11	124452268	rs7926263	G	C	100	PASS	AC=4259;AF=0.850439;AN=5008;NS=2504;DP=20742;EAS_AF=0.9048;AMR_AF=0.8127;AFR_AF=0.8699;EUR_AF=0.838;SAS_AF=0.8078;AA=C|||;VT=SNP
11	124452329	rs10893276	C	T	100	PASS	AC=2058;AF=0.410942;AN=5008;NS=2504;DP=20147;EAS_AF=0.5367;AMR_AF=0.3991;AFR_AF=0.4266;EUR_AF=0.4175;SAS_AF=0.2618;AA=T|||;VT=SNP
11	124452963	rs7929693	C	T	100	PASS	AC=702;AF=0.140176;AN=5008;NS=2504;DP=18016;EAS_AF=0.2361;AMR_AF=0.072;AFR_AF=0.177;EUR_AF=0.0805;SAS_AF=0.1012;AA=C|||;VT=SNP
11	124453493	rs10750286	A	T	100	PASS	AC=1687;AF=0.336861;AN=5008;NS=2504;DP=18721;EAS_AF=0.5367;AMR_AF=0.3746;AFR_AF=0.1589;EUR_AF=0.4165;SAS_AF=0.2628;AA=A|||;VT=SNP
11	124453507	rs78671894	A	C	100	PASS	AC=58;AF=0.0115815;AN=5008;NS=2504;DP=18879;EAS_AF=0;AMR_AF=0.0202;AFR_AF=0.0015;EUR_AF=0.0229;SAS_AF=0.0194;AA=A|||;VT=SNP
11	124453666	rs7111036	C	A	100	PASS	AC=3643;AF=0.727436;AN=5008;NS=2504;DP=19033;EAS_AF=0.6687;AMR_AF=0.7464;AFR_AF=0.7564;EUR_AF=0.7565;SAS_AF=0.7055;AA=A|||;VT=SNP
11	124453684	rs4288764	T	C	100	PASS	AC=3103;AF=0.619609;AN=5008;NS=2504;DP=19028;EAS_AF=0.7817;AMR_AF=0.6801;AFR_AF=0.3933;EUR_AF=0.6829;SAS_AF=0.6503;AA=T|||;VT=SNP
11	124453909	rs4622281	T	G	100	PASS	AC=4117;AF=0.822085;AN=5008;NS=2504;DP=20812;EAS_AF=0.9048;AMR_AF=0.8012;AFR_AF=0.7368;EUR_AF=0.838;SAS_AF=0.8507;AA=G|||;VT=SNP
11	124453995	rs1954886	T	A	100	PASS	AC=1813;AF=0.362021;AN=5008;NS=2504;DP=20371;EAS_AF=0.4802;AMR_AF=0.3602;AFR_AF=0.1944;EUR_AF=0.3429;SAS_AF=0.4877;AA=T|||;VT=SNP
11	124454002	rs10790706	A	C	100	PASS	AC=4844;AF=0.967252;AN=5008;NS=2504;DP=20361;EAS_AF=0.999;AMR_AF=0.8963;AFR_AF=0.9992;EUR_AF=0.9284;SAS_AF=0.9816;AA=C|||;VT=SNP
11	124454319	rs1954887	C	T	100	PASS	AC=1176;AF=0.234824;AN=5008;NS=2504;DP=19368;EAS_AF=0.2391;AMR_AF=0.3084;AFR_AF=0.0847;EUR_AF=0.2803;SAS_AF=0.3344;AA=C|||;VT=SNP
11	124454682	rs117974668	A	T	100	PASS	AC=35;AF=0.00698882;AN=5008;NS=2504;DP=17546;EAS_AF=0;AMR_AF=0.0187;AFR_AF=0;EUR_AF=0.0199;SAS_AF=0.002;AA=A|||;VT=SNP
11	124455088	rs4936943	G	T	100	PASS	AC=3218;AF=0.642572;AN=5008;NS=2504;DP=16407;EAS_AF=0.4474;AMR_AF=0.5346;AFR_AF=0.9705;EUR_AF=0.5924;SAS_AF=0.5286;AA=t|||;VT=SNP
11	124455218	rs79592212	G	T	100	PASS	AC=56;AF=0.0111821;AN=5008;NS=2504;DP=18482;EAS_AF=0;AMR_AF=0.0144;AFR_AF=0.0008;EUR_AF=0.0159;SAS_AF=0.0297;AA=G|||;VT=SNP
11	124455735	rs28612209	T	C	100	PASS	AC=286;AF=0.0571086;AN=5008;NS=2504;DP=13495;EAS_AF=0;AMR_AF=0.0303;AFR_AF=0.1914;EUR_AF=0.0109;SAS_AF=0.001;AA=T|||;VT=SNP
11	124457100	rs117278166	G	A	100	PASS	AC=87;AF=0.0173722;AN=5008;NS=2504;DP=18429;EAS_AF=0.001;AMR_AF=0.072;AFR_AF=0.0008;EUR_AF=0.0159;SAS_AF=0.0194;AA=G|||;VT=SNP
11	124459080	rs4319524	A	T	100	PASS	AC=687;AF=0.137181;AN=5008;NS=2504;DP=12980;EAS_AF=0.0139;AMR_AF=0.0591;AFR_AF=0.4682;EUR_AF=0.0119;SAS_AF=0.001;AA=T|||;VT=SNP
11	124459608	rs117568819	A	T	100	PASS	AC=9;AF=0.00179712;AN=5008;NS=2504;DP=13646;EAS_AF=0;AMR_AF=0.0014;AFR_AF=0.0008;EUR_AF=0.005;SAS_AF=0.002;AA=A|||;VT=SNP
11	124460485	rs10790707	G	A	100	PASS	AC=2216;AF=0.442492;AN=5008;NS=2504;DP=17255;EAS_AF=0.3978;AMR_AF=0.451;AFR_AF=0.6195;EUR_AF=0.3598;SAS_AF=0.3282;AA=A|||;VT=SNP
11	124460649	rs7112120	T	A	100	PASS	AC=687;AF=0.137181;AN=5008;NS=2504;DP=16305;EAS_AF=0.0159;AMR_AF=0.0591;AFR_AF=0.4667;EUR_AF=0.0119;SAS_AF=0.001;AA=A|||;VT=SNP
11	124461136	rs7126919	A	G	100	PASS	AC=557;AF=0.111222;AN=5008;NS=2504;DP=12555;EAS_AF=0;AMR_AF=0.0461;AFR_AF=0.3873;EUR_AF=0.0119;SAS_AF=0.001;AA=A|||;VT=SNP
11	124461274	rs7127399	G	A	100	PASS	AC=2159;AF=0.43111;AN=5008;NS=2504;DP=20087;EAS_AF=0.3978;AMR_AF=0.4179;AFR_AF=0.6483;EUR_AF=0.3091;SAS_AF=0.3067;AA=A|||;VT=SNP
11	124461701	rs80048061	A	C	100	PASS	AC=59;AF=0.0117812;AN=5008;NS=2504;DP=18020;EAS_AF=0;AMR_AF=0.0043;AFR_AF=0.0008;EUR_AF=0.0129;SAS_AF=0.0429;AA=A|||;VT=SNP
11	124461757	rs77630671	A	C	100	PASS	AC=741;AF=0.147963;AN=5008;NS=2504;DP=16301;EAS_AF=0.127;AMR_AF=0.0504;AFR_AF=0.3722;EUR_AF=0.0298;SAS_AF=0.0573;AA=A|||;VT=SNP
11	124463389	rs6590082	T	C	100	PASS	AC=911;AF=0.181909;AN=5008;NS=2504;DP=18418;EAS_AF=0.1171;AMR_AF=0.0548;AFR_AF=0.5068;EUR_AF=0.0298;SAS_AF=0.0562;AA=T|||;VT=SNP
11	124463603	rs7931301	C	T	100	PASS	AC=439;AF=0.0876597;AN=5008;NS=2504;DP=19159;EAS_AF=0.1032;AMR_AF=0.0231;AFR_AF=0.1861;EUR_AF=0.0189;SAS_AF=0.0552;AA=C|||;VT=SNP
11	124464207	rs56361517	T	G	100	PASS	AC=931;AF=0.185903;AN=5008;NS=2504;DP=14013;EAS_AF=0.1171;AMR_AF=0.0562;AFR_AF=0.5212;EUR_AF=0.0298;SAS_AF=0.0562;AA=G|||;VT=SNP
11	124464910	rs11219724	C	T	100	PASS	AC=499;AF=0.0996406;AN=5008;NS=2504;DP=22104;EAS_AF=0.1032;AMR_AF=0.0288;AFR_AF=0.2292;EUR_AF=0.0179;SAS_AF=0.0552;AA=C|||;VT=SNP
11	124464937	rs145065870	A	G	100	PASS	AC=53;AF=0.0105831;AN=5008;NS=2504;DP=21262;EAS_AF=0;AMR_AF=0.0072;AFR_AF=0;EUR_AF=0.0139;SAS_AF=0.0348;AA=A|||;VT=SNP
11	124465764	rs12099417	C	G	100	PASS	AC=471;AF=0.0940495;AN=5008;NS=2504;DP=13797;EAS_AF=0.1071;AMR_AF=0.0231;AFR_AF=0.2073;EUR_AF=0.0179;SAS_AF=0.0562;AA=C|||;VT=SNP
11	124466751	rs11219726	A	G	100	PASS	AC=1114;AF=0.222444;AN=5008;NS=2504;DP=14740;EAS_AF=0.124;AMR_AF=0.0648;AFR_AF=0.6581;EUR_AF=0.0189;SAS_AF=0.0562;AA=A|||;VT=SNP
11	124467559	rs61910588	G	A	100	PASS	AC=94;AF=0.01877;AN=5008;NS=2504;DP=19831;EAS_AF=0.001;AMR_AF=0.0317;AFR_AF=0.0038;EUR_AF=0.0577;SAS_AF=0.0082;AA=G|||;VT=SNP
11	124468197	rs58207307	G	A	100	PASS	AC=499;AF=0.0996406;AN=5008;NS=2504;DP=18094;EAS_AF=0.1012;AMR_AF=0.0288;AFR_AF=0.2315;EUR_AF=0.0179;SAS_AF=0.0542;AA=G|||;VT=SNP
11	124468410	rs11827262	C	T	100	PASS	AC=432;AF=0.086262;AN=5008;NS=2504;DP=15634;EAS_AF=0.1012;AMR_AF=0.0231;AFR_AF=0.1838;EUR_AF=0.0179;SAS_AF=0.0542;AA=C|||;VT=SNP
11	124468694	rs11822686	A	G	100	PASS	AC=661;AF=0.131989;AN=5008;NS=2504;DP=11220;EAS_AF=0.122;AMR_AF=0.0331;AFR_AF=0.3351;EUR_AF=0.0179;SAS_AF=0.0552;AA=G|||;VT=SNP
11	124469386	rs7127671	T	C	100	PASS	AC=736;AF=0.146965;AN=5008;NS=2504;DP=17386;EAS_AF=0.1012;AMR_AF=0.036;AFR_AF=0.407;EUR_AF=0.0179;SAS_AF=0.0542;AA=T|||;VT=SNP
11	124470389	rs12226648	G	C	100	PASS	AC=778;AF=0.155351;AN=5008;NS=2504;DP=19398;EAS_AF=0.122;AMR_AF=0.036;AFR_AF=0.4221;EUR_AF=0.0179;SAS_AF=0.0552;AA=C|||;VT=SNP
11	124470426	rs10128573	T	C	100	PASS	AC=4325;AF=0.863618;AN=5008;NS=2504;DP=19147;EAS_AF=0.8591;AMR_AF=0.7507;AFR_AF=0.9871;EUR_AF=0.7932;SAS_AF=0.8538;AA=C|||;VT=SNP
11	124471077	rs7116844	C	G	100	PASS	AC=738;AF=0.147364;AN=5008;NS=2504;DP=21744;EAS_AF=0.1181;AMR_AF=0.036;AFR_AF=0.3956;EUR_AF=0.0179;SAS_AF=0.0542;AA=C|||;VT=SNP
11	124472369	rs79081598	G	T	100	PASS	AC=536;AF=0.107029;AN=5008;NS=2504;DP=22860;EAS_AF=0.1052;AMR_AF=0.0288;AFR_AF=0.2557;EUR_AF=0.0179;SAS_AF=0.0552;AA=G|||;VT=SNP
11	124472705	rs2156156	T	G	100	PASS	AC=758;AF=0.151358;AN=5008;NS=2504;DP=17704;EAS_AF=0.1052;AMR_AF=0.036;AFR_AF=0.4198;EUR_AF=0.0179;SAS_AF=0.0552;AA=T|||;VT=SNP
11	124473071	rs7125297	A	G	100	PASS	AC=758;AF=0.151358;AN=5008;NS=2504;DP=15839;EAS_AF=0.1052;AMR_AF=0.036;AFR_AF=0.4198;EUR_AF=0.0179;SAS_AF=0.0552;AA=A|||;VT=SNP
11	124473777	rs75877528	G	A	100	PASS	AC=537;AF=0.107228;AN=5008;NS=2504;DP=17808;EAS_AF=0.1052;AMR_AF=0.0288;AFR_AF=0.2564;EUR_AF=0.0179;SAS_AF=0.0552;AA=G|||;VT=SNP
11	124474124	rs61910590	G	A	100	PASS	AC=31;AF=0.0061901;AN=5008;NS=2504;DP=20742;EAS_AF=0;AMR_AF=0.0014;AFR_AF=0;EUR_AF=0.0179;SAS_AF=0.0123;AA=G|||;VT=SNP
11	124475020	rs7119570	T	G	100	PASS	AC=1056;AF=0.210863;AN=5008;NS=2504;DP=16991;EAS_AF=0.122;AMR_AF=0.062;AFR_AF=0.6188;EUR_AF=0.0179;SAS_AF=0.0552;AA=-|||;VT=SNP
11	124475448	rs182756073	G	C	100	PASS	AC=30;AF=0.00599042;AN=5008;NS=2504;DP=16257;EAS_AF=0;AMR_AF=0.0043;AFR_AF=0;EUR_AF=0.0109;SAS_AF=0.0164;AA=G|||;VT=SNP
11	124475675	rs11825103	T	G	100	PASS	AC=664;AF=0.132588;AN=5008;NS=2504;DP=17254;EAS_AF=0.122;AMR_AF=0.0331;AFR_AF=0.3374;EUR_AF=0.0179;SAS_AF=0.0552;AA=G|||;VT=SNP
11	124476152	rs11219733	T	A	100	PASS	AC=652;AF=0.130192;AN=5008;NS=2504;DP=18778;EAS_AF=0.1052;AMR_AF=0.036;AFR_AF=0.3396;EUR_AF=0.0179;SAS_AF=0.0552;AA=A|||;VT=SNP
11	124478325	rs11219735	A	G	100	PASS	AC=653;AF=0.130391;AN=5008;NS=2504;DP=15923;EAS_AF=0.1052;AMR_AF=0.036;AFR_AF=0.3404;EUR_AF=0.0179;SAS_AF=0.0552;AA=G|||;VT=SNP
11	124480049	rs10893277	A	C	100	PASS	AC=684;AF=0.136581;AN=5008;NS=2504;DP=18386;EAS_AF=0.121;AMR_AF=0.036;AFR_AF=0.3517;EUR_AF=0.0179;SAS_AF=0.0552;AA=C|||;VT=SNP
11	124481494	rs35027803	T	C	100	PASS	AC=109;AF=0.0217652;AN=5008;NS=2504;DP=18506;EAS_AF=0;AMR_AF=0.0461;AFR_AF=0.0053;EUR_AF=0.0616;SAS_AF=0.0082;AA=T|||;VT=SNP;EX_TARGET
11	124482024	rs148661009	T	C	100	PASS	AC=62;AF=0.0123802;AN=5008;NS=2504;DP=15310;EAS_AF=0.001;AMR_AF=0.0187;AFR_AF=0.0008;EUR_AF=0.0219;SAS_AF=0.0256;AA=T|||;VT=SNP
11	124482333	rs11219737	C	T	100	PASS	AC=721;AF=0.14397;AN=5008;NS=2504;DP=18883;EAS_AF=0.122;AMR_AF=0.0447;AFR_AF=0.3744;EUR_AF=0.0179;SAS_AF=0.0552;AA=C|||;VT=SNP
11	124482615	rs73031433	C	T	100	PASS	AC=410;AF=0.081869;AN=5008;NS=2504;DP=18685;EAS_AF=0.002;AMR_AF=0.0994;AFR_AF=0.0348;EUR_AF=0.1789;SAS_AF=0.1155;AA=C|||;VT=SNP
11	124483282	rs7937613	G	C	100	PASS	AC=932;AF=0.186102;AN=5008;NS=2504;DP=19807;EAS_AF=0.13;AMR_AF=0.0576;AFR_AF=0.5106;EUR_AF=0.0308;SAS_AF=0.0562;AA=C|||;VT=SNP
11	124483535	rs117184021	C	T	100	PASS	AC=37;AF=0.00738818;AN=5008;NS=2504;DP=16621;EAS_AF=0;AMR_AF=0.0043;AFR_AF=0.0008;EUR_AF=0.0239;SAS_AF=0.0092;AA=C|||;VT=SNP
11	124484149	rs79580444	T	A	100	PASS	AC=46;AF=0.0091853;AN=5008;NS=2504;DP=17322;EAS_AF=0;AMR_AF=0.0101;AFR_AF=0.0008;EUR_AF=0.0358;SAS_AF=0.002;AA=T|||;VT=SNP
11	124488168	rs12801388	A	T	100	PASS	AC=118;AF=0.0235623;AN=5008;NS=2504;DP=19184;EAS_AF=0;AMR_AF=0.049;AFR_AF=0.0053;EUR_AF=0.0686;SAS_AF=0.0082;AA=A|||;VT=SNP
11	124489274	rs35569094	A	G	100	PASS	AC=62;AF=0.0123802;AN=5008;NS=2504;DP=22997;EAS_AF=0;AMR_AF=0.013;AFR_AF=0.0008;EUR_AF=0.0159;SAS_AF=0.0368;AA=A|||;VT=SNP;EX_TARGET
11	124489567	rs34237602	T	C	100	PASS	AC=50;AF=0.00998403;AN=5008;NS=2504;DP=23505;EAS_AF=0.004;AMR_AF=0.0144;AFR_AF=0.0008;EUR_AF=0.0298;SAS_AF=0.0051;AA=T|||;VT=SNP;EX_TARGET
11	124490385	rs118120970	T	C	100	PASS	AC=93;AF=0.0185703;AN=5008;NS=2504;DP=20529;EAS_AF=0;AMR_AF=0.0922;AFR_AF=0.003;EUR_AF=0.0229;SAS_AF=0.002;AA=T|||;VT=SNP
11	124490603	rs140798467	A	G	100	PASS	AC=71;AF=0.0141773;AN=5008;NS=2504;DP=21382;EAS_AF=0;AMR_AF=0.0086;AFR_AF=0.0106;EUR_AF=0.0149;SAS_AF=0.0368;AA=A|||;VT=SNP
11	124492791	rs529083	G	T	100	PASS	AC=435;AF=0.086861;AN=5008;NS=2504;DP=16680;EAS_AF=0.002;AMR_AF=0.0259;AFR_AF=0.2731;EUR_AF=0.0159;SAS_AF=0.0389;AA=G|||;VT=SNP
11	124493199	rs678132	C	A	100	PASS	AC=831;AF=0.165935;AN=5008;NS=2504;DP=18677;EAS_AF=0.3085;AMR_AF=0.0663;AFR_AF=0.1619;EUR_AF=0.0746;SAS_AF=0.1892;AA=C|||;VT=SNP
11	124493411	rs679079	G	A	100	PASS	AC=1245;AF=0.248602;AN=5008;NS=2504;DP=21248;EAS_AF=0.3145;AMR_AF=0.085;AFR_AF=0.4569;EUR_AF=0.0785;SAS_AF=0.1902;AA=A|||;VT=SNP
11	124493945	rs9723	G	A	100	PASS	AC=1370;AF=0.273562;AN=5008;NS=2504;DP=19319;EAS_AF=0.3472;AMR_AF=0.0764;AFR_AF=0.587;EUR_AF=0.0388;SAS_AF=0.1554;AA=A|||;VT=SNP
11	124494303	rs2156155	G	A	100	PASS	AC=2809;AF=0.560903;AN=5008;NS=2504;DP=13365;EAS_AF=0.3938;AMR_AF=0.4914;AFR_AF=0.91;EUR_AF=0.4344;SAS_AF=0.4407;AA=A|||;VT=SNP
11	124494676	rs686567	T	C	100	PASS	AC=2620;AF=0.523163;AN=5008;NS=2504;DP=16733;EAS_AF=0.6359;AMR_AF=0.428;AFR_AF=0.3737;EUR_AF=0.5378;SAS_AF=0.6616;AA=T|||;VT=SNP
11	124494913	rs73031436	T	C	100	PASS	AC=65;AF=0.0129792;AN=5008;NS=2504;DP=18630;EAS_AF=0;AMR_AF=0.0245;AFR_AF=0.0076;EUR_AF=0.0348;SAS_AF=0.0031;AA=T|||;VT=SNP
11	124495528	rs117244548	G	A	100	PASS	AC=9;AF=0.00179712;AN=5008;NS=2504;DP=20235;EAS_AF=0;AMR_AF=0.0029;AFR_AF=0;EUR_AF=0.007;SAS_AF=0;AA=g|||;VT=SNP
11	124497410	rs2846572	C	T	100	PASS	AC=1250;AF=0.249601;AN=5008;NS=2504;DP=23257;EAS_AF=0.0694;AMR_AF=0.2666;AFR_AF=0.1346;EUR_AF=0.4751;SAS_AF=0.3466;AA=C|||;VT=SNP
11	124498627	rs4936946	T	A	100	PASS	AC=2674;AF=0.533946;AN=5008;NS=2504;DP=18541;EAS_AF=0.5913;AMR_AF=0.3674;AFR_AF=0.6415;EUR_AF=0.4811;SAS_AF=0.502;AA=T|||;VT=SNP
11	124498629	rs10893279	T	C	100	PASS	AC=620;AF=0.123802;AN=5008;NS=2504;DP=18478;EAS_AF=0.128;AMR_AF=0.1066;AFR_AF=0.0378;EUR_AF=0.2207;SAS_AF=0.1483;AA=T|||;VT=SNP
11	124498785	rs4936947	C	T	100	PASS	AC=2030;AF=0.405351;AN=5008;NS=2504;DP=20191;EAS_AF=0.5357;AMR_AF=0.3242;AFR_AF=0.5703;EUR_AF=0.2753;SAS_AF=0.2393;AA=T|||;VT=SNP
11	124499119	rs4936948	C	G	100	PASS	AC=567;AF=0.113219;AN=5008;NS=2504;DP=14170;EAS_AF=0.3363;AMR_AF=0.1499;AFR_AF=0.0015;EUR_AF=0.0189;SAS_AF=0.1053;AA=C|||;VT=SNP
11	124499152	rs182914780	G	A	100	PASS	AC=77;AF=0.0153754;AN=5008;NS=2504;DP=14292;EAS_AF=0.003;AMR_AF=0.0159;AFR_AF=0.0257;EUR_AF=0.0179;SAS_AF=0.0112;AA=G|||;VT=SNP
11	124499302	rs4936949	A	G	100	PASS	AC=832;AF=0.166134;AN=5008;NS=2504;DP=16672;EAS_AF=0.3462;AMR_AF=0.1628;AFR_AF=0.1884;EUR_AF=0.0189;SAS_AF=0.1043;AA=A|||;VT=SNP
11	124499866	rs7112299	G	A	100	PASS	AC=205;AF=0.0409345;AN=5008;NS=2504;DP=17526;EAS_AF=0.0129;AMR_AF=0.0245;AFR_AF=0.0953;EUR_AF=0.0189;SAS_AF=0.0307;AA=G|||;VT=SNP
11	124499990	rs79787956	G	A	100	PASS	AC=63;AF=0.0125799;AN=5008;NS=2504;DP=18333;EAS_AF=0.001;AMR_AF=0.0202;AFR_AF=0.0045;EUR_AF=0.0388;SAS_AF=0.0031;AA=G|||;VT=SNP
11	124500024	rs61910593	G	C	100	PASS	AC=377;AF=0.0752796;AN=5008;NS=2504;DP=19290;EAS_AF=0.0714;AMR_AF=0.0692;AFR_AF=0.0144;EUR_AF=0.1044;SAS_AF=0.136;AA=G|||;VT=SNP
11	124500761	rs2156162	A	G	100	PASS	AC=1152;AF=0.230032;AN=5008;NS=2504;DP=18918;EAS_AF=0.1071;AMR_AF=0.1009;AFR_AF=0.6309;EUR_AF=0.0875;SAS_AF=0.0532;AA=G|||;VT=SNP
11	124500919	rs4551782	C	A	100	PASS	AC=318;AF=0.0634984;AN=5008;NS=2504;DP=18638;EAS_AF=0.0139;AMR_AF=0.0548;AFR_AF=0.0998;EUR_AF=0.0835;SAS_AF=0.0511;AA=C|||;VT=SNP
11	124501921	rs2187152	A	G	100	PASS	AC=930;AF=0.185703;AN=5008;NS=2504;DP=20552;EAS_AF=0.123;AMR_AF=0.0778;AFR_AF=0.4629;EUR_AF=0.0855;SAS_AF=0.0552;AA=a|||;VT=SNP
11	124502020	rs75601279	A	T	100	PASS	AC=51;AF=0.0101837;AN=5008;NS=2504;DP=1012;EAS_AF=0;AMR_AF=0.0043;AFR_AF=0.0015;EUR_AF=0.0209;SAS_AF=0.0256;AA=A|||;VT=SNP;EX_TARGET
11	124502260	rs1047661	A	G	100	PASS	AC=871;AF=0.173922;AN=5008;NS=2504;DP=19660;EAS_AF=0.1071;AMR_AF=0.0778;AFR_AF=0.4349;EUR_AF=0.0855;SAS_AF=0.0491;AA=G|||;VT=SNP
11	124505693	rs75599825	T	C	100	PASS	AC=49;AF=0.00978435;AN=5008;NS=2504;DP=18149;EAS_AF=0;AMR_AF=0.0231;AFR_AF=0;EUR_AF=0.0308;SAS_AF=0.002;AA=T|||;VT=SNP
11	124506579	rs145005734	G	A	100	PASS	AC=40;AF=0.00798722;AN=5008;NS=2504;DP=19624;EAS_AF=0.003;AMR_AF=0.0115;AFR_AF=0;EUR_AF=0.0179;SAS_AF=0.0112;AA=G|||;VT=SNP
11	124506681	rs148946301	A	G	100	PASS	AC=42;AF=0.00838658;AN=5008;NS=2504;DP=20471;EAS_AF=0.003;AMR_AF=0.0115;AFR_AF=0.0015;EUR_AF=0.0179;SAS_AF=0.0112;AA=A|||;VT=SNP
11	124506967	rs7941327	C	T	100	PASS	AC=771;AF=0.153954;AN=5008;NS=2504;DP=18247;EAS_AF=0.1022;AMR_AF=0.0476;AFR_AF=0.4395;EUR_AF=0.0199;SAS_AF=0.0348;AA=T|||;VT=SNP;EX_TARGET
11	124507122	rs138194723	G	A	100	PASS	AC=42;AF=0.00838658;AN=5008;NS=2504;DP=19143;EAS_AF=0.001;AMR_AF=0.0159;AFR_AF=0;EUR_AF=0.0278;SAS_AF=0.002;AA=G|||;VT=SNP;EX_TARGET
11	124507487	rs142804442	C	T	100	PASS	AC=48;AF=0.00958466;AN=5008;NS=2504;DP=16228;EAS_AF=0.003;AMR_AF=0.0115;AFR_AF=0.0061;EUR_AF=0.0179;SAS_AF=0.0112;AA=C|||;VT=SNP
11	124507509	rs77588928	A	C	100	PASS	AC=43;AF=0.00858626;AN=5008;NS=2504;DP=16963;EAS_AF=0.001;AMR_AF=0.0159;AFR_AF=0;EUR_AF=0.0278;SAS_AF=0.0031;AA=A|||;VT=SNP
11	124507733	rs114559263	G	A	100	PASS	AC=48;AF=0.00958466;AN=5008;NS=2504;DP=19369;EAS_AF=0.003;AMR_AF=0.0115;AFR_AF=0.0061;EUR_AF=0.0179;SAS_AF=0.0112;AA=G|||;VT=SNP
11	124508345	rs2187155	A	G	100	PASS	AC=896;AF=0.178914;AN=5008;NS=2504;DP=16877;EAS_AF=0.1032;AMR_AF=0.0778;AFR_AF=0.4644;EUR_AF=0.0855;SAS_AF=0.0389;AA=G|||;VT=SNP
11	124508699	rs140288211	A	G	100	PASS	AC=8;AF=0.00159744;AN=5008;NS=2504;DP=19149;EAS_AF=0;AMR_AF=0.0029;AFR_AF=0;EUR_AF=0.006;SAS_AF=0;AA=A|||;VT=SNP
11	124508701	rs77343428	G	A	100	PASS	AC=48;AF=0.00958466;AN=5008;NS=2504;DP=18942;EAS_AF=0;AMR_AF=0.0043;AFR_AF=0.0015;EUR_AF=0.0179;SAS_AF=0.0256;AA=G|||;VT=SNP
11	124509525	rs620499	T	C	100	PASS	AC=103;AF=0.0205671;AN=5008;NS=2504;DP=22083;EAS_AF=0;AMR_AF=0.036;AFR_AF=0.0023;EUR_AF=0.0398;SAS_AF=0.0358;AA=T|||;VT=SNP
11	124511010	rs148135503	G	T	100	PASS	AC=42;AF=0.00838658;AN=5008;NS=2504;DP=20821;EAS_AF=0.003;AMR_AF=0.0115;AFR_AF=0.0015;EUR_AF=0.0179;SAS_AF=0.0112;AA=G|||;VT=SNP
11	124512200	rs150709925	A	G	100	PASS	AC=50;AF=0.00998403;AN=5008;NS=2504;DP=20207;EAS_AF=0.003;AMR_AF=0.0115;AFR_AF=0.0076;EUR_AF=0.0179;SAS_AF=0.0112;AA=A|||;VT=SNP
11	124512372	rs116844893	T	C	100	PASS	AC=57;AF=0.0113818;AN=5008;NS=2504;DP=21094;EAS_AF=0;AMR_AF=0.0202;AFR_AF=0.0008;EUR_AF=0.0199;SAS_AF=0.0225;AA=T|||;VT=SNP
11	124512823	rs139916673	G	A	100	PASS	AC=42;AF=0.00838658;AN=5008;NS=2504;DP=18404;EAS_AF=0.003;AMR_AF=0.0115;AFR_AF=0.0015;EUR_AF=0.0179;SAS_AF=0.0112;AA=G|||;VT=SNP
11	124513196	rs113354618	C	T	100	PASS	AC=79;AF=0.0157748;AN=5008;NS=2504;DP=16465;EAS_AF=0.001;AMR_AF=0.0447;AFR_AF=0.0015;EUR_AF=0.0398;SAS_AF=0.0051;AA=C|||;VT=SNP
11	124513197	rs111832785	G	A	100	PASS	AC=18;AF=0.00359425;AN=5008;NS=2504;DP=16452;EAS_AF=0;AMR_AF=0.0058;AFR_AF=0;EUR_AF=0.0109;SAS_AF=0.0031;AA=G|||;VT=SNP
11	124513213	rs146728099	G	C	100	PASS	AC=42;AF=0.00838658;AN=5008;NS=2504;DP=16576;EAS_AF=0.003;AMR_AF=0.0115;AFR_AF=0.0015;EUR_AF=0.0179;SAS_AF=0.0112;AA=G|||;VT=SNP
11	124513275	rs7937294	C	T	100	PASS	AC=775;AF=0.154752;AN=5008;NS=2504;DP=18585;EAS_AF=0.1012;AMR_AF=0.0476;AFR_AF=0.4448;EUR_AF=0.0199;SAS_AF=0.0327;AA=T|||;VT=SNP
11	124513375	rs7940161	A	T	100	PASS	AC=775;AF=0.154752;AN=5008;NS=2504;DP=21392;EAS_AF=0.1012;AMR_AF=0.0476;AFR_AF=0.4448;EUR_AF=0.0199;SAS_AF=0.0327;AA=T|||;VT=SNP
11	124514084	rs114228921	T	G	100	PASS	AC=50;AF=0.00998403;AN=5008;NS=2504;DP=18251;EAS_AF=0.003;AMR_AF=0.0115;AFR_AF=0.0076;EUR_AF=0.0179;SAS_AF=0.0112;AA=T|||;VT=SNP
11	124515491	rs117770287	C	T	100	PASS	AC=18;AF=0.00359425;AN=5008;NS=2504;DP=17359;EAS_AF=0;AMR_AF=0.0058;AFR_AF=0;EUR_AF=0.0119;SAS_AF=0.002;AA=C|||;VT=SNP
11	124516010	rs7128043	G	C	100	PASS	AC=1036;AF=0.206869;AN=5008;NS=2504;DP=21304;EAS_AF=0.1022;AMR_AF=0.0706;AFR_AF=0.6286;EUR_AF=0.0209;SAS_AF=0.0327;AA=C|||;VT=SNP
11	124517121	rs3819084	A	G	100	PASS	AC=788;AF=0.157348;AN=5008;NS=2504;DP=18990;EAS_AF=0.1022;AMR_AF=0.0476;AFR_AF=0.4448;EUR_AF=0.0199;SAS_AF=0.045;AA=G|||;VT=SNP
11	124517473	rs141651958	A	G	100	PASS	AC=50;AF=0.00998403;AN=5008;NS=2504;DP=19205;EAS_AF=0.003;AMR_AF=0.0115;AFR_AF=0.0076;EUR_AF=0.0179;SAS_AF=0.0112;AA=A|||;VT=SNP
11	124517849	rs143499283	A	G	100	PASS	AC=42;AF=0.00838658;AN=5008;NS=2504;DP=19904;EAS_AF=0.003;AMR_AF=0.0115;AFR_AF=0.0015;EUR_AF=0.0179;SAS_AF=0.0112;AA=A|||;VT=SNP
11	124518158	rs116899179	T	C	100	PASS	AC=26;AF=0.00519169;AN=5008;NS=2504;DP=19757;EAS_AF=0;AMR_AF=0.0115;AFR_AF=0;EUR_AF=0.0179;SAS_AF=0;AA=T|||;VT=SNP
11	124519450	rs149793694	G	A	100	PASS	AC=44;AF=0.00878594;AN=5008;NS=2504;DP=15058;EAS_AF=0.001;AMR_AF=0.0014;AFR_AF=0.0008;EUR_AF=0.0149;SAS_AF=0.0266;AA=G|||;VT=SNP
11	124519478	rs79300393	G	A	100	PASS	AC=50;AF=0.00998403;AN=5008;NS=2504;DP=15159;EAS_AF=0.003;AMR_AF=0.0115;AFR_AF=0.0076;EUR_AF=0.0179;SAS_AF=0.0112;AA=G|||;VT=SNP;EX_TARGET
11	124521133	rs116989047	T	C	100	PASS	AC=46;AF=0.0091853;AN=5008;NS=2504;DP=20775;EAS_AF=0;AMR_AF=0.0187;AFR_AF=0;EUR_AF=0.0288;SAS_AF=0.0041;AA=T|||;VT=SNP
11	124521609	rs115723893	G	A	100	PASS	AC=50;AF=0.00998403;AN=5008;NS=2504;DP=19349;EAS_AF=0.003;AMR_AF=0.0115;AFR_AF=0.0076;EUR_AF=0.0179;SAS_AF=0.0112;AA=A|||;VT=SNP
11	124522168	rs12295168	T	C	100	PASS	AC=776;AF=0.154952;AN=5008;NS=2504;DP=19380;EAS_AF=0.1022;AMR_AF=0.0476;AFR_AF=0.4448;EUR_AF=0.0199;SAS_AF=0.0327;AA=C|||;VT=SNP
11	124522312	rs189066363	G	A	100	PASS	AC=43;AF=0.00858626;AN=5008;NS=2504;DP=17140;EAS_AF=0.001;AMR_AF=0.0115;AFR_AF=0.0008;EUR_AF=0.0219;SAS_AF=0.0112;AA=G|||;VT=SNP
11	124522720	rs11219743	T	C	100	PASS	AC=793;AF=0.158347;AN=5008;NS=2504;DP=18967;EAS_AF=0.1022;AMR_AF=0.049;AFR_AF=0.4561;EUR_AF=0.0199;SAS_AF=0.0337;AA=C|||;VT=SNP
11	124523724	rs138537741	G	A	100	PASS	AC=26;AF=0.00519169;AN=5008;NS=2504;DP=19267;EAS_AF=0;AMR_AF=0.0115;AFR_AF=0;EUR_AF=0.0179;SAS_AF=0;AA=G|||;VT=SNP
11	124524004	rs141825024	C	T	100	PASS	AC=39;AF=0.00778754;AN=5008;NS=2504;DP=19041;EAS_AF=0.003;AMR_AF=0.0115;AFR_AF=0;EUR_AF=0.0169;SAS_AF=0.0112;AA=C|||;VT=SNP
11	124524120	rs114682682	G	T	100	PASS	AC=50;AF=0.00998403;AN=5008;NS=2504;DP=20400;EAS_AF=0.003;AMR_AF=0.0115;AFR_AF=0.0076;EUR_AF=0.0179;SAS_AF=0.0112;AA=G|||;VT=SNP
11	124524627	rs1942663	A	G	100	PASS	AC=1035;AF=0.206669;AN=5008;NS=2504;DP=21719;EAS_AF=0.1022;AMR_AF=0.0706;AFR_AF=0.6278;EUR_AF=0.0209;SAS_AF=0.0327;AA=G|||;VT=SNP;EX_TARGET
11	124526790	rs148980620	C	T	100	PASS	AC=40;AF=0.00798722;AN=5008;NS=2504;DP=12822;EAS_AF=0.003;AMR_AF=0.0115;AFR_AF=0;EUR_AF=0.0179;SAS_AF=0.0112;AA=C|||;VT=SNP
11	124527200	rs73031440	C	T	100	PASS	AC=70;AF=0.0139776;AN=5008;NS=2504;DP=21388;EAS_AF=0;AMR_AF=0.0259;AFR_AF=0.0015;EUR_AF=0.0417;SAS_AF=0.0082;AA=C|||;VT=SNP
11	124527875	rs7941264	T	C	100	PASS	AC=1035;AF=0.206669;AN=5008;NS=2504;DP=19436;EAS_AF=0.1022;AMR_AF=0.0706;AFR_AF=0.6278;EUR_AF=0.0209;SAS_AF=0.0327;AA=C|||;VT=SNP
11	124527998	rs141573140	T	C	100	PASS	AC=50;AF=0.00998403;AN=5008;NS=2504;DP=18792;EAS_AF=0.003;AMR_AF=0.0115;AFR_AF=0.0076;EUR_AF=0.0179;SAS_AF=0.0112;AA=T|||;VT=SNP
11	124528118	rs145555947	G	A	100	PASS	AC=41;AF=0.0081869;AN=5008;NS=2504;DP=18988;EAS_AF=0.003;AMR_AF=0.0115;AFR_AF=0;EUR_AF=0.0179;SAS_AF=0.0123;AA=G|||;VT=SNP
11	124528431	rs149539309	C	T	100	PASS	AC=22;AF=0.00439297;AN=5008;NS=2504;DP=19312;EAS_AF=0;AMR_AF=0.0101;AFR_AF=0;EUR_AF=0.0129;SAS_AF=0.002;AA=C|||;VT=SNP
11	124529782	rs4245056	A	G	100	PASS	AC=3568;AF=0.71246;AN=5008;NS=2504;DP=15978;EAS_AF=0.6429;AMR_AF=0.5605;AFR_AF=0.9773;EUR_AF=0.671;SAS_AF=0.5767;AA=G|||;VT=SNP
11	124530664	rs78778622	T	C	100	PASS	AC=89;AF=0.0177716;AN=5008;NS=2504;DP=20700;EAS_AF=0.002;AMR_AF=0.0303;AFR_AF=0;EUR_AF=0.0517;SAS_AF=0.0143;AA=T|||;VT=SNP;EX_TARGET
11	124531207	rs117960154	G	A	100	PASS	AC=40;AF=0.00798722;AN=5008;NS=2504;DP=16515;EAS_AF=0.003;AMR_AF=0.0115;AFR_AF=0;EUR_AF=0.0179;SAS_AF=0.0112;AA=G|||;VT=SNP
11	124532440	rs7124585	G	A	100	PASS	AC=1055;AF=0.210663;AN=5008;NS=2504;DP=23122;EAS_AF=0.1071;AMR_AF=0.0706;AFR_AF=0.6286;EUR_AF=0.0209;SAS_AF=0.047;AA=A|||;VT=SNP
11	124532459	rs145201109	A	G	100	PASS	AC=40;AF=0.00798722;AN=5008;NS=2504;DP=22039;EAS_AF=0.003;AMR_AF=0.0115;AFR_AF=0;EUR_AF=0.0179;SAS_AF=0.0112;AA=A|||;VT=SNP
11	124532500	rs1942662	T	A	100	PASS	AC=1190;AF=0.23762;AN=5008;NS=2504;DP=21140;EAS_AF=0.1071;AMR_AF=0.0807;AFR_AF=0.7186;EUR_AF=0.0278;SAS_AF=0.0491;AA=A|||;VT=SNP
11	124533167	rs11219749	A	G	100	PASS	AC=783;AF=0.15635;AN=5008;NS=2504;DP=17867;EAS_AF=0.1071;AMR_AF=0.0476;AFR_AF=0.4357;EUR_AF=0.0199;SAS_AF=0.047;AA=A|||;VT=SNP
11	124533255	rs7946650	A	G	100	PASS	AC=783;AF=0.15635;AN=5008;NS=2504;DP=13582;EAS_AF=0.1071;AMR_AF=0.0476;AFR_AF=0.4357;EUR_AF=0.0199;SAS_AF=0.047;AA=G|||;VT=SNP
11	124533401	rs180938477	C	T	100	PASS	AC=18;AF=0.00359425;AN=5008;NS=2504;DP=15733;EAS_AF=0;AMR_AF=0.0029;AFR_AF=0.0008;EUR_AF=0.0119;SAS_AF=0.0031;AA=C|||;VT=SNP
11	124533798	rs11219750	A	C	100	PASS	AC=783;AF=0.15635;AN=5008;NS=2504;DP=18575;EAS_AF=0.1071;AMR_AF=0.0476;AFR_AF=0.4357;EUR_AF=0.0199;SAS_AF=0.047;AA=C|||;VT=SNP
11	124534121	rs74623410	G	A	100	PASS	AC=50;AF=0.00998403;AN=5008;NS=2504;DP=18594;EAS_AF=0.003;AMR_AF=0.0115;AFR_AF=0.0076;EUR_AF=0.0179;SAS_AF=0.0112;AA=G|||;VT=SNP
11	124534812	rs10893281	G	A	100	PASS	AC=794;AF=0.158546;AN=5008;NS=2504;DP=13624;EAS_AF=0.1071;AMR_AF=0.0476;AFR_AF=0.444;EUR_AF=0.0199;SAS_AF=0.047;AA=A|||;VT=SNP
11	124535221	rs79572671	G	A	100	PASS	AC=178;AF=0.0355431;AN=5008;NS=2504;DP=20215;EAS_AF=0.0913;AMR_AF=0.0144;AFR_AF=0.034;EUR_AF=0.0179;SAS_AF=0.0133;AA=G|||;VT=SNP
11	124535478	rs117621571	C	G	100	PASS	AC=47;AF=0.00938498;AN=5008;NS=2504;DP=21005;EAS_AF=0;AMR_AF=0.0216;AFR_AF=0;EUR_AF=0.0308;SAS_AF=0.001;AA=C|||;VT=SNP
11	124536794	rs7119225	C	T	100	PASS	AC=794;AF=0.158546;AN=5008;NS=2504;DP=18381;EAS_AF=0.1071;AMR_AF=0.0476;AFR_AF=0.444;EUR_AF=0.0199;SAS_AF=0.047;AA=T|||;VT=SNP
11	124537255	rs7941548	C	A	100	PASS	AC=70;AF=0.0139776;AN=5008;NS=2504;DP=19965;EAS_AF=0;AMR_AF=0.0259;AFR_AF=0.0015;EUR_AF=0.0417;SAS_AF=0.0082;AA=C|||;VT=SNP
11	124537415	rs148285800	G	A	100	PASS	AC=40;AF=0.00798722;AN=5008;NS=2504;DP=20214;EAS_AF=0.003;AMR_AF=0.0115;AFR_AF=0;EUR_AF=0.0179;SAS_AF=0.0112;AA=G|||;VT=SNP
11	124537472	rs114943060	G	A	100	PASS	AC=51;AF=0.0101837;AN=5008;NS=2504;DP=19467;EAS_AF=0.003;AMR_AF=0.0115;AFR_AF=0.0076;EUR_AF=0.0189;SAS_AF=0.0112;AA=G|||;VT=SNP
11	124537646	rs57956486	A	G	100	PASS	AC=178;AF=0.0355431;AN=5008;NS=2504;DP=20041;EAS_AF=0.0913;AMR_AF=0.0144;AFR_AF=0.034;EUR_AF=0.0179;SAS_AF=0.0133;AA=A|||;VT=SNP
11	124537995	rs544368	T	C	100	PASS	AC=4636;AF=0.925719;AN=5008;NS=2504;DP=22159;EAS_AF=0.999;AMR_AF=0.7421;AFR_AF=0.9917;EUR_AF=0.8926;SAS_AF=0.9254;AA=C|||;VT=SNP
11	124538074	rs138132223	G	A	100	PASS	AC=40;AF=0.00798722;AN=5008;NS=2504;DP=19107;EAS_AF=0.003;AMR_AF=0.0115;AFR_AF=0;EUR_AF=0.0179;SAS_AF=0.0112;AA=G|||;VT=SNP
11	124538596	rs75540451	G	A	100	PASS	AC=15;AF=0.00299521;AN=5008;NS=2504;DP=21751;EAS_AF=0.001;AMR_AF=0.0029;AFR_AF=0;EUR_AF=0.0089;SAS_AF=0.0031;AA=A|||;VT=SNP
11	124539236	rs512225	C	T	100	PASS	AC=432;AF=0.086262;AN=5008;NS=2504;DP=20926;EAS_AF=0.001;AMR_AF=0.1354;AFR_AF=0.0076;EUR_AF=0.2197;SAS_AF=0.1084;AA=C|||;VT=SNP;EX_TARGET
11	124539934	rs73031445	A	C	100	PASS	AC=25;AF=0.00499201;AN=5008;NS=2504;DP=21168;EAS_AF=0;AMR_AF=0.013;AFR_AF=0.0008;EUR_AF=0.0129;SAS_AF=0.002;AA=A|||;VT=SNP
11	124540713	rs145467296	T	C	100	PASS	AC=8;AF=0.00159744;AN=5008;NS=2504;DP=19571;EAS_AF=0;AMR_AF=0.0029;AFR_AF=0;EUR_AF=0.006;SAS_AF=0;AA=T|||;VT=SNP
11	124541179	rs147016942	A	T	100	PASS	AC=40;AF=0.00798722;AN=5008;NS=2504;DP=19816;EAS_AF=0.003;AMR_AF=0.0115;AFR_AF=0;EUR_AF=0.0179;SAS_AF=0.0112;AA=A|||;VT=SNP
11	124542948	rs79069310	T	C	100	PASS	AC=261;AF=0.0521166;AN=5008;NS=2504;DP=17626;EAS_AF=0.003;AMR_AF=0.0245;AFR_AF=0.1604;EUR_AF=0.0179;SAS_AF=0.0112;AA=T|||;VT=SNP
11	124543741	rs190648973	C	T	100	PASS	AC=23;AF=0.00459265;AN=5008;NS=2504;DP=8119;EAS_AF=0;AMR_AF=0.0014;AFR_AF=0.0008;EUR_AF=0.0179;SAS_AF=0.0031;AA=C|||;VT=SNP
11	124543803	rs7927406	T	G	100	PASS	AC=830;AF=0.165735;AN=5008;NS=2504;DP=8359;EAS_AF=0.1081;AMR_AF=0.0476;AFR_AF=0.4705;EUR_AF=0.0199;SAS_AF=0.047;AA=G|||;VT=SNP
11	124543842	rs182325961	A	G	100	PASS	AC=40;AF=0.00798722;AN=5008;NS=2504;DP=8556;EAS_AF=0.003;AMR_AF=0.0115;AFR_AF=0;EUR_AF=0.0179;SAS_AF=0.0112;AA=A|||;VT=SNP
11	124545191	rs149627407	C	A	100	PASS	AC=40;AF=0.00798722;AN=5008;NS=2504;DP=17603;EAS_AF=0.003;AMR_AF=0.0115;AFR_AF=0;EUR_AF=0.0179;SAS_AF=0.0112;AA=C|||;VT=SNP;EX_TARGET
11	124547636	rs149157781	C	A	100	PASS	AC=39;AF=0.00778754;AN=5008;NS=2504;DP=16418;EAS_AF=0.002;AMR_AF=0.0115;AFR_AF=0;EUR_AF=0.0179;SAS_AF=0.0112;AA=C|||;VT=SNP
11	124549082	rs76626799	T	A	100	PASS	AC=48;AF=0.00958466;AN=5008;NS=2504;DP=14984;EAS_AF=0;AMR_AF=0.0245;AFR_AF=0;EUR_AF=0.0298;SAS_AF=0.001;AA=T|||;VT=SNP
11	124549521	rs57285397	A	G	100	PASS	AC=655;AF=0.130791;AN=5008;NS=2504;DP=18597;EAS_AF=0.0188;AMR_AF=0.0432;AFR_AF=0.41;EUR_AF=0.0199;SAS_AF=0.045;AA=G|||;VT=SNP
11	124551142	rs147388374	C	T	100	PASS	AC=48;AF=0.00958466;AN=5008;NS=2504;DP=13653;EAS_AF=0;AMR_AF=0.0245;AFR_AF=0;EUR_AF=0.0298;SAS_AF=0.001;AA=C|||;VT=SNP
11	124551637	rs74763342	C	T	100	PASS	AC=248;AF=0.0495208;AN=5008;NS=2504;DP=12243;EAS_AF=0.003;AMR_AF=0.0231;AFR_AF=0.1513;EUR_AF=0.0179;SAS_AF=0.0112;AA=C|||;VT=SNP
11	124552348	rs151190107	G	A	100	PASS	AC=20;AF=0.00399361;AN=5008;NS=2504;DP=16564;EAS_AF=0;AMR_AF=0.0029;AFR_AF=0;EUR_AF=0.0159;SAS_AF=0.002;AA=G|||;VT=SNP
11	124552445	rs140335412	A	G	100	PASS	AC=40;AF=0.00798722;AN=5008;NS=2504;DP=15001;EAS_AF=0.003;AMR_AF=0.0115;AFR_AF=0;EUR_AF=0.0179;SAS_AF=0.0112;AA=A|||;VT=SNP
11	124552537	rs681418	G	A	100	PASS	AC=3153;AF=0.629593;AN=5008;NS=2504;DP=15153;EAS_AF=0.6478;AMR_AF=0.4323;AFR_AF=0.9607;EUR_AF=0.4533;SAS_AF=0.4847;AA=A|||;VT=SNP
11	124552770	rs76604279	C	T	100	PASS	AC=248;AF=0.0495208;AN=5008;NS=2504;DP=13838;EAS_AF=0.003;AMR_AF=0.0231;AFR_AF=0.1513;EUR_AF=0.0179;SAS_AF=0.0112;AA=A|||;VT=SNP
11	124554061	rs12794898	T	G	100	PASS	AC=231;AF=0.0461262;AN=5008;NS=2504;DP=19361;EAS_AF=0.002;AMR_AF=0.0418;AFR_AF=0.0424;EUR_AF=0.0944;SAS_AF=0.0501;AA=T|||;VT=SNP
11	124554469	rs590577	C	T	100	PASS	AC=88;AF=0.0175719;AN=5008;NS=2504;DP=19892;EAS_AF=0;AMR_AF=0.0288;AFR_AF=0.0023;EUR_AF=0.0596;SAS_AF=0.0051;AA=C|||;VT=SNP
11	124554573	rs74578997	A	G	100	PASS	AC=249;AF=0.0497204;AN=5008;NS=2504;DP=20905;EAS_AF=0.004;AMR_AF=0.0231;AFR_AF=0.1513;EUR_AF=0.0179;SAS_AF=0.0112;AA=G|||;VT=SNP
11	124555909	rs12807021	G	A	100	PASS	AC=340;AF=0.0678914;AN=5008;NS=2504;DP=18560;EAS_AF=0.004;AMR_AF=0.0461;AFR_AF=0.1551;EUR_AF=0.0676;SAS_AF=0.0317;AA=G|||;VT=SNP
11	124557386	rs77177747	C	T	100	PASS	AC=248;AF=0.0495208;AN=5008;NS=2504;DP=19176;EAS_AF=0.003;AMR_AF=0.0231;AFR_AF=0.1513;EUR_AF=0.0179;SAS_AF=0.0112;AA=C|||;VT=SNP
11	124558009	rs483946	A	G	100	PASS	AC=1146;AF=0.228834;AN=5008;NS=2504;DP=20154;EAS_AF=0.4732;AMR_AF=0.2392;AFR_AF=0.0151;EUR_AF=0.2296;SAS_AF=0.2577;AA=A|||;VT=SNP
11	124560238	rs78034579	T	A	100	PASS	AC=247;AF=0.0493211;AN=5008;NS=2504;DP=20751;EAS_AF=0.003;AMR_AF=0.0231;AFR_AF=0.1505;EUR_AF=0.0179;SAS_AF=0.0112;AA=T|||;VT=SNP
11	124560385	rs148191463	A	C	100	PASS	AC=26;AF=0.00519169;AN=5008;NS=2504;DP=19895;EAS_AF=0;AMR_AF=0.0115;AFR_AF=0;EUR_AF=0.0179;SAS_AF=0;AA=A|||;VT=SNP
11	124562657	rs76352627	C	T	100	PASS	AC=19;AF=0.00379393;AN=5008;NS=2504;DP=18751;EAS_AF=0;AMR_AF=0.0029;AFR_AF=0;EUR_AF=0.0139;SAS_AF=0.0031;AA=C|||;VT=SNP
11	124563555	rs145287570	A	G	100	PASS	AC=41;AF=0.0081869;AN=5008;NS=2504;DP=12143;EAS_AF=0.002;AMR_AF=0.0115;AFR_AF=0;EUR_AF=0.0189;SAS_AF=0.0123;AA=A|||;VT=SNP
11	124564865	rs117266941	G	A	100	PASS	AC=39;AF=0.00778754;AN=5008;NS=2504;DP=17233;EAS_AF=0;AMR_AF=0.0029;AFR_AF=0.0015;EUR_AF=0.0179;SAS_AF=0.0174;AA=G|||;VT=SNP
11	124565388	rs10219424	C	A	100	PASS	AC=443;AF=0.0884585;AN=5008;NS=2504;DP=19659;EAS_AF=0.0159;AMR_AF=0.0303;AFR_AF=0.2587;EUR_AF=0.0199;SAS_AF=0.045;AA=A|||;VT=SNP
11	124566191	rs7938692	C	A	100	PASS	AC=956;AF=0.190895;AN=5008;NS=2504;DP=19342;EAS_AF=0.0982;AMR_AF=0.0562;AFR_AF=0.5673;EUR_AF=0.0209;SAS_AF=0.0481;AA=A|||;VT=SNP
11	124566418	rs678485	G	T	100	PASS	AC=4978;AF=0.99401;AN=5008;NS=2504;DP=19916;EAS_AF=1;AMR_AF=1;AFR_AF=1;EUR_AF=0.9891;SAS_AF=0.9806;AA=T|||;VT=SNP
11	124566724	rs679810	A	G	100	PASS	AC=1659;AF=0.33127;AN=5008;NS=2504;DP=18875;EAS_AF=0.4841;AMR_AF=0.2997;AFR_AF=0.2474;EUR_AF=0.326;SAS_AF=0.3149;AA=A|||;VT=SNP
11	124566994	rs149274455	A	C	100	PASS	AC=40;AF=0.00798722;AN=5008;NS=2504;DP=20162;EAS_AF=0.002;AMR_AF=0.013;AFR_AF=0;EUR_AF=0.0179;SAS_AF=0.0112;AA=C|||;VT=SNP
11	124567200	rs143429471	G	A	100	PASS	AC=9;AF=0.00179712;AN=5008;NS=2504;DP=20678;EAS_AF=0;AMR_AF=0.0043;AFR_AF=0;EUR_AF=0.006;SAS_AF=0;AA=G|||;VT=SNP
11	124568519	rs11219757	C	T	100	PASS	AC=58;AF=0.0115815;AN=5008;NS=2504;DP=17451;EAS_AF=0;AMR_AF=0.0159;AFR_AF=0.0008;EUR_AF=0.0219;SAS_AF=0.0245;AA=C|||;VT=SNP
11	124570014	rs617690	A	G	100	PASS	AC=1679;AF=0.335264;AN=5008;NS=2504;DP=19491;EAS_AF=0.2351;AMR_AF=0.1643;AFR_AF=0.677;EUR_AF=0.2326;SAS_AF=0.2035;AA=G|||;VT=SNP
11	124570913	rs631980	A	G	100	PASS	AC=784;AF=0.15655;AN=5008;NS=2504;DP=19208;EAS_AF=0.1498;AMR_AF=0.1052;AFR_AF=0.1218;EUR_AF=0.2127;SAS_AF=0.1892;AA=A|||;VT=SNP
11	124570957	rs117494941	G	A	100	PASS	AC=47;AF=0.00938498;AN=5008;NS=2504;DP=20762;EAS_AF=0;AMR_AF=0.0245;AFR_AF=0;EUR_AF=0.0288;SAS_AF=0.001;AA=G|||;VT=SNP
11	124573594	rs117978923	C	T	100	PASS	AC=25;AF=0.00499201;AN=5008;NS=2504;DP=19553;EAS_AF=0.001;AMR_AF=0.0072;AFR_AF=0;EUR_AF=0.0159;SAS_AF=0.0031;AA=C|||;VT=SNP
11	124573750	rs61910598	A	G	100	PASS	AC=235;AF=0.0469249;AN=5008;NS=2504;DP=19866;EAS_AF=0.004;AMR_AF=0.062;AFR_AF=0.0136;EUR_AF=0.1044;SAS_AF=0.0665;AA=A|||;VT=SNP
11	124574228	rs1784539	T	C	100	PASS	AC=1148;AF=0.229233;AN=5008;NS=2504;DP=17595;EAS_AF=0.2351;AMR_AF=0.1297;AFR_AF=0.2958;EUR_AF=0.2306;SAS_AF=0.2025;AA=C|||;VT=SNP
11	124575883	rs113081928	T	C	100	PASS	AC=45;AF=0.00898562;AN=5008;NS=2504;DP=16153;EAS_AF=0.002;AMR_AF=0.013;AFR_AF=0.0045;EUR_AF=0.0169;SAS_AF=0.0112;AA=T|||;VT=SNP
11	124576637	rs672060	A	C	100	PASS	AC=1017;AF=0.203075;AN=5008;NS=2504;DP=15380;EAS_AF=0.1538;AMR_AF=0.1441;AFR_AF=0.239;EUR_AF=0.2455;SAS_AF=0.2035;AA=C|||;VT=SNP
11	124576986	rs35214298	G	A	100	PASS	AC=96;AF=0.0191693;AN=5008;NS=2504;DP=21535;EAS_AF=0.001;AMR_AF=0.0245;AFR_AF=0.003;EUR_AF=0.0517;SAS_AF=0.0225;AA=G|||;VT=SNP
11	124577435	rs658289	T	C	100	PASS	AC=756;AF=0.150958;AN=5008;NS=2504;DP=21474;EAS_AF=0.1498;AMR_AF=0.1167;AFR_AF=0.0794;EUR_AF=0.2296;SAS_AF=0.1922;AA=T|||;VT=SNP
11	124578186	rs139410326	T	C	100	PASS	AC=48;AF=0.00958466;AN=5008;NS=2504;DP=18160;EAS_AF=0.002;AMR_AF=0.013;AFR_AF=0;EUR_AF=0.0169;SAS_AF=0.0204;AA=T|||;VT=SNP
11	124578282	rs654411	A	G	100	PASS	AC=3221;AF=0.643171;AN=5008;NS=2504;DP=17808;EAS_AF=0.6468;AMR_AF=0.4611;AFR_AF=0.9607;EUR_AF=0.4811;SAS_AF=0.5061;AA=G|||;VT=SNP
11	124578897	rs146610695	C	G	100	PASS	AC=39;AF=0.00778754;AN=5008;NS=2504;DP=18177;EAS_AF=0.002;AMR_AF=0.013;AFR_AF=0;EUR_AF=0.0169;SAS_AF=0.0112;AA=C|||;VT=SNP
11	124579388	rs3016518	T	A	100	PASS	AC=1587;AF=0.316893;AN=5008;NS=2504;DP=14799;EAS_AF=0.2708;AMR_AF=0.1801;AFR_AF=0.5136;EUR_AF=0.2913;SAS_AF=0.2219;AA=T|||;VT=SNP
11	124580083	rs548647	T	C	100	PASS	AC=1680;AF=0.335463;AN=5008;NS=2504;DP=18273;EAS_AF=0.2331;AMR_AF=0.1628;AFR_AF=0.6793;EUR_AF=0.2346;SAS_AF=0.2025;AA=T|||;VT=SNP
11	124580689	rs34035377	G	A	100	PASS	AC=743;AF=0.148363;AN=5008;NS=2504;DP=15961;EAS_AF=0.1488;AMR_AF=0.0994;AFR_AF=0.0923;EUR_AF=0.2157;SAS_AF=0.1892;AA=G|||;VT=SNP
11	124581175	rs1784609	A	G	100	PASS	AC=990;AF=0.197684;AN=5008;NS=2504;DP=14917;EAS_AF=0.1528;AMR_AF=0.1239;AFR_AF=0.2421;EUR_AF=0.2326;SAS_AF=0.2004;AA=G|||;VT=SNP
11	124581275	rs190258832	C	T	100	PASS	AC=25;AF=0.00499201;AN=5008;NS=2504;DP=11751;EAS_AF=0;AMR_AF=0.0058;AFR_AF=0.0038;EUR_AF=0.0129;SAS_AF=0.0031;AA=C|||;VT=SNP
11	124581323	rs4935892	G	A	100	PASS	AC=1005;AF=0.200679;AN=5008;NS=2504;DP=12193;EAS_AF=0.1508;AMR_AF=0.1268;AFR_AF=0.2534;EUR_AF=0.2326;SAS_AF=0.2004;AA=G|||;VT=SNP
11	124582111	rs2226639	T	C	100	PASS	AC=1517;AF=0.302915;AN=5008;NS=2504;DP=17232;EAS_AF=0.2312;AMR_AF=0.1441;AFR_AF=0.5681;EUR_AF=0.2336;SAS_AF=0.2025;AA=C|||;VT=SNP
11	124582279	rs4936952	T	G	100	PASS	AC=1635;AF=0.326478;AN=5008;NS=2504;DP=21104;EAS_AF=0.2312;AMR_AF=0.1585;AFR_AF=0.6498;EUR_AF=0.2336;SAS_AF=0.2025;AA=T|||;VT=SNP
11	124582314	rs3016576	T	A	100	PASS	AC=673;AF=0.134385;AN=5008;NS=2504;DP=21913;EAS_AF=0.1349;AMR_AF=0.098;AFR_AF=0.0764;EUR_AF=0.2147;SAS_AF=0.1554;AA=T|||;VT=SNP
11	124582794	rs34746277	G	T	100	PASS	AC=914;AF=0.182508;AN=5008;NS=2504;DP=21881;EAS_AF=0.3234;AMR_AF=0.183;AFR_AF=0.2163;EUR_AF=0.0676;SAS_AF=0.1094;AA=A|||;VT=SNP
11	124582882	rs591041	C	G	100	PASS	AC=1674;AF=0.334265;AN=5008;NS=2504;DP=22357;EAS_AF=0.2371;AMR_AF=0.1643;AFR_AF=0.6611;EUR_AF=0.2366;SAS_AF=0.2137;AA=G|||;VT=SNP
11	124583487	rs4935894	T	C	100	PASS	AC=1781;AF=0.355631;AN=5008;NS=2504;DP=18915;EAS_AF=0.374;AMR_AF=0.2939;AFR_AF=0.4962;EUR_AF=0.2326;SAS_AF=0.317;AA=t|||;VT=SNP
11	124583878	rs4935895	A	C	100	PASS	AC=1819;AF=0.363219;AN=5008;NS=2504;DP=21265;EAS_AF=0.375;AMR_AF=0.3069;AFR_AF=0.4962;EUR_AF=0.2565;SAS_AF=0.3211;AA=C|||;VT=SNP
11	124584312	rs618027	C	G	100	PASS	AC=2834;AF=0.565895;AN=5008;NS=2504;DP=18769;EAS_AF=0.6091;AMR_AF=0.4323;AFR_AF=0.6657;EUR_AF=0.5139;SAS_AF=0.5348;AA=G|||;VT=SNP
11	124584801	rs620333	G	A	100	PASS	AC=1016;AF=0.202875;AN=5008;NS=2504;DP=19284;EAS_AF=0.2361;AMR_AF=0.1254;AFR_AF=0.1694;EUR_AF=0.2575;SAS_AF=0.2127;AA=A|||;VT=SNP
11	124585209	rs544227	C	G	100	PASS	AC=2833;AF=0.565695;AN=5008;NS=2504;DP=21255;EAS_AF=0.6091;AMR_AF=0.4323;AFR_AF=0.6657;EUR_AF=0.5139;SAS_AF=0.5337;AA=G|||;VT=SNP
11	124585592	rs634005	A	G	100	PASS	AC=2975;AF=0.59405;AN=5008;NS=2504;DP=20455;EAS_AF=0.6121;AMR_AF=0.4452;AFR_AF=0.7632;EUR_AF=0.5139;SAS_AF=0.5348;AA=G|||;VT=SNP
11	124586079	rs646487	A	C	100	PASS	AC=2844;AF=0.567891;AN=5008;NS=2504;DP=16816;EAS_AF=0.6131;AMR_AF=0.4395;AFR_AF=0.6649;EUR_AF=0.5159;SAS_AF=0.5348;AA=A|||;VT=SNP
11	124586307	rs2155418	G	T	100	PASS	AC=866;AF=0.172923;AN=5008;NS=2504;DP=13790;EAS_AF=0.2163;AMR_AF=0.1095;AFR_AF=0.1271;EUR_AF=0.2425;SAS_AF=0.1636;AA=T|||;VT=SNP
11	124586451	rs566852	C	T	100	PASS	AC=92;AF=0.0183706;AN=5008;NS=2504;DP=16348;EAS_AF=0.001;AMR_AF=0.0288;AFR_AF=0.0023;EUR_AF=0.0616;SAS_AF=0.0061;AA=C|||;VT=SNP
11	124586492	rs566732	T	C	100	PASS	AC=2880;AF=0.57508;AN=5008;NS=2504;DP=17324;EAS_AF=0.6518;AMR_AF=0.4323;AFR_AF=0.6649;EUR_AF=0.5149;SAS_AF=0.5378;AA=C|||;VT=SNP
11	124586953	rs562303	T	C	100	PASS	AC=803;AF=0.160343;AN=5008;NS=2504;DP=17493;EAS_AF=0.2272;AMR_AF=0.1066;AFR_AF=0.0787;EUR_AF=0.2416;SAS_AF=0.1564;AA=T|||;VT=SNP
11	124588417	rs7937793	A	G	100	PASS	AC=175;AF=0.0349441;AN=5008;NS=2504;DP=13206;EAS_AF=0.003;AMR_AF=0.0187;AFR_AF=0.0946;EUR_AF=0.0159;SAS_AF=0.0184;AA=A|||;VT=SNP
11	124588798	rs1784531	T	A	100	PASS	AC=1087;AF=0.217053;AN=5008;NS=2504;DP=16857;EAS_AF=0.2212;AMR_AF=0.1182;AFR_AF=0.295;EUR_AF=0.2366;SAS_AF=0.1575;AA=T|||;VT=SNP
11	124590079	rs671371	G	T	100	PASS	AC=791;AF=0.157947;AN=5008;NS=2504;DP=17276;EAS_AF=0.2212;AMR_AF=0.1037;AFR_AF=0.0794;EUR_AF=0.2356;SAS_AF=0.1575;AA=G|||;VT=SNP
11	124592026	rs79549242	G	A	100	PASS	AC=61;AF=0.0121805;AN=5008;NS=2504;DP=18979;EAS_AF=0.001;AMR_AF=0.0101;AFR_AF=0.0008;EUR_AF=0.0378;SAS_AF=0.0143;AA=G|||;VT=SNP
11	124592094	rs641886	C	T	100	PASS	AC=25;AF=0.00499201;AN=5008;NS=2504;DP=18206;EAS_AF=0;AMR_AF=0.0058;AFR_AF=0.0008;EUR_AF=0.0169;SAS_AF=0.0031;AA=C|||;VT=SNP
11	124592728	rs639162	G	A	100	PASS	AC=84;AF=0.0167732;AN=5008;NS=2504;DP=20043;EAS_AF=0;AMR_AF=0.0259;AFR_AF=0.0015;EUR_AF=0.0557;SAS_AF=0.0082;AA=G|||;VT=SNP
11	124592762	rs75601321	A	G	100	PASS	AC=111;AF=0.0221645;AN=5008;NS=2504;DP=20638;EAS_AF=0.003;AMR_AF=0.0159;AFR_AF=0.0477;EUR_AF=0.0159;SAS_AF=0.0184;AA=A|||;VT=SNP
11	124592879	rs570375	A	G	100	PASS	AC=721;AF=0.14397;AN=5008;NS=2504;DP=19312;EAS_AF=0.1359;AMR_AF=0.1023;AFR_AF=0.0976;EUR_AF=0.2336;SAS_AF=0.1524;AA=A|||;VT=SNP
11	124593000	rs114304354	C	T	100	PASS	AC=229;AF=0.0457268;AN=5008;NS=2504;DP=20242;EAS_AF=0.0179;AMR_AF=0.0202;AFR_AF=0.0946;EUR_AF=0.0159;SAS_AF=0.0573;AA=C|||;VT=SNP
11	124593289	rs609817	C	T	100	PASS	AC=686;AF=0.136981;AN=5008;NS=2504;DP=20616;EAS_AF=0.1359;AMR_AF=0.085;AFR_AF=0.0991;EUR_AF=0.2087;SAS_AF=0.1524;AA=C|||;VT=SNP
11	124593946	rs7930618	G	A	100	PASS	AC=484;AF=0.0966454;AN=5008;NS=2504;DP=22076;EAS_AF=0.254;AMR_AF=0.147;AFR_AF=0.0008;EUR_AF=0.0169;SAS_AF=0.1104;AA=g|||;VT=SNP
11	124596304	rs77776555	T	C	100	PASS	AC=112;AF=0.0223642;AN=5008;NS=2504;DP=19493;EAS_AF=0.005;AMR_AF=0.0159;AFR_AF=0.0461;EUR_AF=0.0169;SAS_AF=0.0184;AA=T|||;VT=SNP
11	124596340	rs190711115	T	C	100	PASS	AC=25;AF=0.00499201;AN=5008;NS=2504;DP=20526;EAS_AF=0;AMR_AF=0.0014;AFR_AF=0.0008;EUR_AF=0.0179;SAS_AF=0.0051;AA=T|||;VT=SNP
11	124596454	rs118076490	G	A	100	PASS	AC=112;AF=0.0223642;AN=5008;NS=2504;DP=18935;EAS_AF=0.005;AMR_AF=0.0159;AFR_AF=0.0461;EUR_AF=0.0169;SAS_AF=0.0184;AA=G|||;VT=SNP
11	124596741	rs7949190	A	G	100	PASS	AC=845;AF=0.16873;AN=5008;NS=2504;DP=16504;EAS_AF=0.2222;AMR_AF=0.0461;AFR_AF=0.3306;EUR_AF=0.0636;SAS_AF=0.09;AA=G|||;VT=SNP
11	124596996	rs12420309	G	A	100	PASS	AC=275;AF=0.0549121;AN=5008;NS=2504;DP=17746;EAS_AF=0.001;AMR_AF=0.1988;AFR_AF=0.0053;EUR_AF=0.0924;SAS_AF=0.0368;AA=g|||;VT=SNP
11	124597044	rs7949826	G	A	100	PASS	AC=739;AF=0.147564;AN=5008;NS=2504;DP=17894;EAS_AF=0.2044;AMR_AF=0.0447;AFR_AF=0.2935;EUR_AF=0.0636;SAS_AF=0.0511;AA=g|||;VT=SNP
11	124597174	rs77328902	G	A	100	PASS	AC=112;AF=0.0223642;AN=5008;NS=2504;DP=18118;EAS_AF=0.005;AMR_AF=0.0159;AFR_AF=0.0461;EUR_AF=0.0169;SAS_AF=0.0184;AA=G|||;VT=SNP
11	124597824	rs61247811	T	C	100	PASS	AC=1057;AF=0.211062;AN=5008;NS=2504;DP=21844;EAS_AF=0.2242;AMR_AF=0.0562;AFR_AF=0.4834;EUR_AF=0.0646;SAS_AF=0.09;AA=C|||;VT=SNP
11	124597887	rs60552915	T	C	100	PASS	AC=1052;AF=0.210064;AN=5008;NS=2504;DP=19483;EAS_AF=0.2212;AMR_AF=0.0548;AFR_AF=0.4826;EUR_AF=0.0646;SAS_AF=0.09;AA=C|||;VT=SNP
11	124598037	rs73609602	C	T	100	PASS	AC=333;AF=0.0664936;AN=5008;NS=2504;DP=20863;EAS_AF=0.1151;AMR_AF=0.0144;AFR_AF=0.0998;EUR_AF=0.0467;SAS_AF=0.0286;AA=C|||;VT=SNP
11	124599063	rs11822545	A	G	100	PASS	AC=2792;AF=0.557508;AN=5008;NS=2504;DP=16635;EAS_AF=0.5843;AMR_AF=0.353;AFR_AF=0.9236;EUR_AF=0.328;SAS_AF=0.4162;AA=G|||;VT=SNP
11	124600758	rs2155109	A	G	100	PASS	AC=1500;AF=0.299521;AN=5008;NS=2504;DP=23913;EAS_AF=0.3641;AMR_AF=0.2839;AFR_AF=0.2655;EUR_AF=0.2634;SAS_AF=0.3272;AA=A|||;VT=SNP
11	124601378	rs11608190	C	T	100	PASS	AC=40;AF=0.00798722;AN=5008;NS=2504;DP=19922;EAS_AF=0;AMR_AF=0.0159;AFR_AF=0.0023;EUR_AF=0.0239;SAS_AF=0.002;AA=C|||;VT=SNP
11	124601400	rs11219764	A	G	100	PASS	AC=565;AF=0.112819;AN=5008;NS=2504;DP=20032;EAS_AF=0.1171;AMR_AF=0.0245;AFR_AF=0.267;EUR_AF=0.0477;SAS_AF=0.0297;AA=A|||;VT=SNP
11	124602074	rs585454	C	T	100	PASS	AC=2194;AF=0.438099;AN=5008;NS=2504;DP=20471;EAS_AF=0.4306;AMR_AF=0.67;AFR_AF=0.2035;EUR_AF=0.5447;SAS_AF=0.4888;AA=C|||;VT=SNP
11	124602247	rs11219765	T	C	100	PASS	AC=2708;AF=0.540735;AN=5008;NS=2504;DP=18810;EAS_AF=0.3978;AMR_AF=0.3458;AFR_AF=0.9047;EUR_AF=0.4294;SAS_AF=0.4489;AA=C|||;VT=SNP
11	124602863	rs4337053	A	G	100	PASS	AC=992;AF=0.198083;AN=5008;NS=2504;DP=21584;EAS_AF=0.1121;AMR_AF=0.1124;AFR_AF=0.3351;EUR_AF=0.1899;SAS_AF=0.1708;AA=A|||;VT=SNP
11	124603692	rs55799041	A	G	100	PASS	AC=977;AF=0.195088;AN=5008;NS=2504;DP=20645;EAS_AF=0.1121;AMR_AF=0.111;AFR_AF=0.329;EUR_AF=0.1899;SAS_AF=0.1646;AA=A|||;VT=SNP
11	124604731	rs1939216	T	A	100	PASS	AC=500;AF=0.0998403;AN=5008;NS=2504;DP=20063;EAS_AF=0.1091;AMR_AF=0.0706;AFR_AF=0.1135;EUR_AF=0.0239;SAS_AF=0.1708;AA=T|||;VT=SNP
11	124605290	rs1939214	A	G	100	PASS	AC=844;AF=0.16853;AN=5008;NS=2504;DP=21916;EAS_AF=0.2044;AMR_AF=0.0893;AFR_AF=0.2428;EUR_AF=0.162;SAS_AF=0.0941;AA=A|||;VT=SNP
11	124605783	rs71491831	G	A	100	PASS	AC=159;AF=0.0317492;AN=5008;NS=2504;DP=19709;EAS_AF=0.001;AMR_AF=0.0389;AFR_AF=0.0091;EUR_AF=0.0736;SAS_AF=0.046;AA=G|||;VT=SNP
11	124606285	rs12807809	T	C	100	PASS	AC=1021;AF=0.203874;AN=5008;NS=2504;DP=19196;EAS_AF=0.2917;AMR_AF=0.1383;AFR_AF=0.2769;EUR_AF=0.17;SAS_AF=0.0961;AA=C|||;VT=SNP
11	124606484	rs36053597	C	T	100	PASS	AC=824;AF=0.164537;AN=5008;NS=2504;DP=17216;EAS_AF=0.2014;AMR_AF=0.0865;AFR_AF=0.2315;EUR_AF=0.163;SAS_AF=0.093;AA=T|||;VT=SNP
11	124606612	rs34716506	G	T	100	PASS	AC=159;AF=0.0317492;AN=5008;NS=2504;DP=17506;EAS_AF=0.001;AMR_AF=0.0389;AFR_AF=0.0091;EUR_AF=0.0736;SAS_AF=0.046;AA=G|||;VT=SNP
11	124607034	rs76554318	C	T	100	PASS	AC=16;AF=0.00319489;AN=5008;NS=2504;DP=18074;EAS_AF=0;AMR_AF=0.0014;AFR_AF=0.0008;EUR_AF=0.0099;SAS_AF=0.0041;AA=C|||;VT=SNP
11	124607535	rs3830078	G	A	100	PASS	AC=246;AF=0.0491214;AN=5008;NS=2504;DP=21270;EAS_AF=0.0933;AMR_AF=0.0259;AFR_AF=0.0076;EUR_AF=0.0895;SAS_AF=0.0348;AA=G|||;VT=SNP
11	124608304	rs655104	T	G	100	PASS	AC=4899;AF=0.978235;AN=5008;NS=2504;DP=18524;EAS_AF=0.999;AMR_AF=0.9452;AFR_AF=0.9985;EUR_AF=0.9414;SAS_AF=0.9908;AA=G|||;VT=SNP
11	124609369	rs61910607	T	G	100	PASS	AC=250;AF=0.0499201;AN=5008;NS=2504;DP=17814;EAS_AF=0.0942;AMR_AF=0.0259;AFR_AF=0.0076;EUR_AF=0.0905;SAS_AF=0.0368;AA=T|||;VT=SNP
11	124610773	rs35306015	A	G	100	PASS	AC=170;AF=0.0339457;AN=5008;NS=2504;DP=18822;EAS_AF=0.001;AMR_AF=0.0504;AFR_AF=0.0091;EUR_AF=0.0755;SAS_AF=0.047;AA=A|||;VT=SNP
11	124611997	rs71491832	C	G	100	PASS	AC=233;AF=0.0465256;AN=5008;NS=2504;DP=18713;EAS_AF=0.001;AMR_AF=0.0418;AFR_AF=0.062;EUR_AF=0.0746;SAS_AF=0.047;AA=C|||;VT=SNP
11	124612159	rs12278912	G	A	100	PASS	AC=1540;AF=0.307508;AN=5008;NS=2504;DP=17698;EAS_AF=0.2252;AMR_AF=0.1542;AFR_AF=0.5582;EUR_AF=0.2763;SAS_AF=0.1943;AA=G|||;VT=SNP
11	124612591	rs7113041	C	G	100	PASS	AC=1669;AF=0.333267;AN=5008;NS=2504;DP=18495;EAS_AF=0.2183;AMR_AF=0.1628;AFR_AF=0.6566;EUR_AF=0.2763;SAS_AF=0.1943;AA=g|||;VT=SNP
11	124612710	rs12287365	T	A	100	PASS	AC=1654;AF=0.330272;AN=5008;NS=2504;DP=21016;EAS_AF=0.2183;AMR_AF=0.1643;AFR_AF=0.6445;EUR_AF=0.2763;SAS_AF=0.1943;AA=A|||;VT=SNP
11	124612828	rs12293621	A	C	100	PASS	AC=1654;AF=0.330272;AN=5008;NS=2504;DP=18593;EAS_AF=0.2183;AMR_AF=0.1643;AFR_AF=0.6445;EUR_AF=0.2763;SAS_AF=0.1943;AA=C|||;VT=SNP
11	124612833	rs12293624	A	G	100	PASS	AC=1655;AF=0.330471;AN=5008;NS=2504;DP=18706;EAS_AF=0.2183;AMR_AF=0.1657;AFR_AF=0.6445;EUR_AF=0.2763;SAS_AF=0.1943;AA=G|||;VT=SNP
11	124612932	rs12293670	A	G	100	PASS	AC=2034;AF=0.40615;AN=5008;NS=2504;DP=19080;EAS_AF=0.2986;AMR_AF=0.2104;AFR_AF=0.7519;EUR_AF=0.3509;SAS_AF=0.2454;AA=G|||;VT=SNP
11	124613957	rs55661361	G	A	100	PASS	AC=2032;AF=0.405751;AN=5008;NS=2504;DP=17825;EAS_AF=0.2976;AMR_AF=0.2104;AFR_AF=0.7519;EUR_AF=0.3509;SAS_AF=0.2444;AA=A|||;VT=SNP
11	124614459	rs35643618	T	C	100	PASS	AC=244;AF=0.048722;AN=5008;NS=2504;DP=18840;EAS_AF=0.001;AMR_AF=0.0418;AFR_AF=0.0696;EUR_AF=0.0755;SAS_AF=0.047;AA=T|||;VT=SNP
11	124616125	rs41302389	G	A	100	PASS	AC=140;AF=0.0279553;AN=5008;NS=2504;DP=13521;EAS_AF=0.001;AMR_AF=0.0303;AFR_AF=0.0015;EUR_AF=0.0596;SAS_AF=0.0573;AA=G|||;VT=SNP
11	124616341	rs1804829	G	A	100	PASS	AC=39;AF=0.00778754;AN=5008;NS=2504;DP=16737;EAS_AF=0;AMR_AF=0.0173;AFR_AF=0.0015;EUR_AF=0.0229;SAS_AF=0.002;AA=G|||;VT=SNP
11	124617816	rs61910623	T	C	100	PASS	AC=153;AF=0.0305511;AN=5008;NS=2504;DP=17841;EAS_AF=0.0645;AMR_AF=0.0173;AFR_AF=0.0045;EUR_AF=0.0477;SAS_AF=0.0225;AA=T|||;VT=SNP
11	124617843	rs117523468	T	C	100	PASS	AC=17;AF=0.00339457;AN=5008;NS=2504;DP=17675;EAS_AF=0;AMR_AF=0.0014;AFR_AF=0.0015;EUR_AF=0.0109;SAS_AF=0.0031;AA=T|||;VT=SNP
11	124617939	rs2075713	A	C	100	PASS	AC=1007;AF=0.201078;AN=5008;NS=2504;DP=15843;EAS_AF=0.121;AMR_AF=0.1138;AFR_AF=0.3313;EUR_AF=0.1988;SAS_AF=0.1718;AA=A|||;VT=SNP
11	124618346	rs111738856	A	G	100	PASS	AC=97;AF=0.019369;AN=5008;NS=2504;DP=18877;EAS_AF=0;AMR_AF=0.1066;AFR_AF=0.0023;EUR_AF=0.0179;SAS_AF=0.002;AA=A|||;VT=SNP;EX_TARGET
11	124619407	rs11604175	C	T	100	PASS	AC=1829;AF=0.365216;AN=5008;NS=2504;DP=19600;EAS_AF=0.1597;AMR_AF=0.1931;AFR_AF=0.7814;EUR_AF=0.2744;SAS_AF=0.2301;AA=C|||;VT=SNP
11	124620147	rs11219769	G	T	100	PASS	AC=1825;AF=0.364417;AN=5008;NS=2504;DP=21147;EAS_AF=0.1577;AMR_AF=0.1931;AFR_AF=0.7799;EUR_AF=0.2744;SAS_AF=0.2301;AA=T|||;VT=SNP
11	124620238	rs626260	G	A	100	PASS	AC=76;AF=0.0151757;AN=5008;NS=2504;DP=17706;EAS_AF=0;AMR_AF=0.0259;AFR_AF=0.0015;EUR_AF=0.0408;SAS_AF=0.0153;AA=G|||;VT=SNP
11	124620384	rs61910624	C	T	100	PASS	AC=155;AF=0.0309505;AN=5008;NS=2504;DP=18152;EAS_AF=0.0665;AMR_AF=0.0173;AFR_AF=0.0045;EUR_AF=0.0477;SAS_AF=0.0225;AA=C|||;VT=SNP
11	124620587	rs61910625	C	T	100	PASS	AC=991;AF=0.197883;AN=5008;NS=2504;DP=15190;EAS_AF=0.123;AMR_AF=0.111;AFR_AF=0.3283;EUR_AF=0.1889;SAS_AF=0.1697;AA=C|||;VT=SNP;EX_TARGET
11	124621241	rs2075712	C	A	100	PASS	AC=978;AF=0.195288;AN=5008;NS=2504;DP=18020;EAS_AF=0.124;AMR_AF=0.1124;AFR_AF=0.3177;EUR_AF=0.1879;SAS_AF=0.1697;AA=C|||;VT=SNP
11	124622534	rs61910626	C	T	100	PASS	AC=24;AF=0.00479233;AN=5008;NS=2504;DP=20482;EAS_AF=0;AMR_AF=0.0086;AFR_AF=0.0008;EUR_AF=0.0139;SAS_AF=0.0031;AA=C|||;VT=SNP
11	124623492	rs12541	T	C	100	PASS	AC=1868;AF=0.373003;AN=5008;NS=2504;DP=19564;EAS_AF=0.2649;AMR_AF=0.1758;AFR_AF=0.8033;EUR_AF=0.2217;SAS_AF=0.1984;AA=C|||;VT=SNP;EX_TARGET
11	124623898	rs79106790	G	A	100	PASS	AC=973;AF=0.194289;AN=5008;NS=2504;DP=18500;EAS_AF=0.1577;AMR_AF=0.0951;AFR_AF=0.354;EUR_AF=0.1342;SAS_AF=0.1483;AA=G|||;VT=SNP
11	124624083	rs2076991	G	A	100	PASS	AC=1257;AF=0.250998;AN=5008;NS=2504;DP=17279;EAS_AF=0.1548;AMR_AF=0.1138;AFR_AF=0.5613;EUR_AF=0.1342;SAS_AF=0.1483;AA=G|||;VT=SNP;EX_TARGET
11	124624150	rs12792040	G	A	100	PASS	AC=283;AF=0.0565096;AN=5008;NS=2504;DP=14910;EAS_AF=0.001;AMR_AF=0.049;AFR_AF=0.0877;EUR_AF=0.0855;SAS_AF=0.047;AA=G|||;VT=SNP;EX_TARGET
11	124624854	rs6590090	T	C	100	PASS	AC=1892;AF=0.377796;AN=5008;NS=2504;DP=19017;EAS_AF=0.2718;AMR_AF=0.1758;AFR_AF=0.8064;EUR_AF=0.2316;SAS_AF=0.2014;AA=C|||;VT=SNP
11	124625658	rs557856	C	T	100	PASS	AC=464;AF=0.0926518;AN=5008;NS=2504;DP=16492;EAS_AF=0.0169;AMR_AF=0.1383;AFR_AF=0.0068;EUR_AF=0.2256;SAS_AF=0.1176;AA=C|||;VT=SNP
11	124627205	rs7114238	T	C	100	PASS	AC=1103;AF=0.220248;AN=5008;NS=2504;DP=18899;EAS_AF=0.1647;AMR_AF=0.1081;AFR_AF=0.4599;EUR_AF=0.1163;SAS_AF=0.1401;AA=T|||;VT=SNP
11	124627479	rs1076095	A	G	100	PASS	AC=1166;AF=0.232827;AN=5008;NS=2504;DP=16862;EAS_AF=0.1607;AMR_AF=0.1268;AFR_AF=0.4781;EUR_AF=0.1421;SAS_AF=0.1442;AA=G|||;VT=SNP
11	124627977	rs57321508	C	G	100	PASS	AC=994;AF=0.198482;AN=5008;NS=2504;DP=18022;EAS_AF=0.1567;AMR_AF=0.1037;AFR_AF=0.3676;EUR_AF=0.1511;SAS_AF=0.1288;AA=C|||;VT=SNP
11	124628619	rs7928640	C	T	100	PASS	AC=889;AF=0.177516;AN=5008;NS=2504;DP=15513;EAS_AF=0.1498;AMR_AF=0.0965;AFR_AF=0.298;EUR_AF=0.1541;SAS_AF=0.1247;AA=c|||;VT=SNP
11	124629362	rs138691562	G	T	100	PASS	AC=31;AF=0.0061901;AN=5008;NS=2504;DP=14288;EAS_AF=0;AMR_AF=0.0115;AFR_AF=0.0008;EUR_AF=0.0199;SAS_AF=0.002;AA=G|||;VT=SNP
11	124630786	rs142100051	G	T	100	PASS	AC=35;AF=0.00698882;AN=5008;NS=2504;DP=18474;EAS_AF=0;AMR_AF=0.013;AFR_AF=0.0008;EUR_AF=0.0199;SAS_AF=0.0051;AA=G|||;VT=SNP
11	124630827	rs138993711	C	A	100	PASS	AC=85;AF=0.0169728;AN=5008;NS=2504;DP=18643;EAS_AF=0;AMR_AF=0.1023;AFR_AF=0.0023;EUR_AF=0.0099;SAS_AF=0.001;AA=C|||;VT=SNP
11	124631127	rs77248876	G	A	100	PASS	AC=122;AF=0.024361;AN=5008;NS=2504;DP=19394;EAS_AF=0;AMR_AF=0.0259;AFR_AF=0.0424;EUR_AF=0.0288;SAS_AF=0.0194;AA=G|||;VT=SNP
11	124632821	rs57466670	C	T	100	PASS	AC=258;AF=0.0515176;AN=5008;NS=2504;DP=12550;EAS_AF=0;AMR_AF=0.0331;AFR_AF=0.1415;EUR_AF=0.0288;SAS_AF=0.0194;AA=T|||;VT=SNP
11	124632875	rs17129161	G	A	100	PASS	AC=193;AF=0.0385383;AN=5008;NS=2504;DP=14616;EAS_AF=0.0407;AMR_AF=0.0259;AFR_AF=0.0484;EUR_AF=0.0417;SAS_AF=0.0286;AA=G|||;VT=SNP
11	124633529	rs7113068	T	C	100	PASS	AC=866;AF=0.172923;AN=5008;NS=2504;DP=17339;EAS_AF=0.0962;AMR_AF=0.098;AFR_AF=0.3449;EUR_AF=0.1541;SAS_AF=0.092;AA=T|||;VT=SNP
11	124633640	rs1940171	A	G	100	PASS	AC=1656;AF=0.330671;AN=5008;NS=2504;DP=19790;EAS_AF=0.2024;AMR_AF=0.1542;AFR_AF=0.7927;EUR_AF=0.1839;SAS_AF=0.1145;AA=G|||;VT=SNP
11	124633680	rs113450665	C	T	100	PASS	AC=20;AF=0.00399361;AN=5008;NS=2504;DP=18798;EAS_AF=0;AMR_AF=0.0058;AFR_AF=0;EUR_AF=0.0119;SAS_AF=0.0041;AA=C|||;VT=SNP
11	124633925	rs71491835	G	T	100	PASS	AC=18;AF=0.00359425;AN=5008;NS=2504;DP=21865;EAS_AF=0;AMR_AF=0.0072;AFR_AF=0.0015;EUR_AF=0.0089;SAS_AF=0.002;AA=G|||;VT=SNP
11	124634109	rs12280649	T	G	100	PASS	AC=558;AF=0.111422;AN=5008;NS=2504;DP=23250;EAS_AF=0.1111;AMR_AF=0.0504;AFR_AF=0.2685;EUR_AF=0.0298;SAS_AF=0.0266;AA=T|||;VT=SNP
11	124635035	rs3802902	T	C	100	PASS	AC=2779;AF=0.554912;AN=5008;NS=2504;DP=19933;EAS_AF=0.5188;AMR_AF=0.3141;AFR_AF=0.9478;EUR_AF=0.3857;SAS_AF=0.4059;AA=C|||;VT=SNP
11	124635144	rs3802901	T	C	100	PASS	AC=1764;AF=0.352236;AN=5008;NS=2504;DP=18484;EAS_AF=0.2609;AMR_AF=0.1585;AFR_AF=0.8056;EUR_AF=0.1809;SAS_AF=0.1472;AA=C|||;VT=SNP
11	124636373	rs11219774	A	C	100	PASS	AC=1153;AF=0.230232;AN=5008;NS=2504;DP=16478;EAS_AF=0.1488;AMR_AF=0.1023;AFR_AF=0.5;EUR_AF=0.1511;SAS_AF=0.1217;AA=A|||;VT=SNP
11	124636645	rs73031459	G	A	100	PASS	AC=63;AF=0.0125799;AN=5008;NS=2504;DP=15634;EAS_AF=0;AMR_AF=0.0303;AFR_AF=0;EUR_AF=0.0378;SAS_AF=0.0041;AA=G|||;VT=SNP
11	124638326	rs12279730	T	C	100	PASS	AC=253;AF=0.0505192;AN=5008;NS=2504;DP=16947;EAS_AF=0;AMR_AF=0.0331;AFR_AF=0.1369;EUR_AF=0.0298;SAS_AF=0.0194;AA=T|||;VT=SNP
11	124639164	rs61910627	A	G	100	PASS	AC=481;AF=0.0960463;AN=5008;NS=2504;DP=20593;EAS_AF=0.1359;AMR_AF=0.0937;AFR_AF=0.0061;EUR_AF=0.0736;SAS_AF=0.2014;AA=A|||;VT=SNP
11	124640271	rs12283429	T	C	100	PASS	AC=1517;AF=0.302915;AN=5008;NS=2504;DP=14587;EAS_AF=0.2609;AMR_AF=0.1499;AFR_AF=0.6233;EUR_AF=0.1799;SAS_AF=0.1483;AA=T|||;VT=SNP
11	124640864	rs55785829	G	A	100	PASS	AC=83;AF=0.0165735;AN=5008;NS=2504;DP=18207;EAS_AF=0.001;AMR_AF=0.036;AFR_AF=0.003;EUR_AF=0.0507;SAS_AF=0.002;AA=G|||;VT=SNP
11	124641983	rs74535421	C	T	100	PASS	AC=21;AF=0.00419329;AN=5008;NS=2504;DP=20009;EAS_AF=0.001;AMR_AF=0.0058;AFR_AF=0;EUR_AF=0.0119;SAS_AF=0.0041;AA=C|||;VT=SNP
11	124642600	rs7112807	A	T	100	PASS	AC=1747;AF=0.348842;AN=5008;NS=2504;DP=12568;EAS_AF=0.2619;AMR_AF=0.1556;AFR_AF=0.7935;EUR_AF=0.1809;SAS_AF=0.1472;AA=T|||;VT=SNP
11	124643693	rs7939412	G	A	100	PASS	AC=955;AF=0.190695;AN=5008;NS=2504;DP=17435;EAS_AF=0.1488;AMR_AF=0.0994;AFR_AF=0.354;EUR_AF=0.1501;SAS_AF=0.1196;AA=G|||;VT=SNP
11	124643836	rs6590094	C	T	100	PASS	AC=1718;AF=0.343051;AN=5008;NS=2504;DP=18384;EAS_AF=0.2609;AMR_AF=0.1542;AFR_AF=0.7731;EUR_AF=0.1809;SAS_AF=0.1472;AA=T|||;VT=SNP
11	124643939	rs6590095	A	C	100	PASS	AC=1525;AF=0.304513;AN=5008;NS=2504;DP=19763;EAS_AF=0.2599;AMR_AF=0.1513;AFR_AF=0.6293;EUR_AF=0.1799;SAS_AF=0.1483;AA=A|||;VT=SNP
11	124645534	rs117307538	G	A	100	PASS	AC=65;AF=0.0129792;AN=5008;NS=2504;DP=18263;EAS_AF=0;AMR_AF=0.0202;AFR_AF=0.0015;EUR_AF=0.0298;SAS_AF=0.0194;AA=G|||;VT=SNP
11	124646163	rs7126463	A	C	100	PASS	AC=1777;AF=0.354832;AN=5008;NS=2504;DP=18238;EAS_AF=0.2669;AMR_AF=0.1571;AFR_AF=0.8109;EUR_AF=0.1809;SAS_AF=0.1483;AA=C|||;VT=SNP
11	124648487	rs7937766	C	T	100	PASS	AC=612;AF=0.122204;AN=5008;NS=2504;DP=17941;EAS_AF=0.1429;AMR_AF=0.0836;AFR_AF=0.1074;EUR_AF=0.1491;SAS_AF=0.1207;AA=C|||;VT=SNP
11	124650484	rs7124686	G	A	100	PASS	AC=1749;AF=0.349241;AN=5008;NS=2504;DP=16815;EAS_AF=0.2629;AMR_AF=0.1556;AFR_AF=0.7943;EUR_AF=0.1809;SAS_AF=0.1472;AA=A|||;VT=SNP
11	124650853	rs12285508	C	T	100	PASS	AC=254;AF=0.0507188;AN=5008;NS=2504;DP=16050;EAS_AF=0;AMR_AF=0.0317;AFR_AF=0.1399;EUR_AF=0.0278;SAS_AF=0.0194;AA=C|||;VT=SNP
11	124652066	rs11601322	A	G	100	PASS	AC=1599;AF=0.319289;AN=5008;NS=2504;DP=16574;EAS_AF=0.2599;AMR_AF=0.1527;AFR_AF=0.6838;EUR_AF=0.1809;SAS_AF=0.1483;AA=G|||;VT=SNP
11	124653926	rs10466604	G	C	100	PASS	AC=1729;AF=0.345248;AN=5008;NS=2504;DP=20415;EAS_AF=0.251;AMR_AF=0.1671;AFR_AF=0.7746;EUR_AF=0.1829;SAS_AF=0.1554;AA=C|||;VT=SNP
11	124655380	rs611011	C	A	100	PASS	AC=1341;AF=0.267772;AN=5008;NS=2504;DP=16695;EAS_AF=0.1766;AMR_AF=0.1744;AFR_AF=0.3192;EUR_AF=0.2565;SAS_AF=0.3701;AA=A|||;VT=SNP
11	124655487	rs141827019	G	A	100	PASS	AC=87;AF=0.0173722;AN=5008;NS=2504;DP=14523;EAS_AF=0.001;AMR_AF=0.0086;AFR_AF=0;EUR_AF=0.0199;SAS_AF=0.0613;AA=G|||;VT=SNP
11	124655628	rs61910629	G	A	100	PASS	AC=104;AF=0.0207668;AN=5008;NS=2504;DP=13934;EAS_AF=0.002;AMR_AF=0.0375;AFR_AF=0.0015;EUR_AF=0.0567;SAS_AF=0.0174;AA=G|||;VT=SNP
11	124655751	rs1783887	C	T	100	PASS	AC=2423;AF=0.483826;AN=5008;NS=2504;DP=13663;EAS_AF=0.3591;AMR_AF=0.2752;AFR_AF=0.7784;EUR_AF=0.3966;SAS_AF=0.4519;AA=T|||;VT=SNP
11	124656128	rs117539210	G	A	100	PASS	AC=62;AF=0.0123802;AN=5008;NS=2504;DP=16445;EAS_AF=0;AMR_AF=0.0231;AFR_AF=0;EUR_AF=0.0388;SAS_AF=0.0072;AA=G|||;VT=SNP
11	124656736	rs150838045	C	T	100	PASS	AC=37;AF=0.00738818;AN=5008;NS=2504;DP=19084;EAS_AF=0;AMR_AF=0.0058;AFR_AF=0.0015;EUR_AF=0.0129;SAS_AF=0.0184;AA=C|||;VT=SNP
11	124657155	rs55913290	T	C	100	PASS	AC=596;AF=0.11901;AN=5008;NS=2504;DP=19856;EAS_AF=0.1607;AMR_AF=0.0663;AFR_AF=0.149;EUR_AF=0.1292;SAS_AF=0.0624;AA=T|||;VT=SNP
11	124657183	rs485469	T	C	100	PASS	AC=1356;AF=0.270767;AN=5008;NS=2504;DP=20931;EAS_AF=0.1776;AMR_AF=0.1772;AFR_AF=0.329;EUR_AF=0.2535;SAS_AF=0.3722;AA=T|||;VT=SNP
11	124657351	rs670739	A	G	100	PASS	AC=1359;AF=0.271366;AN=5008;NS=2504;DP=16764;EAS_AF=0.1776;AMR_AF=0.1772;AFR_AF=0.3321;EUR_AF=0.2535;SAS_AF=0.3712;AA=A|||;VT=SNP
11	124657596	rs68065265	A	G	100	PASS	AC=570;AF=0.113818;AN=5008;NS=2504;DP=21037;EAS_AF=0.1597;AMR_AF=0.0591;AFR_AF=0.149;EUR_AF=0.1123;SAS_AF=0.0593;AA=A|||;VT=SNP
11	124657779	rs117984409	A	G	100	PASS	AC=45;AF=0.00898562;AN=5008;NS=2504;DP=16150;EAS_AF=0;AMR_AF=0.0202;AFR_AF=0;EUR_AF=0.0288;SAS_AF=0.002;AA=A|||;VT=SNP
11	124658239	rs12281103	G	A	100	PASS	AC=1356;AF=0.270767;AN=5008;NS=2504;DP=17816;EAS_AF=0.1786;AMR_AF=0.1772;AFR_AF=0.329;EUR_AF=0.2535;SAS_AF=0.3712;AA=G|||;VT=SNP
11	124658337	rs12288037	T	C	100	PASS	AC=1288;AF=0.257188;AN=5008;NS=2504;DP=18904;EAS_AF=0.1786;AMR_AF=0.1758;AFR_AF=0.2784;EUR_AF=0.2535;SAS_AF=0.3712;AA=T|||;VT=SNP
11	124658708	rs4936953	T	C	100	PASS	AC=535;AF=0.106829;AN=5008;NS=2504;DP=18515;EAS_AF=0.0159;AMR_AF=0.1628;AFR_AF=0.0189;EUR_AF=0.2455;SAS_AF=0.137;AA=T|||;VT=SNP
11	124658719	rs541560	A	G	100	PASS	AC=1289;AF=0.257388;AN=5008;NS=2504;DP=18709;EAS_AF=0.1796;AMR_AF=0.1758;AFR_AF=0.2784;EUR_AF=0.2535;SAS_AF=0.3712;AA=A|||;VT=SNP
11	124658968	rs643227	C	T	100	PASS	AC=1284;AF=0.25639;AN=5008;NS=2504;DP=15342;EAS_AF=0.1776;AMR_AF=0.1758;AFR_AF=0.2814;EUR_AF=0.2535;SAS_AF=0.364;AA=T|||;VT=SNP
11	124659501	rs73010499	G	A	100	PASS	AC=227;AF=0.0453275;AN=5008;NS=2504;DP=17884;EAS_AF=0.0645;AMR_AF=0.0331;AFR_AF=0.0038;EUR_AF=0.0934;SAS_AF=0.0409;AA=G|||;VT=SNP
11	124659708	rs78177328	A	G	100	PASS	AC=147;AF=0.029353;AN=5008;NS=2504;DP=17792;EAS_AF=0.0228;AMR_AF=0.013;AFR_AF=0.0393;EUR_AF=0.0318;SAS_AF=0.0317;AA=A|||;VT=SNP
11	124660184	rs659357	A	C	100	PASS	AC=2144;AF=0.428115;AN=5008;NS=2504;DP=17865;EAS_AF=0.3393;AMR_AF=0.2493;AFR_AF=0.6301;EUR_AF=0.3678;SAS_AF=0.4356;AA=C|||;VT=SNP
11	124661038	rs77406987	G	A	100	PASS	AC=144;AF=0.028754;AN=5008;NS=2504;DP=20820;EAS_AF=0.0228;AMR_AF=0.013;AFR_AF=0.0386;EUR_AF=0.0308;SAS_AF=0.0307;AA=G|||;VT=SNP
11	124661569	rs35841132	C	T	100	PASS	AC=112;AF=0.0223642;AN=5008;NS=2504;DP=19434;EAS_AF=0.001;AMR_AF=0.0303;AFR_AF=0.0053;EUR_AF=0.0547;SAS_AF=0.0286;AA=C|||;VT=SNP
11	124661906	rs66925099	A	G	100	PASS	AC=570;AF=0.113818;AN=5008;NS=2504;DP=21065;EAS_AF=0.1587;AMR_AF=0.0591;AFR_AF=0.1498;EUR_AF=0.1123;SAS_AF=0.0593;AA=A|||;VT=SNP
11	124663717	rs581091	A	G	100	PASS	AC=1367;AF=0.272963;AN=5008;NS=2504;DP=13402;EAS_AF=0.1786;AMR_AF=0.1787;AFR_AF=0.3381;EUR_AF=0.2584;SAS_AF=0.364;AA=G|||;VT=SNP
11	124664145	rs60858712	A	T	100	PASS	AC=570;AF=0.113818;AN=5008;NS=2504;DP=16451;EAS_AF=0.1597;AMR_AF=0.062;AFR_AF=0.1513;EUR_AF=0.1083;SAS_AF=0.0583;AA=A|||;VT=SNP
11	124664976	rs613146	C	T	100	PASS	AC=4938;AF=0.986022;AN=5008;NS=2504;DP=15420;EAS_AF=1;AMR_AF=0.9784;AFR_AF=0.9985;EUR_AF=0.9553;SAS_AF=0.9918;AA=T|||;VT=SNP
11	124665139	rs68115513	T	G	100	PASS	AC=565;AF=0.112819;AN=5008;NS=2504;DP=20922;EAS_AF=0.1597;AMR_AF=0.0591;AFR_AF=0.149;EUR_AF=0.1083;SAS_AF=0.0583;AA=T|||;VT=SNP
11	124665193	rs73010502	A	G	100	PASS	AC=225;AF=0.0449281;AN=5008;NS=2504;DP=21232;EAS_AF=0.0665;AMR_AF=0.0331;AFR_AF=0.0038;EUR_AF=0.0895;SAS_AF=0.0409;AA=A|||;VT=SNP
11	124665603	rs56814855	A	G	100	PASS	AC=564;AF=0.11262;AN=5008;NS=2504;DP=16406;EAS_AF=0.1607;AMR_AF=0.0591;AFR_AF=0.1475;EUR_AF=0.1083;SAS_AF=0.0583;AA=A|||;VT=SNP
11	124665614	rs530471	A	G	100	PASS	AC=1307;AF=0.260982;AN=5008;NS=2504;DP=16959;EAS_AF=0.1806;AMR_AF=0.1787;AFR_AF=0.2859;EUR_AF=0.2584;SAS_AF=0.3712;AA=A|||;VT=SNP
11	124665781	rs532276	T	C	100	PASS	AC=1311;AF=0.261781;AN=5008;NS=2504;DP=15379;EAS_AF=0.1806;AMR_AF=0.1787;AFR_AF=0.289;EUR_AF=0.2584;SAS_AF=0.3712;AA=C|||;VT=SNP
11	124666066	rs534337	C	T	100	PASS	AC=1311;AF=0.261781;AN=5008;NS=2504;DP=15831;EAS_AF=0.1806;AMR_AF=0.1787;AFR_AF=0.289;EUR_AF=0.2584;SAS_AF=0.3712;AA=T|||;VT=SNP
11	124666081	rs587595	T	C	100	PASS	AC=2492;AF=0.497604;AN=5008;NS=2504;DP=15760;EAS_AF=0.3641;AMR_AF=0.2767;AFR_AF=0.8177;EUR_AF=0.3996;SAS_AF=0.4601;AA=C|||;VT=SNP
11	124667351	rs491060	T	C	100	PASS	AC=1380;AF=0.275559;AN=5008;NS=2504;DP=17386;EAS_AF=0.1806;AMR_AF=0.1801;AFR_AF=0.3396;EUR_AF=0.2584;SAS_AF=0.3722;AA=C|||;VT=SNP
11	124667374	rs491158	C	A	100	PASS	AC=1374;AF=0.274361;AN=5008;NS=2504;DP=17129;EAS_AF=0.1806;AMR_AF=0.1801;AFR_AF=0.3359;EUR_AF=0.2584;SAS_AF=0.3712;AA=C|||;VT=SNP
11	124668305	rs3016271	G	T	100	PASS	AC=1208;AF=0.241214;AN=5008;NS=2504;DP=13587;EAS_AF=0.1815;AMR_AF=0.17;AFR_AF=0.2148;EUR_AF=0.2575;SAS_AF=0.3722;AA=T|||;VT=SNP
11	124669023	rs73012410	G	A	100	PASS	AC=71;AF=0.0141773;AN=5008;NS=2504;DP=17496;EAS_AF=0.001;AMR_AF=0.0187;AFR_AF=0.0023;EUR_AF=0.0487;SAS_AF=0.0051;AA=G|||;VT=SNP
11	124669399	rs1783886	G	A	100	PASS	AC=482;AF=0.096246;AN=5008;NS=2504;DP=12684;EAS_AF=0.0546;AMR_AF=0.085;AFR_AF=0.0219;EUR_AF=0.168;SAS_AF=0.1738;AA=G|||;VT=SNP
11	124670069	rs183501631	G	A	100	PASS	AC=87;AF=0.0173722;AN=5008;NS=2504;DP=6901;EAS_AF=0;AMR_AF=0.0303;AFR_AF=0.0038;EUR_AF=0.0557;SAS_AF=0.0051;AA=G|||;VT=SNP;EX_TARGET
11	124670383	rs114076082	C	G	100	PASS	AC=401;AF=0.0800719;AN=5008;NS=2504;DP=8447;EAS_AF=0.122;AMR_AF=0.036;AFR_AF=0.0802;EUR_AF=0.0905;SAS_AF=0.0573;AA=C|||;VT=SNP
11	124670798	rs73611490	C	T	100	PASS	AC=285;AF=0.0569089;AN=5008;NS=2504;DP=16754;EAS_AF=0.0377;AMR_AF=0.0303;AFR_AF=0.1543;EUR_AF=0.0189;SAS_AF=0.0031;AA=C|||;VT=SNP
11	124671573	rs3016273	T	C	100	PASS	AC=1196;AF=0.238818;AN=5008;NS=2504;DP=16915;EAS_AF=0.1855;AMR_AF=0.1715;AFR_AF=0.2118;EUR_AF=0.2565;SAS_AF=0.3599;AA=C|||;VT=SNP
11	124671618	rs3016272	T	C	100	PASS	AC=1489;AF=0.297324;AN=5008;NS=2504;DP=16808;EAS_AF=0.2232;AMR_AF=0.2046;AFR_AF=0.3654;EUR_AF=0.2763;SAS_AF=0.3691;AA=C|||;VT=SNP
11	124671694	rs607901	G	C	100	PASS	AC=1135;AF=0.226637;AN=5008;NS=2504;DP=19874;EAS_AF=0.1835;AMR_AF=0.1715;AFR_AF=0.1657;EUR_AF=0.2575;SAS_AF=0.3609;AA=G|||;VT=SNP
11	124671813	rs607084	G	A	100	PASS	AC=1134;AF=0.226438;AN=5008;NS=2504;DP=21500;EAS_AF=0.1835;AMR_AF=0.1715;AFR_AF=0.1657;EUR_AF=0.2575;SAS_AF=0.3599;AA=A|||;VT=SNP
11	124672253	rs572973	T	G	100	PASS	AC=1051;AF=0.209864;AN=5008;NS=2504;DP=16553;EAS_AF=0.1825;AMR_AF=0.1686;AFR_AF=0.1475;EUR_AF=0.2565;SAS_AF=0.3037;AA=T|||;VT=SNP
11	124672488	rs549230	C	G	100	PASS	AC=1241;AF=0.247804;AN=5008;NS=2504;DP=18835;EAS_AF=0.1855;AMR_AF=0.1758;AFR_AF=0.2375;EUR_AF=0.2575;SAS_AF=0.3671;AA=C|||;VT=SNP
11	124672886	rs59339539	A	G	100	PASS	AC=279;AF=0.0557109;AN=5008;NS=2504;DP=20115;EAS_AF=0.0377;AMR_AF=0.0274;AFR_AF=0.1513;EUR_AF=0.0189;SAS_AF=0.0031;AA=A|||;VT=SNP
11	124672956	rs117690174	T	A	100	PASS	AC=44;AF=0.00878594;AN=5008;NS=2504;DP=18276;EAS_AF=0.001;AMR_AF=0.0115;AFR_AF=0.0008;EUR_AF=0.0308;SAS_AF=0.0031;AA=T|||;VT=SNP
11	124672957	rs57761683	T	A	100	PASS	AC=287;AF=0.0573083;AN=5008;NS=2504;DP=18042;EAS_AF=0.0377;AMR_AF=0.0288;AFR_AF=0.1566;EUR_AF=0.0189;SAS_AF=0.0031;AA=T|||;VT=SNP
11	124673202	rs57584394	C	T	100	PASS	AC=280;AF=0.0559105;AN=5008;NS=2504;DP=19055;EAS_AF=0.0377;AMR_AF=0.0274;AFR_AF=0.152;EUR_AF=0.0189;SAS_AF=0.0031;AA=C|||;VT=SNP
11	124674565	rs564490	G	A	100	PASS	AC=1175;AF=0.234625;AN=5008;NS=2504;DP=18090;EAS_AF=0.1845;AMR_AF=0.1744;AFR_AF=0.1929;EUR_AF=0.2565;SAS_AF=0.363;AA=A|||;VT=SNP
11	124674736	rs11821545	C	T	100	PASS	AC=542;AF=0.108227;AN=5008;NS=2504;DP=19184;EAS_AF=0.123;AMR_AF=0.0418;AFR_AF=0.1853;EUR_AF=0.0895;SAS_AF=0.0552;AA=C|||;VT=SNP
11	124674924	rs11826296	A	G	100	PASS	AC=407;AF=0.08127;AN=5008;NS=2504;DP=18100;EAS_AF=0.125;AMR_AF=0.0389;AFR_AF=0.0832;EUR_AF=0.0895;SAS_AF=0.0552;AA=A|||;VT=SNP
11	124675214	rs558814	A	G	100	PASS	AC=2034;AF=0.40615;AN=5008;NS=2504;DP=20980;EAS_AF=0.3462;AMR_AF=0.2478;AFR_AF=0.5492;EUR_AF=0.3668;SAS_AF=0.4274;AA=A|||;VT=SNP
11	124675825	rs4936954	G	A	100	PASS	AC=14;AF=0.00279553;AN=5008;NS=2504;DP=20812;EAS_AF=0;AMR_AF=0.0043;AFR_AF=0.0008;EUR_AF=0.0099;SAS_AF=0;AA=G|||;VT=SNP
11	124676504	rs7116585	G	A	100	PASS	AC=280;AF=0.0559105;AN=5008;NS=2504;DP=17519;EAS_AF=0.0377;AMR_AF=0.0274;AFR_AF=0.152;EUR_AF=0.0189;SAS_AF=0.0031;AA=G|||;VT=SNP
11	124676532	rs1783888	G	T	100	PASS	AC=2031;AF=0.405551;AN=5008;NS=2504;DP=16476;EAS_AF=0.3472;AMR_AF=0.2478;AFR_AF=0.5477;EUR_AF=0.3668;SAS_AF=0.4254;AA=G|||;VT=SNP
11	124676919	rs73012426	C	T	100	PASS	AC=24;AF=0.00479233;AN=5008;NS=2504;DP=19567;EAS_AF=0;AMR_AF=0.0086;AFR_AF=0;EUR_AF=0.0149;SAS_AF=0.0031;AA=C|||;VT=SNP
11	124677032	rs632252	A	G	100	PASS	AC=2112;AF=0.421725;AN=5008;NS=2504;DP=19801;EAS_AF=0.3472;AMR_AF=0.2522;AFR_AF=0.6067;EUR_AF=0.3668;SAS_AF=0.4254;AA=G|||;VT=SNP
11	124677941	rs646521	C	T	100	PASS	AC=2110;AF=0.421326;AN=5008;NS=2504;DP=20173;EAS_AF=0.3452;AMR_AF=0.2522;AFR_AF=0.6067;EUR_AF=0.3668;SAS_AF=0.4254;AA=T|||;VT=SNP
11	124677969	rs580213	G	C	100	PASS	AC=1693;AF=0.338059;AN=5008;NS=2504;DP=19482;EAS_AF=0.3065;AMR_AF=0.2176;AFR_AF=0.3548;EUR_AF=0.3479;SAS_AF=0.4233;AA=G|||;VT=SNP
11	124678083	rs60476214	T	A	100	PASS	AC=399;AF=0.0796725;AN=5008;NS=2504;DP=18265;EAS_AF=0.123;AMR_AF=0.036;AFR_AF=0.0802;EUR_AF=0.0895;SAS_AF=0.0552;AA=T|||;VT=SNP
11	124678371	rs73611500	G	A	100	PASS	AC=279;AF=0.0557109;AN=5008;NS=2504;DP=18639;EAS_AF=0.0377;AMR_AF=0.0274;AFR_AF=0.1513;EUR_AF=0.0189;SAS_AF=0.0031;AA=G|||;VT=SNP
11	124678632	rs73012431	C	G	100	PASS	AC=294;AF=0.0587061;AN=5008;NS=2504;DP=18371;EAS_AF=0.123;AMR_AF=0.0331;AFR_AF=0.0038;EUR_AF=0.0885;SAS_AF=0.0542;AA=C|||;VT=SNP
11	124678681	rs660396	T	C	100	PASS	AC=2112;AF=0.421725;AN=5008;NS=2504;DP=17864;EAS_AF=0.3462;AMR_AF=0.2536;AFR_AF=0.6067;EUR_AF=0.3668;SAS_AF=0.4254;AA=C|||;VT=SNP
11	124678956	rs550833	T	C	100	PASS	AC=1106;AF=0.220847;AN=5008;NS=2504;DP=17704;EAS_AF=0.1835;AMR_AF=0.1729;AFR_AF=0.1392;EUR_AF=0.2575;SAS_AF=0.3661;AA=T|||;VT=SNP
11	124679608	rs7129307	C	T	100	PASS	AC=2186;AF=0.436502;AN=5008;NS=2504;DP=15636;EAS_AF=0.3512;AMR_AF=0.2565;AFR_AF=0.6573;EUR_AF=0.3668;SAS_AF=0.4254;AA=T|||;VT=SNP
11	124679630	rs7129296	A	G	100	PASS	AC=2187;AF=0.436701;AN=5008;NS=2504;DP=15033;EAS_AF=0.3512;AMR_AF=0.2565;AFR_AF=0.6573;EUR_AF=0.3678;SAS_AF=0.4254;AA=G|||;VT=SNP
11	124679657	rs11219783	G	A	100	PASS	AC=1693;AF=0.338059;AN=5008;NS=2504;DP=16170;EAS_AF=0.3105;AMR_AF=0.219;AFR_AF=0.3517;EUR_AF=0.3479;SAS_AF=0.4223;AA=G|||;VT=SNP
11	124680673	rs11219784	T	C	100	PASS	AC=15;AF=0.00299521;AN=5008;NS=2504;DP=13348;EAS_AF=0;AMR_AF=0.0043;AFR_AF=0.0008;EUR_AF=0.0109;SAS_AF=0;AA=T|||;VT=SNP
11	124680922	rs490461	G	A	100	PASS	AC=2030;AF=0.405351;AN=5008;NS=2504;DP=10538;EAS_AF=0.3502;AMR_AF=0.2507;AFR_AF=0.5446;EUR_AF=0.3668;SAS_AF=0.4233;AA=G|||;VT=SNP
11	124681383	rs595741	C	G	100	PASS	AC=1916;AF=0.382588;AN=5008;NS=2504;DP=20427;EAS_AF=0.2649;AMR_AF=0.2003;AFR_AF=0.5983;EUR_AF=0.331;SAS_AF=0.3947;AA=C|||;VT=SNP
11	124681468	rs76883973	C	T	100	PASS	AC=39;AF=0.00778754;AN=5008;NS=2504;DP=20537;EAS_AF=0;AMR_AF=0.013;AFR_AF=0.0061;EUR_AF=0.0189;SAS_AF=0.0031;AA=C|||;VT=SNP
11	124681671	rs572514	A	G	100	PASS	AC=1537;AF=0.306909;AN=5008;NS=2504;DP=21480;EAS_AF=0.1944;AMR_AF=0.1585;AFR_AF=0.5106;EUR_AF=0.2286;SAS_AF=0.3333;AA=A|||;VT=SNP
11	124681679	rs594367	A	C	100	PASS	AC=1494;AF=0.298323;AN=5008;NS=2504;DP=21173;EAS_AF=0.1617;AMR_AF=0.1585;AFR_AF=0.5098;EUR_AF=0.2247;SAS_AF=0.3282;AA=A|||;VT=SNP
11	124682271	rs11219786	A	C	100	PASS	AC=475;AF=0.0948482;AN=5008;NS=2504;DP=5583;EAS_AF=0.2966;AMR_AF=0.0764;AFR_AF=0.0461;EUR_AF=0.0099;SAS_AF=0.0532;AA=A|||;VT=SNP
11	124682327	rs74237522	T	A	100	PASS	AC=259;AF=0.0517173;AN=5008;NS=2504;DP=14012;EAS_AF=0.0645;AMR_AF=0.0159;AFR_AF=0.0008;EUR_AF=0.0477;SAS_AF=0.137;AA=T|||;VT=SNP
11	124682349	rs11219787	C	G	100	PASS	AC=2813;AF=0.561701;AN=5008;NS=2504;DP=15943;EAS_AF=0.504;AMR_AF=0.4669;AFR_AF=0.6142;EUR_AF=0.5905;SAS_AF=0.5879;AA=C|||;VT=SNP
11	124682413	rs75590394	T	C	100	PASS	AC=144;AF=0.028754;AN=5008;NS=2504;DP=17348;EAS_AF=0.0109;AMR_AF=0.0086;AFR_AF=0.0091;EUR_AF=0.0229;SAS_AF=0.0941;AA=T|||;VT=SNP
11	124682424	rs11219788	G	C	100	PASS	AC=1806;AF=0.360623;AN=5008;NS=2504;DP=17707;EAS_AF=0.3065;AMR_AF=0.2594;AFR_AF=0.5091;EUR_AF=0.2614;SAS_AF=0.3896;AA=C|||;VT=SNP
11	124682568	rs78128947	T	C	100	PASS	AC=123;AF=0.0245607;AN=5008;NS=2504;DP=19451;EAS_AF=0.0466;AMR_AF=0.0331;AFR_AF=0.0015;EUR_AF=0.0229;SAS_AF=0.0286;AA=T|||;VT=SNP
11	124682891	rs79417009	C	T	100	PASS	AC=1310;AF=0.261581;AN=5008;NS=2504;DP=19821;EAS_AF=0.2381;AMR_AF=0.1196;AFR_AF=0.3707;EUR_AF=0.2147;SAS_AF=0.2873;AA=T|||;VT=SNP
11	124682908	rs10893284	A	G	100	PASS	AC=493;AF=0.0984425;AN=5008;NS=2504;DP=20245;EAS_AF=0.0655;AMR_AF=0.1052;AFR_AF=0.1778;EUR_AF=0.0885;SAS_AF=0.0307;AA=A|||;VT=SNP
11	124683004	rs7112552	G	C	100	PASS	AC=1118;AF=0.223243;AN=5008;NS=2504;DP=21193;EAS_AF=0.2401;AMR_AF=0.1023;AFR_AF=0.2814;EUR_AF=0.1849;SAS_AF=0.2526;AA=G|||;VT=SNP
11	124683320	rs12575768	G	A	100	PASS	AC=188;AF=0.0375399;AN=5008;NS=2504;DP=21944;EAS_AF=0.0804;AMR_AF=0.0317;AFR_AF=0.0333;EUR_AF=0.0199;SAS_AF=0.0215;AA=g|||;VT=SNP
11	124683407	rs7115823	A	G	100	PASS	AC=1991;AF=0.397564;AN=5008;NS=2504;DP=20535;EAS_AF=0.3909;AMR_AF=0.2579;AFR_AF=0.5605;EUR_AF=0.338;SAS_AF=0.3446;AA=G|||;VT=SNP
11	124684124	rs563057	T	C	100	PASS	AC=1305;AF=0.260583;AN=5008;NS=2504;DP=15836;EAS_AF=0.245;AMR_AF=0.1196;AFR_AF=0.3608;EUR_AF=0.2147;SAS_AF=0.2883;AA=C|||;VT=SNP
11	124684374	rs78023864	A	G	100	PASS	AC=230;AF=0.0459265;AN=5008;NS=2504;DP=19843;EAS_AF=0.0804;AMR_AF=0.0317;AFR_AF=0.0651;EUR_AF=0.0199;SAS_AF=0.0215;AA=A|||;VT=SNP
11	124684649	rs603406	A	T	100	PASS	AC=1300;AF=0.259585;AN=5008;NS=2504;DP=16804;EAS_AF=0.2431;AMR_AF=0.1196;AFR_AF=0.3585;EUR_AF=0.2157;SAS_AF=0.2873;AA=T|||;VT=SNP
11	124684689	rs603040	A	G	100	PASS	AC=3280;AF=0.654952;AN=5008;NS=2504;DP=16752;EAS_AF=0.4375;AMR_AF=0.5043;AFR_AF=0.8986;EUR_AF=0.665;SAS_AF=0.6462;AA=G|||;VT=SNP
11	124685120	rs12576194	C	T	100	PASS	AC=187;AF=0.0373403;AN=5008;NS=2504;DP=14982;EAS_AF=0.0804;AMR_AF=0.0317;AFR_AF=0.0325;EUR_AF=0.0199;SAS_AF=0.0215;AA=C|||;VT=SNP
11	124685327	rs569289	T	A	100	PASS	AC=1299;AF=0.259385;AN=5008;NS=2504;DP=15817;EAS_AF=0.2431;AMR_AF=0.1196;AFR_AF=0.3585;EUR_AF=0.2147;SAS_AF=0.2873;AA=A|||;VT=SNP
11	124685414	rs568402	G	A	100	PASS	AC=1299;AF=0.259385;AN=5008;NS=2504;DP=18677;EAS_AF=0.2431;AMR_AF=0.1196;AFR_AF=0.3585;EUR_AF=0.2147;SAS_AF=0.2873;AA=A|||;VT=SNP
11	124685486	rs117641946	C	T	100	PASS	AC=78;AF=0.0155751;AN=5008;NS=2504;DP=16789;EAS_AF=0;AMR_AF=0.0101;AFR_AF=0.003;EUR_AF=0.0318;SAS_AF=0.0358;AA=C|||;VT=SNP
11	124685541	rs588991	A	G	100	PASS	AC=3161;AF=0.63119;AN=5008;NS=2504;DP=15907;EAS_AF=0.3819;AMR_AF=0.5014;AFR_AF=0.8699;EUR_AF=0.663;SAS_AF=0.6247;AA=G|||;VT=SNP
11	124685734	rs142183771	A	G	100	PASS	AC=78;AF=0.0155751;AN=5008;NS=2504;DP=15301;EAS_AF=0;AMR_AF=0.0101;AFR_AF=0.003;EUR_AF=0.0318;SAS_AF=0.0358;AA=A|||;VT=SNP
11	124685865	rs2509083	G	A	100	PASS	AC=1295;AF=0.258586;AN=5008;NS=2504;DP=14317;EAS_AF=0.2391;AMR_AF=0.1196;AFR_AF=0.3585;EUR_AF=0.2147;SAS_AF=0.2873;AA=G|||;VT=SNP
11	124685999	rs11604973	G	A	100	PASS	AC=1271;AF=0.253794;AN=5008;NS=2504;DP=12608;EAS_AF=0.2391;AMR_AF=0.1196;AFR_AF=0.3585;EUR_AF=0.2147;SAS_AF=0.2628;AA=G|||;VT=SNP
11	124686013	rs11600771	A	G	100	PASS	AC=1291;AF=0.257788;AN=5008;NS=2504;DP=12969;EAS_AF=0.2391;AMR_AF=0.1196;AFR_AF=0.3585;EUR_AF=0.2117;SAS_AF=0.2863;AA=G|||;VT=SNP
11	124686046	rs11518419	G	A	100	PASS	AC=389;AF=0.0776757;AN=5008;NS=2504;DP=14211;EAS_AF=0.0129;AMR_AF=0.1081;AFR_AF=0.1369;EUR_AF=0.1034;SAS_AF=0.0164;AA=G|||;VT=SNP
11	124686112	rs11607151	T	C	100	PASS	AC=1295;AF=0.258586;AN=5008;NS=2504;DP=14073;EAS_AF=0.2391;AMR_AF=0.1196;AFR_AF=0.3585;EUR_AF=0.2147;SAS_AF=0.2873;AA=T|||;VT=SNP
11	124686137	rs143353752	C	T	100	PASS	AC=97;AF=0.019369;AN=5008;NS=2504;DP=13711;EAS_AF=0;AMR_AF=0.0288;AFR_AF=0.0023;EUR_AF=0.0567;SAS_AF=0.0174;AA=C|||;VT=SNP
11	124686145	rs11604977	C	T	100	PASS	AC=1296;AF=0.258786;AN=5008;NS=2504;DP=14016;EAS_AF=0.2391;AMR_AF=0.1196;AFR_AF=0.3593;EUR_AF=0.2147;SAS_AF=0.2873;AA=T|||;VT=SNP
11	124686225	rs11219790	C	T	100	PASS	AC=429;AF=0.0856629;AN=5008;NS=2504;DP=16973;EAS_AF=0.0099;AMR_AF=0.0648;AFR_AF=0.1415;EUR_AF=0.0934;SAS_AF=0.0951;AA=C|||;VT=SNP
11	124686278	rs113408943	T	G	100	PASS	AC=871;AF=0.173922;AN=5008;NS=2504;DP=15160;EAS_AF=0.0387;AMR_AF=0.1787;AFR_AF=0.2027;EUR_AF=0.2376;SAS_AF=0.2055;AA=T|||;VT=SNP
11	124686364	rs3016515	A	G	100	PASS	AC=1138;AF=0.227236;AN=5008;NS=2504;DP=16270;EAS_AF=0.2609;AMR_AF=0.1037;AFR_AF=0.2799;EUR_AF=0.1839;SAS_AF=0.2536;AA=A|||;VT=SNP
11	124686387	rs3016270	A	G	100	PASS	AC=1298;AF=0.259185;AN=5008;NS=2504;DP=15172;EAS_AF=0.2411;AMR_AF=0.1196;AFR_AF=0.3585;EUR_AF=0.2147;SAS_AF=0.2883;AA=G|||;VT=SNP
11	124686398	rs112105486	T	C	100	PASS	AC=389;AF=0.0776757;AN=5008;NS=2504;DP=14867;EAS_AF=0.0129;AMR_AF=0.1081;AFR_AF=0.1362;EUR_AF=0.1044;SAS_AF=0.0164;AA=T|||;VT=SNP
11	124686469	rs3016269	G	A	100	PASS	AC=1295;AF=0.258586;AN=5008;NS=2504;DP=16456;EAS_AF=0.2391;AMR_AF=0.1196;AFR_AF=0.3585;EUR_AF=0.2147;SAS_AF=0.2873;AA=A|||;VT=SNP
11	124686502	rs3016268	C	T	100	PASS	AC=1296;AF=0.258786;AN=5008;NS=2504;DP=16902;EAS_AF=0.2401;AMR_AF=0.1196;AFR_AF=0.3585;EUR_AF=0.2147;SAS_AF=0.2873;AA=T|||;VT=SNP
11	124686700	rs12576298	T	C	100	PASS	AC=188;AF=0.0375399;AN=5008;NS=2504;DP=20230;EAS_AF=0.0804;AMR_AF=0.0317;AFR_AF=0.0325;EUR_AF=0.0209;SAS_AF=0.0215;AA=T|||;VT=SNP
11	124686709	rs535396	C	T	100	PASS	AC=1293;AF=0.258187;AN=5008;NS=2504;DP=20460;EAS_AF=0.2391;AMR_AF=0.1196;AFR_AF=0.3585;EUR_AF=0.2127;SAS_AF=0.2873;AA=C|||;VT=SNP
11	124686806	rs534502	A	G	100	PASS	AC=1292;AF=0.257987;AN=5008;NS=2504;DP=18421;EAS_AF=0.2381;AMR_AF=0.1196;AFR_AF=0.3585;EUR_AF=0.2127;SAS_AF=0.2873;AA=A|||;VT=SNP
11	124686847	rs680688	C	A	100	PASS	AC=1290;AF=0.257588;AN=5008;NS=2504;DP=18021;EAS_AF=0.2381;AMR_AF=0.1182;AFR_AF=0.3578;EUR_AF=0.2127;SAS_AF=0.2873;AA=C|||;VT=SNP
11	124686863	rs534366	G	A	100	PASS	AC=1292;AF=0.257987;AN=5008;NS=2504;DP=18716;EAS_AF=0.2381;AMR_AF=0.1196;AFR_AF=0.3585;EUR_AF=0.2127;SAS_AF=0.2873;AA=A|||;VT=SNP
11	124687119	rs679403	A	G	100	PASS	AC=1868;AF=0.373003;AN=5008;NS=2504;DP=19894;EAS_AF=0.3323;AMR_AF=0.2594;AFR_AF=0.5257;EUR_AF=0.338;SAS_AF=0.3252;AA=G|||;VT=SNP
11	124687300	rs1784537	C	T	100	PASS	AC=1293;AF=0.258187;AN=5008;NS=2504;DP=18741;EAS_AF=0.2391;AMR_AF=0.1196;AFR_AF=0.3585;EUR_AF=0.2127;SAS_AF=0.2873;AA=C|||;VT=SNP
11	124687351	rs1784536	A	G	100	PASS	AC=1297;AF=0.258986;AN=5008;NS=2504;DP=20037;EAS_AF=0.2401;AMR_AF=0.121;AFR_AF=0.3585;EUR_AF=0.2137;SAS_AF=0.2883;AA=G|||;VT=SNP
11	124687525	rs1783884	T	C	100	PASS	AC=1874;AF=0.374201;AN=5008;NS=2504;DP=18747;EAS_AF=0.3363;AMR_AF=0.2594;AFR_AF=0.5272;EUR_AF=0.338;SAS_AF=0.3252;AA=C|||;VT=SNP
11	124687555	rs1784535	G	T	100	PASS	AC=1293;AF=0.258187;AN=5008;NS=2504;DP=17527;EAS_AF=0.2391;AMR_AF=0.1196;AFR_AF=0.3585;EUR_AF=0.2127;SAS_AF=0.2873;AA=T|||;VT=SNP
11	124687618	rs1783883	T	C	100	PASS	AC=3166;AF=0.632188;AN=5008;NS=2504;DP=16870;EAS_AF=0.3849;AMR_AF=0.5;AFR_AF=0.8699;EUR_AF=0.662;SAS_AF=0.6288;AA=C|||;VT=SNP
11	124687651	rs1783882	C	T	100	PASS	AC=1297;AF=0.258986;AN=5008;NS=2504;DP=17191;EAS_AF=0.2431;AMR_AF=0.1196;AFR_AF=0.3585;EUR_AF=0.2127;SAS_AF=0.2873;AA=c|||;VT=SNP
11	124687759	rs1783881	C	T	100	PASS	AC=1443;AF=0.288139;AN=5008;NS=2504;DP=18857;EAS_AF=0.3234;AMR_AF=0.1484;AFR_AF=0.3623;EUR_AF=0.2316;SAS_AF=0.3088;AA=C|||;VT=SNP
11	124688194	rs115395264	G	A	100	PASS	AC=186;AF=0.0371406;AN=5008;NS=2504;DP=21188;EAS_AF=0.0804;AMR_AF=0.0303;AFR_AF=0.0325;EUR_AF=0.0199;SAS_AF=0.0215;AA=G|||;VT=SNP
11	124688317	rs663642	G	A	100	PASS	AC=1866;AF=0.372604;AN=5008;NS=2504;DP=21017;EAS_AF=0.3323;AMR_AF=0.2579;AFR_AF=0.5272;EUR_AF=0.335;SAS_AF=0.3252;AA=A|||;VT=SNP
11	124688323	rs76904201	T	G	100	PASS	AC=186;AF=0.0371406;AN=5008;NS=2504;DP=21065;EAS_AF=0.0804;AMR_AF=0.0303;AFR_AF=0.0325;EUR_AF=0.0199;SAS_AF=0.0215;AA=T|||;VT=SNP
11	124688655	rs652055	T	C	100	PASS	AC=1298;AF=0.259185;AN=5008;NS=2504;DP=19790;EAS_AF=0.2431;AMR_AF=0.1196;AFR_AF=0.3593;EUR_AF=0.2127;SAS_AF=0.2873;AA=C|||;VT=SNP
11	124688699	rs651677	G	A	100	PASS	AC=1298;AF=0.259185;AN=5008;NS=2504;DP=19073;EAS_AF=0.2431;AMR_AF=0.1196;AFR_AF=0.3593;EUR_AF=0.2127;SAS_AF=0.2873;AA=G|||;VT=SNP
11	124688878	rs571968	G	T	100	PASS	AC=1298;AF=0.259185;AN=5008;NS=2504;DP=19902;EAS_AF=0.2431;AMR_AF=0.1196;AFR_AF=0.3593;EUR_AF=0.2127;SAS_AF=0.2873;AA=T|||;VT=SNP
11	124688901	rs650733	G	A	100	PASS	AC=1293;AF=0.258187;AN=5008;NS=2504;DP=19957;EAS_AF=0.2391;AMR_AF=0.1182;AFR_AF=0.3593;EUR_AF=0.2127;SAS_AF=0.2873;AA=G|||;VT=SNP
11	124689401	rs546148	A	C	100	PASS	AC=1085;AF=0.216653;AN=5008;NS=2504;DP=19183;EAS_AF=0.244;AMR_AF=0.1009;AFR_AF=0.2579;EUR_AF=0.1809;SAS_AF=0.2515;AA=A|||;VT=SNP
11	124689420	rs117110188	A	G	100	PASS	AC=28;AF=0.00559105;AN=5008;NS=2504;DP=19284;EAS_AF=0;AMR_AF=0.0058;AFR_AF=0.0015;EUR_AF=0.0159;SAS_AF=0.0061;AA=A|||;VT=SNP
11	124689654	rs11219794	A	G	100	PASS	AC=391;AF=0.0780751;AN=5008;NS=2504;DP=20673;EAS_AF=0.0129;AMR_AF=0.1095;AFR_AF=0.1362;EUR_AF=0.1054;SAS_AF=0.0164;AA=A|||;VT=SNP
11	124689950	rs635797	T	G	100	PASS	AC=1301;AF=0.259784;AN=5008;NS=2504;DP=20442;EAS_AF=0.2431;AMR_AF=0.1196;AFR_AF=0.3593;EUR_AF=0.2127;SAS_AF=0.2904;AA=T|||;VT=SNP
11	124690106	rs80135017	C	T	100	PASS	AC=79;AF=0.0157748;AN=5008;NS=2504;DP=19081;EAS_AF=0;AMR_AF=0.0115;AFR_AF=0.003;EUR_AF=0.0318;SAS_AF=0.0358;AA=C|||;VT=SNP
11	124690275	rs1783880	T	G	100	PASS	AC=1301;AF=0.259784;AN=5008;NS=2504;DP=21023;EAS_AF=0.2431;AMR_AF=0.1196;AFR_AF=0.3593;EUR_AF=0.2127;SAS_AF=0.2904;AA=T|||;VT=SNP
11	124690344	rs1783879	T	C	100	PASS	AC=1302;AF=0.259984;AN=5008;NS=2504;DP=19560;EAS_AF=0.2431;AMR_AF=0.1196;AFR_AF=0.3585;EUR_AF=0.2147;SAS_AF=0.2904;AA=C|||;VT=SNP
11	124690491	rs1784534	C	A	100	PASS	AC=1302;AF=0.259984;AN=5008;NS=2504;DP=18296;EAS_AF=0.2431;AMR_AF=0.1196;AFR_AF=0.3593;EUR_AF=0.2147;SAS_AF=0.2894;AA=a|||;VT=SNP
11	124690532	rs1784533	C	T	100	PASS	AC=1300;AF=0.259585;AN=5008;NS=2504;DP=17868;EAS_AF=0.2421;AMR_AF=0.1196;AFR_AF=0.3593;EUR_AF=0.2137;SAS_AF=0.2894;AA=C|||;VT=SNP
11	124690931	rs61910632	C	T	100	PASS	AC=250;AF=0.0499201;AN=5008;NS=2504;DP=15794;EAS_AF=0.0129;AMR_AF=0.0937;AFR_AF=0.0424;EUR_AF=0.0994;SAS_AF=0.0164;AA=C|||;VT=SNP
11	124691339	rs145789777	C	G	100	PASS	AC=107;AF=0.0213658;AN=5008;NS=2504;DP=17670;EAS_AF=0;AMR_AF=0.1196;AFR_AF=0.0008;EUR_AF=0.0119;SAS_AF=0.0112;AA=C|||;VT=SNP
11	124692178	rs580782	A	G	100	PASS	AC=1340;AF=0.267572;AN=5008;NS=2504;DP=17479;EAS_AF=0.2808;AMR_AF=0.1182;AFR_AF=0.3623;EUR_AF=0.2097;SAS_AF=0.2914;AA=G|||;VT=SNP
11	124692185	rs580772	T	G	100	PASS	AC=1340;AF=0.267572;AN=5008;NS=2504;DP=17965;EAS_AF=0.2808;AMR_AF=0.1182;AFR_AF=0.3623;EUR_AF=0.2097;SAS_AF=0.2914;AA=T|||;VT=SNP
11	124693144	rs1783885	A	G	100	PASS	AC=1321;AF=0.263778;AN=5008;NS=2504;DP=18788;EAS_AF=0.2837;AMR_AF=0.1153;AFR_AF=0.3502;EUR_AF=0.2087;SAS_AF=0.2883;AA=A|||;VT=SNP
11	124693159	rs35096440	G	C	100	PASS	AC=1402;AF=0.279952;AN=5008;NS=2504;DP=18703;EAS_AF=0.0486;AMR_AF=0.2594;AFR_AF=0.4115;EUR_AF=0.333;SAS_AF=0.3006;AA=G|||;VT=SNP
11	124693419	rs61910634	A	C	100	PASS	AC=227;AF=0.0453275;AN=5008;NS=2504;DP=21868;EAS_AF=0.0129;AMR_AF=0.0922;AFR_AF=0.0212;EUR_AF=0.1054;SAS_AF=0.0164;AA=A|||;VT=SNP
11	124693703	rs11518421	G	A	100	PASS	AC=255;AF=0.0509185;AN=5008;NS=2504;DP=17014;EAS_AF=0.0129;AMR_AF=0.0937;AFR_AF=0.0439;EUR_AF=0.1024;SAS_AF=0.0164;AA=g|||;VT=SNP
11	124693706	rs524227	G	A	100	PASS	AC=1364;AF=0.272364;AN=5008;NS=2504;DP=16987;EAS_AF=0.2837;AMR_AF=0.1153;AFR_AF=0.3828;EUR_AF=0.2087;SAS_AF=0.2883;AA=g|||;VT=SNP
11	124693877	rs523113	C	T	100	PASS	AC=1321;AF=0.263778;AN=5008;NS=2504;DP=23345;EAS_AF=0.2837;AMR_AF=0.1153;AFR_AF=0.3502;EUR_AF=0.2087;SAS_AF=0.2883;AA=C|||;VT=SNP
11	124694257	rs591931	C	T	100	PASS	AC=1074;AF=0.214457;AN=5008;NS=2504;DP=21065;EAS_AF=0.2222;AMR_AF=0.098;AFR_AF=0.2708;EUR_AF=0.1779;SAS_AF=0.2505;AA=C|||;VT=SNP
11	124694894	rs492875	C	T	100	PASS	AC=1301;AF=0.259784;AN=5008;NS=2504;DP=22347;EAS_AF=0.2639;AMR_AF=0.1153;AFR_AF=0.3502;EUR_AF=0.2087;SAS_AF=0.2883;AA=T|||;VT=SNP
11	124695323	rs78439872	G	A	100	PASS	AC=274;AF=0.0547125;AN=5008;NS=2504;DP=20401;EAS_AF=0.0317;AMR_AF=0.0937;AFR_AF=0.0439;EUR_AF=0.1024;SAS_AF=0.0164;AA=G|||;VT=SNP
11	124695703	rs666219	C	T	100	PASS	AC=1297;AF=0.258986;AN=5008;NS=2504;DP=20775;EAS_AF=0.2639;AMR_AF=0.1153;AFR_AF=0.3472;EUR_AF=0.2087;SAS_AF=0.2883;AA=C|||;VT=SNP
11	124695816	rs573200	C	T	100	PASS	AC=1298;AF=0.259185;AN=5008;NS=2504;DP=21322;EAS_AF=0.2639;AMR_AF=0.1153;AFR_AF=0.3472;EUR_AF=0.2097;SAS_AF=0.2883;AA=C|||;VT=SNP
11	124696112	rs570483	A	G	100	PASS	AC=3015;AF=0.602037;AN=5008;NS=2504;DP=22567;EAS_AF=0.3413;AMR_AF=0.4669;AFR_AF=0.8396;EUR_AF=0.6402;SAS_AF=0.6063;AA=G|||;VT=SNP
11	124696291	rs653403	T	A	100	PASS	AC=3330;AF=0.664936;AN=5008;NS=2504;DP=21499;EAS_AF=0.4762;AMR_AF=0.513;AFR_AF=0.9054;EUR_AF=0.665;SAS_AF=0.6421;AA=A|||;VT=SNP
11	124696856	rs148067841	G	C	100	PASS	AC=176;AF=0.0351438;AN=5008;NS=2504;DP=18302;EAS_AF=0.0992;AMR_AF=0.0202;AFR_AF=0;EUR_AF=0.0209;SAS_AF=0.0419;AA=G|||;VT=SNP
11	124696910	rs10893288	C	T	100	PASS	AC=1609;AF=0.321286;AN=5008;NS=2504;DP=19615;EAS_AF=0.3135;AMR_AF=0.2118;AFR_AF=0.3427;EUR_AF=0.3161;SAS_AF=0.3834;AA=C|||;VT=SNP
11	124696956	rs1940172	G	A	100	PASS	AC=1742;AF=0.347843;AN=5008;NS=2504;DP=19439;EAS_AF=0.4018;AMR_AF=0.5389;AFR_AF=0.093;EUR_AF=0.4304;SAS_AF=0.4162;AA=G|||;VT=SNP
11	124697048	rs4935896	A	T	100	PASS	AC=3812;AF=0.761182;AN=5008;NS=2504;DP=19834;EAS_AF=0.4613;AMR_AF=0.7622;AFR_AF=0.966;EUR_AF=0.8111;SAS_AF=0.7413;AA=T|||;VT=SNP
11	124697202	rs7127139	A	G	100	PASS	AC=2949;AF=0.588858;AN=5008;NS=2504;DP=16756;EAS_AF=0.505;AMR_AF=0.4092;AFR_AF=0.7352;EUR_AF=0.5805;SAS_AF=0.6135;AA=G|||;VT=SNP
11	124697216	rs76950105	C	T	100	PASS	AC=200;AF=0.0399361;AN=5008;NS=2504;DP=17631;EAS_AF=0.0446;AMR_AF=0.0648;AFR_AF=0.0045;EUR_AF=0.0885;SAS_AF=0.0153;AA=C|||;VT=SNP
11	124697855	rs11219798	G	A	100	PASS	AC=699;AF=0.139577;AN=5008;NS=2504;DP=12527;EAS_AF=0.0635;AMR_AF=0.1628;AFR_AF=0.1415;EUR_AF=0.2068;SAS_AF=0.1299;AA=G|||;VT=SNP
11	124697902	rs10790710	A	G	100	PASS	AC=2414;AF=0.482029;AN=5008;NS=2504;DP=11785;EAS_AF=0.5278;AMR_AF=0.3372;AFR_AF=0.5635;EUR_AF=0.4583;SAS_AF=0.4519;AA=G|||;VT=SNP
11	124698023	rs11219799	G	A	100	PASS	AC=57;AF=0.0113818;AN=5008;NS=2504;DP=11541;EAS_AF=0;AMR_AF=0.0115;AFR_AF=0.0023;EUR_AF=0.0229;SAS_AF=0.0235;AA=G|||;VT=SNP
11	124698577	rs10893289	A	G	100	PASS	AC=2080;AF=0.415335;AN=5008;NS=2504;DP=12945;EAS_AF=0.3492;AMR_AF=0.281;AFR_AF=0.5204;EUR_AF=0.4165;SAS_AF=0.4356;AA=G|||;VT=SNP
11	124698585	rs55924592	G	A	100	PASS	AC=319;AF=0.0636981;AN=5008;NS=2504;DP=13051;EAS_AF=0.0645;AMR_AF=0.0735;AFR_AF=0.0136;EUR_AF=0.1173;SAS_AF=0.0685;AA=G|||;VT=SNP
11	124699080	rs117023537	G	T	100	PASS	AC=22;AF=0.00439297;AN=5008;NS=2504;DP=18225;EAS_AF=0;AMR_AF=0.0086;AFR_AF=0;EUR_AF=0.0109;SAS_AF=0.0051;AA=G|||;VT=SNP
11	124699461	rs7931229	A	G	100	PASS	AC=657;AF=0.13119;AN=5008;NS=2504;DP=19611;EAS_AF=0.0655;AMR_AF=0.1585;AFR_AF=0.1104;EUR_AF=0.2068;SAS_AF=0.1299;AA=A|||;VT=SNP
11	124699493	rs12291793	G	T	100	PASS	AC=1281;AF=0.255791;AN=5008;NS=2504;DP=20040;EAS_AF=0.1905;AMR_AF=0.1066;AFR_AF=0.4145;EUR_AF=0.2038;SAS_AF=0.2679;AA=G|||;VT=SNP
11	124699612	rs118106925	T	C	100	PASS	AC=34;AF=0.00678914;AN=5008;NS=2504;DP=19222;EAS_AF=0;AMR_AF=0.0058;AFR_AF=0.0023;EUR_AF=0.0249;SAS_AF=0.002;AA=T|||;VT=SNP
11	124699647	rs77792744	A	C	100	PASS	AC=173;AF=0.0345447;AN=5008;NS=2504;DP=18625;EAS_AF=0.1091;AMR_AF=0.0303;AFR_AF=0.0008;EUR_AF=0.0239;SAS_AF=0.0174;AA=A|||;VT=SNP
11	124699871	rs73014341	A	C	100	PASS	AC=318;AF=0.0634984;AN=5008;NS=2504;DP=22810;EAS_AF=0.0655;AMR_AF=0.0735;AFR_AF=0.0129;EUR_AF=0.1173;SAS_AF=0.0675;AA=A|||;VT=SNP
11	124700073	rs7109854	G	C	100	PASS	AC=654;AF=0.130591;AN=5008;NS=2504;DP=18578;EAS_AF=0.0655;AMR_AF=0.1599;AFR_AF=0.1104;EUR_AF=0.2038;SAS_AF=0.1288;AA=G|||;VT=SNP
11	124700225	rs141789674	A	C	100	PASS	AC=22;AF=0.00439297;AN=5008;NS=2504;DP=22419;EAS_AF=0;AMR_AF=0.0101;AFR_AF=0.0015;EUR_AF=0.0129;SAS_AF=0;AA=A|||;VT=SNP
11	124700425	rs73014342	A	T	100	PASS	AC=27;AF=0.00539137;AN=5008;NS=2504;DP=18282;EAS_AF=0;AMR_AF=0.0159;AFR_AF=0;EUR_AF=0.0109;SAS_AF=0.0051;AA=A|||;VT=SNP
11	124700428	rs7113090	C	G	100	PASS	AC=658;AF=0.13139;AN=5008;NS=2504;DP=18210;EAS_AF=0.0665;AMR_AF=0.1643;AFR_AF=0.1377;EUR_AF=0.2048;SAS_AF=0.091;AA=C|||;VT=SNP
11	124703336	rs997989	G	A	100	PASS	AC=551;AF=0.110024;AN=5008;NS=2504;DP=21049;EAS_AF=0.1776;AMR_AF=0.0865;AFR_AF=0.0983;EUR_AF=0.1083;SAS_AF=0.0746;AA=G|||;VT=SNP
11	124703462	rs997990	C	T	100	PASS	AC=551;AF=0.110024;AN=5008;NS=2504;DP=20662;EAS_AF=0.1776;AMR_AF=0.0865;AFR_AF=0.0983;EUR_AF=0.1083;SAS_AF=0.0746;AA=C|||;VT=SNP
11	124704084	rs7934672	T	C	100	PASS	AC=1429;AF=0.285343;AN=5008;NS=2504;DP=17547;EAS_AF=0.2282;AMR_AF=0.2089;AFR_AF=0.3154;EUR_AF=0.3539;SAS_AF=0.2873;AA=T|||;VT=SNP
11	124704982	rs56381751	G	A	100	PASS	AC=554;AF=0.110623;AN=5008;NS=2504;DP=17659;EAS_AF=0.1776;AMR_AF=0.0865;AFR_AF=0.0998;EUR_AF=0.1103;SAS_AF=0.0736;AA=G|||;VT=SNP
11	124704994	rs10893290	C	T	100	PASS	AC=1799;AF=0.359225;AN=5008;NS=2504;DP=17943;EAS_AF=0.2966;AMR_AF=0.245;AFR_AF=0.4992;EUR_AF=0.3598;SAS_AF=0.3149;AA=C|||;VT=SNP
11	124705053	rs10893291	A	G	100	PASS	AC=1421;AF=0.283746;AN=5008;NS=2504;DP=18903;EAS_AF=0.2272;AMR_AF=0.2089;AFR_AF=0.3162;EUR_AF=0.3529;SAS_AF=0.2802;AA=A|||;VT=SNP
11	124705301	rs10400357	A	G	100	PASS	AC=2585;AF=0.516174;AN=5008;NS=2504;DP=17629;EAS_AF=0.4732;AMR_AF=0.3545;AFR_AF=0.7141;EUR_AF=0.4881;SAS_AF=0.4366;AA=a|||;VT=SNP
11	124705936	rs10893292	T	A	100	PASS	AC=2180;AF=0.435304;AN=5008;NS=2504;DP=12967;EAS_AF=0.4296;AMR_AF=0.2666;AFR_AF=0.6293;EUR_AF=0.3608;SAS_AF=0.3753;AA=T|||;VT=SNP
11	124706349	rs12281572	A	G	100	PASS	AC=1490;AF=0.297524;AN=5008;NS=2504;DP=14467;EAS_AF=0.2272;AMR_AF=0.2147;AFR_AF=0.3654;EUR_AF=0.3529;SAS_AF=0.2802;AA=A|||;VT=SNP
11	124706431	rs12275459	T	A	100	PASS	AC=1483;AF=0.296126;AN=5008;NS=2504;DP=15555;EAS_AF=0.2262;AMR_AF=0.2147;AFR_AF=0.3608;EUR_AF=0.3519;SAS_AF=0.2812;AA=T|||;VT=SNP
11	124706880	rs4526782	G	A	100	PASS	AC=1477;AF=0.294928;AN=5008;NS=2504;DP=14972;EAS_AF=0.2212;AMR_AF=0.2147;AFR_AF=0.3616;EUR_AF=0.3459;SAS_AF=0.2853;AA=g|||;VT=SNP
11	124708060	rs12790208	T	A	100	PASS	AC=1257;AF=0.250998;AN=5008;NS=2504;DP=18558;EAS_AF=0.3274;AMR_AF=0.1354;AFR_AF=0.2829;EUR_AF=0.161;SAS_AF=0.3037;AA=T|||;VT=SNP
11	124708194	rs71491838	G	T	100	PASS	AC=75;AF=0.014976;AN=5008;NS=2504;DP=16955;EAS_AF=0;AMR_AF=0.0288;AFR_AF=0.0015;EUR_AF=0.0398;SAS_AF=0.0133;AA=G|||;VT=SNP
11	124708698	rs610104	A	G	100	PASS	AC=1084;AF=0.216454;AN=5008;NS=2504;DP=19455;EAS_AF=0.0238;AMR_AF=0.2392;AFR_AF=0.3404;EUR_AF=0.3121;SAS_AF=0.1329;AA=A|||;VT=SNP
11	124708746	rs12272406	C	T	100	PASS	AC=482;AF=0.096246;AN=5008;NS=2504;DP=19912;EAS_AF=0.0883;AMR_AF=0.0461;AFR_AF=0.2345;EUR_AF=0.0129;SAS_AF=0.0389;AA=T|||;VT=SNP
11	124709699	rs71474111	C	A	100	PASS	AC=479;AF=0.095647;AN=5008;NS=2504;DP=9870;EAS_AF=0.002;AMR_AF=0.1412;AFR_AF=0.121;EUR_AF=0.172;SAS_AF=0.047;AA=C|||;VT=SNP
11	124709706	rs185181190	G	T	100	PASS	AC=33;AF=0.00658946;AN=5008;NS=2504;DP=9764;EAS_AF=0.0139;AMR_AF=0.0029;AFR_AF=0;EUR_AF=0.0099;SAS_AF=0.0072;AA=G|||;VT=SNP
11	124709852	rs73014347	G	A	100	PASS	AC=657;AF=0.13119;AN=5008;NS=2504;DP=13905;EAS_AF=0.0496;AMR_AF=0.1326;AFR_AF=0.0537;EUR_AF=0.2445;SAS_AF=0.2025;AA=G|||;VT=SNP
11	124710016	rs3016274	C	T	100	PASS	AC=2403;AF=0.479832;AN=5008;NS=2504;DP=15713;EAS_AF=0.2798;AMR_AF=0.5173;AFR_AF=0.5484;EUR_AF=0.4801;SAS_AF=0.5665;AA=T|||;VT=SNP
11	124710260	rs73014350	A	T	100	PASS	AC=33;AF=0.00658946;AN=5008;NS=2504;DP=16692;EAS_AF=0;AMR_AF=0.0144;AFR_AF=0.0015;EUR_AF=0.0209;SAS_AF=0;AA=A|||;VT=SNP
11	124710384	rs77045175	G	T	100	PASS	AC=22;AF=0.00439297;AN=5008;NS=2504;DP=18079;EAS_AF=0;AMR_AF=0.0029;AFR_AF=0;EUR_AF=0.0119;SAS_AF=0.0082;AA=G|||;VT=SNP
11	124710677	rs5005251	T	G	100	PASS	AC=1499;AF=0.299321;AN=5008;NS=2504;DP=16246;EAS_AF=0.2302;AMR_AF=0.3573;AFR_AF=0.3336;EUR_AF=0.2366;SAS_AF=0.3476;AA=T|||;VT=SNP
11	124710834	rs680417	C	T	100	PASS	AC=1400;AF=0.279553;AN=5008;NS=2504;DP=16742;EAS_AF=0.2292;AMR_AF=0.3487;AFR_AF=0.2655;EUR_AF=0.2346;SAS_AF=0.3476;AA=C|||;VT=SNP
11	124710972	rs56057699	C	T	100	PASS	AC=33;AF=0.00658946;AN=5008;NS=2504;DP=16975;EAS_AF=0;AMR_AF=0.0144;AFR_AF=0.0015;EUR_AF=0.0209;SAS_AF=0;AA=C|||;VT=SNP
11	124712125	rs118031862	C	T	100	PASS	AC=72;AF=0.014377;AN=5008;NS=2504;DP=25472;EAS_AF=0.002;AMR_AF=0.0187;AFR_AF=0.0023;EUR_AF=0.0388;SAS_AF=0.0153;AA=C|||;VT=SNP
11	124712576	rs4936955	C	T	100	PASS	AC=871;AF=0.173922;AN=5008;NS=2504;DP=22983;EAS_AF=0.0516;AMR_AF=0.1671;AFR_AF=0.1452;EUR_AF=0.2763;SAS_AF=0.2382;AA=C|||;VT=SNP
11	124713262	rs576741	T	C	100	PASS	AC=2357;AF=0.470647;AN=5008;NS=2504;DP=12637;EAS_AF=0.2569;AMR_AF=0.5317;AFR_AF=0.4985;EUR_AF=0.5199;SAS_AF=0.5593;AA=t|||;VT=SNP
11	124713726	rs73014354	T	C	100	PASS	AC=802;AF=0.160144;AN=5008;NS=2504;DP=21876;EAS_AF=0.0536;AMR_AF=0.1657;AFR_AF=0.0885;EUR_AF=0.2793;SAS_AF=0.2403;AA=T|||;VT=SNP
11	124713965	rs642948	A	G	100	PASS	AC=2512;AF=0.501597;AN=5008;NS=2504;DP=21236;EAS_AF=0.2629;AMR_AF=0.5403;AFR_AF=0.6127;EUR_AF=0.5119;SAS_AF=0.5593;AA=G|||;VT=SNP
11	124714434	rs117447186	G	A	100	PASS	AC=17;AF=0.00339457;AN=5008;NS=2504;DP=17205;EAS_AF=0;AMR_AF=0.0043;AFR_AF=0.0015;EUR_AF=0.0099;SAS_AF=0.002;AA=G|||;VT=SNP
11	124714631	rs1940179	A	G	100	PASS	AC=4952;AF=0.988818;AN=5008;NS=2504;DP=21033;EAS_AF=1;AMR_AF=0.9914;AFR_AF=0.9985;EUR_AF=0.9771;SAS_AF=0.9744;AA=A|||;VT=SNP
11	124714689	rs10790711	T	C	100	PASS	AC=2482;AF=0.495607;AN=5008;NS=2504;DP=23508;EAS_AF=0.256;AMR_AF=0.5403;AFR_AF=0.6014;EUR_AF=0.5099;SAS_AF=0.5532;AA=C|||;VT=SNP
11	124714880	rs733601	G	A	100	PASS	AC=1430;AF=0.285543;AN=5008;NS=2504;DP=22207;EAS_AF=0.1905;AMR_AF=0.3386;AFR_AF=0.4039;EUR_AF=0.1859;SAS_AF=0.2883;AA=A|||;VT=SNP
11	124715093	rs2076836	C	A	100	PASS	AC=1396;AF=0.278754;AN=5008;NS=2504;DP=17221;EAS_AF=0.1935;AMR_AF=0.3357;AFR_AF=0.3767;EUR_AF=0.1869;SAS_AF=0.2883;AA=A|||;VT=SNP
11	124715505	rs948151	C	T	100	PASS	AC=1266;AF=0.252796;AN=5008;NS=2504;DP=17806;EAS_AF=0.1567;AMR_AF=0.3228;AFR_AF=0.3374;EUR_AF=0.1829;SAS_AF=0.2597;AA=C|||;VT=SNP
11	124715569	rs57363396	G	A	100	PASS	AC=157;AF=0.0313498;AN=5008;NS=2504;DP=16844;EAS_AF=0.001;AMR_AF=0.0288;AFR_AF=0.0703;EUR_AF=0.0358;SAS_AF=0.0072;AA=G|||;VT=SNP
11	124715573	rs948150	G	A	100	PASS	AC=1395;AF=0.278554;AN=5008;NS=2504;DP=16813;EAS_AF=0.1935;AMR_AF=0.3343;AFR_AF=0.3767;EUR_AF=0.1869;SAS_AF=0.2883;AA=G|||;VT=SNP
11	124715749	rs948149	C	G	100	PASS	AC=1399;AF=0.279353;AN=5008;NS=2504;DP=18838;EAS_AF=0.1935;AMR_AF=0.3343;AFR_AF=0.3797;EUR_AF=0.1869;SAS_AF=0.2883;AA=G|||;VT=SNP
11	124716128	rs1940178	C	T	100	PASS	AC=1327;AF=0.264976;AN=5008;NS=2504;DP=17374;EAS_AF=0.1607;AMR_AF=0.3329;AFR_AF=0.3737;EUR_AF=0.1839;SAS_AF=0.2607;AA=C|||;VT=SNP
11	124716986	rs6590105	A	C	100	PASS	AC=2504;AF=0.5;AN=5008;NS=2504;DP=17368;EAS_AF=0.2887;AMR_AF=0.5389;AFR_AF=0.5764;EUR_AF=0.5149;SAS_AF=0.5716;AA=C|||;VT=SNP
11	124716991	rs6590106	G	A	100	PASS	AC=1322;AF=0.263978;AN=5008;NS=2504;DP=17331;EAS_AF=0.1607;AMR_AF=0.33;AFR_AF=0.3714;EUR_AF=0.1839;SAS_AF=0.2607;AA=G|||;VT=SNP
11	124717108	rs7106618	A	G	100	PASS	AC=1326;AF=0.264776;AN=5008;NS=2504;DP=18323;EAS_AF=0.1607;AMR_AF=0.33;AFR_AF=0.3744;EUR_AF=0.1839;SAS_AF=0.2607;AA=A|||;VT=SNP
11	124717445	rs6590107	A	G	100	PASS	AC=1404;AF=0.280351;AN=5008;NS=2504;DP=18887;EAS_AF=0.1935;AMR_AF=0.3314;AFR_AF=0.385;EUR_AF=0.1869;SAS_AF=0.2883;AA=G|||;VT=SNP
11	124717520	rs12279183	C	T	100	PASS	AC=259;AF=0.0517173;AN=5008;NS=2504;DP=16748;EAS_AF=0.0149;AMR_AF=0.0115;AFR_AF=0.003;EUR_AF=0.0726;SAS_AF=0.1626;AA=C|||;VT=SNP
11	124717530	rs4936956	T	C	100	PASS	AC=2451;AF=0.489417;AN=5008;NS=2504;DP=16886;EAS_AF=0.2887;AMR_AF=0.5389;AFR_AF=0.5356;EUR_AF=0.5159;SAS_AF=0.5716;AA=C|||;VT=SNP
11	124717544	rs7110332	A	C	100	PASS	AC=1308;AF=0.261182;AN=5008;NS=2504;DP=17258;EAS_AF=0.1597;AMR_AF=0.3271;AFR_AF=0.3631;EUR_AF=0.1839;SAS_AF=0.2607;AA=C|||;VT=SNP
11	124717581	rs137994623	G	A	100	PASS	AC=30;AF=0.00599042;AN=5008;NS=2504;DP=17729;EAS_AF=0;AMR_AF=0;AFR_AF=0.0008;EUR_AF=0.0288;SAS_AF=0;AA=G|||;VT=SNP
11	124717965	rs1940177	T	C	100	PASS	AC=1329;AF=0.265375;AN=5008;NS=2504;DP=18752;EAS_AF=0.1607;AMR_AF=0.33;AFR_AF=0.3767;EUR_AF=0.1839;SAS_AF=0.2607;AA=T|||;VT=SNP
11	124718368	rs10893293	T	G	100	PASS	AC=1330;AF=0.265575;AN=5008;NS=2504;DP=20559;EAS_AF=0.1607;AMR_AF=0.33;AFR_AF=0.3767;EUR_AF=0.1839;SAS_AF=0.2618;AA=G|||;VT=SNP
11	124718394	rs10790712	C	A	100	PASS	AC=1323;AF=0.264177;AN=5008;NS=2504;DP=20364;EAS_AF=0.1607;AMR_AF=0.3285;AFR_AF=0.3722;EUR_AF=0.1839;SAS_AF=0.2618;AA=C|||;VT=SNP
11	124718519	rs7114670	C	A	100	PASS	AC=2373;AF=0.473842;AN=5008;NS=2504;DP=17282;EAS_AF=0.249;AMR_AF=0.5159;AFR_AF=0.5673;EUR_AF=0.4881;SAS_AF=0.5348;AA=A|||;VT=SNP
11	124718698	rs11219804	A	G	100	PASS	AC=1343;AF=0.268171;AN=5008;NS=2504;DP=20875;EAS_AF=0.1558;AMR_AF=0.3372;AFR_AF=0.3858;EUR_AF=0.1859;SAS_AF=0.2607;AA=a|||;VT=SNP
11	124718707	rs11219805	T	C	100	PASS	AC=1602;AF=0.319888;AN=5008;NS=2504;DP=21189;EAS_AF=0.2034;AMR_AF=0.3804;AFR_AF=0.4092;EUR_AF=0.2734;SAS_AF=0.3241;AA=C|||;VT=SNP
11	124718802	rs11219806	A	G	100	PASS	AC=1329;AF=0.265375;AN=5008;NS=2504;DP=18515;EAS_AF=0.1548;AMR_AF=0.3357;AFR_AF=0.3775;EUR_AF=0.1869;SAS_AF=0.2587;AA=A|||;VT=SNP
11	124719105	rs12288342	T	C	100	PASS	AC=2060;AF=0.411342;AN=5008;NS=2504;DP=16299;EAS_AF=0.2708;AMR_AF=0.3156;AFR_AF=0.5401;EUR_AF=0.4016;SAS_AF=0.4601;AA=T|||;VT=SNP
11	124719145	rs12288389	T	C	100	PASS	AC=2166;AF=0.432508;AN=5008;NS=2504;DP=16347;EAS_AF=0.3462;AMR_AF=0.3444;AFR_AF=0.5204;EUR_AF=0.4125;SAS_AF=0.4857;AA=T|||;VT=SNP
11	124719259	rs11219807	G	A	100	PASS	AC=1064;AF=0.21246;AN=5008;NS=2504;DP=14618;EAS_AF=0.0278;AMR_AF=0.2392;AFR_AF=0.2451;EUR_AF=0.3151;SAS_AF=0.2342;AA=A|||;VT=SNP
11	124719898	rs11219808	C	T	100	PASS	AC=238;AF=0.047524;AN=5008;NS=2504;DP=18749;EAS_AF=0.002;AMR_AF=0.0331;AFR_AF=0.0825;EUR_AF=0.0646;SAS_AF=0.0399;AA=C|||;VT=SNP
11	124720156	rs10893294	G	T	100	PASS	AC=1244;AF=0.248403;AN=5008;NS=2504;DP=20963;EAS_AF=0.0565;AMR_AF=0.2277;AFR_AF=0.3215;EUR_AF=0.3618;SAS_AF=0.2454;AA=G|||;VT=SNP
11	124720313	rs1940176	A	G	100	PASS	AC=2885;AF=0.576078;AN=5008;NS=2504;DP=20202;EAS_AF=0.3095;AMR_AF=0.5476;AFR_AF=0.6407;EUR_AF=0.665;SAS_AF=0.6922;AA=G|||;VT=SNP
11	124720458	rs1940175	C	A	100	PASS	AC=2843;AF=0.567692;AN=5008;NS=2504;DP=21643;EAS_AF=0.3095;AMR_AF=0.5447;AFR_AF=0.6248;EUR_AF=0.661;SAS_AF=0.6769;AA=A|||;VT=SNP
11	124720545	rs1940174	T	C	100	PASS	AC=1775;AF=0.354433;AN=5008;NS=2504;DP=22069;EAS_AF=0.2778;AMR_AF=0.3141;AFR_AF=0.326;EUR_AF=0.4414;SAS_AF=0.411;AA=T|||;VT=SNP
11	124720675	rs1940173	G	A	100	PASS	AC=1792;AF=0.357827;AN=5008;NS=2504;DP=17639;EAS_AF=0.2778;AMR_AF=0.3141;AFR_AF=0.3411;EUR_AF=0.4384;SAS_AF=0.411;AA=A|||;VT=SNP
11	124720804	rs35075564	A	G	100	PASS	AC=1032;AF=0.20607;AN=5008;NS=2504;DP=16516;EAS_AF=0.0169;AMR_AF=0.2305;AFR_AF=0.2753;EUR_AF=0.2237;SAS_AF=0.272;AA=A|||;VT=SNP
11	124721003	rs11604758	G	A	100	PASS	AC=2862;AF=0.571486;AN=5008;NS=2504;DP=17413;EAS_AF=0.3095;AMR_AF=0.5403;AFR_AF=0.6407;EUR_AF=0.662;SAS_AF=0.6769;AA=A|||;VT=SNP
11	124721018	rs11604776	G	A	100	PASS	AC=1758;AF=0.351038;AN=5008;NS=2504;DP=17010;EAS_AF=0.2778;AMR_AF=0.3127;AFR_AF=0.3169;EUR_AF=0.4384;SAS_AF=0.41;AA=G|||;VT=SNP
11	124721376	rs118047601	T	G	100	PASS	AC=143;AF=0.0285543;AN=5008;NS=2504;DP=19173;EAS_AF=0.002;AMR_AF=0.0288;AFR_AF=0.0144;EUR_AF=0.0646;SAS_AF=0.0378;AA=T|||;VT=SNP
11	124721984	rs11219810	T	C	100	PASS	AC=43;AF=0.00858626;AN=5008;NS=2504;DP=18498;EAS_AF=0;AMR_AF=0.0159;AFR_AF=0;EUR_AF=0.0278;SAS_AF=0.0041;AA=T|||;VT=SNP
11	124722077	rs725291	T	C	100	PASS	AC=1254;AF=0.250399;AN=5008;NS=2504;DP=19409;EAS_AF=0.0675;AMR_AF=0.2579;AFR_AF=0.3207;EUR_AF=0.2674;SAS_AF=0.3211;AA=T|||;VT=SNP
11	124722391	rs117954028	C	G	100	PASS	AC=43;AF=0.00858626;AN=5008;NS=2504;DP=19934;EAS_AF=0;AMR_AF=0.0043;AFR_AF=0;EUR_AF=0.0169;SAS_AF=0.0235;AA=C|||;VT=SNP
11	124722422	rs76175102	G	A	100	PASS	AC=76;AF=0.0151757;AN=5008;NS=2504;DP=20552;EAS_AF=0;AMR_AF=0.0259;AFR_AF=0.0008;EUR_AF=0.0507;SAS_AF=0.0061;AA=G|||;VT=SNP
11	124722564	rs75447081	G	A	100	PASS	AC=108;AF=0.0215655;AN=5008;NS=2504;DP=21003;EAS_AF=0.002;AMR_AF=0.0072;AFR_AF=0.0015;EUR_AF=0.0189;SAS_AF=0.0818;AA=G|||;VT=SNP
11	124722896	rs12806210	C	T	100	PASS	AC=1010;AF=0.201677;AN=5008;NS=2504;DP=16441;EAS_AF=0.0169;AMR_AF=0.2305;AFR_AF=0.2625;EUR_AF=0.2256;SAS_AF=0.2648;AA=C|||;VT=SNP
11	124723290	rs74463906	G	A	100	PASS	AC=11;AF=0.00219649;AN=5008;NS=2504;DP=16314;EAS_AF=0;AMR_AF=0.0014;AFR_AF=0.0008;EUR_AF=0.008;SAS_AF=0.001;AA=G|||;VT=SNP
11	124723307	rs7102252	A	T	100	PASS	AC=2881;AF=0.57528;AN=5008;NS=2504;DP=16210;EAS_AF=0.3125;AMR_AF=0.5432;AFR_AF=0.6407;EUR_AF=0.669;SAS_AF=0.684;AA=T|||;VT=SNP
11	124723433	rs7105637	C	A	100	PASS	AC=2873;AF=0.573682;AN=5008;NS=2504;DP=16729;EAS_AF=0.3115;AMR_AF=0.5432;AFR_AF=0.6407;EUR_AF=0.669;SAS_AF=0.6769;AA=A|||;VT=SNP
11	124724523	rs56387340	G	C	100	PASS	AC=309;AF=0.0617013;AN=5008;NS=2504;DP=20249;EAS_AF=0.001;AMR_AF=0.0274;AFR_AF=0.1346;EUR_AF=0.0288;SAS_AF=0.0838;AA=G|||;VT=SNP
11	124724583	rs117560202	G	T	100	PASS	AC=58;AF=0.0115815;AN=5008;NS=2504;DP=18372;EAS_AF=0;AMR_AF=0.0202;AFR_AF=0.0038;EUR_AF=0.0348;SAS_AF=0.0041;AA=G|||;VT=SNP
11	124724934	rs10893295	A	G	100	PASS	AC=1490;AF=0.297524;AN=5008;NS=2504;DP=19480;EAS_AF=0.2302;AMR_AF=0.2795;AFR_AF=0.2292;EUR_AF=0.4026;SAS_AF=0.364;AA=A|||;VT=SNP
11	124725414	rs7114171	C	G	100	PASS	AC=1542;AF=0.307907;AN=5008;NS=2504;DP=19493;EAS_AF=0.2302;AMR_AF=0.2839;AFR_AF=0.267;EUR_AF=0.4016;SAS_AF=0.364;AA=C|||;VT=SNP
11	124725460	rs7114543	G	C	100	PASS	AC=2881;AF=0.57528;AN=5008;NS=2504;DP=20043;EAS_AF=0.3125;AMR_AF=0.5418;AFR_AF=0.6422;EUR_AF=0.668;SAS_AF=0.684;AA=C|||;VT=SNP
11	124725618	rs113476387	A	G	100	PASS	AC=94;AF=0.01877;AN=5008;NS=2504;DP=19263;EAS_AF=0.001;AMR_AF=0.013;AFR_AF=0.0008;EUR_AF=0.0348;SAS_AF=0.0491;AA=A|||;VT=SNP
11	124725942	rs10893296	T	C	100	PASS	AC=2883;AF=0.575679;AN=5008;NS=2504;DP=18303;EAS_AF=0.3125;AMR_AF=0.5418;AFR_AF=0.649;EUR_AF=0.668;SAS_AF=0.6769;AA=C|||;VT=SNP
11	124726214	rs11219811	G	C	100	PASS	AC=773;AF=0.154353;AN=5008;NS=2504;DP=19203;EAS_AF=0.2262;AMR_AF=0.1196;AFR_AF=0.087;EUR_AF=0.1451;SAS_AF=0.2055;AA=G|||;VT=SNP
11	124726319	rs10893297	G	C	100	PASS	AC=2870;AF=0.573083;AN=5008;NS=2504;DP=18738;EAS_AF=0.3115;AMR_AF=0.5418;AFR_AF=0.6399;EUR_AF=0.668;SAS_AF=0.6769;AA=C|||;VT=SNP
11	124727456	rs111857913	A	C	100	PASS	AC=201;AF=0.0401358;AN=5008;NS=2504;DP=15364;EAS_AF=0.003;AMR_AF=0.0375;AFR_AF=0.0068;EUR_AF=0.0905;SAS_AF=0.0736;AA=A|||;VT=SNP
11	124727791	rs10893298	A	G	100	PASS	AC=2877;AF=0.574481;AN=5008;NS=2504;DP=6840;EAS_AF=0.3115;AMR_AF=0.5418;AFR_AF=0.6399;EUR_AF=0.668;SAS_AF=0.684;AA=G|||;VT=SNP
11	124728123	rs11219814	T	G	100	PASS	AC=638;AF=0.127396;AN=5008;NS=2504;DP=11655;EAS_AF=0.004;AMR_AF=0.1484;AFR_AF=0.093;EUR_AF=0.2515;SAS_AF=0.1585;AA=T|||;VT=SNP
11	124728824	rs146302549	G	A	100	PASS	AC=47;AF=0.00938498;AN=5008;NS=2504;DP=12223;EAS_AF=0.001;AMR_AF=0.013;AFR_AF=0.0008;EUR_AF=0.0209;SAS_AF=0.0153;AA=G|||;VT=SNP
11	124728955	rs7927764	A	G	100	PASS	AC=1523;AF=0.304113;AN=5008;NS=2504;DP=12106;EAS_AF=0.2292;AMR_AF=0.2968;AFR_AF=0.2292;EUR_AF=0.4225;SAS_AF=0.3661;AA=A|||;VT=SNP
11	124728958	rs10893300	C	T	100	PASS	AC=674;AF=0.134585;AN=5008;NS=2504;DP=12090;EAS_AF=0.004;AMR_AF=0.1657;AFR_AF=0.093;EUR_AF=0.2724;SAS_AF=0.1616;AA=C|||;VT=SNP
11	124729582	rs4245057	A	T	100	PASS	AC=2914;AF=0.581869;AN=5008;NS=2504;DP=19154;EAS_AF=0.3125;AMR_AF=0.5576;AFR_AF=0.6407;EUR_AF=0.6889;SAS_AF=0.6871;AA=T|||;VT=SNP
11	124729683	rs11219815	G	A	100	PASS	AC=1579;AF=0.315296;AN=5008;NS=2504;DP=18566;EAS_AF=0.2292;AMR_AF=0.3026;AFR_AF=0.2678;EUR_AF=0.4225;SAS_AF=0.3671;AA=G|||;VT=SNP
11	124730646	rs7113124	A	G	100	PASS	AC=772;AF=0.154153;AN=5008;NS=2504;DP=18537;EAS_AF=0.2252;AMR_AF=0.1196;AFR_AF=0.0877;EUR_AF=0.1441;SAS_AF=0.2055;AA=A|||;VT=SNP
11	124730845	rs7113741	G	C	100	PASS	AC=803;AF=0.160343;AN=5008;NS=2504;DP=19523;EAS_AF=0.2232;AMR_AF=0.1311;AFR_AF=0.1029;EUR_AF=0.1491;SAS_AF=0.2055;AA=G|||;VT=SNP
11	124730987	rs112023743	T	C	100	PASS	AC=41;AF=0.0081869;AN=5008;NS=2504;DP=19372;EAS_AF=0;AMR_AF=0.0058;AFR_AF=0.0008;EUR_AF=0.0268;SAS_AF=0.0092;AA=T|||;VT=SNP
11	124732426	rs117133630	C	T	100	PASS	AC=109;AF=0.0217652;AN=5008;NS=2504;DP=18683;EAS_AF=0.003;AMR_AF=0.0173;AFR_AF=0.0008;EUR_AF=0.0398;SAS_AF=0.0542;AA=C|||;VT=SNP
11	124732530	rs10893301	T	G	100	PASS	AC=482;AF=0.096246;AN=5008;NS=2504;DP=21033;EAS_AF=0.001;AMR_AF=0.1282;AFR_AF=0.0832;EUR_AF=0.1909;SAS_AF=0.092;AA=T|||;VT=SNP
11	124733007	rs56165830	A	T	100	PASS	AC=226;AF=0.0451278;AN=5008;NS=2504;DP=18713;EAS_AF=0.003;AMR_AF=0.036;AFR_AF=0.0265;EUR_AF=0.0905;SAS_AF=0.0736;AA=A|||;VT=SNP
11	124733248	rs56929394	C	A	100	PASS	AC=535;AF=0.106829;AN=5008;NS=2504;DP=17825;EAS_AF=0.2252;AMR_AF=0.0865;AFR_AF=0.0038;EUR_AF=0.0805;SAS_AF=0.1656;AA=C|||;VT=SNP
11	124733377	rs7111513	T	C	100	PASS	AC=1394;AF=0.278355;AN=5008;NS=2504;DP=16067;EAS_AF=0.0804;AMR_AF=0.2637;AFR_AF=0.4228;EUR_AF=0.2604;SAS_AF=0.316;AA=C|||;VT=SNP
11	124733749	rs12796794	C	G	100	PASS	AC=299;AF=0.0597045;AN=5008;NS=2504;DP=13676;EAS_AF=0.001;AMR_AF=0.0908;AFR_AF=0.0106;EUR_AF=0.1531;SAS_AF=0.0685;AA=C|||;VT=SNP
11	124733969	rs79005181	C	A	100	PASS	AC=43;AF=0.00858626;AN=5008;NS=2504;DP=10950;EAS_AF=0;AMR_AF=0.0043;AFR_AF=0;EUR_AF=0.0169;SAS_AF=0.0235;AA=C|||;VT=SNP
11	124734116	rs79428142	T	C	100	PASS	AC=37;AF=0.00738818;AN=5008;NS=2504;DP=15459;EAS_AF=0;AMR_AF=0.0029;AFR_AF=0.0015;EUR_AF=0.0129;SAS_AF=0.0204;AA=T|||;VT=SNP
11	124734286	rs2155417	C	G	100	PASS	AC=1314;AF=0.26238;AN=5008;NS=2504;DP=14508;EAS_AF=0.0804;AMR_AF=0.2594;AFR_AF=0.3593;EUR_AF=0.2594;SAS_AF=0.3241;AA=C|||;VT=SNP
11	124734301	rs7126916	C	A	100	PASS	AC=203;AF=0.0405351;AN=5008;NS=2504;DP=14437;EAS_AF=0.003;AMR_AF=0.0346;AFR_AF=0.0098;EUR_AF=0.0905;SAS_AF=0.0736;AA=C|||;VT=SNP
11	124734471	rs5017048	G	T	100	PASS	AC=1299;AF=0.259385;AN=5008;NS=2504;DP=17036;EAS_AF=0.0804;AMR_AF=0.2594;AFR_AF=0.3601;EUR_AF=0.2594;SAS_AF=0.3078;AA=T|||;VT=SNP
11	124734728	rs7951801	G	A	100	PASS	AC=1472;AF=0.29393;AN=5008;NS=2504;DP=15191;EAS_AF=0.2312;AMR_AF=0.2911;AFR_AF=0.1831;EUR_AF=0.4284;SAS_AF=0.3722;AA=G|||;VT=SNP
11	124735879	rs11219816	C	T	100	PASS	AC=1285;AF=0.256589;AN=5008;NS=2504;DP=16388;EAS_AF=0.0804;AMR_AF=0.2565;AFR_AF=0.3396;EUR_AF=0.2594;SAS_AF=0.3231;AA=C|||;VT=SNP
11	124735911	rs78806254	G	A	100	PASS	AC=43;AF=0.00858626;AN=5008;NS=2504;DP=15934;EAS_AF=0;AMR_AF=0.0043;AFR_AF=0;EUR_AF=0.0169;SAS_AF=0.0235;AA=G|||;VT=SNP
11	124736952	rs11219817	C	G	100	PASS	AC=973;AF=0.194289;AN=5008;NS=2504;DP=20676;EAS_AF=0.0813;AMR_AF=0.232;AFR_AF=0.1997;EUR_AF=0.2296;SAS_AF=0.2403;AA=T|||;VT=SNP
11	124737216	rs73014380	T	C	100	PASS	AC=199;AF=0.0397364;AN=5008;NS=2504;DP=20354;EAS_AF=0.003;AMR_AF=0.0375;AFR_AF=0.0038;EUR_AF=0.0915;SAS_AF=0.0746;AA=T|||;VT=SNP
11	124737282	rs7102701	T	C	100	PASS	AC=1582;AF=0.315895;AN=5008;NS=2504;DP=19200;EAS_AF=0.2312;AMR_AF=0.2853;AFR_AF=0.2867;EUR_AF=0.4066;SAS_AF=0.3712;AA=T|||;VT=SNP
11	124737330	rs11219819	C	T	100	PASS	AC=1211;AF=0.241813;AN=5008;NS=2504;DP=17970;EAS_AF=0.0655;AMR_AF=0.255;AFR_AF=0.2965;EUR_AF=0.2594;SAS_AF=0.3221;AA=C|||;VT=SNP
11	124737631	rs7120736	G	A	100	PASS	AC=1473;AF=0.294129;AN=5008;NS=2504;DP=10281;EAS_AF=0.2331;AMR_AF=0.2781;AFR_AF=0.2088;EUR_AF=0.4056;SAS_AF=0.3691;AA=G|||;VT=SNP
11	124738000	rs73615441	G	C	100	PASS	AC=1274;AF=0.254393;AN=5008;NS=2504;DP=16968;EAS_AF=0.0794;AMR_AF=0.255;AFR_AF=0.3336;EUR_AF=0.2584;SAS_AF=0.3231;AA=C|||;VT=SNP
11	124738367	rs36124571	C	T	100	PASS	AC=1300;AF=0.259585;AN=5008;NS=2504;DP=18380;EAS_AF=0.0784;AMR_AF=0.255;AFR_AF=0.3404;EUR_AF=0.2594;SAS_AF=0.3405;AA=C|||;VT=SNP
11	124738477	rs139666137	C	A	100	PASS	AC=21;AF=0.00419329;AN=5008;NS=2504;DP=18712;EAS_AF=0;AMR_AF=0.0014;AFR_AF=0.0015;EUR_AF=0.0169;SAS_AF=0.001;AA=C|||;VT=SNP
11	124739699	rs114324840	T	C	100	PASS	AC=270;AF=0.0539137;AN=5008;NS=2504;DP=19444;EAS_AF=0.0218;AMR_AF=0.0317;AFR_AF=0.0318;EUR_AF=0.0726;SAS_AF=0.1135;AA=T|||;VT=SNP
11	124739988	rs4936957	T	C	100	PASS	AC=2722;AF=0.54353;AN=5008;NS=2504;DP=18282;EAS_AF=0.3909;AMR_AF=0.4582;AFR_AF=0.5749;EUR_AF=0.6968;SAS_AF=0.5613;AA=T|||;VT=SNP;EX_TARGET
11	124740410	rs3923890	A	T	100	PASS	AC=3172;AF=0.633387;AN=5008;NS=2504;DP=19930;EAS_AF=0.3958;AMR_AF=0.4986;AFR_AF=0.8684;EUR_AF=0.7117;SAS_AF=0.5757;AA=T|||;VT=SNP
11	124740691	rs7925879	A	G	100	PASS	AC=3177;AF=0.634385;AN=5008;NS=2504;DP=20055;EAS_AF=0.3968;AMR_AF=0.4986;AFR_AF=0.8684;EUR_AF=0.7127;SAS_AF=0.5787;AA=G|||;VT=SNP
11	124740980	rs35978862	C	T	100	PASS	AC=538;AF=0.107428;AN=5008;NS=2504;DP=16148;EAS_AF=0.002;AMR_AF=0.0476;AFR_AF=0.3207;EUR_AF=0.0497;SAS_AF=0.0297;AA=C|||;VT=SNP;EX_TARGET
11	124741488	rs117107362	A	C	100	PASS	AC=40;AF=0.00798722;AN=5008;NS=2504;DP=19596;EAS_AF=0;AMR_AF=0.0173;AFR_AF=0;EUR_AF=0.0209;SAS_AF=0.0072;AA=a|||;VT=SNP
11	124741489	rs12277811	C	G	100	PASS	AC=538;AF=0.107428;AN=5008;NS=2504;DP=19619;EAS_AF=0.002;AMR_AF=0.0476;AFR_AF=0.3207;EUR_AF=0.0497;SAS_AF=0.0297;AA=c|||;VT=SNP
11	124741772	rs11219821	C	T	100	PASS	AC=1280;AF=0.255591;AN=5008;NS=2504;DP=20443;EAS_AF=0.0853;AMR_AF=0.281;AFR_AF=0.2678;EUR_AF=0.4414;SAS_AF=0.2055;AA=T|||;VT=SNP
11	124741955	rs117078713	A	G	100	PASS	AC=83;AF=0.0165735;AN=5008;NS=2504;DP=20670;EAS_AF=0;AMR_AF=0.0908;AFR_AF=0.0015;EUR_AF=0.0159;SAS_AF=0.002;AA=A|||;VT=SNP
11	124742365	rs3862618	G	A	100	PASS	AC=645;AF=0.128794;AN=5008;NS=2504;DP=18425;EAS_AF=0.2698;AMR_AF=0.1023;AFR_AF=0.0053;EUR_AF=0.1252;SAS_AF=0.1728;AA=G|||;VT=SNP;EX_TARGET
11	124742385	rs4935898	G	A	100	PASS	AC=97;AF=0.019369;AN=5008;NS=2504;DP=18612;EAS_AF=0.002;AMR_AF=0.0187;AFR_AF=0.0023;EUR_AF=0.0348;SAS_AF=0.045;AA=G|||;VT=SNP;EX_TARGET
11	124742731	rs4606490	C	T	100	PASS	AC=2343;AF=0.467851;AN=5008;NS=2504;DP=17034;EAS_AF=0.1071;AMR_AF=0.3818;AFR_AF=0.7708;EUR_AF=0.5686;SAS_AF=0.3875;AA=C|||;VT=SNP
11	124743497	rs73014390	C	T	100	PASS	AC=35;AF=0.00698882;AN=5008;NS=2504;DP=19800;EAS_AF=0;AMR_AF=0.0144;AFR_AF=0;EUR_AF=0.0229;SAS_AF=0.002;AA=C|||;VT=SNP
11	124744005	rs77513537	C	T	100	PASS	AC=307;AF=0.0613019;AN=5008;NS=2504;DP=19367;EAS_AF=0.0198;AMR_AF=0.0346;AFR_AF=0.031;EUR_AF=0.0706;SAS_AF=0.1544;AA=C|||;VT=SNP;EX_TARGET
11	124745346	rs117482133	G	A	100	PASS	AC=266;AF=0.053115;AN=5008;NS=2504;DP=16656;EAS_AF=0.0208;AMR_AF=0.0303;AFR_AF=0.0038;EUR_AF=0.0696;SAS_AF=0.1524;AA=G|||;VT=SNP
11	124745427	rs74664498	G	T	100	PASS	AC=306;AF=0.0611022;AN=5008;NS=2504;DP=16243;EAS_AF=0.0208;AMR_AF=0.0346;AFR_AF=0.0318;EUR_AF=0.0696;SAS_AF=0.1524;AA=G|||;VT=SNP;EX_TARGET
11	124745783	rs140337602	C	G	100	PASS	AC=53;AF=0.0105831;AN=5008;NS=2504;DP=18265;EAS_AF=0;AMR_AF=0.0202;AFR_AF=0.0008;EUR_AF=0.0278;SAS_AF=0.0102;AA=C|||;VT=SNP
11	124746180	rs55706177	C	T	100	PASS	AC=555;AF=0.110823;AN=5008;NS=2504;DP=13033;EAS_AF=0.0357;AMR_AF=0.0432;AFR_AF=0.2897;EUR_AF=0.0487;SAS_AF=0.0583;AA=C|||;VT=SNP;EX_TARGET
11	124746449	rs73615452	G	C	100	PASS	AC=621;AF=0.124002;AN=5008;NS=2504;DP=11505;EAS_AF=0.0347;AMR_AF=0.0447;AFR_AF=0.3396;EUR_AF=0.0487;SAS_AF=0.0583;AA=G|||;VT=SNP
11	124746644	rs11219822	A	C	100	PASS	AC=1167;AF=0.233027;AN=5008;NS=2504;DP=12516;EAS_AF=0.0476;AMR_AF=0.2882;AFR_AF=0.2118;EUR_AF=0.4473;SAS_AF=0.1933;AA=A|||;VT=SNP
11	124746770	rs11219823	T	C	100	PASS	AC=1219;AF=0.243411;AN=5008;NS=2504;DP=13544;EAS_AF=0.0446;AMR_AF=0.2925;AFR_AF=0.2542;EUR_AF=0.4473;SAS_AF=0.1892;AA=C|||;VT=SNP
11	124747333	rs10790713	A	G	100	PASS	AC=1182;AF=0.236022;AN=5008;NS=2504;DP=16298;EAS_AF=0.0446;AMR_AF=0.2882;AFR_AF=0.2284;EUR_AF=0.4473;SAS_AF=0.1892;AA=G|||;VT=SNP
11	124747837	rs7933204	G	A	100	PASS	AC=3165;AF=0.631989;AN=5008;NS=2504;DP=10630;EAS_AF=0.4276;AMR_AF=0.4957;AFR_AF=0.8623;EUR_AF=0.6918;SAS_AF=0.5665;AA=A|||;VT=SNP;EX_TARGET
11	124748196	rs111277969	G	A	100	PASS	AC=118;AF=0.0235623;AN=5008;NS=2504;DP=18783;EAS_AF=0.003;AMR_AF=0.0231;AFR_AF=0.0272;EUR_AF=0.0358;SAS_AF=0.0276;AA=G|||;VT=SNP;EX_TARGET
11	124749145	rs148372884	G	A	100	PASS	AC=16;AF=0.00319489;AN=5008;NS=2504;DP=17587;EAS_AF=0;AMR_AF=0.0029;AFR_AF=0.0008;EUR_AF=0.0129;SAS_AF=0;AA=G|||;VT=SNP
11	124749584	rs3802905	C	G	100	PASS	AC=1511;AF=0.301717;AN=5008;NS=2504;DP=16326;EAS_AF=0.0556;AMR_AF=0.2839;AFR_AF=0.584;EUR_AF=0.3797;SAS_AF=0.1063;AA=C|||;VT=SNP
11	124750028	rs10790714	A	T	100	PASS	AC=817;AF=0.163139;AN=5008;NS=2504;DP=20948;EAS_AF=0.001;AMR_AF=0.232;AFR_AF=0.1392;EUR_AF=0.3648;SAS_AF=0.1063;AA=A|||;VT=SNP
11	124750137	rs4326810	A	G	100	PASS	AC=828;AF=0.165335;AN=5008;NS=2504;DP=19165;EAS_AF=0.0536;AMR_AF=0.0648;AFR_AF=0.472;EUR_AF=0.0547;SAS_AF=0.0511;AA=G|||;VT=SNP
11	124750232	rs4366494	C	T	100	PASS	AC=4495;AF=0.897564;AN=5008;NS=2504;DP=18983;EAS_AF=0.996;AMR_AF=0.7147;AFR_AF=0.9788;EUR_AF=0.8042;SAS_AF=0.9121;AA=T|||;VT=SNP
11	124750553	rs12284882	G	T	100	PASS	AC=819;AF=0.163538;AN=5008;NS=2504;DP=19402;EAS_AF=0.0536;AMR_AF=0.072;AFR_AF=0.4569;EUR_AF=0.0616;SAS_AF=0.0501;AA=G|||;VT=SNP
11	124751127	rs147605571	C	T	100	PASS	AC=42;AF=0.00838658;AN=5008;NS=2504;DP=17984;EAS_AF=0;AMR_AF=0.0159;AFR_AF=0.0015;EUR_AF=0.0249;SAS_AF=0.0041;AA=C|||;VT=SNP;EX_TARGET
11	124751881	rs7127889	C	T	100	PASS	AC=1203;AF=0.240216;AN=5008;NS=2504;DP=15498;EAS_AF=0.0883;AMR_AF=0.1239;AFR_AF=0.5015;EUR_AF=0.164;SAS_AF=0.2045;AA=T|||;VT=SNP
11	124752167	rs6590108	A	G	100	PASS	AC=1207;AF=0.241014;AN=5008;NS=2504;DP=19811;EAS_AF=0.0883;AMR_AF=0.1239;AFR_AF=0.5015;EUR_AF=0.163;SAS_AF=0.2096;AA=G|||;VT=SNP
11	124752500	rs7924415	G	T	100	PASS	AC=1093;AF=0.218251;AN=5008;NS=2504;DP=20294;EAS_AF=0.0665;AMR_AF=0.1052;AFR_AF=0.4939;EUR_AF=0.1272;SAS_AF=0.1759;AA=A|||;VT=SNP
11	124752812	rs71474112	C	A	100	PASS	AC=44;AF=0.00878594;AN=5008;NS=2504;DP=17377;EAS_AF=0;AMR_AF=0.0086;AFR_AF=0.0008;EUR_AF=0.0338;SAS_AF=0.0031;AA=C|||;VT=SNP
11	124752816	rs10893302	G	T	100	PASS	AC=1202;AF=0.240016;AN=5008;NS=2504;DP=17549;EAS_AF=0.0883;AMR_AF=0.1239;AFR_AF=0.5015;EUR_AF=0.163;SAS_AF=0.2045;AA=G|||;VT=SNP
11	124753223	rs12787606	C	T	100	PASS	AC=355;AF=0.0708866;AN=5008;NS=2504;DP=15593;EAS_AF=0.002;AMR_AF=0.098;AFR_AF=0.0325;EUR_AF=0.175;SAS_AF=0.0675;AA=C|||;VT=SNP
11	124753338	rs140548306	G	A	100	PASS	AC=16;AF=0.00319489;AN=5008;NS=2504;DP=16982;EAS_AF=0;AMR_AF=0.0029;AFR_AF=0.0008;EUR_AF=0.0129;SAS_AF=0;AA=G|||;VT=SNP
11	124754140	rs75208982	A	G	100	PASS	AC=457;AF=0.091254;AN=5008;NS=2504;DP=21262;EAS_AF=0.0347;AMR_AF=0.0634;AFR_AF=0.0885;EUR_AF=0.1093;SAS_AF=0.1544;AA=A|||;VT=SNP
11	124754611	rs12823	T	A	100	PASS	AC=880;AF=0.175719;AN=5008;NS=2504;DP=19810;EAS_AF=0.001;AMR_AF=0.2363;AFR_AF=0.1861;EUR_AF=0.3658;SAS_AF=0.1033;AA=T|||;VT=SNP
11	124754703	rs117573670	A	C	100	PASS	AC=40;AF=0.00798722;AN=5008;NS=2504;DP=17965;EAS_AF=0;AMR_AF=0.0101;AFR_AF=0;EUR_AF=0.0328;SAS_AF=0;AA=A|||;VT=SNP
11	124754761	rs140603981	C	T	100	PASS	AC=22;AF=0.00439297;AN=5008;NS=2504;DP=17907;EAS_AF=0;AMR_AF=0.0086;AFR_AF=0.0008;EUR_AF=0.0089;SAS_AF=0.0061;AA=C|||;VT=SNP;EX_TARGET
11	124754934	rs145918924	C	T	100	PASS	AC=21;AF=0.00419329;AN=5008;NS=2504;DP=16654;EAS_AF=0;AMR_AF=0.0115;AFR_AF=0;EUR_AF=0.0099;SAS_AF=0.0031;AA=C|||;VT=SNP;EX_TARGET
11	124755303	rs78995362	G	A	100	PASS	AC=187;AF=0.0373403;AN=5008;NS=2504;DP=17555;EAS_AF=0.0427;AMR_AF=0.0303;AFR_AF=0.0257;EUR_AF=0.0427;SAS_AF=0.047;AA=G|||;VT=SNP
11	124756007	rs145096709	A	G	100	PASS	AC=55;AF=0.0109824;AN=5008;NS=2504;DP=19102;EAS_AF=0.001;AMR_AF=0.0086;AFR_AF=0.0015;EUR_AF=0.0298;SAS_AF=0.0164;AA=A|||;VT=SNP
11	124756158	rs57504141	A	T	100	PASS	AC=184;AF=0.0367412;AN=5008;NS=2504;DP=21155;EAS_AF=0.0427;AMR_AF=0.0274;AFR_AF=0.0234;EUR_AF=0.0427;SAS_AF=0.0491;AA=A|||;VT=SNP
11	124756406	rs7104934	G	A	100	PASS	AC=1173;AF=0.234225;AN=5008;NS=2504;DP=17633;EAS_AF=0.0883;AMR_AF=0.121;AFR_AF=0.4811;EUR_AF=0.163;SAS_AF=0.2045;AA=G|||;VT=SNP;EX_TARGET
11	124757192	rs77854852	C	T	100	PASS	AC=188;AF=0.0375399;AN=5008;NS=2504;DP=15588;EAS_AF=0;AMR_AF=0.0187;AFR_AF=0.1074;EUR_AF=0.0328;SAS_AF=0;AA=C|||;VT=SNP
11	124757560	rs12418548	G	A	100	PASS	AC=1177;AF=0.235024;AN=5008;NS=2504;DP=17457;EAS_AF=0.0486;AMR_AF=0.1225;AFR_AF=0.5136;EUR_AF=0.163;SAS_AF=0.2045;AA=G|||;VT=SNP
11	124757758	rs57713193	T	C	100	PASS	AC=998;AF=0.199281;AN=5008;NS=2504;DP=17617;EAS_AF=0.0347;AMR_AF=0.0951;AFR_AF=0.4728;EUR_AF=0.1203;SAS_AF=0.1544;AA=T|||;VT=SNP
11	124757762	rs117896640	G	A	100	PASS	AC=368;AF=0.0734824;AN=5008;NS=2504;DP=17586;EAS_AF=0.0347;AMR_AF=0.0605;AFR_AF=0.025;EUR_AF=0.1074;SAS_AF=0.1534;AA=G|||;VT=SNP
11	124757815	rs59771534	A	T	100	PASS	AC=1219;AF=0.243411;AN=5008;NS=2504;DP=17524;EAS_AF=0.0883;AMR_AF=0.1254;AFR_AF=0.5136;EUR_AF=0.163;SAS_AF=0.2045;AA=A|||;VT=SNP
11	124757991	rs34383371	T	C	100	PASS	AC=1217;AF=0.243011;AN=5008;NS=2504;DP=19842;EAS_AF=0.0883;AMR_AF=0.1254;AFR_AF=0.5121;EUR_AF=0.163;SAS_AF=0.2045;AA=T|||;VT=SNP
11	124758500	rs80337992	G	A	100	PASS	AC=183;AF=0.0365415;AN=5008;NS=2504;DP=23115;EAS_AF=0.0427;AMR_AF=0.0259;AFR_AF=0.0234;EUR_AF=0.0427;SAS_AF=0.0491;AA=G|||;VT=SNP
11	124758518	rs79838110	C	T	100	PASS	AC=368;AF=0.0734824;AN=5008;NS=2504;DP=22536;EAS_AF=0.0347;AMR_AF=0.0605;AFR_AF=0.025;EUR_AF=0.1074;SAS_AF=0.1534;AA=C|||;VT=SNP
11	124758637	rs7129737	T	C	100	PASS	AC=1219;AF=0.243411;AN=5008;NS=2504;DP=21871;EAS_AF=0.0883;AMR_AF=0.1254;AFR_AF=0.5136;EUR_AF=0.163;SAS_AF=0.2045;AA=C|||;VT=SNP
11	124758673	rs7129744	T	A	100	PASS	AC=1219;AF=0.243411;AN=5008;NS=2504;DP=22052;EAS_AF=0.0883;AMR_AF=0.1254;AFR_AF=0.5136;EUR_AF=0.163;SAS_AF=0.2045;AA=T|||;VT=SNP
11	124758728	rs78604981	C	T	100	PASS	AC=165;AF=0.0329473;AN=5008;NS=2504;DP=21365;EAS_AF=0.0427;AMR_AF=0.0245;AFR_AF=0.0106;EUR_AF=0.0427;SAS_AF=0.0491;AA=C|||;VT=SNP
11	124758919	rs56948955	C	T	100	PASS	AC=964;AF=0.192492;AN=5008;NS=2504;DP=17988;EAS_AF=0.3095;AMR_AF=0.1268;AFR_AF=0.1589;EUR_AF=0.1471;SAS_AF=0.2106;AA=C|||;VT=SNP
11	124759048	rs6590109	G	A	100	PASS	AC=3122;AF=0.623403;AN=5008;NS=2504;DP=21353;EAS_AF=0.3988;AMR_AF=0.5;AFR_AF=0.8873;EUR_AF=0.6859;SAS_AF=0.5215;AA=A|||;VT=SNP
11	124759342	rs4245058	T	C	100	PASS	AC=4706;AF=0.939696;AN=5008;NS=2504;DP=19777;EAS_AF=0.999;AMR_AF=0.7579;AFR_AF=0.9947;EUR_AF=0.9066;SAS_AF=0.9673;AA=C|||;VT=SNP
11	124759526	rs75210222	C	G	100	PASS	AC=184;AF=0.0367412;AN=5008;NS=2504;DP=21783;EAS_AF=0.0427;AMR_AF=0.0259;AFR_AF=0.0242;EUR_AF=0.0427;SAS_AF=0.0491;AA=C|||;VT=SNP
11	124759644	rs4635093	T	G	100	PASS	AC=2180;AF=0.435304;AN=5008;NS=2504;DP=17942;EAS_AF=0.3978;AMR_AF=0.2507;AFR_AF=0.671;EUR_AF=0.3101;SAS_AF=0.4151;AA=G|||;VT=SNP
11	124760368	rs73016357	G	A	100	PASS	AC=259;AF=0.0517173;AN=5008;NS=2504;DP=17030;EAS_AF=0.1121;AMR_AF=0.036;AFR_AF=0.0023;EUR_AF=0.0417;SAS_AF=0.0777;AA=G|||;VT=SNP
11	124760806	rs11219829	C	T	100	PASS	AC=726;AF=0.144968;AN=5008;NS=2504;DP=19183;EAS_AF=0.2956;AMR_AF=0.1081;AFR_AF=0.0053;EUR_AF=0.1402;SAS_AF=0.2096;AA=C|||;VT=SNP
11	124760823	rs10160248	A	G	100	PASS	AC=1219;AF=0.243411;AN=5008;NS=2504;DP=19850;EAS_AF=0.0883;AMR_AF=0.1254;AFR_AF=0.5136;EUR_AF=0.163;SAS_AF=0.2045;AA=A|||;VT=SNP
11	124760992	rs11219830	G	A	100	PASS	AC=726;AF=0.144968;AN=5008;NS=2504;DP=21732;EAS_AF=0.2956;AMR_AF=0.1081;AFR_AF=0.0045;EUR_AF=0.1412;SAS_AF=0.2096;AA=G|||;VT=SNP
11	124761152	rs117072286	G	T	100	PASS	AC=70;AF=0.0139776;AN=5008;NS=2504;DP=17814;EAS_AF=0;AMR_AF=0.0231;AFR_AF=0.0023;EUR_AF=0.0457;SAS_AF=0.0051;AA=G|||;VT=SNP;EX_TARGET
11	124762165	rs12417435	A	G	100	PASS	AC=369;AF=0.0736821;AN=5008;NS=2504;DP=21402;EAS_AF=0.0347;AMR_AF=0.062;AFR_AF=0.025;EUR_AF=0.1074;SAS_AF=0.1534;AA=A|||;VT=SNP
11	124762486	rs4935899	G	A	100	PASS	AC=742;AF=0.148163;AN=5008;NS=2504;DP=22958;EAS_AF=0.3105;AMR_AF=0.1095;AFR_AF=0.0045;EUR_AF=0.1402;SAS_AF=0.2106;AA=G|||;VT=SNP
11	124762541	rs116021839	G	A	100	PASS	AC=288;AF=0.057508;AN=5008;NS=2504;DP=21778;EAS_AF=0.0317;AMR_AF=0.0418;AFR_AF=0.0242;EUR_AF=0.0716;SAS_AF=0.1258;AA=G|||;VT=SNP
11	124762651	rs148468528	G	T	100	PASS	AC=27;AF=0.00539137;AN=5008;NS=2504;DP=20784;EAS_AF=0;AMR_AF=0.0173;AFR_AF=0.0015;EUR_AF=0.0119;SAS_AF=0.001;AA=G|||;VT=SNP
11	124762769	rs11219831	A	G	100	PASS	AC=743;AF=0.148363;AN=5008;NS=2504;DP=19495;EAS_AF=0.3095;AMR_AF=0.1095;AFR_AF=0.0053;EUR_AF=0.1402;SAS_AF=0.2117;AA=A|||;VT=SNP
11	124762913	rs117471329	C	A	100	PASS	AC=21;AF=0.00419329;AN=5008;NS=2504;DP=20995;EAS_AF=0;AMR_AF=0.0115;AFR_AF=0;EUR_AF=0.0099;SAS_AF=0.0031;AA=C|||;VT=SNP
11	124762985	rs118157723	G	A	100	PASS	AC=23;AF=0.00459265;AN=5008;NS=2504;DP=21831;EAS_AF=0;AMR_AF=0.0058;AFR_AF=0.0015;EUR_AF=0.0159;SAS_AF=0.001;AA=G|||;VT=SNP
11	124763473	rs55852661	C	T	100	PASS	AC=595;AF=0.11881;AN=5008;NS=2504;DP=21137;EAS_AF=0.1974;AMR_AF=0.0865;AFR_AF=0.0756;EUR_AF=0.1054;SAS_AF=0.1329;AA=C|||;VT=SNP
11	124763647	rs7927528	A	G	100	PASS	AC=1305;AF=0.260583;AN=5008;NS=2504;DP=19690;EAS_AF=0.0883;AMR_AF=0.1282;AFR_AF=0.5772;EUR_AF=0.163;SAS_AF=0.2045;AA=G|||;VT=SNP;EX_TARGET
11	124763975	rs4612815	G	A	100	PASS	AC=245;AF=0.0489217;AN=5008;NS=2504;DP=19125;EAS_AF=0.0982;AMR_AF=0.036;AFR_AF=0.003;EUR_AF=0.0417;SAS_AF=0.0767;AA=G|||;VT=SNP
11	124763989	rs7928168	G	C	100	PASS	AC=1309;AF=0.261382;AN=5008;NS=2504;DP=19478;EAS_AF=0.0883;AMR_AF=0.1297;AFR_AF=0.5794;EUR_AF=0.163;SAS_AF=0.2045;AA=G|||;VT=SNP
11	124764050	rs67478674	G	T	100	PASS	AC=590;AF=0.117812;AN=5008;NS=2504;DP=19384;EAS_AF=0.1974;AMR_AF=0.0865;AFR_AF=0.0726;EUR_AF=0.1044;SAS_AF=0.1329;AA=G|||;VT=SNP;EX_TARGET
11	124764527	rs12278566	A	T	100	PASS	AC=1273;AF=0.254193;AN=5008;NS=2504;DP=21614;EAS_AF=0.1369;AMR_AF=0.1297;AFR_AF=0.5008;EUR_AF=0.175;SAS_AF=0.2117;AA=A|||;VT=SNP
11	124765168	rs12421354	C	T	100	PASS	AC=766;AF=0.152955;AN=5008;NS=2504;DP=16458;EAS_AF=0.1379;AMR_AF=0.1009;AFR_AF=0.1415;EUR_AF=0.163;SAS_AF=0.2106;AA=A|||;VT=SNP
11	124765182	rs12417319	T	C	100	PASS	AC=1399;AF=0.279353;AN=5008;NS=2504;DP=16760;EAS_AF=0.1389;AMR_AF=0.1326;AFR_AF=0.5923;EUR_AF=0.1759;SAS_AF=0.2117;AA=C|||;VT=SNP
11	124765229	rs12421677	G	C	100	PASS	AC=1276;AF=0.254792;AN=5008;NS=2504;DP=17511;EAS_AF=0.1379;AMR_AF=0.1297;AFR_AF=0.5015;EUR_AF=0.1759;SAS_AF=0.2117;AA=G|||;VT=SNP
11	124765894	rs12421743	C	G	100	PASS	AC=1290;AF=0.257588;AN=5008;NS=2504;DP=15547;EAS_AF=0.1389;AMR_AF=0.1326;AFR_AF=0.5098;EUR_AF=0.175;SAS_AF=0.2127;AA=C|||;VT=SNP
11	124765962	rs12223633	A	G	100	PASS	AC=259;AF=0.0517173;AN=5008;NS=2504;DP=16110;EAS_AF=0.1131;AMR_AF=0.0389;AFR_AF=0.0068;EUR_AF=0.0427;SAS_AF=0.0675;AA=A|||;VT=SNP
11	124766128	rs4078313	A	G	100	PASS	AC=2483;AF=0.495807;AN=5008;NS=2504;DP=16460;EAS_AF=0.4534;AMR_AF=0.2853;AFR_AF=0.8162;EUR_AF=0.334;SAS_AF=0.4223;AA=G|||;VT=SNP;EX_TARGET
11	124766203	rs12226461	C	T	100	PASS	AC=258;AF=0.0515176;AN=5008;NS=2504;DP=16906;EAS_AF=0.1141;AMR_AF=0.036;AFR_AF=0.003;EUR_AF=0.0427;SAS_AF=0.0726;AA=C|||;VT=SNP;EX_TARGET
11	124766256	rs77919654	G	A	100	PASS	AC=22;AF=0.00439297;AN=5008;NS=2504;DP=16370;EAS_AF=0;AMR_AF=0.0058;AFR_AF=0.0015;EUR_AF=0.0149;SAS_AF=0.001;AA=G|||;VT=SNP;EX_TARGET
11	124766591	rs4078483	C	G	100	PASS	AC=3186;AF=0.636182;AN=5008;NS=2504;DP=16265;EAS_AF=0.4464;AMR_AF=0.5115;AFR_AF=0.8646;EUR_AF=0.7187;SAS_AF=0.5266;AA=G|||;VT=SNP;EX_TARGET
11	124767067	rs59648931	T	C	100	PASS	AC=1926;AF=0.384585;AN=5008;NS=2504;DP=16532;EAS_AF=0.378;AMR_AF=0.2176;AFR_AF=0.646;EUR_AF=0.2555;SAS_AF=0.2894;AA=C|||;VT=SNP;EX_TARGET
11	124767125	rs73016370	G	A	100	PASS	AC=498;AF=0.0994409;AN=5008;NS=2504;DP=15800;EAS_AF=0.2054;AMR_AF=0.0735;AFR_AF=0.003;EUR_AF=0.0974;SAS_AF=0.1411;AA=G|||;VT=SNP;EX_TARGET
11	124767290	rs11219832	C	T	100	PASS	AC=54;AF=0.0107827;AN=5008;NS=2504;DP=20170;EAS_AF=0;AMR_AF=0.013;AFR_AF=0.0015;EUR_AF=0.0388;SAS_AF=0.0041;AA=C|||;VT=SNP
11	124767686	rs55941905	G	T	100	PASS	AC=254;AF=0.0507188;AN=5008;NS=2504;DP=18806;EAS_AF=0.1141;AMR_AF=0.036;AFR_AF=0.003;EUR_AF=0.0437;SAS_AF=0.0675;AA=G|||;VT=SNP;EX_TARGET
11	124767876	rs117483938	C	T	100	PASS	AC=431;AF=0.0860623;AN=5008;NS=2504;DP=18302;EAS_AF=0.0823;AMR_AF=0.0634;AFR_AF=0.025;EUR_AF=0.1153;SAS_AF=0.1585;AA=C|||;VT=SNP
11	124768061	rs73016372	A	G	100	PASS	AC=560;AF=0.111821;AN=5008;NS=2504;DP=19295;EAS_AF=0.2054;AMR_AF=0.0865;AFR_AF=0.0378;EUR_AF=0.1044;SAS_AF=0.1411;AA=A|||;VT=SNP
11	124769619	rs4586175	A	G	100	PASS	AC=2112;AF=0.421725;AN=5008;NS=2504;DP=22897;EAS_AF=0.3988;AMR_AF=0.2176;AFR_AF=0.7126;EUR_AF=0.2704;SAS_AF=0.3528;AA=G|||;VT=SNP
11	124769903	rs78993888	T	C	100	PASS	AC=14;AF=0.00279553;AN=5008;NS=2504;DP=19212;EAS_AF=0;AMR_AF=0.0014;AFR_AF=0;EUR_AF=0.0099;SAS_AF=0.0031;AA=T|||;VT=SNP
11	124770066	rs75025641	T	C	100	PASS	AC=508;AF=0.101438;AN=5008;NS=2504;DP=22749;EAS_AF=0.0843;AMR_AF=0.0677;AFR_AF=0.0794;EUR_AF=0.1153;SAS_AF=0.1585;AA=T|||;VT=SNP
11	124770079	rs118003066	G	A	100	PASS	AC=42;AF=0.00838658;AN=5008;NS=2504;DP=22823;EAS_AF=0;AMR_AF=0.0101;AFR_AF=0;EUR_AF=0.0348;SAS_AF=0;AA=G|||;VT=SNP
11	124770198	rs4406837	G	A	100	PASS	AC=186;AF=0.0371406;AN=5008;NS=2504;DP=19888;EAS_AF=0.0427;AMR_AF=0.0303;AFR_AF=0.0234;EUR_AF=0.0427;SAS_AF=0.0491;AA=G|||;VT=SNP
11	124770226	rs56037752	G	T	100	PASS	AC=685;AF=0.136781;AN=5008;NS=2504;DP=18862;EAS_AF=0.2054;AMR_AF=0.085;AFR_AF=0.1475;EUR_AF=0.0984;SAS_AF=0.1278;AA=G|||;VT=SNP
11	124770761	rs56355137	C	T	100	PASS	AC=470;AF=0.0938498;AN=5008;NS=2504;DP=19194;EAS_AF=0.2044;AMR_AF=0.062;AFR_AF=0.0151;EUR_AF=0.0765;SAS_AF=0.1268;AA=c|||;VT=SNP
11	124771183	rs11219835	T	A	100	PASS	AC=242;AF=0.0483227;AN=5008;NS=2504;DP=21833;EAS_AF=0.001;AMR_AF=0.0865;AFR_AF=0.0061;EUR_AF=0.1571;SAS_AF=0.0153;AA=T|||;VT=SNP
11	124771243	rs4284402	C	A	100	PASS	AC=496;AF=0.0990415;AN=5008;NS=2504;DP=21344;EAS_AF=0.2044;AMR_AF=0.072;AFR_AF=0.0242;EUR_AF=0.0835;SAS_AF=0.1268;AA=C|||;VT=SNP
11	124771271	rs4077566	A	G	100	PASS	AC=732;AF=0.146166;AN=5008;NS=2504;DP=21710;EAS_AF=0.002;AMR_AF=0.2378;AFR_AF=0.059;EUR_AF=0.3807;SAS_AF=0.1063;AA=A|||;VT=SNP
11	124771447	rs79404912	T	A	100	PASS	AC=187;AF=0.0373403;AN=5008;NS=2504;DP=22325;EAS_AF=0.0427;AMR_AF=0.0303;AFR_AF=0.0242;EUR_AF=0.0427;SAS_AF=0.0491;AA=T|||;VT=SNP
11	124771616	rs60916142	G	A	100	PASS	AC=135;AF=0.0269569;AN=5008;NS=2504;DP=21623;EAS_AF=0;AMR_AF=0.0115;AFR_AF=0.084;EUR_AF=0.0149;SAS_AF=0.001;AA=G|||;VT=SNP
11	124771763	rs12281805	A	G	100	PASS	AC=732;AF=0.146166;AN=5008;NS=2504;DP=20496;EAS_AF=0.002;AMR_AF=0.2378;AFR_AF=0.059;EUR_AF=0.3807;SAS_AF=0.1063;AA=A|||;VT=SNP
11	124771913	rs73016381	T	C	100	PASS	AC=496;AF=0.0990415;AN=5008;NS=2504;DP=19586;EAS_AF=0.2044;AMR_AF=0.072;AFR_AF=0.0242;EUR_AF=0.0835;SAS_AF=0.1268;AA=T|||;VT=SNP
11	124772018	rs117042581	G	C	100	PASS	AC=44;AF=0.00878594;AN=5008;NS=2504;DP=18326;EAS_AF=0.002;AMR_AF=0.0144;AFR_AF=0.0008;EUR_AF=0.0278;SAS_AF=0.0031;AA=G|||;VT=SNP
11	124772119	rs74889009	C	T	100	PASS	AC=186;AF=0.0371406;AN=5008;NS=2504;DP=17501;EAS_AF=0.0427;AMR_AF=0.0303;AFR_AF=0.0234;EUR_AF=0.0427;SAS_AF=0.0491;AA=C|||;VT=SNP
11	124772996	rs117122197	G	C	100	PASS	AC=21;AF=0.00419329;AN=5008;NS=2504;DP=17557;EAS_AF=0;AMR_AF=0.0058;AFR_AF=0.0008;EUR_AF=0.0149;SAS_AF=0.001;AA=G|||;VT=SNP
11	124773469	rs56238909	G	T	100	PASS	AC=875;AF=0.17472;AN=5008;NS=2504;DP=18861;EAS_AF=0.246;AMR_AF=0.1153;AFR_AF=0.1762;EUR_AF=0.1412;SAS_AF=0.1759;AA=G|||;VT=SNP
11	124773869	rs73016385	G	A	100	PASS	AC=245;AF=0.0489217;AN=5008;NS=2504;DP=17162;EAS_AF=0.1071;AMR_AF=0.036;AFR_AF=0.0023;EUR_AF=0.0437;SAS_AF=0.0665;AA=G|||;VT=SNP
11	124775157	rs12420431	A	G	100	PASS	AC=362;AF=0.0722843;AN=5008;NS=2504;DP=11722;EAS_AF=0.0923;AMR_AF=0.0418;AFR_AF=0.0083;EUR_AF=0.0855;SAS_AF=0.1462;AA=A|||;VT=SNP
11	124775382	rs111667593	A	C	100	PASS	AC=47;AF=0.00938498;AN=5008;NS=2504;DP=14176;EAS_AF=0;AMR_AF=0.0043;AFR_AF=0.0023;EUR_AF=0.0179;SAS_AF=0.0235;AA=A|||;VT=SNP
11	124775710	rs186088487	A	T	100	PASS	AC=19;AF=0.00379393;AN=5008;NS=2504;DP=17996;EAS_AF=0;AMR_AF=0.0043;AFR_AF=0;EUR_AF=0.0149;SAS_AF=0.001;AA=A|||;VT=SNP
11	124775724	rs71474114	A	G	100	PASS	AC=19;AF=0.00379393;AN=5008;NS=2504;DP=18442;EAS_AF=0;AMR_AF=0.0058;AFR_AF=0.0008;EUR_AF=0.0129;SAS_AF=0.001;AA=A|||;VT=SNP
11	124776112	rs11530586	G	T	100	PASS	AC=249;AF=0.0497204;AN=5008;NS=2504;DP=18873;EAS_AF=0.1101;AMR_AF=0.0375;AFR_AF=0.0023;EUR_AF=0.0437;SAS_AF=0.0665;AA=G|||;VT=SNP
11	124776433	rs146763251	C	A	100	PASS	AC=21;AF=0.00419329;AN=5008;NS=2504;DP=19093;EAS_AF=0;AMR_AF=0.0058;AFR_AF=0.0008;EUR_AF=0.0149;SAS_AF=0.001;AA=C|||;VT=SNP
11	124776795	rs112267794	T	C	100	PASS	AC=217;AF=0.0433307;AN=5008;NS=2504;DP=22033;EAS_AF=0.002;AMR_AF=0.0202;AFR_AF=0.1067;EUR_AF=0.0358;SAS_AF=0.0245;AA=T|||;VT=SNP
11	124779242	rs118001838	A	C	100	PASS	AC=328;AF=0.0654952;AN=5008;NS=2504;DP=13264;EAS_AF=0.0813;AMR_AF=0.0418;AFR_AF=0.0038;EUR_AF=0.0795;SAS_AF=0.135;AA=A|||;VT=SNP
11	124780566	rs150033169	G	A	100	PASS	AC=198;AF=0.0395367;AN=5008;NS=2504;DP=4721;EAS_AF=0.0427;AMR_AF=0.0303;AFR_AF=0.0242;EUR_AF=0.0527;SAS_AF=0.0501;AA=G|||;VT=SNP
11	124780963	rs112982755	G	A	100	PASS	AC=217;AF=0.0433307;AN=5008;NS=2504;DP=19386;EAS_AF=0.002;AMR_AF=0.0202;AFR_AF=0.1067;EUR_AF=0.0358;SAS_AF=0.0245;AA=G|||;VT=SNP
11	124781143	rs4548633	T	C	100	PASS	AC=1803;AF=0.360024;AN=5008;NS=2504;DP=17705;EAS_AF=0.4554;AMR_AF=0.2233;AFR_AF=0.3722;EUR_AF=0.3002;SAS_AF=0.4039;AA=C|||;VT=SNP
11	124781480	rs117271046	C	T	100	PASS	AC=27;AF=0.00539137;AN=5008;NS=2504;DP=18605;EAS_AF=0;AMR_AF=0.0029;AFR_AF=0.0038;EUR_AF=0.0169;SAS_AF=0.0031;AA=C|||;VT=SNP
11	124781713	rs4433580	A	G	100	PASS	AC=497;AF=0.0992412;AN=5008;NS=2504;DP=20427;EAS_AF=0.2054;AMR_AF=0.072;AFR_AF=0.0242;EUR_AF=0.0835;SAS_AF=0.1268;AA=A|||;VT=SNP
11	124781908	rs4561224	G	C	100	PASS	AC=2317;AF=0.46266;AN=5008;NS=2504;DP=20767;EAS_AF=0.4554;AMR_AF=0.2507;AFR_AF=0.7368;EUR_AF=0.3121;SAS_AF=0.4049;AA=C|||;VT=SNP
11	124782097	rs7482602	T	G	100	PASS	AC=2342;AF=0.467652;AN=5008;NS=2504;DP=18963;EAS_AF=0.4554;AMR_AF=0.2522;AFR_AF=0.7549;EUR_AF=0.3121;SAS_AF=0.4049;AA=G|||;VT=SNP
11	124782116	rs12284707	T	A	100	PASS	AC=2320;AF=0.463259;AN=5008;NS=2504;DP=18528;EAS_AF=0.4554;AMR_AF=0.2464;AFR_AF=0.7534;EUR_AF=0.2972;SAS_AF=0.4039;AA=t|||;VT=SNP
11	124782210	rs56303757	A	T	100	PASS	AC=1791;AF=0.357628;AN=5008;NS=2504;DP=19038;EAS_AF=0.4444;AMR_AF=0.2233;AFR_AF=0.3722;EUR_AF=0.3002;SAS_AF=0.4029;AA=T|||;VT=SNP
11	124782376	rs138229471	A	T	100	PASS	AC=359;AF=0.0716853;AN=5008;NS=2504;DP=20654;EAS_AF=0.0813;AMR_AF=0.0447;AFR_AF=0.0265;EUR_AF=0.0795;SAS_AF=0.1339;AA=A|||;VT=SNP
11	124782476	rs117971640	A	G	100	PASS	AC=359;AF=0.0716853;AN=5008;NS=2504;DP=19392;EAS_AF=0.0813;AMR_AF=0.0447;AFR_AF=0.0265;EUR_AF=0.0795;SAS_AF=0.1339;AA=A|||;VT=SNP
11	124782614	rs4635086	A	C	100	PASS	AC=4708;AF=0.940096;AN=5008;NS=2504;DP=17034;EAS_AF=0.999;AMR_AF=0.7608;AFR_AF=0.9947;EUR_AF=0.9056;SAS_AF=0.9683;AA=C|||;VT=SNP
11	124782873	rs28890569	C	T	100	PASS	AC=354;AF=0.0706869;AN=5008;NS=2504;DP=10826;EAS_AF=0.0813;AMR_AF=0.0418;AFR_AF=0.025;EUR_AF=0.0785;SAS_AF=0.1339;AA=C|||;VT=SNP
11	124782971	rs28857487	T	A	100	PASS	AC=323;AF=0.0644968;AN=5008;NS=2504;DP=6074;EAS_AF=0.0813;AMR_AF=0.0389;AFR_AF=0.0038;EUR_AF=0.0785;SAS_AF=0.1329;AA=T|||;VT=SNP
11	124783799	rs117518516	G	T	100	PASS	AC=167;AF=0.0333466;AN=5008;NS=2504;DP=14783;EAS_AF=0.0427;AMR_AF=0.0274;AFR_AF=0.0113;EUR_AF=0.0427;SAS_AF=0.0481;AA=G|||;VT=SNP
11	124783977	rs142994415	C	G	100	PASS	AC=52;AF=0.0103834;AN=5008;NS=2504;DP=20208;EAS_AF=0;AMR_AF=0.0029;AFR_AF=0;EUR_AF=0.0159;SAS_AF=0.0348;AA=C|||;VT=SNP
11	124784091	rs115285813	C	G	100	PASS	AC=219;AF=0.04373;AN=5008;NS=2504;DP=20752;EAS_AF=0.002;AMR_AF=0.0202;AFR_AF=0.1074;EUR_AF=0.0368;SAS_AF=0.0245;AA=C|||;VT=SNP
11	124784307	rs148162679	A	C	100	PASS	AC=21;AF=0.00419329;AN=5008;NS=2504;DP=18554;EAS_AF=0;AMR_AF=0.0058;AFR_AF=0.0008;EUR_AF=0.0149;SAS_AF=0.001;AA=A|||;VT=SNP
11	124785288	rs113719860	C	A	100	PASS	AC=318;AF=0.0634984;AN=5008;NS=2504;DP=17844;EAS_AF=0.0397;AMR_AF=0.0375;AFR_AF=0.0537;EUR_AF=0.0487;SAS_AF=0.135;AA=C|||;VT=SNP
11	124785427	rs116884703	G	T	100	PASS	AC=188;AF=0.0375399;AN=5008;NS=2504;DP=16549;EAS_AF=0.0427;AMR_AF=0.0303;AFR_AF=0.0242;EUR_AF=0.0427;SAS_AF=0.0501;AA=g|||;VT=SNP
11	124785634	rs61465638	C	T	100	PASS	AC=784;AF=0.15655;AN=5008;NS=2504;DP=18195;EAS_AF=0.248;AMR_AF=0.1052;AFR_AF=0.1225;EUR_AF=0.1262;SAS_AF=0.1759;AA=C|||;VT=SNP
11	124786124	rs73016396	T	C	100	PASS	AC=784;AF=0.15655;AN=5008;NS=2504;DP=19104;EAS_AF=0.248;AMR_AF=0.1052;AFR_AF=0.1225;EUR_AF=0.1262;SAS_AF=0.1759;AA=T|||;VT=SNP
11	124786204	rs73016398	A	G	100	PASS	AC=498;AF=0.0994409;AN=5008;NS=2504;DP=19864;EAS_AF=0.2054;AMR_AF=0.072;AFR_AF=0.025;EUR_AF=0.0835;SAS_AF=0.1268;AA=A|||;VT=SNP
11	124786612	rs113750764	C	T	100	PASS	AC=62;AF=0.0123802;AN=5008;NS=2504;DP=19982;EAS_AF=0.001;AMR_AF=0.0216;AFR_AF=0.003;EUR_AF=0.0348;SAS_AF=0.0072;AA=C|||;VT=SNP
11	124786887	rs56207347	C	T	100	PASS	AC=254;AF=0.0507188;AN=5008;NS=2504;DP=21005;EAS_AF=0.0992;AMR_AF=0.0389;AFR_AF=0.0129;EUR_AF=0.0437;SAS_AF=0.0675;AA=C|||;VT=SNP
11	124787529	rs11822898	C	T	100	PASS	AC=1136;AF=0.226837;AN=5008;NS=2504;DP=20045;EAS_AF=0.2579;AMR_AF=0.1297;AFR_AF=0.3253;EUR_AF=0.169;SAS_AF=0.1902;AA=T|||;VT=SNP
11	124787623	rs73016402	T	G	100	PASS	AC=258;AF=0.0515176;AN=5008;NS=2504;DP=20591;EAS_AF=0.1171;AMR_AF=0.036;AFR_AF=0.003;EUR_AF=0.0427;SAS_AF=0.0695;AA=T|||;VT=SNP
11	124788805	rs73018305	C	G	100	PASS	AC=308;AF=0.0615016;AN=5008;NS=2504;DP=21696;EAS_AF=0.128;AMR_AF=0.0447;AFR_AF=0.003;EUR_AF=0.0527;SAS_AF=0.093;AA=C|||;VT=SNP
11	124789755	rs3802904	T	C	100	PASS	AC=4001;AF=0.798922;AN=5008;NS=2504;DP=20221;EAS_AF=0.9236;AMR_AF=0.6455;AFR_AF=0.8775;EUR_AF=0.7276;SAS_AF=0.7464;AA=C|||;VT=SNP;EX_TARGET
11	124789828	rs78859654	A	T	100	PASS	AC=292;AF=0.0583067;AN=5008;NS=2504;DP=20285;EAS_AF=0.0288;AMR_AF=0.0432;AFR_AF=0.0545;EUR_AF=0.0934;SAS_AF=0.0685;AA=A|||;VT=SNP;EX_TARGET
11	124790696	rs75988347	G	T	100	PASS	AC=252;AF=0.0503195;AN=5008;NS=2504;DP=16067;EAS_AF=0.0278;AMR_AF=0.0389;AFR_AF=0.0219;EUR_AF=0.0915;SAS_AF=0.0777;AA=G|||;VT=SNP
11	124790922	rs10893303	C	A	100	PASS	AC=944;AF=0.188498;AN=5008;NS=2504;DP=9651;EAS_AF=0.0754;AMR_AF=0.1916;AFR_AF=0.1536;EUR_AF=0.33;SAS_AF=0.2045;AA=G|||;VT=SNP
11	124790984	rs192160991	G	C	100	PASS	AC=80;AF=0.0159744;AN=5008;NS=2504;DP=9647;EAS_AF=0;AMR_AF=0.085;AFR_AF=0.0015;EUR_AF=0.0169;SAS_AF=0.002;AA=G|||;VT=SNP;EX_TARGET
11	124791314	rs116102273	T	C	100	PASS	AC=310;AF=0.061901;AN=5008;NS=2504;DP=9817;EAS_AF=0.0744;AMR_AF=0.0461;AFR_AF=0.0809;EUR_AF=0.0467;SAS_AF=0.0501;AA=T|||;VT=SNP;EX_TARGET
11	124791601	rs139178836	C	T	100	PASS	AC=23;AF=0.00459265;AN=5008;NS=2504;DP=18840;EAS_AF=0;AMR_AF=0.0029;AFR_AF=0;EUR_AF=0.0159;SAS_AF=0.0051;AA=C|||;VT=SNP
11	124792007	rs78239977	G	A	100	PASS	AC=43;AF=0.00858626;AN=5008;NS=2504;DP=19579;EAS_AF=0;AMR_AF=0.0115;AFR_AF=0.0015;EUR_AF=0.0209;SAS_AF=0.0123;AA=G|||;VT=SNP
11	124792173	rs10893304	C	G	100	PASS	AC=3730;AF=0.744808;AN=5008;NS=2504;DP=19416;EAS_AF=0.8919;AMR_AF=0.5994;AFR_AF=0.8676;EUR_AF=0.6203;SAS_AF=0.6585;AA=G|||;VT=SNP
11	124792540	rs78569253	C	A	100	PASS	AC=172;AF=0.034345;AN=5008;NS=2504;DP=19039;EAS_AF=0.001;AMR_AF=0.0389;AFR_AF=0.0038;EUR_AF=0.0875;SAS_AF=0.0521;AA=C|||;VT=SNP
11	124792627	rs11826299	G	A	100	PASS	AC=716;AF=0.142971;AN=5008;NS=2504;DP=19243;EAS_AF=0.0466;AMR_AF=0.0922;AFR_AF=0.3351;EUR_AF=0.0984;SAS_AF=0.0644;AA=G|||;VT=SNP;EX_TARGET
11	124792956	rs11605766	C	G	100	PASS	AC=27;AF=0.00539137;AN=5008;NS=2504;DP=20578;EAS_AF=0;AMR_AF=0.0115;AFR_AF=0.0015;EUR_AF=0.0149;SAS_AF=0.002;AA=C|||;VT=SNP
11	124793682	rs10790715	T	C	100	PASS	AC=3976;AF=0.79393;AN=5008;NS=2504;DP=20801;EAS_AF=0.9107;AMR_AF=0.6398;AFR_AF=0.8858;EUR_AF=0.7177;SAS_AF=0.7372;AA=C|||;VT=SNP;EX_TARGET
11	124793716	rs10790716	G	A	100	PASS	AC=681;AF=0.135982;AN=5008;NS=2504;DP=20947;EAS_AF=0.0714;AMR_AF=0.1513;AFR_AF=0.1074;EUR_AF=0.2624;SAS_AF=0.1002;AA=G|||;VT=SNP;EX_TARGET
11	124794585	rs112797967	C	T	100	PASS	AC=42;AF=0.00838658;AN=5008;NS=2504;DP=20749;EAS_AF=0.001;AMR_AF=0.0173;AFR_AF=0.0023;EUR_AF=0.0249;SAS_AF=0.001;AA=C|||;VT=SNP;EX_TARGET
11	124794688	rs112686308	C	T	100	PASS	AC=90;AF=0.0179712;AN=5008;NS=2504;DP=21918;EAS_AF=0.001;AMR_AF=0.0101;AFR_AF=0.0008;EUR_AF=0.0348;SAS_AF=0.047;AA=C|||;VT=SNP;EX_TARGET
11	124794712	rs74570840	C	T	100	PASS	AC=249;AF=0.0497204;AN=5008;NS=2504;DP=21494;EAS_AF=0.0734;AMR_AF=0.0187;AFR_AF=0.0469;EUR_AF=0.0189;SAS_AF=0.0828;AA=C|||;VT=SNP;EX_TARGET
11	124795154	rs4936958	G	T	100	PASS	AC=1811;AF=0.361621;AN=5008;NS=2504;DP=19167;EAS_AF=0.6657;AMR_AF=0.2622;AFR_AF=0.3737;EUR_AF=0.1262;SAS_AF=0.3446;AA=G|||;VT=SNP
11	124795689	rs79069569	T	C	100	PASS	AC=298;AF=0.0595048;AN=5008;NS=2504;DP=18986;EAS_AF=0.0754;AMR_AF=0.0418;AFR_AF=0.0204;EUR_AF=0.0895;SAS_AF=0.0777;AA=T|||;VT=SNP
11	124795823	rs11219840	G	A	100	PASS	AC=412;AF=0.0822684;AN=5008;NS=2504;DP=16735;EAS_AF=0;AMR_AF=0.1138;AFR_AF=0.1014;EUR_AF=0.1759;SAS_AF=0.0225;AA=G|||;VT=SNP
11	124796565	rs61910645	C	G	100	PASS	AC=836;AF=0.166933;AN=5008;NS=2504;DP=17186;EAS_AF=0.2143;AMR_AF=0.0879;AFR_AF=0.2912;EUR_AF=0.0785;SAS_AF=0.0971;AA=C|||;VT=SNP
11	124796597	rs142417285	G	C	100	PASS	AC=16;AF=0.00319489;AN=5008;NS=2504;DP=16832;EAS_AF=0.001;AMR_AF=0.0086;AFR_AF=0.0015;EUR_AF=0.007;SAS_AF=0;AA=G|||;VT=SNP
11	124796696	rs10893305	A	G	100	PASS	AC=3771;AF=0.752995;AN=5008;NS=2504;DP=18554;EAS_AF=0.9117;AMR_AF=0.5937;AFR_AF=0.798;EUR_AF=0.675;SAS_AF=0.7219;AA=a|||;VT=SNP
11	124797395	rs4277125	T	C	100	PASS	AC=3058;AF=0.610623;AN=5008;NS=2504;DP=11972;EAS_AF=0.8393;AMR_AF=0.4366;AFR_AF=0.6732;EUR_AF=0.4085;SAS_AF=0.6217;AA=T|||;VT=SNP
11	124797450	rs145256992	C	T	100	PASS	AC=13;AF=0.00259585;AN=5008;NS=2504;DP=11433;EAS_AF=0.001;AMR_AF=0.0029;AFR_AF=0;EUR_AF=0.0099;SAS_AF=0;AA=c|||;VT=SNP
11	124797519	rs3924274	C	T	100	PASS	AC=914;AF=0.182508;AN=5008;NS=2504;DP=15479;EAS_AF=0.4544;AMR_AF=0.1744;AFR_AF=0.0333;EUR_AF=0.0487;SAS_AF=0.2474;AA=C|||;VT=SNP
11	124797626	rs76979538	A	C	100	PASS	AC=709;AF=0.141573;AN=5008;NS=2504;DP=13613;EAS_AF=0.0724;AMR_AF=0.1556;AFR_AF=0.1233;EUR_AF=0.2654;SAS_AF=0.1002;AA=A|||;VT=SNP
11	124798250	rs7130442	G	T	100	PASS	AC=3758;AF=0.750399;AN=5008;NS=2504;DP=19305;EAS_AF=0.9117;AMR_AF=0.5922;AFR_AF=0.7927;EUR_AF=0.674;SAS_AF=0.7178;AA=T|||;VT=SNP
11	124798699	rs145810269	C	T	100	PASS	AC=39;AF=0.00778754;AN=5008;NS=2504;DP=20327;EAS_AF=0;AMR_AF=0.0043;AFR_AF=0.0015;EUR_AF=0.0119;SAS_AF=0.0225;AA=C|||;VT=SNP
11	124798982	rs76178222	C	T	100	PASS	AC=144;AF=0.028754;AN=5008;NS=2504;DP=19136;EAS_AF=0.004;AMR_AF=0.0274;AFR_AF=0.0204;EUR_AF=0.0447;SAS_AF=0.0501;AA=C|||;VT=SNP
11	124799448	rs141043381	T	C	100	PASS	AC=57;AF=0.0113818;AN=5008;NS=2504;DP=20674;EAS_AF=0.001;AMR_AF=0.0115;AFR_AF=0.0015;EUR_AF=0.0288;SAS_AF=0.0174;AA=T|||;VT=SNP
11	124799656	rs73018375	C	A	100	PASS	AC=727;AF=0.145168;AN=5008;NS=2504;DP=19592;EAS_AF=0.1627;AMR_AF=0.1167;AFR_AF=0.0287;EUR_AF=0.2266;SAS_AF=0.2209;AA=C|||;VT=SNP
11	124799896	rs3924535	C	T	100	PASS	AC=913;AF=0.182308;AN=5008;NS=2504;DP=17674;EAS_AF=0.4544;AMR_AF=0.1744;AFR_AF=0.0333;EUR_AF=0.0487;SAS_AF=0.2464;AA=C|||;VT=SNP
11	124800170	rs4245059	G	C	100	PASS	AC=2284;AF=0.45607;AN=5008;NS=2504;DP=13990;EAS_AF=0.6776;AMR_AF=0.3141;AFR_AF=0.6157;EUR_AF=0.1809;SAS_AF=0.3957;AA=C|||;VT=SNP
11	124800406	rs11219842	C	T	100	PASS	AC=213;AF=0.0425319;AN=5008;NS=2504;DP=16849;EAS_AF=0.0724;AMR_AF=0.013;AFR_AF=0.0174;EUR_AF=0.0368;SAS_AF=0.0726;AA=T|||;VT=SNP
11	124802096	rs7116907	C	G	100	PASS	AC=1797;AF=0.358826;AN=5008;NS=2504;DP=17491;EAS_AF=0.6677;AMR_AF=0.268;AFR_AF=0.354;EUR_AF=0.1282;SAS_AF=0.3487;AA=C|||;VT=SNP
11	124802510	rs4331116	G	C	100	PASS	AC=3055;AF=0.610024;AN=5008;NS=2504;DP=15484;EAS_AF=0.8393;AMR_AF=0.4352;AFR_AF=0.6725;EUR_AF=0.4085;SAS_AF=0.6207;AA=C|||;VT=SNP
11	124803187	rs4523708	C	T	100	PASS	AC=250;AF=0.0499201;AN=5008;NS=2504;DP=17227;EAS_AF=0.0734;AMR_AF=0.0187;AFR_AF=0.0484;EUR_AF=0.0179;SAS_AF=0.0828;AA=C|||;VT=SNP
11	124803859	rs4936959	T	C	100	PASS	AC=1766;AF=0.352636;AN=5008;NS=2504;DP=19788;EAS_AF=0.6687;AMR_AF=0.268;AFR_AF=0.3298;EUR_AF=0.1282;SAS_AF=0.3487;AA=T|||;VT=SNP
11	124804691	rs61910646	G	A	100	PASS	AC=492;AF=0.0982428;AN=5008;NS=2504;DP=20262;EAS_AF=0.2173;AMR_AF=0.0735;AFR_AF=0.0371;EUR_AF=0.0785;SAS_AF=0.0961;AA=C|||;VT=SNP
11	124805619	rs4254088	T	C	100	PASS	AC=3004;AF=0.59984;AN=5008;NS=2504;DP=14958;EAS_AF=0.8274;AMR_AF=0.4207;AFR_AF=0.6747;EUR_AF=0.3797;SAS_AF=0.6176;AA=C|||;VT=SNP
11	124805984	rs6590110	A	G	100	PASS	AC=67;AF=0.0133786;AN=5008;NS=2504;DP=19199;EAS_AF=0;AMR_AF=0.0187;AFR_AF=0.0008;EUR_AF=0.0497;SAS_AF=0.0031;AA=A|||;VT=SNP
11	124806460	rs12294326	G	A	100	PASS	AC=749;AF=0.149561;AN=5008;NS=2504;DP=21834;EAS_AF=0.1597;AMR_AF=0.0994;AFR_AF=0.0537;EUR_AF=0.2227;SAS_AF=0.229;AA=G|||;VT=SNP
11	124807262	rs141987441	G	T	100	PASS	AC=31;AF=0.0061901;AN=5008;NS=2504;DP=17923;EAS_AF=0;AMR_AF=0.0058;AFR_AF=0;EUR_AF=0.0139;SAS_AF=0.0133;AA=G|||;VT=SNP
11	124807521	rs11219843	A	G	100	PASS	AC=865;AF=0.172724;AN=5008;NS=2504;DP=18292;EAS_AF=0.3978;AMR_AF=0.1844;AFR_AF=0.0333;EUR_AF=0.0567;SAS_AF=0.2403;AA=A|||;VT=SNP
11	124807723	rs76789681	C	T	100	PASS	AC=296;AF=0.0591054;AN=5008;NS=2504;DP=19259;EAS_AF=0.006;AMR_AF=0.0375;AFR_AF=0.1225;EUR_AF=0.0537;SAS_AF=0.0491;AA=C|||;VT=SNP
11	124807735	rs117027686	G	A	100	PASS	AC=20;AF=0.00399361;AN=5008;NS=2504;DP=19233;EAS_AF=0;AMR_AF=0.0029;AFR_AF=0;EUR_AF=0.0169;SAS_AF=0.001;AA=g|||;VT=SNP
11	124808253	rs11219844	G	A	100	PASS	AC=858;AF=0.171326;AN=5008;NS=2504;DP=21103;EAS_AF=0.3958;AMR_AF=0.1844;AFR_AF=0.0333;EUR_AF=0.0567;SAS_AF=0.2352;AA=G|||;VT=SNP
11	124808326	rs73018384	T	A	100	PASS	AC=759;AF=0.151558;AN=5008;NS=2504;DP=21848;EAS_AF=0.1637;AMR_AF=0.0994;AFR_AF=0.0537;EUR_AF=0.2227;SAS_AF=0.2352;AA=T|||;VT=SNP
11	124809939	rs117900036	T	C	100	PASS	AC=39;AF=0.00778754;AN=5008;NS=2504;DP=17615;EAS_AF=0;AMR_AF=0.0159;AFR_AF=0;EUR_AF=0.0249;SAS_AF=0.0031;AA=T|||;VT=SNP
11	124810560	rs73018386	T	C	100	PASS	AC=868;AF=0.173323;AN=5008;NS=2504;DP=18044;EAS_AF=0.3988;AMR_AF=0.1844;AFR_AF=0.0333;EUR_AF=0.0577;SAS_AF=0.2413;AA=T|||;VT=SNP
11	124810652	rs11219845	A	G	100	PASS	AC=1101;AF=0.219848;AN=5008;NS=2504;DP=17891;EAS_AF=0.2679;AMR_AF=0.1196;AFR_AF=0.2988;EUR_AF=0.1759;SAS_AF=0.18;AA=A|||;VT=SNP
11	124810722	rs78368059	G	A	100	PASS	AC=54;AF=0.0107827;AN=5008;NS=2504;DP=18653;EAS_AF=0;AMR_AF=0.0173;AFR_AF=0.0008;EUR_AF=0.0388;SAS_AF=0.002;AA=G|||;VT=SNP
11	124810732	rs11821787	C	T	100	PASS	AC=293;AF=0.0585064;AN=5008;NS=2504;DP=18852;EAS_AF=0.006;AMR_AF=0.0375;AFR_AF=0.1203;EUR_AF=0.0537;SAS_AF=0.0491;AA=C|||;VT=SNP
11	124811756	rs73018388	C	A	100	PASS	AC=720;AF=0.14377;AN=5008;NS=2504;DP=17997;EAS_AF=0.1577;AMR_AF=0.0994;AFR_AF=0.0408;EUR_AF=0.2117;SAS_AF=0.2301;AA=C|||;VT=SNP
11	124811758	rs142025844	A	C	100	PASS	AC=81;AF=0.0161741;AN=5008;NS=2504;DP=18056;EAS_AF=0.001;AMR_AF=0.0029;AFR_AF=0.0234;EUR_AF=0.0219;SAS_AF=0.0256;AA=A|||;VT=SNP
11	124811766	rs73018389	A	G	100	PASS	AC=694;AF=0.138578;AN=5008;NS=2504;DP=18297;EAS_AF=0.1558;AMR_AF=0.098;AFR_AF=0.0265;EUR_AF=0.2147;SAS_AF=0.2229;AA=A|||;VT=SNP
11	124812122	rs73018391	G	C	100	PASS	AC=713;AF=0.142372;AN=5008;NS=2504;DP=14209;EAS_AF=0.1567;AMR_AF=0.0994;AFR_AF=0.0257;EUR_AF=0.2217;SAS_AF=0.2342;AA=G|||;VT=SNP
11	124813516	rs10893306	G	A	100	PASS	AC=1774;AF=0.354233;AN=5008;NS=2504;DP=18314;EAS_AF=0.6131;AMR_AF=0.2406;AFR_AF=0.416;EUR_AF=0.1153;SAS_AF=0.3303;AA=g|||;VT=SNP
11	124813669	rs4340063	G	A	100	PASS	AC=1054;AF=0.210463;AN=5008;NS=2504;DP=20073;EAS_AF=0.1617;AMR_AF=0.1412;AFR_AF=0.1808;EUR_AF=0.2753;SAS_AF=0.2832;AA=G|||;VT=SNP
11	124813725	rs10790717	G	A	100	PASS	AC=1851;AF=0.369609;AN=5008;NS=2504;DP=19039;EAS_AF=0.62;AMR_AF=0.2435;AFR_AF=0.4667;EUR_AF=0.1153;SAS_AF=0.3313;AA=G|||;VT=SNP
11	124814005	rs4936960	C	A	100	PASS	AC=880;AF=0.175719;AN=5008;NS=2504;DP=18230;EAS_AF=0.4127;AMR_AF=0.183;AFR_AF=0.0401;EUR_AF=0.0567;SAS_AF=0.2321;AA=C|||;VT=SNP
11	124814152	rs7937347	C	T	100	PASS	AC=2860;AF=0.571086;AN=5008;NS=2504;DP=18705;EAS_AF=0.7817;AMR_AF=0.3833;AFR_AF=0.6142;EUR_AF=0.3907;SAS_AF=0.6145;AA=T|||;VT=SNP
11	124814282	rs7937392	A	T	100	PASS	AC=711;AF=0.141973;AN=5008;NS=2504;DP=18608;EAS_AF=0.0694;AMR_AF=0.1527;AFR_AF=0.1225;EUR_AF=0.2714;SAS_AF=0.1022;AA=A|||;VT=SNP
11	124814467	rs7940484	A	G	100	PASS	AC=2844;AF=0.567891;AN=5008;NS=2504;DP=20081;EAS_AF=0.7748;AMR_AF=0.3833;AFR_AF=0.6082;EUR_AF=0.3907;SAS_AF=0.6135;AA=A|||;VT=SNP
11	124814576	rs78127170	C	T	100	PASS	AC=292;AF=0.0583067;AN=5008;NS=2504;DP=19050;EAS_AF=0.006;AMR_AF=0.0375;AFR_AF=0.1195;EUR_AF=0.0537;SAS_AF=0.0491;AA=C|||;VT=SNP
11	124814628	rs7941040	G	A	100	PASS	AC=710;AF=0.141773;AN=5008;NS=2504;DP=17144;EAS_AF=0.0694;AMR_AF=0.1527;AFR_AF=0.1233;EUR_AF=0.2694;SAS_AF=0.1022;AA=G|||;VT=SNP
11	124814714	rs4936961	A	T	100	PASS	AC=1778;AF=0.355032;AN=5008;NS=2504;DP=16552;EAS_AF=0.62;AMR_AF=0.2421;AFR_AF=0.4123;EUR_AF=0.1153;SAS_AF=0.3313;AA=A|||;VT=SNP
11	124814720	rs12289969	T	C	100	PASS	AC=712;AF=0.142173;AN=5008;NS=2504;DP=16479;EAS_AF=0.1558;AMR_AF=0.0994;AFR_AF=0.0257;EUR_AF=0.2217;SAS_AF=0.2342;AA=T|||;VT=SNP
11	124814761	rs12283125	G	A	100	PASS	AC=713;AF=0.142372;AN=5008;NS=2504;DP=16695;EAS_AF=0.1558;AMR_AF=0.0994;AFR_AF=0.0257;EUR_AF=0.2217;SAS_AF=0.2352;AA=g|||;VT=SNP
11	124814853	rs142825632	A	G	100	PASS	AC=33;AF=0.00658946;AN=5008;NS=2504;DP=19213;EAS_AF=0;AMR_AF=0.0173;AFR_AF=0;EUR_AF=0.0199;SAS_AF=0.001;AA=A|||;VT=SNP
11	124814923	rs12283241	G	T	100	PASS	AC=712;AF=0.142173;AN=5008;NS=2504;DP=17831;EAS_AF=0.1558;AMR_AF=0.0994;AFR_AF=0.0257;EUR_AF=0.2217;SAS_AF=0.2342;AA=G|||;VT=SNP
11	124814951	rs12269868	A	G	100	PASS	AC=713;AF=0.142372;AN=5008;NS=2504;DP=17195;EAS_AF=0.1558;AMR_AF=0.0994;AFR_AF=0.0265;EUR_AF=0.2217;SAS_AF=0.2342;AA=A|||;VT=SNP
11	124815583	rs10893307	C	T	100	PASS	AC=884;AF=0.176518;AN=5008;NS=2504;DP=16706;EAS_AF=0.4127;AMR_AF=0.183;AFR_AF=0.0401;EUR_AF=0.0567;SAS_AF=0.2362;AA=C|||;VT=SNP
11	124815669	rs138745928	G	A	100	PASS	AC=300;AF=0.0599042;AN=5008;NS=2504;DP=15718;EAS_AF=0.006;AMR_AF=0.0375;AFR_AF=0.1256;EUR_AF=0.0537;SAS_AF=0.0491;AA=G|||;VT=SNP
11	124815755	rs7123681	G	A	100	PASS	AC=1747;AF=0.348842;AN=5008;NS=2504;DP=16428;EAS_AF=0.6131;AMR_AF=0.2406;AFR_AF=0.3956;EUR_AF=0.1153;SAS_AF=0.3303;AA=G|||;VT=SNP
11	124815988	rs10160759	T	C	100	PASS	AC=2846;AF=0.568291;AN=5008;NS=2504;DP=17313;EAS_AF=0.7569;AMR_AF=0.3919;AFR_AF=0.6127;EUR_AF=0.4006;SAS_AF=0.6115;AA=C|||;VT=SNP
11	124816164	rs10160591	C	T	100	PASS	AC=2471;AF=0.493411;AN=5008;NS=2504;DP=16197;EAS_AF=0.751;AMR_AF=0.3487;AFR_AF=0.4244;EUR_AF=0.3539;SAS_AF=0.5675;AA=T|||;VT=SNP
11	124816171	rs113651911	A	G	100	PASS	AC=212;AF=0.0423323;AN=5008;NS=2504;DP=15760;EAS_AF=0.0704;AMR_AF=0.013;AFR_AF=0.0174;EUR_AF=0.0348;SAS_AF=0.0757;AA=A|||;VT=SNP
11	124816221	rs78056932	C	T	100	PASS	AC=152;AF=0.0303514;AN=5008;NS=2504;DP=16031;EAS_AF=0.006;AMR_AF=0.0303;AFR_AF=0.0242;EUR_AF=0.0477;SAS_AF=0.046;AA=C|||;VT=SNP
11	124816312	rs11219847	G	C	100	PASS	AC=207;AF=0.0413339;AN=5008;NS=2504;DP=16041;EAS_AF=0.0655;AMR_AF=0.013;AFR_AF=0.0174;EUR_AF=0.0348;SAS_AF=0.0757;AA=G|||;VT=SNP
11	124816420	rs12222810	C	T	100	PASS	AC=1717;AF=0.342851;AN=5008;NS=2504;DP=20010;EAS_AF=0.5843;AMR_AF=0.2378;AFR_AF=0.3918;EUR_AF=0.1183;SAS_AF=0.3333;AA=C|||;VT=SNP
11	124817085	rs75180245	G	A	100	PASS	AC=328;AF=0.0654952;AN=5008;NS=2504;DP=20400;EAS_AF=0.0079;AMR_AF=0.049;AFR_AF=0.1346;EUR_AF=0.0577;SAS_AF=0.0511;AA=g|||;VT=SNP
11	124818298	rs4936962	C	T	100	PASS	AC=1186;AF=0.236821;AN=5008;NS=2504;DP=19319;EAS_AF=0.1786;AMR_AF=0.196;AFR_AF=0.3101;EUR_AF=0.2177;SAS_AF=0.2464;AA=C|||;VT=SNP
11	124818361	rs113010804	C	T	100	PASS	AC=907;AF=0.18111;AN=5008;NS=2504;DP=20587;EAS_AF=0.3988;AMR_AF=0.1816;AFR_AF=0.0401;EUR_AF=0.0626;SAS_AF=0.2689;AA=C|||;VT=SNP
11	124818701	rs58863518	G	A	100	PASS	AC=364;AF=0.0726837;AN=5008;NS=2504;DP=20167;EAS_AF=0.0079;AMR_AF=0.0504;AFR_AF=0.1596;EUR_AF=0.0577;SAS_AF=0.0532;AA=G|||;VT=SNP
11	124818737	rs10893308	C	G	100	PASS	AC=2054;AF=0.410144;AN=5008;NS=2504;DP=19270;EAS_AF=0.7421;AMR_AF=0.3343;AFR_AF=0.118;EUR_AF=0.3569;SAS_AF=0.5716;AA=C|||;VT=SNP
11	124818750	rs59392144	G	A	100	PASS	AC=364;AF=0.0726837;AN=5008;NS=2504;DP=18668;EAS_AF=0.0079;AMR_AF=0.0504;AFR_AF=0.1596;EUR_AF=0.0577;SAS_AF=0.0532;AA=G|||;VT=SNP
11	124818838	rs10790718	A	C	100	PASS	AC=4385;AF=0.875599;AN=5008;NS=2504;DP=18728;EAS_AF=0.9345;AMR_AF=0.6801;AFR_AF=0.9894;EUR_AF=0.7783;SAS_AF=0.8998;AA=C|||;VT=SNP
11	124819165	rs11219849	G	A	100	PASS	AC=1190;AF=0.23762;AN=5008;NS=2504;DP=18671;EAS_AF=0.1786;AMR_AF=0.1988;AFR_AF=0.3101;EUR_AF=0.2197;SAS_AF=0.2464;AA=G|||;VT=SNP
11	124820154	rs7104024	T	A	100	PASS	AC=2435;AF=0.486222;AN=5008;NS=2504;DP=18354;EAS_AF=0.748;AMR_AF=0.3516;AFR_AF=0.3926;EUR_AF=0.3569;SAS_AF=0.5716;AA=T|||;VT=SNP
11	124820525	rs12791271	T	C	100	PASS	AC=1209;AF=0.241414;AN=5008;NS=2504;DP=21531;EAS_AF=0.1786;AMR_AF=0.1974;AFR_AF=0.3253;EUR_AF=0.2197;SAS_AF=0.2464;AA=C|||;VT=SNP
11	124820878	rs78958373	A	G	100	PASS	AC=365;AF=0.0728834;AN=5008;NS=2504;DP=23290;EAS_AF=0.0079;AMR_AF=0.0504;AFR_AF=0.1604;EUR_AF=0.0577;SAS_AF=0.0532;AA=A|||;VT=SNP
11	124821252	rs12285982	G	A	100	PASS	AC=1189;AF=0.23742;AN=5008;NS=2504;DP=19262;EAS_AF=0.1786;AMR_AF=0.1974;AFR_AF=0.3094;EUR_AF=0.2197;SAS_AF=0.2474;AA=G|||;VT=SNP
11	124821575	rs4408325	T	A	100	PASS	AC=4009;AF=0.800519;AN=5008;NS=2504;DP=17705;EAS_AF=0.9345;AMR_AF=0.6009;AFR_AF=0.8775;EUR_AF=0.6342;SAS_AF=0.8712;AA=A|||;VT=SNP
11	124821749	rs73020306	C	T	100	PASS	AC=57;AF=0.0113818;AN=5008;NS=2504;DP=17806;EAS_AF=0;AMR_AF=0.0187;AFR_AF=0.0015;EUR_AF=0.0368;SAS_AF=0.0051;AA=C|||;VT=SNP
11	124822169	rs4575285	C	G	100	PASS	AC=2436;AF=0.486422;AN=5008;NS=2504;DP=21284;EAS_AF=0.748;AMR_AF=0.3516;AFR_AF=0.3926;EUR_AF=0.3569;SAS_AF=0.5726;AA=C|||;VT=SNP
11	124822296	rs12274497	A	G	100	PASS	AC=1207;AF=0.241014;AN=5008;NS=2504;DP=20485;EAS_AF=0.1786;AMR_AF=0.1974;AFR_AF=0.3238;EUR_AF=0.2197;SAS_AF=0.2464;AA=A|||;VT=SNP
11	124822841	rs117501298	T	A	100	PASS	AC=19;AF=0.00379393;AN=5008;NS=2504;DP=20495;EAS_AF=0;AMR_AF=0.0029;AFR_AF=0;EUR_AF=0.0159;SAS_AF=0.001;AA=T|||;VT=SNP
11	124822880	rs71474116	C	T	100	PASS	AC=85;AF=0.0169728;AN=5008;NS=2504;DP=23172;EAS_AF=0;AMR_AF=0.0288;AFR_AF=0.0023;EUR_AF=0.0467;SAS_AF=0.0153;AA=C|||;VT=SNP
11	124822983	rs73020310	G	C	100	PASS	AC=212;AF=0.0423323;AN=5008;NS=2504;DP=21636;EAS_AF=0.1002;AMR_AF=0.0288;AFR_AF=0.0023;EUR_AF=0.0497;SAS_AF=0.0389;AA=G|||;VT=SNP
11	124823305	rs4936963	A	C	100	PASS	AC=3943;AF=0.78734;AN=5008;NS=2504;DP=18108;EAS_AF=0.9365;AMR_AF=0.5908;AFR_AF=0.8359;EUR_AF=0.6262;SAS_AF=0.8732;AA=C|||;VT=SNP
11	124823366	rs4936964	A	C	100	PASS	AC=2080;AF=0.415335;AN=5008;NS=2504;DP=18752;EAS_AF=0.744;AMR_AF=0.3069;AFR_AF=0.1399;EUR_AF=0.3648;SAS_AF=0.5777;AA=A|||;VT=SNP
11	124823648	rs7120629	T	C	100	PASS	AC=456;AF=0.0910543;AN=5008;NS=2504;DP=18417;EAS_AF=0;AMR_AF=0.0937;AFR_AF=0.1558;EUR_AF=0.1541;SAS_AF=0.0307;AA=T|||;VT=SNP
11	124823941	rs3809057	A	G	100	PASS	AC=416;AF=0.0830671;AN=5008;NS=2504;DP=17464;EAS_AF=0.1627;AMR_AF=0.0461;AFR_AF=0.0628;EUR_AF=0.0557;SAS_AF=0.0828;AA=A|||;VT=SNP
11	124823981	rs3809055	C	T	100	PASS	AC=1058;AF=0.211262;AN=5008;NS=2504;DP=17808;EAS_AF=0.1815;AMR_AF=0.1383;AFR_AF=0.3041;EUR_AF=0.1481;SAS_AF=0.2331;AA=C|||;VT=SNP
11	124824066	rs3809054	C	T	100	PASS	AC=2747;AF=0.548522;AN=5008;NS=2504;DP=15591;EAS_AF=0.2589;AMR_AF=0.5908;AFR_AF=0.8608;EUR_AF=0.5328;SAS_AF=0.411;AA=T|||;VT=SNP
11	124824839	rs12272437	T	C	100	PASS	AC=1152;AF=0.230032;AN=5008;NS=2504;DP=18766;EAS_AF=0.1865;AMR_AF=0.1398;AFR_AF=0.3608;EUR_AF=0.1481;SAS_AF=0.2464;AA=T|||;VT=SNP
11	124824896	rs76384686	C	T	100	PASS	AC=58;AF=0.0115815;AN=5008;NS=2504;DP=20105;EAS_AF=0.001;AMR_AF=0.0231;AFR_AF=0.0015;EUR_AF=0.0348;SAS_AF=0.0041;AA=C|||;VT=SNP
11	124825443	rs57907683	G	A	100	PASS	AC=1149;AF=0.229433;AN=5008;NS=2504;DP=19714;EAS_AF=0.1825;AMR_AF=0.1398;AFR_AF=0.3616;EUR_AF=0.1481;SAS_AF=0.2464;AA=G|||;VT=SNP
11	124825636	rs3924025	T	C	100	PASS	AC=4391;AF=0.876797;AN=5008;NS=2504;DP=19841;EAS_AF=0.9345;AMR_AF=0.6873;AFR_AF=0.9902;EUR_AF=0.7753;SAS_AF=0.9029;AA=C|||;VT=SNP
11	124826266	rs7935871	A	G	100	PASS	AC=4157;AF=0.830072;AN=5008;NS=2504;DP=17202;EAS_AF=0.9345;AMR_AF=0.6772;AFR_AF=0.82;EUR_AF=0.7734;SAS_AF=0.9029;AA=G|||;VT=SNP
11	124827302	rs12273955	A	T	100	PASS	AC=1149;AF=0.229433;AN=5008;NS=2504;DP=20354;EAS_AF=0.1825;AMR_AF=0.1398;AFR_AF=0.3616;EUR_AF=0.1481;SAS_AF=0.2464;AA=A|||;VT=SNP
11	124827935	rs12287581	C	T	100	PASS	AC=1439;AF=0.28734;AN=5008;NS=2504;DP=19038;EAS_AF=0.1935;AMR_AF=0.1801;AFR_AF=0.4713;EUR_AF=0.1958;SAS_AF=0.3057;AA=T|||;VT=SNP
11	124829284	rs74498123	G	A	100	PASS	AC=250;AF=0.0499201;AN=5008;NS=2504;DP=17491;EAS_AF=0.006;AMR_AF=0.0389;AFR_AF=0.084;EUR_AF=0.0477;SAS_AF=0.0593;AA=G|||;VT=SNP
11	124829914	rs7482800	T	A	100	PASS	AC=1154;AF=0.230431;AN=5008;NS=2504;DP=15670;EAS_AF=0.1875;AMR_AF=0.1383;AFR_AF=0.3623;EUR_AF=0.1481;SAS_AF=0.2464;AA=A|||;VT=SNP;EX_TARGET
11	124830367	rs34267421	T	A	100	PASS	AC=1154;AF=0.230431;AN=5008;NS=2504;DP=14038;EAS_AF=0.1875;AMR_AF=0.1398;AFR_AF=0.3616;EUR_AF=0.1481;SAS_AF=0.2464;AA=A|||;VT=SNP
11	124830549	rs71474117	G	C	100	PASS	AC=1020;AF=0.203674;AN=5008;NS=2504;DP=15354;EAS_AF=0.1825;AMR_AF=0.1354;AFR_AF=0.2663;EUR_AF=0.1481;SAS_AF=0.2464;AA=G|||;VT=SNP
11	124830621	rs73020314	T	A	100	PASS	AC=131;AF=0.0261581;AN=5008;NS=2504;DP=15340;EAS_AF=0.001;AMR_AF=0.049;AFR_AF=0.028;EUR_AF=0.0537;SAS_AF=0.0051;AA=T|||;VT=SNP
11	124830930	rs73020316	T	C	100	PASS	AC=50;AF=0.00998403;AN=5008;NS=2504;DP=18503;EAS_AF=0.001;AMR_AF=0.0216;AFR_AF=0.0023;EUR_AF=0.0298;SAS_AF=0.001;AA=T|||;VT=SNP
11	124831085	rs73020318	T	C	100	PASS	AC=132;AF=0.0263578;AN=5008;NS=2504;DP=17932;EAS_AF=0.002;AMR_AF=0.049;AFR_AF=0.028;EUR_AF=0.0537;SAS_AF=0.0051;AA=T|||;VT=SNP
11	124831690	rs10893309	G	T	100	PASS	AC=1109;AF=0.221446;AN=5008;NS=2504;DP=16301;EAS_AF=0.3313;AMR_AF=0.1585;AFR_AF=0.0779;EUR_AF=0.2843;SAS_AF=0.2822;AA=G|||;VT=SNP
11	124832596	rs4460817	C	T	100	PASS	AC=1148;AF=0.229233;AN=5008;NS=2504;DP=17047;EAS_AF=0.1825;AMR_AF=0.1398;AFR_AF=0.3608;EUR_AF=0.1481;SAS_AF=0.2464;AA=C|||;VT=SNP
11	124832701	rs4382918	C	T	100	PASS	AC=1153;AF=0.230232;AN=5008;NS=2504;DP=17575;EAS_AF=0.1875;AMR_AF=0.1398;AFR_AF=0.3608;EUR_AF=0.1481;SAS_AF=0.2464;AA=C|||;VT=SNP
11	124833086	rs112249729	A	C	100	PASS	AC=250;AF=0.0499201;AN=5008;NS=2504;DP=21964;EAS_AF=0.006;AMR_AF=0.0389;AFR_AF=0.084;EUR_AF=0.0477;SAS_AF=0.0593;AA=A|||;VT=SNP
11	124834119	rs151236242	T	G	100	PASS	AC=38;AF=0.00758786;AN=5008;NS=2504;DP=21313;EAS_AF=0;AMR_AF=0.0072;AFR_AF=0;EUR_AF=0.0199;SAS_AF=0.0133;AA=T|||;VT=SNP
11	124834152	rs140444782	G	A	100	PASS	AC=53;AF=0.0105831;AN=5008;NS=2504;DP=20843;EAS_AF=0.001;AMR_AF=0.0216;AFR_AF=0.0023;EUR_AF=0.0328;SAS_AF=0.001;AA=G|||;VT=SNP
11	124834367	rs138315560	T	G	100	PASS	AC=226;AF=0.0451278;AN=5008;NS=2504;DP=21197;EAS_AF=0.006;AMR_AF=0.036;AFR_AF=0.0673;EUR_AF=0.0477;SAS_AF=0.0593;AA=T|||;VT=SNP
11	124834571	rs78338921	G	A	100	PASS	AC=4762;AF=0.950879;AN=5008;NS=2504;DP=20214;EAS_AF=0.999;AMR_AF=0.9323;AFR_AF=0.9955;EUR_AF=0.8668;SAS_AF=0.9407;AA=A|||;VT=SNP
11	124834836	rs114046126	C	T	100	PASS	AC=1153;AF=0.230232;AN=5008;NS=2504;DP=20333;EAS_AF=0.1875;AMR_AF=0.1398;AFR_AF=0.3608;EUR_AF=0.1481;SAS_AF=0.2464;AA=C|||;VT=SNP
11	124836440	rs7936861	G	T	100	PASS	AC=1021;AF=0.203874;AN=5008;NS=2504;DP=18948;EAS_AF=0.1825;AMR_AF=0.1354;AFR_AF=0.267;EUR_AF=0.1481;SAS_AF=0.2464;AA=G|||;VT=SNP
11	124836982	rs113266252	A	G	100	PASS	AC=226;AF=0.0451278;AN=5008;NS=2504;DP=19353;EAS_AF=0.006;AMR_AF=0.036;AFR_AF=0.0673;EUR_AF=0.0477;SAS_AF=0.0593;AA=A|||;VT=SNP
11	124837356	rs12269735	G	A	100	PASS	AC=1082;AF=0.216054;AN=5008;NS=2504;DP=21302;EAS_AF=0.1825;AMR_AF=0.1383;AFR_AF=0.3116;EUR_AF=0.1481;SAS_AF=0.2464;AA=G|||;VT=SNP
11	124837506	rs12276766	T	C	100	PASS	AC=1155;AF=0.230631;AN=5008;NS=2504;DP=21571;EAS_AF=0.1875;AMR_AF=0.1398;AFR_AF=0.3623;EUR_AF=0.1481;SAS_AF=0.2464;AA=C|||;VT=SNP
11	124837529	rs12269748	C	T	100	PASS	AC=1155;AF=0.230631;AN=5008;NS=2504;DP=21367;EAS_AF=0.1875;AMR_AF=0.1398;AFR_AF=0.3623;EUR_AF=0.1481;SAS_AF=0.2464;AA=T|||;VT=SNP
11	124837720	rs12283057	A	G	100	PASS	AC=1156;AF=0.230831;AN=5008;NS=2504;DP=23295;EAS_AF=0.1875;AMR_AF=0.1398;AFR_AF=0.3623;EUR_AF=0.1481;SAS_AF=0.2474;AA=A|||;VT=SNP
11	124837978	rs12277044	T	C	100	PASS	AC=1155;AF=0.230631;AN=5008;NS=2504;DP=20803;EAS_AF=0.1875;AMR_AF=0.1398;AFR_AF=0.3623;EUR_AF=0.1481;SAS_AF=0.2464;AA=T|||;VT=SNP
11	124838152	rs12277161	T	C	100	PASS	AC=1155;AF=0.230631;AN=5008;NS=2504;DP=20848;EAS_AF=0.1875;AMR_AF=0.1398;AFR_AF=0.3623;EUR_AF=0.1481;SAS_AF=0.2464;AA=C|||;VT=SNP
11	124838690	rs77878825	C	T	100	PASS	AC=214;AF=0.0427316;AN=5008;NS=2504;DP=16406;EAS_AF=0.006;AMR_AF=0.0331;AFR_AF=0.0598;EUR_AF=0.0477;SAS_AF=0.0593;AA=C|||;VT=SNP
11	124838993	rs77777233	G	T	100	PASS	AC=42;AF=0.00838658;AN=5008;NS=2504;DP=17320;EAS_AF=0;AMR_AF=0.0043;AFR_AF=0.0015;EUR_AF=0.0129;SAS_AF=0.0245;AA=G|||;VT=SNP
11	124839311	rs35277809	G	A	100	PASS	AC=1439;AF=0.28734;AN=5008;NS=2504;DP=17434;EAS_AF=0.1935;AMR_AF=0.1801;AFR_AF=0.4713;EUR_AF=0.1958;SAS_AF=0.3057;AA=A|||;VT=SNP
11	124839898	rs11821171	G	A	100	PASS	AC=282;AF=0.0563099;AN=5008;NS=2504;DP=20827;EAS_AF=0.006;AMR_AF=0.0403;AFR_AF=0.1074;EUR_AF=0.0477;SAS_AF=0.0593;AA=G|||;VT=SNP
11	124840967	rs7925079	C	T	100	PASS	AC=1154;AF=0.230431;AN=5008;NS=2504;DP=17216;EAS_AF=0.1875;AMR_AF=0.1398;AFR_AF=0.3616;EUR_AF=0.1481;SAS_AF=0.2464;AA=T|||;VT=SNP
11	124841585	rs11219854	T	C	100	PASS	AC=1438;AF=0.287141;AN=5008;NS=2504;DP=17760;EAS_AF=0.1935;AMR_AF=0.1801;AFR_AF=0.4705;EUR_AF=0.1958;SAS_AF=0.3057;AA=T|||;VT=SNP
11	124841836	rs35430302	A	G	100	PASS	AC=1155;AF=0.230631;AN=5008;NS=2504;DP=17194;EAS_AF=0.1885;AMR_AF=0.1398;AFR_AF=0.3616;EUR_AF=0.1481;SAS_AF=0.2464;AA=A|||;VT=SNP
11	124842288	rs4595559	G	A	100	PASS	AC=1891;AF=0.377596;AN=5008;NS=2504;DP=16846;EAS_AF=0.1935;AMR_AF=0.2709;AFR_AF=0.6263;EUR_AF=0.3489;SAS_AF=0.3364;AA=g|||;VT=SNP
11	124842784	rs6590111	G	A	100	PASS	AC=4143;AF=0.827276;AN=5008;NS=2504;DP=19525;EAS_AF=0.9325;AMR_AF=0.6758;AFR_AF=0.8207;EUR_AF=0.7634;SAS_AF=0.9008;AA=A|||;VT=SNP
11	124842813	rs73020322	T	G	100	PASS	AC=36;AF=0.0071885;AN=5008;NS=2504;DP=19850;EAS_AF=0;AMR_AF=0.013;AFR_AF=0.0008;EUR_AF=0.0239;SAS_AF=0.002;AA=T|||;VT=SNP
11	124843270	rs12280804	C	T	100	PASS	AC=1019;AF=0.203474;AN=5008;NS=2504;DP=14499;EAS_AF=0.1825;AMR_AF=0.1354;AFR_AF=0.2655;EUR_AF=0.1481;SAS_AF=0.2464;AA=C|||;VT=SNP
11	124843493	rs150962130	T	C	100	PASS	AC=35;AF=0.00698882;AN=5008;NS=2504;DP=15783;EAS_AF=0;AMR_AF=0.0144;AFR_AF=0.0008;EUR_AF=0.0209;SAS_AF=0.0031;AA=T|||;VT=SNP
11	124843519	rs12294043	A	G	100	PASS	AC=1153;AF=0.230232;AN=5008;NS=2504;DP=14689;EAS_AF=0.1875;AMR_AF=0.1398;AFR_AF=0.3608;EUR_AF=0.1481;SAS_AF=0.2464;AA=G|||;VT=SNP
11	124843683	rs57201073	A	G	100	PASS	AC=1152;AF=0.230032;AN=5008;NS=2504;DP=13017;EAS_AF=0.1875;AMR_AF=0.1398;AFR_AF=0.3601;EUR_AF=0.1481;SAS_AF=0.2464;AA=G|||;VT=SNP
11	124843845	rs61582745	G	C	100	PASS	AC=1152;AF=0.230032;AN=5008;NS=2504;DP=15956;EAS_AF=0.1875;AMR_AF=0.1398;AFR_AF=0.3601;EUR_AF=0.1481;SAS_AF=0.2464;AA=G|||;VT=SNP
11	124843919	rs56366810	G	A	100	PASS	AC=451;AF=0.0900559;AN=5008;NS=2504;DP=14967;EAS_AF=0;AMR_AF=0.0908;AFR_AF=0.1543;EUR_AF=0.1531;SAS_AF=0.0307;AA=G|||;VT=SNP
11	124843983	rs12281284	G	A	100	PASS	AC=1152;AF=0.230032;AN=5008;NS=2504;DP=14507;EAS_AF=0.1875;AMR_AF=0.1398;AFR_AF=0.3601;EUR_AF=0.1481;SAS_AF=0.2464;AA=G|||;VT=SNP
11	124844043	rs12288226	T	G	100	PASS	AC=1155;AF=0.230631;AN=5008;NS=2504;DP=12476;EAS_AF=0.1875;AMR_AF=0.1412;AFR_AF=0.3608;EUR_AF=0.1491;SAS_AF=0.2464;AA=G|||;VT=SNP
11	124844107	rs147019474	C	G	100	PASS	AC=171;AF=0.0341454;AN=5008;NS=2504;DP=14286;EAS_AF=0.006;AMR_AF=0.0317;AFR_AF=0.028;EUR_AF=0.0477;SAS_AF=0.0593;AA=C|||;VT=SNP
11	124844119	rs12281295	C	T	100	PASS	AC=1157;AF=0.23103;AN=5008;NS=2504;DP=14954;EAS_AF=0.1885;AMR_AF=0.1398;AFR_AF=0.3601;EUR_AF=0.1481;SAS_AF=0.2505;AA=C|||;VT=SNP
11	124845500	rs76230486	C	G	100	PASS	AC=214;AF=0.0427316;AN=5008;NS=2504;DP=14869;EAS_AF=0.006;AMR_AF=0.0331;AFR_AF=0.0598;EUR_AF=0.0477;SAS_AF=0.0593;AA=C|||;VT=SNP
11	124845505	rs12291636	T	A	100	PASS	AC=1153;AF=0.230232;AN=5008;NS=2504;DP=14817;EAS_AF=0.1875;AMR_AF=0.1398;AFR_AF=0.3608;EUR_AF=0.1481;SAS_AF=0.2464;AA=A|||;VT=SNP
11	124846582	rs61707693	A	G	100	PASS	AC=282;AF=0.0563099;AN=5008;NS=2504;DP=18206;EAS_AF=0.006;AMR_AF=0.0403;AFR_AF=0.1074;EUR_AF=0.0477;SAS_AF=0.0593;AA=A|||;VT=SNP
11	124847158	rs77578267	A	G	100	PASS	AC=293;AF=0.0585064;AN=5008;NS=2504;DP=16961;EAS_AF=0.001;AMR_AF=0.2421;AFR_AF=0.0053;EUR_AF=0.0895;SAS_AF=0.0276;AA=A|||;VT=SNP
11	124847675	rs11219856	T	C	100	PASS	AC=1177;AF=0.235024;AN=5008;NS=2504;DP=16774;EAS_AF=0.1875;AMR_AF=0.1427;AFR_AF=0.3782;EUR_AF=0.1481;SAS_AF=0.2454;AA=T|||;VT=SNP
11	124847881	rs77543339	T	C	100	PASS	AC=263;AF=0.052516;AN=5008;NS=2504;DP=16714;EAS_AF=0.0109;AMR_AF=0.0375;AFR_AF=0.0908;EUR_AF=0.0477;SAS_AF=0.0593;AA=T|||;VT=SNP
11	124848513	rs79060462	C	A	100	PASS	AC=226;AF=0.0451278;AN=5008;NS=2504;DP=21997;EAS_AF=0.006;AMR_AF=0.036;AFR_AF=0.0673;EUR_AF=0.0477;SAS_AF=0.0593;AA=c|||;VT=SNP
11	124848949	rs11219857	G	T	100	PASS	AC=1428;AF=0.285144;AN=5008;NS=2504;DP=20600;EAS_AF=0.1885;AMR_AF=0.1801;AFR_AF=0.4675;EUR_AF=0.1958;SAS_AF=0.3047;AA=G|||;VT=SNP
11	124849481	rs116973683	G	A	100	PASS	AC=132;AF=0.0263578;AN=5008;NS=2504;DP=20366;EAS_AF=0.001;AMR_AF=0.0504;AFR_AF=0.028;EUR_AF=0.0537;SAS_AF=0.0051;AA=A|||;VT=SNP
11	124850113	rs79201439	G	A	100	PASS	AC=1146;AF=0.228834;AN=5008;NS=2504;DP=19207;EAS_AF=0.1825;AMR_AF=0.1398;AFR_AF=0.3601;EUR_AF=0.1481;SAS_AF=0.2454;AA=G|||;VT=SNP
11	124850178	rs12282730	G	A	100	PASS	AC=1146;AF=0.228834;AN=5008;NS=2504;DP=19309;EAS_AF=0.1825;AMR_AF=0.1398;AFR_AF=0.3601;EUR_AF=0.1481;SAS_AF=0.2454;AA=G|||;VT=SNP
11	124850433	rs7121890	G	C	100	PASS	AC=131;AF=0.0261581;AN=5008;NS=2504;DP=18496;EAS_AF=0.001;AMR_AF=0.049;AFR_AF=0.028;EUR_AF=0.0537;SAS_AF=0.0051;AA=g|||;VT=SNP
11	124850442	rs74755020	G	A	100	PASS	AC=19;AF=0.00379393;AN=5008;NS=2504;DP=18492;EAS_AF=0.001;AMR_AF=0.0072;AFR_AF=0;EUR_AF=0.0129;SAS_AF=0;AA=g|||;VT=SNP
11	124850456	rs7943146	A	T	100	PASS	AC=2069;AF=0.413139;AN=5008;NS=2504;DP=18515;EAS_AF=0.7381;AMR_AF=0.3516;AFR_AF=0.1188;EUR_AF=0.3718;SAS_AF=0.5624;AA=a|||;VT=SNP
11	124850583	rs11501202	G	A	100	PASS	AC=1437;AF=0.286941;AN=5008;NS=2504;DP=18028;EAS_AF=0.1935;AMR_AF=0.1801;AFR_AF=0.4705;EUR_AF=0.1958;SAS_AF=0.3047;AA=A|||;VT=SNP
11	124851134	rs115657478	G	A	100	PASS	AC=250;AF=0.0499201;AN=5008;NS=2504;DP=19295;EAS_AF=0.006;AMR_AF=0.0389;AFR_AF=0.084;EUR_AF=0.0477;SAS_AF=0.0593;AA=G|||;VT=SNP
11	124851709	rs11560865	G	T	100	PASS	AC=961;AF=0.191893;AN=5008;NS=2504;DP=19131;EAS_AF=0.4067;AMR_AF=0.1945;AFR_AF=0.0401;EUR_AF=0.0865;SAS_AF=0.2822;AA=G|||;VT=SNP
11	124851769	rs12796773	A	G	100	PASS	AC=1146;AF=0.228834;AN=5008;NS=2504;DP=18710;EAS_AF=0.1825;AMR_AF=0.1398;AFR_AF=0.3601;EUR_AF=0.1481;SAS_AF=0.2454;AA=A|||;VT=SNP
11	124852327	rs143001144	T	G	100	PASS	AC=10;AF=0.00199681;AN=5008;NS=2504;DP=21575;EAS_AF=0;AMR_AF=0.0014;AFR_AF=0;EUR_AF=0.006;SAS_AF=0.0031;AA=T|||;VT=SNP
11	124852669	rs73020324	G	A	100	PASS	AC=102;AF=0.0203674;AN=5008;NS=2504;DP=17097;EAS_AF=0.001;AMR_AF=0.0476;AFR_AF=0.0068;EUR_AF=0.0537;SAS_AF=0.0051;AA=G|||;VT=SNP
11	124852681	rs35011055	T	C	100	PASS	AC=1147;AF=0.229034;AN=5008;NS=2504;DP=17444;EAS_AF=0.1835;AMR_AF=0.1398;AFR_AF=0.3601;EUR_AF=0.1481;SAS_AF=0.2454;AA=T|||;VT=SNP
11	124853470	rs12289777	G	A	100	PASS	AC=800;AF=0.159744;AN=5008;NS=2504;DP=16529;EAS_AF=0.1825;AMR_AF=0.0994;AFR_AF=0.1702;EUR_AF=0.1004;SAS_AF=0.226;AA=G|||;VT=SNP
11	124853481	rs12276486	A	C	100	PASS	AC=1435;AF=0.286542;AN=5008;NS=2504;DP=16451;EAS_AF=0.1935;AMR_AF=0.1801;AFR_AF=0.469;EUR_AF=0.1958;SAS_AF=0.3047;AA=C|||;VT=SNP
11	124853690	rs12786248	C	T	100	PASS	AC=1146;AF=0.228834;AN=5008;NS=2504;DP=19339;EAS_AF=0.1825;AMR_AF=0.1398;AFR_AF=0.3601;EUR_AF=0.1481;SAS_AF=0.2454;AA=T|||;VT=SNP
11	124853704	rs12786601	G	A	100	PASS	AC=284;AF=0.0567093;AN=5008;NS=2504;DP=18642;EAS_AF=0.001;AMR_AF=0.0375;AFR_AF=0.1437;EUR_AF=0.0477;SAS_AF=0.0194;AA=G|||;VT=SNP
11	124854154	rs77278950	T	C	100	PASS	AC=800;AF=0.159744;AN=5008;NS=2504;DP=21570;EAS_AF=0.1825;AMR_AF=0.0994;AFR_AF=0.1702;EUR_AF=0.1004;SAS_AF=0.226;AA=T|||;VT=SNP
11	124854266	rs78877904	G	A	100	PASS	AC=1146;AF=0.228834;AN=5008;NS=2504;DP=19331;EAS_AF=0.1825;AMR_AF=0.1398;AFR_AF=0.3601;EUR_AF=0.1481;SAS_AF=0.2454;AA=G|||;VT=SNP
11	124854414	rs118022432	G	A	100	PASS	AC=19;AF=0.00379393;AN=5008;NS=2504;DP=20726;EAS_AF=0;AMR_AF=0.0029;AFR_AF=0;EUR_AF=0.0159;SAS_AF=0.001;AA=G|||;VT=SNP
11	124854463	rs71474118	T	G	100	PASS	AC=1152;AF=0.230032;AN=5008;NS=2504;DP=19563;EAS_AF=0.1875;AMR_AF=0.1398;AFR_AF=0.3608;EUR_AF=0.1481;SAS_AF=0.2454;AA=G|||;VT=SNP
11	124854601	rs80318767	G	T	100	PASS	AC=284;AF=0.0567093;AN=5008;NS=2504;DP=18752;EAS_AF=0.006;AMR_AF=0.0403;AFR_AF=0.1089;EUR_AF=0.0477;SAS_AF=0.0593;AA=G|||;VT=SNP
11	124854743	rs78606923	T	C	100	PASS	AC=282;AF=0.0563099;AN=5008;NS=2504;DP=19962;EAS_AF=0.006;AMR_AF=0.0403;AFR_AF=0.1074;EUR_AF=0.0477;SAS_AF=0.0593;AA=T|||;VT=SNP
11	124854760	rs4936965	G	A	100	PASS	AC=1438;AF=0.287141;AN=5008;NS=2504;DP=20490;EAS_AF=0.1944;AMR_AF=0.1801;AFR_AF=0.4705;EUR_AF=0.1958;SAS_AF=0.3047;AA=A|||;VT=SNP
11	124855007	rs138175085	G	A	100	PASS	AC=34;AF=0.00678914;AN=5008;NS=2504;DP=21831;EAS_AF=0;AMR_AF=0.0086;AFR_AF=0;EUR_AF=0.0278;SAS_AF=0;AA=G|||;VT=SNP
11	124855118	rs12794287	G	C	100	PASS	AC=289;AF=0.0577077;AN=5008;NS=2504;DP=19887;EAS_AF=0.005;AMR_AF=0.0375;AFR_AF=0.1445;EUR_AF=0.0477;SAS_AF=0.0194;AA=G|||;VT=SNP
11	124855162	rs7932003	G	A	100	PASS	AC=800;AF=0.159744;AN=5008;NS=2504;DP=20219;EAS_AF=0.1825;AMR_AF=0.0994;AFR_AF=0.1702;EUR_AF=0.1004;SAS_AF=0.226;AA=G|||;VT=SNP
11	124855473	rs76900500	A	T	100	PASS	AC=283;AF=0.0565096;AN=5008;NS=2504;DP=14808;EAS_AF=0.006;AMR_AF=0.0403;AFR_AF=0.1082;EUR_AF=0.0477;SAS_AF=0.0593;AA=A|||;VT=SNP
11	124856254	rs118068758	A	G	100	PASS	AC=41;AF=0.0081869;AN=5008;NS=2504;DP=18881;EAS_AF=0;AMR_AF=0.0245;AFR_AF=0;EUR_AF=0.0209;SAS_AF=0.0031;AA=A|||;VT=SNP
11	124856951	rs4608089	C	T	100	PASS	AC=4981;AF=0.994609;AN=5008;NS=2504;DP=19538;EAS_AF=1;AMR_AF=0.9885;AFR_AF=1;EUR_AF=0.9871;SAS_AF=0.9939;AA=T|||;VT=SNP
11	124857708	rs4936966	G	A	100	PASS	AC=1437;AF=0.286941;AN=5008;NS=2504;DP=18812;EAS_AF=0.1935;AMR_AF=0.1801;AFR_AF=0.4705;EUR_AF=0.1958;SAS_AF=0.3047;AA=A|||;VT=SNP;EX_TARGET
11	124858301	rs71474119	A	G	100	PASS	AC=1083;AF=0.216254;AN=5008;NS=2504;DP=18708;EAS_AF=0.1825;AMR_AF=0.1383;AFR_AF=0.3132;EUR_AF=0.1481;SAS_AF=0.2454;AA=A|||;VT=SNP
11	124858602	rs60898321	G	A	100	PASS	AC=1145;AF=0.228634;AN=5008;NS=2504;DP=22892;EAS_AF=0.1825;AMR_AF=0.1398;AFR_AF=0.3593;EUR_AF=0.1481;SAS_AF=0.2454;AA=g|||;VT=SNP
11	124858638	rs140734106	A	G	100	PASS	AC=13;AF=0.00259585;AN=5008;NS=2504;DP=23286;EAS_AF=0;AMR_AF=0.0029;AFR_AF=0.0008;EUR_AF=0.0099;SAS_AF=0;AA=A|||;VT=SNP
11	124858829	rs7112607	C	T	100	PASS	AC=451;AF=0.0900559;AN=5008;NS=2504;DP=20536;EAS_AF=0;AMR_AF=0.0922;AFR_AF=0.1543;EUR_AF=0.1521;SAS_AF=0.0307;AA=C|||;VT=SNP
11	124859422	rs10750292	C	A	100	PASS	AC=2873;AF=0.573682;AN=5008;NS=2504;DP=21921;EAS_AF=0.8056;AMR_AF=0.6599;AFR_AF=0.3707;EUR_AF=0.5179;SAS_AF=0.6053;AA=C|||;VT=SNP
11	124860015	rs138945044	A	G	100	PASS	AC=35;AF=0.00698882;AN=5008;NS=2504;DP=20098;EAS_AF=0;AMR_AF=0.0144;AFR_AF=0.0008;EUR_AF=0.0209;SAS_AF=0.0031;AA=A|||;VT=SNP
11	124860241	rs4935900	T	A	100	PASS	AC=4388;AF=0.876198;AN=5008;NS=2504;DP=20444;EAS_AF=0.9325;AMR_AF=0.6873;AFR_AF=0.9902;EUR_AF=0.7744;SAS_AF=0.9029;AA=A|||;VT=SNP
11	124860616	rs12283908	G	A	100	PASS	AC=1081;AF=0.215855;AN=5008;NS=2504;DP=17051;EAS_AF=0.1825;AMR_AF=0.1383;AFR_AF=0.3116;EUR_AF=0.1481;SAS_AF=0.2454;AA=G|||;VT=SNP
11	124861269	rs4936967	C	T	100	PASS	AC=2069;AF=0.413139;AN=5008;NS=2504;DP=19299;EAS_AF=0.7381;AMR_AF=0.353;AFR_AF=0.1188;EUR_AF=0.3718;SAS_AF=0.5613;AA=C|||;VT=SNP
11	124861377	rs61752520	A	G	100	PASS	AC=58;AF=0.0115815;AN=5008;NS=2504;DP=16559;EAS_AF=0.001;AMR_AF=0.0231;AFR_AF=0.0015;EUR_AF=0.0348;SAS_AF=0.0041;AA=a|||;VT=SNP;EX_TARGET
11	124861672	rs6590112	T	C	100	PASS	AC=4388;AF=0.876198;AN=5008;NS=2504;DP=17403;EAS_AF=0.9325;AMR_AF=0.6873;AFR_AF=0.9902;EUR_AF=0.7744;SAS_AF=0.9029;AA=C|||;VT=SNP
11	124861704	rs7125299	C	T	100	PASS	AC=371;AF=0.0740815;AN=5008;NS=2504;DP=18120;EAS_AF=0;AMR_AF=0.0793;AFR_AF=0.1104;EUR_AF=0.1412;SAS_AF=0.0286;AA=C|||;VT=SNP
11	124861736	rs146512903	C	A	100	PASS	AC=27;AF=0.00539137;AN=5008;NS=2504;DP=17925;EAS_AF=0;AMR_AF=0.0115;AFR_AF=0;EUR_AF=0.0119;SAS_AF=0.0072;AA=C|||;VT=SNP
11	124862272	rs10893312	G	C	100	PASS	AC=13;AF=0.00259585;AN=5008;NS=2504;DP=19249;EAS_AF=0;AMR_AF=0.0058;AFR_AF=0;EUR_AF=0.0089;SAS_AF=0;AA=G|||;VT=SNP
11	124862279	rs34571947	C	T	100	PASS	AC=1147;AF=0.229034;AN=5008;NS=2504;DP=19195;EAS_AF=0.1825;AMR_AF=0.1398;AFR_AF=0.3608;EUR_AF=0.1481;SAS_AF=0.2454;AA=C|||;VT=SNP
11	124862514	rs6590113	A	G	100	PASS	AC=1437;AF=0.286941;AN=5008;NS=2504;DP=9619;EAS_AF=0.1935;AMR_AF=0.1801;AFR_AF=0.4705;EUR_AF=0.1958;SAS_AF=0.3047;AA=G|||;VT=SNP;EX_TARGET
11	124862995	rs11605636	G	C	100	PASS	AC=964;AF=0.192492;AN=5008;NS=2504;DP=19389;EAS_AF=0.4127;AMR_AF=0.1931;AFR_AF=0.0408;EUR_AF=0.0865;SAS_AF=0.2791;AA=G|||;VT=SNP
11	124863136	rs7951202	C	A	100	PASS	AC=1437;AF=0.286941;AN=5008;NS=2504;DP=21131;EAS_AF=0.1935;AMR_AF=0.1801;AFR_AF=0.4705;EUR_AF=0.1958;SAS_AF=0.3047;AA=A|||;VT=SNP;EX_TARGET
11	124863176	rs11828569	T	C	100	PASS	AC=284;AF=0.0567093;AN=5008;NS=2504;DP=21262;EAS_AF=0.006;AMR_AF=0.0403;AFR_AF=0.1089;EUR_AF=0.0477;SAS_AF=0.0593;AA=T|||;VT=SNP
11	124863249	rs11219864	G	C	100	PASS	AC=1431;AF=0.285743;AN=5008;NS=2504;DP=22405;EAS_AF=0.1885;AMR_AF=0.1801;AFR_AF=0.4697;EUR_AF=0.1958;SAS_AF=0.3047;AA=G|||;VT=SNP
11	124863530	rs73020387	T	C	100	PASS	AC=103;AF=0.0205671;AN=5008;NS=2504;DP=18935;EAS_AF=0.001;AMR_AF=0.0476;AFR_AF=0.0076;EUR_AF=0.0537;SAS_AF=0.0051;AA=T|||;VT=SNP
11	124863641	rs78571498	A	C	100	PASS	AC=35;AF=0.00698882;AN=5008;NS=2504;DP=19778;EAS_AF=0;AMR_AF=0.0058;AFR_AF=0;EUR_AF=0.0199;SAS_AF=0.0112;AA=A|||;VT=SNP
11	124864076	rs112084694	T	G	100	PASS	AC=72;AF=0.014377;AN=5008;NS=2504;DP=18238;EAS_AF=0.001;AMR_AF=0.0259;AFR_AF=0.0159;EUR_AF=0.0308;SAS_AF=0.001;AA=T|||;VT=SNP
11	124864106	rs7104096	G	T	100	PASS	AC=1433;AF=0.286142;AN=5008;NS=2504;DP=18401;EAS_AF=0.1895;AMR_AF=0.1801;AFR_AF=0.4697;EUR_AF=0.1968;SAS_AF=0.3047;AA=G|||;VT=SNP
11	124864923	rs4128483	C	T	100	PASS	AC=284;AF=0.0567093;AN=5008;NS=2504;DP=17511;EAS_AF=0.006;AMR_AF=0.0403;AFR_AF=0.1089;EUR_AF=0.0477;SAS_AF=0.0593;AA=C|||;VT=SNP
11	124865164	rs7479934	C	G	100	PASS	AC=284;AF=0.0567093;AN=5008;NS=2504;DP=21869;EAS_AF=0.006;AMR_AF=0.0403;AFR_AF=0.1089;EUR_AF=0.0477;SAS_AF=0.0593;AA=C|||;VT=SNP
11	124865283	rs35491056	G	A	100	PASS	AC=1435;AF=0.286542;AN=5008;NS=2504;DP=21135;EAS_AF=0.1935;AMR_AF=0.1801;AFR_AF=0.4697;EUR_AF=0.1958;SAS_AF=0.3037;AA=A|||;VT=SNP
11	124865443	rs35842070	G	C	100	PASS	AC=1437;AF=0.286941;AN=5008;NS=2504;DP=20180;EAS_AF=0.1935;AMR_AF=0.1801;AFR_AF=0.4705;EUR_AF=0.1958;SAS_AF=0.3047;AA=C|||;VT=SNP
11	124865811	rs12798603	C	T	100	PASS	AC=1431;AF=0.285743;AN=5008;NS=2504;DP=17985;EAS_AF=0.1885;AMR_AF=0.1801;AFR_AF=0.4697;EUR_AF=0.1958;SAS_AF=0.3047;AA=C|||;VT=SNP
11	124865954	rs139954282	G	A	100	PASS	AC=38;AF=0.00758786;AN=5008;NS=2504;DP=17987;EAS_AF=0.001;AMR_AF=0.0115;AFR_AF=0.0008;EUR_AF=0.0258;SAS_AF=0.002;AA=G|||;VT=SNP
11	124866389	rs12271663	A	G	100	PASS	AC=1141;AF=0.227835;AN=5008;NS=2504;DP=18653;EAS_AF=0.1825;AMR_AF=0.1398;AFR_AF=0.3555;EUR_AF=0.1481;SAS_AF=0.2464;AA=A|||;VT=SNP
11	124866583	rs73020389	G	A	100	PASS	AC=229;AF=0.0457268;AN=5008;NS=2504;DP=20293;EAS_AF=0.0942;AMR_AF=0.0533;AFR_AF=0.0015;EUR_AF=0.0636;SAS_AF=0.0317;AA=G|||;VT=SNP
11	124867213	rs66541935	C	T	100	PASS	AC=967;AF=0.193091;AN=5008;NS=2504;DP=19202;EAS_AF=0.4177;AMR_AF=0.1931;AFR_AF=0.0401;EUR_AF=0.0845;SAS_AF=0.2802;AA=C|||;VT=SNP
11	124867763	rs7128290	A	G	100	PASS	AC=1148;AF=0.229233;AN=5008;NS=2504;DP=19596;EAS_AF=0.1825;AMR_AF=0.1398;AFR_AF=0.3616;EUR_AF=0.1481;SAS_AF=0.2454;AA=G|||;VT=SNP
11	124868009	rs12421808	T	A	100	PASS	AC=970;AF=0.19369;AN=5008;NS=2504;DP=19949;EAS_AF=0.4187;AMR_AF=0.1945;AFR_AF=0.0401;EUR_AF=0.0855;SAS_AF=0.2802;AA=T|||;VT=SNP
11	124868610	rs185515575	T	C	100	PASS	AC=19;AF=0.00379393;AN=5008;NS=2504;DP=15481;EAS_AF=0;AMR_AF=0.0029;AFR_AF=0;EUR_AF=0.0159;SAS_AF=0.001;AA=T|||;VT=SNP
11	124869047	rs75771396	T	C	100	PASS	AC=293;AF=0.0585064;AN=5008;NS=2504;DP=18364;EAS_AF=0.001;AMR_AF=0.2421;AFR_AF=0.0053;EUR_AF=0.0895;SAS_AF=0.0276;AA=T|||;VT=SNP
11	124869065	rs7102834	G	A	100	PASS	AC=4388;AF=0.876198;AN=5008;NS=2504;DP=18183;EAS_AF=0.9325;AMR_AF=0.6873;AFR_AF=0.9902;EUR_AF=0.7744;SAS_AF=0.9029;AA=A|||;VT=SNP
11	124870136	rs11827270	G	A	100	PASS	AC=449;AF=0.0896565;AN=5008;NS=2504;DP=19198;EAS_AF=0;AMR_AF=0.0893;AFR_AF=0.1543;EUR_AF=0.1521;SAS_AF=0.0307;AA=G|||;VT=SNP
11	124871189	rs117614547	T	G	100	PASS	AC=72;AF=0.014377;AN=5008;NS=2504;DP=20134;EAS_AF=0.001;AMR_AF=0.0202;AFR_AF=0.0023;EUR_AF=0.0368;SAS_AF=0.0174;AA=T|||;VT=SNP
11	124871929	rs6590114	G	C	100	PASS	AC=1147;AF=0.229034;AN=5008;NS=2504;DP=19264;EAS_AF=0.1825;AMR_AF=0.1398;AFR_AF=0.3601;EUR_AF=0.1481;SAS_AF=0.2464;AA=G|||;VT=SNP
11	124872017	rs6590115	A	G	100	PASS	AC=1147;AF=0.229034;AN=5008;NS=2504;DP=21030;EAS_AF=0.1825;AMR_AF=0.1398;AFR_AF=0.3601;EUR_AF=0.1481;SAS_AF=0.2464;AA=a|||;VT=SNP
11	124873610	rs12793774	T	C	100	PASS	AC=1147;AF=0.229034;AN=5008;NS=2504;DP=17415;EAS_AF=0.1825;AMR_AF=0.1398;AFR_AF=0.3601;EUR_AF=0.1481;SAS_AF=0.2464;AA=T|||;VT=SNP
11	124874207	rs57971088	C	T	100	PASS	AC=449;AF=0.0896565;AN=5008;NS=2504;DP=16200;EAS_AF=0;AMR_AF=0.0893;AFR_AF=0.1543;EUR_AF=0.1521;SAS_AF=0.0307;AA=C|||;VT=SNP
11	124874382	rs4612816	G	A	100	PASS	AC=3981;AF=0.794928;AN=5008;NS=2504;DP=17381;EAS_AF=0.9306;AMR_AF=0.6239;AFR_AF=0.764;EUR_AF=0.7177;SAS_AF=0.8978;AA=A|||;VT=SNP
11	124874445	rs76351190	G	A	100	PASS	AC=282;AF=0.0563099;AN=5008;NS=2504;DP=17999;EAS_AF=0.006;AMR_AF=0.0403;AFR_AF=0.1074;EUR_AF=0.0477;SAS_AF=0.0593;AA=G|||;VT=SNP
11	124874739	rs75976132	A	G	100	PASS	AC=93;AF=0.0185703;AN=5008;NS=2504;DP=19783;EAS_AF=0.001;AMR_AF=0.0476;AFR_AF=0.0023;EUR_AF=0.0507;SAS_AF=0.0051;AA=A|||;VT=SNP
11	124874763	rs71474121	A	T	100	PASS	AC=89;AF=0.0177716;AN=5008;NS=2504;DP=19078;EAS_AF=0;AMR_AF=0.0288;AFR_AF=0.0023;EUR_AF=0.0467;SAS_AF=0.0194;AA=A|||;VT=SNP
11	124874914	rs12286897	A	G	100	PASS	AC=1149;AF=0.229433;AN=5008;NS=2504;DP=18682;EAS_AF=0.1825;AMR_AF=0.1398;AFR_AF=0.3616;EUR_AF=0.1481;SAS_AF=0.2464;AA=G|||;VT=SNP
11	124875124	rs35971753	T	C	100	PASS	AC=1146;AF=0.228834;AN=5008;NS=2504;DP=20340;EAS_AF=0.1825;AMR_AF=0.1398;AFR_AF=0.3593;EUR_AF=0.1481;SAS_AF=0.2464;AA=C|||;VT=SNP;EX_TARGET
11	124875670	rs73020393	C	G	100	PASS	AC=131;AF=0.0261581;AN=5008;NS=2504;DP=21254;EAS_AF=0.001;AMR_AF=0.049;AFR_AF=0.028;EUR_AF=0.0537;SAS_AF=0.0051;AA=C|||;VT=SNP
11	124875894	rs114189844	G	A	100	PASS	AC=170;AF=0.0339457;AN=5008;NS=2504;DP=21526;EAS_AF=0.006;AMR_AF=0.0317;AFR_AF=0.0272;EUR_AF=0.0477;SAS_AF=0.0593;AA=g|||;VT=SNP
11	124875933	rs80354149	T	C	100	PASS	AC=14;AF=0.00279553;AN=5008;NS=2504;DP=21617;EAS_AF=0;AMR_AF=0.0014;AFR_AF=0;EUR_AF=0.0129;SAS_AF=0;AA=t|||;VT=SNP
11	124876704	rs73020397	T	C	100	PASS	AC=131;AF=0.0261581;AN=5008;NS=2504;DP=18362;EAS_AF=0.001;AMR_AF=0.049;AFR_AF=0.028;EUR_AF=0.0537;SAS_AF=0.0051;AA=t|||;VT=SNP
11	124876846	rs78480187	A	G	100	PASS	AC=172;AF=0.034345;AN=5008;NS=2504;DP=18672;EAS_AF=0.0685;AMR_AF=0.0159;AFR_AF=0.0023;EUR_AF=0.0229;SAS_AF=0.0675;AA=A|||;VT=SNP
11	124876901	rs117852948	A	G	100	PASS	AC=89;AF=0.0177716;AN=5008;NS=2504;DP=19808;EAS_AF=0.001;AMR_AF=0.0029;AFR_AF=0.0015;EUR_AF=0.0149;SAS_AF=0.0706;AA=A|||;VT=SNP
11	124877276	rs77678193	G	A	100	PASS	AC=284;AF=0.0567093;AN=5008;NS=2504;DP=21383;EAS_AF=0.006;AMR_AF=0.0403;AFR_AF=0.1089;EUR_AF=0.0477;SAS_AF=0.0593;AA=G|||;VT=SNP
11	124877515	rs71474124	G	C	100	PASS	AC=1082;AF=0.216054;AN=5008;NS=2504;DP=20246;EAS_AF=0.1825;AMR_AF=0.1383;AFR_AF=0.3116;EUR_AF=0.1481;SAS_AF=0.2464;AA=G|||;VT=SNP
11	124877602	rs11824217	A	G	100	PASS	AC=285;AF=0.0569089;AN=5008;NS=2504;DP=20563;EAS_AF=0.006;AMR_AF=0.0403;AFR_AF=0.1097;EUR_AF=0.0477;SAS_AF=0.0593;AA=A|||;VT=SNP
11	124878836	rs7108318	T	C	100	PASS	AC=1438;AF=0.287141;AN=5008;NS=2504;DP=18135;EAS_AF=0.1935;AMR_AF=0.1801;AFR_AF=0.4705;EUR_AF=0.1958;SAS_AF=0.3057;AA=C|||;VT=SNP
11	124879158	rs73020400	T	C	100	PASS	AC=131;AF=0.0261581;AN=5008;NS=2504;DP=16047;EAS_AF=0.001;AMR_AF=0.049;AFR_AF=0.028;EUR_AF=0.0537;SAS_AF=0.0051;AA=T|||;VT=SNP
11	124879796	rs35245013	G	A	100	PASS	AC=1433;AF=0.286142;AN=5008;NS=2504;DP=22019;EAS_AF=0.1885;AMR_AF=0.1801;AFR_AF=0.4705;EUR_AF=0.1958;SAS_AF=0.3057;AA=A|||;VT=SNP
11	124879832	rs12798269	G	C	100	PASS	AC=1081;AF=0.215855;AN=5008;NS=2504;DP=21898;EAS_AF=0.1815;AMR_AF=0.1383;AFR_AF=0.3116;EUR_AF=0.1481;SAS_AF=0.2464;AA=G|||;VT=SNP
11	124880000	rs12798514	G	T	100	PASS	AC=1147;AF=0.229034;AN=5008;NS=2504;DP=20496;EAS_AF=0.1825;AMR_AF=0.1398;AFR_AF=0.3601;EUR_AF=0.1481;SAS_AF=0.2464;AA=G|||;VT=SNP
11	124880058	rs61912663	G	A	100	PASS	AC=204;AF=0.0407348;AN=5008;NS=2504;DP=20487;EAS_AF=0;AMR_AF=0.0692;AFR_AF=0.0106;EUR_AF=0.1243;SAS_AF=0.0174;AA=G|||;VT=SNP
11	124880368	rs112893803	C	T	100	PASS	AC=282;AF=0.0563099;AN=5008;NS=2504;DP=18343;EAS_AF=0.006;AMR_AF=0.0403;AFR_AF=0.1074;EUR_AF=0.0477;SAS_AF=0.0593;AA=C|||;VT=SNP
11	124880852	rs10893313	A	T	100	PASS	AC=953;AF=0.190296;AN=5008;NS=2504;DP=13117;EAS_AF=0.4028;AMR_AF=0.1945;AFR_AF=0.0408;EUR_AF=0.0855;SAS_AF=0.2781;AA=A|||;VT=SNP
11	124881387	rs185335001	C	T	100	PASS	AC=18;AF=0.00359425;AN=5008;NS=2504;DP=12944;EAS_AF=0;AMR_AF=0.0072;AFR_AF=0.0023;EUR_AF=0.0089;SAS_AF=0.001;AA=C|||;VT=SNP
11	124881553	rs4353290	G	A	100	PASS	AC=4383;AF=0.8752;AN=5008;NS=2504;DP=17624;EAS_AF=0.9325;AMR_AF=0.6859;AFR_AF=0.9902;EUR_AF=0.7704;SAS_AF=0.9029;AA=A|||;VT=SNP
11	124881858	rs11219865	G	C	100	PASS	AC=1887;AF=0.376797;AN=5008;NS=2504;DP=19062;EAS_AF=0.1935;AMR_AF=0.2709;AFR_AF=0.6248;EUR_AF=0.3469;SAS_AF=0.3364;AA=C|||;VT=SNP
11	124882090	rs144543032	A	G	100	PASS	AC=16;AF=0.00319489;AN=5008;NS=2504;DP=17843;EAS_AF=0;AMR_AF=0.0014;AFR_AF=0.0008;EUR_AF=0.0129;SAS_AF=0.001;AA=A|||;VT=SNP
11	124883344	rs80035622	T	C	100	PASS	AC=282;AF=0.0563099;AN=5008;NS=2504;DP=17200;EAS_AF=0.006;AMR_AF=0.0403;AFR_AF=0.1074;EUR_AF=0.0477;SAS_AF=0.0593;AA=T|||;VT=SNP
11	124884318	rs4936968	G	C	100	PASS	AC=1148;AF=0.229233;AN=5008;NS=2504;DP=18402;EAS_AF=0.1825;AMR_AF=0.1398;AFR_AF=0.3608;EUR_AF=0.1481;SAS_AF=0.2464;AA=G|||;VT=SNP
11	124884797	rs4245060	G	A	100	PASS	AC=4388;AF=0.876198;AN=5008;NS=2504;DP=17370;EAS_AF=0.9325;AMR_AF=0.6873;AFR_AF=0.9902;EUR_AF=0.7744;SAS_AF=0.9029;AA=A|||;VT=SNP
11	124884915	rs11219867	C	A	100	PASS	AC=1438;AF=0.287141;AN=5008;NS=2504;DP=16584;EAS_AF=0.1935;AMR_AF=0.1801;AFR_AF=0.4705;EUR_AF=0.1958;SAS_AF=0.3057;AA=A|||;VT=SNP
11	124885151	rs4341550	G	A	100	PASS	AC=2069;AF=0.413139;AN=5008;NS=2504;DP=15260;EAS_AF=0.7381;AMR_AF=0.3545;AFR_AF=0.1188;EUR_AF=0.3708;SAS_AF=0.5613;AA=G|||;VT=SNP
11	124885440	rs61912664	A	G	100	PASS	AC=46;AF=0.0091853;AN=5008;NS=2504;DP=14353;EAS_AF=0;AMR_AF=0.0216;AFR_AF=0.0015;EUR_AF=0.0169;SAS_AF=0.0123;AA=A|||;VT=SNP
11	124885633	rs34771077	A	G	100	PASS	AC=1148;AF=0.229233;AN=5008;NS=2504;DP=16794;EAS_AF=0.1825;AMR_AF=0.1398;AFR_AF=0.3601;EUR_AF=0.1491;SAS_AF=0.2464;AA=A|||;VT=SNP
11	124885657	rs73022306	G	T	100	PASS	AC=92;AF=0.0183706;AN=5008;NS=2504;DP=16532;EAS_AF=0.0347;AMR_AF=0.0144;AFR_AF=0.0015;EUR_AF=0.0159;SAS_AF=0.0297;AA=G|||;VT=SNP
11	124886521	rs11219868	G	C	100	PASS	AC=4155;AF=0.829673;AN=5008;NS=2504;DP=19092;EAS_AF=0.9325;AMR_AF=0.6772;AFR_AF=0.82;EUR_AF=0.7734;SAS_AF=0.9029;AA=C|||;VT=SNP
11	124886560	rs141494470	A	G	100	PASS	AC=34;AF=0.00678914;AN=5008;NS=2504;DP=20195;EAS_AF=0;AMR_AF=0.0086;AFR_AF=0;EUR_AF=0.0278;SAS_AF=0;AA=A|||;VT=SNP
11	124887519	rs58690907	A	G	100	PASS	AC=1148;AF=0.229233;AN=5008;NS=2504;DP=19239;EAS_AF=0.1825;AMR_AF=0.1398;AFR_AF=0.3608;EUR_AF=0.1481;SAS_AF=0.2464;AA=A|||;VT=SNP
11	124887581	rs78171912	T	C	100	PASS	AC=170;AF=0.0339457;AN=5008;NS=2504;DP=17065;EAS_AF=0.006;AMR_AF=0.0317;AFR_AF=0.0272;EUR_AF=0.0477;SAS_AF=0.0593;AA=T|||;VT=SNP
11	124889780	rs4491243	C	T	100	PASS	AC=285;AF=0.0569089;AN=5008;NS=2504;DP=19291;EAS_AF=0.006;AMR_AF=0.0403;AFR_AF=0.1089;EUR_AF=0.0477;SAS_AF=0.0603;AA=C|||;VT=SNP
11	124890396	rs4936969	T	C	100	PASS	AC=4158;AF=0.830272;AN=5008;NS=2504;DP=18397;EAS_AF=0.9325;AMR_AF=0.6801;AFR_AF=0.8207;EUR_AF=0.7734;SAS_AF=0.9029;AA=C|||;VT=SNP
11	124890589	rs78011755	T	C	100	PASS	AC=213;AF=0.0425319;AN=5008;NS=2504;DP=16422;EAS_AF=0.0129;AMR_AF=0.0634;AFR_AF=0.0204;EUR_AF=0.0547;SAS_AF=0.0757;AA=T|||;VT=SNP
11	124891095	rs11219869	A	G	100	PASS	AC=1152;AF=0.230032;AN=5008;NS=2504;DP=19305;EAS_AF=0.1825;AMR_AF=0.1398;AFR_AF=0.3638;EUR_AF=0.1481;SAS_AF=0.2464;AA=A|||;VT=SNP
11	124891625	rs12285583	C	A	100	PASS	AC=1148;AF=0.229233;AN=5008;NS=2504;DP=18883;EAS_AF=0.1815;AMR_AF=0.1398;AFR_AF=0.3616;EUR_AF=0.1481;SAS_AF=0.2464;AA=C|||;VT=SNP
11	124892057	rs11219870	A	C	100	PASS	AC=1082;AF=0.216054;AN=5008;NS=2504;DP=18959;EAS_AF=0.1825;AMR_AF=0.1383;AFR_AF=0.3116;EUR_AF=0.1481;SAS_AF=0.2464;AA=A|||;VT=SNP
11	124892219	rs4935901	G	A	100	PASS	AC=1147;AF=0.229034;AN=5008;NS=2504;DP=20341;EAS_AF=0.1825;AMR_AF=0.1398;AFR_AF=0.3601;EUR_AF=0.1481;SAS_AF=0.2464;AA=A|||;VT=SNP
11	124892490	rs138280935	C	G	100	PASS	AC=36;AF=0.0071885;AN=5008;NS=2504;DP=19728;EAS_AF=0;AMR_AF=0.0101;AFR_AF=0.0008;EUR_AF=0.0278;SAS_AF=0;AA=C|||;VT=SNP
11	124892931	rs12294564	T	C	100	PASS	AC=1148;AF=0.229233;AN=5008;NS=2504;DP=17976;EAS_AF=0.1825;AMR_AF=0.1398;AFR_AF=0.3608;EUR_AF=0.1481;SAS_AF=0.2464;AA=T|||;VT=SNP
11	124893742	rs117381243	C	T	100	PASS	AC=46;AF=0.0091853;AN=5008;NS=2504;DP=19354;EAS_AF=0;AMR_AF=0.0216;AFR_AF=0.0015;EUR_AF=0.0169;SAS_AF=0.0123;AA=C|||;VT=SNP
11	124893772	rs7926532	G	A	100	PASS	AC=1147;AF=0.229034;AN=5008;NS=2504;DP=19304;EAS_AF=0.1825;AMR_AF=0.1398;AFR_AF=0.3601;EUR_AF=0.1481;SAS_AF=0.2464;AA=A|||;VT=SNP
11	124893823	rs7926447	C	T	100	PASS	AC=1148;AF=0.229233;AN=5008;NS=2504;DP=19398;EAS_AF=0.1825;AMR_AF=0.1398;AFR_AF=0.3608;EUR_AF=0.1481;SAS_AF=0.2464;AA=T|||;VT=SNP
11	124893830	rs7926334	A	G	100	PASS	AC=1019;AF=0.203474;AN=5008;NS=2504;DP=19361;EAS_AF=0.1825;AMR_AF=0.1354;AFR_AF=0.2655;EUR_AF=0.1481;SAS_AF=0.2464;AA=A|||;VT=SNP
11	124894586	rs12291214	G	A	100	PASS	AC=1764;AF=0.352236;AN=5008;NS=2504;DP=15330;EAS_AF=0.1925;AMR_AF=0.2392;AFR_AF=0.5998;EUR_AF=0.3012;SAS_AF=0.3149;AA=a|||;VT=SNP
11	124896511	rs143616760	A	G	100	PASS	AC=34;AF=0.00678914;AN=5008;NS=2504;DP=16164;EAS_AF=0;AMR_AF=0.0144;AFR_AF=0.0008;EUR_AF=0.0199;SAS_AF=0.0031;AA=A|||;VT=SNP
11	124896729	rs61912674	C	T	100	PASS	AC=374;AF=0.0746805;AN=5008;NS=2504;DP=15096;EAS_AF=0;AMR_AF=0.0807;AFR_AF=0.112;EUR_AF=0.1412;SAS_AF=0.0286;AA=C|||;VT=SNP
11	124897241	rs11825761	C	T	100	PASS	AC=282;AF=0.0563099;AN=5008;NS=2504;DP=19035;EAS_AF=0.006;AMR_AF=0.0403;AFR_AF=0.1074;EUR_AF=0.0477;SAS_AF=0.0593;AA=C|||;VT=SNP
11	124897295	rs112327321	A	G	100	PASS	AC=226;AF=0.0451278;AN=5008;NS=2504;DP=18097;EAS_AF=0.006;AMR_AF=0.036;AFR_AF=0.0673;EUR_AF=0.0477;SAS_AF=0.0593;AA=A|||;VT=SNP
11	124897525	rs56160757	A	G	100	PASS	AC=55;AF=0.0109824;AN=5008;NS=2504;DP=16944;EAS_AF=0;AMR_AF=0.0187;AFR_AF=0.0015;EUR_AF=0.0358;SAS_AF=0.0041;AA=A|||;VT=SNP
11	124897945	rs73022310	A	G	100	PASS	AC=131;AF=0.0261581;AN=5008;NS=2504;DP=19666;EAS_AF=0.001;AMR_AF=0.049;AFR_AF=0.028;EUR_AF=0.0537;SAS_AF=0.0051;AA=A|||;VT=SNP
11	124897953	rs73022311	T	G	100	PASS	AC=131;AF=0.0261581;AN=5008;NS=2504;DP=19798;EAS_AF=0.001;AMR_AF=0.049;AFR_AF=0.028;EUR_AF=0.0537;SAS_AF=0.0051;AA=T|||;VT=SNP
11	124898158	rs73022313	A	G	100	PASS	AC=32;AF=0.00638978;AN=5008;NS=2504;DP=20876;EAS_AF=0;AMR_AF=0.0159;AFR_AF=0.0023;EUR_AF=0.0169;SAS_AF=0.001;AA=A|||;VT=SNP
11	124898222	rs144350693	C	T	100	PASS	AC=11;AF=0.00219649;AN=5008;NS=2504;DP=21608;EAS_AF=0;AMR_AF=0.0014;AFR_AF=0;EUR_AF=0.007;SAS_AF=0.0031;AA=C|||;VT=SNP
11	124898525	rs11828896	T	C	100	PASS	AC=285;AF=0.0569089;AN=5008;NS=2504;DP=19667;EAS_AF=0.006;AMR_AF=0.0403;AFR_AF=0.1097;EUR_AF=0.0477;SAS_AF=0.0593;AA=T|||;VT=SNP
11	124898610	rs9971559	C	T	100	PASS	AC=1020;AF=0.203674;AN=5008;NS=2504;DP=19648;EAS_AF=0.1825;AMR_AF=0.1369;AFR_AF=0.2655;EUR_AF=0.1481;SAS_AF=0.2464;AA=C|||;VT=SNP
11	124898876	rs9971432	A	G	100	PASS	AC=1147;AF=0.229034;AN=5008;NS=2504;DP=18324;EAS_AF=0.1825;AMR_AF=0.1398;AFR_AF=0.3601;EUR_AF=0.1481;SAS_AF=0.2464;AA=A|||;VT=SNP
11	124899065	rs117728791	G	A	100	PASS	AC=72;AF=0.014377;AN=5008;NS=2504;DP=20110;EAS_AF=0.001;AMR_AF=0.0202;AFR_AF=0.0023;EUR_AF=0.0358;SAS_AF=0.0184;AA=G|||;VT=SNP
11	124899113	rs11826610	C	T	100	PASS	AC=452;AF=0.0902556;AN=5008;NS=2504;DP=18513;EAS_AF=0;AMR_AF=0.0922;AFR_AF=0.1543;EUR_AF=0.1531;SAS_AF=0.0307;AA=c|||;VT=SNP
11	124899187	rs10790719	C	T	100	PASS	AC=2069;AF=0.413139;AN=5008;NS=2504;DP=20575;EAS_AF=0.7381;AMR_AF=0.353;AFR_AF=0.1195;EUR_AF=0.3708;SAS_AF=0.5613;AA=C|||;VT=SNP
11	124899606	rs10893314	G	A	100	PASS	AC=1432;AF=0.285942;AN=5008;NS=2504;DP=19856;EAS_AF=0.1885;AMR_AF=0.1801;AFR_AF=0.4697;EUR_AF=0.1958;SAS_AF=0.3057;AA=a|||;VT=SNP
11	124899617	rs56755053	G	T	100	PASS	AC=450;AF=0.0898562;AN=5008;NS=2504;DP=19655;EAS_AF=0;AMR_AF=0.0908;AFR_AF=0.1543;EUR_AF=0.1521;SAS_AF=0.0307;AA=g|||;VT=SNP
11	124899749	rs76898367	G	C	100	PASS	AC=215;AF=0.0429313;AN=5008;NS=2504;DP=22148;EAS_AF=0.006;AMR_AF=0.0331;AFR_AF=0.0605;EUR_AF=0.0477;SAS_AF=0.0593;AA=g|||;VT=SNP
11	124901246	rs4271391	C	T	100	PASS	AC=1147;AF=0.229034;AN=5008;NS=2504;DP=20142;EAS_AF=0.1825;AMR_AF=0.1398;AFR_AF=0.3601;EUR_AF=0.1481;SAS_AF=0.2464;AA=C|||;VT=SNP
11	124901473	rs111979457	A	G	100	PASS	AC=283;AF=0.0565096;AN=5008;NS=2504;DP=21645;EAS_AF=0.006;AMR_AF=0.0403;AFR_AF=0.1082;EUR_AF=0.0477;SAS_AF=0.0593;AA=A|||;VT=SNP
11	124901561	rs7951936	T	C	100	PASS	AC=1147;AF=0.229034;AN=5008;NS=2504;DP=19354;EAS_AF=0.1825;AMR_AF=0.1398;AFR_AF=0.3601;EUR_AF=0.1481;SAS_AF=0.2464;AA=C|||;VT=SNP
11	124901723	rs4277126	C	T	100	PASS	AC=19;AF=0.00379393;AN=5008;NS=2504;DP=20183;EAS_AF=0;AMR_AF=0.0029;AFR_AF=0;EUR_AF=0.0159;SAS_AF=0.001;AA=C|||;VT=SNP
11	124901930	rs147382053	A	G	100	PASS	AC=199;AF=0.0397364;AN=5008;NS=2504;DP=19842;EAS_AF=0.1052;AMR_AF=0.0288;AFR_AF=0.0015;EUR_AF=0.0427;SAS_AF=0.0286;AA=A|||;VT=SNP
11	124902142	rs148417772	T	C	100	PASS	AC=172;AF=0.034345;AN=5008;NS=2504;DP=22211;EAS_AF=0.0675;AMR_AF=0.0144;AFR_AF=0.003;EUR_AF=0.0229;SAS_AF=0.0685;AA=T|||;VT=SNP
11	124902231	rs114881541	G	T	100	PASS	AC=103;AF=0.0205671;AN=5008;NS=2504;DP=22458;EAS_AF=0.001;AMR_AF=0.0476;AFR_AF=0.0076;EUR_AF=0.0537;SAS_AF=0.0051;AA=G|||;VT=SNP
11	124902836	rs4287349	G	A	100	PASS	AC=380;AF=0.0758786;AN=5008;NS=2504;DP=18887;EAS_AF=0.1627;AMR_AF=0.0418;AFR_AF=0.0378;EUR_AF=0.0557;SAS_AF=0.0828;AA=G|||;VT=SNP
11	124902859	rs112627123	T	A	100	PASS	AC=284;AF=0.0567093;AN=5008;NS=2504;DP=19117;EAS_AF=0.006;AMR_AF=0.0403;AFR_AF=0.1089;EUR_AF=0.0477;SAS_AF=0.0593;AA=T|||;VT=SNP
11	124903029	rs4581456	T	C	100	PASS	AC=4387;AF=0.875998;AN=5008;NS=2504;DP=18432;EAS_AF=0.9325;AMR_AF=0.6859;AFR_AF=0.9902;EUR_AF=0.7744;SAS_AF=0.9029;AA=T|||;VT=SNP
11	124903259	rs73620930	C	T	100	PASS	AC=450;AF=0.0898562;AN=5008;NS=2504;DP=17790;EAS_AF=0;AMR_AF=0.0908;AFR_AF=0.1543;EUR_AF=0.1521;SAS_AF=0.0307;AA=C|||;VT=SNP
11	124903474	rs116852440	G	A	100	PASS	AC=35;AF=0.00698882;AN=5008;NS=2504;DP=18790;EAS_AF=0;AMR_AF=0.013;AFR_AF=0.0008;EUR_AF=0.0149;SAS_AF=0.0102;AA=G|||;VT=SNP
11	124903845	rs140928367	G	A	100	PASS	AC=42;AF=0.00838658;AN=5008;NS=2504;DP=19291;EAS_AF=0;AMR_AF=0.0144;AFR_AF=0.0008;EUR_AF=0.0288;SAS_AF=0.002;AA=G|||;VT=SNP
11	124903893	rs4936971	T	C	100	PASS	AC=1155;AF=0.230631;AN=5008;NS=2504;DP=19175;EAS_AF=0.1825;AMR_AF=0.1398;AFR_AF=0.3608;EUR_AF=0.1481;SAS_AF=0.2536;AA=C|||;VT=SNP
11	124904119	rs114859528	C	T	100	PASS	AC=282;AF=0.0563099;AN=5008;NS=2504;DP=19316;EAS_AF=0.006;AMR_AF=0.0403;AFR_AF=0.1074;EUR_AF=0.0477;SAS_AF=0.0593;AA=C|||;VT=SNP
11	124904120	rs4936973	G	A	100	PASS	AC=1153;AF=0.230232;AN=5008;NS=2504;DP=19253;EAS_AF=0.1865;AMR_AF=0.1398;AFR_AF=0.3608;EUR_AF=0.1481;SAS_AF=0.2474;AA=G|||;VT=SNP
11	124904297	rs34902542	G	A	100	PASS	AC=1168;AF=0.233227;AN=5008;NS=2504;DP=20265;EAS_AF=0.1875;AMR_AF=0.1427;AFR_AF=0.3616;EUR_AF=0.1481;SAS_AF=0.2587;AA=A|||;VT=SNP
11	124904801	rs11518425	G	A	100	PASS	AC=1886;AF=0.376597;AN=5008;NS=2504;DP=16003;EAS_AF=0.1935;AMR_AF=0.2709;AFR_AF=0.6233;EUR_AF=0.3479;SAS_AF=0.3364;AA=A|||;VT=SNP
11	124905367	rs7939293	T	A	100	PASS	AC=1148;AF=0.229233;AN=5008;NS=2504;DP=17529;EAS_AF=0.1825;AMR_AF=0.1398;AFR_AF=0.3623;EUR_AF=0.1471;SAS_AF=0.2454;AA=T|||;VT=SNP
11	124905567	rs113051694	T	C	100	PASS	AC=294;AF=0.0587061;AN=5008;NS=2504;DP=18308;EAS_AF=0.002;AMR_AF=0.2421;AFR_AF=0.0053;EUR_AF=0.0895;SAS_AF=0.0276;AA=T|||;VT=SNP
11	124906656	rs4561225	G	C	100	PASS	AC=4388;AF=0.876198;AN=5008;NS=2504;DP=17573;EAS_AF=0.9325;AMR_AF=0.6873;AFR_AF=0.9902;EUR_AF=0.7744;SAS_AF=0.9029;AA=C|||;VT=SNP
11	124906967	rs60601301	G	A	100	PASS	AC=450;AF=0.0898562;AN=5008;NS=2504;DP=18838;EAS_AF=0;AMR_AF=0.0908;AFR_AF=0.1543;EUR_AF=0.1521;SAS_AF=0.0307;AA=G|||;VT=SNP
11	124907000	rs12801929	G	C	100	PASS	AC=32;AF=0.00638978;AN=5008;NS=2504;DP=19741;EAS_AF=0;AMR_AF=0.0058;AFR_AF=0;EUR_AF=0.0258;SAS_AF=0.002;AA=G|||;VT=SNP
11	124908067	rs7118548	C	T	100	PASS	AC=1147;AF=0.229034;AN=5008;NS=2504;DP=16327;EAS_AF=0.1825;AMR_AF=0.1398;AFR_AF=0.3608;EUR_AF=0.1471;SAS_AF=0.2464;AA=C|||;VT=SNP
11	124908352	rs7107487	T	C	100	PASS	AC=1149;AF=0.229433;AN=5008;NS=2504;DP=16654;EAS_AF=0.1825;AMR_AF=0.1398;AFR_AF=0.3616;EUR_AF=0.1481;SAS_AF=0.2464;AA=C|||;VT=SNP;EX_TARGET
11	124909328	rs10790720	C	T	100	PASS	AC=1433;AF=0.286142;AN=5008;NS=2504;DP=16374;EAS_AF=0.1885;AMR_AF=0.1801;AFR_AF=0.4705;EUR_AF=0.1958;SAS_AF=0.3057;AA=T|||;VT=SNP
11	124909582	rs76239813	T	A	100	PASS	AC=65;AF=0.0129792;AN=5008;NS=2504;DP=18135;EAS_AF=0;AMR_AF=0.0058;AFR_AF=0.0023;EUR_AF=0.0149;SAS_AF=0.044;AA=T|||;VT=SNP
11	124909803	rs4259837	C	T	100	PASS	AC=1147;AF=0.229034;AN=5008;NS=2504;DP=18668;EAS_AF=0.1825;AMR_AF=0.1398;AFR_AF=0.3608;EUR_AF=0.1471;SAS_AF=0.2464;AA=C|||;VT=SNP
11	124910335	rs4491235	G	A	100	PASS	AC=1888;AF=0.376997;AN=5008;NS=2504;DP=19159;EAS_AF=0.1935;AMR_AF=0.2709;AFR_AF=0.6256;EUR_AF=0.3469;SAS_AF=0.3364;AA=A|||;VT=SNP
11	124910710	rs10750293	G	A	100	PASS	AC=4008;AF=0.800319;AN=5008;NS=2504;DP=16283;EAS_AF=0.9306;AMR_AF=0.6282;AFR_AF=0.7814;EUR_AF=0.7187;SAS_AF=0.8978;AA=A|||;VT=SNP
11	124910730	rs12288066	A	G	100	PASS	AC=1147;AF=0.229034;AN=5008;NS=2504;DP=16763;EAS_AF=0.1825;AMR_AF=0.1398;AFR_AF=0.3608;EUR_AF=0.1471;SAS_AF=0.2464;AA=A|||;VT=SNP
11	124910778	rs10893316	T	C	100	PASS	AC=287;AF=0.0573083;AN=5008;NS=2504;DP=17017;EAS_AF=0.006;AMR_AF=0.0418;AFR_AF=0.1104;EUR_AF=0.0477;SAS_AF=0.0593;AA=T|||;VT=SNP
11	124910797	rs11219874	T	C	100	PASS	AC=964;AF=0.192492;AN=5008;NS=2504;DP=16622;EAS_AF=0.4187;AMR_AF=0.1945;AFR_AF=0.0401;EUR_AF=0.0875;SAS_AF=0.272;AA=T|||;VT=SNP
11	124910805	rs10790721	G	T	100	PASS	AC=1892;AF=0.377796;AN=5008;NS=2504;DP=16581;EAS_AF=0.1935;AMR_AF=0.2723;AFR_AF=0.6278;EUR_AF=0.3469;SAS_AF=0.3364;AA=T|||;VT=SNP
11	124910860	rs56403202	T	C	100	PASS	AC=452;AF=0.0902556;AN=5008;NS=2504;DP=16374;EAS_AF=0;AMR_AF=0.0908;AFR_AF=0.1558;EUR_AF=0.1521;SAS_AF=0.0307;AA=T|||;VT=SNP
11	124911136	rs15541	G	A	100	PASS	AC=1106;AF=0.220847;AN=5008;NS=2504;DP=17611;EAS_AF=0.3194;AMR_AF=0.1599;AFR_AF=0.0787;EUR_AF=0.2843;SAS_AF=0.2894;AA=G|||;VT=SNP
11	124911845	rs9787899	A	G	100	PASS	AC=4386;AF=0.875799;AN=5008;NS=2504;DP=16783;EAS_AF=0.9325;AMR_AF=0.6873;AFR_AF=0.9894;EUR_AF=0.7744;SAS_AF=0.9018;AA=G|||;VT=SNP
11	124911868	rs11219875	A	G	100	PASS	AC=282;AF=0.0563099;AN=5008;NS=2504;DP=17868;EAS_AF=0.006;AMR_AF=0.0403;AFR_AF=0.1067;EUR_AF=0.0477;SAS_AF=0.0603;AA=A|||;VT=SNP
11	124911959	rs12787778	G	A	100	PASS	AC=1147;AF=0.229034;AN=5008;NS=2504;DP=18541;EAS_AF=0.1825;AMR_AF=0.1398;AFR_AF=0.3608;EUR_AF=0.1471;SAS_AF=0.2464;AA=G|||;VT=SNP
11	124913391	rs113614261	G	A	100	PASS	AC=48;AF=0.00958466;AN=5008;NS=2504;DP=14165;EAS_AF=0.001;AMR_AF=0.0058;AFR_AF=0.0023;EUR_AF=0.0169;SAS_AF=0.0235;AA=-|||;VT=SNP
11	124913409	rs12800237	G	A	100	PASS	AC=88;AF=0.0175719;AN=5008;NS=2504;DP=14626;EAS_AF=0;AMR_AF=0.0288;AFR_AF=0.0023;EUR_AF=0.0457;SAS_AF=0.0194;AA=-|||;VT=SNP
11	124914007	rs60274412	G	T	100	PASS	AC=451;AF=0.0900559;AN=5008;NS=2504;DP=16788;EAS_AF=0;AMR_AF=0.0908;AFR_AF=0.1551;EUR_AF=0.1521;SAS_AF=0.0307;AA=G|||;VT=SNP
11	124915118	rs4617604	T	G	100	PASS	AC=1132;AF=0.226038;AN=5008;NS=2504;DP=18712;EAS_AF=0.1815;AMR_AF=0.1383;AFR_AF=0.351;EUR_AF=0.1481;SAS_AF=0.2454;AA=T|||;VT=SNP
11	124915140	rs4545563	G	T	100	PASS	AC=1146;AF=0.228834;AN=5008;NS=2504;DP=18359;EAS_AF=0.1825;AMR_AF=0.1398;AFR_AF=0.3608;EUR_AF=0.1471;SAS_AF=0.2454;AA=G|||;VT=SNP
11	124915217	rs192333580	C	T	100	PASS	AC=35;AF=0.00698882;AN=5008;NS=2504;DP=19355;EAS_AF=0;AMR_AF=0.0173;AFR_AF=0.0008;EUR_AF=0.0209;SAS_AF=0.001;AA=C|||;VT=SNP
11	124915828	rs189987756	A	G	100	PASS	AC=102;AF=0.0203674;AN=5008;NS=2504;DP=17304;EAS_AF=0.001;AMR_AF=0.0476;AFR_AF=0.0076;EUR_AF=0.0527;SAS_AF=0.0051;AA=A|||;VT=SNP
11	124916268	rs76175866	G	A	100	PASS	AC=33;AF=0.00658946;AN=5008;NS=2504;DP=17749;EAS_AF=0;AMR_AF=0.0043;AFR_AF=0.0015;EUR_AF=0.0149;SAS_AF=0.0133;AA=A|||;VT=SNP
11	124916597	rs7103312	C	T	100	PASS	AC=1145;AF=0.228634;AN=5008;NS=2504;DP=19833;EAS_AF=0.1825;AMR_AF=0.1398;AFR_AF=0.3601;EUR_AF=0.1471;SAS_AF=0.2454;AA=C|||;VT=SNP
11	124916622	rs7103628	G	T	100	PASS	AC=1145;AF=0.228634;AN=5008;NS=2504;DP=19831;EAS_AF=0.1825;AMR_AF=0.1398;AFR_AF=0.3601;EUR_AF=0.1471;SAS_AF=0.2454;AA=G|||;VT=SNP
11	124917452	rs76126158	G	A	100	PASS	AC=247;AF=0.0493211;AN=5008;NS=2504;DP=19586;EAS_AF=0.1022;AMR_AF=0.0086;AFR_AF=0.0265;EUR_AF=0.0229;SAS_AF=0.0818;AA=G|||;VT=SNP
11	124917731	rs56081331	C	A	100	PASS	AC=450;AF=0.0898562;AN=5008;NS=2504;DP=20400;EAS_AF=0;AMR_AF=0.0908;AFR_AF=0.1543;EUR_AF=0.1521;SAS_AF=0.0307;AA=C|||;VT=SNP
11	124918388	rs34256606	T	G	100	PASS	AC=1147;AF=0.229034;AN=5008;NS=2504;DP=20754;EAS_AF=0.1825;AMR_AF=0.1398;AFR_AF=0.3608;EUR_AF=0.1481;SAS_AF=0.2454;AA=T|||;VT=SNP
11	124918651	rs117216550	A	G	100	PASS	AC=19;AF=0.00379393;AN=5008;NS=2504;DP=18504;EAS_AF=0;AMR_AF=0.0029;AFR_AF=0;EUR_AF=0.0159;SAS_AF=0.001;AA=A|||;VT=SNP
11	124918891	rs11823396	C	T	100	PASS	AC=450;AF=0.0898562;AN=5008;NS=2504;DP=19312;EAS_AF=0;AMR_AF=0.0908;AFR_AF=0.1543;EUR_AF=0.1521;SAS_AF=0.0307;AA=c|||;VT=SNP
11	124919716	rs4936974	A	G	100	PASS	AC=1147;AF=0.229034;AN=5008;NS=2504;DP=19039;EAS_AF=0.1825;AMR_AF=0.1398;AFR_AF=0.3608;EUR_AF=0.1481;SAS_AF=0.2454;AA=A|||;VT=SNP
11	124920011	rs7116880	C	T	100	PASS	AC=4001;AF=0.798922;AN=5008;NS=2504;DP=19207;EAS_AF=0.9315;AMR_AF=0.6268;AFR_AF=0.7769;EUR_AF=0.7187;SAS_AF=0.8967;AA=T|||;VT=SNP
11	124920966	rs4936975	T	C	100	PASS	AC=1146;AF=0.228834;AN=5008;NS=2504;DP=18386;EAS_AF=0.1825;AMR_AF=0.1398;AFR_AF=0.3601;EUR_AF=0.1481;SAS_AF=0.2454;AA=C|||;VT=SNP
11	124921532	rs11825302	C	T	100	PASS	AC=284;AF=0.0567093;AN=5008;NS=2504;DP=19142;EAS_AF=0.006;AMR_AF=0.0403;AFR_AF=0.1089;EUR_AF=0.0477;SAS_AF=0.0593;AA=C|||;VT=SNP
11	124922219	rs12294094	T	C	100	PASS	AC=1146;AF=0.228834;AN=5008;NS=2504;DP=23691;EAS_AF=0.1825;AMR_AF=0.1398;AFR_AF=0.3608;EUR_AF=0.1471;SAS_AF=0.2454;AA=A|||;VT=SNP
11	124922339	rs11825960	C	G	100	PASS	AC=284;AF=0.0567093;AN=5008;NS=2504;DP=23520;EAS_AF=0.006;AMR_AF=0.0403;AFR_AF=0.1089;EUR_AF=0.0477;SAS_AF=0.0593;AA=C|||;VT=SNP
11	124922450	rs149984527	G	T	100	PASS	AC=10;AF=0.00199681;AN=5008;NS=2504;DP=24510;EAS_AF=0.001;AMR_AF=0.0014;AFR_AF=0;EUR_AF=0.006;SAS_AF=0.002;AA=G|||;VT=SNP
11	124922565	rs12287399	G	C	100	PASS	AC=1146;AF=0.228834;AN=5008;NS=2504;DP=26665;EAS_AF=0.1825;AMR_AF=0.1398;AFR_AF=0.3601;EUR_AF=0.1481;SAS_AF=0.2454;AA=C|||;VT=SNP
11	124922768	rs11219878	G	A	100	PASS	AC=1436;AF=0.286741;AN=5008;NS=2504;DP=22210;EAS_AF=0.1935;AMR_AF=0.1801;AFR_AF=0.4697;EUR_AF=0.1958;SAS_AF=0.3047;AA=A|||;VT=SNP
11	124923107	rs3802806	C	T	100	PASS	AC=1079;AF=0.215455;AN=5008;NS=2504;DP=21276;EAS_AF=0.1825;AMR_AF=0.1383;AFR_AF=0.3109;EUR_AF=0.1471;SAS_AF=0.2454;AA=C|||;VT=SNP
11	124923264	rs117051325	T	C	100	PASS	AC=18;AF=0.00359425;AN=5008;NS=2504;DP=21186;EAS_AF=0;AMR_AF=0.0086;AFR_AF=0.0008;EUR_AF=0.0099;SAS_AF=0.001;AA=T|||;VT=SNP
11	124923568	rs61912690	A	G	100	PASS	AC=55;AF=0.0109824;AN=5008;NS=2504;DP=17410;EAS_AF=0;AMR_AF=0.013;AFR_AF=0.0008;EUR_AF=0.0417;SAS_AF=0.0031;AA=A|||;VT=SNP
11	124923608	rs4265609	G	A	100	PASS	AC=1147;AF=0.229034;AN=5008;NS=2504;DP=17618;EAS_AF=0.1825;AMR_AF=0.1398;AFR_AF=0.3616;EUR_AF=0.1471;SAS_AF=0.2454;AA=G|||;VT=SNP
11	124923759	rs4271392	G	A	100	PASS	AC=1146;AF=0.228834;AN=5008;NS=2504;DP=16079;EAS_AF=0.1825;AMR_AF=0.1398;AFR_AF=0.3608;EUR_AF=0.1471;SAS_AF=0.2454;AA=G|||;VT=SNP
11	124924417	rs74668921	G	A	100	PASS	AC=285;AF=0.0569089;AN=5008;NS=2504;DP=18238;EAS_AF=0.006;AMR_AF=0.0403;AFR_AF=0.1089;EUR_AF=0.0487;SAS_AF=0.0593;AA=G|||;VT=SNP
11	124924577	rs76464443	G	C	100	PASS	AC=620;AF=0.123802;AN=5008;NS=2504;DP=15820;EAS_AF=0.0665;AMR_AF=0.3127;AFR_AF=0.0098;EUR_AF=0.2266;SAS_AF=0.0971;AA=G|||;VT=SNP
11	124924717	rs7945081	T	C	100	PASS	AC=1146;AF=0.228834;AN=5008;NS=2504;DP=16042;EAS_AF=0.1825;AMR_AF=0.1398;AFR_AF=0.3608;EUR_AF=0.1471;SAS_AF=0.2454;AA=T|||;VT=SNP
11	124924881	rs73022339	A	G	100	PASS	AC=104;AF=0.0207668;AN=5008;NS=2504;DP=19566;EAS_AF=0.001;AMR_AF=0.0476;AFR_AF=0.0083;EUR_AF=0.0537;SAS_AF=0.0051;AA=A|||;VT=SNP
11	124925724	rs11219880	G	A	100	PASS	AC=284;AF=0.0567093;AN=5008;NS=2504;DP=22162;EAS_AF=0.006;AMR_AF=0.0403;AFR_AF=0.1089;EUR_AF=0.0477;SAS_AF=0.0593;AA=A|||;VT=SNP
11	124925782	rs34893985	G	A	100	PASS	AC=1016;AF=0.202875;AN=5008;NS=2504;DP=22916;EAS_AF=0.1825;AMR_AF=0.1354;AFR_AF=0.2648;EUR_AF=0.1471;SAS_AF=0.2454;AA=G|||;VT=SNP
11	124926195	rs11219881	T	C	100	PASS	AC=285;AF=0.0569089;AN=5008;NS=2504;DP=18375;EAS_AF=0.006;AMR_AF=0.0403;AFR_AF=0.1089;EUR_AF=0.0477;SAS_AF=0.0603;AA=T|||;VT=SNP
11	124927119	rs78787269	T	C	100	PASS	AC=262;AF=0.0523163;AN=5008;NS=2504;DP=19826;EAS_AF=0.0129;AMR_AF=0.0663;AFR_AF=0.056;EUR_AF=0.0547;SAS_AF=0.0757;AA=T|||;VT=SNP
11	124927472	rs11825813	G	A	100	PASS	AC=461;AF=0.0920527;AN=5008;NS=2504;DP=16699;EAS_AF=0;AMR_AF=0.0908;AFR_AF=0.1604;EUR_AF=0.1541;SAS_AF=0.0317;AA=G|||;VT=SNP
11	124927534	rs73022396	C	T	100	PASS	AC=103;AF=0.0205671;AN=5008;NS=2504;DP=16283;EAS_AF=0.001;AMR_AF=0.0476;AFR_AF=0.0076;EUR_AF=0.0537;SAS_AF=0.0051;AA=C|||;VT=SNP
11	124928263	rs73022399	A	G	100	PASS	AC=131;AF=0.0261581;AN=5008;NS=2504;DP=21323;EAS_AF=0.001;AMR_AF=0.049;AFR_AF=0.028;EUR_AF=0.0537;SAS_AF=0.0051;AA=A|||;VT=SNP
11	124928901	rs6590121	T	G	100	PASS	AC=4163;AF=0.83127;AN=5008;NS=2504;DP=14327;EAS_AF=0.5784;AMR_AF=0.8141;AFR_AF=0.9939;EUR_AF=0.9245;SAS_AF=0.7883;AA=G|||;VT=SNP
11	124929447	rs11820228	T	C	100	PASS	AC=459;AF=0.0916534;AN=5008;NS=2504;DP=21473;EAS_AF=0;AMR_AF=0.0879;AFR_AF=0.1641;EUR_AF=0.1511;SAS_AF=0.0297;AA=T|||;VT=SNP
11	124930033	rs6590122	G	A	100	PASS	AC=4063;AF=0.811302;AN=5008;NS=2504;DP=19219;EAS_AF=0.5575;AMR_AF=0.8112;AFR_AF=0.9599;EUR_AF=0.9155;SAS_AF=0.7648;AA=A|||;VT=SNP
11	124931334	rs4078355	G	A	100	PASS	AC=1318;AF=0.263179;AN=5008;NS=2504;DP=22814;EAS_AF=0.1855;AMR_AF=0.1787;AFR_AF=0.3858;EUR_AF=0.1948;SAS_AF=0.3078;AA=G|||;VT=SNP
11	124931559	rs7936890	G	T	100	PASS	AC=378;AF=0.0754792;AN=5008;NS=2504;DP=21485;EAS_AF=0.0992;AMR_AF=0.0202;AFR_AF=0.1218;EUR_AF=0.0229;SAS_AF=0.0818;AA=G|||;VT=SNP
11	124932019	rs7952332	T	C	100	PASS	AC=3486;AF=0.696086;AN=5008;NS=2504;DP=20523;EAS_AF=0.4127;AMR_AF=0.7061;AFR_AF=0.947;EUR_AF=0.7396;SAS_AF=0.5971;AA=C|||;VT=SNP
11	124932650	rs80263821	G	C	100	PASS	AC=292;AF=0.0583067;AN=5008;NS=2504;DP=12107;EAS_AF=0;AMR_AF=0.0375;AFR_AF=0.149;EUR_AF=0.0497;SAS_AF=0.0194;AA=G|||;VT=SNP
11	124932729	rs139503996	C	G	100	PASS	AC=77;AF=0.0153754;AN=5008;NS=2504;DP=11756;EAS_AF=0;AMR_AF=0.0274;AFR_AF=0.0023;EUR_AF=0.0447;SAS_AF=0.0102;AA=C|||;VT=SNP
11	124933200	rs73625329	C	G	100	PASS	AC=302;AF=0.0603035;AN=5008;NS=2504;DP=11700;EAS_AF=0;AMR_AF=0.0159;AFR_AF=0.1989;EUR_AF=0.0169;SAS_AF=0.0112;AA=C|||;VT=SNP
11	124933351	rs12791554	C	T	100	PASS	AC=1191;AF=0.237819;AN=5008;NS=2504;DP=11259;EAS_AF=0.1815;AMR_AF=0.1527;AFR_AF=0.3389;EUR_AF=0.169;SAS_AF=0.2904;AA=C|||;VT=SNP;EX_TARGET
11	124933582	rs11820425	G	A	100	PASS	AC=1337;AF=0.266973;AN=5008;NS=2504;DP=14298;EAS_AF=0.1865;AMR_AF=0.1758;AFR_AF=0.3631;EUR_AF=0.2018;SAS_AF=0.3517;AA=G|||;VT=SNP
11	124934375	rs73022402	G	A	100	PASS	AC=103;AF=0.0205671;AN=5008;NS=2504;DP=16911;EAS_AF=0.001;AMR_AF=0.0461;AFR_AF=0.0083;EUR_AF=0.0537;SAS_AF=0.0051;AA=G|||;VT=SNP
11	124935012	rs151215252	G	T	100	PASS	AC=32;AF=0.00638978;AN=5008;NS=2504;DP=16893;EAS_AF=0;AMR_AF=0.0086;AFR_AF=0;EUR_AF=0.0258;SAS_AF=0;AA=G|||;VT=SNP
11	124935063	rs7128218	C	A	100	PASS	AC=462;AF=0.0922524;AN=5008;NS=2504;DP=17243;EAS_AF=0;AMR_AF=0.0865;AFR_AF=0.1641;EUR_AF=0.1551;SAS_AF=0.0297;AA=c|||;VT=SNP
11	124935176	rs6590123	A	G	100	PASS	AC=462;AF=0.0922524;AN=5008;NS=2504;DP=17384;EAS_AF=0;AMR_AF=0.0865;AFR_AF=0.1641;EUR_AF=0.1551;SAS_AF=0.0297;AA=A|||;VT=SNP
11	124935333	rs7924354	G	T	100	PASS	AC=840;AF=0.167732;AN=5008;NS=2504;DP=17876;EAS_AF=0.0645;AMR_AF=0.3141;AFR_AF=0.1861;EUR_AF=0.2197;SAS_AF=0.092;AA=G|||;VT=SNP
11	124935357	rs6590124	T	C	100	PASS	AC=1944;AF=0.388179;AN=5008;NS=2504;DP=17779;EAS_AF=0.1915;AMR_AF=0.2752;AFR_AF=0.6589;EUR_AF=0.3569;SAS_AF=0.3374;AA=C|||;VT=SNP
11	124935827	rs78046052	A	G	100	PASS	AC=174;AF=0.0347444;AN=5008;NS=2504;DP=18448;EAS_AF=0.006;AMR_AF=0.0317;AFR_AF=0.0287;EUR_AF=0.0487;SAS_AF=0.0603;AA=A|||;VT=SNP
11	124936482	rs11219886	T	A	100	PASS	AC=246;AF=0.0491214;AN=5008;NS=2504;DP=15899;EAS_AF=0.006;AMR_AF=0.0418;AFR_AF=0.0772;EUR_AF=0.0497;SAS_AF=0.0603;AA=T|||;VT=SNP
11	124937124	rs12293971	C	T	100	PASS	AC=1321;AF=0.263778;AN=5008;NS=2504;DP=13968;EAS_AF=0.1855;AMR_AF=0.1772;AFR_AF=0.3873;EUR_AF=0.1968;SAS_AF=0.3078;AA=C|||;VT=SNP
11	124937939	rs11824248	A	G	100	PASS	AC=462;AF=0.0922524;AN=5008;NS=2504;DP=19451;EAS_AF=0;AMR_AF=0.0865;AFR_AF=0.1641;EUR_AF=0.1551;SAS_AF=0.0297;AA=A|||;VT=SNP
11	124938035	rs11824271	A	G	100	PASS	AC=460;AF=0.091853;AN=5008;NS=2504;DP=19533;EAS_AF=0;AMR_AF=0.0865;AFR_AF=0.1626;EUR_AF=0.1551;SAS_AF=0.0297;AA=A|||;VT=SNP
11	124938527	rs35705578	T	G	100	PASS	AC=87;AF=0.0173722;AN=5008;NS=2504;DP=19836;EAS_AF=0;AMR_AF=0.0288;AFR_AF=0.0023;EUR_AF=0.0477;SAS_AF=0.0164;AA=T|||;VT=SNP
11	124938538	rs36062969	G	A	100	PASS	AC=1313;AF=0.262181;AN=5008;NS=2504;DP=20196;EAS_AF=0.1845;AMR_AF=0.1787;AFR_AF=0.3888;EUR_AF=0.1968;SAS_AF=0.2975;AA=G|||;VT=SNP
11	124939234	rs4935903	T	C	100	PASS	AC=1325;AF=0.264577;AN=5008;NS=2504;DP=21027;EAS_AF=0.1855;AMR_AF=0.1859;AFR_AF=0.3896;EUR_AF=0.2008;SAS_AF=0.2986;AA=T|||;VT=SNP
11	124939384	rs73024303	G	A	100	PASS	AC=104;AF=0.0207668;AN=5008;NS=2504;DP=22938;EAS_AF=0.001;AMR_AF=0.0461;AFR_AF=0.0083;EUR_AF=0.0547;SAS_AF=0.0051;AA=G|||;VT=SNP
11	124939412	rs55744924	G	A	100	PASS	AC=259;AF=0.0517173;AN=5008;NS=2504;DP=22359;EAS_AF=0;AMR_AF=0.0202;AFR_AF=0.1543;EUR_AF=0.0278;SAS_AF=0.0133;AA=G|||;VT=SNP
11	124939729	rs118040900	C	G	100	PASS	AC=60;AF=0.0119808;AN=5008;NS=2504;DP=20883;EAS_AF=0.001;AMR_AF=0.0245;AFR_AF=0.0008;EUR_AF=0.0358;SAS_AF=0.0051;AA=C|||;VT=SNP
11	124940011	rs12798119	G	A	100	PASS	AC=37;AF=0.00738818;AN=5008;NS=2504;DP=20211;EAS_AF=0;AMR_AF=0.0072;AFR_AF=0;EUR_AF=0.0288;SAS_AF=0.0031;AA=G|||;VT=SNP
11	124940141	rs3924406	A	G	100	PASS	AC=1487;AF=0.296925;AN=5008;NS=2504;DP=21188;EAS_AF=0.1915;AMR_AF=0.1902;AFR_AF=0.4955;EUR_AF=0.2048;SAS_AF=0.3078;AA=G|||;VT=SNP
11	124940325	rs58206650	A	C	100	PASS	AC=1491;AF=0.297724;AN=5008;NS=2504;DP=20530;EAS_AF=0.1915;AMR_AF=0.1902;AFR_AF=0.497;EUR_AF=0.2028;SAS_AF=0.3119;AA=C|||;VT=SNP
11	124940326	rs75743586	A	G	100	PASS	AC=1342;AF=0.267971;AN=5008;NS=2504;DP=20615;EAS_AF=0.1865;AMR_AF=0.1859;AFR_AF=0.3903;EUR_AF=0.2028;SAS_AF=0.3119;AA=G|||;VT=SNP
11	124940330	rs34906270	G	A	100	PASS	AC=1342;AF=0.267971;AN=5008;NS=2504;DP=20590;EAS_AF=0.1865;AMR_AF=0.1859;AFR_AF=0.3903;EUR_AF=0.2028;SAS_AF=0.3119;AA=G|||;VT=SNP
11	124941046	rs73024304	C	T	100	PASS	AC=103;AF=0.0205671;AN=5008;NS=2504;DP=16518;EAS_AF=0.001;AMR_AF=0.0461;AFR_AF=0.0076;EUR_AF=0.0547;SAS_AF=0.0051;AA=C|||;VT=SNP
11	124941309	rs12289616	A	G	100	PASS	AC=1274;AF=0.254393;AN=5008;NS=2504;DP=18930;EAS_AF=0.128;AMR_AF=0.1844;AFR_AF=0.3896;EUR_AF=0.2018;SAS_AF=0.3057;AA=G|||;VT=SNP
11	124941402	rs117367077	C	T	100	PASS	AC=47;AF=0.00938498;AN=5008;NS=2504;DP=16793;EAS_AF=0.001;AMR_AF=0.0159;AFR_AF=0.0008;EUR_AF=0.0278;SAS_AF=0.0061;AA=C|||;VT=SNP
11	124941520	rs12276686	C	T	100	PASS	AC=992;AF=0.198083;AN=5008;NS=2504;DP=13597;EAS_AF=0.1151;AMR_AF=0.1398;AFR_AF=0.3003;EUR_AF=0.1511;SAS_AF=0.2352;AA=C|||;VT=SNP
11	124941849	rs78793716	G	A	100	PASS	AC=177;AF=0.0353435;AN=5008;NS=2504;DP=13516;EAS_AF=0.0069;AMR_AF=0.0375;AFR_AF=0.0257;EUR_AF=0.0497;SAS_AF=0.0613;AA=G|||;VT=SNP
11	124942269	rs73024305	G	C	100	PASS	AC=132;AF=0.0263578;AN=5008;NS=2504;DP=18164;EAS_AF=0.001;AMR_AF=0.049;AFR_AF=0.0265;EUR_AF=0.0567;SAS_AF=0.0051;AA=G|||;VT=SNP
11	124942698	rs11219888	C	T	100	PASS	AC=963;AF=0.192292;AN=5008;NS=2504;DP=18513;EAS_AF=0.1091;AMR_AF=0.1369;AFR_AF=0.2761;EUR_AF=0.1521;SAS_AF=0.2454;AA=C|||;VT=SNP
11	124943386	rs143284521	G	A	100	PASS	AC=12;AF=0.00239617;AN=5008;NS=2504;DP=16583;EAS_AF=0;AMR_AF=0.0029;AFR_AF=0.0008;EUR_AF=0.0089;SAS_AF=0;AA=G|||;VT=SNP
11	124943393	rs75775903	C	T	100	PASS	AC=225;AF=0.0449281;AN=5008;NS=2504;DP=17085;EAS_AF=0.0069;AMR_AF=0.0389;AFR_AF=0.0628;EUR_AF=0.0497;SAS_AF=0.0593;AA=C|||;VT=SNP
11	124943647	rs12287383	T	G	100	PASS	AC=1486;AF=0.296725;AN=5008;NS=2504;DP=19290;EAS_AF=0.1905;AMR_AF=0.1902;AFR_AF=0.4985;EUR_AF=0.2008;SAS_AF=0.3078;AA=G|||;VT=SNP
11	124943831	rs12280621	G	A	100	PASS	AC=1259;AF=0.251398;AN=5008;NS=2504;DP=18884;EAS_AF=0.119;AMR_AF=0.183;AFR_AF=0.3888;EUR_AF=0.1988;SAS_AF=0.3047;AA=G|||;VT=SNP
11	124944172	rs7935932	C	T	100	PASS	AC=260;AF=0.0519169;AN=5008;NS=2504;DP=16563;EAS_AF=0;AMR_AF=0.0216;AFR_AF=0.1543;EUR_AF=0.0278;SAS_AF=0.0133;AA=C|||;VT=SNP
11	124944478	rs73024307	G	C	100	PASS	AC=274;AF=0.0547125;AN=5008;NS=2504;DP=11764;EAS_AF=0.001;AMR_AF=0.0519;AFR_AF=0.1331;EUR_AF=0.0547;SAS_AF=0.0061;AA=G|||;VT=SNP
11	124944948	rs146033183	C	G	100	PASS	AC=23;AF=0.00459265;AN=5008;NS=2504;DP=19081;EAS_AF=0;AMR_AF=0.0086;AFR_AF=0;EUR_AF=0.0169;SAS_AF=0;AA=C|||;VT=SNP
11	124945085	rs7939765	A	G	100	PASS	AC=3630;AF=0.72484;AN=5008;NS=2504;DP=16954;EAS_AF=0.7966;AMR_AF=0.817;AFR_AF=0.6899;EUR_AF=0.7247;SAS_AF=0.6329;AA=A|||;VT=SNP
11	124945152	rs113203115	A	G	100	PASS	AC=54;AF=0.0107827;AN=5008;NS=2504;DP=19399;EAS_AF=0;AMR_AF=0.0072;AFR_AF=0.0023;EUR_AF=0.0209;SAS_AF=0.0256;AA=A|||;VT=SNP
11	124945546	rs7943255	C	T	100	PASS	AC=823;AF=0.164337;AN=5008;NS=2504;DP=20349;EAS_AF=0.0556;AMR_AF=0.0677;AFR_AF=0.4054;EUR_AF=0.0706;SAS_AF=0.1155;AA=T|||;VT=SNP
11	124945739	rs73625341	C	A	100	PASS	AC=474;AF=0.0946486;AN=5008;NS=2504;DP=18373;EAS_AF=0.0625;AMR_AF=0.0259;AFR_AF=0.2315;EUR_AF=0.0298;SAS_AF=0.0583;AA=C|||;VT=SNP
11	124946234	rs7108269	T	C	100	PASS	AC=983;AF=0.196286;AN=5008;NS=2504;DP=18796;EAS_AF=0.0605;AMR_AF=0.121;AFR_AF=0.407;EUR_AF=0.1968;SAS_AF=0.1043;AA=T|||;VT=SNP
11	124946758	rs61912691	A	G	100	PASS	AC=410;AF=0.081869;AN=5008;NS=2504;DP=21249;EAS_AF=0.1627;AMR_AF=0.0519;AFR_AF=0.0098;EUR_AF=0.0835;SAS_AF=0.1155;AA=A|||;VT=SNP
11	124946809	rs61912692	C	T	100	PASS	AC=620;AF=0.123802;AN=5008;NS=2504;DP=20528;EAS_AF=0.0615;AMR_AF=0.1052;AFR_AF=0.143;EUR_AF=0.1938;SAS_AF=0.1033;AA=c|||;VT=SNP
11	124946817	rs12276292	C	A	100	PASS	AC=1553;AF=0.310104;AN=5008;NS=2504;DP=20082;EAS_AF=0.1429;AMR_AF=0.2853;AFR_AF=0.4259;EUR_AF=0.2634;SAS_AF=0.3916;AA=C|||;VT=SNP
11	124946823	rs12276295	C	T	100	PASS	AC=1567;AF=0.312899;AN=5008;NS=2504;DP=20204;EAS_AF=0.1429;AMR_AF=0.2853;AFR_AF=0.4365;EUR_AF=0.2634;SAS_AF=0.3916;AA=C|||;VT=SNP
11	124946930	rs7103889	G	A	100	PASS	AC=1138;AF=0.227236;AN=5008;NS=2504;DP=19268;EAS_AF=0.5863;AMR_AF=0.17;AFR_AF=0.0303;EUR_AF=0.1352;SAS_AF=0.2587;AA=G|||;VT=SNP
11	124947016	rs12276396	C	G	100	PASS	AC=1690;AF=0.33746;AN=5008;NS=2504;DP=19089;EAS_AF=0.1429;AMR_AF=0.2925;AFR_AF=0.525;EUR_AF=0.2634;SAS_AF=0.3926;AA=c|||;VT=SNP
11	124947051	rs12289510	A	G	100	PASS	AC=2806;AF=0.560304;AN=5008;NS=2504;DP=19362;EAS_AF=0.2073;AMR_AF=0.4611;AFR_AF=0.941;EUR_AF=0.5328;SAS_AF=0.5082;AA=G|||;VT=SNP
11	124947112	rs61912693	C	A	100	PASS	AC=410;AF=0.081869;AN=5008;NS=2504;DP=20819;EAS_AF=0.1627;AMR_AF=0.0533;AFR_AF=0.0098;EUR_AF=0.0835;SAS_AF=0.1145;AA=C|||;VT=SNP;EX_TARGET
11	124947149	rs12276567	G	A	100	PASS	AC=1687;AF=0.336861;AN=5008;NS=2504;DP=21821;EAS_AF=0.1419;AMR_AF=0.2925;AFR_AF=0.5242;EUR_AF=0.2634;SAS_AF=0.3916;AA=G|||;VT=SNP;EX_TARGET
11	124947396	rs55752830	A	G	100	PASS	AC=1889;AF=0.377196;AN=5008;NS=2504;DP=22449;EAS_AF=0.1468;AMR_AF=0.3689;AFR_AF=0.5348;EUR_AF=0.3757;SAS_AF=0.409;AA=G|||;VT=SNP;EX_TARGET
11	124947476	rs77657184	T	C	100	PASS	AC=79;AF=0.0157748;AN=5008;NS=2504;DP=20635;EAS_AF=0.001;AMR_AF=0.0303;AFR_AF=0.0113;EUR_AF=0.0388;SAS_AF=0.0031;AA=T|||;VT=SNP
11	124947658	rs56350429	C	G	100	PASS	AC=1755;AF=0.350439;AN=5008;NS=2504;DP=23297;EAS_AF=0.1448;AMR_AF=0.3545;AFR_AF=0.4478;EUR_AF=0.3718;SAS_AF=0.4059;AA=C|||;VT=SNP
11	124947832	rs76405540	G	A	100	PASS	AC=203;AF=0.0405351;AN=5008;NS=2504;DP=21871;EAS_AF=0.006;AMR_AF=0.0418;AFR_AF=0.0174;EUR_AF=0.0636;SAS_AF=0.0828;AA=G|||;VT=SNP
11	124948039	rs4074186	T	C	100	PASS	AC=1424;AF=0.284345;AN=5008;NS=2504;DP=21578;EAS_AF=0.2262;AMR_AF=0.1758;AFR_AF=0.438;EUR_AF=0.2803;SAS_AF=0.2178;AA=C|||;VT=SNP
11	124948066	rs4074187	G	A	100	PASS	AC=1422;AF=0.283946;AN=5008;NS=2504;DP=21984;EAS_AF=0.2272;AMR_AF=0.1744;AFR_AF=0.4372;EUR_AF=0.2793;SAS_AF=0.2178;AA=G|||;VT=SNP
11	124948460	rs7949048	T	C	100	PASS	AC=3287;AF=0.65635;AN=5008;NS=2504;DP=19300;EAS_AF=0.371;AMR_AF=0.536;AFR_AF=0.9614;EUR_AF=0.6511;SAS_AF=0.6288;AA=T|||;VT=SNP
11	124948540	rs73024313	G	A	100	PASS	AC=1051;AF=0.209864;AN=5008;NS=2504;DP=20224;EAS_AF=0.0238;AMR_AF=0.1801;AFR_AF=0.264;EUR_AF=0.2644;SAS_AF=0.2935;AA=G|||;VT=SNP
11	124948628	rs4477450	A	G	100	PASS	AC=3222;AF=0.643371;AN=5008;NS=2504;DP=19438;EAS_AF=0.372;AMR_AF=0.5346;AFR_AF=0.9115;EUR_AF=0.6511;SAS_AF=0.6299;AA=A|||;VT=SNP
11	124948732	rs7949385	T	C	100	PASS	AC=1013;AF=0.202276;AN=5008;NS=2504;DP=20492;EAS_AF=0.0655;AMR_AF=0.1196;AFR_AF=0.4274;EUR_AF=0.1968;SAS_AF=0.1033;AA=T|||;VT=SNP
11	124948928	rs117802483	G	A	100	PASS	AC=58;AF=0.0115815;AN=5008;NS=2504;DP=18995;EAS_AF=0.001;AMR_AF=0.0259;AFR_AF=0.0008;EUR_AF=0.0338;SAS_AF=0.0041;AA=G|||;VT=SNP
11	124949044	rs33932952	C	T	100	PASS	AC=664;AF=0.132588;AN=5008;NS=2504;DP=20435;EAS_AF=0.0605;AMR_AF=0.1023;AFR_AF=0.18;EUR_AF=0.1918;SAS_AF=0.1033;AA=C|||;VT=SNP;EX_TARGET
11	124949501	rs73024314	C	T	100	PASS	AC=100;AF=0.0199681;AN=5008;NS=2504;DP=18783;EAS_AF=0;AMR_AF=0.0331;AFR_AF=0.0015;EUR_AF=0.0616;SAS_AF=0.0133;AA=C|||;VT=SNP
11	124949665	rs55889403	A	G	100	PASS	AC=1160;AF=0.231629;AN=5008;NS=2504;DP=15069;EAS_AF=0.0704;AMR_AF=0.1556;AFR_AF=0.4909;EUR_AF=0.2217;SAS_AF=0.1115;AA=G|||;VT=SNP;EX_TARGET
11	124949690	rs56367722	T	C	100	PASS	AC=217;AF=0.0433307;AN=5008;NS=2504;DP=15309;EAS_AF=0;AMR_AF=0.0677;AFR_AF=0.0129;EUR_AF=0.1372;SAS_AF=0.0153;AA=T|||;VT=SNP
11	124949967	rs10893317	C	T	100	PASS	AC=988;AF=0.197284;AN=5008;NS=2504;DP=15258;EAS_AF=0.0129;AMR_AF=0.1455;AFR_AF=0.3533;EUR_AF=0.1909;SAS_AF=0.2198;AA=C|||;VT=SNP
11	124949992	rs7938473	A	G	100	PASS	AC=3094;AF=0.617812;AN=5008;NS=2504;DP=15107;EAS_AF=0.3681;AMR_AF=0.5231;AFR_AF=0.8404;EUR_AF=0.6203;SAS_AF=0.6391;AA=G|||;VT=SNP
11	124950117	rs78263502	C	T	100	PASS	AC=227;AF=0.0453275;AN=5008;NS=2504;DP=17008;EAS_AF=0.006;AMR_AF=0.0403;AFR_AF=0.0348;EUR_AF=0.0606;SAS_AF=0.0879;AA=C|||;VT=SNP
11	124950159	rs7938776	C	G	100	PASS	AC=1831;AF=0.365615;AN=5008;NS=2504;DP=18057;EAS_AF=0.0823;AMR_AF=0.2896;AFR_AF=0.6044;EUR_AF=0.4304;SAS_AF=0.3221;AA=C|||;VT=SNP
11	124950370	rs75936200	T	C	100	PASS	AC=55;AF=0.0109824;AN=5008;NS=2504;DP=18960;EAS_AF=0.001;AMR_AF=0.0231;AFR_AF=0.0091;EUR_AF=0.0239;SAS_AF=0.002;AA=T|||;VT=SNP
11	124950488	rs112513477	C	T	100	PASS	AC=87;AF=0.0173722;AN=5008;NS=2504;DP=18943;EAS_AF=0.001;AMR_AF=0.0115;AFR_AF=0.0008;EUR_AF=0.0417;SAS_AF=0.0358;AA=C|||;VT=SNP;EX_TARGET
11	124950806	rs11219890	T	C	100	PASS	AC=1275;AF=0.254593;AN=5008;NS=2504;DP=17993;EAS_AF=0.2837;AMR_AF=0.2421;AFR_AF=0.2209;EUR_AF=0.2137;SAS_AF=0.3211;AA=C|||;VT=SNP
11	124950924	rs4614465	G	A	100	PASS	AC=103;AF=0.0205671;AN=5008;NS=2504;DP=18308;EAS_AF=0.002;AMR_AF=0.036;AFR_AF=0.0038;EUR_AF=0.0527;SAS_AF=0.0184;AA=G|||;VT=SNP
11	124951311	rs75801851	T	C	100	PASS	AC=1265;AF=0.252596;AN=5008;NS=2504;DP=16491;EAS_AF=0.2837;AMR_AF=0.2421;AFR_AF=0.2118;EUR_AF=0.2137;SAS_AF=0.3231;AA=T|||;VT=SNP;EX_TARGET
11	124951467	rs4396301	C	G	100	PASS	AC=3050;AF=0.609026;AN=5008;NS=2504;DP=16550;EAS_AF=0.6597;AMR_AF=0.451;AFR_AF=0.6626;EUR_AF=0.5606;SAS_AF=0.6462;AA=G|||;VT=SNP
11	124951517	rs80234991	A	G	100	PASS	AC=216;AF=0.043131;AN=5008;NS=2504;DP=16919;EAS_AF=0.006;AMR_AF=0.0375;AFR_AF=0.0272;EUR_AF=0.0616;SAS_AF=0.0879;AA=A|||;VT=SNP
11	124951522	rs78952857	A	G	100	PASS	AC=216;AF=0.043131;AN=5008;NS=2504;DP=16578;EAS_AF=0.006;AMR_AF=0.0375;AFR_AF=0.0272;EUR_AF=0.0616;SAS_AF=0.0879;AA=A|||;VT=SNP
11	124951540	rs116267462	C	T	100	PASS	AC=220;AF=0.0439297;AN=5008;NS=2504;DP=17142;EAS_AF=0.006;AMR_AF=0.0375;AFR_AF=0.0303;EUR_AF=0.0616;SAS_AF=0.0879;AA=C|||;VT=SNP
11	124952026	rs112934278	C	T	100	PASS	AC=64;AF=0.0127796;AN=5008;NS=2504;DP=17969;EAS_AF=0.001;AMR_AF=0.0231;AFR_AF=0.0159;EUR_AF=0.0239;SAS_AF=0.002;AA=C|||;VT=SNP
11	124952385	rs7950127	G	C	100	PASS	AC=4288;AF=0.85623;AN=5008;NS=2504;DP=20070;EAS_AF=0.9365;AMR_AF=0.6614;AFR_AF=0.9864;EUR_AF=0.7157;SAS_AF=0.8804;AA=C|||;VT=SNP
11	124952642	rs10750294	T	C	100	PASS	AC=4298;AF=0.858227;AN=5008;NS=2504;DP=16023;EAS_AF=0.9454;AMR_AF=0.6614;AFR_AF=0.9864;EUR_AF=0.7167;SAS_AF=0.8804;AA=t|||;VT=SNP
11	124952946	rs61912696	G	A	100	PASS	AC=1254;AF=0.250399;AN=5008;NS=2504;DP=15799;EAS_AF=0.2837;AMR_AF=0.2421;AFR_AF=0.2042;EUR_AF=0.2137;SAS_AF=0.3221;AA=A|||;VT=SNP
11	124953079	rs11605560	C	T	100	PASS	AC=853;AF=0.170327;AN=5008;NS=2504;DP=18573;EAS_AF=0.0119;AMR_AF=0.1455;AFR_AF=0.2436;EUR_AF=0.2117;SAS_AF=0.2096;AA=C|||;VT=SNP
11	124953118	rs7950682	A	G	100	PASS	AC=3237;AF=0.646366;AN=5008;NS=2504;DP=18536;EAS_AF=0.4683;AMR_AF=0.5303;AFR_AF=0.8381;EUR_AF=0.6461;SAS_AF=0.6534;AA=a|||;VT=SNP
11	124953197	rs10437702	G	C	100	PASS	AC=540;AF=0.107827;AN=5008;NS=2504;DP=18473;EAS_AF=0.1141;AMR_AF=0.1383;AFR_AF=0.1097;EUR_AF=0.0666;SAS_AF=0.1196;AA=G|||;VT=SNP
11	124953354	rs11219892	C	T	100	PASS	AC=984;AF=0.196486;AN=5008;NS=2504;DP=19048;EAS_AF=0.0129;AMR_AF=0.1571;AFR_AF=0.3555;EUR_AF=0.2117;SAS_AF=0.183;AA=C|||;VT=SNP
11	124953662	rs117979535	A	G	100	PASS	AC=25;AF=0.00499201;AN=5008;NS=2504;DP=19908;EAS_AF=0;AMR_AF=0.0086;AFR_AF=0.0008;EUR_AF=0.0159;SAS_AF=0.002;AA=A|||;VT=SNP;EX_TARGET
11	124953917	rs11219893	A	C	100	PASS	AC=3284;AF=0.655751;AN=5008;NS=2504;DP=20703;EAS_AF=0.3641;AMR_AF=0.536;AFR_AF=0.9614;EUR_AF=0.6451;SAS_AF=0.6391;AA=C|||;VT=SNP
11	124954282	rs948270	A	G	100	PASS	AC=3336;AF=0.666134;AN=5008;NS=2504;DP=21961;EAS_AF=0.4643;AMR_AF=0.5173;AFR_AF=0.9486;EUR_AF=0.6233;SAS_AF=0.6421;AA=G|||;VT=SNP
11	124954369	rs948269	G	C	100	PASS	AC=996;AF=0.198882;AN=5008;NS=2504;DP=20983;EAS_AF=0.2748;AMR_AF=0.2003;AFR_AF=0.1407;EUR_AF=0.1571;SAS_AF=0.2413;AA=G|||;VT=SNP
11	124954652	rs4936976	G	C	100	PASS	AC=4286;AF=0.855831;AN=5008;NS=2504;DP=18665;EAS_AF=0.9365;AMR_AF=0.6614;AFR_AF=0.9864;EUR_AF=0.7157;SAS_AF=0.8783;AA=C|||;VT=SNP
11	124954849	rs144576745	G	C	100	PASS	AC=55;AF=0.0109824;AN=5008;NS=2504;DP=15315;EAS_AF=0.001;AMR_AF=0.0187;AFR_AF=0.003;EUR_AF=0.0338;SAS_AF=0.0031;AA=G|||;VT=SNP
11	124955032	rs948268	T	C	100	PASS	AC=3331;AF=0.665136;AN=5008;NS=2504;DP=17342;EAS_AF=0.4643;AMR_AF=0.513;AFR_AF=0.9478;EUR_AF=0.6213;SAS_AF=0.6431;AA=C|||;VT=SNP;EX_TARGET
11	124955162	rs7930616	C	T	100	PASS	AC=1767;AF=0.352835;AN=5008;NS=2504;DP=18848;EAS_AF=0.0794;AMR_AF=0.2622;AFR_AF=0.6029;EUR_AF=0.4016;SAS_AF=0.3108;AA=C|||;VT=SNP
11	124955274	rs3824925	C	T	100	PASS	AC=644;AF=0.128594;AN=5008;NS=2504;DP=18774;EAS_AF=0.0665;AMR_AF=0.1052;AFR_AF=0.1558;EUR_AF=0.1928;SAS_AF=0.1063;AA=C|||;VT=SNP;EX_TARGET
11	124955399	rs3802807	G	A	100	PASS	AC=314;AF=0.0626997;AN=5008;NS=2504;DP=18416;EAS_AF=0.1071;AMR_AF=0.0375;AFR_AF=0.0197;EUR_AF=0.0616;SAS_AF=0.0941;AA=G|||;VT=SNP
11	124955775	rs34947287	G	A	100	PASS	AC=29;AF=0.00579073;AN=5008;NS=2504;DP=20153;EAS_AF=0;AMR_AF=0.0101;AFR_AF=0;EUR_AF=0.0179;SAS_AF=0.0041;AA=G|||;VT=SNP
11	124955977	rs3808995	C	T	100	PASS	AC=3240;AF=0.646965;AN=5008;NS=2504;DP=19345;EAS_AF=0.3502;AMR_AF=0.536;AFR_AF=0.9523;EUR_AF=0.6332;SAS_AF=0.6329;AA=T|||;VT=SNP
11	124956217	rs138564798	C	T	100	PASS	AC=44;AF=0.00878594;AN=5008;NS=2504;DP=22413;EAS_AF=0;AMR_AF=0.0202;AFR_AF=0.0008;EUR_AF=0.0249;SAS_AF=0.0041;AA=C|||;VT=SNP
11	124956298	rs3808996	C	T	100	PASS	AC=901;AF=0.179912;AN=5008;NS=2504;DP=20947;EAS_AF=0.4722;AMR_AF=0.1254;AFR_AF=0.0257;EUR_AF=0.0726;SAS_AF=0.2362;AA=C|||;VT=SNP
11	124956316	rs74932866	T	G	100	PASS	AC=47;AF=0.00938498;AN=5008;NS=2504;DP=20762;EAS_AF=0.001;AMR_AF=0.0231;AFR_AF=0.003;EUR_AF=0.0239;SAS_AF=0.002;AA=T|||;VT=SNP
11	124956385	rs7102170	G	A	100	PASS	AC=1530;AF=0.305511;AN=5008;NS=2504;DP=19817;EAS_AF=0.0675;AMR_AF=0.1643;AFR_AF=0.7602;EUR_AF=0.2048;SAS_AF=0.1401;AA=G|||;VT=SNP
11	124957183	rs6590125	T	G	100	PASS	AC=3246;AF=0.648163;AN=5008;NS=2504;DP=19054;EAS_AF=0.4444;AMR_AF=0.5375;AFR_AF=0.8434;EUR_AF=0.669;SAS_AF=0.6513;AA=G|||;VT=SNP
11	124957211	rs78868887	G	A	100	PASS	AC=125;AF=0.0249601;AN=5008;NS=2504;DP=18758;EAS_AF=0.0536;AMR_AF=0.0245;AFR_AF=0.0008;EUR_AF=0.0348;SAS_AF=0.0184;AA=G|||;VT=SNP
11	124957275	rs12418284	G	A	100	PASS	AC=906;AF=0.180911;AN=5008;NS=2504;DP=18172;EAS_AF=0.4772;AMR_AF=0.1254;AFR_AF=0.0257;EUR_AF=0.0746;SAS_AF=0.2342;AA=G|||;VT=SNP
11	124957385	rs144699668	C	G	100	PASS	AC=75;AF=0.014976;AN=5008;NS=2504;DP=17851;EAS_AF=0;AMR_AF=0.0115;AFR_AF=0.0023;EUR_AF=0.0139;SAS_AF=0.0511;AA=C|||;VT=SNP
11	124957465	rs6590126	T	C	100	PASS	AC=2447;AF=0.488618;AN=5008;NS=2504;DP=20964;EAS_AF=0.245;AMR_AF=0.3732;AFR_AF=0.6316;EUR_AF=0.5805;SAS_AF=0.5337;AA=T|||;VT=SNP
11	124957564	rs7944192	T	C	100	PASS	AC=745;AF=0.148762;AN=5008;NS=2504;DP=12231;EAS_AF=0.0099;AMR_AF=0.1571;AFR_AF=0.1747;EUR_AF=0.2177;SAS_AF=0.18;AA=T|||;VT=SNP
11	124957670	rs6590127	A	G	100	PASS	AC=854;AF=0.170527;AN=5008;NS=2504;DP=13583;EAS_AF=0.0665;AMR_AF=0.1196;AFR_AF=0.2579;EUR_AF=0.2256;SAS_AF=0.1391;AA=A|||;VT=SNP
11	124957756	rs6590128	A	G	100	PASS	AC=4338;AF=0.866214;AN=5008;NS=2504;DP=13848;EAS_AF=0.9335;AMR_AF=0.6772;AFR_AF=0.9879;EUR_AF=0.7505;SAS_AF=0.8855;AA=G|||;VT=SNP
11	124957803	rs7929462	C	T	100	PASS	AC=3399;AF=0.678714;AN=5008;NS=2504;DP=14882;EAS_AF=0.9077;AMR_AF=0.4669;AFR_AF=0.8661;EUR_AF=0.4374;SAS_AF=0.5879;AA=C|||;VT=SNP
11	124958100	rs146696496	A	G	100	PASS	AC=38;AF=0.00758786;AN=5008;NS=2504;DP=17361;EAS_AF=0;AMR_AF=0.0086;AFR_AF=0;EUR_AF=0.0149;SAS_AF=0.0174;AA=A|||;VT=SNP
11	124958122	rs3802808	A	G	100	PASS	AC=4079;AF=0.814497;AN=5008;NS=2504;DP=17393;EAS_AF=0.7966;AMR_AF=0.67;AFR_AF=0.9039;EUR_AF=0.7485;SAS_AF=0.8824;AA=G|||;VT=SNP
11	124958326	rs7110840	G	C	100	PASS	AC=4068;AF=0.8123;AN=5008;NS=2504;DP=20790;EAS_AF=0.7937;AMR_AF=0.67;AFR_AF=0.8979;EUR_AF=0.7495;SAS_AF=0.8814;AA=G|||;VT=SNP
11	124958397	rs3802809	T	C	100	PASS	AC=4044;AF=0.807508;AN=5008;NS=2504;DP=20925;EAS_AF=0.7669;AMR_AF=0.67;AFR_AF=0.9017;EUR_AF=0.7485;SAS_AF=0.8804;AA=T|||;VT=SNP
11	124958459	rs3824926	C	T	100	PASS	AC=3956;AF=0.789936;AN=5008;NS=2504;DP=18803;EAS_AF=0.7669;AMR_AF=0.6542;AFR_AF=0.8986;EUR_AF=0.7316;SAS_AF=0.8231;AA=T|||;VT=SNP
11	124958576	rs10750295	G	A	100	PASS	AC=3956;AF=0.789936;AN=5008;NS=2504;DP=18824;EAS_AF=0.7659;AMR_AF=0.6542;AFR_AF=0.8986;EUR_AF=0.7326;SAS_AF=0.8231;AA=g|||;VT=SNP
11	124958709	rs4936977	T	C	100	PASS	AC=4076;AF=0.813898;AN=5008;NS=2504;DP=19951;EAS_AF=0.7669;AMR_AF=0.6628;AFR_AF=0.9841;EUR_AF=0.7326;SAS_AF=0.8231;AA=C|||;VT=SNP
11	124958710	rs73024339	G	A	100	PASS	AC=1401;AF=0.279752;AN=5008;NS=2504;DP=19956;EAS_AF=0.5655;AMR_AF=0.1715;AFR_AF=0.2965;EUR_AF=0.1163;SAS_AF=0.2076;AA=G|||;VT=SNP
11	124958844	rs7111168	A	G	100	PASS	AC=3957;AF=0.790136;AN=5008;NS=2504;DP=20063;EAS_AF=0.7669;AMR_AF=0.6542;AFR_AF=0.8986;EUR_AF=0.7326;SAS_AF=0.8231;AA=G|||;VT=SNP
11	124958914	rs4936978	T	C	100	PASS	AC=3844;AF=0.767572;AN=5008;NS=2504;DP=18450;EAS_AF=0.7659;AMR_AF=0.647;AFR_AF=0.8185;EUR_AF=0.7316;SAS_AF=0.8231;AA=C|||;VT=SNP
11	124958973	rs7111308	A	G	100	PASS	AC=3958;AF=0.790335;AN=5008;NS=2504;DP=19652;EAS_AF=0.7688;AMR_AF=0.6542;AFR_AF=0.8979;EUR_AF=0.7326;SAS_AF=0.8231;AA=G|||;VT=SNP
11	124959175	rs6590129	C	T	100	PASS	AC=3959;AF=0.790535;AN=5008;NS=2504;DP=17123;EAS_AF=0.7688;AMR_AF=0.6542;AFR_AF=0.8979;EUR_AF=0.7326;SAS_AF=0.8241;AA=C|||;VT=SNP
11	124959392	rs7937112	G	T	100	PASS	AC=3958;AF=0.790335;AN=5008;NS=2504;DP=14639;EAS_AF=0.7688;AMR_AF=0.6542;AFR_AF=0.8979;EUR_AF=0.7326;SAS_AF=0.8231;AA=G|||;VT=SNP
11	124959422	rs7936882	A	G	100	PASS	AC=3957;AF=0.790136;AN=5008;NS=2504;DP=13608;EAS_AF=0.7688;AMR_AF=0.6542;AFR_AF=0.8979;EUR_AF=0.7326;SAS_AF=0.8221;AA=G|||;VT=SNP
11	124959460	rs111795737	A	G	100	PASS	AC=31;AF=0.0061901;AN=5008;NS=2504;DP=13746;EAS_AF=0;AMR_AF=0.0043;AFR_AF=0;EUR_AF=0.0278;SAS_AF=0;AA=A|||;VT=SNP
11	124959658	rs4936979	G	C	100	PASS	AC=4802;AF=0.958866;AN=5008;NS=2504;DP=12279;EAS_AF=0.997;AMR_AF=0.8112;AFR_AF=0.9962;EUR_AF=0.9503;SAS_AF=0.9826;AA=C|||;VT=SNP
11	124959832	rs10893318	A	C	100	PASS	AC=1105;AF=0.220647;AN=5008;NS=2504;DP=16274;EAS_AF=0.1101;AMR_AF=0.2666;AFR_AF=0.1513;EUR_AF=0.2694;SAS_AF=0.3456;AA=A|||;VT=SNP
11	124959908	rs10790722	C	T	100	PASS	AC=1576;AF=0.314696;AN=5008;NS=2504;DP=18406;EAS_AF=0.1538;AMR_AF=0.3804;AFR_AF=0.1936;EUR_AF=0.4901;SAS_AF=0.4172;AA=C|||;VT=SNP
11	124960177	rs7116245	G	A	100	PASS	AC=828;AF=0.165335;AN=5008;NS=2504;DP=20641;EAS_AF=0.0427;AMR_AF=0.0908;AFR_AF=0.2995;EUR_AF=0.1282;SAS_AF=0.2014;AA=G|||;VT=SNP
11	124960274	rs7116152	C	T	100	PASS	AC=842;AF=0.168131;AN=5008;NS=2504;DP=18999;EAS_AF=0.0427;AMR_AF=0.0908;AFR_AF=0.3101;EUR_AF=0.1282;SAS_AF=0.2014;AA=C|||;VT=SNP
11	124960420	rs7119150	A	G	100	PASS	AC=843;AF=0.168331;AN=5008;NS=2504;DP=20297;EAS_AF=0.0427;AMR_AF=0.0908;AFR_AF=0.3109;EUR_AF=0.1282;SAS_AF=0.2014;AA=G|||;VT=SNP
11	124960455	rs12786053	G	A	100	PASS	AC=137;AF=0.0273562;AN=5008;NS=2504;DP=20576;EAS_AF=0.0605;AMR_AF=0.0231;AFR_AF=0.0023;EUR_AF=0.0398;SAS_AF=0.0174;AA=G|||;VT=SNP
11	124960520	rs7119377	C	T	100	PASS	AC=843;AF=0.168331;AN=5008;NS=2504;DP=19302;EAS_AF=0.0427;AMR_AF=0.0908;AFR_AF=0.3109;EUR_AF=0.1282;SAS_AF=0.2014;AA=C|||;VT=SNP
11	124960575	rs12146425	A	G	100	PASS	AC=840;AF=0.167732;AN=5008;NS=2504;DP=19746;EAS_AF=0.0427;AMR_AF=0.0908;AFR_AF=0.3109;EUR_AF=0.1252;SAS_AF=0.2014;AA=A|||;VT=SNP
11	124960596	rs10893319	C	T	100	PASS	AC=3114;AF=0.621805;AN=5008;NS=2504;DP=20239;EAS_AF=0.7331;AMR_AF=0.5548;AFR_AF=0.5862;EUR_AF=0.6034;SAS_AF=0.6217;AA=C|||;VT=SNP
11	124960605	rs12146636	T	C	100	PASS	AC=839;AF=0.167532;AN=5008;NS=2504;DP=20795;EAS_AF=0.0427;AMR_AF=0.0908;AFR_AF=0.3109;EUR_AF=0.1243;SAS_AF=0.2014;AA=C|||;VT=SNP
11	124960687	rs12146637	T	C	100	PASS	AC=846;AF=0.16893;AN=5008;NS=2504;DP=20983;EAS_AF=0.0427;AMR_AF=0.0908;AFR_AF=0.3124;EUR_AF=0.1292;SAS_AF=0.2014;AA=C|||;VT=SNP
11	124960689	rs12146563	C	T	100	PASS	AC=845;AF=0.16873;AN=5008;NS=2504;DP=20959;EAS_AF=0.0427;AMR_AF=0.0908;AFR_AF=0.3116;EUR_AF=0.1292;SAS_AF=0.2014;AA=C|||;VT=SNP
11	124960838	rs7928268	T	C	100	PASS	AC=3971;AF=0.792931;AN=5008;NS=2504;DP=15695;EAS_AF=0.7778;AMR_AF=0.6556;AFR_AF=0.8979;EUR_AF=0.7356;SAS_AF=0.8231;AA=C|||;VT=SNP
11	124960844	rs7941760	G	A	100	PASS	AC=3114;AF=0.621805;AN=5008;NS=2504;DP=16791;EAS_AF=0.7351;AMR_AF=0.5605;AFR_AF=0.5802;EUR_AF=0.6054;SAS_AF=0.6217;AA=G|||;VT=SNP
11	124960953	rs12146642	T	C	100	PASS	AC=843;AF=0.168331;AN=5008;NS=2504;DP=20757;EAS_AF=0.0427;AMR_AF=0.0908;AFR_AF=0.3109;EUR_AF=0.1282;SAS_AF=0.2014;AA=T|||;VT=SNP
11	124961985	rs10790723	C	T	100	PASS	AC=3009;AF=0.600839;AN=5008;NS=2504;DP=16293;EAS_AF=0.7282;AMR_AF=0.5548;AFR_AF=0.5106;EUR_AF=0.6034;SAS_AF=0.6217;AA=C|||;VT=SNP
11	124962237	rs148649329	C	T	100	PASS	AC=19;AF=0.00379393;AN=5008;NS=2504;DP=18604;EAS_AF=0;AMR_AF=0.0086;AFR_AF=0;EUR_AF=0.0119;SAS_AF=0.001;AA=C|||;VT=SNP
11	124962245	rs10893320	A	G	100	PASS	AC=4771;AF=0.952676;AN=5008;NS=2504;DP=18260;EAS_AF=0.999;AMR_AF=0.7867;AFR_AF=0.9962;EUR_AF=0.9394;SAS_AF=0.9775;AA=G|||;VT=SNP
11	124962672	rs10893321	G	A	100	PASS	AC=3508;AF=0.700479;AN=5008;NS=2504;DP=17721;EAS_AF=0.7312;AMR_AF=0.5418;AFR_AF=0.8654;EUR_AF=0.5139;SAS_AF=0.7505;AA=A|||;VT=SNP
11	124963623	rs6590132	T	C	100	PASS	AC=3959;AF=0.790535;AN=5008;NS=2504;DP=18356;EAS_AF=0.7758;AMR_AF=0.6527;AFR_AF=0.8926;EUR_AF=0.7346;SAS_AF=0.8231;AA=C|||;VT=SNP
11	124964172	rs2155662	G	A	100	PASS	AC=387;AF=0.0772764;AN=5008;NS=2504;DP=20073;EAS_AF=0.0099;AMR_AF=0.0548;AFR_AF=0.1369;EUR_AF=0.0706;SAS_AF=0.089;AA=G|||;VT=SNP
11	124964757	rs1048592	C	G	100	PASS	AC=2811;AF=0.561302;AN=5008;NS=2504;DP=19822;EAS_AF=0.6687;AMR_AF=0.3818;AFR_AF=0.7065;EUR_AF=0.4642;SAS_AF=0.4816;AA=G|||;VT=SNP
11	124965015	rs4245061	T	C	100	PASS	AC=3959;AF=0.790535;AN=5008;NS=2504;DP=21946;EAS_AF=0.7768;AMR_AF=0.6527;AFR_AF=0.8926;EUR_AF=0.7346;SAS_AF=0.8221;AA=T|||;VT=SNP
11	124965133	rs4935904	A	T	100	PASS	AC=1063;AF=0.21226;AN=5008;NS=2504;DP=20011;EAS_AF=0.5754;AMR_AF=0.1398;AFR_AF=0.0356;EUR_AF=0.1083;SAS_AF=0.2352;AA=A|||;VT=SNP
11	124965225	rs117517512	C	T	100	PASS	AC=29;AF=0.00579073;AN=5008;NS=2504;DP=18073;EAS_AF=0.001;AMR_AF=0.0173;AFR_AF=0;EUR_AF=0.0139;SAS_AF=0.002;AA=C|||;VT=SNP
11	124965370	rs11219897	C	T	100	PASS	AC=376;AF=0.0750799;AN=5008;NS=2504;DP=17791;EAS_AF=0.003;AMR_AF=0.0548;AFR_AF=0.1362;EUR_AF=0.0686;SAS_AF=0.0879;AA=C|||;VT=SNP
11	124965386	rs10790724	T	C	100	PASS	AC=3959;AF=0.790535;AN=5008;NS=2504;DP=17138;EAS_AF=0.7768;AMR_AF=0.6527;AFR_AF=0.8926;EUR_AF=0.7346;SAS_AF=0.8221;AA=C|||;VT=SNP
11	124965404	rs11219898	T	C	100	PASS	AC=441;AF=0.0880591;AN=5008;NS=2504;DP=16667;EAS_AF=0.0437;AMR_AF=0.1095;AFR_AF=0.0227;EUR_AF=0.2187;SAS_AF=0.0726;AA=T|||;VT=SNP
11	124965758	rs73615727	A	G	100	PASS	AC=431;AF=0.0860623;AN=5008;NS=2504;DP=16604;EAS_AF=0.0387;AMR_AF=0.0216;AFR_AF=0.1997;EUR_AF=0.0338;SAS_AF=0.0808;AA=A|||;VT=SNP
11	124966411	rs73615728	T	A	100	PASS	AC=387;AF=0.0772764;AN=5008;NS=2504;DP=18708;EAS_AF=0.003;AMR_AF=0.0548;AFR_AF=0.1407;EUR_AF=0.0706;SAS_AF=0.091;AA=T|||;VT=SNP
11	124966473	rs7108003	T	C	100	PASS	AC=3924;AF=0.783546;AN=5008;NS=2504;DP=19915;EAS_AF=0.7768;AMR_AF=0.6556;AFR_AF=0.8608;EUR_AF=0.7386;SAS_AF=0.8231;AA=C|||;VT=SNP
11	124967083	rs61910972	C	A	100	PASS	AC=47;AF=0.00938498;AN=5008;NS=2504;DP=17008;EAS_AF=0;AMR_AF=0.0231;AFR_AF=0.0015;EUR_AF=0.0189;SAS_AF=0.0102;AA=C|||;VT=SNP
11	124967155	rs7030	G	T	100	PASS	AC=1430;AF=0.285543;AN=5008;NS=2504;DP=17391;EAS_AF=0.1687;AMR_AF=0.3026;AFR_AF=0.295;EUR_AF=0.3101;SAS_AF=0.3558;AA=T|||;VT=SNP
11	124967487	rs1043821	T	A	100	PASS	AC=2797;AF=0.558506;AN=5008;NS=2504;DP=21062;EAS_AF=0.6687;AMR_AF=0.3804;AFR_AF=0.6929;EUR_AF=0.4652;SAS_AF=0.4857;AA=T|||;VT=SNP;EX_TARGET
11	124967678	rs3737350	A	G	100	PASS	AC=2789;AF=0.556909;AN=5008;NS=2504;DP=20211;EAS_AF=0.6687;AMR_AF=0.3804;AFR_AF=0.6884;EUR_AF=0.4652;SAS_AF=0.4836;AA=G|||;VT=SNP;EX_TARGET
11	124967774	rs2186888	G	A	100	PASS	AC=1105;AF=0.220647;AN=5008;NS=2504;DP=19058;EAS_AF=0.1081;AMR_AF=0.2666;AFR_AF=0.1589;EUR_AF=0.2694;SAS_AF=0.3374;AA=G|||;VT=SNP
11	124967829	rs7948603	G	T	100	PASS	AC=431;AF=0.0860623;AN=5008;NS=2504;DP=19600;EAS_AF=0.0387;AMR_AF=0.0216;AFR_AF=0.1997;EUR_AF=0.0338;SAS_AF=0.0808;AA=G|||;VT=SNP
11	124967954	rs2276084	A	G	100	PASS	AC=2795;AF=0.558107;AN=5008;NS=2504;DP=19697;EAS_AF=0.6687;AMR_AF=0.3804;AFR_AF=0.6929;EUR_AF=0.4642;SAS_AF=0.4847;AA=T|||;VT=SNP
11	124968004	rs2276085	G	A	100	PASS	AC=4224;AF=0.84345;AN=5008;NS=2504;DP=18823;EAS_AF=0.8373;AMR_AF=0.683;AFR_AF=0.9879;EUR_AF=0.7744;SAS_AF=0.8395;AA=A|||;VT=SNP
11	124968115	rs11219900	A	G	100	PASS	AC=478;AF=0.0954473;AN=5008;NS=2504;DP=19679;EAS_AF=0.0079;AMR_AF=0.1225;AFR_AF=0.0098;EUR_AF=0.2078;SAS_AF=0.1667;AA=A|||;VT=SNP
11	124968179	rs2276086	A	G	100	PASS	AC=2794;AF=0.557907;AN=5008;NS=2504;DP=18289;EAS_AF=0.6677;AMR_AF=0.3804;AFR_AF=0.6929;EUR_AF=0.4652;SAS_AF=0.4836;AA=G|||;VT=SNP
11	124968333	rs2276087	A	T	100	PASS	AC=2796;AF=0.558307;AN=5008;NS=2504;DP=18282;EAS_AF=0.6687;AMR_AF=0.3804;AFR_AF=0.6936;EUR_AF=0.4652;SAS_AF=0.4836;AA=T|||;VT=SNP
11	124968565	rs10893322	G	A	100	PASS	AC=1129;AF=0.225439;AN=5008;NS=2504;DP=21426;EAS_AF=0.1081;AMR_AF=0.268;AFR_AF=0.1755;EUR_AF=0.2694;SAS_AF=0.3384;AA=G|||;VT=SNP
11	124968769	rs7117100	T	G	100	PASS	AC=2811;AF=0.561302;AN=5008;NS=2504;DP=18639;EAS_AF=0.6706;AMR_AF=0.3905;AFR_AF=0.6944;EUR_AF=0.4692;SAS_AF=0.4847;AA=T|||;VT=SNP
11	124969668	rs11219901	A	C	100	PASS	AC=1624;AF=0.324281;AN=5008;NS=2504;DP=17110;EAS_AF=0.1101;AMR_AF=0.3112;AFR_AF=0.4803;EUR_AF=0.2853;SAS_AF=0.3834;AA=A|||;VT=SNP
11	124970561	rs7931620	A	G	100	PASS	AC=3947;AF=0.788139;AN=5008;NS=2504;DP=19896;EAS_AF=0.7817;AMR_AF=0.6585;AFR_AF=0.8729;EUR_AF=0.7386;SAS_AF=0.8231;AA=G|||;VT=SNP
11	124970702	rs7931744	A	G	100	PASS	AC=4227;AF=0.84405;AN=5008;NS=2504;DP=20812;EAS_AF=0.8373;AMR_AF=0.6859;AFR_AF=0.9879;EUR_AF=0.7744;SAS_AF=0.8405;AA=G|||;VT=SNP
11	124970976	rs12794619	C	T	100	PASS	AC=136;AF=0.0271565;AN=5008;NS=2504;DP=18780;EAS_AF=0.0556;AMR_AF=0.0231;AFR_AF=0.0053;EUR_AF=0.0398;SAS_AF=0.0174;AA=C|||;VT=SNP
11	124972208	rs14065	A	G	100	PASS	AC=3966;AF=0.791933;AN=5008;NS=2504;DP=14902;EAS_AF=0.7817;AMR_AF=0.6513;AFR_AF=0.8979;EUR_AF=0.7247;SAS_AF=0.8282;AA=G|||;VT=SNP
11	124972377	rs2155663	C	T	100	PASS	AC=4103;AF=0.819289;AN=5008;NS=2504;DP=17360;EAS_AF=0.8363;AMR_AF=0.6729;AFR_AF=0.9085;EUR_AF=0.7654;SAS_AF=0.8405;AA=T|||;VT=SNP
11	124972518	rs2155664	A	G	100	PASS	AC=3973;AF=0.793331;AN=5008;NS=2504;DP=17460;EAS_AF=0.7946;AMR_AF=0.6527;AFR_AF=0.8941;EUR_AF=0.7266;SAS_AF=0.8241;AA=G|||;VT=SNP
11	124972522	rs2155665	T	C	100	PASS	AC=4217;AF=0.842053;AN=5008;NS=2504;DP=17295;EAS_AF=0.8373;AMR_AF=0.683;AFR_AF=0.9879;EUR_AF=0.7664;SAS_AF=0.8405;AA=C|||;VT=SNP
11	124972647	rs117345804	G	A	100	PASS	AC=9;AF=0.00179712;AN=5008;NS=2504;DP=18236;EAS_AF=0;AMR_AF=0;AFR_AF=0.0015;EUR_AF=0.006;SAS_AF=0.001;AA=G|||;VT=SNP
11	124972691	rs2155666	T	C	100	PASS	AC=4215;AF=0.841653;AN=5008;NS=2504;DP=19041;EAS_AF=0.8363;AMR_AF=0.6801;AFR_AF=0.9879;EUR_AF=0.7674;SAS_AF=0.8405;AA=t|||;VT=SNP
11	124972832	rs7118508	G	A	100	PASS	AC=2781;AF=0.555312;AN=5008;NS=2504;DP=22204;EAS_AF=0.6825;AMR_AF=0.3804;AFR_AF=0.68;EUR_AF=0.4563;SAS_AF=0.4816;AA=A|||;VT=SNP
11	124973037	rs7118772	G	A	100	PASS	AC=2524;AF=0.503994;AN=5008;NS=2504;DP=15614;EAS_AF=0.6766;AMR_AF=0.3746;AFR_AF=0.5219;EUR_AF=0.4483;SAS_AF=0.4509;AA=G|||;VT=SNP
11	124974146	rs2186890	C	T	100	PASS	AC=1831;AF=0.365615;AN=5008;NS=2504;DP=17586;EAS_AF=0.629;AMR_AF=0.2464;AFR_AF=0.2489;EUR_AF=0.3429;SAS_AF=0.3599;AA=C|||;VT=SNP
11	124974588	rs56348411	C	T	100	PASS	AC=963;AF=0.192292;AN=5008;NS=2504;DP=18721;EAS_AF=0.0734;AMR_AF=0.1556;AFR_AF=0.261;EUR_AF=0.2237;SAS_AF=0.2157;AA=C|||;VT=SNP
11	124974940	rs10893325	G	A	100	PASS	AC=1993;AF=0.397963;AN=5008;NS=2504;DP=19294;EAS_AF=0.5089;AMR_AF=0.3372;AFR_AF=0.3071;EUR_AF=0.3817;SAS_AF=0.4663;AA=G|||;VT=SNP
11	124974971	rs117102510	T	C	100	PASS	AC=40;AF=0.00798722;AN=5008;NS=2504;DP=18927;EAS_AF=0;AMR_AF=0;AFR_AF=0.003;EUR_AF=0.0159;SAS_AF=0.0204;AA=T|||;VT=SNP
11	124975219	rs10893326	C	T	100	PASS	AC=1033;AF=0.20627;AN=5008;NS=2504;DP=20361;EAS_AF=0.4385;AMR_AF=0.1816;AFR_AF=0.0461;EUR_AF=0.1581;SAS_AF=0.2505;AA=C|||;VT=SNP
11	124975392	rs10893327	G	A	100	PASS	AC=1035;AF=0.206669;AN=5008;NS=2504;DP=19497;EAS_AF=0.4405;AMR_AF=0.1816;AFR_AF=0.0454;EUR_AF=0.159;SAS_AF=0.2505;AA=G|||;VT=SNP
11	124975953	rs6590133	A	G	100	PASS	AC=864;AF=0.172524;AN=5008;NS=2504;DP=16465;EAS_AF=0.2321;AMR_AF=0.1484;AFR_AF=0.1422;EUR_AF=0.2266;SAS_AF=0.1135;AA=A|||;VT=SNP
11	124976076	rs7952300	A	G	100	PASS	AC=864;AF=0.172524;AN=5008;NS=2504;DP=17521;EAS_AF=0.2321;AMR_AF=0.1484;AFR_AF=0.1422;EUR_AF=0.2266;SAS_AF=0.1135;AA=A|||;VT=SNP
11	124976205	rs12574705	C	A	100	PASS	AC=1749;AF=0.349241;AN=5008;NS=2504;DP=17620;EAS_AF=0.3046;AMR_AF=0.2925;AFR_AF=0.3578;EUR_AF=0.4414;SAS_AF=0.3292;AA=A|||;VT=SNP
11	124976388	rs76658888	A	G	100	PASS	AC=194;AF=0.038738;AN=5008;NS=2504;DP=18315;EAS_AF=0.0556;AMR_AF=0.036;AFR_AF=0.0098;EUR_AF=0.0368;SAS_AF=0.0644;AA=A|||;VT=SNP
11	124976515	rs7128296	T	G	100	PASS	AC=1751;AF=0.349641;AN=5008;NS=2504;DP=20317;EAS_AF=0.3185;AMR_AF=0.2997;AFR_AF=0.3427;EUR_AF=0.4453;SAS_AF=0.3282;AA=G|||;VT=SNP
11	124976695	rs11219903	A	C	100	PASS	AC=462;AF=0.0922524;AN=5008;NS=2504;DP=18036;EAS_AF=0.0258;AMR_AF=0.1037;AFR_AF=0.0257;EUR_AF=0.1819;SAS_AF=0.1503;AA=A|||;VT=SNP
11	124976746	rs7112560	C	T	100	PASS	AC=3191;AF=0.637181;AN=5008;NS=2504;DP=19162;EAS_AF=0.7857;AMR_AF=0.5187;AFR_AF=0.5159;EUR_AF=0.667;SAS_AF=0.7014;AA=T|||;VT=SNP
11	124977280	rs7129315	T	C	100	PASS	AC=1761;AF=0.351637;AN=5008;NS=2504;DP=17159;EAS_AF=0.3185;AMR_AF=0.2997;AFR_AF=0.3502;EUR_AF=0.4453;SAS_AF=0.3282;AA=T|||;VT=SNP
11	124978437	rs117401672	G	T	100	PASS	AC=14;AF=0.00279553;AN=5008;NS=2504;DP=19105;EAS_AF=0;AMR_AF=0.0043;AFR_AF=0;EUR_AF=0.0099;SAS_AF=0.001;AA=G|||;VT=SNP
11	124978678	rs117675285	G	C	100	PASS	AC=40;AF=0.00798722;AN=5008;NS=2504;DP=19079;EAS_AF=0;AMR_AF=0;AFR_AF=0.003;EUR_AF=0.0159;SAS_AF=0.0204;AA=G|||;VT=SNP
11	124978715	rs2186889	T	G	100	PASS	AC=4737;AF=0.945887;AN=5008;NS=2504;DP=18734;EAS_AF=0.999;AMR_AF=0.7882;AFR_AF=0.9962;EUR_AF=0.9195;SAS_AF=0.9622;AA=G|||;VT=SNP
11	124978906	rs7121284	C	A	100	PASS	AC=1034;AF=0.20647;AN=5008;NS=2504;DP=18945;EAS_AF=0.0724;AMR_AF=0.1513;AFR_AF=0.3245;EUR_AF=0.2157;SAS_AF=0.2147;AA=A|||;VT=SNP
11	124979238	rs7121692	A	G	100	PASS	AC=3592;AF=0.717252;AN=5008;NS=2504;DP=17009;EAS_AF=0.9444;AMR_AF=0.5346;AFR_AF=0.6793;EUR_AF=0.672;SAS_AF=0.7106;AA=G|||;VT=SNP
11	124979322	rs7110691	T	C	100	PASS	AC=682;AF=0.136182;AN=5008;NS=2504;DP=15311;EAS_AF=0.2371;AMR_AF=0.1398;AFR_AF=0.0076;EUR_AF=0.2247;SAS_AF=0.1125;AA=T|||;VT=SNP
11	124979349	rs7110698	T	C	100	PASS	AC=1280;AF=0.255591;AN=5008;NS=2504;DP=15094;EAS_AF=0.1131;AMR_AF=0.17;AFR_AF=0.3343;EUR_AF=0.2783;SAS_AF=0.3333;AA=T|||;VT=SNP
11	124979478	rs7110831	T	C	100	PASS	AC=1981;AF=0.395567;AN=5008;NS=2504;DP=16705;EAS_AF=0.3502;AMR_AF=0.3112;AFR_AF=0.3563;EUR_AF=0.503;SAS_AF=0.4448;AA=T|||;VT=SNP
11	124979781	rs7125728	G	A	100	PASS	AC=1981;AF=0.395567;AN=5008;NS=2504;DP=16673;EAS_AF=0.3502;AMR_AF=0.3112;AFR_AF=0.3563;EUR_AF=0.503;SAS_AF=0.4448;AA=g|||;VT=SNP
11	124979908	rs7125540	A	C	100	PASS	AC=699;AF=0.139577;AN=5008;NS=2504;DP=16590;EAS_AF=0.2371;AMR_AF=0.1412;AFR_AF=0.0197;EUR_AF=0.2247;SAS_AF=0.1125;AA=A|||;VT=SNP
11	124980044	rs7111592	T	C	100	PASS	AC=1981;AF=0.395567;AN=5008;NS=2504;DP=16443;EAS_AF=0.3502;AMR_AF=0.3112;AFR_AF=0.3563;EUR_AF=0.503;SAS_AF=0.4448;AA=T|||;VT=SNP
11	124980094	rs192732963	C	A	100	PASS	AC=17;AF=0.00339457;AN=5008;NS=2504;DP=16800;EAS_AF=0;AMR_AF=0.0029;AFR_AF=0.0008;EUR_AF=0.0119;SAS_AF=0.002;AA=C|||;VT=SNP
11	124980244	rs79656914	T	C	100	PASS	AC=68;AF=0.0135783;AN=5008;NS=2504;DP=16995;EAS_AF=0.001;AMR_AF=0.0202;AFR_AF=0.0015;EUR_AF=0.0249;SAS_AF=0.0266;AA=T|||;VT=SNP
11	124980520	rs1320671	T	G	100	PASS	AC=1981;AF=0.395567;AN=5008;NS=2504;DP=17532;EAS_AF=0.3502;AMR_AF=0.3112;AFR_AF=0.3563;EUR_AF=0.503;SAS_AF=0.4448;AA=T|||;VT=SNP
11	124981400	rs11219905	T	C	100	PASS	AC=1229;AF=0.245407;AN=5008;NS=2504;DP=13719;EAS_AF=0.5933;AMR_AF=0.2003;AFR_AF=0.0484;EUR_AF=0.174;SAS_AF=0.2587;AA=T|||;VT=SNP
11	124981705	rs3802810	A	G	100	PASS	AC=781;AF=0.15595;AN=5008;NS=2504;DP=14618;EAS_AF=0.2381;AMR_AF=0.1441;AFR_AF=0.0794;EUR_AF=0.2256;SAS_AF=0.1115;AA=G|||;VT=SNP
11	124982023	rs10893329	A	G	100	PASS	AC=2164;AF=0.432109;AN=5008;NS=2504;DP=17777;EAS_AF=0.8323;AMR_AF=0.3501;AFR_AF=0.236;EUR_AF=0.3986;SAS_AF=0.3773;AA=G|||;VT=SNP
11	124982148	rs73012301	A	G	100	PASS	AC=44;AF=0.00878594;AN=5008;NS=2504;DP=21068;EAS_AF=0;AMR_AF=0.0072;AFR_AF=0.0091;EUR_AF=0.0249;SAS_AF=0.002;AA=A|||;VT=SNP
11	124982199	rs11219906	C	T	100	PASS	AC=1216;AF=0.242812;AN=5008;NS=2504;DP=20936;EAS_AF=0.5933;AMR_AF=0.1888;AFR_AF=0.0477;EUR_AF=0.17;SAS_AF=0.2587;AA=C|||;VT=SNP
11	124982263	rs79406158	A	C	100	PASS	AC=770;AF=0.153754;AN=5008;NS=2504;DP=19822;EAS_AF=0.2381;AMR_AF=0.1441;AFR_AF=0.0711;EUR_AF=0.2256;SAS_AF=0.1115;AA=A|||;VT=SNP
11	124982566	rs10893330	T	G	100	PASS	AC=1215;AF=0.242612;AN=5008;NS=2504;DP=22320;EAS_AF=0.5933;AMR_AF=0.1888;AFR_AF=0.0477;EUR_AF=0.17;SAS_AF=0.2577;AA=T|||;VT=SNP
11	124983028	rs150319935	G	A	100	PASS	AC=31;AF=0.0061901;AN=5008;NS=2504;DP=21404;EAS_AF=0.001;AMR_AF=0.0216;AFR_AF=0.0008;EUR_AF=0.0129;SAS_AF=0.001;AA=G|||;VT=SNP
11	124983119	rs137893250	A	T	100	PASS	AC=32;AF=0.00638978;AN=5008;NS=2504;DP=19285;EAS_AF=0.001;AMR_AF=0.0101;AFR_AF=0.0008;EUR_AF=0.0209;SAS_AF=0.002;AA=A|||;VT=SNP
11	124983447	rs78589765	G	A	100	PASS	AC=69;AF=0.013778;AN=5008;NS=2504;DP=21326;EAS_AF=0.001;AMR_AF=0.0202;AFR_AF=0.0015;EUR_AF=0.0258;SAS_AF=0.0266;AA=G|||;VT=SNP
11	124983631	rs920485	A	G	100	PASS	AC=782;AF=0.15615;AN=5008;NS=2504;DP=19088;EAS_AF=0.2391;AMR_AF=0.1441;AFR_AF=0.0794;EUR_AF=0.2256;SAS_AF=0.1115;AA=G|||;VT=SNP
11	124983982	rs920486	G	A	100	PASS	AC=701;AF=0.139976;AN=5008;NS=2504;DP=20710;EAS_AF=0.2391;AMR_AF=0.1398;AFR_AF=0.0197;EUR_AF=0.2266;SAS_AF=0.1115;AA=G|||;VT=SNP
11	124984488	rs669949	C	T	100	PASS	AC=1221;AF=0.24381;AN=5008;NS=2504;DP=19685;EAS_AF=0.5923;AMR_AF=0.1873;AFR_AF=0.0545;EUR_AF=0.171;SAS_AF=0.2556;AA=C|||;VT=SNP
11	124984629	rs75894532	G	T	100	PASS	AC=64;AF=0.0127796;AN=5008;NS=2504;DP=20126;EAS_AF=0;AMR_AF=0.0375;AFR_AF=0.0008;EUR_AF=0.0219;SAS_AF=0.0153;AA=G|||;VT=SNP
11	124984855	rs663734	C	T	100	PASS	AC=3734;AF=0.745607;AN=5008;NS=2504;DP=19675;EAS_AF=0.9435;AMR_AF=0.5245;AFR_AF=0.8124;EUR_AF=0.661;SAS_AF=0.6953;AA=T|||;VT=SNP
11	124985878	rs76011280	T	C	100	PASS	AC=183;AF=0.0365415;AN=5008;NS=2504;DP=20165;EAS_AF=0.0556;AMR_AF=0.036;AFR_AF=0.0015;EUR_AF=0.0368;SAS_AF=0.0644;AA=T|||;VT=SNP
11	124985895	rs55930532	A	G	100	PASS	AC=60;AF=0.0119808;AN=5008;NS=2504;DP=20147;EAS_AF=0;AMR_AF=0.0101;AFR_AF=0.0015;EUR_AF=0.0457;SAS_AF=0.0051;AA=A|||;VT=SNP
11	124985904	rs12576180	C	T	100	PASS	AC=1028;AF=0.205272;AN=5008;NS=2504;DP=20091;EAS_AF=0.0556;AMR_AF=0.121;AFR_AF=0.3132;EUR_AF=0.2247;SAS_AF=0.2536;AA=T|||;VT=SNP
11	124985993	rs12576211	G	A	100	PASS	AC=1280;AF=0.255591;AN=5008;NS=2504;DP=18950;EAS_AF=0.0565;AMR_AF=0.1326;AFR_AF=0.497;EUR_AF=0.2227;SAS_AF=0.2556;AA=g|||;VT=SNP
11	124986092	rs606567	A	G	100	PASS	AC=1339;AF=0.267372;AN=5008;NS=2504;DP=18014;EAS_AF=0.5923;AMR_AF=0.1988;AFR_AF=0.1271;EUR_AF=0.174;SAS_AF=0.2669;AA=A|||;VT=SNP
11	124986355	rs649457	A	G	100	PASS	AC=2160;AF=0.43131;AN=5008;NS=2504;DP=17946;EAS_AF=0.1339;AMR_AF=0.428;AFR_AF=0.4887;EUR_AF=0.663;SAS_AF=0.4243;AA=A|||;VT=SNP
11	124986933	rs950133	T	C	100	PASS	AC=531;AF=0.10603;AN=5008;NS=2504;DP=17642;EAS_AF=0.0427;AMR_AF=0.0432;AFR_AF=0.1672;EUR_AF=0.0746;SAS_AF=0.1656;AA=T|||;VT=SNP
11	124987384	rs74882341	A	T	100	PASS	AC=484;AF=0.0966454;AN=5008;NS=2504;DP=20096;EAS_AF=0.0506;AMR_AF=0.072;AFR_AF=0.0893;EUR_AF=0.1014;SAS_AF=0.1667;AA=A|||;VT=SNP
11	124987569	rs57050461	A	G	100	PASS	AC=282;AF=0.0563099;AN=5008;NS=2504;DP=17611;EAS_AF=0.0129;AMR_AF=0.0331;AFR_AF=0.1263;EUR_AF=0.0139;SAS_AF=0.0665;AA=A|||;VT=SNP
11	124987715	rs76059720	C	A	100	PASS	AC=203;AF=0.0405351;AN=5008;NS=2504;DP=17001;EAS_AF=0.0724;AMR_AF=0.0764;AFR_AF=0.0015;EUR_AF=0.0288;SAS_AF=0.047;AA=C|||;VT=SNP
11	124988146	rs186931046	A	C	100	PASS	AC=39;AF=0.00778754;AN=5008;NS=2504;DP=12194;EAS_AF=0;AMR_AF=0.0072;AFR_AF=0.0008;EUR_AF=0.0278;SAS_AF=0.0051;AA=A|||;VT=SNP
11	124988323	rs75363050	G	A	100	PASS	AC=217;AF=0.0433307;AN=5008;NS=2504;DP=13695;EAS_AF=0.0714;AMR_AF=0.0793;AFR_AF=0.0121;EUR_AF=0.0288;SAS_AF=0.046;AA=G|||;VT=SNP
11	124988385	rs609192	A	G	100	PASS	AC=3506;AF=0.70008;AN=5008;NS=2504;DP=14375;EAS_AF=0.7212;AMR_AF=0.5303;AFR_AF=0.9523;EUR_AF=0.5169;SAS_AF=0.6462;AA=G|||;VT=SNP
11	124988456	rs608777	G	A	100	PASS	AC=1067;AF=0.213059;AN=5008;NS=2504;DP=18193;EAS_AF=0.5714;AMR_AF=0.1844;AFR_AF=0.0144;EUR_AF=0.1521;SAS_AF=0.1953;AA=G|||;VT=SNP
11	124988516	rs608393	G	A	100	PASS	AC=1693;AF=0.338059;AN=5008;NS=2504;DP=19058;EAS_AF=0.628;AMR_AF=0.2608;AFR_AF=0.2027;EUR_AF=0.2545;SAS_AF=0.363;AA=G|||;VT=SNP
11	124988783	rs607413	T	C	100	PASS	AC=1064;AF=0.21246;AN=5008;NS=2504;DP=23862;EAS_AF=0.5714;AMR_AF=0.1844;AFR_AF=0.0144;EUR_AF=0.1521;SAS_AF=0.1922;AA=T|||;VT=SNP
11	124989294	rs113038522	C	T	100	PASS	AC=77;AF=0.0153754;AN=5008;NS=2504;DP=20450;EAS_AF=0;AMR_AF=0.0303;AFR_AF=0.0008;EUR_AF=0.0507;SAS_AF=0.0041;AA=C|||;VT=SNP
11	124989302	rs79076233	C	T	100	PASS	AC=352;AF=0.0702875;AN=5008;NS=2504;DP=20389;EAS_AF=0.0933;AMR_AF=0.1254;AFR_AF=0.0113;EUR_AF=0.0636;SAS_AF=0.0941;AA=C|||;VT=SNP
11	124989362	rs594363	C	G	100	PASS	AC=902;AF=0.180112;AN=5008;NS=2504;DP=19210;EAS_AF=0.4177;AMR_AF=0.183;AFR_AF=0.0234;EUR_AF=0.1382;SAS_AF=0.1881;AA=C|||;VT=SNP
11	124989591	rs597382	T	C	100	PASS	AC=3468;AF=0.692492;AN=5008;NS=2504;DP=19430;EAS_AF=0.7321;AMR_AF=0.5115;AFR_AF=0.9501;EUR_AF=0.4831;SAS_AF=0.6472;AA=C|||;VT=SNP
11	124990031	rs599523	T	C	100	PASS	AC=1070;AF=0.213658;AN=5008;NS=2504;DP=19139;EAS_AF=0.5823;AMR_AF=0.1844;AFR_AF=0.0144;EUR_AF=0.1451;SAS_AF=0.1943;AA=T|||;VT=SNP
11	124990170	rs688373	T	C	100	PASS	AC=3467;AF=0.692292;AN=5008;NS=2504;DP=20178;EAS_AF=0.7312;AMR_AF=0.5115;AFR_AF=0.9501;EUR_AF=0.4821;SAS_AF=0.6483;AA=C|||;VT=SNP
11	124990367	rs56410627	C	T	100	PASS	AC=536;AF=0.107029;AN=5008;NS=2504;DP=18327;EAS_AF=0.0089;AMR_AF=0.1066;AFR_AF=0.0756;EUR_AF=0.1799;SAS_AF=0.1759;AA=C|||;VT=SNP
11	124990622	rs7119367	A	T	100	PASS	AC=774;AF=0.154553;AN=5008;NS=2504;DP=18949;EAS_AF=0.0089;AMR_AF=0.1167;AFR_AF=0.2496;EUR_AF=0.1809;SAS_AF=0.1759;AA=A|||;VT=SNP
11	124990643	rs7119664	G	A	100	PASS	AC=785;AF=0.156749;AN=5008;NS=2504;DP=19205;EAS_AF=0.0089;AMR_AF=0.1182;AFR_AF=0.2564;EUR_AF=0.1809;SAS_AF=0.1769;AA=G|||;VT=SNP
11	124990914	rs75418063	G	A	100	PASS	AC=363;AF=0.072484;AN=5008;NS=2504;DP=22570;EAS_AF=0.0933;AMR_AF=0.1268;AFR_AF=0.0113;EUR_AF=0.0666;SAS_AF=0.1012;AA=G|||;VT=SNP
11	124991351	rs34756886	A	G	100	PASS	AC=1126;AF=0.22484;AN=5008;NS=2504;DP=21138;EAS_AF=0.1052;AMR_AF=0.1816;AFR_AF=0.4902;EUR_AF=0.0915;SAS_AF=0.1575;AA=A|||;VT=SNP
11	124991376	rs11606891	T	C	100	PASS	AC=542;AF=0.108227;AN=5008;NS=2504;DP=20227;EAS_AF=0.0089;AMR_AF=0.1066;AFR_AF=0.0802;EUR_AF=0.1799;SAS_AF=0.1759;AA=T|||;VT=SNP
11	124992200	rs687459	A	T	100	PASS	AC=1067;AF=0.213059;AN=5008;NS=2504;DP=18937;EAS_AF=0.5823;AMR_AF=0.1844;AFR_AF=0.0136;EUR_AF=0.1451;SAS_AF=0.1922;AA=A|||;VT=SNP
11	124992464	rs4935905	T	C	100	PASS	AC=627;AF=0.1252;AN=5008;NS=2504;DP=16879;EAS_AF=0.1052;AMR_AF=0.1556;AFR_AF=0.1293;EUR_AF=0.0855;SAS_AF=0.1595;AA=T|||;VT=SNP
11	124992835	rs582240	C	T	100	PASS	AC=1520;AF=0.303514;AN=5008;NS=2504;DP=15221;EAS_AF=0.619;AMR_AF=0.2118;AFR_AF=0.1755;EUR_AF=0.2107;SAS_AF=0.3119;AA=C|||;VT=SNP
11	124992836	rs659415	A	G	100	PASS	AC=2686;AF=0.536342;AN=5008;NS=2504;DP=15199;EAS_AF=0.7242;AMR_AF=0.3934;AFR_AF=0.6944;EUR_AF=0.3022;SAS_AF=0.4714;AA=G|||;VT=SNP
11	124992877	rs659472	A	C	100	PASS	AC=2060;AF=0.411342;AN=5008;NS=2504;DP=15544;EAS_AF=0.619;AMR_AF=0.2378;AFR_AF=0.5658;EUR_AF=0.2167;SAS_AF=0.3119;AA=C|||;VT=SNP
11	124992993	rs71474132	G	A	100	PASS	AC=118;AF=0.0235623;AN=5008;NS=2504;DP=17225;EAS_AF=0.0119;AMR_AF=0.013;AFR_AF=0.0159;EUR_AF=0.0189;SAS_AF=0.0583;AA=G|||;VT=SNP
11	124993187	rs10893331	A	G	100	PASS	AC=2685;AF=0.536142;AN=5008;NS=2504;DP=19099;EAS_AF=0.7242;AMR_AF=0.3934;AFR_AF=0.6936;EUR_AF=0.3022;SAS_AF=0.4714;AA=G|||;VT=SNP
11	124993453	rs2439471	A	G	100	PASS	AC=3470;AF=0.692891;AN=5008;NS=2504;DP=22733;EAS_AF=0.7331;AMR_AF=0.5115;AFR_AF=0.9501;EUR_AF=0.4831;SAS_AF=0.6483;AA=G|||;VT=SNP
11	124994028	rs74452094	G	A	100	PASS	AC=291;AF=0.058107;AN=5008;NS=2504;DP=22161;EAS_AF=0.0337;AMR_AF=0.0202;AFR_AF=0.0484;EUR_AF=0.0636;SAS_AF=0.1176;AA=G|||;VT=SNP
11	124994105	rs59462019	T	C	100	PASS	AC=626;AF=0.125;AN=5008;NS=2504;DP=21320;EAS_AF=0.1052;AMR_AF=0.1571;AFR_AF=0.1293;EUR_AF=0.0855;SAS_AF=0.1575;AA=T|||;VT=SNP
11	124995104	rs10893332	C	T	100	PASS	AC=1070;AF=0.213658;AN=5008;NS=2504;DP=20049;EAS_AF=0.5823;AMR_AF=0.1844;AFR_AF=0.0144;EUR_AF=0.1451;SAS_AF=0.1943;AA=C|||;VT=SNP
11	124995196	rs4936981	G	A	100	PASS	AC=503;AF=0.100439;AN=5008;NS=2504;DP=17474;EAS_AF=0.0923;AMR_AF=0.1427;AFR_AF=0.1142;EUR_AF=0.0666;SAS_AF=0.0951;AA=G|||;VT=SNP
11	124995413	rs185747053	G	A	100	PASS	AC=15;AF=0.00299521;AN=5008;NS=2504;DP=16144;EAS_AF=0;AMR_AF=0.0043;AFR_AF=0;EUR_AF=0.0089;SAS_AF=0.0031;AA=G|||;VT=SNP
11	124995537	rs627090	C	T	100	PASS	AC=1215;AF=0.242612;AN=5008;NS=2504;DP=17316;EAS_AF=0.5883;AMR_AF=0.1873;AFR_AF=0.1165;EUR_AF=0.1461;SAS_AF=0.1953;AA=C|||;VT=SNP
11	124995628	rs626644	T	C	100	PASS	AC=2685;AF=0.536142;AN=5008;NS=2504;DP=18299;EAS_AF=0.7242;AMR_AF=0.3934;AFR_AF=0.6952;EUR_AF=0.3012;SAS_AF=0.4703;AA=C|||;VT=SNP
11	124996368	rs4935906	A	T	100	PASS	AC=616;AF=0.123003;AN=5008;NS=2504;DP=18871;EAS_AF=0.1062;AMR_AF=0.1527;AFR_AF=0.1286;EUR_AF=0.0835;SAS_AF=0.1524;AA=A|||;VT=SNP
11	124996974	rs71474133	A	G	100	PASS	AC=118;AF=0.0235623;AN=5008;NS=2504;DP=19495;EAS_AF=0.0119;AMR_AF=0.013;AFR_AF=0.0159;EUR_AF=0.0189;SAS_AF=0.0583;AA=A|||;VT=SNP
11	124997023	rs61910986	G	A	100	PASS	AC=53;AF=0.0105831;AN=5008;NS=2504;DP=20460;EAS_AF=0.001;AMR_AF=0.0187;AFR_AF=0.0015;EUR_AF=0.0338;SAS_AF=0.0031;AA=G|||;VT=SNP
11	124997311	rs4936982	C	T	100	PASS	AC=496;AF=0.0990415;AN=5008;NS=2504;DP=21282;EAS_AF=0.0933;AMR_AF=0.1398;AFR_AF=0.1127;EUR_AF=0.0636;SAS_AF=0.0941;AA=C|||;VT=SNP
11	124997521	rs597900	C	T	100	PASS	AC=885;AF=0.176717;AN=5008;NS=2504;DP=20060;EAS_AF=0.4137;AMR_AF=0.183;AFR_AF=0.0136;EUR_AF=0.1382;SAS_AF=0.1881;AA=C|||;VT=SNP
11	124998325	rs146124962	T	G	100	PASS	AC=11;AF=0.00219649;AN=5008;NS=2504;DP=17716;EAS_AF=0;AMR_AF=0.0014;AFR_AF=0.0008;EUR_AF=0.006;SAS_AF=0.0031;AA=T|||;VT=SNP
11	124998392	rs75297808	A	G	100	PASS	AC=327;AF=0.0652955;AN=5008;NS=2504;DP=17303;EAS_AF=0.0308;AMR_AF=0.0202;AFR_AF=0.0779;EUR_AF=0.0636;SAS_AF=0.1176;AA=A|||;VT=SNP
11	124998569	rs12804139	C	T	100	PASS	AC=121;AF=0.0241613;AN=5008;NS=2504;DP=20392;EAS_AF=0.0119;AMR_AF=0.013;AFR_AF=0.0182;EUR_AF=0.0189;SAS_AF=0.0583;AA=C|||;VT=SNP
11	124998662	rs117738582	G	A	100	PASS	AC=57;AF=0.0113818;AN=5008;NS=2504;DP=19362;EAS_AF=0.001;AMR_AF=0.0259;AFR_AF=0.0015;EUR_AF=0.0308;SAS_AF=0.0051;AA=G|||;VT=SNP
11	124998772	rs731905	T	G	100	PASS	AC=1500;AF=0.299521;AN=5008;NS=2504;DP=17606;EAS_AF=0.6151;AMR_AF=0.2075;AFR_AF=0.1641;EUR_AF=0.2107;SAS_AF=0.3139;AA=T|||;VT=SNP
11	124999220	rs7117508	T	C	100	PASS	AC=1161;AF=0.231829;AN=5008;NS=2504;DP=19370;EAS_AF=0.1111;AMR_AF=0.1787;AFR_AF=0.5189;EUR_AF=0.0885;SAS_AF=0.1534;AA=T|||;VT=SNP
11	124999705	rs12787513	G	A	100	PASS	AC=118;AF=0.0235623;AN=5008;NS=2504;DP=13964;EAS_AF=0.0119;AMR_AF=0.013;AFR_AF=0.0159;EUR_AF=0.0189;SAS_AF=0.0583;AA=G|||;VT=SNP
11	125000154	rs1284109	C	T	100	PASS	AC=2282;AF=0.455671;AN=5008;NS=2504;DP=20011;EAS_AF=0.7093;AMR_AF=0.3617;AFR_AF=0.4841;EUR_AF=0.2763;SAS_AF=0.407;AA=c|||;VT=SNP
11	125000162	rs12270935	T	C	100	PASS	AC=1038;AF=0.207268;AN=5008;NS=2504;DP=19982;EAS_AF=0.0933;AMR_AF=0.1657;AFR_AF=0.503;EUR_AF=0.0716;SAS_AF=0.0941;AA=T|||;VT=SNP
11	125000309	rs10893333	G	T	100	PASS	AC=1501;AF=0.29972;AN=5008;NS=2504;DP=18628;EAS_AF=0.6171;AMR_AF=0.2075;AFR_AF=0.1634;EUR_AF=0.2117;SAS_AF=0.3129;AA=g|||;VT=SNP
11	125000646	rs113711730	A	G	100	PASS	AC=131;AF=0.0261581;AN=5008;NS=2504;DP=9200;EAS_AF=0.0119;AMR_AF=0.0144;AFR_AF=0.025;EUR_AF=0.0189;SAS_AF=0.0583;AA=a|||;VT=SNP
11	125000753	rs36150393	A	T	100	PASS	AC=118;AF=0.0235623;AN=5008;NS=2504;DP=6432;EAS_AF=0.0119;AMR_AF=0.013;AFR_AF=0.0159;EUR_AF=0.0189;SAS_AF=0.0583;AA=A|||;VT=SNP
11	125000879	rs4936983	T	G	100	PASS	AC=550;AF=0.109824;AN=5008;NS=2504;DP=10074;EAS_AF=0.1558;AMR_AF=0.0548;AFR_AF=0.0908;EUR_AF=0.0964;SAS_AF=0.1411;AA=T|||;VT=SNP
11	125001261	rs10790725	T	C	100	PASS	AC=1500;AF=0.299521;AN=5008;NS=2504;DP=22040;EAS_AF=0.6151;AMR_AF=0.2075;AFR_AF=0.1649;EUR_AF=0.2107;SAS_AF=0.3129;AA=T|||;VT=SNP
11	125001843	rs585977	G	A	100	PASS	AC=1500;AF=0.299521;AN=5008;NS=2504;DP=19117;EAS_AF=0.6171;AMR_AF=0.2061;AFR_AF=0.1641;EUR_AF=0.2107;SAS_AF=0.3129;AA=A|||;VT=SNP
11	125001982	rs11219916	A	G	100	PASS	AC=1036;AF=0.206869;AN=5008;NS=2504;DP=20318;EAS_AF=0.0923;AMR_AF=0.1657;AFR_AF=0.503;EUR_AF=0.0706;SAS_AF=0.0941;AA=A|||;VT=SNP
11	125002612	rs78168465	C	A	100	PASS	AC=288;AF=0.057508;AN=5008;NS=2504;DP=16860;EAS_AF=0.0308;AMR_AF=0.0202;AFR_AF=0.0484;EUR_AF=0.0636;SAS_AF=0.1176;AA=C|||;VT=SNP
11	125002920	rs77411432	G	A	100	PASS	AC=234;AF=0.0467252;AN=5008;NS=2504;DP=17799;EAS_AF=0.0308;AMR_AF=0.0144;AFR_AF=0.0144;EUR_AF=0.0646;SAS_AF=0.1115;AA=G|||;VT=SNP
11	125003004	rs653552	A	G	100	PASS	AC=2168;AF=0.432907;AN=5008;NS=2504;DP=19017;EAS_AF=0.619;AMR_AF=0.2493;AFR_AF=0.6392;EUR_AF=0.2187;SAS_AF=0.3129;AA=G|||;VT=SNP
11	125003127	rs60943855	A	G	100	PASS	AC=953;AF=0.190296;AN=5008;NS=2504;DP=19156;EAS_AF=0.0308;AMR_AF=0.062;AFR_AF=0.5234;EUR_AF=0.0716;SAS_AF=0.1176;AA=A|||;VT=SNP
11	125003573	rs666051	T	C	100	PASS	AC=3482;AF=0.695288;AN=5008;NS=2504;DP=22532;EAS_AF=0.7321;AMR_AF=0.5159;AFR_AF=0.9508;EUR_AF=0.4911;SAS_AF=0.6493;AA=C|||;VT=SNP
11	125006353	rs601813	A	G	100	PASS	AC=1063;AF=0.21226;AN=5008;NS=2504;DP=20279;EAS_AF=0.4345;AMR_AF=0.183;AFR_AF=0.1415;EUR_AF=0.1252;SAS_AF=0.1892;AA=A|||;VT=SNP
11	125007090	rs636743	A	T	100	PASS	AC=1039;AF=0.207468;AN=5008;NS=2504;DP=18412;EAS_AF=0.4325;AMR_AF=0.183;AFR_AF=0.1248;EUR_AF=0.1252;SAS_AF=0.1892;AA=A|||;VT=SNP
11	125007497	rs638896	T	C	100	PASS	AC=1245;AF=0.248602;AN=5008;NS=2504;DP=15148;EAS_AF=0.5913;AMR_AF=0.1902;AFR_AF=0.1415;EUR_AF=0.1382;SAS_AF=0.1953;AA=T|||;VT=SNP
11	125008272	rs140302585	A	T	100	PASS	AC=20;AF=0.00399361;AN=5008;NS=2504;DP=17274;EAS_AF=0.001;AMR_AF=0.0086;AFR_AF=0;EUR_AF=0.0099;SAS_AF=0.0031;AA=A|||;VT=SNP
11	125008385	rs59870618	A	G	100	PASS	AC=679;AF=0.135583;AN=5008;NS=2504;DP=20194;EAS_AF=0.0377;AMR_AF=0.1254;AFR_AF=0.0923;EUR_AF=0.2068;SAS_AF=0.229;AA=A|||;VT=SNP
11	125008914	rs57847578	A	T	100	PASS	AC=1243;AF=0.248203;AN=5008;NS=2504;DP=16689;EAS_AF=0.0288;AMR_AF=0.1484;AFR_AF=0.4274;EUR_AF=0.2406;SAS_AF=0.3108;AA=A|||;VT=SNP
11	125009143	rs12574048	G	A	100	PASS	AC=939;AF=0.1875;AN=5008;NS=2504;DP=16878;EAS_AF=0.2421;AMR_AF=0.1715;AFR_AF=0.2436;EUR_AF=0.0795;SAS_AF=0.1779;AA=G|||;VT=SNP
11	125009529	rs11219919	G	A	100	PASS	AC=2709;AF=0.540935;AN=5008;NS=2504;DP=17460;EAS_AF=0.3175;AMR_AF=0.4121;AFR_AF=0.7625;EUR_AF=0.5696;SAS_AF=0.5337;AA=A|||;VT=SNP
11	125009543	rs74844643	G	A	100	PASS	AC=108;AF=0.0215655;AN=5008;NS=2504;DP=17757;EAS_AF=0.001;AMR_AF=0.036;AFR_AF=0.0038;EUR_AF=0.0686;SAS_AF=0.0082;AA=G|||;VT=SNP
11	125010172	rs61910987	A	G	100	PASS	AC=356;AF=0.0710863;AN=5008;NS=2504;DP=17743;EAS_AF=0.001;AMR_AF=0.0317;AFR_AF=0.2209;EUR_AF=0.0378;SAS_AF=0.0031;AA=A|||;VT=SNP
11	125010299	rs677247	A	G	100	PASS	AC=2389;AF=0.477037;AN=5008;NS=2504;DP=16731;EAS_AF=0.6746;AMR_AF=0.4107;AFR_AF=0.3578;EUR_AF=0.5636;SAS_AF=0.3926;AA=A|||;VT=SNP
11	125010836	rs679564	C	T	100	PASS	AC=1353;AF=0.270168;AN=5008;NS=2504;DP=21043;EAS_AF=0.5744;AMR_AF=0.2205;AFR_AF=0.1006;EUR_AF=0.2266;SAS_AF=0.2658;AA=C|||;VT=SNP
11	125010941	rs73615771	A	G	100	PASS	AC=378;AF=0.0754792;AN=5008;NS=2504;DP=20565;EAS_AF=0.001;AMR_AF=0.0303;AFR_AF=0.2383;EUR_AF=0.0378;SAS_AF=0.0031;AA=A|||;VT=SNP
11	125011226	rs583820	A	G	100	PASS	AC=1227;AF=0.245008;AN=5008;NS=2504;DP=19402;EAS_AF=0.5714;AMR_AF=0.2118;AFR_AF=0.0174;EUR_AF=0.2237;SAS_AF=0.2618;AA=A|||;VT=SNP
11	125011596	rs61910988	C	T	100	PASS	AC=55;AF=0.0109824;AN=5008;NS=2504;DP=19303;EAS_AF=0.001;AMR_AF=0.0159;AFR_AF=0.0023;EUR_AF=0.0368;SAS_AF=0.0031;AA=C|||;VT=SNP
11	125011955	rs145062286	G	A	100	PASS	AC=50;AF=0.00998403;AN=5008;NS=2504;DP=19382;EAS_AF=0.001;AMR_AF=0.0216;AFR_AF=0.0015;EUR_AF=0.0278;SAS_AF=0.0041;AA=G|||;VT=SNP
11	125012338	rs599150	A	C	100	PASS	AC=3433;AF=0.685503;AN=5008;NS=2504;DP=16371;EAS_AF=0.8631;AMR_AF=0.4784;AFR_AF=0.733;EUR_AF=0.671;SAS_AF=0.6002;AA=C|||;VT=SNP
11	125012664	rs608256	G	A	100	PASS	AC=1529;AF=0.305312;AN=5008;NS=2504;DP=18396;EAS_AF=0.5694;AMR_AF=0.2406;AFR_AF=0.2027;EUR_AF=0.2604;SAS_AF=0.2638;AA=G|||;VT=SNP
11	125012952	rs609550	A	C	100	PASS	AC=2542;AF=0.507588;AN=5008;NS=2504;DP=14204;EAS_AF=0.6885;AMR_AF=0.4164;AFR_AF=0.4584;EUR_AF=0.5656;SAS_AF=0.3926;AA=C|||;VT=SNP
11	125013435	rs10893335	A	G	100	PASS	AC=2535;AF=0.50619;AN=5008;NS=2504;DP=11824;EAS_AF=0.6885;AMR_AF=0.4179;AFR_AF=0.4531;EUR_AF=0.5646;SAS_AF=0.3926;AA=G|||;VT=SNP
11	125014355	rs11823885	C	G	100	PASS	AC=1559;AF=0.311302;AN=5008;NS=2504;DP=21481;EAS_AF=0.1131;AMR_AF=0.2118;AFR_AF=0.4607;EUR_AF=0.4016;SAS_AF=0.2914;AA=G|||;VT=SNP
11	125015114	rs2919475	G	A	100	PASS	AC=2112;AF=0.421725;AN=5008;NS=2504;DP=14811;EAS_AF=0.7173;AMR_AF=0.4092;AFR_AF=0.1687;EUR_AF=0.4791;SAS_AF=0.409;AA=G|||;VT=SNP
11	125015152	rs141603554	C	T	100	PASS	AC=33;AF=0.00658946;AN=5008;NS=2504;DP=14166;EAS_AF=0;AMR_AF=0.0101;AFR_AF=0;EUR_AF=0.0258;SAS_AF=0;AA=C|||;VT=SNP
11	125015339	rs146734016	G	T	100	PASS	AC=35;AF=0.00698882;AN=5008;NS=2504;DP=16019;EAS_AF=0;AMR_AF=0.0072;AFR_AF=0.0008;EUR_AF=0.0099;SAS_AF=0.0194;AA=G|||;VT=SNP
11	125015413	rs35370192	C	T	100	PASS	AC=1067;AF=0.213059;AN=5008;NS=2504;DP=16426;EAS_AF=0.1111;AMR_AF=0.1945;AFR_AF=0.2731;EUR_AF=0.3012;SAS_AF=0.1595;AA=T|||;VT=SNP
11	125015633	rs11219922	G	C	100	PASS	AC=1528;AF=0.305112;AN=5008;NS=2504;DP=17079;EAS_AF=0.2639;AMR_AF=0.2176;AFR_AF=0.3238;EUR_AF=0.3608;SAS_AF=0.3272;AA=G|||;VT=SNP
11	125016328	rs11219923	T	G	100	PASS	AC=1437;AF=0.286941;AN=5008;NS=2504;DP=13693;EAS_AF=0.2887;AMR_AF=0.2061;AFR_AF=0.3616;EUR_AF=0.3072;SAS_AF=0.2209;AA=G|||;VT=SNP
11	125016380	rs11219924	T	C	100	PASS	AC=1052;AF=0.210064;AN=5008;NS=2504;DP=14131;EAS_AF=0.123;AMR_AF=0.1916;AFR_AF=0.2436;EUR_AF=0.3032;SAS_AF=0.1718;AA=C|||;VT=SNP
11	125017015	rs12361843	C	T	100	PASS	AC=970;AF=0.19369;AN=5008;NS=2504;DP=20370;EAS_AF=0.123;AMR_AF=0.1888;AFR_AF=0.1853;EUR_AF=0.3032;SAS_AF=0.1687;AA=C|||;VT=SNP
11	125017410	rs79351148	G	A	100	PASS	AC=223;AF=0.0445288;AN=5008;NS=2504;DP=21071;EAS_AF=0.003;AMR_AF=0.0231;AFR_AF=0.053;EUR_AF=0.0398;SAS_AF=0.0961;AA=g|||;VT=SNP
11	125017928	rs77639976	A	G	100	PASS	AC=224;AF=0.0447284;AN=5008;NS=2504;DP=21214;EAS_AF=0.003;AMR_AF=0.0231;AFR_AF=0.053;EUR_AF=0.0408;SAS_AF=0.0961;AA=A|||;VT=SNP
11	125018111	rs11219925	T	C	100	PASS	AC=1276;AF=0.254792;AN=5008;NS=2504;DP=20302;EAS_AF=0.126;AMR_AF=0.2147;AFR_AF=0.2965;EUR_AF=0.3439;SAS_AF=0.2679;AA=t|||;VT=SNP
11	125018384	rs76388567	G	A	100	PASS	AC=206;AF=0.0411342;AN=5008;NS=2504;DP=16583;EAS_AF=0.003;AMR_AF=0.0202;AFR_AF=0.0416;EUR_AF=0.0398;SAS_AF=0.0961;AA=G|||;VT=SNP
11	125018570	rs11219926	C	T	100	PASS	AC=969;AF=0.19349;AN=5008;NS=2504;DP=19788;EAS_AF=0.123;AMR_AF=0.1873;AFR_AF=0.1853;EUR_AF=0.3032;SAS_AF=0.1687;AA=C|||;VT=SNP
11	125018740	rs734434	A	G	100	PASS	AC=3042;AF=0.607428;AN=5008;NS=2504;DP=20466;EAS_AF=0.3899;AMR_AF=0.4597;AFR_AF=0.8775;EUR_AF=0.6034;SAS_AF=0.5757;AA=G|||;VT=SNP
11	125018769	rs12362574	C	T	100	PASS	AC=973;AF=0.194289;AN=5008;NS=2504;DP=20301;EAS_AF=0.124;AMR_AF=0.1888;AFR_AF=0.1868;EUR_AF=0.3032;SAS_AF=0.1687;AA=C|||;VT=SNP
11	125019466	rs11219927	C	G	100	PASS	AC=1723;AF=0.34405;AN=5008;NS=2504;DP=18247;EAS_AF=0.2937;AMR_AF=0.2291;AFR_AF=0.4629;EUR_AF=0.3469;SAS_AF=0.3139;AA=G|||;VT=SNP
11	125019492	rs633810	T	C	100	PASS	AC=4518;AF=0.902157;AN=5008;NS=2504;DP=17652;EAS_AF=1;AMR_AF=0.7406;AFR_AF=0.9433;EUR_AF=0.8877;SAS_AF=0.8753;AA=C|||;VT=SNP
11	125019537	rs61910992	C	T	100	PASS	AC=962;AF=0.192093;AN=5008;NS=2504;DP=16707;EAS_AF=0.121;AMR_AF=0.1888;AFR_AF=0.1808;EUR_AF=0.3032;SAS_AF=0.1687;AA=C|||;VT=SNP
11	125020313	rs666123	G	A	100	PASS	AC=1214;AF=0.242412;AN=5008;NS=2504;DP=17267;EAS_AF=0.6081;AMR_AF=0.2262;AFR_AF=0.0159;EUR_AF=0.1769;SAS_AF=0.2505;AA=G|||;VT=SNP
11	125020314	rs666120	T	A	100	PASS	AC=1214;AF=0.242412;AN=5008;NS=2504;DP=17232;EAS_AF=0.6081;AMR_AF=0.2262;AFR_AF=0.0159;EUR_AF=0.1769;SAS_AF=0.2505;AA=T|||;VT=SNP
11	125020569	rs35191769	C	T	100	PASS	AC=999;AF=0.199481;AN=5008;NS=2504;DP=11170;EAS_AF=0.119;AMR_AF=0.1888;AFR_AF=0.1989;EUR_AF=0.3022;SAS_AF=0.1851;AA=C|||;VT=SNP
11	125020631	rs34814599	G	A	100	PASS	AC=983;AF=0.196286;AN=5008;NS=2504;DP=13668;EAS_AF=0.119;AMR_AF=0.1888;AFR_AF=0.1989;EUR_AF=0.3022;SAS_AF=0.1687;AA=G|||;VT=SNP
11	125020687	rs9666844	G	A	100	PASS	AC=3064;AF=0.611821;AN=5008;NS=2504;DP=12970;EAS_AF=0.381;AMR_AF=0.4582;AFR_AF=0.8903;EUR_AF=0.6024;SAS_AF=0.592;AA=A|||;VT=SNP
11	125020865	rs79095686	C	A	100	PASS	AC=40;AF=0.00798722;AN=5008;NS=2504;DP=14877;EAS_AF=0;AMR_AF=0.0159;AFR_AF=0.0008;EUR_AF=0.0268;SAS_AF=0.001;AA=C|||;VT=SNP
11	125021612	rs146910493	C	T	100	PASS	AC=25;AF=0.00499201;AN=5008;NS=2504;DP=19355;EAS_AF=0;AMR_AF=0.0115;AFR_AF=0;EUR_AF=0.0139;SAS_AF=0.0031;AA=C|||;VT=SNP
11	125021681	rs11820429	A	G	100	PASS	AC=1093;AF=0.218251;AN=5008;NS=2504;DP=19435;EAS_AF=0.119;AMR_AF=0.1931;AFR_AF=0.2678;EUR_AF=0.3022;SAS_AF=0.1851;AA=A|||;VT=SNP
11	125021885	rs11219928	G	A	100	PASS	AC=20;AF=0.00399361;AN=5008;NS=2504;DP=16194;EAS_AF=0;AMR_AF=0.013;AFR_AF=0.0008;EUR_AF=0.0099;SAS_AF=0;AA=G|||;VT=SNP
11	125022227	rs56291962	C	T	100	PASS	AC=1822;AF=0.363818;AN=5008;NS=2504;DP=17457;EAS_AF=0.2917;AMR_AF=0.2349;AFR_AF=0.525;EUR_AF=0.3469;SAS_AF=0.3292;AA=T|||;VT=SNP
11	125022835	rs7949533	G	A	100	PASS	AC=1822;AF=0.363818;AN=5008;NS=2504;DP=17843;EAS_AF=0.2917;AMR_AF=0.2349;AFR_AF=0.525;EUR_AF=0.3469;SAS_AF=0.3292;AA=A|||;VT=SNP
11	125023096	rs56216988	T	G	100	PASS	AC=1315;AF=0.26258;AN=5008;NS=2504;DP=19459;EAS_AF=0.122;AMR_AF=0.2147;AFR_AF=0.32;EUR_AF=0.3429;SAS_AF=0.2812;AA=G|||;VT=SNP
11	125023928	rs10893336	A	C	100	PASS	AC=3030;AF=0.605032;AN=5008;NS=2504;DP=20977;EAS_AF=0.375;AMR_AF=0.4107;AFR_AF=0.8941;EUR_AF=0.6024;SAS_AF=0.592;AA=C|||;VT=SNP
11	125024036	rs67579140	T	A	100	PASS	AC=893;AF=0.178315;AN=5008;NS=2504;DP=21425;EAS_AF=0.1071;AMR_AF=0.183;AFR_AF=0.1324;EUR_AF=0.3002;SAS_AF=0.1851;AA=T|||;VT=SNP
11	125024116	rs35355295	A	G	100	PASS	AC=1103;AF=0.220248;AN=5008;NS=2504;DP=20285;EAS_AF=0.119;AMR_AF=0.1916;AFR_AF=0.2738;EUR_AF=0.3022;SAS_AF=0.1881;AA=G|||;VT=SNP
11	125024400	rs61910998	G	C	100	PASS	AC=969;AF=0.19349;AN=5008;NS=2504;DP=17439;EAS_AF=0.1071;AMR_AF=0.183;AFR_AF=0.1891;EUR_AF=0.3002;SAS_AF=0.1861;AA=G|||;VT=SNP
11	125024915	rs12789521	C	T	100	PASS	AC=891;AF=0.177915;AN=5008;NS=2504;DP=25677;EAS_AF=0.1071;AMR_AF=0.183;AFR_AF=0.1324;EUR_AF=0.3012;SAS_AF=0.182;AA=C|||;VT=SNP
11	125024925	rs7929346	G	A	100	PASS	AC=756;AF=0.150958;AN=5008;NS=2504;DP=26364;EAS_AF=0.1746;AMR_AF=0.0576;AFR_AF=0.2042;EUR_AF=0.0905;SAS_AF=0.183;AA=G|||;VT=SNP
11	125025079	rs568433239	A	G	100	PASS	AC=3;AF=0.000599042;AN=5008;NS=2504;DP=32443;EAS_AF=0;AMR_AF=0;AFR_AF=0;EUR_AF=0.003;SAS_AF=0;AA=A|||;VT=SNP
11	125025132	rs188520150	C	T	100	PASS	AC=34;AF=0.00678914;AN=5008;NS=2504;DP=33170;EAS_AF=0;AMR_AF=0.0101;AFR_AF=0;EUR_AF=0.0268;SAS_AF=0;AA=C|||;VT=SNP
11	125025253	rs11219930	A	G	100	PASS	AC=720;AF=0.14377;AN=5008;NS=2504;DP=31943;EAS_AF=0.1071;AMR_AF=0.1715;AFR_AF=0.0091;EUR_AF=0.3012;SAS_AF=0.182;AA=A|||;VT=SNP
11	125025403	rs12292325	G	A	100	PASS	AC=216;AF=0.043131;AN=5008;NS=2504;DP=34337;EAS_AF=0.003;AMR_AF=0.0216;AFR_AF=0.0484;EUR_AF=0.0408;SAS_AF=0.0951;AA=G|||;VT=SNP
11	125025954	rs117368845	C	T	100	PASS	AC=26;AF=0.00519169;AN=5008;NS=2504;DP=28308;EAS_AF=0;AMR_AF=0.0058;AFR_AF=0.0008;EUR_AF=0.0189;SAS_AF=0.002;AA=C|||;VT=SNP
11	125026261	rs77838060	T	C	100	PASS	AC=70;AF=0.0139776;AN=5008;NS=2504;DP=21551;EAS_AF=0.001;AMR_AF=0.0216;AFR_AF=0.0008;EUR_AF=0.0288;SAS_AF=0.0245;AA=T|||;VT=SNP
11	125026631	rs7107999	T	C	100	PASS	AC=761;AF=0.151957;AN=5008;NS=2504;DP=17802;EAS_AF=0.1776;AMR_AF=0.0576;AFR_AF=0.205;EUR_AF=0.0905;SAS_AF=0.184;AA=T|||;VT=SNP
11	125026918	rs7108303	T	C	100	PASS	AC=928;AF=0.185304;AN=5008;NS=2504;DP=16425;EAS_AF=0.1776;AMR_AF=0.0663;AFR_AF=0.3268;EUR_AF=0.0905;SAS_AF=0.184;AA=C|||;VT=SNP
11	125026988	rs7122628	A	T	100	PASS	AC=893;AF=0.178315;AN=5008;NS=2504;DP=18624;EAS_AF=0.1776;AMR_AF=0.0648;AFR_AF=0.3011;EUR_AF=0.0905;SAS_AF=0.184;AA=A|||;VT=SNP
11	125027108	rs7123109	G	A	100	PASS	AC=894;AF=0.178514;AN=5008;NS=2504;DP=20809;EAS_AF=0.1776;AMR_AF=0.0648;AFR_AF=0.3018;EUR_AF=0.0905;SAS_AF=0.184;AA=G|||;VT=SNP
11	125027226	rs11219933	C	T	100	PASS	AC=819;AF=0.163538;AN=5008;NS=2504;DP=22311;EAS_AF=0.1796;AMR_AF=0.0591;AFR_AF=0.2436;EUR_AF=0.0915;SAS_AF=0.1871;AA=C|||;VT=SNP
11	125027230	rs115896187	C	T	100	PASS	AC=826;AF=0.164936;AN=5008;NS=2504;DP=22188;EAS_AF=0.1796;AMR_AF=0.0591;AFR_AF=0.2436;EUR_AF=0.0915;SAS_AF=0.1943;AA=T|||;VT=SNP
11	125027232	rs7123127	C	T	100	PASS	AC=899;AF=0.179513;AN=5008;NS=2504;DP=22315;EAS_AF=0.1796;AMR_AF=0.0648;AFR_AF=0.3018;EUR_AF=0.0905;SAS_AF=0.1871;AA=T|||;VT=SNP
11	125027378	rs12293051	T	A	100	PASS	AC=894;AF=0.178514;AN=5008;NS=2504;DP=19982;EAS_AF=0.1776;AMR_AF=0.0648;AFR_AF=0.3018;EUR_AF=0.0905;SAS_AF=0.184;AA=T|||;VT=SNP
11	125027810	rs7126999	G	C	100	PASS	AC=893;AF=0.178315;AN=5008;NS=2504;DP=22607;EAS_AF=0.1776;AMR_AF=0.0634;AFR_AF=0.3018;EUR_AF=0.0905;SAS_AF=0.184;AA=G|||;VT=SNP
11	125027848	rs7112630	T	C	100	PASS	AC=877;AF=0.17512;AN=5008;NS=2504;DP=20971;EAS_AF=0.1776;AMR_AF=0.0634;AFR_AF=0.2905;EUR_AF=0.0905;SAS_AF=0.183;AA=t|||;VT=SNP
11	125028046	rs116783327	A	C	100	PASS	AC=158;AF=0.0315495;AN=5008;NS=2504;DP=21293;EAS_AF=0.003;AMR_AF=0.0216;AFR_AF=0.0408;EUR_AF=0.0467;SAS_AF=0.0399;AA=A|||;VT=SNP
11	125028780	rs34739145	C	T	100	PASS	AC=1679;AF=0.335264;AN=5008;NS=2504;DP=14621;EAS_AF=0.2976;AMR_AF=0.245;AFR_AF=0.3427;EUR_AF=0.3936;SAS_AF=0.3681;AA=C|||;VT=SNP
11	125030008	rs682980	G	A	100	PASS	AC=4518;AF=0.902157;AN=5008;NS=2504;DP=16346;EAS_AF=1;AMR_AF=0.7378;AFR_AF=0.9448;EUR_AF=0.8867;SAS_AF=0.8763;AA=A|||;VT=SNP
11	125030278	rs34228175	A	G	100	PASS	AC=880;AF=0.175719;AN=5008;NS=2504;DP=20716;EAS_AF=0.1091;AMR_AF=0.1758;AFR_AF=0.1331;EUR_AF=0.2913;SAS_AF=0.183;AA=A|||;VT=SNP
11	125030835	rs116323742	C	T	100	PASS	AC=138;AF=0.0275559;AN=5008;NS=2504;DP=15886;EAS_AF=0.003;AMR_AF=0.0216;AFR_AF=0.0272;EUR_AF=0.0457;SAS_AF=0.0389;AA=C|||;VT=SNP
11	125031477	rs61511084	C	G	100	PASS	AC=860;AF=0.171725;AN=5008;NS=2504;DP=18632;EAS_AF=0.1131;AMR_AF=0.1772;AFR_AF=0.1135;EUR_AF=0.2922;SAS_AF=0.183;AA=C|||;VT=SNP
11	125031537	rs10790726	T	G	100	PASS	AC=1944;AF=0.388179;AN=5008;NS=2504;DP=17414;EAS_AF=0.3036;AMR_AF=0.255;AFR_AF=0.5401;EUR_AF=0.3837;SAS_AF=0.3691;AA=G|||;VT=SNP
11	125031972	rs7935797	A	G	100	PASS	AC=1944;AF=0.388179;AN=5008;NS=2504;DP=18842;EAS_AF=0.3026;AMR_AF=0.255;AFR_AF=0.5401;EUR_AF=0.3847;SAS_AF=0.3691;AA=G|||;VT=SNP
11	125033603	rs148262675	C	T	100	PASS	AC=128;AF=0.0255591;AN=5008;NS=2504;DP=18453;EAS_AF=0.003;AMR_AF=0.0216;AFR_AF=0.0197;EUR_AF=0.0457;SAS_AF=0.0389;AA=C|||;VT=SNP
11	125034044	rs67935566	A	T	100	PASS	AC=862;AF=0.172125;AN=5008;NS=2504;DP=16249;EAS_AF=0.1141;AMR_AF=0.1772;AFR_AF=0.1135;EUR_AF=0.2913;SAS_AF=0.1851;AA=A|||;VT=SNP
11	125036158	rs1467978	A	C	100	PASS	AC=2148;AF=0.428914;AN=5008;NS=2504;DP=14793;EAS_AF=0.3056;AMR_AF=0.2493;AFR_AF=0.7065;EUR_AF=0.3797;SAS_AF=0.3589;AA=C|||;VT=SNP
11	125036240	rs1467977	A	G	100	PASS	AC=768;AF=0.153355;AN=5008;NS=2504;DP=14059;EAS_AF=0.1071;AMR_AF=0.17;AFR_AF=0.0605;EUR_AF=0.2873;SAS_AF=0.1769;AA=A|||;VT=SNP
11	125036767	rs12798825	C	T	100	PASS	AC=3044;AF=0.607827;AN=5008;NS=2504;DP=14533;EAS_AF=0.378;AMR_AF=0.415;AFR_AF=0.8396;EUR_AF=0.6491;SAS_AF=0.6258;AA=T|||;VT=SNP
11	125037476	rs56041082	G	C	100	PASS	AC=30;AF=0.00599042;AN=5008;NS=2504;DP=14069;EAS_AF=0;AMR_AF=0.013;AFR_AF=0.0008;EUR_AF=0.0189;SAS_AF=0.001;AA=G|||;VT=SNP
11	125037747	rs4387361	G	A	100	PASS	AC=765;AF=0.152756;AN=5008;NS=2504;DP=18149;EAS_AF=0.1071;AMR_AF=0.17;AFR_AF=0.0598;EUR_AF=0.2863;SAS_AF=0.1759;AA=G|||;VT=SNP
11	125038049	rs76665705	G	A	100	PASS	AC=70;AF=0.0139776;AN=5008;NS=2504;DP=19931;EAS_AF=0.001;AMR_AF=0.0216;AFR_AF=0.0008;EUR_AF=0.0288;SAS_AF=0.0245;AA=g|||;VT=SNP
11	125039400	rs35297449	G	A	100	PASS	AC=786;AF=0.156949;AN=5008;NS=2504;DP=19643;EAS_AF=0.1062;AMR_AF=0.1715;AFR_AF=0.0794;EUR_AF=0.2863;SAS_AF=0.1708;AA=G|||;VT=SNP
11	125039445	rs78223298	G	C	100	PASS	AC=233;AF=0.0465256;AN=5008;NS=2504;DP=19013;EAS_AF=0.0685;AMR_AF=0.0461;AFR_AF=0.0197;EUR_AF=0.0408;SAS_AF=0.0665;AA=G|||;VT=SNP
11	125039952	rs11600802	C	T	100	PASS	AC=922;AF=0.184105;AN=5008;NS=2504;DP=17966;EAS_AF=0.0982;AMR_AF=0.1671;AFR_AF=0.1331;EUR_AF=0.2704;SAS_AF=0.2648;AA=C|||;VT=SNP
11	125039978	rs11219938	C	T	100	PASS	AC=1415;AF=0.282548;AN=5008;NS=2504;DP=17167;EAS_AF=0.1131;AMR_AF=0.1945;AFR_AF=0.475;EUR_AF=0.2744;SAS_AF=0.2679;AA=C|||;VT=SNP
11	125040561	rs79787595	G	A	100	PASS	AC=332;AF=0.0662939;AN=5008;NS=2504;DP=16185;EAS_AF=0.004;AMR_AF=0.0389;AFR_AF=0.0794;EUR_AF=0.0855;SAS_AF=0.1125;AA=G|||;VT=SNP
11	125041034	rs2509449	G	A	100	PASS	AC=1205;AF=0.240615;AN=5008;NS=2504;DP=17720;EAS_AF=0.5506;AMR_AF=0.2824;AFR_AF=0.0151;EUR_AF=0.1998;SAS_AF=0.2382;AA=G|||;VT=SNP
11	125041083	rs56243945	G	T	100	PASS	AC=861;AF=0.171925;AN=5008;NS=2504;DP=17874;EAS_AF=0.1081;AMR_AF=0.1787;AFR_AF=0.1271;EUR_AF=0.2893;SAS_AF=0.1728;AA=T|||;VT=SNP
11	125041342	rs34415533	C	T	100	PASS	AC=844;AF=0.16853;AN=5008;NS=2504;DP=22009;EAS_AF=0.1081;AMR_AF=0.1772;AFR_AF=0.115;EUR_AF=0.2893;SAS_AF=0.1728;AA=C|||;VT=SNP
11	125041797	rs11219939	C	A	100	PASS	AC=1102;AF=0.220048;AN=5008;NS=2504;DP=22630;EAS_AF=0.1935;AMR_AF=0.0764;AFR_AF=0.4539;EUR_AF=0.0915;SAS_AF=0.1656;AA=A|||;VT=SNP
11	125041818	rs10893337	G	A	100	PASS	AC=798;AF=0.159345;AN=5008;NS=2504;DP=22275;EAS_AF=0.1081;AMR_AF=0.1744;AFR_AF=0.0825;EUR_AF=0.2883;SAS_AF=0.1728;AA=G|||;VT=SNP
11	125042335	rs55835149	C	T	100	PASS	AC=1615;AF=0.322484;AN=5008;NS=2504;DP=21775;EAS_AF=0.2867;AMR_AF=0.2262;AFR_AF=0.3487;EUR_AF=0.3777;SAS_AF=0.3354;AA=C|||;VT=SNP
11	125043393	rs35807852	G	T	100	PASS	AC=1238;AF=0.247204;AN=5008;NS=2504;DP=20001;EAS_AF=0.2827;AMR_AF=0.1859;AFR_AF=0.236;EUR_AF=0.2922;SAS_AF=0.2229;AA=T|||;VT=SNP
11	125043618	rs11219942	C	T	100	PASS	AC=853;AF=0.170327;AN=5008;NS=2504;DP=17844;EAS_AF=0.1091;AMR_AF=0.1772;AFR_AF=0.121;EUR_AF=0.2893;SAS_AF=0.1728;AA=C|||;VT=SNP
11	125043619	rs2186891	A	G	100	PASS	AC=1241;AF=0.247804;AN=5008;NS=2504;DP=17671;EAS_AF=0.2857;AMR_AF=0.1859;AFR_AF=0.236;EUR_AF=0.2922;SAS_AF=0.2229;AA=G|||;VT=SNP
11	125043700	rs1971836	G	A	100	PASS	AC=1241;AF=0.247804;AN=5008;NS=2504;DP=18039;EAS_AF=0.2857;AMR_AF=0.1859;AFR_AF=0.236;EUR_AF=0.2922;SAS_AF=0.2229;AA=A|||;VT=SNP
11	125043768	rs4572150	C	T	100	PASS	AC=1841;AF=0.367612;AN=5008;NS=2504;DP=20485;EAS_AF=0.119;AMR_AF=0.2363;AFR_AF=0.6135;EUR_AF=0.3598;SAS_AF=0.3926;AA=C|||;VT=SNP
11	125043897	rs11219943	C	T	100	PASS	AC=815;AF=0.16274;AN=5008;NS=2504;DP=22086;EAS_AF=0.1081;AMR_AF=0.1772;AFR_AF=0.0923;EUR_AF=0.2893;SAS_AF=0.1738;AA=C|||;VT=SNP
11	125044067	rs12293190	A	C	100	PASS	AC=605;AF=0.120807;AN=5008;NS=2504;DP=19574;EAS_AF=0.0188;AMR_AF=0.0576;AFR_AF=0.2617;EUR_AF=0.0875;SAS_AF=0.1145;AA=A|||;VT=SNP
11	125044277	rs11219944	G	A	100	PASS	AC=1242;AF=0.248003;AN=5008;NS=2504;DP=22363;EAS_AF=0.2857;AMR_AF=0.1859;AFR_AF=0.236;EUR_AF=0.2922;SAS_AF=0.2239;AA=G|||;VT=SNP
11	125044540	rs61911006	A	T	100	PASS	AC=823;AF=0.164337;AN=5008;NS=2504;DP=18121;EAS_AF=0.121;AMR_AF=0.1772;AFR_AF=0.0877;EUR_AF=0.2883;SAS_AF=0.1759;AA=A|||;VT=SNP
11	125044740	rs11219945	C	T	100	PASS	AC=1873;AF=0.374002;AN=5008;NS=2504;DP=14786;EAS_AF=0.119;AMR_AF=0.2349;AFR_AF=0.6339;EUR_AF=0.3598;SAS_AF=0.3988;AA=c|||;VT=SNP
11	125044793	rs11219946	G	A	100	PASS	AC=1891;AF=0.377596;AN=5008;NS=2504;DP=15321;EAS_AF=0.119;AMR_AF=0.2349;AFR_AF=0.6467;EUR_AF=0.3608;SAS_AF=0.3988;AA=G|||;VT=SNP
11	125044822	rs11219947	G	A	100	PASS	AC=1894;AF=0.378195;AN=5008;NS=2504;DP=14862;EAS_AF=0.119;AMR_AF=0.2363;AFR_AF=0.6483;EUR_AF=0.3608;SAS_AF=0.3988;AA=G|||;VT=SNP
11	125045054	rs11824055	G	A	100	PASS	AC=1890;AF=0.377396;AN=5008;NS=2504;DP=17521;EAS_AF=0.119;AMR_AF=0.2349;AFR_AF=0.6467;EUR_AF=0.3588;SAS_AF=0.3998;AA=A|||;VT=SNP
11	125045624	rs10790727	G	C	100	PASS	AC=1390;AF=0.277556;AN=5008;NS=2504;DP=17763;EAS_AF=0.3393;AMR_AF=0.2406;AFR_AF=0.1944;EUR_AF=0.2853;SAS_AF=0.3446;AA=C|||;VT=SNP
11	125045714	rs73015938	T	C	100	PASS	AC=1264;AF=0.252396;AN=5008;NS=2504;DP=18956;EAS_AF=0.1627;AMR_AF=0.245;AFR_AF=0.2421;EUR_AF=0.2922;SAS_AF=0.3231;AA=-|||;VT=SNP
11	125045779	rs67250242	C	T	100	PASS	AC=1262;AF=0.251997;AN=5008;NS=2504;DP=21623;EAS_AF=0.1577;AMR_AF=0.2421;AFR_AF=0.2284;EUR_AF=0.3012;SAS_AF=0.3374;AA=C|||;VT=SNP
11	125045804	rs75250720	T	C	100	PASS	AC=157;AF=0.0313498;AN=5008;NS=2504;DP=21565;EAS_AF=0;AMR_AF=0.013;AFR_AF=0.0461;EUR_AF=0.0318;SAS_AF=0.0562;AA=T|||;VT=SNP
11	125045957	rs78795068	G	C	100	PASS	AC=102;AF=0.0203674;AN=5008;NS=2504;DP=16593;EAS_AF=0.003;AMR_AF=0.0187;AFR_AF=0.0144;EUR_AF=0.0487;SAS_AF=0.0184;AA=G|||;VT=SNP
11	125046603	rs78510879	G	A	100	PASS	AC=134;AF=0.0267572;AN=5008;NS=2504;DP=19544;EAS_AF=0;AMR_AF=0.0187;AFR_AF=0.0356;EUR_AF=0.0487;SAS_AF=0.0256;AA=G|||;VT=SNP
11	125046860	rs4936985	C	T	100	PASS	AC=906;AF=0.180911;AN=5008;NS=2504;DP=19530;EAS_AF=0.1508;AMR_AF=0.183;AFR_AF=0.1127;EUR_AF=0.2734;SAS_AF=0.2076;AA=C|||;VT=SNP
11	125046878	rs4935907	T	C	100	PASS	AC=1159;AF=0.23143;AN=5008;NS=2504;DP=19365;EAS_AF=0.1508;AMR_AF=0.1974;AFR_AF=0.295;EUR_AF=0.2734;SAS_AF=0.2096;AA=C|||;VT=SNP
11	125048088	rs12790049	C	T	100	PASS	AC=1803;AF=0.360024;AN=5008;NS=2504;DP=16949;EAS_AF=0.3075;AMR_AF=0.2291;AFR_AF=0.5439;EUR_AF=0.3241;SAS_AF=0.2955;AA=T|||;VT=SNP
11	125048174	rs111741902	G	A	100	PASS	AC=892;AF=0.178115;AN=5008;NS=2504;DP=16940;EAS_AF=0.1756;AMR_AF=0.0403;AFR_AF=0.4145;EUR_AF=0.0497;SAS_AF=0.091;AA=G|||;VT=SNP
11	125048180	rs11219949	G	T	100	PASS	AC=910;AF=0.181709;AN=5008;NS=2504;DP=16737;EAS_AF=0.1319;AMR_AF=0.1902;AFR_AF=0.1286;EUR_AF=0.2744;SAS_AF=0.2035;AA=G|||;VT=SNP
11	125048225	rs61087644	A	T	100	PASS	AC=1035;AF=0.206669;AN=5008;NS=2504;DP=16826;EAS_AF=0.1756;AMR_AF=0.0447;AFR_AF=0.5204;EUR_AF=0.0497;SAS_AF=0.091;AA=T|||;VT=SNP
11	125048297	rs149696829	C	A	100	PASS	AC=40;AF=0.00798722;AN=5008;NS=2504;DP=16851;EAS_AF=0;AMR_AF=0.0115;AFR_AF=0.0008;EUR_AF=0.0278;SAS_AF=0.0031;AA=C|||;VT=SNP
11	125048361	rs79353127	T	C	100	PASS	AC=1100;AF=0.219649;AN=5008;NS=2504;DP=14987;EAS_AF=0.1746;AMR_AF=0.049;AFR_AF=0.5666;EUR_AF=0.0517;SAS_AF=0.091;AA=C|||;VT=SNP
11	125048646	rs10893341	G	A	100	PASS	AC=2356;AF=0.470447;AN=5008;NS=2504;DP=16497;EAS_AF=0.4008;AMR_AF=0.4524;AFR_AF=0.3185;EUR_AF=0.6402;SAS_AF=0.5859;AA=A|||;VT=SNP
11	125049589	rs35549817	T	G	100	PASS	AC=2149;AF=0.429113;AN=5008;NS=2504;DP=17729;EAS_AF=0.5496;AMR_AF=0.4524;AFR_AF=0.2247;EUR_AF=0.5378;SAS_AF=0.453;AA=T|||;VT=SNP
11	125049965	rs2014365	A	G	100	PASS	AC=1414;AF=0.282348;AN=5008;NS=2504;DP=17348;EAS_AF=0.2778;AMR_AF=0.0836;AFR_AF=0.5575;EUR_AF=0.0895;SAS_AF=0.2546;AA=A|||;VT=SNP
11	125050224	rs117651246	C	G	100	PASS	AC=67;AF=0.0133786;AN=5008;NS=2504;DP=19428;EAS_AF=0;AMR_AF=0.0634;AFR_AF=0.0008;EUR_AF=0.0159;SAS_AF=0.0061;AA=C|||;VT=SNP
11	125050868	rs59655843	C	T	100	PASS	AC=427;AF=0.0852636;AN=5008;NS=2504;DP=22208;EAS_AF=0.0635;AMR_AF=0.0216;AFR_AF=0.202;EUR_AF=0.0189;SAS_AF=0.0634;AA=C|||;VT=SNP
11	125051154	rs12224215	C	T	100	PASS	AC=2013;AF=0.401957;AN=5008;NS=2504;DP=23251;EAS_AF=0.4603;AMR_AF=0.3905;AFR_AF=0.3896;EUR_AF=0.4463;SAS_AF=0.3211;AA=C|||;VT=SNP
11	125051160	rs12224217	C	A	100	PASS	AC=2009;AF=0.401158;AN=5008;NS=2504;DP=22960;EAS_AF=0.4603;AMR_AF=0.3905;AFR_AF=0.388;EUR_AF=0.4443;SAS_AF=0.3211;AA=C|||;VT=SNP
11	125051440	rs4936986	C	A	100	PASS	AC=2011;AF=0.401558;AN=5008;NS=2504;DP=21340;EAS_AF=0.4593;AMR_AF=0.3905;AFR_AF=0.3896;EUR_AF=0.4453;SAS_AF=0.3211;AA=C|||;VT=SNP
11	125051836	rs7123756	C	A	100	PASS	AC=1991;AF=0.397564;AN=5008;NS=2504;DP=19625;EAS_AF=0.4603;AMR_AF=0.3862;AFR_AF=0.3767;EUR_AF=0.4443;SAS_AF=0.3211;AA=C|||;VT=SNP
11	125051894	rs7109490	T	C	100	PASS	AC=1993;AF=0.397963;AN=5008;NS=2504;DP=19992;EAS_AF=0.4623;AMR_AF=0.3862;AFR_AF=0.3767;EUR_AF=0.4443;SAS_AF=0.3211;AA=T|||;VT=SNP
11	125052084	rs626475	G	A	100	PASS	AC=1039;AF=0.207468;AN=5008;NS=2504;DP=22340;EAS_AF=0.1895;AMR_AF=0.3357;AFR_AF=0.0734;EUR_AF=0.2008;SAS_AF=0.3231;AA=G|||;VT=SNP
11	125052110	rs688924	G	A	100	PASS	AC=1042;AF=0.208067;AN=5008;NS=2504;DP=21086;EAS_AF=0.1895;AMR_AF=0.3386;AFR_AF=0.0734;EUR_AF=0.2008;SAS_AF=0.3241;AA=G|||;VT=SNP
11	125052330	rs688027	A	G	100	PASS	AC=32;AF=0.00638978;AN=5008;NS=2504;DP=21495;EAS_AF=0;AMR_AF=0.0159;AFR_AF=0;EUR_AF=0.0179;SAS_AF=0.0031;AA=A|||;VT=SNP
11	125052459	rs4936987	T	C	100	PASS	AC=1942;AF=0.38778;AN=5008;NS=2504;DP=22664;EAS_AF=0.4077;AMR_AF=0.3775;AFR_AF=0.388;EUR_AF=0.4423;SAS_AF=0.318;AA=c|||;VT=SNP
11	125052511	rs4935908	C	G	100	PASS	AC=1920;AF=0.383387;AN=5008;NS=2504;DP=21240;EAS_AF=0.3929;AMR_AF=0.379;AFR_AF=0.3873;EUR_AF=0.4423;SAS_AF=0.3108;AA=C|||;VT=SNP
11	125052626	rs4935909	A	G	100	PASS	AC=1952;AF=0.389776;AN=5008;NS=2504;DP=17290;EAS_AF=0.4454;AMR_AF=0.3746;AFR_AF=0.3782;EUR_AF=0.4394;SAS_AF=0.3078;AA=A|||;VT=SNP
11	125052718	rs4936988	A	G	100	PASS	AC=1577;AF=0.314896;AN=5008;NS=2504;DP=17501;EAS_AF=0.4117;AMR_AF=0.255;AFR_AF=0.3283;EUR_AF=0.2813;SAS_AF=0.274;AA=A|||;VT=SNP
11	125052771	rs2439473	G	A	100	PASS	AC=1110;AF=0.221645;AN=5008;NS=2504;DP=18867;EAS_AF=0.1964;AMR_AF=0.3602;AFR_AF=0.0756;EUR_AF=0.2177;SAS_AF=0.3507;AA=G|||;VT=SNP
11	125052840	rs140625238	A	G	100	PASS	AC=45;AF=0.00898562;AN=5008;NS=2504;DP=19120;EAS_AF=0.001;AMR_AF=0.0072;AFR_AF=0;EUR_AF=0.0169;SAS_AF=0.0225;AA=A|||;VT=SNP
11	125052846	rs145682062	G	T	100	PASS	AC=20;AF=0.00399361;AN=5008;NS=2504;DP=18919;EAS_AF=0;AMR_AF=0.0072;AFR_AF=0;EUR_AF=0.0119;SAS_AF=0.0031;AA=G|||;VT=SNP
11	125053634	rs590211	A	G	100	PASS	AC=3026;AF=0.604233;AN=5008;NS=2504;DP=18632;EAS_AF=0.6448;AMR_AF=0.7176;AFR_AF=0.4599;EUR_AF=0.6402;SAS_AF=0.6401;AA=G|||;VT=SNP
11	125054762	rs11219955	G	A	100	PASS	AC=1820;AF=0.363419;AN=5008;NS=2504;DP=23657;EAS_AF=0.4573;AMR_AF=0.3617;AFR_AF=0.2799;EUR_AF=0.4294;SAS_AF=0.3129;AA=A|||;VT=SNP
11	125054780	rs77920375	C	T	100	PASS	AC=103;AF=0.0205671;AN=5008;NS=2504;DP=23667;EAS_AF=0.001;AMR_AF=0.0187;AFR_AF=0.0015;EUR_AF=0.0417;SAS_AF=0.046;AA=C|||;VT=SNP
11	125055105	rs606960	G	C	100	PASS	AC=1041;AF=0.207867;AN=5008;NS=2504;DP=19987;EAS_AF=0.1865;AMR_AF=0.3444;AFR_AF=0.0628;EUR_AF=0.2087;SAS_AF=0.3282;AA=G|||;VT=SNP
11	125055829	rs118169087	C	T	100	PASS	AC=60;AF=0.0119808;AN=5008;NS=2504;DP=19557;EAS_AF=0;AMR_AF=0.0447;AFR_AF=0.0008;EUR_AF=0.0109;SAS_AF=0.0174;AA=C|||;VT=SNP
11	125056249	rs629322	C	T	100	PASS	AC=1207;AF=0.241014;AN=5008;NS=2504;DP=18419;EAS_AF=0.1895;AMR_AF=0.3545;AFR_AF=0.1793;EUR_AF=0.2107;SAS_AF=0.3282;AA=C|||;VT=SNP
11	125056811	rs140300236	T	C	100	PASS	AC=70;AF=0.0139776;AN=5008;NS=2504;DP=18532;EAS_AF=0.001;AMR_AF=0.0086;AFR_AF=0;EUR_AF=0.0219;SAS_AF=0.0419;AA=T|||;VT=SNP
11	125056909	rs615892	C	T	100	PASS	AC=1228;AF=0.245208;AN=5008;NS=2504;DP=18234;EAS_AF=0.1875;AMR_AF=0.3588;AFR_AF=0.1944;EUR_AF=0.2107;SAS_AF=0.3282;AA=T|||;VT=SNP
11	125057132	rs614972	G	A	100	PASS	AC=1205;AF=0.240615;AN=5008;NS=2504;DP=17271;EAS_AF=0.1885;AMR_AF=0.3545;AFR_AF=0.1793;EUR_AF=0.2097;SAS_AF=0.3282;AA=A|||;VT=SNP
11	125057196	rs614573	G	A	100	PASS	AC=1299;AF=0.259385;AN=5008;NS=2504;DP=16860;EAS_AF=0.1875;AMR_AF=0.3631;AFR_AF=0.2458;EUR_AF=0.2107;SAS_AF=0.3282;AA=G|||;VT=SNP
11	125057213	rs11602168	G	A	100	PASS	AC=27;AF=0.00539137;AN=5008;NS=2504;DP=16404;EAS_AF=0;AMR_AF=0.0029;AFR_AF=0.0023;EUR_AF=0.0189;SAS_AF=0.0031;AA=g|||;VT=SNP
11	125057301	rs11219957	A	G	100	PASS	AC=1798;AF=0.359026;AN=5008;NS=2504;DP=15993;EAS_AF=0.4573;AMR_AF=0.3573;AFR_AF=0.2655;EUR_AF=0.4294;SAS_AF=0.3129;AA=A|||;VT=SNP
11	125057321	rs12787355	G	T	100	PASS	AC=787;AF=0.157149;AN=5008;NS=2504;DP=15319;EAS_AF=0.1508;AMR_AF=0.1369;AFR_AF=0.2254;EUR_AF=0.1233;SAS_AF=0.1207;AA=G|||;VT=SNP
11	125059432	rs74474597	A	G	100	PASS	AC=317;AF=0.0632987;AN=5008;NS=2504;DP=7932;EAS_AF=0.1448;AMR_AF=0.0807;AFR_AF=0.0151;EUR_AF=0.0169;SAS_AF=0.0798;AA=A|||;VT=SNP
11	125059690	rs3016694	G	A	100	PASS	AC=3573;AF=0.713458;AN=5008;NS=2504;DP=13945;EAS_AF=0.7123;AMR_AF=0.745;AFR_AF=0.7451;EUR_AF=0.659;SAS_AF=0.7055;AA=a|||;VT=SNP
11	125059907	rs662809	C	T	100	PASS	AC=1048;AF=0.209265;AN=5008;NS=2504;DP=17343;EAS_AF=0.1915;AMR_AF=0.3429;AFR_AF=0.0651;EUR_AF=0.2078;SAS_AF=0.3292;AA=c|||;VT=SNP
11	125060115	rs661923	T	C	100	PASS	AC=3562;AF=0.711262;AN=5008;NS=2504;DP=18097;EAS_AF=0.7123;AMR_AF=0.745;AFR_AF=0.733;EUR_AF=0.659;SAS_AF=0.7106;AA=c|||;VT=SNP
11	125060399	rs77928709	G	C	100	PASS	AC=436;AF=0.0870607;AN=5008;NS=2504;DP=20904;EAS_AF=0.0625;AMR_AF=0.0231;AFR_AF=0.208;EUR_AF=0.0189;SAS_AF=0.0644;AA=G|||;VT=SNP
11	125060910	rs4936991	C	A	100	PASS	AC=1789;AF=0.357228;AN=5008;NS=2504;DP=20000;EAS_AF=0.4583;AMR_AF=0.3559;AFR_AF=0.2587;EUR_AF=0.4304;SAS_AF=0.3119;AA=C|||;VT=SNP
11	125061007	rs4935910	G	A	100	PASS	AC=1789;AF=0.357228;AN=5008;NS=2504;DP=19229;EAS_AF=0.4583;AMR_AF=0.3559;AFR_AF=0.2587;EUR_AF=0.4304;SAS_AF=0.3119;AA=A|||;VT=SNP
11	125061547	rs645219	G	T	100	PASS	AC=3571;AF=0.713059;AN=5008;NS=2504;DP=16858;EAS_AF=0.7123;AMR_AF=0.745;AFR_AF=0.7542;EUR_AF=0.659;SAS_AF=0.6912;AA=T|||;VT=SNP
11	125061792	rs633745	G	A	100	PASS	AC=1068;AF=0.213259;AN=5008;NS=2504;DP=19924;EAS_AF=0.1915;AMR_AF=0.3429;AFR_AF=0.0651;EUR_AF=0.2078;SAS_AF=0.3497;AA=G|||;VT=SNP
11	125061854	rs633662	C	T	100	PASS	AC=1048;AF=0.209265;AN=5008;NS=2504;DP=20285;EAS_AF=0.1915;AMR_AF=0.3429;AFR_AF=0.0651;EUR_AF=0.2078;SAS_AF=0.3292;AA=C|||;VT=SNP
11	125061993	rs632872	A	C	100	PASS	AC=3157;AF=0.630391;AN=5008;NS=2504;DP=16632;EAS_AF=0.6498;AMR_AF=0.7233;AFR_AF=0.5469;EUR_AF=0.6402;SAS_AF=0.6472;AA=C|||;VT=SNP
11	125062575	rs611731	G	A	100	PASS	AC=3585;AF=0.715855;AN=5008;NS=2504;DP=19710;EAS_AF=0.7123;AMR_AF=0.745;AFR_AF=0.7542;EUR_AF=0.659;SAS_AF=0.7055;AA=A|||;VT=SNP
11	125062632	rs630206	T	C	100	PASS	AC=3104;AF=0.619808;AN=5008;NS=2504;DP=19543;EAS_AF=0.6498;AMR_AF=0.719;AFR_AF=0.5098;EUR_AF=0.6402;SAS_AF=0.6462;AA=C|||;VT=SNP
11	125063107	rs10893347	C	T	100	PASS	AC=991;AF=0.197883;AN=5008;NS=2504;DP=20004;EAS_AF=0.3026;AMR_AF=0.219;AFR_AF=0.0287;EUR_AF=0.3082;SAS_AF=0.1902;AA=C|||;VT=SNP
11	125063742	rs596137	A	C	100	PASS	AC=3600;AF=0.71885;AN=5008;NS=2504;DP=20054;EAS_AF=0.7133;AMR_AF=0.7493;AFR_AF=0.7579;EUR_AF=0.659;SAS_AF=0.7117;AA=C|||;VT=SNP
11	125063934	rs77902735	C	T	100	PASS	AC=437;AF=0.0872604;AN=5008;NS=2504;DP=20003;EAS_AF=0.0655;AMR_AF=0.0231;AFR_AF=0.2065;EUR_AF=0.0189;SAS_AF=0.0644;AA=C|||;VT=SNP
11	125064062	rs603351	G	A	100	PASS	AC=1672;AF=0.333866;AN=5008;NS=2504;DP=18404;EAS_AF=0.2579;AMR_AF=0.3775;AFR_AF=0.4107;EUR_AF=0.2227;SAS_AF=0.3916;AA=G|||;VT=SNP
11	125064138	rs583968	A	T	100	PASS	AC=2997;AF=0.598442;AN=5008;NS=2504;DP=18302;EAS_AF=0.6438;AMR_AF=0.7133;AFR_AF=0.4357;EUR_AF=0.6402;SAS_AF=0.6472;AA=T|||;VT=SNP
11	125064354	rs602016	C	T	100	PASS	AC=1045;AF=0.208666;AN=5008;NS=2504;DP=17507;EAS_AF=0.1925;AMR_AF=0.3429;AFR_AF=0.0613;EUR_AF=0.2087;SAS_AF=0.3292;AA=C|||;VT=SNP
11	125064473	rs112802932	G	A	100	PASS	AC=11;AF=0.00219649;AN=5008;NS=2504;DP=16561;EAS_AF=0.001;AMR_AF=0.0043;AFR_AF=0;EUR_AF=0.007;SAS_AF=0;AA=G|||;VT=SNP
11	125064614	rs600702	G	T	100	PASS	AC=1044;AF=0.208466;AN=5008;NS=2504;DP=20909;EAS_AF=0.1925;AMR_AF=0.3429;AFR_AF=0.0605;EUR_AF=0.2087;SAS_AF=0.3292;AA=G|||;VT=SNP
11	125064670	rs7927713	A	G	100	PASS	AC=1822;AF=0.363818;AN=5008;NS=2504;DP=22075;EAS_AF=0.4514;AMR_AF=0.3588;AFR_AF=0.2821;EUR_AF=0.4314;SAS_AF=0.318;AA=A|||;VT=SNP
11	125064877	rs7927951	A	T	100	PASS	AC=788;AF=0.157348;AN=5008;NS=2504;DP=20500;EAS_AF=0.1448;AMR_AF=0.1369;AFR_AF=0.2262;EUR_AF=0.1233;SAS_AF=0.1268;AA=A|||;VT=SNP
11	125065150	rs117245449	C	T	100	PASS	AC=22;AF=0.00439297;AN=5008;NS=2504;DP=19836;EAS_AF=0;AMR_AF=0;AFR_AF=0.0023;EUR_AF=0.0169;SAS_AF=0.002;AA=C|||;VT=SNP
11	125065526	rs10893348	C	T	100	PASS	AC=1867;AF=0.372804;AN=5008;NS=2504;DP=17192;EAS_AF=0.4514;AMR_AF=0.3646;AFR_AF=0.3139;EUR_AF=0.4304;SAS_AF=0.318;AA=C|||;VT=SNP
11	125065651	rs144912677	T	G	100	PASS	AC=27;AF=0.00539137;AN=5008;NS=2504;DP=18216;EAS_AF=0;AMR_AF=0.0058;AFR_AF=0.0008;EUR_AF=0.0219;SAS_AF=0;AA=T|||;VT=SNP
11	125066638	rs12576201	C	G	100	PASS	AC=636;AF=0.126997;AN=5008;NS=2504;DP=22208;EAS_AF=0.248;AMR_AF=0.0274;AFR_AF=0.1498;EUR_AF=0.0199;SAS_AF=0.1524;AA=C|||;VT=SNP
11	125067211	rs117350238	G	C	100	PASS	AC=35;AF=0.00698882;AN=5008;NS=2504;DP=18060;EAS_AF=0;AMR_AF=0.0086;AFR_AF=0;EUR_AF=0.0288;SAS_AF=0;AA=g|||;VT=SNP
11	125067427	rs664851	C	T	100	PASS	AC=782;AF=0.15615;AN=5008;NS=2504;DP=17284;EAS_AF=0.0079;AMR_AF=0.3329;AFR_AF=0.0809;EUR_AF=0.2058;SAS_AF=0.2342;AA=C|||;VT=SNP
11	125067428	rs603882	A	G	100	PASS	AC=908;AF=0.18131;AN=5008;NS=2504;DP=17273;EAS_AF=0.0079;AMR_AF=0.3401;AFR_AF=0.1725;EUR_AF=0.2058;SAS_AF=0.2342;AA=G|||;VT=SNP
11	125067512	rs664434	G	C	100	PASS	AC=1022;AF=0.204073;AN=5008;NS=2504;DP=18276;EAS_AF=0.0079;AMR_AF=0.3516;AFR_AF=0.2557;EUR_AF=0.2018;SAS_AF=0.2342;AA=C|||;VT=SNP
11	125067549	rs664385	A	C	100	PASS	AC=1032;AF=0.20607;AN=5008;NS=2504;DP=19211;EAS_AF=0.0089;AMR_AF=0.3545;AFR_AF=0.2602;EUR_AF=0.2028;SAS_AF=0.2342;AA=C|||;VT=SNP
11	125067973	rs116977980	G	T	100	PASS	AC=70;AF=0.0139776;AN=5008;NS=2504;DP=19843;EAS_AF=0.001;AMR_AF=0.0187;AFR_AF=0;EUR_AF=0.0209;SAS_AF=0.0358;AA=G|||;VT=SNP
11	125068193	rs651124	G	T	100	PASS	AC=906;AF=0.180911;AN=5008;NS=2504;DP=19440;EAS_AF=0.0079;AMR_AF=0.3473;AFR_AF=0.1694;EUR_AF=0.2028;SAS_AF=0.2342;AA=G|||;VT=SNP
11	125068350	rs117843689	T	C	100	PASS	AC=68;AF=0.0135783;AN=5008;NS=2504;DP=20330;EAS_AF=0;AMR_AF=0.0663;AFR_AF=0.0008;EUR_AF=0.0149;SAS_AF=0.0061;AA=T|||;VT=SNP
11	125068428	rs686277	A	G	100	PASS	AC=910;AF=0.181709;AN=5008;NS=2504;DP=21295;EAS_AF=0.0079;AMR_AF=0.3487;AFR_AF=0.1717;EUR_AF=0.2028;SAS_AF=0.2342;AA=A|||;VT=SNP
11	125068726	rs58701235	T	C	100	PASS	AC=702;AF=0.140176;AN=5008;NS=2504;DP=17199;EAS_AF=0.2381;AMR_AF=0.0303;AFR_AF=0.1997;EUR_AF=0.0199;SAS_AF=0.1605;AA=T|||;VT=SNP
11	125068880	rs617325	A	G	100	PASS	AC=3652;AF=0.729233;AN=5008;NS=2504;DP=18140;EAS_AF=0.7272;AMR_AF=0.7536;AFR_AF=0.7769;EUR_AF=0.67;SAS_AF=0.7106;AA=G|||;VT=SNP
11	125068909	rs11219968	G	A	100	PASS	AC=919;AF=0.183506;AN=5008;NS=2504;DP=18851;EAS_AF=0.3393;AMR_AF=0.1556;AFR_AF=0.0121;EUR_AF=0.2604;SAS_AF=0.1953;AA=G|||;VT=SNP
11	125069465	rs12269989	T	C	100	PASS	AC=848;AF=0.169329;AN=5008;NS=2504;DP=17950;EAS_AF=0.2391;AMR_AF=0.0389;AFR_AF=0.3048;EUR_AF=0.0199;SAS_AF=0.1605;AA=t|||;VT=SNP
11	125069538	rs12276233	A	G	100	PASS	AC=853;AF=0.170327;AN=5008;NS=2504;DP=17085;EAS_AF=0.2401;AMR_AF=0.0403;AFR_AF=0.3071;EUR_AF=0.0199;SAS_AF=0.1605;AA=G|||;VT=SNP
11	125069567	rs7103543	C	A	100	PASS	AC=2559;AF=0.510982;AN=5008;NS=2504;DP=17283;EAS_AF=0.7202;AMR_AF=0.3919;AFR_AF=0.4728;EUR_AF=0.4672;SAS_AF=0.4765;AA=C|||;VT=SNP
11	125069793	rs631953	G	A	100	PASS	AC=755;AF=0.150759;AN=5008;NS=2504;DP=22098;EAS_AF=0.0079;AMR_AF=0.3329;AFR_AF=0.0628;EUR_AF=0.2028;SAS_AF=0.2342;AA=g|||;VT=SNP
11	125069931	rs7103923	A	G	100	PASS	AC=1828;AF=0.365016;AN=5008;NS=2504;DP=18627;EAS_AF=0.3819;AMR_AF=0.2522;AFR_AF=0.5991;EUR_AF=0.2068;SAS_AF=0.274;AA=a|||;VT=SNP
11	125070197	rs7104313	C	A	100	PASS	AC=895;AF=0.178714;AN=5008;NS=2504;DP=20654;EAS_AF=0.1468;AMR_AF=0.2133;AFR_AF=0.2231;EUR_AF=0.1859;SAS_AF=0.1196;AA=C|||;VT=SNP
11	125070392	rs634554	C	A	100	PASS	AC=3541;AF=0.707069;AN=5008;NS=2504;DP=20329;EAS_AF=0.7312;AMR_AF=0.745;AFR_AF=0.7126;EUR_AF=0.668;SAS_AF=0.6881;AA=A|||;VT=SNP
11	125071163	rs648090	A	G	100	PASS	AC=3606;AF=0.720048;AN=5008;NS=2504;DP=18125;EAS_AF=0.7302;AMR_AF=0.7507;AFR_AF=0.7474;EUR_AF=0.6759;SAS_AF=0.6963;AA=G|||;VT=SNP
11	125071311	rs589839	T	C	100	PASS	AC=1382;AF=0.275958;AN=5008;NS=2504;DP=19237;EAS_AF=0.247;AMR_AF=0.3646;AFR_AF=0.2126;EUR_AF=0.2197;SAS_AF=0.3865;AA=T|||;VT=SNP
11	125071672	rs685664	T	C	100	PASS	AC=1384;AF=0.276358;AN=5008;NS=2504;DP=19606;EAS_AF=0.247;AMR_AF=0.3646;AFR_AF=0.2118;EUR_AF=0.2207;SAS_AF=0.3885;AA=T|||;VT=SNP
11	125071751	rs4936992	T	C	100	PASS	AC=2089;AF=0.417133;AN=5008;NS=2504;DP=16779;EAS_AF=0.4851;AMR_AF=0.3775;AFR_AF=0.4365;EUR_AF=0.4543;SAS_AF=0.3108;AA=C|||;VT=SNP
11	125071752	rs4936993	G	A	100	PASS	AC=1088;AF=0.217252;AN=5008;NS=2504;DP=16742;EAS_AF=0.1379;AMR_AF=0.2233;AFR_AF=0.3744;EUR_AF=0.1869;SAS_AF=0.1135;AA=G|||;VT=SNP
11	125072658	rs681452	C	A	100	PASS	AC=2318;AF=0.462859;AN=5008;NS=2504;DP=13501;EAS_AF=0.3829;AMR_AF=0.5735;AFR_AF=0.4796;EUR_AF=0.4085;SAS_AF=0.5;AA=C|||;VT=SNP
11	125072689	rs665146	C	T	100	PASS	AC=2329;AF=0.465056;AN=5008;NS=2504;DP=13849;EAS_AF=0.3839;AMR_AF=0.5735;AFR_AF=0.4856;EUR_AF=0.4105;SAS_AF=0.5;AA=C|||;VT=SNP
11	125072724	rs665502	T	C	100	PASS	AC=1382;AF=0.275958;AN=5008;NS=2504;DP=14918;EAS_AF=0.247;AMR_AF=0.3646;AFR_AF=0.2088;EUR_AF=0.2217;SAS_AF=0.3896;AA=T|||;VT=SNP
11	125072826	rs670182	G	T	100	PASS	AC=1384;AF=0.276358;AN=5008;NS=2504;DP=15141;EAS_AF=0.247;AMR_AF=0.3646;AFR_AF=0.2103;EUR_AF=0.2217;SAS_AF=0.3896;AA=G|||;VT=SNP
11	125072861	rs7938677	A	G	100	PASS	AC=1038;AF=0.207268;AN=5008;NS=2504;DP=14934;EAS_AF=0.1379;AMR_AF=0.2061;AFR_AF=0.3449;EUR_AF=0.1859;SAS_AF=0.1155;AA=G|||;VT=SNP
11	125073396	rs1078531	G	A	100	PASS	AC=987;AF=0.197085;AN=5008;NS=2504;DP=19551;EAS_AF=0.1379;AMR_AF=0.2046;AFR_AF=0.3048;EUR_AF=0.1889;SAS_AF=0.1155;AA=G|||;VT=SNP
11	125073484	rs1078532	G	A	100	PASS	AC=987;AF=0.197085;AN=5008;NS=2504;DP=18966;EAS_AF=0.1379;AMR_AF=0.2046;AFR_AF=0.3048;EUR_AF=0.1889;SAS_AF=0.1155;AA=G|||;VT=SNP
11	125073643	rs893973	C	A	100	PASS	AC=1030;AF=0.205671;AN=5008;NS=2504;DP=19707;EAS_AF=0.1379;AMR_AF=0.2061;AFR_AF=0.3366;EUR_AF=0.1889;SAS_AF=0.1155;AA=C|||;VT=SNP
11	125073667	rs6590135	A	G	100	PASS	AC=988;AF=0.197284;AN=5008;NS=2504;DP=19413;EAS_AF=0.1379;AMR_AF=0.2046;AFR_AF=0.3056;EUR_AF=0.1889;SAS_AF=0.1155;AA=A|||;VT=SNP
11	125073691	rs2874374	A	G	100	PASS	AC=1051;AF=0.209864;AN=5008;NS=2504;DP=19677;EAS_AF=0.1379;AMR_AF=0.2061;AFR_AF=0.3525;EUR_AF=0.1889;SAS_AF=0.1155;AA=G|||;VT=SNP
11	125073708	rs6590136	A	G	100	PASS	AC=1033;AF=0.20627;AN=5008;NS=2504;DP=20140;EAS_AF=0.1379;AMR_AF=0.2061;AFR_AF=0.3389;EUR_AF=0.1889;SAS_AF=0.1155;AA=G|||;VT=SNP
11	125073825	rs2015290	T	C	100	PASS	AC=1025;AF=0.204673;AN=5008;NS=2504;DP=18809;EAS_AF=0.1379;AMR_AF=0.2075;AFR_AF=0.3321;EUR_AF=0.1889;SAS_AF=0.1155;AA=t|||;VT=SNP
11	125073943	rs1808861	G	C	100	PASS	AC=940;AF=0.1877;AN=5008;NS=2504;DP=19551;EAS_AF=0.1379;AMR_AF=0.2046;AFR_AF=0.2693;EUR_AF=0.1889;SAS_AF=0.1155;AA=G|||;VT=SNP
11	125074410	rs585926	A	G	100	PASS	AC=2435;AF=0.486222;AN=5008;NS=2504;DP=20807;EAS_AF=0.3859;AMR_AF=0.5749;AFR_AF=0.5499;EUR_AF=0.4125;SAS_AF=0.5164;AA=G|||;VT=SNP
11	125074440	rs585974	A	G	100	PASS	AC=2434;AF=0.486022;AN=5008;NS=2504;DP=20791;EAS_AF=0.3859;AMR_AF=0.5749;AFR_AF=0.5499;EUR_AF=0.4125;SAS_AF=0.5153;AA=G|||;VT=SNP
11	125074502	rs652445	C	T	100	PASS	AC=2433;AF=0.485823;AN=5008;NS=2504;DP=20022;EAS_AF=0.3849;AMR_AF=0.5735;AFR_AF=0.5499;EUR_AF=0.4125;SAS_AF=0.5164;AA=C|||;VT=SNP
11	125074696	rs79244696	C	T	100	PASS	AC=18;AF=0.00359425;AN=5008;NS=2504;DP=21954;EAS_AF=0;AMR_AF=0.0043;AFR_AF=0;EUR_AF=0.0129;SAS_AF=0.002;AA=C|||;VT=SNP
11	125074980	rs639863	A	G	100	PASS	AC=2459;AF=0.491014;AN=5008;NS=2504;DP=22483;EAS_AF=0.3899;AMR_AF=0.5749;AFR_AF=0.5651;EUR_AF=0.4125;SAS_AF=0.5164;AA=a|||;VT=SNP
11	125074999	rs36015256	T	C	100	PASS	AC=54;AF=0.0107827;AN=5008;NS=2504;DP=22574;EAS_AF=0.0308;AMR_AF=0.0029;AFR_AF=0;EUR_AF=0.0149;SAS_AF=0.0061;AA=T|||;VT=SNP
11	125075205	rs599943	C	T	100	PASS	AC=2440;AF=0.48722;AN=5008;NS=2504;DP=16530;EAS_AF=0.3899;AMR_AF=0.5749;AFR_AF=0.5507;EUR_AF=0.4125;SAS_AF=0.5164;AA=C|||;VT=SNP
11	125075288	rs7111751	T	A	100	PASS	AC=940;AF=0.1877;AN=5008;NS=2504;DP=18183;EAS_AF=0.1379;AMR_AF=0.2075;AFR_AF=0.2693;EUR_AF=0.1869;SAS_AF=0.1155;AA=T|||;VT=SNP
11	125075575	rs601414	C	T	100	PASS	AC=2387;AF=0.476637;AN=5008;NS=2504;DP=16592;EAS_AF=0.3899;AMR_AF=0.572;AFR_AF=0.5189;EUR_AF=0.4066;SAS_AF=0.5133;AA=C|||;VT=SNP
11	125075663	rs636997	A	G	100	PASS	AC=2450;AF=0.489217;AN=5008;NS=2504;DP=17807;EAS_AF=0.3899;AMR_AF=0.572;AFR_AF=0.5658;EUR_AF=0.4076;SAS_AF=0.5133;AA=G|||;VT=SNP
11	125075915	rs10893349	G	T	100	PASS	AC=1024;AF=0.204473;AN=5008;NS=2504;DP=17291;EAS_AF=0.3423;AMR_AF=0.1585;AFR_AF=0.0787;EUR_AF=0.2674;SAS_AF=0.2004;AA=G|||;VT=SNP
11	125076106	rs624747	G	T	100	PASS	AC=2404;AF=0.480032;AN=5008;NS=2504;DP=18262;EAS_AF=0.3879;AMR_AF=0.5706;AFR_AF=0.5348;EUR_AF=0.4076;SAS_AF=0.5112;AA=G|||;VT=SNP
11	125076151	rs614265	A	C	100	PASS	AC=3620;AF=0.722843;AN=5008;NS=2504;DP=20246;EAS_AF=0.7302;AMR_AF=0.7464;AFR_AF=0.7481;EUR_AF=0.6769;SAS_AF=0.7117;AA=C|||;VT=SNP
11	125076304	rs615112	G	C	100	PASS	AC=2447;AF=0.488618;AN=5008;NS=2504;DP=22611;EAS_AF=0.3879;AMR_AF=0.572;AFR_AF=0.5658;EUR_AF=0.4076;SAS_AF=0.5123;AA=G|||;VT=SNP
11	125076380	rs623432	G	A	100	PASS	AC=2405;AF=0.480232;AN=5008;NS=2504;DP=20451;EAS_AF=0.3869;AMR_AF=0.5706;AFR_AF=0.5348;EUR_AF=0.4076;SAS_AF=0.5133;AA=G|||;VT=SNP
11	125076503	rs141819505	G	T	100	PASS	AC=15;AF=0.00299521;AN=5008;NS=2504;DP=20770;EAS_AF=0;AMR_AF=0.0029;AFR_AF=0.0008;EUR_AF=0.0109;SAS_AF=0.001;AA=G|||;VT=SNP
11	125076650	rs622509	A	C	100	PASS	AC=2446;AF=0.488419;AN=5008;NS=2504;DP=21039;EAS_AF=0.3879;AMR_AF=0.572;AFR_AF=0.5658;EUR_AF=0.4085;SAS_AF=0.5102;AA=C|||;VT=SNP
11	125076815	rs627711	T	C	100	PASS	AC=2450;AF=0.489217;AN=5008;NS=2504;DP=15876;EAS_AF=0.3879;AMR_AF=0.572;AFR_AF=0.5666;EUR_AF=0.4076;SAS_AF=0.5143;AA=C|||;VT=SNP
11	125076981	rs117145977	C	T	100	PASS	AC=91;AF=0.0181709;AN=5008;NS=2504;DP=13557;EAS_AF=0.001;AMR_AF=0.0375;AFR_AF=0.0023;EUR_AF=0.0577;SAS_AF=0.0031;AA=C|||;VT=SNP
11	125077368	rs630018	A	C	100	PASS	AC=2451;AF=0.489417;AN=5008;NS=2504;DP=19739;EAS_AF=0.3889;AMR_AF=0.572;AFR_AF=0.5658;EUR_AF=0.4085;SAS_AF=0.5143;AA=C|||;VT=SNP
11	125077387	rs78136034	T	C	100	PASS	AC=224;AF=0.0447284;AN=5008;NS=2504;DP=20028;EAS_AF=0.001;AMR_AF=0.2075;AFR_AF=0.0023;EUR_AF=0.0368;SAS_AF=0.0399;AA=T|||;VT=SNP
11	125077915	rs679601	T	C	100	PASS	AC=2450;AF=0.489217;AN=5008;NS=2504;DP=23262;EAS_AF=0.3879;AMR_AF=0.572;AFR_AF=0.5666;EUR_AF=0.4076;SAS_AF=0.5143;AA=T|||;VT=SNP
11	125078011	rs10790728	T	C	100	PASS	AC=1012;AF=0.202077;AN=5008;NS=2504;DP=21958;EAS_AF=0.3423;AMR_AF=0.1585;AFR_AF=0.0688;EUR_AF=0.2694;SAS_AF=0.1994;AA=T|||;VT=SNP
11	125078120	rs595010	T	C	100	PASS	AC=2451;AF=0.489417;AN=5008;NS=2504;DP=20647;EAS_AF=0.3879;AMR_AF=0.572;AFR_AF=0.5666;EUR_AF=0.4085;SAS_AF=0.5143;AA=C|||;VT=SNP
11	125078196	rs680926	C	A	100	PASS	AC=2660;AF=0.53115;AN=5008;NS=2504;DP=21798;EAS_AF=0.3889;AMR_AF=0.5879;AFR_AF=0.7156;EUR_AF=0.4085;SAS_AF=0.5143;AA=A|||;VT=SNP
11	125078265	rs681017	C	G	100	PASS	AC=2447;AF=0.488618;AN=5008;NS=2504;DP=22604;EAS_AF=0.3879;AMR_AF=0.572;AFR_AF=0.5666;EUR_AF=0.4076;SAS_AF=0.5112;AA=G|||;VT=SNP
11	125078396	rs681864	C	G	100	PASS	AC=3606;AF=0.720048;AN=5008;NS=2504;DP=21378;EAS_AF=0.7302;AMR_AF=0.745;AFR_AF=0.7368;EUR_AF=0.6769;SAS_AF=0.7137;AA=G|||;VT=SNP
11	125078500	rs593290	G	A	100	PASS	AC=2451;AF=0.489417;AN=5008;NS=2504;DP=19424;EAS_AF=0.3879;AMR_AF=0.572;AFR_AF=0.5666;EUR_AF=0.4085;SAS_AF=0.5143;AA=A|||;VT=SNP
11	125078750	rs683298	T	C	100	PASS	AC=2455;AF=0.490216;AN=5008;NS=2504;DP=17152;EAS_AF=0.3889;AMR_AF=0.572;AFR_AF=0.5696;EUR_AF=0.4076;SAS_AF=0.5143;AA=C|||;VT=SNP
11	125078882	rs586515	T	C	100	PASS	AC=2499;AF=0.499002;AN=5008;NS=2504;DP=14695;EAS_AF=0.3879;AMR_AF=0.5836;AFR_AF=0.5968;EUR_AF=0.4076;SAS_AF=0.5153;AA=C|||;VT=SNP
11	125078890	rs140814195	G	A	100	PASS	AC=81;AF=0.0161741;AN=5008;NS=2504;DP=15202;EAS_AF=0.002;AMR_AF=0.0173;AFR_AF=0;EUR_AF=0.0308;SAS_AF=0.0368;AA=G|||;VT=SNP
11	125079045	rs587062	A	G	100	PASS	AC=2447;AF=0.488618;AN=5008;NS=2504;DP=18906;EAS_AF=0.3879;AMR_AF=0.572;AFR_AF=0.5643;EUR_AF=0.4076;SAS_AF=0.5143;AA=A|||;VT=SNP
11	125079055	rs688554	C	T	100	PASS	AC=2450;AF=0.489217;AN=5008;NS=2504;DP=19082;EAS_AF=0.3879;AMR_AF=0.572;AFR_AF=0.5666;EUR_AF=0.4076;SAS_AF=0.5143;AA=T|||;VT=SNP
11	125079094	rs587421	G	A	100	PASS	AC=1393;AF=0.278155;AN=5008;NS=2504;DP=17957;EAS_AF=0.252;AMR_AF=0.3631;AFR_AF=0.2126;EUR_AF=0.2147;SAS_AF=0.3988;AA=G|||;VT=SNP
11	125079282	rs11219971	T	C	100	PASS	AC=962;AF=0.192093;AN=5008;NS=2504;DP=15916;EAS_AF=0.3423;AMR_AF=0.1585;AFR_AF=0.0242;EUR_AF=0.2753;SAS_AF=0.2025;AA=T|||;VT=SNP
11	125079333	rs687237	A	G	100	PASS	AC=2449;AF=0.489018;AN=5008;NS=2504;DP=17114;EAS_AF=0.3879;AMR_AF=0.572;AFR_AF=0.5658;EUR_AF=0.4076;SAS_AF=0.5143;AA=A|||;VT=SNP
11	125079443	rs588855	C	G	100	PASS	AC=2444;AF=0.488019;AN=5008;NS=2504;DP=19689;EAS_AF=0.3879;AMR_AF=0.5692;AFR_AF=0.5643;EUR_AF=0.4076;SAS_AF=0.5133;AA=G|||;VT=SNP
11	125079694	rs658641	G	C	100	PASS	AC=1430;AF=0.285543;AN=5008;NS=2504;DP=18633;EAS_AF=0.253;AMR_AF=0.3631;AFR_AF=0.2383;EUR_AF=0.2167;SAS_AF=0.3988;AA=c|||;VT=SNP
11	125079776	rs590219	C	T	100	PASS	AC=1494;AF=0.298323;AN=5008;NS=2504;DP=19333;EAS_AF=0.252;AMR_AF=0.3646;AFR_AF=0.2867;EUR_AF=0.2167;SAS_AF=0.3988;AA=c|||;VT=SNP
11	125079871	rs12793744	G	T	100	PASS	AC=952;AF=0.190096;AN=5008;NS=2504;DP=19687;EAS_AF=0.1359;AMR_AF=0.2075;AFR_AF=0.2784;EUR_AF=0.1918;SAS_AF=0.1125;AA=g|||;VT=SNP
11	125080360	rs655879	A	C	100	PASS	AC=1497;AF=0.298922;AN=5008;NS=2504;DP=20510;EAS_AF=0.252;AMR_AF=0.3646;AFR_AF=0.2882;EUR_AF=0.2167;SAS_AF=0.3998;AA=a|||;VT=SNP
11	125080683	rs74529707	C	T	100	PASS	AC=50;AF=0.00998403;AN=5008;NS=2504;DP=19281;EAS_AF=0;AMR_AF=0.0086;AFR_AF=0.0015;EUR_AF=0.0249;SAS_AF=0.0174;AA=C|||;VT=SNP
11	125080695	rs11603425	T	C	100	PASS	AC=1035;AF=0.206669;AN=5008;NS=2504;DP=19016;EAS_AF=0.3532;AMR_AF=0.1599;AFR_AF=0.0711;EUR_AF=0.2744;SAS_AF=0.2025;AA=T|||;VT=SNP
11	125081440	rs4936994	G	C	100	PASS	AC=946;AF=0.188898;AN=5008;NS=2504;DP=18718;EAS_AF=0.1359;AMR_AF=0.2089;AFR_AF=0.2731;EUR_AF=0.1909;SAS_AF=0.1135;AA=G|||;VT=SNP
11	125081521	rs618888	T	G	100	PASS	AC=3620;AF=0.722843;AN=5008;NS=2504;DP=15795;EAS_AF=0.7411;AMR_AF=0.7435;AFR_AF=0.7368;EUR_AF=0.6809;SAS_AF=0.7137;AA=G|||;VT=SNP
11	125081554	rs10893350	G	C	100	PASS	AC=1068;AF=0.213259;AN=5008;NS=2504;DP=15568;EAS_AF=0.3532;AMR_AF=0.1614;AFR_AF=0.0961;EUR_AF=0.2744;SAS_AF=0.2014;AA=G|||;VT=SNP
11	125081694	rs4936995	C	A	100	PASS	AC=943;AF=0.188299;AN=5008;NS=2504;DP=18272;EAS_AF=0.1349;AMR_AF=0.2089;AFR_AF=0.2716;EUR_AF=0.1909;SAS_AF=0.1135;AA=C|||;VT=SNP
11	125082124	rs12808899	T	C	100	PASS	AC=948;AF=0.189297;AN=5008;NS=2504;DP=17559;EAS_AF=0.1349;AMR_AF=0.2089;AFR_AF=0.2731;EUR_AF=0.1909;SAS_AF=0.1166;AA=T|||;VT=SNP
11	125082221	rs12788937	G	A	100	PASS	AC=948;AF=0.189297;AN=5008;NS=2504;DP=15275;EAS_AF=0.1349;AMR_AF=0.2089;AFR_AF=0.2731;EUR_AF=0.1909;SAS_AF=0.1166;AA=G|||;VT=SNP
11	125082464	rs35408135	G	A	100	PASS	AC=70;AF=0.0139776;AN=5008;NS=2504;DP=15950;EAS_AF=0.0347;AMR_AF=0.0029;AFR_AF=0;EUR_AF=0.0209;SAS_AF=0.0123;AA=G|||;VT=SNP
11	125083116	rs647737	C	T	100	PASS	AC=3358;AF=0.670527;AN=5008;NS=2504;DP=20569;EAS_AF=0.7401;AMR_AF=0.7363;AFR_AF=0.5204;EUR_AF=0.7097;SAS_AF=0.7147;AA=T|||;VT=SNP
11	125083124	rs601589	T	C	100	PASS	AC=3496;AF=0.698083;AN=5008;NS=2504;DP=20892;EAS_AF=0.7401;AMR_AF=0.7406;AFR_AF=0.6263;EUR_AF=0.7048;SAS_AF=0.7147;AA=C|||;VT=SNP
11	125084129	rs78412049	G	A	100	PASS	AC=723;AF=0.144369;AN=5008;NS=2504;DP=18486;EAS_AF=0.2421;AMR_AF=0.0346;AFR_AF=0.208;EUR_AF=0.0199;SAS_AF=0.1636;AA=G|||;VT=SNP
11	125084445	rs77634629	A	C	100	PASS	AC=761;AF=0.151957;AN=5008;NS=2504;DP=18984;EAS_AF=0.2728;AMR_AF=0.0346;AFR_AF=0.2088;EUR_AF=0.0229;SAS_AF=0.1667;AA=C|||;VT=SNP
11	125084688	rs4936996	T	C	100	PASS	AC=1541;AF=0.307708;AN=5008;NS=2504;DP=17359;EAS_AF=0.4107;AMR_AF=0.2363;AFR_AF=0.3775;EUR_AF=0.1938;SAS_AF=0.2751;AA=C|||;VT=SNP
11	125084742	rs4935911	G	A	100	PASS	AC=556;AF=0.111022;AN=5008;NS=2504;DP=17299;EAS_AF=0.1042;AMR_AF=0.1873;AFR_AF=0.0333;EUR_AF=0.171;SAS_AF=0.1074;AA=G|||;VT=SNP
11	125084923	rs117429518	G	A	100	PASS	AC=109;AF=0.0217652;AN=5008;NS=2504;DP=18147;EAS_AF=0;AMR_AF=0.0879;AFR_AF=0.0015;EUR_AF=0.0239;SAS_AF=0.0225;AA=G|||;VT=SNP
11	125086200	rs34457642	A	T	100	PASS	AC=658;AF=0.13139;AN=5008;NS=2504;DP=16621;EAS_AF=0.1052;AMR_AF=0.2017;AFR_AF=0.1021;EUR_AF=0.17;SAS_AF=0.1084;AA=A|||;VT=SNP
11	125086388	rs7130811	C	G	100	PASS	AC=1912;AF=0.381789;AN=5008;NS=2504;DP=15726;EAS_AF=0.4117;AMR_AF=0.2507;AFR_AF=0.652;EUR_AF=0.1958;SAS_AF=0.2699;AA=G|||;VT=SNP
11	125088096	rs12788338	C	T	100	PASS	AC=24;AF=0.00479233;AN=5008;NS=2504;DP=16767;EAS_AF=0;AMR_AF=0.0115;AFR_AF=0;EUR_AF=0.0159;SAS_AF=0;AA=C|||;VT=SNP
11	125088182	rs1025812	C	G	100	PASS	AC=659;AF=0.131589;AN=5008;NS=2504;DP=16529;EAS_AF=0.1052;AMR_AF=0.2032;AFR_AF=0.1014;EUR_AF=0.17;SAS_AF=0.1094;AA=C|||;VT=SNP
11	125088270	rs11219974	A	G	100	PASS	AC=1663;AF=0.332069;AN=5008;NS=2504;DP=15681;EAS_AF=0.4097;AMR_AF=0.2464;AFR_AF=0.469;EUR_AF=0.1938;SAS_AF=0.2699;AA=G|||;VT=SNP
11	125088314	rs117687290	C	T	100	PASS	AC=17;AF=0.00339457;AN=5008;NS=2504;DP=16156;EAS_AF=0;AMR_AF=0.0029;AFR_AF=0;EUR_AF=0.0129;SAS_AF=0.002;AA=C|||;VT=SNP
11	125088380	rs61911056	A	T	100	PASS	AC=551;AF=0.110024;AN=5008;NS=2504;DP=16894;EAS_AF=0.1052;AMR_AF=0.1902;AFR_AF=0.0272;EUR_AF=0.17;SAS_AF=0.1084;AA=A|||;VT=SNP
11	125089799	rs75316500	C	T	100	PASS	AC=21;AF=0.00419329;AN=5008;NS=2504;DP=18842;EAS_AF=0;AMR_AF=0.0086;AFR_AF=0.0015;EUR_AF=0.0099;SAS_AF=0.0031;AA=C|||;VT=SNP
11	125090227	rs4936997	C	T	100	PASS	AC=555;AF=0.110823;AN=5008;NS=2504;DP=19594;EAS_AF=0.1042;AMR_AF=0.1888;AFR_AF=0.0303;EUR_AF=0.17;SAS_AF=0.1104;AA=C|||;VT=SNP
11	125090256	rs138384307	G	A	100	PASS	AC=10;AF=0.00199681;AN=5008;NS=2504;DP=19636;EAS_AF=0;AMR_AF=0.0014;AFR_AF=0.0008;EUR_AF=0.008;SAS_AF=0;AA=g|||;VT=SNP
11	125090279	rs4935912	T	G	100	PASS	AC=659;AF=0.131589;AN=5008;NS=2504;DP=18413;EAS_AF=0.1042;AMR_AF=0.2003;AFR_AF=0.1029;EUR_AF=0.17;SAS_AF=0.1104;AA=T|||;VT=SNP
11	125090417	rs79125907	G	A	100	PASS	AC=908;AF=0.18131;AN=5008;NS=2504;DP=18962;EAS_AF=0.3065;AMR_AF=0.0389;AFR_AF=0.2973;EUR_AF=0.0229;SAS_AF=0.1595;AA=G|||;VT=SNP
11	125090912	rs35183670	G	A	100	PASS	AC=550;AF=0.109824;AN=5008;NS=2504;DP=16999;EAS_AF=0.1042;AMR_AF=0.1888;AFR_AF=0.0272;EUR_AF=0.17;SAS_AF=0.1094;AA=G|||;VT=SNP
11	125091482	rs58822854	G	T	100	PASS	AC=786;AF=0.156949;AN=5008;NS=2504;DP=20533;EAS_AF=0.3036;AMR_AF=0.0331;AFR_AF=0.2103;EUR_AF=0.0219;SAS_AF=0.1605;AA=G|||;VT=SNP
11	125091568	rs12791760	T	C	100	PASS	AC=601;AF=0.120008;AN=5008;NS=2504;DP=20213;EAS_AF=0.1052;AMR_AF=0.1888;AFR_AF=0.0605;EUR_AF=0.172;SAS_AF=0.1135;AA=C|||;VT=SNP
11	125092360	rs34140247	G	A	100	PASS	AC=699;AF=0.139577;AN=5008;NS=2504;DP=23437;EAS_AF=0.1062;AMR_AF=0.1988;AFR_AF=0.1309;EUR_AF=0.171;SAS_AF=0.1115;AA=A|||;VT=SNP
11	125092491	rs12797405	G	A	100	PASS	AC=552;AF=0.110224;AN=5008;NS=2504;DP=22237;EAS_AF=0.1052;AMR_AF=0.1873;AFR_AF=0.0287;EUR_AF=0.171;SAS_AF=0.1084;AA=G|||;VT=SNP
11	125092685	rs12286346	G	A	100	PASS	AC=1654;AF=0.330272;AN=5008;NS=2504;DP=24242;EAS_AF=0.4077;AMR_AF=0.2378;AFR_AF=0.4667;EUR_AF=0.1938;SAS_AF=0.272;AA=g|||;VT=SNP
11	125093211	rs61912973	C	T	100	PASS	AC=552;AF=0.110224;AN=5008;NS=2504;DP=16666;EAS_AF=0.1052;AMR_AF=0.1873;AFR_AF=0.0272;EUR_AF=0.171;SAS_AF=0.1104;AA=C|||;VT=SNP
11	125093850	rs6590139	G	A	100	PASS	AC=869;AF=0.173522;AN=5008;NS=2504;DP=21107;EAS_AF=0.1052;AMR_AF=0.2046;AFR_AF=0.2579;EUR_AF=0.172;SAS_AF=0.1094;AA=A|||;VT=SNP
11	125094342	rs12787799	T	C	100	PASS	AC=857;AF=0.171126;AN=5008;NS=2504;DP=17998;EAS_AF=0.1052;AMR_AF=0.2046;AFR_AF=0.2481;EUR_AF=0.171;SAS_AF=0.1115;AA=C|||;VT=SNP
11	125094583	rs12787088	G	A	100	PASS	AC=676;AF=0.134984;AN=5008;NS=2504;DP=17866;EAS_AF=0.1062;AMR_AF=0.1916;AFR_AF=0.1172;EUR_AF=0.172;SAS_AF=0.1104;AA=g|||;VT=SNP
11	125095221	rs7928369	C	T	100	PASS	AC=4245;AF=0.847644;AN=5008;NS=2504;DP=20455;EAS_AF=0.8631;AMR_AF=0.8401;AFR_AF=0.9826;EUR_AF=0.7107;SAS_AF=0.7955;AA=T|||;VT=SNP
11	125096254	rs4936998	C	T	100	PASS	AC=588;AF=0.117412;AN=5008;NS=2504;DP=18696;EAS_AF=0.1052;AMR_AF=0.1902;AFR_AF=0.0575;EUR_AF=0.171;SAS_AF=0.1043;AA=C|||;VT=SNP
11	125096491	rs79661596	A	G	100	PASS	AC=34;AF=0.00678914;AN=5008;NS=2504;DP=19478;EAS_AF=0;AMR_AF=0.0043;AFR_AF=0.0015;EUR_AF=0.0288;SAS_AF=0;AA=A|||;VT=SNP
11	125096492	rs76228585	C	T	100	PASS	AC=39;AF=0.00778754;AN=5008;NS=2504;DP=19474;EAS_AF=0.001;AMR_AF=0.0072;AFR_AF=0.0008;EUR_AF=0.0288;SAS_AF=0.0031;AA=C|||;VT=SNP
11	125097079	rs61912974	G	A	100	PASS	AC=57;AF=0.0113818;AN=5008;NS=2504;DP=20350;EAS_AF=0.001;AMR_AF=0.0173;AFR_AF=0.0015;EUR_AF=0.0308;SAS_AF=0.0112;AA=G|||;VT=SNP
11	125100122	rs10790729	T	C	100	PASS	AC=761;AF=0.151957;AN=5008;NS=2504;DP=21016;EAS_AF=0.2599;AMR_AF=0.134;AFR_AF=0.0166;EUR_AF=0.2197;SAS_AF=0.1667;AA=T|||;VT=SNP
11	125100184	rs61912977	C	A	100	PASS	AC=551;AF=0.110024;AN=5008;NS=2504;DP=21516;EAS_AF=0.1071;AMR_AF=0.1888;AFR_AF=0.0257;EUR_AF=0.171;SAS_AF=0.1084;AA=C|||;VT=SNP
11	125100438	rs7107770	G	C	100	PASS	AC=808;AF=0.161342;AN=5008;NS=2504;DP=18073;EAS_AF=0.1081;AMR_AF=0.2046;AFR_AF=0.2103;EUR_AF=0.172;SAS_AF=0.1084;AA=C|||;VT=SNP
11	125100478	rs2114207	A	G	100	PASS	AC=1610;AF=0.321486;AN=5008;NS=2504;DP=18351;EAS_AF=0.4702;AMR_AF=0.2349;AFR_AF=0.3654;EUR_AF=0.2038;SAS_AF=0.2914;AA=A|||;VT=SNP
11	125100882	rs7124337	T	C	100	PASS	AC=1743;AF=0.348043;AN=5008;NS=2504;DP=20467;EAS_AF=0.4623;AMR_AF=0.2464;AFR_AF=0.4667;EUR_AF=0.2028;SAS_AF=0.2914;AA=C|||;VT=SNP
11	125101050	rs7124580	T	C	100	PASS	AC=1743;AF=0.348043;AN=5008;NS=2504;DP=20191;EAS_AF=0.4623;AMR_AF=0.2464;AFR_AF=0.4667;EUR_AF=0.2028;SAS_AF=0.2914;AA=C|||;VT=SNP
11	125101162	rs144442569	A	T	100	PASS	AC=24;AF=0.00479233;AN=5008;NS=2504;DP=18897;EAS_AF=0;AMR_AF=0.0058;AFR_AF=0.0008;EUR_AF=0.0189;SAS_AF=0;AA=a|||;VT=SNP
11	125101432	rs11219978	T	C	100	PASS	AC=877;AF=0.17512;AN=5008;NS=2504;DP=21026;EAS_AF=0.3542;AMR_AF=0.0389;AFR_AF=0.2141;EUR_AF=0.0318;SAS_AF=0.182;AA=T|||;VT=SNP
11	125101619	rs79760592	G	T	100	PASS	AC=97;AF=0.019369;AN=5008;NS=2504;DP=20956;EAS_AF=0.003;AMR_AF=0.0231;AFR_AF=0.0023;EUR_AF=0.0686;SAS_AF=0.0061;AA=G|||;VT=SNP
11	125103146	rs4935913	C	G	100	PASS	AC=638;AF=0.127396;AN=5008;NS=2504;DP=19211;EAS_AF=0.1081;AMR_AF=0.1931;AFR_AF=0.09;EUR_AF=0.171;SAS_AF=0.1063;AA=C|||;VT=SNP
11	125103869	rs7942878	G	A	100	PASS	AC=4242;AF=0.847045;AN=5008;NS=2504;DP=19759;EAS_AF=0.8581;AMR_AF=0.8401;AFR_AF=0.9871;EUR_AF=0.7087;SAS_AF=0.7935;AA=A|||;VT=SNP
11	125104632	rs35408472	T	C	100	PASS	AC=558;AF=0.111422;AN=5008;NS=2504;DP=19000;EAS_AF=0.1081;AMR_AF=0.1931;AFR_AF=0.0257;EUR_AF=0.173;SAS_AF=0.1094;AA=T|||;VT=SNP
11	125104902	rs80140339	T	A	100	PASS	AC=35;AF=0.00698882;AN=5008;NS=2504;DP=19399;EAS_AF=0;AMR_AF=0.0043;AFR_AF=0.0015;EUR_AF=0.0298;SAS_AF=0;AA=T|||;VT=SNP
11	125105927	rs35969480	G	A	100	PASS	AC=765;AF=0.152756;AN=5008;NS=2504;DP=17330;EAS_AF=0.1071;AMR_AF=0.1931;AFR_AF=0.1952;EUR_AF=0.159;SAS_AF=0.1074;AA=A|||;VT=SNP
11	125106048	rs66970478	C	G	100	PASS	AC=717;AF=0.143171;AN=5008;NS=2504;DP=12277;EAS_AF=0.1071;AMR_AF=0.1916;AFR_AF=0.1604;EUR_AF=0.1581;SAS_AF=0.1074;AA=C|||;VT=SNP
11	125106293	rs61912980	T	C	100	PASS	AC=761;AF=0.151957;AN=5008;NS=2504;DP=8079;EAS_AF=0.1071;AMR_AF=0.1931;AFR_AF=0.1921;EUR_AF=0.159;SAS_AF=0.1074;AA=C|||;VT=SNP
11	125106352	rs61912981	G	A	100	PASS	AC=715;AF=0.142772;AN=5008;NS=2504;DP=14126;EAS_AF=0.1071;AMR_AF=0.1916;AFR_AF=0.1589;EUR_AF=0.1581;SAS_AF=0.1074;AA=G|||;VT=SNP
11	125106395	rs67012209	G	A	100	PASS	AC=627;AF=0.1252;AN=5008;NS=2504;DP=15331;EAS_AF=0.1071;AMR_AF=0.1888;AFR_AF=0.0938;EUR_AF=0.1581;SAS_AF=0.1074;AA=G|||;VT=SNP
11	125106444	rs35205839	G	A	100	PASS	AC=717;AF=0.143171;AN=5008;NS=2504;DP=14070;EAS_AF=0.1091;AMR_AF=0.1916;AFR_AF=0.1589;EUR_AF=0.1581;SAS_AF=0.1074;AA=G|||;VT=SNP
11	125106539	rs35054925	T	C	100	PASS	AC=821;AF=0.163938;AN=5008;NS=2504;DP=14407;EAS_AF=0.1071;AMR_AF=0.1945;AFR_AF=0.2368;EUR_AF=0.159;SAS_AF=0.1074;AA=C|||;VT=SNP
11	125106565	rs34361497	C	T	100	PASS	AC=715;AF=0.142772;AN=5008;NS=2504;DP=14499;EAS_AF=0.1071;AMR_AF=0.1916;AFR_AF=0.1589;EUR_AF=0.1581;SAS_AF=0.1074;AA=C|||;VT=SNP
11	125106678	rs4935914	C	G	100	PASS	AC=769;AF=0.153554;AN=5008;NS=2504;DP=17250;EAS_AF=0.1071;AMR_AF=0.1945;AFR_AF=0.1974;EUR_AF=0.159;SAS_AF=0.1074;AA=G|||;VT=SNP
11	125106724	rs4935915	G	C	100	PASS	AC=716;AF=0.142971;AN=5008;NS=2504;DP=18886;EAS_AF=0.1071;AMR_AF=0.1931;AFR_AF=0.1589;EUR_AF=0.1581;SAS_AF=0.1074;AA=G|||;VT=SNP
11	125106840	rs4936999	A	C	100	PASS	AC=716;AF=0.142971;AN=5008;NS=2504;DP=22191;EAS_AF=0.1071;AMR_AF=0.1916;AFR_AF=0.1589;EUR_AF=0.1581;SAS_AF=0.1084;AA=A|||;VT=SNP
11	125106898	rs4935916	G	A	100	PASS	AC=627;AF=0.1252;AN=5008;NS=2504;DP=21091;EAS_AF=0.1071;AMR_AF=0.1888;AFR_AF=0.0938;EUR_AF=0.1581;SAS_AF=0.1074;AA=G|||;VT=SNP
11	125107107	rs61912983	A	G	100	PASS	AC=766;AF=0.152955;AN=5008;NS=2504;DP=20111;EAS_AF=0.1071;AMR_AF=0.1931;AFR_AF=0.1959;EUR_AF=0.159;SAS_AF=0.1074;AA=G|||;VT=SNP
11	125107141	rs34573992	T	C	100	PASS	AC=766;AF=0.152955;AN=5008;NS=2504;DP=19544;EAS_AF=0.1071;AMR_AF=0.1931;AFR_AF=0.1959;EUR_AF=0.159;SAS_AF=0.1074;AA=C|||;VT=SNP
11	125107211	rs35447666	G	T	100	PASS	AC=715;AF=0.142772;AN=5008;NS=2504;DP=22732;EAS_AF=0.1071;AMR_AF=0.1916;AFR_AF=0.1589;EUR_AF=0.1581;SAS_AF=0.1074;AA=G|||;VT=SNP
11	125107228	rs117475167	G	A	100	PASS	AC=56;AF=0.0111821;AN=5008;NS=2504;DP=22762;EAS_AF=0.001;AMR_AF=0.013;AFR_AF=0.0015;EUR_AF=0.0278;SAS_AF=0.0164;AA=G|||;VT=SNP
11	125107290	rs35459519	C	T	100	PASS	AC=715;AF=0.142772;AN=5008;NS=2504;DP=22162;EAS_AF=0.1071;AMR_AF=0.1916;AFR_AF=0.1589;EUR_AF=0.1581;SAS_AF=0.1074;AA=C|||;VT=SNP
11	125107547	rs34692341	T	C	100	PASS	AC=729;AF=0.145567;AN=5008;NS=2504;DP=21559;EAS_AF=0.1071;AMR_AF=0.1916;AFR_AF=0.1694;EUR_AF=0.1581;SAS_AF=0.1074;AA=T|||;VT=SNP
11	125107553	rs61912987	C	T	100	PASS	AC=716;AF=0.142971;AN=5008;NS=2504;DP=21746;EAS_AF=0.1071;AMR_AF=0.1916;AFR_AF=0.1596;EUR_AF=0.1581;SAS_AF=0.1074;AA=C|||;VT=SNP
11	125107958	rs35584166	C	T	100	PASS	AC=1658;AF=0.33107;AN=5008;NS=2504;DP=20232;EAS_AF=0.4613;AMR_AF=0.232;AFR_AF=0.4236;EUR_AF=0.1899;SAS_AF=0.2873;AA=T|||;VT=SNP
11	125108378	rs139756218	A	G	100	PASS	AC=14;AF=0.00279553;AN=5008;NS=2504;DP=19564;EAS_AF=0;AMR_AF=0.0029;AFR_AF=0.0008;EUR_AF=0.0109;SAS_AF=0;AA=A|||;VT=SNP
11	125108562	rs10893351	T	A	100	PASS	AC=1016;AF=0.202875;AN=5008;NS=2504;DP=20250;EAS_AF=0.3532;AMR_AF=0.0432;AFR_AF=0.3192;EUR_AF=0.0318;SAS_AF=0.18;AA=A|||;VT=SNP
11	125108898	rs10893352	G	T	100	PASS	AC=1008;AF=0.201278;AN=5008;NS=2504;DP=18586;EAS_AF=0.3522;AMR_AF=0.0432;AFR_AF=0.3185;EUR_AF=0.0318;SAS_AF=0.1738;AA=G|||;VT=SNP
11	125109234	rs12271670	G	A	100	PASS	AC=949;AF=0.189497;AN=5008;NS=2504;DP=17062;EAS_AF=0.3562;AMR_AF=0.0375;AFR_AF=0.2753;EUR_AF=0.0288;SAS_AF=0.1748;AA=G|||;VT=SNP
11	125109381	rs66665027	A	G	100	PASS	AC=740;AF=0.147764;AN=5008;NS=2504;DP=19733;EAS_AF=0.1121;AMR_AF=0.1974;AFR_AF=0.1604;EUR_AF=0.162;SAS_AF=0.1176;AA=A|||;VT=SNP
11	125109627	rs11219981	G	A	100	PASS	AC=765;AF=0.152756;AN=5008;NS=2504;DP=17828;EAS_AF=0.2569;AMR_AF=0.1398;AFR_AF=0.0113;EUR_AF=0.2276;SAS_AF=0.1687;AA=G|||;VT=SNP
11	125110079	rs34868999	G	A	100	PASS	AC=719;AF=0.14357;AN=5008;NS=2504;DP=14047;EAS_AF=0.0992;AMR_AF=0.1945;AFR_AF=0.1399;EUR_AF=0.1889;SAS_AF=0.1115;AA=G|||;VT=SNP
11	125110166	rs34332033	C	T	100	PASS	AC=762;AF=0.152157;AN=5008;NS=2504;DP=17284;EAS_AF=0.1012;AMR_AF=0.2507;AFR_AF=0.1301;EUR_AF=0.2018;SAS_AF=0.1135;AA=C|||;VT=SNP
11	125110589	rs1893186	A	G	100	PASS	AC=1616;AF=0.322684;AN=5008;NS=2504;DP=19846;EAS_AF=0.4534;AMR_AF=0.2622;AFR_AF=0.3359;EUR_AF=0.2406;SAS_AF=0.2975;AA=G|||;VT=SNP
11	125110671	rs1893185	T	C	100	PASS	AC=1603;AF=0.320088;AN=5008;NS=2504;DP=18082;EAS_AF=0.4385;AMR_AF=0.2622;AFR_AF=0.3359;EUR_AF=0.2406;SAS_AF=0.2996;AA=C|||;VT=SNP
11	125110685	rs1893184	A	G	100	PASS	AC=1607;AF=0.320887;AN=5008;NS=2504;DP=17508;EAS_AF=0.4385;AMR_AF=0.2637;AFR_AF=0.3366;EUR_AF=0.2425;SAS_AF=0.2996;AA=G|||;VT=SNP
11	125110863	rs1893183	C	T	100	PASS	AC=1497;AF=0.298922;AN=5008;NS=2504;DP=21748;EAS_AF=0.4375;AMR_AF=0.255;AFR_AF=0.2587;EUR_AF=0.2416;SAS_AF=0.3006;AA=C|||;VT=SNP
11	125111525	rs183809631	G	A	100	PASS	AC=25;AF=0.00499201;AN=5008;NS=2504;DP=20343;EAS_AF=0;AMR_AF=0.0144;AFR_AF=0;EUR_AF=0.0149;SAS_AF=0;AA=G|||;VT=SNP
11	125111546	rs142721059	T	A	100	PASS	AC=22;AF=0.00439297;AN=5008;NS=2504;DP=20554;EAS_AF=0;AMR_AF=0.0058;AFR_AF=0;EUR_AF=0.0179;SAS_AF=0;AA=T|||;VT=SNP
11	125111770	rs12575959	T	C	100	PASS	AC=1429;AF=0.285343;AN=5008;NS=2504;DP=22193;EAS_AF=0.4157;AMR_AF=0.2507;AFR_AF=0.2784;EUR_AF=0.2306;SAS_AF=0.2413;AA=C|||;VT=SNP
```
