## Supplementary material for "Characterization of shared and ancestry-specific signals driving complex traits using multi-ancestry fine-mapping": mesusieoutput

```
                 eur          afr      eur_afr
   [1,] 0.0001149910 0.0001149910 3.833033e-05
   [2,] 0.0001149910 0.0001149910 3.833033e-05
   [3,] 0.0001149910 0.0001149910 3.833032e-05
   [4,] 0.0001149910 0.0001149910 5.961892e-05
   [5,] 0.0001149910 0.0001149910 3.833033e-05
   [6,] 0.0001149910 0.0001149910 3.833034e-05
   [7,] 0.0001149910 0.0001149910 3.833034e-05
   [8,] 0.0001149910 0.0001149910 3.833033e-05
   [9,] 0.0001149910 0.0001149910 3.833033e-05
  [10,] 0.0001149910 0.0001149910 3.833033e-05
  [11,] 0.0001149910 0.0001149910 3.833034e-05
  [12,] 0.0001149910 0.0001149910 4.669187e-05
  [13,] 0.0001149910 0.0001149910 3.833032e-05
  [14,] 0.0001149910 0.0001149910 3.833032e-05
  [15,] 0.0001149910 0.0001149909 3.833032e-05
  [16,] 0.0001149910 0.0001149910 3.833034e-05
  [17,] 0.0001149910 0.0001149910 3.846576e-05
  [18,] 0.0001149910 0.0001149910 3.955825e-05
  [19,] 0.0001149910 0.0001149910 3.833032e-05
  [20,] 0.0001149910 0.0001149910 3.833032e-05
  [21,] 0.0001149910 0.0001149910 3.833034e-05
  [22,] 0.0001149910 0.0001149910 3.833034e-05
  [23,] 0.0001149910 0.0001149910 3.833034e-05
  [24,] 0.0001149910 0.0001149910 3.833034e-05
  [25,] 0.0001149910 0.0001149910 3.833034e-05
  [26,] 0.0001149910 0.0001149910 3.833033e-05
  [27,] 0.0001149910 0.0001149910 3.833033e-05
  [28,] 0.0001149910 0.0001149910 3.833034e-05
  [29,] 0.0001149910 0.0001149910 3.833032e-05
  [30,] 0.0001149910 0.0001149909 3.833032e-05
  [31,] 0.0001149910 0.0001149910 3.833034e-05
  [32,] 0.0001149910 0.0001149910 3.833034e-05
  [33,] 0.0001149910 0.0001149910 3.833032e-05
  [34,] 0.0001149910 0.0001149909 3.833031e-05
  [35,] 0.0001149910 0.0001149910 3.833032e-05
  [36,] 0.0001149910 0.0001149910 3.833033e-05
  [37,] 0.0001149910 0.0001149909 3.833032e-05
  [38,] 0.0001149910 0.0001149910 3.833032e-05
  [39,] 0.0001149910 0.0001149910 3.833033e-05
  [40,] 0.0001149910 0.0001149910 4.823789e-05
  [41,] 0.0001149910 0.0001149910 3.833033e-05
  [42,] 0.0001149910 0.0001149910 4.354857e-05
  [43,] 0.0001149910 0.0001149910 3.833032e-05
  [44,] 0.0001149910 0.0001149909 3.833032e-05
  [45,] 0.0001149910 0.0001149909 3.833031e-05
  [46,] 0.0001149910 0.0001149909 3.833032e-05
  [47,] 0.0001149910 0.0001149909 3.833032e-05
  [48,] 0.0001149910 0.0001205298 7.868010e-05
  [49,] 0.0001149910 0.0001149911 6.831748e-05
  [50,] 0.0001149910 0.0001149909 3.833031e-05
  [51,] 0.0001149910 0.0001149909 3.833032e-05
  [52,] 0.0001149910 0.0001149909 3.833031e-05
  [53,] 0.0001149910 0.0001186536 7.663850e-05
  [54,] 0.0001149910 0.0001292655 8.471179e-05
  [55,] 0.0001149910 0.0001378789 9.886634e-05
  [56,] 0.0001149910 0.0002334731 1.216077e-04
  [57,] 0.0001149910 0.0002497293 1.336531e-04
  [58,] 0.0001149910 0.0002415204 1.308347e-04
  [59,] 0.0001149910 0.0001149911 4.690269e-05
  [60,] 0.0001149910 0.0001880249 1.118504e-04
  [61,] 0.0001149910 0.0001149909 3.833031e-05
  [62,] 0.0001149910 0.0001149909 3.833031e-05
  [63,] 0.0001149910 0.0001149909 3.833031e-05
  [64,] 0.0001149910 0.0001149910 3.833034e-05
  [65,] 0.0001149910 0.0001149909 3.833031e-05
  [66,] 0.0001149910 0.0001149910 3.833033e-05
  [67,] 0.0001149910 0.0001149909 3.833031e-05
  [68,] 0.0001149910 0.0001149909 3.833031e-05
  [69,] 0.0001149910 0.0001149909 3.833031e-05
  [70,] 0.0001149910 0.0001149909 3.833031e-05
  [71,] 0.0001149910 0.0001149909 3.833031e-05
  [72,] 0.0001149910 0.0001353002 3.833033e-05
  [73,] 0.0001149910 0.0001149909 3.833031e-05
  [74,] 0.0001149910 0.0001149909 3.833031e-05
  [75,] 0.0001149910 0.0001149910 3.833032e-05
  [76,] 0.0001149910 0.0001149910 3.833033e-05
  [77,] 0.0001149910 0.0001149909 3.833031e-05
  [78,] 0.0001149910 0.0001149909 3.833031e-05
  [79,] 0.0001149910 0.0001149909 3.833031e-05
  [80,] 0.0001149910 0.0001149909 3.833031e-05
  [81,] 0.0001149910 0.0001149909 3.833031e-05
  [82,] 0.0001149910 0.0001149909 3.833031e-05
  [83,] 0.0001149910 0.0001286002 9.673244e-05
  [84,] 0.0001149910 0.0001149910 3.833033e-05
  [85,] 0.0001149910 0.0001149910 4.247965e-05
  [86,] 0.0001149910 0.0001149910 3.833035e-05
  [87,] 0.0001149910 0.0001149911 4.284014e-05
  [88,] 0.0001149910 0.0001149910 3.833032e-05
  [89,] 0.0001149910 0.0001149910 3.833034e-05
  [90,] 0.0001149910 0.0001149910 3.833032e-05
  [91,] 0.0001149910 0.0001149910 3.833034e-05
  [92,] 0.0001149910 0.0001149910 3.833034e-05
  [93,] 0.0001149910 0.0001149910 3.833034e-05
  [94,] 0.0001149910 0.0001238595 1.070974e-04
  [95,] 0.0001149910 0.0001149909 3.833032e-05
  [96,] 0.0001149910 0.0001149909 3.833032e-05
  [97,] 0.0001149910 0.0001149910 3.833034e-05
  [98,] 0.0001149910 0.0001149910 3.833033e-05
  [99,] 0.0001149910 0.0001149910 3.833033e-05
 [100,] 0.0001149910 0.0001149910 3.833034e-05
 [101,] 0.0001149910 0.0001149911 3.833036e-05
 [102,] 0.0001149910 0.0001149910 3.833033e-05
 [103,] 0.0001149910 0.0001149910 3.833033e-05
 [104,] 0.0001149910 0.0001149910 3.833032e-05
 [105,] 0.0001149910 0.0001149910 3.833033e-05
 [106,] 0.0001149910 0.0001149909 3.833032e-05
 [107,] 0.0001149910 0.0001149910 3.833033e-05
 [108,] 0.0001149910 0.0001149910 3.833034e-05
 [109,] 0.0001149910 0.0001149910 3.833033e-05
 [110,] 0.0001149910 0.0003509542 5.870123e-05
 [111,] 0.0001149910 0.0001149910 3.833034e-05
 [112,] 0.0001149910 0.0001149910 3.833033e-05
 [113,] 0.0001149910 0.0001682019 3.833035e-05
 [114,] 0.0001149910 0.0001149910 3.833033e-05
 [115,] 0.0001149910 0.0001149910 3.833033e-05
 [116,] 0.0001149910 0.0002367483 3.833040e-05
 [117,] 0.0001149910 0.0002298909 3.833040e-05
 [118,] 0.0001149910 0.0001149910 3.833032e-05
 [119,] 0.0001149910 0.0001149910 3.833032e-05
 [120,] 0.0001149910 0.0001149910 3.833033e-05
 [121,] 0.0001149910 0.0004143211 5.826671e-05
 [122,] 0.0001149910 0.0002587393 4.457972e-05
 [123,] 0.0001149910 0.0001585660 3.833035e-05
 [124,] 0.0001149910 0.0008426668 1.066944e-04
 [125,] 0.0001149910 0.0002543255 4.520030e-05
 [126,] 0.0001149910 0.0002485136 4.327855e-05
 [127,] 0.0001149910 0.0002513526 4.401511e-05
 [128,] 0.0001149910 0.0001571215 3.833035e-05
 [129,] 0.0001149910 0.0006633160 9.083457e-05
 [130,] 0.0001149910 0.0006461053 9.282529e-05
 [131,] 0.0001149910 0.0002513526 4.371190e-05
 [132,] 0.0001149910 0.0002591374 4.452367e-05
 [133,] 0.0001149910 0.0001519962 3.833036e-05
 [134,] 0.0001149910 0.0002576271 4.563791e-05
 [135,] 0.0001149910 0.0003147451 5.524572e-05
 [136,] 0.0001149910 0.0001149911 3.833035e-05
 [137,] 0.0001149910 0.0001149910 3.833032e-05
 [138,] 0.0001149910 0.0003432296 4.679956e-05
 [139,] 0.0001149910 0.0001149910 3.833033e-05
 [140,] 0.0001149910 0.0001751589 3.891067e-05
 [141,] 0.0001149910 0.0001149910 3.833033e-05
 [142,] 0.0001149910 0.0001149909 3.833032e-05
 [143,] 0.0001149910 0.0001149909 3.833031e-05
 [144,] 0.0001149910 0.0001149910 3.833033e-05
 [145,] 0.0001149910 0.0001149910 3.833034e-05
 [146,] 0.0001149910 0.0001149910 3.833033e-05
 [147,] 0.0001149910 0.0001149910 3.833032e-05
 [148,] 0.0001149910 0.0001149910 3.833033e-05
 [149,] 0.0001149910 0.0001149910 3.833033e-05
 [150,] 0.0001149910 0.0001149910 3.833033e-05
 [151,] 0.0001149910 0.0001149910 3.833033e-05
 [152,] 0.0001149910 0.0001149910 3.833033e-05
 [153,] 0.0001149910 0.0001149910 3.833035e-05
 [154,] 0.0001149910 0.0001149910 3.833032e-05
 [155,] 0.0001149910 0.0001149910 3.833034e-05
 [156,] 0.0001149910 0.0001149910 3.833032e-05
 [157,] 0.0001149910 0.0001149910 3.833033e-05
 [158,] 0.0001149910 0.0001149911 4.162293e-05
 [159,] 0.0001149910 0.0001149910 3.833033e-05
 [160,] 0.0001149910 0.0001149910 3.833033e-05
 [161,] 0.0001149910 0.0001149911 3.833037e-05
 [162,] 0.0001149910 0.0001149911 3.833036e-05
 [163,] 0.0001149910 0.0001149911 3.833036e-05
 [164,] 0.0001149910 0.0001149911 4.104881e-05
 [165,] 0.0001149910 0.0001149910 3.833033e-05
 [166,] 0.0001149910 0.0001149910 3.833034e-05
 [167,] 0.0001149910 0.0001149910 3.833033e-05
 [168,] 0.0001149910 0.0001149909 3.833032e-05
 [169,] 0.0001149910 0.0001149909 3.833031e-05
 [170,] 0.0001149910 0.0001149909 3.833031e-05
 [171,] 0.0001149910 0.0001149910 3.833032e-05
 [172,] 0.0001149910 0.0001149910 3.833033e-05
 [173,] 0.0001149910 0.0001149910 3.833033e-05
 [174,] 0.0001149910 0.0001149910 3.833033e-05
 [175,] 0.0001149910 0.0001149910 3.833033e-05
 [176,] 0.0001149910 0.0001149910 3.833033e-05
 [177,] 0.0001149910 0.0001149909 3.833032e-05
 [178,] 0.0001149910 0.0001214730 3.833033e-05
 [179,] 0.0001149910 0.0001149910 3.833032e-05
 [180,] 0.0001149910 0.0001149910 3.833033e-05
 [181,] 0.0001149910 0.0001149910 3.833032e-05
 [182,] 0.0001149910 0.0001149910 3.833033e-05
 [183,] 0.0001149910 0.0001149909 3.833031e-05
 [184,] 0.0001149910 0.0001149910 3.833034e-05
 [185,] 0.0001149910 0.0001149910 3.833033e-05
 [186,] 0.0001149910 0.0001149911 3.833038e-05
 [187,] 0.0001149910 0.0001149910 3.833033e-05
 [188,] 0.0001149910 0.0001149910 3.833033e-05
 [189,] 0.0001149910 0.0001149910 3.833033e-05
 [190,] 0.0001149910 0.0001149910 3.833033e-05
 [191,] 0.0001149910 0.0001298053 4.038232e-05
 [192,] 0.0001149910 0.0001149910 3.833033e-05
 [193,] 0.0001149910 0.0001149910 3.833033e-05
 [194,] 0.0001149910 0.0001149909 3.833032e-05
 [195,] 0.0001149910 0.0001149910 3.833032e-05
 [196,] 0.0001149910 0.0001305533 6.007832e-05
 [197,] 0.0001149910 0.0001149910 3.833032e-05
 [198,] 0.0001149910 0.0001149909 3.833032e-05
 [199,] 0.0001558121 0.0001149909 3.833031e-05
 [200,] 0.0003504047 0.0001149910 3.833032e-05
 [201,] 0.0002100173 0.0001149910 3.833033e-05
 [202,] 0.0002355619 0.0001149910 3.833033e-05
 [203,] 0.0003130668 0.0001149909 3.833031e-05
 [204,] 0.0002413841 0.0001149910 5.095277e-05
 [205,] 0.0003764826 0.0001149910 3.833032e-05
 [206,] 0.0003469183 0.0001149910 3.833032e-05
 [207,] 0.0001149910 0.0001149910 3.833033e-05
 [208,] 0.0003615519 0.0001149909 3.833031e-05
 [209,] 0.0004191231 0.0001149909 3.833031e-05
 [210,] 0.0002592487 0.0001149909 3.833031e-05
 [211,] 0.0003315581 0.0001149910 3.833032e-05
 [212,] 0.0002091579 0.0001149909 3.833031e-05
 [213,] 0.0003442474 0.0001149910 3.833032e-05
 [214,] 0.0004543983 0.0001149909 3.833031e-05
 [215,] 0.0005411041 0.0001149910 3.833032e-05
 [216,] 0.0001644432 0.0001149909 3.833032e-05
 [217,] 0.0002430703 0.0001149909 3.833031e-05
 [218,] 0.0001669824 0.0001149910 3.833032e-05
 [219,] 0.0001543248 0.0001149910 3.833032e-05
 [220,] 0.0001664181 0.0001149910 3.833033e-05
 [221,] 0.0001442987 0.0001149910 3.833032e-05
 [222,] 0.0001307447 0.0001149910 3.833032e-05
 [223,] 0.0001545693 0.0001149909 3.833031e-05
 [224,] 0.0001248475 0.0001149910 3.833033e-05
 [225,] 0.0001381102 0.0001149910 3.833032e-05
 [226,] 0.0001218824 0.0001149910 3.833032e-05
 [227,] 0.0001210457 0.0001149909 3.833031e-05
 [228,] 0.0001149910 0.0001149909 3.833031e-05
 [229,] 0.0002815085 0.0001149910 1.332089e-04
 [230,] 0.0001149910 0.0001149910 3.833032e-05
 [231,] 0.0001149910 0.0001161851 3.833033e-05
 [232,] 0.0001370660 0.0001149909 3.833031e-05
 [233,] 0.0001188185 0.0001149910 3.919832e-05
 [234,] 0.0001324209 0.0001149909 3.833031e-05
 [235,] 0.0001292659 0.0001149909 3.833031e-05
 [236,] 0.0001149910 0.0001149910 3.833032e-05
 [237,] 0.0001326883 0.0001149909 3.833031e-05
 [238,] 0.0001149910 0.0001149910 3.833032e-05
 [239,] 0.0001311153 0.0001149909 3.833031e-05
 [240,] 0.0001795599 0.0001149909 3.833031e-05
 [241,] 0.0001149910 0.0001149909 3.833031e-05
 [242,] 0.0001149910 0.0001149910 3.833033e-05
 [243,] 0.0001149910 0.0001149910 3.833032e-05
 [244,] 0.0001149910 0.0001149910 3.833032e-05
 [245,] 0.0001780765 0.0001149909 3.833031e-05
 [246,] 0.0001844029 0.0001149909 3.833031e-05
 [247,] 0.0001973534 0.0001149909 3.833032e-05
 [248,] 0.0001498760 0.0001149910 3.833032e-05
 [249,] 0.0001149910 0.0001149909 3.833031e-05
 [250,] 0.0001149910 0.0001149909 3.833031e-05
 [251,] 0.0001149910 0.0001167043 3.833033e-05
 [252,] 0.0001149910 0.0001149909 3.833032e-05
 [253,] 0.0001149910 0.0001149909 3.833031e-05
 [254,] 0.0001149910 0.0001149910 3.833033e-05
 [255,] 0.0001149910 0.0001149910 3.833033e-05
 [256,] 0.0001149910 0.0001149910 3.833033e-05
 [257,] 0.0001149910 0.0001149910 3.833033e-05
 [258,] 0.0001149910 0.0001149909 3.833031e-05
 [259,] 0.0001149910 0.0001149910 3.833033e-05
 [260,] 0.0001149910 0.0001149909 3.833031e-05
 [261,] 0.0001149910 0.0001149910 3.833032e-05
 [262,] 0.0001149910 0.0001149909 3.833031e-05
 [263,] 0.0001149910 0.0001149910 3.833032e-05
 [264,] 0.0001149910 0.0001149909 3.833032e-05
 [265,] 0.0001149910 0.0001149910 3.833033e-05
 [266,] 0.0001149910 0.0001149909 3.833031e-05
 [267,] 0.0001149910 0.0001149910 3.833033e-05
 [268,] 0.0002645167 0.0001149910 6.146439e-05
 [269,] 0.0001149910 0.0001149910 3.833033e-05
 [270,] 0.0001149910 0.0001149910 3.833032e-05
 [271,] 0.0001149910 0.0001149910 3.833033e-05
 [272,] 0.0001149910 0.0001149910 3.833032e-05
 [273,] 0.0003284764 0.0001149910 8.439054e-05
 [274,] 0.0001149910 0.0001149910 3.833033e-05
 [275,] 0.0001149910 0.0001826653 9.973148e-05
 [276,] 0.0001149910 0.0001149910 3.833032e-05
 [277,] 0.0001149910 0.0001149909 3.833031e-05
 [278,] 0.0001149910 0.0001149910 3.833033e-05
 [279,] 0.0001149910 0.0001149910 3.833033e-05
 [280,] 0.0001149910 0.0001149910 3.833032e-05
 [281,] 0.0001149910 0.0001149910 3.833033e-05
 [282,] 0.0001149910 0.0001149910 3.833033e-05
 [283,] 0.0001149910 0.0001149910 3.833034e-05
 [284,] 0.0001149910 0.0001149909 3.833031e-05
 [285,] 0.0001149910 0.0001149910 3.833034e-05
 [286,] 0.0001149910 0.0002640845 1.122441e-04
 [287,] 0.0001149910 0.0002072041 9.437351e-05
 [288,] 0.0001149910 0.0001227266 5.737029e-05
 [289,] 0.0001149910 0.0001149910 3.833033e-05
 [290,] 0.0001149910 0.0001149910 3.833032e-05
 [291,] 0.0001149910 0.0001149909 3.833031e-05
 [292,] 0.0001149910 0.0001149909 3.833032e-05
 [293,] 0.0001149910 0.0001149910 3.833034e-05
 [294,] 0.0001149910 0.0001149910 3.833034e-05
 [295,] 0.0001149910 0.0001149910 3.833033e-05
 [296,] 0.0001149910 0.0001149909 3.833031e-05
 [297,] 0.0001149910 0.0001149909 3.833031e-05
 [298,] 0.0001149910 0.0001149910 3.833033e-05
 [299,] 0.0001149910 0.0001149910 3.833032e-05
 [300,] 0.0001149910 0.0001149910 3.833033e-05
 [301,] 0.0001149910 0.0001391505 6.682453e-05
 [302,] 0.0001149910 0.0001170655 3.833035e-05
 [303,] 0.0001149910 0.0001149909 3.833031e-05
 [304,] 0.0001149910 0.0001202072 3.833036e-05
 [305,] 0.0001191614 0.0001149909 3.833031e-05
 [306,] 0.0001166415 0.0001149909 3.833031e-05
 [307,] 0.0001149910 0.0001149909 3.833031e-05
 [308,] 0.0001149910 0.0001149909 3.833032e-05
 [309,] 0.0001149910 0.0001149910 3.833033e-05
 [310,] 0.0001274077 0.0001149910 4.950981e-05
 [311,] 0.0001149910 0.0001149910 3.833033e-05
 [312,] 0.0001149910 0.0001149909 3.833031e-05
 [313,] 0.0001149910 0.0001149910 3.833033e-05
 [314,] 0.0001149910 0.0001149910 3.833033e-05
 [315,] 0.0001149910 0.0001149910 3.833033e-05
 [316,] 0.0001149910 0.0001149910 3.833033e-05
 [317,] 0.0001149910 0.0001149909 3.833031e-05
 [318,] 0.0001149910 0.0001149909 3.833031e-05
 [319,] 0.0001303916 0.0001149910 4.124875e-05
 [320,] 0.0001149910 0.0001149909 3.833031e-05
 [321,] 0.0001557143 0.0001149910 3.833033e-05
 [322,] 0.0001598048 0.0001149910 3.833033e-05
 [323,] 0.0001149910 0.0001149910 3.833034e-05
 [324,] 0.0001149910 0.0001149909 3.833031e-05
 [325,] 0.0001149910 0.0001149910 3.833032e-05
 [326,] 0.0001149910 0.0001149910 3.833033e-05
 [327,] 0.0001149910 0.0001149910 3.833033e-05
 [328,] 0.0001149910 0.0001149910 3.833033e-05
 [329,] 0.0001149910 0.0001149909 3.833031e-05
 [330,] 0.0001149910 0.0001149909 3.833031e-05
 [331,] 0.0001149910 0.0001149909 3.833032e-05
 [332,] 0.0001149910 0.0001149910 3.833033e-05
 [333,] 0.0001149910 0.0001149909 3.833031e-05
 [334,] 0.0001149910 0.0001149910 3.833032e-05
 [335,] 0.0001149910 0.0001149911 3.833036e-05
 [336,] 0.0001149910 0.0001149910 3.833033e-05
 [337,] 0.0001149910 0.0001149910 3.833033e-05
 [338,] 0.0001149910 0.0001537633 3.833038e-05
 [339,] 0.0001309565 0.0001149910 3.833033e-05
 [340,] 0.0001149910 0.0001149910 3.833032e-05
 [341,] 0.0001149910 0.0001149909 3.833031e-05
 [342,] 0.0001149910 0.0001149909 3.833031e-05
 [343,] 0.0001149910 0.0001149909 3.833032e-05
 [344,] 0.0001149910 0.0001149910 3.833035e-05
 [345,] 0.0001149910 0.0001149910 3.833033e-05
 [346,] 0.0001149910 0.0001174915 4.663765e-05
 [347,] 0.0001149910 0.0001149910 3.833033e-05
 [348,] 0.0001149910 0.0003424083 1.326332e-04
 [349,] 0.0001149910 0.0002360286 1.424654e-04
 [350,] 0.0001300632 0.0001149910 5.655835e-05
 [351,] 0.0001181144 0.0001149910 3.833032e-05
 [352,] 0.0001149910 0.0001285734 5.254990e-05
 [353,] 0.0001149910 0.0001183963 3.873302e-05
 [354,] 0.0001149910 0.0001542341 1.276931e-04
 [355,] 0.0001149910 0.0001149910 3.833033e-05
 [356,] 0.0001149910 0.0001149910 3.833033e-05
 [357,] 0.0001367320 0.0001149910 3.833032e-05
 [358,] 0.0001149910 0.0001149910 3.833033e-05
 [359,] 0.0001149910 0.0001149910 3.833032e-05
 [360,] 0.0001149910 0.0001149910 3.833035e-05
 [361,] 0.0001149910 0.0001149910 3.833033e-05
 [362,] 0.0001149910 0.0001149910 3.833034e-05
 [363,] 0.0001149910 0.0001149910 3.833032e-05
 [364,] 0.0001149910 0.0001149911 3.833035e-05
 [365,] 0.0001149910 0.0001149910 3.833033e-05
 [366,] 0.0001522710 0.0001149909 3.833032e-05
 [367,] 0.0001149910 0.0001149910 4.278046e-05
 [368,] 0.0001149910 0.0001149909 3.833031e-05
 [369,] 0.0001149910 0.0001149910 3.833033e-05
 [370,] 0.0002566398 0.0001149909 3.833032e-05
 [371,] 0.0001149910 0.0001149910 3.833033e-05
 [372,] 0.0010204763 0.0001149910 9.684229e-05
 [373,] 0.0010934076 0.0001149909 7.120044e-05
 [374,] 0.0015748693 0.0001149910 2.410264e-04
 [375,] 0.0018835910 0.0001149910 2.651280e-04
 [376,] 0.0003466969 0.0001149911 1.783319e-04
 [377,] 0.0001149910 0.0001149910 3.833033e-05
 [378,] 0.0001149910 0.0001149910 3.833033e-05
 [379,] 0.0001149910 0.0001149910 3.833033e-05
 [380,] 0.0002321881 0.0001149911 1.158470e-04
 [381,] 0.0001149910 0.0001149910 3.833033e-05
 [382,] 0.0001149910 0.0001174158 3.833035e-05
 [383,] 0.0001149910 0.0001149910 3.833033e-05
 [384,] 0.0002399150 0.0001149910 3.833032e-05
 [385,] 0.0001419100 0.0001149910 3.833033e-05
 [386,] 0.0001301037 0.0001149910 3.833033e-05
 [387,] 0.0001149910 0.0001149910 3.833033e-05
 [388,] 0.0001651935 0.0001149910 3.833032e-05
 [389,] 0.0001565387 0.0001149910 3.833033e-05
 [390,] 0.0001149910 0.0001149910 3.833034e-05
 [391,] 0.0001149910 0.0001233608 3.833033e-05
 [392,] 0.0001464678 0.0001149910 3.833033e-05
 [393,] 0.0001149910 0.0001149910 3.833033e-05
 [394,] 0.0001149910 0.0001149910 3.833033e-05
 [395,] 0.0001149910 0.0001149910 3.833033e-05
 [396,] 0.0001608545 0.0001149910 3.833033e-05
 [397,] 0.0001149910 0.0001149910 3.833033e-05
 [398,] 0.0001149910 0.0001149910 3.833033e-05
 [399,] 0.0001149910 0.0001149910 3.833032e-05
 [400,] 0.0001149910 0.0001149909 3.833031e-05
 [401,] 0.0001149910 0.0001149909 3.833031e-05
 [402,] 0.0001149910 0.0001149910 3.833033e-05
 [403,] 0.0001149910 0.0001149910 3.833032e-05
 [404,] 0.0001149910 0.0001149910 3.833033e-05
 [405,] 0.0001149910 0.0001149910 3.833032e-05
 [406,] 0.0001185244 0.0001149910 3.833032e-05
 [407,] 0.0001149910 0.0001149909 3.833031e-05
 [408,] 0.0001149910 0.0001427237 3.833034e-05
 [409,] 0.0001149910 0.0001598149 4.799694e-05
 [410,] 0.0001149910 0.0001149910 3.833033e-05
 [411,] 0.0001149910 0.0001149910 3.833033e-05
 [412,] 0.0001149910 0.0001149910 3.833032e-05
 [413,] 0.0001149910 0.0001149910 3.833034e-05
 [414,] 0.0001149910 0.0001149911 3.833036e-05
 [415,] 0.0001149910 0.0001149909 3.833031e-05
 [416,] 0.0001149910 0.0001149910 3.833034e-05
 [417,] 0.0001149910 0.0005021755 1.660915e-04
 [418,] 0.0008819899 0.0001149910 3.833033e-05
 [419,] 0.0001149910 0.0001149910 3.833033e-05
 [420,] 0.0001149910 0.0001149910 3.833033e-05
 [421,] 0.0001149910 0.0001149909 3.833031e-05
 [422,] 0.0001149910 0.0001149910 3.833033e-05
 [423,] 0.0001149910 0.0001149910 3.833032e-05
 [424,] 0.0001149910 0.0001149910 3.833033e-05
 [425,] 0.0001149910 0.0001149910 3.833034e-05
 [426,] 0.0001149910 0.0001149910 3.833034e-05
 [427,] 0.0001149910 0.0001149910 3.833033e-05
 [428,] 0.0001149910 0.0001149911 3.833035e-05
 [429,] 0.0001488522 0.0001149910 3.833033e-05
 [430,] 0.0001149910 0.0001149910 3.833033e-05
 [431,] 0.0001149910 0.0001149910 3.833033e-05
 [432,] 0.0001149910 0.0001149910 3.833032e-05
 [433,] 0.0001149910 0.0001149911 3.833035e-05
 [434,] 0.0001149910 0.0001673596 7.421986e-05
 [435,] 0.0001149910 0.0001149909 3.833031e-05
 [436,] 0.0001149910 0.0001149910 3.833033e-05
 [437,] 0.0001149910 0.0004511138 9.185965e-05
 [438,] 0.0001149910 0.0001149911 3.833035e-05
 [439,] 0.0001149910 0.0001149910 3.833033e-05
 [440,] 0.0001149910 0.0001149911 3.833035e-05
 [441,] 0.0002763632 0.0001149910 3.833032e-05
 [442,] 0.0002011842 0.0005465870 9.185053e-04
 [443,] 0.0001149910 0.0001149910 3.833033e-05
 [444,] 0.0001149910 0.0001398450 3.833037e-05
 [445,] 0.0001149910 0.0001149910 3.833035e-05
 [446,] 0.0001149910 0.0001149910 3.833033e-05
 [447,] 0.0001149910 0.0001149910 3.833034e-05
 [448,] 0.0001149910 0.0001149910 3.833033e-05
 [449,] 0.0001149910 0.0001149910 3.833034e-05
 [450,] 0.0001149910 0.0001149910 3.833032e-05
 [451,] 0.0001149910 0.0001149910 3.833033e-05
 [452,] 0.0001149910 0.0001149910 3.833033e-05
 [453,] 0.0001149910 0.0001149911 3.833035e-05
 [454,] 0.0001149910 0.0001149910 3.833034e-05
 [455,] 0.0001149910 0.0001149910 3.833034e-05
 [456,] 0.0001149910 0.0001149910 3.833033e-05
 [457,] 0.0001149910 0.0001149910 3.833034e-05
 [458,] 0.0002107302 0.0001149910 6.053803e-05
 [459,] 0.0001928769 0.0001149910 6.422657e-05
 [460,] 0.0001149910 0.0001149910 3.833034e-05
 [461,] 0.0001149910 0.0001959050 3.833037e-05
 [462,] 0.0001149910 0.0001149910 3.833035e-05
 [463,] 0.0001149910 0.0001149910 3.833034e-05
 [464,] 0.0003966551 0.0001149910 7.786281e-05
 [465,] 0.0001149910 0.0001149910 3.833034e-05
 [466,] 0.0001149910 0.0001149910 3.833035e-05
 [467,] 0.0001325772 0.0001907054 1.738975e-04
 [468,] 0.0001149910 0.0001149910 3.833033e-05
 [469,] 0.0001149910 0.0001149910 3.833033e-05
 [470,] 0.0001149910 0.0001149910 3.833033e-05
 [471,] 0.0001149910 0.0001149910 3.833033e-05
 [472,] 0.0001149910 0.0001149910 3.833033e-05
 [473,] 0.0001149910 0.0001149910 3.833033e-05
 [474,] 0.0001149910 0.0001149910 3.833033e-05
 [475,] 0.0001149910 0.0001149910 3.833033e-05
 [476,] 0.0001149910 0.0001149910 3.833033e-05
 [477,] 0.0001248431 0.0001149910 3.833033e-05
 [478,] 0.0001149910 0.0001149910 3.833032e-05
 [479,] 0.0001149910 0.0001149910 3.833033e-05
 [480,] 0.0001149910 0.0001161651 6.483440e-05
 [481,] 0.0001149910 0.0001149910 3.833033e-05
 [482,] 0.0001149910 0.0001149910 3.833032e-05
 [483,] 0.0001149910 0.0001149910 3.833033e-05
 [484,] 0.0001149910 0.0001149910 3.833033e-05
 [485,] 0.0001149910 0.0001149910 3.833033e-05
 [486,] 0.0001149910 0.0001149910 3.833033e-05
 [487,] 0.0001222449 0.0001149910 4.074230e-05
 [488,] 0.0001149910 0.0001149910 3.833033e-05
 [489,] 0.0001149910 0.0001149910 3.833032e-05
 [490,] 0.0001149910 0.0001149910 3.833035e-05
 [491,] 0.0001149910 0.0001149910 3.833034e-05
 [492,] 0.0001149910 0.0001149910 3.833034e-05
 [493,] 0.0001149910 0.0003325701 1.220627e-04
 [494,] 0.0001149910 0.0001149909 3.833031e-05
 [495,] 0.0001149910 0.0001149910 3.833032e-05
 [496,] 0.0001149910 0.0001149910 3.833033e-05
 [497,] 0.0001149910 0.0001149910 3.833034e-05
 [498,] 0.0001149910 0.0001149910 5.783211e-05
 [499,] 0.0001149910 0.0001149910 3.833034e-05
 [500,] 0.0001149910 0.0001149910 3.833034e-05
 [501,] 0.0001149910 0.0001149909 3.833031e-05
 [502,] 0.0001149910 0.0001149910 3.833034e-05
 [503,] 0.0001149910 0.0001149909 3.833031e-05
 [504,] 0.0001149910 0.0001149909 3.833031e-05
 [505,] 0.0001149910 0.0001149909 3.833031e-05
 [506,] 0.0001149910 0.0001149909 3.833031e-05
 [507,] 0.0001149910 0.0001149910 3.833033e-05
 [508,] 0.0001149910 0.0001149909 3.833031e-05
 [509,] 0.0001149910 0.0002585187 6.717359e-05
 [510,] 0.0001149910 0.0001149910 3.833033e-05
 [511,] 0.0001149910 0.0001149909 3.833031e-05
 [512,] 0.0001149910 0.0001149910 3.833033e-05
 [513,] 0.0001149910 0.0001149910 3.833033e-05
 [514,] 0.0001149910 0.0001149910 3.833034e-05
 [515,] 0.0001149910 0.0002396942 5.017545e-05
 [516,] 0.0002039164 0.0001149910 5.328997e-05
 [517,] 0.0001149910 0.0001149910 3.833033e-05
 [518,] 0.0001149910 0.0001149909 3.833032e-05
 [519,] 0.0001149910 0.0001149910 3.833033e-05
 [520,] 0.0001149910 0.0001149910 3.833033e-05
 [521,] 0.0001149910 0.0001155532 3.833033e-05
 [522,] 0.0001149910 0.0001149909 3.833032e-05
 [523,] 0.0001149910 0.0001248662 3.833036e-05
 [524,] 0.0001149910 0.0001149910 3.833032e-05
 [525,] 0.0001149910 0.0001149910 3.833033e-05
 [526,] 0.0001149910 0.0001149910 3.833033e-05
 [527,] 0.0001149910 0.0001149911 3.833035e-05
 [528,] 0.0001149910 0.0001149911 3.833036e-05
 [529,] 0.0001149910 0.0001149910 3.833032e-05
 [530,] 0.0001149910 0.0001149910 3.833033e-05
 [531,] 0.0002162717 0.0001149910 6.231756e-05
 [532,] 0.0001149910 0.0001149911 3.833036e-05
 [533,] 0.0001149910 0.0002522639 1.097517e-04
 [534,] 0.0001149910 0.0001149910 3.833033e-05
 [535,] 0.0001149910 0.0001150122 3.833036e-05
 [536,] 0.0001149910 0.0001149910 3.833033e-05
 [537,] 0.0001149910 0.0001149911 3.833036e-05
 [538,] 0.0001149910 0.0001149910 3.833034e-05
 [539,] 0.0001149910 0.0001149911 3.833036e-05
 [540,] 0.0001149910 0.0001149910 3.833033e-05
 [541,] 0.0001149910 0.0001149910 3.833034e-05
 [542,] 0.0001149910 0.0001149910 3.833034e-05
 [543,] 0.0001149910 0.0001149910 3.833033e-05
 [544,] 0.0001149910 0.0001149910 3.833034e-05
 [545,] 0.0001149910 0.0001149910 3.833033e-05
 [546,] 0.0001149910 0.0001461227 4.895587e-05
 [547,] 0.0001149910 0.0001149910 3.833033e-05
 [548,] 0.0001149910 0.0001149910 3.833033e-05
 [549,] 0.0001149910 0.0001149910 3.833032e-05
 [550,] 0.0001149910 0.0001149910 3.833035e-05
 [551,] 0.0001149910 0.0001149910 3.833033e-05
 [552,] 0.0001149910 0.0001149910 3.833033e-05
 [553,] 0.0001149910 0.0001149910 3.833033e-05
 [554,] 0.0001149910 0.0001149910 3.833033e-05
 [555,] 0.0001149910 0.0001149910 3.833032e-05
 [556,] 0.0001149910 0.0001149910 3.833035e-05
 [557,] 0.0001149910 0.0001149910 3.833032e-05
 [558,] 0.0001149910 0.0001149910 3.833034e-05
 [559,] 0.0001149910 0.0001149910 3.833034e-05
 [560,] 0.0001149910 0.0001149910 3.833033e-05
 [561,] 0.0001149910 0.0001149910 3.833034e-05
 [562,] 0.0002500286 0.0001149910 7.065806e-05
 [563,] 0.0001149910 0.0001149910 3.977345e-05
 [564,] 0.0001149910 0.0001149910 3.833033e-05
 [565,] 0.0001149910 0.0001149909 3.833031e-05
 [566,] 0.0001149910 0.0001149910 3.833032e-05
 [567,] 0.0001149910 0.0001149910 3.833033e-05
 [568,] 0.0001149910 0.0001149910 3.833032e-05
 [569,] 0.0001149910 0.0001588956 3.833034e-05
 [570,] 0.0001149910 0.0001149910 3.833033e-05
 [571,] 0.0001149910 0.0001149910 3.833032e-05
 [572,] 0.0001149910 0.0001149910 3.833032e-05
 [573,] 0.0001149910 0.0001149910 3.833033e-05
 [574,] 0.0001149910 0.0001149910 3.833032e-05
 [575,] 0.0001149910 0.0001149910 3.833033e-05
 [576,] 0.0001149910 0.0001149910 3.833033e-05
 [577,] 0.0001149910 0.0001149910 3.833033e-05
 [578,] 0.0001149910 0.0001149910 3.833033e-05
 [579,] 0.0001149910 0.0001149910 3.833034e-05
 [580,] 0.0001149910 0.0001149910 3.833032e-05
 [581,] 0.0001149910 0.0001149909 3.833031e-05
 [582,] 0.0001149910 0.0001149909 3.833031e-05
 [583,] 0.0001149910 0.0001149910 3.833034e-05
 [584,] 0.0001149910 0.0001149910 3.833033e-05
 [585,] 0.0001516838 0.0001149910 5.018255e-05
 [586,] 0.0001149910 0.0001149910 3.833033e-05
 [587,] 0.0001149910 0.0001149910 3.833033e-05
 [588,] 0.0001149910 0.0001149910 3.833032e-05
 [589,] 0.0001149910 0.0001149910 3.833033e-05
 [590,] 0.0001149910 0.0001149910 3.833032e-05
 [591,] 0.0001149910 0.0001149910 3.833033e-05
 [592,] 0.0001149910 0.0001149909 3.833031e-05
 [593,] 0.0001149910 0.0001149909 3.833031e-05
 [594,] 0.0001149910 0.0001149910 3.833032e-05
 [595,] 0.0001149910 0.0001149910 3.833033e-05
 [596,] 0.0001149910 0.0001149910 3.833032e-05
 [597,] 0.0001149910 0.0001149910 3.833033e-05
 [598,] 0.0001149910 0.0001149910 3.833033e-05
 [599,] 0.0001149910 0.0001149910 3.833033e-05
 [600,] 0.0001149910 0.0001149910 3.833032e-05
 [601,] 0.0001149910 0.0001149910 3.833034e-05
 [602,] 0.0001149910 0.0001149910 3.833034e-05
 [603,] 0.0001149910 0.0001149910 3.833034e-05
 [604,] 0.0001149910 0.0001149909 3.833032e-05
 [605,] 0.0001149910 0.0001149910 3.833032e-05
 [606,] 0.0001149910 0.0001149910 3.833032e-05
 [607,] 0.0001206293 0.0001149910 3.833033e-05
 [608,] 0.0001149910 0.0001149910 3.833033e-05
 [609,] 0.0001149910 0.0001149910 3.833034e-05
 [610,] 0.0001149910 0.0001149910 3.833033e-05
 [611,] 0.0001149910 0.0001149910 3.833034e-05
 [612,] 0.0001149910 0.0001149910 3.833033e-05
 [613,] 0.0001149910 0.0001149909 3.833031e-05
 [614,] 0.0001149910 0.0001149910 3.833032e-05
 [615,] 0.0001149910 0.0001149909 3.833031e-05
 [616,] 0.0001149910 0.0001149909 3.833031e-05
 [617,] 0.0001149910 0.0001149909 3.833031e-05
 [618,] 0.0001149910 0.0001149910 3.833032e-05
 [619,] 0.0001149910 0.0001149910 3.833033e-05
 [620,] 0.0001149910 0.0001149910 3.833032e-05
 [621,] 0.0001149910 0.0001149910 3.833033e-05
 [622,] 0.0001149910 0.0001149910 3.833032e-05
 [623,] 0.0001149910 0.0001149910 3.833033e-05
 [624,] 0.0001149910 0.0001149909 3.833031e-05
 [625,] 0.0001149910 0.0001149909 3.833031e-05
 [626,] 0.0001149910 0.0001149910 3.833033e-05
 [627,] 0.0001149910 0.0001149910 3.833033e-05
 [628,] 0.0001149910 0.0001149910 3.833032e-05
 [629,] 0.0001149910 0.0001149910 3.833033e-05
 [630,] 0.0001149910 0.0001149910 3.833033e-05
 [631,] 0.0001149910 0.0001149910 3.833033e-05
 [632,] 0.0001149910 0.0001149910 3.833033e-05
 [633,] 0.0001149910 0.0001149910 3.833033e-05
 [634,] 0.0001149910 0.0001149910 3.833032e-05
 [635,] 0.0001149910 0.0001149910 3.833033e-05
 [636,] 0.0001149910 0.0001149910 3.833033e-05
 [637,] 0.0001149910 0.0001149910 3.833032e-05
 [638,] 0.0001149910 0.0001149910 3.833032e-05
 [639,] 0.0001149910 0.0001149910 3.833033e-05
 [640,] 0.0001149910 0.0001149910 3.833033e-05
 [641,] 0.0001149910 0.0001149910 3.833032e-05
 [642,] 0.0001149910 0.0001149910 3.833032e-05
 [643,] 0.0001149910 0.0001149910 3.833033e-05
 [644,] 0.0001149910 0.0001149910 3.833033e-05
 [645,] 0.0001149910 0.0001149910 3.833033e-05
 [646,] 0.0001149910 0.0001149910 3.833032e-05
 [647,] 0.0001149910 0.0001149910 3.833033e-05
 [648,] 0.0001149910 0.0001149910 3.833033e-05
 [649,] 0.0001149910 0.0001149910 3.833032e-05
 [650,] 0.0001149910 0.0001149910 3.833032e-05
 [651,] 0.0001149910 0.0001149910 3.833032e-05
 [652,] 0.0001149910 0.0001149910 3.833033e-05
 [653,] 0.0001149910 0.0001149910 3.833032e-05
 [654,] 0.0001149910 0.0001149910 3.833033e-05
 [655,] 0.0001149910 0.0001149910 3.833032e-05
 [656,] 0.0001149910 0.0001149910 3.833033e-05
 [657,] 0.0001149910 0.0001149910 3.833032e-05
 [658,] 0.0001149910 0.0001149910 3.833033e-05
 [659,] 0.0001149910 0.0001149910 3.833033e-05
 [660,] 0.0001149910 0.0001149910 3.833033e-05
 [661,] 0.0001149910 0.0001149909 3.833032e-05
 [662,] 0.0001149910 0.0001149909 3.833031e-05
 [663,] 0.0001149910 0.0001149910 3.833033e-05
 [664,] 0.0001149910 0.0001149909 3.833031e-05
 [665,] 0.0001149910 0.0001149910 3.833032e-05
 [666,] 0.0001149910 0.0001149910 3.833032e-05
 [667,] 0.0001149910 0.0001149910 3.833033e-05
 [668,] 0.0001149910 0.0001149910 3.833033e-05
 [669,] 0.0001149910 0.0001149910 3.833033e-05
 [670,] 0.0001149910 0.0001149910 3.833033e-05
 [671,] 0.0001149910 0.0001149910 3.833033e-05
 [672,] 0.0001149910 0.0001149910 3.833033e-05
 [673,] 0.0001149910 0.0001149909 3.833032e-05
 [674,] 0.0001149910 0.0001149910 3.833033e-05
 [675,] 0.0001149910 0.0001149910 3.833033e-05
 [676,] 0.0001149910 0.0001149910 3.833033e-05
 [677,] 0.0001149910 0.0001149910 3.833033e-05
 [678,] 0.0001149910 0.0001149910 3.833033e-05
 [679,] 0.0001149910 0.0001149909 3.833031e-05
 [680,] 0.0001149910 0.0001149910 3.833032e-05
 [681,] 0.0001149910 0.0001149910 3.833032e-05
 [682,] 0.0001149910 0.0001149909 3.833031e-05
 [683,] 0.0001149910 0.0001149909 3.833032e-05
 [684,] 0.0001149910 0.0001149909 3.833031e-05
 [685,] 0.0001149910 0.0001149910 5.101575e-05
 [686,] 0.0001149910 0.0001527038 9.169722e-05
 [687,] 0.0001149910 0.0001163452 6.420820e-05
 [688,] 0.0001149910 0.0001149910 3.833032e-05
 [689,] 0.0001149910 0.0001149909 3.833031e-05
 [690,] 0.0001149910 0.0001149910 3.833035e-05
 [691,] 0.0001149910 0.0001149910 3.833033e-05
 [692,] 0.0001149910 0.0001149910 3.833035e-05
 [693,] 0.0001149910 0.0001149910 3.833035e-05
 [694,] 0.0001149910 0.0001149910 3.833034e-05
 [695,] 0.0001149910 0.0001149910 3.833034e-05
 [696,] 0.0001149910 0.0001149910 3.833035e-05
 [697,] 0.0001149910 0.0001149910 3.833034e-05
 [698,] 0.0001149910 0.0001149910 3.833035e-05
 [699,] 0.0001149910 0.0001149910 3.833035e-05
 [700,] 0.0001149910 0.0001149910 3.833033e-05
 [701,] 0.0001149910 0.0001149909 3.833031e-05
 [702,] 0.0001149910 0.0001149910 3.833035e-05
 [703,] 0.0001149910 0.0001149910 3.833035e-05
 [704,] 0.0001149910 0.0001149910 3.833035e-05
 [705,] 0.0001149910 0.0001149910 3.833034e-05
 [706,] 0.0001149910 0.0001149909 3.833031e-05
 [707,] 0.0001149910 0.0001149910 3.833035e-05
 [708,] 0.0001149910 0.0001149909 3.833032e-05
 [709,] 0.0001149910 0.0001149910 3.833035e-05
 [710,] 0.0001149910 0.0001149910 3.833035e-05
 [711,] 0.0001149910 0.0001149910 3.833033e-05
 [712,] 0.0001149910 0.0001149910 3.833035e-05
 [713,] 0.0001149910 0.0001149910 3.833035e-05
 [714,] 0.0001149910 0.0001149910 3.833035e-05
 [715,] 0.0001149910 0.0001149910 3.833034e-05
 [716,] 0.0001149910 0.0001149910 3.833034e-05
 [717,] 0.0001149910 0.0001149910 3.833034e-05
 [718,] 0.0001149910 0.0001149910 3.833033e-05
 [719,] 0.0001149910 0.0001149910 3.833034e-05
 [720,] 0.0001149910 0.0001149910 3.833035e-05
 [721,] 0.0001149910 0.0001149910 4.143229e-05
 [722,] 0.0001149910 0.0001149910 3.833035e-05
 [723,] 0.0001149910 0.0001149910 3.833035e-05
 [724,] 0.0001149910 0.0002464646 4.001256e-05
 [725,] 0.0001149910 0.0001149910 3.833035e-05
 [726,] 0.0001149910 0.0001149910 3.833035e-05
 [727,] 0.0001149910 0.0001149910 3.833035e-05
 [728,] 0.0001149910 0.0001149910 3.833034e-05
 [729,] 0.0001149910 0.0001149910 3.833034e-05
 [730,] 0.0001149910 0.0001149910 3.833033e-05
 [731,] 0.0001149910 0.0001149910 3.833034e-05
 [732,] 0.0001149910 0.0001149909 3.833031e-05
 [733,] 0.0001149910 0.0001149909 3.833031e-05
 [734,] 0.0001149910 0.0001149910 3.833035e-05
 [735,] 0.0001149910 0.0001149909 3.833031e-05
 [736,] 0.0001149910 0.0001149910 3.833034e-05
 [737,] 0.0001149910 0.0001149910 3.833033e-05
 [738,] 0.0001149910 0.0001149910 3.833035e-05
 [739,] 0.0001149910 0.0001149910 3.833035e-05
 [740,] 0.0001149910 0.0001149910 3.833034e-05
 [741,] 0.0001149910 0.0001149909 3.833031e-05
 [742,] 0.0001149910 0.0001149910 3.833034e-05
 [743,] 0.0001149910 0.0001149911 4.421061e-05
 [744,] 0.0001149910 0.0001149910 3.833035e-05
 [745,] 0.0001149910 0.0001149910 3.833034e-05
 [746,] 0.0001149910 0.0001149910 3.833035e-05
 [747,] 0.0001149910 0.0001149910 3.833033e-05
 [748,] 0.0001149910 0.0001149910 3.833033e-05
 [749,] 0.0001149910 0.0001149909 3.833031e-05
 [750,] 0.0001149910 0.0001149910 3.833035e-05
 [751,] 0.0001149910 0.0001149909 3.833031e-05
 [752,] 0.0001149910 0.0001149910 4.579688e-05
 [753,] 0.0001149910 0.0001149910 3.833034e-05
 [754,] 0.0001149910 0.0001149910 3.833034e-05
 [755,] 0.0001149910 0.0001149910 3.833035e-05
 [756,] 0.0001149910 0.0001149909 3.833031e-05
 [757,] 0.0001149910 0.0001149909 3.833031e-05
 [758,] 0.0001149910 0.0001149910 3.833035e-05
 [759,] 0.0001149910 0.0001149910 3.833032e-05
 [760,] 0.0001149910 0.0001149910 3.833034e-05
 [761,] 0.0001149910 0.0001149909 3.833031e-05
 [762,] 0.0001149910 0.0001149910 3.833034e-05
 [763,] 0.0001149910 0.0001149910 3.833033e-05
 [764,] 0.0001149910 0.0001149910 3.833035e-05
 [765,] 0.0001235654 0.0001279862 9.587652e-05
 [766,] 0.0001149910 0.0001149910 3.833032e-05
 [767,] 0.0001149910 0.0001149909 3.833031e-05
 [768,] 0.0001149910 0.0001149910 3.833035e-05
 [769,] 0.0001149910 0.0001149910 3.833033e-05
 [770,] 0.0001149910 0.0001149910 3.833034e-05
 [771,] 0.0001149910 0.0001149909 3.833031e-05
 [772,] 0.0001149910 0.0001149909 3.833032e-05
 [773,] 0.0001149910 0.0001149910 3.833034e-05
 [774,] 0.0001149910 0.0001149909 3.833031e-05
 [775,] 0.0002373006 0.0001858085 3.352472e-04
 [776,] 0.0001149910 0.0001149910 3.833034e-05
 [777,] 0.0001149910 0.0001149910 3.833034e-05
 [778,] 0.0001149910 0.0001149910 3.833033e-05
 [779,] 0.0001149910 0.0001149910 3.833033e-05
 [780,] 0.0001149910 0.0001149910 4.114310e-05
 [781,] 0.0001149910 0.0001149910 4.184427e-05
 [782,] 0.0001149910 0.0001149909 3.833031e-05
 [783,] 0.0001149910 0.0001149909 3.833032e-05
 [784,] 0.0001149910 0.0001149910 3.833034e-05
 [785,] 0.0001149910 0.0001149910 3.833034e-05
 [786,] 0.0001149910 0.0001149910 3.833033e-05
 [787,] 0.0001149910 0.0001149910 3.833034e-05
 [788,] 0.0001149910 0.0001149909 3.833031e-05
 [789,] 0.0001436465 0.0001149910 3.833033e-05
 [790,] 0.0001149910 0.0001149909 3.833031e-05
 [791,] 0.0001149910 0.0001149910 3.833034e-05
 [792,] 0.0001216183 0.0001204940 8.749569e-05
 [793,] 0.0001149910 0.0001149910 4.590425e-05
 [794,] 0.0001206676 0.0001149910 5.582951e-05
 [795,] 0.0001149910 0.0001149910 3.833034e-05
 [796,] 0.0001225181 0.0001187027 8.659331e-05
 [797,] 0.0001149910 0.0001149910 3.833034e-05
 [798,] 0.0001149910 0.0001149910 3.833034e-05
 [799,] 0.0001291221 0.0001149910 8.744749e-05
 [800,] 0.0001524293 0.0001149910 3.833033e-05
 [801,] 0.0001149910 0.0001149910 4.569000e-05
 [802,] 0.0001453344 0.0001149910 3.833033e-05
 [803,] 0.0001214835 0.0001201373 8.706830e-05
 [804,] 0.0001149910 0.0001149909 3.833031e-05
 [805,] 0.0001149910 0.0001149910 3.833034e-05
 [806,] 0.0001149910 0.0001149910 3.833033e-05
 [807,] 0.0001149910 0.0001149910 3.833034e-05
 [808,] 0.0001149910 0.0001149910 5.608233e-05
 [809,] 0.0003495938 0.0001424084 3.405884e-04
 [810,] 0.0003546962 0.0001149910 9.703386e-05
 [811,] 0.0001515775 0.0001149910 3.833033e-05
 [812,] 0.0001149910 0.0001149910 4.434863e-05
 [813,] 0.0001246607 0.0001221813 9.143856e-05
 [814,] 0.0001149910 0.0001149910 3.833034e-05
 [815,] 0.0001149910 0.0001149910 3.833034e-05
 [816,] 0.0001149910 0.0001149909 3.833031e-05
 [817,] 0.0001233409 0.0001149910 6.098279e-05
 [818,] 0.0001220343 0.0001231615 9.021552e-05
 [819,] 0.0001149910 0.0001149909 3.833031e-05
 [820,] 0.0001149910 0.0001149910 3.833034e-05
 [821,] 0.0001149910 0.0001149910 3.833033e-05
 [822,] 0.0001149910 0.0001149909 3.833031e-05
 [823,] 0.0001149910 0.0001149910 3.833033e-05
 [824,] 0.0001163253 0.0001149910 3.833033e-05
 [825,] 0.0001258104 0.0001149910 3.833033e-05
 [826,] 0.0001149910 0.0001149910 3.833033e-05
 [827,] 0.0001417935 0.0001149910 3.833033e-05
 [828,] 0.0001393580 0.0001149910 3.833033e-05
 [829,] 0.0001149910 0.0001149910 3.833034e-05
 [830,] 0.0001149910 0.0001149909 3.833031e-05
 [831,] 0.0001264135 0.0001149910 6.695708e-05
 [832,] 0.0001266622 0.0001149910 6.119268e-05
 [833,] 0.0001149910 0.0001149910 3.833033e-05
 [834,] 0.0001279297 0.0001222740 9.411831e-05
 [835,] 0.0001263529 0.0001149910 6.194457e-05
 [836,] 0.0001149910 0.0001149910 3.833034e-05
 [837,] 0.0001149910 0.0001149909 3.833031e-05
 [838,] 0.0001297356 0.0001293824 1.023446e-04
 [839,] 0.0001223392 0.0001149910 3.833033e-05
 [840,] 0.0007563946 0.0001149911 3.903929e-04
 [841,] 0.0001149910 0.0001149909 3.833032e-05
 [842,] 0.0001149910 0.0001149910 3.833032e-05
 [843,] 0.0001518843 0.0001149910 3.833033e-05
 [844,] 0.0001269236 0.0001149910 6.246104e-05
 [845,] 0.0001286335 0.0001149910 6.378686e-05
 [846,] 0.0001149910 0.0001149910 3.833034e-05
 [847,] 0.0001349396 0.0001149910 3.833033e-05
 [848,] 0.0001209116 0.0001272119 9.289567e-05
 [849,] 0.0001149910 0.0001149910 3.833034e-05
 [850,] 0.0001149910 0.0001149910 3.833032e-05
 [851,] 0.0001319935 0.0001249916 1.000127e-04
 [852,] 0.0001149910 0.0001149910 3.833034e-05
 [853,] 0.0004265155 0.0001149911 2.540442e-04
 [854,] 0.0001149910 0.0001149909 3.833031e-05
 [855,] 0.0002465364 0.0001149910 3.833033e-05
 [856,] 0.0001149910 0.0001149910 3.833034e-05
 [857,] 0.0001149910 0.0001149910 3.833033e-05
 [858,] 0.0004400837 0.0001149911 2.745870e-04
 [859,] 0.0001149910 0.0001149910 3.833033e-05
 [860,] 0.0003426101 0.0001710403 4.266323e-04
 [861,] 0.0001170316 0.0001149910 5.129740e-05
 [862,] 0.0001149910 0.0001149910 4.564314e-05
 [863,] 0.0001149910 0.0001149910 3.833033e-05
 [864,] 0.0001246868 0.0001192767 8.877263e-05
 [865,] 0.0001149910 0.0001149909 3.833032e-05
 [866,] 0.0001307314 0.0001162039 9.032666e-05
 [867,] 0.0001211711 0.0001149910 7.253184e-05
 [868,] 0.0001149910 0.0001149909 3.833032e-05
 [869,] 0.0001235457 0.0001183758 8.706734e-05
 [870,] 0.0001264293 0.0001149910 3.833033e-05
 [871,] 0.0001505610 0.0001149910 3.833033e-05
 [872,] 0.0001149910 0.0001149910 3.833033e-05
 [873,] 0.0001284049 0.0001218433 9.407761e-05
 [874,] 0.0001149910 0.0001149909 3.833031e-05
 [875,] 0.0003281991 0.0002547903 6.889821e-04
 [876,] 0.0001295945 0.0001221355 9.529365e-05
 [877,] 0.0001149910 0.0001429261 8.841291e-05
 [878,] 0.0001149910 0.0001149909 3.833031e-05
 [879,] 0.0001149910 0.0001149910 3.833033e-05
 [880,] 0.0001149910 0.0001556945 3.833036e-05
 [881,] 0.0001465411 0.0001149910 3.833033e-05
 [882,] 0.0003960025 0.0001149910 6.676882e-05
 [883,] 0.0001507865 0.0001149910 3.833033e-05
 [884,] 0.0001149910 0.0001149910 3.833032e-05
 [885,] 0.0001149910 0.0001149910 3.833033e-05
 [886,] 0.0001149910 0.0001149910 4.684989e-05
 [887,] 0.0001370112 0.0001149910 3.833033e-05
 [888,] 0.0003073877 0.0001149910 1.520990e-04
 [889,] 0.0001149910 0.0001149910 3.833032e-05
 [890,] 0.0001689126 0.0001149910 4.051641e-05
 [891,] 0.0001149910 0.0001553322 3.833034e-05
 [892,] 0.0001150335 0.0001149910 3.833032e-05
 [893,] 0.0001149910 0.0001149910 3.833032e-05
 [894,] 0.0001149910 0.0001149910 3.833032e-05
 [895,] 0.0001149910 0.0001149910 3.833032e-05
 [896,] 0.0001149910 0.0001149910 3.833033e-05
 [897,] 0.0001149910 0.0001149910 3.833032e-05
 [898,] 0.0001149910 0.0001149910 3.833032e-05
 [899,] 0.0001149910 0.0001149910 3.833032e-05
 [900,] 0.0001149910 0.0001149910 4.121305e-05
 [901,] 0.0001149910 0.0001149910 3.833032e-05
 [902,] 0.0001149910 0.0001149910 3.833034e-05
 [903,] 0.0005072444 0.0001149910 1.039985e-04
 [904,] 0.0001149910 0.0001149910 3.833034e-05
 [905,] 0.0001149910 0.0001149909 3.833031e-05
 [906,] 0.0001149910 0.0001149909 3.833031e-05
 [907,] 0.0002067307 0.0001149910 3.833032e-05
 [908,] 0.0002095874 0.0001149910 3.833032e-05
 [909,] 0.0003347756 0.0001149910 1.448893e-04
 [910,] 0.0001149910 0.0001149910 3.953447e-05
 [911,] 0.0004431237 0.0001149910 4.097480e-05
 [912,] 0.0001149910 0.0001149910 3.833032e-05
 [913,] 0.0001149910 0.0001149910 3.833032e-05
 [914,] 0.0004347819 0.0001149909 3.985828e-05
 [915,] 0.0001149910 0.0001149909 3.833032e-05
 [916,] 0.0001149910 0.0001149909 3.833031e-05
 [917,] 0.0001149910 0.0001149910 3.833032e-05
 [918,] 0.0001149910 0.0001149909 3.833031e-05
 [919,] 0.0004883294 0.0001149910 1.091380e-04
 [920,] 0.0001149910 0.0001149910 4.061885e-05
 [921,] 0.0004483449 0.0001149910 4.259831e-05
 [922,] 0.0002067527 0.0001149910 3.833032e-05
 [923,] 0.0002098180 0.0001149910 3.833032e-05
 [924,] 0.0001149910 0.0001149910 4.015753e-05
 [925,] 0.0001149910 0.0001149910 3.833033e-05
 [926,] 0.0001149910 0.0001149910 3.833032e-05
 [927,] 0.0001149910 0.0001149910 3.852393e-05
 [928,] 0.0001149910 0.0001149910 3.833032e-05
 [929,] 0.0002000428 0.0001149910 3.833032e-05
 [930,] 0.0001149910 0.0001149910 3.833033e-05
 [931,] 0.0001913333 0.0001149910 3.833032e-05
 [932,] 0.0002019462 0.0001149910 3.833032e-05
 [933,] 0.0002132496 0.0001149910 3.833032e-05
 [934,] 0.0001149910 0.0001149910 4.148523e-05
 [935,] 0.0001931256 0.0001149910 3.833032e-05
 [936,] 0.0001149910 0.0001149910 3.833033e-05
 [937,] 0.0003992700 0.0001149910 8.742103e-05
 [938,] 0.0004553331 0.0001149910 9.471256e-05
 [939,] 0.0002127015 0.0001149910 3.833032e-05
 [940,] 0.0002067979 0.0001149910 3.833032e-05
 [941,] 0.0001149910 0.0001149910 3.833032e-05
 [942,] 0.0001149910 0.0001149910 3.833033e-05
 [943,] 0.0005618247 0.0001149910 5.091653e-05
 [944,] 0.0006127911 0.0001149910 1.463351e-04
 [945,] 0.0001149910 0.0001149910 3.833033e-05
 [946,] 0.0001149910 0.0001149910 3.833033e-05
 [947,] 0.0001779405 0.0001149910 3.833033e-05
 [948,] 0.0005825339 0.0001149910 5.996744e-05
 [949,] 0.0005499379 0.0001149909 4.994705e-05
 [950,] 0.0003350884 0.0001149910 7.492947e-05
 [951,] 0.0001149910 0.0001149910 3.833032e-05
 [952,] 0.0005242755 0.0001149910 4.843103e-05
 [953,] 0.0005182684 0.0001149910 4.878387e-05
 [954,] 0.0005345470 0.0001149910 4.977344e-05
 [955,] 0.0004968826 0.0001149910 4.774417e-05
 [956,] 0.0001149910 0.0001149910 3.833033e-05
 [957,] 0.0003183149 0.0001149910 8.874685e-05
 [958,] 0.0004820709 0.0001149910 4.870446e-05
 [959,] 0.0001149910 0.0001149910 3.833032e-05
 [960,] 0.0005016312 0.0001149910 4.871859e-05
 [961,] 0.0005566310 0.0001149910 5.441461e-05
 [962,] 0.0001149910 0.0001149910 4.150394e-05
 [963,] 0.0002114683 0.0001149910 3.833033e-05
 [964,] 0.0001149910 0.0001149910 3.833032e-05
 [965,] 0.0001149910 0.0001149910 3.833032e-05
 [966,] 0.0006513462 0.0001149909 3.936943e-05
 [967,] 0.0003522912 0.0001149910 8.360977e-05
 [968,] 0.0001149910 0.0001149910 3.833032e-05
 [969,] 0.0001149910 0.0001149910 3.833032e-05
 [970,] 0.0006237101 0.0001149909 3.833031e-05
 [971,] 0.0001149910 0.0001149909 3.833031e-05
 [972,] 0.0005944444 0.0001149910 5.169183e-05
 [973,] 0.0001149910 0.0001149910 3.833033e-05
 [974,] 0.0001149910 0.0001149910 3.833032e-05
 [975,] 0.0005844377 0.0001149910 5.366564e-05
 [976,] 0.0005515219 0.0001149910 6.002894e-05
 [977,] 0.0004759762 0.0001149910 4.271732e-05
 [978,] 0.0003676293 0.0001149910 8.991759e-05
 [979,] 0.0005587764 0.0001149910 4.992080e-05
 [980,] 0.0003602611 0.0001149910 7.418666e-05
 [981,] 0.0005464578 0.0001149910 5.253625e-05
 [982,] 0.0001149910 0.0001149910 3.833032e-05
 [983,] 0.0001165753 0.0001149910 6.461992e-05
 [984,] 0.0003244120 0.0001149910 6.898885e-05
 [985,] 0.0006395385 0.0001149909 3.833031e-05
 [986,] 0.0005846901 0.0001149910 5.042261e-05
 [987,] 0.0001149910 0.0001149910 3.833032e-05
 [988,] 0.0005686266 0.0001149910 5.279070e-05
 [989,] 0.0005330951 0.0001149910 4.649657e-05
 [990,] 0.0006077437 0.0001149910 5.597814e-05
 [991,] 0.0001149910 0.0001149910 3.833033e-05
 [992,] 0.0001149910 0.0001149910 3.833032e-05
 [993,] 0.0001149910 0.0001149910 3.833032e-05
 [994,] 0.0001149910 0.0001149910 3.833032e-05
 [995,] 0.0001149910 0.0001149910 3.833032e-05
 [996,] 0.0001197952 0.0001149910 7.158722e-05
 [997,] 0.0005708488 0.0001149910 5.448088e-05
 [998,] 0.0001201939 0.0001149910 6.342617e-05
 [999,] 0.0002456101 0.0001149910 8.304028e-05
[1000,] 0.0001183727 0.0001149910 6.195499e-05
[1001,] 0.0005478602 0.0001149910 5.273677e-05
[1002,] 0.0001149910 0.0005752991 3.833036e-05
[1003,] 0.0002011098 0.0001149910 3.833032e-05
[1004,] 0.0001149910 0.0001149910 4.153123e-05
[1005,] 0.0001149910 0.0001149909 3.833031e-05
[1006,] 0.0001149910 0.0001149910 3.833032e-05
[1007,] 0.0005891465 0.0001149910 5.653463e-05
[1008,] 0.0001149910 0.0006087905 3.833036e-05
[1009,] 0.0001149910 0.0001353044 3.833033e-05
[1010,] 0.0005971247 0.0001149910 4.694334e-05
[1011,] 0.0001149910 0.0001149909 3.833032e-05
[1012,] 0.0001149910 0.0001149911 3.833037e-05
[1013,] 0.0001149910 0.0001149910 3.833033e-05
[1014,] 0.0001149910 0.0001149910 3.833032e-05
[1015,] 0.0003322735 0.0001149910 6.750682e-05
[1016,] 0.0003447852 0.0001149910 7.177369e-05
[1017,] 0.0002721006 0.0001149910 1.104898e-04
[1018,] 0.0003369710 0.0001149910 7.188637e-05
[1019,] 0.0003411810 0.0001149910 7.021326e-05
[1020,] 0.0037007064 0.0001149909 1.233824e-04
[1021,] 0.0001149910 0.0001149909 3.833032e-05
[1022,] 0.0003524496 0.0001149910 7.563358e-05
[1023,] 0.0002020046 0.0001149910 3.833033e-05
[1024,] 0.0001149910 0.0001337536 3.833033e-05
[1025,] 0.0001149910 0.0001149909 3.833032e-05
[1026,] 0.0003497638 0.0001149910 7.451051e-05
[1027,] 0.0023579163 0.0001149909 9.795674e-05
[1028,] 0.0003486351 0.0001149910 7.530892e-05
[1029,] 0.0001149910 0.0001149910 4.005604e-05
[1030,] 0.0002051586 0.0001149910 3.833033e-05
[1031,] 0.0003757288 0.0001149910 7.330352e-05
[1032,] 0.0001149910 0.0001149909 3.833032e-05
[1033,] 0.0001159903 0.0001149910 6.919466e-05
[1034,] 0.0003407512 0.0001149910 7.243124e-05
[1035,] 0.0003620950 0.0001149910 7.439362e-05
[1036,] 0.0003543306 0.0001149910 7.770568e-05
[1037,] 0.0003604122 0.0001149910 7.574499e-05
[1038,] 0.0001149910 0.0001149910 3.833032e-05
[1039,] 0.0001149910 0.0001149910 3.833033e-05
[1040,] 0.0021047555 0.0001149910 1.455272e-04
[1041,] 0.0001584764 0.0001149910 3.833033e-05
[1042,] 0.0001176365 0.0001149910 6.118259e-05
[1043,] 0.0003878516 0.0001149910 1.124297e-04
[1044,] 0.0001795135 0.0001149910 3.833033e-05
[1045,] 0.0001149910 0.0001149909 3.833031e-05
[1046,] 0.0001149910 0.0001288564 3.833033e-05
[1047,] 0.0001759155 0.0001149910 3.833033e-05
[1048,] 0.0006312036 0.0001149910 3.833033e-05
[1049,] 0.0001598619 0.0001149910 3.833033e-05
[1050,] 0.0001608845 0.0001149910 3.833033e-05
[1051,] 0.0001149910 0.0001149910 3.833033e-05
[1052,] 0.0001686682 0.0001149910 3.833033e-05
[1053,] 0.0001149910 0.0001149910 6.069890e-05
[1054,] 0.0001619616 0.0001149910 3.833033e-05
[1055,] 0.0001673475 0.0001149910 3.833033e-05
[1056,] 0.0001656698 0.0001149910 3.833033e-05
[1057,] 0.0001676510 0.0001149910 3.833033e-05
[1058,] 0.0002161568 0.0001149910 6.888620e-05
[1059,] 0.0001697857 0.0001149910 3.833033e-05
[1060,] 0.0001149910 0.0001149910 3.833033e-05
[1061,] 0.0001793988 0.0001149910 3.833033e-05
[1062,] 0.0006697903 0.0001149910 3.833033e-05
[1063,] 0.0001616073 0.0001149910 3.833033e-05
[1064,] 0.0006745378 0.0001149910 3.833033e-05
[1065,] 0.0001637149 0.0001149910 3.833033e-05
[1066,] 0.0001579163 0.0001149910 3.833033e-05
[1067,] 0.0001734531 0.0001149910 3.833033e-05
[1068,] 0.0001149910 0.0001149909 3.833031e-05
[1069,] 0.0001656568 0.0001149910 3.833033e-05
[1070,] 0.0001676053 0.0001149910 3.833033e-05
[1071,] 0.0001149910 0.0002497393 3.833036e-05
[1072,] 0.0001149910 0.0001149910 6.233533e-05
[1073,] 0.0001727464 0.0001149910 3.833033e-05
[1074,] 0.0001626231 0.0001149910 3.833033e-05
[1075,] 0.0001149910 0.0001149910 3.833032e-05
[1076,] 0.0001695802 0.0001149910 3.833033e-05
[1077,] 0.0001725298 0.0001149910 3.833033e-05
[1078,] 0.0001666786 0.0001149910 3.833033e-05
[1079,] 0.0001628244 0.0001149910 3.833033e-05
[1080,] 0.0001689528 0.0001149910 3.833033e-05
[1081,] 0.0001646031 0.0001149910 3.833033e-05
[1082,] 0.0020186658 0.0001149910 1.253611e-04
[1083,] 0.0001610389 0.0001149910 3.833033e-05
[1084,] 0.0001703482 0.0001149910 3.833033e-05
[1085,] 0.0001703101 0.0001149910 3.833033e-05
[1086,] 0.0001905309 0.0001149910 3.833033e-05
[1087,] 0.0007366155 0.0001149910 3.833032e-05
[1088,] 0.0008002314 0.0001149910 3.833032e-05
[1089,] 0.0001776038 0.0001149910 3.833033e-05
[1090,] 0.0007815767 0.0001149910 3.833032e-05
[1091,] 0.0001358877 0.0001149910 3.833033e-05
[1092,] 0.0001469789 0.0001149910 3.833033e-05
[1093,] 0.0001149910 0.0002578059 3.833036e-05
[1094,] 0.0001931551 0.0001149910 3.833033e-05
[1095,] 0.0006904103 0.0001149910 3.833033e-05
[1096,] 0.0002400740 0.0001149910 6.641055e-05
[1097,] 0.0001149910 0.0001149910 3.833033e-05
[1098,] 0.0001580176 0.0001149910 3.833033e-05
[1099,] 0.0001149910 0.0001149910 3.833032e-05
[1100,] 0.0001149910 0.0001149910 3.833032e-05
[1101,] 0.0001149910 0.0001149909 3.833031e-05
[1102,] 0.0001149910 0.0001149910 3.833033e-05
[1103,] 0.0001149910 0.0001149910 3.833033e-05
[1104,] 0.0001149910 0.0001149910 3.833033e-05
[1105,] 0.0001149910 0.0001149910 3.833034e-05
[1106,] 0.0001149910 0.0008397760 3.833037e-05
[1107,] 0.0001149910 0.0001149910 3.833032e-05
[1108,] 0.0007405752 0.0001149910 3.833032e-05
[1109,] 0.0001149910 0.0001149910 3.833033e-05
[1110,] 0.0001149910 0.0001255251 3.833036e-05
[1111,] 0.0008005028 0.0001149910 3.833032e-05
[1112,] 0.0008259312 0.0001149910 3.833032e-05
[1113,] 0.0007519508 0.0001149910 3.833032e-05
[1114,] 0.0007548029 0.0001149910 3.833032e-05
[1115,] 0.0007876460 0.0001149910 3.833032e-05
[1116,] 0.0001483959 0.0001149910 3.833033e-05
[1117,] 0.0001149910 0.0001149910 3.833032e-05
[1118,] 0.0001863433 0.0001149910 3.833033e-05
[1119,] 0.0002042629 0.0001149910 3.833033e-05
[1120,] 0.0001149910 0.0001149910 3.833033e-05
[1121,] 0.0001744166 0.0001149910 3.833033e-05
[1122,] 0.0001714194 0.0001149910 3.833033e-05
[1123,] 0.0001824626 0.0001149910 3.833033e-05
[1124,] 0.0001853089 0.0001149910 3.833033e-05
[1125,] 0.0002182684 0.0001149910 4.075917e-05
[1126,] 0.0002153817 0.0001149910 4.038720e-05
[1127,] 0.0001949954 0.0001149910 3.833033e-05
[1128,] 0.0001693220 0.0001149910 3.833033e-05
[1129,] 0.0001149910 0.0001149910 3.833032e-05
[1130,] 0.0001149910 0.0001149910 3.833033e-05
[1131,] 0.0001149910 0.0001149910 4.547534e-05
[1132,] 0.0001149910 0.0001149910 3.833032e-05
[1133,] 0.0001149910 0.0001149910 3.833033e-05
[1134,] 0.0001149910 0.0001690822 7.535756e-05
[1135,] 0.0001523175 0.0001159250 1.059685e-04
[1136,] 0.0001149910 0.0001149910 3.833033e-05
[1137,] 0.0002429886 0.0001149910 8.430062e-05
[1138,] 0.0001149910 0.0001149910 3.833032e-05
[1139,] 0.0001924370 0.0001149910 7.604872e-05
[1140,] 0.0001355899 0.0001149910 7.948342e-05
[1141,] 0.0001465694 0.0001149910 8.513456e-05
[1142,] 0.0001940802 0.0001149910 7.780111e-05
[1143,] 0.0001827429 0.0001149910 7.801274e-05
[1144,] 0.0001929371 0.0001149910 7.762454e-05
[1145,] 0.0001914842 0.0001149910 7.606488e-05
[1146,] 0.0001149910 0.0001149910 3.833033e-05
[1147,] 0.0001855522 0.0001149910 7.449068e-05
[1148,] 0.0001786765 0.0001149910 6.977618e-05
[1149,] 0.0001960958 0.0001149910 7.107169e-05
[1150,] 0.0002005305 0.0001149910 7.262172e-05
[1151,] 0.0001830974 0.0001149910 6.472247e-05
[1152,] 0.0001753438 0.0001149910 6.773198e-05
[1153,] 0.0001928418 0.0001149910 6.731207e-05
[1154,] 0.0001902201 0.0001149910 6.650297e-05
[1155,] 0.0001762045 0.0001149910 6.643386e-05
[1156,] 0.0001812779 0.0001149910 6.961224e-05
[1157,] 0.0001149910 0.0001149910 3.833035e-05
[1158,] 0.0001780884 0.0001149910 6.707924e-05
[1159,] 0.0001829165 0.0001149910 6.296847e-05
[1160,] 0.0001854722 0.0001149910 6.371911e-05
[1161,] 0.0002042516 0.0001149910 7.288766e-05
[1162,] 0.0001944571 0.0001149910 7.349294e-05
[1163,] 0.0001149910 0.0001149910 3.833033e-05
[1164,] 0.0001149910 0.0001149910 3.833034e-05
[1165,] 0.0001149910 0.0001149911 4.255142e-05
[1166,] 0.0001945776 0.0001149910 6.264904e-05
[1167,] 0.0001902562 0.0001149910 6.124191e-05
[1168,] 0.0001149910 0.0001149909 3.833031e-05
[1169,] 0.0001515355 0.0001149910 4.761686e-05
[1170,] 0.0001149910 0.0001149909 3.833032e-05
[1171,] 0.0001149910 0.0001149910 3.833032e-05
[1172,] 0.0001543460 0.0001149910 9.117783e-05
[1173,] 0.0001149910 0.0001149910 3.833032e-05
[1174,] 0.0001929279 0.0001149910 6.423403e-05
[1175,] 0.0001386266 0.0001149910 4.441406e-05
[1176,] 0.0001149910 0.0001149910 3.833033e-05
[1177,] 0.0001149910 0.0001149910 3.833033e-05
[1178,] 0.0001149910 0.0001149910 5.700543e-05
[1179,] 0.0001149910 0.0001149910 3.833033e-05
[1180,] 0.0001149910 0.0001149910 3.833033e-05
[1181,] 0.0001149910 0.0001149910 3.833032e-05
[1182,] 0.0001149910 0.0001149910 3.833032e-05
[1183,] 0.0001149910 0.0001149910 3.833034e-05
[1184,] 0.0001149910 0.0017996194 3.833038e-05
[1185,] 0.0001149910 0.0001149910 3.833033e-05
[1186,] 0.0001149910 0.0001149910 3.833033e-05
[1187,] 0.0001149910 0.0001149910 3.833032e-05
[1188,] 0.0001149910 0.0001149910 3.833033e-05
[1189,] 0.0004306299 0.0001149910 3.833032e-05
[1190,] 0.0001149910 0.0001149910 3.833032e-05
[1191,] 0.0004573523 0.0001149910 3.833032e-05
[1192,] 0.0001149910 0.0001149910 3.833032e-05
[1193,] 0.0012630329 0.0001149909 4.507704e-05
[1194,] 0.0004455218 0.0001149910 3.952432e-05
[1195,] 0.0004572571 0.0001149910 3.917664e-05
[1196,] 0.0001149910 0.0001149910 3.833032e-05
[1197,] 0.0004736868 0.0001149910 4.060835e-05
[1198,] 0.0004302006 0.0001149910 3.833032e-05
[1199,] 0.0002400304 0.0001149910 6.486713e-05
[1200,] 0.0001149910 0.0001149910 3.833034e-05
[1201,] 0.0001149910 0.0001149910 3.833033e-05
[1202,] 0.0002575483 0.0001149910 6.836778e-05
[1203,] 0.0002408486 0.0001149910 6.337633e-05
[1204,] 0.0001149910 0.0001149910 3.833033e-05
[1205,] 0.0004385121 0.0001149910 3.833032e-05
[1206,] 0.0004729566 0.0001149910 3.833032e-05
[1207,] 0.0004039517 0.0001149910 3.833032e-05
[1208,] 0.0004398164 0.0001149910 3.833032e-05
[1209,] 0.0001149910 0.0001149910 3.833032e-05
[1210,] 0.0001149910 0.0001149910 3.833032e-05
[1211,] 0.0001149910 0.0001149911 3.833036e-05
[1212,] 0.0002761961 0.0001149910 7.140840e-05
[1213,] 0.0001149910 0.0001149910 3.833032e-05
[1214,] 0.0001149910 0.0001157082 3.833036e-05
[1215,] 0.0001149910 0.0001149910 3.833034e-05
[1216,] 0.0001149910 0.0001149910 3.833032e-05
[1217,] 0.0005786060 0.0001149909 3.833032e-05
[1218,] 0.0001149910 0.0001338788 3.833033e-05
[1219,] 0.0001149910 0.0001403560 3.833033e-05
[1220,] 0.0004628755 0.0001149910 3.833032e-05
[1221,] 0.0002653668 0.0001149910 7.118386e-05
[1222,] 0.0001149910 0.0001149910 3.833032e-05
[1223,] 0.0001149910 0.0001570133 3.833037e-05
[1224,] 0.0001944292 0.0001149910 3.977960e-05
[1225,] 0.0001149910 0.0001149910 3.833032e-05
[1226,] 0.0001149910 0.0001149910 3.833032e-05
[1227,] 0.0002675967 0.0001149910 6.914783e-05
[1228,] 0.0005435257 0.0001149909 3.833032e-05
[1229,] 0.0001149910 0.0001149910 3.833032e-05
[1230,] 0.0001149910 0.0027926852 3.833038e-05
[1231,] 0.0002081845 0.0001149910 7.101111e-05
[1232,] 0.0001149910 0.0001149910 3.833033e-05
[1233,] 0.0001149910 0.0001149910 3.833033e-05
[1234,] 0.0005310059 0.0001149910 3.833032e-05
[1235,] 0.0005571181 0.0001149909 3.833032e-05
[1236,] 0.0005535016 0.0001149909 3.833032e-05
[1237,] 0.0005766613 0.0001149909 3.833032e-05
[1238,] 0.0001149910 0.0001149910 3.833033e-05
[1239,] 0.0001149910 0.0001541332 3.833037e-05
[1240,] 0.0005713111 0.0001149909 3.833032e-05
[1241,] 0.0001149910 0.0001560802 3.833037e-05
[1242,] 0.0001149910 0.0001550869 3.833037e-05
[1243,] 0.0001149910 0.0001604542 3.833037e-05
[1244,] 0.0002621244 0.0001149910 7.301276e-05
[1245,] 0.0001149910 0.0001149910 3.833032e-05
[1246,] 0.0002467740 0.0001149910 7.072827e-05
[1247,] 0.0001149910 0.0001323793 3.833036e-05
[1248,] 0.0001149910 0.0001149910 3.833032e-05
[1249,] 0.0001837386 0.0001149910 3.855719e-05
[1250,] 0.0002000470 0.0001149910 4.211407e-05
[1251,] 0.0001149910 0.0001149910 3.833032e-05
[1252,] 0.0005159756 0.0001149909 3.833032e-05
[1253,] 0.0002630566 0.0001149909 3.833031e-05
[1254,] 0.0001149910 0.0001535757 3.833037e-05
[1255,] 0.0005465004 0.0001149910 3.833032e-05
[1256,] 0.0001149910 0.0001149910 3.833032e-05
[1257,] 0.0001149910 0.0001576761 3.833037e-05
[1258,] 0.0001149910 0.0001149910 3.833033e-05
[1259,] 0.0005233725 0.0001149910 3.833032e-05
[1260,] 0.0005313562 0.0001149909 3.833032e-05
[1261,] 0.0001149910 0.0001149910 3.833033e-05
[1262,] 0.0001149910 0.0001149910 3.833033e-05
[1263,] 0.0005455438 0.0001149909 3.833032e-05
[1264,] 0.0005642844 0.0001149909 3.833032e-05
[1265,] 0.0002985870 0.0001149910 8.156540e-05
[1266,] 0.0002694989 0.0001149910 7.126586e-05
[1267,] 0.0002718166 0.0001149910 7.530537e-05
[1268,] 0.0006074916 0.0001149909 3.833032e-05
[1269,] 0.0005342557 0.0001149909 3.833032e-05
[1270,] 0.0005410411 0.0001149910 3.833032e-05
[1271,] 0.0001149910 0.0001643031 3.833037e-05
[1272,] 0.0001936041 0.0001149910 3.942248e-05
[1273,] 0.0005179959 0.0001149909 3.833032e-05
[1274,] 0.0001149910 0.0001149910 3.833033e-05
[1275,] 0.0001149910 0.0001149910 3.833033e-05
[1276,] 0.0005879962 0.0001149909 3.833032e-05
[1277,] 0.0001149910 0.0001149910 3.833033e-05
[1278,] 0.0005868612 0.0001149909 3.833032e-05
[1279,] 0.0005596160 0.0001149909 3.833032e-05
[1280,] 0.0005793247 0.0001149909 3.833032e-05
[1281,] 0.0005256341 0.0001149909 3.833032e-05
[1282,] 0.0001893975 0.0001149910 3.833033e-05
[1283,] 0.0005235973 0.0001149909 3.833032e-05
[1284,] 0.0001149910 0.0001372573 3.833035e-05
[1285,] 0.0001149910 0.0001149910 3.833033e-05
[1286,] 0.0005555853 0.0001149909 3.833032e-05
[1287,] 0.0002029895 0.0001149910 6.727505e-05
[1288,] 0.0007290023 0.0001149909 3.833032e-05
[1289,] 0.0005286692 0.0001149909 3.833032e-05
[1290,] 0.0005562611 0.0001149909 3.833032e-05
[1291,] 0.0001940045 0.0001149910 3.833032e-05
[1292,] 0.0005897360 0.0001149909 3.833032e-05
[1293,] 0.0005462815 0.0001149909 3.833032e-05
[1294,] 0.0005384050 0.0001149909 3.833032e-05
[1295,] 0.0005569221 0.0001149909 3.833032e-05
[1296,] 0.0001149910 0.0001149910 3.833033e-05
[1297,] 0.0005571196 0.0001149909 3.833032e-05
[1298,] 0.0001149910 0.0001149911 3.833035e-05
[1299,] 0.0005603080 0.0001149909 3.833032e-05
[1300,] 0.0005869126 0.0001149909 3.833032e-05
[1301,] 0.0001829121 0.0001149910 3.833032e-05
[1302,] 0.0005686037 0.0001149909 3.833032e-05
[1303,] 0.0001972666 0.0001149910 6.487891e-05
[1304,] 0.0001149910 0.0001149910 3.833032e-05
[1305,] 0.0005487048 0.0001149909 3.833032e-05
[1306,] 0.0001149910 0.0001149910 3.833033e-05
[1307,] 0.0001983156 0.0001149910 6.402736e-05
[1308,] 0.0005399303 0.0001149909 3.833032e-05
[1309,] 0.0005438076 0.0001149909 3.833032e-05
[1310,] 0.0005666693 0.0001149909 3.833032e-05
[1311,] 0.0001149910 0.0001149910 3.833033e-05
[1312,] 0.0001149910 0.0001149910 3.833032e-05
[1313,] 0.0005827988 0.0001149909 3.833032e-05
[1314,] 0.0001974047 0.0001149910 7.606793e-05
[1315,] 0.0001804794 0.0001149910 1.221478e-04
[1316,] 0.0005880175 0.0001149909 3.833032e-05
[1317,] 0.0005418325 0.0001149909 3.833032e-05
[1318,] 0.0005660105 0.0001149909 3.833032e-05
[1319,] 0.0001149910 0.0001149910 3.833033e-05
[1320,] 0.0002837543 0.0001149910 7.820456e-05
[1321,] 0.0004820220 0.0001149909 3.833032e-05
[1322,] 0.0001149910 0.0001149910 3.833033e-05
[1323,] 0.0001149910 0.0001149910 3.833033e-05
[1324,] 0.0005569018 0.0001149909 3.833032e-05
[1325,] 0.0005970809 0.0001149909 3.833032e-05
[1326,] 0.0005517166 0.0001149909 3.833032e-05
[1327,] 0.0002650702 0.0001149910 7.086263e-05
[1328,] 0.0005562611 0.0001149909 3.833032e-05
[1329,] 0.0001149910 0.0001450358 3.833037e-05
[1330,] 0.0002595210 0.0001149910 7.314004e-05
[1331,] 0.0001149910 0.0001149910 3.833033e-05
[1332,] 0.0002607547 0.0001149910 7.268565e-05
[1333,] 0.0005952169 0.0001149909 3.833032e-05
[1334,] 0.0005769529 0.0001149909 3.833032e-05
[1335,] 0.0001201325 0.0001222722 9.995049e-05
[1336,] 0.0001911223 0.0001149910 6.195642e-05
[1337,] 0.0001149910 0.0001149910 3.833033e-05
[1338,] 0.0005422840 0.0001149910 3.833032e-05
[1339,] 0.0001149910 0.0001149910 3.833033e-05
[1340,] 0.0005929148 0.0001149909 3.833032e-05
[1341,] 0.0002129290 0.0001149910 6.562871e-05
[1342,] 0.0001832291 0.0001149910 3.833033e-05
[1343,] 0.0001149910 0.0001517672 3.833037e-05
[1344,] 0.0005347639 0.0001149909 3.833032e-05
[1345,] 0.0001802500 0.0001149910 3.833033e-05
[1346,] 0.0006498799 0.0001149910 3.833032e-05
[1347,] 0.0001149910 0.0004483560 3.833034e-05
[1348,] 0.0001149910 0.0001149910 3.833033e-05
[1349,] 0.0005515516 0.0001149909 3.833032e-05
[1350,] 0.0001149910 0.0014785710 3.833037e-05
[1351,] 0.0005732367 0.0001149909 3.833032e-05
[1352,] 0.0005647691 0.0001149909 3.833032e-05
[1353,] 0.0002377392 0.0001149910 6.717457e-05
[1354,] 0.0001914615 0.0001149910 3.833033e-05
[1355,] 0.0004883595 0.0001149909 3.833032e-05
[1356,] 0.0001149910 0.0001149910 3.833034e-05
[1357,] 0.0005236253 0.0001149909 3.833032e-05
[1358,] 0.0005560672 0.0001149909 3.833032e-05
[1359,] 0.0001149910 0.0001149910 3.833033e-05
[1360,] 0.0005652042 0.0001149909 3.833032e-05
[1361,] 0.0001149910 0.0001315586 3.833035e-05
[1362,] 0.0005247904 0.0001149909 3.833032e-05
[1363,] 0.0001149910 0.0001149910 3.833033e-05
[1364,] 0.0001149910 0.0001149910 3.833033e-05
[1365,] 0.0004180158 0.0001149910 3.833032e-05
[1366,] 0.0001149910 0.0001149910 3.833033e-05
[1367,] 0.0001149910 0.0001149910 3.833033e-05
[1368,] 0.0002550427 0.0001149910 7.076828e-05
[1369,] 0.0005190394 0.0001149909 3.833032e-05
[1370,] 0.0001795661 0.0001149910 3.833032e-05
[1371,] 0.0001149910 0.0001149910 3.833033e-05
[1372,] 0.0005330071 0.0001149909 3.833032e-05
[1373,] 0.0001714120 0.0001149910 3.833033e-05
[1374,] 0.0003640562 0.0001149910 3.833032e-05
[1375,] 0.0001149910 0.0001149910 3.833032e-05
[1376,] 0.0005259804 0.0001149909 3.833032e-05
[1377,] 0.0005320704 0.0001149909 3.833032e-05
[1378,] 0.0005342970 0.0001149909 3.833032e-05
[1379,] 0.0001149910 0.0001149910 3.833033e-05
[1380,] 0.0001149910 0.0001424925 3.833037e-05
[1381,] 0.0004657082 0.0001149909 3.833032e-05
[1382,] 0.0001149910 0.0001149911 3.833035e-05
[1383,] 0.0001149910 0.0001149910 3.833034e-05
[1384,] 0.0003447094 0.0001149910 3.833032e-05
[1385,] 0.0001149910 0.0001149910 3.833032e-05
[1386,] 0.0003525281 0.0001149910 3.833032e-05
[1387,] 0.0003044257 0.0001149910 3.833032e-05
[1388,] 0.0001149910 0.0001149910 3.833034e-05
[1389,] 0.0001149910 0.0001149910 3.833033e-05
[1390,] 0.0001149910 0.0001149910 3.833034e-05
[1391,] 0.0001559308 0.0001149910 4.446566e-05
[1392,] 0.0003430339 0.0001149910 3.900850e-05
[1393,] 0.0003053673 0.0001149910 3.833032e-05
[1394,] 0.0003105465 0.0001149910 3.833032e-05
[1395,] 0.0001636745 0.0001149910 4.315640e-05
[1396,] 0.0001149910 0.0001149910 3.833033e-05
[1397,] 0.0003478952 0.0001149910 3.833032e-05
[1398,] 0.0001149910 0.0001149910 3.833032e-05
[1399,] 0.0003610254 0.0001149909 3.833031e-05
[1400,] 0.0003625308 0.0001149909 3.833031e-05
[1401,] 0.0001831572 0.0001149910 5.599998e-05
[1402,] 0.0001149910 0.0001149910 3.833033e-05
[1403,] 0.0001149910 0.0001149910 3.833033e-05
[1404,] 0.0001149910 0.0001149910 3.833033e-05
[1405,] 0.0005318626 0.0001149909 3.833032e-05
[1406,] 0.0005594298 0.0001149909 3.833032e-05
[1407,] 0.0001641459 0.0001149910 4.440065e-05
[1408,] 0.0005435655 0.0001149909 3.833032e-05
[1409,] 0.0005305104 0.0001149909 3.833032e-05
[1410,] 0.0005664454 0.0001149909 3.833032e-05
[1411,] 0.0005415587 0.0001149909 3.833032e-05
[1412,] 0.0001931257 0.0001149910 8.489832e-05
[1413,] 0.0001149910 0.0001149910 3.833033e-05
[1414,] 0.0001149910 0.0001149910 3.833033e-05
[1415,] 0.0003355037 0.0001149909 3.833031e-05
[1416,] 0.0001849524 0.0001149910 8.536348e-05
[1417,] 0.0002479946 0.0001149910 6.962896e-05
[1418,] 0.0001149910 0.0001149911 3.833035e-05
[1419,] 0.0001149910 0.0001318036 3.833035e-05
[1420,] 0.0001149910 0.0001149910 3.833032e-05
[1421,] 0.0003293630 0.0001149910 3.922324e-05
[1422,] 0.0002748960 0.0001149910 7.602800e-05
[1423,] 0.0001149910 0.0001149910 3.833033e-05
[1424,] 0.0001149910 0.0060002764 3.833041e-05
[1425,] 0.0001149910 0.0001149910 3.833033e-05
[1426,] 0.0001149910 0.0001149910 3.833032e-05
[1427,] 0.0001149910 0.0001149909 3.833032e-05
[1428,] 0.0001754893 0.0001149910 8.071659e-05
[1429,] 0.0001149910 0.0001149910 3.833032e-05
[1430,] 0.0001149910 0.0001149910 4.935120e-05
[1431,] 0.0001714658 0.0001149910 4.469491e-05
[1432,] 0.0001149910 0.0001149910 3.833033e-05
[1433,] 0.0002197821 0.0001149910 3.833032e-05
[1434,] 0.0002315888 0.0001149910 3.833032e-05
[1435,] 0.0002306201 0.0001149910 3.889317e-05
[1436,] 0.0001149910 0.0001149910 3.833034e-05
[1437,] 0.0001149910 0.0001149910 3.833033e-05
[1438,] 0.0001149910 0.0001149909 3.833032e-05
[1439,] 0.0001149910 0.0001149909 3.833031e-05
[1440,] 0.0001149910 0.0001149910 3.833034e-05
[1441,] 0.0001149910 0.0001149910 3.833033e-05
[1442,] 0.0001277398 0.0001149909 3.833031e-05
[1443,] 0.0001235039 0.0001149910 3.833031e-05
[1444,] 0.0001275781 0.0001149910 3.833031e-05
[1445,] 0.0001149910 0.0001149910 3.833033e-05
[1446,] 0.0001460896 0.0001201868 1.219029e-04
[1447,] 0.0001149910 0.0001149910 3.833033e-05
[1448,] 0.0001149910 0.0001761169 3.833039e-05
[1449,] 0.0001149910 0.0001149910 3.833033e-05
[1450,] 0.0001149910 0.0001596496 3.833038e-05
[1451,] 0.0002871047 0.0001149909 3.833031e-05
[1452,] 0.0001305720 0.0001149909 3.833031e-05
[1453,] 0.0001282114 0.0001149909 3.833031e-05
[1454,] 0.0001305494 0.0001149909 3.833031e-05
[1455,] 0.0001149910 0.0001149910 3.833033e-05
[1456,] 0.0001640035 0.0001149911 1.256523e-04
[1457,] 0.0001224761 0.0001149909 3.833031e-05
[1458,] 0.0001149910 0.0003992422 3.833037e-05
[1459,] 0.0001149910 0.0001149911 3.833035e-05
[1460,] 0.0001149910 0.0001149910 3.833035e-05
[1461,] 0.0001166616 0.0001149909 3.833031e-05
[1462,] 0.0001149910 0.0001149911 3.833035e-05
[1463,] 0.0001149910 0.0023930408 3.833039e-05
[1464,] 0.0001149910 0.0001269518 5.181137e-05
[1465,] 0.0001149910 0.0022999745 3.833039e-05
[1466,] 0.0001191233 0.0001149909 3.833031e-05
[1467,] 0.0001149910 0.0001149910 3.833033e-05
[1468,] 0.0001149910 0.0001149911 3.833035e-05
[1469,] 0.0001218436 0.0001149909 3.833031e-05
[1470,] 0.0001149910 0.0001149911 3.833035e-05
[1471,] 0.0001149910 0.0001149909 3.833031e-05
[1472,] 0.0001149910 0.0001149910 3.833035e-05
[1473,] 0.0001149910 0.0009416132 3.833037e-05
[1474,] 0.0001149910 0.0001149910 3.833032e-05
[1475,] 0.0001149910 0.0001149910 3.833033e-05
[1476,] 0.0001149910 0.0001149910 3.833032e-05
[1477,] 0.0001149910 0.0001512346 6.741902e-05
[1478,] 0.0001149910 0.0001149910 3.833033e-05
[1479,] 0.0001149910 0.0001149910 3.833033e-05
[1480,] 0.0001149910 0.0004920162 3.833040e-05
[1481,] 0.0001149910 0.0001149910 3.833034e-05
[1482,] 0.0001149910 0.0004496785 3.833040e-05
[1483,] 0.0001149910 0.0001149910 3.833034e-05
[1484,] 0.0001149910 0.0001149910 3.833033e-05
[1485,] 0.0001149910 0.0022480604 3.833049e-05
[1486,] 0.0001149910 0.0001149910 3.833034e-05
[1487,] 0.0001149910 0.0001149911 3.833035e-05
[1488,] 0.0001149910 0.0001149910 3.833032e-05
[1489,] 0.0001149910 0.0001149910 3.833033e-05
[1490,] 0.0001149910 0.0001149910 3.833033e-05
[1491,] 0.0001149910 0.0001149911 3.833035e-05
[1492,] 0.0001149910 0.0001149910 3.833032e-05
[1493,] 0.0001149910 0.0018223660 3.833048e-05
[1494,] 0.0001149910 0.0001149910 3.833032e-05
[1495,] 0.0001149910 0.0001149909 3.833031e-05
[1496,] 0.0001149910 0.0001149910 3.833033e-05
[1497,] 0.0001149910 0.0001149910 3.833033e-05
[1498,] 0.0001149910 0.0001149910 3.833032e-05
[1499,] 0.0001149910 0.0001149910 3.833034e-05
[1500,] 0.0001149910 0.0025400050 3.833050e-05
[1501,] 0.0001149910 0.0001149910 3.833033e-05
[1502,] 0.0001149910 0.0001149910 3.833033e-05
[1503,] 0.0001149910 0.0001331760 3.833035e-05
[1504,] 0.0001149910 0.0001149910 3.833032e-05
[1505,] 0.0001149910 0.0001149910 3.833032e-05
[1506,] 0.0001149910 0.0001320474 3.833035e-05
[1507,] 0.0001149910 0.0001248081 3.833035e-05
[1508,] 0.0001149910 0.0001149910 3.833033e-05
[1509,] 0.0001149910 0.0003391941 4.808579e-05
[1510,] 0.0001149910 0.0007440566 1.197467e-04
[1511,] 0.0001149910 0.0001149910 3.833033e-05
[1512,] 0.0001149910 0.0001149910 3.833032e-05
[1513,] 0.0001149910 0.0001149910 3.833032e-05
[1514,] 0.0001149910 0.0001149910 3.833033e-05
[1515,] 0.0001149910 0.0001623559 3.833035e-05
[1516,] 0.0001149910 0.0001149909 3.833031e-05
[1517,] 0.0001149910 0.0001149910 3.833032e-05
[1518,] 0.0001149910 0.0001170065 3.833033e-05
[1519,] 0.0001149910 0.0001149910 3.833034e-05
[1520,] 0.0001149910 0.0001149910 3.833032e-05
[1521,] 0.0001149910 0.0001149910 3.833034e-05
[1522,] 0.0001149910 0.0001149909 3.833032e-05
[1523,] 0.0001149910 0.0001149910 3.833033e-05
[1524,] 0.0001149910 0.0001149909 3.833032e-05
[1525,] 0.0001149910 0.0001149910 3.833032e-05
[1526,] 0.0001149910 0.0001149910 3.833034e-05
[1527,] 0.0001149910 0.0001149911 3.833035e-05
[1528,] 0.0001149910 0.0001149910 3.833034e-05
[1529,] 0.0001149910 0.0288392043 1.250045e-04
[1530,] 0.0001149910 0.0001149910 3.833032e-05
[1531,] 0.0001149910 0.0001149910 3.833033e-05
[1532,] 0.0001149910 0.0276702153 1.211814e-04
[1533,] 0.0001149910 0.0001149910 3.833034e-05
[1534,] 0.0001149910 0.0001149910 3.833033e-05
[1535,] 0.0001149910 0.0032420393 3.833039e-05
[1536,] 0.0001149910 0.0001149910 3.833033e-05
[1537,] 0.0001149910 0.0001149910 3.833033e-05
[1538,] 0.0001372549 0.0001149910 3.833033e-05
[1539,] 0.0001149910 0.0001149911 3.833035e-05
[1540,] 0.0001149910 0.0001149910 3.833033e-05
[1541,] 0.0001167256 0.0001149910 3.833032e-05
[1542,] 0.0001149910 0.0001149910 3.833033e-05
[1543,] 0.0001149910 0.0001149910 3.833031e-05
[1544,] 0.0001149910 0.0001149909 3.833031e-05
[1545,] 0.0001149910 0.0038802537 3.833039e-05
[1546,] 0.0001149910 0.0001400487 3.833034e-05
[1547,] 0.0001149910 0.0001530257 3.833034e-05
[1548,] 0.0001149910 0.0001258930 3.833033e-05
[1549,] 0.0001149910 0.0001149910 3.833032e-05
[1550,] 0.0001149910 0.0001149910 3.833031e-05
[1551,] 0.0001149910 0.0001149909 3.833031e-05
[1552,] 0.0001149910 0.0001230407 6.234322e-05
[1553,] 0.0001149910 0.0001168973 3.833033e-05
[1554,] 0.0001149910 0.0001149910 3.833032e-05
[1555,] 0.0001149910 0.0001149910 3.833033e-05
[1556,] 0.0001149910 0.0001149910 3.833033e-05
[1557,] 0.0001149910 0.0001149909 3.833032e-05
[1558,] 0.0001149910 0.0001149910 3.833033e-05
[1559,] 0.0001149910 0.0001158624 3.833033e-05
[1560,] 0.0001149910 0.0001217008 3.833036e-05
[1561,] 0.0001149910 0.0001506167 4.500903e-05
[1562,] 0.0001149910 0.0002299229 3.833037e-05
[1563,] 0.0001149910 0.0001149910 3.833033e-05
[1564,] 0.0001149910 0.0002185441 3.833036e-05
[1565,] 0.0001149910 0.0001149910 3.833033e-05
[1566,] 0.0001149910 0.0001384506 3.833035e-05
[1567,] 0.0001149910 0.0001149910 3.833034e-05
[1568,] 0.0001149910 0.0001149909 3.833031e-05
[1569,] 0.0001149910 0.0001149910 3.833032e-05
[1570,] 0.0001149910 0.0001149909 3.833031e-05
[1571,] 0.0001149910 0.0001149910 3.833033e-05
[1572,] 0.0001149910 0.0001149909 3.833031e-05
[1573,] 0.0001149910 0.0001149910 3.833032e-05
[1574,] 0.0001149910 0.0002325254 3.833036e-05
[1575,] 0.0001149910 0.0001149909 3.833031e-05
[1576,] 0.0001149910 0.0001149910 3.833032e-05
[1577,] 0.0001149910 0.0001165295 3.833035e-05
[1578,] 0.0001149910 0.0001149910 3.833033e-05
[1579,] 0.0001149910 0.0001149910 3.833032e-05
[1580,] 0.0001149910 0.0001149910 3.833032e-05
[1581,] 0.0001149910 0.0001149910 3.833033e-05
[1582,] 0.0001149910 0.0001149910 3.833035e-05
[1583,] 0.0001149910 0.0002422538 3.833034e-05
[1584,] 0.0001149910 0.0001149910 3.833033e-05
[1585,] 0.0001149910 0.0001149910 3.833034e-05
[1586,] 0.0001149910 0.0001149910 3.833034e-05
[1587,] 0.0001149910 0.0001214582 3.833033e-05
[1588,] 0.0001149910 0.0001149910 3.833034e-05
[1589,] 0.0001149910 0.0001149910 3.833032e-05
[1590,] 0.0001149910 0.0001149910 3.833033e-05
[1591,] 0.0001149910 0.0001149910 3.833033e-05
[1592,] 0.0001149910 0.0001219313 3.833034e-05
[1593,] 0.0001417370 0.0001149910 3.833033e-05
[1594,] 0.0001381577 0.0001149910 3.833033e-05
[1595,] 0.0001149910 0.0001149910 3.833032e-05
[1596,] 0.0001149910 0.0001149909 3.833031e-05
[1597,] 0.0001149910 0.0001149910 3.833033e-05
[1598,] 0.0001197805 0.0001149910 3.833033e-05
[1599,] 0.0001149910 0.0001149910 3.833033e-05
[1600,] 0.0001149910 0.0001149910 3.833033e-05
[1601,] 0.0001149910 0.0001149909 3.833031e-05
[1602,] 0.0001149910 0.0001149910 3.833032e-05
[1603,] 0.0001149910 0.0001149910 3.833032e-05
[1604,] 0.0001149910 0.0001149909 3.833032e-05
[1605,] 0.0001223093 0.0001149910 3.833033e-05
[1606,] 0.0001149910 0.0001149909 3.833031e-05
[1607,] 0.0001149910 0.0001149909 3.833031e-05
[1608,] 0.0001149910 0.0001149910 3.833033e-05
[1609,] 0.0001149910 0.0001149910 3.833033e-05
[1610,] 0.0001149910 0.0001149910 3.833033e-05
[1611,] 0.0001149910 0.0001149910 3.833032e-05
[1612,] 0.0001149910 0.0001149910 3.833033e-05
[1613,] 0.0001149910 0.0001149909 3.833032e-05
[1614,] 0.0001149910 0.0001149910 3.833034e-05
[1615,] 0.0001149910 0.0001149910 3.833032e-05
[1616,] 0.0001149910 0.0001269781 3.833033e-05
[1617,] 0.0001149910 0.0002123743 3.833034e-05
[1618,] 0.0001149910 0.0001149910 3.833033e-05
[1619,] 0.0001149910 0.0001149909 3.833031e-05
[1620,] 0.0001149910 0.0001149910 3.833033e-05
[1621,] 0.0001551653 0.0001149910 3.833033e-05
[1622,] 0.0001149910 0.0001149910 3.833033e-05
[1623,] 0.0001149910 0.0001149910 3.833032e-05
[1624,] 0.0001211621 0.0001410266 3.833033e-05
[1625,] 0.0001149910 0.0001149910 3.833034e-05
[1626,] 0.0001149910 0.0001149909 3.833031e-05
[1627,] 0.0001149910 0.0001149910 3.833033e-05
[1628,] 0.0001149910 0.0001149910 3.833033e-05
[1629,] 0.0001149910 0.0001149910 3.833033e-05
[1630,] 0.0001149910 0.0001149910 3.833033e-05
[1631,] 0.0001149910 0.0001149910 3.833033e-05
[1632,] 0.0001149910 0.0001420256 5.667359e-05
[1633,] 0.0001149910 0.0001149910 3.833033e-05
[1634,] 0.0001149910 0.0001149910 3.833032e-05
[1635,] 0.0001149910 0.0001149910 3.833035e-05
[1636,] 0.0001149910 0.0001149911 3.833037e-05
[1637,] 0.0001149910 0.0002519450 7.328803e-05
[1638,] 0.0001149910 0.0001149910 3.833032e-05
[1639,] 0.0001149910 0.0002659807 5.992042e-05
[1640,] 0.0001149910 0.0002815129 9.354590e-05
[1641,] 0.0001149910 0.0001149910 3.833032e-05
[1642,] 0.0001149910 0.0001961147 5.803630e-05
[1643,] 0.0001149910 0.0003488821 3.833037e-05
[1644,] 0.0001149910 0.0002251379 6.531163e-05
[1645,] 0.0001149910 0.0002696987 7.696545e-05
[1646,] 0.0001149910 0.0001149910 3.833033e-05
[1647,] 0.0001149910 0.0002110462 6.249477e-05
[1648,] 0.0001149910 0.0001149910 3.833033e-05
[1649,] 0.0001149910 0.0001149910 3.833033e-05
[1650,] 0.0002168709 0.0001149910 3.983558e-05
[1651,] 0.0001149910 0.0001149910 3.833033e-05
[1652,] 0.0001149910 0.0002185095 6.421040e-05
[1653,] 0.0001149910 0.0007845962 3.833038e-05
[1654,] 0.0001149910 0.0001887145 5.748280e-05
[1655,] 0.0001149910 0.0001149911 3.833035e-05
[1656,] 0.0001149910 0.0001149910 3.833032e-05
[1657,] 0.0001149910 0.0001149910 3.833033e-05
[1658,] 0.0001149910 0.0001149910 3.833033e-05
[1659,] 0.0001149910 0.0001312499 3.833033e-05
[1660,] 0.0001149910 0.0001149910 3.833032e-05
[1661,] 0.0001149910 0.0001149910 3.833032e-05
[1662,] 0.0001149910 0.0001149911 3.833035e-05
[1663,] 0.0001149910 0.0001149910 3.833035e-05
[1664,] 0.0001149910 0.0001149911 3.833035e-05
[1665,] 0.0001149910 0.0001149910 3.833032e-05
[1666,] 0.0001149910 0.0001149911 3.833036e-05
[1667,] 0.0001149910 0.0005507445 3.833036e-05
[1668,] 0.0001149910 0.0001149909 3.833031e-05
[1669,] 0.0001149910 0.0001149910 3.833032e-05
[1670,] 0.0001149910 0.0001149910 3.833033e-05
[1671,] 0.0001149910 0.0001149910 3.833033e-05
[1672,] 0.0001149910 0.0001149910 3.833033e-05
[1673,] 0.0001149910 0.0001149910 3.833034e-05
[1674,] 0.0001149910 0.0001149910 3.833033e-05
[1675,] 0.0001149910 0.0001149910 3.833033e-05
[1676,] 0.0001149910 0.0001149910 3.833033e-05
[1677,] 0.0001149910 0.0001149910 3.833033e-05
[1678,] 0.0001149910 0.0001149911 3.990528e-05
[1679,] 0.0001149910 0.0001149910 3.833032e-05
[1680,] 0.0001149910 0.0001149910 3.833032e-05
[1681,] 0.0001149910 0.0001149910 3.833034e-05
[1682,] 0.0001149910 0.0001149910 3.833032e-05
[1683,] 0.0002396738 0.0001156054 2.042087e-04
[1684,] 0.0001149910 0.0001149910 3.833032e-05
[1685,] 0.0001149910 0.0001149910 3.833033e-05
[1686,] 0.0001149910 0.0001149910 3.833033e-05
[1687,] 0.0002792669 0.0001149910 8.305970e-05
[1688,] 0.0001149910 0.0001149910 3.833033e-05
[1689,] 0.0001149910 0.0001149910 3.833033e-05
[1690,] 0.0001149910 0.0001149910 3.833032e-05
[1691,] 0.0001149910 0.0001149910 3.833032e-05
[1692,] 0.0001149910 0.0001149910 3.833033e-05
[1693,] 0.0001149910 0.0001149910 3.833033e-05
[1694,] 0.0001149910 0.0001149910 3.833033e-05
[1695,] 0.0001858778 0.0001149910 3.833033e-05
[1696,] 0.0001149910 0.0001149911 3.833035e-05
[1697,] 0.0001149910 0.0001149910 3.833033e-05
[1698,] 0.0001149910 0.0001149910 3.833033e-05
[1699,] 0.0001149910 0.0001149910 3.833033e-05
[1700,] 0.0001149910 0.0001149910 3.833033e-05
[1701,] 0.0001149910 0.0001149910 3.833032e-05
[1702,] 0.0001149910 0.0001149910 3.833033e-05
[1703,] 0.0001149910 0.0001149910 3.833032e-05
[1704,] 0.0001631496 0.0001149910 5.213885e-05
[1705,] 0.0001149910 0.0001149909 3.833031e-05
[1706,] 0.0001149910 0.0001149909 3.833031e-05
[1707,] 0.0001149910 0.0001149909 3.833031e-05
[1708,] 0.0001149910 0.0001149909 3.833031e-05
[1709,] 0.0001149910 0.0001149910 3.833032e-05
[1710,] 0.0001674633 0.0001149910 5.217665e-05
[1711,] 0.0001149910 0.0001655940 3.833034e-05
[1712,] 0.0001149910 0.0001149910 3.833033e-05
[1713,] 0.0001149910 0.0001149910 3.833033e-05
[1714,] 0.0001149910 0.0001149910 3.833032e-05
[1715,] 0.0001149910 0.0001149910 3.833034e-05
[1716,] 0.0001149910 0.0001149910 3.833032e-05
[1717,] 0.0001149910 0.0001149910 3.833034e-05
[1718,] 0.0001149910 0.0001523135 3.833034e-05
[1719,] 0.0001149910 0.0001665684 3.833034e-05
[1720,] 0.0001149910 0.0001149909 3.833031e-05
[1721,] 0.0001220698 0.0001149910 3.883645e-05
[1722,] 0.0001149910 0.0001149910 3.833032e-05
[1723,] 0.0001149910 0.0001149910 3.833032e-05
[1724,] 0.0001149910 0.0001149910 3.833033e-05
[1725,] 0.0001149910 0.0001149910 3.833033e-05
[1726,] 0.0001149910 0.0001149910 3.833032e-05
[1727,] 0.0001149910 0.0001149909 3.833031e-05
[1728,] 0.0001149910 0.0001149910 3.833033e-05
[1729,] 0.0001149910 0.0001149909 3.833031e-05
[1730,] 0.0001149910 0.0006189389 3.833037e-05
[1731,] 0.0001149910 0.0001387696 3.833033e-05
[1732,] 0.0001149910 0.0001149910 3.833032e-05
[1733,] 0.0001149910 0.0001149910 3.833032e-05
[1734,] 0.0001149910 0.0001149909 3.833031e-05
[1735,] 0.0001149910 0.0001149910 3.833033e-05
[1736,] 0.0001149910 0.0001149910 3.833033e-05
[1737,] 0.0001149910 0.0001149910 3.833033e-05
[1738,] 0.0001149910 0.0001149909 3.833031e-05
[1739,] 0.0001149910 0.0001149909 3.833031e-05
[1740,] 0.0001149910 0.0001149910 3.833034e-05
[1741,] 0.0001149910 0.0001149909 3.833031e-05
[1742,] 0.0001149910 0.0001558792 3.833034e-05
[1743,] 0.0001149910 0.0001149910 3.833033e-05
[1744,] 0.0001149910 0.0001149910 3.833034e-05
[1745,] 0.0001149910 0.0001149910 3.833033e-05
[1746,] 0.0001149910 0.0001149910 3.833032e-05
[1747,] 0.0001149910 0.0001149911 3.833036e-05
[1748,] 0.0001149910 0.0001149910 3.833033e-05
[1749,] 0.0001149910 0.0001149910 3.833032e-05
[1750,] 0.0001149910 0.0001149910 3.836296e-05
[1751,] 0.0001149910 0.0001149910 3.833033e-05
[1752,] 0.0001149910 0.0001149910 3.833032e-05
[1753,] 0.0001378126 0.0001149911 1.189679e-04
[1754,] 0.0001149910 0.0001149910 3.833033e-05
[1755,] 0.0001149910 0.0001149910 3.999582e-05
[1756,] 0.0001149910 0.0001619045 3.833034e-05
[1757,] 0.0001738075 0.0001862110 2.221546e-04
[1758,] 0.0001149910 0.0002817498 4.948978e-05
[1759,] 0.0001149910 0.0003931692 5.496144e-05
[1760,] 0.0001149910 0.0001924729 3.833036e-05
[1761,] 0.0001149910 0.0001149910 3.833032e-05
[1762,] 0.0001149910 0.0001149910 3.833032e-05
[1763,] 0.0001149910 0.0001791442 3.833035e-05
[1764,] 0.0001149910 0.0001983586 3.833035e-05
[1765,] 0.0001149910 0.0001149910 3.833033e-05
[1766,] 0.0001149910 0.0001782708 3.833035e-05
[1767,] 0.0001149910 0.0001776761 3.833035e-05
[1768,] 0.0001149910 0.0001800727 3.833035e-05
[1769,] 0.0001149910 0.0001832180 3.833035e-05
[1770,] 0.0001149910 0.0001649679 3.833035e-05
[1771,] 0.0002070736 0.0002300764 3.659892e-04
[1772,] 0.0001149910 0.0001806455 3.833035e-05
[1773,] 0.0001149910 0.0001866892 3.833035e-05
[1774,] 0.0001149910 0.0001837276 3.833035e-05
[1775,] 0.0001149910 0.0001228016 3.833033e-05
[1776,] 0.0001149910 0.0001862567 3.833035e-05
[1777,] 0.0001149910 0.0001875121 3.833035e-05
[1778,] 0.0001149910 0.0001149910 3.833032e-05
[1779,] 0.0001149910 0.0001852103 3.833035e-05
[1780,] 0.0001149910 0.0001149910 3.833032e-05
[1781,] 0.0001149910 0.0001823066 3.833035e-05
[1782,] 0.0001149910 0.0001820814 3.833035e-05
[1783,] 0.0001149910 0.0001827900 3.833035e-05
[1784,] 0.0001149910 0.0001149910 3.833032e-05
[1785,] 0.0001149910 0.0001149910 3.833033e-05
[1786,] 0.0001149910 0.0001829965 3.833035e-05
[1787,] 0.0001149910 0.0001830157 3.833035e-05
[1788,] 0.0001149910 0.0001810913 3.833035e-05
[1789,] 0.0001149910 0.0001619816 3.833035e-05
[1790,] 0.0001149910 0.0001149910 3.833033e-05
[1791,] 0.0001149910 0.0001678079 3.833035e-05
[1792,] 0.0001149910 0.0001714077 3.833035e-05
[1793,] 0.0001149910 0.0001149910 3.833034e-05
[1794,] 0.0001149910 0.0001149910 3.833032e-05
[1795,] 0.0001149910 0.0001149910 3.833033e-05
[1796,] 0.0002286405 0.0001149910 3.833032e-05
[1797,] 0.0001149910 0.0001149910 3.833033e-05
[1798,] 0.0001149910 0.0001149909 3.833031e-05
[1799,] 0.0001149910 0.0001149909 3.833031e-05
[1800,] 0.0001149910 0.0001149910 3.833033e-05
[1801,] 0.0001149910 0.0001149910 3.833033e-05
[1802,] 0.0001149910 0.0001149910 3.833032e-05
[1803,] 0.0001149910 0.0001149910 3.833033e-05
[1804,] 0.0001149910 0.0001196322 3.833033e-05
[1805,] 0.0002467834 0.0002571423 5.294543e-04
[1806,] 0.0001149910 0.0001149910 3.833033e-05
[1807,] 0.0001149910 0.0001149910 3.833032e-05
[1808,] 0.0001149910 0.0001149910 3.833033e-05
[1809,] 0.0001149910 0.0001149910 3.833033e-05
[1810,] 0.0001335434 0.0001149910 3.833033e-05
[1811,] 0.0001149910 0.0001149910 3.833032e-05
[1812,] 0.0001149910 0.0001149910 3.833033e-05
[1813,] 0.0001149910 0.0001149910 3.833032e-05
[1814,] 0.0001149910 0.0001149910 3.833032e-05
[1815,] 0.0001149910 0.0001149910 3.833032e-05
[1816,] 0.0001256354 0.0001149910 3.833032e-05
[1817,] 0.0002359412 0.0001149910 6.926069e-05
[1818,] 0.0001149910 0.0001149910 3.833033e-05
[1819,] 0.0001149910 0.0001149910 3.833033e-05
[1820,] 0.0001149910 0.0001149910 3.833033e-05
[1821,] 0.0001149910 0.0001149910 3.833033e-05
[1822,] 0.0001149910 0.0001149910 3.833033e-05
[1823,] 0.0002007729 0.0001149910 6.346017e-05
[1824,] 0.0001149910 0.0001149910 3.833033e-05
[1825,] 0.0001149910 0.0001149910 3.833032e-05
[1826,] 0.0001904108 0.0001149910 5.893551e-05
[1827,] 0.0001149910 0.0001149910 3.833033e-05
[1828,] 0.0001149910 0.0001149910 3.833033e-05
[1829,] 0.0003061758 0.0001150228 2.278609e-04
[1830,] 0.0001149910 0.0001149910 3.833032e-05
[1831,] 0.0001149910 0.0001149910 3.833032e-05
[1832,] 0.0004310025 0.0001149910 2.562660e-04
[1833,] 0.0001149910 0.0001149910 3.833033e-05
[1834,] 0.0001149910 0.0001149910 3.833033e-05
[1835,] 0.0001149910 0.0001149910 3.833032e-05
[1836,] 0.0001149910 0.0001149910 3.833032e-05
[1837,] 0.0002335601 0.0001149910 4.341486e-05
[1838,] 0.0001149910 0.0001149910 3.833032e-05
[1839,] 0.0001149910 0.0001149910 3.833033e-05
[1840,] 0.0001149910 0.0001149910 3.833032e-05
[1841,] 0.0001149910 0.0001149910 3.833032e-05
[1842,] 0.0001149910 0.0001149909 3.833032e-05
[1843,] 0.0002567069 0.0001149909 3.833032e-05
[1844,] 0.0002353194 0.0001149909 3.833031e-05
[1845,] 0.0001149910 0.0001149910 3.833032e-05
[1846,] 0.0001149910 0.0001149910 3.833032e-05
[1847,] 0.0001304643 0.0001149910 3.833033e-05
[1848,] 0.0001149910 0.0001149909 3.833031e-05
[1849,] 0.0002654637 0.0001149910 1.760491e-04
[1850,] 0.0001149910 0.0001149910 3.833033e-05
[1851,] 0.0001149910 0.0001149909 3.833032e-05
[1852,] 0.0002715337 0.0001149909 3.833031e-05
[1853,] 0.0003185714 0.0001149910 2.260029e-04
[1854,] 0.0001149910 0.0001149909 3.833032e-05
[1855,] 0.0001149910 0.0001149909 3.833031e-05
[1856,] 0.0001149910 0.0001149909 3.833031e-05
[1857,] 0.0002491542 0.0001149910 1.734811e-04
[1858,] 0.0001149910 0.0001149909 3.833031e-05
[1859,] 0.0001149910 0.0001149910 3.833033e-05
[1860,] 0.0002220196 0.0001149910 3.833033e-05
[1861,] 0.0001149910 0.0001149910 3.833034e-05
[1862,] 0.0001149910 0.0001149910 3.833034e-05
[1863,] 0.0001149910 0.0001699676 3.833034e-05
[1864,] 0.0001149910 0.0001739214 3.833035e-05
[1865,] 0.0001149910 0.0001149910 3.833032e-05
[1866,] 0.0001149910 0.0001149910 3.833032e-05
[1867,] 0.0001417571 0.0001515753 1.347496e-04
[1868,] 0.0001149910 0.0001149910 3.833033e-05
[1869,] 0.0001149910 0.0001149910 3.833033e-05
[1870,] 0.0001149910 0.0001149910 3.833033e-05
[1871,] 0.0001149910 0.0001149909 3.833031e-05
[1872,] 0.0001368249 0.0001149910 3.833033e-05
[1873,] 0.0001149910 0.0001149910 3.833033e-05
[1874,] 0.0001149910 0.0001149909 3.833032e-05
[1875,] 0.0001149910 0.0001149910 3.833033e-05
[1876,] 0.0001149910 0.0001149910 3.833032e-05
[1877,] 0.0001149910 0.0001149909 3.833031e-05
[1878,] 0.0001450988 0.0001149910 6.363367e-05
[1879,] 0.0001149910 0.0001149910 3.833032e-05
[1880,] 0.0001149910 0.0001149910 3.833033e-05
[1881,] 0.0001149910 0.0001149910 3.833032e-05
[1882,] 0.0002044476 0.0001149910 9.125971e-05
[1883,] 0.0001843364 0.0001149910 8.374469e-05
[1884,] 0.0001149910 0.0001149910 3.833033e-05
[1885,] 0.0001149910 0.0001149910 3.833034e-05
[1886,] 0.0001149910 0.0001149910 3.833032e-05
[1887,] 0.0001149910 0.0001149910 3.833033e-05
[1888,] 0.0001149910 0.0001149910 3.833034e-05
[1889,] 0.0001149910 0.0001149910 3.833033e-05
[1890,] 0.0001149910 0.0001149909 3.833031e-05
[1891,] 0.0001149910 0.0001149910 3.833034e-05
[1892,] 0.0001149910 0.0001149910 3.833033e-05
[1893,] 0.0001149910 0.0001149910 3.833034e-05
[1894,] 0.0001149910 0.0001149910 3.833032e-05
[1895,] 0.0001149910 0.0001149910 3.833033e-05
[1896,] 0.0001149910 0.0001149910 4.450590e-05
[1897,] 0.0001149910 0.0001149910 3.833033e-05
[1898,] 0.0001149910 0.0001149910 3.833032e-05
[1899,] 0.0001149910 0.0001149909 3.833031e-05
[1900,] 0.0001149910 0.0001149909 3.833032e-05
[1901,] 0.0001149910 0.0001149910 3.833032e-05
[1902,] 0.0001149910 0.0001149909 3.833032e-05
[1903,] 0.0001149910 0.0001149909 3.833032e-05
[1904,] 0.0001149910 0.0001149910 3.833033e-05
[1905,] 0.0001149910 0.0001149910 3.833032e-05
[1906,] 0.0001149910 0.0001149910 3.833032e-05
[1907,] 0.0001149910 0.0001149910 3.833032e-05
[1908,] 0.0001149910 0.0001149910 3.833032e-05
[1909,] 0.0001149910 0.0001149910 3.833034e-05
[1910,] 0.0001149910 0.0001149910 3.833032e-05
[1911,] 0.0001149910 0.0001149910 3.833032e-05
[1912,] 0.0001149910 0.0001149910 3.833034e-05
[1913,] 0.0001149910 0.0001149910 3.833034e-05
[1914,] 0.0001149910 0.0001149910 3.833034e-05
[1915,] 0.0001149910 0.0001149910 3.833032e-05
[1916,] 0.0001149910 0.0001149910 3.833032e-05
[1917,] 0.0001149910 0.0001149910 3.833032e-05
[1918,] 0.0001149910 0.0001149909 3.833032e-05
[1919,] 0.0001149910 0.0004709713 8.037486e-05
[1920,] 0.0001149910 0.0001149909 3.833031e-05
[1921,] 0.0001149910 0.0001149910 3.833033e-05
[1922,] 0.0001149910 0.0001294458 3.833034e-05
[1923,] 0.0001149910 0.0001149910 3.833032e-05
[1924,] 0.0001149910 0.0001149909 3.833032e-05
[1925,] 0.0001149910 0.0001149909 3.833031e-05
[1926,] 0.0001149910 0.0002485607 4.471185e-05
[1927,] 0.0001149910 0.0001149910 3.833033e-05
[1928,] 0.0001149910 0.0002201880 4.832705e-05
[1929,] 0.0001149910 0.0001900785 4.276900e-05
[1930,] 0.0001149910 0.0001149910 3.833035e-05
[1931,] 0.0001149910 0.0001210568 8.342087e-05
[1932,] 0.0001149910 0.0001149910 3.833034e-05
[1933,] 0.0001341257 0.0001149910 4.150507e-05
[1934,] 0.0001149910 0.0001149909 3.833032e-05
[1935,] 0.0001149910 0.0001149910 3.833033e-05
[1936,] 0.0001149910 0.0001149909 3.833032e-05
[1937,] 0.0001149910 0.0001149910 3.833034e-05
[1938,] 0.0001149910 0.0001149910 3.833034e-05
[1939,] 0.0001149910 0.0001149909 3.833031e-05
[1940,] 0.0001149910 0.0001149910 3.833033e-05
[1941,] 0.0001149910 0.0001149910 3.833034e-05
[1942,] 0.0001149910 0.0001795293 4.705049e-05
[1943,] 0.0001149910 0.0001291006 3.833037e-05
[1944,] 0.0001149910 0.0001149910 3.833033e-05
[1945,] 0.0001149910 0.0001149910 3.833032e-05
[1946,] 0.0001149910 0.0001149910 3.833032e-05
[1947,] 0.0001149910 0.0001149909 3.833032e-05
[1948,] 0.0001149910 0.0001149909 3.833032e-05
[1949,] 0.0001149910 0.0001149909 3.833031e-05
[1950,] 0.0001149910 0.0002071840 3.833034e-05
[1951,] 0.0001149910 0.0001149910 3.833032e-05
[1952,] 0.0001149910 0.0001149909 3.833031e-05
[1953,] 0.0001149910 0.0001149910 3.833032e-05
[1954,] 0.0001149910 0.0001149910 3.833032e-05
[1955,] 0.0001149910 0.0001149910 3.833032e-05
[1956,] 0.0001149910 0.0001149910 3.833033e-05
[1957,] 0.0001149910 0.0001149910 3.833033e-05
[1958,] 0.0001149910 0.0001149910 3.833032e-05
[1959,] 0.0001149910 0.0001149910 3.833032e-05
[1960,] 0.0001149910 0.0001149910 3.833032e-05
[1961,] 0.0001149910 0.0001149910 3.833032e-05
[1962,] 0.0001149910 0.0005194633 6.129651e-05
[1963,] 0.0001149910 0.0001149910 3.833032e-05
[1964,] 0.0001149910 0.0001149910 3.833032e-05
[1965,] 0.0001149910 0.0001149910 3.833032e-05
[1966,] 0.0001149910 0.0001149910 3.833032e-05
[1967,] 0.0001149910 0.0001149910 3.833032e-05
[1968,] 0.0001149910 0.0001149910 3.833033e-05
[1969,] 0.0001149910 0.0001149910 3.833032e-05
[1970,] 0.0001149910 0.0001149910 3.833032e-05
[1971,] 0.0001149910 0.0001149910 3.833032e-05
[1972,] 0.0001149910 0.0001149910 3.833032e-05
[1973,] 0.0001149910 0.0001149910 3.833032e-05
[1974,] 0.0001149910 0.0001149910 3.833032e-05
[1975,] 0.0001149910 0.0001149910 3.833033e-05
[1976,] 0.0001167573 0.0001149909 3.833031e-05
[1977,] 0.0001149910 0.0001149910 3.833034e-05
[1978,] 0.0001149910 0.0001149910 3.833032e-05
[1979,] 0.0001149910 0.0001149910 3.833034e-05
[1980,] 0.0001149910 0.0001149909 3.833031e-05
[1981,] 0.0001149910 0.0001149911 4.209456e-05
[1982,] 0.0001149910 0.0001149910 3.833035e-05
[1983,] 0.0001149910 0.0001149910 3.833033e-05
[1984,] 0.0001149910 0.0001149910 3.833034e-05
[1985,] 0.0001149910 0.0001149910 3.833032e-05
[1986,] 0.0001149910 0.0001149910 3.833032e-05
[1987,] 0.0001149910 0.0001149910 3.833033e-05
[1988,] 0.0001354734 0.0001149910 6.651905e-05
[1989,] 0.0001149910 0.0001149910 3.833032e-05
[1990,] 0.0001149910 0.0001149910 3.833033e-05
[1991,] 0.0001149910 0.0001149910 3.833033e-05
[1992,] 0.0001149910 0.0001149909 3.833031e-05
[1993,] 0.0001149910 0.0001149910 3.833032e-05
[1994,] 0.0001149910 0.0001613726 4.853854e-05
[1995,] 0.0001149910 0.0001149910 3.833033e-05
[1996,] 0.0001149910 0.0001149910 3.833033e-05
[1997,] 0.0001149910 0.0001149910 3.833033e-05
[1998,] 0.0001149910 0.0001149910 3.968214e-05
[1999,] 0.0001149910 0.0001149910 3.833034e-05
[2000,] 0.0001149910 0.0001149910 3.833033e-05
[2001,] 0.0001149910 0.0001149910 3.833033e-05
[2002,] 0.0001149910 0.0001175746 4.981012e-05
[2003,] 0.0001149910 0.0001360201 3.833035e-05
[2004,] 0.0001149910 0.0001149910 3.833035e-05
[2005,] 0.0001149910 0.0001149910 3.833033e-05
[2006,] 0.0001149910 0.0001149910 3.833034e-05
[2007,] 0.0001149910 0.0001149910 3.833033e-05
[2008,] 0.0001149910 0.0001149910 3.833033e-05
[2009,] 0.0001149910 0.0001149910 3.833032e-05
[2010,] 0.0001149910 0.0001149910 3.833032e-05
[2011,] 0.0001149910 0.0001149910 3.833033e-05
[2012,] 0.0001149910 0.0001149910 3.833032e-05
[2013,] 0.0001149910 0.0001149910 3.833032e-05
[2014,] 0.0001149910 0.0001149910 3.833034e-05
[2015,] 0.0001149910 0.0001149910 3.833033e-05
[2016,] 0.0001149910 0.0001149910 3.833032e-05
[2017,] 0.0001149910 0.0001149910 3.833033e-05
[2018,] 0.0001149910 0.0001161734 3.959489e-05
[2019,] 0.0001149910 0.0001149910 3.833033e-05
[2020,] 0.0001149910 0.0001149910 3.833033e-05
[2021,] 0.0001149910 0.0001149910 3.833034e-05
[2022,] 0.0001149910 0.0001149910 3.833033e-05
[2023,] 0.0001149910 0.0001149910 3.833032e-05
[2024,] 0.0001156812 0.0001149910 3.833032e-05
[2025,] 0.0001149910 0.0001149910 3.833032e-05
[2026,] 0.0001279542 0.0001149910 3.833032e-05
[2027,] 0.0001680350 0.0001149910 3.833033e-05
[2028,] 0.0001563962 0.0001305828 1.502354e-04
[2029,] 0.0002158829 0.0001149910 4.613440e-05
[2030,] 0.0001149910 0.0001149910 3.833033e-05
[2031,] 0.0001149910 0.0001149909 3.833031e-05
[2032,] 0.0001149910 0.0001149910 3.833033e-05
[2033,] 0.0001149910 0.0001155511 3.833033e-05
[2034,] 0.0001149910 0.0001149910 3.833032e-05
[2035,] 0.0001149910 0.0001149910 3.833032e-05
[2036,] 0.0001149910 0.0001149910 3.833032e-05
[2037,] 0.0001149910 0.0001149909 3.833031e-05
[2038,] 0.0001149910 0.0001149910 3.833032e-05
[2039,] 0.0003240949 0.0001149910 5.009482e-05
[2040,] 0.0003544479 0.0001149910 5.088979e-05
[2041,] 0.0001149910 0.0001149911 3.833035e-05
[2042,] 0.0001149910 0.0001149910 3.833033e-05
[2043,] 0.0003405305 0.0001149910 4.948015e-05
[2044,] 0.0001149910 0.0001149910 3.833032e-05
[2045,] 0.0001149910 0.0001149910 3.833032e-05
[2046,] 0.0001149910 0.0001149910 3.833032e-05
[2047,] 0.0001149910 0.0001149910 3.833033e-05
[2048,] 0.0001149910 0.0001149910 3.833033e-05
[2049,] 0.0004956984 0.0003596714 1.587043e-03
[2050,] 0.0004176446 0.0001149910 3.833031e-05
[2051,] 0.0001149910 0.0001149910 3.833033e-05
[2052,] 0.0001149910 0.0001149910 3.833033e-05
[2053,] 0.0003261912 0.0001149910 1.421442e-04
[2054,] 0.0001149910 0.0001149909 3.833031e-05
[2055,] 0.0001149910 0.0001149910 3.833032e-05
[2056,] 0.0001408613 0.0003069733 3.704496e-04
[2057,] 0.0001302675 0.0003105182 3.384585e-04
[2058,] 0.0004334292 0.0002665644 9.926319e-04
[2059,] 0.0001149910 0.0001297509 4.126728e-05
[2060,] 0.0001149910 0.0001149910 3.833033e-05
[2061,] 0.0001262937 0.0002602115 2.759514e-04
[2062,] 0.0001347445 0.0002435515 2.773506e-04
[2063,] 0.0001149910 0.0001149910 3.833033e-05
[2064,] 0.0001149910 0.0002440356 6.429514e-05
[2065,] 0.0001149910 0.0002075335 5.646416e-05
[2066,] 0.0001348405 0.0002697457 3.056046e-04
[2067,] 0.0001149910 0.0001149910 3.833033e-05
[2068,] 0.0001149910 0.0001149910 3.833033e-05
[2069,] 0.0001505862 0.0002841367 3.687515e-04
[2070,] 0.0001149910 0.0020659677 2.962167e-04
[2071,] 0.0001149910 0.0001149910 3.833033e-05
[2072,] 0.0001809428 0.0001149910 3.833032e-05
[2073,] 0.0001149910 0.0001149910 3.833033e-05
[2074,] 0.0001658690 0.0001149910 3.833032e-05
[2075,] 0.0001149910 0.0001149910 3.833034e-05
[2076,] 0.0005517125 0.0002441968 1.185049e-03
[2077,] 0.0005231726 0.0002549972 1.171628e-03
[2078,] 0.0001149910 0.0001149910 3.833032e-05
[2079,] 0.0001149910 0.0001149910 3.833033e-05
[2080,] 0.0002830893 0.0001661373 3.733635e-04
[2081,] 0.0001379689 0.0002131322 2.312700e-04
[2082,] 0.0001149910 0.0001149909 3.833031e-05
[2083,] 0.0001149910 0.0001149910 3.833033e-05
[2084,] 0.0007624067 0.0004794813 3.641733e-03
[2085,] 0.0003260728 0.0004155298 1.101430e-03
[2086,] 0.0001149910 0.0001149910 3.833033e-05
[2087,] 0.0003382120 0.0001149910 1.358370e-04
[2088,] 0.0001149910 0.0001279176 3.833034e-05
[2089,] 0.0001149910 0.0001149910 3.833032e-05
[2090,] 0.0001149910 0.0001149909 3.833032e-05
[2091,] 0.0001465047 0.0001149909 3.833032e-05
[2092,] 0.0001149910 0.0001149910 3.833032e-05
[2093,] 0.0002528461 0.0001149910 9.325297e-05
[2094,] 0.0004110151 0.0001149910 1.362991e-04
[2095,] 0.0004340954 0.0001149910 1.178118e-04
[2096,] 0.0003349030 0.0001149910 8.096281e-05
[2097,] 0.0001149910 0.0001149910 3.833033e-05
[2098,] 0.0001149910 0.0001186534 3.833034e-05
[2099,] 0.0001241232 0.0001274210 1.171992e-04
[2100,] 0.0003091687 0.0002986226 6.512819e-04
[2101,] 0.0001149910 0.0001149910 3.833033e-05
[2102,] 0.0001149910 0.0001149909 3.833031e-05
[2103,] 0.0006268771 0.0006211081 3.652514e-03
[2104,] 0.0001355055 0.0001149910 4.914782e-05
[2105,] 0.0001149910 0.0001149910 3.833032e-05
[2106,] 0.0001149910 0.0001149910 3.833033e-05
[2107,] 0.0001236015 0.0001149910 3.833034e-05
[2108,] 0.0001149910 0.0001149910 3.833032e-05
[2109,] 0.0001149910 0.0001149911 3.833035e-05
[2110,] 0.0006445751 0.0006675520 4.040153e-03
[2111,] 0.0006652322 0.0001149909 6.331378e-05
[2112,] 0.0001149910 0.0001149910 3.833034e-05
[2113,] 0.0001149910 0.0001149910 3.833032e-05
[2114,] 0.0001149910 0.0001149911 3.833035e-05
[2115,] 0.0001149910 0.0001149910 3.833032e-05
[2116,] 0.0001149910 0.0001149910 3.833032e-05
[2117,] 0.0008864313 0.0001149910 7.632184e-05
[2118,] 0.0001149910 0.0001149910 3.833033e-05
[2119,] 0.0001149910 0.0001149910 3.833032e-05
[2120,] 0.0001149910 0.0001149910 3.833032e-05
[2121,] 0.0002288263 0.0001149910 4.908827e-05
[2122,] 0.0001149910 0.0001149910 3.833033e-05
[2123,] 0.0001149910 0.0001149910 3.833033e-05
[2124,] 0.0002402921 0.0001149910 5.163277e-05
[2125,] 0.0001149910 0.0001149910 3.833034e-05
[2126,] 0.0002030527 0.0001149910 4.259071e-05
[2127,] 0.0001149910 0.0001149910 3.833032e-05
[2128,] 0.0001149910 0.0001149910 3.833034e-05
[2129,] 0.0001149910 0.0001149910 3.833034e-05
[2130,] 0.0001149910 0.0001149910 3.833033e-05
[2131,] 0.0001149910 0.0001149909 3.833031e-05
[2132,] 0.0001149910 0.0001149910 3.833033e-05
[2133,] 0.0001149910 0.0001149909 3.833031e-05
[2134,] 0.0001149910 0.0001149910 3.833032e-05
[2135,] 0.0002121133 0.0001149910 3.851051e-05
[2136,] 0.0001149910 0.0001149910 3.833033e-05
[2137,] 0.0002024576 0.0001149910 4.469562e-05
[2138,] 0.0001149910 0.0001149909 3.833032e-05
[2139,] 0.0001149910 0.0001149910 3.833032e-05
[2140,] 0.0001149910 0.0001149910 3.833033e-05
[2141,] 0.0001453313 0.0001149910 3.833033e-05
[2142,] 0.0001149910 0.0001149910 3.833033e-05
[2143,] 0.0001483291 0.0001149910 3.833033e-05
[2144,] 0.0001149910 0.0001149910 3.833033e-05
[2145,] 0.0001270991 0.0001149910 3.833033e-05
[2146,] 0.0001462311 0.0001149910 3.833032e-05
[2147,] 0.0001149910 0.0001149910 3.833032e-05
[2148,] 0.0001149910 0.0001149910 3.833032e-05
[2149,] 0.0001306941 0.0001149910 3.833033e-05
[2150,] 0.0001324476 0.0001149910 3.833033e-05
[2151,] 0.0001368042 0.0001149910 3.833033e-05
[2152,] 0.0001360582 0.0001149910 3.833033e-05
[2153,] 0.0001371226 0.0001149910 3.833033e-05
[2154,] 0.0001327097 0.0001149910 3.833033e-05
[2155,] 0.0001149910 0.0001149910 3.833032e-05
[2156,] 0.0001349861 0.0001149910 3.833033e-05
[2157,] 0.0001149910 0.0001149910 3.833033e-05
[2158,] 0.0001149910 0.0001149910 3.833032e-05
[2159,] 0.0001149910 0.0001149909 3.833031e-05
[2160,] 0.0001278762 0.0001149910 3.833033e-05
[2161,] 0.0001316097 0.0001149910 3.833033e-05
[2162,] 0.0001274587 0.0001149910 3.833032e-05
[2163,] 0.0001303375 0.0001149910 3.833032e-05
[2164,] 0.0001319699 0.0001149910 3.833033e-05
[2165,] 0.0001502845 0.0001149910 4.212201e-05
[2166,] 0.0001277610 0.0001149910 3.833033e-05
[2167,] 0.0001313158 0.0001149910 3.833032e-05
[2168,] 0.0001305558 0.0001149910 3.833033e-05
[2169,] 0.0001325074 0.0001149910 3.833033e-05
[2170,] 0.0001321882 0.0001149910 3.833033e-05
[2171,] 0.0001231152 0.0001149910 3.833033e-05
[2172,] 0.0001324379 0.0001149910 3.833033e-05
[2173,] 0.0001149910 0.0001149910 3.833032e-05
[2174,] 0.0001306539 0.0001149910 3.833032e-05
[2175,] 0.0001292734 0.0001149910 3.833032e-05
[2176,] 0.0001262614 0.0001149910 3.833032e-05
[2177,] 0.0001204733 0.0001149910 3.833032e-05
[2178,] 0.0001337114 0.0001149910 3.833032e-05
[2179,] 0.0001916278 0.0001149910 3.928183e-05
[2180,] 0.0001149910 0.0001149909 3.833031e-05
[2181,] 0.0001149910 0.0001149909 3.833032e-05
[2182,] 0.0001149910 0.0001149910 3.833032e-05
[2183,] 0.0001156877 0.0001149910 7.886213e-05
[2184,] 0.0001149910 0.0001149910 3.833032e-05
[2185,] 0.0001149910 0.0001149910 3.833033e-05
[2186,] 0.0001411634 0.0002104265 1.799801e-04
[2187,] 0.0001149910 0.0001156636 3.833034e-05
[2188,] 0.0001149910 0.0001149910 3.833033e-05
[2189,] 0.0001149910 0.0001149910 3.833034e-05
[2190,] 0.0001149910 0.0001149910 3.833034e-05
[2191,] 0.0002242694 0.0001179092 1.854935e-04
[2192,] 0.0002755881 0.0001520872 3.112264e-04
[2193,] 0.0004269544 0.0004956987 1.931890e-03
[2194,] 0.0002758062 0.0001452611 2.939446e-04
[2195,] 0.0001230747 0.0003690368 2.997621e-04
[2196,] 0.0002593152 0.0001512804 2.925221e-04
[2197,] 0.0002297507 0.0001209554 1.966126e-04
[2198,] 0.0003191901 0.0001149910 1.684030e-04
[2199,] 0.0002818539 0.0002609475 5.870985e-04
[2200,] 0.0001149910 0.0001149910 3.833033e-05
[2201,] 0.0003104609 0.0001149910 1.551254e-04
[2202,] 0.0001149910 0.0001149910 3.833033e-05
[2203,] 0.0001149910 0.0002432137 1.367675e-04
[2204,] 0.0001149910 0.0001149909 3.833031e-05
[2205,] 0.0001149910 0.0001386796 7.241801e-05
[2206,] 0.0027052127 0.0001149910 7.263143e-04
[2207,] 0.0001149910 0.0001149910 3.833033e-05
[2208,] 0.0001149910 0.0001149910 4.672474e-05
[2209,] 0.0001149910 0.0001149910 3.833032e-05
[2210,] 0.0001149910 0.0001149910 3.833032e-05
[2211,] 0.0001149910 0.0001283657 7.280367e-05
[2212,] 0.0001287180 0.0001632831 1.240075e-04
[2213,] 0.0001149910 0.0001204640 7.400547e-05
[2214,] 0.0001149910 0.0003252368 1.281949e-04
[2215,] 0.0001971588 0.0001149910 6.548276e-05
[2216,] 0.0001149910 0.0001149910 3.833033e-05
[2217,] 0.0001518243 0.0001149910 3.833032e-05
[2218,] 0.0001149910 0.0001149910 4.188729e-05
[2219,] 0.0001149910 0.0001149909 3.833032e-05
[2220,] 0.0001149910 0.0001149910 8.423991e-05
[2221,] 0.0001149910 0.0001149909 3.833031e-05
[2222,] 0.0001149910 0.0001149910 3.833033e-05
[2223,] 0.0001149910 0.0001149910 3.833033e-05
[2224,] 0.0001149910 0.0001149909 3.833031e-05
[2225,] 0.0001149910 0.0001149909 3.833031e-05
[2226,] 0.0001149910 0.0001149910 3.833032e-05
[2227,] 0.0001149910 0.0001149910 3.833032e-05
[2228,] 0.0001171227 0.0001149909 3.833031e-05
[2229,] 0.0001149910 0.0001149910 4.192551e-05
[2230,] 0.0001149910 0.0001149910 3.833032e-05
[2231,] 0.0001149910 0.0001149910 3.833033e-05
[2232,] 0.0001149910 0.0001149910 3.833032e-05
[2233,] 0.0001149910 0.0001166157 6.523178e-05
[2234,] 0.0001180245 0.0001149909 3.833031e-05
[2235,] 0.0001844485 0.0001149910 3.833032e-05
[2236,] 0.0001149910 0.0001149910 3.833033e-05
[2237,] 0.0001149910 0.0001149910 3.833033e-05
[2238,] 0.0001149910 0.0001149910 3.833033e-05
[2239,] 0.0001319284 0.0001149909 3.833031e-05
[2240,] 0.0001242612 0.0001149909 3.833031e-05
[2241,] 0.0001192302 0.0001149910 6.128374e-05
[2242,] 0.0001149910 0.0001149910 3.833033e-05
[2243,] 0.0002281990 0.0001149910 3.833032e-05
[2244,] 0.0001473722 0.0001149909 3.833031e-05
[2245,] 0.0001149910 0.0001149910 3.833033e-05
[2246,] 0.0001149910 0.0001149910 3.833033e-05
[2247,] 0.0001149910 0.0001149910 3.833033e-05
[2248,] 0.0001149910 0.0001149910 3.833033e-05
[2249,] 0.0001149910 0.0001149910 3.833033e-05
[2250,] 0.0001149910 0.0001149910 3.833033e-05
[2251,] 0.0001149910 0.0001149909 3.833032e-05
[2252,] 0.0001149910 0.0001149910 3.833033e-05
[2253,] 0.0001149910 0.0001149910 3.833033e-05
[2254,] 0.0002113068 0.0001149910 3.833032e-05
[2255,] 0.0001694672 0.0001149910 4.287639e-05
[2256,] 0.0001149910 0.0001149910 3.833033e-05
[2257,] 0.0002026551 0.0001149910 3.833032e-05
[2258,] 0.0001149910 0.0001150363 3.833033e-05
[2259,] 0.0001713448 0.0001149910 5.272774e-05
[2260,] 0.0001149910 0.0001149910 6.809975e-05
[2261,] 0.0001149910 0.0001265643 7.699089e-05
[2262,] 0.0001149910 0.0001149910 6.570860e-05
[2263,] 0.0001149910 0.0001149910 5.026562e-05
[2264,] 0.0001149910 0.0001149910 3.833033e-05
[2265,] 0.0001149910 0.0001149910 3.833033e-05
[2266,] 0.0001149910 0.0001149910 3.833032e-05
[2267,] 0.0001149910 0.0001149910 3.833033e-05
[2268,] 0.0001956247 0.0001149910 3.833032e-05
[2269,] 0.0001149910 0.0001149909 3.833031e-05
[2270,] 0.0001149910 0.0001149910 6.184165e-05
[2271,] 0.0001149910 0.0001230347 6.106966e-05
[2272,] 0.0001149910 0.0001149910 4.777430e-05
[2273,] 0.0001149910 0.0001149910 3.833033e-05
[2274,] 0.0001149910 0.0001165561 3.833033e-05
[2275,] 0.0001149910 0.0001149910 3.833032e-05
[2276,] 0.0001149910 0.0001149910 3.833033e-05
[2277,] 0.0001149910 0.0001149910 3.833032e-05
[2278,] 0.0001149910 0.0001149910 3.833033e-05
[2279,] 0.0001149910 0.0001149910 3.833033e-05
[2280,] 0.0001149910 0.0001149910 3.833033e-05
[2281,] 0.0001149910 0.0001149910 3.833033e-05
[2282,] 0.0001149910 0.0001149910 3.833033e-05
[2283,] 0.0002104304 0.0001149910 3.833032e-05
[2284,] 0.0001149910 0.0001149910 3.833032e-05
[2285,] 0.0001149910 0.0001149910 3.833033e-05
[2286,] 0.0001149910 0.0001149910 3.833033e-05
[2287,] 0.0001149910 0.0001149910 3.833033e-05
[2288,] 0.0001887762 0.0001149910 3.833032e-05
[2289,] 0.0001149910 0.0001149910 3.833032e-05
[2290,] 0.0001149910 0.0001149909 3.833031e-05
[2291,] 0.0001149910 0.0001149910 3.833032e-05
[2292,] 0.0001149910 0.0001149910 3.833033e-05
[2293,] 0.0001149910 0.0001149910 3.833032e-05
[2294,] 0.0001149910 0.0001149910 4.813652e-05
[2295,] 0.0001149910 0.0001149910 4.849575e-05
[2296,] 0.0001149910 0.0001149910 4.710878e-05
[2297,] 0.0001149910 0.0001149910 3.833033e-05
[2298,] 0.0005592694 0.0001149910 6.300563e-05
[2299,] 0.0003032537 0.0001149910 5.979419e-05
[2300,] 0.0001149910 0.0001149910 3.833033e-05
[2301,] 0.0001149910 0.0001149910 4.500395e-05
[2302,] 0.0001149910 0.0001149910 4.404044e-05
[2303,] 0.0001504090 0.0001149909 3.833031e-05
[2304,] 0.0001149910 0.0001149909 3.833032e-05
[2305,] 0.0001149910 0.0001179042 3.833033e-05
[2306,] 0.0002199413 0.0001149910 3.833032e-05
[2307,] 0.0001662676 0.0001149910 1.053386e-04
[2308,] 0.0001149910 0.0001149910 3.833032e-05
[2309,] 0.0001149910 0.0001149909 3.833031e-05
[2310,] 0.0001149910 0.0001149910 3.833032e-05
[2311,] 0.0001149910 0.0001149910 3.833034e-05
[2312,] 0.0001149910 0.0001149910 3.833033e-05
[2313,] 0.0001149910 0.0001149910 3.833033e-05
[2314,] 0.0001486504 0.0001149909 3.833031e-05
[2315,] 0.0001149910 0.0001149910 3.833032e-05
[2316,] 0.0001149910 0.0001149910 3.833033e-05
[2317,] 0.0001149910 0.0001149910 3.833033e-05
[2318,] 0.0001421402 0.0001149909 3.833031e-05
[2319,] 0.0001341930 0.0001149909 3.833031e-05
[2320,] 0.0001434931 0.0001149909 3.833031e-05
[2321,] 0.0001460952 0.0001149909 3.833031e-05
[2322,] 0.0005764865 0.0001149910 5.314869e-05
[2323,] 0.0001149910 0.0001149910 3.833032e-05
[2324,] 0.0001149910 0.0001149910 3.833033e-05
[2325,] 0.0001149910 0.0001149910 3.833032e-05
[2326,] 0.0001149910 0.0001149910 3.833032e-05
[2327,] 0.0007603639 0.0001149910 1.078145e-04
[2328,] 0.0001149910 0.0001149910 3.833033e-05
[2329,] 0.0001149910 0.0001149909 3.833031e-05
[2330,] 0.0001531215 0.0001149909 3.833031e-05
[2331,] 0.0001149910 0.0001149910 3.833032e-05
[2332,] 0.0008403271 0.0001149910 1.275797e-04
[2333,] 0.0001149910 0.0001149910 3.833033e-05
[2334,] 0.0001149910 0.0001149910 3.833033e-05
[2335,] 0.0001737266 0.0001149909 3.833031e-05
[2336,] 0.0001149910 0.0001149910 3.833032e-05
[2337,] 0.0001149910 0.0001149910 3.833032e-05
[2338,] 0.0001149910 0.0001149910 3.833032e-05
[2339,] 0.0001149910 0.0001149910 6.131971e-05
[2340,] 0.0005441661 0.0001149910 9.770239e-05
[2341,] 0.0001149910 0.0001149910 3.833032e-05
[2342,] 0.0001149910 0.0001149910 5.652304e-05
[2343,] 0.0002087695 0.0001149909 3.833032e-05
[2344,] 0.0001149910 0.0001149910 3.833033e-05
[2345,] 0.0001149910 0.0001149910 3.833033e-05
[2346,] 0.0001149910 0.0001149910 5.507635e-05
[2347,] 0.0001149910 0.0001149910 3.833032e-05
[2348,] 0.0001149910 0.0001149910 3.833032e-05
[2349,] 0.0001951373 0.0001149909 3.833032e-05
[2350,] 0.0001149910 0.0001149910 3.833033e-05
[2351,] 0.0003278814 0.0001534683 3.857482e-04
[2352,] 0.0001149910 0.0001149910 3.833033e-05
[2353,] 0.0001149910 0.0001149910 3.833032e-05
[2354,] 0.0001149910 0.0001149910 3.833033e-05
[2355,] 0.0001149910 0.0001149910 3.833032e-05
[2356,] 0.0005246653 0.0001149910 1.555135e-04
[2357,] 0.0001149910 0.0001149910 3.833032e-05
[2358,] 0.0001149910 0.0001149910 3.833032e-05
[2359,] 0.0001149910 0.0001149910 3.833033e-05
[2360,] 0.0001149910 0.0001149910 3.833032e-05
[2361,] 0.0002235553 0.0001660521 2.674900e-04
[2362,] 0.0001149910 0.0001149910 3.833032e-05
[2363,] 0.0001149910 0.0001149910 3.833033e-05
[2364,] 0.0001856433 0.0001149910 5.946324e-05
[2365,] 0.0001149910 0.0001149910 5.798801e-05
[2366,] 0.0001149910 0.0001149910 5.852487e-05
[2367,] 0.0001149910 0.0001149910 3.833032e-05
[2368,] 0.0001149910 0.0001149910 5.906091e-05
[2369,] 0.0001149910 0.0001149909 3.833032e-05
[2370,] 0.0001149910 0.0001149910 5.491806e-05
[2371,] 0.0003267226 0.0001149910 9.093084e-05
[2372,] 0.0001149910 0.0001149910 5.533986e-05
[2373,] 0.0001149910 0.0001149910 3.833032e-05
[2374,] 0.0001292249 0.0001155950 8.426247e-05
[2375,] 0.0001199480 0.0001149910 7.009949e-05
[2376,] 0.0001149910 0.0001149910 3.833033e-05
[2377,] 0.0001149910 0.0001187355 8.361394e-05
[2378,] 0.0001149910 0.0001149910 3.833033e-05
[2379,] 0.0001149910 0.0001149910 3.833032e-05
[2380,] 0.0001149910 0.0001149910 3.833033e-05
[2381,] 0.0001149910 0.0001149910 3.833034e-05
[2382,] 0.0001149910 0.0001149910 5.886560e-05
[2383,] 0.0001149910 0.0001149910 3.833033e-05
[2384,] 0.0001149910 0.0001149910 3.833034e-05
[2385,] 0.0001149910 0.0001149910 3.833032e-05
[2386,] 0.0001149910 0.0001149910 3.833032e-05
[2387,] 0.0001149910 0.0001149910 3.833032e-05
[2388,] 0.0001149910 0.0001149910 3.833032e-05
[2389,] 0.0001149910 0.0001149910 3.833033e-05
[2390,] 0.0001149910 0.0001149910 3.833034e-05
[2391,] 0.0001149910 0.0001149910 3.833034e-05
[2392,] 0.0001490944 0.0001149910 1.046513e-04
[2393,] 0.0001245164 0.0001149910 6.789214e-05
[2394,] 0.0001149910 0.0001149910 3.833032e-05
[2395,] 0.0001149910 0.0001149910 3.833034e-05
[2396,] 0.0001149910 0.0001149910 3.881019e-05
[2397,] 0.0001149910 0.0001149909 3.833032e-05
[2398,] 0.0001173594 0.0001245795 9.224819e-05
[2399,] 0.0001149910 0.0001149910 3.833032e-05
[2400,] 0.0001149910 0.0001149909 3.833031e-05
[2401,] 0.0001149910 0.0001149910 3.833033e-05
[2402,] 0.0001149910 0.0001149910 3.833033e-05
[2403,] 0.0001370738 0.0001149910 3.946510e-05
[2404,] 0.0001149910 0.0001149910 3.833032e-05
[2405,] 0.0001149910 0.0001149910 4.461407e-05
[2406,] 0.0001149910 0.0001149910 3.833032e-05
[2407,] 0.0001149910 0.0001149910 3.833032e-05
[2408,] 0.0001200200 0.0001149910 3.833033e-05
[2409,] 0.0001149910 0.0001149910 3.833032e-05
[2410,] 0.0001344307 0.0001149910 3.833033e-05
[2411,] 0.0001149910 0.0001149910 3.833032e-05
[2412,] 0.0001457178 0.0001238565 1.068852e-04
[2413,] 0.0001149910 0.0001149910 3.833033e-05
[2414,] 0.0001149910 0.0001149910 3.833032e-05
[2415,] 0.0001149910 0.0001149910 3.833032e-05
[2416,] 0.0001149910 0.0001149910 3.833032e-05
[2417,] 0.0001149910 0.0001149910 3.833032e-05
[2418,] 0.0001149910 0.0001149910 3.833032e-05
[2419,] 0.0001149910 0.0001149910 3.833033e-05
[2420,] 0.0001149910 0.0001149910 3.833032e-05
[2421,] 0.0001225037 0.0001149910 3.833033e-05
[2422,] 0.0001149910 0.0001149910 3.833032e-05
[2423,] 0.0001149910 0.0001149910 3.833032e-05
[2424,] 0.0001149910 0.0001149910 3.833032e-05
[2425,] 0.0001149910 0.0001149910 3.833032e-05
[2426,] 0.0001149910 0.0001149910 3.833032e-05
[2427,] 0.0001149910 0.0001149910 3.833033e-05
[2428,] 0.0001149910 0.0001149910 3.833032e-05
[2429,] 0.0001149910 0.0001149910 3.833033e-05
[2430,] 0.0001149910 0.0001149910 3.833032e-05
[2431,] 0.0001149910 0.0001149909 3.833031e-05
[2432,] 0.0001149910 0.0001149910 3.833032e-05
[2433,] 0.0001149910 0.0001677775 1.015871e-04
[2434,] 0.0001149910 0.0001149909 3.833031e-05
[2435,] 0.0001149910 0.0001149910 3.833033e-05
[2436,] 0.0001149910 0.0001149910 3.833032e-05
[2437,] 0.0001149910 0.0001149910 3.833032e-05
[2438,] 0.0001149910 0.0001149910 3.833033e-05
[2439,] 0.0002249284 0.0001149910 4.567752e-05
[2440,] 0.0001149910 0.0001149910 3.833033e-05
[2441,] 0.0001149910 0.0001149910 3.833035e-05
[2442,] 0.0001149910 0.0001149909 3.833031e-05
[2443,] 0.0001149910 0.0001149909 3.833031e-05
[2444,] 0.0001149910 0.0001149909 3.833031e-05
[2445,] 0.0001149910 0.0001149910 3.833032e-05
[2446,] 0.0001149910 0.0001149910 3.833033e-05
[2447,] 0.0003160928 0.0001149910 4.822831e-05
[2448,] 0.0004885733 0.0001149909 3.833032e-05
[2449,] 0.0001149910 0.0001149910 3.833033e-05
[2450,] 0.0001149910 0.0001149910 3.833033e-05
[2451,] 0.0001149910 0.0001149909 3.833031e-05
[2452,] 0.0001149910 0.0001149910 3.833033e-05
[2453,] 0.0004644161 0.0001149910 4.942598e-05
[2454,] 0.0004635422 0.0001149910 1.133898e-04
[2455,] 0.0001785478 0.0001149909 3.833031e-05
[2456,] 0.0001149910 0.0001149910 3.833033e-05
[2457,] 0.0001149910 0.0001149910 3.833032e-05
[2458,] 0.0001149910 0.0002153194 1.139846e-04
[2459,] 0.0001149910 0.0001712523 8.525271e-05
[2460,] 0.0002320303 0.0001149909 3.833032e-05
[2461,] 0.0001149910 0.0001149910 3.833033e-05
[2462,] 0.0001149910 0.0001149910 3.833033e-05
[2463,] 0.0001149910 0.0001149910 3.833033e-05
[2464,] 0.0001149910 0.0001149910 3.833033e-05
[2465,] 0.0001149910 0.0003364697 1.884491e-04
[2466,] 0.0001149910 0.0001149910 3.833032e-05
[2467,] 0.0001149910 0.0001864488 8.895242e-05
[2468,] 0.0001149910 0.0001260193 5.931073e-05
[2469,] 0.0001149910 0.0001149910 3.833033e-05
[2470,] 0.0002707229 0.0001149909 3.833032e-05
[2471,] 0.0001149910 0.0001149910 3.833033e-05
[2472,] 0.0001149910 0.0001149910 3.833034e-05
[2473,] 0.0001149910 0.0001149910 3.833033e-05
[2474,] 0.0001149910 0.0001149910 3.833032e-05
[2475,] 0.0001149910 0.0001149910 3.833033e-05
[2476,] 0.0001149910 0.0001149910 3.833033e-05
[2477,] 0.0001149910 0.0001149910 3.833035e-05
[2478,] 0.0001149910 0.0001149910 3.833035e-05
[2479,] 0.0001149910 0.0001149910 4.291481e-05
[2480,] 0.0001149910 0.0001149910 3.833035e-05
[2481,] 0.0001149910 0.0001149910 3.833035e-05
[2482,] 0.0001149910 0.0001149909 3.833031e-05
[2483,] 0.0001149910 0.0001149909 3.833031e-05
[2484,] 0.0001149910 0.0001219442 5.771107e-05
[2485,] 0.0001149910 0.0001149910 3.833035e-05
[2486,] 0.0001149910 0.0001149910 3.833033e-05
[2487,] 0.0001149910 0.0001149910 3.833033e-05
[2488,] 0.0001149910 0.0001149910 3.833032e-05
[2489,] 0.0001149910 0.0001149910 3.833033e-05
[2490,] 0.0001149910 0.0001149910 3.833032e-05
[2491,] 0.0001149910 0.0001149910 3.833033e-05
[2492,] 0.0001149910 0.0001149910 3.833033e-05
[2493,] 0.0001149910 0.0001149910 3.833033e-05
[2494,] 0.0001149910 0.0001149909 3.833031e-05
[2495,] 0.0001149910 0.0001149910 3.833033e-05
[2496,] 0.0001149910 0.0001149910 3.833034e-05
[2497,] 0.0001149910 0.0001149910 3.833033e-05
[2498,] 0.0001149910 0.0001149910 3.833033e-05
[2499,] 0.0001149910 0.0001149909 3.833031e-05
[2500,] 0.0001149910 0.0001149910 3.833032e-05
[2501,] 0.0001149910 0.0001149910 3.833032e-05
[2502,] 0.0001149910 0.0001149910 3.833035e-05
[2503,] 0.0001149910 0.0001149910 3.833034e-05
[2504,] 0.0001149910 0.0001149910 3.833032e-05
[2505,] 0.0001149910 0.0001149910 3.833032e-05
[2506,] 0.0001545272 0.0001149910 5.981123e-05
[2507,] 0.0001149910 0.0001149910 3.833033e-05
[2508,] 0.0001269532 0.0001149909 3.833031e-05
[2509,] 0.0001149910 0.0001149910 3.833033e-05
[2510,] 0.0001149910 0.0001149910 3.833033e-05
[2511,] 0.0001149910 0.0001149910 3.833032e-05
[2512,] 0.0001149910 0.0001149909 3.833031e-05
[2513,] 0.0001149910 0.0001149910 3.833033e-05
[2514,] 0.0001798599 0.0001149910 3.833033e-05
[2515,] 0.0001732006 0.0001149910 3.833033e-05
[2516,] 0.0001149910 0.0001149910 3.833032e-05
[2517,] 0.0001149910 0.0001149910 3.833032e-05
[2518,] 0.0001149910 0.0001149910 3.833033e-05
[2519,] 0.0001149910 0.0001149910 3.833033e-05
[2520,] 0.0001149910 0.0001149910 3.833032e-05
[2521,] 0.0001149910 0.0001149910 3.833033e-05
[2522,] 0.0001149910 0.0001149910 3.833033e-05
[2523,] 0.0001149910 0.0001149910 3.833033e-05
[2524,] 0.0001149910 0.0001149910 3.833033e-05
[2525,] 0.0001149910 0.0001149910 3.833033e-05
[2526,] 0.0001149910 0.0001149911 3.833035e-05
[2527,] 0.0001149910 0.0006764158 1.344001e-04
[2528,] 0.0002902309 0.0001149909 1.910048e-04
[2529,] 0.0001149910 0.0001149909 3.833031e-05
[2530,] 0.0001255182 0.0001149910 1.092153e-04
[2531,] 0.0001149910 0.0001149909 3.833031e-05
[2532,] 0.0001149910 0.0001149910 3.833032e-05
[2533,] 0.0001149910 0.0001149909 3.833031e-05
[2534,] 0.0001284487 0.0001149910 3.833033e-05
[2535,] 0.0001149910 0.0001149910 3.833033e-05
[2536,] 0.0001149910 0.0001149910 3.833033e-05
[2537,] 0.0001149910 0.0001149910 3.833033e-05
[2538,] 0.0001149910 0.0001149910 3.833033e-05
[2539,] 0.0001149910 0.0001673655 4.203399e-05
[2540,] 0.0001149910 0.0001149909 3.833032e-05
[2541,] 0.0001149910 0.0001149910 3.833033e-05
[2542,] 0.0001149910 0.0002081791 6.404590e-05
[2543,] 0.0001149910 0.0001149910 3.833033e-05
[2544,] 0.0001149910 0.0001149911 3.833036e-05
[2545,] 0.0020181268 0.0001149909 5.235724e-04
[2546,] 0.0001149910 0.0001149910 3.833034e-05
[2547,] 0.0001149910 0.0001149911 3.833036e-05
[2548,] 0.0001149910 0.0001149910 3.833033e-05
[2549,] 0.0001149910 0.0001149909 3.833031e-05
[2550,] 0.0001149910 0.0001149910 3.833032e-05
[2551,] 0.0001149910 0.0001149910 3.833033e-05
[2552,] 0.0001149910 0.0001149910 3.833032e-05
[2553,] 0.0001194369 0.0001149910 3.833033e-05
[2554,] 0.0001149910 0.0001149909 3.833032e-05
[2555,] 0.0083139079 0.0001149910 2.114645e-02
[2556,] 0.0001149910 0.0001149909 3.833031e-05
[2557,] 0.0172472975 0.0001149910 3.240583e-02
[2558,] 0.0162602330 0.0001149910 5.327570e-02
[2559,] 0.0090273845 0.0001149910 2.177088e-02
[2560,] 0.0001149910 0.0001149909 3.833032e-05
[2561,] 0.0002204467 0.0001149910 3.833033e-05
[2562,] 0.0001149910 0.0001149910 3.833033e-05
[2563,] 0.0268178907 0.0001149910 7.799872e-02
[2564,] 0.0430772729 0.0001149910 9.603444e-02
[2565,] 0.0001149910 0.0001149910 3.833034e-05
[2566,] 0.0799564178 0.0001149910 1.943759e-01
[2567,] 0.1202290564 0.0001149909 5.834752e-02
[2568,] 0.0282319074 0.0001149910 9.175930e-02
[2569,] 0.0003074142 0.0001149910 3.833033e-05
[2570,] 0.0001339416 0.0001149910 3.833032e-05
[2571,] 0.0001149910 0.0001149910 3.833032e-05
[2572,] 0.0001149910 0.0001149909 3.833031e-05
[2573,] 0.0001149910 0.0001149910 3.833032e-05
[2574,] 0.0001149910 0.0001149910 3.833034e-05
[2575,] 0.0001149910 0.0001149910 3.833032e-05
[2576,] 0.0001296849 0.0001149910 3.833032e-05
[2577,] 0.0002965062 0.0001149911 1.253133e-04
[2578,] 0.0001445139 0.0001149910 3.833032e-05
[2579,] 0.0001651796 0.0001149910 3.833032e-05
[2580,] 0.0001149910 0.0001213237 3.833036e-05
[2581,] 0.0001149910 0.0001149910 3.833032e-05
[2582,] 0.0001149910 0.0001149910 3.833033e-05
[2583,] 0.0001512367 0.0001149910 3.833033e-05
[2584,] 0.0001149910 0.0001149910 3.833033e-05
[2585,] 0.0001149910 0.0001149911 3.833035e-05
[2586,] 0.0002542368 0.0001149910 8.789247e-05
[2587,] 0.0001149910 0.0001149910 3.833033e-05
[2588,] 0.0001149910 0.0002887019 4.725524e-05
[2589,] 0.0001149910 0.0001149910 3.833033e-05
[2590,] 0.0001149910 0.0001149910 3.833034e-05
[2591,] 0.0001296417 0.0001149910 3.833034e-05
[2592,] 0.0001149910 0.0001149910 3.833032e-05
[2593,] 0.0001149910 0.0001149910 3.833033e-05
[2594,] 0.0001149910 0.0001149910 3.833033e-05
[2595,] 0.0001149910 0.0001149910 3.833032e-05
[2596,] 0.0001149910 0.0001149910 3.833033e-05
[2597,] 0.0001233828 0.0001415643 3.833034e-05
[2598,] 0.0016796872 0.0001149910 2.842256e-04
[2599,] 0.0001337308 0.0001503914 3.833033e-05
[2600,] 0.0001149910 0.0001149910 3.833033e-05
[2601,] 0.0001301894 0.0001149909 3.833031e-05
[2602,] 0.0001149910 0.0001149910 3.833032e-05
[2603,] 0.0001149910 0.0001594877 3.833036e-05
[2604,] 0.0029725053 0.0001149910 3.532149e-04
[2605,] 0.0002878093 0.0001149909 3.833031e-05
[2606,] 0.0035628016 0.0001714529 7.003164e-03
[2607,] 0.0008575546 0.0001556831 1.299649e-03
[2608,] 0.0001149910 0.0001149910 3.833033e-05
[2609,] 0.0001149910 0.0001292748 3.833033e-05
[2610,] 0.0001149910 0.0001183354 3.833033e-05
[2611,] 0.0001149910 0.0001149909 3.833031e-05
[2612,] 0.0001149910 0.0001149910 3.833033e-05
[2613,] 0.0001149910 0.0001149910 3.833032e-05
[2614,] 0.0001149910 0.0001149910 3.833032e-05
[2615,] 0.0001149910 0.0001149910 3.833033e-05
[2616,] 0.0001149910 0.0001149910 3.833032e-05
[2617,] 0.0001149910 0.0001149910 3.833033e-05
[2618,] 0.0001149910 0.0001149909 3.833031e-05
[2619,] 0.0001149910 0.0002018172 4.161069e-05
[2620,] 0.0001233248 0.0001149909 3.833031e-05
[2621,] 0.0001149910 0.0001149910 3.833032e-05
[2622,] 0.0001149910 0.0001149909 3.833031e-05
[2623,] 0.0001149910 0.0001149910 3.833032e-05
[2624,] 0.0001149910 0.0004576819 2.414835e-04
[2625,] 0.0001149910 0.0004513338 4.366569e-05
[2626,] 0.0001149910 0.0002552102 6.831472e-05
[2627,] 0.0001149910 0.0001149910 3.833032e-05
[2628,] 0.0001149910 0.0001149910 3.833033e-05
[2629,] 0.0007272918 0.0001149910 9.151895e-05
[2630,] 0.0005821288 0.0001149910 1.056266e-04
[2631,] 0.0001149910 0.0001149910 3.833033e-05
[2632,] 0.0001149910 0.0001149910 3.833033e-05
[2633,] 0.0001149910 0.0001149910 3.833033e-05
[2634,] 0.0003164580 0.0001149910 5.776539e-05
[2635,] 0.0001149910 0.0002089450 3.833035e-05
[2636,] 0.0001149910 0.0001149910 3.833033e-05
[2637,] 0.0018033789 0.0001149910 9.445315e-05
[2638,] 0.0001149910 0.0001169966 3.833034e-05
[2639,] 0.0001149910 0.0001149910 3.833033e-05
[2640,] 0.0001149910 0.0001149910 3.833033e-05
[2641,] 0.0001149910 0.0002058707 9.437424e-05
[2642,] 0.0002034582 0.0001149910 3.833031e-05
[2643,] 0.0001149910 0.0001149910 3.833033e-05
[2644,] 0.0001149910 0.0001149910 3.833032e-05
[2645,] 0.0001149910 0.0013325112 2.587898e-04
[2646,] 0.0001982015 0.0001149910 3.833032e-05
[2647,] 0.0001149910 0.0001149910 3.833032e-05
[2648,] 0.0001149910 0.0001149910 3.833033e-05
[2649,] 0.0001747969 0.0001149910 7.240856e-05
[2650,] 0.0001149910 0.0001149910 3.833033e-05
[2651,] 0.0001149910 0.0002741634 7.639506e-05
[2652,] 0.0001830616 0.0001149910 6.912481e-05
[2653,] 0.0001149910 0.0001149910 3.833033e-05
[2654,] 0.0001149910 0.0004518531 1.275814e-04
[2655,] 0.0001149910 0.0001149910 3.833033e-05
[2656,] 0.0001149910 0.0001149910 3.833033e-05
[2657,] 0.0001625075 0.0001149910 6.988190e-05
[2658,] 0.0001431507 0.0001919826 2.262247e-04
[2659,] 0.0001149910 0.0001149910 3.833033e-05
[2660,] 0.0001893032 0.0001149911 1.554465e-04
[2661,] 0.0001320978 0.0001149910 3.833032e-05
[2662,] 0.0001149910 0.0002054960 6.072692e-05
[2663,] 0.0001149910 0.0001149910 3.833033e-05
[2664,] 0.0001149910 0.0001552117 3.833034e-05
[2665,] 0.0004047777 0.0001262336 3.833034e-05
[2666,] 0.0001294491 0.0001149909 3.833031e-05
[2667,] 0.0001149910 0.0001149910 3.833033e-05
[2668,] 0.0001149910 0.0003218239 9.824329e-05
[2669,] 0.0001149910 0.0001149910 3.833033e-05
[2670,] 0.0002453282 0.0001158789 3.833033e-05
[2671,] 0.0002456339 0.0001208638 2.275263e-04
[2672,] 0.0001149910 0.0001149910 3.833033e-05
[2673,] 0.0001149910 0.0001271109 3.833034e-05
[2674,] 0.0001149910 0.0001193724 3.833034e-05
[2675,] 0.0002162956 0.0001149910 3.833032e-05
[2676,] 0.0001149910 0.0001149909 3.833031e-05
[2677,] 0.0001149910 0.0001149909 3.833031e-05
[2678,] 0.0001149910 0.0007259737 2.726802e-04
[2679,] 0.0001149910 0.0001149910 3.833033e-05
[2680,] 0.0001149910 0.0004196413 1.193462e-04
[2681,] 0.0002200656 0.0008033037 3.833036e-05
[2682,] 0.0001149910 0.0001149910 3.833032e-05
[2683,] 0.0015083777 0.0001149910 1.934422e-04
[2684,] 0.0001605079 0.0001149910 3.833033e-05
[2685,] 0.0001618055 0.0001149910 3.833033e-05
[2686,] 0.0001209457 0.0001149910 3.833032e-05
[2687,] 0.0001199412 0.0001149910 3.833032e-05
[2688,] 0.0001715037 0.0001149910 3.833032e-05
[2689,] 0.0001149910 0.0001149910 3.833032e-05
[2690,] 0.0001149910 0.0001149910 3.833032e-05
[2691,] 0.0001149910 0.0001149910 3.833033e-05
[2692,] 0.0001149910 0.0001149910 3.833032e-05
[2693,] 0.0001149910 0.0001149910 3.833032e-05
[2694,] 0.0001149910 0.0001484237 3.833034e-05
[2695,] 0.0001149910 0.0001149910 3.833033e-05
[2696,] 0.0001149910 0.0008283194 4.559022e-04
[2697,] 0.0001149910 0.0001465615 3.833034e-05
[2698,] 0.0001159061 0.0001149910 3.833033e-05
[2699,] 0.0001149910 0.0001217882 3.833033e-05
[2700,] 0.0001149910 0.0007839706 4.582654e-04
[2701,] 0.0001149910 0.0007915318 4.552657e-04
[2702,] 0.0001149910 0.0001149910 3.833032e-05
[2703,] 0.0001149910 0.0001149910 3.833033e-05
[2704,] 0.0001149910 0.0001149910 3.833033e-05
[2705,] 0.0008981292 0.0001149910 3.127616e-04
[2706,] 0.0001149910 0.0001149910 3.833033e-05
[2707,] 0.0004833833 0.0001149910 3.833033e-05
[2708,] 0.0001149910 0.0001149910 3.833033e-05
[2709,] 0.0001149910 0.0001149910 3.833033e-05
[2710,] 0.0001149910 0.0001149910 3.833033e-05
[2711,] 0.0008720333 0.0001149910 3.101344e-04
[2712,] 0.0001149910 0.0008327599 4.828636e-04
[2713,] 0.0001149910 0.0001313068 3.833034e-05
[2714,] 0.0001149910 0.0001377759 3.833034e-05
[2715,] 0.0001149910 0.0001376058 3.833034e-05
[2716,] 0.0001149910 0.0001149910 3.833033e-05
[2717,] 0.0007829797 0.0001149910 3.101470e-04
[2718,] 0.0001149910 0.0001149910 3.833034e-05
[2719,] 0.0006621332 0.0001149910 2.340453e-04
[2720,] 0.0001149910 0.0001352275 3.833034e-05
[2721,] 0.0001149910 0.0001149910 3.833032e-05
[2722,] 0.0001149910 0.0002149235 1.439543e-04
[2723,] 0.0005984649 0.0003144414 1.694410e-03
[2724,] 0.0001149910 0.0001149910 3.833033e-05
[2725,] 0.0001149910 0.0006209195 2.728141e-04
[2726,] 0.0001149910 0.0001149910 3.833033e-05
[2727,] 0.0001149910 0.0001149910 3.833032e-05
[2728,] 0.0001149910 0.0001149910 3.833033e-05
[2729,] 0.0001149910 0.0015220078 3.833046e-05
[2730,] 0.0001149910 0.0001149911 3.833035e-05
[2731,] 0.0001149910 0.0001149910 3.833033e-05
[2732,] 0.0001149910 0.0001149910 3.833033e-05
[2733,] 0.0001149910 0.0001825429 3.833038e-05
[2734,] 0.0001149910 0.0001149910 3.833032e-05
[2735,] 0.0001149910 0.0001149910 3.833033e-05
[2736,] 0.0001149910 0.0002198609 3.833039e-05
[2737,] 0.0001149910 0.0001149910 3.833032e-05
[2738,] 0.0001149910 0.0001149910 3.833033e-05
[2739,] 0.0001149910 0.0027092040 5.934197e-05
[2740,] 0.0001149910 0.0001655781 3.833034e-05
[2741,] 0.0001149910 0.0001149910 3.833033e-05
[2742,] 0.0001149910 0.0001149910 3.833034e-05
[2743,] 0.0001149910 0.0001216116 3.833035e-05
[2744,] 0.0001149910 0.0001149911 3.833035e-05
[2745,] 0.0001149910 0.0001149910 3.833034e-05
[2746,] 0.0001149910 0.0001149911 3.833035e-05
[2747,] 0.0001149910 0.0040736263 3.853288e-05
[2748,] 0.0001149910 0.0015991599 4.603511e-05
[2749,] 0.0001149910 0.0001149910 3.833033e-05
[2750,] 0.0001149910 0.0001149910 3.833032e-05
[2751,] 0.0001149910 0.0001149910 3.833034e-05
[2752,] 0.0001149910 0.0001149910 3.833035e-05
[2753,] 0.0001149910 0.0001149910 3.833035e-05
[2754,] 0.0001149910 0.0001149910 3.833035e-05
[2755,] 0.0001193918 0.0001149910 3.833033e-05
[2756,] 0.0001149910 0.0001176817 3.833037e-05
[2757,] 0.0001149910 0.0001149910 3.833034e-05
[2758,] 0.0001149910 0.0001149910 3.833033e-05
[2759,] 0.0001149910 0.0001149910 3.833033e-05
[2760,] 0.0001149910 0.0001149910 3.833032e-05
[2761,] 0.0001149910 0.0001149910 3.833032e-05
[2762,] 0.0001417777 0.0001149910 3.833032e-05
[2763,] 0.0001149910 0.0001149910 3.833032e-05
[2764,] 0.0001149910 0.0001149910 3.833034e-05
[2765,] 0.0001149910 0.0001149910 3.833032e-05
[2766,] 0.0001149910 0.0001149910 3.833033e-05
[2767,] 0.0001149910 0.0001149910 3.833032e-05
[2768,] 0.0001468395 0.0001149910 3.833032e-05
[2769,] 0.0001149910 0.0001149909 3.833031e-05
[2770,] 0.0001501815 0.0001149910 3.833032e-05
[2771,] 0.0001149910 0.0001149910 3.833033e-05
[2772,] 0.0001149910 0.0001149910 3.833033e-05
[2773,] 0.0001149910 0.0001149909 3.833031e-05
[2774,] 0.0001149910 0.0001149910 3.833032e-05
[2775,] 0.0001149910 0.0001149910 3.833032e-05
[2776,] 0.0001149910 0.0001149910 3.833032e-05
[2777,] 0.0001149910 0.0001149909 3.833031e-05
[2778,] 0.0001149910 0.0001149910 6.830064e-05
[2779,] 0.0001149910 0.0001149909 3.833031e-05
[2780,] 0.0001149910 0.0001149909 3.833031e-05
[2781,] 0.0001149910 0.0001149910 3.833032e-05
[2782,] 0.0001149910 0.0001149909 3.833031e-05
[2783,] 0.0001149910 0.0001149910 3.833032e-05
[2784,] 0.0001149910 0.0001149909 3.833031e-05
[2785,] 0.0001149910 0.0001149910 3.833032e-05
[2786,] 0.0001149910 0.0001149910 5.214259e-05
[2787,] 0.0001201811 0.0001149910 5.621753e-05
[2788,] 0.0001149910 0.0001149909 3.833031e-05
[2789,] 0.0001149910 0.0001149910 3.833032e-05
[2790,] 0.0001149910 0.0001149910 3.833033e-05
[2791,] 0.0001149910 0.0001149910 3.833033e-05
[2792,] 0.0001149910 0.0001149909 3.833031e-05
[2793,] 0.0001149910 0.0001149909 3.833031e-05
[2794,] 0.0001149910 0.0001149910 3.833033e-05
[2795,] 0.0001149910 0.0001149909 3.833032e-05
[2796,] 0.0001149910 0.0001149910 3.833033e-05
[2797,] 0.0001149910 0.0001149910 3.833032e-05
[2798,] 0.0001149910 0.0001149911 3.833035e-05
[2799,] 0.0001149910 0.0001149910 3.833033e-05
[2800,] 0.0001149910 0.0001149910 3.833034e-05
[2801,] 0.0001149910 0.0001149910 3.833034e-05
[2802,] 0.0001149910 0.0001149910 3.833033e-05
[2803,] 0.0001149910 0.0001149909 3.833031e-05
[2804,] 0.0001149910 0.0001149909 3.833031e-05
[2805,] 0.0001149910 0.0001149909 3.833031e-05
[2806,] 0.0001149910 0.0001149909 3.833031e-05
[2807,] 0.0001149910 0.0001149909 3.833032e-05
[2808,] 0.0001149910 0.0001149909 3.833031e-05
[2809,] 0.0001149910 0.0001149910 3.833032e-05
[2810,] 0.0001149910 0.0001149910 3.833032e-05
[2811,] 0.0001149910 0.0001149910 3.833034e-05
[2812,] 0.0001149910 0.0001149909 3.833031e-05
[2813,] 0.0001149910 0.0001149909 3.833032e-05
[2814,] 0.0001149910 0.0001149910 3.833032e-05
[2815,] 0.0001149910 0.0001149910 3.833032e-05
[2816,] 0.0001149910 0.0001149909 3.833032e-05
[2817,] 0.0001149910 0.0001149910 3.833032e-05
[2818,] 0.0001149910 0.0001149909 3.833031e-05
[2819,] 0.0001149910 0.0001149910 3.833032e-05
[2820,] 0.0001149910 0.0001958378 3.833039e-05
[2821,] 0.0001149910 0.0001149910 3.833033e-05
[2822,] 0.0001149910 0.0001149910 3.833033e-05
[2823,] 0.0001149910 0.0001149909 3.833031e-05
[2824,] 0.0001149910 0.0001149910 3.833032e-05
[2825,] 0.0001149910 0.0001149910 3.833033e-05
[2826,] 0.0001149910 0.0001149909 3.833031e-05
[2827,] 0.0001149910 0.0001149910 3.833032e-05
[2828,] 0.0001149910 0.0001149910 3.833032e-05
[2829,] 0.0001149910 0.0001149910 3.833032e-05
[2830,] 0.0001149910 0.0001149910 3.833033e-05
[2831,] 0.0001149910 0.0001149910 3.833032e-05
[2832,] 0.0001149910 0.0001149910 3.833032e-05
[2833,] 0.0001149910 0.0001149910 3.833032e-05
[2834,] 0.0001149910 0.0001149910 3.833032e-05
[2835,] 0.0001326991 0.0001149910 3.833034e-05
[2836,] 0.0001149910 0.0001149909 3.833031e-05
[2837,] 0.0001149910 0.0001149909 3.833032e-05
[2838,] 0.0001149910 0.0001149910 3.833033e-05
[2839,] 0.0001149910 0.0001149910 3.833034e-05
[2840,] 0.0001149910 0.0001149910 3.833032e-05
[2841,] 0.0001149910 0.0001873205 3.833036e-05
[2842,] 0.0002347749 0.0001149910 3.833032e-05
[2843,] 0.0001149910 0.0001149910 3.833032e-05
[2844,] 0.0001149910 0.0001149909 3.833032e-05
[2845,] 0.0001149910 0.0001149909 3.833031e-05
[2846,] 0.0001149910 0.0001149910 3.833032e-05
[2847,] 0.0001149910 0.0001149909 3.833031e-05
[2848,] 0.0001149910 0.0001149910 3.833032e-05
[2849,] 0.0002013702 0.0001149910 4.443440e-05
[2850,] 0.0001149910 0.0001149909 3.833031e-05
[2851,] 0.0001149910 0.0001149909 3.833031e-05
[2852,] 0.0001247657 0.0001149909 3.833031e-05
[2853,] 0.0001149910 0.0001317935 3.833035e-05
[2854,] 0.0001149910 0.0001149910 3.833032e-05
[2855,] 0.0001149910 0.0001149910 3.833032e-05
[2856,] 0.0001251579 0.0001149910 3.833033e-05
[2857,] 0.0001149910 0.0001149909 3.833031e-05
[2858,] 0.0001149910 0.0001149910 3.833032e-05
[2859,] 0.0001149910 0.0001149910 3.833033e-05
[2860,] 0.0001978076 0.0001149910 4.651422e-05
[2861,] 0.0001149910 0.0001149910 3.833033e-05
[2862,] 0.0001149910 0.0001149910 3.833033e-05
[2863,] 0.0001171122 0.0001149910 3.833033e-05
[2864,] 0.0001176622 0.0001149910 3.833032e-05
[2865,] 0.0001190966 0.0001149910 3.833033e-05
[2866,] 0.0006883125 0.0001149910 2.071448e-04
[2867,] 0.0001149910 0.0002117663 3.833035e-05
[2868,] 0.0001149910 0.0001164936 3.833033e-05
[2869,] 0.0002015875 0.0001223770 1.658670e-04
[2870,] 0.0001954384 0.0001149910 1.167229e-04
[2871,] 0.0003113950 0.0001149909 3.833031e-05
[2872,] 0.0001149910 0.0001149910 3.833033e-05
[2873,] 0.0001149910 0.0001149910 3.833033e-05
[2874,] 0.0001149910 0.0001149910 3.833033e-05
[2875,] 0.0001404253 0.0001149910 8.223532e-05
[2876,] 0.0002242737 0.0001149910 7.356714e-05
[2877,] 0.0002123903 0.0001709328 2.694707e-04
[2878,] 0.0001149910 0.0001149910 3.833033e-05
[2879,] 0.0001149910 0.0001149909 3.833032e-05
[2880,] 0.0001149910 0.0001149910 3.833033e-05
[2881,] 0.0001149910 0.0001149910 3.833034e-05
[2882,] 0.0001149910 0.0001149911 3.833036e-05
[2883,] 0.0001404010 0.0001149910 3.833032e-05
[2884,] 0.0001149910 0.0001149910 3.833032e-05
[2885,] 0.0001149910 0.0001274120 3.833033e-05
[2886,] 0.0001149910 0.0001149910 3.833033e-05
[2887,] 0.0001149910 0.0002211804 3.833034e-05
[2888,] 0.0001149910 0.0002131184 3.833034e-05
[2889,] 0.0001149910 0.0001149910 3.833032e-05
[2890,] 0.0001404713 0.0001149910 3.833033e-05
[2891,] 0.0001149910 0.0001149910 3.833034e-05
[2892,] 0.0001149910 0.0001149910 3.833032e-05
[2893,] 0.0001149910 0.0001149910 3.833032e-05
[2894,] 0.0001149910 0.0001149909 3.833032e-05
[2895,] 0.0001149910 0.0001565025 3.833038e-05
[2896,] 0.0001149910 0.0001149910 3.833032e-05
[2897,] 0.0001149910 0.0001149910 3.833033e-05
[2898,] 0.0001149910 0.0001589453 3.833038e-05
[2899,] 0.0001149910 0.0001338622 3.833035e-05
[2900,] 0.0001149910 0.0001149910 3.833033e-05
[2901,] 0.0001149910 0.0001149910 3.833032e-05
[2902,] 0.0001149910 0.0001149910 3.833032e-05
[2903,] 0.0001149910 0.0001149910 3.833032e-05
[2904,] 0.0001149910 0.0001176245 3.833033e-05
[2905,] 0.0001149910 0.0001149910 3.833034e-05
[2906,] 0.0001149910 0.0001149910 3.833032e-05
[2907,] 0.0001149910 0.0001149909 3.833031e-05
[2908,] 0.0001149910 0.0001149909 3.833031e-05
[2909,] 0.0001149910 0.0002381447 6.175940e-05
[2910,] 0.0001149910 0.0001149910 3.833032e-05
[2911,] 0.0001149910 0.0001149910 3.833032e-05
[2912,] 0.0001149910 0.0001149910 3.833033e-05
[2913,] 0.0001149910 0.0001149910 3.833033e-05
[2914,] 0.0001248754 0.0001149910 3.833033e-05
[2915,] 0.0001149910 0.0001149910 3.833032e-05
[2916,] 0.0001149910 0.0001149910 3.833034e-05
[2917,] 0.0001149910 0.0001149910 3.833034e-05
[2918,] 0.0001149910 0.0001149910 3.833033e-05
[2919,] 0.0001149910 0.0001149910 3.833032e-05
[2920,] 0.0001149910 0.0001149910 3.833032e-05
[2921,] 0.0001149910 0.0001149909 3.833031e-05
[2922,] 0.0001149910 0.0001149910 3.833032e-05
[2923,] 0.0001149910 0.0001149910 3.833033e-05
[2924,] 0.0001149910 0.0001149909 3.833032e-05
[2925,] 0.0001149910 0.0001149910 3.833034e-05
[2926,] 0.0001149910 0.0001149910 3.833033e-05
[2927,] 0.0001149910 0.0001149909 3.833031e-05
[2928,] 0.0001149910 0.0001149909 3.833031e-05
[2929,] 0.0001149910 0.0001149909 3.833031e-05
[2930,] 0.0001149910 0.0001149910 3.833033e-05
[2931,] 0.0001149910 0.0001149910 3.833032e-05
[2932,] 0.0001149910 0.0001149910 3.833032e-05
[2933,] 0.0001149910 0.0001149910 3.833032e-05
[2934,] 0.0001149910 0.0002500796 7.935423e-05
[2935,] 0.0001149910 0.0001819016 3.833034e-05
[2936,] 0.0001149910 0.0007346180 2.817402e-04
[2937,] 0.0001149910 0.0001149910 3.833032e-05
[2938,] 0.0001149910 0.0001149910 3.833035e-05
[2939,] 0.0001149910 0.0001149910 3.833032e-05
[2940,] 0.0001149910 0.0002360285 1.197030e-04
[2941,] 0.0001149910 0.0001162984 5.951200e-05
[2942,] 0.0001499849 0.0001149909 3.833031e-05
[2943,] 0.0001149910 0.0001823419 1.156661e-04
[2944,] 0.0001390056 0.0001149909 3.833031e-05
[2945,] 0.0001149910 0.0017052298 2.017804e-04
[2946,] 0.0001149910 0.0001149910 3.833033e-05
[2947,] 0.0001149910 0.0001149909 3.833031e-05
[2948,] 0.0001149910 0.0001149909 3.833031e-05
[2949,] 0.0001149910 0.0001149910 3.833032e-05
[2950,] 0.0001817976 0.0001149910 5.689029e-05
[2951,] 0.0001149910 0.0001637861 4.367843e-05
[2952,] 0.0001149910 0.0001514174 3.833034e-05
[2953,] 0.0001198781 0.0002572076 1.738873e-04
[2954,] 0.0001149910 0.0002601127 1.632409e-04
[2955,] 0.0001149910 0.0001149910 3.833032e-05
[2956,] 0.0001149910 0.0001149910 3.833032e-05
[2957,] 0.0001149910 0.0001149910 3.833032e-05
[2958,] 0.0001149910 0.0002068169 3.833034e-05
[2959,] 0.0001149910 0.0001149909 3.833031e-05
[2960,] 0.0001149910 0.0001149910 3.833032e-05
[2961,] 0.0001149910 0.0001149910 3.833033e-05
[2962,] 0.0001149910 0.0001149910 3.833033e-05
[2963,] 0.0001149910 0.0001149910 3.833033e-05
[2964,] 0.0001149910 0.0001149910 3.833033e-05
[2965,] 0.0001149910 0.0001149909 3.833031e-05
[2966,] 0.0001149910 0.0001149909 3.833031e-05
[2967,] 0.0001149910 0.0003098437 7.907826e-05
[2968,] 0.0001149910 0.0001546365 3.833034e-05
[2969,] 0.0001149910 0.0001149909 3.833031e-05
[2970,] 0.0001149910 0.0001149910 3.833034e-05
[2971,] 0.0001149910 0.0001149910 3.833032e-05
[2972,] 0.0001149910 0.0002615971 5.937418e-05
[2973,] 0.0001149910 0.0001149910 3.833033e-05
[2974,] 0.0001149910 0.0001149910 3.833032e-05
[2975,] 0.0001149910 0.0001232018 3.833033e-05
[2976,] 0.0001149910 0.0001149910 3.833035e-05
[2977,] 0.0001149910 0.0001149910 3.833035e-05
[2978,] 0.0001149910 0.0001149909 3.833031e-05
[2979,] 0.0001149910 0.0001149909 3.833031e-05
[2980,] 0.0001149910 0.0001149910 3.833033e-05
[2981,] 0.0001149910 0.0001149910 3.833033e-05
[2982,] 0.0001149910 0.0001149909 3.833031e-05
[2983,] 0.0001149910 0.0001149910 3.833032e-05
[2984,] 0.0001149910 0.0001149910 3.833033e-05
[2985,] 0.0001149910 0.0001149910 3.833033e-05
[2986,] 0.0001149910 0.0001149909 3.833031e-05
[2987,] 0.0001149910 0.0001149910 3.833034e-05
[2988,] 0.0001149910 0.0001149910 3.833033e-05
[2989,] 0.0001149910 0.0001149910 3.833033e-05
[2990,] 0.0001149910 0.0001149910 3.833033e-05
[2991,] 0.0001149910 0.0001149910 3.833033e-05
[2992,] 0.0001338837 0.0001149909 3.833031e-05
[2993,] 0.0001149910 0.0001149909 3.833031e-05
[2994,] 0.0001149910 0.0001149910 3.833032e-05
[2995,] 0.0001149910 0.0001149909 3.833031e-05
[2996,] 0.0001149910 0.0001805609 3.833034e-05
[2997,] 0.0001149910 0.0001149910 3.833032e-05
[2998,] 0.0001149910 0.0001149910 3.833032e-05
[2999,] 0.0001149910 0.0001149910 3.833033e-05
[3000,] 0.0001149910 0.0001149910 3.833034e-05
[3001,] 0.0001487012 0.0001149909 3.833032e-05
[3002,] 0.0001149910 0.0001149910 3.833033e-05
[3003,] 0.0001149910 0.0001149909 3.833031e-05
[3004,] 0.0001149910 0.0001149909 3.833032e-05
[3005,] 0.0001149910 0.0001149910 3.833032e-05
[3006,] 0.0001149910 0.0001149910 3.833032e-05
[3007,] 0.0001149910 0.0001149910 3.833032e-05
[3008,] 0.0001149910 0.0001149910 3.833032e-05
[3009,] 0.0001149910 0.0001149910 3.833032e-05
[3010,] 0.0001293235 0.0001149909 3.833031e-05
[3011,] 0.0001149910 0.0001149909 3.833031e-05
[3012,] 0.0001149910 0.0001149910 3.833033e-05
[3013,] 0.0001149910 0.0001149909 3.833031e-05
[3014,] 0.0001149910 0.0001149909 3.833032e-05
[3015,] 0.0001149910 0.0001149909 3.833031e-05
[3016,] 0.0001149910 0.0001149910 3.833032e-05
[3017,] 0.0001149910 0.0001149910 3.833033e-05
[3018,] 0.0001149910 0.0001149910 3.833033e-05
[3019,] 0.0001149910 0.0001149910 3.833032e-05
[3020,] 0.0001149910 0.0001149910 3.833033e-05
[3021,] 0.0001149910 0.0001149910 3.833032e-05
[3022,] 0.0001149910 0.0001149910 3.833033e-05
[3023,] 0.0001149910 0.0001149910 3.833032e-05
[3024,] 0.0001149910 0.0001149910 3.833032e-05
[3025,] 0.0001243567 0.0001149910 3.833033e-05
[3026,] 0.0001149910 0.0001149910 3.833033e-05
[3027,] 0.0001149910 0.0001149910 3.833033e-05
[3028,] 0.0001149910 0.0001149910 3.833033e-05
[3029,] 0.0001149910 0.0001149910 3.833034e-05
[3030,] 0.0001149910 0.0001149910 3.833034e-05
[3031,] 0.0001149910 0.0001149910 3.833032e-05
[3032,] 0.0001149910 0.0001149910 3.833035e-05
[3033,] 0.0001149910 0.0001149910 3.833033e-05
[3034,] 0.0001149910 0.0001149910 3.833034e-05
[3035,] 0.0001259184 0.0001149910 3.833033e-05
[3036,] 0.0001149910 0.0001149910 3.833032e-05
[3037,] 0.0001149910 0.0001149909 3.833031e-05
[3038,] 0.0001149910 0.0001149909 3.833031e-05
[3039,] 0.0001149910 0.0001149910 3.833032e-05
[3040,] 0.0001149910 0.0001149910 3.833033e-05
[3041,] 0.0001149910 0.0001149910 3.833033e-05
[3042,] 0.0001149910 0.0001149910 3.833032e-05
[3043,] 0.0001149910 0.0001149910 3.833034e-05
[3044,] 0.0001149910 0.0001149910 3.833033e-05
[3045,] 0.0001149910 0.0001149910 3.833032e-05
[3046,] 0.0001149910 0.0001149909 3.833031e-05
[3047,] 0.0001149910 0.0001149910 3.833032e-05
[3048,] 0.0001149910 0.0001149910 3.833034e-05
[3049,] 0.0001149910 0.0001149910 3.833032e-05
[3050,] 0.0001331212 0.0001149910 3.833032e-05
[3051,] 0.0001149910 0.0001149910 3.833033e-05
[3052,] 0.0001149910 0.0001149909 3.833031e-05
[3053,] 0.0001149910 0.0001149910 3.833032e-05
[3054,] 0.0001149910 0.0001149910 3.833033e-05
[3055,] 0.0001149910 0.0001149909 3.833031e-05
[3056,] 0.0001149910 0.0001149910 3.833033e-05
[3057,] 0.0001149910 0.0001149910 3.833033e-05
[3058,] 0.0001149910 0.0001149910 3.833033e-05
[3059,] 0.0001149910 0.0001149910 3.833033e-05
[3060,] 0.0001149910 0.0001149910 3.833033e-05
[3061,] 0.0001149910 0.0001149910 3.833033e-05
[3062,] 0.0001149910 0.0001149910 3.833032e-05
[3063,] 0.0001149910 0.0001149910 3.833032e-05
[3064,] 0.0001149910 0.0001149910 3.833034e-05
[3065,] 0.0001149910 0.0001149910 3.833033e-05
[3066,] 0.0001149910 0.0001149910 3.833032e-05
[3067,] 0.0001149910 0.0001149910 3.833032e-05
[3068,] 0.0001149910 0.0001149910 3.833032e-05
[3069,] 0.0001149910 0.0001149910 3.833032e-05
[3070,] 0.0001149910 0.0001149910 3.833032e-05
[3071,] 0.0001149910 0.0002160072 3.833034e-05
[3072,] 0.0001149910 0.0001149909 3.833031e-05
[3073,] 0.0001149910 0.0001149910 3.833033e-05
[3074,] 0.0001149910 0.0001149910 3.833032e-05
[3075,] 0.0001484731 0.0001149910 3.833032e-05
[3076,] 0.0001149910 0.0001149910 3.833032e-05
[3077,] 0.0001149910 0.0001149910 3.833033e-05
[3078,] 0.0001149910 0.0001149910 3.833034e-05
[3079,] 0.0001314191 0.0001149909 3.833031e-05
[3080,] 0.0001149910 0.0001149910 3.833034e-05
[3081,] 0.0001149910 0.0001149909 3.833031e-05
[3082,] 0.0001149910 0.0001149910 3.833033e-05
[3083,] 0.0001149910 0.0001149910 3.833033e-05
[3084,] 0.0001149910 0.0001149910 3.833033e-05
[3085,] 0.0001149910 0.0001149910 3.833034e-05
[3086,] 0.0001149910 0.0001149910 3.833033e-05
[3087,] 0.0001149910 0.0001149909 3.833031e-05
[3088,] 0.0001209962 0.0001149909 3.833031e-05
[3089,] 0.0001149910 0.0001149910 3.833032e-05
[3090,] 0.0001149910 0.0001149910 3.833033e-05
[3091,] 0.0001149910 0.0001149910 3.833033e-05
[3092,] 0.0001149910 0.0001149910 3.833033e-05
[3093,] 0.0001149910 0.0001149910 3.833033e-05
[3094,] 0.0001149910 0.0001149909 3.833031e-05
[3095,] 0.0001149910 0.0001149910 3.833033e-05
[3096,] 0.0001149910 0.0001149910 3.833033e-05
[3097,] 0.0001149910 0.0001149910 3.833033e-05
[3098,] 0.0001149910 0.0001149909 3.833031e-05
[3099,] 0.0001149910 0.0001149910 3.833033e-05
[3100,] 0.0001149910 0.0001149910 3.833033e-05
[3101,] 0.0001149910 0.0001149910 3.833033e-05
[3102,] 0.0001149910 0.0001149910 3.833033e-05
[3103,] 0.0001149910 0.0001149909 3.833031e-05
[3104,] 0.0001149910 0.0001149910 3.833033e-05
[3105,] 0.0001149910 0.0001149909 3.833031e-05
[3106,] 0.0001149910 0.0001149910 3.833033e-05
[3107,] 0.0001149910 0.0001149910 3.833033e-05
[3108,] 0.0001149910 0.0001241119 3.833033e-05
[3109,] 0.0001149910 0.0001294839 3.833033e-05
[3110,] 0.0001149910 0.0001149910 3.833032e-05
[3111,] 0.0001149910 0.0001149910 3.833032e-05
[3112,] 0.0001149910 0.0001149910 3.833033e-05
[3113,] 0.0001149910 0.0001149910 3.833033e-05
[3114,] 0.0001149910 0.0001149910 3.833033e-05
[3115,] 0.0001149910 0.0001149910 3.833033e-05
[3116,] 0.0001149910 0.0001149910 3.833033e-05
[3117,] 0.0001149910 0.0007448686 3.833035e-05
[3118,] 0.0001149910 0.0001149909 3.833031e-05
[3119,] 0.0001149910 0.0001149909 3.833031e-05
[3120,] 0.0001157704 0.0001149910 3.833032e-05
[3121,] 0.0001149910 0.0001149910 3.833033e-05
[3122,] 0.0001149910 0.0001149910 3.833032e-05
[3123,] 0.0001149910 0.0001149910 3.833034e-05
[3124,] 0.0001149910 0.0002725308 3.833035e-05
[3125,] 0.0001149910 0.0001149910 3.833032e-05
[3126,] 0.0001149910 0.0001149910 3.833032e-05
[3127,] 0.0001149910 0.0003789379 7.987308e-05
[3128,] 0.0001149910 0.0003395275 3.833035e-05
[3129,] 0.0001149910 0.0001149910 3.833032e-05
[3130,] 0.0001149910 0.0001149909 3.833031e-05
[3131,] 0.0001149910 0.0001149909 3.833031e-05
[3132,] 0.0001149910 0.0001264873 3.833033e-05
[3133,] 0.0001149910 0.0001149910 3.833033e-05
[3134,] 0.0001149910 0.0001149910 3.833032e-05
[3135,] 0.0001149910 0.0001149909 3.833031e-05
[3136,] 0.0001149910 0.0001149910 3.833033e-05
[3137,] 0.0001149910 0.0001149910 3.833033e-05
[3138,] 0.0001149910 0.0001149910 3.833033e-05
[3139,] 0.0001149910 0.0001352565 3.833033e-05
[3140,] 0.0001149910 0.0001149909 3.833031e-05
[3141,] 0.0001149910 0.0001149909 3.833031e-05
[3142,] 0.0001149910 0.0001149910 3.833033e-05
[3143,] 0.0001149910 0.0012854305 1.876788e-04
[3144,] 0.0001149910 0.0001501109 3.833033e-05
[3145,] 0.0001149910 0.0015690618 2.071030e-04
[3146,] 0.0001149910 0.0001149910 3.833033e-05
[3147,] 0.0001149910 0.0001149909 3.833031e-05
[3148,] 0.0001149910 0.0001149910 3.833033e-05
[3149,] 0.0001149910 0.0001149909 3.833031e-05
[3150,] 0.0001149910 0.0001149909 3.833031e-05
[3151,] 0.0001149910 0.0001149909 3.833031e-05
[3152,] 0.0001149910 0.0019241210 2.901734e-04
[3153,] 0.0001149910 0.0001149910 3.833032e-05
[3154,] 0.0001149910 0.0001149909 3.833031e-05
[3155,] 0.0001149910 0.0001886828 3.833034e-05
[3156,] 0.0001149910 0.0001149910 3.833033e-05
[3157,] 0.0001149910 0.0001149910 3.833033e-05
[3158,] 0.0001149910 0.0001149910 3.833034e-05
[3159,] 0.0001149910 0.0001391884 3.833033e-05
[3160,] 0.0001149910 0.0001149909 3.833031e-05
[3161,] 0.0001149910 0.0001331929 3.833033e-05
[3162,] 0.0001149910 0.0001659955 3.833034e-05
[3163,] 0.0001149910 0.0001149909 3.833031e-05
[3164,] 0.0001149910 0.0001149910 3.833034e-05
[3165,] 0.0001149910 0.0001149910 3.833034e-05
[3166,] 0.0001149910 0.0001149910 3.833033e-05
[3167,] 0.0001149910 0.0020828380 2.510986e-04
[3168,] 0.0001149910 0.0001149910 3.833034e-05
[3169,] 0.0001149910 0.0001149910 3.833033e-05
[3170,] 0.0001149910 0.0003189470 3.833035e-05
[3171,] 0.0001149910 0.0001149909 3.833032e-05
[3172,] 0.0001149910 0.0003513218 7.589818e-05
[3173,] 0.0003263474 0.0001149910 5.501081e-05
[3174,] 0.0001181091 0.0001149910 3.833032e-05
[3175,] 0.0001241346 0.0001149910 3.833033e-05
[3176,] 0.0001149910 0.0001149910 3.833033e-05
[3177,] 0.0001149910 0.0006921776 1.166837e-04
[3178,] 0.0001149910 0.0001149910 3.833033e-05
[3179,] 0.0001149910 0.0009325754 8.083270e-05
[3180,] 0.0001149910 0.0001149911 3.833037e-05
[3181,] 0.0001149910 0.0009664413 7.321754e-05
[3182,] 0.0001149910 0.0004367960 5.460515e-05
[3183,] 0.0001149910 0.0001149911 3.833035e-05
[3184,] 0.0001149910 0.0001149910 3.833035e-05
[3185,] 0.0001149910 0.0001149910 3.833033e-05
[3186,] 0.0002463121 0.0001299620 2.257554e-04
[3187,] 0.0001149910 0.0001149910 3.833033e-05
[3188,] 0.0001843659 0.0001149910 1.030782e-04
[3189,] 0.0001149910 0.0001149910 3.833033e-05
[3190,] 0.0001149910 0.0001149909 3.833032e-05
[3191,] 0.0001149910 0.0001149909 3.833032e-05
[3192,] 0.0001423538 0.0001149910 3.833033e-05
[3193,] 0.0001149910 0.0001149910 3.833033e-05
[3194,] 0.0001481832 0.0001612252 1.541924e-04
[3195,] 0.0001149910 0.0001149909 3.833032e-05
[3196,] 0.0001149910 0.0001149910 6.026257e-05
[3197,] 0.0001149910 0.0001149909 3.833032e-05
[3198,] 0.0001149910 0.0001149909 3.833032e-05
[3199,] 0.0001149910 0.0001149910 3.833033e-05
[3200,] 0.0001149910 0.0001149910 3.833032e-05
[3201,] 0.0001334134 0.0001149910 3.833032e-05
[3202,] 0.0001149910 0.0001149910 3.833032e-05
[3203,] 0.0001149910 0.0001149910 3.833032e-05
[3204,] 0.0002624050 0.0001149910 3.833033e-05
[3205,] 0.0002696671 0.0001149910 3.833033e-05
[3206,] 0.0001149910 0.0001149909 3.833032e-05
[3207,] 0.0002016547 0.0001149910 3.833034e-05
[3208,] 0.0001877649 0.0001149910 3.833033e-05
[3209,] 0.0002688853 0.0001149910 3.833033e-05
[3210,] 0.0002288816 0.0002010404 3.833034e-05
[3211,] 0.0002950409 0.0002780147 3.833035e-05
[3212,] 0.0001149910 0.0001149910 3.833033e-05
[3213,] 0.0001892364 0.0001484269 2.285231e-04
[3214,] 0.0004860961 0.0001149909 5.125063e-05
[3215,] 0.0001195179 0.0001149910 3.833033e-05
[3216,] 0.0001422460 0.0001149911 8.317521e-05
[3217,] 0.0001149910 0.0001149910 3.833032e-05
[3218,] 0.0001149910 0.0001149910 3.833032e-05
[3219,] 0.0002194710 0.0001149910 3.833032e-05
[3220,] 0.0001149910 0.0001149910 3.833032e-05
[3221,] 0.0001171587 0.0001149910 3.833033e-05
[3222,] 0.0001194538 0.0001149910 3.833032e-05
[3223,] 0.0001149910 0.0001149910 3.833032e-05
[3224,] 0.0001149910 0.0001149909 3.833031e-05
[3225,] 0.0001149910 0.0001149909 3.833031e-05
[3226,] 0.0003214198 0.0001149910 3.833032e-05
[3227,] 0.0003107572 0.0001149910 3.833032e-05
[3228,] 0.0003313464 0.0001149910 3.833032e-05
[3229,] 0.0001149910 0.0001149910 3.833032e-05
[3230,] 0.0001149910 0.0001149910 3.833032e-05
[3231,] 0.0002047513 0.0001149910 8.189157e-05
[3232,] 0.0001149910 0.0001149910 3.833032e-05
[3233,] 0.0001149910 0.0001149910 3.833032e-05
[3234,] 0.0001149910 0.0001149910 3.833032e-05
[3235,] 0.0001149910 0.0001149910 3.833032e-05
[3236,] 0.0001149910 0.0001149910 3.833032e-05
[3237,] 0.0001149910 0.0001149910 3.833032e-05
[3238,] 0.0001149910 0.0001149910 3.833032e-05
[3239,] 0.0001149910 0.0001149910 3.833032e-05
[3240,] 0.0001149910 0.0001149910 3.833032e-05
[3241,] 0.0001149910 0.0001149909 3.833031e-05
[3242,] 0.0001183427 0.0001149910 3.833033e-05
[3243,] 0.0001149910 0.0001149910 3.833032e-05
[3244,] 0.0001149910 0.0001149910 3.833032e-05
[3245,] 0.0001230129 0.0001149910 3.833032e-05
[3246,] 0.0001149910 0.0001149909 3.833031e-05
[3247,] 0.0001149910 0.0001149910 3.833032e-05
[3248,] 0.0002152447 0.0001149910 1.000535e-04
[3249,] 0.0001149910 0.0001149910 4.771265e-05
[3250,] 0.0001245874 0.0001149910 3.833032e-05
[3251,] 0.0001149910 0.0001149910 3.833032e-05
[3252,] 0.0001149910 0.0001149910 3.833032e-05
[3253,] 0.0001149910 0.0001149910 3.833032e-05
[3254,] 0.0001781483 0.0001149910 3.833032e-05
[3255,] 0.0001149910 0.0001149910 3.833032e-05
[3256,] 0.0001763304 0.0001149910 3.833033e-05
[3257,] 0.0001456651 0.0001149910 5.594002e-05
[3258,] 0.0001718868 0.0001149910 7.275008e-05
[3259,] 0.0001149910 0.0001149910 3.833033e-05
[3260,] 0.0001793404 0.0001149910 5.102363e-05
[3261,] 0.0001149910 0.0001149909 3.833031e-05
[3262,] 0.0001149910 0.0001149909 3.833031e-05
[3263,] 0.0001149910 0.0001149910 3.833032e-05
[3264,] 0.0001413724 0.0001149910 7.714001e-05
[3265,] 0.0001149910 0.0001149910 3.833032e-05
[3266,] 0.0001149910 0.0001149910 3.833032e-05
[3267,] 0.0001149910 0.0001149910 3.833033e-05
[3268,] 0.0001149910 0.0001149910 3.833033e-05
[3269,] 0.0001757140 0.0001149910 5.336313e-05
[3270,] 0.0003106238 0.0001149909 3.833032e-05
[3271,] 0.0001948099 0.0001149909 3.833032e-05
[3272,] 0.0001820925 0.0001149909 3.833032e-05
[3273,] 0.0001149910 0.0001149910 3.833034e-05
[3274,] 0.0001619497 0.0001149909 3.833032e-05
[3275,] 0.0001149910 0.0001149909 3.833032e-05
[3276,] 0.0001149910 0.0001149910 3.833032e-05
[3277,] 0.0001149910 0.0001149909 3.833031e-05
[3278,] 0.0001282460 0.0001149909 3.833032e-05
[3279,] 0.0001149910 0.0001149910 3.833032e-05
[3280,] 0.0001445831 0.0001149909 3.833031e-05
[3281,] 0.0001149910 0.0001149910 3.833032e-05
[3282,] 0.0001149910 0.0001149910 3.833033e-05
[3283,] 0.0001149910 0.0001149909 3.833032e-05
[3284,] 0.0001498125 0.0001149910 3.833032e-05
[3285,] 0.0001252575 0.0001149910 3.833033e-05
[3286,] 0.0001149910 0.0001149910 3.833032e-05
[3287,] 0.0001149910 0.0001149910 3.833033e-05
[3288,] 0.0001149910 0.0001149910 3.833033e-05
[3289,] 0.0001149910 0.0001149909 3.833031e-05
[3290,] 0.0001149910 0.0001149909 3.833031e-05
[3291,] 0.0001844855 0.0001149910 3.833031e-05
[3292,] 0.0001149910 0.0001149910 3.833033e-05
[3293,] 0.0002098951 0.0001149909 3.833031e-05
[3294,] 0.0001149910 0.0001149910 4.754391e-05
[3295,] 0.0001149910 0.0001149910 3.833032e-05
[3296,] 0.0001149910 0.0002462637 3.833037e-05
[3297,] 0.0001149910 0.0001149910 3.833032e-05
[3298,] 0.0001149910 0.0001149909 3.833031e-05
[3299,] 0.0001149910 0.0001149910 3.833033e-05
[3300,] 0.0001149910 0.0001149909 3.833031e-05
[3301,] 0.0001149910 0.0001149909 3.833032e-05
[3302,] 0.0001149910 0.0001149910 3.833033e-05
[3303,] 0.0001149910 0.0001149910 3.833033e-05
[3304,] 0.0001149910 0.0001149909 3.833032e-05
[3305,] 0.0001149910 0.0001149909 3.833032e-05
[3306,] 0.0001149910 0.0001956607 9.368145e-05
[3307,] 0.0001149910 0.0001149910 3.833033e-05
[3308,] 0.0001149910 0.0001149910 3.833033e-05
[3309,] 0.0001149910 0.0001149910 3.833034e-05
[3310,] 0.0001149910 0.0001149910 3.833033e-05
[3311,] 0.0001149910 0.0001149910 3.833033e-05
[3312,] 0.0001149910 0.0001149909 3.833031e-05
[3313,] 0.0001149910 0.0001149910 3.833032e-05
[3314,] 0.0001149910 0.0001149910 3.833033e-05
[3315,] 0.0001149910 0.0001149910 3.833032e-05
[3316,] 0.0001149910 0.0001149910 3.833033e-05
[3317,] 0.0001149910 0.0001149910 3.833032e-05
[3318,] 0.0001149910 0.0001149910 3.833032e-05
[3319,] 0.0001149910 0.0001149910 3.833032e-05
[3320,] 0.0001149910 0.0001149909 3.833032e-05
[3321,] 0.0001149910 0.0001149910 3.833032e-05
[3322,] 0.0001149910 0.0001149910 3.833032e-05
[3323,] 0.0001231811 0.0001149910 3.833032e-05
[3324,] 0.0001149910 0.0002543269 1.405543e-04
[3325,] 0.0003089852 0.0001149909 3.833031e-05
[3326,] 0.0001149910 0.0001149910 3.833033e-05
[3327,] 0.0001258647 0.0001149910 3.833032e-05
[3328,] 0.0001149910 0.0001149910 3.833033e-05
[3329,] 0.0001149910 0.0001149910 3.833033e-05
[3330,] 0.0001149910 0.0001149909 3.833032e-05
[3331,] 0.0001149910 0.0001149910 3.833033e-05
[3332,] 0.0001298626 0.0001149910 3.833032e-05
[3333,] 0.0001149910 0.0001149909 3.833031e-05
[3334,] 0.0001378173 0.0001149909 3.833031e-05
[3335,] 0.0001149910 0.0001149910 3.833034e-05
[3336,] 0.0001211023 0.0001637276 1.238495e-04
[3337,] 0.0001390285 0.0001149910 3.833032e-05
[3338,] 0.0001149910 0.0001149910 3.833032e-05
[3339,] 0.0001149910 0.0001149909 3.833032e-05
[3340,] 0.0001149910 0.0001149909 3.833032e-05
[3341,] 0.0001149910 0.0001149910 3.833032e-05
[3342,] 0.0001149910 0.0001149910 3.833032e-05
[3343,] 0.0001149910 0.0001485026 8.522899e-05
[3344,] 0.0001821316 0.0001149910 7.949692e-05
[3345,] 0.0001149910 0.0001149910 4.098945e-05
[3346,] 0.0001149910 0.0001254805 3.833033e-05
[3347,] 0.0001149910 0.0001702815 3.833034e-05
[3348,] 0.0001149910 0.0001149910 3.833033e-05
[3349,] 0.0001149910 0.0001149910 3.833033e-05
[3350,] 0.0001149910 0.0001149909 3.833031e-05
[3351,] 0.0001149910 0.0001149910 3.833034e-05
[3352,] 0.0001149910 0.0001149910 4.846177e-05
[3353,] 0.0001149910 0.0001149910 3.833034e-05
[3354,] 0.0001149910 0.0001149910 3.833033e-05
[3355,] 0.0001353639 0.0001149909 3.833032e-05
[3356,] 0.0001149910 0.0001149910 3.833032e-05
[3357,] 0.0001438538 0.0001149909 3.833032e-05
[3358,] 0.0001149910 0.0001149909 3.833031e-05
[3359,] 0.0001149910 0.0001783793 3.833034e-05
[3360,] 0.0001149910 0.0001149910 3.833033e-05
[3361,] 0.0001149910 0.0001149909 3.833031e-05
[3362,] 0.0001149910 0.0001149910 5.404945e-05
[3363,] 0.0002080728 0.0001149909 3.833032e-05
[3364,] 0.0001982664 0.0001149909 3.833032e-05
[3365,] 0.0001149910 0.0001149909 3.833031e-05
[3366,] 0.0001149910 0.0001149910 3.833032e-05
[3367,] 0.0001149910 0.0001149910 3.833032e-05
[3368,] 0.0001149910 0.0001658178 3.833036e-05
[3369,] 0.0001149910 0.0001149910 3.833033e-05
[3370,] 0.0001149910 0.0001149910 4.117909e-05
[3371,] 0.0001149910 0.0001149909 3.833031e-05
[3372,] 0.0001149910 0.0001221830 7.137512e-05
[3373,] 0.0001149910 0.0001149910 3.833032e-05
[3374,] 0.0001149910 0.0001149910 3.833033e-05
[3375,] 0.0001149910 0.0001149910 3.833033e-05
[3376,] 0.0001149910 0.0001149910 3.833033e-05
[3377,] 0.0001149910 0.0001149910 3.833032e-05
[3378,] 0.0001149910 0.0001149910 3.833032e-05
[3379,] 0.0001149910 0.0001149910 3.833032e-05
[3380,] 0.0001149910 0.0001149910 3.833032e-05
[3381,] 0.0001149910 0.0001149910 3.833032e-05
[3382,] 0.0001149910 0.0001149910 3.833032e-05
[3383,] 0.0001149910 0.0001149910 3.833032e-05
[3384,] 0.0001149910 0.0001149910 3.833032e-05
[3385,] 0.0001149910 0.0002079653 6.121680e-05
[3386,] 0.0001149910 0.0001149910 3.833032e-05
[3387,] 0.0001149910 0.0001149910 3.833032e-05
[3388,] 0.0001149910 0.0001149910 3.833032e-05
[3389,] 0.0001149910 0.0001149910 3.833032e-05
[3390,] 0.0001149910 0.0001149910 3.833032e-05
[3391,] 0.0001149910 0.0001149910 3.833032e-05
[3392,] 0.0001149910 0.0001149910 3.833032e-05
[3393,] 0.0001149910 0.0001149910 3.833032e-05
[3394,] 0.0001149910 0.0001149910 3.833032e-05
[3395,] 0.0001149910 0.0001149909 3.833031e-05
[3396,] 0.0001149910 0.0001149910 5.792988e-05
[3397,] 0.0001149910 0.0001149910 3.833033e-05
[3398,] 0.0001149910 0.0001149909 3.833031e-05
[3399,] 0.0001149910 0.0001149909 3.833031e-05
[3400,] 0.0001149910 0.0001149910 3.833033e-05
[3401,] 0.0001149910 0.0001149910 3.833033e-05
[3402,] 0.0001149910 0.0001149910 3.833032e-05
[3403,] 0.0001149910 0.0001149910 3.833033e-05
[3404,] 0.0001149910 0.0001149910 3.833033e-05
[3405,] 0.0001149910 0.0001149910 3.833033e-05
[3406,] 0.0001149910 0.0001149909 3.833031e-05
[3407,] 0.0001149910 0.0001149910 6.174929e-05
[3408,] 0.0001149910 0.0001149910 6.494916e-05
[3409,] 0.0001149910 0.0001149910 3.833032e-05
[3410,] 0.0001149910 0.0001149910 3.833033e-05
[3411,] 0.0001149910 0.0001149910 3.833033e-05
[3412,] 0.0001149910 0.0001149909 3.833031e-05
[3413,] 0.0001389277 0.0001149909 3.833031e-05
[3414,] 0.0001149910 0.0001149910 5.621750e-05
[3415,] 0.0001149910 0.0001149910 3.833033e-05
[3416,] 0.0001149910 0.0001149910 5.615874e-05
[3417,] 0.0001149910 0.0001149910 3.833033e-05
[3418,] 0.0001149910 0.0001149910 4.834946e-05
[3419,] 0.0001149910 0.0001171994 5.077254e-05
[3420,] 0.0001149910 0.0001149910 3.833032e-05
[3421,] 0.0001149910 0.0001149910 3.833033e-05
[3422,] 0.0001149910 0.0001149910 4.737188e-05
[3423,] 0.0001149910 0.0001149910 4.997958e-05
[3424,] 0.0001149910 0.0001149910 4.960072e-05
[3425,] 0.0001149910 0.0001152171 5.266575e-05
[3426,] 0.0001149910 0.0001149910 4.395540e-05
[3427,] 0.0001149910 0.0001149910 5.100179e-05
[3428,] 0.0001149910 0.0001149910 4.749776e-05
[3429,] 0.0001149910 0.0001149910 4.838849e-05
[3430,] 0.0001149910 0.0001149910 4.899350e-05
[3431,] 0.0001257027 0.0001149910 3.833032e-05
[3432,] 0.0001149910 0.0001149910 3.833032e-05
[3433,] 0.0001149910 0.0001149910 4.886839e-05
[3434,] 0.0001149910 0.0001149910 4.925063e-05
[3435,] 0.0001149910 0.0001149909 3.833031e-05
[3436,] 0.0001149910 0.0001149910 3.833033e-05
[3437,] 0.0001149910 0.0001149910 3.833032e-05
[3438,] 0.0001149910 0.0001149910 3.833034e-05
[3439,] 0.0001149910 0.0001149910 3.833032e-05
[3440,] 0.0001149910 0.0001149910 3.833032e-05
[3441,] 0.0001149910 0.0001149910 4.772088e-05
[3442,] 0.0001149910 0.0001149910 4.468377e-05
[3443,] 0.0001331599 0.0001149910 3.833032e-05
[3444,] 0.0001149910 0.0001149910 4.891196e-05
[3445,] 0.0001149910 0.0001149910 3.833033e-05
[3446,] 0.0001149910 0.0001149910 4.612422e-05
[3447,] 0.0001149910 0.0001161133 5.572333e-05
[3448,] 0.0001349526 0.0001149910 3.833032e-05
[3449,] 0.0001149910 0.0001152450 5.049316e-05
[3450,] 0.0001149910 0.0001149910 4.816258e-05
[3451,] 0.0001149910 0.0001149910 4.670410e-05
[3452,] 0.0001149910 0.0001149910 5.268418e-05
[3453,] 0.0001149910 0.0001149910 4.913082e-05
[3454,] 0.0001149910 0.0001149910 4.943868e-05
[3455,] 0.0001149910 0.0001149909 3.833031e-05
[3456,] 0.0001149910 0.0001149910 4.903644e-05
[3457,] 0.0001149910 0.0001149910 4.840270e-05
[3458,] 0.0001149910 0.0001149910 3.833033e-05
[3459,] 0.0001149910 0.0001149910 4.498041e-05
[3460,] 0.0001149910 0.0001149910 3.833033e-05
[3461,] 0.0001149910 0.0001149910 3.833032e-05
[3462,] 0.0001149910 0.0001149910 4.596679e-05
[3463,] 0.0001149910 0.0001149910 4.764497e-05
[3464,] 0.0001149910 0.0001149910 4.848084e-05
[3465,] 0.0001149910 0.0001149910 4.822070e-05
[3466,] 0.0001149910 0.0001149910 4.998615e-05
[3467,] 0.0001149910 0.0001149910 4.875691e-05
[3468,] 0.0001149910 0.0001149910 4.862901e-05
[3469,] 0.0001149910 0.0001149910 5.009247e-05
[3470,] 0.0001149910 0.0001149910 4.708487e-05
[3471,] 0.0001149910 0.0001149910 4.806081e-05
[3472,] 0.0001149910 0.0001149910 4.823806e-05
[3473,] 0.0001149910 0.0001149910 4.713769e-05
[3474,] 0.0001149910 0.0001149910 3.833033e-05
[3475,] 0.0001149910 0.0001149910 4.717959e-05
[3476,] 0.0001149910 0.0001149910 4.808602e-05
[3477,] 0.0001149910 0.0001149910 4.637882e-05
[3478,] 0.0001149910 0.0001149910 4.863051e-05
[3479,] 0.0001149910 0.0001149910 4.788392e-05
[3480,] 0.0001149910 0.0001149910 4.759915e-05
[3481,] 0.0001149910 0.0001158146 5.063487e-05
[3482,] 0.0001149910 0.0001149910 3.833033e-05
[3483,] 0.0001217682 0.0001149909 3.833031e-05
[3484,] 0.0001149910 0.0001149910 4.632897e-05
[3485,] 0.0001149910 0.0001149910 4.674732e-05
[3486,] 0.0001149910 0.0001149910 4.333133e-05
[3487,] 0.0001149910 0.0001149910 4.841263e-05
[3488,] 0.0001149910 0.0001149910 4.828417e-05
[3489,] 0.0001149910 0.0001149910 4.724898e-05
[3490,] 0.0001149910 0.0001149910 3.833033e-05
[3491,] 0.0001149910 0.0001149910 4.808973e-05
[3492,] 0.0001149910 0.0001149910 4.757301e-05
[3493,] 0.0001149910 0.0001149910 3.833033e-05
[3494,] 0.0001149910 0.0001149910 3.833033e-05
[3495,] 0.0001149910 0.0001149910 4.784659e-05
[3496,] 0.0001149910 0.0001149910 3.833033e-05
[3497,] 0.0001149910 0.0001149910 4.925700e-05
[3498,] 0.0001149910 0.0001149910 3.833032e-05
[3499,] 0.0001149910 0.0001149910 3.833032e-05
[3500,] 0.0001149910 0.0001149909 3.833031e-05
[3501,] 0.0001149910 0.0001149910 4.872199e-05
[3502,] 0.0001149910 0.0001149910 4.818536e-05
[3503,] 0.0001149910 0.0001149910 4.723826e-05
[3504,] 0.0001149910 0.0001149910 4.936500e-05
[3505,] 0.0001149910 0.0001149910 4.948469e-05
[3506,] 0.0001149910 0.0001149910 4.472298e-05
[3507,] 0.0001149910 0.0001149909 3.833031e-05
[3508,] 0.0001149910 0.0001149910 5.077602e-05
[3509,] 0.0001149910 0.0001149910 4.658391e-05
[3510,] 0.0001149910 0.0001149910 3.833033e-05
[3511,] 0.0001149910 0.0001149910 3.833033e-05
[3512,] 0.0001149910 0.0001149910 4.946350e-05
[3513,] 0.0001149910 0.0001149910 3.833033e-05
[3514,] 0.0001149910 0.0001149910 5.116083e-05
[3515,] 0.0001149910 0.0001149910 4.965867e-05
[3516,] 0.0001149910 0.0001149910 4.858108e-05
[3517,] 0.0001250633 0.0001149909 3.833031e-05
[3518,] 0.0001149910 0.0001149910 3.833033e-05
[3519,] 0.0001149910 0.0001149910 3.833032e-05
[3520,] 0.0001149910 0.0001149909 3.833031e-05
[3521,] 0.0001149910 0.0001149910 3.833033e-05
[3522,] 0.0001149910 0.0001149910 4.847589e-05
[3523,] 0.0001149910 0.0001797266 7.988843e-05
[3524,] 0.0001149910 0.0001149910 3.833032e-05
[3525,] 0.0001149910 0.0001149910 3.833033e-05
[3526,] 0.0001149910 0.0001149910 4.605711e-05
[3527,] 0.0001149910 0.0001804547 7.751425e-05
[3528,] 0.0001256942 0.0001149909 3.833031e-05
[3529,] 0.0001149910 0.0001149910 3.833033e-05
[3530,] 0.0001149910 0.0001149910 3.833033e-05
[3531,] 0.0001149910 0.0001149910 3.833033e-05
[3532,] 0.0001149910 0.0001149910 3.833032e-05
[3533,] 0.0001149910 0.0001149910 3.833032e-05
[3534,] 0.0001149910 0.0001149910 3.833033e-05
[3535,] 0.0001149910 0.0001149910 3.833032e-05
[3536,] 0.0001149910 0.0001149910 3.833032e-05
[3537,] 0.0001149910 0.0001149910 3.833032e-05
[3538,] 0.0001149910 0.0001149910 3.833032e-05
[3539,] 0.0001149910 0.0001149910 3.833033e-05
[3540,] 0.0001149910 0.0001149910 4.383343e-05
[3541,] 0.0001149910 0.0001149910 3.833032e-05
[3542,] 0.0001149910 0.0001149910 3.833033e-05
[3543,] 0.0001149910 0.0001149910 3.833032e-05
[3544,] 0.0001149910 0.0001149910 3.833032e-05
[3545,] 0.0001149910 0.0001149910 3.833032e-05
[3546,] 0.0001149910 0.0001149910 3.833032e-05
[3547,] 0.0001149910 0.0001149910 3.833032e-05
[3548,] 0.0001149910 0.0001149910 3.833032e-05
[3549,] 0.0001149910 0.0001149910 3.833033e-05
[3550,] 0.0001149910 0.0001149910 3.833032e-05
[3551,] 0.0001149910 0.0001149910 3.833032e-05
[3552,] 0.0001149910 0.0001149910 3.833032e-05
[3553,] 0.0001149910 0.0001149910 3.833032e-05
[3554,] 0.0001149910 0.0001149910 3.833032e-05
[3555,] 0.0001149910 0.0001149910 3.833032e-05
[3556,] 0.0001149910 0.0001149910 3.833032e-05
[3557,] 0.0001149910 0.0001149910 3.833032e-05
[3558,] 0.0001149910 0.0001149910 3.833032e-05
[3559,] 0.0001149910 0.0001149910 3.833032e-05
[3560,] 0.0001149910 0.0001149910 3.833032e-05
[3561,] 0.0001149910 0.0001149910 3.833032e-05
[3562,] 0.0001149910 0.0001149910 3.833032e-05
[3563,] 0.0001149910 0.0001149910 4.748259e-05
[3564,] 0.0001149910 0.0001149910 3.833032e-05
[3565,] 0.0001149910 0.0001149910 3.833032e-05
[3566,] 0.0001149910 0.0001149910 3.833032e-05
[3567,] 0.0001149910 0.0001149910 3.833032e-05
[3568,] 0.0001149910 0.0001149910 3.833032e-05
[3569,] 0.0001149910 0.0001149910 3.833032e-05
[3570,] 0.0001149910 0.0001149910 3.833032e-05
[3571,] 0.0001149910 0.0001149910 3.833032e-05
[3572,] 0.0001149910 0.0001149910 3.833032e-05
[3573,] 0.0001149910 0.0001149910 3.833032e-05
[3574,] 0.0001149910 0.0001149910 3.833032e-05
[3575,] 0.0001149910 0.0001149910 3.833032e-05
[3576,] 0.0001149910 0.0001149910 3.833032e-05
[3577,] 0.0001149910 0.0001149910 3.833032e-05
[3578,] 0.0001149910 0.0001149910 3.833032e-05
[3579,] 0.0001149910 0.0001149910 3.833032e-05
[3580,] 0.0001149910 0.0001149910 3.833032e-05
[3581,] 0.0001149910 0.0001149910 3.833032e-05
[3582,] 0.0001149910 0.0001149910 3.833032e-05
[3583,] 0.0001149910 0.0001251838 5.038852e-05
[3584,] 0.0001149910 0.0001149910 3.833033e-05
[3585,] 0.0001149910 0.0001149910 3.833033e-05
[3586,] 0.0001149910 0.0001149910 3.833032e-05
[3587,] 0.0001149910 0.0001149910 3.833033e-05
[3588,] 0.0001149910 0.0001149910 3.833032e-05
[3589,] 0.0001149910 0.0001149910 3.833033e-05
[3590,] 0.0001149910 0.0001149910 3.833033e-05
[3591,] 0.0001149910 0.0001149909 3.833031e-05
[3592,] 0.0001149910 0.0001149910 3.833033e-05
[3593,] 0.0001488165 0.0001149910 3.833032e-05
[3594,] 0.0001149910 0.0001149910 3.833032e-05
[3595,] 0.0001149910 0.0001149910 3.833032e-05
[3596,] 0.0001666929 0.0001149910 3.833032e-05
[3597,] 0.0001595627 0.0001149910 3.833032e-05
[3598,] 0.0001149910 0.0001149910 3.833033e-05
[3599,] 0.0001149910 0.0001149909 3.833032e-05
[3600,] 0.0001485891 0.0001149910 3.833033e-05
[3601,] 0.0001805291 0.0001149910 3.833032e-05
[3602,] 0.0001149910 0.0001149910 3.833032e-05
[3603,] 0.0001149910 0.0001149910 3.833033e-05
[3604,] 0.0001149910 0.0001149909 3.833032e-05
[3605,] 0.0001149910 0.0001149910 3.833033e-05
[3606,] 0.0001149910 0.0001149910 3.833032e-05
[3607,] 0.0001246207 0.0001149910 4.881876e-05
[3608,] 0.0001149910 0.0001149910 3.833032e-05
[3609,] 0.0001149910 0.0001149910 3.833033e-05
[3610,] 0.0001149910 0.0001149910 3.833032e-05
[3611,] 0.0001273156 0.0001149910 3.833033e-05
[3612,] 0.0001149910 0.0001149910 3.833033e-05
[3613,] 0.0001149910 0.0001149910 3.833032e-05
[3614,] 0.0001149910 0.0001149910 3.833033e-05
[3615,] 0.0001149910 0.0001149910 3.833032e-05
[3616,] 0.0001149910 0.0001149910 3.833033e-05
[3617,] 0.0001149910 0.0001149910 3.833032e-05
[3618,] 0.0001149910 0.0001149910 3.833033e-05
[3619,] 0.0001149910 0.0001149910 3.833032e-05
[3620,] 0.0001149910 0.0001149910 3.833032e-05
[3621,] 0.0001149910 0.0001149910 3.833032e-05
[3622,] 0.0001914634 0.0001149909 3.833031e-05
[3623,] 0.0001149910 0.0001149910 3.833032e-05
[3624,] 0.0001257318 0.0001149910 3.833033e-05
[3625,] 0.0001149910 0.0001149910 3.833032e-05
[3626,] 0.0001149910 0.0001149910 3.833033e-05
[3627,] 0.0001237584 0.0001149910 3.833033e-05
[3628,] 0.0001149910 0.0001149910 3.833032e-05
[3629,] 0.0001149910 0.0001149910 3.833032e-05
[3630,] 0.0001149910 0.0001149910 3.833032e-05
[3631,] 0.0001149910 0.0001149910 3.833032e-05
[3632,] 0.0001149910 0.0001149910 3.833032e-05
[3633,] 0.0001149910 0.0001149910 3.833032e-05
[3634,] 0.0001149910 0.0001149910 3.833032e-05
[3635,] 0.0001149910 0.0001149910 3.833032e-05
[3636,] 0.0001149910 0.0001149910 3.833032e-05
[3637,] 0.0001149910 0.0001149909 3.833031e-05
[3638,] 0.0001149910 0.0001149910 3.833032e-05
[3639,] 0.0001149910 0.0001149910 3.833032e-05
[3640,] 0.0001149910 0.0001149909 3.833031e-05
[3641,] 0.0001149910 0.0001149910 3.833032e-05
[3642,] 0.0001149910 0.0001149910 3.833032e-05
[3643,] 0.0001149910 0.0001149910 3.833033e-05
[3644,] 0.0001149910 0.0001149910 3.833032e-05
[3645,] 0.0001149910 0.0001149910 3.833032e-05
[3646,] 0.0001149910 0.0001149910 3.833032e-05
[3647,] 0.0001149910 0.0001149910 3.833032e-05
[3648,] 0.0001149910 0.0001149910 3.833032e-05
[3649,] 0.0001149910 0.0001149910 3.833032e-05
[3650,] 0.0001149910 0.0001149910 3.833032e-05
[3651,] 0.0001149910 0.0001149910 3.833033e-05
[3652,] 0.0001149910 0.0001149910 3.833032e-05
[3653,] 0.0001149910 0.0001149910 3.833033e-05
[3654,] 0.0001149910 0.0001149910 3.833032e-05
[3655,] 0.0001149910 0.0001149910 3.833033e-05
[3656,] 0.0001149910 0.0001149910 3.833032e-05
[3657,] 0.0001149910 0.0001149910 3.833032e-05
[3658,] 0.0001149910 0.0001149910 3.833032e-05
[3659,] 0.0001149910 0.0001149910 3.833032e-05
[3660,] 0.0001149910 0.0001149910 3.833032e-05
[3661,] 0.0001149910 0.0001149910 3.833033e-05
[3662,] 0.0001149910 0.0001149910 3.833032e-05
[3663,] 0.0001149910 0.0001149910 3.833032e-05
[3664,] 0.0001149910 0.0001149910 3.833032e-05
[3665,] 0.0001149910 0.0001149910 3.833032e-05
[3666,] 0.0001149910 0.0001149910 3.833032e-05
[3667,] 0.0001149910 0.0001149910 3.833034e-05
[3668,] 0.0001149910 0.0001149910 3.833033e-05
[3669,] 0.0001149910 0.0006405313 1.182138e-04
[3670,] 0.0001149910 0.0001149910 3.833032e-05
[3671,] 0.0001149910 0.0001149910 3.833033e-05
[3672,] 0.0001149910 0.0001149909 3.833031e-05
[3673,] 0.0001149910 0.0001149910 3.833033e-05
[3674,] 0.0001149910 0.0001149910 3.833033e-05
[3675,] 0.0001149910 0.0001149910 3.833032e-05
[3676,] 0.0001149910 0.0001149909 3.833032e-05
[3677,] 0.0001149910 0.0001149909 3.833031e-05
[3678,] 0.0001149910 0.0001149909 3.833031e-05
[3679,] 0.0001149910 0.0001149910 4.602926e-05
[3680,] 0.0001149910 0.0001149909 3.833031e-05
[3681,] 0.0001149910 0.0001149910 3.833033e-05
[3682,] 0.0001149910 0.0001149910 3.833033e-05
[3683,] 0.0001149910 0.0001149909 3.833031e-05
[3684,] 0.0001149910 0.0001149910 3.833033e-05
[3685,] 0.0001149910 0.0001149910 3.833033e-05
[3686,] 0.0002481371 0.0001149910 3.833033e-05
[3687,] 0.0001149910 0.0001149910 3.833033e-05
[3688,] 0.0001149910 0.0001149909 3.833031e-05
[3689,] 0.0001382548 0.0001149910 3.833032e-05
[3690,] 0.0001343888 0.0001149910 3.833032e-05
[3691,] 0.0001149910 0.0001149910 3.833032e-05
[3692,] 0.0001149910 0.0001646410 3.833034e-05
[3693,] 0.0001149910 0.0001149910 3.833034e-05
[3694,] 0.0001149910 0.0001149910 3.833032e-05
[3695,] 0.0001149910 0.0001149910 3.833033e-05
[3696,] 0.0001417104 0.0001149910 3.833032e-05
[3697,] 0.0001423861 0.0001149910 3.833032e-05
[3698,] 0.0001149910 0.0001149910 3.833032e-05
[3699,] 0.0001149910 0.0001149910 3.833034e-05
[3700,] 0.0001149910 0.0001763966 3.833036e-05
[3701,] 0.0001400818 0.0001149910 3.833032e-05
[3702,] 0.0001149910 0.0001664174 3.833034e-05
[3703,] 0.0001149910 0.0001149910 3.833033e-05
[3704,] 0.0002311829 0.0001149910 3.833032e-05
[3705,] 0.0001149910 0.0001149911 3.833036e-05
[3706,] 0.0001149910 0.0001149910 3.833032e-05
[3707,] 0.0001149910 0.0001359299 3.833033e-05
[3708,] 0.0001156053 0.0001149910 3.833034e-05
[3709,] 0.0001149910 0.0001149910 3.833033e-05
[3710,] 0.0001149910 0.0001149910 3.833033e-05
[3711,] 0.0001149910 0.0001149910 3.833033e-05
[3712,] 0.0001149910 0.0001149910 3.833033e-05
[3713,] 0.0001149910 0.0001149910 3.833033e-05
[3714,] 0.0001149910 0.0001149910 3.833033e-05
[3715,] 0.0001894634 0.0001149910 3.833032e-05
[3716,] 0.0001473019 0.0001149910 3.833032e-05
[3717,] 0.0001149910 0.0001149909 3.833032e-05
[3718,] 0.0001149910 0.0001149910 4.249709e-05
[3719,] 0.0001149910 0.0001149910 3.833033e-05
[3720,] 0.0001149910 0.0001149910 3.833034e-05
[3721,] 0.0001393557 0.0001149910 3.833032e-05
[3722,] 0.0001283237 0.0001149910 3.833034e-05
[3723,] 0.0001149910 0.0001149910 3.833032e-05
[3724,] 0.0001149910 0.0004454030 3.833035e-05
[3725,] 0.0001149910 0.0001271862 3.833035e-05
[3726,] 0.0001293582 0.0001149910 3.833034e-05
[3727,] 0.0001149910 0.0001149910 3.833034e-05
```
