## Supplementary material for "Characterization of shared and ancestry-specific signals driving complex traits using multi-ancestry fine-mapping": s1_data.bim

```
11	chr11:125181258:C:T	0	125181258	T	C
11	chr11:125181940:C:A	0	125181940	A	C
11	chr11:125181998:T:C	0	125181998	C	T
11	chr11:125182214:G:A	0	125182214	A	G
11	chr11:125182563:T:C	0	125182563	C	T
11	chr11:125182730:A:G	0	125182730	G	A
11	chr11:125182822:A:G	0	125182822	G	A
11	chr11:125182834:T:A	0	125182834	A	T
11	chr11:125182875:G:A	0	125182875	A	G
11	chr11:125184866:G:A	0	125184866	A	G
11	chr11:125186353:C:T	0	125186353	T	C
11	chr11:125187013:C:T	0	125187013	T	C
11	chr11:125187300:G:A	0	125187300	A	G
11	chr11:125187405:A:G	0	125187405	G	A
11	chr11:125187425:G:T	0	125187425	T	G
11	chr11:125189794:G:A	0	125189794	A	G
11	chr11:125190011:C:T	0	125190011	T	C
11	chr11:125190219:T:C	0	125190219	C	T
11	chr11:125190503:G:C	0	125190503	C	G
11	chr11:125191111:G:A	0	125191111	A	G
11	chr11:125191651:G:T	0	125191651	T	G
11	chr11:125191896:G:A	0	125191896	A	G
11	chr11:125191958:C:T	0	125191958	T	C
11	chr11:125192097:A:C	0	125192097	C	A
11	chr11:125192679:G:A	0	125192679	A	G
11	chr11:125192736:T:C	0	125192736	C	T
11	chr11:125193211:C:T	0	125193211	T	C
11	chr11:125193846:A:C	0	125193846	C	A
11	chr11:125194038:C:T	0	125194038	T	C
11	chr11:125194242:A:T	0	125194242	T	A
11	chr11:125194458:C:T	0	125194458	T	C
11	chr11:125194718:G:T	0	125194718	T	G
11	chr11:125194774:A:G	0	125194774	G	A
11	chr11:125195630:C:T	0	125195630	T	C
11	chr11:125196742:C:G	0	125196742	G	C
11	chr11:125197531:C:T	0	125197531	T	C
11	chr11:125197532:A:G	0	125197532	G	A
11	chr11:125197616:G:C	0	125197616	C	G
11	chr11:125197653:A:C	0	125197653	C	A
11	chr11:125198532:A:G	0	125198532	G	A
11	chr11:125198984:A:G	0	125198984	G	A
11	chr11:125199013:G:A	0	125199013	A	G
11	chr11:125199569:T:C	0	125199569	C	T
11	chr11:125199642:A:G	0	125199642	G	A
11	chr11:125199671:C:A	0	125199671	A	C
11	chr11:125200035:A:G	0	125200035	G	A
11	chr11:125200301:C:A	0	125200301	A	C
11	chr11:125201415:T:C	0	125201415	C	T
11	chr11:125201776:T:C	0	125201776	C	T
11	chr11:125201855:T:C	0	125201855	C	T
11	chr11:125201856:G:A	0	125201856	A	G
11	chr11:125202762:C:A	0	125202762	A	C
11	chr11:125202828:T:C	0	125202828	C	T
11	chr11:125202930:G:T	0	125202930	T	G
11	chr11:125202965:A:G	0	125202965	G	A
11	chr11:125203500:G:A	0	125203500	A	G
11	chr11:125203588:G:A	0	125203588	A	G
11	chr11:125203771:A:G	0	125203771	G	A
11	chr11:125203795:A:G	0	125203795	G	A
11	chr11:125203929:T:C	0	125203929	C	T
11	chr11:125204514:A:G	0	125204514	G	A
11	chr11:125204544:A:G	0	125204544	G	A
11	chr11:125204606:C:T	0	125204606	T	C
11	chr11:125205392:T:A	0	125205392	A	T
11	chr11:125205679:C:T	0	125205679	T	C
11	chr11:125206019:G:T	0	125206019	T	G
11	chr11:125206210:G:T	0	125206210	T	G
11	chr11:125206484:G:A	0	125206484	A	G
11	chr11:125206754:A:C	0	125206754	C	A
11	chr11:125206919:T:C	0	125206919	C	T
11	chr11:125207472:A:C	0	125207472	C	A
11	chr11:125207491:T:C	0	125207491	C	T
11	chr11:125208019:T:C	0	125208019	C	T
11	chr11:125208224:T:C	0	125208224	C	T
11	chr11:125208500:C:G	0	125208500	G	C
11	chr11:125208539:G:A	0	125208539	A	G
11	chr11:125208604:G:A	0	125208604	A	G
11	chr11:125208784:CAG:C	0	125208784	C	CAG
11	chr11:125208854:T:C	0	125208854	C	T
11	chr11:125208986:T:C	0	125208986	C	T
11	chr11:125209149:A:G	0	125209149	G	A
11	chr11:125209159:C:T	0	125209159	T	C
11	chr11:125209198:G:A	0	125209198	A	G
11	chr11:125209386:T:C	0	125209386	C	T
11	chr11:125209880:C:T	0	125209880	T	C
11	chr11:125209975:G:T	0	125209975	T	G
11	chr11:125210464:A:C	0	125210464	C	A
11	chr11:125210799:T:C	0	125210799	C	T
11	chr11:125211544:G:C	0	125211544	C	G
11	chr11:125211658:G:C	0	125211658	C	G
11	chr11:125211798:C:A	0	125211798	A	C
11	chr11:125212228:T:C	0	125212228	C	T
11	chr11:125212325:G:A	0	125212325	A	G
11	chr11:125213220:C:T	0	125213220	T	C
11	chr11:125214233:G:A	0	125214233	A	G
11	chr11:125214549:A:C	0	125214549	C	A
11	chr11:125214792:T:C	0	125214792	C	T
11	chr11:125214846:G:A	0	125214846	A	G
11	chr11:125215577:C:T	0	125215577	T	C
11	chr11:125216304:A:T	0	125216304	T	A
11	chr11:125216492:C:G	0	125216492	G	C
11	chr11:125218484:A:T	0	125218484	T	A
11	chr11:125220331:C:T	0	125220331	T	C
11	chr11:125220521:G:A	0	125220521	A	G
11	chr11:125221016:G:A	0	125221016	A	G
11	chr11:125221586:G:T	0	125221586	T	G
11	chr11:125221672:T:C	0	125221672	C	T
11	chr11:125222464:G:A	0	125222464	A	G
11	chr11:125223315:C:T	0	125223315	T	C
11	chr11:125223954:G:A	0	125223954	A	G
11	chr11:125224687:G:A	0	125224687	A	G
11	chr11:125225325:C:T	0	125225325	T	C
11	chr11:125226358:C:T	0	125226358	T	C
11	chr11:125230226:T:C	0	125230226	C	T
11	chr11:125230288:C:A	0	125230288	A	C
11	chr11:125230986:T:C	0	125230986	C	T
11	chr11:125231154:T:C	0	125231154	C	T
11	chr11:125231536:T:C	0	125231536	C	T
11	chr11:125233378:C:T	0	125233378	T	C
11	chr11:125233973:G:A	0	125233973	A	G
11	chr11:125236152:C:G	0	125236152	G	C
11	chr11:125236456:G:A	0	125236456	A	G
11	chr11:125236499:G:A	0	125236499	A	G
11	chr11:125236643:T:C	0	125236643	C	T
11	chr11:125236669:C:T	0	125236669	T	C
11	chr11:125236828:G:C	0	125236828	C	G
11	chr11:125236944:A:C	0	125236944	C	A
11	chr11:125237002:G:A	0	125237002	A	G
11	chr11:125237211:A:G	0	125237211	G	A
11	chr11:125237245:T:C	0	125237245	C	T
11	chr11:125237315:G:T	0	125237315	T	G
11	chr11:125237394:C:T	0	125237394	T	C
11	chr11:125237651:T:C	0	125237651	C	T
11	chr11:125237657:C:T	0	125237657	T	C
11	chr11:125238062:C:T	0	125238062	T	C
11	chr11:125238666:T:A	0	125238666	A	T
11	chr11:125239338:G:A	0	125239338	A	G
11	chr11:125239485:A:G	0	125239485	G	A
11	chr11:125239731:G:A	0	125239731	A	G
11	chr11:125240183:G:A	0	125240183	A	G
11	chr11:125240270:C:T	0	125240270	T	C
11	chr11:125240693:A:G	0	125240693	G	A
11	chr11:125240789:A:G	0	125240789	G	A
11	chr11:125240967:C:T	0	125240967	T	C
11	chr11:125241874:T:C	0	125241874	C	T
11	chr11:125243329:T:C	0	125243329	C	T
11	chr11:125243330:G:A	0	125243330	A	G
11	chr11:125243461:C:T	0	125243461	T	C
11	chr11:125243607:G:A	0	125243607	A	G
11	chr11:125243653:C:T	0	125243653	T	C
11	chr11:125244353:G:A	0	125244353	A	G
11	chr11:125244645:G:A	0	125244645	A	G
11	chr11:125245075:C:T	0	125245075	T	C
11	chr11:125245492:C:G	0	125245492	G	C
11	chr11:125247442:C:A	0	125247442	A	C
11	chr11:125247535:C:A	0	125247535	A	C
11	chr11:125248826:C:T	0	125248826	T	C
11	chr11:125249794:A:G	0	125249794	G	A
11	chr11:125249957:C:T	0	125249957	T	C
11	chr11:125250256:T:C	0	125250256	C	T
11	chr11:125250410:C:G	0	125250410	G	C
11	chr11:125251043:G:A	0	125251043	A	G
11	chr11:125251113:C:T	0	125251113	T	C
11	chr11:125251598:T:A	0	125251598	A	T
11	chr11:125251855:A:G	0	125251855	G	A
11	chr11:125253529:T:C	0	125253529	C	T
11	chr11:125253693:T:A	0	125253693	A	T
11	chr11:125253916:C:A	0	125253916	A	C
11	chr11:125254077:G:A	0	125254077	A	G
11	chr11:125254186:G:A	0	125254186	A	G
11	chr11:125254426:A:G	0	125254426	G	A
11	chr11:125254825:T:TC	0	125254825	TC	T
11	chr11:125255329:C:A	0	125255329	A	C
11	chr11:125255683:C:T	0	125255683	T	C
11	chr11:125257156:G:A	0	125257156	A	G
11	chr11:125257945:G:A	0	125257945	A	G
11	chr11:125259529:T:G	0	125259529	G	T
11	chr11:125259712:C:T	0	125259712	T	C
11	chr11:125260172:T:C	0	125260172	C	T
11	chr11:125261319:A:G	0	125261319	G	A
11	chr11:125263685:T:A	0	125263685	A	T
11	chr11:125263806:C:A	0	125263806	A	C
11	chr11:125263808:T:C	0	125263808	C	T
11	chr11:125263948:C:T	0	125263948	T	C
11	chr11:125265251:T:C	0	125265251	C	T
11	chr11:125265383:A:T	0	125265383	T	A
11	chr11:125266572:G:C	0	125266572	C	G
11	chr11:125267242:T:C	0	125267242	C	T
11	chr11:125269493:C:G	0	125269493	G	C
11	chr11:125270618:A:G	0	125270618	G	A
11	chr11:125271395:C:T	0	125271395	T	C
11	chr11:125273879:A:G	0	125273879	G	A
11	chr11:125274530:A:G	0	125274530	G	A
11	chr11:125276278:A:G	0	125276278	G	A
11	chr11:125277660:C:T	0	125277660	T	C
11	chr11:125278140:G:A	0	125278140	A	G
11	chr11:125279636:T:C	0	125279636	C	T
11	chr11:125284163:G:A	0	125284163	A	G
11	chr11:125286388:G:A	0	125286388	A	G
11	chr11:125288153:A:G	0	125288153	G	A
11	chr11:125288493:C:T	0	125288493	T	C
11	chr11:125289331:C:T	0	125289331	T	C
11	chr11:125289479:T:A	0	125289479	A	T
11	chr11:125289714:C:A	0	125289714	A	C
11	chr11:125289716:T:C	0	125289716	C	T
11	chr11:125295211:G:A	0	125295211	A	G
11	chr11:125295883:A:G	0	125295883	G	A
11	chr11:125296471:A:G	0	125296471	G	A
11	chr11:125296518:T:C	0	125296518	C	T
11	chr11:125297191:A:G	0	125297191	G	A
11	chr11:125297579:A:C	0	125297579	C	A
11	chr11:125297719:A:G	0	125297719	G	A
11	chr11:125297741:A:C	0	125297741	C	A
11	chr11:125298003:T:C	0	125298003	C	T
11	chr11:125298112:A:G	0	125298112	G	A
11	chr11:125299041:T:G	0	125299041	G	T
11	chr11:125299272:A:G	0	125299272	G	A
11	chr11:125299284:G:A	0	125299284	A	G
11	chr11:125299394:C:T	0	125299394	T	C
11	chr11:125299447:G:A	0	125299447	A	G
11	chr11:125299572:T:G	0	125299572	G	T
11	chr11:125300743:A:G	0	125300743	G	A
11	chr11:125300816:T:C	0	125300816	C	T
11	chr11:125300928:G:A	0	125300928	A	G
11	chr11:125301371:G:C	0	125301371	C	G
11	chr11:125301535:A:G	0	125301535	G	A
11	chr11:125302487:C:A	0	125302487	A	C
11	chr11:125302697:A:G	0	125302697	G	A
11	chr11:125302778:C:T	0	125302778	T	C
11	chr11:125302876:G:A	0	125302876	A	G
11	chr11:125303896:C:T	0	125303896	T	C
11	chr11:125303928:G:A	0	125303928	A	G
11	chr11:125303953:C:T	0	125303953	T	C
11	chr11:125304098:CT:C	0	125304098	C	CT
11	chr11:125304240:C:T	0	125304240	T	C
11	chr11:125304301:A:G	0	125304301	G	A
11	chr11:125304674:C:T	0	125304674	T	C
11	chr11:125305009:C:G	0	125305009	G	C
11	chr11:125305283:C:A	0	125305283	A	C
11	chr11:125305759:T:C	0	125305759	C	T
11	chr11:125306541:T:C	0	125306541	C	T
11	chr11:125306633:A:T	0	125306633	T	A
11	chr11:125306750:G:A	0	125306750	A	G
11	chr11:125307298:C:G	0	125307298	G	C
11	chr11:125307735:T:C	0	125307735	C	T
11	chr11:125308141:C:T	0	125308141	T	C
11	chr11:125308507:C:T	0	125308507	T	C
11	chr11:125309361:G:C	0	125309361	C	G
11	chr11:125309682:C:T	0	125309682	T	C
11	chr11:125309933:G:A	0	125309933	A	G
11	chr11:125309945:T:A	0	125309945	A	T
11	chr11:125310208:A:C	0	125310208	C	A
11	chr11:125310225:G:A	0	125310225	A	G
11	chr11:125310503:A:T	0	125310503	T	A
11	chr11:125312119:C:T	0	125312119	T	C
11	chr11:125312180:G:A	0	125312180	A	G
11	chr11:125312229:T:C	0	125312229	C	T
11	chr11:125312242:G:A	0	125312242	A	G
11	chr11:125313064:T:C	0	125313064	C	T
11	chr11:125313118:T:C	0	125313118	C	T
11	chr11:125313217:T:C	0	125313217	C	T
11	chr11:125313221:C:A	0	125313221	A	C
11	chr11:125313354:T:C	0	125313354	C	T
11	chr11:125313535:T:C	0	125313535	C	T
11	chr11:125314292:A:C	0	125314292	C	A
11	chr11:125314470:C:T	0	125314470	T	C
11	chr11:125315498:G:A	0	125315498	A	G
11	chr11:125315608:T:C	0	125315608	C	T
11	chr11:125316212:C:T	0	125316212	T	C
11	chr11:125316365:G:A	0	125316365	A	G
11	chr11:125316513:T:C	0	125316513	C	T
11	chr11:125318050:T:C	0	125318050	C	T
11	chr11:125318232:C:T	0	125318232	T	C
11	chr11:125321567:A:C	0	125321567	C	A
11	chr11:125321624:C:T	0	125321624	T	C
11	chr11:125322116:G:A	0	125322116	A	G
11	chr11:125322385:C:T	0	125322385	T	C
11	chr11:125322414:T:A	0	125322414	A	T
11	chr11:125322475:C:G	0	125322475	G	C
11	chr11:125322618:G:A	0	125322618	A	G
11	chr11:125322628:A:G	0	125322628	G	A
11	chr11:125322854:G:A	0	125322854	A	G
11	chr11:125323031:T:C	0	125323031	C	T
11	chr11:125323700:A:G	0	125323700	G	A
11	chr11:125323915:G:A	0	125323915	A	G
11	chr11:125324317:G:T	0	125324317	T	G
11	chr11:125325539:A:T	0	125325539	T	A
11	chr11:125326366:T:C	0	125326366	C	T
11	chr11:125326983:C:T	0	125326983	T	C
11	chr11:125327163:C:T	0	125327163	T	C
11	chr11:125327875:A:G	0	125327875	G	A
11	chr11:125328081:A:G	0	125328081	G	A
11	chr11:125328509:AG:A	0	125328509	A	AG
11	chr11:125328512:T:A	0	125328512	A	T
11	chr11:125328586:G:A	0	125328586	A	G
11	chr11:125329682:A:G	0	125329682	G	A
11	chr11:125329808:T:C	0	125329808	C	T
11	chr11:125330092:TG:T	0	125330092	T	TG
11	chr11:125330182:T:C	0	125330182	C	T
11	chr11:125330288:G:A	0	125330288	A	G
11	chr11:125331407:A:G	0	125331407	G	A
11	chr11:125331549:A:G	0	125331549	G	A
11	chr11:125332794:C:A	0	125332794	A	C
11	chr11:125333008:C:G	0	125333008	G	C
11	chr11:125334526:A:G	0	125334526	G	A
11	chr11:125334551:G:A	0	125334551	A	G
11	chr11:125334594:T:G	0	125334594	G	T
11	chr11:125334601:TTC:T	0	125334601	T	TTC
11	chr11:125334800:TC:T	0	125334800	T	TC
11	chr11:125334838:A:C	0	125334838	C	A
11	chr11:125334899:C:T	0	125334899	T	C
11	chr11:125334900:A:G	0	125334900	G	A
11	chr11:125335975:A:T	0	125335975	T	A
11	chr11:125336674:T:G	0	125336674	G	T
11	chr11:125337742:CCTT:C	0	125337742	C	CCTT
11	chr11:125337818:C:T	0	125337818	T	C
11	chr11:125337947:T:C	0	125337947	C	T
11	chr11:125338936:G:A	0	125338936	A	G
11	chr11:125339411:A:T	0	125339411	T	A
11	chr11:125339545:G:A	0	125339545	A	G
11	chr11:125339843:C:T	0	125339843	T	C
11	chr11:125340475:C:T	0	125340475	T	C
11	chr11:125341104:A:G	0	125341104	G	A
11	chr11:125341171:G:A	0	125341171	A	G
11	chr11:125341379:A:G	0	125341379	G	A
11	chr11:125341693:T:A	0	125341693	A	T
11	chr11:125341842:C:T	0	125341842	T	C
11	chr11:125341998:C:T	0	125341998	T	C
11	chr11:125342311:A:G	0	125342311	G	A
11	chr11:125342500:G:A	0	125342500	A	G
11	chr11:125342687:G:A	0	125342687	A	G
11	chr11:125343803:G:A	0	125343803	A	G
11	chr11:125344823:T:C	0	125344823	C	T
11	chr11:125346457:A:G	0	125346457	G	A
11	chr11:125346726:C:G	0	125346726	G	C
11	chr11:125346978:A:T	0	125346978	T	A
11	chr11:125347561:T:C	0	125347561	C	T
11	chr11:125347680:A:G	0	125347680	G	A
11	chr11:125348377:C:G	0	125348377	G	C
11	chr11:125348625:T:A	0	125348625	A	T
11	chr11:125350329:T:C	0	125350329	C	T
11	chr11:125350343:A:G	0	125350343	G	A
11	chr11:125351514:G:A	0	125351514	A	G
11	chr11:125354102:C:T	0	125354102	T	C
11	chr11:125358546:T:C	0	125358546	C	T
11	chr11:125358630:A:G	0	125358630	G	A
11	chr11:125360238:G:A	0	125360238	A	G
11	chr11:125361063:G:C	0	125361063	C	G
11	chr11:125363064:C:T	0	125363064	T	C
11	chr11:125363694:A:G	0	125363694	G	A
11	chr11:125364615:T:C	0	125364615	C	T
11	chr11:125365115:A:G	0	125365115	G	A
11	chr11:125369003:T:C	0	125369003	C	T
11	chr11:125371150:G:A	0	125371150	A	G
11	chr11:125371770:T:C	0	125371770	C	T
11	chr11:125372365:GTC:G	0	125372365	G	GTC
11	chr11:125373179:A:G	0	125373179	G	A
11	chr11:125374720:A:G	0	125374720	G	A
11	chr11:125375537:G:A	0	125375537	A	G
11	chr11:125376132:T:C	0	125376132	C	T
11	chr11:125376649:A:G	0	125376649	G	A
11	chr11:125378905:C:T	0	125378905	T	C
11	chr11:125381092:T:G	0	125381092	G	T
11	chr11:125381776:C:T	0	125381776	T	C
11	chr11:125381916:T:C	0	125381916	C	T
11	chr11:125382045:C:T	0	125382045	T	C
11	chr11:125382164:A:G	0	125382164	G	A
11	chr11:125382338:A:G	0	125382338	G	A
11	chr11:125382897:G:A	0	125382897	A	G
11	chr11:125383439:C:T	0	125383439	T	C
11	chr11:125383655:T:C	0	125383655	C	T
11	chr11:125383861:A:G	0	125383861	G	A
11	chr11:125383906:T:A	0	125383906	A	T
11	chr11:125384544:C:T	0	125384544	T	C
11	chr11:125385819:A:G	0	125385819	G	A
11	chr11:125386622:A:G	0	125386622	G	A
11	chr11:125386863:T:TCTTCTA	0	125386863	TCTTCTA	T
11	chr11:125386864:G:GACTC	0	125386864	GACTC	G
11	chr11:125386871:G:T	0	125386871	T	G
11	chr11:125387540:G:C	0	125387540	C	G
11	chr11:125387773:G:A	0	125387773	A	G
11	chr11:125387916:G:C	0	125387916	C	G
11	chr11:125388411:G:A	0	125388411	A	G
11	chr11:125389404:A:G	0	125389404	G	A
11	chr11:125389528:A:G	0	125389528	G	A
11	chr11:125389706:C:T	0	125389706	T	C
11	chr11:125390239:A:G	0	125390239	G	A
11	chr11:125390857:A:G	0	125390857	G	A
11	chr11:125391430:A:G	0	125391430	G	A
11	chr11:125391462:C:T	0	125391462	T	C
11	chr11:125391616:G:C	0	125391616	C	G
11	chr11:125391855:A:G	0	125391855	G	A
11	chr11:125392165:T:G	0	125392165	G	T
11	chr11:125392330:C:T	0	125392330	T	C
11	chr11:125392960:T:C	0	125392960	C	T
11	chr11:125393188:A:G	0	125393188	G	A
11	chr11:125394739:C:T	0	125394739	T	C
11	chr11:125395002:G:A	0	125395002	A	G
11	chr11:125395246:A:G	0	125395246	G	A
11	chr11:125396997:A:G	0	125396997	G	A
11	chr11:125397270:G:A	0	125397270	A	G
11	chr11:125397285:G:A	0	125397285	A	G
11	chr11:125397370:A:G	0	125397370	G	A
11	chr11:125397502:G:T	0	125397502	T	G
11	chr11:125398252:G:A	0	125398252	A	G
11	chr11:125398700:G:GA	0	125398700	GA	G
11	chr11:125399955:T:G	0	125399955	G	T
11	chr11:125401807:G:A	0	125401807	A	G
11	chr11:125402328:G:A	0	125402328	A	G
11	chr11:125404646:A:C	0	125404646	C	A
11	chr11:125404647:C:A	0	125404647	A	C
11	chr11:125405862:C:T	0	125405862	T	C
11	chr11:125406319:T:C	0	125406319	C	T
11	chr11:125406504:A:G	0	125406504	G	A
11	chr11:125406561:G:C	0	125406561	C	G
11	chr11:125407965:A:T	0	125407965	T	A
11	chr11:125410421:C:T	0	125410421	T	C
11	chr11:125410422:G:A	0	125410422	A	G
11	chr11:125411340:G:A	0	125411340	A	G
11	chr11:125411899:G:A	0	125411899	A	G
11	chr11:125412552:G:C	0	125412552	C	G
11	chr11:125413062:G:A	0	125413062	A	G
11	chr11:125413366:A:G	0	125413366	G	A
11	chr11:125413400:A:C	0	125413400	C	A
11	chr11:125413543:T:C	0	125413543	C	T
11	chr11:125413552:G:A	0	125413552	A	G
11	chr11:125414990:A:G	0	125414990	G	A
11	chr11:125415184:G:A	0	125415184	A	G
11	chr11:125415301:A:G	0	125415301	G	A
11	chr11:125416078:C:T	0	125416078	T	C
11	chr11:125417000:C:G	0	125417000	G	C
11	chr11:125417060:T:C	0	125417060	C	T
11	chr11:125417499:G:A	0	125417499	A	G
11	chr11:125417604:G:T	0	125417604	T	G
11	chr11:125418193:G:C	0	125418193	C	G
11	chr11:125418832:C:T	0	125418832	T	C
11	chr11:125418964:A:G	0	125418964	G	A
11	chr11:125419159:A:G	0	125419159	G	A
11	chr11:125419384:A:G	0	125419384	G	A
11	chr11:125420858:A:C	0	125420858	C	A
11	chr11:125421580:T:C	0	125421580	C	T
11	chr11:125421725:A:G	0	125421725	G	A
11	chr11:125421749:A:G	0	125421749	G	A
11	chr11:125422172:C:A	0	125422172	A	C
11	chr11:125423135:A:G	0	125423135	G	A
11	chr11:125423530:G:A	0	125423530	A	G
11	chr11:125424186:T:C	0	125424186	C	T
11	chr11:125424718:C:A	0	125424718	A	C
11	chr11:125425343:G:C	0	125425343	C	G
11	chr11:125425918:GAC:G	0	125425918	G	GAC
11	chr11:125426461:A:T	0	125426461	T	A
11	chr11:125426484:C:T	0	125426484	T	C
11	chr11:125426505:C:G	0	125426505	G	C
11	chr11:125428029:T:A	0	125428029	A	T
11	chr11:125428271:A:C	0	125428271	C	A
11	chr11:125428975:A:G	0	125428975	G	A
11	chr11:125428994:C:G	0	125428994	G	C
11	chr11:125429434:C:T	0	125429434	T	C
11	chr11:125429842:C:T	0	125429842	T	C
11	chr11:125430870:G:A	0	125430870	A	G
11	chr11:125431909:G:T	0	125431909	T	G
11	chr11:125432826:G:A	0	125432826	A	G
11	chr11:125433595:G:A	0	125433595	A	G
11	chr11:125433911:A:G	0	125433911	G	A
11	chr11:125434113:A:G	0	125434113	G	A
11	chr11:125435689:A:G	0	125435689	G	A
11	chr11:125436387:G:A	0	125436387	A	G
11	chr11:125436576:T:C	0	125436576	C	T
11	chr11:125436599:C:T	0	125436599	T	C
11	chr11:125437280:T:A	0	125437280	A	T
11	chr11:125437512:T:C	0	125437512	C	T
11	chr11:125437980:A:G	0	125437980	G	A
11	chr11:125438180:G:C	0	125438180	C	G
11	chr11:125441596:T:A	0	125441596	A	T
11	chr11:125441778:A:G	0	125441778	G	A
11	chr11:125442250:G:A	0	125442250	A	G
11	chr11:125442926:G:A	0	125442926	A	G
11	chr11:125443703:A:G	0	125443703	G	A
11	chr11:125444220:T:C	0	125444220	C	T
11	chr11:125444363:A:G	0	125444363	G	A
11	chr11:125445059:A:C	0	125445059	C	A
11	chr11:125445171:G:A	0	125445171	A	G
11	chr11:125446177:T:A	0	125446177	A	T
11	chr11:125446628:G:A	0	125446628	A	G
11	chr11:125447153:C:A	0	125447153	A	C
11	chr11:125447999:G:A	0	125447999	A	G
11	chr11:125450090:C:T	0	125450090	T	C
11	chr11:125450121:G:A	0	125450121	A	G
11	chr11:125453646:T:C	0	125453646	C	T
11	chr11:125454069:C:T	0	125454069	T	C
11	chr11:125455250:G:T	0	125455250	T	G
11	chr11:125456130:C:T	0	125456130	T	C
11	chr11:125456719:A:G	0	125456719	G	A
11	chr11:125457160:GCAA:G	0	125457160	G	GCAA
11	chr11:125460892:T:C	0	125460892	C	T
11	chr11:125461633:C:A	0	125461633	A	C
11	chr11:125461743:A:G	0	125461743	G	A
11	chr11:125462808:G:A	0	125462808	A	G
11	chr11:125463732:CAT:C	0	125463732	C	CAT
11	chr11:125466237:T:C	0	125466237	C	T
11	chr11:125468987:G:A	0	125468987	A	G
11	chr11:125469075:G:A	0	125469075	A	G
11	chr11:125469566:A:T	0	125469566	T	A
11	chr11:125469777:G:A	0	125469777	A	G
11	chr11:125469852:G:A	0	125469852	A	G
11	chr11:125469874:C:T	0	125469874	T	C
11	chr11:125470275:T:G	0	125470275	G	T
11	chr11:125471407:A:G	0	125471407	G	A
11	chr11:125472234:A:C	0	125472234	C	A
11	chr11:125472639:G:A	0	125472639	A	G
11	chr11:125472664:C:T	0	125472664	T	C
11	chr11:125472998:C:T	0	125472998	T	C
11	chr11:125473590:G:A	0	125473590	A	G
11	chr11:125473652:C:G	0	125473652	G	C
11	chr11:125474639:C:T	0	125474639	T	C
11	chr11:125475036:G:A	0	125475036	A	G
11	chr11:125475090:T:C	0	125475090	C	T
11	chr11:125475192:T:C	0	125475192	C	T
11	chr11:125475460:G:A	0	125475460	A	G
11	chr11:125476109:C:T	0	125476109	T	C
11	chr11:125477023:G:A	0	125477023	A	G
11	chr11:125477610:T:C	0	125477610	C	T
11	chr11:125477773:C:T	0	125477773	T	C
11	chr11:125479025:A:G	0	125479025	G	A
11	chr11:125479319:T:A	0	125479319	A	T
11	chr11:125479745:C:T	0	125479745	T	C
11	chr11:125480364:C:T	0	125480364	T	C
11	chr11:125481576:A:T	0	125481576	T	A
11	chr11:125482498:C:T	0	125482498	T	C
11	chr11:125483093:C:G	0	125483093	G	C
11	chr11:125483367:A:G	0	125483367	G	A
11	chr11:125483385:C:T	0	125483385	T	C
11	chr11:125483593:C:T	0	125483593	T	C
11	chr11:125483811:G:A	0	125483811	A	G
11	chr11:125484333:G:C	0	125484333	C	G
11	chr11:125485142:G:A	0	125485142	A	G
11	chr11:125487387:A:G	0	125487387	G	A
11	chr11:125487853:C:T	0	125487853	T	C
11	chr11:125488057:A:AG	0	125488057	AG	A
11	chr11:125488457:A:G	0	125488457	G	A
11	chr11:125488694:C:A	0	125488694	A	C
11	chr11:125490063:AC:A	0	125490063	A	AC
11	chr11:125490711:A:T	0	125490711	T	A
11	chr11:125490740:C:T	0	125490740	T	C
11	chr11:125491242:C:T	0	125491242	T	C
11	chr11:125493625:A:G	0	125493625	G	A
11	chr11:125493780:C:T	0	125493780	T	C
11	chr11:125493917:C:A	0	125493917	A	C
11	chr11:125494945:C:T	0	125494945	T	C
11	chr11:125495389:T:C	0	125495389	C	T
11	chr11:125496104:A:G	0	125496104	G	A
11	chr11:125497863:G:A	0	125497863	A	G
11	chr11:125497973:C:T	0	125497973	T	C
11	chr11:125500295:C:T	0	125500295	T	C
11	chr11:125500864:A:G	0	125500864	G	A
11	chr11:125501647:A:T	0	125501647	T	A
11	chr11:125502504:T:A	0	125502504	A	T
11	chr11:125505824:C:T	0	125505824	T	C
11	chr11:125506268:G:A	0	125506268	A	G
11	chr11:125506742:G:A	0	125506742	A	G
11	chr11:125510144:T:C	0	125510144	C	T
11	chr11:125510617:G:A	0	125510617	A	G
11	chr11:125511153:C:T	0	125511153	T	C
11	chr11:125511943:G:A	0	125511943	A	G
11	chr11:125512177:C:T	0	125512177	T	C
11	chr11:125512407:C:T	0	125512407	T	C
11	chr11:125512935:T:G	0	125512935	G	T
11	chr11:125513246:T:C	0	125513246	C	T
11	chr11:125513912:G:A	0	125513912	A	G
11	chr11:125514351:T:G	0	125514351	G	T
11	chr11:125514925:A:G	0	125514925	G	A
11	chr11:125515076:G:A	0	125515076	A	G
11	chr11:125515387:G:A	0	125515387	A	G
11	chr11:125515570:C:G	0	125515570	G	C
11	chr11:125516527:T:G	0	125516527	G	T
11	chr11:125517380:T:G	0	125517380	G	T
11	chr11:125518479:G:A	0	125518479	A	G
11	chr11:125518537:T:C	0	125518537	C	T
11	chr11:125518900:G:T	0	125518900	T	G
11	chr11:125519152:C:T	0	125519152	T	C
11	chr11:125520435:A:T	0	125520435	T	A
11	chr11:125522443:G:A	0	125522443	A	G
11	chr11:125522558:G:A	0	125522558	A	G
11	chr11:125522689:A:G	0	125522689	G	A
11	chr11:125522786:C:T	0	125522786	T	C
11	chr11:125523694:T:C	0	125523694	C	T
11	chr11:125524152:G:A	0	125524152	A	G
11	chr11:125524306:C:T	0	125524306	T	C
11	chr11:125526030:C:T	0	125526030	T	C
11	chr11:125527695:G:T	0	125527695	T	G
11	chr11:125527716:A:T	0	125527716	T	A
11	chr11:125528109:A:C	0	125528109	C	A
11	chr11:125528220:G:A	0	125528220	A	G
11	chr11:125528528:GC:G	0	125528528	G	GC
11	chr11:125528645:G:A	0	125528645	A	G
11	chr11:125528864:A:C	0	125528864	C	A
11	chr11:125528951:G:A	0	125528951	A	G
11	chr11:125529786:C:T	0	125529786	T	C
11	chr11:125531479:T:C	0	125531479	C	T
11	chr11:125532540:A:T	0	125532540	T	A
11	chr11:125532550:T:C	0	125532550	C	T
11	chr11:125533041:T:C	0	125533041	C	T
11	chr11:125533541:T:C	0	125533541	C	T
11	chr11:125533697:G:C	0	125533697	C	G
11	chr11:125533786:C:T	0	125533786	T	C
11	chr11:125534331:C:T	0	125534331	T	C
11	chr11:125534614:G:T	0	125534614	T	G
11	chr11:125534766:T:C	0	125534766	C	T
11	chr11:125535151:C:G	0	125535151	G	C
11	chr11:125535769:T:C	0	125535769	C	T
11	chr11:125537239:G:A	0	125537239	A	G
11	chr11:125542702:G:A	0	125542702	A	G
11	chr11:125543233:A:G	0	125543233	G	A
11	chr11:125544098:T:C	0	125544098	C	T
11	chr11:125544204:G:A	0	125544204	A	G
11	chr11:125545455:G:C	0	125545455	C	G
11	chr11:125546267:A:G	0	125546267	G	A
11	chr11:125547570:G:A	0	125547570	A	G
11	chr11:125547586:A:G	0	125547586	G	A
11	chr11:125547616:G:A	0	125547616	A	G
11	chr11:125547794:G:A	0	125547794	A	G
11	chr11:125548402:C:G	0	125548402	G	C
11	chr11:125548426:A:T	0	125548426	T	A
11	chr11:125549250:C:T	0	125549250	T	C
11	chr11:125549486:G:C	0	125549486	C	G
11	chr11:125550417:C:T	0	125550417	T	C
11	chr11:125553797:T:C	0	125553797	C	T
11	chr11:125554521:A:G	0	125554521	G	A
11	chr11:125554702:G:A	0	125554702	A	G
11	chr11:125555688:C:T	0	125555688	T	C
11	chr11:125555710:C:T	0	125555710	T	C
11	chr11:125555845:G:C	0	125555845	C	G
11	chr11:125556055:T:C	0	125556055	C	T
11	chr11:125556198:C:T	0	125556198	T	C
11	chr11:125556427:G:T	0	125556427	T	G
11	chr11:125556603:T:C	0	125556603	C	T
11	chr11:125557098:T:C	0	125557098	C	T
11	chr11:125557749:G:A	0	125557749	A	G
11	chr11:125557957:C:T	0	125557957	T	C
11	chr11:125558406:C:A	0	125558406	A	C
11	chr11:125558506:C:T	0	125558506	T	C
11	chr11:125559075:A:G	0	125559075	G	A
11	chr11:125561867:GC:G	0	125561867	G	GC
11	chr11:125562535:T:C	0	125562535	C	T
11	chr11:125564929:C:A	0	125564929	A	C
11	chr11:125565153:G:T	0	125565153	T	G
11	chr11:125565173:G:A	0	125565173	A	G
11	chr11:125565866:T:A	0	125565866	A	T
11	chr11:125566880:G:T	0	125566880	T	G
11	chr11:125567510:C:T	0	125567510	T	C
11	chr11:125567643:G:A	0	125567643	A	G
11	chr11:125569659:C:T	0	125569659	T	C
11	chr11:125570223:T:C	0	125570223	C	T
11	chr11:125570407:A:G	0	125570407	G	A
11	chr11:125570883:C:T	0	125570883	T	C
11	chr11:125571516:T:C	0	125571516	C	T
11	chr11:125572725:A:G	0	125572725	G	A
11	chr11:125573106:A:G	0	125573106	G	A
11	chr11:125573155:C:T	0	125573155	T	C
11	chr11:125573240:C:T	0	125573240	T	C
11	chr11:125573533:T:C	0	125573533	C	T
11	chr11:125573577:A:C	0	125573577	C	A
11	chr11:125573666:T:C	0	125573666	C	T
11	chr11:125574708:C:T	0	125574708	T	C
11	chr11:125575498:G:A	0	125575498	A	G
11	chr11:125576174:A:G	0	125576174	G	A
11	chr11:125576458:G:A	0	125576458	A	G
11	chr11:125576747:A:G	0	125576747	G	A
11	chr11:125578558:C:T	0	125578558	T	C
11	chr11:125579598:C:T	0	125579598	T	C
11	chr11:125580598:TG:T	0	125580598	T	TG
11	chr11:125582185:C:T	0	125582185	T	C
11	chr11:125582418:A:G	0	125582418	G	A
11	chr11:125585927:C:T	0	125585927	T	C
11	chr11:125585969:A:G	0	125585969	G	A
11	chr11:125586084:C:A	0	125586084	A	C
11	chr11:125586910:C:T	0	125586910	T	C
11	chr11:125587999:C:T	0	125587999	T	C
11	chr11:125588207:G:A	0	125588207	A	G
11	chr11:125590585:A:G	0	125590585	G	A
11	chr11:125591139:A:G	0	125591139	G	A
11	chr11:125591602:C:G	0	125591602	G	C
11	chr11:125591814:A:G	0	125591814	G	A
11	chr11:125591893:C:T	0	125591893	T	C
11	chr11:125592747:G:A	0	125592747	A	G
11	chr11:125593432:G:T	0	125593432	T	G
11	chr11:125594150:G:T	0	125594150	T	G
11	chr11:125594946:A:G	0	125594946	G	A
11	chr11:125595392:C:T	0	125595392	T	C
11	chr11:125595967:T:C	0	125595967	C	T
11	chr11:125596010:G:T	0	125596010	T	G
11	chr11:125596106:A:G	0	125596106	G	A
11	chr11:125596115:T:G	0	125596115	G	T
11	chr11:125596523:G:A	0	125596523	A	G
11	chr11:125596605:T:C	0	125596605	C	T
11	chr11:125597989:A:G	0	125597989	G	A
11	chr11:125597995:C:T	0	125597995	T	C
11	chr11:125598182:T:A	0	125598182	A	T
11	chr11:125598336:T:C	0	125598336	C	T
11	chr11:125598543:C:A	0	125598543	A	C
11	chr11:125598908:T:C	0	125598908	C	T
11	chr11:125598929:A:G	0	125598929	G	A
11	chr11:125599369:T:G	0	125599369	G	T
11	chr11:125599446:G:C	0	125599446	C	G
11	chr11:125599617:C:T	0	125599617	T	C
11	chr11:125599984:C:T	0	125599984	T	C
11	chr11:125600531:G:T	0	125600531	T	G
11	chr11:125600629:T:C	0	125600629	C	T
11	chr11:125600751:G:A	0	125600751	A	G
11	chr11:125601658:T:C	0	125601658	C	T
11	chr11:125601875:T:C	0	125601875	C	T
11	chr11:125602147:G:C	0	125602147	C	G
11	chr11:125602166:T:C	0	125602166	C	T
11	chr11:125602547:C:T	0	125602547	T	C
11	chr11:125602648:G:A	0	125602648	A	G
11	chr11:125602721:T:C	0	125602721	C	T
11	chr11:125603433:G:T	0	125603433	T	G
11	chr11:125603826:T:C	0	125603826	C	T
11	chr11:125603869:A:G	0	125603869	G	A
11	chr11:125604101:G:A	0	125604101	A	G
11	chr11:125604437:T:C	0	125604437	C	T
11	chr11:125604453:T:C	0	125604453	C	T
11	chr11:125604605:G:T	0	125604605	T	G
11	chr11:125604871:A:G	0	125604871	G	A
11	chr11:125605545:C:G	0	125605545	G	C
11	chr11:125605548:G:A	0	125605548	A	G
11	chr11:125606216:G:A	0	125606216	A	G
11	chr11:125606648:A:C	0	125606648	C	A
11	chr11:125606674:C:T	0	125606674	T	C
11	chr11:125606751:G:A	0	125606751	A	G
11	chr11:125607126:A:T	0	125607126	T	A
11	chr11:125607172:G:A	0	125607172	A	G
11	chr11:125607415:G:A	0	125607415	A	G
11	chr11:125607992:G:A	0	125607992	A	G
11	chr11:125608314:C:T	0	125608314	T	C
11	chr11:125608344:C:T	0	125608344	T	C
11	chr11:125608449:G:C	0	125608449	C	G
11	chr11:125608652:C:T	0	125608652	T	C
11	chr11:125608817:A:G	0	125608817	G	A
11	chr11:125608919:G:A	0	125608919	A	G
11	chr11:125609468:G:A	0	125609468	A	G
11	chr11:125610522:C:T	0	125610522	T	C
11	chr11:125610541:G:A	0	125610541	A	G
11	chr11:125610658:G:C	0	125610658	C	G
11	chr11:125610989:A:G	0	125610989	G	A
11	chr11:125611726:G:A	0	125611726	A	G
11	chr11:125611939:G:A	0	125611939	A	G
11	chr11:125612123:G:A	0	125612123	A	G
11	chr11:125612142:C:T	0	125612142	T	C
11	chr11:125612344:A:C	0	125612344	C	A
11	chr11:125612450:G:A	0	125612450	A	G
11	chr11:125612755:G:A	0	125612755	A	G
11	chr11:125613276:G:T	0	125613276	T	G
11	chr11:125613990:G:A	0	125613990	A	G
11	chr11:125615241:T:G	0	125615241	G	T
11	chr11:125615473:A:G	0	125615473	G	A
11	chr11:125615799:T:C	0	125615799	C	T
11	chr11:125615815:A:G	0	125615815	G	A
11	chr11:125616953:T:C	0	125616953	C	T
11	chr11:125617300:T:C	0	125617300	C	T
11	chr11:125617673:C:A	0	125617673	A	C
11	chr11:125617771:C:T	0	125617771	T	C
11	chr11:125618111:A:AATCT	0	125618111	AATCT	A
11	chr11:125618509:C:T	0	125618509	T	C
11	chr11:125619112:C:T	0	125619112	T	C
11	chr11:125619726:A:G	0	125619726	G	A
11	chr11:125619893:A:C	0	125619893	C	A
11	chr11:125621389:A:G	0	125621389	G	A
11	chr11:125622004:C:T	0	125622004	T	C
11	chr11:125622401:T:A	0	125622401	A	T
11	chr11:125623002:T:C	0	125623002	C	T
11	chr11:125623297:G:A	0	125623297	A	G
11	chr11:125623767:A:G	0	125623767	G	A
11	chr11:125623984:T:C	0	125623984	C	T
11	chr11:125624060:G:A	0	125624060	A	G
11	chr11:125624121:C:T	0	125624121	T	C
11	chr11:125624320:C:T	0	125624320	T	C
11	chr11:125625127:C:T	0	125625127	T	C
11	chr11:125625183:C:T	0	125625183	T	C
11	chr11:125625314:A:AC	0	125625314	AC	A
11	chr11:125625316:T:C	0	125625316	C	T
11	chr11:125625369:C:T	0	125625369	T	C
11	chr11:125625626:G:T	0	125625626	T	G
11	chr11:125625845:A:G	0	125625845	G	A
11	chr11:125625851:C:G	0	125625851	G	C
11	chr11:125626383:A:T	0	125626383	T	A
11	chr11:125626504:G:A	0	125626504	A	G
11	chr11:125627250:G:A	0	125627250	A	G
11	chr11:125627352:T:C	0	125627352	C	T
11	chr11:125627447:A:G	0	125627447	G	A
11	chr11:125627571:G:T	0	125627571	T	G
11	chr11:125628977:G:C	0	125628977	C	G
11	chr11:125629168:A:G	0	125629168	G	A
11	chr11:125631616:A:AACACTTTGG	0	125631616	AACACTTTGG	A
11	chr11:125632572:C:T	0	125632572	T	C
11	chr11:125632885:C:G	0	125632885	G	C
11	chr11:125634661:A:AG	0	125634661	AG	A
11	chr11:125635200:C:G	0	125635200	G	C
11	chr11:125636405:A:C	0	125636405	C	A
11	chr11:125637324:C:CTT	0	125637324	CTT	C
11	chr11:125637382:T:C	0	125637382	C	T
11	chr11:125637693:TTTTG:T	0	125637693	T	TTTTG
11	chr11:125637942:C:T	0	125637942	T	C
11	chr11:125639816:T:C	0	125639816	C	T
11	chr11:125639874:T:C	0	125639874	C	T
11	chr11:125639943:A:G	0	125639943	G	A
11	chr11:125639984:C:T	0	125639984	T	C
11	chr11:125640362:T:A	0	125640362	A	T
11	chr11:125640467:G:A	0	125640467	A	G
11	chr11:125641211:A:G	0	125641211	G	A
11	chr11:125641318:A:G	0	125641318	G	A
11	chr11:125641677:A:G	0	125641677	G	A
11	chr11:125642755:A:G	0	125642755	G	A
11	chr11:125643202:G:A	0	125643202	A	G
11	chr11:125644379:T:A	0	125644379	A	T
11	chr11:125644678:G:A	0	125644678	A	G
11	chr11:125645457:T:A	0	125645457	A	T
11	chr11:125646169:C:T	0	125646169	T	C
11	chr11:125646396:C:G	0	125646396	G	C
11	chr11:125646581:G:A	0	125646581	A	G
11	chr11:125647044:G:A	0	125647044	A	G
11	chr11:125648350:T:A	0	125648350	A	T
11	chr11:125648450:C:T	0	125648450	T	C
11	chr11:125650047:C:CT	0	125650047	CT	C
11	chr11:125650247:A:G	0	125650247	G	A
11	chr11:125650626:G:A	0	125650626	A	G
11	chr11:125650705:G:T	0	125650705	T	G
11	chr11:125650750:T:C	0	125650750	C	T
11	chr11:125650830:CAG:C	0	125650830	C	CAG
11	chr11:125652081:G:A	0	125652081	A	G
11	chr11:125652293:T:C	0	125652293	C	T
11	chr11:125653059:T:C	0	125653059	C	T
11	chr11:125653166:G:C	0	125653166	C	G
11	chr11:125653561:C:CTG	0	125653561	CTG	C
11	chr11:125654340:G:A	0	125654340	A	G
11	chr11:125654483:T:A	0	125654483	A	T
11	chr11:125656266:G:A	0	125656266	A	G
11	chr11:125657282:T:TG	0	125657282	TG	T
11	chr11:125657307:G:A	0	125657307	A	G
11	chr11:125657894:A:T	0	125657894	T	A
11	chr11:125658496:A:G	0	125658496	G	A
11	chr11:125658674:C:T	0	125658674	T	C
11	chr11:125660861:C:T	0	125660861	T	C
11	chr11:125661106:T:C	0	125661106	C	T
11	chr11:125661143:C:T	0	125661143	T	C
11	chr11:125661236:A:G	0	125661236	G	A
11	chr11:125661336:G:A	0	125661336	A	G
11	chr11:125661440:T:C	0	125661440	C	T
11	chr11:125661591:C:A	0	125661591	A	C
11	chr11:125662474:G:A	0	125662474	A	G
11	chr11:125663454:C:T	0	125663454	T	C
11	chr11:125663933:T:G	0	125663933	G	T
11	chr11:125664352:G:T	0	125664352	T	G
11	chr11:125665209:T:C	0	125665209	C	T
11	chr11:125667341:C:A	0	125667341	A	C
11	chr11:125667782:G:A	0	125667782	A	G
11	chr11:125668670:T:C	0	125668670	C	T
11	chr11:125669307:AT:CT	0	125669307	CT	AT
11	chr11:125669582:G:A	0	125669582	A	G
11	chr11:125669776:G:A	0	125669776	A	G
11	chr11:125669891:TTA:T	0	125669891	T	TTA
11	chr11:125669997:G:A	0	125669997	A	G
11	chr11:125670693:C:T	0	125670693	T	C
11	chr11:125670791:A:G	0	125670791	G	A
11	chr11:125672006:A:G	0	125672006	G	A
11	chr11:125673173:T:TG	0	125673173	TG	T
11	chr11:125673422:C:T	0	125673422	T	C
11	chr11:125673474:TAC:T	0	125673474	T	TAC
11	chr11:125673599:G:A	0	125673599	A	G
11	chr11:125673833:A:G	0	125673833	G	A
11	chr11:125675540:C:T	0	125675540	T	C
11	chr11:125675828:T:C	0	125675828	C	T
11	chr11:125676518:A:T	0	125676518	T	A
11	chr11:125676584:C:T	0	125676584	T	C
11	chr11:125677765:C:G	0	125677765	G	C
11	chr11:125677974:C:T	0	125677974	T	C
11	chr11:125678698:A:G	0	125678698	G	A
11	chr11:125679324:C:T	0	125679324	T	C
11	chr11:125680154:G:A	0	125680154	A	G
11	chr11:125680344:T:C	0	125680344	C	T
11	chr11:125681195:A:G	0	125681195	G	A
11	chr11:125681713:G:T	0	125681713	T	G
11	chr11:125682524:T:A	0	125682524	A	T
11	chr11:125682600:A:G	0	125682600	G	A
11	chr11:125682688:G:C	0	125682688	C	G
11	chr11:125683164:G:A	0	125683164	A	G
11	chr11:125684404:A:T	0	125684404	T	A
11	chr11:125685531:C:T	0	125685531	T	C
11	chr11:125687024:C:T	0	125687024	T	C
11	chr11:125687163:C:T	0	125687163	T	C
11	chr11:125687313:T:C	0	125687313	C	T
11	chr11:125688098:C:G	0	125688098	G	C
11	chr11:125689281:AGGG:A	0	125689281	A	AGGG
11	chr11:125689398:G:A	0	125689398	A	G
11	chr11:125689410:T:C	0	125689410	C	T
11	chr11:125689864:G:C	0	125689864	C	G
11	chr11:125689990:C:T	0	125689990	T	C
11	chr11:125690285:G:A	0	125690285	A	G
11	chr11:125690616:A:G	0	125690616	G	A
11	chr11:125690977:A:G	0	125690977	G	A
11	chr11:125691673:C:T	0	125691673	T	C
11	chr11:125691764:T:C	0	125691764	C	T
11	chr11:125691815:C:T	0	125691815	T	C
11	chr11:125691816:A:G	0	125691816	G	A
11	chr11:125692163:A:ACT	0	125692163	ACT	A
11	chr11:125692591:A:G	0	125692591	G	A
11	chr11:125692743:T:A	0	125692743	A	T
11	chr11:125692820:A:G	0	125692820	G	A
11	chr11:125692958:C:T	0	125692958	T	C
11	chr11:125693013:C:A	0	125693013	A	C
11	chr11:125693287:A:G	0	125693287	G	A
11	chr11:125693401:A:C	0	125693401	C	A
11	chr11:125693478:A:G	0	125693478	G	A
11	chr11:125693664:G:A	0	125693664	A	G
11	chr11:125693707:G:C	0	125693707	C	G
11	chr11:125693816:G:A	0	125693816	A	G
11	chr11:125694416:A:G	0	125694416	G	A
11	chr11:125694747:T:C	0	125694747	C	T
11	chr11:125695268:A:AAG	0	125695268	AAG	A
11	chr11:125695308:A:G	0	125695308	G	A
11	chr11:125695324:G:A	0	125695324	A	G
11	chr11:125695479:T:C	0	125695479	C	T
11	chr11:125695886:A:C	0	125695886	C	A
11	chr11:125696174:T:C	0	125696174	C	T
11	chr11:125696301:A:G	0	125696301	G	A
11	chr11:125697233:T:C	0	125697233	C	T
11	chr11:125697278:A:G	0	125697278	G	A
11	chr11:125697644:C:A	0	125697644	A	C
11	chr11:125697660:C:T	0	125697660	T	C
11	chr11:125698098:A:G	0	125698098	G	A
11	chr11:125698665:T:C	0	125698665	C	T
11	chr11:125698930:A:G	0	125698930	G	A
11	chr11:125698950:G:A	0	125698950	A	G
11	chr11:125699037:A:G	0	125699037	G	A
11	chr11:125699466:T:C	0	125699466	C	T
11	chr11:125699751:G:A	0	125699751	A	G
11	chr11:125699759:TTGAC:T	0	125699759	T	TTGAC
11	chr11:125700065:CAT:C	0	125700065	C	CAT
11	chr11:125700332:T:A	0	125700332	A	T
11	chr11:125700357:TGA:T	0	125700357	T	TGA
11	chr11:125700553:C:G	0	125700553	G	C
11	chr11:125700590:T:C	0	125700590	C	T
11	chr11:125700640:A:G	0	125700640	G	A
11	chr11:125700860:G:A	0	125700860	A	G
11	chr11:125701046:A:T	0	125701046	T	A
11	chr11:125701713:T:C	0	125701713	C	T
11	chr11:125702228:G:A	0	125702228	A	G
11	chr11:125702327:T:C	0	125702327	C	T
11	chr11:125702804:T:C	0	125702804	C	T
11	chr11:125703889:C:T	0	125703889	T	C
11	chr11:125704173:T:A	0	125704173	A	T
11	chr11:125704357:A:C	0	125704357	C	A
11	chr11:125704375:C:T	0	125704375	T	C
11	chr11:125704470:AC:A	0	125704470	A	AC
11	chr11:125704490:C:G	0	125704490	G	C
11	chr11:125704844:C:A	0	125704844	A	C
11	chr11:125705050:G:A	0	125705050	A	G
11	chr11:125705057:A:G	0	125705057	G	A
11	chr11:125705519:C:T	0	125705519	T	C
11	chr11:125705799:A:G	0	125705799	G	A
11	chr11:125707306:A:G	0	125707306	G	A
11	chr11:125707431:G:A	0	125707431	A	G
11	chr11:125707438:G:A	0	125707438	A	G
11	chr11:125707664:G:A	0	125707664	A	G
11	chr11:125707722:C:T	0	125707722	T	C
11	chr11:125707952:A:G	0	125707952	G	A
11	chr11:125707970:G:A	0	125707970	A	G
11	chr11:125708047:G:A	0	125708047	A	G
11	chr11:125708331:T:C	0	125708331	C	T
11	chr11:125708978:G:A	0	125708978	A	G
11	chr11:125709161:G:A	0	125709161	A	G
11	chr11:125709472:A:G	0	125709472	G	A
11	chr11:125709539:A:G	0	125709539	G	A
11	chr11:125709719:A:G	0	125709719	G	A
11	chr11:125711052:C:T	0	125711052	T	C
11	chr11:125711541:C:T	0	125711541	T	C
11	chr11:125711905:T:C	0	125711905	C	T
11	chr11:125712423:AG:A	0	125712423	A	AG
11	chr11:125712746:T:C	0	125712746	C	T
11	chr11:125712752:T:C	0	125712752	C	T
11	chr11:125713113:G:A	0	125713113	A	G
11	chr11:125713281:T:C	0	125713281	C	T
11	chr11:125713464:G:C	0	125713464	C	G
11	chr11:125713480:A:T	0	125713480	T	A
11	chr11:125713901:GC:G	0	125713901	G	GC
11	chr11:125714592:C:T	0	125714592	T	C
11	chr11:125714658:T:A	0	125714658	A	T
11	chr11:125714758:T:A	0	125714758	A	T
11	chr11:125715105:G:A	0	125715105	A	G
11	chr11:125715145:T:C	0	125715145	C	T
11	chr11:125715196:G:A	0	125715196	A	G
11	chr11:125715803:C:A	0	125715803	A	C
11	chr11:125715999:A:G	0	125715999	G	A
11	chr11:125716167:A:T	0	125716167	T	A
11	chr11:125716447:A:C	0	125716447	C	A
11	chr11:125717296:T:C	0	125717296	C	T
11	chr11:125717298:T:C	0	125717298	C	T
11	chr11:125717580:C:T	0	125717580	T	C
11	chr11:125717631:C:T	0	125717631	T	C
11	chr11:125717646:C:T	0	125717646	T	C
11	chr11:125717904:A:G	0	125717904	G	A
11	chr11:125717975:A:T	0	125717975	T	A
11	chr11:125718520:A:G	0	125718520	G	A
11	chr11:125718564:G:A	0	125718564	A	G
11	chr11:125718640:A:C	0	125718640	C	A
11	chr11:125718820:G:A	0	125718820	A	G
11	chr11:125718899:T:C	0	125718899	C	T
11	chr11:125719862:C:T	0	125719862	T	C
11	chr11:125720498:G:T	0	125720498	T	G
11	chr11:125720950:C:G	0	125720950	G	C
11	chr11:125720989:C:T	0	125720989	T	C
11	chr11:125720996:C:T	0	125720996	T	C
11	chr11:125721107:TC:T	0	125721107	T	TC
11	chr11:125721176:A:G	0	125721176	G	A
11	chr11:125722228:A:C	0	125722228	C	A
11	chr11:125722351:G:A	0	125722351	A	G
11	chr11:125722518:A:T	0	125722518	T	A
11	chr11:125722533:A:G	0	125722533	G	A
11	chr11:125722948:G:T	0	125722948	T	G
11	chr11:125723014:C:T	0	125723014	T	C
11	chr11:125723439:C:T	0	125723439	T	C
11	chr11:125723954:C:A	0	125723954	A	C
11	chr11:125724055:A:G	0	125724055	G	A
11	chr11:125724363:T:C	0	125724363	C	T
11	chr11:125724902:CT:C	0	125724902	C	CT
11	chr11:125725206:A:C	0	125725206	C	A
11	chr11:125725629:A:G	0	125725629	G	A
11	chr11:125725854:T:C	0	125725854	C	T
11	chr11:125725945:C:T	0	125725945	T	C
11	chr11:125726116:C:T	0	125726116	T	C
11	chr11:125727034:A:G	0	125727034	G	A
11	chr11:125727165:G:T	0	125727165	T	G
11	chr11:125727289:C:G	0	125727289	G	C
11	chr11:125727902:T:C	0	125727902	C	T
11	chr11:125728136:A:G	0	125728136	G	A
11	chr11:125728169:A:C	0	125728169	C	A
11	chr11:125728299:G:A	0	125728299	A	G
11	chr11:125730699:G:A	0	125730699	A	G
11	chr11:125730900:C:T	0	125730900	T	C
11	chr11:125731209:C:T	0	125731209	T	C
11	chr11:125731616:A:T	0	125731616	T	A
11	chr11:125731853:C:T	0	125731853	T	C
11	chr11:125732084:T:C	0	125732084	C	T
11	chr11:125733451:C:T	0	125733451	T	C
11	chr11:125733640:A:C	0	125733640	C	A
11	chr11:125734900:G:A	0	125734900	A	G
11	chr11:125734960:C:A	0	125734960	A	C
11	chr11:125735317:C:T	0	125735317	T	C
11	chr11:125737295:G:A	0	125737295	A	G
11	chr11:125737303:G:A	0	125737303	A	G
11	chr11:125737354:G:A	0	125737354	A	G
11	chr11:125737489:T:C	0	125737489	C	T
11	chr11:125738062:G:A	0	125738062	A	G
11	chr11:125738202:G:A	0	125738202	A	G
11	chr11:125738578:A:G	0	125738578	G	A
11	chr11:125738603:C:T	0	125738603	T	C
11	chr11:125738674:G:C	0	125738674	C	G
11	chr11:125738705:C:T	0	125738705	T	C
11	chr11:125738798:T:C	0	125738798	C	T
11	chr11:125738939:A:T	0	125738939	T	A
11	chr11:125739069:C:G	0	125739069	G	C
11	chr11:125739303:T:C	0	125739303	C	T
11	chr11:125739314:G:A	0	125739314	A	G
11	chr11:125739514:T:A	0	125739514	A	T
11	chr11:125740041:C:T	0	125740041	T	C
11	chr11:125740163:G:A	0	125740163	A	G
11	chr11:125740427:A:G	0	125740427	G	A
11	chr11:125740443:G:T	0	125740443	T	G
11	chr11:125740527:C:G	0	125740527	G	C
11	chr11:125740595:T:C	0	125740595	C	T
11	chr11:125740694:T:A	0	125740694	A	T
11	chr11:125740733:A:C	0	125740733	C	A
11	chr11:125740880:C:T	0	125740880	T	C
11	chr11:125741143:CA:C	0	125741143	C	CA
11	chr11:125741575:C:T	0	125741575	T	C
11	chr11:125741745:C:T	0	125741745	T	C
11	chr11:125741978:C:T	0	125741978	T	C
11	chr11:125742519:C:T	0	125742519	T	C
11	chr11:125742585:C:T	0	125742585	T	C
11	chr11:125742662:G:A	0	125742662	A	G
11	chr11:125742691:T:C	0	125742691	C	T
11	chr11:125742870:T:C	0	125742870	C	T
11	chr11:125743698:G:GA	0	125743698	GA	G
11	chr11:125743803:C:G	0	125743803	G	C
11	chr11:125743832:A:G	0	125743832	G	A
11	chr11:125744188:G:A	0	125744188	A	G
11	chr11:125744278:A:G	0	125744278	G	A
11	chr11:125744457:T:C	0	125744457	C	T
11	chr11:125744465:C:T	0	125744465	T	C
11	chr11:125745072:C:T	0	125745072	T	C
11	chr11:125745899:C:T	0	125745899	T	C
11	chr11:125746121:C:T	0	125746121	T	C
11	chr11:125746484:A:G	0	125746484	G	A
11	chr11:125746588:G:T	0	125746588	T	G
11	chr11:125746607:T:A	0	125746607	A	T
11	chr11:125747298:G:A	0	125747298	A	G
11	chr11:125747422:A:G	0	125747422	G	A
11	chr11:125747481:CT:C	0	125747481	C	CT
11	chr11:125747874:C:T	0	125747874	T	C
11	chr11:125747986:T:C	0	125747986	C	T
11	chr11:125748013:G:A	0	125748013	A	G
11	chr11:125748201:G:A	0	125748201	A	G
11	chr11:125748475:C:T	0	125748475	T	C
11	chr11:125748499:T:C	0	125748499	C	T
11	chr11:125748835:CT:C	0	125748835	C	CT
11	chr11:125748918:G:A	0	125748918	A	G
11	chr11:125749225:C:T	0	125749225	T	C
11	chr11:125749332:G:A	0	125749332	A	G
11	chr11:125749380:CAGG:C	0	125749380	C	CAGG
11	chr11:125749683:G:T	0	125749683	T	G
11	chr11:125750040:A:C	0	125750040	C	A
11	chr11:125751325:T:C	0	125751325	C	T
11	chr11:125751752:CT:C	0	125751752	C	CT
11	chr11:125752019:A:C	0	125752019	C	A
11	chr11:125752096:T:C	0	125752096	C	T
11	chr11:125752471:C:T	0	125752471	T	C
11	chr11:125752892:A:T	0	125752892	T	A
11	chr11:125753243:G:A	0	125753243	A	G
11	chr11:125753375:G:A	0	125753375	A	G
11	chr11:125753437:A:C	0	125753437	C	A
11	chr11:125753948:T:G	0	125753948	G	T
11	chr11:125754414:T:A	0	125754414	A	T
11	chr11:125754495:T:A	0	125754495	A	T
11	chr11:125754502:A:G	0	125754502	G	A
11	chr11:125754730:C:T	0	125754730	T	C
11	chr11:125754731:A:G	0	125754731	G	A
11	chr11:125754810:G:T	0	125754810	T	G
11	chr11:125755009:C:T	0	125755009	T	C
11	chr11:125755280:T:C	0	125755280	C	T
11	chr11:125755506:C:T	0	125755506	T	C
11	chr11:125756001:G:A	0	125756001	A	G
11	chr11:125756202:C:A	0	125756202	A	C
11	chr11:125756271:C:A	0	125756271	A	C
11	chr11:125756879:C:T	0	125756879	T	C
11	chr11:125757013:A:G	0	125757013	G	A
11	chr11:125758022:G:A	0	125758022	A	G
11	chr11:125758734:AATTCAGGACTAAGAAACTCACTCAAAACCACACAACTAC:A	0	125758734	A	AATTCAGGACTAAGAAACTCACTCAAAACCACACAACTAC
11	chr11:125758966:A:G	0	125758966	G	A
11	chr11:125759625:C:G	0	125759625	G	C
11	chr11:125760505:C:T	0	125760505	T	C
11	chr11:125760643:G:A	0	125760643	A	G
11	chr11:125761028:G:C	0	125761028	C	G
11	chr11:125761089:C:T	0	125761089	T	C
11	chr11:125761476:C:A	0	125761476	A	C
11	chr11:125761699:G:A	0	125761699	A	G
11	chr11:125761742:G:T	0	125761742	T	G
11	chr11:125761875:G:A	0	125761875	A	G
11	chr11:125762925:C:T	0	125762925	T	C
11	chr11:125763252:C:T	0	125763252	T	C
11	chr11:125763333:A:G	0	125763333	G	A
11	chr11:125765123:T:C	0	125765123	C	T
11	chr11:125765189:A:G	0	125765189	G	A
11	chr11:125765447:C:T	0	125765447	T	C
11	chr11:125765456:T:G	0	125765456	G	T
11	chr11:125765516:G:C	0	125765516	C	G
11	chr11:125765583:A:G	0	125765583	G	A
11	chr11:125765936:T:C	0	125765936	C	T
11	chr11:125766396:G:T	0	125766396	T	G
11	chr11:125766819:G:A	0	125766819	A	G
11	chr11:125766820:C:A	0	125766820	A	C
11	chr11:125767493:C:T	0	125767493	T	C
11	chr11:125767610:G:A	0	125767610	A	G
11	chr11:125768210:G:A	0	125768210	A	G
11	chr11:125768464:A:C	0	125768464	C	A
11	chr11:125768753:A:C	0	125768753	C	A
11	chr11:125769024:G:A	0	125769024	A	G
11	chr11:125769177:C:T	0	125769177	T	C
11	chr11:125769437:A:G	0	125769437	G	A
11	chr11:125770546:G:A	0	125770546	A	G
11	chr11:125770963:G:C	0	125770963	C	G
11	chr11:125770981:C:T	0	125770981	T	C
11	chr11:125771018:A:G	0	125771018	G	A
11	chr11:125771473:A:G	0	125771473	G	A
11	chr11:125771709:G:A	0	125771709	A	G
11	chr11:125771766:G:C	0	125771766	C	G
11	chr11:125771814:C:T	0	125771814	T	C
11	chr11:125771840:A:C	0	125771840	C	A
11	chr11:125772327:T:C	0	125772327	C	T
11	chr11:125772594:T:G	0	125772594	G	T
11	chr11:125772595:T:G	0	125772595	G	T
11	chr11:125772844:G:A	0	125772844	A	G
11	chr11:125773761:G:C	0	125773761	C	G
11	chr11:125774441:A:G	0	125774441	G	A
11	chr11:125774826:A:G	0	125774826	G	A
11	chr11:125775334:T:C	0	125775334	C	T
11	chr11:125776328:A:G	0	125776328	G	A
11	chr11:125776391:A:G	0	125776391	G	A
11	chr11:125776607:G:T	0	125776607	T	G
11	chr11:125777226:A:G	0	125777226	G	A
11	chr11:125777391:C:T	0	125777391	T	C
11	chr11:125777817:T:C	0	125777817	C	T
11	chr11:125778250:A:G	0	125778250	G	A
11	chr11:125778321:C:T	0	125778321	T	C
11	chr11:125778608:G:A	0	125778608	A	G
11	chr11:125780906:T:A	0	125780906	A	T
11	chr11:125781217:T:A	0	125781217	A	T
11	chr11:125782049:A:G	0	125782049	G	A
11	chr11:125782173:A:C	0	125782173	C	A
11	chr11:125782262:G:A	0	125782262	A	G
11	chr11:125782644:T:A	0	125782644	A	T
11	chr11:125782941:T:C	0	125782941	C	T
11	chr11:125783095:C:T	0	125783095	T	C
11	chr11:125783552:G:A	0	125783552	A	G
11	chr11:125784019:T:A	0	125784019	A	T
11	chr11:125784289:A:T	0	125784289	T	A
11	chr11:125784296:T:C	0	125784296	C	T
11	chr11:125784297:A:G	0	125784297	G	A
11	chr11:125785119:A:G	0	125785119	G	A
11	chr11:125786662:T:C	0	125786662	C	T
11	chr11:125786918:C:T	0	125786918	T	C
11	chr11:125787813:C:A	0	125787813	A	C
11	chr11:125788398:A:G	0	125788398	G	A
11	chr11:125789282:C:T	0	125789282	T	C
11	chr11:125789528:A:C	0	125789528	C	A
11	chr11:125789964:A:G	0	125789964	G	A
11	chr11:125790163:G:A	0	125790163	A	G
11	chr11:125791107:T:C	0	125791107	C	T
11	chr11:125791159:T:C	0	125791159	C	T
11	chr11:125791197:C:T	0	125791197	T	C
11	chr11:125791727:T:C	0	125791727	C	T
11	chr11:125793289:T:C	0	125793289	C	T
11	chr11:125793405:G:A	0	125793405	A	G
11	chr11:125793710:C:G	0	125793710	G	C
11	chr11:125793961:G:T	0	125793961	T	G
11	chr11:125794397:G:A	0	125794397	A	G
11	chr11:125794648:C:T	0	125794648	T	C
11	chr11:125794843:G:A	0	125794843	A	G
11	chr11:125795108:C:T	0	125795108	T	C
11	chr11:125795326:T:C	0	125795326	C	T
11	chr11:125795425:C:T	0	125795425	T	C
11	chr11:125796232:A:T	0	125796232	T	A
11	chr11:125796754:TA:T	0	125796754	T	TA
11	chr11:125796863:T:C	0	125796863	C	T
11	chr11:125797401:G:A	0	125797401	A	G
11	chr11:125797487:G:A	0	125797487	A	G
11	chr11:125797649:T:A	0	125797649	A	T
11	chr11:125797679:G:A	0	125797679	A	G
11	chr11:125798896:C:T	0	125798896	T	C
11	chr11:125799184:T:A	0	125799184	A	T
11	chr11:125799564:A:C	0	125799564	C	A
11	chr11:125800112:A:T	0	125800112	T	A
11	chr11:125800119:G:A	0	125800119	A	G
11	chr11:125800235:T:C	0	125800235	C	T
11	chr11:125800453:C:T	0	125800453	T	C
11	chr11:125800549:A:G	0	125800549	G	A
11	chr11:125801794:C:T	0	125801794	T	C
11	chr11:125802410:G:A	0	125802410	A	G
11	chr11:125803271:G:A	0	125803271	A	G
11	chr11:125804339:A:G	0	125804339	G	A
11	chr11:125804743:G:A	0	125804743	A	G
11	chr11:125805490:T:G	0	125805490	G	T
11	chr11:125805534:C:G	0	125805534	G	C
11	chr11:125807197:AG:A	0	125807197	A	AG
11	chr11:125807339:A:T	0	125807339	T	A
11	chr11:125807855:G:A	0	125807855	A	G
11	chr11:125808276:A:T	0	125808276	T	A
11	chr11:125808318:G:C	0	125808318	C	G
11	chr11:125808647:G:C	0	125808647	C	G
11	chr11:125808768:G:A	0	125808768	A	G
11	chr11:125809313:G:A	0	125809313	A	G
11	chr11:125810798:T:C	0	125810798	C	T
11	chr11:125811024:T:C	0	125811024	C	T
11	chr11:125811323:G:T	0	125811323	T	G
11	chr11:125811377:T:C	0	125811377	C	T
11	chr11:125811986:C:T	0	125811986	T	C
11	chr11:125812482:A:T	0	125812482	T	A
11	chr11:125812825:T:C	0	125812825	C	T
11	chr11:125813193:C:T	0	125813193	T	C
11	chr11:125814114:T:C	0	125814114	C	T
11	chr11:125814225:A:G	0	125814225	G	A
11	chr11:125814600:A:G	0	125814600	G	A
11	chr11:125814838:C:T	0	125814838	T	C
11	chr11:125816083:T:C	0	125816083	C	T
11	chr11:125816368:G:A	0	125816368	A	G
11	chr11:125816417:T:C	0	125816417	C	T
11	chr11:125817250:A:G	0	125817250	G	A
11	chr11:125817253:C:T	0	125817253	T	C
11	chr11:125817652:T:C	0	125817652	C	T
11	chr11:125818765:T:C	0	125818765	C	T
11	chr11:125818791:T:G	0	125818791	G	T
11	chr11:125818899:C:A	0	125818899	A	C
11	chr11:125818940:T:C	0	125818940	C	T
11	chr11:125819860:C:A	0	125819860	A	C
11	chr11:125819907:T:C	0	125819907	C	T
11	chr11:125821843:G:A	0	125821843	A	G
11	chr11:125822408:CCATT:C	0	125822408	C	CCATT
11	chr11:125822529:C:A	0	125822529	A	C
11	chr11:125822720:T:C	0	125822720	C	T
11	chr11:125823044:C:A	0	125823044	A	C
11	chr11:125824663:A:G	0	125824663	G	A
11	chr11:125824748:C:A	0	125824748	A	C
11	chr11:125824936:G:T	0	125824936	T	G
11	chr11:125825179:A:G	0	125825179	G	A
11	chr11:125825245:C:T	0	125825245	T	C
11	chr11:125825575:C:T	0	125825575	T	C
11	chr11:125827547:C:A	0	125827547	A	C
11	chr11:125828437:C:A	0	125828437	A	C
11	chr11:125828759:T:A	0	125828759	A	T
11	chr11:125830535:C:A	0	125830535	A	C
11	chr11:125831257:A:C	0	125831257	C	A
11	chr11:125831449:C:T	0	125831449	T	C
11	chr11:125833734:T:C	0	125833734	C	T
11	chr11:125834587:C:G	0	125834587	G	C
11	chr11:125835205:C:G	0	125835205	G	C
11	chr11:125835304:C:T	0	125835304	T	C
11	chr11:125835778:A:T	0	125835778	T	A
11	chr11:125836029:G:A	0	125836029	A	G
11	chr11:125836107:G:A	0	125836107	A	G
11	chr11:125836597:C:T	0	125836597	T	C
11	chr11:125836684:T:TTAAC	0	125836684	TTAAC	T
11	chr11:125837309:A:T	0	125837309	T	A
11	chr11:125837777:C:T	0	125837777	T	C
11	chr11:125838303:C:T	0	125838303	T	C
11	chr11:125838890:T:C	0	125838890	C	T
11	chr11:125838942:T:C	0	125838942	C	T
11	chr11:125839115:C:T	0	125839115	T	C
11	chr11:125839332:A:G	0	125839332	G	A
11	chr11:125839529:T:C	0	125839529	C	T
11	chr11:125839671:C:T	0	125839671	T	C
11	chr11:125839834:G:C	0	125839834	C	G
11	chr11:125840724:A:G	0	125840724	G	A
11	chr11:125840787:T:C	0	125840787	C	T
11	chr11:125842115:T:C	0	125842115	C	T
11	chr11:125842490:G:T	0	125842490	T	G
11	chr11:125843032:T:G	0	125843032	G	T
11	chr11:125843198:C:T	0	125843198	T	C
11	chr11:125843346:A:G	0	125843346	G	A
11	chr11:125843767:C:A	0	125843767	A	C
11	chr11:125844140:A:G	0	125844140	G	A
11	chr11:125844163:C:G	0	125844163	G	C
11	chr11:125844164:CAAG:C	0	125844164	C	CAAG
11	chr11:125844193:A:G	0	125844193	G	A
11	chr11:125846132:G:A	0	125846132	A	G
11	chr11:125846163:A:G	0	125846163	G	A
11	chr11:125846182:C:T	0	125846182	T	C
11	chr11:125847108:GGATCCCTCCCACAACA:G	0	125847108	G	GGATCCCTCCCACAACA
11	chr11:125847426:G:C	0	125847426	C	G
11	chr11:125847783:C:A	0	125847783	A	C
11	chr11:125848263:A:G	0	125848263	G	A
11	chr11:125849182:A:G	0	125849182	G	A
11	chr11:125850351:T:A	0	125850351	A	T
11	chr11:125850600:T:C	0	125850600	C	T
11	chr11:125850617:A:G	0	125850617	G	A
11	chr11:125850629:G:A	0	125850629	A	G
11	chr11:125850985:G:C	0	125850985	C	G
11	chr11:125851406:G:A	0	125851406	A	G
11	chr11:125851447:TA:T	0	125851447	T	TA
11	chr11:125852076:C:T	0	125852076	T	C
11	chr11:125852407:G:A	0	125852407	A	G
11	chr11:125852468:G:A	0	125852468	A	G
11	chr11:125852696:T:G	0	125852696	G	T
11	chr11:125852829:T:C	0	125852829	C	T
11	chr11:125853684:A:T	0	125853684	T	A
11	chr11:125853735:G:C	0	125853735	C	G
11	chr11:125854108:A:G	0	125854108	G	A
11	chr11:125855179:G:A	0	125855179	A	G
11	chr11:125855313:T:C	0	125855313	C	T
11	chr11:125855370:G:A	0	125855370	A	G
11	chr11:125856458:G:A	0	125856458	A	G
11	chr11:125856741:T:C	0	125856741	C	T
11	chr11:125857577:C:T	0	125857577	T	C
11	chr11:125857591:C:G	0	125857591	G	C
11	chr11:125857694:C:T	0	125857694	T	C
11	chr11:125857902:C:T	0	125857902	T	C
11	chr11:125857964:CT:C	0	125857964	C	CT
11	chr11:125857997:C:T	0	125857997	T	C
11	chr11:125858130:A:G	0	125858130	G	A
11	chr11:125858147:A:G	0	125858147	G	A
11	chr11:125858686:C:T	0	125858686	T	C
11	chr11:125859187:T:C	0	125859187	C	T
11	chr11:125859236:C:G	0	125859236	G	C
11	chr11:125860454:A:G	0	125860454	G	A
11	chr11:125860852:C:T	0	125860852	T	C
11	chr11:125860953:C:A	0	125860953	A	C
11	chr11:125861051:C:G	0	125861051	G	C
11	chr11:125861553:G:A	0	125861553	A	G
11	chr11:125861559:T:C	0	125861559	C	T
11	chr11:125861730:GAATAA:G	0	125861730	G	GAATAA
11	chr11:125861750:C:T	0	125861750	T	C
11	chr11:125861769:A:G	0	125861769	G	A
11	chr11:125861922:T:C	0	125861922	C	T
11	chr11:125862048:C:T	0	125862048	T	C
11	chr11:125862863:C:T	0	125862863	T	C
11	chr11:125862950:T:G	0	125862950	G	T
11	chr11:125863048:C:T	0	125863048	T	C
11	chr11:125865204:C:A	0	125865204	A	C
11	chr11:125865316:A:G	0	125865316	G	A
11	chr11:125865873:C:T	0	125865873	T	C
11	chr11:125866047:A:G	0	125866047	G	A
11	chr11:125866613:T:G	0	125866613	G	T
11	chr11:125866616:T:G	0	125866616	G	T
11	chr11:125866803:A:G	0	125866803	G	A
11	chr11:125866822:C:T	0	125866822	T	C
11	chr11:125866856:T:C	0	125866856	C	T
11	chr11:125866902:A:G	0	125866902	G	A
11	chr11:125867881:G:A	0	125867881	A	G
11	chr11:125868723:T:G	0	125868723	G	T
11	chr11:125869004:G:A	0	125869004	A	G
11	chr11:125869491:C:T	0	125869491	T	C
11	chr11:125869502:C:T	0	125869502	T	C
11	chr11:125870096:G:C	0	125870096	C	G
11	chr11:125870368:A:C	0	125870368	C	A
11	chr11:125870570:G:T	0	125870570	T	G
11	chr11:125870921:T:C	0	125870921	C	T
11	chr11:125871028:C:T	0	125871028	T	C
11	chr11:125872152:C:A	0	125872152	A	C
11	chr11:125873344:C:G	0	125873344	G	C
11	chr11:125873693:A:G	0	125873693	G	A
11	chr11:125874399:A:G	0	125874399	G	A
11	chr11:125875103:C:T	0	125875103	T	C
11	chr11:125875519:G:T	0	125875519	T	G
11	chr11:125875652:A:G	0	125875652	G	A
11	chr11:125876448:A:C	0	125876448	C	A
11	chr11:125876671:C:T	0	125876671	T	C
11	chr11:125877539:G:A	0	125877539	A	G
11	chr11:125877574:A:C	0	125877574	C	A
11	chr11:125877642:T:G	0	125877642	G	T
11	chr11:125877722:G:A	0	125877722	A	G
11	chr11:125879003:G:T	0	125879003	T	G
11	chr11:125879004:A:G	0	125879004	G	A
11	chr11:125879094:T:C	0	125879094	C	T
11	chr11:125879749:T:C	0	125879749	C	T
11	chr11:125880287:G:A	0	125880287	A	G
11	chr11:125880951:G:A	0	125880951	A	G
11	chr11:125881000:C:T	0	125881000	T	C
11	chr11:125881964:C:T	0	125881964	T	C
11	chr11:125882266:A:G	0	125882266	G	A
11	chr11:125883330:G:T	0	125883330	T	G
11	chr11:125883465:T:C	0	125883465	C	T
11	chr11:125884385:G:A	0	125884385	A	G
11	chr11:125885375:T:C	0	125885375	C	T
11	chr11:125885623:T:C	0	125885623	C	T
11	chr11:125886479:A:G	0	125886479	G	A
11	chr11:125886499:C:G	0	125886499	G	C
11	chr11:125886663:A:G	0	125886663	G	A
11	chr11:125888022:C:T	0	125888022	T	C
11	chr11:125888391:G:A	0	125888391	A	G
11	chr11:125888857:G:A	0	125888857	A	G
11	chr11:125888940:G:A	0	125888940	A	G
11	chr11:125889707:C:T	0	125889707	T	C
11	chr11:125889752:T:C	0	125889752	C	T
11	chr11:125890303:TA:T	0	125890303	T	TA
11	chr11:125890402:A:T	0	125890402	T	A
11	chr11:125890563:G:A	0	125890563	A	G
11	chr11:125891100:C:T	0	125891100	T	C
11	chr11:125891563:G:T	0	125891563	T	G
11	chr11:125892490:T:C	0	125892490	C	T
11	chr11:125893671:TC:T	0	125893671	T	TC
11	chr11:125893686:T:C	0	125893686	C	T
11	chr11:125893851:C:G	0	125893851	G	C
11	chr11:125896149:C:A	0	125896149	A	C
11	chr11:125896278:A:C	0	125896278	C	A
11	chr11:125896312:C:T	0	125896312	T	C
11	chr11:125896444:A:G	0	125896444	G	A
11	chr11:125896646:C:G	0	125896646	G	C
11	chr11:125898452:G:A	0	125898452	A	G
11	chr11:125899031:G:A	0	125899031	A	G
11	chr11:125900530:A:C	0	125900530	C	A
11	chr11:125900710:G:C	0	125900710	C	G
11	chr11:125900723:G:A	0	125900723	A	G
11	chr11:125900776:T:C	0	125900776	C	T
11	chr11:125900829:C:T	0	125900829	T	C
11	chr11:125901130:TA:T	0	125901130	T	TA
11	chr11:125901141:C:T	0	125901141	T	C
11	chr11:125901237:T:C	0	125901237	C	T
11	chr11:125901524:T:C	0	125901524	C	T
11	chr11:125901696:T:A	0	125901696	A	T
11	chr11:125902081:T:C	0	125902081	C	T
11	chr11:125902149:A:G	0	125902149	G	A
11	chr11:125903104:T:C	0	125903104	C	T
11	chr11:125903377:G:A	0	125903377	A	G
11	chr11:125903665:G:C	0	125903665	C	G
11	chr11:125904191:G:T	0	125904191	T	G
11	chr11:125906580:A:G	0	125906580	G	A
11	chr11:125906657:C:T	0	125906657	T	C
11	chr11:125907161:G:A	0	125907161	A	G
11	chr11:125907355:T:G	0	125907355	G	T
11	chr11:125908556:T:A	0	125908556	A	T
11	chr11:125908558:G:T	0	125908558	T	G
11	chr11:125909775:A:G	0	125909775	G	A
11	chr11:125909843:T:G	0	125909843	G	T
11	chr11:125910021:G:A	0	125910021	A	G
11	chr11:125910299:C:T	0	125910299	T	C
11	chr11:125910791:T:C	0	125910791	C	T
11	chr11:125912980:A:T	0	125912980	T	A
11	chr11:125913212:C:T	0	125913212	T	C
11	chr11:125913501:G:A	0	125913501	A	G
11	chr11:125914891:T:C	0	125914891	C	T
11	chr11:125915102:C:T	0	125915102	T	C
11	chr11:125915870:T:C	0	125915870	C	T
11	chr11:125915904:A:G	0	125915904	G	A
11	chr11:125915942:A:G	0	125915942	G	A
11	chr11:125917566:G:A	0	125917566	A	G
11	chr11:125917584:A:C	0	125917584	C	A
11	chr11:125917675:C:T	0	125917675	T	C
11	chr11:125918087:G:A	0	125918087	A	G
11	chr11:125918360:C:A	0	125918360	A	C
11	chr11:125918783:T:C	0	125918783	C	T
11	chr11:125919090:G:A	0	125919090	A	G
11	chr11:125919639:AT:A	0	125919639	A	AT
11	chr11:125920689:A:G	0	125920689	G	A
11	chr11:125920827:T:C	0	125920827	C	T
11	chr11:125921122:C:T	0	125921122	T	C
11	chr11:125921621:C:T	0	125921621	T	C
11	chr11:125922521:T:C	0	125922521	C	T
11	chr11:125923161:T:G	0	125923161	G	T
11	chr11:125923794:G:A	0	125923794	A	G
11	chr11:125923892:C:T	0	125923892	T	C
11	chr11:125923994:A:G	0	125923994	G	A
11	chr11:125924017:T:C	0	125924017	C	T
11	chr11:125924147:A:G	0	125924147	G	A
11	chr11:125924233:T:C	0	125924233	C	T
11	chr11:125925091:A:G	0	125925091	G	A
11	chr11:125925556:G:A	0	125925556	A	G
11	chr11:125925730:A:G	0	125925730	G	A
11	chr11:125925807:G:A	0	125925807	A	G
11	chr11:125925964:T:C	0	125925964	C	T
11	chr11:125927238:G:T	0	125927238	T	G
11	chr11:125928072:C:T	0	125928072	T	C
11	chr11:125928290:A:C	0	125928290	C	A
11	chr11:125929024:A:T	0	125929024	T	A
11	chr11:125929509:C:T	0	125929509	T	C
11	chr11:125929672:C:T	0	125929672	T	C
11	chr11:125930724:G:T	0	125930724	T	G
11	chr11:125931067:T:G	0	125931067	G	T
11	chr11:125932034:T:A	0	125932034	A	T
11	chr11:125932407:C:T	0	125932407	T	C
11	chr11:125933391:GT:G	0	125933391	G	GT
11	chr11:125933739:G:T	0	125933739	T	G
11	chr11:125934332:T:C	0	125934332	C	T
11	chr11:125935136:A:T	0	125935136	T	A
11	chr11:125935735:A:G	0	125935735	G	A
11	chr11:125936055:G:A	0	125936055	A	G
11	chr11:125936206:C:G	0	125936206	G	C
11	chr11:125936292:T:G	0	125936292	G	T
11	chr11:125937004:G:A	0	125937004	A	G
11	chr11:125937269:A:G	0	125937269	G	A
11	chr11:125937491:T:C	0	125937491	C	T
11	chr11:125937556:G:A	0	125937556	A	G
11	chr11:125937570:G:A	0	125937570	A	G
11	chr11:125937962:C:T	0	125937962	T	C
11	chr11:125938562:C:A	0	125938562	A	C
11	chr11:125939732:T:C	0	125939732	C	T
11	chr11:125940272:T:C	0	125940272	C	T
11	chr11:125940676:T:C	0	125940676	C	T
11	chr11:125940826:G:A	0	125940826	A	G
11	chr11:125941784:A:G	0	125941784	G	A
11	chr11:125942176:G:A	0	125942176	A	G
11	chr11:125942252:AGGATAAACGTTAGCTGAG:A	0	125942252	A	AGGATAAACGTTAGCTGAG
11	chr11:125942394:G:A	0	125942394	A	G
11	chr11:125942421:C:T	0	125942421	T	C
11	chr11:125942455:T:C	0	125942455	C	T
11	chr11:125942980:G:A	0	125942980	A	G
11	chr11:125943391:A:C	0	125943391	C	A
11	chr11:125943632:G:A	0	125943632	A	G
11	chr11:125944088:C:T	0	125944088	T	C
11	chr11:125944303:A:G	0	125944303	G	A
11	chr11:125944909:GT:G	0	125944909	G	GT
11	chr11:125945464:G:A	0	125945464	A	G
11	chr11:125945485:C:T	0	125945485	T	C
11	chr11:125945536:A:G	0	125945536	G	A
11	chr11:125945579:TC:T	0	125945579	T	TC
11	chr11:125945974:A:G	0	125945974	G	A
11	chr11:125946016:G:T	0	125946016	T	G
11	chr11:125947504:A:G	0	125947504	G	A
11	chr11:125947733:G:A	0	125947733	A	G
11	chr11:125947990:C:T	0	125947990	T	C
11	chr11:125948342:G:A	0	125948342	A	G
11	chr11:125948402:C:T	0	125948402	T	C
11	chr11:125948510:G:A	0	125948510	A	G
11	chr11:125948513:G:A	0	125948513	A	G
11	chr11:125948788:A:G	0	125948788	G	A
11	chr11:125948804:A:G	0	125948804	G	A
11	chr11:125948859:C:G	0	125948859	G	C
11	chr11:125949083:G:A	0	125949083	A	G
11	chr11:125949163:C:T	0	125949163	T	C
11	chr11:125949924:C:T	0	125949924	T	C
11	chr11:125950236:G:A	0	125950236	A	G
11	chr11:125950339:C:T	0	125950339	T	C
11	chr11:125950951:C:T	0	125950951	T	C
11	chr11:125951318:C:T	0	125951318	T	C
11	chr11:125951567:G:A	0	125951567	A	G
11	chr11:125951868:C:T	0	125951868	T	C
11	chr11:125952530:T:C	0	125952530	C	T
11	chr11:125952812:C:T	0	125952812	T	C
11	chr11:125952904:A:G	0	125952904	G	A
11	chr11:125952924:T:C	0	125952924	C	T
11	chr11:125953191:C:T	0	125953191	T	C
11	chr11:125953458:C:T	0	125953458	T	C
11	chr11:125953513:G:C	0	125953513	C	G
11	chr11:125953857:G:A	0	125953857	A	G
11	chr11:125954555:C:T	0	125954555	T	C
11	chr11:125954963:C:T	0	125954963	T	C
11	chr11:125955000:T:C	0	125955000	C	T
11	chr11:125955280:T:C	0	125955280	C	T
11	chr11:125955329:G:T	0	125955329	T	G
11	chr11:125955517:A:C	0	125955517	C	A
11	chr11:125955567:C:T	0	125955567	T	C
11	chr11:125955813:A:G	0	125955813	G	A
11	chr11:125956477:C:T	0	125956477	T	C
11	chr11:125956807:G:A	0	125956807	A	G
11	chr11:125957058:A:C	0	125957058	C	A
11	chr11:125957177:G:A	0	125957177	A	G
11	chr11:125957452:A:G	0	125957452	G	A
11	chr11:125957866:A:T	0	125957866	T	A
11	chr11:125958112:T:C	0	125958112	C	T
11	chr11:125958202:A:G	0	125958202	G	A
11	chr11:125959610:A:C	0	125959610	C	A
11	chr11:125960664:A:G	0	125960664	G	A
11	chr11:125960802:T:C	0	125960802	C	T
11	chr11:125961075:A:T	0	125961075	T	A
11	chr11:125961512:T:C	0	125961512	C	T
11	chr11:125962764:C:T	0	125962764	T	C
11	chr11:125962819:C:T	0	125962819	T	C
11	chr11:125963059:C:T	0	125963059	T	C
11	chr11:125964178:G:A	0	125964178	A	G
11	chr11:125965156:C:A	0	125965156	A	C
11	chr11:125966435:G:A	0	125966435	A	G
11	chr11:125966533:G:A	0	125966533	A	G
11	chr11:125967159:A:G	0	125967159	G	A
11	chr11:125967274:T:C	0	125967274	C	T
11	chr11:125969523:A:T	0	125969523	T	A
11	chr11:125969869:G:A	0	125969869	A	G
11	chr11:125969982:A:G	0	125969982	G	A
11	chr11:125970002:T:C	0	125970002	C	T
11	chr11:125970031:T:C	0	125970031	C	T
11	chr11:125970923:A:G	0	125970923	G	A
11	chr11:125971104:C:T	0	125971104	T	C
11	chr11:125971256:A:G	0	125971256	G	A
11	chr11:125971258:T:C	0	125971258	C	T
11	chr11:125972301:G:A	0	125972301	A	G
11	chr11:125972457:A:G	0	125972457	G	A
11	chr11:125972494:C:T	0	125972494	T	C
11	chr11:125972846:A:G	0	125972846	G	A
11	chr11:125973136:G:C	0	125973136	C	G
11	chr11:125973245:A:G	0	125973245	G	A
11	chr11:125973414:C:G	0	125973414	G	C
11	chr11:125973456:G:A	0	125973456	A	G
11	chr11:125973934:T:C	0	125973934	C	T
11	chr11:125974321:G:C	0	125974321	C	G
11	chr11:125974629:C:T	0	125974629	T	C
11	chr11:125974818:T:C	0	125974818	C	T
11	chr11:125974824:G:A	0	125974824	A	G
11	chr11:125974886:T:G	0	125974886	G	T
11	chr11:125974951:T:TC	0	125974951	TC	T
11	chr11:125975071:G:C	0	125975071	C	G
11	chr11:125975254:C:T	0	125975254	T	C
11	chr11:125975481:C:T	0	125975481	T	C
11	chr11:125975482:A:G	0	125975482	G	A
11	chr11:125975564:A:G	0	125975564	G	A
11	chr11:125975754:A:C	0	125975754	C	A
11	chr11:125976057:A:G	0	125976057	G	A
11	chr11:125977013:A:C	0	125977013	C	A
11	chr11:125978366:C:T	0	125978366	T	C
11	chr11:125978587:T:C	0	125978587	C	T
11	chr11:125978626:T:A	0	125978626	A	T
11	chr11:125978862:T:G	0	125978862	G	T
11	chr11:125978982:G:A	0	125978982	A	G
11	chr11:125979009:G:A	0	125979009	A	G
11	chr11:125979163:A:G	0	125979163	G	A
11	chr11:125979481:T:C	0	125979481	C	T
11	chr11:125980986:C:G	0	125980986	G	C
11	chr11:125981160:A:G	0	125981160	G	A
11	chr11:125981516:A:G	0	125981516	G	A
11	chr11:125982144:CTTTGTATTTT:C	0	125982144	C	CTTTGTATTTT
11	chr11:125982308:T:C	0	125982308	C	T
11	chr11:125982378:C:T	0	125982378	T	C
11	chr11:125982488:A:G	0	125982488	G	A
11	chr11:125983323:C:T	0	125983323	T	C
11	chr11:125983421:T:C	0	125983421	C	T
11	chr11:125984497:G:A	0	125984497	A	G
11	chr11:125985320:T:C	0	125985320	C	T
11	chr11:125985571:C:T	0	125985571	T	C
11	chr11:125985650:C:T	0	125985650	T	C
11	chr11:125985810:C:G	0	125985810	G	C
11	chr11:125985849:T:C	0	125985849	C	T
11	chr11:125985850:G:A	0	125985850	A	G
11	chr11:125985869:A:G	0	125985869	G	A
11	chr11:125985892:C:A	0	125985892	A	C
11	chr11:125986930:C:T	0	125986930	T	C
11	chr11:125987475:G:C	0	125987475	C	G
11	chr11:125987850:A:G	0	125987850	G	A
11	chr11:125988090:G:A	0	125988090	A	G
11	chr11:125988402:G:A	0	125988402	A	G
11	chr11:125988659:G:T	0	125988659	T	G
11	chr11:125988950:T:C	0	125988950	C	T
11	chr11:125989888:T:C	0	125989888	C	T
11	chr11:125990266:G:T	0	125990266	T	G
11	chr11:125991022:C:T	0	125991022	T	C
11	chr11:125991211:A:C	0	125991211	C	A
11	chr11:125991324:C:A	0	125991324	A	C
11	chr11:125992297:G:A	0	125992297	A	G
11	chr11:125992943:C:T	0	125992943	T	C
11	chr11:125993126:C:T	0	125993126	T	C
11	chr11:125993390:T:C	0	125993390	C	T
11	chr11:125993540:T:C	0	125993540	C	T
11	chr11:125993890:G:A	0	125993890	A	G
11	chr11:125994099:C:A	0	125994099	A	C
11	chr11:125994311:T:C	0	125994311	C	T
11	chr11:125994642:C:T	0	125994642	T	C
11	chr11:125995118:A:G	0	125995118	G	A
11	chr11:125995371:T:C	0	125995371	C	T
11	chr11:125996059:C:T	0	125996059	T	C
11	chr11:125996594:G:A	0	125996594	A	G
11	chr11:125996901:C:T	0	125996901	T	C
11	chr11:125996931:T:C	0	125996931	C	T
11	chr11:125997144:TATATAA:T	0	125997144	T	TATATAA
11	chr11:125997760:C:T	0	125997760	T	C
11	chr11:125997916:A:G	0	125997916	G	A
11	chr11:125998001:G:A	0	125998001	A	G
11	chr11:125998030:G:A	0	125998030	A	G
11	chr11:125998071:G:A	0	125998071	A	G
11	chr11:125998358:C:T	0	125998358	T	C
11	chr11:125998366:A:G	0	125998366	G	A
11	chr11:125998489:A:G	0	125998489	G	A
11	chr11:125998738:T:C	0	125998738	C	T
11	chr11:125998820:T:C	0	125998820	C	T
11	chr11:125999483:G:C	0	125999483	C	G
11	chr11:125999583:A:C	0	125999583	C	A
11	chr11:125999644:T:C	0	125999644	C	T
11	chr11:126000014:A:G	0	126000014	G	A
11	chr11:126000062:C:T	0	126000062	T	C
11	chr11:126000071:T:C	0	126000071	C	T
11	chr11:126000087:C:T	0	126000087	T	C
11	chr11:126000379:A:T	0	126000379	T	A
11	chr11:126000397:T:TG	0	126000397	TG	T
11	chr11:126000617:T:TTTTG	0	126000617	TTTTG	T
11	chr11:126000925:A:G	0	126000925	G	A
11	chr11:126001279:T:C	0	126001279	C	T
11	chr11:126001406:A:G	0	126001406	G	A
11	chr11:126001593:T:C	0	126001593	C	T
11	chr11:126001659:C:A	0	126001659	A	C
11	chr11:126001820:G:A	0	126001820	A	G
11	chr11:126001840:C:T	0	126001840	T	C
11	chr11:126002060:A:G	0	126002060	G	A
11	chr11:126002065:G:C	0	126002065	C	G
11	chr11:126002067:TA:T	0	126002067	T	TA
11	chr11:126002209:G:C	0	126002209	C	G
11	chr11:126002634:C:T	0	126002634	T	C
11	chr11:126002976:G:A	0	126002976	A	G
11	chr11:126003207:G:A	0	126003207	A	G
11	chr11:126003420:A:G	0	126003420	G	A
11	chr11:126003448:G:A	0	126003448	A	G
11	chr11:126003727:G:A	0	126003727	A	G
11	chr11:126004481:AATATT:A	0	126004481	A	AATATT
11	chr11:126005152:A:G	0	126005152	G	A
11	chr11:126005215:C:T	0	126005215	T	C
11	chr11:126005619:G:A	0	126005619	A	G
11	chr11:126006990:T:C	0	126006990	C	T
11	chr11:126007180:G:T	0	126007180	T	G
11	chr11:126007981:C:T	0	126007981	T	C
11	chr11:126008749:T:C	0	126008749	C	T
11	chr11:126008988:C:T	0	126008988	T	C
11	chr11:126009446:T:G	0	126009446	G	T
11	chr11:126009999:T:C	0	126009999	C	T
11	chr11:126010168:C:T	0	126010168	T	C
11	chr11:126012202:T:C	0	126012202	C	T
11	chr11:126012278:C:T	0	126012278	T	C
11	chr11:126012855:A:G	0	126012855	G	A
11	chr11:126013282:G:C	0	126013282	C	G
11	chr11:126013536:A:AT	0	126013536	AT	A
11	chr11:126013813:CT:C	0	126013813	C	CT
11	chr11:126013967:T:C	0	126013967	C	T
11	chr11:126014055:T:C	0	126014055	C	T
11	chr11:126014117:G:C	0	126014117	C	G
11	chr11:126014336:T:C	0	126014336	C	T
11	chr11:126014479:A:G	0	126014479	G	A
11	chr11:126014833:A:C	0	126014833	C	A
11	chr11:126015009:G:A	0	126015009	A	G
11	chr11:126015106:C:A	0	126015106	A	C
11	chr11:126015696:C:T	0	126015696	T	C
11	chr11:126015836:C:T	0	126015836	T	C
11	chr11:126015896:C:T	0	126015896	T	C
11	chr11:126015958:G:A	0	126015958	A	G
11	chr11:126016217:A:C	0	126016217	C	A
11	chr11:126016267:A:G	0	126016267	G	A
11	chr11:126016519:A:G	0	126016519	G	A
11	chr11:126016845:T:C	0	126016845	C	T
11	chr11:126017416:C:T	0	126017416	T	C
11	chr11:126018082:T:C	0	126018082	C	T
11	chr11:126018318:C:T	0	126018318	T	C
11	chr11:126018717:T:C	0	126018717	C	T
11	chr11:126019001:A:C	0	126019001	C	A
11	chr11:126019219:G:A	0	126019219	A	G
11	chr11:126019569:A:G	0	126019569	G	A
11	chr11:126019574:G:A	0	126019574	A	G
11	chr11:126019631:C:T	0	126019631	T	C
11	chr11:126019778:A:G	0	126019778	G	A
11	chr11:126019860:C:T	0	126019860	T	C
11	chr11:126019925:TG:T	0	126019925	T	TG
11	chr11:126019998:GC:G	0	126019998	G	GC
11	chr11:126020000:A:ATT	0	126020000	ATT	A
11	chr11:126020095:C:G	0	126020095	G	C
11	chr11:126020939:G:A	0	126020939	A	G
11	chr11:126021008:C:T	0	126021008	T	C
11	chr11:126021374:C:T	0	126021374	T	C
11	chr11:126021811:T:C	0	126021811	C	T
11	chr11:126022174:A:C	0	126022174	C	A
11	chr11:126022312:T:C	0	126022312	C	T
11	chr11:126022388:T:A	0	126022388	A	T
11	chr11:126023190:G:A	0	126023190	A	G
11	chr11:126024170:C:A	0	126024170	A	C
11	chr11:126024582:AGAGG:A	0	126024582	A	AGAGG
11	chr11:126024645:C:G	0	126024645	G	C
11	chr11:126025062:G:A	0	126025062	A	G
11	chr11:126025144:G:A	0	126025144	A	G
11	chr11:126025502:G:A	0	126025502	A	G
11	chr11:126025960:C:T	0	126025960	T	C
11	chr11:126026206:T:C	0	126026206	C	T
11	chr11:126026400:T:A	0	126026400	A	T
11	chr11:126026470:T:C	0	126026470	C	T
11	chr11:126026712:C:T	0	126026712	T	C
11	chr11:126027313:A:T	0	126027313	T	A
11	chr11:126027528:A:G	0	126027528	G	A
11	chr11:126028425:A:G	0	126028425	G	A
11	chr11:126028606:A:G	0	126028606	G	A
11	chr11:126028835:A:G	0	126028835	G	A
11	chr11:126029057:T:C	0	126029057	C	T
11	chr11:126029451:T:C	0	126029451	C	T
11	chr11:126031340:T:C	0	126031340	C	T
11	chr11:126031353:T:C	0	126031353	C	T
11	chr11:126032328:G:A	0	126032328	A	G
11	chr11:126034348:T:A	0	126034348	A	T
11	chr11:126034685:T:C	0	126034685	C	T
11	chr11:126034765:G:C	0	126034765	C	G
11	chr11:126034932:T:C	0	126034932	C	T
11	chr11:126035363:C:T	0	126035363	T	C
11	chr11:126036225:T:G	0	126036225	G	T
11	chr11:126036984:C:G	0	126036984	G	C
11	chr11:126038450:G:A	0	126038450	A	G
11	chr11:126038524:C:G	0	126038524	G	C
11	chr11:126038567:G:A	0	126038567	A	G
11	chr11:126039150:A:G	0	126039150	G	A
11	chr11:126039686:C:A	0	126039686	A	C
11	chr11:126042707:C:T	0	126042707	T	C
11	chr11:126042923:G:A	0	126042923	A	G
11	chr11:126045906:A:G	0	126045906	G	A
11	chr11:126045969:C:T	0	126045969	T	C
11	chr11:126046157:T:C	0	126046157	C	T
11	chr11:126047165:T:C	0	126047165	C	T
11	chr11:126049522:A:G	0	126049522	G	A
11	chr11:126049536:T:A	0	126049536	A	T
11	chr11:126050341:A:G	0	126050341	G	A
11	chr11:126052030:A:G	0	126052030	G	A
11	chr11:126052208:G:T	0	126052208	T	G
11	chr11:126052232:A:C	0	126052232	C	A
11	chr11:126052358:A:T	0	126052358	T	A
11	chr11:126052735:A:T	0	126052735	T	A
11	chr11:126053369:C:T	0	126053369	T	C
11	chr11:126054022:T:A	0	126054022	A	T
11	chr11:126054774:T:C	0	126054774	C	T
11	chr11:126056589:A:G	0	126056589	G	A
11	chr11:126057154:T:C	0	126057154	C	T
11	chr11:126057419:T:C	0	126057419	C	T
11	chr11:126059159:C:T	0	126059159	T	C
11	chr11:126060510:T:C	0	126060510	C	T
11	chr11:126061579:T:C	0	126061579	C	T
11	chr11:126062569:A:G	0	126062569	G	A
11	chr11:126066941:T:A	0	126066941	A	T
11	chr11:126067305:T:G	0	126067305	G	T
11	chr11:126067383:C:T	0	126067383	T	C
11	chr11:126067488:T:C	0	126067488	C	T
11	chr11:126068268:C:T	0	126068268	T	C
11	chr11:126068933:G:A	0	126068933	A	G
11	chr11:126069977:T:C	0	126069977	C	T
11	chr11:126070905:A:T	0	126070905	T	A
11	chr11:126071095:G:A	0	126071095	A	G
11	chr11:126071559:C:T	0	126071559	T	C
11	chr11:126072245:C:A	0	126072245	A	C
11	chr11:126072333:C:T	0	126072333	T	C
11	chr11:126076313:T:A	0	126076313	A	T
11	chr11:126077003:G:A	0	126077003	A	G
11	chr11:126077257:T:C	0	126077257	C	T
11	chr11:126077474:T:A	0	126077474	A	T
11	chr11:126077541:G:C	0	126077541	C	G
11	chr11:126077843:C:G	0	126077843	G	C
11	chr11:126077887:T:C	0	126077887	C	T
11	chr11:126077895:A:T	0	126077895	T	A
11	chr11:126077990:G:A	0	126077990	A	G
11	chr11:126078041:C:T	0	126078041	T	C
11	chr11:126078059:C:T	0	126078059	T	C
11	chr11:126078244:G:A	0	126078244	A	G
11	chr11:126078378:G:A	0	126078378	A	G
11	chr11:126078633:G:T	0	126078633	T	G
11	chr11:126078789:C:T	0	126078789	T	C
11	chr11:126078951:G:A	0	126078951	A	G
11	chr11:126080287:G:A	0	126080287	A	G
11	chr11:126081405:G:A	0	126081405	A	G
11	chr11:126081422:G:C	0	126081422	C	G
11	chr11:126081893:A:G	0	126081893	G	A
11	chr11:126081915:A:G	0	126081915	G	A
11	chr11:126081992:A:C	0	126081992	C	A
11	chr11:126082178:T:C	0	126082178	C	T
11	chr11:126082259:T:C	0	126082259	C	T
11	chr11:126082407:G:A	0	126082407	A	G
11	chr11:126083090:C:T	0	126083090	T	C
11	chr11:126083146:A:C	0	126083146	C	A
11	chr11:126083769:G:T	0	126083769	T	G
11	chr11:126084527:C:T	0	126084527	T	C
11	chr11:126084547:C:T	0	126084547	T	C
11	chr11:126084701:G:A	0	126084701	A	G
11	chr11:126084881:T:C	0	126084881	C	T
11	chr11:126084921:T:C	0	126084921	C	T
11	chr11:126085065:G:A	0	126085065	A	G
11	chr11:126085432:A:G	0	126085432	G	A
11	chr11:126085675:C:T	0	126085675	T	C
11	chr11:126086225:C:A	0	126086225	A	C
11	chr11:126086238:C:T	0	126086238	T	C
11	chr11:126086431:C:T	0	126086431	T	C
11	chr11:126086475:C:T	0	126086475	T	C
11	chr11:126086481:G:A	0	126086481	A	G
11	chr11:126086539:G:A	0	126086539	A	G
11	chr11:126086540:C:A	0	126086540	A	C
11	chr11:126086561:G:A	0	126086561	A	G
11	chr11:126086731:C:T	0	126086731	T	C
11	chr11:126086867:G:A	0	126086867	A	G
11	chr11:126087006:G:T	0	126087006	T	G
11	chr11:126087203:A:G	0	126087203	G	A
11	chr11:126087444:C:T	0	126087444	T	C
11	chr11:126087580:C:CT	0	126087580	CT	C
11	chr11:126088071:C:T	0	126088071	T	C
11	chr11:126088455:T:C	0	126088455	C	T
11	chr11:126088902:C:T	0	126088902	T	C
11	chr11:126089354:C:T	0	126089354	T	C
11	chr11:126089843:C:G	0	126089843	G	C
11	chr11:126089978:A:G	0	126089978	G	A
11	chr11:126090361:C:T	0	126090361	T	C
11	chr11:126090838:A:T	0	126090838	T	A
11	chr11:126092585:A:G	0	126092585	G	A
11	chr11:126092639:C:T	0	126092639	T	C
11	chr11:126092750:C:T	0	126092750	T	C
11	chr11:126092892:C:T	0	126092892	T	C
11	chr11:126094264:C:G	0	126094264	G	C
11	chr11:126094926:T:C	0	126094926	C	T
11	chr11:126095437:T:C	0	126095437	C	T
11	chr11:126095730:A:G	0	126095730	G	A
11	chr11:126096759:G:T	0	126096759	T	G
11	chr11:126096766:G:A	0	126096766	A	G
11	chr11:126096980:C:G	0	126096980	G	C
11	chr11:126098014:C:T	0	126098014	T	C
11	chr11:126098054:C:G	0	126098054	G	C
11	chr11:126098369:G:T	0	126098369	T	G
11	chr11:126098372:C:T	0	126098372	T	C
11	chr11:126098654:T:C	0	126098654	C	T
11	chr11:126099063:T:C	0	126099063	C	T
11	chr11:126099803:C:G	0	126099803	G	C
11	chr11:126100471:G:A	0	126100471	A	G
11	chr11:126100957:A:C	0	126100957	C	A
11	chr11:126101274:G:A	0	126101274	A	G
11	chr11:126101599:A:G	0	126101599	G	A
11	chr11:126102067:C:T	0	126102067	T	C
11	chr11:126102545:A:G	0	126102545	G	A
11	chr11:126102600:C:T	0	126102600	T	C
11	chr11:126102811:G:A	0	126102811	A	G
11	chr11:126102891:G:A	0	126102891	A	G
11	chr11:126103379:G:A	0	126103379	A	G
11	chr11:126104176:C:T	0	126104176	T	C
11	chr11:126104681:C:G	0	126104681	G	C
11	chr11:126104737:C:T	0	126104737	T	C
11	chr11:126105565:A:C	0	126105565	C	A
11	chr11:126105719:C:T	0	126105719	T	C
11	chr11:126105959:G:A	0	126105959	A	G
11	chr11:126106033:G:A	0	126106033	A	G
11	chr11:126106631:C:T	0	126106631	T	C
11	chr11:126107072:G:A	0	126107072	A	G
11	chr11:126107894:A:G	0	126107894	G	A
11	chr11:126107918:A:G	0	126107918	G	A
11	chr11:126108043:A:G	0	126108043	G	A
11	chr11:126108189:A:G	0	126108189	G	A
11	chr11:126108329:T:C	0	126108329	C	T
11	chr11:126108384:AAAAG:A	0	126108384	A	AAAAG
11	chr11:126109018:G:A	0	126109018	A	G
11	chr11:126109940:T:C	0	126109940	C	T
11	chr11:126110013:A:G	0	126110013	G	A
11	chr11:126111030:G:A	0	126111030	A	G
11	chr11:126111724:GC:G	0	126111724	G	GC
11	chr11:126112184:A:C	0	126112184	C	A
11	chr11:126112247:T:C	0	126112247	C	T
11	chr11:126112810:C:T	0	126112810	T	C
11	chr11:126113259:G:A	0	126113259	A	G
11	chr11:126113372:TTCACACAGAAAAGTGA:T	0	126113372	T	TTCACACAGAAAAGTGA
11	chr11:126113390:TCC:T	0	126113390	T	TCC
11	chr11:126113438:G:T	0	126113438	T	G
11	chr11:126113465:T:C	0	126113465	C	T
11	chr11:126113569:C:T	0	126113569	T	C
11	chr11:126114531:A:G	0	126114531	G	A
11	chr11:126116224:G:A	0	126116224	A	G
11	chr11:126116412:C:G	0	126116412	G	C
11	chr11:126116520:C:A	0	126116520	A	C
11	chr11:126116767:T:C	0	126116767	C	T
11	chr11:126116858:G:A	0	126116858	A	G
11	chr11:126117616:A:G	0	126117616	G	A
11	chr11:126117730:C:T	0	126117730	T	C
11	chr11:126117844:C:T	0	126117844	T	C
11	chr11:126118590:T:A	0	126118590	A	T
11	chr11:126118666:T:C	0	126118666	C	T
11	chr11:126118850:A:G	0	126118850	G	A
11	chr11:126118912:C:T	0	126118912	T	C
11	chr11:126120035:C:A	0	126120035	A	C
11	chr11:126120854:G:C	0	126120854	C	G
11	chr11:126120855:G:T	0	126120855	T	G
11	chr11:126120922:A:G	0	126120922	G	A
11	chr11:126121003:T:C	0	126121003	C	T
11	chr11:126121009:G:C	0	126121009	C	G
11	chr11:126121403:G:A	0	126121403	A	G
11	chr11:126123596:T:C	0	126123596	C	T
11	chr11:126124195:A:G	0	126124195	G	A
11	chr11:126125793:G:A	0	126125793	A	G
11	chr11:126126009:C:T	0	126126009	T	C
11	chr11:126126319:G:A	0	126126319	A	G
11	chr11:126126383:C:T	0	126126383	T	C
11	chr11:126126915:C:G	0	126126915	G	C
11	chr11:126128200:A:T	0	126128200	T	A
11	chr11:126128663:T:C	0	126128663	C	T
11	chr11:126128699:A:C	0	126128699	C	A
11	chr11:126128946:T:C	0	126128946	C	T
11	chr11:126129310:T:C	0	126129310	C	T
11	chr11:126129362:G:A	0	126129362	A	G
11	chr11:126129588:TC:T	0	126129588	T	TC
11	chr11:126129607:T:C	0	126129607	C	T
11	chr11:126129612:C:CA	0	126129612	CA	C
11	chr11:126129636:A:G	0	126129636	G	A
11	chr11:126129961:A:AC	0	126129961	AC	A
11	chr11:126130533:T:A	0	126130533	A	T
11	chr11:126130815:G:A	0	126130815	A	G
11	chr11:126130927:A:G	0	126130927	G	A
11	chr11:126132434:A:AC	0	126132434	AC	A
11	chr11:126133431:C:T	0	126133431	T	C
11	chr11:126133687:T:C	0	126133687	C	T
11	chr11:126133847:T:C	0	126133847	C	T
11	chr11:126133859:T:G	0	126133859	G	T
11	chr11:126134636:C:G	0	126134636	G	C
11	chr11:126136916:A:G	0	126136916	G	A
11	chr11:126138385:T:C	0	126138385	C	T
11	chr11:126138935:C:A	0	126138935	A	C
11	chr11:126139015:G:A	0	126139015	A	G
11	chr11:126139247:T:C	0	126139247	C	T
11	chr11:126140408:A:G	0	126140408	G	A
11	chr11:126141692:G:T	0	126141692	T	G
11	chr11:126142891:G:T	0	126142891	T	G
11	chr11:126143056:C:T	0	126143056	T	C
11	chr11:126143391:A:G	0	126143391	G	A
11	chr11:126143742:C:A	0	126143742	A	C
11	chr11:126143886:A:G	0	126143886	G	A
11	chr11:126144811:C:T	0	126144811	T	C
11	chr11:126144896:A:G	0	126144896	G	A
11	chr11:126145493:C:T	0	126145493	T	C
11	chr11:126145743:C:T	0	126145743	T	C
11	chr11:126146165:C:T	0	126146165	T	C
11	chr11:126146295:G:A	0	126146295	A	G
11	chr11:126146517:C:A	0	126146517	A	C
11	chr11:126146817:T:C	0	126146817	C	T
11	chr11:126147639:G:A	0	126147639	A	G
11	chr11:126148637:T:C	0	126148637	C	T
11	chr11:126150215:A:G	0	126150215	G	A
11	chr11:126150628:C:A	0	126150628	A	C
11	chr11:126151108:T:C	0	126151108	C	T
11	chr11:126151309:A:G	0	126151309	G	A
11	chr11:126151728:G:A	0	126151728	A	G
11	chr11:126153033:T:A	0	126153033	A	T
11	chr11:126153592:T:C	0	126153592	C	T
11	chr11:126154037:T:C	0	126154037	C	T
11	chr11:126154147:T:A	0	126154147	A	T
11	chr11:126154521:C:T	0	126154521	T	C
11	chr11:126154547:C:T	0	126154547	T	C
11	chr11:126154638:A:G	0	126154638	G	A
11	chr11:126155048:G:T	0	126155048	T	G
11	chr11:126155094:G:A	0	126155094	A	G
11	chr11:126155722:A:G	0	126155722	G	A
11	chr11:126155989:G:A	0	126155989	A	G
11	chr11:126156011:C:T	0	126156011	T	C
11	chr11:126156427:T:C	0	126156427	C	T
11	chr11:126156530:A:T	0	126156530	T	A
11	chr11:126156750:C:T	0	126156750	T	C
11	chr11:126157017:G:A	0	126157017	A	G
11	chr11:126157065:C:T	0	126157065	T	C
11	chr11:126157313:G:A	0	126157313	A	G
11	chr11:126157578:A:G	0	126157578	G	A
11	chr11:126157728:T:C	0	126157728	C	T
11	chr11:126158558:T:C	0	126158558	C	T
11	chr11:126158561:C:T	0	126158561	T	C
11	chr11:126158822:T:C	0	126158822	C	T
11	chr11:126159717:T:C	0	126159717	C	T
11	chr11:126159760:C:G	0	126159760	G	C
11	chr11:126160022:T:C	0	126160022	C	T
11	chr11:126160686:GT:G	0	126160686	G	GT
11	chr11:126161053:G:A	0	126161053	A	G
11	chr11:126161129:C:A	0	126161129	A	C
11	chr11:126161479:T:G	0	126161479	G	T
11	chr11:126161555:A:G	0	126161555	G	A
11	chr11:126161585:G:A	0	126161585	A	G
11	chr11:126161599:A:G	0	126161599	G	A
11	chr11:126161883:G:A	0	126161883	A	G
11	chr11:126161897:T:C	0	126161897	C	T
11	chr11:126161907:A:G	0	126161907	G	A
11	chr11:126162005:A:G	0	126162005	G	A
11	chr11:126162045:A:G	0	126162045	G	A
11	chr11:126162163:T:G	0	126162163	G	T
11	chr11:126162743:A:G	0	126162743	G	A
11	chr11:126162844:G:A	0	126162844	A	G
11	chr11:126163730:A:G	0	126163730	G	A
11	chr11:126163897:C:T	0	126163897	T	C
11	chr11:126164137:T:C	0	126164137	C	T
11	chr11:126164948:G:A	0	126164948	A	G
11	chr11:126165345:A:G	0	126165345	G	A
11	chr11:126165516:A:G	0	126165516	G	A
11	chr11:126165722:T:C	0	126165722	C	T
11	chr11:126166219:G:A	0	126166219	A	G
11	chr11:126166916:G:A	0	126166916	A	G
11	chr11:126166980:T:C	0	126166980	C	T
11	chr11:126167123:T:C	0	126167123	C	T
11	chr11:126167467:A:C	0	126167467	C	A
11	chr11:126168569:T:C	0	126168569	C	T
11	chr11:126168574:C:G	0	126168574	G	C
11	chr11:126169528:C:G	0	126169528	G	C
11	chr11:126170420:C:T	0	126170420	T	C
11	chr11:126170477:A:G	0	126170477	G	A
11	chr11:126170929:A:G	0	126170929	G	A
11	chr11:126171120:G:A	0	126171120	A	G
11	chr11:126171309:G:A	0	126171309	A	G
11	chr11:126171366:CT:C	0	126171366	C	CT
11	chr11:126171408:C:G	0	126171408	G	C
11	chr11:126171495:G:A	0	126171495	A	G
11	chr11:126171620:C:T	0	126171620	T	C
11	chr11:126173063:G:A	0	126173063	A	G
11	chr11:126173775:C:T	0	126173775	T	C
11	chr11:126174082:C:A	0	126174082	A	C
11	chr11:126174261:T:A	0	126174261	A	T
11	chr11:126174315:T:A	0	126174315	A	T
11	chr11:126174900:C:G	0	126174900	G	C
11	chr11:126175125:T:C	0	126175125	C	T
11	chr11:126175135:G:A	0	126175135	A	G
11	chr11:126175139:A:G	0	126175139	G	A
11	chr11:126175927:T:C	0	126175927	C	T
11	chr11:126175935:C:G	0	126175935	G	C
11	chr11:126175987:C:T	0	126175987	T	C
11	chr11:126176388:G:A	0	126176388	A	G
11	chr11:126177530:A:G	0	126177530	G	A
11	chr11:126177857:C:T	0	126177857	T	C
11	chr11:126178889:G:A	0	126178889	A	G
11	chr11:126180146:G:A	0	126180146	A	G
11	chr11:126180486:C:G	0	126180486	G	C
11	chr11:126180545:C:T	0	126180545	T	C
11	chr11:126180585:T:C	0	126180585	C	T
11	chr11:126180685:A:C	0	126180685	C	A
11	chr11:126180930:T:C	0	126180930	C	T
11	chr11:126181399:AAGC:A	0	126181399	A	AAGC
11	chr11:126181421:C:T	0	126181421	T	C
11	chr11:126181897:C:T	0	126181897	T	C
11	chr11:126182150:C:A	0	126182150	A	C
11	chr11:126182277:T:C	0	126182277	C	T
11	chr11:126182281:A:G	0	126182281	G	A
11	chr11:126182328:A:G	0	126182328	G	A
11	chr11:126182402:A:G	0	126182402	G	A
11	chr11:126182533:C:T	0	126182533	T	C
11	chr11:126182597:G:T	0	126182597	T	G
11	chr11:126182602:A:G	0	126182602	G	A
11	chr11:126183099:T:C	0	126183099	C	T
11	chr11:126183264:T:C	0	126183264	C	T
11	chr11:126183536:C:G	0	126183536	G	C
11	chr11:126183549:A:G	0	126183549	G	A
11	chr11:126184116:G:A	0	126184116	A	G
11	chr11:126184123:G:A	0	126184123	A	G
11	chr11:126184128:C:T	0	126184128	T	C
11	chr11:126184390:C:T	0	126184390	T	C
11	chr11:126184483:C:T	0	126184483	T	C
11	chr11:126184494:A:G	0	126184494	G	A
11	chr11:126184713:T:C	0	126184713	C	T
11	chr11:126184716:A:G	0	126184716	G	A
11	chr11:126184741:A:C	0	126184741	C	A
11	chr11:126184908:G:C	0	126184908	C	G
11	chr11:126184928:T:C	0	126184928	C	T
11	chr11:126184959:C:T	0	126184959	T	C
11	chr11:126185129:G:A	0	126185129	A	G
11	chr11:126185277:A:G	0	126185277	G	A
11	chr11:126185317:A:G	0	126185317	G	A
11	chr11:126185398:C:T	0	126185398	T	C
11	chr11:126186022:C:G	0	126186022	G	C
11	chr11:126186380:A:T	0	126186380	T	A
11	chr11:126186619:G:A	0	126186619	A	G
11	chr11:126186930:G:A	0	126186930	A	G
11	chr11:126187449:A:G	0	126187449	G	A
11	chr11:126187479:C:G	0	126187479	G	C
11	chr11:126187499:C:T	0	126187499	T	C
11	chr11:126188474:A:C	0	126188474	C	A
11	chr11:126188800:C:T	0	126188800	T	C
11	chr11:126188920:C:T	0	126188920	T	C
11	chr11:126189082:C:T	0	126189082	T	C
11	chr11:126190054:C:T	0	126190054	T	C
11	chr11:126190188:A:G	0	126190188	G	A
11	chr11:126190296:C:T	0	126190296	T	C
11	chr11:126190338:A:G	0	126190338	G	A
11	chr11:126190538:A:G	0	126190538	G	A
11	chr11:126190727:G:A	0	126190727	A	G
11	chr11:126190771:G:A	0	126190771	A	G
11	chr11:126190868:T:C	0	126190868	C	T
11	chr11:126190943:C:T	0	126190943	T	C
11	chr11:126192410:C:T	0	126192410	T	C
11	chr11:126192512:T:C	0	126192512	C	T
11	chr11:126192547:C:T	0	126192547	T	C
11	chr11:126193334:C:T	0	126193334	T	C
11	chr11:126194153:G:A	0	126194153	A	G
11	chr11:126194544:A:G	0	126194544	G	A
11	chr11:126195966:G:A	0	126195966	A	G
11	chr11:126196059:G:A	0	126196059	A	G
11	chr11:126196145:C:T	0	126196145	T	C
11	chr11:126196534:G:A	0	126196534	A	G
11	chr11:126196591:T:C	0	126196591	C	T
11	chr11:126196696:G:A	0	126196696	A	G
11	chr11:126197204:G:A	0	126197204	A	G
11	chr11:126197350:T:A	0	126197350	A	T
11	chr11:126198060:G:A	0	126198060	A	G
11	chr11:126198459:A:T	0	126198459	T	A
11	chr11:126198747:G:A	0	126198747	A	G
11	chr11:126199692:C:T	0	126199692	T	C
11	chr11:126199737:G:A	0	126199737	A	G
11	chr11:126199946:T:C	0	126199946	C	T
11	chr11:126200169:G:T	0	126200169	T	G
11	chr11:126200698:T:A	0	126200698	A	T
11	chr11:126202399:C:T	0	126202399	T	C
11	chr11:126202793:C:T	0	126202793	T	C
11	chr11:126203929:T:C	0	126203929	C	T
11	chr11:126205180:T:C	0	126205180	C	T
11	chr11:126205324:C:A	0	126205324	A	C
11	chr11:126206929:C:A	0	126206929	A	C
11	chr11:126207568:A:C	0	126207568	C	A
11	chr11:126207878:T:A	0	126207878	A	T
11	chr11:126208606:G:T	0	126208606	T	G
11	chr11:126208705:C:A	0	126208705	A	C
11	chr11:126209438:G:A	0	126209438	A	G
11	chr11:126210044:C:T	0	126210044	T	C
11	chr11:126210457:A:G	0	126210457	G	A
11	chr11:126210486:C:T	0	126210486	T	C
11	chr11:126210862:T:C	0	126210862	C	T
11	chr11:126211441:T:C	0	126211441	C	T
11	chr11:126211508:T:C	0	126211508	C	T
11	chr11:126213323:G:T	0	126213323	T	G
11	chr11:126213344:T:C	0	126213344	C	T
11	chr11:126213442:A:G	0	126213442	G	A
11	chr11:126215136:C:T	0	126215136	T	C
11	chr11:126215553:T:C	0	126215553	C	T
11	chr11:126216806:A:G	0	126216806	G	A
11	chr11:126216873:T:C	0	126216873	C	T
11	chr11:126217143:A:G	0	126217143	G	A
11	chr11:126217914:C:T	0	126217914	T	C
11	chr11:126218054:C:T	0	126218054	T	C
11	chr11:126218702:G:A	0	126218702	A	G
11	chr11:126219158:A:G	0	126219158	G	A
11	chr11:126219718:C:T	0	126219718	T	C
11	chr11:126220598:C:A	0	126220598	A	C
11	chr11:126222046:C:T	0	126222046	T	C
11	chr11:126222369:G:C	0	126222369	C	G
11	chr11:126222669:A:C	0	126222669	C	A
11	chr11:126223322:C:T	0	126223322	T	C
11	chr11:126224400:G:A	0	126224400	A	G
11	chr11:126225320:A:G	0	126225320	G	A
11	chr11:126225852:C:T	0	126225852	T	C
11	chr11:126227346:G:A	0	126227346	A	G
11	chr11:126228047:T:G	0	126228047	G	T
11	chr11:126228063:A:G	0	126228063	G	A
11	chr11:126228654:A:G	0	126228654	G	A
11	chr11:126229197:A:C	0	126229197	C	A
11	chr11:126229678:C:T	0	126229678	T	C
11	chr11:126231037:C:T	0	126231037	T	C
11	chr11:126232853:A:C	0	126232853	C	A
11	chr11:126233344:G:A	0	126233344	A	G
11	chr11:126233433:C:T	0	126233433	T	C
11	chr11:126233473:A:G	0	126233473	G	A
11	chr11:126233484:TCAAAAACAAAA:T	0	126233484	T	TCAAAAACAAAA
11	chr11:126235557:C:T	0	126235557	T	C
11	chr11:126236162:A:G	0	126236162	G	A
11	chr11:126236586:G:A	0	126236586	A	G
11	chr11:126237633:G:A	0	126237633	A	G
11	chr11:126237851:G:A	0	126237851	A	G
11	chr11:126239165:G:A	0	126239165	A	G
11	chr11:126239568:T:G	0	126239568	G	T
11	chr11:126239653:A:G	0	126239653	G	A
11	chr11:126240423:C:T	0	126240423	T	C
11	chr11:126241083:C:A	0	126241083	A	C
11	chr11:126241196:G:A	0	126241196	A	G
11	chr11:126241199:A:G	0	126241199	G	A
11	chr11:126241398:T:TA	0	126241398	TA	T
11	chr11:126241625:T:C	0	126241625	C	T
11	chr11:126242165:T:C	0	126242165	C	T
11	chr11:126242879:C:T	0	126242879	T	C
11	chr11:126243883:G:A	0	126243883	A	G
11	chr11:126244130:A:G	0	126244130	G	A
11	chr11:126244735:A:G	0	126244735	G	A
11	chr11:126246064:A:G	0	126246064	G	A
11	chr11:126246324:T:C	0	126246324	C	T
11	chr11:126246757:A:C	0	126246757	C	A
11	chr11:126249479:TCC:T	0	126249479	T	TCC
11	chr11:126249485:CA:C	0	126249485	C	CA
11	chr11:126250039:A:G	0	126250039	G	A
11	chr11:126250382:C:T	0	126250382	T	C
11	chr11:126251377:G:A	0	126251377	A	G
11	chr11:126252709:C:T	0	126252709	T	C
11	chr11:126253549:C:T	0	126253549	T	C
11	chr11:126253963:A:G	0	126253963	G	A
11	chr11:126255259:C:T	0	126255259	T	C
11	chr11:126255559:T:G	0	126255559	G	T
11	chr11:126258867:A:G	0	126258867	G	A
11	chr11:126259208:G:A	0	126259208	A	G
11	chr11:126259255:C:A	0	126259255	A	C
11	chr11:126259632:G:A	0	126259632	A	G
11	chr11:126260337:C:T	0	126260337	T	C
11	chr11:126260369:T:A	0	126260369	A	T
11	chr11:126260485:CTT:C	0	126260485	C	CTT
11	chr11:126261347:T:C	0	126261347	C	T
11	chr11:126263287:C:A	0	126263287	A	C
11	chr11:126263737:T:C	0	126263737	C	T
11	chr11:126263746:G:A	0	126263746	A	G
11	chr11:126263775:G:A	0	126263775	A	G
11	chr11:126264803:T:C	0	126264803	C	T
11	chr11:126265890:G:A	0	126265890	A	G
11	chr11:126267959:G:A	0	126267959	A	G
11	chr11:126268486:G:C	0	126268486	C	G
11	chr11:126269205:T:C	0	126269205	C	T
11	chr11:126269418:T:A	0	126269418	A	T
11	chr11:126270459:G:A	0	126270459	A	G
11	chr11:126270573:A:G	0	126270573	G	A
11	chr11:126273804:A:G	0	126273804	G	A
11	chr11:126274474:C:T	0	126274474	T	C
11	chr11:126274516:C:T	0	126274516	T	C
11	chr11:126276036:T:C	0	126276036	C	T
11	chr11:126277802:G:A	0	126277802	A	G
11	chr11:126277818:C:G	0	126277818	G	C
11	chr11:126278297:T:C	0	126278297	C	T
11	chr11:126279021:T:C	0	126279021	C	T
11	chr11:126279756:C:G	0	126279756	G	C
11	chr11:126280025:C:T	0	126280025	T	C
11	chr11:126281178:C:T	0	126281178	T	C
11	chr11:126281650:G:A	0	126281650	A	G
11	chr11:126282752:A:G	0	126282752	G	A
11	chr11:126283284:T:C	0	126283284	C	T
11	chr11:126283980:A:G	0	126283980	G	A
11	chr11:126284212:T:A	0	126284212	A	T
11	chr11:126284637:C:T	0	126284637	T	C
11	chr11:126285445:A:G	0	126285445	G	A
11	chr11:126289139:C:T	0	126289139	T	C
11	chr11:126289965:G:T	0	126289965	T	G
11	chr11:126291131:G:GGGGA	0	126291131	GGGGA	G
11	chr11:126291595:T:C	0	126291595	C	T
11	chr11:126292573:G:A	0	126292573	A	G
11	chr11:126292712:G:A	0	126292712	A	G
11	chr11:126292948:C:T	0	126292948	T	C
11	chr11:126292967:C:T	0	126292967	T	C
11	chr11:126293169:A:G	0	126293169	G	A
11	chr11:126293229:C:T	0	126293229	T	C
11	chr11:126293717:T:G	0	126293717	G	T
11	chr11:126294454:T:C	0	126294454	C	T
11	chr11:126294911:T:C	0	126294911	C	T
11	chr11:126295537:C:T	0	126295537	T	C
11	chr11:126295605:T:C	0	126295605	C	T
11	chr11:126295671:G:A	0	126295671	A	G
11	chr11:126295862:T:C	0	126295862	C	T
11	chr11:126296682:A:G	0	126296682	G	A
11	chr11:126297240:CCTTTA:C	0	126297240	C	CCTTTA
11	chr11:126297289:G:A	0	126297289	A	G
11	chr11:126297579:C:T	0	126297579	T	C
11	chr11:126297801:T:C	0	126297801	C	T
11	chr11:126297825:C:T	0	126297825	T	C
11	chr11:126299097:A:G	0	126299097	G	A
11	chr11:126299114:A:G	0	126299114	G	A
11	chr11:126299129:A:T	0	126299129	T	A
11	chr11:126299326:C:T	0	126299326	T	C
11	chr11:126299955:C:T	0	126299955	T	C
11	chr11:126300709:C:T	0	126300709	T	C
11	chr11:126302693:A:G	0	126302693	G	A
11	chr11:126303708:A:T	0	126303708	T	A
11	chr11:126304269:C:T	0	126304269	T	C
11	chr11:126305657:G:A	0	126305657	A	G
11	chr11:126306481:A:T	0	126306481	T	A
11	chr11:126307535:C:T	0	126307535	T	C
11	chr11:126307850:G:A	0	126307850	A	G
11	chr11:126307953:C:T	0	126307953	T	C
11	chr11:126308155:G:A	0	126308155	A	G
11	chr11:126309302:G:A	0	126309302	A	G
11	chr11:126309624:C:T	0	126309624	T	C
11	chr11:126309680:G:A	0	126309680	A	G
11	chr11:126309767:T:C	0	126309767	C	T
11	chr11:126309824:C:A	0	126309824	A	C
11	chr11:126309879:T:C	0	126309879	C	T
11	chr11:126310125:C:T	0	126310125	T	C
11	chr11:126310343:G:A	0	126310343	A	G
11	chr11:126310427:C:T	0	126310427	T	C
11	chr11:126310475:T:G	0	126310475	G	T
11	chr11:126311576:C:A	0	126311576	A	C
11	chr11:126311697:G:A	0	126311697	A	G
11	chr11:126313699:A:T	0	126313699	T	A
11	chr11:126313861:T:C	0	126313861	C	T
11	chr11:126313900:A:G	0	126313900	G	A
11	chr11:126316452:C:G	0	126316452	G	C
11	chr11:126317390:G:A	0	126317390	A	G
11	chr11:126317874:A:G	0	126317874	G	A
11	chr11:126317942:T:C	0	126317942	C	T
11	chr11:126317973:G:A	0	126317973	A	G
11	chr11:126318391:A:C	0	126318391	C	A
11	chr11:126318510:A:G	0	126318510	G	A
11	chr11:126318571:T:C	0	126318571	C	T
11	chr11:126319485:C:T	0	126319485	T	C
11	chr11:126320050:G:A	0	126320050	A	G
11	chr11:126321280:A:G	0	126321280	G	A
11	chr11:126322415:C:A	0	126322415	A	C
11	chr11:126322629:C:T	0	126322629	T	C
11	chr11:126323639:G:A	0	126323639	A	G
11	chr11:126323912:C:T	0	126323912	T	C
11	chr11:126325946:T:C	0	126325946	C	T
11	chr11:126326015:C:T	0	126326015	T	C
11	chr11:126326036:G:T	0	126326036	T	G
11	chr11:126326280:A:G	0	126326280	G	A
11	chr11:126326471:A:C	0	126326471	C	A
11	chr11:126326642:G:A	0	126326642	A	G
11	chr11:126326912:G:A	0	126326912	A	G
11	chr11:126327131:G:T	0	126327131	T	G
11	chr11:126327662:C:T	0	126327662	T	C
11	chr11:126327704:G:A	0	126327704	A	G
11	chr11:126330171:C:T	0	126330171	T	C
11	chr11:126330195:G:A	0	126330195	A	G
11	chr11:126330201:A:AT	0	126330201	AT	A
11	chr11:126330641:C:T	0	126330641	T	C
11	chr11:126330924:T:C	0	126330924	C	T
11	chr11:126330988:G:A	0	126330988	A	G
11	chr11:126331343:G:T	0	126331343	T	G
11	chr11:126331395:A:G	0	126331395	G	A
11	chr11:126331508:T:C	0	126331508	C	T
11	chr11:126331556:T:C	0	126331556	C	T
11	chr11:126331563:A:G	0	126331563	G	A
11	chr11:126331749:C:T	0	126331749	T	C
11	chr11:126332190:A:G	0	126332190	G	A
11	chr11:126333592:G:A	0	126333592	A	G
11	chr11:126333818:T:A	0	126333818	A	T
11	chr11:126333842:G:C	0	126333842	C	G
11	chr11:126334016:G:A	0	126334016	A	G
11	chr11:126334266:C:T	0	126334266	T	C
11	chr11:126334492:C:T	0	126334492	T	C
11	chr11:126335072:C:T	0	126335072	T	C
11	chr11:126335074:C:T	0	126335074	T	C
11	chr11:126336481:G:A	0	126336481	A	G
11	chr11:126338483:T:C	0	126338483	C	T
11	chr11:126338864:T:C	0	126338864	C	T
11	chr11:126339306:C:T	0	126339306	T	C
11	chr11:126339488:A:G	0	126339488	G	A
11	chr11:126339896:G:A	0	126339896	A	G
11	chr11:126340479:G:A	0	126340479	A	G
11	chr11:126340967:G:A	0	126340967	A	G
11	chr11:126341333:C:T	0	126341333	T	C
11	chr11:126341625:T:C	0	126341625	C	T
11	chr11:126341832:T:C	0	126341832	C	T
11	chr11:126342127:G:A	0	126342127	A	G
11	chr11:126343500:T:C	0	126343500	C	T
11	chr11:126344313:G:A	0	126344313	A	G
11	chr11:126344468:C:G	0	126344468	G	C
11	chr11:126345924:C:T	0	126345924	T	C
11	chr11:126346699:A:G	0	126346699	G	A
11	chr11:126346867:T:C	0	126346867	C	T
11	chr11:126347975:T:C	0	126347975	C	T
11	chr11:126348258:G:A	0	126348258	A	G
11	chr11:126348646:A:G	0	126348646	G	A
11	chr11:126349501:T:C	0	126349501	C	T
11	chr11:126351403:G:T	0	126351403	T	G
11	chr11:126354553:C:G	0	126354553	G	C
11	chr11:126355544:C:A	0	126355544	A	C
11	chr11:126356069:T:C	0	126356069	C	T
11	chr11:126356659:GGAGTGTAGGCA:G	0	126356659	G	GGAGTGTAGGCA
11	chr11:126356768:C:A	0	126356768	A	C
11	chr11:126356880:G:C	0	126356880	C	G
11	chr11:126358105:C:T	0	126358105	T	C
11	chr11:126360949:G:A	0	126360949	A	G
11	chr11:126361219:T:C	0	126361219	C	T
11	chr11:126362291:G:A	0	126362291	A	G
11	chr11:126362442:C:T	0	126362442	T	C
11	chr11:126362490:C:T	0	126362490	T	C
11	chr11:126365772:G:A	0	126365772	A	G
11	chr11:126365823:G:A	0	126365823	A	G
11	chr11:126368111:A:C	0	126368111	C	A
11	chr11:126368499:G:A	0	126368499	A	G
11	chr11:126368937:T:C	0	126368937	C	T
11	chr11:126371016:A:G	0	126371016	G	A
11	chr11:126371957:TTCTG:T	0	126371957	T	TTCTG
11	chr11:126372084:G:A	0	126372084	A	G
11	chr11:126373017:G:A	0	126373017	A	G
11	chr11:126373610:C:T	0	126373610	T	C
11	chr11:126373754:C:T	0	126373754	T	C
11	chr11:126373814:A:G	0	126373814	G	A
11	chr11:126374057:G:A	0	126374057	A	G
11	chr11:126375055:C:A	0	126375055	A	C
11	chr11:126375060:G:A	0	126375060	A	G
11	chr11:126375250:A:G	0	126375250	G	A
11	chr11:126375482:G:A	0	126375482	A	G
11	chr11:126377404:C:T	0	126377404	T	C
11	chr11:126378312:C:T	0	126378312	T	C
11	chr11:126378316:A:T	0	126378316	T	A
11	chr11:126380123:A:G	0	126380123	G	A
11	chr11:126380752:C:T	0	126380752	T	C
11	chr11:126380879:T:C	0	126380879	C	T
11	chr11:126383746:T:C	0	126383746	C	T
11	chr11:126384371:T:C	0	126384371	C	T
11	chr11:126387188:T:C	0	126387188	C	T
11	chr11:126387764:TTTCTC:T	0	126387764	T	TTTCTC
11	chr11:126387884:G:A	0	126387884	A	G
11	chr11:126388167:A:G	0	126388167	G	A
11	chr11:126388627:T:C	0	126388627	C	T
11	chr11:126388967:G:A	0	126388967	A	G
11	chr11:126389328:G:A	0	126389328	A	G
11	chr11:126390789:A:G	0	126390789	G	A
11	chr11:126391147:C:A	0	126391147	A	C
11	chr11:126391669:G:A	0	126391669	A	G
11	chr11:126392743:A:G	0	126392743	G	A
11	chr11:126393020:A:G	0	126393020	G	A
11	chr11:126393102:G:A	0	126393102	A	G
11	chr11:126393990:A:G	0	126393990	G	A
11	chr11:126394052:A:C	0	126394052	C	A
11	chr11:126394077:A:C	0	126394077	C	A
11	chr11:126394130:T:C	0	126394130	C	T
11	chr11:126394260:C:T	0	126394260	T	C
11	chr11:126395259:C:T	0	126395259	T	C
11	chr11:126395260:A:G	0	126395260	G	A
11	chr11:126395606:A:C	0	126395606	C	A
11	chr11:126395946:A:G	0	126395946	G	A
11	chr11:126396204:C:T	0	126396204	T	C
11	chr11:126396755:T:C	0	126396755	C	T
11	chr11:126397649:G:A	0	126397649	A	G
11	chr11:126398545:G:A	0	126398545	A	G
11	chr11:126400479:G:A	0	126400479	A	G
11	chr11:126400946:C:T	0	126400946	T	C
11	chr11:126401080:G:C	0	126401080	C	G
11	chr11:126401743:A:G	0	126401743	G	A
11	chr11:126402263:A:C	0	126402263	C	A
11	chr11:126402917:C:T	0	126402917	T	C
11	chr11:126404108:T:C	0	126404108	C	T
11	chr11:126404137:T:C	0	126404137	C	T
11	chr11:126404302:A:G	0	126404302	G	A
11	chr11:126405024:C:T	0	126405024	T	C
11	chr11:126405064:C:T	0	126405064	T	C
11	chr11:126405507:C:T	0	126405507	T	C
11	chr11:126405820:G:A	0	126405820	A	G
11	chr11:126405935:G:A	0	126405935	A	G
11	chr11:126407321:C:T	0	126407321	T	C
11	chr11:126407675:A:G	0	126407675	G	A
11	chr11:126407917:C:T	0	126407917	T	C
11	chr11:126408180:C:T	0	126408180	T	C
11	chr11:126408308:T:C	0	126408308	C	T
11	chr11:126408627:C:T	0	126408627	T	C
11	chr11:126408668:T:C	0	126408668	C	T
11	chr11:126410398:T:C	0	126410398	C	T
11	chr11:126410649:G:T	0	126410649	T	G
11	chr11:126411725:G:C	0	126411725	C	G
11	chr11:126412711:G:A	0	126412711	A	G
11	chr11:126413890:C:T	0	126413890	T	C
11	chr11:126415041:C:T	0	126415041	T	C
11	chr11:126415406:G:A	0	126415406	A	G
11	chr11:126416156:A:G	0	126416156	G	A
11	chr11:126416693:A:C	0	126416693	C	A
11	chr11:126417859:G:T	0	126417859	T	G
11	chr11:126418413:C:T	0	126418413	T	C
11	chr11:126419061:A:G	0	126419061	G	A
11	chr11:126419473:A:G	0	126419473	G	A
11	chr11:126421055:C:T	0	126421055	T	C
11	chr11:126421126:G:A	0	126421126	A	G
11	chr11:126421604:C:T	0	126421604	T	C
11	chr11:126422248:C:T	0	126422248	T	C
11	chr11:126422367:C:T	0	126422367	T	C
11	chr11:126422701:A:G	0	126422701	G	A
11	chr11:126423057:A:T	0	126423057	T	A
11	chr11:126423066:C:T	0	126423066	T	C
11	chr11:126423142:G:A	0	126423142	A	G
11	chr11:126423344:A:T	0	126423344	T	A
11	chr11:126423556:A:T	0	126423556	T	A
11	chr11:126423668:C:T	0	126423668	T	C
11	chr11:126424185:C:G	0	126424185	G	C
11	chr11:126424193:C:T	0	126424193	T	C
11	chr11:126424342:G:A	0	126424342	A	G
11	chr11:126424922:G:A	0	126424922	A	G
11	chr11:126425240:G:A	0	126425240	A	G
11	chr11:126425451:C:T	0	126425451	T	C
11	chr11:126425540:T:C	0	126425540	C	T
11	chr11:126426237:C:G	0	126426237	G	C
11	chr11:126426490:T:C	0	126426490	C	T
11	chr11:126426694:C:T	0	126426694	T	C
11	chr11:126426783:T:C	0	126426783	C	T
11	chr11:126427396:CA:C	0	126427396	C	CA
11	chr11:126427714:C:T	0	126427714	T	C
11	chr11:126428679:C:T	0	126428679	T	C
11	chr11:126429874:C:T	0	126429874	T	C
11	chr11:126430062:C:T	0	126430062	T	C
11	chr11:126430344:C:T	0	126430344	T	C
11	chr11:126430642:C:T	0	126430642	T	C
11	chr11:126431554:T:C	0	126431554	C	T
11	chr11:126431586:T:A	0	126431586	A	T
11	chr11:126432289:T:C	0	126432289	C	T
11	chr11:126432965:G:A	0	126432965	A	G
11	chr11:126433421:A:G	0	126433421	G	A
11	chr11:126434225:C:T	0	126434225	T	C
11	chr11:126434324:G:C	0	126434324	C	G
11	chr11:126435860:T:C	0	126435860	C	T
11	chr11:126435886:T:C	0	126435886	C	T
11	chr11:126436153:C:T	0	126436153	T	C
11	chr11:126436209:G:A	0	126436209	A	G
11	chr11:126436329:G:C	0	126436329	C	G
11	chr11:126436493:A:G	0	126436493	G	A
11	chr11:126436532:G:A	0	126436532	A	G
11	chr11:126437232:A:T	0	126437232	T	A
11	chr11:126437382:CAA:C	0	126437382	C	CAA
11	chr11:126437557:T:C	0	126437557	C	T
11	chr11:126437680:A:G	0	126437680	G	A
11	chr11:126438464:G:A	0	126438464	A	G
11	chr11:126438868:G:A	0	126438868	A	G
11	chr11:126439774:T:C	0	126439774	C	T
11	chr11:126439875:A:G	0	126439875	G	A
11	chr11:126440261:G:A	0	126440261	A	G
11	chr11:126441460:C:G	0	126441460	G	C
11	chr11:126441517:A:T	0	126441517	T	A
11	chr11:126443813:A:G	0	126443813	G	A
11	chr11:126444218:C:T	0	126444218	T	C
11	chr11:126444303:G:C	0	126444303	C	G
11	chr11:126444669:A:G	0	126444669	G	A
11	chr11:126445129:T:C	0	126445129	C	T
11	chr11:126445161:C:A	0	126445161	A	C
11	chr11:126445782:G:A	0	126445782	A	G
11	chr11:126446109:C:T	0	126446109	T	C
11	chr11:126446715:C:T	0	126446715	T	C
11	chr11:126447549:G:A	0	126447549	A	G
11	chr11:126448145:T:G	0	126448145	G	T
11	chr11:126450334:C:T	0	126450334	T	C
11	chr11:126450454:TGTGA:T	0	126450454	T	TGTGA
11	chr11:126451535:TGA:T	0	126451535	T	TGA
11	chr11:126452901:A:C	0	126452901	C	A
11	chr11:126453030:T:C	0	126453030	C	T
11	chr11:126453433:T:C	0	126453433	C	T
11	chr11:126453442:C:G	0	126453442	G	C
11	chr11:126454161:CCTT:C	0	126454161	C	CCTT
11	chr11:126454970:C:G	0	126454970	G	C
11	chr11:126455822:A:C	0	126455822	C	A
11	chr11:126456673:T:C	0	126456673	C	T
11	chr11:126457001:C:T	0	126457001	T	C
11	chr11:126457141:T:C	0	126457141	C	T
11	chr11:126457411:G:A	0	126457411	A	G
11	chr11:126457465:A:C	0	126457465	C	A
11	chr11:126457820:C:T	0	126457820	T	C
11	chr11:126458104:C:G	0	126458104	G	C
11	chr11:126458200:A:G	0	126458200	G	A
11	chr11:126458384:C:T	0	126458384	T	C
11	chr11:126458408:GAGTCATAC:G	0	126458408	G	GAGTCATAC
11	chr11:126458463:TG:T	0	126458463	T	TG
11	chr11:126459008:G:A	0	126459008	A	G
11	chr11:126460374:C:T	0	126460374	T	C
11	chr11:126461287:G:T	0	126461287	T	G
11	chr11:126461395:C:T	0	126461395	T	C
11	chr11:126461405:C:T	0	126461405	T	C
11	chr11:126461435:G:C	0	126461435	C	G
11	chr11:126461940:T:C	0	126461940	C	T
11	chr11:126462329:C:T	0	126462329	T	C
11	chr11:126462388:G:A	0	126462388	A	G
11	chr11:126462660:T:A	0	126462660	A	T
11	chr11:126462983:C:T	0	126462983	T	C
11	chr11:126464232:G:A	0	126464232	A	G
11	chr11:126464307:T:C	0	126464307	C	T
11	chr11:126464850:T:C	0	126464850	C	T
11	chr11:126464903:T:C	0	126464903	C	T
11	chr11:126464910:C:T	0	126464910	T	C
11	chr11:126465313:A:G	0	126465313	G	A
11	chr11:126465434:G:A	0	126465434	A	G
11	chr11:126465649:C:T	0	126465649	T	C
11	chr11:126466142:G:A	0	126466142	A	G
11	chr11:126466332:C:T	0	126466332	T	C
11	chr11:126466441:G:A	0	126466441	A	G
11	chr11:126466773:T:C	0	126466773	C	T
11	chr11:126467189:G:A	0	126467189	A	G
11	chr11:126467541:G:A	0	126467541	A	G
11	chr11:126469540:A:C	0	126469540	C	A
11	chr11:126469718:A:G	0	126469718	G	A
11	chr11:126470405:C:T	0	126470405	T	C
11	chr11:126470882:G:T	0	126470882	T	G
11	chr11:126470926:G:A	0	126470926	A	G
11	chr11:126471006:A:T	0	126471006	T	A
11	chr11:126471096:T:G	0	126471096	G	T
11	chr11:126471130:G:A	0	126471130	A	G
11	chr11:126472326:C:T	0	126472326	T	C
11	chr11:126472522:C:T	0	126472522	T	C
11	chr11:126473759:A:G	0	126473759	G	A
11	chr11:126473789:G:T	0	126473789	T	G
11	chr11:126474237:C:T	0	126474237	T	C
11	chr11:126474525:C:T	0	126474525	T	C
11	chr11:126474663:A:T	0	126474663	T	A
11	chr11:126475778:C:T	0	126475778	T	C
11	chr11:126475779:A:G	0	126475779	G	A
11	chr11:126476084:A:G	0	126476084	G	A
11	chr11:126476818:C:T	0	126476818	T	C
11	chr11:126476947:G:A	0	126476947	A	G
11	chr11:126476973:G:A	0	126476973	A	G
11	chr11:126477817:G:C	0	126477817	C	G
11	chr11:126477818:C:A	0	126477818	A	C
11	chr11:126478719:G:A	0	126478719	A	G
11	chr11:126479181:C:G	0	126479181	G	C
11	chr11:126479641:A:G	0	126479641	G	A
11	chr11:126480073:C:T	0	126480073	T	C
11	chr11:126480246:T:C	0	126480246	C	T
11	chr11:126480460:G:T	0	126480460	T	G
11	chr11:126481208:T:C	0	126481208	C	T
11	chr11:126481227:C:T	0	126481227	T	C
11	chr11:126481286:A:G	0	126481286	G	A
11	chr11:126481401:C:T	0	126481401	T	C
11	chr11:126481625:T:C	0	126481625	C	T
11	chr11:126481700:A:C	0	126481700	C	A
11	chr11:126482011:T:C	0	126482011	C	T
11	chr11:126482199:T:C	0	126482199	C	T
11	chr11:126482230:A:G	0	126482230	G	A
11	chr11:126482324:C:T	0	126482324	T	C
11	chr11:126482426:G:A	0	126482426	A	G
11	chr11:126482479:T:A	0	126482479	A	T
11	chr11:126483493:G:A	0	126483493	A	G
11	chr11:126483589:C:T	0	126483589	T	C
11	chr11:126483666:C:T	0	126483666	T	C
11	chr11:126484287:G:A	0	126484287	A	G
11	chr11:126486558:T:G	0	126486558	G	T
11	chr11:126486987:A:G	0	126486987	G	A
11	chr11:126487701:A:G	0	126487701	G	A
11	chr11:126487899:T:C	0	126487899	C	T
11	chr11:126488013:C:T	0	126488013	T	C
11	chr11:126489032:G:C	0	126489032	C	G
11	chr11:126489041:A:G	0	126489041	G	A
11	chr11:126489910:C:T	0	126489910	T	C
11	chr11:126490408:A:G	0	126490408	G	A
11	chr11:126490426:C:T	0	126490426	T	C
11	chr11:126490508:A:G	0	126490508	G	A
11	chr11:126490630:G:A	0	126490630	A	G
11	chr11:126490697:C:T	0	126490697	T	C
11	chr11:126491436:T:C	0	126491436	C	T
11	chr11:126492147:C:T	0	126492147	T	C
11	chr11:126492438:C:T	0	126492438	T	C
11	chr11:126492931:C:T	0	126492931	T	C
11	chr11:126493068:C:G	0	126493068	G	C
11	chr11:126493484:C:T	0	126493484	T	C
11	chr11:126494052:T:C	0	126494052	C	T
11	chr11:126494240:T:C	0	126494240	C	T
11	chr11:126494571:A:G	0	126494571	G	A
11	chr11:126494940:G:A	0	126494940	A	G
11	chr11:126496760:G:T	0	126496760	T	G
11	chr11:126496762:T:C	0	126496762	C	T
11	chr11:126496924:A:G	0	126496924	G	A
11	chr11:126497310:G:A	0	126497310	A	G
11	chr11:126497956:C:T	0	126497956	T	C
11	chr11:126497978:T:TAG	0	126497978	TAG	T
11	chr11:126498537:A:C	0	126498537	C	A
11	chr11:126499051:C:T	0	126499051	T	C
11	chr11:126499424:C:T	0	126499424	T	C
11	chr11:126499761:C:T	0	126499761	T	C
11	chr11:126500170:C:T	0	126500170	T	C
11	chr11:126500537:C:T	0	126500537	T	C
11	chr11:126500608:C:T	0	126500608	T	C
11	chr11:126501023:C:T	0	126501023	T	C
11	chr11:126501153:A:T	0	126501153	T	A
11	chr11:126501997:A:G	0	126501997	G	A
11	chr11:126502424:C:T	0	126502424	T	C
11	chr11:126502440:C:T	0	126502440	T	C
11	chr11:126502655:A:G	0	126502655	G	A
11	chr11:126502915:G:A	0	126502915	A	G
11	chr11:126504594:A:T	0	126504594	T	A
11	chr11:126505308:A:G	0	126505308	G	A
11	chr11:126505900:G:A	0	126505900	A	G
11	chr11:126506089:G:A	0	126506089	A	G
11	chr11:126506377:T:A	0	126506377	A	T
11	chr11:126507321:A:T	0	126507321	T	A
11	chr11:126507461:C:T	0	126507461	T	C
11	chr11:126507560:G:T	0	126507560	T	G
11	chr11:126507772:C:A	0	126507772	A	C
11	chr11:126508242:C:T	0	126508242	T	C
11	chr11:126508371:C:T	0	126508371	T	C
11	chr11:126508566:G:A	0	126508566	A	G
11	chr11:126508593:T:A	0	126508593	A	T
11	chr11:126508901:T:C	0	126508901	C	T
11	chr11:126509103:C:G	0	126509103	G	C
11	chr11:126509497:A:G	0	126509497	G	A
11	chr11:126509736:T:C	0	126509736	C	T
11	chr11:126510294:T:C	0	126510294	C	T
11	chr11:126511352:G:A	0	126511352	A	G
11	chr11:126511566:T:C	0	126511566	C	T
11	chr11:126511832:G:C	0	126511832	C	G
11	chr11:126511868:G:A	0	126511868	A	G
11	chr11:126512003:T:C	0	126512003	C	T
11	chr11:126512846:T:G	0	126512846	G	T
11	chr11:126513294:A:T	0	126513294	T	A
11	chr11:126513342:C:T	0	126513342	T	C
11	chr11:126513407:A:G	0	126513407	G	A
11	chr11:126513868:C:T	0	126513868	T	C
11	chr11:126513891:A:G	0	126513891	G	A
11	chr11:126514057:G:T	0	126514057	T	G
11	chr11:126514606:A:G	0	126514606	G	A
11	chr11:126514654:A:G	0	126514654	G	A
11	chr11:126514766:C:T	0	126514766	T	C
11	chr11:126514926:G:A	0	126514926	A	G
11	chr11:126515389:G:A	0	126515389	A	G
11	chr11:126515543:G:A	0	126515543	A	G
11	chr11:126516052:T:C	0	126516052	C	T
11	chr11:126517554:G:A	0	126517554	A	G
11	chr11:126518212:G:A	0	126518212	A	G
11	chr11:126518353:A:G	0	126518353	G	A
11	chr11:126518893:C:T	0	126518893	T	C
11	chr11:126519363:G:T	0	126519363	T	G
11	chr11:126519406:C:T	0	126519406	T	C
11	chr11:126519768:C:A	0	126519768	A	C
11	chr11:126520163:T:C	0	126520163	C	T
11	chr11:126520192:T:C	0	126520192	C	T
11	chr11:126520722:T:C	0	126520722	C	T
11	chr11:126520747:T:G	0	126520747	G	T
11	chr11:126521073:C:A	0	126521073	A	C
11	chr11:126521402:T:G	0	126521402	G	T
11	chr11:126521514:A:G	0	126521514	G	A
11	chr11:126521747:C:T	0	126521747	T	C
11	chr11:126521902:G:A	0	126521902	A	G
11	chr11:126522012:G:A	0	126522012	A	G
11	chr11:126522168:T:C	0	126522168	C	T
11	chr11:126522827:C:T	0	126522827	T	C
11	chr11:126522908:C:T	0	126522908	T	C
11	chr11:126523179:T:G	0	126523179	G	T
11	chr11:126523597:TCCTGC:T	0	126523597	T	TCCTGC
11	chr11:126524323:T:A	0	126524323	A	T
11	chr11:126525857:A:G	0	126525857	G	A
11	chr11:126526779:G:A	0	126526779	A	G
11	chr11:126527925:A:G	0	126527925	G	A
11	chr11:126528158:G:T	0	126528158	T	G
11	chr11:126529138:G:A	0	126529138	A	G
11	chr11:126529523:G:A	0	126529523	A	G
11	chr11:126530246:G:A	0	126530246	A	G
11	chr11:126530906:T:C	0	126530906	C	T
11	chr11:126531223:G:C	0	126531223	C	G
11	chr11:126531858:T:C	0	126531858	C	T
11	chr11:126531950:G:A	0	126531950	A	G
11	chr11:126532071:A:G	0	126532071	G	A
11	chr11:126532189:C:T	0	126532189	T	C
11	chr11:126532409:C:T	0	126532409	T	C
11	chr11:126532658:G:A	0	126532658	A	G
11	chr11:126532677:AGAT:A	0	126532677	A	AGAT
11	chr11:126532883:C:T	0	126532883	T	C
11	chr11:126534029:A:T	0	126534029	T	A
11	chr11:126534233:C:T	0	126534233	T	C
11	chr11:126534365:A:G	0	126534365	G	A
11	chr11:126534652:A:G	0	126534652	G	A
11	chr11:126534744:A:T	0	126534744	T	A
11	chr11:126535348:C:A	0	126535348	A	C
11	chr11:126535612:A:G	0	126535612	G	A
11	chr11:126536232:G:A	0	126536232	A	G
11	chr11:126536980:C:T	0	126536980	T	C
11	chr11:126537545:T:C	0	126537545	C	T
11	chr11:126537601:A:C	0	126537601	C	A
11	chr11:126538486:T:A	0	126538486	A	T
11	chr11:126538772:C:G	0	126538772	G	C
11	chr11:126538815:C:T	0	126538815	T	C
11	chr11:126539339:G:A	0	126539339	A	G
11	chr11:126539432:T:G	0	126539432	G	T
11	chr11:126539629:T:C	0	126539629	C	T
11	chr11:126539711:G:C	0	126539711	C	G
11	chr11:126539727:C:T	0	126539727	T	C
11	chr11:126539987:A:C	0	126539987	C	A
11	chr11:126540018:A:C	0	126540018	C	A
11	chr11:126540481:G:A	0	126540481	A	G
11	chr11:126540563:C:A	0	126540563	A	C
11	chr11:126540999:G:A	0	126540999	A	G
11	chr11:126541074:T:A	0	126541074	A	T
11	chr11:126541155:C:T	0	126541155	T	C
11	chr11:126541395:C:T	0	126541395	T	C
11	chr11:126541564:G:C	0	126541564	C	G
11	chr11:126542099:A:G	0	126542099	G	A
11	chr11:126542111:T:C	0	126542111	C	T
11	chr11:126542585:A:G	0	126542585	G	A
11	chr11:126543028:A:G	0	126543028	G	A
11	chr11:126543707:T:C	0	126543707	C	T
11	chr11:126543743:T:A	0	126543743	A	T
11	chr11:126544178:G:A	0	126544178	A	G
11	chr11:126544192:T:C	0	126544192	C	T
11	chr11:126545479:A:G	0	126545479	G	A
11	chr11:126545531:A:G	0	126545531	G	A
11	chr11:126546164:A:G	0	126546164	G	A
11	chr11:126546481:C:T	0	126546481	T	C
11	chr11:126547072:A:G	0	126547072	G	A
11	chr11:126547096:G:T	0	126547096	T	G
11	chr11:126549006:A:G	0	126549006	G	A
11	chr11:126549825:C:T	0	126549825	T	C
11	chr11:126550418:G:A	0	126550418	A	G
11	chr11:126551150:G:A	0	126551150	A	G
11	chr11:126551234:C:T	0	126551234	T	C
11	chr11:126551520:G:A	0	126551520	A	G
11	chr11:126551876:C:T	0	126551876	T	C
11	chr11:126552266:A:G	0	126552266	G	A
11	chr11:126552853:G:A	0	126552853	A	G
11	chr11:126552920:C:G	0	126552920	G	C
11	chr11:126553185:A:G	0	126553185	G	A
11	chr11:126553372:C:T	0	126553372	T	C
11	chr11:126553581:TG:AG	0	126553581	AG	TG
11	chr11:126555233:T:C	0	126555233	C	T
11	chr11:126555291:G:A	0	126555291	A	G
11	chr11:126555473:T:A	0	126555473	A	T
11	chr11:126555491:A:G	0	126555491	G	A
11	chr11:126555682:A:G	0	126555682	G	A
11	chr11:126555779:C:T	0	126555779	T	C
11	chr11:126555953:G:T	0	126555953	T	G
11	chr11:126556547:A:G	0	126556547	G	A
11	chr11:126556822:A:T	0	126556822	T	A
11	chr11:126556927:C:T	0	126556927	T	C
11	chr11:126557657:G:A	0	126557657	A	G
11	chr11:126558130:T:C	0	126558130	C	T
11	chr11:126558781:G:A	0	126558781	A	G
11	chr11:126559125:C:T	0	126559125	T	C
11	chr11:126559931:C:T	0	126559931	T	C
11	chr11:126560220:C:T	0	126560220	T	C
11	chr11:126560762:T:C	0	126560762	C	T
11	chr11:126561018:A:G	0	126561018	G	A
11	chr11:126561143:T:C	0	126561143	C	T
11	chr11:126561941:T:G	0	126561941	G	T
11	chr11:126562009:C:T	0	126562009	T	C
11	chr11:126562090:T:C	0	126562090	C	T
11	chr11:126562481:A:G	0	126562481	G	A
11	chr11:126563084:T:C	0	126563084	C	T
11	chr11:126564986:G:A	0	126564986	A	G
11	chr11:126565187:G:A	0	126565187	A	G
11	chr11:126565369:T:C	0	126565369	C	T
11	chr11:126565833:A:G	0	126565833	G	A
11	chr11:126565915:C:T	0	126565915	T	C
11	chr11:126565956:T:C	0	126565956	C	T
11	chr11:126566137:GA:G	0	126566137	G	GA
11	chr11:126566165:C:T	0	126566165	T	C
11	chr11:126566267:A:G	0	126566267	G	A
11	chr11:126566334:G:C	0	126566334	C	G
11	chr11:126567027:G:T	0	126567027	T	G
11	chr11:126567093:A:G	0	126567093	G	A
11	chr11:126567939:T:A	0	126567939	A	T
11	chr11:126568046:G:A	0	126568046	A	G
11	chr11:126568216:C:T	0	126568216	T	C
11	chr11:126569124:T:C	0	126569124	C	T
11	chr11:126570330:A:G	0	126570330	G	A
11	chr11:126570331:T:C	0	126570331	C	T
11	chr11:126572579:CCCCG:C	0	126572579	C	CCCCG
11	chr11:126572752:G:C	0	126572752	C	G
11	chr11:126572891:G:T	0	126572891	T	G
11	chr11:126573229:G:C	0	126573229	C	G
11	chr11:126573291:C:T	0	126573291	T	C
11	chr11:126573942:T:C	0	126573942	C	T
11	chr11:126574047:A:G	0	126574047	G	A
11	chr11:126574756:A:G	0	126574756	G	A
11	chr11:126574827:G:C	0	126574827	C	G
11	chr11:126575561:T:G	0	126575561	G	T
11	chr11:126575710:G:C	0	126575710	C	G
11	chr11:126576466:A:G	0	126576466	G	A
11	chr11:126576692:G:A	0	126576692	A	G
11	chr11:126577657:G:A	0	126577657	A	G
11	chr11:126577890:T:C	0	126577890	C	T
11	chr11:126577937:C:T	0	126577937	T	C
11	chr11:126578593:C:T	0	126578593	T	C
11	chr11:126579048:C:T	0	126579048	T	C
11	chr11:126579192:C:T	0	126579192	T	C
11	chr11:126579783:C:T	0	126579783	T	C
11	chr11:126580601:C:T	0	126580601	T	C
11	chr11:126580719:G:T	0	126580719	T	G
11	chr11:126581113:T:C	0	126581113	C	T
11	chr11:126581334:C:G	0	126581334	G	C
11	chr11:126581417:G:C	0	126581417	C	G
11	chr11:126581546:A:G	0	126581546	G	A
11	chr11:126581594:T:C	0	126581594	C	T
11	chr11:126582137:T:C	0	126582137	C	T
11	chr11:126582474:A:G	0	126582474	G	A
11	chr11:126582889:C:T	0	126582889	T	C
11	chr11:126583381:A:G	0	126583381	G	A
11	chr11:126583621:C:T	0	126583621	T	C
11	chr11:126584707:G:A	0	126584707	A	G
11	chr11:126584793:A:G	0	126584793	G	A
11	chr11:126584975:G:C	0	126584975	C	G
11	chr11:126586682:A:G	0	126586682	G	A
11	chr11:126588010:T:C	0	126588010	C	T
11	chr11:126588029:G:T	0	126588029	T	G
11	chr11:126588368:T:G	0	126588368	G	T
11	chr11:126588621:A:G	0	126588621	G	A
11	chr11:126589047:G:A	0	126589047	A	G
11	chr11:126589431:G:A	0	126589431	A	G
11	chr11:126589736:T:C	0	126589736	C	T
11	chr11:126589870:T:C	0	126589870	C	T
11	chr11:126589892:T:C	0	126589892	C	T
11	chr11:126590104:T:C	0	126590104	C	T
11	chr11:126590272:A:C	0	126590272	C	A
11	chr11:126590313:A:G	0	126590313	G	A
11	chr11:126590401:A:G	0	126590401	G	A
11	chr11:126590517:G:A	0	126590517	A	G
11	chr11:126590790:G:A	0	126590790	A	G
11	chr11:126590862:C:T	0	126590862	T	C
11	chr11:126591001:A:G	0	126591001	G	A
11	chr11:126591315:G:A	0	126591315	A	G
11	chr11:126591863:C:T	0	126591863	T	C
11	chr11:126591913:G:A	0	126591913	A	G
11	chr11:126592124:G:A	0	126592124	A	G
11	chr11:126592738:T:C	0	126592738	C	T
11	chr11:126592747:G:A	0	126592747	A	G
11	chr11:126592867:C:A	0	126592867	A	C
11	chr11:126593358:C:A	0	126593358	A	C
11	chr11:126593607:G:A	0	126593607	A	G
11	chr11:126593676:G:A	0	126593676	A	G
11	chr11:126594306:A:AT	0	126594306	AT	A
11	chr11:126594714:C:T	0	126594714	T	C
11	chr11:126594720:C:A	0	126594720	A	C
11	chr11:126595253:C:T	0	126595253	T	C
11	chr11:126596234:T:C	0	126596234	C	T
11	chr11:126597772:T:C	0	126597772	C	T
11	chr11:126598817:T:C	0	126598817	C	T
11	chr11:126599075:C:T	0	126599075	T	C
11	chr11:126599663:T:C	0	126599663	C	T
11	chr11:126599709:A:G	0	126599709	G	A
11	chr11:126599836:C:T	0	126599836	T	C
11	chr11:126599907:C:T	0	126599907	T	C
11	chr11:126600405:G:A	0	126600405	A	G
11	chr11:126601749:G:A	0	126601749	A	G
11	chr11:126601792:G:A	0	126601792	A	G
11	chr11:126602094:C:T	0	126602094	T	C
11	chr11:126602617:G:A	0	126602617	A	G
11	chr11:126602654:G:T	0	126602654	T	G
11	chr11:126603339:C:T	0	126603339	T	C
11	chr11:126604169:T:C	0	126604169	C	T
11	chr11:126605513:G:T	0	126605513	T	G
11	chr11:126605691:T:C	0	126605691	C	T
11	chr11:126606378:C:T	0	126606378	T	C
11	chr11:126606405:C:T	0	126606405	T	C
11	chr11:126606834:A:T	0	126606834	T	A
11	chr11:126607546:G:A	0	126607546	A	G
11	chr11:126607687:A:G	0	126607687	G	A
11	chr11:126608413:T:A	0	126608413	A	T
11	chr11:126608442:G:C	0	126608442	C	G
11	chr11:126608464:CTCTG:C	0	126608464	C	CTCTG
11	chr11:126608749:T:C	0	126608749	C	T
11	chr11:126608937:G:A	0	126608937	A	G
11	chr11:126609164:T:C	0	126609164	C	T
11	chr11:126609695:T:G	0	126609695	G	T
11	chr11:126609796:G:A	0	126609796	A	G
11	chr11:126610103:T:G	0	126610103	G	T
11	chr11:126610246:A:G	0	126610246	G	A
11	chr11:126610461:C:T	0	126610461	T	C
11	chr11:126611122:G:A	0	126611122	A	G
11	chr11:126611161:G:A	0	126611161	A	G
11	chr11:126611277:C:T	0	126611277	T	C
11	chr11:126611361:A:G	0	126611361	G	A
11	chr11:126611410:A:G	0	126611410	G	A
11	chr11:126611545:T:C	0	126611545	C	T
11	chr11:126612267:T:C	0	126612267	C	T
11	chr11:126613004:T:G	0	126613004	G	T
11	chr11:126614086:A:G	0	126614086	G	A
11	chr11:126614479:C:T	0	126614479	T	C
11	chr11:126614628:C:T	0	126614628	T	C
11	chr11:126614937:G:A	0	126614937	A	G
11	chr11:126615192:T:C	0	126615192	C	T
11	chr11:126615766:C:G	0	126615766	G	C
11	chr11:126616150:A:G	0	126616150	G	A
11	chr11:126616286:AAG:A	0	126616286	A	AAG
11	chr11:126616801:T:C	0	126616801	C	T
11	chr11:126616890:C:T	0	126616890	T	C
11	chr11:126616921:T:C	0	126616921	C	T
11	chr11:126618275:C:CT	0	126618275	CT	C
11	chr11:126619946:T:G	0	126619946	G	T
11	chr11:126619968:C:G	0	126619968	G	C
11	chr11:126620087:T:G	0	126620087	G	T
11	chr11:126621021:G:A	0	126621021	A	G
11	chr11:126623561:G:A	0	126623561	A	G
11	chr11:126624204:C:T	0	126624204	T	C
11	chr11:126624678:G:T	0	126624678	T	G
11	chr11:126624852:G:C	0	126624852	C	G
11	chr11:126625411:A:C	0	126625411	C	A
11	chr11:126625554:T:C	0	126625554	C	T
11	chr11:126626660:C:T	0	126626660	T	C
11	chr11:126626759:G:A	0	126626759	A	G
11	chr11:126626852:T:A	0	126626852	A	T
11	chr11:126627634:T:C	0	126627634	C	T
11	chr11:126629435:A:C	0	126629435	C	A
11	chr11:126629944:T:A	0	126629944	A	T
11	chr11:126630438:T:C	0	126630438	C	T
11	chr11:126630466:C:CT	0	126630466	CT	C
11	chr11:126631426:G:T	0	126631426	T	G
11	chr11:126631561:A:G	0	126631561	G	A
11	chr11:126632044:G:A	0	126632044	A	G
11	chr11:126632207:C:A	0	126632207	A	C
11	chr11:126632898:C:T	0	126632898	T	C
11	chr11:126633027:G:T	0	126633027	T	G
11	chr11:126633207:C:T	0	126633207	T	C
11	chr11:126633496:G:A	0	126633496	A	G
11	chr11:126633885:G:A	0	126633885	A	G
11	chr11:126634187:C:T	0	126634187	T	C
11	chr11:126634410:A:G	0	126634410	G	A
11	chr11:126634446:C:T	0	126634446	T	C
11	chr11:126634588:C:T	0	126634588	T	C
11	chr11:126634834:C:T	0	126634834	T	C
11	chr11:126634992:A:G	0	126634992	G	A
11	chr11:126635296:C:T	0	126635296	T	C
11	chr11:126635314:C:T	0	126635314	T	C
11	chr11:126635415:C:T	0	126635415	T	C
11	chr11:126635432:G:T	0	126635432	T	G
11	chr11:126636513:G:A	0	126636513	A	G
11	chr11:126636556:C:T	0	126636556	T	C
11	chr11:126636817:C:T	0	126636817	T	C
11	chr11:126637486:T:C	0	126637486	C	T
11	chr11:126638411:C:T	0	126638411	T	C
11	chr11:126638825:A:G	0	126638825	G	A
11	chr11:126639857:T:G	0	126639857	G	T
11	chr11:126639860:A:C	0	126639860	C	A
11	chr11:126640376:A:G	0	126640376	G	A
11	chr11:126640382:A:G	0	126640382	G	A
11	chr11:126640610:AGT:A	0	126640610	A	AGT
11	chr11:126640616:A:AAG	0	126640616	AAG	A
11	chr11:126640986:T:C	0	126640986	C	T
11	chr11:126642541:C:G	0	126642541	G	C
11	chr11:126643878:A:G	0	126643878	G	A
11	chr11:126645242:T:C	0	126645242	C	T
11	chr11:126645611:G:A	0	126645611	A	G
11	chr11:126646656:G:A	0	126646656	A	G
11	chr11:126647455:G:T	0	126647455	T	G
11	chr11:126648684:C:T	0	126648684	T	C
11	chr11:126649224:T:C	0	126649224	C	T
11	chr11:126651192:A:G	0	126651192	G	A
11	chr11:126652083:A:G	0	126652083	G	A
11	chr11:126652134:A:G	0	126652134	G	A
11	chr11:126652334:G:A	0	126652334	A	G
11	chr11:126653373:AGTTTGTAAGTAGGC:A	0	126653373	A	AGTTTGTAAGTAGGC
11	chr11:126653485:G:A	0	126653485	A	G
11	chr11:126654187:GGT:G	0	126654187	G	GGT
11	chr11:126654506:T:C	0	126654506	C	T
11	chr11:126654995:T:C	0	126654995	C	T
11	chr11:126655401:C:T	0	126655401	T	C
11	chr11:126656286:A:G	0	126656286	G	A
11	chr11:126656966:G:T	0	126656966	T	G
11	chr11:126657211:C:T	0	126657211	T	C
11	chr11:126657240:ATAAATAAT:A	0	126657240	A	ATAAATAAT
11	chr11:126657870:A:G	0	126657870	G	A
11	chr11:126657878:G:A	0	126657878	A	G
11	chr11:126658140:C:T	0	126658140	T	C
11	chr11:126659106:G:C	0	126659106	C	G
11	chr11:126659361:A:G	0	126659361	G	A
11	chr11:126659488:G:T	0	126659488	T	G
11	chr11:126659513:C:T	0	126659513	T	C
11	chr11:126660042:T:C	0	126660042	C	T
11	chr11:126660142:G:A	0	126660142	A	G
11	chr11:126660275:G:A	0	126660275	A	G
11	chr11:126660625:CCA:C	0	126660625	C	CCA
11	chr11:126660648:G:A	0	126660648	A	G
11	chr11:126661266:G:GA	0	126661266	GA	G
11	chr11:126662332:T:C	0	126662332	C	T
11	chr11:126662456:A:G	0	126662456	G	A
11	chr11:126663854:A:G	0	126663854	G	A
11	chr11:126664526:T:A	0	126664526	A	T
11	chr11:126664540:A:T	0	126664540	T	A
11	chr11:126664633:T:C	0	126664633	C	T
11	chr11:126665067:A:T	0	126665067	T	A
11	chr11:126665078:G:T	0	126665078	T	G
11	chr11:126665496:G:A	0	126665496	A	G
11	chr11:126666126:T:C	0	126666126	C	T
11	chr11:126666248:T:C	0	126666248	C	T
11	chr11:126666370:A:G	0	126666370	G	A
11	chr11:126666485:A:G	0	126666485	G	A
11	chr11:126669241:T:C	0	126669241	C	T
11	chr11:126669715:A:G	0	126669715	G	A
11	chr11:126669730:C:T	0	126669730	T	C
11	chr11:126670050:G:T	0	126670050	T	G
11	chr11:126670101:T:C	0	126670101	C	T
11	chr11:126670659:G:A	0	126670659	A	G
11	chr11:126671279:A:G	0	126671279	G	A
11	chr11:126671524:C:T	0	126671524	T	C
11	chr11:126671803:A:G	0	126671803	G	A
11	chr11:126673254:T:C	0	126673254	C	T
11	chr11:126673701:G:A	0	126673701	A	G
11	chr11:126673759:C:T	0	126673759	T	C
11	chr11:126674864:C:CTG	0	126674864	CTG	C
11	chr11:126675774:T:C	0	126675774	C	T
11	chr11:126675861:G:A	0	126675861	A	G
11	chr11:126677522:G:A	0	126677522	A	G
11	chr11:126678313:T:TGGA	0	126678313	TGGA	T
11	chr11:126679214:C:G	0	126679214	G	C
11	chr11:126679401:G:A	0	126679401	A	G
11	chr11:126679608:T:A	0	126679608	A	T
11	chr11:126680335:T:C	0	126680335	C	T
11	chr11:126681680:C:T	0	126681680	T	C
11	chr11:126682482:T:C	0	126682482	C	T
11	chr11:126682705:A:G	0	126682705	G	A
11	chr11:126683090:C:A	0	126683090	A	C
11	chr11:126683102:C:T	0	126683102	T	C
11	chr11:126684899:T:C	0	126684899	C	T
11	chr11:126686428:G:A	0	126686428	A	G
11	chr11:126690545:G:A	0	126690545	A	G
11	chr11:126690724:C:T	0	126690724	T	C
11	chr11:126691789:A:G	0	126691789	G	A
11	chr11:126693283:T:C	0	126693283	C	T
11	chr11:126695586:C:T	0	126695586	T	C
11	chr11:126696139:C:T	0	126696139	T	C
11	chr11:126700640:T:C	0	126700640	C	T
11	chr11:126701457:C:T	0	126701457	T	C
11	chr11:126703639:A:G	0	126703639	G	A
11	chr11:126704573:C:T	0	126704573	T	C
11	chr11:126704639:G:A	0	126704639	A	G
11	chr11:126705542:A:C	0	126705542	C	A
11	chr11:126705690:C:G	0	126705690	G	C
11	chr11:126705698:T:C	0	126705698	C	T
11	chr11:126705717:T:C	0	126705717	C	T
11	chr11:126706404:A:G	0	126706404	G	A
11	chr11:126707620:G:A	0	126707620	A	G
11	chr11:126708630:G:A	0	126708630	A	G
11	chr11:126711241:C:T	0	126711241	T	C
11	chr11:126711516:C:T	0	126711516	T	C
11	chr11:126712375:C:G	0	126712375	G	C
11	chr11:126712683:T:C	0	126712683	C	T
11	chr11:126713022:C:T	0	126713022	T	C
11	chr11:126713569:A:C	0	126713569	C	A
11	chr11:126713888:A:G	0	126713888	G	A
11	chr11:126714102:A:G	0	126714102	G	A
11	chr11:126715137:A:G	0	126715137	G	A
11	chr11:126715362:T:C	0	126715362	C	T
11	chr11:126715555:T:C	0	126715555	C	T
11	chr11:126716113:T:G	0	126716113	G	T
11	chr11:126716259:A:G	0	126716259	G	A
11	chr11:126716440:G:A	0	126716440	A	G
11	chr11:126716924:G:A	0	126716924	A	G
11	chr11:126717141:C:T	0	126717141	T	C
11	chr11:126717212:C:T	0	126717212	T	C
11	chr11:126717256:T:C	0	126717256	C	T
11	chr11:126717485:T:A	0	126717485	A	T
11	chr11:126717487:A:G	0	126717487	G	A
11	chr11:126717496:G:A	0	126717496	A	G
11	chr11:126717827:C:T	0	126717827	T	C
11	chr11:126718110:G:A	0	126718110	A	G
11	chr11:126719337:G:C	0	126719337	C	G
11	chr11:126720300:A:G	0	126720300	G	A
11	chr11:126720620:A:G	0	126720620	G	A
11	chr11:126721039:G:T	0	126721039	T	G
11	chr11:126721790:C:T	0	126721790	T	C
11	chr11:126722373:T:C	0	126722373	C	T
11	chr11:126722457:A:G	0	126722457	G	A
11	chr11:126722689:T:C	0	126722689	C	T
11	chr11:126722971:C:T	0	126722971	T	C
11	chr11:126723151:G:A	0	126723151	A	G
11	chr11:126723203:GC:G	0	126723203	G	GC
11	chr11:126723749:T:C	0	126723749	C	T
11	chr11:126724062:T:G	0	126724062	G	T
11	chr11:126724232:A:G	0	126724232	G	A
11	chr11:126724525:T:C	0	126724525	C	T
11	chr11:126724578:A:G	0	126724578	G	A
11	chr11:126724762:G:C	0	126724762	C	G
11	chr11:126724790:C:T	0	126724790	T	C
11	chr11:126724935:G:A	0	126724935	A	G
11	chr11:126725029:G:A	0	126725029	A	G
11	chr11:126725393:C:T	0	126725393	T	C
11	chr11:126725455:T:C	0	126725455	C	T
11	chr11:126725740:C:T	0	126725740	T	C
11	chr11:126725747:G:C	0	126725747	C	G
11	chr11:126725860:T:C	0	126725860	C	T
11	chr11:126726086:C:T	0	126726086	T	C
11	chr11:126726235:A:G	0	126726235	G	A
11	chr11:126726422:C:T	0	126726422	T	C
11	chr11:126726481:C:G	0	126726481	G	C
11	chr11:126726801:A:G	0	126726801	G	A
11	chr11:126726835:A:T	0	126726835	T	A
11	chr11:126726851:T:C	0	126726851	C	T
11	chr11:126726922:C:T	0	126726922	T	C
11	chr11:126727031:A:G	0	126727031	G	A
11	chr11:126727244:T:C	0	126727244	C	T
11	chr11:126728368:G:C	0	126728368	C	G
11	chr11:126728469:G:A	0	126728469	A	G
11	chr11:126728635:A:G	0	126728635	G	A
11	chr11:126728656:T:C	0	126728656	C	T
11	chr11:126728759:C:T	0	126728759	T	C
11	chr11:126728817:C:T	0	126728817	T	C
11	chr11:126728927:AGC:A	0	126728927	A	AGC
11	chr11:126729110:C:T	0	126729110	T	C
11	chr11:126729352:C:T	0	126729352	T	C
11	chr11:126730171:C:T	0	126730171	T	C
11	chr11:126730560:T:C	0	126730560	C	T
11	chr11:126730778:A:G	0	126730778	G	A
11	chr11:126731237:C:T	0	126731237	T	C
11	chr11:126731645:G:T	0	126731645	T	G
11	chr11:126731840:C:T	0	126731840	T	C
11	chr11:126732409:A:C	0	126732409	C	A
11	chr11:126732491:T:C	0	126732491	C	T
11	chr11:126732558:T:C	0	126732558	C	T
11	chr11:126732937:T:C	0	126732937	C	T
11	chr11:126733381:C:A	0	126733381	A	C
11	chr11:126733447:C:T	0	126733447	T	C
11	chr11:126733531:AGCCATTAT:A	0	126733531	A	AGCCATTAT
11	chr11:126734014:G:A	0	126734014	A	G
11	chr11:126734033:G:T	0	126734033	T	G
11	chr11:126734616:T:A	0	126734616	A	T
11	chr11:126734920:C:G	0	126734920	G	C
11	chr11:126735139:T:C	0	126735139	C	T
11	chr11:126735193:A:C	0	126735193	C	A
11	chr11:126735865:A:T	0	126735865	T	A
11	chr11:126737148:G:A	0	126737148	A	G
11	chr11:126737200:T:C	0	126737200	C	T
11	chr11:126737220:G:A	0	126737220	A	G
11	chr11:126737422:C:T	0	126737422	T	C
11	chr11:126737685:A:G	0	126737685	G	A
11	chr11:126737817:C:T	0	126737817	T	C
11	chr11:126738049:T:C	0	126738049	C	T
11	chr11:126738551:G:A	0	126738551	A	G
11	chr11:126738725:T:C	0	126738725	C	T
11	chr11:126738810:T:C	0	126738810	C	T
11	chr11:126738933:G:A	0	126738933	A	G
11	chr11:126739172:A:T	0	126739172	T	A
11	chr11:126739192:G:A	0	126739192	A	G
11	chr11:126740592:T:C	0	126740592	C	T
11	chr11:126741288:T:C	0	126741288	C	T
11	chr11:126741569:A:G	0	126741569	G	A
11	chr11:126741630:A:G	0	126741630	G	A
11	chr11:126741653:G:A	0	126741653	A	G
11	chr11:126742434:G:C	0	126742434	C	G
11	chr11:126743247:G:A	0	126743247	A	G
11	chr11:126743363:G:A	0	126743363	A	G
11	chr11:126745666:A:G	0	126745666	G	A
11	chr11:126747287:G:A	0	126747287	A	G
11	chr11:126748483:T:C	0	126748483	C	T
11	chr11:126749295:T:C	0	126749295	C	T
11	chr11:126749776:A:G	0	126749776	G	A
11	chr11:126749935:G:A	0	126749935	A	G
11	chr11:126749946:C:T	0	126749946	T	C
11	chr11:126750485:AG:A	0	126750485	A	AG
11	chr11:126750894:T:A	0	126750894	A	T
11	chr11:126751005:G:A	0	126751005	A	G
11	chr11:126751640:G:A	0	126751640	A	G
11	chr11:126753038:A:G	0	126753038	G	A
11	chr11:126753324:G:A	0	126753324	A	G
11	chr11:126753740:C:T	0	126753740	T	C
11	chr11:126754209:A:G	0	126754209	G	A
11	chr11:126755552:C:A	0	126755552	A	C
11	chr11:126755583:T:A	0	126755583	A	T
11	chr11:126756051:A:G	0	126756051	G	A
11	chr11:126756184:G:A	0	126756184	A	G
11	chr11:126756308:A:G	0	126756308	G	A
11	chr11:126756718:A:T	0	126756718	T	A
11	chr11:126756794:A:G	0	126756794	G	A
11	chr11:126756826:C:T	0	126756826	T	C
11	chr11:126756928:C:T	0	126756928	T	C
11	chr11:126757441:C:A	0	126757441	A	C
11	chr11:126757564:T:A	0	126757564	A	T
11	chr11:126757860:C:A	0	126757860	A	C
11	chr11:126757901:C:G	0	126757901	G	C
11	chr11:126758457:T:G	0	126758457	G	T
11	chr11:126759136:C:T	0	126759136	T	C
11	chr11:126759898:C:A	0	126759898	A	C
11	chr11:126760374:C:G	0	126760374	G	C
11	chr11:126760536:C:T	0	126760536	T	C
11	chr11:126760726:G:T	0	126760726	T	G
11	chr11:126761023:G:A	0	126761023	A	G
11	chr11:126762133:A:G	0	126762133	G	A
11	chr11:126762300:A:G	0	126762300	G	A
11	chr11:126766959:G:A	0	126766959	A	G
11	chr11:126770286:T:C	0	126770286	C	T
11	chr11:126771493:T:C	0	126771493	C	T
11	chr11:126771634:C:T	0	126771634	T	C
11	chr11:126771636:C:T	0	126771636	T	C
11	chr11:126772701:T:C	0	126772701	C	T
11	chr11:126774582:T:C	0	126774582	C	T
11	chr11:126774839:A:C	0	126774839	C	A
11	chr11:126776019:C:A	0	126776019	A	C
11	chr11:126776590:A:G	0	126776590	G	A
11	chr11:126779794:GCCTTCT:G	0	126779794	G	GCCTTCT
11	chr11:126781092:C:T	0	126781092	T	C
11	chr11:126782085:TTCC:T	0	126782085	T	TTCC
11	chr11:126782431:C:T	0	126782431	T	C
11	chr11:126782709:G:A	0	126782709	A	G
11	chr11:126782862:A:G	0	126782862	G	A
11	chr11:126784091:C:T	0	126784091	T	C
11	chr11:126784929:G:A	0	126784929	A	G
11	chr11:126786026:C:T	0	126786026	T	C
11	chr11:126786940:A:C	0	126786940	C	A
11	chr11:126787068:T:C	0	126787068	C	T
11	chr11:126787979:A:G	0	126787979	G	A
11	chr11:126790268:C:T	0	126790268	T	C
11	chr11:126791211:G:A	0	126791211	A	G
11	chr11:126792164:C:T	0	126792164	T	C
11	chr11:126794420:C:T	0	126794420	T	C
11	chr11:126795314:G:A	0	126795314	A	G
11	chr11:126795415:C:G	0	126795415	G	C
11	chr11:126795593:A:T	0	126795593	T	A
11	chr11:126796234:T:C	0	126796234	C	T
11	chr11:126796306:T:G	0	126796306	G	T
11	chr11:126796417:G:A	0	126796417	A	G
11	chr11:126796494:G:T	0	126796494	T	G
11	chr11:126796524:A:G	0	126796524	G	A
11	chr11:126798990:T:A	0	126798990	A	T
11	chr11:126799913:C:T	0	126799913	T	C
11	chr11:126800329:G:T	0	126800329	T	G
11	chr11:126800396:C:T	0	126800396	T	C
11	chr11:126800840:A:G	0	126800840	G	A
11	chr11:126801392:C:T	0	126801392	T	C
11	chr11:126801620:G:A	0	126801620	A	G
11	chr11:126801646:T:C	0	126801646	C	T
11	chr11:126801755:A:C	0	126801755	C	A
11	chr11:126801851:C:T	0	126801851	T	C
11	chr11:126802431:T:C	0	126802431	C	T
11	chr11:126802459:G:C	0	126802459	C	G
11	chr11:126802466:G:A	0	126802466	A	G
11	chr11:126802476:T:C	0	126802476	C	T
11	chr11:126803350:G:A	0	126803350	A	G
11	chr11:126803825:G:A	0	126803825	A	G
11	chr11:126804035:T:A	0	126804035	A	T
11	chr11:126804562:C:A	0	126804562	A	C
11	chr11:126806089:A:G	0	126806089	G	A
11	chr11:126806494:G:C	0	126806494	C	G
11	chr11:126806619:G:A	0	126806619	A	G
11	chr11:126806835:C:T	0	126806835	T	C
11	chr11:126807233:T:C	0	126807233	C	T
11	chr11:126808352:C:A	0	126808352	A	C
11	chr11:126808751:A:G	0	126808751	G	A
11	chr11:126809690:G:A	0	126809690	A	G
11	chr11:126810514:C:G	0	126810514	G	C
11	chr11:126810573:GAACCGCAAGGAAAGAC:G	0	126810573	G	GAACCGCAAGGAAAGAC
11	chr11:126811524:G:T	0	126811524	T	G
11	chr11:126812048:C:T	0	126812048	T	C
11	chr11:126812109:T:G	0	126812109	G	T
11	chr11:126812234:T:C	0	126812234	C	T
11	chr11:126812962:C:G	0	126812962	G	C
11	chr11:126813143:T:A	0	126813143	A	T
11	chr11:126813723:G:A	0	126813723	A	G
11	chr11:126814241:A:T	0	126814241	T	A
11	chr11:126814254:C:T	0	126814254	T	C
11	chr11:126815303:G:A	0	126815303	A	G
11	chr11:126815322:C:T	0	126815322	T	C
11	chr11:126815327:C:T	0	126815327	T	C
11	chr11:126815510:T:G	0	126815510	G	T
11	chr11:126816868:T:C	0	126816868	C	T
11	chr11:126817065:C:T	0	126817065	T	C
11	chr11:126817112:T:A	0	126817112	A	T
11	chr11:126817125:T:TA	0	126817125	TA	T
11	chr11:126817127:G:A	0	126817127	A	G
11	chr11:126818002:A:G	0	126818002	G	A
11	chr11:126818110:C:A	0	126818110	A	C
11	chr11:126818457:A:G	0	126818457	G	A
11	chr11:126818737:C:T	0	126818737	T	C
11	chr11:126818799:A:G	0	126818799	G	A
11	chr11:126819116:G:GAA	0	126819116	GAA	G
11	chr11:126819138:T:C	0	126819138	C	T
11	chr11:126819150:C:T	0	126819150	T	C
11	chr11:126819163:C:T	0	126819163	T	C
11	chr11:126819548:A:G	0	126819548	G	A
11	chr11:126819613:G:A	0	126819613	A	G
11	chr11:126819761:T:C	0	126819761	C	T
11	chr11:126819876:C:T	0	126819876	T	C
11	chr11:126819877:G:A	0	126819877	A	G
11	chr11:126820102:G:A	0	126820102	A	G
11	chr11:126820318:A:AG	0	126820318	AG	A
11	chr11:126820522:A:T	0	126820522	T	A
11	chr11:126820644:G:A	0	126820644	A	G
11	chr11:126820903:C:T	0	126820903	T	C
11	chr11:126820987:C:T	0	126820987	T	C
11	chr11:126821107:G:A	0	126821107	A	G
11	chr11:126821174:A:C	0	126821174	C	A
11	chr11:126821233:C:A	0	126821233	A	C
11	chr11:126821551:C:T	0	126821551	T	C
11	chr11:126821628:T:C	0	126821628	C	T
11	chr11:126821871:G:A	0	126821871	A	G
11	chr11:126821936:A:C	0	126821936	C	A
11	chr11:126822181:C:A	0	126822181	A	C
11	chr11:126822302:C:T	0	126822302	T	C
11	chr11:126822679:T:C	0	126822679	C	T
11	chr11:126822735:A:G	0	126822735	G	A
11	chr11:126822915:C:T	0	126822915	T	C
11	chr11:126822992:C:T	0	126822992	T	C
11	chr11:126823015:A:G	0	126823015	G	A
11	chr11:126823071:C:G	0	126823071	G	C
11	chr11:126823102:A:G	0	126823102	G	A
11	chr11:126823656:A:G	0	126823656	G	A
11	chr11:126823804:G:A	0	126823804	A	G
11	chr11:126823847:G:A	0	126823847	A	G
11	chr11:126823880:T:C	0	126823880	C	T
11	chr11:126823891:C:T	0	126823891	T	C
11	chr11:126823903:G:A	0	126823903	A	G
11	chr11:126824094:A:C	0	126824094	C	A
11	chr11:126824509:G:A	0	126824509	A	G
11	chr11:126824512:T:C	0	126824512	C	T
11	chr11:126824738:G:A	0	126824738	A	G
11	chr11:126825015:A:G	0	126825015	G	A
11	chr11:126825170:G:C	0	126825170	C	G
11	chr11:126825195:C:T	0	126825195	T	C
11	chr11:126825252:C:A	0	126825252	A	C
11	chr11:126825445:G:A	0	126825445	A	G
11	chr11:126825456:G:A	0	126825456	A	G
11	chr11:126825565:T:G	0	126825565	G	T
11	chr11:126825771:G:A	0	126825771	A	G
11	chr11:126825875:G:A	0	126825875	A	G
11	chr11:126825938:A:G	0	126825938	G	A
11	chr11:126826059:C:T	0	126826059	T	C
11	chr11:126826060:T:C	0	126826060	C	T
11	chr11:126826082:A:G	0	126826082	G	A
11	chr11:126826130:G:A	0	126826130	A	G
11	chr11:126826477:G:A	0	126826477	A	G
11	chr11:126826510:A:G	0	126826510	G	A
11	chr11:126826537:G:A	0	126826537	A	G
11	chr11:126826548:G:A	0	126826548	A	G
11	chr11:126826934:T:C	0	126826934	C	T
11	chr11:126826950:G:A	0	126826950	A	G
11	chr11:126827103:A:G	0	126827103	G	A
11	chr11:126827495:AT:A	0	126827495	A	AT
11	chr11:126827509:T:A	0	126827509	A	T
11	chr11:126827610:G:T	0	126827610	T	G
11	chr11:126827660:G:T	0	126827660	T	G
11	chr11:126827694:A:G	0	126827694	G	A
11	chr11:126827764:G:A	0	126827764	A	G
11	chr11:126827827:G:C	0	126827827	C	G
11	chr11:126828112:T:C	0	126828112	C	T
11	chr11:126828245:C:T	0	126828245	T	C
11	chr11:126828407:T:C	0	126828407	C	T
11	chr11:126828685:G:A	0	126828685	A	G
11	chr11:126828970:C:G	0	126828970	G	C
11	chr11:126828993:A:G	0	126828993	G	A
11	chr11:126829199:C:T	0	126829199	T	C
11	chr11:126829359:G:A	0	126829359	A	G
11	chr11:126829433:T:C	0	126829433	C	T
11	chr11:126829613:C:T	0	126829613	T	C
11	chr11:126829859:G:C	0	126829859	C	G
11	chr11:126829875:T:G	0	126829875	G	T
11	chr11:126830671:C:T	0	126830671	T	C
11	chr11:126830778:G:A	0	126830778	A	G
11	chr11:126830999:A:G	0	126830999	G	A
11	chr11:126831121:A:G	0	126831121	G	A
11	chr11:126831210:C:T	0	126831210	T	C
11	chr11:126831371:C:T	0	126831371	T	C
11	chr11:126831642:G:A	0	126831642	A	G
11	chr11:126831760:G:A	0	126831760	A	G
11	chr11:126832273:G:A	0	126832273	A	G
11	chr11:126832506:G:A	0	126832506	A	G
11	chr11:126833514:C:T	0	126833514	T	C
11	chr11:126835351:G:A	0	126835351	A	G
11	chr11:126835949:C:T	0	126835949	T	C
11	chr11:126836196:G:C	0	126836196	C	G
11	chr11:126836621:C:T	0	126836621	T	C
11	chr11:126836666:T:G	0	126836666	G	T
11	chr11:126838767:T:C	0	126838767	C	T
11	chr11:126839122:C:T	0	126839122	T	C
11	chr11:126839534:T:C	0	126839534	C	T
11	chr11:126839917:G:A	0	126839917	A	G
11	chr11:126840758:G:A	0	126840758	A	G
11	chr11:126841193:G:A	0	126841193	A	G
11	chr11:126841427:T:C	0	126841427	C	T
11	chr11:126841611:C:T	0	126841611	T	C
11	chr11:126841678:A:T	0	126841678	T	A
11	chr11:126842043:G:A	0	126842043	A	G
11	chr11:126842168:G:A	0	126842168	A	G
11	chr11:126842283:G:A	0	126842283	A	G
11	chr11:126842608:T:C	0	126842608	C	T
11	chr11:126842614:C:T	0	126842614	T	C
11	chr11:126843837:G:A	0	126843837	A	G
11	chr11:126844006:G:A	0	126844006	A	G
11	chr11:126844073:T:C	0	126844073	C	T
11	chr11:126844599:G:A	0	126844599	A	G
11	chr11:126845256:C:A	0	126845256	A	C
11	chr11:126845655:C:T	0	126845655	T	C
11	chr11:126846744:T:C	0	126846744	C	T
11	chr11:126846808:G:A	0	126846808	A	G
11	chr11:126846866:G:A	0	126846866	A	G
11	chr11:126846941:A:C	0	126846941	C	A
11	chr11:126847763:A:T	0	126847763	T	A
11	chr11:126847875:A:G	0	126847875	G	A
11	chr11:126848108:G:A	0	126848108	A	G
11	chr11:126848138:C:T	0	126848138	T	C
11	chr11:126848311:C:A	0	126848311	A	C
11	chr11:126848990:A:C	0	126848990	C	A
11	chr11:126848997:C:A	0	126848997	A	C
11	chr11:126849171:T:C	0	126849171	C	T
11	chr11:126849206:G:A	0	126849206	A	G
11	chr11:126849280:AC:A	0	126849280	A	AC
11	chr11:126849326:C:T	0	126849326	T	C
11	chr11:126849358:C:G	0	126849358	G	C
11	chr11:126849373:G:T	0	126849373	T	G
11	chr11:126849389:A:C	0	126849389	C	A
11	chr11:126849587:T:C	0	126849587	C	T
11	chr11:126849615:G:A	0	126849615	A	G
11	chr11:126849674:G:A	0	126849674	A	G
11	chr11:126849694:C:G	0	126849694	G	C
11	chr11:126849844:G:A	0	126849844	A	G
11	chr11:126850187:T:C	0	126850187	C	T
11	chr11:126850196:C:T	0	126850196	T	C
11	chr11:126851257:T:C	0	126851257	C	T
11	chr11:126851450:T:C	0	126851450	C	T
11	chr11:126851581:G:A	0	126851581	A	G
11	chr11:126851610:C:T	0	126851610	T	C
11	chr11:126851817:G:A	0	126851817	A	G
11	chr11:126851919:C:T	0	126851919	T	C
11	chr11:126852035:G:A	0	126852035	A	G
11	chr11:126852288:A:G	0	126852288	G	A
11	chr11:126852352:C:T	0	126852352	T	C
11	chr11:126852401:G:A	0	126852401	A	G
11	chr11:126853783:C:G	0	126853783	G	C
11	chr11:126854469:C:T	0	126854469	T	C
11	chr11:126854582:C:A	0	126854582	A	C
11	chr11:126855004:C:A	0	126855004	A	C
11	chr11:126855328:G:A	0	126855328	A	G
11	chr11:126857420:A:G	0	126857420	G	A
11	chr11:126858293:A:G	0	126858293	G	A
11	chr11:126858582:C:T	0	126858582	T	C
11	chr11:126859203:A:C	0	126859203	C	A
11	chr11:126860403:T:C	0	126860403	C	T
11	chr11:126860500:GA:G	0	126860500	G	GA
11	chr11:126861674:T:C	0	126861674	C	T
11	chr11:126862585:A:C	0	126862585	C	A
11	chr11:126862938:A:G	0	126862938	G	A
11	chr11:126864424:C:T	0	126864424	T	C
11	chr11:126865456:C:A	0	126865456	A	C
11	chr11:126865688:G:A	0	126865688	A	G
11	chr11:126865863:T:C	0	126865863	C	T
11	chr11:126866068:G:A	0	126866068	A	G
11	chr11:126866519:G:A	0	126866519	A	G
11	chr11:126866535:G:A	0	126866535	A	G
11	chr11:126866590:G:GT	0	126866590	GT	G
11	chr11:126868474:A:C	0	126868474	C	A
11	chr11:126869016:G:A	0	126869016	A	G
11	chr11:126869233:C:A	0	126869233	A	C
11	chr11:126869798:C:G	0	126869798	G	C
11	chr11:126870180:G:T	0	126870180	T	G
11	chr11:126870399:C:T	0	126870399	T	C
11	chr11:126871124:C:T	0	126871124	T	C
11	chr11:126871158:C:T	0	126871158	T	C
11	chr11:126871588:G:A	0	126871588	A	G
11	chr11:126872204:T:C	0	126872204	C	T
11	chr11:126874930:G:A	0	126874930	A	G
11	chr11:126875775:T:C	0	126875775	C	T
11	chr11:126875932:T:C	0	126875932	C	T
11	chr11:126875948:G:A	0	126875948	A	G
11	chr11:126876293:C:T	0	126876293	T	C
11	chr11:126876342:G:A	0	126876342	A	G
11	chr11:126876515:T:C	0	126876515	C	T
11	chr11:126876573:T:C	0	126876573	C	T
11	chr11:126878531:T:A	0	126878531	A	T
11	chr11:126878933:A:G	0	126878933	G	A
11	chr11:126879726:G:A	0	126879726	A	G
11	chr11:126880034:C:T	0	126880034	T	C
11	chr11:126880968:G:A	0	126880968	A	G
11	chr11:126881112:G:C	0	126881112	C	G
11	chr11:126881167:C:T	0	126881167	T	C
11	chr11:126881238:G:A	0	126881238	A	G
11	chr11:126881313:C:T	0	126881313	T	C
11	chr11:126881422:CA:C	0	126881422	C	CA
11	chr11:126881442:G:A	0	126881442	A	G
11	chr11:126881795:T:G	0	126881795	G	T
11	chr11:126881867:G:A	0	126881867	A	G
11	chr11:126881984:T:C	0	126881984	C	T
11	chr11:126881986:T:C	0	126881986	C	T
11	chr11:126882114:A:G	0	126882114	G	A
11	chr11:126882463:A:G	0	126882463	G	A
11	chr11:126883036:C:T	0	126883036	T	C
11	chr11:126883335:A:T	0	126883335	T	A
11	chr11:126883610:T:C	0	126883610	C	T
11	chr11:126883735:T:C	0	126883735	C	T
11	chr11:126883951:A:T	0	126883951	T	A
11	chr11:126883952:C:T	0	126883952	T	C
11	chr11:126884136:G:A	0	126884136	A	G
11	chr11:126884195:C:T	0	126884195	T	C
11	chr11:126884460:G:C	0	126884460	C	G
11	chr11:126884555:A:G	0	126884555	G	A
11	chr11:126884619:G:A	0	126884619	A	G
11	chr11:126884687:C:T	0	126884687	T	C
11	chr11:126884688:A:G	0	126884688	G	A
11	chr11:126885129:C:T	0	126885129	T	C
11	chr11:126885241:G:C	0	126885241	C	G
11	chr11:126885403:G:T	0	126885403	T	G
11	chr11:126885508:T:G	0	126885508	G	T
11	chr11:126885786:G:C	0	126885786	C	G
11	chr11:126885967:C:G	0	126885967	G	C
11	chr11:126886015:A:G	0	126886015	G	A
11	chr11:126886680:A:C	0	126886680	C	A
11	chr11:126886759:A:C	0	126886759	C	A
11	chr11:126887042:C:T	0	126887042	T	C
11	chr11:126887375:G:A	0	126887375	A	G
11	chr11:126887866:T:A	0	126887866	A	T
11	chr11:126888053:C:T	0	126888053	T	C
11	chr11:126888061:T:C	0	126888061	C	T
11	chr11:126888135:A:C	0	126888135	C	A
11	chr11:126888560:C:T	0	126888560	T	C
11	chr11:126888596:C:T	0	126888596	T	C
11	chr11:126889389:C:T	0	126889389	T	C
11	chr11:126893049:T:C	0	126893049	C	T
11	chr11:126893253:C:A	0	126893253	A	C
11	chr11:126893483:C:T	0	126893483	T	C
11	chr11:126893618:T:C	0	126893618	C	T
11	chr11:126894098:C:T	0	126894098	T	C
11	chr11:126897088:C:T	0	126897088	T	C
11	chr11:126897585:C:T	0	126897585	T	C
11	chr11:126897903:C:T	0	126897903	T	C
11	chr11:126898194:G:A	0	126898194	A	G
11	chr11:126900172:T:C	0	126900172	C	T
11	chr11:126900437:T:A	0	126900437	A	T
11	chr11:126901751:T:A	0	126901751	A	T
11	chr11:126901905:C:T	0	126901905	T	C
11	chr11:126901990:T:C	0	126901990	C	T
11	chr11:126902451:C:T	0	126902451	T	C
11	chr11:126903983:G:A	0	126903983	A	G
11	chr11:126905518:A:G	0	126905518	G	A
11	chr11:126905530:T:A	0	126905530	A	T
11	chr11:126905581:C:T	0	126905581	T	C
11	chr11:126906733:A:G	0	126906733	G	A
11	chr11:126907483:G:T	0	126907483	T	G
11	chr11:126907776:C:T	0	126907776	T	C
11	chr11:126907943:T:C	0	126907943	C	T
11	chr11:126908458:T:C	0	126908458	C	T
11	chr11:126908617:A:G	0	126908617	G	A
11	chr11:126908815:T:C	0	126908815	C	T
11	chr11:126908936:A:T	0	126908936	T	A
11	chr11:126908945:T:C	0	126908945	C	T
11	chr11:126909118:G:C	0	126909118	C	G
11	chr11:126909119:C:A	0	126909119	A	C
11	chr11:126910645:C:T	0	126910645	T	C
11	chr11:126910794:T:C	0	126910794	C	T
11	chr11:126911225:A:G	0	126911225	G	A
11	chr11:126911665:G:A	0	126911665	A	G
11	chr11:126911710:A:G	0	126911710	G	A
11	chr11:126911724:C:T	0	126911724	T	C
11	chr11:126911915:A:G	0	126911915	G	A
11	chr11:126912923:C:T	0	126912923	T	C
11	chr11:126913982:C:T	0	126913982	T	C
11	chr11:126914049:T:G	0	126914049	G	T
11	chr11:126915167:T:C	0	126915167	C	T
11	chr11:126915414:C:T	0	126915414	T	C
11	chr11:126915581:C:T	0	126915581	T	C
11	chr11:126915616:C:A	0	126915616	A	C
11	chr11:126916104:T:C	0	126916104	C	T
11	chr11:126917545:A:C	0	126917545	C	A
11	chr11:126918197:C:T	0	126918197	T	C
11	chr11:126918691:A:G	0	126918691	G	A
11	chr11:126918754:A:C	0	126918754	C	A
11	chr11:126918974:ACAT:A	0	126918974	A	ACAT
11	chr11:126919106:G:A	0	126919106	A	G
11	chr11:126920405:A:G	0	126920405	G	A
11	chr11:126920409:T:C	0	126920409	C	T
11	chr11:126920491:A:T	0	126920491	T	A
11	chr11:126920841:G:T	0	126920841	T	G
11	chr11:126921193:G:A	0	126921193	A	G
11	chr11:126922693:T:C	0	126922693	C	T
11	chr11:126922911:T:C	0	126922911	C	T
11	chr11:126922922:C:T	0	126922922	T	C
11	chr11:126923077:C:T	0	126923077	T	C
```
