## Supplementary material for "Characterization of shared and ancestry-specific signals driving complex traits using multi-ancestry fine-mapping": mesusieoutput

```
                 eur          afr      eur_afr
   [1,] 7.182027e-05 1.114726e-04 2.427752e-05
   [2,] 1.051618e-04 9.665451e-05 2.768910e-05
   [3,] 9.711993e-05 1.206059e-04 2.936857e-05
   [4,] 2.060172e-04 7.596129e-05 3.051145e-05
   [5,] 9.578220e-05 1.207364e-04 2.871719e-05
   [6,] 8.823409e-04 1.117623e-04 3.403572e-04
   [7,] 1.032680e-04 7.694337e-05 1.818969e-05
   [8,] 1.307752e-04 1.028613e-04 2.769574e-05
   [9,] 9.992632e-05 1.297785e-04 3.712074e-05
  [10,] 5.732862e-04 5.957544e-05 5.322584e-05
  [11,] 1.028773e-04 9.631142e-05 2.709594e-05
  [12,] 1.030592e-04 9.628452e-05 2.721802e-05
  [13,] 2.344771e-04 6.289222e-05 4.360264e-05
  [14,] 1.094044e-04 2.113341e-04 3.609491e-05
  [15,] 9.535700e-05 1.024695e-04 2.874703e-05
  [16,] 1.028664e-04 9.207640e-05 2.139395e-05
  [17,] 9.833570e-05 1.205472e-04 3.028090e-05
  [18,] 1.026343e-04 1.031446e-04 3.032963e-05
  [19,] 1.381990e-04 1.195113e-04 3.358079e-05
  [20,] 1.434078e-04 1.152944e-04 3.436701e-05
  [21,] 1.428460e-04 1.133357e-04 3.488070e-05
  [22,] 1.025546e-04 9.575667e-05 2.698664e-05
  [23,] 1.030140e-04 9.633008e-05 2.699163e-05
  [24,] 2.920261e-04 6.763258e-05 4.756639e-05
  [25,] 4.604662e-04 6.032777e-05 4.139166e-05
  [26,] 1.519382e-03 7.008475e-05 1.205005e-04
  [27,] 1.028061e-04 9.597848e-05 2.716502e-05
  [28,] 4.692661e-04 5.993780e-05 4.389140e-05
  [29,] 1.027366e-04 9.579475e-05 2.708330e-05
  [30,] 5.000622e-04 5.974510e-05 4.688645e-05
  [31,] 1.039118e-04 9.545792e-05 2.723102e-05
  [32,] 1.026552e-04 9.568814e-05 2.701131e-05
  [33,] 1.038821e-04 9.538209e-05 2.717123e-05
  [34,] 7.007771e-05 1.221292e-04 2.386713e-05
  [35,] 1.039679e-04 9.894575e-05 2.731185e-05
  [36,] 2.541020e-04 6.026906e-05 2.676649e-05
  [37,] 6.543130e-04 3.283643e-04 1.282787e-03
  [38,] 1.000339e-04 1.205674e-04 3.083412e-05
  [39,] 2.651858e-04 6.755155e-05 4.292623e-05
  [40,] 1.043828e-04 9.576647e-05 2.752260e-05
  [41,] 1.692134e-03 7.013491e-05 1.300712e-04
  [42,] 1.046399e-04 9.366497e-05 2.658859e-05
  [43,] 4.803547e-04 6.188818e-05 3.815643e-05
  [44,] 1.699884e-04 5.865531e-05 2.523269e-05
  [45,] 7.021500e-05 8.767777e-05 1.962924e-05
  [46,] 2.325988e-04 5.923807e-05 2.776521e-05
  [47,] 2.030482e-04 7.273978e-05 4.184313e-05
  [48,] 5.173641e-04 6.038776e-05 4.457074e-05
  [49,] 2.662611e-04 7.758531e-05 2.358225e-05
  [50,] 1.410259e-04 1.142487e-04 3.417260e-05
  [51,] 9.937962e-05 1.205651e-04 3.061467e-05
  [52,] 1.049842e-04 9.357918e-05 2.695447e-05
  [53,] 7.172922e-05 1.017615e-04 2.140655e-05
  [54,] 1.613102e-04 5.865440e-05 2.452725e-05
  [55,] 1.075961e-04 9.611228e-05 2.668938e-05
  [56,] 1.798275e-04 5.928579e-05 2.440463e-05
  [57,] 1.579640e-03 6.993155e-05 1.234837e-04
  [58,] 1.787590e-04 5.967921e-05 2.349802e-05
  [59,] 1.047175e-04 9.331106e-05 2.667605e-05
  [60,] 2.816109e-04 6.086015e-05 2.899093e-05
  [61,] 1.045958e-04 9.642984e-05 2.722156e-05
  [62,] 7.798595e-04 6.137801e-05 5.101501e-05
  [63,] 6.067593e-04 5.979454e-05 4.615025e-05
  [64,] 1.057555e-04 9.354439e-05 2.701472e-05
  [65,] 1.056404e-04 9.360329e-05 2.681831e-05
  [66,] 1.615481e-04 5.862542e-05 2.487353e-05
  [67,] 1.443252e-04 1.125844e-04 3.512653e-05
  [68,] 1.116231e-04 1.210199e-04 3.463258e-05
  [69,] 6.997149e-04 6.028890e-05 5.342547e-05
  [70,] 1.052894e-04 9.878712e-05 2.743740e-05
  [71,] 7.058678e-04 6.102560e-05 4.982808e-05
  [72,] 1.012985e-04 1.046685e-04 2.875857e-05
  [73,] 1.176673e-04 8.894683e-05 2.866294e-05
  [74,] 1.050360e-04 9.315035e-05 2.673892e-05
  [75,] 1.055116e-04 9.354763e-05 2.695422e-05
  [76,] 1.055345e-04 9.357185e-05 2.683112e-05
  [77,] 1.715834e-04 5.956929e-05 2.322892e-05
  [78,] 7.172103e-04 6.215468e-05 4.799143e-05
  [79,] 3.146243e-04 5.883477e-05 3.546907e-05
  [80,] 7.291023e-04 6.141816e-05 4.908243e-05
  [81,] 1.054705e-04 9.887721e-05 2.744094e-05
  [82,] 3.184630e-04 5.874277e-05 4.005137e-05
  [83,] 1.216458e-04 9.088713e-05 2.415779e-05
  [84,] 1.132391e-04 1.210227e-04 3.516922e-05
  [85,] 1.057933e-04 9.555558e-05 2.654379e-05
  [86,] 6.979831e-04 6.031773e-05 5.286311e-05
  [87,] 1.124666e-04 1.213144e-04 3.567998e-05
  [88,] 1.149918e-04 1.213092e-04 3.653583e-05
  [89,] 1.063813e-04 9.538766e-05 2.688010e-05
  [90,] 1.553826e-04 8.364892e-05 2.890930e-05
  [91,] 1.594403e-04 8.295369e-05 3.035129e-05
  [92,] 1.534691e-04 8.340390e-05 2.898096e-05
  [93,] 1.160480e-04 1.212270e-04 3.674571e-05
  [94,] 1.094038e-04 1.213504e-04 3.468984e-05
  [95,] 1.131518e-04 9.003938e-05 2.696738e-05
  [96,] 1.131806e-04 8.973988e-05 2.788922e-05
  [97,] 1.260051e-04 8.864371e-05 2.527734e-05
  [98,] 1.137466e-04 1.213253e-04 3.614235e-05
  [99,] 1.060500e-04 9.487112e-05 2.684017e-05
 [100,] 1.124951e-04 1.213240e-04 3.570928e-05
 [101,] 1.138201e-04 8.987962e-05 2.743128e-05
 [102,] 1.136147e-04 8.981915e-05 2.757875e-05
 [103,] 1.113559e-04 8.974156e-05 2.760800e-05
 [104,] 1.149166e-04 8.974492e-05 2.815450e-05
 [105,] 1.161786e-04 8.974247e-05 2.850395e-05
 [106,] 1.437973e-04 1.116288e-04 3.506750e-05
 [107,] 5.332153e-04 6.553860e-05 3.452021e-05
 [108,] 1.379824e-04 6.084993e-05 1.937123e-05
 [109,] 1.212205e-04 6.169610e-05 1.793720e-05
 [110,] 1.041728e-04 9.399906e-05 2.723709e-05
 [111,] 1.119804e-04 1.215667e-04 3.580194e-05
 [112,] 3.900898e-04 6.898845e-05 2.713302e-05
 [113,] 1.111324e-04 1.212830e-04 3.462620e-05
 [114,] 5.031493e-04 6.632231e-05 3.260910e-05
 [115,] 1.080061e-04 9.516200e-05 2.748854e-05
 [116,] 5.058249e-04 6.639398e-05 3.272015e-05
 [117,] 1.422328e-04 1.283691e-04 3.853601e-05
 [118,] 5.270233e-04 6.426223e-05 3.597398e-05
 [119,] 1.666178e-04 7.242545e-05 3.411508e-05
 [120,] 1.588521e-04 6.102295e-05 2.182164e-05
 [121,] 1.072809e-04 9.512842e-05 2.747332e-05
 [122,] 4.700227e-04 6.831995e-05 3.002691e-05
 [123,] 5.514128e-04 2.759055e-04 8.425466e-04
 [124,] 1.432013e-03 7.315123e-05 8.426310e-05
 [125,] 8.039115e-05 1.072644e-04 2.642251e-05
 [126,] 1.404264e-04 9.828502e-05 2.828635e-05
 [127,] 2.218084e-04 6.056637e-05 2.518395e-05
 [128,] 1.078874e-04 1.259186e-04 3.760981e-05
 [129,] 5.204326e-04 6.282394e-05 3.790516e-05
 [130,] 3.960559e-04 6.475033e-05 2.865512e-05
 [131,] 7.260184e-05 8.695141e-05 2.047492e-05
 [132,] 2.858078e-04 6.166009e-05 2.837926e-05
 [133,] 1.074566e-04 1.003221e-04 2.744415e-05
 [134,] 5.311560e-04 6.263990e-05 3.861500e-05
 [135,] 5.126272e-04 6.480202e-05 3.454132e-05
 [136,] 3.198630e-04 6.195321e-05 3.246940e-05
 [137,] 1.022464e-04 1.360903e-04 4.240723e-05
 [138,] 1.317864e-04 1.183364e-04 3.709614e-05
 [139,] 1.070440e-04 1.278738e-04 3.829955e-05
 [140,] 1.076405e-04 9.510465e-05 2.767674e-05
 [141,] 3.784342e-04 6.458541e-05 2.840291e-05
 [142,] 1.065933e-04 9.658219e-05 2.797607e-05
 [143,] 1.035491e-04 1.290700e-04 3.714644e-05
 [144,] 1.468662e-04 1.347236e-04 3.755521e-05
 [145,] 5.022091e-04 6.321482e-05 3.650736e-05
 [146,] 1.067233e-04 9.866739e-05 2.768005e-05
 [147,] 3.814940e-04 6.445549e-05 2.850515e-05
 [148,] 1.501239e-04 1.291742e-04 3.853428e-05
 [149,] 1.625018e-04 6.589406e-05 1.847236e-05
 [150,] 1.586254e-03 7.220487e-05 9.706364e-05
 [151,] 5.814553e-04 6.309562e-05 4.033897e-05
 [152,] 1.066450e-04 1.290259e-04 3.869717e-05
 [153,] 6.017758e-04 6.208194e-05 4.343354e-05
 [154,] 5.746152e-04 6.240707e-05 4.174104e-05
 [155,] 1.068963e-04 9.677120e-05 2.843441e-05
 [156,] 1.058847e-04 1.270295e-04 3.724387e-05
 [157,] 1.568064e-04 5.927565e-05 2.266694e-05
 [158,] 1.076390e-04 9.540510e-05 2.727137e-05
 [159,] 1.040928e-04 1.274662e-04 3.665413e-05
 [160,] 1.103568e-04 1.270581e-04 3.939622e-05
 [161,] 3.206436e-04 6.024206e-05 3.457883e-05
 [162,] 1.624610e-04 6.022866e-05 2.274344e-05
 [163,] 1.328815e-04 9.788712e-05 2.644839e-05
 [164,] 1.085991e-04 1.071083e-04 4.213422e-05
 [165,] 1.061388e-04 1.008949e-04 3.168890e-05
 [166,] 7.843800e-04 6.337839e-05 1.017933e-04
 [167,] 7.816422e-05 1.128727e-04 2.686755e-05
 [168,] 7.794325e-05 1.188969e-04 2.878898e-05
 [169,] 1.012332e-04 1.275615e-04 3.534165e-05
 [170,] 1.006667e-04 1.291249e-04 3.570257e-05
 [171,] 2.053710e-04 6.821137e-05 3.315746e-05
 [172,] 1.000066e-04 1.291249e-04 3.535816e-05
 [173,] 2.713989e-04 6.796296e-05 2.733925e-05
 [174,] 2.087763e-04 6.829775e-05 3.292374e-05
 [175,] 2.522767e-04 6.965955e-05 2.491031e-05
 [176,] 3.056736e-04 6.245210e-05 2.610861e-05
 [177,] 9.977201e-05 1.321164e-04 3.791820e-05
 [178,] 1.255410e-04 7.244319e-05 2.694150e-05
 [179,] 1.016907e-04 1.276648e-04 3.666706e-05
 [180,] 1.013632e-04 1.270362e-04 3.662780e-05
 [181,] 2.631145e-04 5.989590e-05 3.994363e-05
 [182,] 6.659297e-04 6.343893e-05 7.597846e-05
 [183,] 3.019593e-03 1.158235e-04 1.241561e-03
 [184,] 1.184502e-04 1.141089e-04 3.964279e-05
 [185,] 8.519377e-05 1.113233e-04 2.335680e-05
 [186,] 9.471012e-05 1.517838e-04 3.864243e-05
 [187,] 1.135689e-04 1.300045e-04 3.226956e-05
 [188,] 1.325567e-04 1.117233e-04 4.756183e-05
 [189,] 8.169542e-05 6.089949e-05 1.576878e-05
 [190,] 1.193487e-04 7.820092e-05 2.857535e-05
 [191,] 2.657931e-04 1.326269e-04 1.614222e-04
 [192,] 2.832653e-04 1.294556e-04 1.669340e-04
 [193,] 1.351937e-04 8.451356e-05 2.604180e-05
 [194,] 9.433743e-05 6.708574e-05 1.962657e-05
 [195,] 1.226665e-04 8.017928e-05 2.662006e-05
 [196,] 6.422132e-05 6.777642e-05 1.404081e-05
 [197,] 1.414842e-04 1.703522e-04 9.232153e-05
 [198,] 1.105501e-04 9.705887e-05 4.308223e-05
 [199,] 7.494226e-05 5.918122e-05 1.539929e-05
 [200,] 1.323740e-04 8.205302e-05 3.090247e-05
 [201,] 6.689316e-05 6.322070e-05 1.442495e-05
 [202,] 8.353895e-05 1.486884e-04 2.520493e-05
 [203,] 1.096899e-04 1.045083e-04 3.066436e-05
 [204,] 1.100671e-04 9.164406e-05 2.863591e-05
 [205,] 8.575108e-05 6.666934e-05 1.952786e-05
 [206,] 6.999161e-05 1.078646e-04 2.042640e-05
 [207,] 9.621262e-05 9.008994e-05 2.237388e-05
 [208,] 1.157676e-04 1.247211e-04 4.065432e-05
 [209,] 1.118032e-04 2.369052e-04 7.963129e-05
 [210,] 1.120920e-04 2.375934e-04 8.077334e-05
 [211,] 9.348148e-05 8.512988e-05 2.200088e-05
 [212,] 6.996672e-05 1.094191e-04 2.046716e-05
 [213,] 1.163105e-04 2.606098e-04 1.076719e-04
 [214,] 1.160376e-04 2.420806e-04 9.928487e-05
 [215,] 1.097575e-04 1.041561e-04 3.070277e-05
 [216,] 1.157605e-04 1.190957e-04 4.023132e-05
 [217,] 7.005816e-05 1.045303e-04 2.008968e-05
 [218,] 1.085670e-04 7.860891e-05 2.387943e-05
 [219,] 1.083836e-04 7.859921e-05 2.389133e-05
 [220,] 1.446922e-04 1.404913e-04 7.327138e-05
 [221,] 1.100153e-04 9.189839e-05 2.870192e-05
 [222,] 1.156248e-04 1.281630e-04 4.290488e-05
 [223,] 9.398830e-05 7.714939e-05 2.155406e-05
 [224,] 9.857395e-05 6.612311e-05 1.969310e-05
 [225,] 1.151520e-04 1.180940e-04 3.942870e-05
 [226,] 1.130589e-04 1.087288e-04 3.347170e-05
 [227,] 1.136923e-04 1.109560e-04 3.509059e-05
 [228,] 7.005664e-05 1.055258e-04 2.012391e-05
 [229,] 1.118623e-04 7.182010e-05 2.227114e-05
 [230,] 9.073426e-05 1.065652e-04 2.536889e-05
 [231,] 9.415160e-05 9.974553e-05 2.385913e-05
 [232,] 1.097787e-04 1.040325e-04 3.067543e-05
 [233,] 9.208122e-05 6.900486e-05 2.069367e-05
 [234,] 9.874601e-05 7.627742e-05 2.263774e-05
 [235,] 1.246240e-04 1.471170e-04 5.869018e-05
 [236,] 1.139447e-04 1.269530e-04 4.054234e-05
 [237,] 1.007108e-04 7.275718e-05 2.501178e-05
 [238,] 6.565509e-05 6.169970e-05 1.616061e-05
 [239,] 1.108339e-04 9.395953e-05 2.783573e-05
 [240,] 9.055650e-05 1.286567e-04 4.358282e-05
 [241,] 1.124051e-04 7.915664e-05 2.128909e-05
 [242,] 5.996043e-05 6.450019e-05 1.469023e-05
 [243,] 9.076647e-05 6.296906e-05 2.107967e-05
 [244,] 1.117228e-04 6.565314e-05 2.810945e-05
 [245,] 1.451655e-04 1.840651e-04 1.066993e-04
 [246,] 1.065502e-04 6.508204e-05 2.652306e-05
 [247,] 2.463928e-04 1.163817e-04 1.245516e-04
 [248,] 2.234093e-04 1.205615e-04 1.185022e-04
 [249,] 8.413394e-05 1.511536e-04 2.582808e-05
 [250,] 7.384108e-05 6.585834e-05 1.974339e-05
 [251,] 1.018022e-04 7.132708e-05 2.287072e-05
 [252,] 6.066945e-05 6.327537e-05 1.418100e-05
 [253,] 1.590940e-04 1.241437e-04 8.556038e-05
 [254,] 1.178482e-04 1.144675e-04 3.589492e-05
 [255,] 1.183553e-04 1.121610e-04 3.450665e-05
 [256,] 1.533825e-04 1.345067e-04 9.006502e-05
 [257,] 1.024952e-04 8.038976e-05 2.794231e-05
 [258,] 7.413838e-05 1.296567e-04 3.231998e-05
 [259,] 7.155902e-05 9.858037e-05 1.959425e-05
 [260,] 8.472031e-05 6.124222e-05 1.760512e-05
 [261,] 6.474295e-05 6.008075e-05 1.510672e-05
 [262,] 1.330403e-04 1.247238e-04 3.779500e-05
 [263,] 7.418186e-05 1.276689e-04 3.196596e-05
 [264,] 7.952609e-05 1.250074e-04 3.522053e-05
 [265,] 7.917226e-05 1.267974e-04 3.537177e-05
 [266,] 9.996592e-05 7.875022e-05 2.480862e-05
 [267,] 1.084999e-04 1.000462e-04 3.718282e-05
 [268,] 6.439966e-05 6.001006e-05 1.538435e-05
 [269,] 1.028063e-04 7.906899e-05 2.584664e-05
 [270,] 1.201615e-04 9.389512e-05 4.104496e-05
 [271,] 1.119847e-04 8.153535e-05 3.105029e-05
 [272,] 7.939426e-05 5.896768e-05 1.700675e-05
 [273,] 1.269067e-04 1.113476e-04 3.691865e-05
 [274,] 2.336914e-04 1.191937e-04 1.221392e-04
 [275,] 7.113070e-05 9.585011e-05 1.944465e-05
 [276,] 1.128258e-04 8.391544e-05 3.261865e-05
 [277,] 6.979447e-05 1.184781e-04 2.072120e-05
 [278,] 1.137726e-04 7.709644e-05 2.883230e-05
 [279,] 1.121801e-04 9.435496e-05 2.678267e-05
 [280,] 6.460058e-05 6.750951e-05 1.752621e-05
 [281,] 1.127349e-04 7.849396e-05 2.942743e-05
 [282,] 1.140736e-04 7.625378e-05 2.838343e-05
 [283,] 1.192249e-04 1.086335e-04 3.587242e-05
 [284,] 1.224699e-04 7.472905e-05 2.876830e-05
 [285,] 1.139228e-04 7.757779e-05 2.917284e-05
 [286,] 7.178323e-05 1.076260e-04 1.975655e-05
 [287,] 1.154510e-04 6.624108e-05 2.975146e-05
 [288,] 1.120635e-04 7.799535e-05 2.895604e-05
 [289,] 1.120140e-04 7.661176e-05 2.810453e-05
 [290,] 8.986226e-05 1.258330e-04 4.226427e-05
 [291,] 1.236831e-04 9.577539e-05 4.343969e-05
 [292,] 6.665904e-05 6.542036e-05 1.770101e-05
 [293,] 6.495488e-05 6.057819e-05 1.567436e-05
 [294,] 8.174130e-05 6.001911e-05 1.569451e-05
 [295,] 1.154096e-04 7.930537e-05 2.137619e-05
 [296,] 2.656726e-04 1.187694e-04 1.385893e-04
 [297,] 1.152341e-04 7.729211e-05 2.930702e-05
 [298,] 1.072647e-04 9.498813e-05 2.444975e-05
 [299,] 1.264498e-04 9.039362e-05 4.080120e-05
 [300,] 1.228407e-04 9.058888e-05 4.006394e-05
 [301,] 1.342738e-04 2.236711e-04 1.126579e-04
 [302,] 1.226995e-04 8.634787e-05 3.739875e-05
 [303,] 9.491837e-05 1.310766e-04 4.740286e-05
 [304,] 1.130347e-04 7.651244e-05 2.828473e-05
 [305,] 8.248859e-05 1.349329e-04 3.016879e-05
 [306,] 1.050493e-04 1.176183e-04 4.249600e-05
 [307,] 1.844096e-04 1.143608e-04 9.025466e-05
 [308,] 1.280988e-04 8.658841e-05 3.882709e-05
 [309,] 6.393885e-05 6.105737e-05 1.566050e-05
 [310,] 6.440392e-05 5.935092e-05 1.432984e-05
 [311,] 6.426056e-05 5.988193e-05 1.424087e-05
 [312,] 1.117190e-04 1.298670e-04 6.213873e-05
 [313,] 1.129309e-04 7.045267e-05 2.398093e-05
 [314,] 1.110520e-04 7.066624e-05 2.398092e-05
 [315,] 6.695921e-05 1.141582e-04 2.106476e-05
 [316,] 1.067927e-04 6.894496e-05 2.318664e-05
 [317,] 5.047796e-04 1.251344e-04 1.551968e-04
 [318,] 1.102080e-04 9.413758e-05 2.667730e-05
 [319,] 6.153964e-05 6.125781e-05 1.404719e-05
 [320,] 7.475934e-05 7.400077e-05 2.315097e-05
 [321,] 1.126772e-04 7.505429e-05 2.728179e-05
 [322,] 1.120740e-04 7.560435e-05 2.751778e-05
 [323,] 7.176385e-05 1.098535e-04 1.977581e-05
 [324,] 1.123504e-04 7.559003e-05 2.756898e-05
 [325,] 1.052097e-04 6.602656e-05 2.126091e-05
 [326,] 1.126108e-04 7.515238e-05 2.734191e-05
 [327,] 1.115425e-04 7.569436e-05 2.745397e-05
 [328,] 1.105434e-04 9.412869e-05 2.788452e-05
 [329,] 1.135834e-04 7.939509e-05 3.020042e-05
 [330,] 1.106176e-04 9.427488e-05 2.786465e-05
 [331,] 1.140833e-04 7.845085e-05 2.976182e-05
 [332,] 1.186651e-04 7.840245e-05 3.079521e-05
 [333,] 1.148263e-04 7.867222e-05 3.008634e-05
 [334,] 2.223847e-04 1.215427e-04 1.192304e-04
 [335,] 1.154310e-04 7.927874e-05 3.061670e-05
 [336,] 1.159123e-04 7.920374e-05 3.069506e-05
 [337,] 7.103190e-05 1.121698e-04 1.991933e-05
 [338,] 1.121815e-04 7.877159e-05 2.914994e-05
 [339,] 2.349599e-04 1.144146e-04 1.156779e-04
 [340,] 6.585487e-05 6.261561e-05 1.412710e-05
 [341,] 6.718599e-05 9.420686e-05 2.010159e-05
 [342,] 1.120251e-04 7.924739e-05 2.969751e-05
 [343,] 1.140697e-04 7.866256e-05 2.988796e-05
 [344,] 1.139688e-04 8.540420e-05 3.372727e-05
 [345,] 1.137706e-04 7.913871e-05 3.010244e-05
 [346,] 1.135046e-04 7.896796e-05 2.992810e-05
 [347,] 1.132906e-04 7.893401e-05 2.985223e-05
 [348,] 8.682731e-05 1.254090e-04 4.007358e-05
 [349,] 1.141367e-04 7.751919e-05 2.920436e-05
 [350,] 1.144253e-04 7.956182e-05 3.052270e-05
 [351,] 1.147157e-04 7.862644e-05 3.003037e-05
 [352,] 1.142947e-04 7.864194e-05 2.993387e-05
 [353,] 1.126828e-04 7.963949e-05 3.010236e-05
 [354,] 1.122944e-04 7.832710e-05 2.923427e-05
 [355,] 6.303503e-05 6.364674e-05 1.405112e-05
 [356,] 1.094339e-04 7.961768e-05 2.919452e-05
 [357,] 1.078537e-04 7.928970e-05 2.855093e-05
 [358,] 1.150984e-04 7.889919e-05 3.029893e-05
 [359,] 1.165893e-04 7.931607e-05 3.093540e-05
 [360,] 1.151919e-04 8.020384e-05 3.111819e-05
 [361,] 1.145282e-04 7.817666e-05 2.970068e-05
 [362,] 1.141618e-04 7.961283e-05 3.048644e-05
 [363,] 1.145067e-04 7.947925e-05 3.049264e-05
 [364,] 6.227778e-05 5.925518e-05 1.414890e-05
 [365,] 6.003071e-05 5.859545e-05 1.406130e-05
 [366,] 1.182337e-04 6.965283e-05 2.495537e-05
 [367,] 1.228108e-04 1.409753e-04 7.205935e-05
 [368,] 1.209746e-04 6.836196e-05 2.373120e-05
 [369,] 1.214582e-04 6.853705e-05 2.407036e-05
 [370,] 1.187373e-04 6.849612e-05 2.371449e-05
 [371,] 1.188664e-04 6.987167e-05 2.523818e-05
 [372,] 1.208599e-04 6.978227e-05 2.541551e-05
 [373,] 6.447597e-05 5.865660e-05 1.452909e-05
 [374,] 6.461665e-05 5.911298e-05 1.437662e-05
 [375,] 1.054463e-04 1.355650e-04 5.656418e-05
 [376,] 1.177445e-04 6.859675e-05 2.363709e-05
 [377,] 1.189715e-04 6.854590e-05 2.377445e-05
 [378,] 1.025053e-04 8.069857e-05 3.030552e-05
 [379,] 9.658006e-05 9.335902e-05 2.488224e-05
 [380,] 1.199228e-04 6.885822e-05 2.498988e-05
 [381,] 1.022632e-04 6.881553e-05 2.240362e-05
 [382,] 9.799099e-05 1.235013e-04 5.548508e-05
 [383,] 9.997202e-05 6.900743e-05 2.223833e-05
 [384,] 2.228470e-04 1.539394e-04 1.632718e-04
 [385,] 1.086073e-04 1.178722e-04 3.416610e-05
 [386,] 2.029523e-04 1.756052e-04 1.706916e-04
 [387,] 6.944429e-04 1.265877e-04 3.671924e-04
 [388,] 7.718797e-05 8.324972e-05 2.871375e-05
 [389,] 2.065891e-04 1.620121e-04 1.590564e-04
 [390,] 8.131245e-05 1.648491e-04 5.734450e-05
 [391,] 2.465150e-03 1.338720e-04 1.138895e-03
 [392,] 1.041722e-04 3.090533e-04 8.640329e-05
 [393,] 2.068915e-03 1.324596e-04 9.814093e-04
 [394,] 2.016273e-03 1.331913e-04 9.708318e-04
 [395,] 2.446365e-04 1.460864e-04 1.690348e-04
 [396,] 1.963398e-04 1.717874e-04 1.601017e-04
 [397,] 1.234664e-03 1.161887e-04 5.113792e-04
 [398,] 1.304066e-03 1.205619e-04 5.712126e-04
 [399,] 1.266151e-04 1.187497e-04 4.946788e-05
 [400,] 1.053932e-04 1.262746e-04 3.541177e-05
 [401,] 1.093894e-04 1.183761e-04 3.482287e-05
 [402,] 6.575192e-04 1.316188e-04 3.746612e-04
 [403,] 1.255097e-03 1.127219e-04 4.901014e-04
 [404,] 1.993240e-04 1.698156e-04 1.608914e-04
 [405,] 1.929576e-04 1.646902e-04 1.497739e-04
 [406,] 1.819228e-04 1.633508e-04 1.385600e-04
 [407,] 1.437068e-03 1.511454e-04 1.062965e-03
 [408,] 1.320502e-04 1.270297e-04 5.518280e-05
 [409,] 5.980478e-04 1.360014e-04 3.620117e-04
 [410,] 1.960778e-04 1.407038e-04 1.263277e-04
 [411,] 1.094118e-03 1.067851e-04 3.972969e-04
 [412,] 6.249647e-04 1.306904e-04 3.518436e-04
 [413,] 1.173803e-03 1.077400e-04 4.271706e-04
 [414,] 1.107794e-03 1.125689e-04 4.426524e-04
 [415,] 9.645883e-05 1.050963e-04 2.727653e-05
 [416,] 6.148238e-04 1.330929e-04 3.579487e-04
 [417,] 1.106262e-03 1.078606e-04 4.085871e-04
 [418,] 1.112704e-04 1.666208e-04 8.838639e-05
 [419,] 1.227086e-03 1.083013e-04 4.465581e-04
 [420,] 1.085488e-03 1.146399e-04 4.500210e-04
 [421,] 1.233298e-03 1.115674e-04 4.740780e-04
 [422,] 6.865614e-05 7.259485e-05 2.150147e-05
 [423,] 1.365742e-04 8.455896e-05 3.467040e-05
 [424,] 2.066076e-04 1.644049e-04 1.617522e-04
 [425,] 1.221228e-04 1.702689e-04 7.506596e-05
 [426,] 8.960699e-05 7.080007e-05 2.731765e-05
 [427,] 1.076920e-04 7.001183e-05 3.212998e-05
 [428,] 1.279715e-04 1.182877e-04 5.129862e-05
 [429,] 6.605379e-04 1.286712e-04 3.606703e-04
 [430,] 7.328594e-04 6.948426e-05 8.015132e-05
 [431,] 2.248480e-04 1.595775e-04 1.720781e-04
 [432,] 1.127735e-04 1.357808e-04 7.334137e-05
 [433,] 9.291872e-05 6.718139e-05 2.622420e-05
 [434,] 1.094242e-04 1.882017e-04 6.010000e-05
 [435,] 1.521962e-03 1.495048e-04 1.100200e-03
 [436,] 6.907698e-04 7.034958e-05 8.583997e-05
 [437,] 1.243741e-04 1.539766e-04 9.444572e-05
 [438,] 1.204437e-04 1.170581e-04 4.647770e-05
 [439,] 1.029316e-03 1.831591e-04 1.016870e-03
 [440,] 7.528911e-04 7.257633e-05 1.049476e-04
 [441,] 7.353771e-04 7.291975e-05 1.054619e-04
 [442,] 7.470296e-05 6.437107e-05 1.507547e-05
 [443,] 9.538889e-05 7.749837e-05 2.144828e-05
 [444,] 1.858537e-04 1.463923e-04 1.247679e-04
 [445,] 7.500207e-05 6.518008e-05 1.497620e-05
 [446,] 1.206601e-03 1.441431e-04 7.974224e-04
 [447,] 1.311021e-04 1.188924e-04 5.182323e-05
 [448,] 9.228148e-05 1.212102e-04 2.789782e-05
 [449,] 1.248104e-04 1.445556e-04 6.300882e-05
 [450,] 8.726146e-05 1.273065e-04 3.651930e-05
 [451,] 8.643092e-05 1.278936e-04 3.552834e-05
 [452,] 8.661388e-05 1.266104e-04 3.547775e-05
 [453,] 8.644198e-05 9.054793e-05 2.619605e-05
 [454,] 8.644713e-05 1.287397e-04 3.574011e-05
 [455,] 1.220831e-04 1.570218e-04 6.684109e-05
 [456,] 8.593215e-05 1.341469e-04 3.617440e-05
 [457,] 1.384028e-03 1.345224e-04 7.742307e-04
 [458,] 6.106045e-04 2.359704e-04 8.005452e-04
 [459,] 6.258749e-04 1.666513e-04 5.082861e-04
 [460,] 6.359420e-04 1.654968e-04 5.104945e-04
 [461,] 1.101412e-04 1.524801e-04 5.032937e-05
 [462,] 9.526323e-05 7.511598e-05 2.117193e-05
 [463,] 9.569261e-05 7.680400e-05 2.242810e-05
 [464,] 6.130688e-04 1.657142e-04 4.948000e-04
 [465,] 6.222569e-04 1.669662e-04 5.070341e-04
 [466,] 6.804475e-04 1.636460e-04 5.336269e-04
 [467,] 6.577105e-04 1.655749e-04 5.265647e-04
 [468,] 6.406457e-04 1.699273e-04 5.339033e-04
 [469,] 1.257714e-04 1.472572e-04 6.538828e-05
 [470,] 5.497127e-04 1.806001e-04 5.054801e-04
 [471,] 1.097847e-04 1.560366e-04 8.141772e-05
 [472,] 1.281982e-03 1.356163e-04 7.323230e-04
 [473,] 5.901733e-04 1.720587e-04 5.043699e-04
 [474,] 1.149005e-04 1.236127e-04 4.497956e-05
 [475,] 6.579411e-04 1.757777e-04 5.741609e-04
 [476,] 1.270168e-03 1.328270e-04 6.879519e-04
 [477,] 5.898788e-04 1.840409e-04 5.541499e-04
 [478,] 8.357407e-05 1.481484e-04 3.636783e-05
 [479,] 9.642683e-05 1.272538e-04 2.997272e-05
 [480,] 6.131425e-04 1.749271e-04 5.346679e-04
 [481,] 6.605576e-04 1.715705e-04 5.565438e-04
 [482,] 1.127942e-04 1.271406e-04 4.466853e-05
 [483,] 9.484707e-05 7.357262e-05 2.109524e-05
 [484,] 1.412279e-03 1.371656e-04 8.300826e-04
 [485,] 6.302462e-04 1.732595e-04 5.408436e-04
 [486,] 1.281345e-04 2.340025e-04 1.132194e-04
 [487,] 9.627287e-05 1.143632e-04 2.827138e-05
 [488,] 5.155201e-04 6.407058e-05 5.001761e-05
 [489,] 8.883494e-05 1.114003e-04 3.042361e-05
 [490,] 8.380263e-05 1.513578e-04 3.390468e-05
 [491,] 1.427918e-03 1.264010e-04 5.740017e-04
 [492,] 1.132750e-04 1.332409e-04 6.992981e-05
 [493,] 6.433329e-04 7.275928e-05 1.157522e-04
 [494,] 7.235908e-04 7.315537e-05 1.270286e-04
 [495,] 1.602855e-03 1.001929e-04 1.143754e-04
 [496,] 6.710293e-04 7.241659e-05 1.176052e-04
 [497,] 1.661857e-03 9.899974e-05 1.217117e-04
 [498,] 1.388014e-03 8.549282e-05 5.207022e-05
 [499,] 1.141858e-04 1.289430e-04 6.830534e-05
 [500,] 8.645213e-04 7.237107e-05 1.389607e-04
 [501,] 8.967132e-05 1.569240e-04 4.197154e-05
 [502,] 9.148193e-05 2.029183e-04 5.551557e-05
 [503,] 1.667124e-04 8.384358e-05 5.895336e-05
 [504,] 1.750345e-03 1.021475e-04 1.131567e-04
 [505,] 8.590429e-05 8.671177e-05 2.074146e-05
 [506,] 1.008964e-04 2.634584e-04 1.107364e-04
 [507,] 8.754270e-04 7.304495e-05 1.436564e-04
 [508,] 1.618477e-03 1.020606e-04 1.080898e-04
 [509,] 8.679167e-04 7.375337e-05 1.466117e-04
 [510,] 7.238374e-04 7.349313e-05 1.285821e-04
 [511,] 7.513402e-04 7.296741e-05 1.293592e-04
 [512,] 7.436053e-04 7.341627e-05 1.305525e-04
 [513,] 7.835331e-04 7.259922e-05 1.311486e-04
 [514,] 8.160334e-04 9.721610e-05 2.605510e-04
 [515,] 8.373860e-04 7.250221e-05 1.365761e-04
 [516,] 6.575244e-04 7.709025e-05 1.354567e-04
 [517,] 6.328460e-05 5.838512e-05 1.481949e-05
 [518,] 9.408707e-05 2.161007e-04 6.423366e-05
 [519,] 6.314385e-05 5.832148e-05 1.464531e-05
 [520,] 7.547832e-04 6.230578e-05 7.573730e-05
 [521,] 1.777430e-04 1.796337e-04 1.677297e-04
 [522,] 4.937402e-04 7.597256e-05 1.032561e-04
 [523,] 9.030945e-05 1.083611e-04 2.802376e-05
 [524,] 1.323019e-03 1.032179e-04 9.224882e-05
 [525,] 7.235019e-05 2.268247e-04 5.669903e-05
 [526,] 4.157725e-04 6.275122e-05 5.351215e-05
 [527,] 4.293662e-04 6.309724e-05 5.598400e-05
 [528,] 2.725696e-04 6.315579e-05 4.428137e-05
 [529,] 7.476886e-05 7.118734e-05 1.694749e-05
 [530,] 8.479891e-05 1.608459e-04 1.574025e-05
 [531,] 8.594187e-05 1.467191e-04 3.619338e-05
 [532,] 1.031533e-04 9.305935e-05 2.865735e-05
 [533,] 1.006917e-04 2.293712e-04 6.876899e-05
 [534,] 7.006071e-05 2.800184e-04 7.355070e-05
 [535,] 1.512820e-04 6.179216e-05 2.675598e-05
 [536,] 1.167204e-04 1.242617e-04 3.548226e-05
 [537,] 6.917125e-05 2.398678e-04 5.917921e-05
 [538,] 1.977043e-04 2.179263e-04 2.093527e-04
 [539,] 8.473663e-05 1.615146e-04 3.963642e-05
 [540,] 1.021339e-04 2.134518e-04 6.813189e-05
 [541,] 1.028982e-04 2.135775e-04 7.006377e-05
 [542,] 6.779528e-05 2.716695e-04 6.679692e-05
 [543,] 1.160465e-04 1.029041e-04 3.063343e-05
 [544,] 1.161342e-04 1.025693e-04 3.056007e-05
 [545,] 1.828395e-04 2.140588e-04 1.881002e-04
 [546,] 1.018475e-04 2.349845e-04 7.352934e-05
 [547,] 1.022181e-04 2.095514e-04 6.735647e-05
 [548,] 1.035524e-04 2.118798e-04 7.105092e-05
 [549,] 1.015291e-04 2.117147e-04 6.644215e-05
 [550,] 1.021414e-04 2.087120e-04 6.690783e-05
 [551,] 1.063965e-04 2.169822e-04 7.845366e-05
 [552,] 6.304146e-05 2.970885e-04 5.639427e-05
 [553,] 1.050611e-04 2.563703e-04 8.787788e-05
 [554,] 1.051423e-04 2.412026e-04 8.324199e-05
 [555,] 1.049763e-04 2.625492e-04 8.881567e-05
 [556,] 1.025347e-04 2.117592e-04 6.871399e-05
 [557,] 2.007320e-04 1.982065e-04 1.800637e-04
 [558,] 1.017672e-04 2.218372e-04 6.985021e-05
 [559,] 1.819594e-04 6.391683e-05 3.927976e-05
 [560,] 6.809947e-05 2.996339e-04 7.436910e-05
 [561,] 1.014953e-04 2.037308e-04 6.398867e-05
 [562,] 8.991119e-05 3.913624e-04 6.394414e-05
 [563,] 1.156996e-04 1.031035e-04 3.079962e-05
 [564,] 1.045506e-04 1.164395e-04 3.194373e-05
 [565,] 1.020439e-04 2.095514e-04 6.696183e-05
 [566,] 1.018697e-04 2.101618e-04 6.671227e-05
 [567,] 1.922738e-04 1.153218e-04 9.503730e-05
 [568,] 6.795468e-05 2.976817e-04 7.344176e-05
 [569,] 1.969118e-04 1.153218e-04 9.742424e-05
 [570,] 1.157349e-04 1.028315e-04 3.073273e-05
 [571,] 9.866321e-05 2.199842e-03 3.549082e-04
 [572,] 9.853856e-05 1.690684e-03 2.873683e-04
 [573,] 1.880989e-04 1.143754e-04 9.181964e-05
 [574,] 9.880422e-05 2.512435e-03 3.924075e-04
 [575,] 9.873321e-05 1.963029e-03 3.215072e-04
 [576,] 1.060634e-04 1.161280e-04 3.217163e-05
 [577,] 6.713461e-05 2.841254e-04 6.772901e-05
 [578,] 1.160588e-04 1.239314e-04 3.566548e-05
 [579,] 9.892971e-05 1.452255e-03 2.474320e-04
 [580,] 9.870609e-05 1.496828e-03 2.571929e-04
 [581,] 9.927448e-05 1.336354e-03 2.265433e-04
 [582,] 9.902503e-05 1.957615e-03 3.167949e-04
 [583,] 9.893145e-05 1.246824e-03 2.172741e-04
 [584,] 1.246384e-04 1.842821e-03 1.330652e-03
 [585,] 9.890279e-05 1.734262e-03 2.880996e-04
 [586,] 9.868728e-05 1.403327e-03 2.437118e-04
 [587,] 9.874369e-05 1.347598e-03 2.347946e-04
 [588,] 9.858305e-05 1.508364e-03 2.613789e-04
 [589,] 9.859085e-05 1.328430e-03 2.342569e-04
 [590,] 9.864172e-05 1.232155e-03 2.189427e-04
 [591,] 9.920404e-05 1.044578e-03 1.858427e-04
 [592,] 9.902004e-05 1.555781e-03 2.615800e-04
 [593,] 9.916817e-05 1.321326e-03 2.257146e-04
 [594,] 9.904394e-05 1.280802e-03 2.208763e-04
 [595,] 1.019318e-04 1.077278e-04 2.697405e-05
 [596,] 9.913891e-05 1.540632e-03 2.576531e-04
 [597,] 1.160261e-04 1.257177e-04 3.601455e-05
 [598,] 9.862105e-05 1.335969e-03 2.349683e-04
 [599,] 9.970463e-05 1.354703e-03 2.255594e-04
 [600,] 1.587211e-04 2.671352e-04 2.313599e-04
 [601,] 6.327227e-05 6.497599e-05 1.657504e-05
 [602,] 9.828976e-05 1.150739e-03 2.832130e-04
 [603,] 9.809036e-05 6.250328e-04 1.551070e-04
 [604,] 9.994378e-05 3.912940e-04 1.089979e-04
 [605,] 9.868900e-05 5.139165e-04 1.176485e-04
 [606,] 9.867021e-05 4.820673e-04 1.115094e-04
 [607,] 9.863710e-05 4.932776e-04 1.141864e-04
 [608,] 1.293827e-04 1.238592e-04 4.313616e-05
 [609,] 9.858302e-05 4.865017e-04 1.134549e-04
 [610,] 9.871768e-05 5.082524e-04 1.164971e-04
 [611,] 1.002241e-04 5.269877e-04 1.477187e-04
 [612,] 9.845817e-05 2.829954e-04 7.077082e-05
 [613,] 9.873467e-05 4.593644e-04 1.062602e-04
 [614,] 7.479422e-05 6.765896e-05 1.756974e-05
 [615,] 9.862180e-05 3.900895e-04 9.304726e-05
 [616,] 1.040910e-04 1.391093e-04 4.111720e-05
 [617,] 9.871804e-05 3.789732e-04 8.985612e-05
 [618,] 9.884311e-05 3.668789e-04 8.609601e-05
 [619,] 9.867849e-05 3.572274e-04 8.557977e-05
 [620,] 9.876669e-05 3.677814e-04 8.710690e-05
 [621,] 1.006314e-04 4.752810e-04 1.384078e-04
 [622,] 9.863386e-05 3.781329e-04 9.047354e-05
 [623,] 9.883909e-05 3.763128e-04 8.834434e-05
 [624,] 9.779786e-05 1.197867e-04 3.087432e-05
 [625,] 7.223727e-05 6.424485e-04 1.942027e-04
 [626,] 1.823546e-04 1.757544e-04 1.455524e-04
 [627,] 7.575551e-05 3.556928e-04 1.144405e-04
 [628,] 9.881292e-05 3.777628e-04 8.884931e-05
 [629,] 1.525806e-04 6.643299e-05 2.528130e-05
 [630,] 1.005304e-04 9.800795e-05 2.686191e-05
 [631,] 9.876607e-05 4.029748e-04 9.444462e-05
 [632,] 9.886825e-05 4.105286e-04 9.502051e-05
 [633,] 9.874307e-05 3.981200e-04 9.361024e-05
 [634,] 7.475902e-05 3.163974e-04 9.703236e-05
 [635,] 9.878400e-05 4.030529e-04 9.400852e-05
 [636,] 9.873312e-05 3.962144e-04 9.330194e-05
 [637,] 9.780786e-05 1.201614e-04 3.061873e-05
 [638,] 1.012140e-04 4.769104e-04 1.444409e-04
 [639,] 1.041742e-04 1.356043e-04 3.941217e-05
 [640,] 9.867011e-05 3.853093e-04 9.157273e-05
 [641,] 9.882449e-05 3.835041e-04 8.991016e-05
 [642,] 1.006089e-04 4.740329e-04 1.377255e-04
 [643,] 9.885374e-05 3.826194e-04 8.950861e-05
 [644,] 1.192310e-04 2.880546e-04 1.486651e-04
 [645,] 7.199900e-05 6.645965e-04 2.002127e-04
 [646,] 9.881567e-05 3.710734e-04 8.740875e-05
 [647,] 1.007988e-04 4.735382e-04 1.394319e-04
 [648,] 7.461966e-05 3.576760e-04 1.118145e-04
 [649,] 9.893302e-05 3.955483e-04 9.150378e-05
 [650,] 9.901334e-05 2.169331e-04 5.357110e-05
 [651,] 7.682979e-05 8.004268e-05 2.592376e-05
 [652,] 9.918595e-05 2.671445e-04 6.476069e-05
 [653,] 9.930805e-05 2.145927e-04 5.211726e-05
 [654,] 8.351988e-05 1.751733e-04 3.819195e-05
 [655,] 1.520846e-04 6.584717e-05 3.513811e-05
 [656,] 7.671077e-05 4.524900e-04 1.430743e-04
 [657,] 9.894963e-05 2.450291e-04 6.068241e-05
 [658,] 1.005010e-04 9.586999e-05 2.659296e-05
 [659,] 1.003747e-04 9.580439e-05 2.650630e-05
 [660,] 9.924997e-05 2.399487e-04 5.874439e-05
 [661,] 9.955204e-05 2.313034e-04 5.609818e-05
 [662,] 1.005049e-04 9.575840e-05 2.646241e-05
 [663,] 7.534298e-05 3.407597e-04 1.076103e-04
 [664,] 9.881925e-05 4.056936e-04 9.452670e-05
 [665,] 7.344777e-05 3.014546e-04 8.918255e-05
 [666,] 9.885004e-05 3.795643e-04 8.888113e-05
 [667,] 9.875200e-05 3.795643e-04 8.963347e-05
 [668,] 7.593112e-05 6.517924e-05 1.691418e-05
 [669,] 8.087080e-05 8.786124e-05 2.144290e-05
 [670,] 8.646289e-05 1.921085e-04 4.876905e-05
 [671,] 1.005127e-04 9.788683e-05 2.680333e-05
 [672,] 1.217914e-04 1.275573e-04 3.688190e-05
 [673,] 1.009422e-04 5.883772e-04 1.725832e-04
 [674,] 8.748074e-05 2.321994e-04 6.493752e-05
 [675,] 8.675431e-05 2.201449e-04 5.882938e-05
 [676,] 8.681584e-05 2.631231e-04 7.408710e-05
 [677,] 1.005560e-04 9.812985e-05 2.685807e-05
 [678,] 1.134922e-04 1.331220e-04 3.326884e-05
 [679,] 7.362935e-05 2.109142e-04 5.851198e-05
 [680,] 1.049214e-04 1.348303e-04 3.992510e-05
 [681,] 6.606941e-05 7.123861e-05 1.634925e-05
 [682,] 1.022345e-04 7.633456e-04 2.364701e-04
 [683,] 1.445542e-04 1.813135e-04 1.182359e-04
 [684,] 1.017866e-04 1.321753e-04 3.536640e-05
 [685,] 9.142408e-05 1.430248e-03 4.477397e-04
 [686,] 1.039184e-04 1.036596e-03 3.664007e-04
 [687,] 1.034520e-04 1.012099e-03 3.529166e-04
 [688,] 1.128290e-04 1.348550e-04 3.357389e-05
 [689,] 7.548436e-05 6.121570e-05 1.652013e-05
 [690,] 7.568788e-05 3.948183e-04 1.288518e-04
 [691,] 1.001924e-04 3.821466e-04 1.501973e-04
 [692,] 6.202117e-05 6.325682e-05 1.427130e-05
 [693,] 1.029929e-04 9.612153e-04 3.311699e-04
 [694,] 6.097735e-05 7.340146e-05 1.579594e-05
 [695,] 1.057359e-04 1.019289e-03 3.804270e-04
 [696,] 1.228318e-04 6.568175e-05 2.309195e-05
 [697,] 1.161308e-04 7.143841e-05 3.390386e-05
 [698,] 1.010323e-04 1.236253e-04 3.222612e-05
 [699,] 1.161844e-04 7.223417e-05 3.450893e-05
 [700,] 9.104784e-05 1.170369e-03 3.675033e-04
 [701,] 7.612682e-05 8.727040e-05 2.006761e-05
 [702,] 1.136588e-04 7.383461e-05 3.499518e-05
 [703,] 1.010371e-04 1.218445e-04 3.192488e-05
 [704,] 1.010112e-04 1.227639e-04 3.207785e-05
 [705,] 1.010788e-04 1.209023e-04 3.181439e-05
 [706,] 1.084310e-04 1.556523e-04 5.863822e-05
 [707,] 1.014419e-04 1.228310e-04 3.261537e-05
 [708,] 1.014265e-04 1.216063e-04 3.231401e-05
 [709,] 1.016253e-04 1.201815e-04 3.188329e-05
 [710,] 1.019225e-04 1.044390e-03 3.455477e-04
 [711,] 1.015536e-04 1.228832e-04 3.274539e-05
 [712,] 1.014708e-04 1.228214e-04 3.264425e-05
 [713,] 1.015985e-04 1.227488e-04 3.275809e-05
 [714,] 8.383686e-05 1.394699e-04 2.982576e-05
 [715,] 9.110133e-05 1.268817e-03 3.964365e-04
 [716,] 1.015022e-04 1.243551e-04 3.302414e-05
 [717,] 8.201805e-05 3.595662e-04 1.321081e-04
 [718,] 1.012339e-04 1.228583e-04 3.238594e-05
 [719,] 1.012962e-04 1.228456e-04 3.245546e-05
 [720,] 8.293539e-05 3.653100e-04 1.371852e-04
 [721,] 1.012067e-04 1.225591e-04 3.229305e-05
 [722,] 8.152615e-05 3.548421e-04 1.286528e-04
 [723,] 1.017760e-04 1.221540e-04 3.279164e-05
 [724,] 1.015794e-04 1.227828e-04 3.274958e-05
 [725,] 1.990173e-04 2.014845e-04 1.988368e-04
 [726,] 1.942337e-04 1.984682e-04 1.899698e-04
 [727,] 1.017199e-04 1.228310e-04 3.289872e-05
 [728,] 1.026695e-04 9.480928e-04 3.230444e-04
 [729,] 1.018698e-04 1.051380e-03 3.466846e-04
 [730,] 1.227925e-04 7.278898e-05 3.725090e-05
 [731,] 1.264898e-04 7.294969e-05 3.841731e-05
 [732,] 1.210342e-04 9.688373e-05 5.351936e-05
 [733,] 1.143454e-04 1.337420e-04 3.312047e-05
 [734,] 1.637419e-04 1.342646e-04 8.590005e-05
 [735,] 1.069077e-04 1.512912e-04 5.377618e-05
 [736,] 1.019766e-04 1.220822e-04 3.296199e-05
 [737,] 1.004178e-04 1.113211e-03 3.457362e-04
 [738,] 1.015929e-04 1.234617e-04 3.291101e-05
 [739,] 1.036231e-04 1.207932e-04 3.389307e-05
 [740,] 1.009614e-04 1.174904e-04 2.777387e-05
 [741,] 1.022194e-04 1.221279e-04 3.318406e-05
 [742,] 1.016734e-04 1.221624e-04 3.270007e-05
 [743,] 1.164758e-04 1.391914e-04 5.829583e-05
 [744,] 1.013071e-04 1.221239e-04 3.230350e-05
 [745,] 7.364037e-05 7.556740e-05 1.765249e-05
 [746,] 7.525213e-05 3.621310e-04 1.149572e-04
 [747,] 8.034835e-05 7.703888e-05 1.970077e-05
 [748,] 1.249090e-04 1.900346e-04 9.467672e-05
 [749,] 1.015547e-04 1.250424e-04 3.318039e-05
 [750,] 1.019720e-04 1.247061e-04 3.354213e-05
 [751,] 1.048122e-04 9.930520e-05 3.391646e-05
 [752,] 1.002066e-04 1.174552e-04 2.769325e-05
 [753,] 9.357336e-05 1.285365e-04 3.127393e-05
 [754,] 8.221156e-05 2.834312e-04 9.923152e-05
 [755,] 8.349167e-05 1.094694e-04 3.888883e-05
 [756,] 1.029221e-04 1.215318e-04 3.315634e-05
 [757,] 9.839639e-05 8.426906e-04 2.424684e-04
 [758,] 1.021101e-04 1.222520e-04 3.310427e-05
 [759,] 7.574135e-05 7.713092e-05 1.796298e-05
 [760,] 7.506450e-05 3.064657e-04 9.381987e-05
 [761,] 1.074847e-04 1.173805e-04 2.869185e-05
 [762,] 1.042859e-04 1.065638e-04 2.756684e-05
 [763,] 1.070893e-04 1.299599e-04 2.731548e-05
 [764,] 7.441403e-05 1.102637e-04 2.243462e-05
 [765,] 1.046944e-04 7.141253e-05 3.110168e-05
 [766,] 9.603233e-05 2.515599e-04 3.011954e-05
 [767,] 6.700953e-05 4.880462e-04 7.996601e-05
 [768,] 8.379591e-05 1.212595e-04 2.752243e-05
 [769,] 8.168245e-05 8.754230e-05 2.596541e-05
 [770,] 7.545177e-05 1.345299e-04 3.961019e-05
 [771,] 1.127571e-04 1.145439e-04 2.119532e-05
 [772,] 1.806503e-04 6.441189e-05 2.692084e-05
 [773,] 1.154461e-04 9.388761e-05 2.884093e-05
 [774,] 1.458941e-04 9.986488e-05 4.422897e-05
 [775,] 1.262363e-04 9.536892e-05 5.462959e-05
 [776,] 1.740466e-04 1.118393e-04 5.857958e-05
 [777,] 1.903000e-04 1.349102e-04 9.439246e-05
 [778,] 1.776416e-04 9.117702e-05 3.095549e-05
 [779,] 6.896144e-05 1.404444e-04 2.313775e-05
 [780,] 2.469836e-04 9.439999e-05 7.361354e-05
 [781,] 1.855488e-04 1.311637e-04 8.702929e-05
 [782,] 1.804972e-04 1.262538e-04 7.840083e-05
 [783,] 1.156460e-04 1.091165e-04 3.263419e-05
 [784,] 2.432210e-04 9.556808e-05 7.444161e-05
 [785,] 7.059023e-05 6.496110e-05 1.872147e-05
 [786,] 1.116691e-04 6.971156e-05 2.198084e-05
 [787,] 1.789996e-04 1.241920e-04 7.511894e-05
 [788,] 1.831529e-04 1.247297e-04 7.772945e-05
 [789,] 8.842571e-05 1.388136e-04 2.726010e-05
 [790,] 1.115523e-04 7.141895e-05 2.182518e-05
 [791,] 1.562707e-04 1.332806e-04 7.288652e-05
 [792,] 1.349396e-04 1.195353e-04 4.926144e-05
 [793,] 1.117325e-04 7.603127e-05 2.278603e-05
 [794,] 1.321920e-04 1.146081e-04 4.375131e-05
 [795,] 6.660090e-05 1.050031e-04 1.817624e-05
 [796,] 1.317118e-04 1.147842e-04 4.435565e-05
 [797,] 6.948735e-05 6.557648e-05 1.868710e-05
 [798,] 1.117827e-04 7.551635e-05 2.263783e-05
 [799,] 1.322862e-04 1.164046e-04 4.569077e-05
 [800,] 7.407453e-05 7.136579e-05 2.109718e-05
 [801,] 1.158946e-04 1.094829e-04 3.298855e-05
 [802,] 2.245205e-04 2.164032e-04 2.321554e-04
 [803,] 9.607707e-05 1.845824e-04 1.912653e-05
 [804,] 2.225553e-04 2.527382e-04 2.802344e-04
 [805,] 8.316039e-05 3.065471e-04 2.478857e-05
 [806,] 8.366106e-05 3.077233e-04 2.467107e-05
 [807,] 1.321207e-04 1.147832e-04 4.450959e-05
 [808,] 6.965627e-05 8.485295e-05 2.430414e-05
 [809,] 1.300646e-04 1.148568e-04 4.378344e-05
 [810,] 6.923992e-05 1.698664e-04 2.739812e-05
 [811,] 1.118973e-04 7.544181e-05 2.257400e-05
 [812,] 1.308290e-04 1.163881e-04 4.509210e-05
 [813,] 9.129843e-05 1.560564e-04 5.183525e-05
 [814,] 2.152318e-04 2.332819e-04 2.432785e-04
 [815,] 1.120911e-04 6.870524e-05 2.110808e-05
 [816,] 1.124734e-04 6.981003e-05 2.124988e-05
 [817,] 7.214119e-05 7.478356e-05 2.265460e-05
 [818,] 1.616830e-04 1.251823e-04 6.797151e-05
 [819,] 7.493647e-05 6.298618e-05 1.876973e-05
 [820,] 1.657066e-04 1.255547e-04 6.856947e-05
 [821,] 6.220764e-05 7.462022e-05 1.606597e-05
 [822,] 2.441375e-04 1.269696e-04 1.196554e-04
 [823,] 2.414951e-04 1.250987e-04 1.156493e-04
 [824,] 1.155240e-04 7.588401e-05 2.908354e-05
 [825,] 6.270095e-05 8.536900e-05 1.660289e-05
 [826,] 1.146187e-04 9.059468e-05 2.237485e-05
 [827,] 1.221577e-04 6.548940e-05 1.753781e-05
 [828,] 2.390700e-04 1.180506e-04 1.041803e-04
 [829,] 1.636554e-04 1.245854e-04 6.657603e-05
 [830,] 1.120331e-04 9.516102e-05 2.120196e-05
 [831,] 1.013307e-04 1.664795e-04 1.930221e-05
 [832,] 6.933556e-05 1.844941e-04 3.282248e-05
 [833,] 1.709383e-04 1.350652e-04 8.166943e-05
 [834,] 6.072773e-05 6.371648e-05 1.480703e-05
 [835,] 9.649190e-05 1.973467e-04 1.946544e-05
 [836,] 9.807030e-05 1.983411e-04 1.934731e-05
 [837,] 7.387053e-05 1.357585e-04 2.641067e-05
 [838,] 9.564110e-05 1.972352e-04 1.955719e-05
 [839,] 1.159316e-04 1.149859e-04 3.500317e-05
 [840,] 1.730417e-04 1.223363e-04 6.824582e-05
 [841,] 1.249138e-04 1.257667e-04 2.227498e-05
 [842,] 1.583759e-04 1.540724e-04 9.488789e-05
 [843,] 6.224903e-05 9.549292e-05 1.810552e-05
 [844,] 9.249606e-05 2.319378e-04 2.214922e-05
 [845,] 1.080677e-04 9.930475e-05 2.030272e-05
 [846,] 1.746326e-04 1.207049e-04 6.723589e-05
 [847,] 9.385217e-05 2.329789e-04 2.198366e-05
 [848,] 1.648389e-04 1.845037e-04 3.293633e-05
 [849,] 8.971600e-05 1.520123e-04 1.555732e-05
 [850,] 1.792003e-04 1.192929e-04 6.701372e-05
 [851,] 9.915407e-05 1.003657e-04 1.938404e-05
 [852,] 1.115628e-04 7.392586e-05 2.325044e-05
 [853,] 1.085769e-04 2.673295e-04 2.127085e-05
 [854,] 1.116697e-04 7.261263e-05 2.298170e-05
 [855,] 1.148643e-04 1.000041e-04 2.025993e-05
 [856,] 1.536547e-04 1.330553e-04 3.014404e-05
 [857,] 1.115485e-04 7.055089e-05 2.227455e-05
 [858,] 1.119704e-04 7.098970e-05 2.260756e-05
 [859,] 9.751563e-05 2.686673e-04 2.293720e-05
 [860,] 1.019131e-04 2.791725e-04 2.262535e-05
 [861,] 1.161218e-04 1.173381e-04 3.574602e-05
 [862,] 1.121042e-04 7.052818e-05 2.245969e-05
 [863,] 1.119633e-04 7.033242e-05 2.234137e-05
 [864,] 2.306818e-04 1.180104e-04 8.396360e-05
 [865,] 3.200290e-04 1.070210e-04 3.131569e-05
 [866,] 9.161438e-05 9.221900e-05 2.428589e-05
 [867,] 2.071943e-04 1.187609e-04 7.681056e-05
 [868,] 9.911832e-05 3.038560e-04 2.402524e-05
 [869,] 1.970726e-04 1.032206e-04 5.517822e-05
 [870,] 7.250279e-05 6.821545e-05 1.627966e-05
 [871,] 2.432119e-04 1.150912e-04 2.814833e-05
 [872,] 9.056638e-05 9.319472e-05 2.432759e-05
 [873,] 1.138777e-04 1.068850e-04 3.515666e-05
 [874,] 1.120923e-04 7.607414e-05 2.427022e-05
 [875,] 2.560518e-04 1.095231e-04 3.608222e-05
 [876,] 6.988007e-05 1.230965e-04 2.526394e-05
 [877,] 7.953044e-05 8.035367e-05 1.936260e-05
 [878,] 1.792034e-04 9.311281e-05 2.127382e-05
 [879,] 9.028375e-05 9.978302e-05 2.161651e-05
 [880,] 7.766822e-05 8.685966e-05 1.906662e-05
 [881,] 9.381624e-05 9.947418e-05 2.195487e-05
 [882,] 1.752477e-04 1.600678e-04 2.468393e-05
 [883,] 8.998915e-05 1.039151e-04 2.137735e-05
 [884,] 1.441337e-04 1.357977e-04 2.442338e-05
 [885,] 8.256854e-05 1.065146e-04 2.818374e-05
 [886,] 7.450790e-05 1.111005e-04 2.642001e-05
 [887,] 1.788614e-04 1.303276e-04 8.738145e-05
 [888,] 1.048366e-04 8.778621e-05 2.084066e-05
 [889,] 1.498662e-04 9.539152e-05 2.175591e-05
 [890,] 7.401995e-05 1.422623e-04 2.283640e-05
 [891,] 1.163956e-04 1.377302e-04 4.091601e-05
 [892,] 2.605350e-04 1.168711e-04 1.018970e-04
 [893,] 6.376163e-05 7.919147e-05 1.428539e-05
 [894,] 9.265768e-05 8.834925e-05 1.928673e-05
 [895,] 8.149789e-05 8.595823e-05 1.902135e-05
 [896,] 3.046835e-04 2.812187e-03 5.437559e-03
 [897,] 1.493863e-04 1.216656e-04 8.507267e-05
 [898,] 1.851437e-04 1.036935e-04 2.093784e-05
 [899,] 9.101154e-05 8.604031e-05 1.770804e-05
 [900,] 1.255970e-04 8.338552e-05 2.405420e-05
 [901,] 8.068803e-05 1.073806e-04 2.979381e-05
 [902,] 9.127159e-05 1.078696e-04 2.701286e-05
 [903,] 1.447913e-04 1.379917e-04 3.565306e-05
 [904,] 6.209449e-05 8.795554e-05 1.727201e-05
 [905,] 1.133946e-04 1.842363e-04 7.919041e-05
 [906,] 6.530795e-05 1.760917e-04 3.360822e-05
 [907,] 9.774304e-05 1.247326e-04 3.024852e-05
 [908,] 6.094618e-05 8.025255e-05 1.723568e-05
 [909,] 6.083969e-05 7.947417e-05 1.652635e-05
 [910,] 6.088520e-05 6.825277e-05 1.540592e-05
 [911,] 1.093870e-04 3.150509e-04 1.373990e-04
 [912,] 6.085120e-05 8.644511e-05 1.774122e-05
 [913,] 6.081818e-05 8.256881e-05 1.702074e-05
 [914,] 7.189772e-05 5.012864e-04 3.540548e-05
 [915,] 6.095961e-05 5.839433e-05 1.423812e-05
 [916,] 8.257513e-05 6.725507e-05 1.837592e-05
 [917,] 7.093651e-05 1.547934e-04 3.716494e-05
 [918,] 9.274940e-05 1.643770e-04 2.836992e-05
 [919,] 6.969286e-05 8.415400e-05 2.199720e-05
 [920,] 8.752284e-05 6.951945e-05 1.987708e-05
 [921,] 9.384104e-05 1.223126e-04 2.569731e-05
 [922,] 9.323557e-05 1.283533e-04 2.639213e-05
 [923,] 6.895652e-05 1.994299e-04 4.091649e-05
 [924,] 6.415427e-05 1.784453e-04 3.132623e-05
 [925,] 6.784360e-05 2.388364e-04 4.701833e-05
 [926,] 6.911550e-05 3.420173e-04 4.195182e-05
 [927,] 6.245077e-05 6.713632e-05 1.559105e-05
 [928,] 7.670991e-05 8.134346e-05 1.946933e-05
 [929,] 6.991503e-05 4.598935e-04 1.039861e-04
 [930,] 6.940838e-05 4.782308e-04 1.064372e-04
 [931,] 7.964636e-05 7.576430e-05 1.785749e-05
 [932,] 7.073928e-05 1.165548e-04 1.789034e-05
 [933,] 7.032209e-05 2.192202e-04 4.676358e-05
 [934,] 7.057115e-05 1.150150e-04 1.789603e-05
 [935,] 9.631118e-05 1.161007e-04 2.673767e-05
 [936,] 1.133714e-04 1.176106e-04 3.023753e-05
 [937,] 7.078812e-05 1.679720e-04 2.101104e-05
 [938,] 6.968814e-05 3.152598e-04 3.003083e-05
 [939,] 1.145519e-04 6.484091e-04 7.725004e-05
 [940,] 8.565028e-05 1.117577e-04 2.281562e-05
 [941,] 1.236874e-04 1.137825e-04 3.239357e-05
 [942,] 6.738551e-05 2.217930e-04 2.748502e-05
 [943,] 6.639244e-05 1.273562e-04 2.712201e-05
 [944,] 6.986039e-05 6.038082e-05 1.719854e-05
 [945,] 6.642463e-05 1.221269e-04 2.641984e-05
 [946,] 8.860054e-05 1.101421e-04 2.194028e-05
 [947,] 7.155828e-05 1.296506e-04 2.664083e-05
 [948,] 6.818289e-05 6.999276e-05 1.845566e-05
 [949,] 6.717873e-05 9.530266e-05 2.269621e-05
 [950,] 6.760155e-05 1.702706e-04 3.305475e-05
 [951,] 6.602005e-05 8.611738e-05 2.044681e-05
 [952,] 7.338617e-05 1.132584e-04 1.685356e-05
 [953,] 6.269319e-05 1.423407e-04 2.902453e-05
 [954,] 1.098883e-04 3.224594e-04 5.341221e-05
 [955,] 6.801051e-05 6.997440e-05 1.728816e-05
 [956,] 7.637219e-05 7.643338e-05 2.284041e-05
 [957,] 1.055511e-04 2.431037e-04 3.451338e-05
 [958,] 1.067721e-04 3.406063e-04 5.961895e-05
 [959,] 8.706102e-05 9.429986e-05 2.238744e-05
 [960,] 7.768399e-05 1.822883e-04 1.953747e-05
 [961,] 7.579404e-05 7.736930e-05 2.296412e-05
 [962,] 1.103651e-04 3.112964e-04 5.094381e-05
 [963,] 8.232656e-05 6.564075e-05 1.442708e-05
 [964,] 6.660329e-05 6.464695e-05 1.685833e-05
 [965,] 7.958774e-05 7.538820e-05 1.961898e-05
 [966,] 6.996028e-05 6.065974e-05 1.557385e-05
 [967,] 7.822805e-05 1.012064e-04 1.978017e-05
 [968,] 7.673361e-05 1.894946e-04 2.029802e-05
 [969,] 7.660229e-05 1.191764e-04 1.910294e-05
 [970,] 7.595113e-05 7.881159e-05 2.350199e-05
 [971,] 8.765754e-05 9.640226e-05 2.239654e-05
 [972,] 6.732139e-05 6.445421e-05 1.705189e-05
 [973,] 6.955558e-05 7.075584e-05 1.817394e-05
 [974,] 1.118090e-04 1.043971e-04 2.275564e-05
 [975,] 6.350625e-05 8.665580e-05 1.737853e-05
 [976,] 1.112641e-04 1.133768e-04 2.299148e-05
 [977,] 6.790530e-05 5.879032e-05 1.526179e-05
 [978,] 8.104533e-05 8.477941e-05 2.101789e-05
 [979,] 7.270950e-05 1.495494e-04 1.830176e-05
 [980,] 6.541824e-05 6.965189e-05 1.666328e-05
 [981,] 6.699407e-05 5.878824e-05 1.505857e-05
 [982,] 1.104064e-04 1.026112e-04 2.275410e-05
 [983,] 1.052076e-04 1.035124e-04 2.288598e-05
 [984,] 8.228734e-05 8.991785e-05 2.297290e-05
 [985,] 6.473791e-05 6.901232e-05 1.630806e-05
 [986,] 8.157163e-05 8.993850e-05 2.251978e-05
 [987,] 1.180398e-04 1.101775e-04 3.566063e-05
 [988,] 6.489004e-05 6.897457e-05 1.633912e-05
 [989,] 8.148959e-05 8.666715e-05 2.166036e-05
 [990,] 6.494813e-05 6.915607e-05 1.641626e-05
 [991,] 8.203290e-05 7.726873e-05 1.723330e-05
 [992,] 8.891263e-05 1.463540e-04 2.525872e-05
 [993,] 8.290315e-05 7.710914e-05 2.029243e-05
 [994,] 6.544944e-05 1.233272e-04 1.913551e-05
 [995,] 8.230984e-05 7.712557e-05 2.018957e-05
 [996,] 6.401426e-05 7.128918e-05 1.653669e-05
 [997,] 1.097892e-04 1.100625e-04 3.056831e-05
 [998,] 5.859375e-05 6.180444e-05 1.430064e-05
 [999,] 5.859019e-05 6.210466e-05 1.433599e-05
[1000,] 6.525649e-05 1.207380e-04 2.131151e-05
[1001,] 5.861246e-05 6.192565e-05 1.432776e-05
[1002,] 6.572882e-05 5.947373e-05 1.473713e-05
[1003,] 8.348394e-05 7.718216e-05 2.045855e-05
[1004,] 8.009481e-05 1.032266e-04 2.456428e-05
[1005,] 1.616814e-04 1.241460e-04 4.572313e-05
[1006,] 1.111102e-04 1.103331e-04 3.363789e-05
[1007,] 5.857884e-05 6.233373e-05 1.432353e-05
[1008,] 8.255961e-05 7.708123e-05 2.019023e-05
[1009,] 5.862686e-05 6.218126e-05 1.437812e-05
[1010,] 1.121574e-04 1.104053e-04 3.405764e-05
[1011,] 6.220329e-05 7.228496e-05 1.573192e-05
[1012,] 8.301706e-05 6.674566e-05 1.980835e-05
[1013,] 6.711031e-05 1.776468e-04 2.110552e-05
[1014,] 5.973324e-05 8.911624e-05 1.760403e-05
[1015,] 1.318236e-04 3.288904e-04 1.888684e-04
[1016,] 6.241966e-05 6.086344e-05 1.438553e-05
[1017,] 7.791738e-05 1.094645e-04 1.844362e-05
[1018,] 8.683188e-05 1.311041e-04 2.656336e-05
[1019,] 8.288059e-05 1.080748e-04 2.082743e-05
[1020,] 7.748049e-05 1.517034e-04 1.530860e-05
[1021,] 8.532209e-05 2.340530e-04 4.785392e-05
[1022,] 5.920235e-05 2.246768e-04 3.760890e-05
[1023,] 5.883912e-05 1.624667e-04 2.650949e-05
[1024,] 8.005686e-05 9.722036e-05 2.068718e-05
[1025,] 3.374646e-04 1.270103e-04 1.636692e-04
[1026,] 9.878821e-05 1.329858e-04 3.729885e-05
[1027,] 8.560040e-05 1.031185e-04 2.402939e-05
[1028,] 6.283083e-05 3.848177e-04 7.926988e-05
[1029,] 2.720621e-04 1.089034e-04 9.158606e-05
[1030,] 8.566470e-05 1.304099e-04 2.654405e-05
[1031,] 1.006079e-04 1.815037e-04 3.169024e-05
[1032,] 9.637134e-05 1.434124e-04 3.753595e-05
[1033,] 8.656324e-05 1.073173e-04 2.403026e-05
[1034,] 1.464016e-04 1.239649e-04 4.417740e-05
[1035,] 1.620071e-04 6.632312e-05 2.156678e-05
[1036,] 1.318499e-04 1.163921e-04 3.693068e-05
[1037,] 1.633638e-04 1.105638e-04 5.814110e-05
[1038,] 1.055759e-04 8.565786e-05 2.593277e-05
[1039,] 1.502939e-04 7.762235e-05 3.275189e-05
[1040,] 3.130519e-04 9.992469e-05 7.269141e-05
[1041,] 1.049494e-04 9.017611e-05 1.588564e-05
[1042,] 1.418755e-04 8.101870e-05 3.351606e-05
[1043,] 8.899949e-05 1.079352e-04 2.869074e-05
[1044,] 1.114763e-04 1.152771e-04 3.721828e-05
[1045,] 2.268840e-04 1.332576e-04 4.477947e-05
[1046,] 7.031361e-05 7.210663e-05 2.006925e-05
[1047,] 6.795606e-05 7.746179e-05 1.827934e-05
[1048,] 9.775153e-05 7.859402e-05 1.646465e-05
[1049,] 1.216087e-04 7.223959e-05 2.661696e-05
[1050,] 1.295546e-04 7.725316e-05 3.270015e-05
[1051,] 1.228223e-04 7.395106e-05 2.776354e-05
[1052,] 7.145426e-05 5.876476e-05 1.559336e-05
[1053,] 7.144110e-05 5.892753e-05 1.564287e-05
[1054,] 8.305751e-05 8.967400e-05 1.403205e-05
[1055,] 1.047685e-04 8.563363e-05 1.915516e-05
[1056,] 7.140719e-05 5.896268e-05 1.560240e-05
[1057,] 9.216403e-05 8.585194e-05 2.415878e-05
[1058,] 8.264667e-05 1.125006e-04 2.691300e-05
[1059,] 1.075118e-04 8.909423e-05 1.607299e-05
[1060,] 8.535148e-05 1.269279e-04 3.383796e-05
[1061,] 9.666877e-05 7.855953e-05 1.640450e-05
[1062,] 1.162247e-04 8.185989e-05 1.720539e-05
[1063,] 1.252934e-04 7.104309e-05 2.655776e-05
[1064,] 8.509120e-05 9.391186e-05 2.448320e-05
[1065,] 1.048190e-04 1.478214e-04 4.113177e-05
[1066,] 8.587159e-05 6.537402e-05 1.759641e-05
[1067,] 1.052033e-04 1.265496e-04 3.712483e-05
[1068,] 8.311145e-05 6.489797e-05 2.029558e-05
[1069,] 7.241327e-05 7.785536e-05 1.499252e-05
[1070,] 2.140587e-04 1.216804e-04 5.009388e-05
[1071,] 8.751672e-05 5.975682e-05 1.828391e-05
[1072,] 8.933164e-05 2.243060e-04 1.110403e-04
[1073,] 2.165735e-04 1.218620e-04 2.012053e-05
[1074,] 1.606539e-04 7.420327e-05 1.739685e-05
[1075,] 9.138962e-05 6.681512e-05 2.102212e-05
[1076,] 1.076600e-04 1.470843e-04 4.203421e-05
[1077,] 8.475656e-05 7.499917e-05 2.011488e-05
[1078,] 7.776876e-05 5.895433e-05 1.684355e-05
[1079,] 1.362609e-04 8.966956e-05 3.723865e-05
[1080,] 7.812907e-05 5.884007e-05 1.680192e-05
[1081,] 1.069441e-04 1.028321e-04 2.943193e-05
[1082,] 1.243507e-04 1.406530e-04 3.702620e-05
[1083,] 6.568767e-04 7.609303e-05 7.967489e-05
[1084,] 4.134944e-04 1.030985e-04 1.160062e-04
[1085,] 7.586649e-05 5.987565e-05 1.702362e-05
[1086,] 1.249318e-04 8.950529e-05 3.394446e-05
[1087,] 1.075815e-04 1.306994e-04 3.724577e-05
[1088,] 1.039450e-04 1.265349e-04 2.307519e-05
[1089,] 9.214084e-05 9.354920e-05 2.336986e-05
[1090,] 1.304851e-04 7.275583e-05 1.663614e-05
[1091,] 7.976288e-05 6.081651e-05 1.822979e-05
[1092,] 7.665488e-05 6.581381e-05 1.940465e-05
[1093,] 1.036716e-04 9.493877e-05 2.467639e-05
[1094,] 1.220790e-04 6.833568e-05 1.629858e-05
[1095,] 1.261317e-04 1.381245e-04 3.537676e-05
[1096,] 7.620259e-05 6.305574e-05 1.834492e-05
[1097,] 1.073324e-04 1.213280e-04 3.181906e-05
[1098,] 1.071516e-04 1.319641e-04 3.449967e-05
[1099,] 1.085336e-04 1.053166e-04 2.296931e-05
[1100,] 7.620271e-05 6.572602e-05 1.923654e-05
[1101,] 1.077228e-04 8.940439e-05 2.498077e-05
[1102,] 1.067261e-04 1.073966e-04 3.000761e-05
[1103,] 9.229618e-05 9.331438e-05 2.358078e-05
[1104,] 9.528673e-05 1.157520e-04 2.809614e-05
[1105,] 8.894618e-05 1.768221e-04 5.367244e-05
[1106,] 8.968902e-05 1.562153e-04 4.519806e-05
[1107,] 1.249201e-04 1.256356e-04 4.249093e-05
[1108,] 9.109122e-05 1.252667e-04 3.370229e-05
[1109,] 9.908001e-05 1.222155e-04 4.231885e-05
[1110,] 8.688211e-05 8.469576e-05 2.125182e-05
[1111,] 6.275546e-03 1.032930e-04 2.747807e-03
[1112,] 8.854226e-05 1.048034e-04 2.785850e-05
[1113,] 1.302747e-04 1.021141e-04 3.636349e-05
[1114,] 1.302221e-04 1.517802e-04 2.823624e-05
[1115,] 1.102886e-04 8.516853e-05 2.296101e-05
[1116,] 1.574819e-04 1.218536e-04 8.346520e-05
[1117,] 3.428066e-03 1.551722e-04 5.818179e-03
[1118,] 1.101480e-04 1.126152e-04 3.130547e-05
[1119,] 1.305510e-04 1.413878e-04 2.700715e-05
[1120,] 1.308863e-04 1.507372e-04 2.801870e-05
[1121,] 9.097161e-05 1.454964e-04 4.341505e-05
[1122,] 8.856514e-05 1.236912e-04 3.182588e-05
[1123,] 9.026977e-05 1.221714e-04 3.241264e-05
[1124,] 9.537156e-05 1.387835e-04 4.302133e-05
[1125,] 1.075924e-04 8.607580e-05 1.631616e-05
[1126,] 1.069155e-04 8.786005e-05 1.636873e-05
[1127,] 8.628887e-05 8.187929e-05 2.117015e-05
[1128,] 9.076298e-05 1.215586e-04 3.252613e-05
[1129,] 1.891871e-04 1.239822e-04 1.036861e-04
[1130,] 1.250207e-04 1.264558e-04 4.291796e-05
[1131,] 2.986445e-03 1.380470e-04 4.262786e-03
[1132,] 8.710922e-05 7.121613e-05 2.152371e-05
[1133,] 8.779365e-05 6.970357e-05 2.114008e-05
[1134,] 5.782870e-03 1.268359e-04 7.513561e-04
[1135,] 9.358511e-05 1.754146e-04 2.757706e-05
[1136,] 1.316451e-04 1.790663e-04 3.099567e-05
[1137,] 1.315244e-04 1.474715e-04 2.755286e-05
[1138,] 1.102672e-04 8.607979e-05 2.311638e-05
[1139,] 4.935794e-03 1.348093e-04 6.880033e-03
[1140,] 1.009086e-04 1.137628e-04 2.844022e-05
[1141,] 8.915506e-05 1.228570e-04 3.195342e-05
[1142,] 1.244987e-04 1.579766e-04 2.992201e-05
[1143,] 4.843525e-03 1.211623e-04 5.695524e-03
[1144,] 9.060236e-05 1.261549e-04 3.365897e-05
[1145,] 1.256211e-04 1.527763e-04 2.909848e-05
[1146,] 1.310232e-04 1.151657e-04 4.203552e-05
[1147,] 1.860164e-04 1.095873e-04 3.204192e-05
[1148,] 8.478138e-05 1.209380e-04 2.562461e-05
[1149,] 9.467898e-05 1.231666e-04 3.485645e-05
[1150,] 1.086442e-04 1.655430e-04 4.765113e-05
[1151,] 1.223076e-04 1.411575e-04 2.848533e-05
[1152,] 1.006509e-04 1.594147e-04 4.510479e-05
[1153,] 1.435546e-02 2.147700e-04 4.199616e-02
[1154,] 1.197204e-04 8.486139e-05 2.103595e-05
[1155,] 1.347385e-02 1.323538e-04 1.049347e-02
[1156,] 4.417860e-03 1.944390e-04 9.422673e-03
[1157,] 1.238413e-04 1.040659e-04 3.154504e-05
[1158,] 2.138179e-04 7.769035e-05 8.300485e-05
[1159,] 2.867239e-04 9.968609e-05 1.478867e-04
[1160,] 4.091504e-01 9.658033e-05 1.578964e-01
[1161,] 8.417265e-05 8.712238e-05 2.167476e-05
[1162,] 1.816155e-02 3.470207e-04 9.980928e-02
[1163,] 3.303656e-03 6.589925e-05 4.372381e-04
[1164,] 1.171034e-04 1.345677e-04 4.927967e-05
[1165,] 1.036362e-04 1.113977e-04 3.602138e-05
[1166,] 1.258188e-04 2.595190e-04 9.618409e-05
[1167,] 9.162963e-05 7.126099e-05 1.446789e-05
[1168,] 9.444672e-05 9.207951e-05 2.228834e-05
[1169,] 1.095208e-04 7.464101e-05 2.336827e-05
[1170,] 1.432028e-04 1.101451e-04 4.777995e-05
[1171,] 8.088931e-05 6.121089e-05 1.634100e-05
[1172,] 2.675114e-03 1.036396e-04 4.725377e-04
[1173,] 7.719062e-05 7.616432e-05 1.545376e-05
[1174,] 6.735010e-05 6.211045e-05 1.586108e-05
[1175,] 9.403808e-05 8.514899e-05 2.284855e-05
[1176,] 7.497248e-05 8.739686e-05 1.504464e-05
[1177,] 1.041393e-04 2.054132e-04 8.219131e-05
[1178,] 9.251393e-05 8.632383e-05 2.407369e-05
[1179,] 2.249627e-03 7.153362e-05 1.307708e-04
[1180,] 8.505478e-05 1.164998e-04 2.690396e-05
[1181,] 2.618044e-03 1.025404e-04 4.735242e-04
[1182,] 2.377768e-03 1.012757e-04 4.690095e-04
[1183,] 2.674299e-04 5.844667e-05 3.394483e-05
[1184,] 8.749573e-05 1.096385e-04 2.815372e-05
[1185,] 8.597036e-05 1.130998e-04 2.593655e-05
[1186,] 1.044511e-04 1.251590e-04 3.355184e-05
[1187,] 1.402090e-04 1.125077e-04 5.753024e-05
[1188,] 9.167872e-05 9.986393e-05 2.857893e-05
[1189,] 8.760200e-05 1.039082e-04 2.842809e-05
[1190,] 1.222748e-04 3.186332e-04 9.611263e-05
[1191,] 8.668016e-05 1.129552e-04 2.552382e-05
[1192,] 1.256338e-04 2.849162e-04 1.093078e-04
[1193,] 1.262371e-04 2.233957e-04 1.333996e-04
[1194,] 1.065789e-04 1.235604e-04 3.786834e-05
[1195,] 1.223729e-04 3.039823e-04 9.698446e-05
[1196,] 2.751222e-03 1.028981e-04 4.588930e-04
[1197,] 8.802015e-05 1.147380e-04 2.708867e-05
[1198,] 1.223512e-04 3.657990e-04 1.157202e-04
[1199,] 1.335924e-04 8.234502e-05 4.839538e-05
[1200,] 8.871731e-05 6.390104e-05 1.900497e-05
[1201,] 1.073369e-04 8.998196e-05 2.915100e-05
[1202,] 2.368065e-04 1.518353e-04 2.614244e-04
[1203,] 2.375548e-04 9.536569e-05 6.861738e-05
[1204,] 9.660986e-05 1.200598e-04 3.163655e-05
[1205,] 1.088292e-04 1.422882e-04 5.540788e-05
[1206,] 1.119137e-04 2.976149e-04 1.440756e-04
[1207,] 6.008640e-05 7.234521e-05 1.465844e-05
[1208,] 1.068010e-04 1.331744e-04 4.799973e-05
[1209,] 1.347137e-04 7.901360e-05 3.228101e-05
[1210,] 6.163544e-05 1.168334e-04 1.780679e-05
[1211,] 1.041911e-04 1.392919e-04 5.086505e-05
[1212,] 9.288069e-05 4.603997e-04 1.570406e-04
[1213,] 6.174216e-05 1.127206e-04 1.748466e-05
[1214,] 9.420831e-05 4.242294e-04 1.453853e-04
[1215,] 1.072976e-04 1.394485e-04 5.276753e-05
[1216,] 8.115196e-05 6.277165e-05 1.847510e-05
[1217,] 8.508807e-05 7.087938e-05 2.435350e-05
[1218,] 1.199142e-04 8.079518e-05 2.101708e-05
[1219,] 1.058382e-04 1.204853e-04 4.338917e-05
[1220,] 8.714693e-05 8.463894e-05 2.990708e-05
[1221,] 1.175761e-04 1.206816e-04 5.508165e-05
[1222,] 6.767794e-05 7.316671e-05 1.541884e-05
[1223,] 1.246266e-03 6.859663e-05 5.566979e-05
[1224,] 6.830043e-05 7.259553e-05 1.529915e-05
[1225,] 8.947176e-05 1.578302e-04 4.512591e-05
[1226,] 8.366958e-04 7.014810e-05 3.972931e-05
[1227,] 6.803487e-05 7.159684e-05 1.527943e-05
[1228,] 7.073771e-05 1.301909e-04 2.369805e-05
[1229,] 3.913800e-04 7.650994e-05 2.003475e-05
[1230,] 4.386812e-04 7.220267e-05 2.397699e-05
[1231,] 6.843319e-05 7.353279e-05 1.531887e-05
[1232,] 9.160572e-05 1.107711e-04 1.665315e-05
[1233,] 8.893687e-05 6.859634e-05 1.677732e-05
[1234,] 7.913080e-05 1.209643e-04 3.242766e-05
[1235,] 9.563370e-05 1.106170e-04 3.712655e-05
[1236,] 8.236891e-05 1.032967e-04 2.204224e-05
[1237,] 7.883931e-05 9.119871e-05 2.287401e-05
[1238,] 6.344865e-05 6.478369e-05 1.621203e-05
[1239,] 6.526227e-05 7.429336e-05 1.523077e-05
[1240,] 1.142945e-04 1.293174e-04 4.205760e-05
[1241,] 1.271090e-04 5.953755e-05 2.477307e-05
[1242,] 6.208759e-05 7.114309e-05 1.567008e-05
[1243,] 1.097669e-04 6.315144e-05 2.651708e-05
[1244,] 1.206940e-04 1.228431e-04 3.578603e-05
[1245,] 1.134677e-04 5.907773e-05 2.160566e-05
[1246,] 7.654834e-05 6.771653e-05 1.738753e-05
[1247,] 1.072770e-04 3.294309e-04 1.330357e-04
[1248,] 8.764505e-05 6.788718e-05 1.788103e-05
[1249,] 1.116954e-04 5.909856e-05 2.157035e-05
[1250,] 6.750208e-05 6.813383e-05 1.520857e-05
[1251,] 1.053707e-04 1.351742e-04 4.244823e-05
[1252,] 8.444444e-05 9.973307e-05 2.848953e-05
[1253,] 6.258127e-05 7.165937e-05 1.564114e-05
[1254,] 7.987855e-05 7.591950e-05 1.761287e-05
[1255,] 9.859937e-05 1.114654e-04 3.276773e-05
[1256,] 1.624705e-04 5.950994e-05 2.917851e-05
[1257,] 8.551347e-05 9.908896e-05 2.873722e-05
[1258,] 9.481846e-05 1.281685e-04 3.568268e-05
[1259,] 1.062913e-04 1.365830e-04 4.435776e-05
[1260,] 1.180450e-04 8.847630e-05 2.514123e-05
[1261,] 1.127433e-04 1.175706e-04 4.064028e-05
[1262,] 1.097585e-04 5.547229e-04 2.312495e-04
[1263,] 1.132251e-04 1.140011e-04 3.123839e-05
[1264,] 1.137895e-04 1.348216e-04 4.732187e-05
[1265,] 9.526492e-05 7.108940e-04 2.450374e-04
[1266,] 1.163369e-04 1.125231e-04 3.484216e-05
[1267,] 7.775004e-05 4.794546e-04 1.010751e-04
[1268,] 1.158463e-04 1.248030e-04 3.286899e-05
[1269,] 1.102222e-04 1.124910e-04 3.223264e-05
[1270,] 1.705180e-04 2.543225e-04 1.825443e-05
[1271,] 9.520221e-05 2.985226e-04 1.220831e-04
[1272,] 9.417162e-05 3.057956e-04 1.240495e-04
[1273,] 8.529126e-05 1.197425e-04 2.567995e-05
[1274,] 6.853258e-05 2.549031e-04 6.046308e-05
[1275,] 8.441542e-05 3.848322e-04 1.313602e-04
[1276,] 6.939240e-05 2.755881e-04 6.742461e-05
[1277,] 7.046275e-05 3.154801e-04 8.039367e-05
[1278,] 1.371484e-04 8.932974e-05 2.651995e-05
[1279,] 8.655985e-05 7.901948e-04 3.062327e-04
[1280,] 7.893733e-05 1.971760e-04 5.104181e-05
[1281,] 1.162157e-04 2.463729e-04 7.868942e-05
[1282,] 7.984810e-05 8.706469e-05 2.696537e-05
[1283,] 8.322938e-05 7.148473e-05 1.882495e-05
[1284,] 1.749606e-04 1.064130e-04 7.701299e-05
[1285,] 1.451721e-04 1.028934e-04 7.138234e-05
[1286,] 1.213809e-04 8.023748e-05 4.366864e-05
[1287,] 1.492132e-04 1.188724e-04 8.758392e-05
[1288,] 1.736581e-04 1.066300e-04 7.656991e-05
[1289,] 1.185132e-04 6.079892e-05 2.162648e-05
[1290,] 1.231417e-04 1.094355e-04 3.719984e-05
[1291,] 1.208501e-04 1.196661e-04 3.926121e-05
[1292,] 1.368404e-04 1.285043e-04 5.048915e-05
[1293,] 1.189891e-04 1.176373e-04 2.360678e-05
[1294,] 1.057005e-04 1.016023e-04 2.581689e-05
[1295,] 8.640779e-05 9.113127e-05 1.849128e-05
[1296,] 1.245559e-04 1.246245e-04 3.953716e-05
[1297,] 6.797649e-05 1.488083e-04 3.253858e-05
[1298,] 7.671301e-05 8.974665e-05 2.092230e-05
[1299,] 7.684027e-05 9.036515e-05 2.116574e-05
[1300,] 6.652832e-05 1.226945e-04 2.880674e-05
[1301,] 1.478524e-04 9.027024e-05 2.634175e-05
[1302,] 1.509212e-04 8.989361e-05 2.639334e-05
[1303,] 1.527307e-04 1.219710e-04 4.897072e-05
[1304,] 6.347562e-05 1.051181e-04 2.441728e-05
[1305,] 6.175401e-05 3.417574e-04 6.536722e-05
[1306,] 9.998809e-05 1.236292e-04 3.182356e-05
[1307,] 1.482423e-04 8.871729e-05 2.402166e-05
[1308,] 7.426662e-05 1.143168e-04 2.175033e-05
[1309,] 7.444902e-05 1.143460e-04 2.164213e-05
[1310,] 6.363658e-05 3.789664e-04 7.920644e-05
[1311,] 6.381522e-05 3.454089e-04 7.233352e-05
[1312,] 6.351832e-05 3.482274e-04 7.211819e-05
[1313,] 9.378237e-05 1.132599e-04 4.527590e-05
[1314,] 1.501944e-04 8.785762e-05 2.418250e-05
[1315,] 6.361788e-05 3.031297e-04 6.252434e-05
[1316,] 6.415060e-05 3.050676e-04 6.418986e-05
[1317,] 7.424757e-05 1.155683e-04 2.184523e-05
[1318,] 1.504611e-04 8.857079e-05 2.409636e-05
[1319,] 1.017037e-04 9.902859e-05 2.801599e-05
[1320,] 7.049893e-05 1.015633e-04 2.884056e-05
[1321,] 7.546929e-05 1.099026e-04 2.107464e-05
[1322,] 1.168179e-04 1.288604e-03 5.521812e-04
[1323,] 8.505718e-05 1.928923e-04 6.375199e-05
[1324,] 8.495165e-05 1.893895e-04 6.209950e-05
[1325,] 8.272602e-05 1.854201e-04 5.816004e-05
[1326,] 1.539462e-04 8.693625e-05 2.443911e-05
[1327,] 1.536363e-04 8.638953e-05 2.453685e-05
[1328,] 7.178579e-05 9.809766e-05 2.882603e-05
[1329,] 1.739986e-04 8.685327e-05 2.517372e-05
[1330,] 7.729259e-05 8.178155e-05 1.731756e-05
[1331,] 1.721557e-04 8.695827e-05 2.498488e-05
[1332,] 1.723198e-04 8.796163e-05 2.476797e-05
[1333,] 7.320295e-05 1.076471e-04 2.076002e-05
[1334,] 7.947002e-05 1.928181e-04 5.766864e-05
[1335,] 6.348982e-05 1.302184e-04 2.789521e-05
[1336,] 1.722818e-04 9.037577e-05 2.433528e-05
[1337,] 7.370442e-05 8.578860e-05 1.802128e-05
[1338,] 1.973817e-04 9.094667e-05 2.508314e-05
[1339,] 1.744753e-04 8.808612e-05 2.481063e-05
[1340,] 6.539478e-05 1.185493e-04 2.817319e-05
[1341,] 1.850143e-04 8.836295e-05 2.520108e-05
[1342,] 1.869240e-04 8.811159e-05 2.524156e-05
[1343,] 1.972740e-04 9.217928e-05 2.506299e-05
[1344,] 6.521377e-05 1.312991e-04 3.013183e-05
[1345,] 8.924806e-05 2.344913e-04 8.836924e-05
[1346,] 7.378828e-05 9.545343e-05 1.865702e-05
[1347,] 1.847970e-04 8.835519e-05 2.511400e-05
[1348,] 1.008494e-04 1.229549e-04 3.141197e-05
[1349,] 1.861384e-04 8.976686e-05 2.495810e-05
[1350,] 8.886301e-05 1.328772e-04 4.683988e-05
[1351,] 6.978324e-05 1.201175e-04 3.228610e-05
[1352,] 1.912718e-04 9.174584e-05 2.475279e-05
[1353,] 9.905670e-05 7.576461e-05 2.652823e-05
[1354,] 9.025994e-05 1.106719e-04 3.608719e-05
[1355,] 7.307238e-05 1.078253e-04 1.691369e-05
[1356,] 1.083891e-04 7.269128e-05 2.621710e-05
[1357,] 7.586521e-05 1.089376e-04 1.620534e-05
[1358,] 1.101904e-04 7.238711e-05 2.623635e-05
[1359,] 8.095926e-05 2.298217e-04 1.810803e-05
[1360,] 2.196038e-04 8.903918e-05 1.690591e-05
[1361,] 9.744060e-05 1.106748e-04 4.037057e-05
[1362,] 1.093779e-04 1.108127e-04 4.125169e-05
[1363,] 1.098052e-04 7.366138e-05 2.741929e-05
[1364,] 1.096243e-04 7.810828e-05 3.068071e-05
[1365,] 7.949014e-05 1.616792e-04 1.567629e-05
[1366,] 1.318604e-04 9.980964e-05 4.112177e-05
[1367,] 1.179201e-04 1.039777e-04 4.789651e-05
[1368,] 1.313664e-04 1.029001e-04 4.220465e-05
[1369,] 1.336871e-04 1.036258e-04 4.367853e-05
[1370,] 2.210433e-04 6.500088e-05 2.223583e-05
[1371,] 9.014384e-05 1.077350e-04 1.790700e-05
[1372,] 3.197197e-04 9.889141e-05 1.761743e-05
[1373,] 5.889169e-05 3.984814e-04 4.844037e-05
[1374,] 1.190910e-04 1.246148e-04 4.392246e-05
[1375,] 6.722414e-05 1.091462e-04 1.560724e-05
[1376,] 1.710137e-04 6.585024e-05 2.006912e-05
[1377,] 1.512498e-04 6.118901e-05 2.805333e-05
[1378,] 1.538866e-04 6.058829e-05 2.734372e-05
[1379,] 1.892700e-04 6.192907e-05 2.293556e-05
[1380,] 1.014016e-04 1.864537e-04 7.410385e-05
[1381,] 5.895499e-05 1.283113e-04 1.879443e-05
[1382,] 2.499911e-04 6.335250e-05 2.449626e-05
[1383,] 1.005798e-04 6.959953e-05 2.122243e-05
[1384,] 5.869957e-05 1.043712e-04 1.976250e-05
[1385,] 5.871750e-05 9.535818e-05 1.885128e-05
[1386,] 5.851887e-05 1.283955e-04 1.904957e-05
[1387,] 1.618900e-04 6.540854e-05 2.672283e-05
[1388,] 9.702352e-05 1.127518e-04 3.386167e-05
[1389,] 8.518934e-05 1.293188e-04 3.826139e-05
[1390,] 8.611830e-05 7.602948e-05 2.487221e-05
[1391,] 5.905706e-05 6.891872e-05 1.586469e-05
[1392,] 1.631379e-04 1.251855e-04 5.848427e-05
[1393,] 5.930611e-05 6.201395e-05 1.482675e-05
[1394,] 7.607374e-05 6.756855e-05 1.891139e-05
[1395,] 1.258234e-04 6.126710e-05 2.352110e-05
[1396,] 6.234153e-05 2.953435e-04 5.748477e-05
[1397,] 9.425150e-05 7.572283e-05 3.026316e-05
[1398,] 2.505841e-04 6.051229e-05 3.748660e-05
[1399,] 5.932534e-05 1.337380e-04 2.151058e-05
[1400,] 5.899820e-05 1.233705e-04 1.879050e-05
[1401,] 8.449699e-05 7.577267e-05 2.010913e-05
[1402,] 3.976700e-04 1.164828e-04 3.379717e-05
[1403,] 2.560047e-04 6.262302e-05 2.643394e-05
[1404,] 2.754875e-04 6.181258e-05 2.856034e-05
[1405,] 1.911635e-04 8.262050e-05 1.726196e-05
[1406,] 1.853529e-04 8.189664e-05 1.721114e-05
[1407,] 2.113729e-04 9.312880e-05 1.848011e-05
[1408,] 2.304058e-04 6.401712e-05 2.271667e-05
[1409,] 6.078126e-05 1.193549e-04 1.748130e-05
[1410,] 3.036094e-04 1.011261e-04 1.873011e-05
[1411,] 2.878536e-04 8.183209e-05 2.016954e-05
[1412,] 6.139470e-05 1.049348e-04 1.696069e-05
[1413,] 1.070650e-04 2.005771e-04 2.681173e-05
[1414,] 9.967573e-05 1.356283e-04 3.782471e-05
[1415,] 8.394835e-05 1.147269e-04 2.318594e-05
[1416,] 9.354481e-05 3.667922e-04 3.589862e-05
[1417,] 9.289684e-05 5.954475e-04 5.406750e-05
[1418,] 7.098539e-05 1.028754e-04 1.678151e-05
[1419,] 1.002578e-04 1.727795e-04 1.834420e-05
[1420,] 8.768297e-05 1.569944e-04 4.728037e-05
[1421,] 1.006280e-04 1.953933e-04 2.009868e-05
[1422,] 9.673683e-05 3.965163e-04 3.718926e-05
[1423,] 9.669674e-05 1.087126e-03 8.971365e-05
[1424,] 9.459466e-05 3.482367e-04 3.392754e-05
[1425,] 9.484219e-05 3.560464e-04 3.450595e-05
[1426,] 5.919438e-05 1.891096e-04 2.549704e-05
[1427,] 1.096691e-04 2.822495e-04 2.575494e-05
[1428,] 8.903629e-05 7.222764e-05 1.905946e-05
[1429,] 7.150515e-05 1.570829e-03 4.068605e-04
[1430,] 1.244256e-04 6.948399e-05 2.217395e-05
[1431,] 8.984667e-05 1.438645e-03 6.528148e-04
[1432,] 9.503889e-05 1.407658e-04 1.769935e-05
[1433,] 1.109598e-04 9.401497e-05 4.598086e-05
[1434,] 1.316144e-04 2.113615e-04 9.891926e-05
[1435,] 7.191355e-05 9.151965e-05 2.148475e-05
[1436,] 7.167821e-05 1.001674e-04 1.946091e-05
[1437,] 7.791479e-05 1.034723e-04 2.527630e-05
[1438,] 9.514383e-05 1.169157e-04 1.904843e-05
[1439,] 7.042207e-05 1.018431e-04 2.176299e-05
[1440,] 7.039444e-05 1.007663e-04 2.144954e-05
[1441,] 7.042763e-05 1.036027e-04 2.191227e-05
[1442,] 7.052736e-05 1.017585e-04 2.172565e-05
[1443,] 6.869028e-05 9.820506e-05 2.495631e-05
[1444,] 7.053843e-05 1.032434e-04 2.227368e-05
[1445,] 8.437738e-05 1.730773e-04 2.212517e-05
[1446,] 7.078214e-05 1.012625e-04 2.256986e-05
[1447,] 7.091453e-05 1.083914e-04 2.381976e-05
[1448,] 9.858888e-05 9.028095e-05 2.533937e-05
[1449,] 7.062276e-05 1.115603e-04 2.359210e-05
[1450,] 7.058562e-05 1.055090e-04 2.271785e-05
[1451,] 7.079276e-05 1.094551e-04 2.368740e-05
[1452,] 7.049986e-05 1.023344e-04 2.209834e-05
[1453,] 9.743594e-05 1.132764e-04 1.934577e-05
[1454,] 7.048660e-05 1.030932e-04 2.210898e-05
[1455,] 1.028463e-04 1.109200e-04 2.582203e-05
[1456,] 7.113126e-05 1.109010e-04 2.449871e-05
[1457,] 7.064824e-05 1.051311e-04 2.285076e-05
[1458,] 7.041682e-05 1.067453e-04 2.236025e-05
[1459,] 7.409384e-05 9.824790e-05 2.244447e-05
[1460,] 9.923247e-05 9.047888e-05 2.469333e-05
[1461,] 7.034368e-05 9.743798e-05 2.072138e-05
[1462,] 7.025419e-05 1.302256e-04 2.483333e-05
[1463,] 9.992914e-05 9.037042e-05 2.499715e-05
[1464,] 1.014796e-04 1.123511e-04 2.478691e-05
[1465,] 7.218472e-05 9.660530e-05 2.722658e-05
[1466,] 7.029305e-05 9.053807e-05 2.445370e-05
[1467,] 7.075992e-05 1.048936e-04 2.309605e-05
[1468,] 7.257036e-05 9.504237e-05 2.708662e-05
[1469,] 7.061042e-05 1.067074e-04 2.301713e-05
[1470,] 7.054672e-05 1.053545e-04 2.267545e-05
[1471,] 7.050108e-05 1.072856e-04 2.276895e-05
[1472,] 7.051452e-05 1.060309e-04 2.263843e-05
[1473,] 7.066839e-05 1.051757e-04 2.292413e-05
[1474,] 1.273900e-04 9.429262e-05 3.075280e-05
[1475,] 7.033974e-05 9.329536e-05 2.509048e-05
[1476,] 9.911793e-05 9.051933e-05 2.462484e-05
[1477,] 9.999004e-05 9.038064e-05 2.498409e-05
[1478,] 7.048028e-05 1.138513e-04 2.350029e-05
[1479,] 7.086737e-05 6.662983e-05 1.456826e-05
[1480,] 1.535355e-04 9.558258e-05 3.379314e-05
[1481,] 7.327786e-05 9.759943e-05 2.816302e-05
[1482,] 7.056293e-05 1.085269e-04 2.310045e-05
[1483,] 1.003292e-04 9.041614e-05 2.494970e-05
[1484,] 7.384167e-05 9.901025e-05 2.244998e-05
[1485,] 9.809277e-05 1.312934e-04 3.019637e-05
[1486,] 7.446159e-05 9.797754e-05 2.258825e-05
[1487,] 1.424247e-04 1.017325e-04 3.651821e-05
[1488,] 7.032296e-05 6.718341e-05 1.612181e-05
[1489,] 7.483405e-05 9.713698e-05 2.265016e-05
[1490,] 1.136588e-04 9.448771e-04 3.567586e-04
[1491,] 9.550750e-05 8.612090e-05 2.416423e-05
[1492,] 9.830182e-05 1.017230e-04 2.599818e-05
[1493,] 7.040371e-05 1.433533e-04 2.564462e-05
[1494,] 1.015353e-04 1.349844e-04 1.880107e-05
[1495,] 7.573067e-05 9.477479e-05 2.264821e-05
[1496,] 1.400405e-04 9.907584e-05 3.689558e-05
[1497,] 6.973666e-05 5.985940e-05 1.545564e-05
[1498,] 1.026614e-04 1.010352e-04 3.113115e-05
[1499,] 1.549964e-04 1.036505e-04 3.640647e-05
[1500,] 5.533675e-04 8.458248e-05 1.290737e-04
[1501,] 1.128648e-04 1.976264e-03 6.983267e-04
[1502,] 6.674095e-04 1.111811e-04 3.108604e-04
[1503,] 2.609050e-03 1.313852e-04 1.361182e-03
[1504,] 6.651762e-05 6.755147e-05 1.594394e-05
[1505,] 6.094294e-05 2.675711e-04 5.016886e-05
[1506,] 6.800136e-05 1.867393e-04 4.361492e-05
[1507,] 8.712112e-03 7.367554e-05 8.625878e-04
[1508,] 1.796086e-03 1.044953e-04 9.904715e-05
[1509,] 6.174256e-05 1.663814e-04 3.210803e-05
[1510,] 1.490279e-03 1.871065e-04 3.567643e-05
[1511,] 5.418815e-03 8.938323e-05 1.106916e-03
[1512,] 6.684218e-05 1.671256e-04 3.962851e-05
[1513,] 6.597791e-05 1.772387e-04 3.978125e-05
[1514,] 1.078188e-04 9.227153e-05 2.707189e-05
[1515,] 6.508206e-05 1.191045e-04 2.888589e-05
[1516,] 6.780522e-05 1.032929e-04 2.803897e-05
[1517,] 6.642176e-05 1.728349e-04 3.968351e-05
[1518,] 6.532321e-05 1.733566e-04 3.828458e-05
[1519,] 2.719637e-03 6.491920e-05 2.082336e-04
[1520,] 9.880065e-05 8.090113e-05 2.382533e-05
[1521,] 6.333698e-05 1.578537e-04 3.325975e-05
[1522,] 1.078722e-04 9.251074e-05 2.712718e-05
[1523,] 1.982710e-03 1.277484e-04 7.206856e-05
[1524,] 3.091521e-03 7.645305e-05 4.681881e-04
[1525,] 5.941197e-05 1.046111e-04 2.060430e-05
[1526,] 1.358208e-04 6.875672e-05 2.184692e-05
[1527,] 9.643552e-05 1.080010e-04 2.509159e-05
[1528,] 8.876349e-05 1.086719e-04 4.345796e-05
[1529,] 1.580366e-04 3.600667e-04 5.109541e-05
[1530,] 3.030324e-04 1.579050e-04 2.192271e-04
[1531,] 2.429485e-03 1.880295e-04 2.422898e-03
[1532,] 3.787501e-04 1.223503e-04 1.928910e-04
[1533,] 1.843503e-04 7.267582e-05 2.132145e-05
[1534,] 6.171330e-05 1.221946e-04 2.517753e-05
[1535,] 5.989188e-05 1.594491e-04 2.571675e-05
[1536,] 1.694256e-03 7.432257e-05 2.465394e-04
[1537,] 6.112440e-05 2.519568e-04 2.978760e-05
[1538,] 1.485908e-04 6.784852e-05 2.727086e-05
[1539,] 1.588648e-04 6.945121e-05 2.907364e-05
[1540,] 1.073098e-03 1.069583e-04 4.196641e-04
[1541,] 6.568292e-04 1.369922e-04 4.998019e-05
[1542,] 1.942023e-03 1.150372e-04 7.274087e-04
[1543,] 6.234933e-05 2.453392e-04 2.751563e-05
[1544,] 6.047756e-04 1.373703e-04 4.753701e-05
[1545,] 1.717631e-04 7.844818e-05 5.753228e-05
[1546,] 1.810735e-04 7.831234e-05 6.014450e-05
[1547,] 4.286113e-04 1.795350e-04 2.048520e-05
[1548,] 1.072806e-04 1.159298e-04 3.009564e-05
[1549,] 1.662857e-04 8.439569e-05 2.519967e-05
[1550,] 2.300740e-03 1.312339e-04 1.699323e-04
[1551,] 2.665681e-03 6.843786e-05 3.132608e-04
[1552,] 1.272453e-04 7.500495e-05 3.311682e-05
[1553,] 5.741305e-04 8.741243e-05 5.487907e-05
[1554,] 6.864687e-04 9.223839e-05 9.845158e-05
[1555,] 6.939602e-04 9.180267e-05 1.024178e-04
[1556,] 2.837374e-04 1.261042e-04 5.365048e-05
[1557,] 2.769859e-04 1.260045e-04 5.282689e-05
[1558,] 6.858915e-04 9.261490e-05 9.633399e-05
[1559,] 2.765364e-04 1.259328e-04 5.290111e-05
[1560,] 1.374570e-04 7.445877e-05 3.453141e-05
[1561,] 1.108498e-03 1.073668e-04 4.311740e-04
[1562,] 5.889465e-05 8.881276e-05 1.740733e-05
[1563,] 1.412495e-04 6.877191e-05 2.822083e-05
[1564,] 6.541276e-05 1.802093e-04 1.958852e-05
[1565,] 1.013466e-04 6.439753e-05 1.658395e-05
[1566,] 1.953774e-04 1.014734e-04 9.420070e-05
[1567,] 6.471607e-05 1.835752e-04 2.016534e-05
[1568,] 2.704875e-04 1.298544e-04 4.916594e-05
[1569,] 8.278549e-04 9.344943e-05 1.397650e-04
[1570,] 1.008535e-04 4.143869e-04 5.301554e-05
[1571,] 3.100784e-04 7.054709e-05 2.353432e-05
[1572,] 6.804307e-04 1.198332e-04 3.464321e-04
[1573,] 7.243486e-05 1.603050e-04 1.660901e-05
[1574,] 1.141305e-04 6.989548e-05 2.105297e-05
[1575,] 8.931288e-05 1.183035e-04 2.935916e-05
[1576,] 6.836021e-04 8.974318e-05 1.146940e-04
[1577,] 7.024775e-05 1.512628e-04 1.633180e-05
[1578,] 6.888570e-04 9.078768e-05 1.052423e-04
[1579,] 7.832618e-04 1.239885e-04 4.189311e-04
[1580,] 9.161811e-05 1.111273e-04 2.662837e-05
[1581,] 1.592641e-04 9.457997e-05 2.101325e-05
[1582,] 5.243741e-04 9.524326e-05 4.766089e-05
[1583,] 1.627831e-04 8.144842e-05 2.125296e-05
[1584,] 9.933961e-04 8.119073e-05 3.183534e-05
[1585,] 5.940406e-05 9.295006e-05 1.822790e-05
[1586,] 6.128701e-05 1.222493e-04 1.782701e-05
[1587,] 2.227518e-04 8.260269e-05 2.370104e-05
[1588,] 9.156509e-05 9.842487e-05 2.593648e-05
[1589,] 1.202559e-04 8.509705e-05 2.156067e-05
[1590,] 2.713433e-04 1.124439e-04 1.692410e-05
[1591,] 6.593798e-05 1.067395e-04 2.617721e-05
[1592,] 2.917367e-04 6.146393e-05 3.067420e-05
[1593,] 9.929596e-05 1.240433e-04 3.628462e-05
[1594,] 9.921755e-05 1.242093e-04 3.028707e-05
[1595,] 9.282793e-05 1.234324e-04 2.800808e-05
[1596,] 1.240755e-04 1.259684e-04 4.352458e-05
[1597,] 3.727665e-04 6.331429e-05 3.251581e-05
[1598,] 1.983183e-04 8.510178e-05 3.989875e-05
[1599,] 7.031072e-05 1.030760e-04 2.845999e-05
[1600,] 1.023161e-04 9.486190e-05 2.601367e-05
[1601,] 1.010695e-04 9.131232e-05 2.693797e-05
[1602,] 1.643495e-04 1.096592e-04 1.970018e-05
[1603,] 3.268585e-04 6.481769e-05 2.865789e-05
[1604,] 1.009581e-04 9.453509e-05 2.600665e-05
[1605,] 6.296613e-05 6.183616e-05 1.593404e-05
[1606,] 6.174768e-05 7.357039e-05 1.803790e-05
[1607,] 6.112746e-05 5.907775e-05 1.401047e-05
[1608,] 1.297567e-04 7.826827e-05 1.984430e-05
[1609,] 1.765243e-04 1.168623e-04 7.863520e-05
[1610,] 9.694261e-05 9.557563e-05 3.164439e-05
[1611,] 6.966318e-05 7.845562e-05 2.231195e-05
[1612,] 6.682708e-05 7.435733e-05 2.004610e-05
[1613,] 6.495651e-05 9.630217e-05 2.351931e-05
[1614,] 6.628205e-05 9.738476e-05 2.464849e-05
[1615,] 1.421087e-04 1.013461e-04 4.424482e-05
[1616,] 2.046815e-04 7.594779e-05 3.764596e-05
[1617,] 1.326602e-04 1.376017e-04 5.482195e-05
[1618,] 7.663539e-05 6.187808e-05 1.635045e-05
[1619,] 1.269621e-04 1.025204e-04 3.421924e-05
[1620,] 9.885503e-05 7.167670e-05 2.391897e-05
[1621,] 2.203073e-04 1.001129e-04 5.396110e-05
[1622,] 1.040268e-04 9.370455e-05 2.218296e-05
[1623,] 8.065752e-05 8.954666e-05 1.668458e-05
[1624,] 2.496106e-03 6.126210e-05 8.393427e-05
[1625,] 2.138141e-04 6.102253e-04 2.195346e-05
[1626,] 1.431820e-04 8.303166e-04 2.933762e-05
[1627,] 6.092189e-05 8.236533e-05 1.531909e-05
[1628,] 7.006136e-05 7.037304e-05 1.535732e-05
[1629,] 2.244484e-04 7.475109e-05 3.146582e-05
[1630,] 6.211308e-05 1.635202e-04 2.305992e-05
[1631,] 2.234899e-03 6.137547e-05 1.894689e-04
[1632,] 5.597572e-04 1.234265e-04 2.807320e-05
[1633,] 1.558916e-04 1.096047e-04 1.608793e-05
[1634,] 9.522003e-05 2.174201e-04 7.207942e-05
[1635,] 8.936723e-05 1.169337e-04 3.716926e-05
[1636,] 1.543955e-04 7.548290e-05 3.105743e-05
[1637,] 2.067021e-04 5.980848e-05 2.653136e-05
[1638,] 9.109837e-05 1.245877e-04 4.218835e-05
[1639,] 1.595777e-04 5.895339e-05 2.792400e-05
[1640,] 9.373438e-05 1.197499e-04 4.233801e-05
[1641,] 1.586859e-04 8.096991e-05 3.658692e-05
[1642,] 5.949345e-05 6.591003e-05 1.505048e-05
[1643,] 6.869763e-05 9.696840e-05 2.172089e-05
[1644,] 1.054550e-04 7.680212e-05 1.766397e-05
[1645,] 1.014654e-04 7.487353e-05 1.774209e-05
[1646,] 7.256647e-05 6.189146e-05 1.610321e-05
[1647,] 7.315708e-05 5.897179e-05 1.569616e-05
[1648,] 7.110961e-05 1.612034e-04 3.468277e-05
[1649,] 1.200974e-04 6.938251e-05 1.846826e-05
[1650,] 1.203587e-04 6.511053e-05 2.026416e-05
[1651,] 7.244180e-05 6.360333e-05 1.625557e-05
[1652,] 5.038360e-04 5.953016e-05 6.046694e-05
[1653,] 1.951339e-04 1.000243e-04 6.300544e-05
[1654,] 9.969926e-05 6.389273e-05 1.573798e-05
[1655,] 7.996582e-05 6.025586e-05 1.914390e-05
[1656,] 1.689293e-04 7.244618e-04 6.862375e-04
[1657,] 1.536527e-04 8.402326e-04 6.913516e-04
[1658,] 6.421898e-05 7.288404e-05 1.643397e-05
[1659,] 1.042031e-04 6.418666e-05 2.007823e-05
[1660,] 2.708757e-04 8.149036e-05 2.862646e-05
[1661,] 1.041991e-04 6.285664e-05 1.960832e-05
[1662,] 1.498643e-04 5.905829e-05 2.742593e-05
[1663,] 1.504101e-04 1.233462e-03 9.531387e-04
[1664,] 6.437252e-05 7.194574e-05 1.796118e-05
[1665,] 1.714508e-04 6.905415e-05 1.751306e-05
[1666,] 1.693641e-04 7.365830e-05 1.757851e-05
[1667,] 1.438437e-04 6.561953e-05 1.748072e-05
[1668,] 9.208021e-04 6.396899e-05 3.055769e-05
[1669,] 7.773064e-04 6.183337e-05 3.198977e-05
[1670,] 1.125230e-04 6.843297e-05 2.220982e-05
[1671,] 6.725064e-04 6.139145e-05 3.113092e-05
[1672,] 5.459164e-04 7.356511e-05 2.182138e-05
[1673,] 6.027072e-05 6.778446e-05 1.532096e-05
[1674,] 7.258223e-04 6.309762e-05 2.965116e-05
[1675,] 1.669698e-04 9.355639e-05 3.437341e-05
[1676,] 7.246386e-05 6.770469e-05 1.725446e-05
[1677,] 1.030579e-04 6.150629e-05 1.898561e-05
[1678,] 1.027916e-04 6.148119e-05 1.895672e-05
[1679,] 8.327273e-05 2.765767e-04 8.210485e-05
[1680,] 2.318753e-04 6.833971e-05 2.158193e-05
[1681,] 1.163614e-04 1.059899e-04 3.164112e-05
[1682,] 6.743649e-05 6.401561e-05 1.425314e-05
[1683,] 7.424866e-05 1.190621e-04 3.085093e-05
[1684,] 1.322338e-04 1.410755e-04 7.961534e-05
[1685,] 8.267067e-05 9.536671e-05 1.809348e-05
[1686,] 1.880203e-04 7.627859e-05 3.853411e-05
[1687,] 6.857618e-05 7.792801e-05 1.996531e-05
[1688,] 1.294483e-04 1.716198e-04 9.629084e-05
[1689,] 7.641588e-05 7.137251e-05 2.198458e-05
[1690,] 1.114074e-04 8.985225e-05 4.414448e-05
[1691,] 1.827088e-04 1.728688e-04 1.428311e-04
[1692,] 1.742097e-04 1.615662e-04 1.197842e-04
[1693,] 9.526478e-05 7.877401e-05 3.181840e-05
[1694,] 1.134442e-04 4.026314e-04 1.282157e-04
[1695,] 1.290102e-04 1.365222e-04 6.714867e-05
[1696,] 1.754641e-04 1.580196e-04 1.156148e-04
[1697,] 1.011856e-04 7.132695e-05 2.954345e-05
[1698,] 1.635531e-04 1.560825e-04 1.053269e-04
[1699,] 1.308247e-04 7.184122e-05 3.691414e-05
[1700,] 9.921880e-05 6.991753e-05 2.822542e-05
[1701,] 1.158575e-04 8.283325e-05 2.321542e-05
[1702,] 1.005541e-04 6.525830e-05 2.551723e-05
[1703,] 1.069162e-04 7.112031e-05 3.100781e-05
[1704,] 1.054351e-04 7.158524e-05 3.091284e-05
[1705,] 1.043834e-04 7.154373e-05 3.060083e-05
[1706,] 1.165968e-04 9.228353e-03 3.955425e-03
[1707,] 1.140525e-04 5.282411e-03 2.258027e-03
[1708,] 1.482404e-04 1.198325e-04 5.846748e-05
[1709,] 1.167871e-04 4.342555e-03 1.995676e-03
[1710,] 1.141260e-04 4.912046e-03 2.116979e-03
[1711,] 9.459895e-05 1.156824e-04 2.968263e-05
[1712,] 1.978925e-04 1.471571e-04 1.201900e-04
[1713,] 1.190442e-04 9.396711e-05 3.808054e-05
[1714,] 1.484583e-04 1.077728e-04 5.121175e-05
[1715,] 1.093600e-04 6.896891e-03 2.591631e-03
[1716,] 8.130056e-05 7.040087e-05 1.612864e-05
[1717,] 1.136779e-04 7.034695e-03 2.907620e-03
[1718,] 1.147551e-04 7.023067e-03 2.971548e-03
[1719,] 1.179554e-04 7.801548e-03 3.493501e-03
[1720,] 1.183647e-04 9.729795e-03 4.310288e-03
[1721,] 7.901917e-05 1.118049e-04 2.379284e-05
[1722,] 1.082518e-04 2.259580e-04 6.948258e-05
[1723,] 1.123655e-04 5.501363e-03 2.289901e-03
[1724,] 1.131328e-04 5.399752e-03 2.282031e-03
[1725,] 1.137785e-04 5.520749e-03 2.360725e-03
[1726,] 1.143259e-04 1.546739e-02 5.787079e-03
[1727,] 1.023213e-04 7.344036e-03 2.684572e-03
[1728,] 1.117018e-04 5.774220e-03 2.349940e-03
[1729,] 1.124167e-04 6.033359e-03 2.486216e-03
[1730,] 1.465075e-04 2.039017e-04 1.355044e-04
[1731,] 1.542668e-04 8.747953e-05 4.471717e-05
[1732,] 1.475553e-04 8.100695e-05 2.794027e-05
[1733,] 1.153817e-04 1.163487e-04 4.769934e-05
[1734,] 1.178673e-04 4.992934e-04 2.301095e-04
[1735,] 1.178459e-04 4.945845e-04 2.279590e-04
[1736,] 1.815346e-04 1.464367e-04 1.076828e-04
[1737,] 1.155067e-04 1.304789e-04 5.103910e-05
[1738,] 9.172469e-04 1.797887e-04 8.670314e-04
[1739,] 1.898415e-04 8.608352e-05 5.522866e-05
[1740,] 1.891428e-04 1.575655e-04 1.238175e-04
[1741,] 5.976953e-05 7.791633e-05 1.510455e-05
[1742,] 1.201891e-04 7.986349e-05 2.206605e-05
[1743,] 1.092824e-04 7.993194e-05 2.102902e-05
[1744,] 1.105653e-04 7.940303e-05 2.128983e-05
[1745,] 1.505166e-04 6.804376e-05 2.026062e-05
[1746,] 6.992133e-05 6.403408e-05 1.859170e-05
[1747,] 1.101707e-04 1.300671e-04 4.708440e-05
[1748,] 7.083550e-05 6.767305e-05 1.404631e-05
[1749,] 1.043800e-04 7.628217e-05 2.142390e-05
[1750,] 1.136882e-04 6.733049e-05 1.878647e-05
[1751,] 1.124639e-04 6.606321e-05 1.898313e-05
[1752,] 1.159687e-04 6.583486e-05 1.928646e-05
[1753,] 1.175198e-04 6.590842e-05 1.934179e-05
[1754,] 1.148203e-04 6.592241e-05 1.918545e-05
[1755,] 1.879973e-04 1.500713e-04 1.155252e-04
[1756,] 1.155327e-04 6.603055e-05 1.916785e-05
[1757,] 1.116293e-04 7.716029e-05 2.379595e-05
[1758,] 1.099185e-04 7.712342e-05 2.323369e-05
[1759,] 1.016018e-04 2.118910e-04 6.138772e-05
[1760,] 1.076029e-04 7.748435e-05 2.172724e-05
[1761,] 7.370458e-05 1.132702e-04 2.254081e-05
[1762,] 1.005904e-04 9.729789e-05 3.504943e-05
[1763,] 1.081431e-04 2.180922e-04 6.706446e-05
[1764,] 1.094449e-04 1.721344e-04 6.772657e-05
[1765,] 1.741416e-04 4.011212e-04 4.083692e-04
[1766,] 1.745599e-04 1.635798e-04 1.229072e-04
[1767,] 1.079307e-04 1.883966e-04 5.797609e-05
[1768,] 7.614452e-05 8.546681e-05 2.357928e-05
[1769,] 1.063095e-04 1.698984e-04 6.326445e-05
[1770,] 1.068563e-04 1.761707e-04 6.624505e-05
[1771,] 1.083713e-04 2.190513e-04 6.813303e-05
[1772,] 1.962220e-04 8.277283e-05 5.028453e-05
[1773,] 1.988029e-04 8.320034e-05 5.185439e-05
[1774,] 1.933189e-04 8.305960e-05 5.044098e-05
[1775,] 2.056293e-04 8.268370e-05 5.234557e-05
[1776,] 1.936921e-04 8.302263e-05 5.044736e-05
[1777,] 1.437612e-04 1.111867e-04 5.148995e-05
[1778,] 1.958535e-04 8.320491e-05 5.131428e-05
[1779,] 2.004715e-04 8.432436e-05 5.467652e-05
[1780,] 2.068264e-04 8.266474e-05 5.256198e-05
[1781,] 2.002478e-04 8.325453e-05 5.249107e-05
[1782,] 1.256440e-04 7.696567e-05 4.098012e-05
[1783,] 1.022331e-04 1.010020e-04 2.364838e-05
[1784,] 1.985275e-04 8.313336e-05 5.178674e-05
[1785,] 1.992116e-04 8.296930e-05 5.158652e-05
[1786,] 1.511581e-04 1.134128e-04 5.572657e-05
[1787,] 1.987676e-04 8.296930e-05 5.148628e-05
[1788,] 3.738786e-04 8.208917e-05 8.200673e-05
[1789,] 1.403157e-04 7.727173e-05 4.559092e-05
[1790,] 1.995819e-04 8.318573e-05 5.213842e-05
[1791,] 1.907683e-04 1.735158e-04 1.504261e-04
[1792,] 2.065795e-04 8.296930e-05 5.324115e-05
[1793,] 9.100841e-05 5.938410e-05 1.687178e-05
[1794,] 2.062845e-04 8.363394e-05 5.466699e-05
[1795,] 1.983796e-04 8.467165e-05 5.485419e-05
[1796,] 1.081851e-04 1.930765e-04 5.985486e-05
[1797,] 2.173291e-04 9.378476e-05 7.772640e-05
[1798,] 1.602221e-04 6.855977e-05 3.781125e-05
[1799,] 2.804079e-04 1.835775e-04 2.488071e-04
[1800,] 2.762652e-04 1.822351e-04 2.416572e-04
[1801,] 7.965497e-05 7.202794e-05 1.888841e-05
[1802,] 1.684786e-04 6.404217e-05 2.554838e-05
[1803,] 6.835534e-05 7.584907e-05 1.823588e-05
[1804,] 7.722892e-05 1.095447e-04 2.635769e-05
[1805,] 1.382365e-04 2.414327e-04 1.229154e-04
[1806,] 8.345966e-05 7.518998e-05 2.020770e-05
[1807,] 8.256563e-05 6.040224e-05 1.702720e-05
[1808,] 1.180307e-04 6.852816e-05 2.196625e-05
[1809,] 8.258015e-05 6.075122e-05 1.745703e-05
[1810,] 8.252778e-05 6.820373e-05 1.746071e-05
[1811,] 8.763652e-05 8.762344e-05 2.466353e-05
[1812,] 7.926553e-05 1.304422e-04 2.940080e-05
[1813,] 8.279775e-05 7.273039e-05 1.794812e-05
[1814,] 8.210645e-05 6.141633e-05 1.694769e-05
[1815,] 8.441271e-05 8.950858e-05 2.268944e-05
[1816,] 8.049362e-05 1.559415e-04 3.074675e-05
[1817,] 8.055514e-05 8.087790e-05 2.090896e-05
[1818,] 6.863244e-05 6.988765e-05 1.835939e-05
[1819,] 7.774974e-05 1.529022e-04 4.313775e-05
[1820,] 7.459903e-05 7.376180e-05 1.851202e-05
[1821,] 8.101308e-05 6.943078e-05 1.875570e-05
[1822,] 7.059507e-05 6.906283e-05 1.854971e-05
[1823,] 8.097133e-05 1.097836e-04 2.399776e-05
[1824,] 6.765862e-05 6.765636e-05 1.725024e-05
[1825,] 8.345467e-05 7.979304e-05 2.080641e-05
[1826,] 7.800426e-05 1.400752e-04 2.946250e-05
[1827,] 7.752874e-05 6.177066e-05 1.551847e-05
[1828,] 8.132215e-05 8.165357e-05 2.173999e-05
[1829,] 6.335284e-05 5.960160e-05 1.458427e-05
[1830,] 1.074644e-04 9.475296e-05 3.159148e-05
[1831,] 8.322051e-05 1.356556e-04 2.888913e-05
[1832,] 7.665716e-05 8.537417e-05 1.462675e-05
[1833,] 8.323637e-05 1.362381e-04 2.930390e-05
[1834,] 8.323645e-05 1.387911e-04 3.005278e-05
[1835,] 1.217111e-04 1.240309e-04 1.729922e-05
[1836,] 1.076983e-04 9.999220e-05 3.010668e-05
[1837,] 8.436444e-05 7.633992e-05 2.020754e-05
[1838,] 8.433243e-05 7.639814e-05 2.020474e-05
[1839,] 1.111597e-04 8.190302e-05 2.419203e-05
[1840,] 1.009877e-04 8.142963e-05 3.337278e-05
[1841,] 2.293559e-04 7.052719e-05 5.198396e-05
[1842,] 1.131568e-04 1.067002e-04 2.479238e-05
[1843,] 1.225546e-04 8.996652e-05 4.965809e-05
[1844,] 7.870201e-05 7.544576e-05 2.030497e-05
[1845,] 2.951308e-04 7.556471e-05 5.484011e-05
[1846,] 7.768134e-05 7.556820e-05 1.994444e-05
[1847,] 7.900940e-05 7.489492e-05 2.019852e-05
[1848,] 7.851940e-05 7.581296e-05 2.031743e-05
[1849,] 7.673884e-05 8.363516e-05 2.087670e-05
[1850,] 8.005949e-05 7.693062e-05 2.126319e-05
[1851,] 8.012163e-05 7.716843e-05 2.135456e-05
[1852,] 7.941907e-05 7.637140e-05 2.086623e-05
[1853,] 3.696088e-04 6.516151e-05 5.845953e-05
[1854,] 2.258016e-04 1.084016e-04 2.331564e-05
[1855,] 7.862409e-05 1.054603e-04 2.396192e-05
[1856,] 7.322218e-05 2.136897e-04 3.311214e-05
[1857,] 7.195537e-05 7.240068e-05 1.769717e-05
[1858,] 1.151322e-04 1.529776e-04 8.107035e-05
[1859,] 7.894446e-05 1.028967e-04 2.369840e-05
[1860,] 7.257550e-05 1.932420e-04 3.083602e-05
[1861,] 7.273603e-05 2.310567e-04 3.649695e-05
[1862,] 9.447432e-05 1.566624e-04 4.476927e-05
[1863,] 1.039870e-04 1.181406e-04 4.204130e-05
[1864,] 1.874013e-04 1.573255e-04 2.336448e-05
[1865,] 9.225473e-05 1.046174e-04 2.860350e-05
[1866,] 7.350479e-05 2.621783e-04 3.946211e-05
[1867,] 7.336149e-05 2.559557e-04 3.872181e-05
[1868,] 1.129761e-04 1.114183e-04 3.408452e-05
[1869,] 7.257260e-05 2.507052e-04 4.042796e-05
[1870,] 9.628270e-05 1.731703e-04 5.238210e-05
[1871,] 1.769887e-04 1.904263e-04 2.422348e-05
[1872,] 6.344760e-05 6.202912e-05 1.583834e-05
[1873,] 1.422569e-04 2.468916e-04 3.246922e-05
[1874,] 1.617710e-04 1.972220e-04 2.484863e-05
[1875,] 1.479935e-04 1.032065e-04 3.247696e-05
[1876,] 7.110931e-05 6.547963e-05 1.917960e-05
[1877,] 7.687684e-05 1.257684e-04 2.623480e-05
[1878,] 1.063278e-04 1.893070e-04 1.990396e-05
[1879,] 1.416299e-04 1.046425e-04 3.091528e-05
[1880,] 8.914843e-05 9.629207e-05 1.470824e-05
[1881,] 8.441349e-05 9.912323e-05 2.441218e-05
[1882,] 1.471587e-04 1.730748e-04 2.947121e-05
[1883,] 9.470296e-05 1.094532e-04 3.194388e-05
[1884,] 1.019386e-04 8.320635e-05 2.203364e-05
[1885,] 2.941845e-04 2.412562e-04 4.041739e-05
[1886,] 7.191995e-05 6.840090e-05 1.748203e-05
[1887,] 7.630806e-05 6.017892e-05 1.788644e-05
[1888,] 7.587618e-05 6.086157e-05 1.824098e-05
[1889,] 7.256524e-05 8.454300e-05 1.994435e-05
[1890,] 9.946358e-05 1.055711e-04 3.195489e-05
[1891,] 7.241543e-05 8.080941e-05 1.847540e-05
[1892,] 7.227828e-05 9.542843e-05 2.049717e-05
[1893,] 2.135452e-04 1.255992e-04 3.779349e-05
[1894,] 1.016238e-04 6.454095e-05 1.700934e-05
[1895,] 1.038944e-04 7.929793e-05 2.141640e-05
[1896,] 1.039672e-04 7.856727e-05 2.151874e-05
[1897,] 9.956359e-05 9.568607e-05 2.459448e-05
[1898,] 1.119637e-04 8.503453e-05 1.513094e-05
[1899,] 6.899129e-05 6.645065e-05 1.788945e-05
[1900,] 1.102014e-04 9.167827e-05 2.588348e-05
[1901,] 1.236792e-04 1.100867e-04 3.877627e-05
[1902,] 1.388986e-04 9.978185e-05 2.278438e-05
[1903,] 6.456754e-05 8.131807e-05 1.706326e-05
[1904,] 1.524391e-04 8.615175e-05 1.981728e-05
[1905,] 3.640428e-04 7.448468e-05 1.968090e-05
[1906,] 1.606399e-04 7.772595e-05 2.971443e-05
[1907,] 1.283741e-04 9.850957e-05 1.717146e-05
[1908,] 9.429888e-05 1.549711e-04 2.377966e-05
[1909,] 8.469653e-05 2.235966e-04 3.538859e-05
[1910,] 9.354058e-05 1.944180e-04 5.314084e-05
[1911,] 8.627666e-05 2.017242e-04 3.989949e-05
[1912,] 1.226877e-04 1.109203e-04 3.276174e-05
[1913,] 9.740390e-05 3.478628e-04 4.846608e-05
[1914,] 7.987787e-05 6.279919e-05 1.887261e-05
[1915,] 6.054519e-05 6.989112e-05 1.513441e-05
[1916,] 1.570959e-04 9.330519e-05 4.567168e-05
[1917,] 1.360474e-04 9.666664e-05 2.637481e-05
[1918,] 1.640481e-04 1.274134e-04 6.398681e-05
[1919,] 1.414755e-04 8.442052e-05 3.096117e-05
[1920,] 6.997236e-05 8.413438e-05 1.450842e-05
[1921,] 1.278073e-04 1.169869e-04 1.959395e-05
[1922,] 1.563666e-04 9.788409e-05 4.093376e-05
[1923,] 1.668126e-04 9.799329e-05 4.163692e-05
[1924,] 1.587956e-04 9.963939e-05 4.616297e-05
[1925,] 1.664413e-04 1.167749e-04 2.110695e-05
[1926,] 2.672425e-04 8.019741e-05 7.371205e-05
[1927,] 1.849959e-04 6.513502e-05 2.101875e-05
[1928,] 9.483635e-05 1.010442e-04 3.078129e-05
[1929,] 9.579095e-05 9.809506e-05 3.003019e-05
[1930,] 1.202826e-04 1.327131e-04 5.237448e-05
[1931,] 1.976213e-04 6.841987e-05 5.037905e-05
[1932,] 6.029945e-05 7.517178e-05 1.601963e-05
[1933,] 1.792656e-04 7.819329e-05 4.031408e-05
[1934,] 1.313577e-04 8.452643e-05 3.004156e-05
[1935,] 1.434377e-04 9.146833e-05 2.490596e-05
[1936,] 2.610015e-04 1.444289e-04 1.890444e-05
[1937,] 8.252664e-05 1.119925e-04 2.608395e-05
[1938,] 5.939247e-05 7.999975e-05 1.625289e-05
[1939,] 2.069060e-04 7.473629e-05 2.046369e-05
[1940,] 7.157290e-05 8.852346e-05 1.412970e-05
[1941,] 6.425417e-05 6.091024e-05 1.503341e-05
[1942,] 1.292946e-04 6.737620e-05 2.375780e-05
[1943,] 1.885425e-04 1.241068e-04 5.377420e-05
[1944,] 1.477181e-04 1.305070e-04 2.518291e-05
[1945,] 1.476957e-04 1.304633e-04 2.518480e-05
[1946,] 6.823750e-05 9.551913e-05 2.103413e-05
[1947,] 6.733397e-05 7.561276e-05 2.091790e-05
[1948,] 7.493416e-05 1.319946e-04 2.166845e-05
[1949,] 8.008151e-05 1.169978e-04 2.741777e-05
[1950,] 1.696705e-04 1.061832e-04 5.226888e-05
[1951,] 1.134852e-04 1.291992e-04 2.494308e-05
[1952,] 6.497586e-05 4.735583e-04 1.076560e-04
[1953,] 1.561570e-04 1.230818e-04 4.654776e-05
[1954,] 1.766322e-04 1.055812e-04 5.328445e-05
[1955,] 1.050707e-04 9.011294e-05 2.354291e-05
[1956,] 6.931722e-05 1.663957e-04 3.496817e-05
[1957,] 2.831041e-04 1.600947e-04 1.913400e-04
[1958,] 1.778860e-04 1.064263e-04 5.281379e-05
[1959,] 6.970915e-05 7.219372e-05 1.901417e-05
[1960,] 9.197671e-05 5.972873e-05 1.941424e-05
[1961,] 9.820948e-05 9.232363e-05 2.895020e-05
[1962,] 1.660959e-04 1.106170e-04 5.905739e-05
[1963,] 9.668117e-05 7.018233e-05 2.615005e-05
[1964,] 1.150263e-04 1.454186e-04 7.818588e-05
[1965,] 9.566546e-05 1.216911e-04 3.071404e-05
[1966,] 1.327836e-04 1.091026e-04 4.501481e-05
[1967,] 6.934498e-05 9.118576e-05 1.664896e-05
[1968,] 8.969339e-05 1.237146e-04 3.140852e-05
[1969,] 1.094631e-04 1.268365e-04 4.612738e-05
[1970,] 7.259579e-05 1.042001e-04 2.745129e-05
[1971,] 7.993196e-05 9.822993e-05 2.109221e-05
[1972,] 7.408940e-05 7.149443e-05 1.857132e-05
[1973,] 1.194651e-04 1.358844e-04 3.749435e-05
[1974,] 9.750031e-05 9.587891e-05 2.607722e-05
[1975,] 7.365290e-05 8.664703e-05 1.997521e-05
[1976,] 1.283029e-04 8.325567e-05 2.345587e-05
[1977,] 7.554908e-05 7.311042e-05 1.803551e-05
[1978,] 7.632997e-05 7.435095e-05 1.812919e-05
[1979,] 1.193443e-04 7.377963e-05 2.252332e-05
[1980,] 7.362845e-05 8.475478e-05 1.967996e-05
[1981,] 7.284829e-05 7.217212e-05 1.955497e-05
[1982,] 7.244822e-05 7.347369e-05 2.004242e-05
[1983,] 7.054315e-05 7.578664e-05 1.979690e-05
[1984,] 1.260083e-04 7.223196e-05 2.252648e-05
[1985,] 8.737062e-05 1.295974e-04 3.067809e-05
[1986,] 6.807947e-05 8.891047e-05 2.072332e-05
[1987,] 6.995498e-05 1.632972e-04 3.398410e-05
[1988,] 6.675779e-05 7.689260e-05 1.862311e-05
[1989,] 7.347385e-05 8.632617e-05 1.964092e-05
[1990,] 7.438015e-05 8.636645e-05 1.976657e-05
[1991,] 1.241630e-04 7.977750e-05 2.322735e-05
[1992,] 6.972162e-05 9.816731e-05 2.206838e-05
[1993,] 6.570185e-05 6.130179e-05 1.473620e-05
[1994,] 6.530214e-05 7.181015e-05 1.548506e-05
[1995,] 7.333760e-05 1.423567e-04 2.942077e-05
[1996,] 7.128609e-05 9.635245e-05 2.269466e-05
[1997,] 6.548170e-05 7.637097e-05 1.785672e-05
[1998,] 6.549954e-05 7.654093e-05 1.789881e-05
[1999,] 8.705028e-05 7.673661e-05 2.235802e-05
[2000,] 8.659839e-05 7.673661e-05 2.226062e-05
[2001,] 7.231197e-05 7.808143e-05 1.833372e-05
[2002,] 7.231928e-05 7.542637e-05 1.801900e-05
[2003,] 7.249385e-05 7.531259e-05 1.789758e-05
[2004,] 1.052018e-04 7.912072e-05 2.673175e-05
[2005,] 7.231466e-05 7.594117e-05 1.819541e-05
[2006,] 7.205116e-05 1.464258e-04 2.821262e-05
[2007,] 7.758321e-05 7.345425e-05 2.074066e-05
[2008,] 7.231275e-05 7.622019e-05 1.832726e-05
[2009,] 7.229986e-05 7.600736e-05 1.823178e-05
[2010,] 1.790881e-04 1.241353e-04 5.593320e-05
[2011,] 7.933488e-05 6.894001e-05 1.995199e-05
[2012,] 7.684595e-05 6.875418e-05 1.880730e-05
[2013,] 7.218811e-05 7.524036e-05 1.805396e-05
[2014,] 8.163249e-05 6.761779e-05 1.892400e-05
[2015,] 7.249650e-05 7.639019e-05 1.863523e-05
[2016,] 7.265651e-05 7.688374e-05 1.896121e-05
[2017,] 6.809283e-05 6.448636e-05 1.587378e-05
[2018,] 1.068227e-04 6.168307e-05 1.992766e-05
[2019,] 7.971593e-05 6.333729e-05 1.636359e-05
[2020,] 9.498085e-05 1.253293e-04 3.388025e-05
[2021,] 9.165785e-05 9.942127e-05 2.641378e-05
[2022,] 1.093933e-04 8.567095e-05 2.436403e-05
[2023,] 6.510878e-05 9.410238e-05 1.647469e-05
[2024,] 7.696204e-05 7.636030e-05 2.459664e-05
[2025,] 7.296032e-05 5.940293e-05 1.610474e-05
[2026,] 1.910313e-04 1.177498e-04 7.128767e-05
[2027,] 1.233874e-04 7.203131e-05 2.730462e-05
[2028,] 7.021594e-05 7.626675e-05 1.870055e-05
[2029,] 1.545722e-04 1.081637e-04 4.441599e-05
[2030,] 7.282952e-05 1.918891e-04 1.828152e-05
[2031,] 1.080441e-04 7.629004e-05 2.401041e-05
[2032,] 1.064524e-04 7.887470e-05 3.240115e-05
[2033,] 8.409853e-05 9.614142e-05 1.760766e-05
[2034,] 8.876454e-05 7.275187e-05 2.263283e-05
[2035,] 7.230452e-05 7.445053e-05 1.861598e-05
[2036,] 7.859068e-05 2.127748e-04 3.862621e-05
[2037,] 1.042339e-04 1.309332e-04 3.017700e-05
[2038,] 6.544217e-05 7.456592e-05 1.709759e-05
[2039,] 7.032747e-05 9.273363e-05 1.966238e-05
[2040,] 2.225044e-04 1.292118e-04 5.056950e-05
[2041,] 8.366062e-05 8.655116e-05 2.348899e-05
[2042,] 7.123983e-05 3.459788e-04 7.202205e-05
[2043,] 6.881045e-05 1.422534e-04 2.506919e-05
[2044,] 8.548142e-05 1.102908e-04 3.073991e-05
[2045,] 1.243514e-04 7.917041e-05 1.873877e-05
[2046,] 1.232850e-04 9.415375e-05 2.953295e-05
[2047,] 8.585440e-05 9.754756e-05 2.566826e-05
[2048,] 1.212205e-04 9.578416e-05 2.955495e-05
[2049,] 1.226580e-04 9.498860e-05 2.942496e-05
[2050,] 1.365133e-04 6.035658e-05 2.664068e-05
[2051,] 1.270188e-04 1.065334e-04 2.725548e-05
[2052,] 6.642386e-05 7.220953e-05 1.811568e-05
[2053,] 1.259406e-04 9.712815e-05 2.928915e-05
[2054,] 6.857824e-05 1.892706e-04 3.738019e-05
[2055,] 3.038491e-04 1.496438e-04 2.309588e-04
[2056,] 3.649340e-04 1.377721e-04 2.479741e-04
[2057,] 3.475430e-04 1.538573e-04 2.740098e-04
[2058,] 7.385926e-05 9.032422e-05 2.760261e-05
[2059,] 3.235171e-04 1.478836e-04 2.428792e-04
[2060,] 2.745836e-04 1.317654e-04 1.764619e-04
[2061,] 9.108685e-05 8.703966e-05 2.338944e-05
[2062,] 2.278438e-04 1.227466e-04 1.360711e-04
[2063,] 3.093718e-04 1.672741e-04 2.698213e-04
[2064,] 3.312012e-04 1.337788e-04 2.180896e-04
[2065,] 8.054092e-05 9.089852e-05 2.239690e-05
[2066,] 1.100424e-04 1.334406e-04 6.296452e-05
[2067,] 9.712917e-05 1.306560e-04 5.069220e-05
[2068,] 1.006342e-04 1.342985e-04 5.488732e-05
[2069,] 1.009007e-04 1.357925e-04 5.570389e-05
[2070,] 9.905904e-05 1.433045e-04 5.549599e-05
[2071,] 1.021956e-04 1.341827e-04 5.608737e-05
[2072,] 2.775121e-04 1.421792e-04 1.975739e-04
[2073,] 1.679882e-04 6.255408e-05 3.612167e-05
[2074,] 1.936737e-04 7.533999e-05 5.984237e-05
[2075,] 3.000378e-04 1.623947e-04 2.475654e-04
[2076,] 1.009355e-04 1.368695e-04 5.617557e-05
[2077,] 1.067694e-04 6.174778e-05 1.759343e-05
[2078,] 4.048200e-04 2.233541e-04 4.812545e-04
[2079,] 1.224889e-04 1.343938e-04 7.345653e-05
[2080,] 9.209515e-05 8.695632e-05 2.367180e-05
[2081,] 8.104954e-05 1.137400e-04 2.271072e-05
[2082,] 7.933780e-05 1.145916e-04 2.224168e-05
[2083,] 7.320995e-05 5.864681e-05 1.613476e-05
[2084,] 1.108392e-04 6.267605e-05 1.986504e-05
[2085,] 7.780853e-05 1.303706e-04 4.064235e-05
[2086,] 7.162588e-05 1.338293e-04 3.454414e-05
[2087,] 9.934159e-05 5.979366e-05 2.021701e-05
[2088,] 9.614521e-05 1.269328e-04 2.968709e-05
[2089,] 3.392281e-04 1.437259e-04 2.433923e-04
[2090,] 4.626102e-04 1.566694e-04 3.809789e-04
[2091,] 9.290587e-05 1.152776e-04 3.035980e-05
[2092,] 6.037187e-04 1.666982e-04 5.399792e-04
[2093,] 1.347853e-04 1.004440e-04 5.577411e-05
[2094,] 8.270024e-05 8.834495e-05 2.202769e-05
[2095,] 5.433307e-04 1.750430e-04 5.177030e-04
[2096,] 1.176207e-04 9.485879e-05 4.466452e-05
[2097,] 5.057265e-04 1.788359e-04 4.943436e-04
[2098,] 8.177897e-05 1.134487e-04 2.292845e-05
[2099,] 1.154153e-04 1.086370e-04 3.218445e-05
[2100,] 8.297530e-05 1.139764e-04 2.304808e-05
[2101,] 3.131179e-04 1.048789e-04 1.519447e-04
[2102,] 2.854774e-04 1.039821e-04 1.375818e-04
[2103,] 5.426018e-04 1.666482e-04 4.846103e-04
[2104,] 3.284153e-04 1.225933e-04 1.962106e-04
[2105,] 8.359832e-05 9.930464e-05 2.577618e-05
[2106,] 9.107085e-05 8.626019e-05 2.300091e-05
[2107,] 1.241739e-04 8.724009e-05 2.597594e-05
[2108,] 1.166883e-04 1.567905e-04 2.406533e-05
[2109,] 1.033641e-04 7.041470e-05 2.898358e-05
[2110,] 1.663728e-04 6.911616e-05 4.583647e-05
[2111,] 7.252648e-05 7.661287e-05 2.216327e-05
[2112,] 1.229161e-04 1.068301e-04 3.515821e-05
[2113,] 1.152116e-04 1.084396e-04 3.243391e-05
[2114,] 1.067106e-04 9.304556e-05 4.526969e-05
[2115,] 8.656667e-05 1.522827e-04 4.136514e-05
[2116,] 1.153163e-04 1.199587e-04 6.732366e-05
[2117,] 1.261519e-04 1.053131e-04 3.507819e-05
[2118,] 9.027358e-05 8.628420e-05 2.284759e-05
[2119,] 9.023915e-05 9.980601e-05 2.697553e-05
[2120,] 9.065452e-05 1.154648e-04 2.713302e-05
[2121,] 5.851536e-04 4.409194e-04 1.631906e-03
[2122,] 1.019833e-04 6.511577e-05 2.244127e-05
[2123,] 8.597340e-05 1.170955e-04 4.610201e-05
[2124,] 9.095328e-05 1.072325e-04 2.670466e-05
[2125,] 8.515001e-05 9.927608e-05 3.826241e-05
[2126,] 5.219778e-04 4.914100e-04 1.595780e-03
[2127,] 1.016343e-04 6.493854e-05 2.071156e-05
[2128,] 8.145750e-05 1.161094e-04 2.279116e-05
[2129,] 1.088149e-04 7.707743e-05 3.664996e-05
[2130,] 5.598066e-04 4.005785e-04 1.399122e-03
[2131,] 1.276216e-04 1.048155e-04 3.669287e-05
[2132,] 8.512789e-05 8.132290e-05 2.955692e-05
[2133,] 1.536911e-04 7.259040e-05 3.527855e-05
[2134,] 8.185687e-05 1.176342e-04 2.277619e-05
[2135,] 1.279306e-04 1.051113e-04 3.699955e-05
[2136,] 1.235668e-04 1.072705e-04 3.528224e-05
[2137,] 5.092591e-04 3.320017e-04 1.025698e-03
[2138,] 8.134399e-05 1.162369e-04 2.277966e-05
[2139,] 5.492082e-04 3.325261e-04 1.119649e-03
[2140,] 1.335099e-04 9.050450e-05 5.528879e-05
[2141,] 5.018435e-04 6.814002e-04 2.125781e-03
[2142,] 2.022365e-04 8.249810e-05 5.664284e-05
[2143,] 1.313084e-04 8.895754e-05 5.317508e-05
[2144,] 1.234784e-04 1.141821e-04 3.853733e-05
[2145,] 1.582036e-04 7.953073e-05 4.314253e-05
[2146,] 1.211186e-04 7.669479e-05 3.874160e-05
[2147,] 1.240404e-04 1.072424e-04 3.546988e-05
[2148,] 8.240052e-05 1.163731e-04 2.286211e-05
[2149,] 1.466391e-04 9.574391e-05 6.523057e-05
[2150,] 8.837211e-05 1.203090e-04 2.603265e-05
[2151,] 8.372746e-05 9.752949e-05 3.661602e-05
[2152,] 1.006081e-04 6.439793e-05 1.989830e-05
[2153,] 8.223759e-05 9.457317e-05 3.474659e-05
[2154,] 8.093260e-05 9.208033e-05 3.310833e-05
[2155,] 9.229888e-05 1.330933e-04 2.804601e-05
[2156,] 1.686784e-04 7.913046e-05 4.490899e-05
[2157,] 1.940487e-04 7.626439e-05 5.017397e-05
[2158,] 1.112102e-04 6.456362e-05 2.130262e-05
[2159,] 9.886584e-05 9.192015e-05 4.154197e-05
[2160,] 1.728170e-04 7.503621e-05 4.384500e-05
[2161,] 1.067743e-04 7.964556e-05 3.107356e-05
[2162,] 1.108692e-04 6.454615e-05 2.110357e-05
[2163,] 1.358743e-04 7.874646e-05 3.706013e-05
[2164,] 8.984985e-05 8.640297e-05 3.457890e-05
[2165,] 1.256081e-04 1.380078e-04 3.730011e-05
[2166,] 1.132422e-04 7.641520e-05 3.154418e-05
[2167,] 7.926555e-05 9.861473e-05 2.076618e-05
[2168,] 1.663554e-04 8.158249e-05 5.086366e-05
[2169,] 2.306253e-04 7.613247e-05 5.770236e-05
[2170,] 1.333452e-04 9.558601e-05 6.059396e-05
[2171,] 1.890229e-04 7.580869e-05 4.964649e-05
[2172,] 1.267460e-04 1.036991e-04 3.581064e-05
[2173,] 1.241605e-04 1.380024e-04 3.780362e-05
[2174,] 7.879831e-05 7.967800e-05 1.980534e-05
[2175,] 1.281890e-04 8.478723e-05 4.602809e-05
[2176,] 8.251539e-05 8.019706e-05 2.089921e-05
[2177,] 1.252575e-04 7.850176e-05 3.990330e-05
[2178,] 3.244391e-04 3.572002e-04 6.525901e-04
[2179,] 1.224082e-04 1.084962e-04 3.536184e-05
[2180,] 1.221467e-04 1.091191e-04 3.546356e-05
[2181,] 1.099318e-04 1.257182e-04 3.743824e-05
[2182,] 1.864046e-04 8.156510e-05 5.855119e-05
[2183,] 8.734312e-05 9.918510e-05 2.603336e-05
[2184,] 1.221350e-04 1.087569e-04 3.531321e-05
[2185,] 1.235288e-04 1.089554e-04 3.617910e-05
[2186,] 9.415297e-05 9.388130e-05 4.055345e-05
[2187,] 1.484410e-04 7.618289e-05 3.855678e-05
[2188,] 8.094879e-05 1.170576e-04 2.273660e-05
[2189,] 1.000307e-04 1.011551e-04 4.757344e-05
[2190,] 1.195183e-04 7.954272e-05 3.907226e-05
[2191,] 1.222808e-04 1.048926e-04 3.320062e-05
[2192,] 1.065350e-04 1.114397e-04 3.022184e-05
[2193,] 9.460257e-05 8.270902e-05 2.922169e-05
[2194,] 1.269140e-04 1.149675e-04 2.705518e-05
[2195,] 1.226167e-04 1.057360e-04 3.381702e-05
[2196,] 8.211856e-05 9.561585e-05 2.339469e-05
[2197,] 5.001021e-04 3.379692e-04 1.024510e-03
[2198,] 5.102515e-04 3.349791e-04 1.038331e-03
[2199,] 8.147480e-05 9.535994e-05 2.310285e-05
[2200,] 1.795841e-04 7.959103e-05 5.443244e-05
[2201,] 4.670974e-04 4.585588e-04 1.312829e-03
[2202,] 1.357113e-04 8.111328e-05 3.983190e-05
[2203,] 1.377508e-04 8.948936e-05 4.809976e-05
[2204,] 1.440208e-04 8.269309e-05 4.677000e-05
[2205,] 9.295284e-05 8.094648e-05 2.778496e-05
[2206,] 8.055792e-05 9.536282e-05 2.280785e-05
[2207,] 5.093348e-04 3.402987e-04 1.054294e-03
[2208,] 1.326917e-04 1.865425e-04 9.588425e-05
[2209,] 3.922374e-04 1.680552e-04 3.626831e-04
[2210,] 1.364893e-04 9.211744e-05 5.202092e-05
[2211,] 8.199161e-05 9.529527e-05 2.323596e-05
[2212,] 5.920078e-04 3.171153e-04 1.156682e-03
[2213,] 8.911494e-05 9.131201e-05 3.715470e-05
[2214,] 8.008123e-05 8.039837e-05 2.047839e-05
[2215,] 9.324667e-05 9.398639e-05 4.043844e-05
[2216,] 8.223062e-05 9.533765e-05 2.332617e-05
[2217,] 2.374274e-04 2.184422e-04 2.921177e-04
[2218,] 8.750873e-05 9.195192e-05 3.658551e-05
[2219,] 8.655575e-05 9.241865e-05 3.627567e-05
[2220,] 9.106866e-05 8.869775e-05 3.695179e-05
[2221,] 5.194706e-04 3.628383e-04 1.155477e-03
[2222,] 1.405195e-04 8.819144e-05 4.729339e-05
[2223,] 1.633853e-04 8.617830e-05 5.472308e-05
[2224,] 9.821912e-05 1.032576e-04 4.770670e-05
[2225,] 6.098194e-04 3.226034e-04 1.219181e-03
[2226,] 4.991586e-04 3.238445e-04 9.761598e-04
[2227,] 7.844618e-05 1.139892e-04 2.292929e-05
[2228,] 5.411689e-04 4.836231e-04 1.447879e-03
[2229,] 7.921301e-05 1.121027e-04 2.309325e-05
[2230,] 2.972591e-04 1.319998e-04 2.041806e-04
[2231,] 1.120588e-04 8.964814e-05 4.094753e-05
[2232,] 1.150656e-04 1.154239e-04 3.421537e-05
[2233,] 7.990203e-05 9.273087e-05 1.989958e-05
[2234,] 8.536099e-05 9.095947e-05 3.586748e-05
[2235,] 9.997150e-05 8.942275e-05 4.138348e-05
[2236,] 8.147052e-05 9.129853e-05 2.103184e-05
[2237,] 2.541435e-04 3.998901e-04 5.424282e-04
[2238,] 1.054259e-04 7.562216e-05 3.559227e-05
[2239,] 8.133905e-05 1.150396e-04 2.282122e-05
[2240,] 1.242177e-04 1.192874e-04 4.129204e-05
[2241,] 3.061862e-04 3.708167e-04 6.310614e-04
[2242,] 2.960837e-04 3.538383e-04 5.780866e-04
[2243,] 1.270415e-04 8.130299e-05 4.708955e-05
[2244,] 2.668117e-04 2.703365e-04 3.982847e-04
[2245,] 8.170449e-05 9.114782e-05 2.121900e-05
[2246,] 1.169664e-04 1.237285e-04 3.692452e-05
[2247,] 8.118795e-05 9.079658e-05 2.125073e-05
[2248,] 2.985522e-04 3.358895e-04 5.543753e-04
[2249,] 8.041808e-05 9.217564e-05 2.087947e-05
[2250,] 8.038506e-05 9.329016e-05 2.086631e-05
[2251,] 9.892471e-05 7.464221e-05 2.644043e-05
[2252,] 2.695098e-04 2.631458e-04 3.917991e-04
[2253,] 8.064032e-05 9.348301e-05 2.086487e-05
[2254,] 1.296173e-04 9.908978e-05 3.525995e-05
[2255,] 1.220048e-04 1.123166e-04 3.661457e-05
[2256,] 7.853172e-05 1.154982e-04 2.289050e-05
[2257,] 9.887472e-05 9.117185e-05 3.479954e-05
[2258,] 3.114083e-04 3.825794e-04 6.645396e-04
[2259,] 1.095810e-04 1.469610e-04 5.910357e-05
[2260,] 9.965097e-05 9.173208e-05 3.539851e-05
[2261,] 3.000759e-04 2.470434e-04 4.145398e-04
[2262,] 3.113749e-04 3.904929e-04 6.782456e-04
[2263,] 9.242642e-05 1.646052e-04 5.918734e-05
[2264,] 1.164782e-04 1.237130e-04 3.667090e-05
[2265,] 1.373470e-04 6.705224e-05 1.971739e-05
[2266,] 3.037043e-04 3.258926e-04 5.489023e-04
[2267,] 2.964247e-04 3.242447e-04 5.303471e-04
[2268,] 1.229726e-04 1.393449e-04 3.864956e-05
[2269,] 9.673966e-05 6.348043e-05 1.844073e-05
[2270,] 2.754211e-04 3.116485e-04 4.662223e-04
[2271,] 1.006606e-04 7.778600e-05 3.544610e-05
[2272,] 1.201857e-04 9.582042e-05 3.004445e-05
[2273,] 9.994793e-05 9.284331e-05 3.609403e-05
[2274,] 1.002271e-04 9.602123e-05 3.776607e-05
[2275,] 1.255010e-04 9.573878e-05 3.101480e-05
[2276,] 3.445734e-04 3.349916e-04 6.570913e-04
[2277,] 1.057769e-04 9.097598e-05 3.752529e-05
[2278,] 1.024826e-04 9.868718e-05 4.010490e-05
[2279,] 1.228887e-04 1.318591e-04 3.747539e-05
[2280,] 1.214178e-04 1.064465e-04 3.367032e-05
[2281,] 8.046083e-05 8.943875e-05 2.053651e-05
[2282,] 9.020940e-05 8.861856e-05 3.760272e-05
[2283,] 1.006946e-04 6.616710e-05 1.805702e-05
[2284,] 1.241334e-04 9.642046e-05 3.130306e-05
[2285,] 3.717542e-04 3.943478e-04 8.501816e-04
[2286,] 8.324369e-05 1.524876e-04 3.848240e-05
[2287,] 1.152309e-04 6.621987e-05 1.895116e-05
[2288,] 1.242300e-04 9.619605e-05 3.124904e-05
[2289,] 1.128457e-04 6.607941e-05 1.887635e-05
[2290,] 2.443098e-04 5.502589e-04 7.349973e-04
[2291,] 1.238937e-04 9.615351e-05 3.114722e-05
[2292,] 1.230754e-04 9.580795e-05 3.046072e-05
[2293,] 1.239438e-04 9.608711e-05 3.107540e-05
[2294,] 9.259419e-05 1.026602e-04 2.715849e-05
[2295,] 9.973766e-05 1.450517e-04 2.868691e-05
[2296,] 1.132824e-04 7.459950e-05 2.949285e-05
[2297,] 8.307345e-04 2.335713e-04 1.110117e-03
[2298,] 7.910813e-05 1.126805e-04 2.300981e-05
[2299,] 9.560742e-05 1.096786e-04 3.106271e-05
[2300,] 1.295373e-04 6.918606e-05 2.679521e-05
[2301,] 9.669849e-05 9.208767e-05 3.467185e-05
[2302,] 7.220146e-05 6.305895e-05 1.533726e-05
[2303,] 9.464630e-05 1.700850e-04 6.341646e-05
[2304,] 9.733616e-05 1.708684e-04 6.661222e-05
[2305,] 9.620845e-05 1.844679e-04 7.016513e-05
[2306,] 6.792562e-05 6.093072e-05 1.567975e-05
[2307,] 8.266799e-05 9.592461e-05 2.380137e-05
[2308,] 7.727288e-05 9.102893e-05 1.962195e-05
[2309,] 1.124999e-04 8.226641e-05 4.281880e-05
[2310,] 9.544953e-05 9.957056e-05 2.741130e-05
[2311,] 2.993248e-04 5.356530e-04 8.902351e-04
[2312,] 9.735332e-05 8.466036e-05 3.127481e-05
[2313,] 8.194745e-05 1.412347e-04 3.416164e-05
[2314,] 2.934396e-04 5.666247e-04 9.266466e-04
[2315,] 9.865281e-05 8.278381e-05 3.068715e-05
[2316,] 9.391595e-05 8.669067e-05 3.172311e-05
[2317,] 7.953679e-05 1.157123e-04 2.271965e-05
[2318,] 3.531272e-04 4.702895e-04 9.655174e-04
[2319,] 8.162364e-05 1.228541e-04 4.603317e-05
[2320,] 1.517590e-04 2.340315e-04 1.797859e-04
[2321,] 2.707547e-04 3.257040e-04 4.921349e-04
[2322,] 1.097393e-04 8.658122e-05 4.443914e-05
[2323,] 1.027349e-04 6.288368e-05 1.990353e-05
[2324,] 9.918117e-05 8.545964e-05 3.194392e-05
[2325,] 1.199501e-04 1.066924e-04 3.239264e-05
[2326,] 8.206353e-05 8.098126e-05 3.074935e-05
[2327,] 1.145261e-04 1.078512e-04 3.203823e-05
[2328,] 9.130625e-05 8.082210e-05 2.720693e-05
[2329,] 2.667859e-04 4.877898e-04 7.024767e-04
[2330,] 7.581877e-05 8.511215e-05 2.931235e-05
[2331,] 3.544170e-04 4.923557e-04 1.056923e-03
[2332,] 1.214761e-04 1.395061e-04 4.487454e-05
[2333,] 1.049409e-04 8.245928e-05 3.212837e-05
[2334,] 9.875615e-05 7.819412e-05 2.739412e-05
[2335,] 2.794737e-04 4.225872e-04 6.726364e-04
[2336,] 7.934456e-05 1.322350e-04 2.998193e-05
[2337,] 2.074948e-04 8.922751e-05 8.188811e-05
[2338,] 1.012932e-04 6.517282e-05 2.007930e-05
[2339,] 7.701884e-05 8.994027e-05 2.059833e-05
[2340,] 9.807252e-05 1.029364e-04 2.928275e-05
[2341,] 3.151857e-04 5.219552e-04 9.580764e-04
[2342,] 1.213683e-04 2.074105e-04 6.073228e-05
[2343,] 8.168934e-05 8.026682e-05 2.381889e-05
[2344,] 7.706294e-05 8.873473e-05 2.051582e-05
[2345,] 1.064553e-04 1.447646e-04 7.589193e-05
[2346,] 2.951074e-04 3.042365e-04 5.195390e-04
[2347,] 2.882453e-04 3.358499e-04 5.607072e-04
[2348,] 7.686096e-05 8.993328e-05 2.061894e-05
[2349,] 8.832971e-05 8.180449e-05 2.658332e-05
[2350,] 7.764163e-05 1.114063e-04 2.293750e-05
[2351,] 1.004180e-04 8.469786e-05 3.938798e-05
[2352,] 5.543630e-04 6.490729e-04 2.057523e-03
[2353,] 7.827181e-05 6.877259e-05 2.122501e-05
[2354,] 1.021262e-04 8.606704e-05 4.076297e-05
[2355,] 9.888058e-05 1.036538e-04 2.994052e-05
[2356,] 7.694603e-05 8.998390e-05 2.076205e-05
[2357,] 9.936671e-05 8.477119e-05 3.876340e-05
[2358,] 7.696518e-05 9.074461e-05 2.083709e-05
[2359,] 1.136107e-04 1.311320e-04 3.988708e-05
[2360,] 9.170874e-05 8.247997e-05 2.737064e-05
[2361,] 8.393864e-05 7.806539e-05 2.313808e-05
[2362,] 9.757073e-05 6.506383e-05 1.973327e-05
[2363,] 9.986893e-05 1.011949e-04 2.872781e-05
[2364,] 1.041214e-04 8.577570e-05 4.161475e-05
[2365,] 7.700190e-05 9.071622e-05 2.083577e-05
[2366,] 1.005946e-04 6.489951e-05 1.997461e-05
[2367,] 3.261457e-04 3.820035e-04 7.312006e-04
[2368,] 7.408957e-05 6.310361e-05 1.692732e-05
[2369,] 9.810677e-05 1.025825e-04 2.897352e-05
[2370,] 7.634254e-05 8.994241e-05 2.054989e-05
[2371,] 3.007098e-04 4.728429e-04 8.200807e-04
[2372,] 2.768967e-04 4.656618e-04 7.294801e-04
[2373,] 1.103510e-04 1.302081e-04 4.036390e-05
[2374,] 3.239741e-04 5.114903e-04 9.714772e-04
[2375,] 1.215566e-04 1.195876e-04 3.817163e-05
[2376,] 2.970132e-04 5.300879e-04 9.026041e-04
[2377,] 9.672551e-05 7.942504e-05 3.472780e-05
[2378,] 7.691883e-05 9.078935e-05 2.101495e-05
[2379,] 1.029961e-04 6.505992e-05 2.065725e-05
[2380,] 1.216693e-04 1.483213e-04 4.786653e-05
[2381,] 1.150720e-04 1.079618e-04 3.214184e-05
[2382,] 1.214004e-04 1.480766e-04 4.712033e-05
[2383,] 3.163897e-04 4.708214e-04 8.693772e-04
[2384,] 6.071415e-04 3.107540e-04 9.985999e-04
[2385,] 2.565209e-04 2.703053e-04 3.883003e-04
[2386,] 1.043144e-04 7.714266e-05 3.619759e-05
[2387,] 3.369340e-04 5.024188e-04 1.001803e-03
[2388,] 7.694810e-05 8.706539e-05 2.054768e-05
[2389,] 8.135053e-05 1.514042e-04 4.191325e-05
[2390,] 7.683876e-05 8.703053e-05 2.049440e-05
[2391,] 8.483941e-05 1.047342e-04 2.966524e-05
[2392,] 1.147026e-04 7.811977e-05 4.037598e-05
[2393,] 1.206711e-04 1.533188e-04 4.644636e-05
[2394,] 7.680706e-05 8.672851e-05 2.039157e-05
[2395,] 9.936280e-05 1.026081e-04 2.939023e-05
[2396,] 2.951414e-04 5.091803e-04 8.614629e-04
[2397,] 9.905069e-05 1.017758e-04 2.877878e-05
[2398,] 1.212567e-04 1.390267e-04 4.425803e-05
[2399,] 9.972186e-05 6.510272e-05 2.051343e-05
[2400,] 1.211744e-04 1.478863e-04 4.665438e-05
[2401,] 3.216611e-04 4.582268e-04 8.638090e-04
[2402,] 8.453921e-05 7.931093e-05 2.443436e-05
[2403,] 8.442748e-05 7.648745e-05 2.295587e-05
[2404,] 7.691940e-05 8.757460e-05 2.044584e-05
[2405,] 7.768834e-05 1.114920e-04 2.293091e-05
[2406,] 1.023579e-04 1.010674e-04 2.911698e-05
[2407,] 7.693098e-05 8.842576e-05 2.051515e-05
[2408,] 9.937276e-05 9.716592e-05 3.614301e-05
[2409,] 1.214310e-04 1.553396e-04 4.962797e-05
[2410,] 2.870914e-04 4.504250e-04 7.382825e-04
[2411,] 7.689194e-05 9.000981e-05 2.083170e-05
[2412,] 7.681681e-05 8.715026e-05 2.032238e-05
[2413,] 1.215607e-04 3.409056e-04 9.319914e-05
[2414,] 1.012560e-04 1.013415e-04 2.928076e-05
[2415,] 1.226505e-04 1.275370e-04 4.051530e-05
[2416,] 8.246593e-05 8.065231e-05 2.429931e-05
[2417,] 7.695264e-05 8.877483e-05 2.050814e-05
[2418,] 3.290069e-04 4.442578e-04 8.609064e-04
[2419,] 7.863177e-05 8.280568e-05 2.354915e-05
[2420,] 3.568877e-04 3.671047e-04 7.800718e-04
[2421,] 8.422692e-05 8.247841e-05 2.564037e-05
[2422,] 3.375932e-04 4.602391e-04 9.201932e-04
[2423,] 3.302153e-04 4.283166e-04 8.335097e-04
[2424,] 8.079571e-05 8.242381e-05 2.425842e-05
[2425,] 7.693450e-05 6.930259e-05 2.127406e-05
[2426,] 7.776007e-05 8.787088e-05 2.065739e-05
[2427,] 1.114100e-04 1.452589e-04 7.935090e-05
[2428,] 1.214695e-04 2.448716e-04 6.956325e-05
[2429,] 3.862349e-04 5.259235e-04 1.238028e-03
[2430,] 7.697979e-05 9.067327e-05 2.094628e-05
[2431,] 1.149567e-04 1.086419e-04 3.219575e-05
[2432,] 7.717800e-05 8.904547e-05 2.039314e-05
[2433,] 4.015131e-04 6.145206e-04 1.514311e-03
[2434,] 1.209135e-04 1.645754e-04 5.098598e-05
[2435,] 1.214200e-04 2.298989e-04 6.576079e-05
[2436,] 9.669530e-05 2.947348e-04 1.211192e-04
[2437,] 3.603063e-04 5.395395e-04 1.168067e-03
[2438,] 1.038644e-04 8.445160e-05 3.221822e-05
[2439,] 7.276038e-04 2.626969e-04 1.088582e-03
[2440,] 8.254057e-05 1.200670e-04 3.164529e-05
[2441,] 8.395872e-05 2.432021e-04 7.327172e-05
[2442,] 1.266463e-04 9.559581e-05 5.777258e-05
[2443,] 7.293972e-05 7.425781e-05 1.868966e-05
[2444,] 7.840622e-05 7.799905e-05 2.184000e-05
[2445,] 1.277902e-04 1.001923e-04 6.174318e-05
[2446,] 1.149542e-04 1.081283e-04 3.211708e-05
[2447,] 8.303582e-05 7.763906e-05 2.312830e-05
[2448,] 4.493370e-04 1.553137e-04 3.613446e-04
[2449,] 7.623637e-05 7.976549e-05 2.172064e-05
[2450,] 7.716259e-05 9.036604e-05 2.104625e-05
[2451,] 1.209182e-04 1.663339e-04 5.150914e-05
[2452,] 7.741373e-05 8.994230e-05 2.085659e-05
[2453,] 1.208586e-04 1.625261e-04 5.021305e-05
[2454,] 1.275438e-04 8.376708e-05 4.897705e-05
[2455,] 4.447903e-04 1.332333e-04 2.914077e-04
[2456,] 1.056949e-04 1.410169e-04 2.904639e-05
[2457,] 1.282601e-04 2.699203e-04 1.551138e-04
[2458,] 7.607595e-05 7.573526e-05 2.019792e-05
[2459,] 3.605354e-04 4.689425e-04 1.015871e-03
[2460,] 7.633524e-05 7.477349e-05 1.982028e-05
[2461,] 7.949692e-05 1.349392e-04 2.684103e-05
[2462,] 7.474532e-05 8.110670e-05 2.151146e-05
[2463,] 6.819065e-05 6.346185e-05 1.679346e-05
[2464,] 7.725245e-05 8.998120e-05 2.097453e-05
[2465,] 8.100639e-05 7.871601e-05 2.295192e-05
[2466,] 7.678857e-05 9.052831e-05 2.070978e-05
[2467,] 8.236597e-05 7.766117e-05 2.268563e-05
```
