## Supplementary material for "Characterization of shared and ancestry-specific signals driving complex traits using multi-ancestry fine-mapping": s1_data.bim

```
11	chr11:127960841:T:C	0	127960841	C	T
11	chr11:127961006:GAATT:G	0	127961006	G	GAATT
11	chr11:127961087:G:A	0	127961087	A	G
11	chr11:127961797:G:T	0	127961797	T	G
11	chr11:127961930:C:T	0	127961930	T	C
11	chr11:127962845:A:G	0	127962845	G	A
11	chr11:127963261:G:T	0	127963261	T	G
11	chr11:127963287:C:T	0	127963287	T	C
11	chr11:127963733:G:A	0	127963733	A	G
11	chr11:127965576:G:A	0	127965576	A	G
11	chr11:127966131:A:G	0	127966131	G	A
11	chr11:127966223:T:C	0	127966223	C	T
11	chr11:127966272:A:G	0	127966272	G	A
11	chr11:127966513:C:T	0	127966513	T	C
11	chr11:127966663:C:T	0	127966663	T	C
11	chr11:127966896:A:G	0	127966896	G	A
11	chr11:127966942:T:C	0	127966942	C	T
11	chr11:127967470:G:T	0	127967470	T	G
11	chr11:127967579:A:G	0	127967579	G	A
11	chr11:127968051:C:T	0	127968051	T	C
11	chr11:127969047:T:C	0	127969047	C	T
11	chr11:127969407:G:A	0	127969407	A	G
11	chr11:127969426:T:C	0	127969426	C	T
11	chr11:127969451:G:A	0	127969451	A	G
11	chr11:127969639:T:C	0	127969639	C	T
11	chr11:127969897:C:A	0	127969897	A	C
11	chr11:127970015:C:T	0	127970015	T	C
11	chr11:127970248:C:T	0	127970248	T	C
11	chr11:127970456:T:C	0	127970456	C	T
11	chr11:127971612:A:G	0	127971612	G	A
11	chr11:127971883:G:A	0	127971883	A	G
11	chr11:127972211:A:G	0	127972211	G	A
11	chr11:127972364:C:A	0	127972364	A	C
11	chr11:127972782:G:A	0	127972782	A	G
11	chr11:127972856:A:G	0	127972856	G	A
11	chr11:127972972:A:G	0	127972972	G	A
11	chr11:127973213:A:G	0	127973213	G	A
11	chr11:127973326:A:G	0	127973326	G	A
11	chr11:127973492:A:G	0	127973492	G	A
11	chr11:127973676:A:T	0	127973676	T	A
11	chr11:127974092:A:G	0	127974092	G	A
11	chr11:127974980:G:A	0	127974980	A	G
11	chr11:127975192:G:T	0	127975192	T	G
11	chr11:127975356:T:C	0	127975356	C	T
11	chr11:127975760:C:T	0	127975760	T	C
11	chr11:127976186:T:G	0	127976186	G	T
11	chr11:127976230:T:C	0	127976230	C	T
11	chr11:127976942:A:T	0	127976942	T	A
11	chr11:127977298:G:A	0	127977298	A	G
11	chr11:127977314:C:T	0	127977314	T	C
11	chr11:127977717:A:G	0	127977717	G	A
11	chr11:127977727:T:C	0	127977727	C	T
11	chr11:127977768:T:G	0	127977768	G	T
11	chr11:127978265:T:C	0	127978265	C	T
11	chr11:127978441:G:A	0	127978441	A	G
11	chr11:127978510:G:A	0	127978510	A	G
11	chr11:127979425:C:T	0	127979425	T	C
11	chr11:127979962:T:C	0	127979962	C	T
11	chr11:127980119:A:G	0	127980119	G	A
11	chr11:127981502:A:C	0	127981502	C	A
11	chr11:127981590:C:T	0	127981590	T	C
11	chr11:127982626:T:C	0	127982626	C	T
11	chr11:127983315:A:G	0	127983315	G	A
11	chr11:127983771:C:T	0	127983771	T	C
11	chr11:127984493:T:C	0	127984493	C	T
11	chr11:127984565:C:T	0	127984565	T	C
11	chr11:127984818:G:A	0	127984818	A	G
11	chr11:127984869:A:G	0	127984869	G	A
11	chr11:127985916:T:A	0	127985916	A	T
11	chr11:127986482:A:G	0	127986482	G	A
11	chr11:127987016:A:G	0	127987016	G	A
11	chr11:127988222:G:A	0	127988222	A	G
11	chr11:127990697:A:G	0	127990697	G	A
11	chr11:127991856:A:G	0	127991856	G	A
11	chr11:127992260:A:G	0	127992260	G	A
11	chr11:127992301:C:G	0	127992301	G	C
11	chr11:127992359:A:G	0	127992359	G	A
11	chr11:127992640:A:C	0	127992640	C	A
11	chr11:127992846:T:C	0	127992846	C	T
11	chr11:127992847:G:A	0	127992847	A	G
11	chr11:127992887:G:A	0	127992887	A	G
11	chr11:127993249:T:C	0	127993249	C	T
11	chr11:127993448:A:G	0	127993448	G	A
11	chr11:127993477:T:G	0	127993477	G	T
11	chr11:127993615:T:C	0	127993615	C	T
11	chr11:127993704:G:A	0	127993704	A	G
11	chr11:127994332:T:C	0	127994332	C	T
11	chr11:127994345:T:C	0	127994345	C	T
11	chr11:127994655:A:G	0	127994655	G	A
11	chr11:127995300:A:T	0	127995300	T	A
11	chr11:127995504:T:C	0	127995504	C	T
11	chr11:127995634:A:G	0	127995634	G	A
11	chr11:127995860:C:T	0	127995860	T	C
11	chr11:127996014:AG:A	0	127996014	A	AG
11	chr11:127996484:C:A	0	127996484	A	C
11	chr11:127996578:T:A	0	127996578	A	T
11	chr11:127996590:T:C	0	127996590	C	T
11	chr11:127996634:G:A	0	127996634	A	G
11	chr11:127996681:A:C	0	127996681	C	A
11	chr11:127996724:C:T	0	127996724	T	C
11	chr11:127996781:G:T	0	127996781	T	G
11	chr11:127996782:G:A	0	127996782	A	G
11	chr11:127997012:G:GTGAAC	0	127997012	GTGAAC	G
11	chr11:127997259:T:C	0	127997259	C	T
11	chr11:127997477:A:G	0	127997477	G	A
11	chr11:127998313:T:C	0	127998313	C	T
11	chr11:127998747:G:T	0	127998747	T	G
11	chr11:127999011:T:A	0	127999011	A	T
11	chr11:127999193:A:C	0	127999193	C	A
11	chr11:127999291:G:A	0	127999291	A	G
11	chr11:127999320:A:G	0	127999320	G	A
11	chr11:127999337:A:C	0	127999337	C	A
11	chr11:127999907:C:T	0	127999907	T	C
11	chr11:128000156:A:G	0	128000156	G	A
11	chr11:128000319:A:T	0	128000319	T	A
11	chr11:128000477:C:G	0	128000477	G	C
11	chr11:128002641:C:T	0	128002641	T	C
11	chr11:128003085:A:T	0	128003085	T	A
11	chr11:128003259:G:A	0	128003259	A	G
11	chr11:128003382:TG:T	0	128003382	T	TG
11	chr11:128004459:G:A	0	128004459	A	G
11	chr11:128004731:A:C	0	128004731	C	A
11	chr11:128004847:G:C	0	128004847	C	G
11	chr11:128004950:T:C	0	128004950	C	T
11	chr11:128006429:T:C	0	128006429	C	T
11	chr11:128006656:C:T	0	128006656	T	C
11	chr11:128007036:T:C	0	128007036	C	T
11	chr11:128007191:C:T	0	128007191	T	C
11	chr11:128007852:G:A	0	128007852	A	G
11	chr11:128008121:G:C	0	128008121	C	G
11	chr11:128008271:A:G	0	128008271	G	A
11	chr11:128009313:C:T	0	128009313	T	C
11	chr11:128009902:A:T	0	128009902	T	A
11	chr11:128010729:G:A	0	128010729	A	G
11	chr11:128010793:A:C	0	128010793	C	A
11	chr11:128011421:A:G	0	128011421	G	A
11	chr11:128011478:G:A	0	128011478	A	G
11	chr11:128011975:T:C	0	128011975	C	T
11	chr11:128012499:A:C	0	128012499	C	A
11	chr11:128013299:T:A	0	128013299	A	T
11	chr11:128013591:T:C	0	128013591	C	T
11	chr11:128013891:G:T	0	128013891	T	G
11	chr11:128013965:A:G	0	128013965	G	A
11	chr11:128014149:A:G	0	128014149	G	A
11	chr11:128014209:T:G	0	128014209	G	T
11	chr11:128014316:G:A	0	128014316	A	G
11	chr11:128014653:T:C	0	128014653	C	T
11	chr11:128015663:C:T	0	128015663	T	C
11	chr11:128016007:C:T	0	128016007	T	C
11	chr11:128016157:A:G	0	128016157	G	A
11	chr11:128016995:A:G	0	128016995	G	A
11	chr11:128017214:C:T	0	128017214	T	C
11	chr11:128017463:G:A	0	128017463	A	G
11	chr11:128018047:A:G	0	128018047	G	A
11	chr11:128018101:C:T	0	128018101	T	C
11	chr11:128018449:G:T	0	128018449	T	G
11	chr11:128018806:G:A	0	128018806	A	G
11	chr11:128018874:C:T	0	128018874	T	C
11	chr11:128020261:T:G	0	128020261	G	T
11	chr11:128020752:G:C	0	128020752	C	G
11	chr11:128021095:G:T	0	128021095	T	G
11	chr11:128021659:G:A	0	128021659	A	G
11	chr11:128023053:T:C	0	128023053	C	T
11	chr11:128023666:A:G	0	128023666	G	A
11	chr11:128024400:G:A	0	128024400	A	G
11	chr11:128025032:A:G	0	128025032	G	A
11	chr11:128025576:A:G	0	128025576	G	A
11	chr11:128025992:G:A	0	128025992	A	G
11	chr11:128026975:T:C	0	128026975	C	T
11	chr11:128026986:G:C	0	128026986	C	G
11	chr11:128026992:C:A	0	128026992	A	C
11	chr11:128027103:G:A	0	128027103	A	G
11	chr11:128027302:T:C	0	128027302	C	T
11	chr11:128027385:A:G	0	128027385	G	A
11	chr11:128027806:C:T	0	128027806	T	C
11	chr11:128028073:G:A	0	128028073	A	G
11	chr11:128028567:A:G	0	128028567	G	A
11	chr11:128029320:C:T	0	128029320	T	C
11	chr11:128029896:C:T	0	128029896	T	C
11	chr11:128030075:C:T	0	128030075	T	C
11	chr11:128030206:G:A	0	128030206	A	G
11	chr11:128030266:G:C	0	128030266	C	G
11	chr11:128030903:A:T	0	128030903	T	A
11	chr11:128030951:G:C	0	128030951	C	G
11	chr11:128031249:G:A	0	128031249	A	G
11	chr11:128031362:G:T	0	128031362	T	G
11	chr11:128031679:G:T	0	128031679	T	G
11	chr11:128032602:G:C	0	128032602	C	G
11	chr11:128032805:G:A	0	128032805	A	G
11	chr11:128033447:G:A	0	128033447	A	G
11	chr11:128033807:T:C	0	128033807	C	T
11	chr11:128033830:T:C	0	128033830	C	T
11	chr11:128035883:G:T	0	128035883	T	G
11	chr11:128035974:A:T	0	128035974	T	A
11	chr11:128037521:C:T	0	128037521	T	C
11	chr11:128038242:TG:T	0	128038242	T	TG
11	chr11:128038552:A:C	0	128038552	C	A
11	chr11:128039248:A:G	0	128039248	G	A
11	chr11:128039348:A:C	0	128039348	C	A
11	chr11:128039360:A:G	0	128039360	G	A
11	chr11:128039501:A:G	0	128039501	G	A
11	chr11:128040686:A:G	0	128040686	G	A
11	chr11:128040722:A:G	0	128040722	G	A
11	chr11:128041052:G:A	0	128041052	A	G
11	chr11:128041304:A:T	0	128041304	T	A
11	chr11:128042947:G:A	0	128042947	A	G
11	chr11:128043320:G:A	0	128043320	A	G
11	chr11:128043472:G:A	0	128043472	A	G
11	chr11:128044229:C:T	0	128044229	T	C
11	chr11:128044517:A:C	0	128044517	C	A
11	chr11:128044803:G:T	0	128044803	T	G
11	chr11:128045170:G:A	0	128045170	A	G
11	chr11:128045219:A:G	0	128045219	G	A
11	chr11:128045893:A:C	0	128045893	C	A
11	chr11:128046200:A:G	0	128046200	G	A
11	chr11:128046419:C:T	0	128046419	T	C
11	chr11:128047643:G:A	0	128047643	A	G
11	chr11:128047852:A:G	0	128047852	G	A
11	chr11:128049393:A:G	0	128049393	G	A
11	chr11:128050190:G:A	0	128050190	A	G
11	chr11:128050958:A:C	0	128050958	C	A
11	chr11:128051194:G:A	0	128051194	A	G
11	chr11:128051344:CAT:C	0	128051344	C	CAT
11	chr11:128051462:C:T	0	128051462	T	C
11	chr11:128051661:G:A	0	128051661	A	G
11	chr11:128051708:T:C	0	128051708	C	T
11	chr11:128051738:G:A	0	128051738	A	G
11	chr11:128053042:G:A	0	128053042	A	G
11	chr11:128053677:A:G	0	128053677	G	A
11	chr11:128053724:G:C	0	128053724	C	G
11	chr11:128057166:C:T	0	128057166	T	C
11	chr11:128058508:T:C	0	128058508	C	T
11	chr11:128059472:C:A	0	128059472	A	C
11	chr11:128059506:G:T	0	128059506	T	G
11	chr11:128059509:T:A	0	128059509	A	T
11	chr11:128059732:C:T	0	128059732	T	C
11	chr11:128060053:C:T	0	128060053	T	C
11	chr11:128061593:G:A	0	128061593	A	G
11	chr11:128063640:A:G	0	128063640	G	A
11	chr11:128064906:G:A	0	128064906	A	G
11	chr11:128065450:G:A	0	128065450	A	G
11	chr11:128065961:C:T	0	128065961	T	C
11	chr11:128066258:G:A	0	128066258	A	G
11	chr11:128066368:A:G	0	128066368	G	A
11	chr11:128066452:G:C	0	128066452	C	G
11	chr11:128066572:T:C	0	128066572	C	T
11	chr11:128066695:A:G	0	128066695	G	A
11	chr11:128067871:A:G	0	128067871	G	A
11	chr11:128068343:AT:A	0	128068343	A	AT
11	chr11:128068603:C:T	0	128068603	T	C
11	chr11:128068963:C:T	0	128068963	T	C
11	chr11:128069059:G:T	0	128069059	T	G
11	chr11:128069550:G:A	0	128069550	A	G
11	chr11:128069724:C:T	0	128069724	T	C
11	chr11:128069753:C:T	0	128069753	T	C
11	chr11:128069767:G:T	0	128069767	T	G
11	chr11:128070456:G:A	0	128070456	A	G
11	chr11:128070921:C:T	0	128070921	T	C
11	chr11:128071256:G:A	0	128071256	A	G
11	chr11:128071933:G:A	0	128071933	A	G
11	chr11:128071963:C:T	0	128071963	T	C
11	chr11:128073478:G:C	0	128073478	C	G
11	chr11:128073851:A:T	0	128073851	T	A
11	chr11:128074558:G:A	0	128074558	A	G
11	chr11:128075124:G:A	0	128075124	A	G
11	chr11:128075418:T:G	0	128075418	G	T
11	chr11:128077005:T:A	0	128077005	A	T
11	chr11:128077298:C:G	0	128077298	G	C
11	chr11:128077568:C:T	0	128077568	T	C
11	chr11:128078141:G:A	0	128078141	A	G
11	chr11:128078255:T:G	0	128078255	G	T
11	chr11:128078343:A:G	0	128078343	G	A
11	chr11:128078571:A:G	0	128078571	G	A
11	chr11:128078667:A:G	0	128078667	G	A
11	chr11:128078938:A:G	0	128078938	G	A
11	chr11:128079116:G:C	0	128079116	C	G
11	chr11:128079360:T:C	0	128079360	C	T
11	chr11:128079952:C:A	0	128079952	A	C
11	chr11:128080027:A:G	0	128080027	G	A
11	chr11:128080406:C:T	0	128080406	T	C
11	chr11:128080567:G:C	0	128080567	C	G
11	chr11:128080830:T:C	0	128080830	C	T
11	chr11:128081167:A:G	0	128081167	G	A
11	chr11:128082129:AGAAAGAAAAAGAAAG:A	0	128082129	A	AGAAAGAAAAAGAAAG
11	chr11:128082184:A:C	0	128082184	C	A
11	chr11:128082698:G:T	0	128082698	T	G
11	chr11:128083279:A:G	0	128083279	G	A
11	chr11:128083515:C:T	0	128083515	T	C
11	chr11:128084492:G:A	0	128084492	A	G
11	chr11:128085671:C:T	0	128085671	T	C
11	chr11:128085785:A:G	0	128085785	G	A
11	chr11:128086375:C:T	0	128086375	T	C
11	chr11:128086657:G:A	0	128086657	A	G
11	chr11:128087255:T:G	0	128087255	G	T
11	chr11:128088058:T:A	0	128088058	A	T
11	chr11:128089236:T:G	0	128089236	G	T
11	chr11:128089397:C:A	0	128089397	A	C
11	chr11:128089430:G:C	0	128089430	C	G
11	chr11:128090451:T:TTTC	0	128090451	TTTC	T
11	chr11:128091610:T:C	0	128091610	C	T
11	chr11:128091990:C:T	0	128091990	T	C
11	chr11:128092006:C:T	0	128092006	T	C
11	chr11:128092606:C:T	0	128092606	T	C
11	chr11:128093227:C:T	0	128093227	T	C
11	chr11:128094286:T:A	0	128094286	A	T
11	chr11:128094435:A:G	0	128094435	G	A
11	chr11:128094531:A:G	0	128094531	G	A
11	chr11:128094880:A:ATATTG	0	128094880	ATATTG	A
11	chr11:128095876:G:A	0	128095876	A	G
11	chr11:128096858:G:A	0	128096858	A	G
11	chr11:128097359:G:A	0	128097359	A	G
11	chr11:128097459:C:T	0	128097459	T	C
11	chr11:128097612:C:T	0	128097612	T	C
11	chr11:128097812:C:T	0	128097812	T	C
11	chr11:128097902:T:G	0	128097902	G	T
11	chr11:128098508:C:T	0	128098508	T	C
11	chr11:128098965:G:A	0	128098965	A	G
11	chr11:128100772:TATGTATATGTC:T	0	128100772	T	TATGTATATGTC
11	chr11:128101785:G:A	0	128101785	A	G
11	chr11:128102747:T:A	0	128102747	A	T
11	chr11:128104026:A:G	0	128104026	G	A
11	chr11:128104618:T:A	0	128104618	A	T
11	chr11:128104838:A:G	0	128104838	G	A
11	chr11:128104890:C:T	0	128104890	T	C
11	chr11:128104971:T:C	0	128104971	C	T
11	chr11:128105038:T:C	0	128105038	C	T
11	chr11:128105368:C:T	0	128105368	T	C
11	chr11:128105605:G:A	0	128105605	A	G
11	chr11:128105708:C:T	0	128105708	T	C
11	chr11:128106592:A:C	0	128106592	C	A
11	chr11:128106866:A:T	0	128106866	T	A
11	chr11:128107211:G:A	0	128107211	A	G
11	chr11:128107569:G:A	0	128107569	A	G
11	chr11:128107680:A:C	0	128107680	C	A
11	chr11:128108347:AAAG:A	0	128108347	A	AAAG
11	chr11:128108441:G:T	0	128108441	T	G
11	chr11:128108846:A:G	0	128108846	G	A
11	chr11:128109703:C:T	0	128109703	T	C
11	chr11:128109714:A:G	0	128109714	G	A
11	chr11:128109770:CA:C	0	128109770	C	CA
11	chr11:128110314:C:T	0	128110314	T	C
11	chr11:128110646:T:C	0	128110646	C	T
11	chr11:128110895:A:G	0	128110895	G	A
11	chr11:128111025:T:C	0	128111025	C	T
11	chr11:128111823:G:A	0	128111823	A	G
11	chr11:128112090:C:T	0	128112090	T	C
11	chr11:128112168:C:T	0	128112168	T	C
11	chr11:128112547:C:T	0	128112547	T	C
11	chr11:128113346:T:C	0	128113346	C	T
11	chr11:128113809:A:G	0	128113809	G	A
11	chr11:128113942:T:G	0	128113942	G	T
11	chr11:128114061:T:C	0	128114061	C	T
11	chr11:128114216:A:C	0	128114216	C	A
11	chr11:128114236:C:T	0	128114236	T	C
11	chr11:128114243:G:A	0	128114243	A	G
11	chr11:128114801:C:T	0	128114801	T	C
11	chr11:128114903:C:G	0	128114903	G	C
11	chr11:128115137:C:T	0	128115137	T	C
11	chr11:128115175:A:G	0	128115175	G	A
11	chr11:128115679:T:C	0	128115679	C	T
11	chr11:128115911:G:A	0	128115911	A	G
11	chr11:128116230:A:G	0	128116230	G	A
11	chr11:128116279:T:C	0	128116279	C	T
11	chr11:128117022:C:T	0	128117022	T	C
11	chr11:128117136:G:A	0	128117136	A	G
11	chr11:128117811:T:G	0	128117811	G	T
11	chr11:128119433:T:A	0	128119433	A	T
11	chr11:128119717:A:G	0	128119717	G	A
11	chr11:128119749:C:T	0	128119749	T	C
11	chr11:128119867:G:C	0	128119867	C	G
11	chr11:128120247:T:C	0	128120247	C	T
11	chr11:128121597:T:C	0	128121597	C	T
11	chr11:128122427:C:T	0	128122427	T	C
11	chr11:128122467:A:G	0	128122467	G	A
11	chr11:128122576:C:T	0	128122576	T	C
11	chr11:128123014:C:A	0	128123014	A	C
11	chr11:128123091:G:A	0	128123091	A	G
11	chr11:128123255:A:G	0	128123255	G	A
11	chr11:128123585:G:A	0	128123585	A	G
11	chr11:128124603:A:AAAC	0	128124603	AAAC	A
11	chr11:128124702:G:A	0	128124702	A	G
11	chr11:128125463:A:C	0	128125463	C	A
11	chr11:128126009:C:T	0	128126009	T	C
11	chr11:128126318:T:C	0	128126318	C	T
11	chr11:128128277:T:C	0	128128277	C	T
11	chr11:128129431:C:A	0	128129431	A	C
11	chr11:128129859:G:A	0	128129859	A	G
11	chr11:128131436:A:G	0	128131436	G	A
11	chr11:128131464:A:G	0	128131464	G	A
11	chr11:128132561:G:A	0	128132561	A	G
11	chr11:128133064:A:G	0	128133064	G	A
11	chr11:128133244:C:A	0	128133244	A	C
11	chr11:128133891:A:G	0	128133891	G	A
11	chr11:128133942:C:T	0	128133942	T	C
11	chr11:128136311:A:T	0	128136311	T	A
11	chr11:128137572:A:G	0	128137572	G	A
11	chr11:128138138:G:A	0	128138138	A	G
11	chr11:128138296:C:T	0	128138296	T	C
11	chr11:128138312:C:T	0	128138312	T	C
11	chr11:128139029:G:T	0	128139029	T	G
11	chr11:128140153:C:T	0	128140153	T	C
11	chr11:128140363:T:TA	0	128140363	TA	T
11	chr11:128140478:A:G	0	128140478	G	A
11	chr11:128140499:A:G	0	128140499	G	A
11	chr11:128140500:A:C	0	128140500	C	A
11	chr11:128140932:A:G	0	128140932	G	A
11	chr11:128141141:C:T	0	128141141	T	C
11	chr11:128141183:G:A	0	128141183	A	G
11	chr11:128141224:A:G	0	128141224	G	A
11	chr11:128141682:G:A	0	128141682	A	G
11	chr11:128142098:T:C	0	128142098	C	T
11	chr11:128142119:G:A	0	128142119	A	G
11	chr11:128142748:C:T	0	128142748	T	C
11	chr11:128142867:C:T	0	128142867	T	C
11	chr11:128143570:A:C	0	128143570	C	A
11	chr11:128143627:G:A	0	128143627	A	G
11	chr11:128143868:C:T	0	128143868	T	C
11	chr11:128143990:C:T	0	128143990	T	C
11	chr11:128144613:G:A	0	128144613	A	G
11	chr11:128144645:A:G	0	128144645	G	A
11	chr11:128144855:T:C	0	128144855	C	T
11	chr11:128144931:G:C	0	128144931	C	G
11	chr11:128145351:T:C	0	128145351	C	T
11	chr11:128145445:C:G	0	128145445	G	C
11	chr11:128146978:G:A	0	128146978	A	G
11	chr11:128147280:C:T	0	128147280	T	C
11	chr11:128147663:C:T	0	128147663	T	C
11	chr11:128147955:G:A	0	128147955	A	G
11	chr11:128148045:G:A	0	128148045	A	G
11	chr11:128148115:G:A	0	128148115	A	G
11	chr11:128148157:T:C	0	128148157	C	T
11	chr11:128148184:T:C	0	128148184	C	T
11	chr11:128148187:G:A	0	128148187	A	G
11	chr11:128148225:A:C	0	128148225	C	A
11	chr11:128148507:C:G	0	128148507	G	C
11	chr11:128149420:T:C	0	128149420	C	T
11	chr11:128149839:C:T	0	128149839	T	C
11	chr11:128149851:C:T	0	128149851	T	C
11	chr11:128150473:T:C	0	128150473	C	T
11	chr11:128151036:A:G	0	128151036	G	A
11	chr11:128151307:C:T	0	128151307	T	C
11	chr11:128152135:A:G	0	128152135	G	A
11	chr11:128152273:C:G	0	128152273	G	C
11	chr11:128152476:A:G	0	128152476	G	A
11	chr11:128152628:A:G	0	128152628	G	A
11	chr11:128153162:G:A	0	128153162	A	G
11	chr11:128153968:T:C	0	128153968	C	T
11	chr11:128155208:A:C	0	128155208	C	A
11	chr11:128155608:T:A	0	128155608	A	T
11	chr11:128155863:A:G	0	128155863	G	A
11	chr11:128155880:T:C	0	128155880	C	T
11	chr11:128156304:C:T	0	128156304	T	C
11	chr11:128156448:C:A	0	128156448	A	C
11	chr11:128156733:C:T	0	128156733	T	C
11	chr11:128157541:G:T	0	128157541	T	G
11	chr11:128157652:T:C	0	128157652	C	T
11	chr11:128157773:A:G	0	128157773	G	A
11	chr11:128157818:T:G	0	128157818	G	T
11	chr11:128158334:CAGTT:C	0	128158334	C	CAGTT
11	chr11:128158340:T:C	0	128158340	C	T
11	chr11:128158559:A:ATAGGAGCTCT	0	128158559	ATAGGAGCTCT	A
11	chr11:128158584:A:C	0	128158584	C	A
11	chr11:128158595:G:A	0	128158595	A	G
11	chr11:128158654:C:T	0	128158654	T	C
11	chr11:128158681:C:T	0	128158681	T	C
11	chr11:128158769:C:A	0	128158769	A	C
11	chr11:128158853:A:T	0	128158853	T	A
11	chr11:128158865:A:G	0	128158865	G	A
11	chr11:128159050:C:T	0	128159050	T	C
11	chr11:128159606:T:G	0	128159606	G	T
11	chr11:128159915:C:T	0	128159915	T	C
11	chr11:128160083:G:C	0	128160083	C	G
11	chr11:128160089:G:A	0	128160089	A	G
11	chr11:128160222:G:C	0	128160222	C	G
11	chr11:128160526:G:T	0	128160526	T	G
11	chr11:128160838:T:TA	0	128160838	TA	T
11	chr11:128161142:T:G	0	128161142	G	T
11	chr11:128161379:A:G	0	128161379	G	A
11	chr11:128161609:T:C	0	128161609	C	T
11	chr11:128161748:G:A	0	128161748	A	G
11	chr11:128162223:G:T	0	128162223	T	G
11	chr11:128162817:T:G	0	128162817	G	T
11	chr11:128162837:T:G	0	128162837	G	T
11	chr11:128163457:T:C	0	128163457	C	T
11	chr11:128163478:G:A	0	128163478	A	G
11	chr11:128163578:A:T	0	128163578	T	A
11	chr11:128163611:A:G	0	128163611	G	A
11	chr11:128163939:T:C	0	128163939	C	T
11	chr11:128164595:G:T	0	128164595	T	G
11	chr11:128164899:C:A	0	128164899	A	C
11	chr11:128165738:C:T	0	128165738	T	C
11	chr11:128165809:C:T	0	128165809	T	C
11	chr11:128166081:A:ATCT	0	128166081	ATCT	A
11	chr11:128166299:C:T	0	128166299	T	C
11	chr11:128166364:G:A	0	128166364	A	G
11	chr11:128166535:A:T	0	128166535	T	A
11	chr11:128166918:T:C	0	128166918	C	T
11	chr11:128167048:C:T	0	128167048	T	C
11	chr11:128167057:A:G	0	128167057	G	A
11	chr11:128167330:T:C	0	128167330	C	T
11	chr11:128167619:G:A	0	128167619	A	G
11	chr11:128167641:G:C	0	128167641	C	G
11	chr11:128167708:G:A	0	128167708	A	G
11	chr11:128167773:T:C	0	128167773	C	T
11	chr11:128168320:CA:C	0	128168320	C	CA
11	chr11:128168366:G:A	0	128168366	A	G
11	chr11:128168527:C:T	0	128168527	T	C
11	chr11:128168671:A:G	0	128168671	G	A
11	chr11:128169134:T:C	0	128169134	C	T
11	chr11:128169757:G:A	0	128169757	A	G
11	chr11:128170353:G:GTCTA	0	128170353	GTCTA	G
11	chr11:128170403:A:T	0	128170403	T	A
11	chr11:128170591:A:G	0	128170591	G	A
11	chr11:128170915:A:G	0	128170915	G	A
11	chr11:128170937:G:C	0	128170937	C	G
11	chr11:128171687:G:A	0	128171687	A	G
11	chr11:128172128:G:A	0	128172128	A	G
11	chr11:128172156:G:A	0	128172156	A	G
11	chr11:128172277:T:A	0	128172277	A	T
11	chr11:128172680:T:C	0	128172680	C	T
11	chr11:128173652:A:G	0	128173652	G	A
11	chr11:128173771:C:T	0	128173771	T	C
11	chr11:128174287:T:C	0	128174287	C	T
11	chr11:128174448:T:C	0	128174448	C	T
11	chr11:128174867:G:A	0	128174867	A	G
11	chr11:128174909:C:G	0	128174909	G	C
11	chr11:128174925:C:T	0	128174925	T	C
11	chr11:128175071:A:G	0	128175071	G	A
11	chr11:128177604:T:C	0	128177604	C	T
11	chr11:128177643:C:T	0	128177643	T	C
11	chr11:128177727:G:C	0	128177727	C	G
11	chr11:128181946:G:A	0	128181946	A	G
11	chr11:128182189:T:C	0	128182189	C	T
11	chr11:128182528:G:A	0	128182528	A	G
11	chr11:128183379:T:C	0	128183379	C	T
11	chr11:128183767:C:T	0	128183767	T	C
11	chr11:128184076:C:G	0	128184076	G	C
11	chr11:128184493:C:A	0	128184493	A	C
11	chr11:128184710:C:T	0	128184710	T	C
11	chr11:128185518:C:T	0	128185518	T	C
11	chr11:128185919:T:C	0	128185919	C	T
11	chr11:128185965:T:A	0	128185965	A	T
11	chr11:128186491:A:G	0	128186491	G	A
11	chr11:128187456:G:A	0	128187456	A	G
11	chr11:128187588:C:T	0	128187588	T	C
11	chr11:128188180:C:G	0	128188180	G	C
11	chr11:128188220:C:T	0	128188220	T	C
11	chr11:128188687:G:A	0	128188687	A	G
11	chr11:128189220:CAT:C	0	128189220	C	CAT
11	chr11:128189886:G:GT	0	128189886	GT	G
11	chr11:128190148:G:A	0	128190148	A	G
11	chr11:128190224:GCATGCA:G	0	128190224	G	GCATGCA
11	chr11:128190262:A:G	0	128190262	G	A
11	chr11:128190264:A:G	0	128190264	G	A
11	chr11:128190266:A:G	0	128190266	G	A
11	chr11:128190470:T:C	0	128190470	C	T
11	chr11:128190534:T:C	0	128190534	C	T
11	chr11:128190655:C:G	0	128190655	G	C
11	chr11:128190877:A:G	0	128190877	G	A
11	chr11:128191201:C:T	0	128191201	T	C
11	chr11:128191582:A:C	0	128191582	C	A
11	chr11:128191763:A:G	0	128191763	G	A
11	chr11:128191828:C:A	0	128191828	A	C
11	chr11:128191910:T:C	0	128191910	C	T
11	chr11:128192036:C:T	0	128192036	T	C
11	chr11:128192128:A:G	0	128192128	G	A
11	chr11:128192658:T:C	0	128192658	C	T
11	chr11:128192701:T:C	0	128192701	C	T
11	chr11:128192751:C:T	0	128192751	T	C
11	chr11:128193048:C:T	0	128193048	T	C
11	chr11:128193437:T:C	0	128193437	C	T
11	chr11:128193915:T:G	0	128193915	G	T
11	chr11:128194017:C:T	0	128194017	T	C
11	chr11:128194120:C:G	0	128194120	G	C
11	chr11:128194266:T:C	0	128194266	C	T
11	chr11:128194286:G:A	0	128194286	A	G
11	chr11:128194953:G:A	0	128194953	A	G
11	chr11:128196427:G:T	0	128196427	T	G
11	chr11:128196547:C:T	0	128196547	T	C
11	chr11:128196621:A:G	0	128196621	G	A
11	chr11:128197127:T:C	0	128197127	C	T
11	chr11:128197292:C:T	0	128197292	T	C
11	chr11:128197396:G:C	0	128197396	C	G
11	chr11:128197509:C:T	0	128197509	T	C
11	chr11:128197674:A:G	0	128197674	G	A
11	chr11:128197952:G:A	0	128197952	A	G
11	chr11:128198201:G:T	0	128198201	T	G
11	chr11:128198834:G:A	0	128198834	A	G
11	chr11:128199011:A:G	0	128199011	G	A
11	chr11:128199063:C:T	0	128199063	T	C
11	chr11:128199139:T:C	0	128199139	C	T
11	chr11:128199160:C:T	0	128199160	T	C
11	chr11:128199184:A:G	0	128199184	G	A
11	chr11:128199523:T:C	0	128199523	C	T
11	chr11:128199680:G:A	0	128199680	A	G
11	chr11:128199696:G:A	0	128199696	A	G
11	chr11:128199970:T:A	0	128199970	A	T
11	chr11:128200349:CA:C	0	128200349	C	CA
11	chr11:128200583:T:C	0	128200583	C	T
11	chr11:128200640:A:G	0	128200640	G	A
11	chr11:128201361:T:C	0	128201361	C	T
11	chr11:128201694:T:C	0	128201694	C	T
11	chr11:128201898:T:C	0	128201898	C	T
11	chr11:128202299:C:T	0	128202299	T	C
11	chr11:128202814:T:C	0	128202814	C	T
11	chr11:128202819:T:TGA	0	128202819	TGA	T
11	chr11:128202821:T:TGTA	0	128202821	TGTA	T
11	chr11:128202828:G:A	0	128202828	A	G
11	chr11:128203032:CA:C	0	128203032	C	CA
11	chr11:128203953:G:T	0	128203953	T	G
11	chr11:128204301:T:A	0	128204301	A	T
11	chr11:128204576:A:C	0	128204576	C	A
11	chr11:128204693:T:TTACAG	0	128204693	TTACAG	T
11	chr11:128204826:C:T	0	128204826	T	C
11	chr11:128205051:T:C	0	128205051	C	T
11	chr11:128205221:AC:A	0	128205221	A	AC
11	chr11:128205390:C:G	0	128205390	G	C
11	chr11:128205817:T:C	0	128205817	C	T
11	chr11:128206077:C:A	0	128206077	A	C
11	chr11:128206099:T:C	0	128206099	C	T
11	chr11:128206845:G:T	0	128206845	T	G
11	chr11:128206884:T:C	0	128206884	C	T
11	chr11:128206913:C:T	0	128206913	T	C
11	chr11:128207299:T:C	0	128207299	C	T
11	chr11:128207610:T:C	0	128207610	C	T
11	chr11:128207788:G:A	0	128207788	A	G
11	chr11:128208004:C:T	0	128208004	T	C
11	chr11:128208136:C:T	0	128208136	T	C
11	chr11:128208754:C:T	0	128208754	T	C
11	chr11:128208818:C:G	0	128208818	G	C
11	chr11:128209336:C:T	0	128209336	T	C
11	chr11:128209440:GATA:G	0	128209440	G	GATA
11	chr11:128209641:T:G	0	128209641	G	T
11	chr11:128209665:T:C	0	128209665	C	T
11	chr11:128209806:C:G	0	128209806	G	C
11	chr11:128210003:C:A	0	128210003	A	C
11	chr11:128211131:T:C	0	128211131	C	T
11	chr11:128211279:G:A	0	128211279	A	G
11	chr11:128211564:C:G	0	128211564	G	C
11	chr11:128212169:A:G	0	128212169	G	A
11	chr11:128212178:C:T	0	128212178	T	C
11	chr11:128212615:G:T	0	128212615	T	G
11	chr11:128212856:C:G	0	128212856	G	C
11	chr11:128213019:TTTAG:T	0	128213019	T	TTTAG
11	chr11:128213227:C:T	0	128213227	T	C
11	chr11:128213405:G:T	0	128213405	T	G
11	chr11:128214088:G:A	0	128214088	A	G
11	chr11:128214109:T:C	0	128214109	C	T
11	chr11:128214219:G:A	0	128214219	A	G
11	chr11:128214457:C:T	0	128214457	T	C
11	chr11:128214590:T:C	0	128214590	C	T
11	chr11:128215279:C:CT	0	128215279	CT	C
11	chr11:128215340:A:G	0	128215340	G	A
11	chr11:128215354:T:C	0	128215354	C	T
11	chr11:128215513:C:T	0	128215513	T	C
11	chr11:128215605:C:T	0	128215605	T	C
11	chr11:128215641:G:A	0	128215641	A	G
11	chr11:128215733:G:A	0	128215733	A	G
11	chr11:128215798:T:C	0	128215798	C	T
11	chr11:128216153:G:A	0	128216153	A	G
11	chr11:128216719:G:T	0	128216719	T	G
11	chr11:128216728:C:G	0	128216728	G	C
11	chr11:128216856:T:A	0	128216856	A	T
11	chr11:128216996:G:A	0	128216996	A	G
11	chr11:128217301:T:G	0	128217301	G	T
11	chr11:128218045:A:G	0	128218045	G	A
11	chr11:128218046:G:C	0	128218046	C	G
11	chr11:128219040:C:T	0	128219040	T	C
11	chr11:128220111:G:A	0	128220111	A	G
11	chr11:128220270:A:G	0	128220270	G	A
11	chr11:128220456:A:G	0	128220456	G	A
11	chr11:128221309:G:A	0	128221309	A	G
11	chr11:128221579:G:C	0	128221579	C	G
11	chr11:128221954:G:A	0	128221954	A	G
11	chr11:128222062:C:T	0	128222062	T	C
11	chr11:128222337:G:A	0	128222337	A	G
11	chr11:128222354:G:A	0	128222354	A	G
11	chr11:128222597:G:A	0	128222597	A	G
11	chr11:128222737:C:T	0	128222737	T	C
11	chr11:128222905:T:C	0	128222905	C	T
11	chr11:128222994:G:A	0	128222994	A	G
11	chr11:128223061:C:T	0	128223061	T	C
11	chr11:128223342:C:T	0	128223342	T	C
11	chr11:128223418:A:G	0	128223418	G	A
11	chr11:128223995:C:T	0	128223995	T	C
11	chr11:128223997:G:A	0	128223997	A	G
11	chr11:128224250:G:A	0	128224250	A	G
11	chr11:128224306:A:T	0	128224306	T	A
11	chr11:128224468:C:G	0	128224468	G	C
11	chr11:128224810:T:C	0	128224810	C	T
11	chr11:128224908:T:C	0	128224908	C	T
11	chr11:128225301:C:T	0	128225301	T	C
11	chr11:128225453:G:A	0	128225453	A	G
11	chr11:128225498:G:A	0	128225498	A	G
11	chr11:128226139:G:A	0	128226139	A	G
11	chr11:128226813:T:C	0	128226813	C	T
11	chr11:128228444:TAAG:T	0	128228444	T	TAAG
11	chr11:128228844:G:A	0	128228844	A	G
11	chr11:128229204:G:A	0	128229204	A	G
11	chr11:128229448:T:A	0	128229448	A	T
11	chr11:128229862:C:G	0	128229862	G	C
11	chr11:128230225:G:A	0	128230225	A	G
11	chr11:128230247:G:A	0	128230247	A	G
11	chr11:128230319:C:T	0	128230319	T	C
11	chr11:128230353:C:T	0	128230353	T	C
11	chr11:128230468:T:C	0	128230468	C	T
11	chr11:128230883:C:T	0	128230883	T	C
11	chr11:128231391:G:T	0	128231391	T	G
11	chr11:128231503:A:G	0	128231503	G	A
11	chr11:128231636:G:A	0	128231636	A	G
11	chr11:128231645:A:G	0	128231645	G	A
11	chr11:128232232:T:C	0	128232232	C	T
11	chr11:128232256:A:G	0	128232256	G	A
11	chr11:128232261:T:C	0	128232261	C	T
11	chr11:128232653:CACAGT:C	0	128232653	C	CACAGT
11	chr11:128232839:A:G	0	128232839	G	A
11	chr11:128232954:G:A	0	128232954	A	G
11	chr11:128233141:A:G	0	128233141	G	A
11	chr11:128233558:C:T	0	128233558	T	C
11	chr11:128233621:C:T	0	128233621	T	C
11	chr11:128233973:C:T	0	128233973	T	C
11	chr11:128234044:G:A	0	128234044	A	G
11	chr11:128234124:G:T	0	128234124	T	G
11	chr11:128234148:A:G	0	128234148	G	A
11	chr11:128234273:GCAT:G	0	128234273	G	GCAT
11	chr11:128234441:A:T	0	128234441	T	A
11	chr11:128234859:C:T	0	128234859	T	C
11	chr11:128234953:T:C	0	128234953	C	T
11	chr11:128234995:G:A	0	128234995	A	G
11	chr11:128235048:C:T	0	128235048	T	C
11	chr11:128235142:C:T	0	128235142	T	C
11	chr11:128235615:A:G	0	128235615	G	A
11	chr11:128235932:A:C	0	128235932	C	A
11	chr11:128236555:C:T	0	128236555	T	C
11	chr11:128236893:A:G	0	128236893	G	A
11	chr11:128237242:T:G	0	128237242	G	T
11	chr11:128237514:G:A	0	128237514	A	G
11	chr11:128237842:T:A	0	128237842	A	T
11	chr11:128238309:G:T	0	128238309	T	G
11	chr11:128238376:T:TA	0	128238376	TA	T
11	chr11:128238392:A:G	0	128238392	G	A
11	chr11:128238455:T:G	0	128238455	G	T
11	chr11:128238838:C:T	0	128238838	T	C
11	chr11:128238891:AAAG:A	0	128238891	A	AAAG
11	chr11:128239225:T:C	0	128239225	C	T
11	chr11:128239449:T:C	0	128239449	C	T
11	chr11:128239708:C:T	0	128239708	T	C
11	chr11:128239972:C:G	0	128239972	G	C
11	chr11:128240352:C:A	0	128240352	A	C
11	chr11:128240898:G:A	0	128240898	A	G
11	chr11:128240923:T:G	0	128240923	G	T
11	chr11:128241264:T:C	0	128241264	C	T
11	chr11:128241512:G:A	0	128241512	A	G
11	chr11:128241561:T:G	0	128241561	G	T
11	chr11:128241936:C:A	0	128241936	A	C
11	chr11:128242350:G:T	0	128242350	T	G
11	chr11:128244757:A:G	0	128244757	G	A
11	chr11:128245009:GAATT:G	0	128245009	G	GAATT
11	chr11:128248544:C:T	0	128248544	T	C
11	chr11:128248770:G:C	0	128248770	C	G
11	chr11:128248984:G:A	0	128248984	A	G
11	chr11:128249258:T:G	0	128249258	G	T
11	chr11:128249270:G:A	0	128249270	A	G
11	chr11:128249359:T:TC	0	128249359	TC	T
11	chr11:128249369:C:A	0	128249369	A	C
11	chr11:128249496:G:A	0	128249496	A	G
11	chr11:128249567:G:A	0	128249567	A	G
11	chr11:128249660:C:T	0	128249660	T	C
11	chr11:128250476:G:A	0	128250476	A	G
11	chr11:128251558:A:G	0	128251558	G	A
11	chr11:128251703:A:G	0	128251703	G	A
11	chr11:128252887:A:G	0	128252887	G	A
11	chr11:128253364:T:G	0	128253364	G	T
11	chr11:128253555:G:A	0	128253555	A	G
11	chr11:128254056:C:T	0	128254056	T	C
11	chr11:128254732:G:A	0	128254732	A	G
11	chr11:128255724:T:C	0	128255724	C	T
11	chr11:128255784:A:C	0	128255784	C	A
11	chr11:128256397:C:T	0	128256397	T	C
11	chr11:128256696:A:G	0	128256696	G	A
11	chr11:128256913:A:G	0	128256913	G	A
11	chr11:128258917:C:T	0	128258917	T	C
11	chr11:128259227:G:A	0	128259227	A	G
11	chr11:128259573:G:A	0	128259573	A	G
11	chr11:128260559:GA:G	0	128260559	G	GA
11	chr11:128260764:C:A	0	128260764	A	C
11	chr11:128260943:G:A	0	128260943	A	G
11	chr11:128261783:C:A	0	128261783	A	C
11	chr11:128262000:A:G	0	128262000	G	A
11	chr11:128263528:G:A	0	128263528	A	G
11	chr11:128263618:G:C	0	128263618	C	G
11	chr11:128263951:T:C	0	128263951	C	T
11	chr11:128264948:T:C	0	128264948	C	T
11	chr11:128265216:G:A	0	128265216	A	G
11	chr11:128265414:C:A	0	128265414	A	C
11	chr11:128266416:G:C	0	128266416	C	G
11	chr11:128266494:A:G	0	128266494	G	A
11	chr11:128266637:G:GT	0	128266637	GT	G
11	chr11:128266893:C:T	0	128266893	T	C
11	chr11:128267410:C:T	0	128267410	T	C
11	chr11:128267414:G:A	0	128267414	A	G
11	chr11:128267505:C:T	0	128267505	T	C
11	chr11:128267953:C:T	0	128267953	T	C
11	chr11:128268091:A:G	0	128268091	G	A
11	chr11:128268972:TC:T	0	128268972	T	TC
11	chr11:128268975:T:A	0	128268975	A	T
11	chr11:128269261:C:T	0	128269261	T	C
11	chr11:128269649:A:T	0	128269649	T	A
11	chr11:128270805:A:G	0	128270805	G	A
11	chr11:128271272:A:G	0	128271272	G	A
11	chr11:128271641:A:G	0	128271641	G	A
11	chr11:128272052:G:A	0	128272052	A	G
11	chr11:128272905:C:T	0	128272905	T	C
11	chr11:128272906:A:G	0	128272906	G	A
11	chr11:128272962:T:C	0	128272962	C	T
11	chr11:128274023:T:C	0	128274023	C	T
11	chr11:128274172:G:T	0	128274172	T	G
11	chr11:128274413:T:C	0	128274413	C	T
11	chr11:128275074:G:A	0	128275074	A	G
11	chr11:128275084:T:C	0	128275084	C	T
11	chr11:128275575:G:T	0	128275575	T	G
11	chr11:128278233:A:T	0	128278233	T	A
11	chr11:128278267:C:T	0	128278267	T	C
11	chr11:128279170:G:A	0	128279170	A	G
11	chr11:128279286:G:A	0	128279286	A	G
11	chr11:128280144:A:C	0	128280144	C	A
11	chr11:128280252:T:C	0	128280252	C	T
11	chr11:128280755:T:G	0	128280755	G	T
11	chr11:128281796:G:T	0	128281796	T	G
11	chr11:128282977:G:A	0	128282977	A	G
11	chr11:128283912:T:C	0	128283912	C	T
11	chr11:128285362:C:T	0	128285362	T	C
11	chr11:128285508:T:C	0	128285508	C	T
11	chr11:128286419:A:G	0	128286419	G	A
11	chr11:128288293:A:G	0	128288293	G	A
11	chr11:128288294:A:G	0	128288294	G	A
11	chr11:128288547:C:T	0	128288547	T	C
11	chr11:128288703:C:T	0	128288703	T	C
11	chr11:128288709:G:A	0	128288709	A	G
11	chr11:128291202:T:A	0	128291202	A	T
11	chr11:128291247:C:G	0	128291247	G	C
11	chr11:128291461:C:T	0	128291461	T	C
11	chr11:128292946:C:A	0	128292946	A	C
11	chr11:128293212:G:A	0	128293212	A	G
11	chr11:128293313:C:T	0	128293313	T	C
11	chr11:128293384:C:T	0	128293384	T	C
11	chr11:128293562:C:T	0	128293562	T	C
11	chr11:128294071:C:T	0	128294071	T	C
11	chr11:128295896:C:T	0	128295896	T	C
11	chr11:128296207:A:T	0	128296207	T	A
11	chr11:128297001:A:G	0	128297001	G	A
11	chr11:128298153:T:A	0	128298153	A	T
11	chr11:128298736:C:A	0	128298736	A	C
11	chr11:128300138:A:C	0	128300138	C	A
11	chr11:128300808:A:T	0	128300808	T	A
11	chr11:128301366:T:A	0	128301366	A	T
11	chr11:128301731:T:A	0	128301731	A	T
11	chr11:128302572:A:T	0	128302572	T	A
11	chr11:128302575:G:A	0	128302575	A	G
11	chr11:128302748:T:A	0	128302748	A	T
11	chr11:128305945:T:A	0	128305945	A	T
11	chr11:128306234:G:A	0	128306234	A	G
11	chr11:128306258:G:A	0	128306258	A	G
11	chr11:128307275:C:T	0	128307275	T	C
11	chr11:128307433:G:A	0	128307433	A	G
11	chr11:128307617:T:A	0	128307617	A	T
11	chr11:128307898:G:C	0	128307898	C	G
11	chr11:128308903:A:C	0	128308903	C	A
11	chr11:128309181:A:G	0	128309181	G	A
11	chr11:128309564:C:A	0	128309564	A	C
11	chr11:128309572:G:A	0	128309572	A	G
11	chr11:128310230:C:G	0	128310230	G	C
11	chr11:128310853:C:T	0	128310853	T	C
11	chr11:128310915:T:G	0	128310915	G	T
11	chr11:128311296:A:G	0	128311296	G	A
11	chr11:128311806:A:G	0	128311806	G	A
11	chr11:128312131:C:T	0	128312131	T	C
11	chr11:128312420:T:C	0	128312420	C	T
11	chr11:128312626:C:T	0	128312626	T	C
11	chr11:128312716:G:A	0	128312716	A	G
11	chr11:128312844:T:C	0	128312844	C	T
11	chr11:128313089:T:G	0	128313089	G	T
11	chr11:128313519:G:A	0	128313519	A	G
11	chr11:128314686:A:C	0	128314686	C	A
11	chr11:128314811:C:A	0	128314811	A	C
11	chr11:128315539:C:T	0	128315539	T	C
11	chr11:128315675:G:A	0	128315675	A	G
11	chr11:128315955:G:C	0	128315955	C	G
11	chr11:128317152:A:G	0	128317152	G	A
11	chr11:128317159:G:T	0	128317159	T	G
11	chr11:128317198:T:C	0	128317198	C	T
11	chr11:128317299:A:G	0	128317299	G	A
11	chr11:128317488:T:C	0	128317488	C	T
11	chr11:128318007:A:G	0	128318007	G	A
11	chr11:128318147:C:T	0	128318147	T	C
11	chr11:128318243:T:G	0	128318243	G	T
11	chr11:128318372:A:G	0	128318372	G	A
11	chr11:128318390:G:A	0	128318390	A	G
11	chr11:128318503:T:G	0	128318503	G	T
11	chr11:128318882:A:AT	0	128318882	AT	A
11	chr11:128319206:A:G	0	128319206	G	A
11	chr11:128319256:G:A	0	128319256	A	G
11	chr11:128319517:G:A	0	128319517	A	G
11	chr11:128319619:T:C	0	128319619	C	T
11	chr11:128319894:C:A	0	128319894	A	C
11	chr11:128321738:A:C	0	128321738	C	A
11	chr11:128321832:T:A	0	128321832	A	T
11	chr11:128321959:C:T	0	128321959	T	C
11	chr11:128322280:T:C	0	128322280	C	T
11	chr11:128322401:A:T	0	128322401	T	A
11	chr11:128324242:T:C	0	128324242	C	T
11	chr11:128324406:A:C	0	128324406	C	A
11	chr11:128324555:G:T	0	128324555	T	G
11	chr11:128326677:T:G	0	128326677	G	T
11	chr11:128326780:C:T	0	128326780	T	C
11	chr11:128327259:A:G	0	128327259	G	A
11	chr11:128327731:C:T	0	128327731	T	C
11	chr11:128328032:T:C	0	128328032	C	T
11	chr11:128328410:G:A	0	128328410	A	G
11	chr11:128328708:A:T	0	128328708	T	A
11	chr11:128329388:G:A	0	128329388	A	G
11	chr11:128329798:C:T	0	128329798	T	C
11	chr11:128329811:C:T	0	128329811	T	C
11	chr11:128330086:G:C	0	128330086	C	G
11	chr11:128330330:G:A	0	128330330	A	G
11	chr11:128330936:G:A	0	128330936	A	G
11	chr11:128331255:C:T	0	128331255	T	C
11	chr11:128331584:C:T	0	128331584	T	C
11	chr11:128331724:T:C	0	128331724	C	T
11	chr11:128331898:G:A	0	128331898	A	G
11	chr11:128332421:C:T	0	128332421	T	C
11	chr11:128332637:G:A	0	128332637	A	G
11	chr11:128332703:T:C	0	128332703	C	T
11	chr11:128333601:C:A	0	128333601	A	C
11	chr11:128334107:C:T	0	128334107	T	C
11	chr11:128334215:C:T	0	128334215	T	C
11	chr11:128334584:C:T	0	128334584	T	C
11	chr11:128335372:T:C	0	128335372	C	T
11	chr11:128335598:A:C	0	128335598	C	A
11	chr11:128335640:A:C	0	128335640	C	A
11	chr11:128335733:C:T	0	128335733	T	C
11	chr11:128335807:T:C	0	128335807	C	T
11	chr11:128336081:A:T	0	128336081	T	A
11	chr11:128336515:C:T	0	128336515	T	C
11	chr11:128336610:CA:C	0	128336610	C	CA
11	chr11:128336620:G:A	0	128336620	A	G
11	chr11:128336738:C:G	0	128336738	G	C
11	chr11:128336848:C:T	0	128336848	T	C
11	chr11:128338708:C:T	0	128338708	T	C
11	chr11:128340301:C:T	0	128340301	T	C
11	chr11:128340317:G:A	0	128340317	A	G
11	chr11:128340480:A:T	0	128340480	T	A
11	chr11:128340918:G:A	0	128340918	A	G
11	chr11:128341812:GA:G	0	128341812	G	GA
11	chr11:128343131:G:A	0	128343131	A	G
11	chr11:128344505:T:G	0	128344505	G	T
11	chr11:128344527:G:A	0	128344527	A	G
11	chr11:128345414:G:A	0	128345414	A	G
11	chr11:128346158:G:A	0	128346158	A	G
11	chr11:128346480:T:C	0	128346480	C	T
11	chr11:128346571:A:C	0	128346571	C	A
11	chr11:128346588:T:C	0	128346588	C	T
11	chr11:128346797:C:T	0	128346797	T	C
11	chr11:128348402:G:A	0	128348402	A	G
11	chr11:128348612:C:G	0	128348612	G	C
11	chr11:128348871:A:G	0	128348871	G	A
11	chr11:128348991:A:G	0	128348991	G	A
11	chr11:128349395:T:C	0	128349395	C	T
11	chr11:128349968:G:A	0	128349968	A	G
11	chr11:128350331:C:T	0	128350331	T	C
11	chr11:128351000:A:G	0	128351000	G	A
11	chr11:128351139:A:G	0	128351139	G	A
11	chr11:128352221:T:C	0	128352221	C	T
11	chr11:128353665:C:T	0	128353665	T	C
11	chr11:128354323:T:A	0	128354323	A	T
11	chr11:128354689:C:A	0	128354689	A	C
11	chr11:128354739:T:C	0	128354739	C	T
11	chr11:128355498:C:T	0	128355498	T	C
11	chr11:128356137:A:T	0	128356137	T	A
11	chr11:128356536:G:C	0	128356536	C	G
11	chr11:128357038:CAG:C	0	128357038	C	CAG
11	chr11:128357808:T:C	0	128357808	C	T
11	chr11:128359111:A:T	0	128359111	T	A
11	chr11:128359569:G:C	0	128359569	C	G
11	chr11:128360459:C:T	0	128360459	T	C
11	chr11:128360572:A:T	0	128360572	T	A
11	chr11:128360784:A:C	0	128360784	C	A
11	chr11:128361574:T:G	0	128361574	G	T
11	chr11:128361669:T:C	0	128361669	C	T
11	chr11:128361671:T:C	0	128361671	C	T
11	chr11:128362100:T:C	0	128362100	C	T
11	chr11:128362993:G:T	0	128362993	T	G
11	chr11:128363971:A:G	0	128363971	G	A
11	chr11:128364877:T:C	0	128364877	C	T
11	chr11:128365234:G:A	0	128365234	A	G
11	chr11:128365357:C:A	0	128365357	A	C
11	chr11:128365372:G:A	0	128365372	A	G
11	chr11:128365557:C:T	0	128365557	T	C
11	chr11:128365788:T:C	0	128365788	C	T
11	chr11:128366163:C:A	0	128366163	A	C
11	chr11:128366603:C:T	0	128366603	T	C
11	chr11:128366740:C:T	0	128366740	T	C
11	chr11:128366742:G:A	0	128366742	A	G
11	chr11:128367041:G:A	0	128367041	A	G
11	chr11:128367519:T:G	0	128367519	G	T
11	chr11:128367772:C:T	0	128367772	T	C
11	chr11:128367889:G:A	0	128367889	A	G
11	chr11:128368093:A:G	0	128368093	G	A
11	chr11:128368373:C:A	0	128368373	A	C
11	chr11:128368460:C:A	0	128368460	A	C
11	chr11:128369582:TC:T	0	128369582	T	TC
11	chr11:128369845:A:G	0	128369845	G	A
11	chr11:128370141:C:T	0	128370141	T	C
11	chr11:128370856:A:T	0	128370856	T	A
11	chr11:128370979:A:T	0	128370979	T	A
11	chr11:128371208:C:T	0	128371208	T	C
11	chr11:128371445:T:C	0	128371445	C	T
11	chr11:128372040:T:C	0	128372040	C	T
11	chr11:128373169:T:C	0	128373169	C	T
11	chr11:128373522:A:AT	0	128373522	AT	A
11	chr11:128375436:G:A	0	128375436	A	G
11	chr11:128378461:C:T	0	128378461	T	C
11	chr11:128378660:C:T	0	128378660	T	C
11	chr11:128378824:C:T	0	128378824	T	C
11	chr11:128379535:T:A	0	128379535	A	T
11	chr11:128382915:CA:C	0	128382915	C	CA
11	chr11:128383055:C:T	0	128383055	T	C
11	chr11:128384048:G:T	0	128384048	T	G
11	chr11:128384609:T:C	0	128384609	C	T
11	chr11:128384919:A:T	0	128384919	T	A
11	chr11:128385143:T:C	0	128385143	C	T
11	chr11:128388241:C:T	0	128388241	T	C
11	chr11:128388572:C:A	0	128388572	A	C
11	chr11:128389501:G:A	0	128389501	A	G
11	chr11:128389746:G:A	0	128389746	A	G
11	chr11:128390110:T:C	0	128390110	C	T
11	chr11:128390172:A:G	0	128390172	G	A
11	chr11:128391117:C:T	0	128391117	T	C
11	chr11:128391159:T:A	0	128391159	A	T
11	chr11:128391516:T:C	0	128391516	C	T
11	chr11:128392695:G:A	0	128392695	A	G
11	chr11:128393009:A:G	0	128393009	G	A
11	chr11:128394326:A:G	0	128394326	G	A
11	chr11:128394407:C:A	0	128394407	A	C
11	chr11:128395205:G:T	0	128395205	T	G
11	chr11:128396209:G:T	0	128396209	T	G
11	chr11:128396307:A:G	0	128396307	G	A
11	chr11:128396343:A:C	0	128396343	C	A
11	chr11:128396811:A:T	0	128396811	T	A
11	chr11:128397333:G:T	0	128397333	T	G
11	chr11:128397622:G:A	0	128397622	A	G
11	chr11:128397646:C:T	0	128397646	T	C
11	chr11:128398206:T:C	0	128398206	C	T
11	chr11:128398503:A:G	0	128398503	G	A
11	chr11:128398594:T:C	0	128398594	C	T
11	chr11:128398884:G:A	0	128398884	A	G
11	chr11:128399130:T:G	0	128399130	G	T
11	chr11:128399203:G:A	0	128399203	A	G
11	chr11:128399949:C:A	0	128399949	A	C
11	chr11:128400023:T:C	0	128400023	C	T
11	chr11:128400060:A:G	0	128400060	G	A
11	chr11:128401246:A:G	0	128401246	G	A
11	chr11:128401422:G:A	0	128401422	A	G
11	chr11:128401837:C:T	0	128401837	T	C
11	chr11:128403925:C:T	0	128403925	T	C
11	chr11:128405776:C:T	0	128405776	T	C
11	chr11:128405939:A:T	0	128405939	T	A
11	chr11:128406687:GA:G	0	128406687	G	GA
11	chr11:128406734:A:G	0	128406734	G	A
11	chr11:128406902:T:TA	0	128406902	TA	T
11	chr11:128407073:T:C	0	128407073	C	T
11	chr11:128407385:CA:C	0	128407385	C	CA
11	chr11:128407559:G:A	0	128407559	A	G
11	chr11:128408523:G:A	0	128408523	A	G
11	chr11:128408960:A:G	0	128408960	G	A
11	chr11:128410413:T:C	0	128410413	C	T
11	chr11:128411289:C:T	0	128411289	T	C
11	chr11:128411369:G:A	0	128411369	A	G
11	chr11:128411446:T:A	0	128411446	A	T
11	chr11:128411731:T:C	0	128411731	C	T
11	chr11:128412258:A:G	0	128412258	G	A
11	chr11:128412612:T:C	0	128412612	C	T
11	chr11:128413550:G:T	0	128413550	T	G
11	chr11:128413723:G:T	0	128413723	T	G
11	chr11:128414336:A:G	0	128414336	G	A
11	chr11:128414877:T:C	0	128414877	C	T
11	chr11:128415449:C:A	0	128415449	A	C
11	chr11:128416324:A:T	0	128416324	T	A
11	chr11:128416471:T:C	0	128416471	C	T
11	chr11:128416546:A:G	0	128416546	G	A
11	chr11:128417182:C:T	0	128417182	T	C
11	chr11:128417955:T:C	0	128417955	C	T
11	chr11:128418505:C:T	0	128418505	T	C
11	chr11:128419580:A:G	0	128419580	G	A
11	chr11:128420281:T:C	0	128420281	C	T
11	chr11:128420348:A:G	0	128420348	G	A
11	chr11:128420949:A:G	0	128420949	G	A
11	chr11:128421112:G:A	0	128421112	A	G
11	chr11:128421427:C:T	0	128421427	T	C
11	chr11:128422418:A:T	0	128422418	T	A
11	chr11:128423505:G:A	0	128423505	A	G
11	chr11:128423920:T:C	0	128423920	C	T
11	chr11:128423975:T:C	0	128423975	C	T
11	chr11:128425536:T:C	0	128425536	C	T
11	chr11:128426316:T:G	0	128426316	G	T
11	chr11:128426332:A:G	0	128426332	G	A
11	chr11:128426542:T:C	0	128426542	C	T
11	chr11:128426928:T:A	0	128426928	A	T
11	chr11:128426955:T:C	0	128426955	C	T
11	chr11:128427423:A:G	0	128427423	G	A
11	chr11:128427635:T:C	0	128427635	C	T
11	chr11:128428382:A:G	0	128428382	G	A
11	chr11:128428595:T:A	0	128428595	A	T
11	chr11:128429124:C:A	0	128429124	A	C
11	chr11:128430262:A:C	0	128430262	C	A
11	chr11:128430736:A:C	0	128430736	C	A
11	chr11:128431058:T:C	0	128431058	C	T
11	chr11:128431199:C:T	0	128431199	T	C
11	chr11:128432009:C:T	0	128432009	T	C
11	chr11:128433653:C:T	0	128433653	T	C
11	chr11:128433840:A:G	0	128433840	G	A
11	chr11:128434365:C:T	0	128434365	T	C
11	chr11:128434869:G:A	0	128434869	A	G
11	chr11:128435676:G:T	0	128435676	T	G
11	chr11:128435976:G:A	0	128435976	A	G
11	chr11:128435977:C:A	0	128435977	A	C
11	chr11:128436021:A:T	0	128436021	T	A
11	chr11:128436048:G:A	0	128436048	A	G
11	chr11:128436125:G:A	0	128436125	A	G
11	chr11:128437605:A:G	0	128437605	G	A
11	chr11:128437919:T:C	0	128437919	C	T
11	chr11:128438466:T:C	0	128438466	C	T
11	chr11:128439096:TGAAG:T	0	128439096	T	TGAAG
11	chr11:128440451:G:A	0	128440451	A	G
11	chr11:128440735:A:C	0	128440735	C	A
11	chr11:128440875:C:T	0	128440875	T	C
11	chr11:128447581:G:A	0	128447581	A	G
11	chr11:128447702:A:G	0	128447702	G	A
11	chr11:128448417:CAG:C	0	128448417	C	CAG
11	chr11:128449251:A:G	0	128449251	G	A
11	chr11:128449900:C:T	0	128449900	T	C
11	chr11:128449911:G:C	0	128449911	C	G
11	chr11:128450177:C:T	0	128450177	T	C
11	chr11:128450242:G:A	0	128450242	A	G
11	chr11:128450804:C:T	0	128450804	T	C
11	chr11:128452317:A:G	0	128452317	G	A
11	chr11:128452707:G:A	0	128452707	A	G
11	chr11:128452727:T:C	0	128452727	C	T
11	chr11:128452828:G:A	0	128452828	A	G
11	chr11:128453229:T:C	0	128453229	C	T
11	chr11:128455480:A:C	0	128455480	C	A
11	chr11:128455490:T:A	0	128455490	A	T
11	chr11:128455658:T:C	0	128455658	C	T
11	chr11:128455812:G:A	0	128455812	A	G
11	chr11:128455833:T:C	0	128455833	C	T
11	chr11:128456155:A:G	0	128456155	G	A
11	chr11:128456506:T:C	0	128456506	C	T
11	chr11:128456568:C:T	0	128456568	T	C
11	chr11:128456707:CAA:C	0	128456707	C	CAA
11	chr11:128459018:G:A	0	128459018	A	G
11	chr11:128459064:C:T	0	128459064	T	C
11	chr11:128460625:T:C	0	128460625	C	T
11	chr11:128463121:CAT:C	0	128463121	C	CAT
11	chr11:128463160:C:T	0	128463160	T	C
11	chr11:128463320:T:C	0	128463320	C	T
11	chr11:128463377:T:C	0	128463377	C	T
11	chr11:128463608:T:C	0	128463608	C	T
11	chr11:128463910:A:G	0	128463910	G	A
11	chr11:128463980:G:A	0	128463980	A	G
11	chr11:128464465:G:A	0	128464465	A	G
11	chr11:128465762:G:A	0	128465762	A	G
11	chr11:128466142:G:A	0	128466142	A	G
11	chr11:128466149:G:C	0	128466149	C	G
11	chr11:128466591:T:C	0	128466591	C	T
11	chr11:128466619:A:G	0	128466619	G	A
11	chr11:128466759:A:G	0	128466759	G	A
11	chr11:128468102:A:G	0	128468102	G	A
11	chr11:128468236:A:C	0	128468236	C	A
11	chr11:128468874:T:A	0	128468874	A	T
11	chr11:128469280:C:A	0	128469280	A	C
11	chr11:128469867:T:C	0	128469867	C	T
11	chr11:128469894:A:C	0	128469894	C	A
11	chr11:128469929:C:G	0	128469929	G	C
11	chr11:128470452:T:C	0	128470452	C	T
11	chr11:128471593:T:C	0	128471593	C	T
11	chr11:128472409:A:C	0	128472409	C	A
11	chr11:128473049:G:A	0	128473049	A	G
11	chr11:128473062:A:G	0	128473062	G	A
11	chr11:128473267:G:A	0	128473267	A	G
11	chr11:128474976:C:G	0	128474976	G	C
11	chr11:128476494:T:C	0	128476494	C	T
11	chr11:128476670:G:A	0	128476670	A	G
11	chr11:128476898:T:C	0	128476898	C	T
11	chr11:128477145:G:A	0	128477145	A	G
11	chr11:128477828:T:C	0	128477828	C	T
11	chr11:128479535:T:C	0	128479535	C	T
11	chr11:128480176:C:T	0	128480176	T	C
11	chr11:128480366:T:C	0	128480366	C	T
11	chr11:128480758:T:C	0	128480758	C	T
11	chr11:128480791:C:T	0	128480791	T	C
11	chr11:128480851:A:G	0	128480851	G	A
11	chr11:128481155:CT:C	0	128481155	C	CT
11	chr11:128481247:G:T	0	128481247	T	G
11	chr11:128481922:G:A	0	128481922	A	G
11	chr11:128482467:G:A	0	128482467	A	G
11	chr11:128483112:C:T	0	128483112	T	C
11	chr11:128483276:T:C	0	128483276	C	T
11	chr11:128484465:T:C	0	128484465	C	T
11	chr11:128484477:T:C	0	128484477	C	T
11	chr11:128485335:T:C	0	128485335	C	T
11	chr11:128485376:C:T	0	128485376	T	C
11	chr11:128485423:A:C	0	128485423	C	A
11	chr11:128485560:G:C	0	128485560	C	G
11	chr11:128485731:A:T	0	128485731	T	A
11	chr11:128485964:T:C	0	128485964	C	T
11	chr11:128486833:A:C	0	128486833	C	A
11	chr11:128488007:A:G	0	128488007	G	A
11	chr11:128490283:C:T	0	128490283	T	C
11	chr11:128491274:C:A	0	128491274	A	C
11	chr11:128491299:C:T	0	128491299	T	C
11	chr11:128492941:G:C	0	128492941	C	G
11	chr11:128494072:A:G	0	128494072	G	A
11	chr11:128494175:G:A	0	128494175	A	G
11	chr11:128495790:A:T	0	128495790	T	A
11	chr11:128495968:T:C	0	128495968	C	T
11	chr11:128496037:A:C	0	128496037	C	A
11	chr11:128496326:T:C	0	128496326	C	T
11	chr11:128497867:G:A	0	128497867	A	G
11	chr11:128497904:T:G	0	128497904	G	T
11	chr11:128498356:C:T	0	128498356	T	C
11	chr11:128499381:A:G	0	128499381	G	A
11	chr11:128499702:C:T	0	128499702	T	C
11	chr11:128502273:G:A	0	128502273	A	G
11	chr11:128504818:C:T	0	128504818	T	C
11	chr11:128505933:T:C	0	128505933	C	T
11	chr11:128506200:T:G	0	128506200	G	T
11	chr11:128506581:G:C	0	128506581	C	G
11	chr11:128506999:G:C	0	128506999	C	G
11	chr11:128507585:A:G	0	128507585	G	A
11	chr11:128508871:T:G	0	128508871	G	T
11	chr11:128510630:T:C	0	128510630	C	T
11	chr11:128511972:A:C	0	128511972	C	A
11	chr11:128512567:C:T	0	128512567	T	C
11	chr11:128512859:G:A	0	128512859	A	G
11	chr11:128512909:G:A	0	128512909	A	G
11	chr11:128513182:T:C	0	128513182	C	T
11	chr11:128513585:T:G	0	128513585	G	T
11	chr11:128513792:C:T	0	128513792	T	C
11	chr11:128514446:A:T	0	128514446	T	A
11	chr11:128515274:G:A	0	128515274	A	G
11	chr11:128515470:T:C	0	128515470	C	T
11	chr11:128516011:T:C	0	128516011	C	T
11	chr11:128517527:T:C	0	128517527	C	T
11	chr11:128518597:C:G	0	128518597	G	C
11	chr11:128518878:G:A	0	128518878	A	G
11	chr11:128520117:G:A	0	128520117	A	G
11	chr11:128520174:A:T	0	128520174	T	A
11	chr11:128520469:A:T	0	128520469	T	A
11	chr11:128520530:T:C	0	128520530	C	T
11	chr11:128520782:A:G	0	128520782	G	A
11	chr11:128521032:T:A	0	128521032	A	T
11	chr11:128522042:C:T	0	128522042	T	C
11	chr11:128525203:AG:A	0	128525203	A	AG
11	chr11:128525733:G:T	0	128525733	T	G
11	chr11:128526052:A:G	0	128526052	G	A
11	chr11:128526785:G:T	0	128526785	T	G
11	chr11:128526843:A:G	0	128526843	G	A
11	chr11:128527719:A:C	0	128527719	C	A
11	chr11:128528414:T:G	0	128528414	G	T
11	chr11:128529043:C:T	0	128529043	T	C
11	chr11:128531463:G:A	0	128531463	A	G
11	chr11:128533109:G:A	0	128533109	A	G
11	chr11:128534630:C:T	0	128534630	T	C
11	chr11:128536543:A:G	0	128536543	G	A
11	chr11:128536880:T:C	0	128536880	C	T
11	chr11:128540369:T:C	0	128540369	C	T
11	chr11:128540449:A:G	0	128540449	G	A
11	chr11:128540785:T:C	0	128540785	C	T
11	chr11:128540941:C:T	0	128540941	T	C
11	chr11:128543968:T:C	0	128543968	C	T
11	chr11:128545074:T:G	0	128545074	G	T
11	chr11:128548448:G:A	0	128548448	A	G
11	chr11:128548458:G:A	0	128548458	A	G
11	chr11:128550978:T:C	0	128550978	C	T
11	chr11:128551031:C:A	0	128551031	A	C
11	chr11:128551280:G:A	0	128551280	A	G
11	chr11:128551691:A:G	0	128551691	G	A
11	chr11:128552646:T:C	0	128552646	C	T
11	chr11:128552748:C:T	0	128552748	T	C
11	chr11:128553247:G:A	0	128553247	A	G
11	chr11:128553965:T:A	0	128553965	A	T
11	chr11:128554419:A:C	0	128554419	C	A
11	chr11:128556833:T:C	0	128556833	C	T
11	chr11:128558110:T:C	0	128558110	C	T
11	chr11:128560393:G:A	0	128560393	A	G
11	chr11:128563078:A:G	0	128563078	G	A
11	chr11:128563424:A:G	0	128563424	G	A
11	chr11:128565208:A:G	0	128565208	G	A
11	chr11:128565680:G:A	0	128565680	A	G
11	chr11:128567058:C:T	0	128567058	T	C
11	chr11:128567177:G:A	0	128567177	A	G
11	chr11:128567837:T:G	0	128567837	G	T
11	chr11:128568785:ACCTC:A	0	128568785	A	ACCTC
11	chr11:128570622:C:T	0	128570622	T	C
11	chr11:128570751:A:G	0	128570751	G	A
11	chr11:128570848:A:G	0	128570848	G	A
11	chr11:128572030:C:T	0	128572030	T	C
11	chr11:128572464:G:A	0	128572464	A	G
11	chr11:128572739:C:A	0	128572739	A	C
11	chr11:128573204:A:C	0	128573204	C	A
11	chr11:128573749:T:A	0	128573749	A	T
11	chr11:128573938:A:C	0	128573938	C	A
11	chr11:128574116:C:T	0	128574116	T	C
11	chr11:128574164:AG:A	0	128574164	A	AG
11	chr11:128575954:C:T	0	128575954	T	C
11	chr11:128576292:G:A	0	128576292	A	G
11	chr11:128576473:C:CA	0	128576473	CA	C
11	chr11:128577082:C:G	0	128577082	G	C
11	chr11:128579520:G:A	0	128579520	A	G
11	chr11:128580566:G:A	0	128580566	A	G
11	chr11:128581385:A:G	0	128581385	G	A
11	chr11:128581737:C:T	0	128581737	T	C
11	chr11:128581765:C:T	0	128581765	T	C
11	chr11:128583115:C:T	0	128583115	T	C
11	chr11:128583843:T:C	0	128583843	C	T
11	chr11:128583933:T:C	0	128583933	C	T
11	chr11:128584494:C:T	0	128584494	T	C
11	chr11:128584578:G:A	0	128584578	A	G
11	chr11:128586401:GC:G	0	128586401	G	GC
11	chr11:128586457:C:T	0	128586457	T	C
11	chr11:128587004:C:G	0	128587004	G	C
11	chr11:128588142:AC:A	0	128588142	A	AC
11	chr11:128589833:G:A	0	128589833	A	G
11	chr11:128590154:G:A	0	128590154	A	G
11	chr11:128590539:C:T	0	128590539	T	C
11	chr11:128590659:A:G	0	128590659	G	A
11	chr11:128591635:G:C	0	128591635	C	G
11	chr11:128592261:T:C	0	128592261	C	T
11	chr11:128593545:A:G	0	128593545	G	A
11	chr11:128593862:C:T	0	128593862	T	C
11	chr11:128594344:C:A	0	128594344	A	C
11	chr11:128596280:G:A	0	128596280	A	G
11	chr11:128596477:A:AG	0	128596477	AG	A
11	chr11:128596954:A:G	0	128596954	G	A
11	chr11:128597218:G:A	0	128597218	A	G
11	chr11:128597615:T:C	0	128597615	C	T
11	chr11:128598017:A:T	0	128598017	T	A
11	chr11:128599158:C:A	0	128599158	A	C
11	chr11:128599553:G:C	0	128599553	C	G
11	chr11:128601345:A:C	0	128601345	C	A
11	chr11:128602443:A:G	0	128602443	G	A
11	chr11:128602823:A:C	0	128602823	C	A
11	chr11:128604196:G:A	0	128604196	A	G
11	chr11:128605106:G:A	0	128605106	A	G
11	chr11:128606070:G:C	0	128606070	C	G
11	chr11:128607274:C:T	0	128607274	T	C
11	chr11:128607577:C:T	0	128607577	T	C
11	chr11:128607643:T:G	0	128607643	G	T
11	chr11:128608234:G:A	0	128608234	A	G
11	chr11:128608240:A:G	0	128608240	G	A
11	chr11:128608431:A:C	0	128608431	C	A
11	chr11:128608485:G:A	0	128608485	A	G
11	chr11:128608638:C:A	0	128608638	A	C
11	chr11:128609160:C:T	0	128609160	T	C
11	chr11:128609509:C:T	0	128609509	T	C
11	chr11:128609616:T:C	0	128609616	C	T
11	chr11:128610401:G:A	0	128610401	A	G
11	chr11:128610985:G:C	0	128610985	C	G
11	chr11:128612270:A:G	0	128612270	G	A
11	chr11:128612536:T:G	0	128612536	G	T
11	chr11:128614071:T:A	0	128614071	A	T
11	chr11:128614843:A:ATT	0	128614843	ATT	A
11	chr11:128615758:A:G	0	128615758	G	A
11	chr11:128616108:T:C	0	128616108	C	T
11	chr11:128616246:ATG:A	0	128616246	A	ATG
11	chr11:128616856:G:A	0	128616856	A	G
11	chr11:128617174:T:C	0	128617174	C	T
11	chr11:128617574:A:G	0	128617574	G	A
11	chr11:128617919:G:T	0	128617919	T	G
11	chr11:128617959:T:C	0	128617959	C	T
11	chr11:128618427:G:A	0	128618427	A	G
11	chr11:128618898:C:T	0	128618898	T	C
11	chr11:128619095:G:A	0	128619095	A	G
11	chr11:128619485:C:T	0	128619485	T	C
11	chr11:128619640:C:T	0	128619640	T	C
11	chr11:128619923:C:T	0	128619923	T	C
11	chr11:128620487:G:A	0	128620487	A	G
11	chr11:128620847:T:C	0	128620847	C	T
11	chr11:128622050:T:C	0	128622050	C	T
11	chr11:128622478:G:T	0	128622478	T	G
11	chr11:128622676:G:T	0	128622676	T	G
11	chr11:128622701:G:T	0	128622701	T	G
11	chr11:128622844:T:C	0	128622844	C	T
11	chr11:128624583:A:G	0	128624583	G	A
11	chr11:128625205:T:C	0	128625205	C	T
11	chr11:128627057:C:T	0	128627057	T	C
11	chr11:128628611:AC:A	0	128628611	A	AC
11	chr11:128628865:A:G	0	128628865	G	A
11	chr11:128629105:T:C	0	128629105	C	T
11	chr11:128630010:T:C	0	128630010	C	T
11	chr11:128630582:A:C	0	128630582	C	A
11	chr11:128631677:A:G	0	128631677	G	A
11	chr11:128631887:AAATT:A	0	128631887	A	AAATT
11	chr11:128632327:A:G	0	128632327	G	A
11	chr11:128632601:A:G	0	128632601	G	A
11	chr11:128632837:T:C	0	128632837	C	T
11	chr11:128633507:C:T	0	128633507	T	C
11	chr11:128633766:C:T	0	128633766	T	C
11	chr11:128634278:T:TA	0	128634278	TA	T
11	chr11:128634636:A:G	0	128634636	G	A
11	chr11:128634809:A:G	0	128634809	G	A
11	chr11:128637171:A:G	0	128637171	G	A
11	chr11:128637352:A:G	0	128637352	G	A
11	chr11:128637793:T:G	0	128637793	G	T
11	chr11:128638249:A:G	0	128638249	G	A
11	chr11:128638360:A:G	0	128638360	G	A
11	chr11:128638518:A:T	0	128638518	T	A
11	chr11:128638543:A:G	0	128638543	G	A
11	chr11:128638762:T:G	0	128638762	G	T
11	chr11:128638792:T:C	0	128638792	C	T
11	chr11:128640643:A:G	0	128640643	G	A
11	chr11:128640756:C:G	0	128640756	G	C
11	chr11:128641351:T:C	0	128641351	C	T
11	chr11:128643327:A:C	0	128643327	C	A
11	chr11:128643328:C:T	0	128643328	T	C
11	chr11:128643337:T:A	0	128643337	A	T
11	chr11:128643562:A:G	0	128643562	G	A
11	chr11:128650735:A:G	0	128650735	G	A
11	chr11:128651573:C:T	0	128651573	T	C
11	chr11:128652373:T:C	0	128652373	C	T
11	chr11:128652901:A:G	0	128652901	G	A
11	chr11:128653282:T:A	0	128653282	A	T
11	chr11:128653624:T:C	0	128653624	C	T
11	chr11:128654193:T:C	0	128654193	C	T
11	chr11:128654671:T:C	0	128654671	C	T
11	chr11:128654757:A:G	0	128654757	G	A
11	chr11:128654765:A:G	0	128654765	G	A
11	chr11:128655528:C:T	0	128655528	T	C
11	chr11:128655780:T:G	0	128655780	G	T
11	chr11:128655782:G:A	0	128655782	A	G
11	chr11:128656094:T:C	0	128656094	C	T
11	chr11:128656197:C:T	0	128656197	T	C
11	chr11:128656511:A:G	0	128656511	G	A
11	chr11:128656526:T:C	0	128656526	C	T
11	chr11:128656571:TTTA:T	0	128656571	T	TTTA
11	chr11:128656590:A:G	0	128656590	G	A
11	chr11:128656619:G:A	0	128656619	A	G
11	chr11:128656707:C:T	0	128656707	T	C
11	chr11:128656720:T:C	0	128656720	C	T
11	chr11:128657215:T:C	0	128657215	C	T
11	chr11:128657235:T:C	0	128657235	C	T
11	chr11:128657269:A:G	0	128657269	G	A
11	chr11:128657274:T:C	0	128657274	C	T
11	chr11:128657449:C:T	0	128657449	T	C
11	chr11:128657612:TC:T	0	128657612	T	TC
11	chr11:128657789:T:C	0	128657789	C	T
11	chr11:128657819:A:G	0	128657819	G	A
11	chr11:128658279:G:A	0	128658279	A	G
11	chr11:128658415:C:T	0	128658415	T	C
11	chr11:128658567:G:T	0	128658567	T	G
11	chr11:128658698:G:A	0	128658698	A	G
11	chr11:128658823:G:A	0	128658823	A	G
11	chr11:128658918:T:C	0	128658918	C	T
11	chr11:128659314:A:AT	0	128659314	AT	A
11	chr11:128659337:T:C	0	128659337	C	T
11	chr11:128659598:T:C	0	128659598	C	T
11	chr11:128659882:G:A	0	128659882	A	G
11	chr11:128659947:C:T	0	128659947	T	C
11	chr11:128660360:A:G	0	128660360	G	A
11	chr11:128660511:G:A	0	128660511	A	G
11	chr11:128660680:T:C	0	128660680	C	T
11	chr11:128661066:A:G	0	128661066	G	A
11	chr11:128661155:A:C	0	128661155	C	A
11	chr11:128661844:C:A	0	128661844	A	C
11	chr11:128662124:C:G	0	128662124	G	C
11	chr11:128662442:A:T	0	128662442	T	A
11	chr11:128662492:T:C	0	128662492	C	T
11	chr11:128662753:G:T	0	128662753	T	G
11	chr11:128662759:C:A	0	128662759	A	C
11	chr11:128663017:T:G	0	128663017	G	T
11	chr11:128663334:T:C	0	128663334	C	T
11	chr11:128663335:G:A	0	128663335	A	G
11	chr11:128663407:A:G	0	128663407	G	A
11	chr11:128667169:A:G	0	128667169	G	A
11	chr11:128667800:G:A	0	128667800	A	G
11	chr11:128668120:T:C	0	128668120	C	T
11	chr11:128668454:A:AGCC	0	128668454	AGCC	A
11	chr11:128670204:A:G	0	128670204	G	A
11	chr11:128670211:T:C	0	128670211	C	T
11	chr11:128672306:C:T	0	128672306	T	C
11	chr11:128673402:T:C	0	128673402	C	T
11	chr11:128673513:G:C	0	128673513	C	G
11	chr11:128674968:A:T	0	128674968	T	A
11	chr11:128674996:A:G	0	128674996	G	A
11	chr11:128675322:C:T	0	128675322	T	C
11	chr11:128675520:C:T	0	128675520	T	C
11	chr11:128676739:G:T	0	128676739	T	G
11	chr11:128679151:C:T	0	128679151	T	C
11	chr11:128685484:T:C	0	128685484	C	T
11	chr11:128690381:T:C	0	128690381	C	T
11	chr11:128690634:T:C	0	128690634	C	T
11	chr11:128690731:C:T	0	128690731	T	C
11	chr11:128692203:C:T	0	128692203	T	C
11	chr11:128693142:G:C	0	128693142	C	G
11	chr11:128693497:C:T	0	128693497	T	C
11	chr11:128694832:C:A	0	128694832	A	C
11	chr11:128695101:T:C	0	128695101	C	T
11	chr11:128695139:C:T	0	128695139	T	C
11	chr11:128696263:G:A	0	128696263	A	G
11	chr11:128697981:G:A	0	128697981	A	G
11	chr11:128698034:TC:T	0	128698034	T	TC
11	chr11:128698594:T:C	0	128698594	C	T
11	chr11:128698933:G:A	0	128698933	A	G
11	chr11:128699520:C:T	0	128699520	T	C
11	chr11:128699559:T:C	0	128699559	C	T
11	chr11:128699674:C:T	0	128699674	T	C
11	chr11:128701148:A:G	0	128701148	G	A
11	chr11:128701185:T:C	0	128701185	C	T
11	chr11:128701815:T:C	0	128701815	C	T
11	chr11:128704255:C:T	0	128704255	T	C
11	chr11:128704278:G:A	0	128704278	A	G
11	chr11:128707144:T:C	0	128707144	C	T
11	chr11:128707729:G:C	0	128707729	C	G
11	chr11:128708152:T:G	0	128708152	G	T
11	chr11:128708262:T:C	0	128708262	C	T
11	chr11:128712619:T:C	0	128712619	C	T
11	chr11:128712662:T:C	0	128712662	C	T
11	chr11:128713049:C:T	0	128713049	T	C
11	chr11:128713165:C:G	0	128713165	G	C
11	chr11:128714425:C:T	0	128714425	T	C
11	chr11:128714870:A:C	0	128714870	C	A
11	chr11:128714918:G:A	0	128714918	A	G
11	chr11:128716029:G:A	0	128716029	A	G
11	chr11:128716367:G:C	0	128716367	C	G
11	chr11:128717516:C:T	0	128717516	T	C
11	chr11:128718446:TC:T	0	128718446	T	TC
11	chr11:128719577:C:T	0	128719577	T	C
11	chr11:128722137:G:A	0	128722137	A	G
11	chr11:128722932:C:T	0	128722932	T	C
11	chr11:128723386:A:G	0	128723386	G	A
11	chr11:128723598:G:A	0	128723598	A	G
11	chr11:128723651:G:T	0	128723651	T	G
11	chr11:128724266:C:T	0	128724266	T	C
11	chr11:128724956:C:T	0	128724956	T	C
11	chr11:128724980:G:A	0	128724980	A	G
11	chr11:128725278:A:G	0	128725278	G	A
11	chr11:128725645:TCC:T	0	128725645	T	TCC
11	chr11:128725778:C:T	0	128725778	T	C
11	chr11:128726376:G:A	0	128726376	A	G
11	chr11:128726474:T:A	0	128726474	A	T
11	chr11:128727151:A:G	0	128727151	G	A
11	chr11:128727505:G:A	0	128727505	A	G
11	chr11:128730311:C:T	0	128730311	T	C
11	chr11:128730855:C:T	0	128730855	T	C
11	chr11:128731725:G:T	0	128731725	T	G
11	chr11:128731831:T:C	0	128731831	C	T
11	chr11:128731896:C:T	0	128731896	T	C
11	chr11:128731975:G:C	0	128731975	C	G
11	chr11:128732251:C:T	0	128732251	T	C
11	chr11:128732579:T:C	0	128732579	C	T
11	chr11:128732932:A:G	0	128732932	G	A
11	chr11:128734115:C:T	0	128734115	T	C
11	chr11:128734127:G:A	0	128734127	A	G
11	chr11:128734337:G:T	0	128734337	T	G
11	chr11:128734370:G:A	0	128734370	A	G
11	chr11:128735274:T:A	0	128735274	A	T
11	chr11:128736613:C:T	0	128736613	T	C
11	chr11:128737188:G:C	0	128737188	C	G
11	chr11:128737714:T:C	0	128737714	C	T
11	chr11:128737840:T:C	0	128737840	C	T
11	chr11:128740368:C:T	0	128740368	T	C
11	chr11:128740416:T:C	0	128740416	C	T
11	chr11:128740461:C:T	0	128740461	T	C
11	chr11:128740992:C:A	0	128740992	A	C
11	chr11:128741329:G:T	0	128741329	T	G
11	chr11:128741388:G:A	0	128741388	A	G
11	chr11:128741623:G:A	0	128741623	A	G
11	chr11:128742355:T:G	0	128742355	G	T
11	chr11:128743583:GGA:G	0	128743583	G	GGA
11	chr11:128743746:G:A	0	128743746	A	G
11	chr11:128743824:T:C	0	128743824	C	T
11	chr11:128743993:T:C	0	128743993	C	T
11	chr11:128744108:G:A	0	128744108	A	G
11	chr11:128744341:G:C	0	128744341	C	G
11	chr11:128745591:A:G	0	128745591	G	A
11	chr11:128746416:G:A	0	128746416	A	G
11	chr11:128748131:T:C	0	128748131	C	T
11	chr11:128748170:C:T	0	128748170	T	C
11	chr11:128748794:A:G	0	128748794	G	A
11	chr11:128749546:C:T	0	128749546	T	C
11	chr11:128750169:C:T	0	128750169	T	C
11	chr11:128750237:C:T	0	128750237	T	C
11	chr11:128751922:A:C	0	128751922	C	A
11	chr11:128752442:T:C	0	128752442	C	T
11	chr11:128753912:A:T	0	128753912	T	A
11	chr11:128753975:C:G	0	128753975	G	C
11	chr11:128754081:AT:A	0	128754081	A	AT
11	chr11:128754133:A:G	0	128754133	G	A
11	chr11:128754641:T:C	0	128754641	C	T
11	chr11:128754916:A:G	0	128754916	G	A
11	chr11:128755117:T:C	0	128755117	C	T
11	chr11:128755121:C:T	0	128755121	T	C
11	chr11:128755912:C:T	0	128755912	T	C
11	chr11:128756891:G:A	0	128756891	A	G
11	chr11:128758861:T:C	0	128758861	C	T
11	chr11:128758980:A:G	0	128758980	G	A
11	chr11:128759040:C:T	0	128759040	T	C
11	chr11:128759976:G:C	0	128759976	C	G
11	chr11:128760414:C:T	0	128760414	T	C
11	chr11:128760791:G:T	0	128760791	T	G
11	chr11:128762363:T:C	0	128762363	C	T
11	chr11:128762660:T:C	0	128762660	C	T
11	chr11:128762792:G:A	0	128762792	A	G
11	chr11:128763038:A:G	0	128763038	G	A
11	chr11:128763223:A:G	0	128763223	G	A
11	chr11:128763414:A:G	0	128763414	G	A
11	chr11:128763756:A:AG	0	128763756	AG	A
11	chr11:128763759:A:G	0	128763759	G	A
11	chr11:128763770:C:T	0	128763770	T	C
11	chr11:128764056:C:T	0	128764056	T	C
11	chr11:128764865:C:T	0	128764865	T	C
11	chr11:128765489:G:A	0	128765489	A	G
11	chr11:128765784:A:G	0	128765784	G	A
11	chr11:128766184:T:C	0	128766184	C	T
11	chr11:128766338:G:A	0	128766338	A	G
11	chr11:128767161:A:G	0	128767161	G	A
11	chr11:128767518:T:C	0	128767518	C	T
11	chr11:128767841:G:A	0	128767841	A	G
11	chr11:128767977:A:G	0	128767977	G	A
11	chr11:128769438:T:C	0	128769438	C	T
11	chr11:128769479:T:G	0	128769479	G	T
11	chr11:128769881:G:A	0	128769881	A	G
11	chr11:128769935:C:T	0	128769935	T	C
11	chr11:128770377:G:A	0	128770377	A	G
11	chr11:128770953:G:A	0	128770953	A	G
11	chr11:128771261:T:C	0	128771261	C	T
11	chr11:128771573:C:T	0	128771573	T	C
11	chr11:128772100:G:A	0	128772100	A	G
11	chr11:128772265:C:T	0	128772265	T	C
11	chr11:128772493:C:T	0	128772493	T	C
11	chr11:128773084:C:T	0	128773084	T	C
11	chr11:128773658:A:C	0	128773658	C	A
11	chr11:128773754:G:T	0	128773754	T	G
11	chr11:128774512:C:T	0	128774512	T	C
11	chr11:128774887:G:A	0	128774887	A	G
11	chr11:128775162:G:T	0	128775162	T	G
11	chr11:128775441:C:G	0	128775441	G	C
11	chr11:128775554:A:G	0	128775554	G	A
11	chr11:128775688:C:T	0	128775688	T	C
11	chr11:128775699:A:T	0	128775699	T	A
11	chr11:128775716:T:C	0	128775716	C	T
11	chr11:128776491:A:T	0	128776491	T	A
11	chr11:128777530:A:G	0	128777530	G	A
11	chr11:128777691:C:T	0	128777691	T	C
11	chr11:128778107:T:C	0	128778107	C	T
11	chr11:128779071:A:G	0	128779071	G	A
11	chr11:128779857:A:G	0	128779857	G	A
11	chr11:128779956:G:A	0	128779956	A	G
11	chr11:128779988:T:A	0	128779988	A	T
11	chr11:128780171:A:T	0	128780171	T	A
11	chr11:128780307:A:G	0	128780307	G	A
11	chr11:128780376:G:A	0	128780376	A	G
11	chr11:128780464:A:G	0	128780464	G	A
11	chr11:128780527:G:A	0	128780527	A	G
11	chr11:128780876:A:G	0	128780876	G	A
11	chr11:128781030:A:G	0	128781030	G	A
11	chr11:128781057:C:T	0	128781057	T	C
11	chr11:128781324:A:G	0	128781324	G	A
11	chr11:128781998:A:G	0	128781998	G	A
11	chr11:128782158:A:AG	0	128782158	AG	A
11	chr11:128782732:A:C	0	128782732	C	A
11	chr11:128783003:G:A	0	128783003	A	G
11	chr11:128783025:G:A	0	128783025	A	G
11	chr11:128783394:A:G	0	128783394	G	A
11	chr11:128784063:G:A	0	128784063	A	G
11	chr11:128784349:A:G	0	128784349	G	A
11	chr11:128784395:C:T	0	128784395	T	C
11	chr11:128784536:T:C	0	128784536	C	T
11	chr11:128784861:G:A	0	128784861	A	G
11	chr11:128785282:G:A	0	128785282	A	G
11	chr11:128785925:C:T	0	128785925	T	C
11	chr11:128786091:C:T	0	128786091	T	C
11	chr11:128786262:G:A	0	128786262	A	G
11	chr11:128786417:A:T	0	128786417	T	A
11	chr11:128786471:A:G	0	128786471	G	A
11	chr11:128787695:C:T	0	128787695	T	C
11	chr11:128788013:C:T	0	128788013	T	C
11	chr11:128788061:C:T	0	128788061	T	C
11	chr11:128788268:A:G	0	128788268	G	A
11	chr11:128788577:T:A	0	128788577	A	T
11	chr11:128788747:A:G	0	128788747	G	A
11	chr11:128789178:T:C	0	128789178	C	T
11	chr11:128789592:C:T	0	128789592	T	C
11	chr11:128789645:C:T	0	128789645	T	C
11	chr11:128789758:G:A	0	128789758	A	G
11	chr11:128789886:G:A	0	128789886	A	G
11	chr11:128790103:T:C	0	128790103	C	T
11	chr11:128790125:C:A	0	128790125	A	C
11	chr11:128790267:C:T	0	128790267	T	C
11	chr11:128790851:A:G	0	128790851	G	A
11	chr11:128791462:A:G	0	128791462	G	A
11	chr11:128791778:A:G	0	128791778	G	A
11	chr11:128791958:G:A	0	128791958	A	G
11	chr11:128792455:G:A	0	128792455	A	G
11	chr11:128792675:TC:T	0	128792675	T	TC
11	chr11:128793068:G:A	0	128793068	A	G
11	chr11:128793356:G:A	0	128793356	A	G
11	chr11:128793562:C:T	0	128793562	T	C
11	chr11:128793686:G:T	0	128793686	T	G
11	chr11:128793930:G:T	0	128793930	T	G
11	chr11:128793936:G:A	0	128793936	A	G
11	chr11:128794013:G:T	0	128794013	T	G
11	chr11:128794112:A:G	0	128794112	G	A
11	chr11:128794117:C:G	0	128794117	G	C
11	chr11:128794282:T:C	0	128794282	C	T
11	chr11:128794343:G:A	0	128794343	A	G
11	chr11:128794370:T:C	0	128794370	C	T
11	chr11:128794387:G:A	0	128794387	A	G
11	chr11:128794695:C:T	0	128794695	T	C
11	chr11:128794846:T:C	0	128794846	C	T
11	chr11:128794894:G:A	0	128794894	A	G
11	chr11:128795637:G:A	0	128795637	A	G
11	chr11:128795802:T:G	0	128795802	G	T
11	chr11:128796210:C:A	0	128796210	A	C
11	chr11:128796335:T:C	0	128796335	C	T
11	chr11:128796379:G:A	0	128796379	A	G
11	chr11:128796852:A:G	0	128796852	G	A
11	chr11:128797133:G:A	0	128797133	A	G
11	chr11:128797501:A:C	0	128797501	C	A
11	chr11:128797533:T:C	0	128797533	C	T
11	chr11:128797752:G:C	0	128797752	C	G
11	chr11:128797909:C:T	0	128797909	T	C
11	chr11:128798105:A:G	0	128798105	G	A
11	chr11:128798197:T:C	0	128798197	C	T
11	chr11:128798398:GA:G	0	128798398	G	GA
11	chr11:128798945:G:A	0	128798945	A	G
11	chr11:128799279:C:T	0	128799279	T	C
11	chr11:128799292:C:T	0	128799292	T	C
11	chr11:128799701:G:A	0	128799701	A	G
11	chr11:128799925:C:T	0	128799925	T	C
11	chr11:128800413:T:C	0	128800413	C	T
11	chr11:128801837:A:C	0	128801837	C	A
11	chr11:128802055:C:A	0	128802055	A	C
11	chr11:128802289:G:A	0	128802289	A	G
11	chr11:128802613:T:G	0	128802613	G	T
11	chr11:128802686:A:C	0	128802686	C	A
11	chr11:128802931:C:T	0	128802931	T	C
11	chr11:128803127:TC:T	0	128803127	T	TC
11	chr11:128803340:G:A	0	128803340	A	G
11	chr11:128804681:C:T	0	128804681	T	C
11	chr11:128804986:C:T	0	128804986	T	C
11	chr11:128805397:T:A	0	128805397	A	T
11	chr11:128805506:C:T	0	128805506	T	C
11	chr11:128805769:T:C	0	128805769	C	T
11	chr11:128806265:C:T	0	128806265	T	C
11	chr11:128806309:T:A	0	128806309	A	T
11	chr11:128806973:G:T	0	128806973	T	G
11	chr11:128807018:A:G	0	128807018	G	A
11	chr11:128807085:C:T	0	128807085	T	C
11	chr11:128807564:C:T	0	128807564	T	C
11	chr11:128808330:A:C	0	128808330	C	A
11	chr11:128808725:AT:A	0	128808725	A	AT
11	chr11:128809305:G:C	0	128809305	C	G
11	chr11:128809506:G:A	0	128809506	A	G
11	chr11:128809518:A:G	0	128809518	G	A
11	chr11:128809555:G:A	0	128809555	A	G
11	chr11:128809566:A:G	0	128809566	G	A
11	chr11:128809671:G:T	0	128809671	T	G
11	chr11:128809746:C:T	0	128809746	T	C
11	chr11:128810258:C:T	0	128810258	T	C
11	chr11:128810296:A:G	0	128810296	G	A
11	chr11:128812565:C:A	0	128812565	A	C
11	chr11:128812711:G:T	0	128812711	T	G
11	chr11:128813668:C:G	0	128813668	G	C
11	chr11:128813865:C:A	0	128813865	A	C
11	chr11:128813943:C:G	0	128813943	G	C
11	chr11:128814623:C:T	0	128814623	T	C
11	chr11:128814724:T:C	0	128814724	C	T
11	chr11:128814801:A:T	0	128814801	T	A
11	chr11:128815045:T:C	0	128815045	C	T
11	chr11:128815422:C:T	0	128815422	T	C
11	chr11:128815467:A:T	0	128815467	T	A
11	chr11:128815866:C:T	0	128815866	T	C
11	chr11:128816239:G:T	0	128816239	T	G
11	chr11:128816368:C:G	0	128816368	G	C
11	chr11:128816436:C:T	0	128816436	T	C
11	chr11:128816491:G:A	0	128816491	A	G
11	chr11:128817240:A:G	0	128817240	G	A
11	chr11:128817410:G:T	0	128817410	T	G
11	chr11:128817490:T:A	0	128817490	A	T
11	chr11:128817755:G:A	0	128817755	A	G
11	chr11:128817901:A:G	0	128817901	G	A
11	chr11:128817940:A:G	0	128817940	G	A
11	chr11:128818093:TATG:T	0	128818093	T	TATG
11	chr11:128818525:T:A	0	128818525	A	T
11	chr11:128819276:A:G	0	128819276	G	A
11	chr11:128819549:C:G	0	128819549	G	C
11	chr11:128820701:T:C	0	128820701	C	T
11	chr11:128822025:G:A	0	128822025	A	G
11	chr11:128822081:T:C	0	128822081	C	T
11	chr11:128823348:T:C	0	128823348	C	T
11	chr11:128823671:A:G	0	128823671	G	A
11	chr11:128824145:T:G	0	128824145	G	T
11	chr11:128824258:T:G	0	128824258	G	T
11	chr11:128824920:G:T	0	128824920	T	G
11	chr11:128824958:C:T	0	128824958	T	C
11	chr11:128825138:T:C	0	128825138	C	T
11	chr11:128825523:AT:A	0	128825523	A	AT
11	chr11:128825762:A:C	0	128825762	C	A
11	chr11:128825963:T:C	0	128825963	C	T
11	chr11:128826586:G:A	0	128826586	A	G
11	chr11:128826610:C:A	0	128826610	A	C
11	chr11:128826642:A:G	0	128826642	G	A
11	chr11:128826674:G:A	0	128826674	A	G
11	chr11:128827168:C:T	0	128827168	T	C
11	chr11:128827552:A:G	0	128827552	G	A
11	chr11:128827559:A:G	0	128827559	G	A
11	chr11:128828709:A:AG	0	128828709	AG	A
11	chr11:128829052:T:C	0	128829052	C	T
11	chr11:128829300:G:A	0	128829300	A	G
11	chr11:128830177:C:T	0	128830177	T	C
11	chr11:128830220:A:C	0	128830220	C	A
11	chr11:128830238:G:A	0	128830238	A	G
11	chr11:128830391:A:G	0	128830391	G	A
11	chr11:128830681:G:A	0	128830681	A	G
11	chr11:128830753:T:G	0	128830753	G	T
11	chr11:128830894:C:T	0	128830894	T	C
11	chr11:128831137:T:C	0	128831137	C	T
11	chr11:128831646:C:T	0	128831646	T	C
11	chr11:128832279:T:G	0	128832279	G	T
11	chr11:128832304:G:A	0	128832304	A	G
11	chr11:128832757:C:T	0	128832757	T	C
11	chr11:128833025:G:A	0	128833025	A	G
11	chr11:128833264:T:C	0	128833264	C	T
11	chr11:128834096:A:G	0	128834096	G	A
11	chr11:128834376:T:G	0	128834376	G	T
11	chr11:128834697:A:G	0	128834697	G	A
11	chr11:128834717:A:G	0	128834717	G	A
11	chr11:128834757:A:G	0	128834757	G	A
11	chr11:128834821:T:C	0	128834821	C	T
11	chr11:128835058:T:C	0	128835058	C	T
11	chr11:128835216:ATATT:A	0	128835216	A	ATATT
11	chr11:128835921:A:G	0	128835921	G	A
11	chr11:128836521:T:C	0	128836521	C	T
11	chr11:128836639:T:C	0	128836639	C	T
11	chr11:128836860:A:G	0	128836860	G	A
11	chr11:128837222:A:G	0	128837222	G	A
11	chr11:128838080:G:C	0	128838080	C	G
11	chr11:128838114:G:A	0	128838114	A	G
11	chr11:128838449:T:C	0	128838449	C	T
11	chr11:128838623:C:CTTG	0	128838623	CTTG	C
11	chr11:128839052:T:A	0	128839052	A	T
11	chr11:128841142:C:T	0	128841142	T	C
11	chr11:128841499:C:T	0	128841499	T	C
11	chr11:128841724:A:T	0	128841724	T	A
11	chr11:128842886:G:A	0	128842886	A	G
11	chr11:128843949:C:A	0	128843949	A	C
11	chr11:128844508:C:T	0	128844508	T	C
11	chr11:128845226:C:A	0	128845226	A	C
11	chr11:128846077:A:G	0	128846077	G	A
11	chr11:128846837:T:G	0	128846837	G	T
11	chr11:128847177:G:A	0	128847177	A	G
11	chr11:128848055:G:A	0	128848055	A	G
11	chr11:128848161:G:A	0	128848161	A	G
11	chr11:128848310:AG:A	0	128848310	A	AG
11	chr11:128848391:T:C	0	128848391	C	T
11	chr11:128848575:T:C	0	128848575	C	T
11	chr11:128848831:G:A	0	128848831	A	G
11	chr11:128849625:G:A	0	128849625	A	G
11	chr11:128849985:C:A	0	128849985	A	C
11	chr11:128850330:T:C	0	128850330	C	T
11	chr11:128850536:A:G	0	128850536	G	A
11	chr11:128853098:A:G	0	128853098	G	A
11	chr11:128853662:T:C	0	128853662	C	T
11	chr11:128853984:C:T	0	128853984	T	C
11	chr11:128855524:T:G	0	128855524	G	T
11	chr11:128855910:T:A	0	128855910	A	T
11	chr11:128856059:T:C	0	128856059	C	T
11	chr11:128856082:G:A	0	128856082	A	G
11	chr11:128856699:A:G	0	128856699	G	A
11	chr11:128857168:G:A	0	128857168	A	G
11	chr11:128858992:A:C	0	128858992	C	A
11	chr11:128859649:G:A	0	128859649	A	G
11	chr11:128860044:A:AGGGCACTGCGCAAGAGAGGT	0	128860044	AGGGCACTGCGCAAGAGAGGT	A
11	chr11:128860981:G:C	0	128860981	C	G
11	chr11:128863066:G:T	0	128863066	T	G
11	chr11:128864335:A:G	0	128864335	G	A
11	chr11:128864529:G:A	0	128864529	A	G
11	chr11:128865364:C:T	0	128865364	T	C
11	chr11:128865501:G:A	0	128865501	A	G
11	chr11:128865771:T:C	0	128865771	C	T
11	chr11:128867293:A:G	0	128867293	G	A
11	chr11:128870276:G:A	0	128870276	A	G
11	chr11:128870788:C:G	0	128870788	G	C
11	chr11:128870995:C:T	0	128870995	T	C
11	chr11:128871043:G:A	0	128871043	A	G
11	chr11:128871185:T:C	0	128871185	C	T
11	chr11:128871844:T:C	0	128871844	C	T
11	chr11:128873487:C:G	0	128873487	G	C
11	chr11:128874217:C:T	0	128874217	T	C
11	chr11:128874422:C:G	0	128874422	G	C
11	chr11:128874648:C:T	0	128874648	T	C
11	chr11:128874753:C:T	0	128874753	T	C
11	chr11:128875349:C:T	0	128875349	T	C
11	chr11:128875627:T:C	0	128875627	C	T
11	chr11:128875860:C:T	0	128875860	T	C
11	chr11:128876772:A:G	0	128876772	G	A
11	chr11:128877219:G:A	0	128877219	A	G
11	chr11:128877377:A:G	0	128877377	G	A
11	chr11:128878149:A:T	0	128878149	T	A
11	chr11:128878516:A:G	0	128878516	G	A
11	chr11:128878930:T:C	0	128878930	C	T
11	chr11:128879013:A:G	0	128879013	G	A
11	chr11:128880159:C:G	0	128880159	G	C
11	chr11:128880227:G:A	0	128880227	A	G
11	chr11:128881521:T:C	0	128881521	C	T
11	chr11:128881873:G:A	0	128881873	A	G
11	chr11:128882687:G:A	0	128882687	A	G
11	chr11:128882775:C:T	0	128882775	T	C
11	chr11:128883468:C:A	0	128883468	A	C
11	chr11:128883858:T:C	0	128883858	C	T
11	chr11:128883867:G:A	0	128883867	A	G
11	chr11:128883966:G:A	0	128883966	A	G
11	chr11:128884583:G:A	0	128884583	A	G
11	chr11:128884639:G:A	0	128884639	A	G
11	chr11:128885226:C:T	0	128885226	T	C
11	chr11:128886119:G:A	0	128886119	A	G
11	chr11:128886288:C:A	0	128886288	A	C
11	chr11:128886669:T:C	0	128886669	C	T
11	chr11:128887805:T:C	0	128887805	C	T
11	chr11:128887882:G:A	0	128887882	A	G
11	chr11:128888174:A:C	0	128888174	C	A
11	chr11:128889170:A:T	0	128889170	T	A
11	chr11:128889559:C:T	0	128889559	T	C
11	chr11:128889885:C:T	0	128889885	T	C
11	chr11:128890715:G:C	0	128890715	C	G
11	chr11:128890879:C:G	0	128890879	G	C
11	chr11:128891780:G:A	0	128891780	A	G
11	chr11:128892289:C:G	0	128892289	G	C
11	chr11:128892457:C:A	0	128892457	A	C
11	chr11:128893256:C:T	0	128893256	T	C
11	chr11:128893755:A:G	0	128893755	G	A
11	chr11:128893762:G:A	0	128893762	A	G
11	chr11:128894675:G:A	0	128894675	A	G
11	chr11:128894676:C:A	0	128894676	A	C
11	chr11:128895025:C:T	0	128895025	T	C
11	chr11:128895027:G:A	0	128895027	A	G
11	chr11:128896160:A:G	0	128896160	G	A
11	chr11:128896191:TTGTC:T	0	128896191	T	TTGTC
11	chr11:128896471:C:T	0	128896471	T	C
11	chr11:128897140:T:C	0	128897140	C	T
11	chr11:128897245:G:A	0	128897245	A	G
11	chr11:128898062:T:C	0	128898062	C	T
11	chr11:128898957:G:A	0	128898957	A	G
11	chr11:128899043:C:T	0	128899043	T	C
11	chr11:128899313:T:C	0	128899313	C	T
11	chr11:128899405:A:G	0	128899405	G	A
11	chr11:128899492:C:A	0	128899492	A	C
11	chr11:128900578:C:T	0	128900578	T	C
11	chr11:128901775:G:T	0	128901775	T	G
11	chr11:128902229:G:A	0	128902229	A	G
11	chr11:128902557:C:T	0	128902557	T	C
11	chr11:128903518:T:C	0	128903518	C	T
11	chr11:128903907:A:G	0	128903907	G	A
11	chr11:128904579:T:C	0	128904579	C	T
11	chr11:128905137:C:T	0	128905137	T	C
11	chr11:128905868:G:C	0	128905868	C	G
11	chr11:128906454:C:T	0	128906454	T	C
11	chr11:128906589:A:G	0	128906589	G	A
11	chr11:128907390:C:A	0	128907390	A	C
11	chr11:128908420:C:T	0	128908420	T	C
11	chr11:128909907:C:T	0	128909907	T	C
11	chr11:128910445:C:T	0	128910445	T	C
11	chr11:128910802:T:A	0	128910802	A	T
11	chr11:128911444:T:C	0	128911444	C	T
11	chr11:128912217:C:T	0	128912217	T	C
11	chr11:128912319:G:A	0	128912319	A	G
11	chr11:128912761:G:A	0	128912761	A	G
11	chr11:128913502:A:G	0	128913502	G	A
11	chr11:128913851:G:A	0	128913851	A	G
11	chr11:128913886:G:A	0	128913886	A	G
11	chr11:128914090:A:G	0	128914090	G	A
11	chr11:128914153:AGGAC:A	0	128914153	A	AGGAC
11	chr11:128914628:T:C	0	128914628	C	T
11	chr11:128915108:T:G	0	128915108	G	T
11	chr11:128915228:A:G	0	128915228	G	A
11	chr11:128915787:A:T	0	128915787	T	A
11	chr11:128916399:G:A	0	128916399	A	G
11	chr11:128917106:T:TC	0	128917106	TC	T
11	chr11:128917141:C:T	0	128917141	T	C
11	chr11:128917259:C:T	0	128917259	T	C
11	chr11:128917510:G:T	0	128917510	T	G
11	chr11:128917794:G:A	0	128917794	A	G
11	chr11:128918191:A:G	0	128918191	G	A
11	chr11:128918421:G:C	0	128918421	C	G
11	chr11:128918422:G:A	0	128918422	A	G
11	chr11:128918695:A:T	0	128918695	T	A
11	chr11:128918729:G:A	0	128918729	A	G
11	chr11:128918975:AG:A	0	128918975	A	AG
11	chr11:128918977:C:A	0	128918977	A	C
11	chr11:128918994:A:G	0	128918994	G	A
11	chr11:128919003:A:G	0	128919003	G	A
11	chr11:128919330:A:G	0	128919330	G	A
11	chr11:128919365:C:G	0	128919365	G	C
11	chr11:128919478:T:C	0	128919478	C	T
11	chr11:128919696:C:T	0	128919696	T	C
11	chr11:128920024:C:T	0	128920024	T	C
11	chr11:128920578:G:A	0	128920578	A	G
11	chr11:128920581:A:G	0	128920581	G	A
11	chr11:128921188:C:T	0	128921188	T	C
11	chr11:128921371:G:A	0	128921371	A	G
11	chr11:128921646:G:A	0	128921646	A	G
11	chr11:128921907:A:G	0	128921907	G	A
11	chr11:128922220:C:A	0	128922220	A	C
11	chr11:128922252:A:G	0	128922252	G	A
11	chr11:128922300:G:T	0	128922300	T	G
11	chr11:128924339:C:T	0	128924339	T	C
11	chr11:128925113:T:C	0	128925113	C	T
11	chr11:128925159:A:G	0	128925159	G	A
11	chr11:128926212:T:A	0	128926212	A	T
11	chr11:128926526:G:A	0	128926526	A	G
11	chr11:128926637:T:C	0	128926637	C	T
11	chr11:128927362:G:A	0	128927362	A	G
11	chr11:128927518:A:G	0	128927518	G	A
11	chr11:128927981:T:C	0	128927981	C	T
11	chr11:128928307:A:G	0	128928307	G	A
11	chr11:128928331:C:T	0	128928331	T	C
11	chr11:128928759:A:C	0	128928759	C	A
11	chr11:128929276:G:A	0	128929276	A	G
11	chr11:128929595:C:T	0	128929595	T	C
11	chr11:128930068:C:T	0	128930068	T	C
11	chr11:128931275:T:C	0	128931275	C	T
11	chr11:128931930:A:G	0	128931930	G	A
11	chr11:128932282:T:C	0	128932282	C	T
11	chr11:128932878:T:C	0	128932878	C	T
11	chr11:128932945:C:T	0	128932945	T	C
11	chr11:128933489:T:G	0	128933489	G	T
11	chr11:128933649:T:C	0	128933649	C	T
11	chr11:128935060:C:T	0	128935060	T	C
11	chr11:128935484:C:T	0	128935484	T	C
11	chr11:128935587:C:T	0	128935587	T	C
11	chr11:128935653:G:A	0	128935653	A	G
11	chr11:128935662:T:C	0	128935662	C	T
11	chr11:128935919:C:A	0	128935919	A	C
11	chr11:128937028:G:A	0	128937028	A	G
11	chr11:128937229:G:A	0	128937229	A	G
11	chr11:128937311:A:G	0	128937311	G	A
11	chr11:128937799:G:A	0	128937799	A	G
11	chr11:128938133:G:A	0	128938133	A	G
11	chr11:128938691:C:T	0	128938691	T	C
11	chr11:128939031:C:T	0	128939031	T	C
11	chr11:128939032:G:A	0	128939032	A	G
11	chr11:128939608:C:G	0	128939608	G	C
11	chr11:128941277:C:T	0	128941277	T	C
11	chr11:128941612:C:T	0	128941612	T	C
11	chr11:128941991:C:A	0	128941991	A	C
11	chr11:128942039:ACT:A	0	128942039	A	ACT
11	chr11:128942676:T:C	0	128942676	C	T
11	chr11:128942691:G:A	0	128942691	A	G
11	chr11:128943136:C:T	0	128943136	T	C
11	chr11:128943666:C:T	0	128943666	T	C
11	chr11:128943933:T:C	0	128943933	C	T
11	chr11:128944151:C:T	0	128944151	T	C
11	chr11:128944209:G:A	0	128944209	A	G
11	chr11:128945427:A:G	0	128945427	G	A
11	chr11:128945571:A:G	0	128945571	G	A
11	chr11:128945759:T:C	0	128945759	C	T
11	chr11:128946014:A:G	0	128946014	G	A
11	chr11:128946304:A:G	0	128946304	G	A
11	chr11:128946326:G:A	0	128946326	A	G
11	chr11:128946411:A:G	0	128946411	G	A
11	chr11:128946456:C:T	0	128946456	T	C
11	chr11:128946708:G:T	0	128946708	T	G
11	chr11:128946755:T:C	0	128946755	C	T
11	chr11:128946835:T:C	0	128946835	C	T
11	chr11:128946975:T:C	0	128946975	C	T
11	chr11:128947340:C:T	0	128947340	T	C
11	chr11:128947442:A:G	0	128947442	G	A
11	chr11:128947505:C:T	0	128947505	T	C
11	chr11:128947525:A:G	0	128947525	G	A
11	chr11:128947875:T:G	0	128947875	G	T
11	chr11:128948259:AAAC:A	0	128948259	A	AAAC
11	chr11:128948897:A:C	0	128948897	C	A
11	chr11:128949553:G:A	0	128949553	A	G
11	chr11:128949988:A:G	0	128949988	G	A
11	chr11:128949999:C:T	0	128949999	T	C
11	chr11:128950100:G:C	0	128950100	C	G
11	chr11:128950549:A:G	0	128950549	G	A
11	chr11:128951213:C:T	0	128951213	T	C
11	chr11:128952165:T:C	0	128952165	C	T
11	chr11:128952308:A:G	0	128952308	G	A
11	chr11:128952734:C:T	0	128952734	T	C
11	chr11:128953260:A:G	0	128953260	G	A
11	chr11:128953334:T:C	0	128953334	C	T
11	chr11:128953490:A:C	0	128953490	C	A
11	chr11:128953628:C:T	0	128953628	T	C
11	chr11:128953871:G:A	0	128953871	A	G
11	chr11:128954503:A:C	0	128954503	C	A
11	chr11:128954960:T:C	0	128954960	C	T
11	chr11:128955369:C:T	0	128955369	T	C
11	chr11:128955488:C:T	0	128955488	T	C
11	chr11:128955605:T:C	0	128955605	C	T
11	chr11:128955954:A:G	0	128955954	G	A
11	chr11:128957502:C:T	0	128957502	T	C
11	chr11:128957684:G:A	0	128957684	A	G
11	chr11:128958031:T:C	0	128958031	C	T
11	chr11:128959199:G:A	0	128959199	A	G
11	chr11:128959284:C:G	0	128959284	G	C
11	chr11:128959355:T:TG	0	128959355	TG	T
11	chr11:128959412:C:T	0	128959412	T	C
11	chr11:128959853:A:G	0	128959853	G	A
11	chr11:128961914:T:G	0	128961914	G	T
11	chr11:128962455:C:T	0	128962455	T	C
11	chr11:128965057:C:T	0	128965057	T	C
11	chr11:128965863:C:T	0	128965863	T	C
11	chr11:128967837:T:C	0	128967837	C	T
11	chr11:128969183:G:A	0	128969183	A	G
11	chr11:128969261:T:C	0	128969261	C	T
11	chr11:128969631:C:G	0	128969631	G	C
11	chr11:128971717:T:C	0	128971717	C	T
11	chr11:128972356:G:T	0	128972356	T	G
11	chr11:128972978:T:C	0	128972978	C	T
11	chr11:128973957:G:T	0	128973957	T	G
11	chr11:128975771:G:A	0	128975771	A	G
11	chr11:128976652:C:A	0	128976652	A	C
11	chr11:128976769:T:C	0	128976769	C	T
11	chr11:128979220:T:C	0	128979220	C	T
11	chr11:128979553:C:T	0	128979553	T	C
11	chr11:128979905:T:C	0	128979905	C	T
11	chr11:128980409:A:G	0	128980409	G	A
11	chr11:128982277:A:C	0	128982277	C	A
11	chr11:128982389:C:T	0	128982389	T	C
11	chr11:128983395:C:CA	0	128983395	CA	C
11	chr11:128984273:G:A	0	128984273	A	G
11	chr11:128984370:G:C	0	128984370	C	G
11	chr11:128984376:A:G	0	128984376	G	A
11	chr11:128984513:G:A	0	128984513	A	G
11	chr11:128984657:A:G	0	128984657	G	A
11	chr11:128984880:TAAAC:T	0	128984880	T	TAAAC
11	chr11:128987987:TAAG:T	0	128987987	T	TAAG
11	chr11:128989122:T:C	0	128989122	C	T
11	chr11:128991027:G:A	0	128991027	A	G
11	chr11:128991141:C:T	0	128991141	T	C
11	chr11:128991540:A:T	0	128991540	T	A
11	chr11:128992553:G:C	0	128992553	C	G
11	chr11:128994184:C:T	0	128994184	T	C
11	chr11:128994211:A:G	0	128994211	G	A
11	chr11:128994848:G:A	0	128994848	A	G
11	chr11:128996295:ATTACT:A	0	128996295	A	ATTACT
11	chr11:128997010:C:T	0	128997010	T	C
11	chr11:128997501:T:C	0	128997501	C	T
11	chr11:128997830:G:A	0	128997830	A	G
11	chr11:128998195:G:A	0	128998195	A	G
11	chr11:128998344:T:C	0	128998344	C	T
11	chr11:128999456:G:A	0	128999456	A	G
11	chr11:128999480:T:G	0	128999480	G	T
11	chr11:128999502:T:G	0	128999502	G	T
11	chr11:128999544:C:T	0	128999544	T	C
11	chr11:128999665:A:C	0	128999665	C	A
11	chr11:129000529:C:T	0	129000529	T	C
11	chr11:129000988:C:T	0	129000988	T	C
11	chr11:129001040:CTT:C	0	129001040	C	CTT
11	chr11:129002225:T:C	0	129002225	C	T
11	chr11:129004866:T:C	0	129004866	C	T
11	chr11:129005555:A:T	0	129005555	T	A
11	chr11:129006000:A:G	0	129006000	G	A
11	chr11:129006717:T:A	0	129006717	A	T
11	chr11:129008104:G:A	0	129008104	A	G
11	chr11:129008418:C:G	0	129008418	G	C
11	chr11:129009591:A:G	0	129009591	G	A
11	chr11:129009974:G:A	0	129009974	A	G
11	chr11:129010325:T:C	0	129010325	C	T
11	chr11:129012127:A:C	0	129012127	C	A
11	chr11:129012984:G:C	0	129012984	C	G
11	chr11:129014644:A:G	0	129014644	G	A
11	chr11:129016386:T:C	0	129016386	C	T
11	chr11:129019522:A:G	0	129019522	G	A
11	chr11:129019659:C:T	0	129019659	T	C
11	chr11:129021751:G:A	0	129021751	A	G
11	chr11:129023397:A:G	0	129023397	G	A
11	chr11:129024729:T:A	0	129024729	A	T
11	chr11:129025816:AAT:A	0	129025816	A	AAT
11	chr11:129026327:G:A	0	129026327	A	G
11	chr11:129026353:G:C	0	129026353	C	G
11	chr11:129026718:T:C	0	129026718	C	T
11	chr11:129026962:A:G	0	129026962	G	A
11	chr11:129027936:T:G	0	129027936	G	T
11	chr11:129028144:C:T	0	129028144	T	C
11	chr11:129028248:G:A	0	129028248	A	G
11	chr11:129029530:A:G	0	129029530	G	A
11	chr11:129030954:G:A	0	129030954	A	G
11	chr11:129031016:G:A	0	129031016	A	G
11	chr11:129031346:C:G	0	129031346	G	C
11	chr11:129031723:C:A	0	129031723	A	C
11	chr11:129032274:G:A	0	129032274	A	G
11	chr11:129033293:G:A	0	129033293	A	G
11	chr11:129033608:G:A	0	129033608	A	G
11	chr11:129033911:T:C	0	129033911	C	T
11	chr11:129034201:T:A	0	129034201	A	T
11	chr11:129034280:C:T	0	129034280	T	C
11	chr11:129037806:G:A	0	129037806	A	G
11	chr11:129037995:G:A	0	129037995	A	G
11	chr11:129038108:C:T	0	129038108	T	C
11	chr11:129038451:A:C	0	129038451	C	A
11	chr11:129039329:T:C	0	129039329	C	T
11	chr11:129040465:T:C	0	129040465	C	T
11	chr11:129041538:A:C	0	129041538	C	A
11	chr11:129043057:T:G	0	129043057	G	T
11	chr11:129043407:A:G	0	129043407	G	A
11	chr11:129043580:T:G	0	129043580	G	T
11	chr11:129043748:C:T	0	129043748	T	C
11	chr11:129044385:T:C	0	129044385	C	T
11	chr11:129044738:C:T	0	129044738	T	C
11	chr11:129044839:G:A	0	129044839	A	G
11	chr11:129045039:C:T	0	129045039	T	C
11	chr11:129045078:C:T	0	129045078	T	C
11	chr11:129045156:G:T	0	129045156	T	G
11	chr11:129045574:C:T	0	129045574	T	C
11	chr11:129045587:A:G	0	129045587	G	A
11	chr11:129045861:C:T	0	129045861	T	C
11	chr11:129046771:T:G	0	129046771	G	T
11	chr11:129046818:C:T	0	129046818	T	C
11	chr11:129046862:C:T	0	129046862	T	C
11	chr11:129048344:A:C	0	129048344	C	A
11	chr11:129048592:A:C	0	129048592	C	A
11	chr11:129048736:A:C	0	129048736	C	A
11	chr11:129050299:C:T	0	129050299	T	C
11	chr11:129050437:C:T	0	129050437	T	C
11	chr11:129050732:C:T	0	129050732	T	C
11	chr11:129051248:C:T	0	129051248	T	C
11	chr11:129051271:C:T	0	129051271	T	C
11	chr11:129053262:A:G	0	129053262	G	A
11	chr11:129054865:T:G	0	129054865	G	T
11	chr11:129054955:G:A	0	129054955	A	G
11	chr11:129055067:T:C	0	129055067	C	T
11	chr11:129055475:C:T	0	129055475	T	C
11	chr11:129055566:T:C	0	129055566	C	T
11	chr11:129055857:A:G	0	129055857	G	A
11	chr11:129056176:G:A	0	129056176	A	G
11	chr11:129057018:C:T	0	129057018	T	C
11	chr11:129057283:C:T	0	129057283	T	C
11	chr11:129057520:A:T	0	129057520	T	A
11	chr11:129058061:A:G	0	129058061	G	A
11	chr11:129058389:T:A	0	129058389	A	T
11	chr11:129058797:A:C	0	129058797	C	A
11	chr11:129059271:T:A	0	129059271	A	T
11	chr11:129059686:G:A	0	129059686	A	G
11	chr11:129059786:C:T	0	129059786	T	C
11	chr11:129060150:T:C	0	129060150	C	T
11	chr11:129060560:C:G	0	129060560	G	C
11	chr11:129061538:A:T	0	129061538	T	A
11	chr11:129062674:A:T	0	129062674	T	A
11	chr11:129062777:A:G	0	129062777	G	A
11	chr11:129063296:T:C	0	129063296	C	T
11	chr11:129065123:A:G	0	129065123	G	A
11	chr11:129065133:T:C	0	129065133	C	T
11	chr11:129065783:G:A	0	129065783	A	G
11	chr11:129066174:G:A	0	129066174	A	G
11	chr11:129066202:A:G	0	129066202	G	A
11	chr11:129066369:C:T	0	129066369	T	C
11	chr11:129066968:T:C	0	129066968	C	T
11	chr11:129067796:G:A	0	129067796	A	G
11	chr11:129068289:C:T	0	129068289	T	C
11	chr11:129068514:C:T	0	129068514	T	C
11	chr11:129069755:CAT:C	0	129069755	C	CAT
11	chr11:129071523:C:T	0	129071523	T	C
11	chr11:129071815:G:A	0	129071815	A	G
11	chr11:129071998:A:C	0	129071998	C	A
11	chr11:129072069:T:C	0	129072069	C	T
11	chr11:129072387:T:C	0	129072387	C	T
11	chr11:129072458:C:T	0	129072458	T	C
11	chr11:129073845:G:A	0	129073845	A	G
11	chr11:129073968:C:A	0	129073968	A	C
11	chr11:129074535:C:T	0	129074535	T	C
11	chr11:129074683:C:CG	0	129074683	CG	C
11	chr11:129074948:C:T	0	129074948	T	C
11	chr11:129074979:C:G	0	129074979	G	C
11	chr11:129075614:TAAGAA:T	0	129075614	T	TAAGAA
11	chr11:129076174:C:T	0	129076174	T	C
11	chr11:129076264:CAT:C	0	129076264	C	CAT
11	chr11:129076938:C:A	0	129076938	A	C
11	chr11:129076992:C:T	0	129076992	T	C
11	chr11:129078211:T:A	0	129078211	A	T
11	chr11:129078773:G:A	0	129078773	A	G
11	chr11:129080216:T:A	0	129080216	A	T
11	chr11:129081031:T:C	0	129081031	C	T
11	chr11:129081527:C:T	0	129081527	T	C
11	chr11:129081856:A:C	0	129081856	C	A
11	chr11:129082093:C:T	0	129082093	T	C
11	chr11:129082410:C:T	0	129082410	T	C
11	chr11:129082853:A:G	0	129082853	G	A
11	chr11:129084222:A:G	0	129084222	G	A
11	chr11:129084625:T:G	0	129084625	G	T
11	chr11:129085304:G:T	0	129085304	T	G
11	chr11:129085921:G:A	0	129085921	A	G
11	chr11:129086240:C:T	0	129086240	T	C
11	chr11:129086714:A:G	0	129086714	G	A
11	chr11:129086907:A:C	0	129086907	C	A
11	chr11:129087545:A:C	0	129087545	C	A
11	chr11:129088578:C:T	0	129088578	T	C
11	chr11:129088713:G:A	0	129088713	A	G
11	chr11:129088852:A:G	0	129088852	G	A
11	chr11:129089902:C:A	0	129089902	A	C
11	chr11:129089941:C:A	0	129089941	A	C
11	chr11:129090011:C:G	0	129090011	G	C
11	chr11:129091800:C:G	0	129091800	G	C
11	chr11:129092967:G:A	0	129092967	A	G
11	chr11:129094530:T:C	0	129094530	C	T
11	chr11:129094765:C:T	0	129094765	T	C
11	chr11:129094777:A:C	0	129094777	C	A
11	chr11:129095850:C:T	0	129095850	T	C
11	chr11:129097583:A:C	0	129097583	C	A
11	chr11:129097584:G:A	0	129097584	A	G
11	chr11:129097609:G:A	0	129097609	A	G
11	chr11:129098072:T:C	0	129098072	C	T
11	chr11:129098512:G:A	0	129098512	A	G
11	chr11:129099358:C:T	0	129099358	T	C
11	chr11:129099890:A:G	0	129099890	G	A
11	chr11:129099952:G:A	0	129099952	A	G
11	chr11:129101770:G:T	0	129101770	T	G
11	chr11:129103424:CAT:C	0	129103424	C	CAT
11	chr11:129104843:G:A	0	129104843	A	G
11	chr11:129105253:T:C	0	129105253	C	T
11	chr11:129105351:C:T	0	129105351	T	C
11	chr11:129107550:A:C	0	129107550	C	A
11	chr11:129109715:T:C	0	129109715	C	T
11	chr11:129110387:T:C	0	129110387	C	T
11	chr11:129112709:T:C	0	129112709	C	T
11	chr11:129114146:C:T	0	129114146	T	C
11	chr11:129114399:A:G	0	129114399	G	A
11	chr11:129114558:T:C	0	129114558	C	T
11	chr11:129114917:T:C	0	129114917	C	T
11	chr11:129115298:T:C	0	129115298	C	T
11	chr11:129115339:C:T	0	129115339	T	C
11	chr11:129118633:C:T	0	129118633	T	C
11	chr11:129119933:G:C	0	129119933	C	G
11	chr11:129120794:C:T	0	129120794	T	C
11	chr11:129121323:T:A	0	129121323	A	T
11	chr11:129121964:T:A	0	129121964	A	T
11	chr11:129122808:T:C	0	129122808	C	T
11	chr11:129122933:T:C	0	129122933	C	T
11	chr11:129123356:T:C	0	129123356	C	T
11	chr11:129124439:T:C	0	129124439	C	T
11	chr11:129124455:T:C	0	129124455	C	T
11	chr11:129126460:T:C	0	129126460	C	T
11	chr11:129126878:T:A	0	129126878	A	T
11	chr11:129126959:C:T	0	129126959	T	C
11	chr11:129128185:T:C	0	129128185	C	T
11	chr11:129129102:G:A	0	129129102	A	G
11	chr11:129130191:C:T	0	129130191	T	C
11	chr11:129130444:T:G	0	129130444	G	T
11	chr11:129130976:C:T	0	129130976	T	C
11	chr11:129132127:C:T	0	129132127	T	C
11	chr11:129132480:A:G	0	129132480	G	A
11	chr11:129132768:A:C	0	129132768	C	A
11	chr11:129134760:C:G	0	129134760	G	C
11	chr11:129135490:G:A	0	129135490	A	G
11	chr11:129135709:A:G	0	129135709	G	A
11	chr11:129137610:C:T	0	129137610	T	C
11	chr11:129138331:A:C	0	129138331	C	A
11	chr11:129139653:G:A	0	129139653	A	G
11	chr11:129139919:C:A	0	129139919	A	C
11	chr11:129140494:T:C	0	129140494	C	T
11	chr11:129141432:T:C	0	129141432	C	T
11	chr11:129141780:G:A	0	129141780	A	G
11	chr11:129144149:G:A	0	129144149	A	G
11	chr11:129144593:C:T	0	129144593	T	C
11	chr11:129144751:C:G	0	129144751	G	C
11	chr11:129145259:T:C	0	129145259	C	T
11	chr11:129145748:T:C	0	129145748	C	T
11	chr11:129147085:T:G	0	129147085	G	T
11	chr11:129148099:G:A	0	129148099	A	G
11	chr11:129148282:T:C	0	129148282	C	T
11	chr11:129148984:G:A	0	129148984	A	G
11	chr11:129150147:G:A	0	129150147	A	G
11	chr11:129150295:T:A	0	129150295	A	T
11	chr11:129150999:A:G	0	129150999	G	A
11	chr11:129151084:T:C	0	129151084	C	T
11	chr11:129151988:G:A	0	129151988	A	G
11	chr11:129154606:T:C	0	129154606	C	T
11	chr11:129154770:C:T	0	129154770	T	C
11	chr11:129155383:G:A	0	129155383	A	G
11	chr11:129156455:C:A	0	129156455	A	C
11	chr11:129156652:T:C	0	129156652	C	T
11	chr11:129157037:T:C	0	129157037	C	T
11	chr11:129157415:A:G	0	129157415	G	A
11	chr11:129157674:G:A	0	129157674	A	G
11	chr11:129157748:C:T	0	129157748	T	C
11	chr11:129158676:T:A	0	129158676	A	T
11	chr11:129159009:T:C	0	129159009	C	T
11	chr11:129159285:G:A	0	129159285	A	G
11	chr11:129159774:T:A	0	129159774	A	T
11	chr11:129159889:C:T	0	129159889	T	C
11	chr11:129160852:T:C	0	129160852	C	T
11	chr11:129160996:C:T	0	129160996	T	C
11	chr11:129161601:C:A	0	129161601	A	C
11	chr11:129161739:G:A	0	129161739	A	G
11	chr11:129162278:G:A	0	129162278	A	G
11	chr11:129162799:A:G	0	129162799	G	A
11	chr11:129163318:C:T	0	129163318	T	C
11	chr11:129163931:A:G	0	129163931	G	A
11	chr11:129165350:T:C	0	129165350	C	T
11	chr11:129165565:A:G	0	129165565	G	A
11	chr11:129167360:AC:A	0	129167360	A	AC
11	chr11:129167711:A:G	0	129167711	G	A
11	chr11:129168785:A:T	0	129168785	T	A
11	chr11:129170102:G:A	0	129170102	A	G
11	chr11:129171042:G:A	0	129171042	A	G
11	chr11:129171152:T:C	0	129171152	C	T
11	chr11:129172419:G:A	0	129172419	A	G
11	chr11:129173216:T:C	0	129173216	C	T
11	chr11:129173237:A:G	0	129173237	G	A
11	chr11:129174584:G:C	0	129174584	C	G
11	chr11:129174632:C:A	0	129174632	A	C
11	chr11:129176493:GCACCA:G	0	129176493	G	GCACCA
11	chr11:129176837:A:G	0	129176837	G	A
11	chr11:129177155:A:G	0	129177155	G	A
11	chr11:129177703:T:G	0	129177703	G	T
11	chr11:129178513:G:A	0	129178513	A	G
11	chr11:129178742:G:C	0	129178742	C	G
11	chr11:129179629:T:G	0	129179629	G	T
11	chr11:129179999:T:C	0	129179999	C	T
11	chr11:129180459:A:G	0	129180459	G	A
11	chr11:129182089:C:T	0	129182089	T	C
11	chr11:129182200:T:C	0	129182200	C	T
11	chr11:129182350:T:C	0	129182350	C	T
11	chr11:129183105:A:G	0	129183105	G	A
11	chr11:129183937:G:A	0	129183937	A	G
11	chr11:129183958:C:A	0	129183958	A	C
11	chr11:129184641:A:G	0	129184641	G	A
11	chr11:129185862:T:C	0	129185862	C	T
11	chr11:129187657:C:T	0	129187657	T	C
11	chr11:129188104:C:T	0	129188104	T	C
11	chr11:129188238:G:A	0	129188238	A	G
11	chr11:129188306:G:C	0	129188306	C	G
11	chr11:129188681:C:G	0	129188681	G	C
11	chr11:129190334:C:G	0	129190334	G	C
11	chr11:129190964:T:A	0	129190964	A	T
11	chr11:129191315:C:G	0	129191315	G	C
11	chr11:129191326:A:T	0	129191326	T	A
11	chr11:129191863:C:T	0	129191863	T	C
11	chr11:129191954:G:T	0	129191954	T	G
11	chr11:129194864:T:C	0	129194864	C	T
11	chr11:129195114:G:A	0	129195114	A	G
11	chr11:129195985:G:A	0	129195985	A	G
11	chr11:129196859:C:T	0	129196859	T	C
11	chr11:129197328:A:G	0	129197328	G	A
11	chr11:129198313:G:A	0	129198313	A	G
11	chr11:129200253:T:C	0	129200253	C	T
11	chr11:129201871:T:C	0	129201871	C	T
11	chr11:129203810:G:C	0	129203810	C	G
11	chr11:129204961:T:A	0	129204961	A	T
11	chr11:129204965:T:C	0	129204965	C	T
11	chr11:129205181:T:C	0	129205181	C	T
11	chr11:129206274:C:T	0	129206274	T	C
11	chr11:129206606:G:A	0	129206606	A	G
11	chr11:129207309:G:A	0	129207309	A	G
11	chr11:129208431:G:C	0	129208431	C	G
11	chr11:129209223:A:G	0	129209223	G	A
11	chr11:129211409:T:C	0	129211409	C	T
11	chr11:129211709:C:T	0	129211709	T	C
11	chr11:129212403:T:A	0	129212403	A	T
11	chr11:129212519:C:T	0	129212519	T	C
11	chr11:129212752:T:G	0	129212752	G	T
11	chr11:129213862:AG:A	0	129213862	A	AG
11	chr11:129214072:A:G	0	129214072	G	A
11	chr11:129214357:G:A	0	129214357	A	G
```
