## Supplementary material for "Characterization of shared and ancestry-specific signals driving complex traits using multi-ancestry fine-mapping": mesusieoutput

```
                 eur          afr      eur_afr
   [1,] 4.301995e-05 0.0001211856 1.434526e-05
   [2,] 3.597278e-05 0.0001213468 1.197711e-05
   [3,] 3.890179e-05 0.0001563071 1.284901e-05
   [4,] 6.040647e-05 0.0001211634 2.007788e-05
   [5,] 3.949021e-05 0.0001647169 1.303036e-05
   [6,] 3.931702e-05 0.0001631288 1.297657e-05
   [7,] 3.949021e-05 0.0001614027 1.303082e-05
   [8,] 4.074891e-05 0.0001214521 1.348861e-05
   [9,] 3.738593e-05 0.0001211533 1.243732e-05
  [10,] 4.504309e-05 0.0001211853 1.501498e-05
  [11,] 6.118912e-05 0.0001211629 2.033532e-05
  [12,] 3.414422e-05 0.0001211691 1.137975e-05
  [13,] 3.548223e-05 0.0001211531 1.181117e-05
  [14,] 1.233440e-04 0.0001211802 4.120486e-05
  [15,] 3.595552e-05 0.0001211497 1.196896e-05
  [16,] 1.254956e-04 0.0001211806 4.194714e-05
  [17,] 5.881197e-05 0.0001212885 1.931197e-05
  [18,] 3.914544e-05 0.0001254875 1.293064e-05
  [19,] 3.644375e-05 0.0001211692 1.211698e-05
  [20,] 3.958022e-05 0.0001214035 1.312157e-05
  [21,] 3.732980e-05 0.0001211538 1.241843e-05
  [22,] 1.216783e-04 0.0001211801 4.064648e-05
  [23,] 3.725773e-05 0.0001214711 1.234680e-05
  [24,] 1.406551e-04 0.0001211802 4.700561e-05
  [25,] 1.406551e-04 0.0001211802 4.700147e-05
  [26,] 3.958022e-05 0.0001213943 1.312274e-05
  [27,] 1.205329e-04 0.0001211805 4.027749e-05
  [28,] 4.692733e-05 0.0001211859 1.564371e-05
  [29,] 4.447896e-05 0.0001211586 1.483030e-05
  [30,] 3.411466e-05 0.0001211412 1.137264e-05
  [31,] 5.740033e-05 0.0001211582 1.912443e-05
  [32,] 7.366553e-05 0.0001211806 2.455634e-05
  [33,] 4.200880e-05 0.0001211856 1.399870e-05
  [34,] 4.818496e-05 0.0001211572 1.603569e-05
  [35,] 7.362227e-05 0.0001211805 2.453110e-05
  [36,] 5.405669e-05 0.0001211601 1.800158e-05
  [37,] 7.334961e-05 0.0001211801 2.444182e-05
  [38,] 3.925755e-05 0.0001212299 1.317635e-05
  [39,] 7.595948e-05 0.0001211765 2.510886e-05
  [40,] 3.631952e-05 0.0001211817 1.215295e-05
  [41,] 5.585331e-05 0.0001211607 1.859460e-05
  [42,] 4.811434e-05 0.0001211527 1.606347e-05
  [43,] 3.451763e-05 0.0001211424 1.152795e-05
  [44,] 7.947561e-05 0.0001211619 2.636423e-05
  [45,] 3.637751e-05 0.0001211343 1.215344e-05
  [46,] 1.217304e-04 0.0001211466 4.032885e-05
  [47,] 3.933272e-05 0.0001211198 1.308446e-05
  [48,] 4.471914e-05 0.0001211421 1.491664e-05
  [49,] 1.157908e-04 0.0001211265 3.828251e-05
  [50,] 6.216522e-05 0.0001211450 2.068025e-05
  [51,] 4.067553e-05 0.0001211990 1.355572e-05
  [52,] 2.263804e-04 0.0001211899 7.532995e-05
  [53,] 3.689541e-05 0.0001211485 1.225685e-05
  [54,] 7.928199e-05 0.0001211857 2.642671e-05
  [55,] 3.417483e-05 0.0001211706 1.136888e-05
  [56,] 3.698557e-05 0.0001211661 1.228725e-05
  [57,] 7.679429e-05 0.0001212050 2.522156e-05
  [58,] 6.189159e-05 0.0001211355 2.063926e-05
  [59,] 3.667690e-05 0.0001211690 1.217606e-05
  [60,] 1.958060e-04 0.0001211906 6.502144e-05
  [61,] 9.759092e-05 0.0001211897 3.257353e-05
  [62,] 6.211129e-05 0.0001211470 2.071246e-05
  [63,] 6.644182e-05 0.0001211482 2.194189e-05
  [64,] 6.899733e-05 0.0001211682 2.274222e-05
  [65,] 5.479992e-05 0.0001211372 1.825352e-05
  [66,] 7.270701e-05 0.0001211510 2.401786e-05
  [67,] 5.421963e-05 0.0001211361 1.806276e-05
  [68,] 3.406828e-05 0.0001211208 1.135028e-05
  [69,] 5.845738e-05 0.0001211371 1.936967e-05
  [70,] 3.443135e-05 0.0001211246 1.146460e-05
  [71,] 3.095262e-04 0.0001211900 1.029103e-04
  [72,] 4.473868e-05 0.0001211349 1.490436e-05
  [73,] 7.609936e-05 0.0001211497 2.522038e-05
  [74,] 5.323101e-05 0.0001211585 1.773015e-05
  [75,] 1.021202e-04 0.0001211354 3.374866e-05
  [76,] 4.118465e-05 0.0001211200 1.368665e-05
  [77,] 5.362176e-05 0.0001211332 1.787230e-05
  [78,] 9.920752e-05 0.0001211828 3.306288e-05
  [79,] 3.702817e-05 0.0001211419 1.231267e-05
  [80,] 3.598454e-05 0.0001211418 1.196608e-05
  [81,] 6.801336e-05 0.0001211897 2.265970e-05
  [82,] 4.677159e-04 0.0001211973 1.580417e-04
  [83,] 7.399094e-05 0.0001211867 2.475043e-05
  [84,] 4.157560e-05 0.0001211722 1.381244e-05
  [85,] 6.653200e-05 0.0001211953 2.221983e-05
  [86,] 6.236092e-05 0.0001211940 2.080947e-05
  [87,] 5.177828e-05 0.0001211792 1.741598e-05
  [88,] 5.919992e-05 0.0001211769 1.993658e-05
  [89,] 1.360937e-03 0.0001211457 4.430698e-04
  [90,] 6.119922e-05 0.0001211768 2.061768e-05
  [91,] 5.825763e-05 0.0001211771 1.961642e-05
  [92,] 4.102320e-05 0.0001211543 1.374292e-05
  [93,] 4.074690e-05 0.0001211466 1.364308e-05
  [94,] 1.550862e-04 0.0001211424 5.103633e-05
  [95,] 3.029368e-03 0.0001211606 1.017770e-03
  [96,] 7.407584e-03 0.0001211676 2.501947e-03
  [97,] 2.088123e-03 0.0001211657 7.029981e-04
  [98,] 6.374031e-05 0.0001212784 2.159559e-05
  [99,] 1.030818e-04 0.0001211727 3.386923e-05
 [100,] 1.161580e-04 0.0001211782 3.887637e-05
 [101,] 8.639259e-05 0.0001211776 2.885400e-05
 [102,] 7.892336e-05 0.0001211860 2.620746e-05
 [103,] 4.703003e-05 0.0001211862 1.554984e-05
 [104,] 4.582360e-04 0.0001211671 1.490403e-04
 [105,] 4.763479e-04 0.0001211569 1.552348e-04
 [106,] 4.532689e-05 0.0001211975 1.498538e-05
 [107,] 8.641719e-05 0.0001211734 2.882066e-05
 [108,] 1.101408e-03 0.0001211688 3.712768e-04
 [109,] 6.117751e-04 0.0001211622 2.052535e-04
 [110,] 5.980976e-04 0.0001211624 2.006841e-04
 [111,] 8.448892e-05 0.0001211731 2.817596e-05
 [112,] 4.547827e-04 0.0001211838 1.474583e-04
 [113,] 8.275135e-05 0.0001211731 2.759573e-05
 [114,] 9.139362e-05 0.0001211733 3.049013e-05
 [115,] 8.103435e-05 0.0001211733 2.702687e-05
 [116,] 7.105058e-05 0.0001211720 2.383774e-05
 [117,] 1.124662e-04 0.0001212431 3.827472e-05
 [118,] 7.038023e-05 0.0001211683 2.358276e-05
 [119,] 8.394212e-05 0.0001211729 2.797684e-05
 [120,] 7.065506e-05 0.0001212611 2.396162e-05
 [121,] 8.683820e-04 0.0001212068 2.946247e-04
 [122,] 7.021987e-05 0.0001211696 2.353502e-05
 [123,] 1.020540e-04 0.0001211648 3.348388e-05
 [124,] 5.374650e-05 0.0001211646 1.797500e-05
 [125,] 5.490771e-05 0.0001211643 1.836440e-05
 [126,] 3.839650e-05 0.0001212554 1.289486e-05
 [127,] 8.159641e-05 0.0001211731 2.720893e-05
 [128,] 7.667896e-05 0.0001211674 2.569743e-05
 [129,] 7.287296e-05 0.0001212622 2.472439e-05
 [130,] 7.210486e-05 0.0001212611 2.445927e-05
 [131,] 9.959984e-05 0.0001211734 3.265369e-05
 [132,] 7.329904e-05 0.0001211696 2.456986e-05
 [133,] 7.399350e-05 0.0001212522 2.509430e-05
 [134,] 7.586561e-05 0.0001212599 2.574841e-05
 [135,] 7.586561e-05 0.0001212599 2.574841e-05
 [136,] 7.487061e-05 0.0001212607 2.540813e-05
 [137,] 7.487061e-05 0.0001212548 2.539911e-05
 [138,] 8.179875e-05 0.0001212390 2.774639e-05
 [139,] 8.520708e-05 0.0001211727 2.839364e-05
 [140,] 8.060373e-05 0.0001212171 2.729733e-05
 [141,] 7.950545e-05 0.0001212227 2.693251e-05
 [142,] 7.777178e-05 0.0001212290 2.635094e-05
 [143,] 1.946581e-04 0.0001211271 6.510803e-05
 [144,] 8.248089e-05 0.0001212226 2.794833e-05
 [145,] 9.310759e-05 0.0001212205 3.157882e-05
 [146,] 9.081613e-05 0.0001212253 3.080832e-05
 [147,] 9.508073e-05 0.0001212288 3.227686e-05
 [148,] 1.046555e-04 0.0001211503 3.459825e-05
 [149,] 9.355331e-05 0.0001212322 3.176171e-05
 [150,] 8.653958e-05 0.0001212253 2.934450e-05
 [151,] 8.736876e-05 0.0001212230 2.962323e-05
 [152,] 5.574701e-05 0.0001212109 1.879938e-05
 [153,] 5.837395e-05 0.0001212024 1.968532e-05
 [154,] 9.169498e-05 0.0001212329 3.112314e-05
 [155,] 5.703108e-05 0.0001212099 1.923613e-05
 [156,] 5.578782e-05 0.0001212087 1.881096e-05
 [157,] 1.148245e-04 0.0001212247 3.903238e-05
 [158,] 1.093467e-04 0.0001212190 3.713797e-05
 [159,] 8.673282e-05 0.0001211743 2.849020e-05
 [160,] 8.673282e-05 0.0001211725 2.849549e-05
 [161,] 8.627795e-05 0.0001211717 2.835100e-05
 [162,] 5.512620e-05 0.0001212035 1.857984e-05
 [163,] 9.165700e-05 0.0001211633 3.012293e-05
 [164,] 9.215900e-05 0.0001211628 3.028355e-05
 [165,] 4.532051e-05 0.0001211790 1.511347e-05
 [166,] 5.512620e-05 0.0001211895 1.856441e-05
 [167,] 5.512620e-05 0.0001211904 1.856549e-05
 [168,] 1.520582e-04 0.0001211865 5.061354e-05
 [169,] 5.574701e-05 0.0001211885 1.877449e-05
 [170,] 1.042382e-04 0.0001212008 3.533406e-05
 [171,] 5.334495e-05 0.0001211846 1.795419e-05
 [172,] 8.393970e-05 0.0001211998 2.839796e-05
 [173,] 5.334495e-05 0.0001211827 1.795214e-05
 [174,] 1.191689e-04 0.0001211394 3.982058e-05
 [175,] 9.962514e-05 0.0001211927 3.373423e-05
 [176,] 8.719278e-05 0.0001211604 2.868295e-05
 [177,] 8.765788e-05 0.0001211597 2.883628e-05
 [178,] 5.334495e-05 0.0001211801 1.794808e-05
 [179,] 5.003687e-05 0.0001211650 1.659572e-05
 [180,] 8.865501e-05 0.0001211831 2.996475e-05
 [181,] 7.316867e-05 0.0001211877 2.470055e-05
 [182,] 1.059018e-04 0.0001211803 3.582895e-05
 [183,] 9.752326e-05 0.0001211907 3.300850e-05
 [184,] 9.595927e-05 0.0001211669 3.150584e-05
 [185,] 5.000156e-05 0.0001211599 1.658781e-05
 [186,] 4.953852e-05 0.0001211579 1.643987e-05
 [187,] 1.105581e-04 0.0001211390 3.693147e-05
 [188,] 4.918204e-05 0.0001211668 1.652029e-05
 [189,] 1.025678e-04 0.0001211377 3.451436e-05
 [190,] 1.063012e-04 0.0001211373 3.577397e-05
 [191,] 9.476734e-05 0.0001211872 3.153220e-05
 [192,] 9.706728e-05 0.0001211220 3.210212e-05
 [193,] 4.927695e-05 0.0001211310 1.650684e-05
 [194,] 1.063012e-04 0.0001211374 3.576907e-05
 [195,] 1.078398e-04 0.0001211341 3.626908e-05
 [196,] 9.983714e-05 0.0001211425 3.361526e-05
 [197,] 1.253022e-04 0.0001211732 4.173921e-05
 [198,] 5.536428e-05 0.0001211267 1.837967e-05
 [199,] 1.119541e-04 0.0001211377 3.735631e-05
 [200,] 1.105160e-04 0.0001211375 3.686576e-05
 [201,] 9.974261e-05 0.0001211377 3.286482e-05
 [202,] 1.061746e-04 0.0001211481 3.578734e-05
 [203,] 5.477320e-05 0.0001211363 1.836982e-05
 [204,] 5.665428e-05 0.0001211381 1.900803e-05
 [205,] 9.553347e-05 0.0001211543 3.220850e-05
 [206,] 1.031356e-04 0.0001211371 3.397517e-05
 [207,] 5.254125e-05 0.0001211381 1.761959e-05
 [208,] 5.310384e-05 0.0001211329 1.780035e-05
 [209,] 9.836112e-05 0.0001211352 3.243449e-05
 [210,] 1.044316e-04 0.0001211363 3.440970e-05
 [211,] 1.050905e-04 0.0001211386 3.460973e-05
 [212,] 1.106524e-04 0.0001211360 3.644230e-05
 [213,] 5.538625e-05 0.0001211387 1.858108e-05
 [214,] 9.553347e-05 0.0001211543 3.220454e-05
 [215,] 1.383233e-04 0.0001211363 4.608971e-05
 [216,] 9.565361e-05 0.0001211572 3.226029e-05
 [217,] 1.078705e-04 0.0001211405 3.550390e-05
 [218,] 9.565361e-05 0.0001211571 3.225620e-05
 [219,] 5.100358e-05 0.0001211387 1.710143e-05
 [220,] 9.539855e-05 0.0001211541 3.215807e-05
 [221,] 1.122502e-04 0.0001211368 3.695772e-05
 [222,] 5.048750e-05 0.0001211296 1.691239e-05
 [223,] 1.111363e-04 0.0001211289 3.665683e-05
 [224,] 4.939956e-05 0.0001211266 1.653888e-05
 [225,] 4.842178e-05 0.0001211304 1.620831e-05
 [226,] 4.889071e-05 0.0001211249 1.635729e-05
 [227,] 8.574028e-05 0.0001211385 2.880807e-05
 [228,] 1.294480e-04 0.0001211368 4.322182e-05
 [229,] 1.180996e-04 0.0001211385 3.939355e-05
 [230,] 1.135333e-04 0.0001211087 3.769917e-05
 [231,] 7.098187e-05 0.0001211301 2.379950e-05
 [232,] 7.776727e-05 0.0001211139 2.598591e-05
 [233,] 1.614239e-04 0.0001211868 5.368506e-05
 [234,] 1.029472e-04 0.0001211125 3.448207e-05
 [235,] 4.505221e-05 0.0001211092 1.501141e-05
 [236,] 7.204374e-05 0.0001211120 2.404679e-05
 [237,] 4.466995e-05 0.0001211093 1.488285e-05
 [238,] 6.850976e-05 0.0001211122 2.286921e-05
 [239,] 7.292095e-05 0.0001211159 2.441630e-05
 [240,] 4.429644e-05 0.0001211093 1.475788e-05
 [241,] 1.016799e-04 0.0001211417 3.403215e-05
 [242,] 1.075310e-04 0.0001211155 3.607759e-05
 [243,] 1.068211e-04 0.0001211155 3.583828e-05
 [244,] 6.711057e-05 0.0001211109 2.236193e-05
 [245,] 4.357499e-05 0.0001211094 1.451751e-05
 [246,] 9.928190e-05 0.0001211415 3.322623e-05
 [247,] 1.068211e-04 0.0001211151 3.584507e-05
 [248,] 6.355293e-05 0.0001211110 2.119052e-05
 [249,] 1.811163e-04 0.0001211457 6.078604e-05
 [250,] 1.062638e-04 0.0001211393 3.554526e-05
 [251,] 1.081196e-04 0.0001211383 3.615202e-05
 [252,] 4.809366e-05 0.0001211597 1.602406e-05
 [253,] 1.650622e-04 0.0001211397 5.526861e-05
 [254,] 1.119724e-04 0.0001211380 3.743523e-05
 [255,] 1.076206e-04 0.0001211069 3.592072e-05
 [256,] 8.518027e-05 0.0001211118 2.837691e-05
 [257,] 1.486321e-04 0.0001211370 4.965996e-05
 [258,] 7.589844e-05 0.0001211127 2.530560e-05
 [259,] 5.453677e-05 0.0001211125 1.815977e-05
 [260,] 1.057939e-04 0.0001211377 3.535403e-05
 [261,] 1.331626e-04 0.0001211437 4.462266e-05
 [262,] 1.062638e-04 0.0001211384 3.552362e-05
 [263,] 6.634356e-05 0.0001211127 2.210118e-05
 [264,] 1.061634e-04 0.0001211151 3.562328e-05
 [265,] 1.390985e-04 0.0001211369 4.647106e-05
 [266,] 9.941006e-05 0.0001211136 3.331878e-05
 [267,] 9.941006e-05 0.0001211133 3.331522e-05
 [268,] 1.174881e-04 0.0001211392 3.928614e-05
 [269,] 4.681545e-05 0.0001211070 1.561118e-05
 [270,] 1.114533e-04 0.0001211088 3.729074e-05
 [271,] 5.983154e-05 0.0001211087 1.997590e-05
 [272,] 1.884196e-04 0.0001211785 6.319901e-05
 [273,] 2.049366e-04 0.0001211392 6.783949e-05
 [274,] 1.098993e-04 0.0001211118 3.680739e-05
 [275,] 4.278242e-05 0.0001211216 1.427539e-05
 [276,] 4.442654e-05 0.0001211161 1.481920e-05
 [277,] 6.945994e-05 0.0001211784 2.292971e-05
 [278,] 4.163629e-05 0.0001211639 1.383559e-05
 [279,] 7.227445e-05 0.0001211348 2.426002e-05
 [280,] 4.163629e-05 0.0001211632 1.383643e-05
 [281,] 8.608188e-05 0.0001211658 2.842179e-05
 [282,] 1.868036e-04 0.0001211627 6.224796e-05
 [283,] 6.757403e-05 0.0001211797 2.244644e-05
 [284,] 1.394891e-04 0.0001211730 4.636624e-05
 [285,] 1.239841e-04 0.0001211721 4.123754e-05
 [286,] 1.346094e-04 0.0001211709 4.480530e-05
 [287,] 1.335209e-04 0.0001211706 4.447737e-05
 [288,] 7.887578e-05 0.0001211726 2.620649e-05
 [289,] 7.940785e-05 0.0001211723 2.638544e-05
 [290,] 9.823875e-05 0.0001211817 3.269359e-05
 [291,] 3.643460e-05 0.0001211291 1.213939e-05
 [292,] 1.250721e-04 0.0001211715 4.180674e-05
 [293,] 1.300833e-04 0.0001211706 4.337671e-05
 [294,] 4.119622e-05 0.0001211215 1.372122e-05
 [295,] 1.295157e-04 0.0001211706 4.318015e-05
 [296,] 1.294976e-04 0.0001211707 4.315091e-05
 [297,] 3.784651e-05 0.0001211366 1.260887e-05
 [298,] 3.841919e-05 0.0001211389 1.279334e-05
 [299,] 3.854710e-05 0.0001211398 1.283423e-05
 [300,] 3.842147e-05 0.0001211409 1.279298e-05
 [301,] 4.384627e-05 0.0001211354 1.459795e-05
 [302,] 3.842147e-05 0.0001211411 1.279289e-05
 [303,] 1.218210e-04 0.0001211717 4.052412e-05
 [304,] 1.328718e-04 0.0001211716 4.418996e-05
 [305,] 4.838203e-05 0.0001211324 1.609464e-05
 [306,] 1.102289e-04 0.0001211726 3.664322e-05
 [307,] 3.925620e-05 0.0001211460 1.306194e-05
 [308,] 5.271133e-05 0.0001211393 1.751251e-05
 [309,] 4.532599e-05 0.0001211402 1.508584e-05
 [310,] 6.777228e-05 0.0001211914 2.261189e-05
 [311,] 1.126841e-04 0.0001211728 3.747746e-05
 [312,] 6.759929e-05 0.0001211921 2.255702e-05
 [313,] 6.129687e-05 0.0001211811 2.036494e-05
 [314,] 1.259063e-04 0.0001211743 4.179195e-05
 [315,] 4.395696e-05 0.0001212073 1.465053e-05
 [316,] 4.320272e-05 0.0001211951 1.442820e-05
 [317,] 6.673669e-05 0.0001211961 2.221337e-05
 [318,] 5.230537e-05 0.0001211615 1.748390e-05
 [319,] 5.287060e-05 0.0001212153 1.762339e-05
 [320,] 4.012373e-05 0.0001211288 1.337556e-05
 [321,] 9.596721e-05 0.0001212033 3.176902e-05
 [322,] 6.014369e-05 0.0001211357 1.999746e-05
 [323,] 4.633226e-05 0.0001211828 1.545236e-05
 [324,] 5.355938e-05 0.0001211784 1.786086e-05
 [325,] 5.752868e-05 0.0001211865 1.922679e-05
 [326,] 5.144697e-05 0.0001211302 1.711179e-05
 [327,] 7.154480e-05 0.0001211518 2.365262e-05
 [328,] 4.657153e-05 0.0001211790 1.552380e-05
 [329,] 5.919948e-05 0.0001212557 1.996221e-05
 [330,] 6.594447e-05 0.0001211835 2.203256e-05
 [331,] 6.536456e-05 0.0001211816 2.183042e-05
 [332,] 7.808223e-05 0.0001211676 2.610920e-05
 [333,] 1.579931e-04 0.0001211703 5.257692e-05
 [334,] 1.664758e-04 0.0001211901 5.535920e-05
 [335,] 2.230069e-04 0.0001211741 7.392782e-05
 [336,] 4.812673e-05 0.0001211898 1.601579e-05
 [337,] 4.561428e-05 0.0001211900 1.518695e-05
 [338,] 4.843475e-05 0.0001211668 1.616845e-05
 [339,] 4.402631e-05 0.0001211903 1.466048e-05
 [340,] 4.186163e-05 0.0001211923 1.396020e-05
 [341,] 4.307912e-05 0.0001211885 1.437144e-05
 [342,] 4.249757e-05 0.0001211905 1.417504e-05
 [343,] 4.079164e-05 0.0001211867 1.359327e-05
 [344,] 4.698058e-05 0.0001211922 1.563454e-05
 [345,] 4.470345e-05 0.0001211903 1.489040e-05
 [346,] 4.722675e-05 0.0001211913 1.572476e-05
 [347,] 5.416807e-05 0.0001211662 1.815115e-05
 [348,] 1.454397e-04 0.0001211941 4.877206e-05
 [349,] 1.192978e-04 0.0001211941 3.997586e-05
 [350,] 5.688221e-04 0.0001211875 1.882613e-04
 [351,] 8.824817e-04 0.0001211838 2.929643e-04
 [352,] 5.275833e-04 0.0001211838 1.761015e-04
 [353,] 5.856410e-04 0.0001211920 1.968876e-04
 [354,] 5.927193e-04 0.0001211937 1.994354e-04
 [355,] 6.898507e-04 0.0001211926 2.320494e-04
 [356,] 5.518336e-04 0.0001211844 1.844510e-04
 [357,] 6.439660e-04 0.0001211951 2.168579e-04
 [358,] 6.868188e-04 0.0001211952 2.313305e-04
 [359,] 5.927193e-04 0.0001211944 1.995024e-04
 [360,] 1.400135e-04 0.0001211767 4.626780e-05
 [361,] 8.063000e-04 0.0001211947 2.715849e-04
 [362,] 8.253035e-04 0.0001211937 2.778506e-04
 [363,] 6.733395e-04 0.0001211936 2.266070e-04
 [364,] 6.462847e-04 0.0001211935 2.174804e-04
 [365,] 6.320214e-04 0.0001211934 2.126614e-04
 [366,] 9.041951e-04 0.0001211893 3.035661e-04
 [367,] 8.012913e-04 0.0001211911 2.693063e-04
 [368,] 3.290601e-04 0.0001212010 1.109590e-04
 [369,] 2.533476e-04 0.0001211985 8.531132e-05
 [370,] 4.024573e-04 0.0001212045 1.359510e-04
 [371,] 4.378097e-05 0.0001212257 1.469828e-05
 [372,] 5.514143e-05 0.0001211905 1.831394e-05
 [373,] 9.475626e-05 0.0001211960 3.118285e-05
 [374,] 1.986752e-04 0.0001211920 6.582858e-05
 [375,] 7.880034e-05 0.0001212400 2.666276e-05
 [376,] 9.036827e-05 0.0001211931 3.010227e-05
 [377,] 7.465660e-05 0.0001212328 2.523417e-05
 [378,] 1.209138e-04 0.0001212222 4.098908e-05
 [379,] 9.559929e-05 0.0001212358 3.239672e-05
 [380,] 1.073483e-04 0.0001212358 3.641190e-05
 [381,] 9.334841e-05 0.0001212471 3.165695e-05
 [382,] 7.421962e-05 0.0001212334 2.508862e-05
 [383,] 9.662792e-05 0.0001212330 3.273892e-05
 [384,] 6.666642e-05 0.0001211915 2.212273e-05
 [385,] 1.478839e-04 0.0001212628 5.040070e-05
 [386,] 7.166950e-05 0.0001211965 2.392367e-05
 [387,] 1.464974e-04 0.0001212137 4.952920e-05
 [388,] 9.663020e-05 0.0001212048 3.249750e-05
 [389,] 6.625145e-05 0.0001212411 2.234292e-05
 [390,] 9.273785e-05 0.0001211536 3.088969e-05
 [391,] 1.353636e-04 0.0001212095 4.569480e-05
 [392,] 1.112201e-04 0.0001212030 3.743322e-05
 [393,] 1.521648e-04 0.0001212087 5.139651e-05
 [394,] 1.232452e-04 0.0001211960 4.141752e-05
 [395,] 1.416624e-04 0.0001212093 4.783312e-05
 [396,] 7.550988e-05 0.0001211966 2.524151e-05
 [397,] 8.219541e-05 0.0001211969 2.754921e-05
 [398,] 9.632493e-05 0.0001212110 3.243775e-05
 [399,] 7.265352e-05 0.0001211948 2.423974e-05
 [400,] 8.112874e-05 0.0001212064 2.724847e-05
 [401,] 8.324576e-05 0.0001212074 2.797214e-05
 [402,] 6.510794e-05 0.0001211956 2.175314e-05
 [403,] 8.208688e-05 0.0001212060 2.757185e-05
 [404,] 7.794858e-05 0.0001212059 2.616677e-05
 [405,] 8.200323e-05 0.0001212024 2.751723e-05
 [406,] 5.886218e-05 0.0001212119 1.972134e-05
 [407,] 7.984362e-05 0.0001212069 2.681500e-05
 [408,] 8.020124e-05 0.0001212069 2.693615e-05
 [409,] 7.828538e-05 0.0001212068 2.628527e-05
 [410,] 7.597269e-05 0.0001212070 2.550054e-05
 [411,] 7.566133e-05 0.0001212070 2.539498e-05
 [412,] 7.597269e-05 0.0001212071 2.550091e-05
 [413,] 7.807931e-05 0.0001212067 2.621462e-05
 [414,] 7.705625e-05 0.0001212063 2.586558e-05
 [415,] 7.342859e-05 0.0001211966 2.451935e-05
 [416,] 7.705625e-05 0.0001212057 2.586264e-05
 [417,] 7.335010e-05 0.0001211957 2.448566e-05
 [418,] 7.645423e-05 0.0001212055 2.565682e-05
 [419,] 7.775301e-05 0.0001212051 2.609409e-05
 [420,] 5.847143e-05 0.0001212116 1.958554e-05
 [421,] 8.923877e-05 0.0001212034 2.998024e-05
 [422,] 7.237857e-05 0.0001212020 2.424158e-05
 [423,] 7.434435e-05 0.0001211939 2.475753e-05
 [424,] 5.743576e-05 0.0001212137 1.922989e-05
 [425,] 7.474226e-05 0.0001211943 2.489239e-05
 [426,] 7.454957e-05 0.0001211940 2.485848e-05
 [427,] 5.262510e-05 0.0001212093 1.761819e-05
 [428,] 7.511296e-05 0.0001211896 2.503030e-05
 [429,] 5.690331e-05 0.0001211851 1.893028e-05
 [430,] 4.551147e-05 0.0001212352 1.527305e-05
 [431,] 2.521064e-04 0.0001211919 8.309423e-05
 [432,] 8.821497e-05 0.0001212195 2.901913e-05
 [433,] 9.992158e-05 0.0001212374 3.272198e-05
 [434,] 4.887403e-05 0.0001212108 1.639628e-05
 [435,] 4.658469e-05 0.0001211749 1.557575e-05
 [436,] 4.826774e-05 0.0001211692 1.614899e-05
 [437,] 4.697839e-05 0.0001211711 1.570803e-05
 [438,] 4.763927e-05 0.0001211889 1.595067e-05
 [439,] 4.849592e-05 0.0001211733 1.622785e-05
 [440,] 5.681720e-05 0.0001220248 2.789237e-05
 [441,] 5.557207e-05 0.0001216000 2.402067e-05
 [442,] 3.360821e-05 0.0001213876 1.118225e-05
 [443,] 4.739338e-05 0.0001211620 1.584077e-05
 [444,] 4.807694e-05 0.0001215309 1.572522e-05
 [445,] 7.790980e-05 0.0001211533 2.588032e-05
 [446,] 3.646138e-05 0.0001213523 1.207560e-05
 [447,] 3.702096e-05 0.0001213856 1.224226e-05
 [448,] 4.267454e-05 0.0001215989 1.400221e-05
 [449,] 4.684115e-05 0.0001211517 1.564356e-05
 [450,] 5.265626e-05 0.0001214041 1.723456e-05
 [451,] 1.250503e-04 0.0001211623 4.188209e-05
 [452,] 8.082847e-05 0.0001211499 2.683919e-05
 [453,] 3.731200e-05 0.0001211353 1.242207e-05
 [454,] 3.622646e-05 0.0001213391 1.200349e-05
 [455,] 3.806237e-05 0.0001213595 1.258313e-05
 [456,] 3.698660e-05 0.0001213579 1.224139e-05
 [457,] 3.653238e-05 0.0001213544 1.209794e-05
 [458,] 4.763272e-05 0.0001216237 1.992980e-05
 [459,] 3.757831e-05 0.0001211552 1.250247e-05
 [460,] 4.880351e-05 0.0001211548 1.631148e-05
 [461,] 3.950344e-05 0.0001211574 1.312501e-05
 [462,] 3.785366e-05 0.0001211441 1.259468e-05
 [463,] 4.871247e-05 0.0001211585 1.628575e-05
 [464,] 3.789993e-05 0.0001213807 1.252756e-05
 [465,] 4.927396e-05 0.0001211574 1.647444e-05
 [466,] 9.791745e-05 0.0001212080 3.267639e-05
 [467,] 7.774344e-05 0.0001211527 2.582717e-05
 [468,] 3.857992e-05 0.0001214018 1.273887e-05
 [469,] 3.937911e-05 0.0001213774 1.300262e-05
 [470,] 7.948782e-05 0.0001211527 2.640506e-05
 [471,] 3.902653e-05 0.0001213948 1.288272e-05
 [472,] 8.337737e-05 0.0001211517 2.770512e-05
 [473,] 4.834138e-05 0.0001555957 2.389460e-05
 [474,] 5.054148e-05 0.0001211689 1.692056e-05
 [475,] 5.098460e-05 0.0001211683 1.707039e-05
 [476,] 7.867313e-05 0.0001211525 2.614139e-05
 [477,] 5.099609e-05 0.0001211690 1.707518e-05
 [478,] 7.704553e-05 0.0001211526 2.560127e-05
 [479,] 4.942878e-05 0.0001211676 1.654095e-05
 [480,] 4.728275e-05 0.0001449377 2.128417e-05
 [481,] 5.204672e-05 0.0001211680 1.743046e-05
 [482,] 3.382162e-05 0.0001287507 1.126282e-05
 [483,] 4.455927e-05 0.0001486940 1.924003e-05
 [484,] 3.711401e-05 0.0001213697 1.228392e-05
 [485,] 4.539782e-05 0.0001431713 1.937277e-05
 [486,] 4.382965e-05 0.0001542836 1.899844e-05
 [487,] 4.430931e-05 0.0001246801 1.693777e-05
 [488,] 3.738083e-05 0.0001211633 1.247688e-05
 [489,] 4.846989e-05 0.0001211657 1.621341e-05
 [490,] 4.846989e-05 0.0001211654 1.621308e-05
 [491,] 4.864836e-05 0.0001211654 1.627376e-05
 [492,] 4.864836e-05 0.0001211630 1.627105e-05
 [493,] 4.894424e-05 0.0001211554 1.636334e-05
 [494,] 3.813428e-05 0.0001213956 1.260244e-05
 [495,] 3.684430e-05 0.0001211709 1.226027e-05
 [496,] 7.333342e-05 0.0001211875 2.440547e-05
 [497,] 3.701315e-05 0.0001211954 1.230948e-05
 [498,] 3.701315e-05 0.0001212011 1.230858e-05
 [499,] 3.693894e-05 0.0001212078 1.228422e-05
 [500,] 5.001558e-05 0.0001211780 1.675290e-05
 [501,] 3.675633e-05 0.0001212216 1.222579e-05
 [502,] 3.657024e-05 0.0001212238 1.216901e-05
 [503,] 5.275485e-05 0.0001211825 1.769380e-05
 [504,] 3.691783e-05 0.0001212072 1.227773e-05
 [505,] 3.678306e-05 0.0001212118 1.223538e-05
 [506,] 3.648557e-05 0.0001212039 1.214531e-05
 [507,] 4.546388e-05 0.0001211672 1.517389e-05
 [508,] 5.920018e-05 0.0001211907 1.970970e-05
 [509,] 4.600298e-05 0.0001211639 1.536033e-05
 [510,] 4.600298e-05 0.0001211636 1.536015e-05
 [511,] 4.654987e-05 0.0001211593 1.554325e-05
 [512,] 4.244810e-05 0.0001211402 1.410045e-05
 [513,] 4.200229e-05 0.0001211477 1.394668e-05
 [514,] 6.236590e-05 0.0001211370 2.081288e-05
 [515,] 6.072671e-05 0.0001211653 2.036787e-05
 [516,] 1.465748e-04 0.0001211644 4.845749e-05
 [517,] 4.292980e-05 0.0001212176 1.420766e-05
 [518,] 3.495601e-05 0.0001212116 1.164167e-05
 [519,] 3.545601e-05 0.0001212264 1.179267e-05
 [520,] 3.524601e-05 0.0001211690 1.174340e-05
 [521,] 3.754125e-05 0.0001211852 1.255790e-05
 [522,] 1.263839e-04 0.0001211889 4.276352e-05
 [523,] 7.903875e-05 0.0001211129 2.626661e-05
 [524,] 4.458984e-05 0.0001211276 1.489518e-05
 [525,] 7.751345e-05 0.0001211771 2.563345e-05
 [526,] 1.054628e-04 0.0001211119 3.504667e-05
 [527,] 4.631382e-05 0.0001211218 1.546251e-05
 [528,] 4.657573e-05 0.0001211572 1.560809e-05
 [529,] 3.489514e-05 0.0001211052 1.162743e-05
 [530,] 7.114074e-05 0.0001212263 2.340864e-05
 [531,] 7.482403e-05 0.0001212149 2.462851e-05
 [532,] 3.501082e-05 0.0001211080 1.166096e-05
 [533,] 3.489514e-05 0.0001211074 1.162240e-05
 [534,] 7.717695e-05 0.0001211743 2.552687e-05
 [535,] 7.528763e-05 0.0001212161 2.477576e-05
 [536,] 5.523123e-05 0.0001212077 1.820350e-05
 [537,] 7.086738e-05 0.0001212083 2.335716e-05
 [538,] 3.454244e-05 0.0001211072 1.150612e-05
 [539,] 3.464276e-05 0.0001211072 1.153921e-05
 [540,] 5.514296e-05 0.0001212197 1.829888e-05
 [541,] 5.267975e-05 0.0001212321 1.735036e-05
 [542,] 3.403422e-05 0.0001211567 1.132631e-05
 [543,] 3.533979e-05 0.0001211197 1.176150e-05
 [544,] 3.533612e-05 0.0001211416 1.175070e-05
 [545,] 3.454244e-05 0.0001211256 1.149764e-05
 [546,] 6.574462e-05 0.0001212001 2.170958e-05
 [547,] 3.874699e-05 0.0001211092 1.292592e-05
 [548,] 4.628078e-05 0.0001211398 1.548997e-05
 [549,] 1.022014e-04 0.0001211684 3.411964e-05
 [550,] 1.718596e-04 0.0001211531 5.663375e-05
 [551,] 5.017158e-04 0.0001211846 1.670054e-04
 [552,] 5.379515e-05 0.0001211470 1.797194e-05
 [553,] 5.989834e-05 0.0001211881 2.000625e-05
 [554,] 5.977204e-05 0.0001211869 1.995386e-05
 [555,] 6.260103e-05 0.0001211865 2.089471e-05
 [556,] 3.801543e-05 0.0001211839 1.267261e-05
 [557,] 5.637490e-05 0.0001211517 1.869654e-05
 [558,] 4.607498e-05 0.0001211474 1.535068e-05
 [559,] 4.740530e-05 0.0001211277 1.578210e-05
 [560,] 4.510155e-05 0.0001211324 1.503162e-05
 [561,] 5.266249e-05 0.0001211239 1.756688e-05
 [562,] 4.456830e-05 0.0001211315 1.485488e-05
 [563,] 4.441694e-05 0.0001211878 1.481372e-05
 [564,] 4.441694e-05 0.0001211880 1.481435e-05
 [565,] 6.813088e-05 0.0001212109 2.241770e-05
 [566,] 4.820373e-05 0.0001211875 1.607717e-05
 [567,] 5.256686e-05 0.0001211868 1.752344e-05
 [568,] 7.712086e-05 0.0001211883 2.569932e-05
 [569,] 6.377508e-05 0.0001211858 2.124250e-05
 [570,] 5.920388e-05 0.0001211199 1.969624e-05
 [571,] 2.255682e-04 0.0001211844 7.643020e-05
 [572,] 1.058215e-04 0.0001211919 3.508523e-05
 [573,] 1.115608e-04 0.0001211425 3.749840e-05
 [574,] 4.333770e-05 0.0001211421 1.441422e-05
 [575,] 1.476549e-04 0.0001211849 4.927208e-05
 [576,] 6.263893e-05 0.0001211552 2.105002e-05
 [577,] 1.396026e-04 0.0001211422 4.700807e-05
 [578,] 1.184770e-04 0.0001211347 3.980708e-05
 [579,] 2.882762e-04 0.0001211738 9.649109e-05
 [580,] 1.341046e-04 0.0001212109 4.536492e-05
 [581,] 7.912486e-05 0.0001211832 2.637523e-05
 [582,] 2.270284e-04 0.0001211672 7.633178e-05
 [583,] 8.024467e-05 0.0001211831 2.673730e-05
 [584,] 4.259730e-05 0.0001211162 1.422667e-05
 [585,] 8.357432e-05 0.0001211854 2.780077e-05
 [586,] 6.974165e-05 0.0001211354 2.342157e-05
 [587,] 4.944918e-04 0.0001211703 1.669526e-04
 [588,] 4.605239e-04 0.0001211684 1.553555e-04
 [589,] 4.897001e-04 0.0001211684 1.652221e-04
 [590,] 8.344621e-05 0.0001211835 2.778644e-05
 [591,] 4.815295e-04 0.0001211740 1.627929e-04
 [592,] 4.501466e-05 0.0001211076 1.502036e-05
 [593,] 1.625505e-04 0.0001211887 5.357120e-05
 [594,] 5.961240e-05 0.0001211352 2.000871e-05
 [595,] 5.853308e-05 0.0001211759 1.944711e-05
 [596,] 8.171583e-05 0.0001211839 2.720560e-05
 [597,] 5.274514e-05 0.0001211034 1.757462e-05
 [598,] 7.654007e-05 0.0001211846 2.549150e-05
 [599,] 1.663282e-04 0.0001211879 5.630605e-05
 [600,] 8.943156e-04 0.0001211528 3.005591e-04
 [601,] 1.023880e-03 0.0001211584 3.444384e-04
 [602,] 1.520633e-04 0.0001211006 5.079538e-05
 [603,] 1.458201e-04 0.0001211000 4.868185e-05
 [604,] 1.805286e-04 0.0001211938 5.930482e-05
 [605,] 1.550055e-04 0.0001210994 5.171206e-05
 [606,] 3.728136e-05 0.0001211135 1.242592e-05
 [607,] 1.798955e-04 0.0001211001 6.007079e-05
 [608,] 4.112635e-05 0.0001211197 1.369171e-05
 [609,] 2.318560e-03 0.0001211083 4.594795e-04
 [610,] 3.531457e-03 0.0001211560 1.187385e-03
 [611,] 1.227502e-02 0.0001211033 2.532709e-03
 [612,] 3.620294e-03 0.0001211554 1.216550e-03
 [613,] 1.648434e-03 0.0001211517 5.536696e-04
 [614,] 4.402658e-03 0.0001211124 8.175753e-04
 [615,] 4.402658e-03 0.0001211155 7.883661e-04
 [616,] 3.641003e-03 0.0001211559 1.228014e-03
 [617,] 3.009444e-02 0.0001211105 5.325648e-03
 [618,] 2.176815e-02 0.0001211128 3.770453e-03
 [619,] 2.066483e-02 0.0001211146 3.505632e-03
 [620,] 1.469878e-04 0.0001211725 4.866230e-05
 [621,] 1.457219e-04 0.0001211721 4.825374e-05
 [622,] 4.112249e-03 0.0001211540 1.379901e-03
 [623,] 2.176815e-02 0.0001211151 3.666298e-03
 [624,] 3.743558e-05 0.0001211110 1.248017e-05
 [625,] 3.743558e-05 0.0001211135 1.248013e-05
 [626,] 7.562120e-05 0.0001211833 2.520168e-05
 [627,] 1.059535e-04 0.0001211320 3.564873e-05
 [628,] 1.079081e-04 0.0001211307 3.630208e-05
 [629,] 3.217133e-03 0.0001211514 1.081439e-03
 [630,] 8.086012e-05 0.0001211236 2.714094e-05
 [631,] 2.022963e-03 0.0001211538 6.787858e-04
 [632,] 2.247856e-04 0.0001211872 7.442119e-05
 [633,] 8.403019e-05 0.0001211307 2.823965e-05
 [634,] 7.103441e-05 0.0001211136 2.378544e-05
 [635,] 8.913000e-05 0.0001211283 2.994915e-05
 [636,] 3.408452e-03 0.0001211151 6.115727e-04
 [637,] 8.072205e-05 0.0001211268 2.711098e-05
 [638,] 2.022963e-03 0.0001211550 6.797821e-04
 [639,] 8.317034e-05 0.0001211316 2.795582e-05
 [640,] 8.437673e-05 0.0001211323 2.836561e-05
 [641,] 1.162141e-04 0.0001211314 3.911165e-05
 [642,] 9.437955e-05 0.0001211327 3.174612e-05
 [643,] 9.005659e-05 0.0001211321 3.028312e-05
 [644,] 8.872502e-05 0.0001211321 2.983340e-05
 [645,] 9.556526e-05 0.0001211298 3.213281e-05
 [646,] 2.190715e-03 0.0001211549 7.361620e-04
 [647,] 8.866865e-05 0.0001211327 2.981699e-05
 [648,] 9.446276e-05 0.0001211305 3.176389e-05
 [649,] 8.848063e-05 0.0001211306 2.974023e-05
 [650,] 8.848063e-05 0.0001211362 2.976331e-05
 [651,] 4.721412e-03 0.0001211582 1.592047e-03
 [652,] 3.026488e-03 0.0001211570 1.019090e-03
 [653,] 2.860230e-04 0.0001211871 9.466624e-05
 [654,] 5.195945e-05 0.0001211032 1.734322e-05
 [655,] 5.475518e-05 0.0001211135 1.832708e-05
 [656,] 5.436611e-05 0.0001211148 1.819974e-05
 [657,] 5.436611e-05 0.0001211138 1.819705e-05
 [658,] 5.553439e-05 0.0001211150 1.859298e-05
 [659,] 5.619841e-05 0.0001211150 1.881625e-05
 [660,] 5.694929e-05 0.0001211142 1.906955e-05
 [661,] 5.051343e-05 0.0001211030 1.685872e-05
 [662,] 5.694929e-05 0.0001211133 1.906701e-05
 [663,] 5.477213e-05 0.0001211127 1.833355e-05
 [664,] 4.987226e-05 0.0001211028 1.664295e-05
 [665,] 2.868509e-04 0.0001211874 9.488951e-05
 [666,] 2.868509e-04 0.0001211874 9.488805e-05
 [667,] 2.918891e-04 0.0001211874 9.655762e-05
 [668,] 5.083462e-05 0.0001211145 1.695970e-05
 [669,] 6.069256e-05 0.0001211078 2.030582e-05
 [670,] 7.285575e-05 0.0001211772 2.431906e-05
 [671,] 7.436573e-05 0.0001211774 2.483094e-05
 [672,] 5.787059e-05 0.0001211076 1.935799e-05
 [673,] 2.970517e-04 0.0001211877 9.820485e-05
 [674,] 4.642186e-05 0.0001211022 1.548635e-05
 [675,] 5.667378e-05 0.0001211076 1.895641e-05
 [676,] 7.285575e-05 0.0001211774 2.432117e-05
 [677,] 2.972052e-04 0.0001211879 9.823274e-05
 [678,] 3.971051e-03 0.0001211536 1.338927e-03
 [679,] 2.954502e-04 0.0001211881 9.763889e-05
 [680,] 5.013688e-05 0.0001211142 1.673103e-05
 [681,] 4.978085e-05 0.0001211142 1.661198e-05
 [682,] 5.787059e-05 0.0001211059 1.935161e-05
 [683,] 5.813204e-05 0.0001211053 1.943666e-05
 [684,] 5.613883e-05 0.0001211054 1.876880e-05
 [685,] 7.206522e-05 0.0001211791 2.405298e-05
 [686,] 3.395146e-04 0.0001211015 7.946240e-05
 [687,] 5.514323e-05 0.0001211137 1.840069e-05
 [688,] 2.819336e-04 0.0001211877 9.323203e-05
 [689,] 3.922846e-03 0.0001211535 1.317935e-03
 [690,] 3.001413e-04 0.0001211434 1.010312e-04
 [691,] 5.897465e-05 0.0001211062 1.972320e-05
 [692,] 5.897465e-05 0.0001211066 1.972455e-05
 [693,] 5.829949e-05 0.0001211049 1.949133e-05
 [694,] 5.829949e-05 0.0001211062 1.949676e-05
 [695,] 5.897465e-05 0.0001211061 1.972274e-05
 [696,] 5.897465e-05 0.0001211062 1.972320e-05
 [697,] 7.294446e-05 0.0001211782 2.435452e-05
 [698,] 6.147201e-05 0.0001211050 2.055496e-05
 [699,] 7.493575e-05 0.0001211906 2.497656e-05
 [700,] 6.352168e-05 0.0001211047 2.124052e-05
 [701,] 6.323049e-05 0.0001211042 2.114051e-05
 [702,] 6.352168e-05 0.0001211047 2.124052e-05
 [703,] 6.439042e-05 0.0001211041 2.152855e-05
 [704,] 6.485196e-05 0.0001211041 2.168321e-05
 [705,] 6.519832e-05 0.0001211041 2.179927e-05
 [706,] 6.439042e-05 0.0001211037 2.152606e-05
 [707,] 6.439042e-05 0.0001211038 2.152697e-05
 [708,] 6.519832e-05 0.0001211037 2.179673e-05
 [709,] 4.987255e-05 0.0001211003 1.662880e-05
 [710,] 5.596790e-05 0.0001211002 1.865129e-05
 [711,] 6.274963e-05 0.0001211035 2.097530e-05
 [712,] 6.439042e-05 0.0001211020 2.151551e-05
 [713,] 6.274963e-05 0.0001211024 2.096864e-05
 [714,] 2.716251e-04 0.0001211873 8.988344e-05
 [715,] 5.305788e-05 0.0001211016 1.767197e-05
 [716,] 6.955940e-05 0.0001211790 2.319827e-05
 [717,] 4.974122e-05 0.0001211156 1.660568e-05
 [718,] 5.086592e-05 0.0001211148 1.697836e-05
 [719,] 6.149629e-05 0.0001211002 2.053398e-05
 [720,] 6.101072e-05 0.0001211000 2.036937e-05
 [721,] 6.198533e-05 0.0001211000 2.069518e-05
 [722,] 6.352168e-05 0.0001211002 2.121120e-05
 [723,] 5.009653e-05 0.0001211160 1.672669e-05
 [724,] 3.764541e-03 0.0001211556 1.270946e-03
 [725,] 3.624270e-03 0.0001211564 1.224160e-03
 [726,] 4.888894e-05 0.0001211114 1.624679e-05
 [727,] 8.418084e-05 0.0001211658 2.804255e-05
 [728,] 6.166805e-05 0.0001211023 2.059904e-05
 [729,] 3.920924e-03 0.0001211577 1.325483e-03
 [730,] 3.822720e-03 0.0001211646 1.293918e-03
 [731,] 6.247491e-05 0.0001211033 2.087578e-05
 [732,] 6.166805e-05 0.0001210993 2.054360e-05
 [733,] 6.485314e-05 0.0001210991 2.161302e-05
 [734,] 6.485314e-05 0.0001210991 2.161302e-05
 [735,] 6.485314e-05 0.0001210991 2.161302e-05
 [736,] 7.299770e-05 0.0001211002 2.432709e-05
 [737,] 2.645585e-04 0.0001211884 8.743790e-05
 [738,] 6.485314e-05 0.0001211002 2.161638e-05
 [739,] 6.426032e-05 0.0001211002 2.142032e-05
 [740,] 6.655595e-05 0.0001211003 2.219202e-05
 [741,] 6.655595e-05 0.0001211003 2.219202e-05
 [742,] 6.913288e-05 0.0001211006 2.306217e-05
 [743,] 6.891796e-05 0.0001211005 2.298699e-05
 [744,] 7.034335e-05 0.0001211817 2.347738e-05
 [745,] 5.870413e-05 0.0001211011 1.958737e-05
 [746,] 6.308969e-05 0.0001211009 2.104954e-05
 [747,] 6.558987e-05 0.0001211013 2.189066e-05
 [748,] 6.471112e-05 0.0001211012 2.159556e-05
 [749,] 6.224595e-05 0.0001211014 2.077455e-05
 [750,] 6.493199e-05 0.0001211415 2.175326e-05
 [751,] 6.406557e-05 0.0001211538 2.138365e-05
 [752,] 4.989148e-05 0.0001211421 1.661518e-05
 [753,] 8.633735e-04 0.0001211588 2.886974e-04
 [754,] 5.384195e-05 0.0001211023 1.794737e-05
 [755,] 5.636049e-05 0.0001211024 1.879203e-05
 [756,] 7.868089e-05 0.0001211023 2.622355e-05
 [757,] 6.651170e-05 0.0001211024 2.217902e-05
 [758,] 6.571014e-05 0.0001211024 2.191067e-05
 [759,] 5.395017e-05 0.0001211023 1.798174e-05
 [760,] 5.395017e-05 0.0001211023 1.798174e-05
 [761,] 5.395017e-05 0.0001211023 1.798174e-05
 [762,] 5.395017e-05 0.0001211023 1.798174e-05
 [763,] 2.376751e-04 0.0001211850 7.819841e-05
 [764,] 5.395017e-05 0.0001211023 1.798174e-05
 [765,] 5.289052e-05 0.0001211016 1.763991e-05
 [766,] 3.063834e-04 0.0001211845 1.006313e-04
 [767,] 5.395017e-05 0.0001211012 1.798076e-05
 [768,] 5.341469e-05 0.0001211015 1.781273e-05
 [769,] 5.341469e-05 0.0001211013 1.780761e-05
 [770,] 5.307418e-05 0.0001211013 1.769511e-05
 [771,] 5.196756e-05 0.0001211015 1.732979e-05
 [772,] 5.206234e-05 0.0001211014 1.735985e-05
 [773,] 5.206234e-05 0.0001211015 1.736085e-05
 [774,] 5.206234e-05 0.0001211016 1.736295e-05
 [775,] 6.090332e-05 0.0001211807 2.032199e-05
 [776,] 5.449721e-05 0.0001211016 1.817520e-05
 [777,] 5.395017e-05 0.0001211016 1.799312e-05
 [778,] 5.395017e-05 0.0001211016 1.799312e-05
 [779,] 5.395017e-05 0.0001211016 1.799312e-05
 [780,] 5.741440e-05 0.0001211015 1.914620e-05
 [781,] 5.741440e-05 0.0001211015 1.914743e-05
 [782,] 5.803609e-05 0.0001211015 1.935485e-05
 [783,] 3.076764e-04 0.0001211828 1.011716e-04
 [784,] 5.803609e-05 0.0001211016 1.935620e-05
 [785,] 2.729007e-04 0.0001211603 9.025916e-05
 [786,] 5.867118e-05 0.0001211016 1.956804e-05
 [787,] 2.377350e-03 0.0001211675 8.067573e-04
 [788,] 6.288314e-05 0.0001211092 2.104255e-05
 [789,] 1.864949e-03 0.0001211664 6.322658e-04
 [790,] 6.032822e-05 0.0001211831 2.011114e-05
 [791,] 1.040547e-04 0.0001211566 3.470641e-05
 [792,] 5.812934e-05 0.0001211069 1.935566e-05
 [793,] 8.419289e-05 0.0001211113 2.809009e-05
 [794,] 3.672900e-05 0.0001211176 1.225866e-05
 [795,] 3.652615e-05 0.0001211176 1.219009e-05
 [796,] 3.676884e-05 0.0001211176 1.227212e-05
 [797,] 1.817081e-03 0.0001211653 6.158281e-04
 [798,] 3.649631e-05 0.0001211169 1.217954e-05
 [799,] 3.661436e-05 0.0001211169 1.222004e-05
 [800,] 3.661436e-05 0.0001211161 1.221956e-05
 [801,] 3.672900e-05 0.0001211170 1.225887e-05
 [802,] 3.727642e-05 0.0001211170 1.244377e-05
 [803,] 3.672900e-05 0.0001211170 1.225887e-05
 [804,] 3.717742e-05 0.0001211170 1.241035e-05
 [805,] 3.685556e-05 0.0001211170 1.230164e-05
 [806,] 3.672900e-05 0.0001211170 1.225887e-05
 [807,] 3.672900e-05 0.0001211170 1.225887e-05
 [808,] 3.660686e-05 0.0001211170 1.221758e-05
 [809,] 1.462109e-03 0.0001211637 4.949817e-04
 [810,] 3.672900e-05 0.0001211170 1.225887e-05
 [811,] 7.315153e-05 0.0001211784 2.442675e-05
 [812,] 3.672900e-05 0.0001211175 1.225918e-05
 [813,] 3.672900e-05 0.0001211178 1.225943e-05
 [814,] 3.672900e-05 0.0001211178 1.225943e-05
 [815,] 3.672900e-05 0.0001211182 1.225968e-05
 [816,] 3.642027e-05 0.0001211192 1.215573e-05
 [817,] 3.672900e-05 0.0001211181 1.225962e-05
 [818,] 3.694560e-05 0.0001211186 1.233314e-05
 [819,] 3.687839e-05 0.0001211181 1.231013e-05
 [820,] 3.687839e-05 0.0001211186 1.231042e-05
 [821,] 3.685556e-05 0.0001211190 1.230295e-05
 [822,] 3.698657e-05 0.0001211171 1.234595e-05
 [823,] 1.534025e-03 0.0001211637 5.193805e-04
 [824,] 4.358841e-05 0.0001211215 1.457433e-05
 [825,] 3.642648e-05 0.0001211181 1.215725e-05
 [826,] 8.197314e-04 0.0001211633 2.771491e-04
 [827,] 3.202830e-04 0.0001211858 1.051100e-04
 [828,] 3.676941e-05 0.0001211233 1.227239e-05
 [829,] 5.345073e-05 0.0001211072 1.784175e-05
 [830,] 2.777527e-04 0.0001210991 7.645409e-05
 [831,] 3.738370e-05 0.0001211675 1.250412e-05
 [832,] 3.723974e-05 0.0001211655 1.245377e-05
 [833,] 7.102991e-05 0.0001211782 2.370202e-05
 [834,] 3.732823e-05 0.0001211676 1.248517e-05
 [835,] 3.742155e-05 0.0001211762 1.252014e-05
 [836,] 3.757135e-05 0.0001211762 1.257153e-05
 [837,] 3.757135e-05 0.0001211762 1.257153e-05
 [838,] 3.742155e-05 0.0001211746 1.251928e-05
 [839,] 3.757135e-05 0.0001211763 1.257125e-05
 [840,] 4.660822e-05 0.0001211572 1.562135e-05
 [841,] 3.742155e-05 0.0001211763 1.251986e-05
 [842,] 3.757135e-05 0.0001211799 1.257247e-05
 [843,] 3.807676e-05 0.0001211802 1.274591e-05
 [844,] 8.675676e-04 0.0001212119 2.973311e-04
 [845,] 1.155711e-03 0.0001212116 3.965108e-04
 [846,] 1.155711e-03 0.0001212116 3.965108e-04
 [847,] 1.184221e-03 0.0001212116 4.063340e-04
 [848,] 1.155711e-03 0.0001212101 3.963829e-04
 [849,] 1.155711e-03 0.0001212101 3.963829e-04
 [850,] 1.184221e-03 0.0001212101 4.062025e-04
 [851,] 6.830079e-04 0.0001212147 2.339730e-04
 [852,] 6.428604e-04 0.0001212131 2.200914e-04
 [853,] 1.306358e-03 0.0001212101 4.482793e-04
 [854,] 7.181723e-05 0.0001211762 2.395920e-05
 [855,] 1.163943e-03 0.0001212096 3.991762e-04
 [856,] 1.210574e-03 0.0001212096 4.152365e-04
 [857,] 1.184221e-03 0.0001212101 4.062025e-04
 [858,] 2.452015e-04 0.0001211009 7.319034e-05
 [859,] 1.155711e-03 0.0001212096 3.963416e-04
 [860,] 1.155711e-03 0.0001212096 3.963416e-04
 [861,] 3.645813e-05 0.0001211939 1.219260e-05
 [862,] 1.184221e-03 0.0001211606 4.001983e-04
 [863,] 1.184221e-03 0.0001211608 4.002381e-04
 [864,] 1.242792e-03 0.0001211725 4.218240e-04
 [865,] 1.133812e-03 0.0001211728 3.847791e-04
 [866,] 1.273444e-03 0.0001211719 4.321657e-04
 [867,] 1.273444e-03 0.0001211713 4.320806e-04
 [868,] 1.184221e-03 0.0001211603 4.001584e-04
 [869,] 1.184221e-03 0.0001211603 4.001584e-04
 [870,] 1.184221e-03 0.0001211601 4.001186e-04
 [871,] 7.196700e-05 0.0001211762 2.400877e-05
 [872,] 1.184221e-03 0.0001211601 4.001186e-04
 [873,] 1.210574e-03 0.0001211599 4.089954e-04
 [874,] 1.240651e-03 0.0001211596 4.191346e-04
 [875,] 1.210574e-03 0.0001211596 4.089545e-04
 [876,] 1.330833e-03 0.0001211602 4.497497e-04
 [877,] 1.301775e-03 0.0001211598 4.398179e-04
 [878,] 1.242792e-03 0.0001211607 4.200251e-04
 [879,] 1.133812e-03 0.0001211596 3.829302e-04
 [880,] 1.025751e-03 0.0001211601 3.464767e-04
 [881,] 1.155711e-03 0.0001211596 3.903859e-04
 [882,] 1.103695e-03 0.0001211596 3.727821e-04
 [883,] 1.130728e-03 0.0001211594 3.818926e-04
 [884,] 1.080003e-03 0.0001211594 3.647285e-04
 [885,] 1.080003e-03 0.0001211592 3.646927e-04
 [886,] 7.181678e-05 0.0001211758 2.395441e-05
 [887,] 1.081380e-03 0.0001211594 3.651945e-04
 [888,] 1.031891e-03 0.0001211588 3.483475e-04
 [889,] 1.007567e-03 0.0001211588 3.401209e-04
 [890,] 1.054365e-03 0.0001211577 3.557713e-04
 [891,] 1.031891e-03 0.0001211577 3.481742e-04
 [892,] 1.080003e-03 0.0001211577 3.644383e-04
 [893,] 1.054365e-03 0.0001211577 3.557713e-04
 [894,] 4.586343e-05 0.0001211327 1.534075e-05
 [895,] 4.489851e-05 0.0001211341 1.501600e-05
 [896,] 1.130728e-03 0.0001211572 3.814362e-04
 [897,] 7.795324e-04 0.0001211569 2.627600e-04
 [898,] 3.569573e-04 0.0001211835 1.173425e-04
 [899,] 1.336263e-03 0.0001211859 4.543789e-04
 [900,] 2.683219e-03 0.0001211139 9.583466e-04
 [901,] 6.259674e-05 0.0001211536 2.083534e-05
 [902,] 8.330675e-05 0.0001211719 2.770452e-05
 [903,] 8.505300e-05 0.0001211912 2.841640e-05
 [904,] 2.380717e-04 0.0001211887 7.909264e-05
 [905,] 6.725958e-05 0.0001211749 2.242014e-05
 [906,] 4.600762e-05 0.0001212033 1.544621e-05
 [907,] 2.174596e-03 0.0001211567 7.339479e-04
 [908,] 3.072618e-03 0.0001211403 1.331459e-03
 [909,] 2.020738e-03 0.0001211132 7.620739e-04
 [910,] 2.840859e-03 0.0001211316 1.316828e-03
 [911,] 3.433300e-03 0.0001211269 1.524210e-03
 [912,] 2.323203e-03 0.0001211137 8.904467e-04
 [913,] 1.893011e-03 0.0001211130 7.118114e-04
 [914,] 1.218388e-04 0.0001211764 4.055054e-05
 [915,] 2.714415e-03 0.0001211702 1.651703e-03
 [916,] 2.549169e-03 0.0001211702 1.550407e-03
 [917,] 4.422960e-05 0.0001211665 1.481371e-05
 [918,] 8.949731e-03 0.0001211236 3.921839e-03
 [919,] 9.504500e-03 0.0001211601 5.506406e-03
 [920,] 2.893802e-02 0.0001211691 1.772269e-02
 [921,] 6.875809e-03 0.0001211679 4.161317e-03
 [922,] 2.410778e-02 0.0001211275 1.085563e-02
 [923,] 1.120190e-02 0.0001211616 6.543581e-03
 [924,] 1.235399e-04 0.0001211642 4.138693e-05
 [925,] 1.211870e-02 0.0001211642 7.210607e-03
 [926,] 1.111035e-02 0.0001211697 6.832137e-03
 [927,] 1.259433e-02 0.0001211659 7.578220e-03
 [928,] 9.621894e-03 0.0001211590 5.529053e-03
 [929,] 1.362583e-03 0.0001211274 5.713810e-04
 [930,] 9.014712e-03 0.0001211592 5.197964e-03
 [931,] 7.599818e-03 0.0001211191 3.161826e-03
 [932,] 9.429312e-03 0.0001211661 5.658398e-03
 [933,] 1.263682e-04 0.0001211683 4.239945e-05
 [934,] 8.115664e-03 0.0001211218 3.471431e-03
 [935,] 8.670435e-03 0.0001211630 5.101174e-03
 [936,] 1.000571e-02 0.0001211686 6.094311e-03
 [937,] 1.987901e-02 0.0001211475 1.045150e-02
 [938,] 6.224695e-03 0.0001211294 2.868774e-03
 [939,] 8.278660e-03 0.0001211745 5.215528e-03
 [940,] 4.267403e-03 0.0001211320 2.011763e-03
 [941,] 9.918962e-05 0.0001211831 3.311351e-05
 [942,] 1.328778e-02 0.0001211548 7.409686e-03
 [943,] 9.053322e-05 0.0001211882 3.043613e-05
 [944,] 3.016328e-04 0.0001211382 1.378538e-04
 [945,] 3.134116e-03 0.0001211203 1.340290e-03
 [946,] 4.452627e-03 0.0001211603 2.575564e-03
 [947,] 4.178294e-03 0.0001211619 2.439718e-03
 [948,] 4.178294e-03 0.0001211619 2.439718e-03
 [949,] 7.557313e-03 0.0001211556 4.236535e-03
 [950,] 4.001556e-03 0.0001211206 1.711920e-03
 [951,] 6.224695e-03 0.0001211209 2.668648e-03
 [952,] 5.428977e-03 0.0001211611 3.148073e-03
 [953,] 2.162452e-03 0.0001211542 1.200718e-03
 [954,] 2.348225e-03 0.0001211535 1.297606e-03
 [955,] 3.185298e-03 0.0001211498 1.714447e-03
 [956,] 1.361786e-03 0.0001211245 6.060564e-04
 [957,] 1.280127e-03 0.0001211265 5.796969e-04
 [958,] 2.023235e-03 0.0001211552 1.128209e-03
 [959,] 1.631988e-03 0.0001211279 7.472081e-04
 [960,] 6.828723e-05 0.0001211852 2.280121e-05
 [961,] 7.471040e-05 0.0001211421 3.476023e-05
 [962,] 2.023235e-03 0.0001211588 1.153374e-03
 [963,] 2.152752e-03 0.0001211576 1.218081e-03
 [964,] 1.274481e-04 0.0001211725 4.241130e-05
 [965,] 4.439056e-03 0.0001211483 2.367925e-03
 [966,] 3.612046e-03 0.0001211619 2.103079e-03
 [967,] 3.079269e-03 0.0001211602 1.775645e-03
 [968,] 3.612046e-03 0.0001211551 2.020257e-03
 [969,] 3.079269e-03 0.0001211586 1.757908e-03
 [970,] 3.746459e-03 0.0001211644 2.215536e-03
 [971,] 3.035199e-03 0.0001211325 1.442131e-03
 [972,] 3.216197e-03 0.0001211319 1.520275e-03
 [973,] 3.968557e-03 0.0001211540 2.203474e-03
 [974,] 6.353606e-03 0.0001211565 3.568961e-03
 [975,] 5.644817e-05 0.0001211724 1.890158e-05
 [976,] 2.915533e-03 0.0001211297 1.345932e-03
 [977,] 4.508373e-03 0.0001211514 2.455306e-03
 [978,] 5.946244e-03 0.0001211325 2.816381e-03
 [979,] 1.853569e-03 0.0001211186 7.718832e-04
 [980,] 1.224027e-03 0.0001211183 5.084936e-04
 [981,] 1.627574e-03 0.0001211244 7.182356e-04
 [982,] 2.192812e-03 0.0001211211 9.360147e-04
 [983,] 7.650931e-03 0.0001211218 3.271387e-03
 [984,] 1.841529e-03 0.0001211266 8.287504e-04
 [985,] 2.054232e-03 0.0001211243 9.077402e-04
 [986,] 4.393738e-03 0.0001211267 1.962358e-03
 [987,] 1.577646e-02 0.0001211276 7.070738e-03
 [988,] 1.390597e-02 0.0001211265 6.171200e-03
 [989,] 4.895098e-03 0.0001211204 2.051999e-03
 [990,] 9.184954e-03 0.0001211339 4.375332e-03
 [991,] 1.179616e-02 0.0001211795 7.446584e-03
 [992,] 1.003571e-02 0.0001211824 6.428487e-03
 [993,] 8.850453e-03 0.0001211333 4.183124e-03
 [994,] 4.159746e-05 0.0001211646 1.384264e-05
 [995,] 2.063397e-02 0.0001211999 1.457950e-02
 [996,] 7.476046e-03 0.0001211786 4.663500e-03
 [997,] 9.179743e-05 0.0001211866 3.069984e-05
 [998,] 3.317093e-02 0.0001212092 2.474297e-02
 [999,] 6.969599e-03 0.0001211892 4.583323e-03
[1000,] 8.301356e-03 0.0001211369 3.893560e-03
[1001,] 8.252712e-05 0.0001211847 2.774022e-05
[1002,] 1.113847e-04 0.0001211801 3.753912e-05
[1003,] 3.800744e-05 0.0001212714 1.266047e-05
[1004,] 6.862713e-05 0.0001211524 2.287189e-05
[1005,] 4.474795e-05 0.0001211673 1.491432e-05
[1006,] 5.842063e-05 0.0001211566 1.958036e-05
[1007,] 7.011376e-05 0.0001211968 2.339562e-05
[1008,] 7.105180e-05 0.0001211473 2.382043e-05
[1009,] 3.432105e-05 0.0001212173 1.142793e-05
[1010,] 6.510302e-05 0.0001211790 2.193584e-05
[1011,] 3.534360e-05 0.0001211913 1.181931e-05
[1012,] 5.958352e-05 0.0001211788 1.977209e-05
[1013,] 7.136757e-05 0.0001212006 2.410760e-05
[1014,] 1.160768e-04 0.0001211904 3.848745e-05
[1015,] 7.310181e-05 0.0001211988 2.469561e-05
[1016,] 4.273733e-05 0.0001211669 1.429925e-05
[1017,] 7.490941e-05 0.0001211951 2.530461e-05
[1018,] 3.627840e-05 0.0001212207 1.214939e-05
[1019,] 3.613227e-05 0.0001212276 1.210047e-05
[1020,] 4.156135e-05 0.0001211705 1.390481e-05
[1021,] 3.599097e-05 0.0001212238 1.205064e-05
[1022,] 6.315044e-05 0.0001211611 2.112063e-05
[1023,] 3.422850e-05 0.0001212827 1.139729e-05
[1024,] 3.379622e-05 0.0001212440 1.126113e-05
[1025,] 1.193418e-04 0.0001211906 3.961556e-05
[1026,] 3.439520e-05 0.0001213315 1.149038e-05
[1027,] 3.419674e-05 0.0001212971 1.142757e-05
[1028,] 4.823146e-05 0.0001212406 1.623077e-05
[1029,] 8.142573e-05 0.0001211947 2.702459e-05
[1030,] 7.648986e-05 0.0001211712 2.565618e-05
[1031,] 3.916455e-05 0.0001212000 1.310863e-05
[1032,] 1.024784e-04 0.0001212047 3.382266e-05
[1033,] 6.005633e-05 0.0001211733 2.013910e-05
[1034,] 7.663711e-05 0.0001211640 2.567504e-05
[1035,] 7.581883e-05 0.0001211638 2.539807e-05
[1036,] 7.581883e-05 0.0001211758 2.545342e-05
[1037,] 5.381624e-05 0.0001213115 1.769229e-05
[1038,] 1.051023e-04 0.0001212016 3.470486e-05
[1039,] 3.357222e-05 0.0001212929 1.117690e-05
[1040,] 3.352320e-05 0.0001212936 1.116323e-05
[1041,] 1.963043e-04 0.0001212535 6.399453e-05
[1042,] 3.343317e-05 0.0001213181 1.114168e-05
[1043,] 8.172811e-05 0.0001211919 2.715771e-05
[1044,] 6.690375e-05 0.0001211819 2.244335e-05
[1045,] 5.926536e-05 0.0001212950 1.946813e-05
[1046,] 3.360289e-05 0.0001212846 1.118624e-05
[1047,] 3.355336e-05 0.0001213038 1.117119e-05
[1048,] 2.802382e-04 0.0001212249 9.171728e-05
[1049,] 3.400863e-05 0.0001213062 1.130652e-05
[1050,] 3.394140e-05 0.0001213071 1.128589e-05
[1051,] 7.288608e-05 0.0001211771 2.446163e-05
[1052,] 3.368693e-05 0.0001213088 1.120936e-05
[1053,] 1.001185e-04 0.0001211888 3.336906e-05
[1054,] 3.358759e-05 0.0001212725 1.118235e-05
[1055,] 3.400863e-05 0.0001212795 1.130918e-05
[1056,] 9.033538e-05 0.0001211726 3.034704e-05
[1057,] 7.116108e-05 0.0001211781 2.388059e-05
[1058,] 3.432006e-05 0.0001213138 1.140201e-05
[1059,] 3.400863e-05 0.0001212790 1.130927e-05
[1060,] 3.408009e-05 0.0001213155 1.132766e-05
[1061,] 3.408009e-05 0.0001213155 1.132766e-05
[1062,] 3.429644e-05 0.0001213130 1.139476e-05
[1063,] 3.538603e-05 0.0001213080 1.173840e-05
[1064,] 9.953308e-05 0.0001211910 3.306029e-05
[1065,] 3.374993e-05 0.0001212957 1.122880e-05
[1066,] 3.380348e-05 0.0001212701 1.124702e-05
[1067,] 3.370052e-05 0.0001212715 1.121579e-05
[1068,] 3.438386e-05 0.0001212731 1.142709e-05
[1069,] 3.374993e-05 0.0001212695 1.123081e-05
[1070,] 3.439447e-05 0.0001212882 1.143551e-05
[1071,] 1.187073e-03 0.0001211847 4.021356e-04
[1072,] 3.406762e-05 0.0001212794 1.133676e-05
[1073,] 7.918035e-05 0.0001211788 2.660108e-05
[1074,] 3.592870e-05 0.0001212617 1.192309e-05
[1075,] 8.274311e-05 0.0001211803 2.781537e-05
[1076,] 4.588948e-05 0.0001211536 1.535691e-05
[1077,] 4.740588e-05 0.0001211187 1.581838e-05
[1078,] 4.836181e-05 0.0001211176 1.613188e-05
[1079,] 1.732186e-04 0.0001212782 5.959667e-05
[1080,] 1.016524e-04 0.0001211771 3.420481e-05
[1081,] 5.777932e-05 0.0001211221 1.924477e-05
[1082,] 8.457862e-05 0.0001212172 2.846133e-05
[1083,] 1.086291e-04 0.0001211339 3.644077e-05
[1084,] 1.094573e-04 0.0001212582 3.740782e-05
[1085,] 1.049658e-04 0.0001212629 3.586337e-05
[1086,] 1.016042e-04 0.0001212712 3.471983e-05
[1087,] 5.302638e-05 0.0001212174 1.786480e-05
[1088,] 3.079939e-04 0.0001211873 1.034086e-04
[1089,] 1.233932e-04 0.0001211447 4.153158e-05
[1090,] 4.192793e-05 0.0001211423 1.396411e-05
[1091,] 4.231279e-05 0.0001211857 1.419665e-05
[1092,] 4.021675e-05 0.0001211769 1.347716e-05
[1093,] 6.439483e-04 0.0001211489 2.182794e-04
[1094,] 3.902611e-05 0.0001211646 1.306326e-05
[1095,] 4.324446e-05 0.0001211136 1.444203e-05
[1096,] 4.073604e-05 0.0001211685 1.365045e-05
[1097,] 4.073604e-05 0.0001211694 1.365098e-05
[1098,] 4.073604e-05 0.0001211760 1.365524e-05
[1099,] 3.231584e-04 0.0001211799 1.080696e-04
[1100,] 4.125369e-05 0.0001211724 1.382956e-05
[1101,] 4.099167e-05 0.0001211698 1.373883e-05
[1102,] 4.048669e-05 0.0001211698 1.356687e-05
[1103,] 7.336494e-05 0.0001211808 2.463107e-05
[1104,] 7.222443e-05 0.0001212085 2.440774e-05
[1105,] 2.324883e-03 0.0001211694 7.736352e-04
[1106,] 8.505191e-05 0.0001211788 2.834520e-05
[1107,] 1.067957e-04 0.0001211608 3.591134e-05
[1108,] 3.898015e-05 0.0001211619 1.305225e-05
[1109,] 3.942856e-05 0.0001211611 1.320447e-05
[1110,] 3.942856e-05 0.0001211594 1.320359e-05
[1111,] 3.942328e-05 0.0001211578 1.320091e-05
[1112,] 3.942856e-05 0.0001211611 1.320447e-05
[1113,] 5.996392e-04 0.0001211491 2.009852e-04
[1114,] 3.942856e-05 0.0001211632 1.320563e-05
[1115,] 1.042102e-04 0.0001211572 3.499812e-05
[1116,] 3.972833e-05 0.0001211681 1.331028e-05
[1117,] 4.116544e-05 0.0001211090 1.374381e-05
[1118,] 3.974851e-05 0.0001211307 1.329422e-05
[1119,] 4.529751e-03 0.0001211685 1.504691e-03
[1120,] 5.412812e-05 0.0001211384 1.811552e-05
[1121,] 4.088563e-05 0.0001211292 1.367740e-05
[1122,] 7.744252e-04 0.0001211419 2.580447e-04
[1123,] 3.985186e-05 0.0001211213 1.332295e-05
[1124,] 3.985186e-05 0.0001211208 1.332247e-05
[1125,] 3.985186e-05 0.0001211203 1.332198e-05
[1126,] 3.985186e-05 0.0001211208 1.332247e-05
[1127,] 9.743249e-05 0.0001211516 3.263070e-05
[1128,] 4.013215e-03 0.0001211682 1.332796e-03
[1129,] 3.891632e-05 0.0001211198 1.300600e-05
[1130,] 3.816022e-05 0.0001211188 1.275006e-05
[1131,] 1.078601e-04 0.0001211465 3.618122e-05
[1132,] 6.883630e-04 0.0001211415 2.293281e-04
[1133,] 4.448165e-05 0.0001211041 1.480489e-05
[1134,] 4.448165e-05 0.0001211043 1.480420e-05
[1135,] 3.844300e-05 0.0001211213 1.284756e-05
[1136,] 4.060030e-05 0.0001211032 1.351925e-05
[1137,] 4.033259e-05 0.0001211034 1.342976e-05
[1138,] 3.802458e-05 0.0001211201 1.270617e-05
[1139,] 4.066695e-05 0.0001211023 1.354085e-05
[1140,] 3.748503e-05 0.0001211204 1.252412e-05
[1141,] 1.206507e-04 0.0001211517 4.061071e-05
[1142,] 5.584102e-05 0.0001211748 1.862227e-05
[1143,] 5.582156e-05 0.0001211746 1.861493e-05
[1144,] 3.473672e-05 0.0001211241 1.157810e-05
[1145,] 2.592554e-03 0.0001211681 8.643729e-04
[1146,] 3.903443e-05 0.0001211036 1.300129e-05
[1147,] 3.647349e-04 0.0001211410 1.215863e-04
[1148,] 4.073613e-05 0.0001211311 1.359074e-05
[1149,] 4.090650e-05 0.0001211375 1.366244e-05
[1150,] 1.010511e-04 0.0001211592 3.392568e-05
[1151,] 1.012337e-04 0.0001211603 3.399445e-05
[1152,] 9.555707e-05 0.0001211760 3.185126e-05
[1153,] 7.576214e-05 0.0001211440 2.530837e-05
[1154,] 1.125888e-04 0.0001211917 3.713257e-05
[1155,] 1.092854e-04 0.0001211971 3.602069e-05
[1156,] 9.682498e-05 0.0001211758 3.228206e-05
[1157,] 1.092854e-04 0.0001211958 3.602738e-05
[1158,] 1.295447e-04 0.0001211773 4.312679e-05
[1159,] 6.930704e-05 0.0001211436 2.315251e-05
[1160,] 2.484009e-03 0.0001211681 8.302656e-04
[1161,] 1.059579e-04 0.0001211963 3.493335e-05
[1162,] 1.232666e-04 0.0001211773 4.103355e-05
[1163,] 1.212496e-04 0.0001211773 4.036158e-05
[1164,] 9.055248e-05 0.0001211759 3.019378e-05
[1165,] 9.879806e-05 0.0001211969 3.258216e-05
[1166,] 2.438436e-03 0.0001211682 8.152126e-04
[1167,] 9.734681e-05 0.0001211963 3.210837e-05
[1168,] 1.047771e-04 0.0001211755 3.491004e-05
[1169,] 1.465154e-04 0.0001211109 4.880912e-05
[1170,] 1.031940e-04 0.0001211754 3.438627e-05
[1171,] 5.601559e-05 0.0001211500 1.868017e-05
[1172,] 1.407640e-04 0.0001211091 4.691419e-05
[1173,] 1.016097e-04 0.0001211647 3.413551e-05
[1174,] 1.080521e-04 0.0001211755 3.604102e-05
[1175,] 1.425819e-04 0.0001211127 4.753988e-05
[1176,] 1.522851e-04 0.0001211151 5.104727e-05
[1177,] 1.206781e-04 0.0001211765 4.023972e-05
[1178,] 1.246948e-04 0.0001211764 4.157855e-05
[1179,] 1.097458e-04 0.0001211694 3.634267e-05
[1180,] 1.036044e-04 0.0001211474 3.473105e-05
[1181,] 1.033072e-04 0.0001211474 3.462916e-05
[1182,] 1.080521e-04 0.0001211696 3.578203e-05
[1183,] 5.521747e-05 0.0001211471 1.840539e-05
[1184,] 1.063962e-04 0.0001211768 3.558623e-05
[1185,] 4.382483e-05 0.0001211300 1.462904e-05
[1186,] 1.097458e-04 0.0001211693 3.634095e-05
[1187,] 1.097458e-04 0.0001211692 3.634239e-05
[1188,] 1.020697e-04 0.0001211478 3.420404e-05
[1189,] 1.150635e-04 0.0001211686 3.810590e-05
[1190,] 3.805518e-05 0.0001211294 1.268216e-05
[1191,] 1.008986e-04 0.0001211491 3.380941e-05
[1192,] 1.114506e-04 0.0001211787 3.730876e-05
[1193,] 1.114506e-04 0.0001211788 3.731027e-05
[1194,] 5.525385e-05 0.0001211468 1.841778e-05
[1195,] 1.182887e-04 0.0001211663 3.919740e-05
[1196,] 1.097190e-04 0.0001211786 3.672805e-05
[1197,] 1.091396e-04 0.0001211670 3.616311e-05
[1198,] 1.027379e-04 0.0001211685 3.403460e-05
[1199,] 2.055945e-04 0.0001211128 6.892085e-05
[1200,] 3.340013e-03 0.0001211750 1.111629e-03
[1201,] 3.378169e-05 0.0001211408 1.125966e-05
[1202,] 3.378209e-05 0.0001211400 1.126089e-05
[1203,] 3.378209e-05 0.0001211404 1.126090e-05
[1204,] 7.101491e-03 0.0001211865 2.434217e-03
[1205,] 3.702467e-03 0.0001211752 1.231838e-03
[1206,] 2.066666e-04 0.0001211540 6.823207e-05
[1207,] 3.326434e-03 0.0001211752 1.106347e-03
[1208,] 3.381436e-05 0.0001211370 1.126977e-05
[1209,] 1.912641e-04 0.0001211462 6.393305e-05
[1210,] 3.390607e-05 0.0001211342 1.130301e-05
[1211,] 3.226318e-03 0.0001211752 1.072918e-03
[1212,] 4.193116e-03 0.0001211748 1.394841e-03
[1213,] 1.842335e-04 0.0001211472 6.095411e-05
[1214,] 4.596995e-03 0.0001211759 1.519586e-03
[1215,] 5.161307e-03 0.0001211749 1.708625e-03
[1216,] 5.071033e-03 0.0001211750 1.679915e-03
[1217,] 4.991293e-03 0.0001211751 1.653313e-03
[1218,] 2.050849e-04 0.0001211833 6.864968e-05
[1219,] 5.612394e-05 0.0001211620 1.872650e-05
[1220,] 3.502110e-03 0.0001211748 1.164568e-03
[1221,] 5.143477e-03 0.0001211746 1.747591e-03
[1222,] 3.845985e-03 0.0001211754 1.278010e-03
[1223,] 3.845985e-03 0.0001211753 1.278637e-03
[1224,] 1.743398e-04 0.0001211463 5.829440e-05
[1225,] 1.308620e-04 0.0001211751 4.353486e-05
[1226,] 2.001669e-03 0.0001211498 6.672544e-04
[1227,] 1.917166e-03 0.0001211498 6.392141e-04
[1228,] 3.116186e-03 0.0001211834 1.063674e-03
[1229,] 6.606075e-05 0.0001211914 2.192626e-05
[1230,] 3.261440e-03 0.0001211866 1.115102e-03
[1231,] 3.581396e-03 0.0001211844 1.223626e-03
[1232,] 7.728500e-05 0.0001211956 2.558417e-05
[1233,] 7.761326e-05 0.0001211956 2.569172e-05
[1234,] 7.691519e-05 0.0001211650 2.563452e-05
[1235,] 7.836532e-05 0.0001211957 2.593775e-05
[1236,] 1.917166e-03 0.0001211502 6.392126e-04
[1237,] 7.836532e-05 0.0001211958 2.593732e-05
[1238,] 1.780103e-03 0.0001211501 5.933945e-04
[1239,] 8.228610e-05 0.0001211956 2.722289e-05
[1240,] 7.828866e-05 0.0001211894 2.619518e-05
[1241,] 7.913544e-05 0.0001211958 2.618964e-05
[1242,] 7.836532e-05 0.0001211960 2.593602e-05
[1243,] 3.315159e-03 0.0001211871 1.133840e-03
[1244,] 4.816937e-05 0.0001211732 1.610262e-05
[1245,] 8.216357e-05 0.0001211388 2.743754e-05
[1246,] 1.264247e-04 0.0001211747 4.209663e-05
[1247,] 7.784328e-05 0.0001211952 2.576863e-05
[1248,] 4.162925e-04 0.0001211798 1.385654e-04
[1249,] 4.846977e-05 0.0001211713 1.619988e-05
[1250,] 4.962744e-05 0.0001211689 1.658569e-05
[1251,] 3.356318e-03 0.0001211787 1.141103e-03
[1252,] 4.918313e-05 0.0001211706 1.643920e-05
[1253,] 3.295785e-03 0.0001211792 1.120411e-03
[1254,] 1.343768e-04 0.0001211752 4.471956e-05
[1255,] 5.761941e-05 0.0001211732 1.928771e-05
[1256,] 1.798894e-04 0.0001211748 5.987977e-05
[1257,] 7.933673e-05 0.0001211947 2.626055e-05
[1258,] 7.761326e-05 0.0001211957 2.569135e-05
[1259,] 5.680777e-05 0.0001211712 1.900936e-05
[1260,] 3.635735e-05 0.0001211439 1.211088e-05
[1261,] 6.484290e-05 0.0001211392 2.163171e-05
[1262,] 5.935614e-05 0.0001211384 1.979167e-05
[1263,] 5.560875e-05 0.0001211722 1.860916e-05
[1264,] 6.459764e-05 0.0001211917 2.144567e-05
[1265,] 6.235729e-05 0.0001211383 2.078585e-05
[1266,] 6.209896e-05 0.0001211469 2.062730e-05
[1267,] 5.792648e-05 0.0001211731 1.939229e-05
[1268,] 6.238658e-05 0.0001211660 2.068103e-05
[1269,] 5.670391e-05 0.0001211731 1.898039e-05
[1270,] 3.243232e-03 0.0001211805 1.103586e-03
[1271,] 7.710383e-05 0.0001211984 2.551236e-05
[1272,] 7.602718e-05 0.0001211973 2.516329e-05
[1273,] 1.644902e-04 0.0001211740 5.485899e-05
[1274,] 4.025359e-05 0.0001211614 1.348159e-05
[1275,] 5.899348e-05 0.0001211406 1.961995e-05
[1276,] 2.154990e-04 0.0001211475 7.212793e-05
[1277,] 6.529976e-05 0.0001211903 2.168167e-05
[1278,] 3.967777e-05 0.0001211663 1.323432e-05
[1279,] 1.136040e-04 0.0001211401 3.794377e-05
[1280,] 4.146915e-05 0.0001211301 1.383764e-05
[1281,] 6.306289e-05 0.0001211573 2.091951e-05
[1282,] 2.078028e-04 0.0001211416 6.870531e-05
[1283,] 3.676286e-05 0.0001212046 1.222509e-05
[1284,] 3.713764e-05 0.0001212006 1.234671e-05
[1285,] 3.738362e-05 0.0001212019 1.242572e-05
[1286,] 3.008594e-03 0.0001211969 1.027681e-03
[1287,] 7.968068e-05 0.0001212030 2.633397e-05
[1288,] 1.868200e-04 0.0001211743 6.239539e-05
[1289,] 3.992290e-05 0.0001211675 1.331848e-05
[1290,] 6.611737e-05 0.0001211879 2.195725e-05
[1291,] 3.956257e-05 0.0001211700 1.319724e-05
[1292,] 1.441566e-04 0.0001211824 4.774581e-05
[1293,] 3.956257e-05 0.0001211690 1.319648e-05
[1294,] 7.624812e-05 0.0001211985 2.523291e-05
[1295,] 1.959387e-04 0.0001211489 6.479301e-05
[1296,] 7.970047e-05 0.0001211989 2.636043e-05
[1297,] 1.823756e-03 0.0001211968 5.955598e-04
[1298,] 1.744656e-03 0.0001211613 5.800052e-04
[1299,] 3.956257e-05 0.0001211728 1.319808e-05
[1300,] 3.939173e-05 0.0001211713 1.313884e-05
[1301,] 2.519852e-04 0.0001211452 8.419924e-05
[1302,] 2.132527e-04 0.0001211529 7.039933e-05
[1303,] 3.939440e-05 0.0001211750 1.314160e-05
[1304,] 3.694054e-05 0.0001211556 1.229170e-05
[1305,] 3.914150e-05 0.0001211784 1.305362e-05
[1306,] 4.111841e-05 0.0001211240 1.371414e-05
[1307,] 6.765700e-05 0.0001211935 2.244372e-05
[1308,] 1.606887e-04 0.0001211751 5.364396e-05
[1309,] 7.801419e-05 0.0001211992 2.581095e-05
[1310,] 2.451382e-04 0.0001211450 8.185261e-05
[1311,] 4.556539e-05 0.0001211312 1.521625e-05
[1312,] 1.666745e-03 0.0001211789 5.571213e-04
[1313,] 6.751908e-05 0.0001211654 2.249677e-05
[1314,] 3.269327e-04 0.0001211787 1.116788e-04
[1315,] 3.056999e-04 0.0001211696 1.041800e-04
[1316,] 6.844945e-05 0.0001211375 2.280439e-05
[1317,] 1.702549e-04 0.0001211541 5.709691e-05
[1318,] 6.833255e-05 0.0001211347 2.277419e-05
[1319,] 5.146052e-05 0.0001211187 1.712752e-05
[1320,] 1.824537e-04 0.0001211206 6.085069e-05
[1321,] 6.798333e-05 0.0001211399 2.263645e-05
[1322,] 1.214758e-03 0.0001211790 4.061576e-04
[1323,] 7.863241e-05 0.0001211861 2.608667e-05
[1324,] 8.520567e-05 0.0001211896 2.815310e-05
[1325,] 6.822149e-05 0.0001211408 2.274825e-05
[1326,] 8.472054e-05 0.0001211889 2.799599e-05
[1327,] 7.843719e-05 0.0001211080 2.605968e-05
[1328,] 4.070700e-05 0.0001211262 1.356853e-05
[1329,] 7.776463e-05 0.0001211094 2.582477e-05
[1330,] 8.508832e-05 0.0001211944 2.814171e-05
[1331,] 1.197445e-04 0.0001211900 3.993198e-05
[1332,] 6.776577e-05 0.0001211633 2.257401e-05
[1333,] 6.812914e-05 0.0001211906 2.272046e-05
[1334,] 7.522822e-05 0.0001211332 2.525608e-05
[1335,] 7.636308e-05 0.0001211870 2.526681e-05
[1336,] 1.716225e-04 0.0001211206 5.723278e-05
[1337,] 8.032329e-05 0.0001211318 2.697261e-05
[1338,] 3.988592e-05 0.0001211090 1.330246e-05
[1339,] 6.795363e-05 0.0001211621 2.265487e-05
[1340,] 8.615920e-05 0.0001211937 2.849671e-05
[1341,] 8.664625e-05 0.0001211873 2.863325e-05
[1342,] 8.693054e-05 0.0001211870 2.872804e-05
[1343,] 9.234158e-05 0.0001211930 3.053144e-05
[1344,] 9.300591e-05 0.0001211926 3.075330e-05
[1345,] 9.045252e-05 0.0001211922 2.991675e-05
[1346,] 4.216122e-05 0.0001211090 1.406225e-05
[1347,] 4.102713e-05 0.0001211104 1.368086e-05
[1348,] 8.993449e-05 0.0001211822 2.975009e-05
[1349,] 1.898046e-04 0.0001211233 6.336186e-05
[1350,] 9.497675e-05 0.0001211906 3.141754e-05
[1351,] 3.920944e-05 0.0001211115 1.307498e-05
[1352,] 9.997565e-05 0.0001211894 3.299131e-05
[1353,] 6.841323e-05 0.0001211625 2.279767e-05
[1354,] 9.926202e-05 0.0001211875 3.285651e-05
[1355,] 6.850899e-05 0.0001211501 2.281685e-05
[1356,] 6.727717e-05 0.0001211170 2.240648e-05
[1357,] 1.405640e-04 0.0001211829 4.654410e-05
[1358,] 7.607272e-05 0.0001211181 2.532310e-05
[1359,] 3.638754e-05 0.0001211253 1.211331e-05
[1360,] 6.171913e-05 0.0001211459 2.055819e-05
[1361,] 1.184329e-04 0.0001211606 3.968519e-05
[1362,] 1.256974e-04 0.0001211550 4.201949e-05
[1363,] 1.219026e-04 0.0001211554 4.076078e-05
[1364,] 1.610917e-04 0.0001211957 5.419342e-05
[1365,] 3.552502e-05 0.0001211314 1.183728e-05
[1366,] 3.520071e-05 0.0001211326 1.173230e-05
[1367,] 9.197606e-05 0.0001211826 3.064995e-05
[1368,] 8.422452e-05 0.0001211565 2.807950e-05
[1369,] 2.257505e-03 0.0001212366 7.095045e-04
[1370,] 7.485350e-05 0.0001211661 2.507311e-05
[1371,] 1.975842e-04 0.0001211660 6.593054e-05
[1372,] 3.981768e-05 0.0001212413 1.325635e-05
[1373,] 4.814762e-05 0.0001214048 1.580428e-05
[1374,] 3.987254e-05 0.0001214029 1.340317e-05
[1375,] 5.277114e-05 0.0001213948 1.786307e-05
[1376,] 1.208581e-04 0.0001212146 4.100902e-05
[1377,] 1.713936e-04 0.0001212037 5.823830e-05
[1378,] 5.359052e-05 0.0001214019 1.853873e-05
[1379,] 2.579852e-03 0.0001211837 8.344000e-04
[1380,] 1.008596e-04 0.0001211989 3.409987e-05
[1381,] 1.008712e-04 0.0001211721 3.364350e-05
[1382,] 9.652398e-05 0.0001211794 3.253292e-05
[1383,] 8.611009e-05 0.0001211544 2.872655e-05
[1384,] 8.011599e-05 0.0001211542 2.672708e-05
[1385,] 3.562637e-05 0.0001211496 1.184948e-05
[1386,] 9.722741e-04 0.0001211753 3.179774e-04
[1387,] 1.791071e-04 0.0001214141 6.227575e-05
[1388,] 8.537973e-05 0.0001211542 2.848522e-05
[1389,] 9.017886e-05 0.0001211544 3.009566e-05
[1390,] 6.071767e-05 0.0001214284 2.473412e-05
[1391,] 5.745649e-05 0.0001214543 2.585901e-05
[1392,] 1.009039e-04 0.0001211774 3.401814e-05
[1393,] 9.652398e-05 0.0001211627 3.240093e-05
[1394,] 9.993173e-05 0.0001211864 3.373343e-05
[1395,] 3.763053e-05 0.0001211600 1.250020e-05
[1396,] 3.652072e-05 0.0001211648 1.213541e-05
[1397,] 4.928908e-05 0.0003058085 3.173799e-05
[1398,] 9.618267e-05 0.0001212444 3.275029e-05
[1399,] 9.618267e-05 0.0001212405 3.273926e-05
[1400,] 3.417096e-05 0.0001214287 1.142689e-05
[1401,] 1.578267e-04 0.0001211824 5.341152e-05
[1402,] 1.431707e-04 0.0001211794 4.839310e-05
[1403,] 5.260457e-05 0.0001398614 2.462328e-05
[1404,] 6.889686e-05 0.0001213302 2.250086e-05
[1405,] 1.118469e-04 0.0001211564 3.718649e-05
[1406,] 1.079261e-04 0.0001211564 3.588279e-05
[1407,] 5.658835e-05 0.0001211983 1.885526e-05
[1408,] 8.772015e-05 0.0001211980 2.954566e-05
[1409,] 2.867161e-04 0.0001211582 9.518505e-05
[1410,] 1.701669e-03 0.0001211784 5.599342e-04
[1411,] 1.180369e-04 0.0001212306 4.019311e-05
[1412,] 6.060735e-04 0.0003889845 2.473245e-03
[1413,] 6.577716e-04 0.0003880898 2.843139e-03
[1414,] 8.140311e-04 0.0001214999 7.789422e-04
[1415,] 1.964035e-03 0.0001211815 6.451809e-04
[1416,] 7.632754e-04 0.0004211866 3.617222e-03
[1417,] 9.554907e-04 0.0001214831 8.647077e-04
[1418,] 7.644032e-05 0.0001212018 2.530683e-05
[1419,] 5.983693e-05 0.0001213687 2.003847e-05
[1420,] 7.212952e-05 0.0001212592 2.368148e-05
[1421,] 2.131522e-03 0.0001211784 7.008711e-04
[1422,] 3.775269e-03 0.0001211873 1.221536e-03
[1423,] 2.483931e-03 0.0001211777 8.167914e-04
[1424,] 2.483931e-03 0.0001211774 8.168938e-04
[1425,] 7.687154e-05 0.0001212011 2.544650e-05
[1426,] 3.775269e-03 0.0001211875 1.221296e-03
[1427,] 4.187449e-03 0.0001211831 1.355485e-03
[1428,] 4.395896e-03 0.0001211882 1.421141e-03
[1429,] 2.405433e-03 0.0001211791 7.905355e-04
[1430,] 2.405433e-03 0.0001211796 7.904661e-04
[1431,] 3.541560e-03 0.0001211882 1.145932e-03
[1432,] 2.340245e-03 0.0001211827 7.682682e-04
[1433,] 2.405433e-03 0.0001211815 7.898535e-04
[1434,] 2.337157e-03 0.0001211798 7.683452e-04
[1435,] 2.483931e-03 0.0001211817 8.155397e-04
[1436,] 2.483931e-03 0.0001211810 8.157383e-04
[1437,] 8.677833e-05 0.0001211918 2.868419e-05
[1438,] 6.520536e-04 0.0003754635 2.801910e-03
[1439,] 3.541560e-03 0.0001212173 1.139551e-03
[1440,] 3.312774e-03 0.0001212024 1.069280e-03
[1441,] 6.928810e-05 0.0001211963 2.300797e-05
[1442,] 2.405433e-03 0.0001211793 7.906789e-04
[1443,] 3.428284e-04 0.0003276169 1.029301e-03
[1444,] 6.809724e-05 0.0001211958 2.262997e-05
[1445,] 2.141452e-03 0.0001211775 7.046199e-04
[1446,] 4.651005e-05 0.0001214192 1.550260e-05
[1447,] 4.651005e-05 0.0001213759 1.550215e-05
[1448,] 7.379659e-05 0.0001211973 2.442936e-05
[1449,] 8.054385e-05 0.0001211823 2.677009e-05
[1450,] 1.446844e-04 0.0001211725 4.909047e-05
[1451,] 6.880394e-05 0.0001211919 2.286556e-05
[1452,] 8.352469e-05 0.0001211825 2.775469e-05
[1453,] 5.652861e-05 0.0001212425 1.892071e-05
[1454,] 7.279195e-05 0.0001211949 2.410926e-05
[1455,] 6.803261e-05 0.0001211915 2.262144e-05
[1456,] 3.214803e-03 0.0001213100 1.116948e-03
[1457,] 2.944608e-03 0.0001212053 9.512238e-04
[1458,] 5.932902e-05 0.0001212927 1.975741e-05
[1459,] 8.750694e-05 0.0001211952 2.890459e-05
[1460,] 5.652464e-04 0.0001213559 2.141560e-04
[1461,] 3.241454e-04 0.0001962296 6.126356e-04
[1462,] 3.454868e-04 0.0001963923 6.492591e-04
[1463,] 4.499796e-04 0.0001694382 8.928672e-04
[1464,] 6.802107e-05 0.0001211656 2.287349e-05
[1465,] 8.294137e-05 0.0001211990 2.739714e-05
[1466,] 8.025036e-05 0.0001211563 2.682463e-05
[1467,] 8.040993e-05 0.0001212003 2.656769e-05
[1468,] 3.106351e-04 0.0002070564 5.953371e-04
[1469,] 5.825485e-04 0.0001211998 1.897014e-04
[1470,] 6.255017e-04 0.0001212738 2.015441e-04
[1471,] 2.989214e-04 0.0001864026 5.552031e-04
[1472,] 6.214551e-05 0.0001211552 2.085550e-05
[1473,] 2.989214e-04 0.0001816182 5.427804e-04
[1474,] 5.292461e-04 0.0001212679 1.708431e-04
[1475,] 2.989214e-04 0.0001698600 5.119412e-04
[1476,] 5.776977e-04 0.0001212604 1.865587e-04
[1477,] 2.989214e-04 0.0001675938 5.059452e-04
[1478,] 2.989214e-04 0.0001675938 5.059452e-04
[1479,] 7.445015e-05 0.0001211798 2.474960e-05
[1480,] 2.989214e-04 0.0001655642 5.005601e-04
[1481,] 3.273293e-04 0.0001418166 4.872104e-04
[1482,] 4.243384e-04 0.0001251429 6.159386e-04
[1483,] 1.336902e-04 0.0001214178 5.434470e-05
[1484,] 1.411959e-04 0.0001214189 5.829449e-05
[1485,] 7.587694e-05 0.0001211571 2.536068e-05
[1486,] 3.124853e-04 0.0001454839 4.704238e-04
[1487,] 1.273918e-04 0.0001214873 7.003343e-05
[1488,] 3.847954e-04 0.0001211900 1.267867e-04
[1489,] 2.440655e-04 0.0001965044 4.378136e-04
[1490,] 7.891653e-05 0.0001211795 2.623388e-05
[1491,] 2.493100e-04 0.0001938215 4.452674e-04
[1492,] 7.889675e-05 0.0001211568 2.633962e-05
[1493,] 4.252115e-04 0.0001403085 6.515852e-04
[1494,] 4.392860e-04 0.0001289418 6.798969e-04
[1495,] 7.820393e-05 0.0001211800 2.599271e-05
[1496,] 4.590310e-04 0.0001351573 6.579480e-04
[1497,] 8.172527e-05 0.0001212852 2.695890e-05
[1498,] 1.683617e-04 0.0001211787 5.590912e-05
[1499,] 7.404986e-05 0.0001213102 2.463252e-05
[1500,] 1.587544e-04 0.0001211783 5.275917e-05
[1501,] 8.505264e-04 0.0001211727 2.835026e-04
[1502,] 9.193925e-04 0.0001211728 3.063729e-04
[1503,] 9.849243e-05 0.0001325124 1.067866e-04
[1504,] 1.108235e-03 0.0001211822 3.634203e-04
[1505,] 9.798101e-05 0.0001450021 1.126985e-04
[1506,] 1.029919e-04 0.0001397490 1.177556e-04
[1507,] 1.029919e-04 0.0001467003 1.223472e-04
[1508,] 1.000361e-04 0.0001466911 1.168383e-04
[1509,] 2.131122e-04 0.0001211797 7.070387e-05
[1510,] 1.000361e-04 0.0001485756 1.180097e-04
[1511,] 5.638019e-05 0.0001212005 1.874158e-05
[1512,] 1.103737e-04 0.0002468184 1.979072e-04
[1513,] 1.987167e-04 0.0001211805 6.590178e-05
[1514,] 9.428448e-05 0.0001214923 6.644614e-05
[1515,] 6.168210e-05 0.0001213794 2.093345e-05
[1516,] 1.001437e-04 0.0001215017 7.885421e-05
[1517,] 1.052764e-04 0.0001214371 6.602038e-05
[1518,] 1.079134e-04 0.0001268414 1.031958e-04
[1519,] 3.255439e-04 0.0001211810 1.084238e-04
[1520,] 1.056589e-03 0.0001211778 3.541339e-04
[1521,] 9.491564e-05 0.0002113951 1.297177e-04
[1522,] 2.080087e-03 0.0001211662 6.860777e-04
[1523,] 1.806467e-04 0.0001211764 6.037193e-05
[1524,] 6.061004e-05 0.0001213787 2.036484e-05
[1525,] 1.208459e-04 0.0001211628 4.055129e-05
[1526,] 4.921692e-05 0.0001211894 1.628721e-05
[1527,] 5.850805e-05 0.0001211762 1.951838e-05
[1528,] 1.072238e-03 0.0001211724 3.491294e-04
[1529,] 7.166307e-05 0.0001211782 2.388425e-05
[1530,] 3.918928e-05 0.0001211725 1.301357e-05
[1531,] 3.980342e-05 0.0001211518 1.326685e-05
[1532,] 4.423667e-05 0.0001211639 1.475694e-05
[1533,] 6.374160e-05 0.0001211488 2.128624e-05
[1534,] 6.072419e-05 0.0001212214 2.020178e-05
[1535,] 2.892397e-04 0.0001211555 9.642421e-05
[1536,] 4.116817e-05 0.0001212175 1.366765e-05
[1537,] 1.985524e-04 0.0001211781 6.499973e-05
[1538,] 7.143354e-05 0.0001211833 2.382264e-05
[1539,] 1.226150e-04 0.0001211540 4.046438e-05
[1540,] 1.919083e-04 0.0001211693 6.298493e-05
[1541,] 3.927467e-05 0.0001211756 1.307655e-05
[1542,] 5.839391e-05 0.0001212072 1.942927e-05
[1543,] 3.973036e-05 0.0001211167 1.324325e-05
[1544,] 1.023410e-04 0.0001211695 3.374656e-05
[1545,] 1.075402e-04 0.0001211690 3.543266e-05
[1546,] 3.881449e-05 0.0001211728 1.293214e-05
[1547,] 4.603388e-05 0.0001211505 1.526979e-05
[1548,] 9.794140e-05 0.0001212050 3.212431e-05
[1549,] 4.086729e-05 0.0001211532 1.357288e-05
[1550,] 4.004242e-05 0.0001211526 1.330356e-05
[1551,] 4.071528e-05 0.0001211471 1.352594e-05
[1552,] 4.041855e-05 0.0001211492 1.342729e-05
[1553,] 3.952315e-05 0.0001211463 1.313647e-05
[1554,] 1.512518e-04 0.0001211760 4.950504e-05
[1555,] 3.866188e-05 0.0001211504 1.285527e-05
[1556,] 1.117273e-04 0.0001211716 3.677699e-05
[1557,] 4.575194e-05 0.0001211725 1.523954e-05
[1558,] 3.712277e-05 0.0001211423 1.235860e-05
[1559,] 5.205259e-05 0.0001211190 1.733429e-05
[1560,] 3.730310e-05 0.0001212132 1.240031e-05
[1561,] 1.014748e-04 0.0001212027 3.331179e-05
[1562,] 4.776019e-05 0.0001211414 1.592003e-05
[1563,] 7.047557e-05 0.0001211879 2.323606e-05
[1564,] 6.559313e-05 0.0001211825 2.196892e-05
[1565,] 4.853304e-05 0.0001211817 1.606379e-05
[1566,] 3.752948e-05 0.0001211488 1.251457e-05
[1567,] 7.638947e-05 0.0001211952 2.517325e-05
[1568,] 1.140475e-04 0.0001211810 3.824952e-05
[1569,] 4.800513e-05 0.0001211707 1.590032e-05
[1570,] 4.748500e-05 0.0001211720 1.572990e-05
[1571,] 1.161148e-04 0.0001211813 3.894829e-05
[1572,] 4.791185e-05 0.0001211708 1.587198e-05
[1573,] 4.952614e-05 0.0001211658 1.640257e-05
[1574,] 5.021851e-05 0.0001211696 1.662636e-05
[1575,] 4.522947e-05 0.0001211531 1.505278e-05
[1576,] 4.797158e-05 0.0001211703 1.589331e-05
[1577,] 6.377929e-05 0.0001211226 2.118594e-05
[1578,] 1.334287e-04 0.0001211806 4.477946e-05
[1579,] 1.000407e-04 0.0001212660 3.277770e-05
[1580,] 3.974906e-05 0.0001211142 1.326057e-05
[1581,] 9.983847e-05 0.0001211801 3.329712e-05
[1582,] 5.060657e-05 0.0001211477 1.686192e-05
[1583,] 3.878522e-05 0.0001211308 1.294669e-05
[1584,] 3.514637e-05 0.0001211683 1.170858e-05
[1585,] 8.009582e-05 0.0001211463 2.686481e-05
[1586,] 3.496592e-05 0.0001211700 1.166133e-05
[1587,] 3.788200e-05 0.0001211192 1.262879e-05
[1588,] 4.588749e-05 0.0001211530 1.529337e-05
[1589,] 4.448085e-05 0.0001211335 1.484892e-05
[1590,] 3.592614e-05 0.0001211693 1.198593e-05
[1591,] 3.523098e-05 0.0001211651 1.174893e-05
[1592,] 4.399471e-05 0.0001211358 1.468780e-05
[1593,] 3.765103e-05 0.0001211299 1.254619e-05
[1594,] 4.920648e-05 0.0001211903 1.645160e-05
[1595,] 4.303570e-05 0.0001211293 1.434005e-05
[1596,] 5.446563e-04 0.0001211303 1.804766e-04
[1597,] 3.617730e-05 0.0001211374 1.204193e-05
[1598,] 9.799658e-05 0.0001211275 3.263283e-05
[1599,] 6.098040e-05 0.0001211587 2.020839e-05
[1600,] 6.151704e-05 0.0001211563 2.039030e-05
[1601,] 5.448322e-05 0.0001211639 1.806906e-05
[1602,] 6.244724e-05 0.0001211566 2.069488e-05
[1603,] 9.488277e-05 0.0001211267 3.161795e-05
[1604,] 4.791189e-05 0.0001211089 1.595255e-05
[1605,] 6.883101e-05 0.0001211608 2.276787e-05
[1606,] 6.286374e-05 0.0001211537 2.083962e-05
[1607,] 4.790953e-05 0.0001211085 1.594481e-05
[1608,] 3.991561e-05 0.0001211889 1.334538e-05
[1609,] 9.367190e-05 0.0001211261 3.123657e-05
[1610,] 4.734750e-05 0.0001211075 1.576255e-05
[1611,] 4.808561e-05 0.0001211081 1.600936e-05
[1612,] 3.801583e-05 0.0001211735 1.269668e-05
[1613,] 7.553902e-05 0.0001211218 2.514974e-05
[1614,] 6.962324e-05 0.0001211491 2.308545e-05
[1615,] 9.766052e-05 0.0001211258 3.258506e-05
[1616,] 3.668977e-05 0.0001211760 1.225210e-05
[1617,] 3.865604e-05 0.0001211271 1.288686e-05
[1618,] 7.515164e-05 0.0001211511 2.491243e-05
[1619,] 1.079373e-04 0.0001211296 3.609994e-05
[1620,] 4.838012e-05 0.0001211077 1.611566e-05
[1621,] 3.838024e-05 0.0001211210 1.279711e-05
[1622,] 7.647184e-05 0.0001211480 2.536218e-05
[1623,] 3.914550e-05 0.0001211216 1.305904e-05
[1624,] 8.730014e-05 0.0001211304 2.916501e-05
[1625,] 9.859602e-05 0.0001211497 3.294311e-05
[1626,] 6.353832e-05 0.0001211830 2.120258e-05
[1627,] 3.485279e-05 0.0001211828 1.163242e-05
[1628,] 3.563012e-05 0.0001211870 1.189850e-05
[1629,] 3.690319e-05 0.0001211762 1.230177e-05
[1630,] 4.651615e-05 0.0001211978 1.552960e-05
[1631,] 5.099393e-05 0.0001211755 1.700159e-05
[1632,] 8.295100e-05 0.0001211306 2.762379e-05
[1633,] 3.957396e-05 0.0001211868 1.316921e-05
[1634,] 5.459373e-05 0.0001211853 1.822360e-05
[1635,] 4.634799e-05 0.0001211432 1.549673e-05
[1636,] 8.916875e-05 0.0001211931 2.965035e-05
[1637,] 4.858195e-05 0.0001211935 1.623151e-05
[1638,] 1.004783e-04 0.0001211887 3.340025e-05
[1639,] 4.974769e-05 0.0001211915 1.661421e-05
[1640,] 4.715932e-05 0.0001211635 1.572205e-05
[1641,] 4.888636e-05 0.0001211915 1.633144e-05
[1642,] 5.199156e-05 0.0001211795 1.742902e-05
[1643,] 4.754092e-05 0.0001211926 1.587758e-05
[1644,] 4.744885e-05 0.0001211639 1.581662e-05
[1645,] 4.771985e-05 0.0001211696 1.589518e-05
[1646,] 4.744980e-05 0.0001211683 1.581489e-05
[1647,] 4.896194e-05 0.0001211903 1.627494e-05
[1648,] 7.211903e-05 0.0001211469 2.396888e-05
[1649,] 6.845917e-05 0.0001211899 2.291633e-05
[1650,] 3.696637e-05 0.0001211582 1.233134e-05
[1651,] 7.988359e-05 0.0001211636 2.649048e-05
[1652,] 5.931704e-05 0.0001211980 1.975019e-05
[1653,] 6.900057e-05 0.0001211987 2.308476e-05
[1654,] 5.478436e-05 0.0001483654 1.834711e-05
[1655,] 3.487677e-05 0.0001211427 1.162903e-05
[1656,] 3.533306e-05 0.0001211371 1.178412e-05
[1657,] 3.634804e-05 0.0001211563 1.208123e-05
[1658,] 6.535404e-05 0.0001212551 2.203142e-05
[1659,] 9.034601e-05 0.0001212602 3.061221e-05
[1660,] 3.507417e-05 0.0001211537 1.171259e-05
[1661,] 5.982605e-05 0.0001211875 1.994341e-05
[1662,] 7.314606e-05 0.0001729185 2.478395e-05
[1663,] 3.378341e-05 0.0001211440 1.126195e-05
[1664,] 3.615429e-05 0.0001211464 1.208409e-05
[1665,] 3.509457e-05 0.0001211457 1.172196e-05
[1666,] 3.484349e-05 0.0001211325 1.161524e-05
[1667,] 5.830292e-05 0.0001211585 1.960780e-05
[1668,] 6.286869e-05 0.0001211896 2.120633e-05
[1669,] 8.332544e-05 0.0001211662 2.762864e-05
[1670,] 5.984071e-05 0.0001374505 2.013812e-05
[1671,] 5.037701e-05 0.0001211038 1.677906e-05
[1672,] 4.837532e-05 0.0001211658 1.612435e-05
[1673,] 4.624330e-05 0.0001211977 1.536747e-05
[1674,] 6.014672e-05 0.0001211511 2.019954e-05
[1675,] 4.589545e-05 0.0001212153 1.527420e-05
[1676,] 4.599645e-05 0.0001212164 1.530418e-05
[1677,] 5.741123e-05 0.0001212399 1.926007e-05
[1678,] 4.413059e-05 0.0001213160 1.484874e-05
[1679,] 8.929510e-05 0.0001211860 2.975218e-05
[1680,] 8.890460e-05 0.0001211860 2.963056e-05
[1681,] 8.097876e-05 0.0001211894 2.698907e-05
[1682,] 4.030404e-05 0.0001212809 1.334659e-05
[1683,] 3.989343e-05 0.0001212866 1.336325e-05
[1684,] 5.352005e-05 0.0001212157 1.786357e-05
[1685,] 4.541930e-05 0.0001211729 1.516597e-05
[1686,] 4.409297e-05 0.0001212852 1.483073e-05
[1687,] 3.898158e-05 0.0001212453 1.299423e-05
[1688,] 3.942996e-05 0.0001212615 1.311250e-05
[1689,] 5.931337e-05 0.0001212571 1.948811e-05
[1690,] 4.434308e-05 0.0001211729 1.478850e-05
[1691,] 4.702967e-05 0.0001212198 1.555052e-05
[1692,] 4.364901e-05 0.0001212014 1.446599e-05
[1693,] 4.383371e-05 0.0001212017 1.452535e-05
[1694,] 4.441530e-05 0.0001211879 1.472179e-05
[1695,] 4.415153e-05 0.0001211632 1.472892e-05
[1696,] 4.570441e-05 0.0001211902 1.513492e-05
[1697,] 4.430564e-05 0.0001211636 1.478450e-05
[1698,] 4.257455e-05 0.0001211596 1.424785e-05
[1699,] 5.860191e-05 0.0001212027 1.946556e-05
[1700,] 4.779372e-05 0.0001211768 1.582146e-05
[1701,] 4.779372e-05 0.0001211768 1.582146e-05
[1702,] 4.807007e-05 0.0001211768 1.591133e-05
[1703,] 4.714830e-05 0.0001211759 1.561227e-05
[1704,] 7.191427e-05 0.0001211631 2.399305e-05
[1705,] 3.773515e-05 0.0001211127 1.255676e-05
[1706,] 4.015968e-05 0.0001211134 1.335513e-05
[1707,] 3.981699e-05 0.0001211134 1.324199e-05
[1708,] 4.603270e-05 0.0001211762 1.525024e-05
[1709,] 4.411993e-05 0.0001211547 1.471602e-05
[1710,] 4.410257e-05 0.0001211543 1.470962e-05
[1711,] 4.930083e-05 0.0001211525 1.634422e-05
[1712,] 4.689070e-05 0.0001211728 1.553151e-05
[1713,] 4.689070e-05 0.0001211728 1.553151e-05
[1714,] 3.912500e-05 0.0001211131 1.301400e-05
[1715,] 3.722593e-05 0.0001211112 1.238918e-05
[1716,] 3.722593e-05 0.0001211124 1.238909e-05
[1717,] 4.286279e-05 0.0001211082 1.425734e-05
[1718,] 1.035941e-04 0.0001211922 3.462519e-05
[1719,] 4.363189e-05 0.0001211425 1.454407e-05
[1720,] 4.363698e-05 0.0001211396 1.454625e-05
[1721,] 4.836037e-05 0.0001211193 1.611660e-05
[1722,] 3.804285e-05 0.0001211386 1.268632e-05
[1723,] 3.593191e-05 0.0001211076 1.197703e-05
[1724,] 4.065293e-05 0.0001211353 1.358474e-05
[1725,] 3.416765e-05 0.0001211061 1.138599e-05
[1726,] 3.671443e-05 0.0001211147 1.221830e-05
[1727,] 4.265109e-05 0.0001211275 1.421611e-05
[1728,] 4.587083e-05 0.0001211258 1.524394e-05
[1729,] 4.268930e-05 0.0001211268 1.422957e-05
[1730,] 3.797582e-05 0.0001211144 1.263265e-05
[1731,] 4.461026e-05 0.0001211182 1.481881e-05
[1732,] 4.366156e-05 0.0001211257 1.454928e-05
[1733,] 4.078114e-05 0.0001211136 1.355953e-05
[1734,] 3.857044e-05 0.0001211164 1.282677e-05
[1735,] 4.076423e-05 0.0001211148 1.358019e-05
[1736,] 3.888829e-05 0.0001211152 1.293281e-05
[1737,] 4.207469e-05 0.0001211154 1.401034e-05
[1738,] 3.879123e-05 0.0001211156 1.290041e-05
[1739,] 5.139143e-05 0.0001211335 1.715785e-05
[1740,] 4.198057e-05 0.0001211163 1.397873e-05
[1741,] 4.207469e-05 0.0001211154 1.401034e-05
[1742,] 4.217225e-05 0.0001211152 1.404263e-05
[1743,] 5.088472e-05 0.0001211336 1.698449e-05
[1744,] 4.066566e-05 0.0001211191 1.354648e-05
[1745,] 4.066566e-05 0.0001211191 1.354648e-05
[1746,] 4.087573e-05 0.0001211194 1.361416e-05
[1747,] 4.021872e-05 0.0001211196 1.336694e-05
[1748,] 4.227325e-05 0.0001211176 1.407439e-05
[1749,] 3.756390e-05 0.0001211225 1.249046e-05
[1750,] 4.227325e-05 0.0001211179 1.407412e-05
[1751,] 3.719543e-05 0.0001211211 1.237035e-05
[1752,] 3.950788e-05 0.0001211257 1.312724e-05
[1753,] 4.109557e-05 0.0001211216 1.368443e-05
[1754,] 3.922076e-05 0.0001211257 1.303282e-05
[1755,] 4.282747e-05 0.0001211225 1.422347e-05
[1756,] 3.762335e-05 0.0001211201 1.251177e-05
[1757,] 6.460876e-05 0.0001212058 2.156004e-05
[1758,] 4.541014e-05 0.0001211264 1.512635e-05
[1759,] 3.756390e-05 0.0001211246 1.248903e-05
[1760,] 3.756390e-05 0.0001211246 1.248903e-05
[1761,] 3.684834e-05 0.0001211246 1.225409e-05
[1762,] 3.652207e-05 0.0001211246 1.214706e-05
[1763,] 4.188986e-05 0.0001211179 1.394847e-05
[1764,] 3.777085e-05 0.0001211201 1.256030e-05
[1765,] 4.055016e-05 0.0001211230 1.347268e-05
[1766,] 4.188986e-05 0.0001211176 1.394870e-05
[1767,] 3.580762e-05 0.0001211262 1.191273e-05
[1768,] 4.354054e-05 0.0001211271 1.450574e-05
[1769,] 3.567619e-05 0.0001211226 1.187141e-05
[1770,] 4.354054e-05 0.0001211270 1.450599e-05
[1771,] 3.977691e-05 0.0001211219 1.325327e-05
[1772,] 3.518973e-05 0.0001211304 1.170962e-05
[1773,] 3.487977e-05 0.0001211272 1.160979e-05
[1774,] 3.836953e-05 0.0001211220 1.275747e-05
[1775,] 3.927173e-05 0.0001211251 1.305184e-05
[1776,] 4.210961e-05 0.0001211266 1.401844e-05
[1777,] 4.237678e-05 0.0001211269 1.410522e-05
[1778,] 3.892626e-05 0.0001211302 1.293753e-05
[1779,] 4.420990e-05 0.0001211274 1.473348e-05
[1780,] 4.083366e-05 0.0001211298 1.360325e-05
[1781,] 3.532821e-05 0.0001211416 1.175576e-05
[1782,] 3.655618e-05 0.0001211363 1.215839e-05
[1783,] 3.448468e-05 0.0001211355 1.149095e-05
[1784,] 5.001457e-05 0.0001211256 1.666704e-05
[1785,] 5.021923e-05 0.0001211307 1.673915e-05
[1786,] 5.020549e-05 0.0001211265 1.673336e-05
[1787,] 5.026613e-05 0.0001211261 1.675216e-05
[1788,] 8.511236e-05 0.0001211332 2.840153e-05
[1789,] 8.203718e-05 0.0001211345 2.747971e-05
[1790,] 5.433921e-05 0.0001211135 1.810627e-05
[1791,] 5.429036e-05 0.0001211822 1.825062e-05
[1792,] 5.546258e-05 0.0001211843 1.865203e-05
[1793,] 5.606794e-05 0.0001211850 1.885836e-05
[1794,] 4.478566e-05 0.0001211129 1.493702e-05
[1795,] 5.547958e-05 0.0001211128 1.851103e-05
[1796,] 5.672211e-05 0.0001211872 1.908333e-05
[1797,] 5.562848e-05 0.0001211786 1.870039e-05
[1798,] 6.523371e-05 0.0001211432 2.180291e-05
[1799,] 6.463390e-05 0.0001212527 2.156185e-05
[1800,] 4.534347e-05 0.0001211127 1.512274e-05
[1801,] 5.791323e-05 0.0001211123 1.931806e-05
[1802,] 5.583026e-05 0.0001211942 1.878978e-05
[1803,] 5.583026e-05 0.0001211956 1.879155e-05
[1804,] 5.189310e-05 0.0001211910 1.744851e-05
[1805,] 5.188802e-05 0.0001211895 1.744518e-05
[1806,] 4.424841e-05 0.0001211124 1.475872e-05
[1807,] 3.954027e-05 0.0001211407 1.321820e-05
[1808,] 4.307548e-05 0.0001211114 1.436619e-05
[1809,] 4.589918e-05 0.0001211118 1.531215e-05
[1810,] 8.864924e-05 0.0001212041 2.996853e-05
[1811,] 4.211089e-05 0.0001211127 1.404426e-05
[1812,] 4.212819e-05 0.0001211115 1.404778e-05
[1813,] 4.496434e-05 0.0001211129 1.500138e-05
[1814,] 1.183846e-04 0.0001212375 4.022885e-05
[1815,] 4.567144e-05 0.0001211231 1.525564e-05
[1816,] 1.211331e-04 0.0001212261 4.112883e-05
[1817,] 4.665503e-05 0.0001211238 1.558863e-05
[1818,] 4.684361e-05 0.0001211234 1.565027e-05
[1819,] 4.769642e-05 0.0001211244 1.593940e-05
[1820,] 6.823666e-05 0.0001211636 2.296739e-05
[1821,] 4.204974e-05 0.0001211204 1.403167e-05
[1822,] 4.749096e-05 0.0001211338 1.588346e-05
[1823,] 8.621579e-05 0.0001212211 2.918664e-05
[1824,] 8.499790e-05 0.0001212245 2.877846e-05
[1825,] 5.712195e-05 0.0001212261 1.904856e-05
[1826,] 3.948055e-05 0.0001211279 1.318756e-05
[1827,] 5.419442e-05 0.0001211791 1.822269e-05
[1828,] 5.339919e-05 0.0001211523 1.791858e-05
[1829,] 4.829709e-05 0.0001211604 1.619288e-05
[1830,] 4.274262e-05 0.0001211420 1.428947e-05
[1831,] 3.452078e-05 0.0001211833 1.150196e-05
[1832,] 3.464734e-05 0.0001211705 1.153949e-05
[1833,] 3.513316e-05 0.0001211660 1.169236e-05
[1834,] 3.449456e-05 0.0001211569 1.149979e-05
[1835,] 1.398528e-04 0.0006474310 2.457351e-04
[1836,] 3.458658e-05 0.0001211603 1.152184e-05
[1837,] 3.499655e-05 0.0001211635 1.164934e-05
[1838,] 3.477984e-05 0.0001211541 1.158220e-05
[1839,] 4.066881e-05 0.0001211141 1.358198e-05
[1840,] 5.622217e-05 0.0001211824 1.891739e-05
[1841,] 3.417039e-05 0.0001211529 1.138611e-05
[1842,] 3.458915e-05 0.0001211549 1.152293e-05
[1843,] 5.684375e-05 0.0001211873 1.899943e-05
[1844,] 4.075103e-05 0.0001211081 1.359554e-05
[1845,] 5.811350e-05 0.0001211885 1.956952e-05
[1846,] 3.493990e-05 0.0001211637 1.163135e-05
[1847,] 3.368607e-05 0.0001211452 1.123851e-05
[1848,] 3.350612e-05 0.0001212006 1.116015e-05
[1849,] 3.955505e-05 0.0001211307 1.319628e-05
[1850,] 3.346456e-05 0.0001212029 1.114883e-05
[1851,] 3.344867e-05 0.0001212029 1.114493e-05
[1852,] 3.826283e-05 0.0001211302 1.276417e-05
[1853,] 3.422212e-05 0.0001212009 1.143472e-05
[1854,] 3.651317e-05 0.0001211310 1.217884e-05
[1855,] 1.385194e-04 0.0001211898 4.603251e-05
[1856,] 8.717836e-05 0.0001211347 2.909016e-05
[1857,] 3.556813e-05 0.0001212314 1.190880e-05
[1858,] 3.457678e-05 0.0001212296 1.156323e-05
[1859,] 3.543219e-05 0.0001212307 1.186149e-05
[1860,] 3.864155e-05 0.0001211294 1.289003e-05
[1861,] 5.891983e-05 0.0001212665 1.992378e-05
[1862,] 3.799559e-05 0.0001211275 1.267054e-05
[1863,] 3.517470e-05 0.0001212401 1.177387e-05
[1864,] 3.799559e-05 0.0001211282 1.267051e-05
[1865,] 5.891983e-05 0.0001212754 1.993160e-05
[1866,] 3.380688e-05 0.0001212467 1.126335e-05
[1867,] 3.468043e-05 0.0001212540 1.158904e-05
[1868,] 3.413345e-05 0.0001212482 1.137827e-05
[1869,] 4.364188e-05 0.0001212663 1.463917e-05
[1870,] 6.493823e-05 0.0001212802 2.201079e-05
[1871,] 3.985552e-05 0.0001211310 1.328213e-05
[1872,] 5.994743e-05 0.0001212769 2.028472e-05
[1873,] 3.448712e-05 0.0001212497 1.149737e-05
[1874,] 7.087359e-05 0.0001211608 2.382322e-05
[1875,] 5.831980e-05 0.0001211899 1.962222e-05
[1876,] 1.465936e-04 0.0001212221 4.791144e-05
[1877,] 5.052935e-05 0.0001212079 1.667984e-05
[1878,] 7.903184e-05 0.0001211546 2.612195e-05
[1879,] 5.049584e-05 0.0001212061 1.667043e-05
[1880,] 7.901852e-05 0.0001211550 2.611593e-05
[1881,] 5.457415e-05 0.0001211368 1.813497e-05
[1882,] 9.229046e-05 0.0001211454 3.100443e-05
[1883,] 9.836852e-05 0.0001211541 3.310843e-05
[1884,] 5.834364e-05 0.0001211343 1.944403e-05
[1885,] 4.628290e-05 0.0001212337 1.553601e-05
[1886,] 4.176641e-05 0.0001211521 1.386924e-05
[1887,] 6.262000e-05 0.0001211381 2.088641e-05
[1888,] 8.322779e-05 0.0001211764 2.766966e-05
[1889,] 4.182337e-05 0.0001211607 1.395957e-05
[1890,] 8.688357e-05 0.0001211729 2.888077e-05
[1891,] 5.463646e-05 0.0001211966 1.816990e-05
[1892,] 5.611076e-05 0.0001211836 1.869022e-05
[1893,] 4.637508e-05 0.0001211345 1.546751e-05
[1894,] 4.239622e-05 0.0001211841 1.411728e-05
[1895,] 8.407402e-05 0.0001211952 2.786060e-05
[1896,] 4.124115e-05 0.0001211769 1.375333e-05
[1897,] 4.003934e-05 0.0001213394 1.341381e-05
[1898,] 1.090584e-04 0.0001212121 3.678904e-05
[1899,] 4.694550e-05 0.0001211455 1.563340e-05
[1900,] 7.748517e-05 0.0001211865 2.583071e-05
[1901,] 7.646559e-05 0.0001212068 2.570304e-05
[1902,] 4.439319e-05 0.0001211413 1.477617e-05
[1903,] 7.625314e-05 0.0001211867 2.541768e-05
[1904,] 4.630170e-05 0.0001211430 1.539973e-05
[1905,] 3.730529e-05 0.0001212206 1.244211e-05
[1906,] 4.762893e-05 0.0001211516 1.581662e-05
[1907,] 7.854423e-05 0.0001211927 2.624191e-05
[1908,] 4.864078e-05 0.0001211594 1.613864e-05
[1909,] 7.088645e-05 0.0001212027 2.379174e-05
[1910,] 3.765938e-05 0.0001214113 1.259393e-05
[1911,] 3.758847e-05 0.0001213981 1.256559e-05
[1912,] 3.771195e-05 0.0001212093 1.259460e-05
[1913,] 3.692905e-05 0.0001211799 1.231072e-05
[1914,] 3.694555e-05 0.0001211852 1.231919e-05
[1915,] 4.698494e-05 0.0001213086 1.552313e-05
[1916,] 7.568646e-05 0.0001211865 2.522534e-05
[1917,] 4.535728e-05 0.0001212593 1.503434e-05
[1918,] 3.766254e-05 0.0001213557 1.256785e-05
[1919,] 4.535728e-05 0.0001212613 1.503372e-05
[1920,] 7.507371e-05 0.0001211886 2.501891e-05
[1921,] 7.578045e-05 0.0001211869 2.524792e-05
[1922,] 7.554996e-05 0.0001211864 2.517825e-05
[1923,] 7.984953e-05 0.0001211111 2.665540e-05
[1924,] 5.886292e-05 0.0001212037 1.963281e-05
[1925,] 7.609419e-05 0.0001211153 2.524459e-05
[1926,] 8.722542e-05 0.0001211086 2.899460e-05
[1927,] 5.364873e-05 0.0001211917 1.781869e-05
[1928,] 1.360839e-04 0.0001211081 4.522737e-05
[1929,] 3.637699e-05 0.0001211762 1.212208e-05
[1930,] 1.612076e-04 0.0001211080 5.361078e-05
[1931,] 1.405654e-04 0.0001211076 4.678480e-05
[1932,] 1.265598e-04 0.0001211074 4.220992e-05
[1933,] 1.264715e-04 0.0001211084 4.205755e-05
[1934,] 7.925221e-05 0.0001211943 2.634760e-05
[1935,] 7.614091e-05 0.0001211914 2.534754e-05
[1936,] 1.176632e-04 0.0001211095 3.916096e-05
[1937,] 4.081339e-05 0.0001211171 1.360711e-05
[1938,] 4.652665e-05 0.0001211272 1.550714e-05
[1939,] 1.453388e-04 0.0001211862 4.839936e-05
[1940,] 4.656215e-05 0.0001211246 1.552170e-05
[1941,] 6.578577e-05 0.0001211296 2.190855e-05
[1942,] 4.610382e-05 0.0001211241 1.537013e-05
[1943,] 4.613927e-05 0.0001211227 1.537824e-05
[1944,] 4.623179e-05 0.0001211227 1.540916e-05
[1945,] 1.167481e-04 0.0001211868 3.869689e-05
[1946,] 2.193968e-03 0.0001211889 7.186158e-04
[1947,] 5.066141e-05 0.0001211300 1.690711e-05
[1948,] 4.665810e-05 0.0001211375 1.553818e-05
[1949,] 7.659513e-05 0.0001211845 2.551821e-05
[1950,] 4.932589e-05 0.0001211481 1.652130e-05
[1951,] 2.095881e-04 0.0001211895 6.921042e-05
[1952,] 7.871714e-05 0.0001211848 2.621020e-05
[1953,] 7.637529e-05 0.0001211325 2.539080e-05
[1954,] 2.652216e-04 0.0001211827 8.745530e-05
[1955,] 4.633181e-05 0.0001211217 1.545628e-05
[1956,] 1.100047e-04 0.0001211191 3.668396e-05
[1957,] 5.734701e-05 0.0001211188 1.908834e-05
[1958,] 7.862565e-05 0.0001211850 2.618070e-05
[1959,] 4.311532e-05 0.0001211147 1.436672e-05
[1960,] 7.724479e-05 0.0001211843 2.572974e-05
[1961,] 8.566586e-05 0.0001211216 2.850161e-05
[1962,] 7.414773e-05 0.0001211156 2.466977e-05
[1963,] 1.223329e-04 0.0001211465 4.047577e-05
[1964,] 7.816405e-05 0.0001211853 2.606703e-05
[1965,] 8.201919e-05 0.0001211850 2.735214e-05
[1966,] 6.993400e-05 0.0001211155 2.324452e-05
[1967,] 5.850943e-05 0.0001211326 1.941206e-05
[1968,] 1.109543e-04 0.0001211882 3.682863e-05
[1969,] 8.322441e-05 0.0001211862 2.777539e-05
[1970,] 4.203749e-05 0.0001211662 1.405084e-05
[1971,] 1.052434e-04 0.0001211910 3.497060e-05
[1972,] 3.648716e-05 0.0001211542 1.215889e-05
[1973,] 3.741616e-05 0.0001211659 1.248697e-05
[1974,] 3.817021e-05 0.0001211629 1.273749e-05
[1975,] 3.708531e-05 0.0001211688 1.237764e-05
[1976,] 6.159237e-05 0.0001212026 2.062605e-05
[1977,] 7.256798e-05 0.0001211213 2.419278e-05
[1978,] 5.309962e-05 0.0001211622 1.765177e-05
[1979,] 4.235485e-05 0.0001211344 1.415127e-05
[1980,] 4.047345e-05 0.0001211397 1.352543e-05
[1981,] 4.705691e-05 0.0001211227 1.568523e-05
[1982,] 1.335702e-04 0.0001211843 4.432568e-05
[1983,] 7.373558e-05 0.0001211411 2.472622e-05
[1984,] 2.231730e-04 0.0001211898 7.494204e-05
[1985,] 4.881992e-05 0.0001211226 1.629850e-05
[1986,] 7.063942e-05 0.0001211976 2.369731e-05
[1987,] 2.352869e-04 0.0001211822 7.816338e-05
[1988,] 3.664416e-05 0.0001211593 1.221154e-05
[1989,] 4.986318e-05 0.0001211472 1.670570e-05
[1990,] 3.560666e-05 0.0001211594 1.186905e-05
[1991,] 3.636407e-05 0.0001211592 1.212078e-05
[1992,] 3.647786e-05 0.0001211594 1.215820e-05
[1993,] 3.662790e-05 0.0001211592 1.220861e-05
[1994,] 1.158813e-04 0.0001211377 3.897276e-05
[1995,] 3.719488e-05 0.0001211615 1.239086e-05
[1996,] 6.378266e-05 0.0001211953 2.139204e-05
[1997,] 6.307485e-05 0.0001211890 2.102987e-05
[1998,] 4.251871e-05 0.0001211793 1.411976e-05
[1999,] 8.888553e-05 0.0001211887 2.963576e-05
[2000,] 3.659977e-05 0.0001211697 1.219767e-05
[2001,] 4.575406e-05 0.0001211891 1.532358e-05
[2002,] 5.243467e-05 0.0001212275 1.765514e-05
[2003,] 1.756236e-04 0.0001211372 5.936605e-05
[2004,] 3.544943e-04 0.0001211906 1.194958e-04
[2005,] 1.246297e-04 0.0001212113 4.220779e-05
[2006,] 4.277712e-04 0.0001211771 1.435903e-04
[2007,] 1.225190e-04 0.0001212090 4.147833e-05
[2008,] 1.151926e-04 0.0001212002 3.894615e-05
[2009,] 2.137454e-04 0.0001211874 7.139999e-05
[2010,] 1.537317e-04 0.0001211249 5.162597e-05
[2011,] 5.579651e-04 0.0001211760 1.871459e-04
[2012,] 5.484086e-05 0.0001211820 1.837258e-05
[2013,] 1.367242e-04 0.0001211261 4.589947e-05
[2014,] 1.266089e-04 0.0001211842 4.202779e-05
[2015,] 1.527212e-04 0.0001211834 5.070513e-05
[2016,] 1.489225e-04 0.0001211829 4.946188e-05
[2017,] 7.094708e-05 0.0001211964 2.389929e-05
[2018,] 1.544452e-04 0.0001211831 5.128903e-05
[2019,] 2.415826e-04 0.0001211821 8.114446e-05
[2020,] 7.591240e-05 0.0001211982 2.558775e-05
[2021,] 2.322733e-04 0.0001211657 7.852361e-05
[2022,] 7.652786e-05 0.0001212037 2.581003e-05
[2023,] 2.224721e-04 0.0001211852 7.478906e-05
[2024,] 7.625747e-05 0.0001211985 2.570441e-05
[2025,] 1.002721e-04 0.0001211817 3.335971e-05
[2026,] 1.122595e-04 0.0001211810 3.740716e-05
[2027,] 5.712271e-05 0.0001211868 1.903538e-05
[2028,] 5.806256e-05 0.0001211520 1.945032e-05
[2029,] 4.479511e-05 0.0001211938 1.496979e-05
[2030,] 4.685296e-05 0.0001211882 1.561655e-05
[2031,] 5.058165e-05 0.0001211850 1.689804e-05
[2032,] 5.137672e-05 0.0001211850 1.716468e-05
[2033,] 6.146408e-05 0.0001211536 2.038972e-05
[2034,] 5.525640e-05 0.0001211410 1.838388e-05
[2035,] 5.071737e-05 0.0001211883 1.695173e-05
[2036,] 3.593553e-05 0.0001211865 1.197293e-05
[2037,] 5.959727e-05 0.0001211904 1.994158e-05
[2038,] 3.624015e-05 0.0001211965 1.207809e-05
[2039,] 5.086213e-05 0.0001212392 1.711850e-05
[2040,] 3.872303e-05 0.0001211864 1.291541e-05
[2041,] 1.358860e-04 0.0001211804 4.502342e-05
[2042,] 1.378226e-04 0.0001211329 4.555264e-05
[2043,] 4.499739e-05 0.0001211365 1.493483e-05
[2044,] 2.355065e-04 0.0001211651 7.714478e-05
[2045,] 5.132340e-05 0.0001212573 1.691908e-05
[2046,] 1.895383e-04 0.0001211861 6.192664e-05
[2047,] 9.168783e-05 0.0001211082 3.054551e-05
[2048,] 1.304585e-04 0.0001211899 4.341127e-05
[2049,] 9.097888e-05 0.0001211080 3.027013e-05
[2050,] 4.245890e-05 0.0001213018 1.401717e-05
[2051,] 3.839459e-04 0.0001212096 1.325977e-04
[2052,] 4.416674e-05 0.0001212539 1.459229e-05
[2053,] 3.713131e-04 0.0001212084 1.220440e-04
[2054,] 2.051691e-04 0.0001211912 6.715005e-05
[2055,] 4.526379e-05 0.0001211853 1.509985e-05
[2056,] 9.257536e-05 0.0001211056 3.088012e-05
[2057,] 4.532518e-05 0.0001211860 1.512134e-05
[2058,] 4.526379e-05 0.0001211859 1.510031e-05
[2059,] 3.749250e-04 0.0001212064 1.232995e-04
[2060,] 4.074244e-05 0.0001212656 1.347484e-05
[2061,] 9.519631e-05 0.0001211045 3.174665e-05
[2062,] 1.873376e-04 0.0001211828 6.141895e-05
[2063,] 4.109409e-05 0.0001212804 1.358272e-05
[2064,] 4.575213e-05 0.0001211857 1.526699e-05
[2065,] 2.515706e-04 0.0001211291 8.225650e-05
[2066,] 1.650118e-04 0.0001211930 5.459444e-05
[2067,] 1.911048e-04 0.0001211245 6.271971e-05
[2068,] 2.005445e-04 0.0001211921 6.634252e-05
[2069,] 3.179621e-04 0.0001211183 1.041750e-04
[2070,] 2.128247e-04 0.0001211152 7.097363e-05
[2071,] 6.430758e-05 0.0001211329 2.152662e-05
[2072,] 1.640719e-04 0.0001211885 5.441282e-05
[2073,] 4.406937e-05 0.0001211022 1.467666e-05
[2074,] 4.384827e-05 0.0001211002 1.461395e-05
[2075,] 4.334568e-05 0.0001211556 1.438243e-05
[2076,] 3.000299e-04 0.0001211292 9.789764e-05
[2077,] 4.971223e-05 0.0001211795 1.654563e-05
[2078,] 5.562657e-05 0.0001211483 1.864487e-05
[2079,] 8.099152e-05 0.0001211937 2.680780e-05
[2080,] 4.885977e-05 0.0001211822 1.625799e-05
[2081,] 2.741750e-04 0.0001211247 8.966981e-05
[2082,] 5.252582e-05 0.0001211004 1.751434e-05
[2083,] 4.919199e-05 0.0001211789 1.637569e-05
[2084,] 4.279311e-05 0.0001211866 1.425217e-05
[2085,] 5.265189e-05 0.0001211204 1.763481e-05
[2086,] 5.176046e-05 0.0001211183 1.733034e-05
[2087,] 5.741809e-05 0.0001211750 1.898063e-05
[2088,] 2.529316e-04 0.0001211830 8.424446e-05
[2089,] 3.088425e-04 0.0001211594 9.990510e-05
[2090,] 3.413605e-05 0.0001211176 1.137818e-05
[2091,] 3.970554e-05 0.0001211183 1.322262e-05
[2092,] 1.594832e-04 0.0001211037 5.294648e-05
[2093,] 4.820858e-05 0.0001211620 1.607150e-05
[2094,] 3.981117e-05 0.0001211918 1.319539e-05
[2095,] 2.638750e-04 0.0001211046 8.837567e-05
[2096,] 1.798992e-04 0.0001211034 6.012429e-05
[2097,] 2.211171e-04 0.0001211026 7.379319e-05
[2098,] 2.106507e-04 0.0001211031 7.038144e-05
[2099,] 4.466302e-05 0.0001211537 1.480775e-05
[2100,] 4.829424e-05 0.0001211773 1.597491e-05
[2101,] 2.724846e-04 0.0001211043 9.123411e-05
[2102,] 2.724846e-04 0.0001211054 9.134406e-05
[2103,] 2.746447e-04 0.0001211050 9.203242e-05
[2104,] 2.263380e-04 0.0001211835 7.519944e-05
[2105,] 5.761609e-05 0.0001211644 1.907936e-05
[2106,] 2.092086e-04 0.0001211053 6.971483e-05
[2107,] 4.217974e-05 0.0001211060 1.404918e-05
[2108,] 1.637351e-03 0.0001211126 5.389459e-04
[2109,] 4.704964e-05 0.0001211607 1.557530e-05
[2110,] 3.741469e-05 0.0001211509 1.247222e-05
[2111,] 1.682589e-04 0.0001211081 5.576921e-05
[2112,] 3.906809e-05 0.0001212504 1.295860e-05
[2113,] 3.876936e-05 0.0001211514 1.292861e-05
[2114,] 4.963343e-05 0.0001211436 1.644076e-05
[2115,] 3.705282e-05 0.0001211502 1.235109e-05
[2116,] 5.544595e-05 0.0001211815 1.848172e-05
[2117,] 4.182075e-05 0.0001212390 1.384772e-05
[2118,] 4.160528e-05 0.0001211597 1.387497e-05
[2119,] 3.767511e-05 0.0001211096 1.254472e-05
[2120,] 1.613587e-04 0.0001211046 5.367404e-05
[2121,] 3.470048e-05 0.0001211096 1.157171e-05
[2122,] 3.666539e-05 0.0001211508 1.222325e-05
[2123,] 5.598217e-05 0.0001211816 1.866078e-05
[2124,] 4.210313e-05 0.0001211593 1.404064e-05
[2125,] 4.427693e-05 0.0001211585 1.475845e-05
[2126,] 4.229116e-05 0.0001212039 1.401987e-05
[2127,] 5.650882e-05 0.0001211811 1.879824e-05
[2128,] 5.664126e-05 0.0001211811 1.884239e-05
[2129,] 5.670188e-05 0.0001211824 1.885546e-05
[2130,] 4.427700e-05 0.0001211589 1.475852e-05
[2131,] 5.572869e-05 0.0001211819 1.857582e-05
[2132,] 4.611248e-05 0.0001211656 1.539313e-05
[2133,] 4.542814e-05 0.0001211600 1.514855e-05
[2134,] 5.608018e-05 0.0001211820 1.869331e-05
[2135,] 4.684917e-05 0.0001211893 1.552228e-05
[2136,] 4.697547e-05 0.0001211852 1.556899e-05
[2137,] 3.814696e-05 0.0001211260 1.268659e-05
[2138,] 3.890629e-05 0.0001211656 1.294301e-05
[2139,] 3.903818e-05 0.0001211752 1.298308e-05
[2140,] 1.193932e-04 0.0001211850 3.981638e-05
[2141,] 3.900176e-05 0.0001211755 1.297107e-05
[2142,] 4.484286e-05 0.0001211741 1.488268e-05
[2143,] 6.822347e-05 0.0001211474 2.264424e-05
[2144,] 9.804675e-05 0.0001211908 3.271927e-05
[2145,] 8.978369e-05 0.0001211850 2.996596e-05
[2146,] 1.972418e-04 0.0001211213 6.557415e-05
[2147,] 1.455124e-04 0.0001211897 4.856347e-05
[2148,] 1.688272e-04 0.0001211319 5.567437e-05
[2149,] 2.564757e-04 0.0001211343 8.433561e-05
[2150,] 6.147175e-05 0.0001211769 2.047908e-05
[2151,] 1.413793e-04 0.0009574419 1.313740e-03
[2152,] 1.585491e-04 0.0011906223 3.317793e-03
[2153,] 7.682665e-05 0.0009180003 6.075031e-04
[2154,] 7.607381e-05 0.0009285185 5.938838e-04
[2155,] 5.295233e-05 0.0014644204 1.483513e-04
[2156,] 7.305068e-05 0.0009744444 5.599264e-04
[2157,] 4.971216e-05 0.0015428444 1.250346e-04
[2158,] 7.224009e-05 0.0007961436 4.766208e-04
[2159,] 7.602539e-05 0.0007908173 5.628800e-04
[2160,] 5.541596e-05 0.0004735983 1.451924e-04
[2161,] 1.914526e-04 0.0001211127 6.354740e-05
[2162,] 3.387816e-05 0.0001212283 1.130397e-05
[2163,] 3.404083e-05 0.0001212233 1.136480e-05
[2164,] 6.730626e-05 0.0004319875 2.216208e-04
[2165,] 1.456791e-04 0.0001211869 4.836778e-05
[2166,] 5.748489e-05 0.0001211997 1.910105e-05
[2167,] 2.124478e-04 0.0001211106 7.062185e-05
[2168,] 6.716050e-05 0.0003936904 2.147608e-04
[2169,] 6.797853e-05 0.0003332206 1.967931e-04
[2170,] 8.656825e-05 0.0001211859 2.879154e-05
[2171,] 6.797853e-05 0.0003295365 1.953729e-04
[2172,] 3.390811e-05 0.0001212395 1.131621e-05
[2173,] 6.807145e-05 0.0003816845 2.117040e-04
[2174,] 3.474164e-05 0.0001212011 1.161169e-05
[2175,] 3.406674e-05 0.0001211966 1.137213e-05
[2176,] 4.880189e-05 0.0001211952 1.641618e-05
[2177,] 7.825291e-05 0.0001211884 2.611072e-05
[2178,] 6.929638e-05 0.0001211845 2.308865e-05
[2179,] 4.563143e-05 0.0001211909 2.147647e-05
[2180,] 2.492580e-04 0.0001211696 4.391745e-04
[2181,] 7.009450e-05 0.0001212723 1.031230e-04
[2182,] 8.470503e-05 0.0001211863 2.829921e-05
[2183,] 4.974179e-05 0.0001211876 1.661131e-05
[2184,] 1.700156e-04 0.0001211857 5.688260e-05
[2185,] 7.842796e-05 0.0001211841 2.619348e-05
[2186,] 7.932210e-05 0.0001211851 2.650720e-05
[2187,] 8.129025e-05 0.0001211864 2.718325e-05
[2188,] 1.226981e-04 0.0001211645 4.147388e-05
[2189,] 7.054888e-05 0.0001211790 7.023424e-05
[2190,] 1.370759e-04 0.0001212003 4.617407e-05
[2191,] 1.346242e-04 0.0001211963 4.527830e-05
[2192,] 1.246906e-04 0.0001211952 4.190117e-05
[2193,] 7.751624e-03 0.0001211434 7.356721e-03
[2194,] 1.370759e-04 0.0001211974 4.612905e-05
[2195,] 1.370759e-04 0.0001211972 4.612559e-05
[2196,] 1.536390e-04 0.0001211976 5.174083e-05
[2197,] 1.219381e-04 0.0001212046 4.145066e-05
[2198,] 1.242016e-04 0.0001211822 4.211660e-05
[2199,] 1.526054e-04 0.0001211973 5.138467e-05
[2200,] 1.337955e-04 0.0001211962 4.499673e-05
[2201,] 1.397739e-04 0.0001211979 4.704889e-05
[2202,] 1.271658e-04 0.0001211959 4.321962e-05
[2203,] 1.725739e-04 0.0001211968 5.813319e-05
[2204,] 4.339108e-05 0.0001211437 1.448574e-05
[2205,] 1.738207e-04 0.0001211960 5.853533e-05
[2206,] 1.714631e-04 0.0001211967 5.775675e-05
[2207,] 7.380801e-05 0.0001212265 1.133391e-04
[2208,] 1.277813e-04 0.0001211995 4.344951e-05
[2209,] 1.547534e-04 0.0001211962 5.208953e-05
[2210,] 2.511985e-03 0.0001364187 1.232302e-02
[2211,] 8.051458e-03 0.0001211445 8.822184e-03
[2212,] 1.388096e-04 0.0001211955 4.668103e-05
[2213,] 1.516844e-04 0.0001211961 5.104805e-05
[2214,] 6.460930e-05 0.0001212389 1.122992e-04
[2215,] 7.053139e-03 0.0001211446 7.879077e-03
[2216,] 8.797960e-03 0.0001211447 9.637719e-03
[2217,] 1.209623e-04 0.0001212151 4.119187e-05
[2218,] 7.492026e-03 0.0001211446 8.329975e-03
[2219,] 1.265675e-04 0.0001212151 4.312351e-05
[2220,] 1.265675e-04 0.0001212160 4.312784e-05
[2221,] 1.277813e-04 0.0001212162 4.354774e-05
[2222,] 1.289443e-04 0.0001212163 4.395259e-05
[2223,] 1.289443e-04 0.0001212163 4.395259e-05
[2224,] 2.597327e-03 0.0001652101 1.580935e-02
[2225,] 6.672013e-05 0.0001212534 1.308521e-04
[2226,] 4.765265e-03 0.0001211563 8.706862e-03
[2227,] 2.838762e-03 0.0001784903 1.888509e-02
[2228,] 1.395471e-04 0.0001211948 4.691742e-05
[2229,] 1.351308e-04 0.0001212154 4.608122e-05
[2230,] 2.838762e-03 0.0001768632 1.869391e-02
[2231,] 2.838762e-03 0.0001784903 1.888509e-02
[2232,] 3.387743e-03 0.0001709951 2.159200e-02
[2233,] 3.192881e-03 0.0001799701 2.151704e-02
[2234,] 1.505032e-04 0.0001212181 5.140608e-05
[2235,] 3.387743e-03 0.0001831427 2.332165e-02
[2236,] 3.293874e-03 0.0001831427 2.265634e-02
[2237,] 3.293874e-03 0.0001872432 2.322606e-02
[2238,] 3.095250e-03 0.0001888182 2.198640e-02
[2239,] 1.404305e-04 0.0001212208 4.794472e-05
[2240,] 3.095250e-03 0.0001824425 2.116219e-02
[2241,] 3.095250e-03 0.0001956449 2.286858e-02
[2242,] 1.435462e-04 0.0001212201 4.901684e-05
[2243,] 3.095250e-03 0.0001956449 2.286858e-02
[2244,] 3.095250e-03 0.0001973046 2.308299e-02
[2245,] 3.095250e-03 0.0001973046 2.308299e-02
[2246,] 3.095250e-03 0.0001973046 2.308299e-02
[2247,] 3.095250e-03 0.0001989810 2.329954e-02
[2248,] 3.095250e-03 0.0001989810 2.329954e-02
[2249,] 3.095250e-03 0.0002044993 2.401216e-02
[2250,] 3.010156e-03 0.0002044993 2.332709e-02
[2251,] 3.806998e-05 0.0001458641 1.907977e-05
[2252,] 2.918585e-03 0.0001973046 2.171879e-02
[2253,] 3.940064e-03 0.0002304436 3.516550e-02
[2254,] 8.999558e-05 0.0001212963 2.452903e-04
[2255,] 3.293874e-03 0.0002215387 2.796510e-02
[2256,] 1.427246e-04 0.0001212313 4.880165e-05
[2257,] 3.690704e-05 0.0001861076 1.282998e-04
[2258,] 1.445329e-04 0.0001212313 4.942322e-05
[2259,] 1.534966e-04 0.0001211940 5.161336e-05
[2260,] 1.477560e-04 0.0001212309 5.053204e-05
[2261,] 8.522323e-05 0.0001212948 2.279334e-04
[2262,] 3.678404e-03 0.0002100006 2.956817e-02
[2263,] 1.489059e-04 0.0001212365 5.096767e-05
[2264,] 1.311349e-04 0.0001212314 4.478924e-05
[2265,] 1.445106e-04 0.0001212335 4.942405e-05
[2266,] 3.905700e-03 0.0002279041 3.443564e-02
[2267,] 1.525369e-04 0.0001211944 5.129862e-05
```
