## Supplementary material for "Characterization of shared and ancestry-specific signals driving complex traits using multi-ancestry fine-mapping": s1_remaining_snps.pvar

```
##FILTER=<ID=PASS,Description="All filters passed">
##reference=ftp://ftp.1000genomes.ebi.ac.uk//vol1/ftp/technical/reference/phase2_reference_assembly_sequence/hs37d5.fa.gz
##contig=<ID=11,assembly=b37,length=135006516>
##ALT=<ID=CNV,Description="Copy Number Polymorphism">
##ALT=<ID=DEL,Description="Deletion">
##ALT=<ID=DUP,Description="Duplication">
##ALT=<ID=INS:ME:ALU,Description="Insertion of ALU element">
##ALT=<ID=INS:ME:LINE1,Description="Insertion of LINE1 element">
##ALT=<ID=INS:ME:SVA,Description="Insertion of SVA element">
##ALT=<ID=INS:MT,Description="Nuclear Mitochondrial Insertion">
##ALT=<ID=INV,Description="Inversion">
##ALT=<ID=CN0,Description="Copy number allele: 0 copies">
##ALT=<ID=CN1,Description="Copy number allele: 1 copy">
##ALT=<ID=CN2,Description="Copy number allele: 2 copies">
##ALT=<ID=CN3,Description="Copy number allele: 3 copies">
##ALT=<ID=CN4,Description="Copy number allele: 4 copies">
##ALT=<ID=CN5,Description="Copy number allele: 5 copies">
##ALT=<ID=CN6,Description="Copy number allele: 6 copies">
##ALT=<ID=CN7,Description="Copy number allele: 7 copies">
##ALT=<ID=CN8,Description="Copy number allele: 8 copies">
##ALT=<ID=CN9,Description="Copy number allele: 9 copies">
##ALT=<ID=CN10,Description="Copy number allele: 10 copies">
##ALT=<ID=CN11,Description="Copy number allele: 11 copies">
##ALT=<ID=CN12,Description="Copy number allele: 12 copies">
##ALT=<ID=CN13,Description="Copy number allele: 13 copies">
##ALT=<ID=CN14,Description="Copy number allele: 14 copies">
##ALT=<ID=CN15,Description="Copy number allele: 15 copies">
##ALT=<ID=CN16,Description="Copy number allele: 16 copies">
##ALT=<ID=CN17,Description="Copy number allele: 17 copies">
##ALT=<ID=CN18,Description="Copy number allele: 18 copies">
##ALT=<ID=CN19,Description="Copy number allele: 19 copies">
##ALT=<ID=CN20,Description="Copy number allele: 20 copies">
##ALT=<ID=CN21,Description="Copy number allele: 21 copies">
##ALT=<ID=CN22,Description="Copy number allele: 22 copies">
##ALT=<ID=CN23,Description="Copy number allele: 23 copies">
##ALT=<ID=CN24,Description="Copy number allele: 24 copies">
##ALT=<ID=CN25,Description="Copy number allele: 25 copies">
##ALT=<ID=CN26,Description="Copy number allele: 26 copies">
##ALT=<ID=CN27,Description="Copy number allele: 27 copies">
##ALT=<ID=CN28,Description="Copy number allele: 28 copies">
##ALT=<ID=CN29,Description="Copy number allele: 29 copies">
##ALT=<ID=CN30,Description="Copy number allele: 30 copies">
##ALT=<ID=CN31,Description="Copy number allele: 31 copies">
##ALT=<ID=CN32,Description="Copy number allele: 32 copies">
##ALT=<ID=CN33,Description="Copy number allele: 33 copies">
##ALT=<ID=CN34,Description="Copy number allele: 34 copies">
##ALT=<ID=CN35,Description="Copy number allele: 35 copies">
##ALT=<ID=CN36,Description="Copy number allele: 36 copies">
##ALT=<ID=CN37,Description="Copy number allele: 37 copies">
##ALT=<ID=CN38,Description="Copy number allele: 38 copies">
##ALT=<ID=CN39,Description="Copy number allele: 39 copies">
##ALT=<ID=CN40,Description="Copy number allele: 40 copies">
##ALT=<ID=CN41,Description="Copy number allele: 41 copies">
##ALT=<ID=CN42,Description="Copy number allele: 42 copies">
##ALT=<ID=CN43,Description="Copy number allele: 43 copies">
##ALT=<ID=CN44,Description="Copy number allele: 44 copies">
##ALT=<ID=CN45,Description="Copy number allele: 45 copies">
##ALT=<ID=CN46,Description="Copy number allele: 46 copies">
##ALT=<ID=CN47,Description="Copy number allele: 47 copies">
##ALT=<ID=CN48,Description="Copy number allele: 48 copies">
##ALT=<ID=CN49,Description="Copy number allele: 49 copies">
##ALT=<ID=CN50,Description="Copy number allele: 50 copies">
##ALT=<ID=CN51,Description="Copy number allele: 51 copies">
##ALT=<ID=CN52,Description="Copy number allele: 52 copies">
##ALT=<ID=CN53,Description="Copy number allele: 53 copies">
##ALT=<ID=CN54,Description="Copy number allele: 54 copies">
##ALT=<ID=CN55,Description="Copy number allele: 55 copies">
##ALT=<ID=CN56,Description="Copy number allele: 56 copies">
##ALT=<ID=CN57,Description="Copy number allele: 57 copies">
##ALT=<ID=CN58,Description="Copy number allele: 58 copies">
##ALT=<ID=CN59,Description="Copy number allele: 59 copies">
##ALT=<ID=CN60,Description="Copy number allele: 60 copies">
##ALT=<ID=CN61,Description="Copy number allele: 61 copies">
##ALT=<ID=CN62,Description="Copy number allele: 62 copies">
##ALT=<ID=CN63,Description="Copy number allele: 63 copies">
##ALT=<ID=CN64,Description="Copy number allele: 64 copies">
##ALT=<ID=CN65,Description="Copy number allele: 65 copies">
##ALT=<ID=CN66,Description="Copy number allele: 66 copies">
##ALT=<ID=CN67,Description="Copy number allele: 67 copies">
##ALT=<ID=CN68,Description="Copy number allele: 68 copies">
##ALT=<ID=CN69,Description="Copy number allele: 69 copies">
##ALT=<ID=CN70,Description="Copy number allele: 70 copies">
##ALT=<ID=CN71,Description="Copy number allele: 71 copies">
##ALT=<ID=CN72,Description="Copy number allele: 72 copies">
##ALT=<ID=CN73,Description="Copy number allele: 73 copies">
##ALT=<ID=CN74,Description="Copy number allele: 74 copies">
##ALT=<ID=CN75,Description="Copy number allele: 75 copies">
##ALT=<ID=CN76,Description="Copy number allele: 76 copies">
##ALT=<ID=CN77,Description="Copy number allele: 77 copies">
##ALT=<ID=CN78,Description="Copy number allele: 78 copies">
##ALT=<ID=CN79,Description="Copy number allele: 79 copies">
##ALT=<ID=CN80,Description="Copy number allele: 80 copies">
##ALT=<ID=CN81,Description="Copy number allele: 81 copies">
##ALT=<ID=CN82,Description="Copy number allele: 82 copies">
##ALT=<ID=CN83,Description="Copy number allele: 83 copies">
##ALT=<ID=CN84,Description="Copy number allele: 84 copies">
##ALT=<ID=CN85,Description="Copy number allele: 85 copies">
##ALT=<ID=CN86,Description="Copy number allele: 86 copies">
##ALT=<ID=CN87,Description="Copy number allele: 87 copies">
##ALT=<ID=CN88,Description="Copy number allele: 88 copies">
##ALT=<ID=CN89,Description="Copy number allele: 89 copies">
##ALT=<ID=CN90,Description="Copy number allele: 90 copies">
##ALT=<ID=CN91,Description="Copy number allele: 91 copies">
##ALT=<ID=CN92,Description="Copy number allele: 92 copies">
##ALT=<ID=CN93,Description="Copy number allele: 93 copies">
##ALT=<ID=CN94,Description="Copy number allele: 94 copies">
##ALT=<ID=CN95,Description="Copy number allele: 95 copies">
##ALT=<ID=CN96,Description="Copy number allele: 96 copies">
##ALT=<ID=CN97,Description="Copy number allele: 97 copies">
##ALT=<ID=CN98,Description="Copy number allele: 98 copies">
##ALT=<ID=CN99,Description="Copy number allele: 99 copies">
##ALT=<ID=CN100,Description="Copy number allele: 100 copies">
##ALT=<ID=CN101,Description="Copy number allele: 101 copies">
##ALT=<ID=CN102,Description="Copy number allele: 102 copies">
##ALT=<ID=CN103,Description="Copy number allele: 103 copies">
##ALT=<ID=CN104,Description="Copy number allele: 104 copies">
##ALT=<ID=CN105,Description="Copy number allele: 105 copies">
##ALT=<ID=CN106,Description="Copy number allele: 106 copies">
##ALT=<ID=CN107,Description="Copy number allele: 107 copies">
##ALT=<ID=CN108,Description="Copy number allele: 108 copies">
##ALT=<ID=CN109,Description="Copy number allele: 109 copies">
##ALT=<ID=CN110,Description="Copy number allele: 110 copies">
##ALT=<ID=CN111,Description="Copy number allele: 111 copies">
##ALT=<ID=CN112,Description="Copy number allele: 112 copies">
##ALT=<ID=CN113,Description="Copy number allele: 113 copies">
##ALT=<ID=CN114,Description="Copy number allele: 114 copies">
##ALT=<ID=CN115,Description="Copy number allele: 115 copies">
##ALT=<ID=CN116,Description="Copy number allele: 116 copies">
##ALT=<ID=CN117,Description="Copy number allele: 117 copies">
##ALT=<ID=CN118,Description="Copy number allele: 118 copies">
##ALT=<ID=CN119,Description="Copy number allele: 119 copies">
##ALT=<ID=CN120,Description="Copy number allele: 120 copies">
##ALT=<ID=CN121,Description="Copy number allele: 121 copies">
##ALT=<ID=CN122,Description="Copy number allele: 122 copies">
##ALT=<ID=CN123,Description="Copy number allele: 123 copies">
##ALT=<ID=CN124,Description="Copy number allele: 124 copies">
##INFO=<ID=CIEND,Number=2,Type=Integer,Description="Confidence interval around END for imprecise variants">
##INFO=<ID=CIPOS,Number=2,Type=Integer,Description="Confidence interval around POS for imprecise variants">
##INFO=<ID=CS,Number=1,Type=String,Description="Source call set.">
##INFO=<ID=END,Number=1,Type=Integer,Description="End coordinate of this variant">
##INFO=<ID=IMPRECISE,Number=0,Type=Flag,Description="Imprecise structural variation">
##INFO=<ID=MC,Number=.,Type=String,Description="Merged calls.">
##INFO=<ID=MEINFO,Number=4,Type=String,Description="Mobile element info of the form NAME,START,END<POLARITY; If there is only 5' OR 3' support for this call, will be NULL NULL for START and END">
##INFO=<ID=MEND,Number=1,Type=Integer,Description="Mitochondrial end coordinate of inserted sequence">
##INFO=<ID=MLEN,Number=1,Type=Integer,Description="Estimated length of mitochondrial insert">
##INFO=<ID=MSTART,Number=1,Type=Integer,Description="Mitochondrial start coordinate of inserted sequence">
##INFO=<ID=SVLEN,Number=.,Type=Integer,Description="SV length. It is only calculated for structural variation MEIs. For other types of SVs; one may calculate the SV length by INFO:END-START+1, or by finding the difference between lengthes of REF and ALT alleles">
##INFO=<ID=SVTYPE,Number=1,Type=String,Description="Type of structural variant">
##INFO=<ID=TSD,Number=1,Type=String,Description="Precise Target Site Duplication for bases, if unknown, value will be NULL">
##INFO=<ID=AC,Number=A,Type=Integer,Description="Total number of alternate alleles in called genotypes">
##INFO=<ID=AF,Number=A,Type=Float,Description="Estimated allele frequency in the range (0,1)">
##INFO=<ID=NS,Number=1,Type=Integer,Description="Number of samples with data">
##INFO=<ID=AN,Number=1,Type=Integer,Description="Total number of alleles in called genotypes">
##INFO=<ID=EAS_AF,Number=A,Type=Float,Description="Allele frequency in the EAS populations calculated from AC and AN, in the range (0,1)">
##INFO=<ID=EUR_AF,Number=A,Type=Float,Description="Allele frequency in the EUR populations calculated from AC and AN, in the range (0,1)">
##INFO=<ID=AFR_AF,Number=A,Type=Float,Description="Allele frequency in the AFR populations calculated from AC and AN, in the range (0,1)">
##INFO=<ID=AMR_AF,Number=A,Type=Float,Description="Allele frequency in the AMR populations calculated from AC and AN, in the range (0,1)">
##INFO=<ID=SAS_AF,Number=A,Type=Float,Description="Allele frequency in the SAS populations calculated from AC and AN, in the range (0,1)">
##INFO=<ID=DP,Number=1,Type=Integer,Description="Total read depth; only low coverage data were counted towards the DP, exome data were not used">
##INFO=<ID=AA,Number=1,Type=String,Description="Ancestral Allele. Format: AA|REF|ALT|IndelType. AA: Ancestral allele, REF:Reference Allele, ALT:Alternate Allele, IndelType:Type of Indel (REF, ALT and IndelType are only defined for indels)">
##INFO=<ID=VT,Number=.,Type=String,Description="indicates what type of variant the line represents">
##INFO=<ID=EX_TARGET,Number=0,Type=Flag,Description="indicates whether a variant is within the exon pull down target boundaries">
##INFO=<ID=MULTI_ALLELIC,Number=0,Type=Flag,Description="indicates whether a site is multi-allelic">
#CHROM	POS	ID	REF	ALT	QUAL	FILTER	INFO
11	130391900	rs1620366	T	C	100	PASS	AC=594;AF=0.11861;AN=5008;NS=2504;DP=16723;EAS_AF=0.0079;AMR_AF=0.1542;AFR_AF=0.0514;EUR_AF=0.2773;SAS_AF=0.135;AA=T|||;VT=SNP
11	130392387	rs1616806	C	G	100	PASS	AC=2744;AF=0.547923;AN=5008;NS=2504;DP=16801;EAS_AF=0.3036;AMR_AF=0.6484;AFR_AF=0.6778;EUR_AF=0.6928;SAS_AF=0.4039;AA=G|||;VT=SNP
11	130392708	rs1873886	C	A	100	PASS	AC=1595;AF=0.31849;AN=5008;NS=2504;DP=18888;EAS_AF=0.2133;AMR_AF=0.4323;AFR_AF=0.4735;EUR_AF=0.2903;SAS_AF=0.1656;AA=A|||;VT=SNP
11	130392907	rs73028412	G	A	100	PASS	AC=573;AF=0.114417;AN=5008;NS=2504;DP=21541;EAS_AF=0.1052;AMR_AF=0.0634;AFR_AF=0.1498;EUR_AF=0.1243;SAS_AF=0.1022;AA=G|||;VT=SNP
11	130393025	rs11222145	C	T	100	PASS	AC=1203;AF=0.240216;AN=5008;NS=2504;DP=20846;EAS_AF=0.2143;AMR_AF=0.4107;AFR_AF=0.1891;EUR_AF=0.2873;SAS_AF=0.1667;AA=C|||;VT=SNP
11	130393097	rs11222146	C	T	100	PASS	AC=1204;AF=0.240415;AN=5008;NS=2504;DP=21204;EAS_AF=0.2143;AMR_AF=0.4107;AFR_AF=0.1899;EUR_AF=0.2873;SAS_AF=0.1667;AA=T|||;VT=SNP
11	130393140	rs11222147	G	A	100	PASS	AC=1204;AF=0.240415;AN=5008;NS=2504;DP=20098;EAS_AF=0.2143;AMR_AF=0.4107;AFR_AF=0.1899;EUR_AF=0.2873;SAS_AF=0.1667;AA=G|||;VT=SNP
11	130393150	rs7927425	G	A	100	PASS	AC=1863;AF=0.372005;AN=5008;NS=2504;DP=19822;EAS_AF=0.6062;AMR_AF=0.2867;AFR_AF=0.2375;EUR_AF=0.2197;SAS_AF=0.5297;AA=G|||;VT=SNP
11	130394698	rs7931751	A	G	100	PASS	AC=3010;AF=0.601038;AN=5008;NS=2504;DP=22240;EAS_AF=0.8204;AMR_AF=0.7219;AFR_AF=0.32;EUR_AF=0.5656;SAS_AF=0.7055;AA=A|||;VT=SNP
11	130394853	rs2703765	G	A	100	PASS	AC=553;AF=0.110423;AN=5008;NS=2504;DP=17859;EAS_AF=0.0079;AMR_AF=0.1484;AFR_AF=0.0318;EUR_AF=0.2734;SAS_AF=0.1278;AA=G|||;VT=SNP
11	130394868	rs34672044	G	A	100	PASS	AC=577;AF=0.115216;AN=5008;NS=2504;DP=18265;EAS_AF=0.1081;AMR_AF=0.0634;AFR_AF=0.1498;EUR_AF=0.1252;SAS_AF=0.1022;AA=G|||;VT=SNP
11	130394911	rs2703764	C	T	100	PASS	AC=1137;AF=0.227037;AN=5008;NS=2504;DP=19836;EAS_AF=0.1161;AMR_AF=0.2118;AFR_AF=0.1868;EUR_AF=0.3986;SAS_AF=0.2301;AA=C|||;VT=SNP
11	130395016	rs7934856	A	G	100	PASS	AC=3336;AF=0.666134;AN=5008;NS=2504;DP=20699;EAS_AF=0.8204;AMR_AF=0.7464;AFR_AF=0.5522;EUR_AF=0.5666;SAS_AF=0.7065;AA=G|||;VT=SNP
11	130395237	rs2640224	T	C	100	PASS	AC=4398;AF=0.878195;AN=5008;NS=2504;DP=18461;EAS_AF=0.9365;AMR_AF=0.9481;AFR_AF=0.6891;EUR_AF=0.9642;SAS_AF=0.9356;AA=C|||;VT=SNP
11	130395314	rs10750437	T	C	100	PASS	AC=3285;AF=0.65595;AN=5008;NS=2504;DP=18177;EAS_AF=0.8204;AMR_AF=0.7435;AFR_AF=0.5038;EUR_AF=0.5805;SAS_AF=0.7076;AA=T|||;VT=SNP
11	130395329	rs3134452	C	T	100	PASS	AC=4774;AF=0.953275;AN=5008;NS=2504;DP=17496;EAS_AF=0.9365;AMR_AF=0.9769;AFR_AF=0.9561;EUR_AF=0.9672;SAS_AF=0.9356;AA=T|||;VT=SNP
11	130395591	rs61913937	T	C	100	PASS	AC=1279;AF=0.255391;AN=5008;NS=2504;DP=17922;EAS_AF=0.3333;AMR_AF=0.245;AFR_AF=0.146;EUR_AF=0.1978;SAS_AF=0.3896;AA=T|||;VT=SNP
11	130395635	rs55699536	A	C	100	PASS	AC=997;AF=0.199081;AN=5008;NS=2504;DP=18143;EAS_AF=0.2153;AMR_AF=0.3905;AFR_AF=0.0393;EUR_AF=0.2863;SAS_AF=0.1728;AA=A|||;VT=SNP
11	130395764	rs7116902	C	T	100	PASS	AC=3254;AF=0.64976;AN=5008;NS=2504;DP=18614;EAS_AF=0.7917;AMR_AF=0.7421;AFR_AF=0.5053;EUR_AF=0.5795;SAS_AF=0.7055;AA=T|||;VT=SNP
11	130396044	rs11603849	A	G	100	PASS	AC=1864;AF=0.372204;AN=5008;NS=2504;DP=20148;EAS_AF=0.6071;AMR_AF=0.2954;AFR_AF=0.2126;EUR_AF=0.2445;SAS_AF=0.5317;AA=A|||;VT=SNP
11	130396178	rs4937526	T	C	100	PASS	AC=3421;AF=0.683107;AN=5008;NS=2504;DP=20516;EAS_AF=0.8204;AMR_AF=0.7507;AFR_AF=0.6006;EUR_AF=0.5825;SAS_AF=0.7086;AA=T|||;VT=SNP
11	130397020	rs1733435	G	C	100	PASS	AC=4774;AF=0.953275;AN=5008;NS=2504;DP=18957;EAS_AF=0.9365;AMR_AF=0.9769;AFR_AF=0.9561;EUR_AF=0.9672;SAS_AF=0.9356;AA=C|||;VT=SNP
11	130397085	rs10894213	T	C	100	PASS	AC=1006;AF=0.200879;AN=5008;NS=2504;DP=19382;EAS_AF=0.2163;AMR_AF=0.3934;AFR_AF=0.0378;EUR_AF=0.2913;SAS_AF=0.1759;AA=T|||;VT=SNP
11	130398000	rs1733434	G	A	100	PASS	AC=4652;AF=0.928914;AN=5008;NS=2504;DP=19234;EAS_AF=0.9365;AMR_AF=0.9697;AFR_AF=0.8684;EUR_AF=0.9662;SAS_AF=0.9356;AA=A|||;VT=SNP
11	130398004	rs1612224	G	A	100	PASS	AC=4657;AF=0.929912;AN=5008;NS=2504;DP=19075;EAS_AF=0.9365;AMR_AF=0.9712;AFR_AF=0.8714;EUR_AF=0.9662;SAS_AF=0.9356;AA=A|||;VT=SNP
11	130398084	rs11600025	T	C	100	PASS	AC=1861;AF=0.371605;AN=5008;NS=2504;DP=19215;EAS_AF=0.6062;AMR_AF=0.2968;AFR_AF=0.2118;EUR_AF=0.2445;SAS_AF=0.5297;AA=T|||;VT=SNP
11	130398384	rs3134451	C	G	100	PASS	AC=4773;AF=0.953075;AN=5008;NS=2504;DP=15121;EAS_AF=0.9365;AMR_AF=0.9769;AFR_AF=0.9561;EUR_AF=0.9662;SAS_AF=0.9356;AA=G|||;VT=SNP
11	130398447	rs3133395	C	T	100	PASS	AC=535;AF=0.106829;AN=5008;NS=2504;DP=17388;EAS_AF=0.0079;AMR_AF=0.1383;AFR_AF=0.0363;EUR_AF=0.2575;SAS_AF=0.1268;AA=T|||;VT=SNP
11	130399488	rs11222149	C	T	100	PASS	AC=849;AF=0.169529;AN=5008;NS=2504;DP=15912;EAS_AF=0.1071;AMR_AF=0.098;AFR_AF=0.3207;EUR_AF=0.1471;SAS_AF=0.1033;AA=C|||;VT=SNP
11	130399649	rs7358347	C	T	100	PASS	AC=2924;AF=0.583866;AN=5008;NS=2504;DP=16134;EAS_AF=0.8194;AMR_AF=0.696;AFR_AF=0.2867;EUR_AF=0.5467;SAS_AF=0.7014;AA=C|||;VT=SNP
11	130399845	rs11222150	G	A	100	PASS	AC=564;AF=0.11262;AN=5008;NS=2504;DP=16369;EAS_AF=0.1091;AMR_AF=0.0504;AFR_AF=0.1505;EUR_AF=0.1014;SAS_AF=0.1207;AA=G|||;VT=SNP
11	130400508	rs1689226	A	G	100	PASS	AC=4778;AF=0.954073;AN=5008;NS=2504;DP=20172;EAS_AF=0.9266;AMR_AF=0.9741;AFR_AF=0.9697;EUR_AF=0.9573;SAS_AF=0.9438;AA=A|||;VT=SNP
11	130400751	rs1689225	C	T	100	PASS	AC=511;AF=0.102037;AN=5008;NS=2504;DP=17149;EAS_AF=0.0079;AMR_AF=0.134;AFR_AF=0.0257;EUR_AF=0.2545;SAS_AF=0.1227;AA=C|||;VT=SNP
11	130401307	rs3134450	G	A	100	PASS	AC=4106;AF=0.819888;AN=5008;NS=2504;DP=17845;EAS_AF=0.8194;AMR_AF=0.8876;AFR_AF=0.7489;EUR_AF=0.8598;SAS_AF=0.8272;AA=G|||;VT=SNP
11	130401837	rs3103874	T	C	100	PASS	AC=4653;AF=0.929113;AN=5008;NS=2504;DP=19929;EAS_AF=0.9266;AMR_AF=0.9611;AFR_AF=0.885;EUR_AF=0.9543;SAS_AF=0.9427;AA=C|||;VT=SNP
11	130401870	rs1873887	G	A	100	PASS	AC=560;AF=0.111821;AN=5008;NS=2504;DP=20845;EAS_AF=0.1071;AMR_AF=0.0793;AFR_AF=0.1422;EUR_AF=0.0944;SAS_AF=0.1166;AA=G|||;VT=SNP
11	130401992	rs3103873	C	T	100	PASS	AC=4570;AF=0.91254;AN=5008;NS=2504;DP=19923;EAS_AF=0.9266;AMR_AF=0.9568;AFR_AF=0.8245;EUR_AF=0.9543;SAS_AF=0.9427;AA=T|||;VT=SNP
11	130402398	rs7120829	G	T	100	PASS	AC=2335;AF=0.466254;AN=5008;NS=2504;DP=19275;EAS_AF=0.4147;AMR_AF=0.513;AFR_AF=0.4629;EUR_AF=0.4583;SAS_AF=0.499;AA=-|||;VT=SNP
11	130402888	rs3920014	G	A	100	PASS	AC=538;AF=0.107428;AN=5008;NS=2504;DP=21006;EAS_AF=0.1667;AMR_AF=0.1758;AFR_AF=0.0802;EUR_AF=0.0795;SAS_AF=0.0634;AA=G|||;VT=SNP
11	130403215	rs10894214	T	A	100	PASS	AC=1795;AF=0.358427;AN=5008;NS=2504;DP=18189;EAS_AF=0.4206;AMR_AF=0.4524;AFR_AF=0.1082;EUR_AF=0.4264;SAS_AF=0.4959;AA=T|||;VT=SNP
11	130403745	rs7125311	A	G	100	PASS	AC=773;AF=0.154353;AN=5008;NS=2504;DP=19111;EAS_AF=0.1081;AMR_AF=0.0951;AFR_AF=0.2935;EUR_AF=0.0954;SAS_AF=0.1166;AA=A|||;VT=SNP
11	130403747	rs11222155	A	G	100	PASS	AC=1075;AF=0.214657;AN=5008;NS=2504;DP=19142;EAS_AF=0.3899;AMR_AF=0.219;AFR_AF=0.1551;EUR_AF=0.1282;SAS_AF=0.2004;AA=A|||;VT=SNP
11	130403956	rs1733432	G	A	100	PASS	AC=2888;AF=0.576677;AN=5008;NS=2504;DP=17584;EAS_AF=0.504;AMR_AF=0.5086;AFR_AF=0.8056;EUR_AF=0.5229;SAS_AF=0.4458;AA=A|||;VT=SNP
11	130404498	rs11222156	A	G	100	PASS	AC=674;AF=0.134585;AN=5008;NS=2504;DP=18726;EAS_AF=0.1617;AMR_AF=0.0764;AFR_AF=0.1959;EUR_AF=0.0696;SAS_AF=0.1319;AA=A|||;VT=SNP
11	130404549	rs1733433	A	C	100	PASS	AC=2724;AF=0.54393;AN=5008;NS=2504;DP=17793;EAS_AF=0.4762;AMR_AF=0.5;AFR_AF=0.7595;EUR_AF=0.5089;SAS_AF=0.3896;AA=C|||;VT=SNP
11	130404793	rs12225366	A	G	100	PASS	AC=482;AF=0.096246;AN=5008;NS=2504;DP=19799;EAS_AF=0.1974;AMR_AF=0.049;AFR_AF=0.0514;EUR_AF=0.0447;SAS_AF=0.1391;AA=A|||;VT=SNP
11	130406041	rs2035940	T	C	100	PASS	AC=2780;AF=0.555112;AN=5008;NS=2504;DP=19890;EAS_AF=0.5149;AMR_AF=0.4741;AFR_AF=0.7254;EUR_AF=0.4871;SAS_AF=0.4939;AA=C|||;VT=SNP
11	130406160	rs11222158	A	G	100	PASS	AC=1220;AF=0.24361;AN=5008;NS=2504;DP=21445;EAS_AF=0.1865;AMR_AF=0.183;AFR_AF=0.3843;EUR_AF=0.2117;SAS_AF=0.1881;AA=A|||;VT=SNP
11	130408449	rs4937527	G	A	100	PASS	AC=2340;AF=0.467252;AN=5008;NS=2504;DP=19389;EAS_AF=0.4653;AMR_AF=0.4424;AFR_AF=0.5325;EUR_AF=0.4284;SAS_AF=0.4387;AA=g|||;VT=SNP
11	130408513	rs4937528	A	C	100	PASS	AC=625;AF=0.1248;AN=5008;NS=2504;DP=18321;EAS_AF=0.1815;AMR_AF=0.0836;AFR_AF=0.0877;EUR_AF=0.1064;SAS_AF=0.1646;AA=A|||;VT=SNP
11	130409452	rs112421767	T	A	100	PASS	AC=4203;AF=0.839257;AN=5008;NS=2504;DP=20316;EAS_AF=0.8056;AMR_AF=0.915;AFR_AF=0.9932;EUR_AF=0.7644;SAS_AF=0.6892;AA=A|||;VT=SNP
11	130412416	rs112857630	T	C	100	PASS	AC=154;AF=0.0307508;AN=5008;NS=2504;DP=20755;EAS_AF=0.005;AMR_AF=0.0259;AFR_AF=0.0045;EUR_AF=0.0517;SAS_AF=0.0746;AA=T|||;VT=SNP
11	130413834	rs2703768	T	A	100	PASS	AC=3017;AF=0.602436;AN=5008;NS=2504;DP=13321;EAS_AF=0.496;AMR_AF=0.5303;AFR_AF=0.8359;EUR_AF=0.5596;SAS_AF=0.4918;AA=A|||;VT=SNP
11	130414902	rs79278761	T	A	100	PASS	AC=83;AF=0.0165735;AN=5008;NS=2504;DP=21791;EAS_AF=0.002;AMR_AF=0.0216;AFR_AF=0.0038;EUR_AF=0.0447;SAS_AF=0.0164;AA=T|||;VT=SNP
11	130416206	rs4245088	T	C	100	PASS	AC=3034;AF=0.605831;AN=5008;NS=2504;DP=17271;EAS_AF=0.502;AMR_AF=0.536;AFR_AF=0.8298;EUR_AF=0.5666;SAS_AF=0.5;AA=C|||;VT=SNP
11	130416256	rs2464436	T	G	100	PASS	AC=1877;AF=0.3748;AN=5008;NS=2504;DP=18018;EAS_AF=0.3175;AMR_AF=0.3501;AFR_AF=0.4902;EUR_AF=0.3608;SAS_AF=0.3098;AA=G|||;VT=SNP
11	130416267	rs1389242	C	A	100	PASS	AC=2339;AF=0.467053;AN=5008;NS=2504;DP=18220;EAS_AF=0.5179;AMR_AF=0.4323;AFR_AF=0.4826;EUR_AF=0.4334;SAS_AF=0.453;AA=C|||;VT=SNP
11	130416523	rs2703753	C	T	100	PASS	AC=1263;AF=0.252196;AN=5008;NS=2504;DP=16461;EAS_AF=0.1845;AMR_AF=0.17;AFR_AF=0.3812;EUR_AF=0.2286;SAS_AF=0.2301;AA=T|||;VT=SNP
11	130416832	rs2703752	T	G	100	PASS	AC=3033;AF=0.605631;AN=5008;NS=2504;DP=16954;EAS_AF=0.506;AMR_AF=0.5331;AFR_AF=0.8283;EUR_AF=0.5646;SAS_AF=0.501;AA=G|||;VT=SNP
11	130416945	rs74836863	G	A	100	PASS	AC=305;AF=0.0609026;AN=5008;NS=2504;DP=17698;EAS_AF=0.004;AMR_AF=0.036;AFR_AF=0.1142;EUR_AF=0.0537;SAS_AF=0.0726;AA=G|||;VT=SNP
11	130417076	rs75275143	G	A	100	PASS	AC=220;AF=0.0439297;AN=5008;NS=2504;DP=18470;EAS_AF=0.0645;AMR_AF=0.0245;AFR_AF=0.0522;EUR_AF=0.0239;SAS_AF=0.046;AA=g|||;VT=SNP
11	130417217	rs57476868	C	T	100	PASS	AC=500;AF=0.0998403;AN=5008;NS=2504;DP=17447;EAS_AF=0.1687;AMR_AF=0.1671;AFR_AF=0.0711;EUR_AF=0.0696;SAS_AF=0.0511;AA=C|||;VT=SNP
11	130417573	rs10791078	A	G	100	PASS	AC=2438;AF=0.486821;AN=5008;NS=2504;DP=19458;EAS_AF=0.5089;AMR_AF=0.4625;AFR_AF=0.5424;EUR_AF=0.4583;SAS_AF=0.4356;AA=g|||;VT=SNP
11	130418251	rs12806239	G	A	100	PASS	AC=2250;AF=0.449281;AN=5008;NS=2504;DP=18843;EAS_AF=0.5109;AMR_AF=0.428;AFR_AF=0.438;EUR_AF=0.4354;SAS_AF=0.4305;AA=A|||;VT=SNP
11	130418643	rs12807046	G	C	100	PASS	AC=639;AF=0.127596;AN=5008;NS=2504;DP=21145;EAS_AF=0.1984;AMR_AF=0.085;AFR_AF=0.0741;EUR_AF=0.1123;SAS_AF=0.1728;AA=G|||;VT=SNP
11	130419635	rs11604406	C	T	100	PASS	AC=1158;AF=0.23123;AN=5008;NS=2504;DP=19615;EAS_AF=0.3145;AMR_AF=0.268;AFR_AF=0.1218;EUR_AF=0.2495;SAS_AF=0.2485;AA=T|||;VT=SNP
11	130420677	rs34413743	T	A	100	PASS	AC=643;AF=0.128395;AN=5008;NS=2504;DP=18002;EAS_AF=0.1984;AMR_AF=0.0865;AFR_AF=0.0764;EUR_AF=0.1123;SAS_AF=0.1728;AA=T|||;VT=SNP
11	130420853	rs978891	T	A	100	PASS	AC=1963;AF=0.391973;AN=5008;NS=2504;DP=19988;EAS_AF=0.3234;AMR_AF=0.3862;AFR_AF=0.5182;EUR_AF=0.3867;SAS_AF=0.3016;AA=A|||;VT=SNP
11	130420981	rs61913956	C	A	100	PASS	AC=1168;AF=0.233227;AN=5008;NS=2504;DP=19672;EAS_AF=0.3204;AMR_AF=0.268;AFR_AF=0.1203;EUR_AF=0.2525;SAS_AF=0.2515;AA=C|||;VT=SNP
11	130421309	rs1493295	T	C	100	PASS	AC=3037;AF=0.60643;AN=5008;NS=2504;DP=22181;EAS_AF=0.5228;AMR_AF=0.5403;AFR_AF=0.82;EUR_AF=0.5746;SAS_AF=0.4836;AA=C|||;VT=SNP
11	130422126	rs147819931	G	A	100	PASS	AC=127;AF=0.0253594;AN=5008;NS=2504;DP=14983;EAS_AF=0.005;AMR_AF=0.0187;AFR_AF=0.0038;EUR_AF=0.0378;SAS_AF=0.0675;AA=G|||;VT=SNP
11	130422215	rs10894215	A	G	100	PASS	AC=931;AF=0.185903;AN=5008;NS=2504;DP=17182;EAS_AF=0.1994;AMR_AF=0.1383;AFR_AF=0.1846;EUR_AF=0.1879;SAS_AF=0.2055;AA=A|||;VT=SNP
11	130422771	rs2131532	G	A	100	PASS	AC=702;AF=0.140176;AN=5008;NS=2504;DP=21834;EAS_AF=0.2093;AMR_AF=0.1945;AFR_AF=0.0817;EUR_AF=0.1262;SAS_AF=0.1237;AA=G|||;VT=SNP
11	130423305	rs2172491	C	T	100	PASS	AC=437;AF=0.0872604;AN=5008;NS=2504;DP=20540;EAS_AF=0.1032;AMR_AF=0.0735;AFR_AF=0.0431;EUR_AF=0.1223;SAS_AF=0.1043;AA=C|||;VT=SNP
11	130424293	rs73030865	A	T	100	PASS	AC=1131;AF=0.225839;AN=5008;NS=2504;DP=22009;EAS_AF=0.3224;AMR_AF=0.2622;AFR_AF=0.1241;EUR_AF=0.2346;SAS_AF=0.229;AA=A|||;VT=SNP
11	130424310	rs3103872	A	T	100	PASS	AC=2996;AF=0.598243;AN=5008;NS=2504;DP=22332;EAS_AF=0.5208;AMR_AF=0.5375;AFR_AF=0.8071;EUR_AF=0.5537;SAS_AF=0.4847;AA=T|||;VT=SNP
11	130424826	rs11222164	A	G	100	PASS	AC=655;AF=0.130791;AN=5008;NS=2504;DP=22691;EAS_AF=0.2034;AMR_AF=0.0865;AFR_AF=0.0643;EUR_AF=0.1123;SAS_AF=0.1963;AA=A|||;VT=SNP
11	130425377	rs115946312	C	A	100	PASS	AC=182;AF=0.0363419;AN=5008;NS=2504;DP=20082;EAS_AF=0.0625;AMR_AF=0.0245;AFR_AF=0.0257;EUR_AF=0.0239;SAS_AF=0.045;AA=C|||;VT=SNP
11	130425698	rs1689209	T	C	100	PASS	AC=3213;AF=0.641573;AN=5008;NS=2504;DP=17458;EAS_AF=0.5159;AMR_AF=0.5677;AFR_AF=0.8669;EUR_AF=0.6282;SAS_AF=0.5327;AA=C|||;VT=SNP
11	130426387	rs2640215	T	C	100	PASS	AC=2067;AF=0.41274;AN=5008;NS=2504;DP=18803;EAS_AF=0.2927;AMR_AF=0.4049;AFR_AF=0.5749;EUR_AF=0.4105;SAS_AF=0.3252;AA=C|||;VT=SNP
11	130427239	rs1493291	G	A	100	PASS	AC=596;AF=0.11901;AN=5008;NS=2504;DP=15362;EAS_AF=0.003;AMR_AF=0.0677;AFR_AF=0.3313;EUR_AF=0.0805;SAS_AF=0.0276;AA=A|||;VT=SNP
11	130427300	rs11222165	T	C	100	PASS	AC=400;AF=0.0798722;AN=5008;NS=2504;DP=13925;EAS_AF=0.0109;AMR_AF=0.2478;AFR_AF=0.0061;EUR_AF=0.1262;SAS_AF=0.0838;AA=T|||;VT=SNP
11	130427307	rs12420720	G	T	100	PASS	AC=581;AF=0.116014;AN=5008;NS=2504;DP=13698;EAS_AF=0.0278;AMR_AF=0.134;AFR_AF=0.1225;EUR_AF=0.1869;SAS_AF=0.1125;AA=T|||;VT=SNP
11	130427394	rs1689207	G	A	100	PASS	AC=3507;AF=0.70028;AN=5008;NS=2504;DP=16465;EAS_AF=0.7966;AMR_AF=0.83;AFR_AF=0.6649;EUR_AF=0.6899;SAS_AF=0.5675;AA=A|||;VT=SNP
11	130427587	rs75991196	C	A	100	PASS	AC=465;AF=0.0928514;AN=5008;NS=2504;DP=17276;EAS_AF=0.005;AMR_AF=0.0793;AFR_AF=0.2027;EUR_AF=0.0755;SAS_AF=0.0624;AA=C|||;VT=SNP
11	130427917	rs77983823	T	C	100	PASS	AC=185;AF=0.0369409;AN=5008;NS=2504;DP=18365;EAS_AF=0.005;AMR_AF=0.0548;AFR_AF=0.0038;EUR_AF=0.0746;SAS_AF=0.0634;AA=T|||;VT=SNP
11	130427963	rs1689231	G	C	100	PASS	AC=3576;AF=0.714058;AN=5008;NS=2504;DP=19441;EAS_AF=0.628;AMR_AF=0.7349;AFR_AF=0.9297;EUR_AF=0.6402;SAS_AF=0.5726;AA=C|||;VT=SNP
11	130428110	rs1627019	A	G	100	PASS	AC=3612;AF=0.721246;AN=5008;NS=2504;DP=20335;EAS_AF=0.6319;AMR_AF=0.7493;AFR_AF=0.9297;EUR_AF=0.659;SAS_AF=0.5757;AA=G|||;VT=SNP
11	130428258	rs1021455	C	T	100	PASS	AC=1239;AF=0.247404;AN=5008;NS=2504;DP=19793;EAS_AF=0.498;AMR_AF=0.1383;AFR_AF=0.1528;EUR_AF=0.1988;SAS_AF=0.2444;AA=C|||;VT=SNP
11	130428293	rs1628692	T	C	100	PASS	AC=3667;AF=0.732228;AN=5008;NS=2504;DP=19998;EAS_AF=0.629;AMR_AF=0.7522;AFR_AF=0.9735;EUR_AF=0.659;SAS_AF=0.5736;AA=t|||;VT=SNP
11	130428476	rs1630336	T	C	100	PASS	AC=3581;AF=0.715056;AN=5008;NS=2504;DP=19652;EAS_AF=0.63;AMR_AF=0.7363;AFR_AF=0.9297;EUR_AF=0.6412;SAS_AF=0.5736;AA=C|||;VT=SNP
11	130429459	rs3134446	G	C	100	PASS	AC=2929;AF=0.584864;AN=5008;NS=2504;DP=19901;EAS_AF=0.623;AMR_AF=0.6354;AFR_AF=0.5923;EUR_AF=0.5716;SAS_AF=0.5133;AA=C|||;VT=SNP
11	130429927	rs1689229	G	T	100	PASS	AC=2803;AF=0.559704;AN=5008;NS=2504;DP=15331;EAS_AF=0.6171;AMR_AF=0.611;AFR_AF=0.5242;EUR_AF=0.5666;SAS_AF=0.5051;AA=G|||;VT=SNP
11	130430791	rs34745291	G	A	100	PASS	AC=1646;AF=0.328674;AN=5008;NS=2504;DP=18869;EAS_AF=0.5357;AMR_AF=0.2781;AFR_AF=0.2095;EUR_AF=0.2952;SAS_AF=0.3466;AA=G|||;VT=SNP
11	130431296	rs11222170	A	C	100	PASS	AC=1152;AF=0.230032;AN=5008;NS=2504;DP=17331;EAS_AF=0.1121;AMR_AF=0.3588;AFR_AF=0.2882;EUR_AF=0.2575;SAS_AF=0.1534;AA=A|||;VT=SNP
11	130431482	rs1021452	T	C	100	PASS	AC=1951;AF=0.389577;AN=5008;NS=2504;DP=15307;EAS_AF=0.0972;AMR_AF=0.4683;AFR_AF=0.7466;EUR_AF=0.33;SAS_AF=0.2137;AA=t|||;VT=SNP
11	130432906	rs11222172	T	A	100	PASS	AC=903;AF=0.180312;AN=5008;NS=2504;DP=13841;EAS_AF=0.0903;AMR_AF=0.3487;AFR_AF=0.1233;EUR_AF=0.2555;SAS_AF=0.1534;AA=G|||;VT=SNP
11	130433364	rs4937530	T	A	100	PASS	AC=2891;AF=0.577276;AN=5008;NS=2504;DP=13499;EAS_AF=0.6012;AMR_AF=0.5793;AFR_AF=0.6899;EUR_AF=0.508;SAS_AF=0.4703;AA=A|||;VT=SNP
11	130435359	rs4573683	G	A	100	PASS	AC=2171;AF=0.433506;AN=5008;NS=2504;DP=19565;EAS_AF=0.505;AMR_AF=0.2695;AFR_AF=0.6861;EUR_AF=0.2753;SAS_AF=0.2975;AA=G|||;VT=SNP
11	130436748	rs112169500	C	T	100	PASS	AC=1097;AF=0.21905;AN=5008;NS=2504;DP=22770;EAS_AF=0.0536;AMR_AF=0.2262;AFR_AF=0.4357;EUR_AF=0.159;SAS_AF=0.1534;AA=c|||;VT=SNP
11	130437925	rs11600573	G	A	100	PASS	AC=409;AF=0.0816693;AN=5008;NS=2504;DP=17801;EAS_AF=0.0486;AMR_AF=0.1268;AFR_AF=0.0575;EUR_AF=0.1004;SAS_AF=0.0971;AA=g|||;VT=SNP
11	130438216	rs144429416	G	T	100	PASS	AC=243;AF=0.0485224;AN=5008;NS=2504;DP=17386;EAS_AF=0.0863;AMR_AF=0.049;AFR_AF=0.0212;EUR_AF=0.0567;SAS_AF=0.0378;AA=N|||;VT=SNP
11	130438677	rs7124211	G	C	100	PASS	AC=2528;AF=0.504792;AN=5008;NS=2504;DP=16623;EAS_AF=0.5536;AMR_AF=0.3775;AFR_AF=0.7307;EUR_AF=0.3579;SAS_AF=0.3906;AA=N|||;VT=SNP
11	130440204	rs10894218	T	C	100	PASS	AC=1174;AF=0.234425;AN=5008;NS=2504;DP=14732;EAS_AF=0.4841;AMR_AF=0.1455;AFR_AF=0.1157;EUR_AF=0.1988;SAS_AF=0.2372;AA=t|||;VT=SNP
11	130440220	rs10894219	G	A	100	PASS	AC=1174;AF=0.234425;AN=5008;NS=2504;DP=14987;EAS_AF=0.4821;AMR_AF=0.1455;AFR_AF=0.1157;EUR_AF=0.2008;SAS_AF=0.2372;AA=g|||;VT=SNP
11	130441046	rs10791081	C	G	100	PASS	AC=2670;AF=0.533147;AN=5008;NS=2504;DP=18070;EAS_AF=0.5546;AMR_AF=0.3948;AFR_AF=0.8124;EUR_AF=0.3767;SAS_AF=0.3926;AA=G|||;VT=SNP
11	130441491	rs11222181	C	T	100	PASS	AC=432;AF=0.086262;AN=5008;NS=2504;DP=20494;EAS_AF=0.0635;AMR_AF=0.1268;AFR_AF=0.0643;EUR_AF=0.0994;SAS_AF=0.0971;AA=c|||;VT=SNP
11	130441793	rs7109602	C	G	100	PASS	AC=1433;AF=0.286142;AN=5008;NS=2504;DP=20736;EAS_AF=0.0933;AMR_AF=0.4251;AFR_AF=0.3933;EUR_AF=0.3151;SAS_AF=0.2117;AA=c|||;VT=SNP
11	130442661	rs61915762	G	A	100	PASS	AC=887;AF=0.177117;AN=5008;NS=2504;DP=17911;EAS_AF=0.0883;AMR_AF=0.3372;AFR_AF=0.1172;EUR_AF=0.2565;SAS_AF=0.1544;AA=g|||;VT=SNP
11	130442701	rs61915763	G	C	100	PASS	AC=886;AF=0.176917;AN=5008;NS=2504;DP=18121;EAS_AF=0.0883;AMR_AF=0.3372;AFR_AF=0.1172;EUR_AF=0.2555;SAS_AF=0.1544;AA=g|||;VT=SNP
11	130443714	rs12282819	C	G	100	PASS	AC=673;AF=0.134385;AN=5008;NS=2504;DP=20269;EAS_AF=0.0635;AMR_AF=0.147;AFR_AF=0.2179;EUR_AF=0.1203;SAS_AF=0.1002;AA=C|||;VT=SNP
11	130443853	rs10894221	G	C	100	PASS	AC=1209;AF=0.241414;AN=5008;NS=2504;DP=18607;EAS_AF=0.4851;AMR_AF=0.1455;AFR_AF=0.1415;EUR_AF=0.1998;SAS_AF=0.2362;AA=G|||;VT=SNP
11	130444434	rs12284534	C	T	100	PASS	AC=672;AF=0.134185;AN=5008;NS=2504;DP=19285;EAS_AF=0.0635;AMR_AF=0.1455;AFR_AF=0.2179;EUR_AF=0.1203;SAS_AF=0.1002;AA=C|||;VT=SNP
11	130444800	rs74617563	A	G	100	PASS	AC=567;AF=0.113219;AN=5008;NS=2504;DP=19222;EAS_AF=0.0645;AMR_AF=0.1297;AFR_AF=0.1634;EUR_AF=0.1004;SAS_AF=0.0971;AA=A|||;VT=SNP
11	130445049	rs76259597	G	A	100	PASS	AC=444;AF=0.0886581;AN=5008;NS=2504;DP=21534;EAS_AF=0.0645;AMR_AF=0.1239;AFR_AF=0.0741;EUR_AF=0.0994;SAS_AF=0.0971;AA=G|||;VT=SNP
11	130445239	rs1921576	C	T	100	PASS	AC=4317;AF=0.862021;AN=5008;NS=2504;DP=19615;EAS_AF=0.8552;AMR_AF=0.9164;AFR_AF=0.9887;EUR_AF=0.8032;SAS_AF=0.7198;AA=T|||;VT=SNP
11	130445273	rs4350370	A	G	100	PASS	AC=3601;AF=0.71905;AN=5008;NS=2504;DP=19460;EAS_AF=0.6488;AMR_AF=0.7378;AFR_AF=0.938;EUR_AF=0.6461;SAS_AF=0.5573;AA=G|||;VT=SNP
11	130446023	rs4128440	G	A	100	PASS	AC=1821;AF=0.363618;AN=5008;NS=2504;DP=20795;EAS_AF=0.0893;AMR_AF=0.4986;AFR_AF=0.5227;EUR_AF=0.4344;SAS_AF=0.2628;AA=G|||;VT=SNP
11	130446362	rs12418439	C	T	100	PASS	AC=672;AF=0.134185;AN=5008;NS=2504;DP=20052;EAS_AF=0.0645;AMR_AF=0.147;AFR_AF=0.2171;EUR_AF=0.1203;SAS_AF=0.0992;AA=C|||;VT=SNP
11	130446448	rs4937532	T	A	100	PASS	AC=3524;AF=0.703674;AN=5008;NS=2504;DP=16698;EAS_AF=0.6498;AMR_AF=0.7349;AFR_AF=0.882;EUR_AF=0.6531;SAS_AF=0.5481;AA=A|||;VT=SNP
11	130446574	rs12362374	C	T	100	PASS	AC=1143;AF=0.228235;AN=5008;NS=2504;DP=16591;EAS_AF=0.006;AMR_AF=0.3184;AFR_AF=0.4713;EUR_AF=0.1769;SAS_AF=0.1176;AA=C|||;VT=SNP
11	130446644	rs12363913	T	G	100	PASS	AC=1821;AF=0.363618;AN=5008;NS=2504;DP=15788;EAS_AF=0.0893;AMR_AF=0.5;AFR_AF=0.5219;EUR_AF=0.4344;SAS_AF=0.2628;AA=T|||;VT=SNP
11	130447132	rs11222184	C	T	100	PASS	AC=1030;AF=0.205671;AN=5008;NS=2504;DP=15065;EAS_AF=0.495;AMR_AF=0.0922;AFR_AF=0.1415;EUR_AF=0.0974;SAS_AF=0.1861;AA=C|||;VT=SNP
11	130447854	rs12146529	C	T	100	PASS	AC=1101;AF=0.219848;AN=5008;NS=2504;DP=19100;EAS_AF=0.0853;AMR_AF=0.3991;AFR_AF=0.1195;EUR_AF=0.3777;SAS_AF=0.2045;AA=C|||;VT=SNP
11	130447883	rs12146531	G	A	100	PASS	AC=1100;AF=0.219649;AN=5008;NS=2504;DP=20074;EAS_AF=0.0843;AMR_AF=0.3991;AFR_AF=0.1195;EUR_AF=0.3777;SAS_AF=0.2045;AA=G|||;VT=SNP
11	130448044	rs10894222	G	A	100	PASS	AC=2818;AF=0.5627;AN=5008;NS=2504;DP=20543;EAS_AF=0.5853;AMR_AF=0.5908;AFR_AF=0.6392;EUR_AF=0.5308;SAS_AF=0.4489;AA=G|||;VT=SNP
11	130448209	rs11603389	C	G	100	PASS	AC=441;AF=0.0880591;AN=5008;NS=2504;DP=17978;EAS_AF=0.0645;AMR_AF=0.1239;AFR_AF=0.0734;EUR_AF=0.0984;SAS_AF=0.0961;AA=C|||;VT=SNP
11	130448353	rs1882341	G	C	100	PASS	AC=1926;AF=0.384585;AN=5008;NS=2504;DP=17732;EAS_AF=0.0893;AMR_AF=0.513;AFR_AF=0.5779;EUR_AF=0.4533;SAS_AF=0.2658;AA=C|||;VT=SNP
11	130448420	rs1882342	G	C	100	PASS	AC=3527;AF=0.704273;AN=5008;NS=2504;DP=17733;EAS_AF=0.6518;AMR_AF=0.7363;AFR_AF=0.8812;EUR_AF=0.6521;SAS_AF=0.5501;AA=C|||;VT=SNP
11	130448424	rs12282069	C	T	100	PASS	AC=3523;AF=0.703474;AN=5008;NS=2504;DP=17630;EAS_AF=0.6498;AMR_AF=0.7349;AFR_AF=0.8812;EUR_AF=0.6511;SAS_AF=0.5501;AA=T|||;VT=SNP
11	130448578	rs57099431	T	C	100	PASS	AC=1031;AF=0.205871;AN=5008;NS=2504;DP=19125;EAS_AF=0.496;AMR_AF=0.0922;AFR_AF=0.1415;EUR_AF=0.0974;SAS_AF=0.1861;AA=T|||;VT=SNP
11	130448688	rs7950948	T	G	100	PASS	AC=1821;AF=0.363618;AN=5008;NS=2504;DP=18273;EAS_AF=0.0893;AMR_AF=0.4986;AFR_AF=0.5234;EUR_AF=0.4334;SAS_AF=0.2628;AA=T|||;VT=SNP
11	130449082	rs7939050	A	G	100	PASS	AC=3521;AF=0.703075;AN=5008;NS=2504;DP=17509;EAS_AF=0.6498;AMR_AF=0.7349;AFR_AF=0.8812;EUR_AF=0.6511;SAS_AF=0.5481;AA=A|||;VT=SNP
11	130449163	rs7939270	C	T	100	PASS	AC=3596;AF=0.718051;AN=5008;NS=2504;DP=18834;EAS_AF=0.6498;AMR_AF=0.7392;AFR_AF=0.9357;EUR_AF=0.6511;SAS_AF=0.5481;AA=T|||;VT=SNP
11	130449192	rs7926038	T	C	100	PASS	AC=3521;AF=0.703075;AN=5008;NS=2504;DP=19638;EAS_AF=0.6498;AMR_AF=0.7349;AFR_AF=0.8812;EUR_AF=0.6511;SAS_AF=0.5481;AA=C|||;VT=SNP
11	130449914	rs10732867	G	A	100	PASS	AC=3486;AF=0.696086;AN=5008;NS=2504;DP=17963;EAS_AF=0.6488;AMR_AF=0.7349;AFR_AF=0.8555;EUR_AF=0.6511;SAS_AF=0.5481;AA=G|||;VT=SNP
11	130450342	rs10732868	G	A	100	PASS	AC=3486;AF=0.696086;AN=5008;NS=2504;DP=19328;EAS_AF=0.6498;AMR_AF=0.7349;AFR_AF=0.8548;EUR_AF=0.6511;SAS_AF=0.5481;AA=A|||;VT=SNP
11	130452659	rs4245090	T	C	100	PASS	AC=3593;AF=0.717452;AN=5008;NS=2504;DP=18880;EAS_AF=0.6587;AMR_AF=0.7378;AFR_AF=0.9213;EUR_AF=0.6551;SAS_AF=0.5521;AA=C|||;VT=SNP
11	130452805	rs11222186	A	C	100	PASS	AC=761;AF=0.151957;AN=5008;NS=2504;DP=18340;EAS_AF=0.0704;AMR_AF=0.1571;AFR_AF=0.2753;EUR_AF=0.1183;SAS_AF=0.1002;AA=C|||;VT=SNP
11	130454068	rs6590480	G	A	100	PASS	AC=3580;AF=0.714856;AN=5008;NS=2504;DP=17474;EAS_AF=0.6577;AMR_AF=0.7392;AFR_AF=0.9123;EUR_AF=0.6571;SAS_AF=0.5491;AA=G|||;VT=SNP
11	130454210	rs6590481	C	T	100	PASS	AC=3579;AF=0.714657;AN=5008;NS=2504;DP=18034;EAS_AF=0.6577;AMR_AF=0.7392;AFR_AF=0.9123;EUR_AF=0.6571;SAS_AF=0.5481;AA=C|||;VT=SNP
11	130454258	rs6590482	T	C	100	PASS	AC=3581;AF=0.715056;AN=5008;NS=2504;DP=19639;EAS_AF=0.6587;AMR_AF=0.7392;AFR_AF=0.9123;EUR_AF=0.6581;SAS_AF=0.5481;AA=T|||;VT=SNP
11	130454561	rs4937533	T	C	100	PASS	AC=1167;AF=0.233027;AN=5008;NS=2504;DP=19262;EAS_AF=0.3075;AMR_AF=0.2219;AFR_AF=0.0492;EUR_AF=0.2316;SAS_AF=0.4141;AA=T|||;VT=SNP
11	130454589	rs4937534	C	T	100	PASS	AC=3580;AF=0.714856;AN=5008;NS=2504;DP=18831;EAS_AF=0.6607;AMR_AF=0.7378;AFR_AF=0.9244;EUR_AF=0.6421;SAS_AF=0.546;AA=C|||;VT=SNP
11	130454592	rs4937535	G	A	100	PASS	AC=3598;AF=0.71845;AN=5008;NS=2504;DP=18787;EAS_AF=0.6607;AMR_AF=0.7435;AFR_AF=0.9244;EUR_AF=0.6551;SAS_AF=0.547;AA=G|||;VT=SNP
11	130454685	rs4937536	A	G	100	PASS	AC=3583;AF=0.715455;AN=5008;NS=2504;DP=19483;EAS_AF=0.6577;AMR_AF=0.745;AFR_AF=0.9138;EUR_AF=0.6561;SAS_AF=0.547;AA=a|||;VT=SNP
11	130454752	rs4937537	A	G	100	PASS	AC=3585;AF=0.715855;AN=5008;NS=2504;DP=20566;EAS_AF=0.6587;AMR_AF=0.745;AFR_AF=0.9145;EUR_AF=0.6561;SAS_AF=0.547;AA=a|||;VT=SNP
11	130454809	rs11222188	G	A	100	PASS	AC=525;AF=0.104832;AN=5008;NS=2504;DP=20874;EAS_AF=0.2996;AMR_AF=0.0576;AFR_AF=0.0197;EUR_AF=0.0895;SAS_AF=0.0685;AA=G|||;VT=SNP
11	130454840	rs4937538	A	G	100	PASS	AC=3623;AF=0.723442;AN=5008;NS=2504;DP=20738;EAS_AF=0.6577;AMR_AF=0.7435;AFR_AF=0.9448;EUR_AF=0.6561;SAS_AF=0.547;AA=G|||;VT=SNP
11	130455061	rs7112598	C	A	100	PASS	AC=3581;AF=0.715056;AN=5008;NS=2504;DP=19744;EAS_AF=0.6577;AMR_AF=0.7435;AFR_AF=0.9145;EUR_AF=0.6551;SAS_AF=0.546;AA=A|||;VT=SNP
11	130455337	rs10750440	G	A	100	PASS	AC=3571;AF=0.713059;AN=5008;NS=2504;DP=18473;EAS_AF=0.6577;AMR_AF=0.7435;AFR_AF=0.9145;EUR_AF=0.6541;SAS_AF=0.5368;AA=A|||;VT=SNP
11	130457581	rs4937539	T	C	100	PASS	AC=2608;AF=0.520767;AN=5008;NS=2504;DP=21032;EAS_AF=0.6508;AMR_AF=0.6268;AFR_AF=0.3941;EUR_AF=0.5755;SAS_AF=0.4264;AA=T|||;VT=SNP
11	130457739	rs7929936	A	C	100	PASS	AC=2669;AF=0.532947;AN=5008;NS=2504;DP=21255;EAS_AF=0.6379;AMR_AF=0.6297;AFR_AF=0.4486;EUR_AF=0.5755;SAS_AF=0.4264;AA=C|||;VT=SNP
11	130457883	rs6590483	G	A	100	PASS	AC=3519;AF=0.702676;AN=5008;NS=2504;DP=20154;EAS_AF=0.6577;AMR_AF=0.7334;AFR_AF=0.8888;EUR_AF=0.6352;SAS_AF=0.545;AA=A|||;VT=SNP
11	130458329	rs7111149	A	G	100	PASS	AC=2607;AF=0.520567;AN=5008;NS=2504;DP=16149;EAS_AF=0.6508;AMR_AF=0.6268;AFR_AF=0.3933;EUR_AF=0.5755;SAS_AF=0.4264;AA=A|||;VT=SNP
11	130458475	rs7127536	T	A	100	PASS	AC=2606;AF=0.520367;AN=5008;NS=2504;DP=19381;EAS_AF=0.6508;AMR_AF=0.6268;AFR_AF=0.3933;EUR_AF=0.5746;SAS_AF=0.4264;AA=T|||;VT=SNP
11	130458891	rs4499010	G	T	100	PASS	AC=3597;AF=0.718251;AN=5008;NS=2504;DP=19397;EAS_AF=0.6577;AMR_AF=0.745;AFR_AF=0.9244;EUR_AF=0.6561;SAS_AF=0.547;AA=T|||;VT=SNP
11	130459639	rs1921574	T	C	100	PASS	AC=3588;AF=0.716454;AN=5008;NS=2504;DP=19439;EAS_AF=0.6577;AMR_AF=0.745;AFR_AF=0.9175;EUR_AF=0.6561;SAS_AF=0.547;AA=C|||;VT=SNP
11	130460127	rs56920526	A	G	100	PASS	AC=980;AF=0.195687;AN=5008;NS=2504;DP=20210;EAS_AF=0.497;AMR_AF=0.0965;AFR_AF=0.1483;EUR_AF=0.0944;SAS_AF=0.1237;AA=A|||;VT=SNP
11	130460413	rs12576362	A	T	100	PASS	AC=1007;AF=0.201078;AN=5008;NS=2504;DP=18916;EAS_AF=0.497;AMR_AF=0.0965;AFR_AF=0.1687;EUR_AF=0.0944;SAS_AF=0.1237;AA=A|||;VT=SNP
11	130460800	rs11222190	C	T	100	PASS	AC=1005;AF=0.200679;AN=5008;NS=2504;DP=16815;EAS_AF=0.497;AMR_AF=0.0965;AFR_AF=0.1679;EUR_AF=0.0944;SAS_AF=0.1227;AA=C|||;VT=SNP
11	130460995	rs4937541	C	T	100	PASS	AC=2606;AF=0.520367;AN=5008;NS=2504;DP=16125;EAS_AF=0.6508;AMR_AF=0.6268;AFR_AF=0.3926;EUR_AF=0.5755;SAS_AF=0.4264;AA=C|||;VT=SNP
11	130461265	rs12224800	A	C	100	PASS	AC=979;AF=0.195487;AN=5008;NS=2504;DP=16691;EAS_AF=0.497;AMR_AF=0.0965;AFR_AF=0.1483;EUR_AF=0.0944;SAS_AF=0.1227;AA=A|||;VT=SNP
11	130461275	rs12224801	A	T	100	PASS	AC=979;AF=0.195487;AN=5008;NS=2504;DP=16701;EAS_AF=0.497;AMR_AF=0.0965;AFR_AF=0.1483;EUR_AF=0.0944;SAS_AF=0.1227;AA=A|||;VT=SNP
11	130462245	rs1882338	C	T	100	PASS	AC=4497;AF=0.897963;AN=5008;NS=2504;DP=19406;EAS_AF=0.8591;AMR_AF=0.9294;AFR_AF=0.9924;EUR_AF=0.838;SAS_AF=0.8497;AA=T|||;VT=SNP
11	130463367	rs1950118	G	C	100	PASS	AC=2609;AF=0.520966;AN=5008;NS=2504;DP=16113;EAS_AF=0.6508;AMR_AF=0.6297;AFR_AF=0.3933;EUR_AF=0.5755;SAS_AF=0.4264;AA=G|||;VT=SNP
11	130463543	rs1950117	C	T	100	PASS	AC=2607;AF=0.520567;AN=5008;NS=2504;DP=16615;EAS_AF=0.6508;AMR_AF=0.6268;AFR_AF=0.3933;EUR_AF=0.5755;SAS_AF=0.4264;AA=C|||;VT=SNP
11	130463783	rs11602382	G	A	100	PASS	AC=76;AF=0.0151757;AN=5008;NS=2504;DP=20589;EAS_AF=0.002;AMR_AF=0.013;AFR_AF=0.0038;EUR_AF=0.0467;SAS_AF=0.0133;AA=G|||;VT=SNP
11	130464004	rs2875270	A	G	100	PASS	AC=2608;AF=0.520767;AN=5008;NS=2504;DP=19392;EAS_AF=0.6508;AMR_AF=0.6282;AFR_AF=0.3933;EUR_AF=0.5755;SAS_AF=0.4264;AA=A|||;VT=SNP
11	130464245	rs2324156	G	A	100	PASS	AC=3595;AF=0.717851;AN=5008;NS=2504;DP=18611;EAS_AF=0.6577;AMR_AF=0.745;AFR_AF=0.9228;EUR_AF=0.6561;SAS_AF=0.547;AA=A|||;VT=SNP
11	130465066	rs1921581	A	G	100	PASS	AC=2607;AF=0.520567;AN=5008;NS=2504;DP=21220;EAS_AF=0.6508;AMR_AF=0.6268;AFR_AF=0.3933;EUR_AF=0.5755;SAS_AF=0.4264;AA=A|||;VT=SNP
11	130465174	rs1921580	G	A	100	PASS	AC=3519;AF=0.702676;AN=5008;NS=2504;DP=19392;EAS_AF=0.6577;AMR_AF=0.7334;AFR_AF=0.8888;EUR_AF=0.6352;SAS_AF=0.545;AA=A|||;VT=SNP
11	130465238	rs1921579	T	G	100	PASS	AC=2607;AF=0.520567;AN=5008;NS=2504;DP=20124;EAS_AF=0.6508;AMR_AF=0.6268;AFR_AF=0.3933;EUR_AF=0.5755;SAS_AF=0.4264;AA=T|||;VT=SNP
11	130465471	rs1921578	T	C	100	PASS	AC=1601;AF=0.319688;AN=5008;NS=2504;DP=15980;EAS_AF=0.1538;AMR_AF=0.5303;AFR_AF=0.2247;EUR_AF=0.4811;SAS_AF=0.3037;AA=T|||;VT=SNP
11	130465785	rs10736585	C	T	100	PASS	AC=3587;AF=0.716254;AN=5008;NS=2504;DP=20673;EAS_AF=0.6577;AMR_AF=0.745;AFR_AF=0.9168;EUR_AF=0.6561;SAS_AF=0.547;AA=T|||;VT=SNP
11	130466333	rs11222191	C	T	100	PASS	AC=1006;AF=0.200879;AN=5008;NS=2504;DP=18680;EAS_AF=0.497;AMR_AF=0.0965;AFR_AF=0.1687;EUR_AF=0.0944;SAS_AF=0.1227;AA=C|||;VT=SNP
11	130466644	rs146661266	T	C	100	PASS	AC=1006;AF=0.200879;AN=5008;NS=2504;DP=23168;EAS_AF=0.497;AMR_AF=0.0965;AFR_AF=0.1687;EUR_AF=0.0944;SAS_AF=0.1227;AA=t|||;VT=SNP
11	130467097	rs10791082	C	T	100	PASS	AC=2608;AF=0.520767;AN=5008;NS=2504;DP=20705;EAS_AF=0.6508;AMR_AF=0.6268;AFR_AF=0.3941;EUR_AF=0.5755;SAS_AF=0.4264;AA=C|||;VT=SNP
11	130467774	rs10791083	C	A	100	PASS	AC=1685;AF=0.336462;AN=5008;NS=2504;DP=20234;EAS_AF=0.504;AMR_AF=0.1945;AFR_AF=0.4947;EUR_AF=0.1511;SAS_AF=0.2413;AA=C|||;VT=SNP
11	130468096	rs10736586	C	T	100	PASS	AC=3520;AF=0.702875;AN=5008;NS=2504;DP=18134;EAS_AF=0.6587;AMR_AF=0.7421;AFR_AF=0.8775;EUR_AF=0.6451;SAS_AF=0.544;AA=T|||;VT=SNP
11	130468532	rs4937542	G	A	100	PASS	AC=3172;AF=0.633387;AN=5008;NS=2504;DP=13489;EAS_AF=0.6587;AMR_AF=0.6988;AFR_AF=0.646;EUR_AF=0.6322;SAS_AF=0.545;AA=A|||;VT=SNP
11	130468740	rs4936109	T	C	100	PASS	AC=3590;AF=0.716853;AN=5008;NS=2504;DP=16654;EAS_AF=0.6587;AMR_AF=0.745;AFR_AF=0.9198;EUR_AF=0.6561;SAS_AF=0.545;AA=C|||;VT=SNP
11	130469044	rs10750441	C	T	100	PASS	AC=3614;AF=0.721645;AN=5008;NS=2504;DP=18920;EAS_AF=0.6577;AMR_AF=0.7435;AFR_AF=0.941;EUR_AF=0.6541;SAS_AF=0.545;AA=T|||;VT=SNP
11	130469088	rs11222198	G	A	100	PASS	AC=915;AF=0.182708;AN=5008;NS=2504;DP=18195;EAS_AF=0.4375;AMR_AF=0.0937;AFR_AF=0.1483;EUR_AF=0.0944;SAS_AF=0.1207;AA=g|||;VT=SNP
11	130469335	rs11222200	C	G	100	PASS	AC=1589;AF=0.317292;AN=5008;NS=2504;DP=20817;EAS_AF=0.505;AMR_AF=0.1758;AFR_AF=0.4289;EUR_AF=0.1531;SAS_AF=0.2423;AA=C|||;VT=SNP
11	130469725	rs11222201	A	G	100	PASS	AC=1667;AF=0.332867;AN=5008;NS=2504;DP=23653;EAS_AF=0.504;AMR_AF=0.1772;AFR_AF=0.4902;EUR_AF=0.1511;SAS_AF=0.2413;AA=A|||;VT=SNP
11	130469806	rs10791084	G	A	100	PASS	AC=1630;AF=0.325479;AN=5008;NS=2504;DP=22136;EAS_AF=0.1548;AMR_AF=0.5346;AFR_AF=0.2458;EUR_AF=0.4801;SAS_AF=0.3016;AA=G|||;VT=SNP
11	130470253	rs4937543	C	T	100	PASS	AC=2644;AF=0.527955;AN=5008;NS=2504;DP=20235;EAS_AF=0.6518;AMR_AF=0.6297;AFR_AF=0.4213;EUR_AF=0.5736;SAS_AF=0.4254;AA=T|||;VT=SNP
11	130471499	rs7114197	C	T	100	PASS	AC=3578;AF=0.714457;AN=5008;NS=2504;DP=22234;EAS_AF=0.6448;AMR_AF=0.745;AFR_AF=0.9251;EUR_AF=0.6501;SAS_AF=0.546;AA=C|||;VT=SNP
11	130471524	rs7130214	T	A	100	PASS	AC=3581;AF=0.715056;AN=5008;NS=2504;DP=22007;EAS_AF=0.6458;AMR_AF=0.745;AFR_AF=0.9251;EUR_AF=0.6521;SAS_AF=0.546;AA=A|||;VT=SNP
11	130471611	rs11603879	C	G	100	PASS	AC=395;AF=0.0788738;AN=5008;NS=2504;DP=20808;EAS_AF=0.002;AMR_AF=0.1239;AFR_AF=0.0053;EUR_AF=0.1978;SAS_AF=0.1033;AA=C|||;VT=SNP
11	130471621	rs12224090	G	T	100	PASS	AC=993;AF=0.198283;AN=5008;NS=2504;DP=20814;EAS_AF=0.4851;AMR_AF=0.0951;AFR_AF=0.1687;EUR_AF=0.0934;SAS_AF=0.1237;AA=G|||;VT=SNP
11	130471929	rs10894224	G	A	100	PASS	AC=2717;AF=0.542532;AN=5008;NS=2504;DP=19108;EAS_AF=0.6399;AMR_AF=0.6311;AFR_AF=0.4826;EUR_AF=0.5765;SAS_AF=0.4254;AA=A|||;VT=SNP
11	130471956	rs7117972	G	A	100	PASS	AC=3508;AF=0.700479;AN=5008;NS=2504;DP=18813;EAS_AF=0.6468;AMR_AF=0.7435;AFR_AF=0.8707;EUR_AF=0.6521;SAS_AF=0.545;AA=G|||;VT=SNP
11	130472154	rs10750442	A	T	100	PASS	AC=3586;AF=0.716054;AN=5008;NS=2504;DP=20966;EAS_AF=0.6468;AMR_AF=0.7464;AFR_AF=0.9281;EUR_AF=0.6521;SAS_AF=0.545;AA=T|||;VT=SNP
11	130472526	rs10791086	T	C	100	PASS	AC=3466;AF=0.692093;AN=5008;NS=2504;DP=19693;EAS_AF=0.6468;AMR_AF=0.7392;AFR_AF=0.8411;EUR_AF=0.6521;SAS_AF=0.545;AA=C|||;VT=SNP
11	130472921	rs11600384	A	G	100	PASS	AC=491;AF=0.0980431;AN=5008;NS=2504;DP=21742;EAS_AF=0.0704;AMR_AF=0.1383;AFR_AF=0.093;EUR_AF=0.1054;SAS_AF=0.0971;AA=A|||;VT=SNP
11	130473936	rs12420164	C	T	100	PASS	AC=1520;AF=0.303514;AN=5008;NS=2504;DP=19470;EAS_AF=0.4931;AMR_AF=0.1614;AFR_AF=0.4123;EUR_AF=0.1441;SAS_AF=0.226;AA=C|||;VT=SNP
11	130474068	rs11222204	C	T	100	PASS	AC=1651;AF=0.329673;AN=5008;NS=2504;DP=19018;EAS_AF=0.1538;AMR_AF=0.5346;AFR_AF=0.2595;EUR_AF=0.4841;SAS_AF=0.3016;AA=C|||;VT=SNP
11	130475002	rs1574126	T	C	100	PASS	AC=1653;AF=0.330072;AN=5008;NS=2504;DP=18079;EAS_AF=0.1538;AMR_AF=0.5346;AFR_AF=0.261;EUR_AF=0.4831;SAS_AF=0.3027;AA=T|||;VT=SNP
11	130476867	rs3922776	G	A	100	PASS	AC=983;AF=0.196286;AN=5008;NS=2504;DP=17868;EAS_AF=0.4821;AMR_AF=0.0893;AFR_AF=0.1687;EUR_AF=0.0905;SAS_AF=0.1237;AA=g|||;VT=SNP
11	130477247	rs10466545	T	G	100	PASS	AC=3583;AF=0.715455;AN=5008;NS=2504;DP=15502;EAS_AF=0.6419;AMR_AF=0.745;AFR_AF=0.9236;EUR_AF=0.6501;SAS_AF=0.5562;AA=g|||;VT=SNP
11	130477327	rs61915783	T	G	100	PASS	AC=3222;AF=0.643371;AN=5008;NS=2504;DP=16839;EAS_AF=0.6349;AMR_AF=0.6758;AFR_AF=0.8517;EUR_AF=0.5726;SAS_AF=0.4202;AA=g|||;VT=SNP
11	130477641	rs7102981	T	C	100	PASS	AC=3191;AF=0.637181;AN=5008;NS=2504;DP=19919;EAS_AF=0.6349;AMR_AF=0.6729;AFR_AF=0.8298;EUR_AF=0.5726;SAS_AF=0.4202;AA=c|||;VT=SNP
11	130477857	rs7120602	C	G	100	PASS	AC=3369;AF=0.672724;AN=5008;NS=2504;DP=16798;EAS_AF=0.6419;AMR_AF=0.7277;AFR_AF=0.7723;EUR_AF=0.6491;SAS_AF=0.5552;AA=g|||;VT=SNP
11	130478306	rs11222206	C	T	100	PASS	AC=989;AF=0.197484;AN=5008;NS=2504;DP=18576;EAS_AF=0.4821;AMR_AF=0.0893;AFR_AF=0.1725;EUR_AF=0.0915;SAS_AF=0.1237;AA=C|||;VT=SNP
11	130478707	rs2875273	A	C	100	PASS	AC=2976;AF=0.594249;AN=5008;NS=2504;DP=15312;EAS_AF=0.6349;AMR_AF=0.6556;AFR_AF=0.6785;EUR_AF=0.5716;SAS_AF=0.4182;AA=C|||;VT=SNP
11	130479001	rs7125089	A	G	100	PASS	AC=3020;AF=0.603035;AN=5008;NS=2504;DP=16644;EAS_AF=0.6349;AMR_AF=0.6585;AFR_AF=0.7103;EUR_AF=0.5716;SAS_AF=0.4182;AA=A|||;VT=SNP
11	130479256	rs12576691	C	T	100	PASS	AC=985;AF=0.196685;AN=5008;NS=2504;DP=22295;EAS_AF=0.4821;AMR_AF=0.0893;AFR_AF=0.1725;EUR_AF=0.0905;SAS_AF=0.1207;AA=C|||;VT=SNP
11	130479682	rs12576742	G	A	100	PASS	AC=1009;AF=0.201478;AN=5008;NS=2504;DP=17785;EAS_AF=0.4821;AMR_AF=0.0893;AFR_AF=0.1868;EUR_AF=0.0915;SAS_AF=0.1247;AA=G|||;VT=SNP
11	130479840	rs61497187	G	A	100	PASS	AC=1003;AF=0.20028;AN=5008;NS=2504;DP=17059;EAS_AF=0.4821;AMR_AF=0.0893;AFR_AF=0.1823;EUR_AF=0.0915;SAS_AF=0.1247;AA=G|||;VT=SNP
11	130480126	rs11222208	C	G	100	PASS	AC=1003;AF=0.20028;AN=5008;NS=2504;DP=16643;EAS_AF=0.4841;AMR_AF=0.0879;AFR_AF=0.1823;EUR_AF=0.0905;SAS_AF=0.1247;AA=C|||;VT=SNP
11	130480222	rs10894225	G	A	100	PASS	AC=3190;AF=0.636981;AN=5008;NS=2504;DP=18026;EAS_AF=0.6349;AMR_AF=0.6729;AFR_AF=0.8313;EUR_AF=0.5726;SAS_AF=0.4172;AA=A|||;VT=SNP
11	130480766	rs7119236	T	C	100	PASS	AC=3369;AF=0.672724;AN=5008;NS=2504;DP=17397;EAS_AF=0.6419;AMR_AF=0.7277;AFR_AF=0.7723;EUR_AF=0.6491;SAS_AF=0.5552;AA=C|||;VT=SNP
11	130480944	rs11222210	C	T	100	PASS	AC=1730;AF=0.345447;AN=5008;NS=2504;DP=17772;EAS_AF=0.1538;AMR_AF=0.5504;AFR_AF=0.3215;EUR_AF=0.4791;SAS_AF=0.2924;AA=C|||;VT=SNP
11	130481168	rs7103751	G	A	100	PASS	AC=3259;AF=0.650759;AN=5008;NS=2504;DP=18643;EAS_AF=0.6419;AMR_AF=0.7118;AFR_AF=0.6982;EUR_AF=0.6481;SAS_AF=0.5552;AA=A|||;VT=SNP
11	130481181	rs7103422	A	G	100	PASS	AC=988;AF=0.197284;AN=5008;NS=2504;DP=19301;EAS_AF=0.4812;AMR_AF=0.0893;AFR_AF=0.1717;EUR_AF=0.0915;SAS_AF=0.1247;AA=A|||;VT=SNP
11	130481274	rs7103562	A	C	100	PASS	AC=3259;AF=0.650759;AN=5008;NS=2504;DP=20002;EAS_AF=0.6419;AMR_AF=0.7118;AFR_AF=0.6982;EUR_AF=0.6481;SAS_AF=0.5552;AA=C|||;VT=SNP
11	130481537	rs2324137	A	G	100	PASS	AC=2864;AF=0.571885;AN=5008;NS=2504;DP=22155;EAS_AF=0.6349;AMR_AF=0.6398;AFR_AF=0.6029;EUR_AF=0.5706;SAS_AF=0.4182;AA=G|||;VT=SNP
11	130481723	rs2324138	T	C	100	PASS	AC=3583;AF=0.715455;AN=5008;NS=2504;DP=20517;EAS_AF=0.6409;AMR_AF=0.745;AFR_AF=0.9251;EUR_AF=0.6501;SAS_AF=0.5552;AA=C|||;VT=SNP
11	130481783	rs7107307	C	T	100	PASS	AC=999;AF=0.199481;AN=5008;NS=2504;DP=20532;EAS_AF=0.4802;AMR_AF=0.0893;AFR_AF=0.1815;EUR_AF=0.0915;SAS_AF=0.1237;AA=C|||;VT=SNP
11	130482015	rs11222213	C	T	100	PASS	AC=2860;AF=0.571086;AN=5008;NS=2504;DP=21215;EAS_AF=0.6339;AMR_AF=0.6398;AFR_AF=0.6021;EUR_AF=0.5706;SAS_AF=0.4162;AA=C|||;VT=SNP
11	130482180	rs11222214	T	C	100	PASS	AC=1002;AF=0.20008;AN=5008;NS=2504;DP=915;EAS_AF=0.4812;AMR_AF=0.0922;AFR_AF=0.1815;EUR_AF=0.0924;SAS_AF=0.1227;AA=T|||;VT=SNP
11	130482241	rs1921582	A	T	100	PASS	AC=2861;AF=0.571286;AN=5008;NS=2504;DP=12583;EAS_AF=0.6339;AMR_AF=0.6412;AFR_AF=0.6014;EUR_AF=0.5726;SAS_AF=0.4151;AA=A|||;VT=SNP
11	130483340	rs7934451	A	C	100	PASS	AC=2724;AF=0.54393;AN=5008;NS=2504;DP=18156;EAS_AF=0.6855;AMR_AF=0.634;AFR_AF=0.4576;EUR_AF=0.5726;SAS_AF=0.4213;AA=C|||;VT=SNP
11	130483697	rs4937545	T	A	100	PASS	AC=2723;AF=0.54373;AN=5008;NS=2504;DP=18362;EAS_AF=0.6855;AMR_AF=0.634;AFR_AF=0.4561;EUR_AF=0.5726;SAS_AF=0.4223;AA=A|||;VT=SNP
11	130483809	rs4937546	G	T	100	PASS	AC=3147;AF=0.628395;AN=5008;NS=2504;DP=19897;EAS_AF=0.6925;AMR_AF=0.7003;AFR_AF=0.59;EUR_AF=0.6451;SAS_AF=0.546;AA=T|||;VT=SNP
11	130483874	rs4937547	G	T	100	PASS	AC=1704;AF=0.340256;AN=5008;NS=2504;DP=21135;EAS_AF=0.1567;AMR_AF=0.5461;AFR_AF=0.298;EUR_AF=0.4771;SAS_AF=0.2996;AA=G|||;VT=SNP
11	130483942	rs4937548	C	T	100	PASS	AC=1665;AF=0.332468;AN=5008;NS=2504;DP=21514;EAS_AF=0.126;AMR_AF=0.5461;AFR_AF=0.298;EUR_AF=0.4771;SAS_AF=0.2914;AA=T|||;VT=SNP
11	130484101	rs11222217	T	C	100	PASS	AC=1027;AF=0.205072;AN=5008;NS=2504;DP=20278;EAS_AF=0.5308;AMR_AF=0.0908;AFR_AF=0.1619;EUR_AF=0.0954;SAS_AF=0.1217;AA=T|||;VT=SNP
11	130484728	rs1921575	C	T	100	PASS	AC=3534;AF=0.705671;AN=5008;NS=2504;DP=19403;EAS_AF=0.6905;AMR_AF=0.732;AFR_AF=0.8548;EUR_AF=0.6481;SAS_AF=0.5603;AA=T|||;VT=SNP
11	130485233	rs10750443	T	G	100	PASS	AC=3212;AF=0.641374;AN=5008;NS=2504;DP=19937;EAS_AF=0.6815;AMR_AF=0.7032;AFR_AF=0.6339;EUR_AF=0.6471;SAS_AF=0.5603;AA=G|||;VT=SNP
11	130485519	rs11602918	T	C	100	PASS	AC=392;AF=0.0782748;AN=5008;NS=2504;DP=21834;EAS_AF=0.005;AMR_AF=0.121;AFR_AF=0.0061;EUR_AF=0.1958;SAS_AF=0.1002;AA=T|||;VT=SNP
11	130485555	rs11222218	G	T	100	PASS	AC=1045;AF=0.208666;AN=5008;NS=2504;DP=21466;EAS_AF=0.5188;AMR_AF=0.0893;AFR_AF=0.1884;EUR_AF=0.0915;SAS_AF=0.1217;AA=G|||;VT=SNP
11	130486410	rs7111124	T	A	100	PASS	AC=2763;AF=0.551717;AN=5008;NS=2504;DP=22250;EAS_AF=0.6736;AMR_AF=0.634;AFR_AF=0.4962;EUR_AF=0.5716;SAS_AF=0.4223;AA=T|||;VT=SNP
11	130486977	rs3862592	G	A	100	PASS	AC=3326;AF=0.664137;AN=5008;NS=2504;DP=20342;EAS_AF=0.6806;AMR_AF=0.7205;AFR_AF=0.7088;EUR_AF=0.6491;SAS_AF=0.5624;AA=A|||;VT=SNP
11	130487127	rs7929093	A	T	100	PASS	AC=2756;AF=0.550319;AN=5008;NS=2504;DP=21721;EAS_AF=0.6736;AMR_AF=0.6311;AFR_AF=0.4924;EUR_AF=0.5716;SAS_AF=0.4223;AA=T|||;VT=SNP
11	130487374	rs4937549	T	C	100	PASS	AC=3528;AF=0.704473;AN=5008;NS=2504;DP=17654;EAS_AF=0.6806;AMR_AF=0.732;AFR_AF=0.8563;EUR_AF=0.6491;SAS_AF=0.5613;AA=C|||;VT=SNP
11	130487533	rs7929667	C	T	100	PASS	AC=1079;AF=0.215455;AN=5008;NS=2504;DP=19078;EAS_AF=0.5188;AMR_AF=0.1023;AFR_AF=0.1891;EUR_AF=0.1133;SAS_AF=0.1237;AA=C|||;VT=SNP
11	130487671	rs4937550	G	A	100	PASS	AC=2756;AF=0.550319;AN=5008;NS=2504;DP=19174;EAS_AF=0.6736;AMR_AF=0.6311;AFR_AF=0.4924;EUR_AF=0.5716;SAS_AF=0.4223;AA=G|||;VT=SNP
11	130487787	rs1882339	T	C	100	PASS	AC=1698;AF=0.339058;AN=5008;NS=2504;DP=18438;EAS_AF=0.1548;AMR_AF=0.5418;AFR_AF=0.2965;EUR_AF=0.4761;SAS_AF=0.3016;AA=T|||;VT=SNP
11	130488342	rs11222220	C	T	100	PASS	AC=1050;AF=0.209665;AN=5008;NS=2504;DP=20807;EAS_AF=0.5188;AMR_AF=0.0893;AFR_AF=0.1884;EUR_AF=0.0964;SAS_AF=0.1217;AA=C|||;VT=SNP
11	130488369	rs11222221	A	T	100	PASS	AC=1059;AF=0.211462;AN=5008;NS=2504;DP=20760;EAS_AF=0.5188;AMR_AF=0.0893;AFR_AF=0.1952;EUR_AF=0.0964;SAS_AF=0.1217;AA=A|||;VT=SNP
11	130488432	rs7111269	C	A	100	PASS	AC=3084;AF=0.615815;AN=5008;NS=2504;DP=18876;EAS_AF=0.6806;AMR_AF=0.6888;AFR_AF=0.5719;EUR_AF=0.6412;SAS_AF=0.5307;AA=A|||;VT=SNP
11	130488500	rs7111373	C	T	100	PASS	AC=2755;AF=0.55012;AN=5008;NS=2504;DP=16241;EAS_AF=0.6726;AMR_AF=0.6311;AFR_AF=0.4924;EUR_AF=0.5716;SAS_AF=0.4223;AA=C|||;VT=SNP
11	130488841	rs7115030	G	A	100	PASS	AC=1692;AF=0.337859;AN=5008;NS=2504;DP=14928;EAS_AF=0.1548;AMR_AF=0.5418;AFR_AF=0.2935;EUR_AF=0.4751;SAS_AF=0.3006;AA=G|||;VT=SNP
11	130489078	rs11222222	C	T	100	PASS	AC=1050;AF=0.209665;AN=5008;NS=2504;DP=16536;EAS_AF=0.5188;AMR_AF=0.0893;AFR_AF=0.1884;EUR_AF=0.0964;SAS_AF=0.1217;AA=C|||;VT=SNP
11	130489424	rs10750444	G	C	100	PASS	AC=3132;AF=0.625399;AN=5008;NS=2504;DP=20353;EAS_AF=0.6815;AMR_AF=0.6931;AFR_AF=0.5915;EUR_AF=0.6451;SAS_AF=0.545;AA=C|||;VT=SNP
11	130489553	rs10894226	G	C	100	PASS	AC=2050;AF=0.409345;AN=5008;NS=2504;DP=20354;EAS_AF=0.1597;AMR_AF=0.5994;AFR_AF=0.3835;EUR_AF=0.5487;SAS_AF=0.4233;AA=C|||;VT=SNP
11	130489960	rs10894227	G	A	100	PASS	AC=1696;AF=0.338658;AN=5008;NS=2504;DP=21272;EAS_AF=0.1548;AMR_AF=0.5418;AFR_AF=0.2965;EUR_AF=0.4751;SAS_AF=0.3006;AA=g|||;VT=SNP
11	130490178	rs10791087	C	T	100	PASS	AC=1691;AF=0.33766;AN=5008;NS=2504;DP=19972;EAS_AF=0.1548;AMR_AF=0.5418;AFR_AF=0.2965;EUR_AF=0.4751;SAS_AF=0.2955;AA=C|||;VT=SNP
11	130490917	rs7944927	C	T	100	PASS	AC=4300;AF=0.858626;AN=5008;NS=2504;DP=13238;EAS_AF=0.8879;AMR_AF=0.9006;AFR_AF=0.969;EUR_AF=0.7932;SAS_AF=0.7168;AA=c|||;VT=SNP
11	130491065	rs4503559	C	T	100	PASS	AC=1977;AF=0.394768;AN=5008;NS=2504;DP=10946;EAS_AF=0.1617;AMR_AF=0.5865;AFR_AF=0.3661;EUR_AF=0.5268;SAS_AF=0.4018;AA=C|||;VT=SNP
11	130491325	rs55985462	T	C	100	PASS	AC=1690;AF=0.33746;AN=5008;NS=2504;DP=15765;EAS_AF=0.1548;AMR_AF=0.5418;AFR_AF=0.2958;EUR_AF=0.4751;SAS_AF=0.2955;AA=T|||;VT=SNP
11	130491336	rs66570961	C	T	100	PASS	AC=914;AF=0.182508;AN=5008;NS=2504;DP=15454;EAS_AF=0.5188;AMR_AF=0.0865;AFR_AF=0.093;EUR_AF=0.0924;SAS_AF=0.1176;AA=C|||;VT=SNP
11	130491417	rs11222225	C	T	100	PASS	AC=3283;AF=0.655551;AN=5008;NS=2504;DP=14612;EAS_AF=0.6806;AMR_AF=0.7176;AFR_AF=0.6959;EUR_AF=0.6451;SAS_AF=0.5419;AA=T|||;VT=SNP
11	130491531	rs11222226	C	A	100	PASS	AC=1901;AF=0.379593;AN=5008;NS=2504;DP=16823;EAS_AF=0.1548;AMR_AF=0.5778;AFR_AF=0.4198;EUR_AF=0.494;SAS_AF=0.2986;AA=A|||;VT=SNP
11	130491568	rs11222227	C	A	100	PASS	AC=3315;AF=0.661941;AN=5008;NS=2504;DP=17471;EAS_AF=0.6806;AMR_AF=0.7205;AFR_AF=0.705;EUR_AF=0.6491;SAS_AF=0.5562;AA=A|||;VT=SNP
11	130491732	rs7110242	T	G	100	PASS	AC=3185;AF=0.635982;AN=5008;NS=2504;DP=20197;EAS_AF=0.6806;AMR_AF=0.6931;AFR_AF=0.6513;EUR_AF=0.6282;SAS_AF=0.5368;AA=T|||;VT=SNP
11	130491823	rs7127843	G	A	100	PASS	AC=1805;AF=0.360423;AN=5008;NS=2504;DP=21305;EAS_AF=0.1548;AMR_AF=0.5591;AFR_AF=0.3729;EUR_AF=0.4761;SAS_AF=0.2955;AA=A|||;VT=SNP
11	130491901	rs7127623	A	T	100	PASS	AC=1954;AF=0.390176;AN=5008;NS=2504;DP=19838;EAS_AF=0.1548;AMR_AF=0.5879;AFR_AF=0.4259;EUR_AF=0.503;SAS_AF=0.3282;AA=T|||;VT=SNP
11	130492330	rs1921570	G	A	100	PASS	AC=1712;AF=0.341853;AN=5008;NS=2504;DP=21279;EAS_AF=0.1548;AMR_AF=0.5447;AFR_AF=0.3109;EUR_AF=0.4751;SAS_AF=0.2955;AA=G|||;VT=SNP
11	130492508	rs1921571	G	A	100	PASS	AC=3086;AF=0.616214;AN=5008;NS=2504;DP=19638;EAS_AF=0.6806;AMR_AF=0.6816;AFR_AF=0.5817;EUR_AF=0.6262;SAS_AF=0.5399;AA=A|||;VT=SNP
11	130492826	rs7101531	C	T	100	PASS	AC=1047;AF=0.209065;AN=5008;NS=2504;DP=21021;EAS_AF=0.5188;AMR_AF=0.0893;AFR_AF=0.1861;EUR_AF=0.0964;SAS_AF=0.1217;AA=C|||;VT=SNP
11	130493575	rs11222230	A	G	100	PASS	AC=1703;AF=0.340056;AN=5008;NS=2504;DP=19716;EAS_AF=0.1558;AMR_AF=0.5418;AFR_AF=0.3018;EUR_AF=0.4742;SAS_AF=0.3006;AA=A|||;VT=SNP
11	130493623	rs11222231	G	A	100	PASS	AC=1047;AF=0.209065;AN=5008;NS=2504;DP=20005;EAS_AF=0.5188;AMR_AF=0.0893;AFR_AF=0.1861;EUR_AF=0.0964;SAS_AF=0.1217;AA=G|||;VT=SNP
11	130493624	rs11222232	C	T	100	PASS	AC=1047;AF=0.209065;AN=5008;NS=2504;DP=19988;EAS_AF=0.5188;AMR_AF=0.0893;AFR_AF=0.1861;EUR_AF=0.0964;SAS_AF=0.1217;AA=C|||;VT=SNP
11	130493791	rs11222233	G	T	100	PASS	AC=1592;AF=0.317891;AN=5008;NS=2504;DP=18455;EAS_AF=0.1538;AMR_AF=0.5288;AFR_AF=0.2269;EUR_AF=0.4722;SAS_AF=0.3016;AA=G|||;VT=SNP
11	130495094	rs7126578	T	G	100	PASS	AC=1628;AF=0.32508;AN=5008;NS=2504;DP=18605;EAS_AF=0.5347;AMR_AF=0.1744;AFR_AF=0.407;EUR_AF=0.1759;SAS_AF=0.2587;AA=G|||;VT=SNP
11	130495219	rs7126710	T	C	100	PASS	AC=1098;AF=0.219249;AN=5008;NS=2504;DP=16579;EAS_AF=0.5278;AMR_AF=0.0922;AFR_AF=0.2042;EUR_AF=0.1004;SAS_AF=0.1339;AA=T|||;VT=SNP
11	130495355	rs7111044	G	A	100	PASS	AC=1445;AF=0.288538;AN=5008;NS=2504;DP=18273;EAS_AF=0.5347;AMR_AF=0.1354;AFR_AF=0.3192;EUR_AF=0.1541;SAS_AF=0.2403;AA=A|||;VT=SNP
11	130495507	rs55992351	G	A	100	PASS	AC=506;AF=0.101038;AN=5008;NS=2504;DP=18131;EAS_AF=0.0665;AMR_AF=0.1427;AFR_AF=0.1157;EUR_AF=0.1004;SAS_AF=0.0879;AA=G|||;VT=SNP
11	130495869	rs2091735	G	A	100	PASS	AC=1919;AF=0.383187;AN=5008;NS=2504;DP=19902;EAS_AF=0.2024;AMR_AF=0.585;AFR_AF=0.3835;EUR_AF=0.497;SAS_AF=0.3088;AA=G|||;VT=SNP
11	130496123	rs12226583	A	G	100	PASS	AC=1100;AF=0.219649;AN=5008;NS=2504;DP=20922;EAS_AF=0.5298;AMR_AF=0.0922;AFR_AF=0.2042;EUR_AF=0.1004;SAS_AF=0.1339;AA=A|||;VT=SNP
11	130499202	rs10894230	A	G	100	PASS	AC=1718;AF=0.343051;AN=5008;NS=2504;DP=20761;EAS_AF=0.5347;AMR_AF=0.1844;AFR_AF=0.3971;EUR_AF=0.2137;SAS_AF=0.318;AA=G|||;VT=SNP
11	130499221	rs1921584	A	G	100	PASS	AC=1634;AF=0.326278;AN=5008;NS=2504;DP=20584;EAS_AF=0.5347;AMR_AF=0.1744;AFR_AF=0.41;EUR_AF=0.1769;SAS_AF=0.2597;AA=G|||;VT=SNP
11	130500152	rs11222238	A	T	100	PASS	AC=3124;AF=0.623802;AN=5008;NS=2504;DP=19961;EAS_AF=0.8006;AMR_AF=0.683;AFR_AF=0.6218;EUR_AF=0.5924;SAS_AF=0.4346;AA=T|||;VT=SNP
11	130500533	rs1921585	A	G	100	PASS	AC=1240;AF=0.247604;AN=5008;NS=2504;DP=19590;EAS_AF=0.1419;AMR_AF=0.4006;AFR_AF=0.1808;EUR_AF=0.3728;SAS_AF=0.2096;AA=A|||;VT=SNP
11	130500705	rs11222239	T	G	100	PASS	AC=1133;AF=0.226238;AN=5008;NS=2504;DP=17411;EAS_AF=0.5933;AMR_AF=0.0922;AFR_AF=0.1921;EUR_AF=0.0964;SAS_AF=0.1227;AA=T|||;VT=SNP
11	130500775	rs4937552	G	C	100	PASS	AC=1270;AF=0.253594;AN=5008;NS=2504;DP=18384;EAS_AF=0.1419;AMR_AF=0.402;AFR_AF=0.2095;EUR_AF=0.3728;SAS_AF=0.2004;AA=G|||;VT=SNP
11	130500876	rs4937553	G	A	100	PASS	AC=3465;AF=0.691893;AN=5008;NS=2504;DP=18011;EAS_AF=0.8085;AMR_AF=0.7262;AFR_AF=0.7179;EUR_AF=0.6501;SAS_AF=0.5552;AA=A|||;VT=SNP
11	130502290	rs7118354	G	A	100	PASS	AC=1796;AF=0.358626;AN=5008;NS=2504;DP=19122;EAS_AF=0.0942;AMR_AF=0.3026;AFR_AF=0.5688;EUR_AF=0.3469;SAS_AF=0.3988;AA=A|||;VT=SNP
11	130502919	rs11824942	C	T	100	PASS	AC=988;AF=0.197284;AN=5008;NS=2504;DP=14388;EAS_AF=0.1111;AMR_AF=0.1599;AFR_AF=0.4244;EUR_AF=0.0885;SAS_AF=0.1176;AA=C|||;VT=SNP
11	130503621	rs75196959	C	A	100	PASS	AC=425;AF=0.0848642;AN=5008;NS=2504;DP=20328;EAS_AF=0.1081;AMR_AF=0.1066;AFR_AF=0.0938;EUR_AF=0.0467;SAS_AF=0.0726;AA=C|||;VT=SNP
11	130504358	rs35281186	C	A	100	PASS	AC=342;AF=0.0682907;AN=5008;NS=2504;DP=19307;EAS_AF=0.1071;AMR_AF=0.1037;AFR_AF=0.034;EUR_AF=0.0457;SAS_AF=0.0726;AA=C|||;VT=SNP
11	130504771	rs11607912	T	C	100	PASS	AC=426;AF=0.0850639;AN=5008;NS=2504;DP=18586;EAS_AF=0.1091;AMR_AF=0.1066;AFR_AF=0.0938;EUR_AF=0.0467;SAS_AF=0.0726;AA=T|||;VT=SNP
11	130505579	rs11606327	G	A	100	PASS	AC=425;AF=0.0848642;AN=5008;NS=2504;DP=15273;EAS_AF=0.1081;AMR_AF=0.1066;AFR_AF=0.0938;EUR_AF=0.0467;SAS_AF=0.0726;AA=G|||;VT=SNP
11	130505670	rs71483626	T	C	100	PASS	AC=1083;AF=0.216254;AN=5008;NS=2504;DP=16889;EAS_AF=0.1101;AMR_AF=0.1715;AFR_AF=0.4902;EUR_AF=0.1034;SAS_AF=0.1033;AA=C|||;VT=SNP
11	130506001	rs11606364	C	T	100	PASS	AC=1084;AF=0.216454;AN=5008;NS=2504;DP=17730;EAS_AF=0.1101;AMR_AF=0.1715;AFR_AF=0.4909;EUR_AF=0.1034;SAS_AF=0.1033;AA=C|||;VT=SNP
11	130506115	rs73574041	G	C	100	PASS	AC=494;AF=0.0986422;AN=5008;NS=2504;DP=17704;EAS_AF=0.0813;AMR_AF=0.1499;AFR_AF=0.112;EUR_AF=0.0497;SAS_AF=0.1125;AA=G|||;VT=SNP
11	130506526	rs7105145	C	A	100	PASS	AC=2321;AF=0.463458;AN=5008;NS=2504;DP=17852;EAS_AF=0.3462;AMR_AF=0.4107;AFR_AF=0.8396;EUR_AF=0.3121;SAS_AF=0.2689;AA=A|||;VT=SNP
11	130507591	rs7117156	A	G	100	PASS	AC=637;AF=0.127196;AN=5008;NS=2504;DP=21070;EAS_AF=0.1101;AMR_AF=0.1196;AFR_AF=0.2322;EUR_AF=0.0497;SAS_AF=0.0879;AA=A|||;VT=SNP
11	130507702	rs11604289	C	T	100	PASS	AC=425;AF=0.0848642;AN=5008;NS=2504;DP=19913;EAS_AF=0.1081;AMR_AF=0.1081;AFR_AF=0.093;EUR_AF=0.0467;SAS_AF=0.0726;AA=C|||;VT=SNP
11	130508854	rs6590485	G	C	100	PASS	AC=2407;AF=0.480631;AN=5008;NS=2504;DP=16617;EAS_AF=0.4067;AMR_AF=0.4193;AFR_AF=0.8782;EUR_AF=0.2863;SAS_AF=0.2628;AA=G|||;VT=SNP
11	130509137	rs11605060	G	A	100	PASS	AC=427;AF=0.0852636;AN=5008;NS=2504;DP=16407;EAS_AF=0.1081;AMR_AF=0.1081;AFR_AF=0.0946;EUR_AF=0.0467;SAS_AF=0.0726;AA=G|||;VT=SNP
11	130509649	rs75702290	C	T	100	PASS	AC=421;AF=0.0840655;AN=5008;NS=2504;DP=20653;EAS_AF=0.1081;AMR_AF=0.1052;AFR_AF=0.0938;EUR_AF=0.0467;SAS_AF=0.0695;AA=C|||;VT=SNP
11	130510608	rs7130256	G	T	100	PASS	AC=1884;AF=0.376198;AN=5008;NS=2504;DP=21157;EAS_AF=0.2917;AMR_AF=0.3228;AFR_AF=0.6906;EUR_AF=0.2624;SAS_AF=0.1933;AA=G|||;VT=SNP
11	130510953	rs7103035	C	A	100	PASS	AC=1890;AF=0.377396;AN=5008;NS=2504;DP=17574;EAS_AF=0.2927;AMR_AF=0.3184;AFR_AF=0.6944;EUR_AF=0.2604;SAS_AF=0.1984;AA=A|||;VT=SNP
11	130511444	rs11222246	T	A	100	PASS	AC=1886;AF=0.376597;AN=5008;NS=2504;DP=19214;EAS_AF=0.2917;AMR_AF=0.3127;AFR_AF=0.6959;EUR_AF=0.2614;SAS_AF=0.1963;AA=A|||;VT=SNP
11	130512482	rs11222248	T	C	100	PASS	AC=1885;AF=0.376398;AN=5008;NS=2504;DP=19602;EAS_AF=0.2917;AMR_AF=0.3127;AFR_AF=0.6959;EUR_AF=0.2604;SAS_AF=0.1963;AA=t|||;VT=SNP
11	130512527	rs11222249	T	G	100	PASS	AC=1361;AF=0.271765;AN=5008;NS=2504;DP=18355;EAS_AF=0.2897;AMR_AF=0.2493;AFR_AF=0.4039;EUR_AF=0.2058;SAS_AF=0.1585;AA=T|||;VT=SNP
11	130512818	rs11222250	G	A	100	PASS	AC=1886;AF=0.376597;AN=5008;NS=2504;DP=19459;EAS_AF=0.2927;AMR_AF=0.3127;AFR_AF=0.6959;EUR_AF=0.2604;SAS_AF=0.1963;AA=G|||;VT=SNP
11	130513266	rs79976622	G	A	100	PASS	AC=444;AF=0.0886581;AN=5008;NS=2504;DP=18536;EAS_AF=0.1081;AMR_AF=0.1095;AFR_AF=0.1089;EUR_AF=0.0467;SAS_AF=0.0695;AA=G|||;VT=SNP
11	130513579	rs77974447	A	G	100	PASS	AC=569;AF=0.113618;AN=5008;NS=2504;DP=15410;EAS_AF=0.1081;AMR_AF=0.1239;AFR_AF=0.1959;EUR_AF=0.0467;SAS_AF=0.0695;AA=G|||;VT=SNP
11	130513933	rs10791089	C	T	100	PASS	AC=1790;AF=0.357428;AN=5008;NS=2504;DP=17487;EAS_AF=0.2927;AMR_AF=0.2954;AFR_AF=0.6732;EUR_AF=0.2197;SAS_AF=0.183;AA=T|||;VT=SNP
11	130513947	rs78367094	A	G	100	PASS	AC=335;AF=0.066893;AN=5008;NS=2504;DP=17933;EAS_AF=0.1081;AMR_AF=0.1052;AFR_AF=0.0295;EUR_AF=0.0457;SAS_AF=0.0695;AA=A|||;VT=SNP
11	130514254	rs7116475	C	A	100	PASS	AC=1876;AF=0.374601;AN=5008;NS=2504;DP=19791;EAS_AF=0.2917;AMR_AF=0.3127;AFR_AF=0.6921;EUR_AF=0.2604;SAS_AF=0.1922;AA=A|||;VT=SNP
11	130515045	rs7120398	C	A	100	PASS	AC=1586;AF=0.316693;AN=5008;NS=2504;DP=17308;EAS_AF=0.2887;AMR_AF=0.2795;AFR_AF=0.5507;EUR_AF=0.2157;SAS_AF=0.1595;AA=a|||;VT=SNP
11	130516814	rs57433319	C	T	100	PASS	AC=1059;AF=0.211462;AN=5008;NS=2504;DP=19636;EAS_AF=0.2887;AMR_AF=0.2248;AFR_AF=0.1974;EUR_AF=0.1988;SAS_AF=0.1544;AA=C|||;VT=SNP
11	130517246	rs34408372	T	G	100	PASS	AC=517;AF=0.103235;AN=5008;NS=2504;DP=18865;EAS_AF=0.002;AMR_AF=0.0533;AFR_AF=0.2874;EUR_AF=0.0567;SAS_AF=0.0419;AA=G|||;VT=SNP
11	130517722	rs79880863	C	T	100	PASS	AC=417;AF=0.0832668;AN=5008;NS=2504;DP=19664;EAS_AF=0.1071;AMR_AF=0.1066;AFR_AF=0.0915;EUR_AF=0.0467;SAS_AF=0.0685;AA=C|||;VT=SNP
11	130517913	rs67059833	A	C	100	PASS	AC=513;AF=0.102436;AN=5008;NS=2504;DP=17826;EAS_AF=0.002;AMR_AF=0.0533;AFR_AF=0.2852;EUR_AF=0.0567;SAS_AF=0.0409;AA=C|||;VT=SNP
11	130517952	rs67256239	G	A	100	PASS	AC=1355;AF=0.270567;AN=5008;NS=2504;DP=17390;EAS_AF=0.1091;AMR_AF=0.196;AFR_AF=0.677;EUR_AF=0.1064;SAS_AF=0.1094;AA=A|||;VT=SNP
11	130518342	rs56027902	G	A	100	PASS	AC=672;AF=0.134185;AN=5008;NS=2504;DP=16655;EAS_AF=0.1101;AMR_AF=0.1282;AFR_AF=0.267;EUR_AF=0.0497;SAS_AF=0.0706;AA=G|||;VT=SNP
11	130520549	rs4075242	A	G	100	PASS	AC=2076;AF=0.414537;AN=5008;NS=2504;DP=20613;EAS_AF=0.2183;AMR_AF=0.3718;AFR_AF=0.851;EUR_AF=0.1998;SAS_AF=0.2781;AA=G|||;VT=SNP
11	130522214	rs6590486	C	A	100	PASS	AC=3630;AF=0.72484;AN=5008;NS=2504;DP=15395;EAS_AF=0.9226;AMR_AF=0.6614;AFR_AF=0.5802;EUR_AF=0.6531;SAS_AF=0.8354;AA=T|||;VT=SNP
11	130522269	rs113692888	A	G	100	PASS	AC=345;AF=0.0688898;AN=5008;NS=2504;DP=15783;EAS_AF=0.0119;AMR_AF=0.0605;AFR_AF=0.1293;EUR_AF=0.1034;SAS_AF=0.0164;AA=A|||;VT=SNP
11	130526986	rs4937554	C	T	100	PASS	AC=1732;AF=0.345847;AN=5008;NS=2504;DP=15264;EAS_AF=0.2312;AMR_AF=0.2046;AFR_AF=0.7678;EUR_AF=0.17;SAS_AF=0.1748;AA=T|||;VT=SNP
11	130529219	rs12792526	A	G	100	PASS	AC=930;AF=0.185703;AN=5008;NS=2504;DP=16150;EAS_AF=0.3502;AMR_AF=0.3386;AFR_AF=0.0227;EUR_AF=0.1551;SAS_AF=0.1595;AA=A|||;VT=SNP
11	130533026	rs6590490	T	C	100	PASS	AC=2137;AF=0.426717;AN=5008;NS=2504;DP=15195;EAS_AF=0.3413;AMR_AF=0.2911;AFR_AF=0.8116;EUR_AF=0.2893;SAS_AF=0.2321;AA=C|||;VT=SNP
11	130533187	rs71483628	C	T	100	PASS	AC=106;AF=0.0211661;AN=5008;NS=2504;DP=14377;EAS_AF=0.002;AMR_AF=0.0389;AFR_AF=0.0023;EUR_AF=0.0656;SAS_AF=0.0082;AA=C|||;VT=SNP
11	130533764	rs6590491	A	T	100	PASS	AC=1943;AF=0.387979;AN=5008;NS=2504;DP=13361;EAS_AF=0.3343;AMR_AF=0.2233;AFR_AF=0.7874;EUR_AF=0.1918;SAS_AF=0.2219;AA=A|||;VT=SNP
11	130535868	rs3019125	A	G	100	PASS	AC=4310;AF=0.860623;AN=5008;NS=2504;DP=19096;EAS_AF=0.9802;AMR_AF=0.8617;AFR_AF=0.9062;EUR_AF=0.8101;SAS_AF=0.727;AA=G|||;VT=SNP
11	130536169	rs3134445	T	C	100	PASS	AC=3448;AF=0.688498;AN=5008;NS=2504;DP=19933;EAS_AF=0.9692;AMR_AF=0.7867;AFR_AF=0.3419;EUR_AF=0.7962;SAS_AF=0.6871;AA=T|||;VT=SNP
11	130536523	rs3019124	A	T	100	PASS	AC=4244;AF=0.847444;AN=5008;NS=2504;DP=19631;EAS_AF=0.9812;AMR_AF=0.8458;AFR_AF=0.9039;EUR_AF=0.7724;SAS_AF=0.7117;AA=T|||;VT=SNP
11	130538073	rs6590492	A	T	100	PASS	AC=1381;AF=0.275759;AN=5008;NS=2504;DP=19190;EAS_AF=0.3423;AMR_AF=0.2205;AFR_AF=0.3555;EUR_AF=0.2336;SAS_AF=0.182;AA=A|||;VT=SNP
11	130542882	rs7933829	C	T	100	PASS	AC=1310;AF=0.261581;AN=5008;NS=2504;DP=15454;EAS_AF=0.3274;AMR_AF=0.1988;AFR_AF=0.3638;EUR_AF=0.1928;SAS_AF=0.1708;AA=C|||;VT=SNP;EX_TARGET
11	130543673	rs2951954	A	G	100	PASS	AC=3633;AF=0.725439;AN=5008;NS=2504;DP=21145;EAS_AF=0.9673;AMR_AF=0.8012;AFR_AF=0.4841;EUR_AF=0.7982;SAS_AF=0.6738;AA=A|||;VT=SNP
11	130544872	rs2951955	T	G	100	PASS	AC=896;AF=0.178914;AN=5008;NS=2504;DP=18263;EAS_AF=0.3244;AMR_AF=0.1916;AFR_AF=0.0378;EUR_AF=0.2018;SAS_AF=0.1871;AA=T|||;VT=SNP
11	130549247	rs75254169	G	A	100	PASS	AC=235;AF=0.0469249;AN=5008;NS=2504;DP=18857;EAS_AF=0.0843;AMR_AF=0.0375;AFR_AF=0.0061;EUR_AF=0.0636;SAS_AF=0.0532;AA=G|||;VT=SNP
11	130549259	rs75703976	A	G	100	PASS	AC=236;AF=0.0471246;AN=5008;NS=2504;DP=19039;EAS_AF=0.0863;AMR_AF=0.0375;AFR_AF=0.0053;EUR_AF=0.0636;SAS_AF=0.0532;AA=A|||;VT=SNP
11	130555367	rs74855020	C	T	100	PASS	AC=842;AF=0.168131;AN=5008;NS=2504;DP=16484;EAS_AF=0.122;AMR_AF=0.17;AFR_AF=0.0401;EUR_AF=0.2883;SAS_AF=0.2638;AA=c|||;VT=SNP
11	130556270	rs58517581	G	T	100	PASS	AC=771;AF=0.153954;AN=5008;NS=2504;DP=14962;EAS_AF=0.0853;AMR_AF=0.0807;AFR_AF=0.3608;EUR_AF=0.0915;SAS_AF=0.0613;AA=G|||;VT=SNP
11	130557172	rs73021645	C	T	100	PASS	AC=52;AF=0.0103834;AN=5008;NS=2504;DP=13333;EAS_AF=0.002;AMR_AF=0.0144;AFR_AF=0.0023;EUR_AF=0.0268;SAS_AF=0.0102;AA=C|||;VT=SNP
11	130558909	rs78173498	G	A	100	PASS	AC=568;AF=0.113419;AN=5008;NS=2504;DP=19406;EAS_AF=0.0813;AMR_AF=0.0663;AFR_AF=0.2148;EUR_AF=0.0964;SAS_AF=0.0603;AA=G|||;VT=SNP
11	130570666	rs7108633	A	G	100	PASS	AC=3967;AF=0.792133;AN=5008;NS=2504;DP=18719;EAS_AF=0.9792;AMR_AF=0.8386;AFR_AF=0.6384;EUR_AF=0.828;SAS_AF=0.7372;AA=A|||;VT=SNP
11	130571841	rs4586176	T	C	100	PASS	AC=4252;AF=0.849042;AN=5008;NS=2504;DP=17817;EAS_AF=0.9772;AMR_AF=0.866;AFR_AF=0.8381;EUR_AF=0.831;SAS_AF=0.7382;AA=C|||;VT=SNP
11	130571988	rs4466848	G	A	100	PASS	AC=2113;AF=0.421925;AN=5008;NS=2504;DP=17470;EAS_AF=0.119;AMR_AF=0.2622;AFR_AF=0.8903;EUR_AF=0.2734;SAS_AF=0.3671;AA=A|||;VT=SNP
11	130572303	rs4406832	T	C	100	PASS	AC=4163;AF=0.83127;AN=5008;NS=2504;DP=19550;EAS_AF=0.9772;AMR_AF=0.8545;AFR_AF=0.7882;EUR_AF=0.8191;SAS_AF=0.7352;AA=C|||;VT=SNP
11	130572775	rs4937559	C	G	100	PASS	AC=3637;AF=0.726238;AN=5008;NS=2504;DP=19455;EAS_AF=0.9762;AMR_AF=0.8012;AFR_AF=0.4425;EUR_AF=0.8042;SAS_AF=0.7188;AA=C|||;VT=SNP
11	130572818	rs4245091	G	A	100	PASS	AC=4114;AF=0.821486;AN=5008;NS=2504;DP=18014;EAS_AF=0.9762;AMR_AF=0.8487;AFR_AF=0.7648;EUR_AF=0.8101;SAS_AF=0.7311;AA=A|||;VT=SNP
11	130573050	rs4936111	T	C	100	PASS	AC=3762;AF=0.751198;AN=5008;NS=2504;DP=20789;EAS_AF=0.9762;AMR_AF=0.8084;AFR_AF=0.5189;EUR_AF=0.8072;SAS_AF=0.7352;AA=T|||;VT=SNP
11	130574553	rs10791090	C	T	100	PASS	AC=3523;AF=0.703474;AN=5008;NS=2504;DP=21183;EAS_AF=0.9772;AMR_AF=0.7666;AFR_AF=0.441;EUR_AF=0.7594;SAS_AF=0.6738;AA=C|||;VT=SNP
11	130575070	rs7115235	T	G	100	PASS	AC=3845;AF=0.767772;AN=5008;NS=2504;DP=20230;EAS_AF=0.9772;AMR_AF=0.8213;AFR_AF=0.587;EUR_AF=0.826;SAS_AF=0.6984;AA=T|||;VT=SNP
11	130575107	rs4636680	A	G	100	PASS	AC=4111;AF=0.820887;AN=5008;NS=2504;DP=19730;EAS_AF=0.9772;AMR_AF=0.8372;AFR_AF=0.7489;EUR_AF=0.829;SAS_AF=0.7372;AA=G|||;VT=SNP
11	130575234	rs4278518	T	C	100	PASS	AC=4254;AF=0.849441;AN=5008;NS=2504;DP=16527;EAS_AF=0.9772;AMR_AF=0.8602;AFR_AF=0.8359;EUR_AF=0.8419;SAS_AF=0.7362;AA=C|||;VT=SNP
11	130575711	rs35327700	G	A	100	PASS	AC=1757;AF=0.350839;AN=5008;NS=2504;DP=18762;EAS_AF=0.5367;AMR_AF=0.3833;AFR_AF=0.1097;EUR_AF=0.3738;SAS_AF=0.4387;AA=G|||;VT=SNP
11	130575882	rs79228319	G	C	100	PASS	AC=425;AF=0.0848642;AN=5008;NS=2504;DP=22643;EAS_AF=0.0079;AMR_AF=0.0922;AFR_AF=0.0893;EUR_AF=0.0775;SAS_AF=0.1605;AA=C|||;VT=SNP
11	130575979	rs78416654	G	A	100	PASS	AC=400;AF=0.0798722;AN=5008;NS=2504;DP=23683;EAS_AF=0.0089;AMR_AF=0.0908;AFR_AF=0.0923;EUR_AF=0.0716;SAS_AF=0.137;AA=A|||;VT=SNP
11	130576019	rs12786803	T	C	100	PASS	AC=1242;AF=0.248003;AN=5008;NS=2504;DP=22720;EAS_AF=0.0109;AMR_AF=0.2738;AFR_AF=0.3411;EUR_AF=0.3191;SAS_AF=0.2751;AA=C|||;VT=SNP
11	130576181	rs12785415	A	G	100	PASS	AC=1568;AF=0.313099;AN=5008;NS=2504;DP=21645;EAS_AF=0.0109;AMR_AF=0.2867;AFR_AF=0.6089;EUR_AF=0.3111;SAS_AF=0.2454;AA=G|||;VT=SNP
11	130576224	rs12802997	G	A	100	PASS	AC=638;AF=0.127396;AN=5008;NS=2504;DP=21131;EAS_AF=0.0099;AMR_AF=0.2104;AFR_AF=0.0439;EUR_AF=0.2664;SAS_AF=0.1595;AA=G|||;VT=SNP
11	130576935	rs12804068	C	T	100	PASS	AC=660;AF=0.131789;AN=5008;NS=2504;DP=20873;EAS_AF=0.0149;AMR_AF=0.2003;AFR_AF=0.0431;EUR_AF=0.2664;SAS_AF=0.1851;AA=T|||;VT=SNP
11	130577425	rs4639951	C	T	100	PASS	AC=663;AF=0.132388;AN=5008;NS=2504;DP=16859;EAS_AF=0.0149;AMR_AF=0.2017;AFR_AF=0.0431;EUR_AF=0.2674;SAS_AF=0.1861;AA=C|||;VT=SNP
11	130577765	rs12419515	C	G	100	PASS	AC=663;AF=0.132388;AN=5008;NS=2504;DP=17585;EAS_AF=0.0149;AMR_AF=0.2003;AFR_AF=0.0431;EUR_AF=0.2674;SAS_AF=0.1871;AA=C|||;VT=SNP
11	130578110	rs11827066	T	G	100	PASS	AC=1178;AF=0.235224;AN=5008;NS=2504;DP=17032;EAS_AF=0.0169;AMR_AF=0.2406;AFR_AF=0.3608;EUR_AF=0.2823;SAS_AF=0.2382;AA=G|||;VT=SNP
11	130578117	rs11824652	G	T	100	PASS	AC=663;AF=0.132388;AN=5008;NS=2504;DP=16609;EAS_AF=0.0159;AMR_AF=0.1988;AFR_AF=0.0431;EUR_AF=0.2664;SAS_AF=0.1881;AA=G|||;VT=SNP
11	130578118	rs11819933	A	C	100	PASS	AC=663;AF=0.132388;AN=5008;NS=2504;DP=16591;EAS_AF=0.0159;AMR_AF=0.1988;AFR_AF=0.0431;EUR_AF=0.2664;SAS_AF=0.1881;AA=A|||;VT=SNP
11	130578268	rs11222269	C	T	100	PASS	AC=665;AF=0.132788;AN=5008;NS=2504;DP=17523;EAS_AF=0.0159;AMR_AF=0.2003;AFR_AF=0.0431;EUR_AF=0.2674;SAS_AF=0.1881;AA=C|||;VT=SNP
11	130578908	rs55893528	T	C	100	PASS	AC=563;AF=0.11242;AN=5008;NS=2504;DP=20958;EAS_AF=0.2391;AMR_AF=0.1268;AFR_AF=0.0053;EUR_AF=0.1014;SAS_AF=0.1278;AA=T|||;VT=SNP
11	130579183	rs12795446	T	A	100	PASS	AC=668;AF=0.133387;AN=5008;NS=2504;DP=19848;EAS_AF=0.0159;AMR_AF=0.2003;AFR_AF=0.0454;EUR_AF=0.2674;SAS_AF=0.1881;AA=A|||;VT=SNP
11	130579202	rs12795455	T	G	100	PASS	AC=668;AF=0.133387;AN=5008;NS=2504;DP=20193;EAS_AF=0.0159;AMR_AF=0.2003;AFR_AF=0.0454;EUR_AF=0.2674;SAS_AF=0.1881;AA=T|||;VT=SNP
11	130579398	rs12799163	A	G	100	PASS	AC=669;AF=0.133586;AN=5008;NS=2504;DP=18063;EAS_AF=0.0159;AMR_AF=0.2003;AFR_AF=0.0454;EUR_AF=0.2684;SAS_AF=0.1881;AA=G|||;VT=SNP
11	130579755	rs12800152	C	G	100	PASS	AC=668;AF=0.133387;AN=5008;NS=2504;DP=16870;EAS_AF=0.0159;AMR_AF=0.2003;AFR_AF=0.0454;EUR_AF=0.2674;SAS_AF=0.1881;AA=C|||;VT=SNP
11	130580106	rs34861836	G	A	100	PASS	AC=665;AF=0.132788;AN=5008;NS=2504;DP=21673;EAS_AF=0.0159;AMR_AF=0.2003;AFR_AF=0.0431;EUR_AF=0.2674;SAS_AF=0.1881;AA=A|||;VT=SNP
11	130580813	rs12806729	A	G	100	PASS	AC=598;AF=0.119409;AN=5008;NS=2504;DP=23021;EAS_AF=0.0159;AMR_AF=0.1859;AFR_AF=0.0189;EUR_AF=0.2565;SAS_AF=0.1738;AA=A|||;VT=SNP
11	130581106	rs12808692	T	A	100	PASS	AC=587;AF=0.117212;AN=5008;NS=2504;DP=21148;EAS_AF=0.0159;AMR_AF=0.1801;AFR_AF=0.0189;EUR_AF=0.2515;SAS_AF=0.1718;AA=T|||;VT=SNP
11	130581307	rs7102291	C	G	100	PASS	AC=961;AF=0.191893;AN=5008;NS=2504;DP=19860;EAS_AF=0.0139;AMR_AF=0.2205;AFR_AF=0.2307;EUR_AF=0.2813;SAS_AF=0.2106;AA=C|||;VT=SNP
11	130581856	rs7943696	T	A	100	PASS	AC=1365;AF=0.272564;AN=5008;NS=2504;DP=20948;EAS_AF=0.0139;AMR_AF=0.2695;AFR_AF=0.5492;EUR_AF=0.2634;SAS_AF=0.1769;AA=A|||;VT=SNP
11	130581865	rs12789803	C	T	100	PASS	AC=766;AF=0.152955;AN=5008;NS=2504;DP=20950;EAS_AF=0.0139;AMR_AF=0.2104;AFR_AF=0.1354;EUR_AF=0.2594;SAS_AF=0.1697;AA=C|||;VT=SNP
11	130598213	rs2001625	T	C	100	PASS	AC=2274;AF=0.454073;AN=5008;NS=2504;DP=20576;EAS_AF=0.6478;AMR_AF=0.4712;AFR_AF=0.1263;EUR_AF=0.5348;SAS_AF=0.6022;AA=T|||;VT=SNP
11	130601973	rs12282083	G	A	100	PASS	AC=827;AF=0.165136;AN=5008;NS=2504;DP=18131;EAS_AF=0.3075;AMR_AF=0.2017;AFR_AF=0.0998;EUR_AF=0.1312;SAS_AF=0.1155;AA=G|||;VT=SNP
11	130602020	rs11222281	G	T	100	PASS	AC=1472;AF=0.29393;AN=5008;NS=2504;DP=18627;EAS_AF=0.3165;AMR_AF=0.2637;AFR_AF=0.4705;EUR_AF=0.171;SAS_AF=0.18;AA=T|||;VT=SNP
11	130612660	rs56347180	G	A	100	PASS	AC=940;AF=0.1877;AN=5008;NS=2504;DP=18141;EAS_AF=0.0169;AMR_AF=0.0764;AFR_AF=0.5756;EUR_AF=0.0457;SAS_AF=0.0644;AA=A|||;VT=SNP
11	130626641	rs60494855	C	T	100	PASS	AC=2371;AF=0.473442;AN=5008;NS=2504;DP=16644;EAS_AF=0.6667;AMR_AF=0.4107;AFR_AF=0.2126;EUR_AF=0.5318;SAS_AF=0.6115;AA=-|||;VT=SNP
11	130626683	rs188583410	C	T	100	PASS	AC=41;AF=0.0081869;AN=5008;NS=2504;DP=16739;EAS_AF=0.0119;AMR_AF=0.0058;AFR_AF=0;EUR_AF=0.0199;SAS_AF=0.0051;AA=-|||;VT=SNP
11	130626897	rs9734331	C	T	100	PASS	AC=2349;AF=0.46905;AN=5008;NS=2504;DP=16071;EAS_AF=0.6696;AMR_AF=0.4121;AFR_AF=0.1944;EUR_AF=0.5318;SAS_AF=0.6094;AA=-|||;VT=SNP
11	130627427	rs4937563	T	G	100	PASS	AC=2787;AF=0.55651;AN=5008;NS=2504;DP=17078;EAS_AF=0.6696;AMR_AF=0.4409;AFR_AF=0.4493;EUR_AF=0.5557;SAS_AF=0.6677;AA=-|||;VT=SNP
11	130627980	rs138946190	C	T	100	PASS	AC=1782;AF=0.355831;AN=5008;NS=2504;DP=15285;EAS_AF=0.3194;AMR_AF=0.4986;AFR_AF=0.3064;EUR_AF=0.4095;SAS_AF=0.3037;AA=c|||;VT=SNP
11	130628983	rs11222290	A	G	100	PASS	AC=2963;AF=0.591653;AN=5008;NS=2504;DP=18267;EAS_AF=0.6875;AMR_AF=0.451;AFR_AF=0.5696;EUR_AF=0.5467;SAS_AF=0.6687;AA=A|||;VT=SNP
11	130629122	rs10894239	C	A	100	PASS	AC=1777;AF=0.354832;AN=5008;NS=2504;DP=18854;EAS_AF=0.3006;AMR_AF=0.5;AFR_AF=0.3177;EUR_AF=0.4105;SAS_AF=0.3006;AA=C|||;VT=SNP
11	130629343	rs7926498	A	G	100	PASS	AC=2517;AF=0.502596;AN=5008;NS=2504;DP=20744;EAS_AF=0.6875;AMR_AF=0.4135;AFR_AF=0.3101;EUR_AF=0.5239;SAS_AF=0.6135;AA=A|||;VT=SNP
11	130632950	rs55648501	C	T	100	PASS	AC=2587;AF=0.516573;AN=5008;NS=2504;DP=20569;EAS_AF=0.6677;AMR_AF=0.4222;AFR_AF=0.3275;EUR_AF=0.5398;SAS_AF=0.6595;AA=C|||;VT=SNP
11	130634152	rs58712909	C	A	100	PASS	AC=572;AF=0.114217;AN=5008;NS=2504;DP=20904;EAS_AF=0.2401;AMR_AF=0.1715;AFR_AF=0.0408;EUR_AF=0.0815;SAS_AF=0.0767;AA=C|||;VT=SNP
11	130635852	rs10894241	G	T	100	PASS	AC=1551;AF=0.309704;AN=5008;NS=2504;DP=21337;EAS_AF=0.2421;AMR_AF=0.4856;AFR_AF=0.23;EUR_AF=0.3996;SAS_AF=0.2699;AA=T|||;VT=SNP
11	130635972	rs61910558	G	A	100	PASS	AC=203;AF=0.0405351;AN=5008;NS=2504;DP=20864;EAS_AF=0.0258;AMR_AF=0.0288;AFR_AF=0.0605;EUR_AF=0.0447;SAS_AF=0.0327;AA=G|||;VT=SNP
11	130637654	rs7116050	G	C	100	PASS	AC=1252;AF=0.25;AN=5008;NS=2504;DP=18756;EAS_AF=0.0258;AMR_AF=0.1196;AFR_AF=0.7209;EUR_AF=0.0915;SAS_AF=0.1002;AA=G|||;VT=SNP
11	130637887	rs7940830	A	C	100	PASS	AC=781;AF=0.15595;AN=5008;NS=2504;DP=18434;EAS_AF=0.0258;AMR_AF=0.0836;AFR_AF=0.41;EUR_AF=0.0716;SAS_AF=0.0849;AA=A|||;VT=SNP
11	130639304	rs10791093	C	G	100	PASS	AC=3360;AF=0.670927;AN=5008;NS=2504;DP=19257;EAS_AF=0.7024;AMR_AF=0.7435;AFR_AF=0.4372;EUR_AF=0.833;SAS_AF=0.7362;AA=G|||;VT=SNP
11	130639440	rs61911861	T	C	100	PASS	AC=1274;AF=0.254393;AN=5008;NS=2504;DP=20146;EAS_AF=0.2341;AMR_AF=0.1282;AFR_AF=0.2731;EUR_AF=0.2614;SAS_AF=0.3323;AA=T|||;VT=SNP
11	130639678	rs6590504	A	G	100	PASS	AC=1350;AF=0.269569;AN=5008;NS=2504;DP=21352;EAS_AF=0.0268;AMR_AF=0.1282;AFR_AF=0.789;EUR_AF=0.0905;SAS_AF=0.1022;AA=G|||;VT=SNP
11	130639816	rs61908879	G	A	100	PASS	AC=704;AF=0.140575;AN=5008;NS=2504;DP=22807;EAS_AF=0.0268;AMR_AF=0.0807;AFR_AF=0.3533;EUR_AF=0.0696;SAS_AF=0.0859;AA=G|||;VT=SNP
11	130639957	rs7127732	C	T	100	PASS	AC=1075;AF=0.214657;AN=5008;NS=2504;DP=21549;EAS_AF=0.0268;AMR_AF=0.111;AFR_AF=0.59;EUR_AF=0.0905;SAS_AF=0.1022;AA=C|||;VT=SNP
11	130639997	rs12287063	G	A	100	PASS	AC=628;AF=0.125399;AN=5008;NS=2504;DP=21447;EAS_AF=0.0268;AMR_AF=0.0706;AFR_AF=0.3011;EUR_AF=0.0696;SAS_AF=0.0859;AA=G|||;VT=SNP
11	130640138	rs6590505	T	C	100	PASS	AC=1119;AF=0.223442;AN=5008;NS=2504;DP=21970;EAS_AF=0.0268;AMR_AF=0.1167;AFR_AF=0.6203;EUR_AF=0.0905;SAS_AF=0.1022;AA=C|||;VT=SNP
11	130640693	rs61908880	C	G	100	PASS	AC=314;AF=0.0626997;AN=5008;NS=2504;DP=21914;EAS_AF=0.0258;AMR_AF=0.0288;AFR_AF=0.1452;EUR_AF=0.0437;SAS_AF=0.0327;AA=C|||;VT=SNP
11	130640916	rs12275590	A	G	100	PASS	AC=853;AF=0.170327;AN=5008;NS=2504;DP=21225;EAS_AF=0.0268;AMR_AF=0.0908;AFR_AF=0.472;EUR_AF=0.0676;SAS_AF=0.0726;AA=A|||;VT=SNP
11	130640931	rs55668886	G	A	100	PASS	AC=1304;AF=0.260383;AN=5008;NS=2504;DP=20942;EAS_AF=0.0268;AMR_AF=0.1268;AFR_AF=0.7663;EUR_AF=0.0805;SAS_AF=0.0971;AA=A|||;VT=SNP
11	130640948	rs61908882	T	C	100	PASS	AC=294;AF=0.0587061;AN=5008;NS=2504;DP=21020;EAS_AF=0.0268;AMR_AF=0.0288;AFR_AF=0.1415;EUR_AF=0.0417;SAS_AF=0.0184;AA=T|||;VT=SNP
11	130641885	rs12271248	T	C	100	PASS	AC=1009;AF=0.201478;AN=5008;NS=2504;DP=24428;EAS_AF=0.0288;AMR_AF=0.1009;AFR_AF=0.5658;EUR_AF=0.0785;SAS_AF=0.0849;AA=C|||;VT=SNP
11	130642079	rs12277575	A	G	100	PASS	AC=1020;AF=0.203674;AN=5008;NS=2504;DP=26092;EAS_AF=0.0288;AMR_AF=0.1009;AFR_AF=0.5734;EUR_AF=0.0795;SAS_AF=0.0849;AA=G|||;VT=SNP
11	130642278	rs34900331	T	C	100	PASS	AC=1052;AF=0.210064;AN=5008;NS=2504;DP=19224;EAS_AF=0.0357;AMR_AF=0.1153;AFR_AF=0.5681;EUR_AF=0.0895;SAS_AF=0.0971;AA=T|||;VT=SNP
11	130642305	rs61908884	A	G	100	PASS	AC=1007;AF=0.201078;AN=5008;NS=2504;DP=20013;EAS_AF=0.0288;AMR_AF=0.1009;AFR_AF=0.5635;EUR_AF=0.0795;SAS_AF=0.0849;AA=a|||;VT=SNP
11	130642312	rs61908885	A	G	100	PASS	AC=1041;AF=0.207867;AN=5008;NS=2504;DP=20398;EAS_AF=0.0288;AMR_AF=0.111;AFR_AF=0.5832;EUR_AF=0.0805;SAS_AF=0.0849;AA=G|||;VT=SNP
11	130642527	rs61908886	C	T	100	PASS	AC=656;AF=0.13099;AN=5008;NS=2504;DP=20566;EAS_AF=0.0278;AMR_AF=0.0677;AFR_AF=0.3359;EUR_AF=0.0676;SAS_AF=0.0706;AA=C|||;VT=SNP
11	130642904	rs4937565	G	A	100	PASS	AC=3911;AF=0.78095;AN=5008;NS=2504;DP=19701;EAS_AF=0.9603;AMR_AF=0.8746;AFR_AF=0.4198;EUR_AF=0.8946;SAS_AF=0.9008;AA=A|||;VT=SNP
11	130643097	rs57477915	A	T	100	PASS	AC=1023;AF=0.204273;AN=5008;NS=2504;DP=22149;EAS_AF=0.0288;AMR_AF=0.1009;AFR_AF=0.5756;EUR_AF=0.0795;SAS_AF=0.0849;AA=A|||;VT=SNP
11	130643184	rs55780995	T	C	100	PASS	AC=1021;AF=0.203874;AN=5008;NS=2504;DP=19485;EAS_AF=0.0288;AMR_AF=0.1009;AFR_AF=0.5741;EUR_AF=0.0795;SAS_AF=0.0849;AA=T|||;VT=SNP
11	130643222	rs56380289	C	G	100	PASS	AC=1055;AF=0.210663;AN=5008;NS=2504;DP=18289;EAS_AF=0.0288;AMR_AF=0.111;AFR_AF=0.5938;EUR_AF=0.0805;SAS_AF=0.0849;AA=G|||;VT=SNP
11	130643806	rs12281113	A	G	100	PASS	AC=1056;AF=0.210863;AN=5008;NS=2504;DP=19808;EAS_AF=0.0288;AMR_AF=0.111;AFR_AF=0.5938;EUR_AF=0.0805;SAS_AF=0.0859;AA=G|||;VT=SNP
11	130643822	rs12274968	T	A	100	PASS	AC=1055;AF=0.210663;AN=5008;NS=2504;DP=19579;EAS_AF=0.0288;AMR_AF=0.111;AFR_AF=0.5938;EUR_AF=0.0805;SAS_AF=0.0849;AA=A|||;VT=SNP
11	130643884	rs12274975	T	G	100	PASS	AC=1055;AF=0.210663;AN=5008;NS=2504;DP=19257;EAS_AF=0.0288;AMR_AF=0.111;AFR_AF=0.5938;EUR_AF=0.0805;SAS_AF=0.0849;AA=G|||;VT=SNP
11	130644103	rs12294474	C	T	100	PASS	AC=1017;AF=0.203075;AN=5008;NS=2504;DP=18137;EAS_AF=0.0288;AMR_AF=0.1009;AFR_AF=0.5711;EUR_AF=0.0795;SAS_AF=0.0849;AA=C|||;VT=SNP
11	130644297	rs7131031	T	C	100	PASS	AC=1051;AF=0.209864;AN=5008;NS=2504;DP=19005;EAS_AF=0.0288;AMR_AF=0.111;AFR_AF=0.5915;EUR_AF=0.0795;SAS_AF=0.0849;AA=C|||;VT=SNP
11	130644486	rs58045934	T	C	100	PASS	AC=376;AF=0.0750799;AN=5008;NS=2504;DP=19990;EAS_AF=0.0268;AMR_AF=0.0303;AFR_AF=0.2057;EUR_AF=0.0408;SAS_AF=0.0153;AA=T|||;VT=SNP
11	130644749	rs7115849	G	A	100	PASS	AC=1052;AF=0.210064;AN=5008;NS=2504;DP=19553;EAS_AF=0.0288;AMR_AF=0.111;AFR_AF=0.5938;EUR_AF=0.0795;SAS_AF=0.0828;AA=a|||;VT=SNP
11	130644872	rs61908891	C	G	100	PASS	AC=238;AF=0.047524;AN=5008;NS=2504;DP=20176;EAS_AF=0.0268;AMR_AF=0.0245;AFR_AF=0.1044;EUR_AF=0.0408;SAS_AF=0.0153;AA=C|||;VT=SNP
11	130644955	rs7118763	A	G	100	PASS	AC=1053;AF=0.210264;AN=5008;NS=2504;DP=19320;EAS_AF=0.0288;AMR_AF=0.111;AFR_AF=0.5938;EUR_AF=0.0795;SAS_AF=0.0838;AA=A|||;VT=SNP
11	130645104	rs7119119	C	T	100	PASS	AC=942;AF=0.188099;AN=5008;NS=2504;DP=21082;EAS_AF=0.0278;AMR_AF=0.0951;AFR_AF=0.5219;EUR_AF=0.0755;SAS_AF=0.0838;AA=C|||;VT=SNP
11	130645389	rs6590506	C	A	100	PASS	AC=3862;AF=0.771166;AN=5008;NS=2504;DP=19612;EAS_AF=0.9613;AMR_AF=0.8617;AFR_AF=0.388;EUR_AF=0.8936;SAS_AF=0.9029;AA=C|||;VT=SNP
11	130645506	rs6590507	G	A	100	PASS	AC=844;AF=0.16853;AN=5008;NS=2504;DP=21392;EAS_AF=0.0278;AMR_AF=0.1009;AFR_AF=0.4425;EUR_AF=0.0785;SAS_AF=0.0838;AA=A|||;VT=SNP
11	130647258	rs11222300	G	T	100	PASS	AC=799;AF=0.159545;AN=5008;NS=2504;DP=18901;EAS_AF=0.0268;AMR_AF=0.0793;AFR_AF=0.4425;EUR_AF=0.0626;SAS_AF=0.0706;AA=T|||;VT=SNP
11	130647723	rs61908893	C	T	100	PASS	AC=521;AF=0.104034;AN=5008;NS=2504;DP=22142;EAS_AF=0.0258;AMR_AF=0.0476;AFR_AF=0.3094;EUR_AF=0.0378;SAS_AF=0.0153;AA=C|||;VT=SNP
11	130648349	rs7109483	C	A	100	PASS	AC=3897;AF=0.778155;AN=5008;NS=2504;DP=15020;EAS_AF=0.9613;AMR_AF=0.8674;AFR_AF=0.4107;EUR_AF=0.8946;SAS_AF=0.9029;AA=C|||;VT=SNP
11	130648983	rs7935334	A	G	100	PASS	AC=517;AF=0.103235;AN=5008;NS=2504;DP=20934;EAS_AF=0.0268;AMR_AF=0.0389;AFR_AF=0.3101;EUR_AF=0.0378;SAS_AF=0.0153;AA=A|||;VT=SNP
11	130648998	rs7935341	A	T	100	PASS	AC=230;AF=0.0459265;AN=5008;NS=2504;DP=21083;EAS_AF=0.0258;AMR_AF=0.0245;AFR_AF=0.1021;EUR_AF=0.0368;SAS_AF=0.0153;AA=A|||;VT=SNP
11	130650337	rs78124037	G	A	100	PASS	AC=701;AF=0.139976;AN=5008;NS=2504;DP=22320;EAS_AF=0.2103;AMR_AF=0.1484;AFR_AF=0.0514;EUR_AF=0.1998;SAS_AF=0.1196;AA=G|||;VT=SNP
11	130651541	rs58874176	G	T	100	PASS	AC=385;AF=0.076877;AN=5008;NS=2504;DP=18006;EAS_AF=0.0258;AMR_AF=0.0504;AFR_AF=0.2042;EUR_AF=0.0388;SAS_AF=0.0153;AA=G|||;VT=SNP
11	130651953	rs73020912	G	A	100	PASS	AC=563;AF=0.11242;AN=5008;NS=2504;DP=15987;EAS_AF=0.1736;AMR_AF=0.0447;AFR_AF=0.0098;EUR_AF=0.1322;SAS_AF=0.2157;AA=G|||;VT=SNP
11	130652804	rs11826253	A	G	100	PASS	AC=1927;AF=0.384784;AN=5008;NS=2504;DP=20071;EAS_AF=0.3859;AMR_AF=0.2594;AFR_AF=0.6573;EUR_AF=0.3062;SAS_AF=0.1851;AA=A|||;VT=SNP
11	130653061	rs4937567	C	T	100	PASS	AC=1013;AF=0.202276;AN=5008;NS=2504;DP=19858;EAS_AF=0.0456;AMR_AF=0.2709;AFR_AF=0.2118;EUR_AF=0.2525;SAS_AF=0.2505;AA=C|||;VT=SNP
11	130653591	rs11222303	A	G	100	PASS	AC=372;AF=0.0742812;AN=5008;NS=2504;DP=14941;EAS_AF=0.0962;AMR_AF=0.0317;AFR_AF=0.0091;EUR_AF=0.0686;SAS_AF=0.1759;AA=A|||;VT=SNP
11	130653735	rs6590509	A	G	100	PASS	AC=2778;AF=0.554712;AN=5008;NS=2504;DP=12993;EAS_AF=0.7401;AMR_AF=0.4164;AFR_AF=0.5061;EUR_AF=0.4712;SAS_AF=0.6135;AA=G|||;VT=SNP
11	130654405	rs4937568	A	G	100	PASS	AC=974;AF=0.194489;AN=5008;NS=2504;DP=11767;EAS_AF=0.2014;AMR_AF=0.1383;AFR_AF=0.3041;EUR_AF=0.162;SAS_AF=0.1125;AA=G|||;VT=SNP
11	130654878	rs10894242	C	T	100	PASS	AC=729;AF=0.145567;AN=5008;NS=2504;DP=19203;EAS_AF=0.1835;AMR_AF=0.121;AFR_AF=0.1543;EUR_AF=0.1471;SAS_AF=0.1104;AA=C|||;VT=SNP
11	130655133	rs11825425	T	C	100	PASS	AC=748;AF=0.149361;AN=5008;NS=2504;DP=18096;EAS_AF=0.1865;AMR_AF=0.121;AFR_AF=0.1626;EUR_AF=0.1531;SAS_AF=0.1094;AA=T|||;VT=SNP
11	130656102	rs11222304	T	C	100	PASS	AC=678;AF=0.135383;AN=5008;NS=2504;DP=18785;EAS_AF=0.1895;AMR_AF=0.1153;AFR_AF=0.1142;EUR_AF=0.1471;SAS_AF=0.1104;AA=T|||;VT=SNP
11	130656639	rs12225468	C	G	100	PASS	AC=810;AF=0.161741;AN=5008;NS=2504;DP=19948;EAS_AF=0.1974;AMR_AF=0.1239;AFR_AF=0.202;EUR_AF=0.1491;SAS_AF=0.1104;AA=C|||;VT=SNP
11	130656996	rs34805851	G	A	100	PASS	AC=666;AF=0.132987;AN=5008;NS=2504;DP=17074;EAS_AF=0.1796;AMR_AF=0.1138;AFR_AF=0.1165;EUR_AF=0.1471;SAS_AF=0.1063;AA=G|||;VT=SNP
11	130657858	rs10894243	G	A	100	PASS	AC=1592;AF=0.317891;AN=5008;NS=2504;DP=19901;EAS_AF=0.4196;AMR_AF=0.1931;AFR_AF=0.2005;EUR_AF=0.3022;SAS_AF=0.4765;AA=A|||;VT=SNP
11	130658427	rs11222307	C	G	100	PASS	AC=1430;AF=0.285543;AN=5008;NS=2504;DP=19108;EAS_AF=0.4345;AMR_AF=0.1772;AFR_AF=0.0719;EUR_AF=0.3012;SAS_AF=0.4816;AA=C|||;VT=SNP
11	130659037	rs10894244	C	A	100	PASS	AC=2309;AF=0.461062;AN=5008;NS=2504;DP=20691;EAS_AF=0.3661;AMR_AF=0.5375;AFR_AF=0.4728;EUR_AF=0.5517;SAS_AF=0.3957;AA=C|||;VT=SNP
11	130659169	rs11222309	G	A	100	PASS	AC=652;AF=0.130192;AN=5008;NS=2504;DP=22303;EAS_AF=0.1706;AMR_AF=0.111;AFR_AF=0.1165;EUR_AF=0.1451;SAS_AF=0.1053;AA=G|||;VT=SNP
11	130659824	rs10894245	A	C	100	PASS	AC=1528;AF=0.305112;AN=5008;NS=2504;DP=19548;EAS_AF=0.4395;AMR_AF=0.1873;AFR_AF=0.1271;EUR_AF=0.3181;SAS_AF=0.4775;AA=A|||;VT=SNP
11	130659981	rs9285790	T	G	100	PASS	AC=4230;AF=0.844649;AN=5008;NS=2504;DP=19992;EAS_AF=0.8403;AMR_AF=0.7507;AFR_AF=0.8411;EUR_AF=0.8777;SAS_AF=0.8865;AA=G|||;VT=SNP
11	130660186	rs4245094	C	T	100	PASS	AC=1915;AF=0.382388;AN=5008;NS=2504;DP=18801;EAS_AF=0.1974;AMR_AF=0.4438;AFR_AF=0.5182;EUR_AF=0.4155;SAS_AF=0.3119;AA=C|||;VT=SNP
11	130660298	rs4936114	A	G	100	PASS	AC=1866;AF=0.372604;AN=5008;NS=2504;DP=18942;EAS_AF=0.2222;AMR_AF=0.4424;AFR_AF=0.4614;EUR_AF=0.4165;SAS_AF=0.3129;AA=A|||;VT=SNP
11	130660526	rs11222312	T	G	100	PASS	AC=1607;AF=0.320887;AN=5008;NS=2504;DP=19870;EAS_AF=0.4534;AMR_AF=0.1902;AFR_AF=0.177;EUR_AF=0.3181;SAS_AF=0.4744;AA=T|||;VT=SNP
11	130660944	rs11222314	G	A	100	PASS	AC=667;AF=0.133187;AN=5008;NS=2504;DP=18941;EAS_AF=0.1815;AMR_AF=0.1124;AFR_AF=0.1172;EUR_AF=0.1451;SAS_AF=0.1074;AA=G|||;VT=SNP
11	130661214	rs9971392	C	T	100	PASS	AC=2281;AF=0.455471;AN=5008;NS=2504;DP=18215;EAS_AF=0.6151;AMR_AF=0.3055;AFR_AF=0.3177;EUR_AF=0.4602;SAS_AF=0.5787;AA=C|||;VT=SNP
11	130661830	rs12221938	C	T	100	PASS	AC=565;AF=0.112819;AN=5008;NS=2504;DP=16256;EAS_AF=0.2976;AMR_AF=0.0187;AFR_AF=0.0053;EUR_AF=0.0378;SAS_AF=0.2117;AA=C|||;VT=SNP
11	130662145	rs9666001	C	T	100	PASS	AC=4203;AF=0.839257;AN=5008;NS=2504;DP=17218;EAS_AF=0.8185;AMR_AF=0.755;AFR_AF=0.8389;EUR_AF=0.8738;SAS_AF=0.8855;AA=T|||;VT=SNP
11	130662373	rs10894246	A	C	100	PASS	AC=3541;AF=0.707069;AN=5008;NS=2504;DP=14637;EAS_AF=0.6409;AMR_AF=0.6398;AFR_AF=0.7254;EUR_AF=0.7276;SAS_AF=0.7771;AA=C|||;VT=SNP
11	130662395	rs10894247	G	A	100	PASS	AC=1818;AF=0.363019;AN=5008;NS=2504;DP=14995;EAS_AF=0.1974;AMR_AF=0.4409;AFR_AF=0.4569;EUR_AF=0.4105;SAS_AF=0.3027;AA=G|||;VT=SNP
11	130662750	rs7934148	T	C	100	PASS	AC=1929;AF=0.385184;AN=5008;NS=2504;DP=18178;EAS_AF=0.2163;AMR_AF=0.4438;AFR_AF=0.5197;EUR_AF=0.4165;SAS_AF=0.3037;AA=T|||;VT=SNP
11	130663263	rs6590510	C	T	100	PASS	AC=1892;AF=0.377796;AN=5008;NS=2504;DP=18699;EAS_AF=0.1964;AMR_AF=0.4438;AFR_AF=0.5166;EUR_AF=0.4125;SAS_AF=0.2945;AA=T|||;VT=SNP
11	130664128	rs10894248	G	T	100	PASS	AC=1900;AF=0.379393;AN=5008;NS=2504;DP=16112;EAS_AF=0.1964;AMR_AF=0.4438;AFR_AF=0.5166;EUR_AF=0.4105;SAS_AF=0.3047;AA=G|||;VT=SNP
11	130664691	rs7942163	T	C	100	PASS	AC=1647;AF=0.328874;AN=5008;NS=2504;DP=16726;EAS_AF=0.4534;AMR_AF=0.1945;AFR_AF=0.1944;EUR_AF=0.3191;SAS_AF=0.4877;AA=T|||;VT=SNP
11	130665384	rs4245095	A	G	100	PASS	AC=3448;AF=0.688498;AN=5008;NS=2504;DP=14225;EAS_AF=0.6696;AMR_AF=0.6282;AFR_AF=0.6339;EUR_AF=0.7286;SAS_AF=0.7832;AA=A|||;VT=SNP
11	130665659	rs7946160	C	T	100	PASS	AC=578;AF=0.115415;AN=5008;NS=2504;DP=16935;EAS_AF=0.1706;AMR_AF=0.111;AFR_AF=0.0567;EUR_AF=0.1521;SAS_AF=0.1033;AA=C|||;VT=SNP
11	130666444	rs7128694	T	C	100	PASS	AC=3434;AF=0.685703;AN=5008;NS=2504;DP=19232;EAS_AF=0.6706;AMR_AF=0.6282;AFR_AF=0.6195;EUR_AF=0.7326;SAS_AF=0.7832;AA=T|||;VT=SNP
11	130666858	rs4937569	G	A	100	PASS	AC=3426;AF=0.684105;AN=5008;NS=2504;DP=18869;EAS_AF=0.6677;AMR_AF=0.6282;AFR_AF=0.6195;EUR_AF=0.7286;SAS_AF=0.7822;AA=G|||;VT=SNP
11	130666991	rs12417204	C	T	100	PASS	AC=653;AF=0.130391;AN=5008;NS=2504;DP=20412;EAS_AF=0.1706;AMR_AF=0.1124;AFR_AF=0.1142;EUR_AF=0.1501;SAS_AF=0.1033;AA=C|||;VT=SNP
11	130667054	rs10894249	C	T	100	PASS	AC=1828;AF=0.365016;AN=5008;NS=2504;DP=18258;EAS_AF=0.1994;AMR_AF=0.438;AFR_AF=0.4584;EUR_AF=0.4145;SAS_AF=0.3067;AA=C|||;VT=SNP
11	130667155	rs35748876	A	G	100	PASS	AC=573;AF=0.114417;AN=5008;NS=2504;DP=20170;EAS_AF=0.1706;AMR_AF=0.1081;AFR_AF=0.056;EUR_AF=0.1501;SAS_AF=0.1033;AA=a|||;VT=SNP
11	130667385	rs77514522	G	A	100	PASS	AC=268;AF=0.0535144;AN=5008;NS=2504;DP=21701;EAS_AF=0.0437;AMR_AF=0.1297;AFR_AF=0.034;EUR_AF=0.0139;SAS_AF=0.0767;AA=g|||;VT=SNP
11	130668165	rs9666096	G	A	100	PASS	AC=4224;AF=0.84345;AN=5008;NS=2504;DP=19618;EAS_AF=0.8403;AMR_AF=0.7536;AFR_AF=0.8336;EUR_AF=0.8777;SAS_AF=0.8885;AA=A|||;VT=SNP
11	130668279	rs9667339	A	G	100	PASS	AC=1856;AF=0.370607;AN=5008;NS=2504;DP=19358;EAS_AF=0.2153;AMR_AF=0.438;AFR_AF=0.4622;EUR_AF=0.4155;SAS_AF=0.3129;AA=G|||;VT=SNP
11	130668286	rs9666211	G	A	100	PASS	AC=1850;AF=0.369409;AN=5008;NS=2504;DP=18928;EAS_AF=0.2153;AMR_AF=0.438;AFR_AF=0.4592;EUR_AF=0.4145;SAS_AF=0.3119;AA=G|||;VT=SNP
11	130668293	rs2186742	T	G	100	PASS	AC=4226;AF=0.84385;AN=5008;NS=2504;DP=18768;EAS_AF=0.8423;AMR_AF=0.7522;AFR_AF=0.8343;EUR_AF=0.8777;SAS_AF=0.8885;AA=G|||;VT=SNP
11	130668520	rs1939906	A	G	100	PASS	AC=1868;AF=0.373003;AN=5008;NS=2504;DP=19655;EAS_AF=0.2153;AMR_AF=0.438;AFR_AF=0.466;EUR_AF=0.4155;SAS_AF=0.32;AA=A|||;VT=SNP
11	130668732	rs4245096	T	C	100	PASS	AC=4227;AF=0.84405;AN=5008;NS=2504;DP=15353;EAS_AF=0.8423;AMR_AF=0.7522;AFR_AF=0.8336;EUR_AF=0.8797;SAS_AF=0.8885;AA=C|||;VT=SNP
11	130668920	rs10894250	G	C	100	PASS	AC=1504;AF=0.300319;AN=5008;NS=2504;DP=18923;EAS_AF=0.4484;AMR_AF=0.1859;AFR_AF=0.0983;EUR_AF=0.3101;SAS_AF=0.4918;AA=G|||;VT=SNP
11	130668922	rs34042208	C	A	100	PASS	AC=654;AF=0.130591;AN=5008;NS=2504;DP=19099;EAS_AF=0.1776;AMR_AF=0.1124;AFR_AF=0.1089;EUR_AF=0.1511;SAS_AF=0.1033;AA=C|||;VT=SNP
11	130669023	rs34877454	G	T	100	PASS	AC=583;AF=0.116414;AN=5008;NS=2504;DP=19108;EAS_AF=0.1786;AMR_AF=0.1081;AFR_AF=0.0567;EUR_AF=0.1511;SAS_AF=0.1033;AA=G|||;VT=SNP
11	130669045	rs7940140	T	C	100	PASS	AC=4230;AF=0.844649;AN=5008;NS=2504;DP=19181;EAS_AF=0.8423;AMR_AF=0.755;AFR_AF=0.8343;EUR_AF=0.8797;SAS_AF=0.8885;AA=C|||;VT=SNP
11	130669178	rs35631643	G	A	100	PASS	AC=656;AF=0.13099;AN=5008;NS=2504;DP=16451;EAS_AF=0.1786;AMR_AF=0.1124;AFR_AF=0.1089;EUR_AF=0.1521;SAS_AF=0.1033;AA=G|||;VT=SNP
11	130669215	rs7940403	T	C	100	PASS	AC=4230;AF=0.844649;AN=5008;NS=2504;DP=15997;EAS_AF=0.8423;AMR_AF=0.755;AFR_AF=0.8343;EUR_AF=0.8797;SAS_AF=0.8885;AA=C|||;VT=SNP
11	130669271	rs35630216	G	A	100	PASS	AC=831;AF=0.165935;AN=5008;NS=2504;DP=17147;EAS_AF=0.1786;AMR_AF=0.1254;AFR_AF=0.2337;EUR_AF=0.1531;SAS_AF=0.1033;AA=G|||;VT=SNP
11	130669287	rs12290479	A	C	100	PASS	AC=1558;AF=0.311102;AN=5008;NS=2504;DP=17085;EAS_AF=0.4573;AMR_AF=0.1888;AFR_AF=0.1286;EUR_AF=0.3111;SAS_AF=0.4939;AA=C|||;VT=SNP
11	130669387	rs11222318	A	G	100	PASS	AC=658;AF=0.13139;AN=5008;NS=2504;DP=17916;EAS_AF=0.1786;AMR_AF=0.1124;AFR_AF=0.1089;EUR_AF=0.1531;SAS_AF=0.1043;AA=A|||;VT=SNP
11	130669473	rs7925645	A	G	100	PASS	AC=2694;AF=0.537939;AN=5008;NS=2504;DP=17901;EAS_AF=0.3938;AMR_AF=0.5648;AFR_AF=0.7156;EUR_AF=0.5686;SAS_AF=0.3957;AA=A|||;VT=SNP
11	130670707	rs57643364	A	G	100	PASS	AC=1591;AF=0.317692;AN=5008;NS=2504;DP=16141;EAS_AF=0.4484;AMR_AF=0.1888;AFR_AF=0.1581;EUR_AF=0.3131;SAS_AF=0.4949;AA=A|||;VT=SNP
11	130671298	rs10894251	A	T	100	PASS	AC=1538;AF=0.307109;AN=5008;NS=2504;DP=20520;EAS_AF=0.2153;AMR_AF=0.4107;AFR_AF=0.2579;EUR_AF=0.4105;SAS_AF=0.2883;AA=A|||;VT=SNP
11	130671331	rs11826291	T	A	100	PASS	AC=1529;AF=0.305312;AN=5008;NS=2504;DP=19361;EAS_AF=0.4484;AMR_AF=0.1873;AFR_AF=0.112;EUR_AF=0.3111;SAS_AF=0.4969;AA=T|||;VT=SNP
11	130671338	rs11828385	A	G	100	PASS	AC=1645;AF=0.328474;AN=5008;NS=2504;DP=19099;EAS_AF=0.4484;AMR_AF=0.1974;AFR_AF=0.1921;EUR_AF=0.3141;SAS_AF=0.4969;AA=a|||;VT=SNP
11	130671422	rs10894252	T	C	100	PASS	AC=1656;AF=0.330671;AN=5008;NS=2504;DP=17655;EAS_AF=0.4573;AMR_AF=0.1988;AFR_AF=0.1944;EUR_AF=0.3121;SAS_AF=0.4969;AA=C|||;VT=SNP
11	130672085	rs4936115	A	C	100	PASS	AC=3335;AF=0.665935;AN=5008;NS=2504;DP=19615;EAS_AF=0.6637;AMR_AF=0.6297;AFR_AF=0.5386;EUR_AF=0.7396;SAS_AF=0.7904;AA=A|||;VT=SNP
11	130672096	rs34932770	C	T	100	PASS	AC=905;AF=0.180711;AN=5008;NS=2504;DP=19803;EAS_AF=0.1776;AMR_AF=0.1282;AFR_AF=0.2882;EUR_AF=0.1541;SAS_AF=0.1033;AA=C|||;VT=SNP
11	130672187	rs34077291	G	A	100	PASS	AC=902;AF=0.180112;AN=5008;NS=2504;DP=19455;EAS_AF=0.1776;AMR_AF=0.1282;AFR_AF=0.2859;EUR_AF=0.1541;SAS_AF=0.1033;AA=A|||;VT=SNP
11	130672208	rs35329478	C	T	100	PASS	AC=899;AF=0.179513;AN=5008;NS=2504;DP=19981;EAS_AF=0.1776;AMR_AF=0.1282;AFR_AF=0.2837;EUR_AF=0.1541;SAS_AF=0.1033;AA=C|||;VT=SNP
11	130672225	rs34063616	A	C	100	PASS	AC=927;AF=0.185104;AN=5008;NS=2504;DP=20113;EAS_AF=0.1796;AMR_AF=0.1282;AFR_AF=0.3011;EUR_AF=0.1541;SAS_AF=0.1063;AA=A|||;VT=SNP
11	130672669	rs11222320	T	C	100	PASS	AC=932;AF=0.186102;AN=5008;NS=2504;DP=19077;EAS_AF=0.1944;AMR_AF=0.1282;AFR_AF=0.2927;EUR_AF=0.1551;SAS_AF=0.1063;AA=T|||;VT=SNP
11	130672839	rs7940863	A	G	100	PASS	AC=1805;AF=0.360423;AN=5008;NS=2504;DP=18162;EAS_AF=0.2163;AMR_AF=0.4395;AFR_AF=0.438;EUR_AF=0.4155;SAS_AF=0.2914;AA=A|||;VT=SNP
11	130672908	rs7940967	A	T	100	PASS	AC=3310;AF=0.660942;AN=5008;NS=2504;DP=18155;EAS_AF=0.6617;AMR_AF=0.6254;AFR_AF=0.5393;EUR_AF=0.7237;SAS_AF=0.7853;AA=A|||;VT=SNP
11	130672992	rs79675423	T	G	100	PASS	AC=111;AF=0.0221645;AN=5008;NS=2504;DP=18679;EAS_AF=0.002;AMR_AF=0.0317;AFR_AF=0.0023;EUR_AF=0.0527;SAS_AF=0.0317;AA=T|||;VT=SNP
11	130673255	rs10894253	T	C	100	PASS	AC=3350;AF=0.66893;AN=5008;NS=2504;DP=16526;EAS_AF=0.6677;AMR_AF=0.6268;AFR_AF=0.5635;EUR_AF=0.7247;SAS_AF=0.7853;AA=C|||;VT=SNP
11	130673321	rs10791094	T	G	100	PASS	AC=3377;AF=0.674321;AN=5008;NS=2504;DP=14922;EAS_AF=0.6706;AMR_AF=0.6268;AFR_AF=0.5817;EUR_AF=0.7247;SAS_AF=0.7853;AA=G|||;VT=SNP
11	130673587	rs10791095	A	G	100	PASS	AC=3349;AF=0.66873;AN=5008;NS=2504;DP=17548;EAS_AF=0.6607;AMR_AF=0.6268;AFR_AF=0.5651;EUR_AF=0.7247;SAS_AF=0.7894;AA=G|||;VT=SNP
11	130673705	rs1944141	A	G	100	PASS	AC=677;AF=0.135184;AN=5008;NS=2504;DP=20553;EAS_AF=0.1756;AMR_AF=0.1167;AFR_AF=0.1248;EUR_AF=0.1541;SAS_AF=0.1012;AA=A|||;VT=SNP
11	130673727	rs10894254	T	G	100	PASS	AC=3355;AF=0.669928;AN=5008;NS=2504;DP=21068;EAS_AF=0.6617;AMR_AF=0.6268;AFR_AF=0.5688;EUR_AF=0.7256;SAS_AF=0.7883;AA=T|||;VT=SNP
11	130674207	rs7123842	A	G	100	PASS	AC=3350;AF=0.66893;AN=5008;NS=2504;DP=18932;EAS_AF=0.6667;AMR_AF=0.6282;AFR_AF=0.5666;EUR_AF=0.7177;SAS_AF=0.7883;AA=a|||;VT=SNP
11	130674338	rs35550681	C	T	100	PASS	AC=671;AF=0.133986;AN=5008;NS=2504;DP=16853;EAS_AF=0.1706;AMR_AF=0.1153;AFR_AF=0.1188;EUR_AF=0.162;SAS_AF=0.1012;AA=C|||;VT=SNP
11	130674529	rs4937570	T	G	100	PASS	AC=3346;AF=0.668131;AN=5008;NS=2504;DP=17776;EAS_AF=0.6637;AMR_AF=0.6268;AFR_AF=0.5711;EUR_AF=0.7127;SAS_AF=0.7873;AA=G|||;VT=SNP
11	130674669	rs4937571	T	C	100	PASS	AC=3371;AF=0.673123;AN=5008;NS=2504;DP=15742;EAS_AF=0.6677;AMR_AF=0.6268;AFR_AF=0.5862;EUR_AF=0.7127;SAS_AF=0.7883;AA=C|||;VT=SNP
11	130674888	rs4937572	G	C	100	PASS	AC=3482;AF=0.695288;AN=5008;NS=2504;DP=18542;EAS_AF=0.6637;AMR_AF=0.6354;AFR_AF=0.6672;EUR_AF=0.7137;SAS_AF=0.7894;AA=C|||;VT=SNP
11	130675346	rs73584010	C	T	100	PASS	AC=807;AF=0.161142;AN=5008;NS=2504;DP=16651;EAS_AF=0.1835;AMR_AF=0.1182;AFR_AF=0.2337;EUR_AF=0.1491;SAS_AF=0.0828;AA=T|||;VT=SNP
11	130675389	rs111487715	G	A	100	PASS	AC=187;AF=0.0373403;AN=5008;NS=2504;DP=16120;EAS_AF=0.003;AMR_AF=0.0288;AFR_AF=0.0045;EUR_AF=0.1034;SAS_AF=0.0552;AA=G|||;VT=SNP
11	130675761	rs12807924	T	A	100	PASS	AC=739;AF=0.147564;AN=5008;NS=2504;DP=17084;EAS_AF=0.1835;AMR_AF=0.1081;AFR_AF=0.1891;EUR_AF=0.1471;SAS_AF=0.0828;AA=A|||;VT=SNP
11	130675805	rs12806925	G	T	100	PASS	AC=740;AF=0.147764;AN=5008;NS=2504;DP=16238;EAS_AF=0.1835;AMR_AF=0.1095;AFR_AF=0.1891;EUR_AF=0.1471;SAS_AF=0.0828;AA=T|||;VT=SNP
11	130676065	rs12807477	G	A	100	PASS	AC=834;AF=0.166534;AN=5008;NS=2504;DP=20031;EAS_AF=0.1815;AMR_AF=0.1153;AFR_AF=0.2587;EUR_AF=0.1471;SAS_AF=0.0828;AA=g|||;VT=SNP
11	130676996	rs7935775	A	T	100	PASS	AC=3452;AF=0.689297;AN=5008;NS=2504;DP=19809;EAS_AF=0.6706;AMR_AF=0.611;AFR_AF=0.6611;EUR_AF=0.6998;SAS_AF=0.7914;AA=A|||;VT=SNP
11	130677309	rs7114502	G	A	100	PASS	AC=3443;AF=0.6875;AN=5008;NS=2504;DP=20199;EAS_AF=0.6696;AMR_AF=0.6326;AFR_AF=0.6233;EUR_AF=0.7167;SAS_AF=0.8016;AA=A|||;VT=SNP
11	130678502	rs34019235	T	C	100	PASS	AC=554;AF=0.110623;AN=5008;NS=2504;DP=17444;EAS_AF=0.2014;AMR_AF=0.1052;AFR_AF=0.0552;EUR_AF=0.1312;SAS_AF=0.0746;AA=T|||;VT=SNP
11	130679617	rs11222327	T	C	100	PASS	AC=852;AF=0.170128;AN=5008;NS=2504;DP=16299;EAS_AF=0.2202;AMR_AF=0.245;AFR_AF=0.1452;EUR_AF=0.1402;SAS_AF=0.1299;AA=T|||;VT=SNP
11	130680802	rs12361635	A	G	100	PASS	AC=4034;AF=0.805511;AN=5008;NS=2504;DP=17954;EAS_AF=0.8581;AMR_AF=0.7464;AFR_AF=0.711;EUR_AF=0.8479;SAS_AF=0.8773;AA=A|||;VT=SNP
11	130682401	rs3944309	T	C	100	PASS	AC=1329;AF=0.265375;AN=5008;NS=2504;DP=18910;EAS_AF=0.3105;AMR_AF=0.2421;AFR_AF=0.0741;EUR_AF=0.3936;SAS_AF=0.362;AA=t|||;VT=SNP
11	130682686	rs4320964	T	C	100	PASS	AC=1626;AF=0.324681;AN=5008;NS=2504;DP=18275;EAS_AF=0.3254;AMR_AF=0.2565;AFR_AF=0.23;EUR_AF=0.4334;SAS_AF=0.3885;AA=T|||;VT=SNP
11	130682921	rs755851	C	T	100	PASS	AC=1740;AF=0.347444;AN=5008;NS=2504;DP=22161;EAS_AF=0.2927;AMR_AF=0.268;AFR_AF=0.3714;EUR_AF=0.4115;SAS_AF=0.362;AA=T|||;VT=SNP
11	130684562	rs61908932	C	T	100	PASS	AC=1279;AF=0.255391;AN=5008;NS=2504;DP=18479;EAS_AF=0.2788;AMR_AF=0.2378;AFR_AF=0.0492;EUR_AF=0.4036;SAS_AF=0.3701;AA=C|||;VT=SNP
11	130685834	rs4937573	C	G	100	PASS	AC=1524;AF=0.304313;AN=5008;NS=2504;DP=15413;EAS_AF=0.3036;AMR_AF=0.281;AFR_AF=0.1831;EUR_AF=0.4205;SAS_AF=0.3661;AA=C|||;VT=SNP
11	130685935	rs4937574	G	A	100	PASS	AC=648;AF=0.129393;AN=5008;NS=2504;DP=19128;EAS_AF=0.2887;AMR_AF=0.0418;AFR_AF=0.0038;EUR_AF=0.0805;SAS_AF=0.2474;AA=G|||;VT=SNP
11	130687075	rs11222330	C	T	100	PASS	AC=2590;AF=0.517173;AN=5008;NS=2504;DP=20493;EAS_AF=0.5734;AMR_AF=0.4222;AFR_AF=0.6059;EUR_AF=0.4394;SAS_AF=0.4867;AA=c|||;VT=SNP
11	130687217	rs4441021	G	A	100	PASS	AC=1596;AF=0.31869;AN=5008;NS=2504;DP=18431;EAS_AF=0.4871;AMR_AF=0.3271;AFR_AF=0.1694;EUR_AF=0.335;SAS_AF=0.3241;AA=G|||;VT=SNP
11	130687521	rs4245097	C	A	100	PASS	AC=4128;AF=0.824281;AN=5008;NS=2504;DP=19933;EAS_AF=0.8671;AMR_AF=0.6816;AFR_AF=0.823;EUR_AF=0.8499;SAS_AF=0.8569;AA=A|||;VT=SNP
11	130687652	rs4429065	C	G	100	PASS	AC=2862;AF=0.571486;AN=5008;NS=2504;DP=20870;EAS_AF=0.5744;AMR_AF=0.4452;AFR_AF=0.7905;EUR_AF=0.4493;SAS_AF=0.4877;AA=G|||;VT=SNP
11	130688196	rs10894255	T	C	100	PASS	AC=1289;AF=0.257388;AN=5008;NS=2504;DP=16785;EAS_AF=0.3095;AMR_AF=0.2363;AFR_AF=0.0318;EUR_AF=0.4026;SAS_AF=0.3742;AA=T|||;VT=SNP
11	130688858	rs4592429	T	G	100	PASS	AC=1234;AF=0.246406;AN=5008;NS=2504;DP=15509;EAS_AF=0.2599;AMR_AF=0.2363;AFR_AF=0.0325;EUR_AF=0.4026;SAS_AF=0.3681;AA=G|||;VT=SNP
11	130689322	rs7934985	G	A	100	PASS	AC=1923;AF=0.383986;AN=5008;NS=2504;DP=15049;EAS_AF=0.4097;AMR_AF=0.3314;AFR_AF=0.2935;EUR_AF=0.4722;SAS_AF=0.4264;AA=G|||;VT=SNP
11	130689503	rs7935210	G	A	100	PASS	AC=4086;AF=0.815895;AN=5008;NS=2504;DP=19271;EAS_AF=0.8304;AMR_AF=0.6816;AFR_AF=0.8215;EUR_AF=0.8489;SAS_AF=0.8548;AA=A|||;VT=SNP
11	130689818	rs7101994	T	C	100	PASS	AC=4088;AF=0.816294;AN=5008;NS=2504;DP=19770;EAS_AF=0.8304;AMR_AF=0.6816;AFR_AF=0.823;EUR_AF=0.8499;SAS_AF=0.8538;AA=C|||;VT=SNP
11	130690162	rs1944146	A	G	100	PASS	AC=1954;AF=0.390176;AN=5008;NS=2504;DP=21204;EAS_AF=0.4425;AMR_AF=0.33;AFR_AF=0.292;EUR_AF=0.4722;SAS_AF=0.4274;AA=A|||;VT=SNP
11	130690285	rs1944145	A	G	100	PASS	AC=1956;AF=0.390575;AN=5008;NS=2504;DP=20025;EAS_AF=0.4415;AMR_AF=0.3314;AFR_AF=0.2935;EUR_AF=0.4722;SAS_AF=0.4274;AA=A|||;VT=SNP
11	130690317	rs1944144	T	C	100	PASS	AC=4125;AF=0.823682;AN=5008;NS=2504;DP=20468;EAS_AF=0.8671;AMR_AF=0.6816;AFR_AF=0.8215;EUR_AF=0.8509;SAS_AF=0.8548;AA=C|||;VT=SNP
11	130690409	rs1944143	G	T	100	PASS	AC=4085;AF=0.815695;AN=5008;NS=2504;DP=21645;EAS_AF=0.8304;AMR_AF=0.6816;AFR_AF=0.8215;EUR_AF=0.8509;SAS_AF=0.8517;AA=T|||;VT=SNP
11	130691167	rs11222333	C	G	100	PASS	AC=2138;AF=0.426917;AN=5008;NS=2504;DP=19115;EAS_AF=0.3978;AMR_AF=0.3516;AFR_AF=0.5227;EUR_AF=0.3787;SAS_AF=0.4305;AA=C|||;VT=SNP
11	130691292	rs10894256	T	C	100	PASS	AC=4089;AF=0.816494;AN=5008;NS=2504;DP=17816;EAS_AF=0.8304;AMR_AF=0.683;AFR_AF=0.823;EUR_AF=0.8499;SAS_AF=0.8538;AA=C|||;VT=SNP
11	130691473	rs10894257	T	C	100	PASS	AC=1943;AF=0.387979;AN=5008;NS=2504;DP=18780;EAS_AF=0.4325;AMR_AF=0.3329;AFR_AF=0.292;EUR_AF=0.4732;SAS_AF=0.4233;AA=C|||;VT=SNP
11	130691539	rs10894258	G	C	100	PASS	AC=1944;AF=0.388179;AN=5008;NS=2504;DP=16986;EAS_AF=0.4325;AMR_AF=0.3329;AFR_AF=0.292;EUR_AF=0.4732;SAS_AF=0.4243;AA=C|||;VT=SNP
11	130691833	rs73020986	G	A	100	PASS	AC=252;AF=0.0503195;AN=5008;NS=2504;DP=21309;EAS_AF=0.003;AMR_AF=0.0937;AFR_AF=0.0038;EUR_AF=0.1372;SAS_AF=0.0419;AA=G|||;VT=SNP
11	130691920	rs1944147	T	G	100	PASS	AC=2143;AF=0.427915;AN=5008;NS=2504;DP=20185;EAS_AF=0.4077;AMR_AF=0.3487;AFR_AF=0.5212;EUR_AF=0.3787;SAS_AF=0.4294;AA=T|||;VT=SNP
11	130692297	rs1939904	A	G	100	PASS	AC=2007;AF=0.400759;AN=5008;NS=2504;DP=21486;EAS_AF=0.4812;AMR_AF=0.3343;AFR_AF=0.2958;EUR_AF=0.4732;SAS_AF=0.4325;AA=A|||;VT=SNP
11	130692381	rs1939905	G	A	100	PASS	AC=1629;AF=0.32528;AN=5008;NS=2504;DP=19355;EAS_AF=0.4087;AMR_AF=0.3141;AFR_AF=0.0832;EUR_AF=0.4712;SAS_AF=0.4243;AA=G|||;VT=SNP
11	130692720	rs10791096	G	T	100	PASS	AC=1771;AF=0.353634;AN=5008;NS=2504;DP=20875;EAS_AF=0.4603;AMR_AF=0.3184;AFR_AF=0.149;EUR_AF=0.4702;SAS_AF=0.4254;AA=G|||;VT=SNP
11	130693066	rs7129403	A	C	100	PASS	AC=1940;AF=0.38738;AN=5008;NS=2504;DP=22334;EAS_AF=0.4881;AMR_AF=0.3271;AFR_AF=0.2405;EUR_AF=0.4732;SAS_AF=0.4366;AA=A|||;VT=SNP
11	130693872	rs10894259	A	G	100	PASS	AC=4093;AF=0.817292;AN=5008;NS=2504;DP=20539;EAS_AF=0.8294;AMR_AF=0.6873;AFR_AF=0.8238;EUR_AF=0.8519;SAS_AF=0.8528;AA=G|||;VT=SNP
11	130693996	rs10894260	G	A	100	PASS	AC=1851;AF=0.369609;AN=5008;NS=2504;DP=19713;EAS_AF=0.4345;AMR_AF=0.3285;AFR_AF=0.2322;EUR_AF=0.4612;SAS_AF=0.4233;AA=G|||;VT=SNP
11	130694187	rs10894261	A	G	100	PASS	AC=1244;AF=0.248403;AN=5008;NS=2504;DP=20707;EAS_AF=0.2837;AMR_AF=0.2435;AFR_AF=0.028;EUR_AF=0.4016;SAS_AF=0.3558;AA=G|||;VT=SNP
11	130695106	rs61908955	C	G	100	PASS	AC=482;AF=0.096246;AN=5008;NS=2504;DP=18104;EAS_AF=0.2143;AMR_AF=0.0303;AFR_AF=0.0492;EUR_AF=0.0577;SAS_AF=0.1247;AA=C|||;VT=SNP
11	130695474	rs10894262	T	G	100	PASS	AC=2090;AF=0.417332;AN=5008;NS=2504;DP=18764;EAS_AF=0.4742;AMR_AF=0.3429;AFR_AF=0.4198;EUR_AF=0.3907;SAS_AF=0.4356;AA=T|||;VT=SNP
11	130696439	rs2186741	T	C	100	PASS	AC=4487;AF=0.895966;AN=5008;NS=2504;DP=22014;EAS_AF=0.995;AMR_AF=0.8372;AFR_AF=0.9818;EUR_AF=0.7704;SAS_AF=0.8487;AA=C|||;VT=SNP
11	130696603	rs58587963	A	G	100	PASS	AC=1220;AF=0.24361;AN=5008;NS=2504;DP=18135;EAS_AF=0.2748;AMR_AF=0.1945;AFR_AF=0.3275;EUR_AF=0.173;SAS_AF=0.2055;AA=A|||;VT=SNP
11	130697032	rs4936116	T	C	100	PASS	AC=3910;AF=0.780751;AN=5008;NS=2504;DP=18212;EAS_AF=0.995;AMR_AF=0.8271;AFR_AF=0.5794;EUR_AF=0.7604;SAS_AF=0.82;AA=C|||;VT=SNP
11	130697249	rs4937575	G	C	100	PASS	AC=3904;AF=0.779553;AN=5008;NS=2504;DP=15761;EAS_AF=0.995;AMR_AF=0.8271;AFR_AF=0.5749;EUR_AF=0.7614;SAS_AF=0.819;AA=C|||;VT=SNP
11	130697294	rs4936117	T	C	100	PASS	AC=4009;AF=0.800519;AN=5008;NS=2504;DP=16870;EAS_AF=0.996;AMR_AF=0.83;AFR_AF=0.652;EUR_AF=0.7614;SAS_AF=0.819;AA=C|||;VT=SNP
11	130697610	rs7124713	C	G	100	PASS	AC=4340;AF=0.866613;AN=5008;NS=2504;DP=15588;EAS_AF=0.995;AMR_AF=0.8473;AFR_AF=0.9145;EUR_AF=0.7425;SAS_AF=0.8108;AA=G|||;VT=SNP
11	130697679	rs948088	T	C	100	PASS	AC=3155;AF=0.629992;AN=5008;NS=2504;DP=15202;EAS_AF=0.752;AMR_AF=0.6571;AFR_AF=0.5393;EUR_AF=0.6113;SAS_AF=0.6268;AA=T|||;VT=SNP
11	130697832	rs746097	G	C	100	PASS	AC=849;AF=0.169529;AN=5008;NS=2504;DP=14661;EAS_AF=0.2569;AMR_AF=0.1787;AFR_AF=0.0749;EUR_AF=0.169;SAS_AF=0.2014;AA=G|||;VT=SNP
11	130698442	rs948997	A	G	100	PASS	AC=3025;AF=0.604034;AN=5008;NS=2504;DP=18911;EAS_AF=0.7331;AMR_AF=0.6499;AFR_AF=0.3994;EUR_AF=0.6392;SAS_AF=0.6789;AA=A|||;VT=SNP
11	130698447	rs948998	C	T	100	PASS	AC=4053;AF=0.809305;AN=5008;NS=2504;DP=17983;EAS_AF=0.7331;AMR_AF=0.817;AFR_AF=0.8517;EUR_AF=0.8489;SAS_AF=0.7843;AA=T|||;VT=SNP
11	130698539	rs948999	C	T	100	PASS	AC=2978;AF=0.594649;AN=5008;NS=2504;DP=20654;EAS_AF=0.7282;AMR_AF=0.6383;AFR_AF=0.4213;EUR_AF=0.6193;SAS_AF=0.635;AA=C|||;VT=SNP
11	130698548	rs949000	G	T	100	PASS	AC=4092;AF=0.817093;AN=5008;NS=2504;DP=20676;EAS_AF=0.7331;AMR_AF=0.8098;AFR_AF=0.9024;EUR_AF=0.841;SAS_AF=0.7689;AA=T|||;VT=SNP
11	130698557	rs12146478	C	T	100	PASS	AC=1114;AF=0.222444;AN=5008;NS=2504;DP=21035;EAS_AF=0.003;AMR_AF=0.1686;AFR_AF=0.5159;EUR_AF=0.2068;SAS_AF=0.1063;AA=C|||;VT=SNP
11	130698750	rs28551646	C	T	100	PASS	AC=1086;AF=0.216853;AN=5008;NS=2504;DP=18201;EAS_AF=0.003;AMR_AF=0.1671;AFR_AF=0.4947;EUR_AF=0.2068;SAS_AF=0.1074;AA=T|||;VT=SNP
11	130699110	rs10894263	C	A	100	PASS	AC=2274;AF=0.454073;AN=5008;NS=2504;DP=19401;EAS_AF=0.6349;AMR_AF=0.5821;AFR_AF=0.1399;EUR_AF=0.5815;SAS_AF=0.4703;AA=C|||;VT=SNP
11	130699142	rs7102349	G	A	100	PASS	AC=840;AF=0.167732;AN=5008;NS=2504;DP=19691;EAS_AF=0.003;AMR_AF=0.1527;AFR_AF=0.3177;EUR_AF=0.2058;SAS_AF=0.1063;AA=G|||;VT=SNP
11	130699300	rs7118635	T	C	100	PASS	AC=1093;AF=0.218251;AN=5008;NS=2504;DP=20945;EAS_AF=0.003;AMR_AF=0.1729;AFR_AF=0.4962;EUR_AF=0.2087;SAS_AF=0.1063;AA=C|||;VT=SNP
11	130699635	rs58398895	A	G	100	PASS	AC=816;AF=0.162939;AN=5008;NS=2504;DP=19274;EAS_AF=0.003;AMR_AF=0.1268;AFR_AF=0.3608;EUR_AF=0.1571;SAS_AF=0.092;AA=A|||;VT=SNP
11	130699848	rs61908957	T	C	100	PASS	AC=417;AF=0.0832668;AN=5008;NS=2504;DP=19402;EAS_AF=0.0069;AMR_AF=0.147;AFR_AF=0.0182;EUR_AF=0.1829;SAS_AF=0.1022;AA=T|||;VT=SNP
11	130700611	rs750129	A	G	100	PASS	AC=3268;AF=0.652556;AN=5008;NS=2504;DP=17887;EAS_AF=0.6766;AMR_AF=0.6758;AFR_AF=0.6884;EUR_AF=0.5328;SAS_AF=0.6861;AA=G|||;VT=SNP
11	130700791	rs750130	T	C	100	PASS	AC=1132;AF=0.226038;AN=5008;NS=2504;DP=23211;EAS_AF=0.1974;AMR_AF=0.147;AFR_AF=0.3669;EUR_AF=0.2445;SAS_AF=0.1022;AA=T|||;VT=SNP
11	130700956	rs11222339	G	A	100	PASS	AC=295;AF=0.0589058;AN=5008;NS=2504;DP=18277;EAS_AF=0.0109;AMR_AF=0.0591;AFR_AF=0.028;EUR_AF=0.1123;SAS_AF=0.0951;AA=G|||;VT=SNP
11	130701504	rs1078020	C	T	100	PASS	AC=2843;AF=0.567692;AN=5008;NS=2504;DP=16853;EAS_AF=0.6677;AMR_AF=0.487;AFR_AF=0.6112;EUR_AF=0.503;SAS_AF=0.5297;AA=T|||;VT=SNP
11	130701762	rs7114655	A	G	100	PASS	AC=3807;AF=0.760184;AN=5008;NS=2504;DP=16941;EAS_AF=0.744;AMR_AF=0.6974;AFR_AF=0.7534;EUR_AF=0.7863;SAS_AF=0.8037;AA=A|||;VT=SNP
11	130701951	rs7114924	C	G	100	PASS	AC=576;AF=0.115016;AN=5008;NS=2504;DP=18747;EAS_AF=0.0159;AMR_AF=0.1571;AFR_AF=0.171;EUR_AF=0.1799;SAS_AF=0.045;AA=C|||;VT=SNP
11	130702192	rs4937576	T	G	100	PASS	AC=2432;AF=0.485623;AN=5008;NS=2504;DP=20690;EAS_AF=0.6944;AMR_AF=0.4942;AFR_AF=0.2088;EUR_AF=0.5477;SAS_AF=0.5746;AA=T|||;VT=SNP
11	130702221	rs4937577	C	T	100	PASS	AC=2721;AF=0.543331;AN=5008;NS=2504;DP=20550;EAS_AF=0.6726;AMR_AF=0.4971;AFR_AF=0.4894;EUR_AF=0.5278;SAS_AF=0.5317;AA=T|||;VT=SNP
11	130702454	rs4936118	C	T	100	PASS	AC=2377;AF=0.474641;AN=5008;NS=2504;DP=19669;EAS_AF=0.6756;AMR_AF=0.487;AFR_AF=0.1982;EUR_AF=0.5398;SAS_AF=0.5654;AA=c|||;VT=SNP
11	130703226	rs12271471	A	G	100	PASS	AC=1311;AF=0.261781;AN=5008;NS=2504;DP=17377;EAS_AF=0.0625;AMR_AF=0.2406;AFR_AF=0.3585;EUR_AF=0.336;SAS_AF=0.2751;AA=A|||;VT=SNP
11	130704378	rs73022813	G	A	100	PASS	AC=634;AF=0.126597;AN=5008;NS=2504;DP=19973;EAS_AF=0.0923;AMR_AF=0.0893;AFR_AF=0.1445;EUR_AF=0.175;SAS_AF=0.1145;AA=G|||;VT=SNP
11	130704509	rs12293674	T	C	100	PASS	AC=412;AF=0.0822684;AN=5008;NS=2504;DP=19272;EAS_AF=0.0476;AMR_AF=0.0317;AFR_AF=0.112;EUR_AF=0.0318;SAS_AF=0.1656;AA=T|||;VT=SNP
11	130704653	rs73022814	G	A	100	PASS	AC=656;AF=0.13099;AN=5008;NS=2504;DP=20034;EAS_AF=0.1131;AMR_AF=0.1052;AFR_AF=0.0877;EUR_AF=0.1988;SAS_AF=0.1564;AA=A|||;VT=SNP
11	130705191	rs4436555	A	G	100	PASS	AC=504;AF=0.100639;AN=5008;NS=2504;DP=19329;EAS_AF=0.0466;AMR_AF=0.0375;AFR_AF=0.1778;EUR_AF=0.0338;SAS_AF=0.1656;AA=A|||;VT=SNP
11	130705653	rs11222341	C	T	100	PASS	AC=1517;AF=0.302915;AN=5008;NS=2504;DP=19023;EAS_AF=0.3631;AMR_AF=0.3256;AFR_AF=0.3434;EUR_AF=0.2575;SAS_AF=0.2168;AA=C|||;VT=SNP
11	130706409	rs12287483	T	C	100	PASS	AC=329;AF=0.0656949;AN=5008;NS=2504;DP=16461;EAS_AF=0.0466;AMR_AF=0.0288;AFR_AF=0.0537;EUR_AF=0.0308;SAS_AF=0.1636;AA=T|||;VT=SNP
11	130706918	rs10750446	T	C	100	PASS	AC=2931;AF=0.585264;AN=5008;NS=2504;DP=17907;EAS_AF=0.5913;AMR_AF=0.4726;AFR_AF=0.7269;EUR_AF=0.498;SAS_AF=0.5573;AA=C|||;VT=SNP
11	130707069	rs12419029	G	T	100	PASS	AC=773;AF=0.154353;AN=5008;NS=2504;DP=16879;EAS_AF=0.121;AMR_AF=0.1009;AFR_AF=0.1717;EUR_AF=0.1998;SAS_AF=0.1564;AA=T|||;VT=SNP
11	130707319	rs7130119	T	G	100	PASS	AC=652;AF=0.130192;AN=5008;NS=2504;DP=17652;EAS_AF=0.121;AMR_AF=0.0922;AFR_AF=0.0862;EUR_AF=0.1978;SAS_AF=0.1564;AA=T|||;VT=SNP
11	130707410	rs7130262	T	C	100	PASS	AC=652;AF=0.130192;AN=5008;NS=2504;DP=18633;EAS_AF=0.121;AMR_AF=0.0922;AFR_AF=0.0862;EUR_AF=0.1978;SAS_AF=0.1564;AA=T|||;VT=SNP
11	130708116	rs76128123	G	A	100	PASS	AC=328;AF=0.0654952;AN=5008;NS=2504;DP=18210;EAS_AF=0.0456;AMR_AF=0.0288;AFR_AF=0.0537;EUR_AF=0.0308;SAS_AF=0.1636;AA=G|||;VT=SNP
11	130708331	rs12419710	G	A	100	PASS	AC=635;AF=0.126797;AN=5008;NS=2504;DP=18643;EAS_AF=0.121;AMR_AF=0.0893;AFR_AF=0.0756;EUR_AF=0.1968;SAS_AF=0.1564;AA=G|||;VT=SNP
11	130708611	rs7927321	T	G	100	PASS	AC=1583;AF=0.316094;AN=5008;NS=2504;DP=19934;EAS_AF=0.377;AMR_AF=0.3401;AFR_AF=0.3517;EUR_AF=0.2624;SAS_AF=0.2434;AA=T|||;VT=SNP
11	130709018	rs11222343	C	T	100	PASS	AC=320;AF=0.0638978;AN=5008;NS=2504;DP=20134;EAS_AF=0.0427;AMR_AF=0.0403;AFR_AF=0.1233;EUR_AF=0.0258;SAS_AF=0.0613;AA=C|||;VT=SNP
11	130709067	rs7943936	C	T	100	PASS	AC=2924;AF=0.583866;AN=5008;NS=2504;DP=18786;EAS_AF=0.5804;AMR_AF=0.4827;AFR_AF=0.7322;EUR_AF=0.4911;SAS_AF=0.5542;AA=T|||;VT=SNP
11	130710719	rs10750447	G	A	100	PASS	AC=4341;AF=0.866813;AN=5008;NS=2504;DP=18924;EAS_AF=0.9315;AMR_AF=0.8905;AFR_AF=0.9402;EUR_AF=0.8201;SAS_AF=0.7321;AA=A|||;VT=SNP
11	130711182	rs11222344	C	T	100	PASS	AC=327;AF=0.0652955;AN=5008;NS=2504;DP=19318;EAS_AF=0.0407;AMR_AF=0.0288;AFR_AF=0.059;EUR_AF=0.0298;SAS_AF=0.1616;AA=C|||;VT=SNP
11	130711713	rs11222345	G	A	100	PASS	AC=1692;AF=0.337859;AN=5008;NS=2504;DP=19028;EAS_AF=0.3948;AMR_AF=0.3458;AFR_AF=0.4357;EUR_AF=0.2594;SAS_AF=0.2219;AA=A|||;VT=SNP
11	130712088	rs7120993	T	C	100	PASS	AC=546;AF=0.109026;AN=5008;NS=2504;DP=17201;EAS_AF=0.0476;AMR_AF=0.0418;AFR_AF=0.2088;EUR_AF=0.0328;SAS_AF=0.1636;AA=T|||;VT=SNP
11	130713252	rs10894264	C	T	100	PASS	AC=1225;AF=0.244609;AN=5008;NS=2504;DP=18152;EAS_AF=0.1895;AMR_AF=0.1484;AFR_AF=0.3646;EUR_AF=0.2336;SAS_AF=0.2188;AA=T|||;VT=SNP
11	130713990	rs73022823	A	G	100	PASS	AC=727;AF=0.145168;AN=5008;NS=2504;DP=17009;EAS_AF=0.1558;AMR_AF=0.0965;AFR_AF=0.059;EUR_AF=0.2157;SAS_AF=0.2127;AA=A|||;VT=SNP
11	130714601	rs145920137	C	T	100	PASS	AC=635;AF=0.126797;AN=5008;NS=2504;DP=14687;EAS_AF=0.129;AMR_AF=0.0879;AFR_AF=0.056;EUR_AF=0.2038;SAS_AF=0.1687;AA=C|||;VT=SNP
11	130714613	rs10894265	T	C	100	PASS	AC=2387;AF=0.476637;AN=5008;NS=2504;DP=15098;EAS_AF=0.5317;AMR_AF=0.4654;AFR_AF=0.3729;EUR_AF=0.5189;SAS_AF=0.5245;AA=C|||;VT=SNP
11	130714633	rs10894266	T	C	100	PASS	AC=2240;AF=0.447284;AN=5008;NS=2504;DP=15323;EAS_AF=0.5308;AMR_AF=0.4524;AFR_AF=0.2708;EUR_AF=0.5169;SAS_AF=0.5245;AA=C|||;VT=SNP
11	130715172	rs35920946	A	C	100	PASS	AC=313;AF=0.0625;AN=5008;NS=2504;DP=16902;EAS_AF=0.0427;AMR_AF=0.0403;AFR_AF=0.1157;EUR_AF=0.0258;SAS_AF=0.0644;AA=A|||;VT=SNP
11	130715343	rs11222346	T	C	100	PASS	AC=2347;AF=0.46865;AN=5008;NS=2504;DP=17943;EAS_AF=0.5288;AMR_AF=0.4597;AFR_AF=0.3457;EUR_AF=0.5179;SAS_AF=0.5286;AA=C|||;VT=SNP
11	130715348	rs34068453	G	T	100	PASS	AC=1089;AF=0.217452;AN=5008;NS=2504;DP=18016;EAS_AF=0.3075;AMR_AF=0.3184;AFR_AF=0.0719;EUR_AF=0.2753;SAS_AF=0.1902;AA=G|||;VT=SNP
11	130716157	rs7943757	C	T	100	PASS	AC=2707;AF=0.540535;AN=5008;NS=2504;DP=18548;EAS_AF=0.4633;AMR_AF=0.5548;AFR_AF=0.6884;EUR_AF=0.4771;SAS_AF=0.4755;AA=T|||;VT=SNP
11	130716344	rs10750449	T	C	100	PASS	AC=3960;AF=0.790735;AN=5008;NS=2504;DP=18434;EAS_AF=0.6478;AMR_AF=0.7017;AFR_AF=0.9425;EUR_AF=0.7604;SAS_AF=0.8272;AA=C|||;VT=SNP
11	130717153	rs10894268	C	T	100	PASS	AC=3077;AF=0.614417;AN=5008;NS=2504;DP=19654;EAS_AF=0.5169;AMR_AF=0.5793;AFR_AF=0.7776;EUR_AF=0.496;SAS_AF=0.6411;AA=T|||;VT=SNP
11	130717209	rs73022834	C	T	100	PASS	AC=640;AF=0.127796;AN=5008;NS=2504;DP=19498;EAS_AF=0.13;AMR_AF=0.0793;AFR_AF=0.0772;EUR_AF=0.1968;SAS_AF=0.1575;AA=C|||;VT=SNP
11	130717256	rs4366492	T	C	100	PASS	AC=3139;AF=0.626797;AN=5008;NS=2504;DP=19883;EAS_AF=0.5218;AMR_AF=0.5937;AFR_AF=0.7806;EUR_AF=0.5258;SAS_AF=0.6544;AA=C|||;VT=SNP
11	130717406	rs73022837	G	T	100	PASS	AC=639;AF=0.127596;AN=5008;NS=2504;DP=19245;EAS_AF=0.13;AMR_AF=0.0793;AFR_AF=0.0772;EUR_AF=0.1968;SAS_AF=0.1564;AA=G|||;VT=SNP
11	130717432	rs11602497	A	G	100	PASS	AC=769;AF=0.153554;AN=5008;NS=2504;DP=20014;EAS_AF=0.1548;AMR_AF=0.098;AFR_AF=0.0802;EUR_AF=0.2406;SAS_AF=0.2014;AA=A|||;VT=SNP
11	130717440	rs1944142	C	T	100	PASS	AC=3010;AF=0.601038;AN=5008;NS=2504;DP=20273;EAS_AF=0.5188;AMR_AF=0.5706;AFR_AF=0.73;EUR_AF=0.496;SAS_AF=0.6411;AA=C|||;VT=SNP
11	130717916	rs6590512	C	T	100	PASS	AC=3013;AF=0.601637;AN=5008;NS=2504;DP=19779;EAS_AF=0.5179;AMR_AF=0.5706;AFR_AF=0.7322;EUR_AF=0.496;SAS_AF=0.6421;AA=C|||;VT=SNP
11	130718214	rs35274053	T	G	100	PASS	AC=998;AF=0.199281;AN=5008;NS=2504;DP=17503;EAS_AF=0.1538;AMR_AF=0.111;AFR_AF=0.3147;EUR_AF=0.1978;SAS_AF=0.1544;AA=T|||;VT=SNP
11	130718630	rs10791097	T	G	100	PASS	AC=3158;AF=0.630591;AN=5008;NS=2504;DP=19542;EAS_AF=0.5228;AMR_AF=0.5951;AFR_AF=0.7935;EUR_AF=0.5258;SAS_AF=0.6544;AA=G|||;VT=SNP
11	130718711	rs10791098	T	G	100	PASS	AC=3069;AF=0.612819;AN=5008;NS=2504;DP=18271;EAS_AF=0.5188;AMR_AF=0.5865;AFR_AF=0.7345;EUR_AF=0.5258;SAS_AF=0.6534;AA=T|||;VT=SNP
11	130718813	rs10791099	G	C	100	PASS	AC=3055;AF=0.610024;AN=5008;NS=2504;DP=17914;EAS_AF=0.5179;AMR_AF=0.5807;AFR_AF=0.733;EUR_AF=0.5249;SAS_AF=0.6472;AA=G|||;VT=SNP
11	130718836	rs11222348	C	T	100	PASS	AC=780;AF=0.155751;AN=5008;NS=2504;DP=17878;EAS_AF=0.0685;AMR_AF=0.111;AFR_AF=0.3359;EUR_AF=0.1113;SAS_AF=0.0798;AA=C|||;VT=SNP
11	130718865	rs11222349	C	T	100	PASS	AC=780;AF=0.155751;AN=5008;NS=2504;DP=18291;EAS_AF=0.0694;AMR_AF=0.111;AFR_AF=0.3351;EUR_AF=0.1113;SAS_AF=0.0798;AA=C|||;VT=SNP
11	130718967	rs61467764	G	A	100	PASS	AC=671;AF=0.133986;AN=5008;NS=2504;DP=20251;EAS_AF=0.127;AMR_AF=0.0821;AFR_AF=0.1006;EUR_AF=0.1978;SAS_AF=0.1575;AA=G|||;VT=SNP
11	130719061	rs10750450	G	T	100	PASS	AC=3051;AF=0.609225;AN=5008;NS=2504;DP=18380;EAS_AF=0.5179;AMR_AF=0.5807;AFR_AF=0.7337;EUR_AF=0.5258;SAS_AF=0.6411;AA=G|||;VT=SNP
11	130719658	rs6590513	C	T	100	PASS	AC=3845;AF=0.767772;AN=5008;NS=2504;DP=15650;EAS_AF=0.6458;AMR_AF=0.6816;AFR_AF=0.9357;EUR_AF=0.7227;SAS_AF=0.774;AA=T|||;VT=SNP
11	130721052	rs7106373	T	C	100	PASS	AC=3896;AF=0.777955;AN=5008;NS=2504;DP=20175;EAS_AF=0.6766;AMR_AF=0.683;AFR_AF=0.9402;EUR_AF=0.7227;SAS_AF=0.7873;AA=C|||;VT=SNP
11	130721080	rs55816411	C	T	100	PASS	AC=288;AF=0.057508;AN=5008;NS=2504;DP=19883;EAS_AF=0.0139;AMR_AF=0.0663;AFR_AF=0.0083;EUR_AF=0.1213;SAS_AF=0.0971;AA=C|||;VT=SNP
11	130722789	rs10894269	C	T	100	PASS	AC=1743;AF=0.348043;AN=5008;NS=2504;DP=19320;EAS_AF=0.4514;AMR_AF=0.4424;AFR_AF=0.0356;EUR_AF=0.4095;SAS_AF=0.5337;AA=C|||;VT=SNP
11	130723452	rs4936120	G	A	100	PASS	AC=1727;AF=0.344848;AN=5008;NS=2504;DP=18422;EAS_AF=0.4514;AMR_AF=0.4424;AFR_AF=0.0356;EUR_AF=0.4085;SAS_AF=0.5184;AA=G|||;VT=SNP
11	130723677	rs73022854	A	G	100	PASS	AC=631;AF=0.125998;AN=5008;NS=2504;DP=16949;EAS_AF=0.1508;AMR_AF=0.0764;AFR_AF=0.056;EUR_AF=0.1958;SAS_AF=0.1585;AA=A|||;VT=SNP
11	130725109	rs735094	G	C	100	PASS	AC=2155;AF=0.430312;AN=5008;NS=2504;DP=20928;EAS_AF=0.4504;AMR_AF=0.4611;AFR_AF=0.3253;EUR_AF=0.4125;SAS_AF=0.5481;AA=G|||;VT=SNP
11	130726077	rs11603243	G	A	100	PASS	AC=639;AF=0.127596;AN=5008;NS=2504;DP=20014;EAS_AF=0.127;AMR_AF=0.0836;AFR_AF=0.0779;EUR_AF=0.1958;SAS_AF=0.1564;AA=G|||;VT=SNP
11	130726143	rs11222352	C	T	100	PASS	AC=155;AF=0.0309505;AN=5008;NS=2504;DP=21658;EAS_AF=0.0258;AMR_AF=0.0346;AFR_AF=0.0144;EUR_AF=0.0199;SAS_AF=0.0675;AA=C|||;VT=SNP
11	130726680	rs146905120	A	G	100	PASS	AC=1916;AF=0.382588;AN=5008;NS=2504;DP=19801;EAS_AF=0.4514;AMR_AF=0.4467;AFR_AF=0.1596;EUR_AF=0.4115;SAS_AF=0.5378;AA=A|||;VT=SNP
11	130727212	rs10894270	C	G	100	PASS	AC=1927;AF=0.384784;AN=5008;NS=2504;DP=20723;EAS_AF=0.4504;AMR_AF=0.4496;AFR_AF=0.1596;EUR_AF=0.4205;SAS_AF=0.5389;AA=C|||;VT=SNP
11	130727507	rs10894271	C	T	100	PASS	AC=1871;AF=0.373602;AN=5008;NS=2504;DP=20011;EAS_AF=0.4494;AMR_AF=0.4452;AFR_AF=0.1256;EUR_AF=0.4115;SAS_AF=0.5409;AA=C|||;VT=SNP
11	130729430	rs4601795	T	C	100	PASS	AC=3051;AF=0.609225;AN=5008;NS=2504;DP=20019;EAS_AF=0.5198;AMR_AF=0.5836;AFR_AF=0.7398;EUR_AF=0.5239;SAS_AF=0.6309;AA=C|||;VT=SNP
11	130729486	rs4622274	C	T	100	PASS	AC=2178;AF=0.434904;AN=5008;NS=2504;DP=21382;EAS_AF=0.4504;AMR_AF=0.4597;AFR_AF=0.3525;EUR_AF=0.4125;SAS_AF=0.5358;AA=T|||;VT=SNP
11	130729626	rs12418278	C	T	100	PASS	AC=635;AF=0.126797;AN=5008;NS=2504;DP=21020;EAS_AF=0.126;AMR_AF=0.0836;AFR_AF=0.0779;EUR_AF=0.1958;SAS_AF=0.1534;AA=C|||;VT=SNP
11	130729705	rs12284487	T	C	100	PASS	AC=2188;AF=0.436901;AN=5008;NS=2504;DP=21110;EAS_AF=0.4504;AMR_AF=0.4597;AFR_AF=0.357;EUR_AF=0.4125;SAS_AF=0.5399;AA=T|||;VT=SNP
11	130729772	rs12284540	T	C	100	PASS	AC=2188;AF=0.436901;AN=5008;NS=2504;DP=21284;EAS_AF=0.4504;AMR_AF=0.4597;AFR_AF=0.357;EUR_AF=0.4125;SAS_AF=0.5399;AA=T|||;VT=SNP
11	130730380	rs74866549	A	G	100	PASS	AC=2115;AF=0.422324;AN=5008;NS=2504;DP=19390;EAS_AF=0.4415;AMR_AF=0.451;AFR_AF=0.3419;EUR_AF=0.3946;SAS_AF=0.5194;AA=A|||;VT=SNP
11	130730497	rs11222358	G	A	100	PASS	AC=2205;AF=0.440296;AN=5008;NS=2504;DP=19701;EAS_AF=0.4494;AMR_AF=0.464;AFR_AF=0.3775;EUR_AF=0.4105;SAS_AF=0.5297;AA=G|||;VT=SNP
11	130730528	rs12286234	T	C	100	PASS	AC=2177;AF=0.434704;AN=5008;NS=2504;DP=20533;EAS_AF=0.4494;AMR_AF=0.4597;AFR_AF=0.3555;EUR_AF=0.4105;SAS_AF=0.5337;AA=C|||;VT=SNP
11	130730544	rs12279359	G	A	100	PASS	AC=2178;AF=0.434904;AN=5008;NS=2504;DP=20744;EAS_AF=0.4494;AMR_AF=0.4597;AFR_AF=0.3563;EUR_AF=0.4105;SAS_AF=0.5337;AA=G|||;VT=SNP
11	130730648	rs11222359	A	G	100	PASS	AC=2186;AF=0.436502;AN=5008;NS=2504;DP=20069;EAS_AF=0.4504;AMR_AF=0.4582;AFR_AF=0.357;EUR_AF=0.4115;SAS_AF=0.5399;AA=G|||;VT=SNP
11	130730825	rs11603014	G	A	100	PASS	AC=637;AF=0.127196;AN=5008;NS=2504;DP=21158;EAS_AF=0.127;AMR_AF=0.0821;AFR_AF=0.0779;EUR_AF=0.1968;SAS_AF=0.1544;AA=G|||;VT=SNP
11	130730871	rs11222360	C	T	100	PASS	AC=2165;AF=0.432308;AN=5008;NS=2504;DP=21930;EAS_AF=0.4494;AMR_AF=0.4611;AFR_AF=0.3449;EUR_AF=0.4105;SAS_AF=0.5348;AA=C|||;VT=SNP
11	130731081	rs10894272	A	G	100	PASS	AC=2166;AF=0.432508;AN=5008;NS=2504;DP=18270;EAS_AF=0.4494;AMR_AF=0.4611;AFR_AF=0.3449;EUR_AF=0.4105;SAS_AF=0.5358;AA=A|||;VT=SNP
11	130731424	rs11222361	T	G	100	PASS	AC=2323;AF=0.463858;AN=5008;NS=2504;DP=16799;EAS_AF=0.4534;AMR_AF=0.4755;AFR_AF=0.4576;EUR_AF=0.4125;SAS_AF=0.5276;AA=G|||;VT=SNP
11	130731425	rs11222362	T	C	100	PASS	AC=2322;AF=0.463658;AN=5008;NS=2504;DP=16825;EAS_AF=0.4534;AMR_AF=0.4755;AFR_AF=0.4569;EUR_AF=0.4125;SAS_AF=0.5276;AA=C|||;VT=SNP
11	130731437	rs73022874	C	T	100	PASS	AC=618;AF=0.123403;AN=5008;NS=2504;DP=16527;EAS_AF=0.129;AMR_AF=0.0865;AFR_AF=0.0552;EUR_AF=0.1978;SAS_AF=0.1595;AA=C|||;VT=SNP
11	130732100	rs7936858	A	T	100	PASS	AC=622;AF=0.124201;AN=5008;NS=2504;DP=16992;EAS_AF=0.128;AMR_AF=0.0836;AFR_AF=0.0643;EUR_AF=0.1958;SAS_AF=0.1564;AA=A|||;VT=SNP
11	130732236	rs34592997	G	A	100	PASS	AC=197;AF=0.0393371;AN=5008;NS=2504;DP=19029;EAS_AF=0.0218;AMR_AF=0.0375;AFR_AF=0.0461;EUR_AF=0.0159;SAS_AF=0.0736;AA=G|||;VT=SNP
11	130732739	rs7116068	G	T	100	PASS	AC=1677;AF=0.334864;AN=5008;NS=2504;DP=22020;EAS_AF=0.4187;AMR_AF=0.5115;AFR_AF=0.0469;EUR_AF=0.3976;SAS_AF=0.4479;AA=G|||;VT=SNP
11	130733185	rs7119425	C	T	100	PASS	AC=2300;AF=0.459265;AN=5008;NS=2504;DP=20971;EAS_AF=0.4782;AMR_AF=0.5476;AFR_AF=0.3283;EUR_AF=0.4125;SAS_AF=0.6022;AA=C|||;VT=SNP
11	130733365	rs6590515	G	A	100	PASS	AC=2319;AF=0.463059;AN=5008;NS=2504;DP=18874;EAS_AF=0.4782;AMR_AF=0.5476;AFR_AF=0.3457;EUR_AF=0.4135;SAS_AF=0.5971;AA=G|||;VT=SNP
11	130733393	rs6590516	G	T	100	PASS	AC=2322;AF=0.463658;AN=5008;NS=2504;DP=18654;EAS_AF=0.4772;AMR_AF=0.5476;AFR_AF=0.3457;EUR_AF=0.4135;SAS_AF=0.6012;AA=G|||;VT=SNP
11	130733505	rs6590517	C	T	100	PASS	AC=2325;AF=0.464257;AN=5008;NS=2504;DP=19624;EAS_AF=0.4792;AMR_AF=0.5476;AFR_AF=0.3457;EUR_AF=0.4135;SAS_AF=0.6022;AA=T|||;VT=SNP
11	130733530	rs6590518	C	T	100	PASS	AC=2324;AF=0.464058;AN=5008;NS=2504;DP=20063;EAS_AF=0.4792;AMR_AF=0.5476;AFR_AF=0.3457;EUR_AF=0.4135;SAS_AF=0.6012;AA=C|||;VT=SNP
11	130733878	rs4936121	A	G	100	PASS	AC=2410;AF=0.48123;AN=5008;NS=2504;DP=19133;EAS_AF=0.4792;AMR_AF=0.562;AFR_AF=0.3752;EUR_AF=0.4433;SAS_AF=0.6084;AA=G|||;VT=SNP
11	130734264	rs4936122	A	C	100	PASS	AC=1692;AF=0.337859;AN=5008;NS=2504;DP=16905;EAS_AF=0.4206;AMR_AF=0.5144;AFR_AF=0.0552;EUR_AF=0.3976;SAS_AF=0.4479;AA=A|||;VT=SNP
11	130734270	rs4937580	T	C	100	PASS	AC=2412;AF=0.481629;AN=5008;NS=2504;DP=17017;EAS_AF=0.4792;AMR_AF=0.5634;AFR_AF=0.3759;EUR_AF=0.4433;SAS_AF=0.6084;AA=T|||;VT=SNP
11	130735482	rs2282579	C	T	100	PASS	AC=2366;AF=0.472444;AN=5008;NS=2504;DP=20783;EAS_AF=0.4782;AMR_AF=0.5562;AFR_AF=0.3472;EUR_AF=0.4423;SAS_AF=0.6074;AA=C|||;VT=SNP
11	130735691	rs2282578	A	T	100	PASS	AC=1689;AF=0.33726;AN=5008;NS=2504;DP=22467;EAS_AF=0.4187;AMR_AF=0.513;AFR_AF=0.0552;EUR_AF=0.3976;SAS_AF=0.4479;AA=A|||;VT=SNP
11	130736685	rs71483638	C	T	100	PASS	AC=210;AF=0.0419329;AN=5008;NS=2504;DP=18167;EAS_AF=0.0218;AMR_AF=0.0389;AFR_AF=0.056;EUR_AF=0.0159;SAS_AF=0.0726;AA=C|||;VT=SNP
11	130736831	rs71483639	C	T	100	PASS	AC=199;AF=0.0397364;AN=5008;NS=2504;DP=20130;EAS_AF=0.0218;AMR_AF=0.0389;AFR_AF=0.0477;EUR_AF=0.0159;SAS_AF=0.0726;AA=C|||;VT=SNP
11	130737254	rs11222363	C	T	100	PASS	AC=211;AF=0.0421326;AN=5008;NS=2504;DP=19018;EAS_AF=0.0228;AMR_AF=0.0389;AFR_AF=0.056;EUR_AF=0.0159;SAS_AF=0.0726;AA=C|||;VT=SNP
11	130737281	rs6590519	A	G	100	PASS	AC=4070;AF=0.8127;AN=5008;NS=2504;DP=18044;EAS_AF=0.6954;AMR_AF=0.7767;AFR_AF=0.944;EUR_AF=0.7376;SAS_AF=0.8589;AA=G|||;VT=SNP
11	130738568	rs4411284	A	C	100	PASS	AC=2335;AF=0.466254;AN=5008;NS=2504;DP=15222;EAS_AF=0.4792;AMR_AF=0.5548;AFR_AF=0.3275;EUR_AF=0.4394;SAS_AF=0.6053;AA=C|||;VT=SNP
11	130738590	rs11222364	C	A	100	PASS	AC=644;AF=0.128594;AN=5008;NS=2504;DP=15594;EAS_AF=0.0595;AMR_AF=0.0447;AFR_AF=0.2655;EUR_AF=0.0447;SAS_AF=0.1605;AA=C|||;VT=SNP
11	130738848	rs12284514	C	T	100	PASS	AC=620;AF=0.123802;AN=5008;NS=2504;DP=21255;EAS_AF=0.0595;AMR_AF=0.0418;AFR_AF=0.2511;EUR_AF=0.0427;SAS_AF=0.1595;AA=C|||;VT=SNP
11	130738946	rs10791100	T	A	100	PASS	AC=2361;AF=0.471446;AN=5008;NS=2504;DP=19588;EAS_AF=0.4782;AMR_AF=0.5548;AFR_AF=0.348;EUR_AF=0.4384;SAS_AF=0.6063;AA=A|||;VT=SNP
11	130739054	rs11222365	A	G	100	PASS	AC=201;AF=0.0401358;AN=5008;NS=2504;DP=18772;EAS_AF=0.0218;AMR_AF=0.0389;AFR_AF=0.0477;EUR_AF=0.0159;SAS_AF=0.0746;AA=A|||;VT=SNP
11	130739133	rs10791101	C	T	100	PASS	AC=1679;AF=0.335264;AN=5008;NS=2504;DP=19956;EAS_AF=0.4177;AMR_AF=0.5101;AFR_AF=0.0545;EUR_AF=0.3936;SAS_AF=0.4458;AA=C|||;VT=SNP
11	130739284	rs2236711	G	A	100	PASS	AC=2364;AF=0.472045;AN=5008;NS=2504;DP=19868;EAS_AF=0.4782;AMR_AF=0.5548;AFR_AF=0.3487;EUR_AF=0.4404;SAS_AF=0.6063;AA=A|||;VT=SNP
11	130739373	rs2236712	G	C	100	PASS	AC=646;AF=0.128994;AN=5008;NS=2504;DP=17769;EAS_AF=0.0615;AMR_AF=0.0447;AFR_AF=0.2655;EUR_AF=0.0447;SAS_AF=0.1605;AA=G|||;VT=SNP
11	130739387	rs11222366	T	C	100	PASS	AC=286;AF=0.0571086;AN=5008;NS=2504;DP=17259;EAS_AF=0.0218;AMR_AF=0.0504;AFR_AF=0.1059;EUR_AF=0.0159;SAS_AF=0.0746;AA=T|||;VT=SNP
11	130739480	rs2236713	T	G	100	PASS	AC=679;AF=0.135583;AN=5008;NS=2504;DP=18038;EAS_AF=0.1528;AMR_AF=0.0893;AFR_AF=0.0817;EUR_AF=0.2018;SAS_AF=0.1554;AA=T|||;VT=SNP
11	130739660	rs11222367	A	G	100	PASS	AC=284;AF=0.0567093;AN=5008;NS=2504;DP=18114;EAS_AF=0.0218;AMR_AF=0.0504;AFR_AF=0.1051;EUR_AF=0.0159;SAS_AF=0.0736;AA=A|||;VT=SNP
11	130739848	rs2236715	A	G	100	PASS	AC=4074;AF=0.813498;AN=5008;NS=2504;DP=17499;EAS_AF=0.6964;AMR_AF=0.7767;AFR_AF=0.944;EUR_AF=0.7376;SAS_AF=0.862;AA=G|||;VT=SNP
11	130739853	rs2236716	T	C	100	PASS	AC=4016;AF=0.801917;AN=5008;NS=2504;DP=17532;EAS_AF=0.6964;AMR_AF=0.7709;AFR_AF=0.9032;EUR_AF=0.7376;SAS_AF=0.862;AA=C|||;VT=SNP
11	130739887	rs2236717	G	T	100	PASS	AC=2364;AF=0.472045;AN=5008;NS=2504;DP=17903;EAS_AF=0.4782;AMR_AF=0.5548;AFR_AF=0.3487;EUR_AF=0.4384;SAS_AF=0.6084;AA=G|||;VT=SNP
11	130740335	rs4937581	T	C	100	PASS	AC=2365;AF=0.472244;AN=5008;NS=2504;DP=18882;EAS_AF=0.4782;AMR_AF=0.5548;AFR_AF=0.3487;EUR_AF=0.4394;SAS_AF=0.6084;AA=C|||;VT=SNP
11	130740357	rs2155358	T	C	100	PASS	AC=2366;AF=0.472444;AN=5008;NS=2504;DP=18018;EAS_AF=0.4792;AMR_AF=0.5548;AFR_AF=0.3487;EUR_AF=0.4394;SAS_AF=0.6084;AA=C|||;VT=SNP
11	130740424	rs11222368	G	A	100	PASS	AC=310;AF=0.061901;AN=5008;NS=2504;DP=16716;EAS_AF=0.0605;AMR_AF=0.0274;AFR_AF=0.0182;EUR_AF=0.0417;SAS_AF=0.1677;AA=G|||;VT=SNP
11	130740967	rs4936123	G	A	100	PASS	AC=2575;AF=0.514177;AN=5008;NS=2504;DP=17985;EAS_AF=0.499;AMR_AF=0.5937;AFR_AF=0.4047;EUR_AF=0.4563;SAS_AF=0.681;AA=G|||;VT=SNP
11	130741027	rs4937582	C	G	100	PASS	AC=4007;AF=0.80012;AN=5008;NS=2504;DP=18772;EAS_AF=0.6954;AMR_AF=0.7695;AFR_AF=0.9017;EUR_AF=0.7356;SAS_AF=0.8589;AA=G|||;VT=SNP
11	130741190	rs34940624	C	T	100	PASS	AC=196;AF=0.0391374;AN=5008;NS=2504;DP=19543;EAS_AF=0.0218;AMR_AF=0.0375;AFR_AF=0.0461;EUR_AF=0.0159;SAS_AF=0.0726;AA=C|||;VT=SNP
11	130741282	rs73024809	C	T	100	PASS	AC=652;AF=0.130192;AN=5008;NS=2504;DP=21102;EAS_AF=0.128;AMR_AF=0.0893;AFR_AF=0.0832;EUR_AF=0.1968;SAS_AF=0.1564;AA=C|||;VT=SNP
11	130741415	rs12364918	G	A	100	PASS	AC=1635;AF=0.326478;AN=5008;NS=2504;DP=21976;EAS_AF=0.2153;AMR_AF=0.2133;AFR_AF=0.553;EUR_AF=0.2942;SAS_AF=0.2485;AA=G|||;VT=SNP
11	130741606	rs4937583	A	G	100	PASS	AC=2368;AF=0.472843;AN=5008;NS=2504;DP=19907;EAS_AF=0.4782;AMR_AF=0.5562;AFR_AF=0.3487;EUR_AF=0.4414;SAS_AF=0.6084;AA=G|||;VT=SNP
11	130741761	rs4937584	A	G	100	PASS	AC=2367;AF=0.472644;AN=5008;NS=2504;DP=20274;EAS_AF=0.4782;AMR_AF=0.5562;AFR_AF=0.3487;EUR_AF=0.4414;SAS_AF=0.6074;AA=A|||;VT=SNP
11	130741940	rs4937585	A	G	100	PASS	AC=2364;AF=0.472045;AN=5008;NS=2504;DP=20347;EAS_AF=0.4752;AMR_AF=0.5562;AFR_AF=0.3487;EUR_AF=0.4414;SAS_AF=0.6074;AA=G|||;VT=SNP
11	130742155	rs10894273	G	T	100	PASS	AC=2368;AF=0.472843;AN=5008;NS=2504;DP=19289;EAS_AF=0.4782;AMR_AF=0.5562;AFR_AF=0.3487;EUR_AF=0.4414;SAS_AF=0.6084;AA=G|||;VT=SNP
11	130742630	rs1054869	G	A	100	PASS	AC=2369;AF=0.473043;AN=5008;NS=2504;DP=18960;EAS_AF=0.4802;AMR_AF=0.5562;AFR_AF=0.348;EUR_AF=0.4414;SAS_AF=0.6084;AA=G|||;VT=SNP
11	130742788	rs10160281	T	C	100	PASS	AC=2371;AF=0.473442;AN=5008;NS=2504;DP=19981;EAS_AF=0.4802;AMR_AF=0.5562;AFR_AF=0.3495;EUR_AF=0.4414;SAS_AF=0.6084;AA=T|||;VT=SNP
11	130742812	rs10160760	G	A	100	PASS	AC=644;AF=0.128594;AN=5008;NS=2504;DP=19892;EAS_AF=0.0605;AMR_AF=0.0447;AFR_AF=0.2648;EUR_AF=0.0447;SAS_AF=0.1605;AA=G|||;VT=SNP
11	130743388	rs7125622	T	C	100	PASS	AC=2373;AF=0.473842;AN=5008;NS=2504;DP=20277;EAS_AF=0.4802;AMR_AF=0.5576;AFR_AF=0.3487;EUR_AF=0.4423;SAS_AF=0.6094;AA=C|||;VT=SNP
11	130744212	rs74962523	C	T	100	PASS	AC=97;AF=0.019369;AN=5008;NS=2504;DP=17569;EAS_AF=0.003;AMR_AF=0.062;AFR_AF=0.0023;EUR_AF=0.0348;SAS_AF=0.0133;AA=C|||;VT=SNP
11	130744268	rs12363140	A	C	100	PASS	AC=2369;AF=0.473043;AN=5008;NS=2504;DP=18321;EAS_AF=0.4802;AMR_AF=0.5576;AFR_AF=0.3464;EUR_AF=0.4414;SAS_AF=0.6094;AA=A|||;VT=SNP
11	130744473	rs61910787	G	A	100	PASS	AC=2365;AF=0.472244;AN=5008;NS=2504;DP=18680;EAS_AF=0.4792;AMR_AF=0.5576;AFR_AF=0.3472;EUR_AF=0.4394;SAS_AF=0.6074;AA=G|||;VT=SNP
11	130744490	rs12361892	T	G	100	PASS	AC=2370;AF=0.473243;AN=5008;NS=2504;DP=18858;EAS_AF=0.4802;AMR_AF=0.5576;AFR_AF=0.3472;EUR_AF=0.4414;SAS_AF=0.6094;AA=G|||;VT=SNP
11	130744509	rs12363163	A	G	100	PASS	AC=2370;AF=0.473243;AN=5008;NS=2504;DP=18867;EAS_AF=0.4802;AMR_AF=0.5576;AFR_AF=0.3472;EUR_AF=0.4414;SAS_AF=0.6094;AA=A|||;VT=SNP
11	130744670	rs11222369	A	G	100	PASS	AC=2369;AF=0.473043;AN=5008;NS=2504;DP=20202;EAS_AF=0.4802;AMR_AF=0.5576;AFR_AF=0.3472;EUR_AF=0.4404;SAS_AF=0.6094;AA=A|||;VT=SNP
11	130744767	rs11222370	T	G	100	PASS	AC=2371;AF=0.473442;AN=5008;NS=2504;DP=20939;EAS_AF=0.4802;AMR_AF=0.5576;AFR_AF=0.348;EUR_AF=0.4414;SAS_AF=0.6094;AA=T|||;VT=SNP
11	130744977	rs10791102	G	A	100	PASS	AC=2369;AF=0.473043;AN=5008;NS=2504;DP=21195;EAS_AF=0.4792;AMR_AF=0.5576;AFR_AF=0.3472;EUR_AF=0.4414;SAS_AF=0.6094;AA=A|||;VT=SNP
11	130745045	rs7926167	T	C	100	PASS	AC=2370;AF=0.473243;AN=5008;NS=2504;DP=20833;EAS_AF=0.4802;AMR_AF=0.5576;AFR_AF=0.3472;EUR_AF=0.4414;SAS_AF=0.6094;AA=T|||;VT=SNP
11	130745591	rs7940027	A	G	100	PASS	AC=2369;AF=0.473043;AN=5008;NS=2504;DP=13685;EAS_AF=0.4792;AMR_AF=0.5576;AFR_AF=0.3472;EUR_AF=0.4414;SAS_AF=0.6094;AA=G|||;VT=SNP
11	130745719	rs11222371	C	T	100	PASS	AC=1677;AF=0.334864;AN=5008;NS=2504;DP=14652;EAS_AF=0.4177;AMR_AF=0.5115;AFR_AF=0.0469;EUR_AF=0.3966;SAS_AF=0.4499;AA=C|||;VT=SNP
11	130746146	rs1050078	T	C	100	PASS	AC=1678;AF=0.335064;AN=5008;NS=2504;DP=16773;EAS_AF=0.4177;AMR_AF=0.5115;AFR_AF=0.0477;EUR_AF=0.3966;SAS_AF=0.4499;AA=T|||;VT=SNP
11	130747231	rs1050071	C	G	100	PASS	AC=2369;AF=0.473043;AN=5008;NS=2504;DP=21317;EAS_AF=0.4802;AMR_AF=0.5576;AFR_AF=0.3464;EUR_AF=0.4414;SAS_AF=0.6094;AA=C|||;VT=SNP
11	130747386	rs6590520	C	G	100	PASS	AC=2370;AF=0.473243;AN=5008;NS=2504;DP=20143;EAS_AF=0.4802;AMR_AF=0.5576;AFR_AF=0.3472;EUR_AF=0.4414;SAS_AF=0.6094;AA=G|||;VT=SNP
11	130748131	rs3190331	A	G	100	PASS	AC=2410;AF=0.48123;AN=5008;NS=2504;DP=21707;EAS_AF=0.4812;AMR_AF=0.562;AFR_AF=0.3744;EUR_AF=0.4414;SAS_AF=0.6094;AA=G|||;VT=SNP
11	130748227	rs11222372	C	G	100	PASS	AC=283;AF=0.0565096;AN=5008;NS=2504;DP=19990;EAS_AF=0.0218;AMR_AF=0.049;AFR_AF=0.1059;EUR_AF=0.0159;SAS_AF=0.0726;AA=C|||;VT=SNP
11	130749059	rs12365680	G	A	100	PASS	AC=1727;AF=0.344848;AN=5008;NS=2504;DP=21340;EAS_AF=0.4167;AMR_AF=0.5159;AFR_AF=0.0938;EUR_AF=0.3936;SAS_AF=0.4387;AA=G|||;VT=SNP
11	130749256	rs11222373	C	A	100	PASS	AC=639;AF=0.127596;AN=5008;NS=2504;DP=18780;EAS_AF=0.0615;AMR_AF=0.0447;AFR_AF=0.2617;EUR_AF=0.0447;SAS_AF=0.1585;AA=C|||;VT=SNP
11	130749715	rs2282528	A	G	100	PASS	AC=4066;AF=0.811901;AN=5008;NS=2504;DP=19491;EAS_AF=0.6944;AMR_AF=0.7752;AFR_AF=0.944;EUR_AF=0.7356;SAS_AF=0.8589;AA=G|||;VT=SNP
11	130750642	rs2298566	A	C	100	PASS	AC=4070;AF=0.8127;AN=5008;NS=2504;DP=17614;EAS_AF=0.6974;AMR_AF=0.7767;AFR_AF=0.944;EUR_AF=0.7356;SAS_AF=0.8589;AA=C|||;VT=SNP;EX_TARGET
11	130751094	rs2155749	G	T	100	PASS	AC=2427;AF=0.484625;AN=5008;NS=2504;DP=20249;EAS_AF=0.4802;AMR_AF=0.5634;AFR_AF=0.3911;EUR_AF=0.4384;SAS_AF=0.6074;AA=G|||;VT=SNP
11	130751261	rs2155750	A	C	100	PASS	AC=2429;AF=0.485024;AN=5008;NS=2504;DP=19855;EAS_AF=0.4792;AMR_AF=0.5634;AFR_AF=0.3911;EUR_AF=0.4394;SAS_AF=0.6094;AA=A|||;VT=SNP
11	130751308	rs7942621	C	G	100	PASS	AC=2431;AF=0.485423;AN=5008;NS=2504;DP=20489;EAS_AF=0.4792;AMR_AF=0.5634;AFR_AF=0.3918;EUR_AF=0.4423;SAS_AF=0.6074;AA=G|||;VT=SNP
11	130752040	rs876641	A	C	100	PASS	AC=2413;AF=0.481829;AN=5008;NS=2504;DP=19895;EAS_AF=0.4802;AMR_AF=0.5634;AFR_AF=0.3759;EUR_AF=0.4414;SAS_AF=0.6104;AA=C|||;VT=SNP
11	130752567	rs948085	A	G	100	PASS	AC=4070;AF=0.8127;AN=5008;NS=2504;DP=20936;EAS_AF=0.6964;AMR_AF=0.7767;AFR_AF=0.944;EUR_AF=0.7356;SAS_AF=0.8599;AA=G|||;VT=SNP
11	130753069	rs948086	A	G	100	PASS	AC=640;AF=0.127796;AN=5008;NS=2504;DP=19475;EAS_AF=0.1538;AMR_AF=0.085;AFR_AF=0.056;EUR_AF=0.1968;SAS_AF=0.1575;AA=A|||;VT=SNP
11	130753718	rs948087	A	G	100	PASS	AC=679;AF=0.135583;AN=5008;NS=2504;DP=19446;EAS_AF=0.1528;AMR_AF=0.0879;AFR_AF=0.0832;EUR_AF=0.1988;SAS_AF=0.1575;AA=A|||;VT=SNP
11	130753912	rs3829271	T	A	100	PASS	AC=2097;AF=0.41873;AN=5008;NS=2504;DP=20887;EAS_AF=0.4058;AMR_AF=0.5389;AFR_AF=0.3616;EUR_AF=0.3966;SAS_AF=0.4468;AA=T|||;VT=SNP
11	130754521	rs71483640	G	C	100	PASS	AC=906;AF=0.180911;AN=5008;NS=2504;DP=15789;EAS_AF=0.0635;AMR_AF=0.1196;AFR_AF=0.4297;EUR_AF=0.0984;SAS_AF=0.0941;AA=G|||;VT=SNP
11	130754591	rs7103988	G	A	100	PASS	AC=2425;AF=0.484225;AN=5008;NS=2504;DP=13226;EAS_AF=0.4792;AMR_AF=0.562;AFR_AF=0.3911;EUR_AF=0.4384;SAS_AF=0.6074;AA=G|||;VT=SNP
11	130754608	rs11222375	A	G	100	PASS	AC=641;AF=0.127995;AN=5008;NS=2504;DP=12864;EAS_AF=0.1518;AMR_AF=0.085;AFR_AF=0.0567;EUR_AF=0.1988;SAS_AF=0.1575;AA=A|||;VT=SNP
11	130754723	rs34333162	C	T	100	PASS	AC=653;AF=0.130391;AN=5008;NS=2504;DP=10517;EAS_AF=0.127;AMR_AF=0.0893;AFR_AF=0.0832;EUR_AF=0.1988;SAS_AF=0.1564;AA=C|||;VT=SNP
11	130755240	rs2155751	G	A	100	PASS	AC=2424;AF=0.484026;AN=5008;NS=2504;DP=20316;EAS_AF=0.4802;AMR_AF=0.562;AFR_AF=0.3911;EUR_AF=0.4384;SAS_AF=0.6053;AA=G|||;VT=SNP
11	130755575	rs4457753	A	G	100	PASS	AC=2412;AF=0.481629;AN=5008;NS=2504;DP=19167;EAS_AF=0.4683;AMR_AF=0.5605;AFR_AF=0.3911;EUR_AF=0.4384;SAS_AF=0.6063;AA=A|||;VT=SNP
11	130755700	rs4370948	A	C	100	PASS	AC=2346;AF=0.46845;AN=5008;NS=2504;DP=19539;EAS_AF=0.4673;AMR_AF=0.5533;AFR_AF=0.3449;EUR_AF=0.4384;SAS_AF=0.6074;AA=C|||;VT=SNP
11	130755739	rs4436551	G	A	100	PASS	AC=2347;AF=0.46865;AN=5008;NS=2504;DP=20415;EAS_AF=0.4673;AMR_AF=0.5548;AFR_AF=0.3449;EUR_AF=0.4384;SAS_AF=0.6074;AA=A|||;VT=SNP
11	130755784	rs4264159	G	T	100	PASS	AC=2345;AF=0.468251;AN=5008;NS=2504;DP=21036;EAS_AF=0.4673;AMR_AF=0.5533;AFR_AF=0.3449;EUR_AF=0.4384;SAS_AF=0.6063;AA=T|||;VT=SNP
11	130755813	rs4456262	T	C	100	PASS	AC=1984;AF=0.396166;AN=5008;NS=2504;DP=20726;EAS_AF=0.4673;AMR_AF=0.5346;AFR_AF=0.0825;EUR_AF=0.4364;SAS_AF=0.6074;AA=T|||;VT=SNP
11	130755829	rs11222376	G	A	100	PASS	AC=287;AF=0.0573083;AN=5008;NS=2504;DP=20322;EAS_AF=0.0218;AMR_AF=0.0504;AFR_AF=0.1067;EUR_AF=0.0159;SAS_AF=0.0746;AA=G|||;VT=SNP
11	130755998	rs2155752	C	T	100	PASS	AC=2345;AF=0.468251;AN=5008;NS=2504;DP=18711;EAS_AF=0.4673;AMR_AF=0.5533;AFR_AF=0.3442;EUR_AF=0.4384;SAS_AF=0.6074;AA=T|||;VT=SNP
11	130756176	rs4459316	T	C	100	PASS	AC=2353;AF=0.469848;AN=5008;NS=2504;DP=20836;EAS_AF=0.4673;AMR_AF=0.5562;AFR_AF=0.3472;EUR_AF=0.4404;SAS_AF=0.6074;AA=T|||;VT=SNP
11	130756251	rs10894275	C	T	100	PASS	AC=2346;AF=0.46845;AN=5008;NS=2504;DP=21620;EAS_AF=0.4673;AMR_AF=0.5548;AFR_AF=0.3449;EUR_AF=0.4384;SAS_AF=0.6063;AA=C|||;VT=SNP
11	130756253	rs1893017	C	T	100	PASS	AC=2346;AF=0.46845;AN=5008;NS=2504;DP=21552;EAS_AF=0.4673;AMR_AF=0.5548;AFR_AF=0.3449;EUR_AF=0.4384;SAS_AF=0.6063;AA=T|||;VT=SNP
11	130756632	rs1893018	T	C	100	PASS	AC=2348;AF=0.46885;AN=5008;NS=2504;DP=20367;EAS_AF=0.4663;AMR_AF=0.5548;AFR_AF=0.3464;EUR_AF=0.4394;SAS_AF=0.6063;AA=C|||;VT=SNP
11	130756664	rs1893019	C	G	100	PASS	AC=2345;AF=0.468251;AN=5008;NS=2504;DP=20253;EAS_AF=0.4663;AMR_AF=0.5548;AFR_AF=0.3457;EUR_AF=0.4374;SAS_AF=0.6063;AA=C|||;VT=SNP
11	130757043	rs7925284	A	G	100	PASS	AC=721;AF=0.14397;AN=5008;NS=2504;DP=19415;EAS_AF=0.0625;AMR_AF=0.0476;AFR_AF=0.3139;EUR_AF=0.0447;SAS_AF=0.1687;AA=G|||;VT=SNP
11	130757161	rs10791103	G	A	100	PASS	AC=2347;AF=0.46865;AN=5008;NS=2504;DP=17374;EAS_AF=0.4653;AMR_AF=0.5548;AFR_AF=0.3464;EUR_AF=0.4394;SAS_AF=0.6063;AA=G|||;VT=SNP
11	130758113	rs7106973	G	A	100	PASS	AC=2339;AF=0.467053;AN=5008;NS=2504;DP=17943;EAS_AF=0.4633;AMR_AF=0.5533;AFR_AF=0.3449;EUR_AF=0.4394;SAS_AF=0.6033;AA=G|||;VT=SNP
11	130758152	rs7106995	G	T	100	PASS	AC=2248;AF=0.448882;AN=5008;NS=2504;DP=17286;EAS_AF=0.4633;AMR_AF=0.5504;AFR_AF=0.2776;EUR_AF=0.4394;SAS_AF=0.6033;AA=G|||;VT=SNP
11	130758153	rs7106684	A	T	100	PASS	AC=2248;AF=0.448882;AN=5008;NS=2504;DP=17256;EAS_AF=0.4633;AMR_AF=0.5504;AFR_AF=0.2776;EUR_AF=0.4394;SAS_AF=0.6033;AA=A|||;VT=SNP
11	130758556	rs7107595	G	A	100	PASS	AC=2252;AF=0.449681;AN=5008;NS=2504;DP=18417;EAS_AF=0.4643;AMR_AF=0.5533;AFR_AF=0.2799;EUR_AF=0.4384;SAS_AF=0.6022;AA=G|||;VT=SNP
11	130758924	rs7111143	G	A	100	PASS	AC=1942;AF=0.38778;AN=5008;NS=2504;DP=18740;EAS_AF=0.2252;AMR_AF=0.2378;AFR_AF=0.6172;EUR_AF=0.3459;SAS_AF=0.3947;AA=A|||;VT=SNP
11	130759133	rs10894276	G	A	100	PASS	AC=856;AF=0.170927;AN=5008;NS=2504;DP=17815;EAS_AF=0.2996;AMR_AF=0.1311;AFR_AF=0.1528;EUR_AF=0.0994;SAS_AF=0.1646;AA=A|||;VT=SNP
11	130759223	rs585512	G	T	100	PASS	AC=2346;AF=0.46845;AN=5008;NS=2504;DP=17802;EAS_AF=0.6875;AMR_AF=0.3617;AFR_AF=0.7231;EUR_AF=0.1581;SAS_AF=0.2935;AA=T|||;VT=SNP
11	130759410	rs67649878	G	A	100	PASS	AC=485;AF=0.096845;AN=5008;NS=2504;DP=18780;EAS_AF=0.124;AMR_AF=0.0908;AFR_AF=0.0514;EUR_AF=0.1541;SAS_AF=0.0757;AA=A|||;VT=SNP
11	130759987	rs7937166	A	G	100	PASS	AC=2881;AF=0.57528;AN=5008;NS=2504;DP=16782;EAS_AF=0.5863;AMR_AF=0.6297;AFR_AF=0.3661;EUR_AF=0.6183;SAS_AF=0.7638;AA=G|||;VT=SNP
11	130759994	rs7952402	T	C	100	PASS	AC=2976;AF=0.594249;AN=5008;NS=2504;DP=16647;EAS_AF=0.5853;AMR_AF=0.6398;AFR_AF=0.4372;EUR_AF=0.6133;SAS_AF=0.7638;AA=T|||;VT=SNP
11	130760100	rs7937411	C	T	100	PASS	AC=3014;AF=0.601837;AN=5008;NS=2504;DP=17492;EAS_AF=0.5853;AMR_AF=0.6427;AFR_AF=0.4682;EUR_AF=0.6123;SAS_AF=0.7597;AA=C|||;VT=SNP
11	130760203	rs7937514	C	T	100	PASS	AC=3011;AF=0.601238;AN=5008;NS=2504;DP=17546;EAS_AF=0.5843;AMR_AF=0.6427;AFR_AF=0.4675;EUR_AF=0.6123;SAS_AF=0.7587;AA=T|||;VT=SNP
11	130760366	rs7924461	T	C	100	PASS	AC=3012;AF=0.601438;AN=5008;NS=2504;DP=19887;EAS_AF=0.5853;AMR_AF=0.6427;AFR_AF=0.4675;EUR_AF=0.6123;SAS_AF=0.7587;AA=T|||;VT=SNP
11	130760494	rs7937782	A	T	100	PASS	AC=3018;AF=0.602636;AN=5008;NS=2504;DP=18759;EAS_AF=0.5843;AMR_AF=0.6455;AFR_AF=0.4675;EUR_AF=0.6153;SAS_AF=0.7607;AA=A|||;VT=SNP
11	130760562	rs7924736	T	C	100	PASS	AC=3019;AF=0.602835;AN=5008;NS=2504;DP=18343;EAS_AF=0.5843;AMR_AF=0.6455;AFR_AF=0.4682;EUR_AF=0.6153;SAS_AF=0.7607;AA=C|||;VT=SNP
11	130760593	rs7938231	G	T	100	PASS	AC=3019;AF=0.602835;AN=5008;NS=2504;DP=17971;EAS_AF=0.5843;AMR_AF=0.6455;AFR_AF=0.4682;EUR_AF=0.6153;SAS_AF=0.7607;AA=T|||;VT=SNP
11	130760874	rs6590522	G	A	100	PASS	AC=3019;AF=0.602835;AN=5008;NS=2504;DP=17303;EAS_AF=0.5843;AMR_AF=0.6455;AFR_AF=0.4682;EUR_AF=0.6153;SAS_AF=0.7607;AA=G|||;VT=SNP
11	130760972	rs7105290	T	C	100	PASS	AC=545;AF=0.108826;AN=5008;NS=2504;DP=17759;EAS_AF=0.0526;AMR_AF=0.0648;AFR_AF=0.2625;EUR_AF=0.0258;SAS_AF=0.0757;AA=t|||;VT=SNP
11	130760999	rs7119794	G	T	100	PASS	AC=3019;AF=0.602835;AN=5008;NS=2504;DP=17864;EAS_AF=0.5843;AMR_AF=0.6455;AFR_AF=0.4682;EUR_AF=0.6153;SAS_AF=0.7607;AA=G|||;VT=SNP
11	130761178	rs7119829	C	T	100	PASS	AC=2994;AF=0.597843;AN=5008;NS=2504;DP=19415;EAS_AF=0.5595;AMR_AF=0.6455;AFR_AF=0.4682;EUR_AF=0.6153;SAS_AF=0.7607;AA=C|||;VT=SNP
11	130761254	rs77932174	C	T	100	PASS	AC=256;AF=0.0511182;AN=5008;NS=2504;DP=17804;EAS_AF=0.0526;AMR_AF=0.0432;AFR_AF=0.0598;EUR_AF=0.0219;SAS_AF=0.0736;AA=C|||;VT=SNP
11	130761615	rs10750451	A	T	100	PASS	AC=3020;AF=0.603035;AN=5008;NS=2504;DP=16017;EAS_AF=0.5843;AMR_AF=0.6455;AFR_AF=0.4682;EUR_AF=0.6153;SAS_AF=0.7618;AA=T|||;VT=SNP
11	130761685	rs6590523	C	A	100	PASS	AC=2996;AF=0.598243;AN=5008;NS=2504;DP=16593;EAS_AF=0.5595;AMR_AF=0.6455;AFR_AF=0.4682;EUR_AF=0.6153;SAS_AF=0.7628;AA=A|||;VT=SNP
11	130761890	rs6590524	G	C	100	PASS	AC=3020;AF=0.603035;AN=5008;NS=2504;DP=15264;EAS_AF=0.5843;AMR_AF=0.6455;AFR_AF=0.4682;EUR_AF=0.6153;SAS_AF=0.7618;AA=C|||;VT=SNP
11	130762035	rs6421608	G	A	100	PASS	AC=3027;AF=0.604433;AN=5008;NS=2504;DP=16547;EAS_AF=0.5843;AMR_AF=0.6455;AFR_AF=0.4728;EUR_AF=0.6163;SAS_AF=0.7618;AA=A|||;VT=SNP
11	130762057	rs6421609	G	A	100	PASS	AC=3037;AF=0.60643;AN=5008;NS=2504;DP=17101;EAS_AF=0.5853;AMR_AF=0.6441;AFR_AF=0.4811;EUR_AF=0.6153;SAS_AF=0.7618;AA=A|||;VT=SNP
11	130762124	rs4447183	C	T	100	PASS	AC=3030;AF=0.605032;AN=5008;NS=2504;DP=18065;EAS_AF=0.5843;AMR_AF=0.6455;AFR_AF=0.4697;EUR_AF=0.6173;SAS_AF=0.7679;AA=T|||;VT=SNP
11	130762125	rs4365063	C	T	100	PASS	AC=3030;AF=0.605032;AN=5008;NS=2504;DP=18347;EAS_AF=0.5843;AMR_AF=0.6455;AFR_AF=0.4697;EUR_AF=0.6173;SAS_AF=0.7679;AA=C|||;VT=SNP
11	130762140	rs4600217	C	T	100	PASS	AC=3029;AF=0.604832;AN=5008;NS=2504;DP=18070;EAS_AF=0.5843;AMR_AF=0.6455;AFR_AF=0.4697;EUR_AF=0.6173;SAS_AF=0.7669;AA=C|||;VT=SNP
11	130762498	rs12280661	T	C	100	PASS	AC=344;AF=0.0686901;AN=5008;NS=2504;DP=17771;EAS_AF=0.0655;AMR_AF=0.0389;AFR_AF=0.0053;EUR_AF=0.0825;SAS_AF=0.1646;AA=T|||;VT=SNP
11	130762505	rs10736588	C	G	100	PASS	AC=3023;AF=0.603634;AN=5008;NS=2504;DP=17764;EAS_AF=0.5843;AMR_AF=0.6455;AFR_AF=0.4705;EUR_AF=0.6153;SAS_AF=0.7618;AA=C|||;VT=SNP
11	130762529	rs10736589	A	G	100	PASS	AC=3024;AF=0.603834;AN=5008;NS=2504;DP=17804;EAS_AF=0.5853;AMR_AF=0.6455;AFR_AF=0.4705;EUR_AF=0.6153;SAS_AF=0.7618;AA=G|||;VT=SNP
11	130762550	rs10732869	C	T	100	PASS	AC=3024;AF=0.603834;AN=5008;NS=2504;DP=17439;EAS_AF=0.5853;AMR_AF=0.6455;AFR_AF=0.4705;EUR_AF=0.6153;SAS_AF=0.7618;AA=T|||;VT=SNP
11	130762569	rs10732870	G	A	100	PASS	AC=3024;AF=0.603834;AN=5008;NS=2504;DP=17239;EAS_AF=0.5853;AMR_AF=0.6455;AFR_AF=0.4705;EUR_AF=0.6153;SAS_AF=0.7618;AA=G|||;VT=SNP
11	130762961	rs10750452	T	C	100	PASS	AC=3024;AF=0.603834;AN=5008;NS=2504;DP=17905;EAS_AF=0.5843;AMR_AF=0.6455;AFR_AF=0.4713;EUR_AF=0.6153;SAS_AF=0.7618;AA=C|||;VT=SNP
11	130762970	rs10750453	G	A	100	PASS	AC=3023;AF=0.603634;AN=5008;NS=2504;DP=17921;EAS_AF=0.5843;AMR_AF=0.6455;AFR_AF=0.4705;EUR_AF=0.6153;SAS_AF=0.7618;AA=A|||;VT=SNP
11	130763152	rs10736590	G	C	100	PASS	AC=3022;AF=0.603435;AN=5008;NS=2504;DP=19417;EAS_AF=0.5843;AMR_AF=0.6455;AFR_AF=0.4697;EUR_AF=0.6153;SAS_AF=0.7618;AA=g|||;VT=SNP
11	130763340	rs12049886	A	C	100	PASS	AC=295;AF=0.0589058;AN=5008;NS=2504;DP=18183;EAS_AF=0.0546;AMR_AF=0.0476;AFR_AF=0.0862;EUR_AF=0.0219;SAS_AF=0.0726;AA=A|||;VT=SNP
11	130763454	rs10894277	A	C	100	PASS	AC=3028;AF=0.604633;AN=5008;NS=2504;DP=17795;EAS_AF=0.5853;AMR_AF=0.6455;AFR_AF=0.4697;EUR_AF=0.6153;SAS_AF=0.7669;AA=t|||;VT=SNP
11	130763513	rs12049830	G	A	100	PASS	AC=675;AF=0.134784;AN=5008;NS=2504;DP=19092;EAS_AF=0.0942;AMR_AF=0.0793;AFR_AF=0.3192;EUR_AF=0.0288;SAS_AF=0.0757;AA=G|||;VT=SNP
11	130763772	rs3794143	C	T	100	PASS	AC=3022;AF=0.603435;AN=5008;NS=2504;DP=18483;EAS_AF=0.5843;AMR_AF=0.6455;AFR_AF=0.4697;EUR_AF=0.6153;SAS_AF=0.7618;AA=C|||;VT=SNP
11	130763995	rs3794142	C	G	100	PASS	AC=1063;AF=0.21226;AN=5008;NS=2504;DP=19974;EAS_AF=0.1538;AMR_AF=0.1124;AFR_AF=0.3578;EUR_AF=0.2018;SAS_AF=0.1575;AA=C|||;VT=SNP
11	130764092	rs3794140	G	T	100	PASS	AC=2694;AF=0.537939;AN=5008;NS=2504;DP=19640;EAS_AF=0.5188;AMR_AF=0.6182;AFR_AF=0.4349;EUR_AF=0.5716;SAS_AF=0.6053;AA=G|||;VT=SNP
11	130764409	rs57336947	T	C	100	PASS	AC=657;AF=0.13119;AN=5008;NS=2504;DP=19711;EAS_AF=0.1538;AMR_AF=0.0908;AFR_AF=0.0643;EUR_AF=0.1988;SAS_AF=0.1575;AA=T|||;VT=SNP
11	130764418	rs75011833	C	G	100	PASS	AC=364;AF=0.0726837;AN=5008;NS=2504;DP=19414;EAS_AF=0.0625;AMR_AF=0.0389;AFR_AF=0.0204;EUR_AF=0.0825;SAS_AF=0.1677;AA=G|||;VT=SNP
11	130764449	rs11222379	G	T	100	PASS	AC=713;AF=0.142372;AN=5008;NS=2504;DP=18364;EAS_AF=0.1161;AMR_AF=0.0908;AFR_AF=0.1483;EUR_AF=0.1044;SAS_AF=0.2372;AA=G|||;VT=SNP
11	130764526	rs7925664	C	T	100	PASS	AC=3217;AF=0.642372;AN=5008;NS=2504;DP=19679;EAS_AF=0.626;AMR_AF=0.6542;AFR_AF=0.5734;EUR_AF=0.6223;SAS_AF=0.7648;AA=C|||;VT=SNP
11	130764540	rs10750454	A	T	100	PASS	AC=1576;AF=0.314696;AN=5008;NS=2504;DP=19395;EAS_AF=0.3681;AMR_AF=0.4914;AFR_AF=0.0764;EUR_AF=0.331;SAS_AF=0.4397;AA=A|||;VT=SNP
11	130764848	rs1944148	A	G	100	PASS	AC=3219;AF=0.642772;AN=5008;NS=2504;DP=19766;EAS_AF=0.6369;AMR_AF=0.6859;AFR_AF=0.4864;EUR_AF=0.6372;SAS_AF=0.8354;AA=G|||;VT=SNP
11	130764884	rs1944149	G	C	100	PASS	AC=3304;AF=0.659744;AN=5008;NS=2504;DP=20022;EAS_AF=0.6369;AMR_AF=0.6916;AFR_AF=0.5469;EUR_AF=0.6382;SAS_AF=0.8354;AA=G|||;VT=SNP
11	130764903	rs1944150	T	A	100	PASS	AC=3306;AF=0.660144;AN=5008;NS=2504;DP=19814;EAS_AF=0.6369;AMR_AF=0.6916;AFR_AF=0.5484;EUR_AF=0.6382;SAS_AF=0.8354;AA=A|||;VT=SNP
11	130765031	rs1944151	G	A	100	PASS	AC=642;AF=0.128195;AN=5008;NS=2504;DP=17119;EAS_AF=0.1538;AMR_AF=0.0893;AFR_AF=0.0537;EUR_AF=0.1988;SAS_AF=0.1575;AA=G|||;VT=SNP
11	130765387	rs6590526	G	A	100	PASS	AC=3222;AF=0.643371;AN=5008;NS=2504;DP=18774;EAS_AF=0.6369;AMR_AF=0.6859;AFR_AF=0.4871;EUR_AF=0.6392;SAS_AF=0.8354;AA=A|||;VT=SNP
11	130765462	rs6590527	G	T	100	PASS	AC=3309;AF=0.660743;AN=5008;NS=2504;DP=19440;EAS_AF=0.6379;AMR_AF=0.6916;AFR_AF=0.5477;EUR_AF=0.6392;SAS_AF=0.8374;AA=G|||;VT=SNP
11	130765485	rs6590529	G	A	100	PASS	AC=3226;AF=0.644169;AN=5008;NS=2504;DP=19510;EAS_AF=0.6379;AMR_AF=0.6859;AFR_AF=0.4879;EUR_AF=0.6392;SAS_AF=0.8374;AA=A|||;VT=SNP
11	130765637	rs6590530	T	A	100	PASS	AC=3302;AF=0.659345;AN=5008;NS=2504;DP=20772;EAS_AF=0.6369;AMR_AF=0.6916;AFR_AF=0.5469;EUR_AF=0.6372;SAS_AF=0.8344;AA=A|||;VT=SNP
11	130765706	rs6590531	A	G	100	PASS	AC=3205;AF=0.639976;AN=5008;NS=2504;DP=19511;EAS_AF=0.6369;AMR_AF=0.6859;AFR_AF=0.4766;EUR_AF=0.6372;SAS_AF=0.8344;AA=A|||;VT=SNP
11	130765723	rs6590532	C	G	100	PASS	AC=3302;AF=0.659345;AN=5008;NS=2504;DP=19599;EAS_AF=0.6369;AMR_AF=0.6916;AFR_AF=0.5469;EUR_AF=0.6372;SAS_AF=0.8344;AA=G|||;VT=SNP
11	130765824	rs6590533	T	C	100	PASS	AC=3301;AF=0.659145;AN=5008;NS=2504;DP=17719;EAS_AF=0.6369;AMR_AF=0.6916;AFR_AF=0.5469;EUR_AF=0.6362;SAS_AF=0.8344;AA=t|||;VT=SNP
11	130765969	rs6590534	A	T	100	PASS	AC=3302;AF=0.659345;AN=5008;NS=2504;DP=19075;EAS_AF=0.6369;AMR_AF=0.6916;AFR_AF=0.5469;EUR_AF=0.6372;SAS_AF=0.8344;AA=A|||;VT=SNP
11	130766005	rs7110949	G	C	100	PASS	AC=3303;AF=0.659545;AN=5008;NS=2504;DP=20408;EAS_AF=0.6369;AMR_AF=0.6916;AFR_AF=0.5469;EUR_AF=0.6372;SAS_AF=0.8354;AA=C|||;VT=SNP
11	130766044	rs7110968	G	T	100	PASS	AC=3302;AF=0.659345;AN=5008;NS=2504;DP=19089;EAS_AF=0.6369;AMR_AF=0.6916;AFR_AF=0.5469;EUR_AF=0.6372;SAS_AF=0.8344;AA=T|||;VT=SNP
11	130766135	rs7126906	T	G	100	PASS	AC=3302;AF=0.659345;AN=5008;NS=2504;DP=19935;EAS_AF=0.6369;AMR_AF=0.6916;AFR_AF=0.5469;EUR_AF=0.6372;SAS_AF=0.8344;AA=T|||;VT=SNP
11	130766225	rs11602545	T	C	100	PASS	AC=642;AF=0.128195;AN=5008;NS=2504;DP=20792;EAS_AF=0.1538;AMR_AF=0.0893;AFR_AF=0.0545;EUR_AF=0.1988;SAS_AF=0.1564;AA=T|||;VT=SNP
11	130766532	rs10736591	T	C	100	PASS	AC=3302;AF=0.659345;AN=5008;NS=2504;DP=19862;EAS_AF=0.6369;AMR_AF=0.6916;AFR_AF=0.5469;EUR_AF=0.6372;SAS_AF=0.8344;AA=T|||;VT=SNP
11	130766538	rs11222380	C	T	100	PASS	AC=285;AF=0.0569089;AN=5008;NS=2504;DP=19468;EAS_AF=0.0625;AMR_AF=0.0259;AFR_AF=0.0053;EUR_AF=0.0437;SAS_AF=0.1564;AA=C|||;VT=SNP
11	130766569	rs7948812	T	C	100	PASS	AC=3303;AF=0.659545;AN=5008;NS=2504;DP=20253;EAS_AF=0.6379;AMR_AF=0.6916;AFR_AF=0.5469;EUR_AF=0.6372;SAS_AF=0.8344;AA=C|||;VT=SNP
11	130766608	rs7933747	C	T	100	PASS	AC=3303;AF=0.659545;AN=5008;NS=2504;DP=21810;EAS_AF=0.6379;AMR_AF=0.6916;AFR_AF=0.5469;EUR_AF=0.6372;SAS_AF=0.8344;AA=T|||;VT=SNP
11	130766716	rs7933767	A	C	100	PASS	AC=3303;AF=0.659545;AN=5008;NS=2504;DP=20573;EAS_AF=0.6379;AMR_AF=0.6916;AFR_AF=0.5469;EUR_AF=0.6372;SAS_AF=0.8344;AA=C|||;VT=SNP
11	130766761	rs7930661	T	C	100	PASS	AC=3303;AF=0.659545;AN=5008;NS=2504;DP=19019;EAS_AF=0.6379;AMR_AF=0.6916;AFR_AF=0.5469;EUR_AF=0.6372;SAS_AF=0.8344;AA=T|||;VT=SNP
11	130766945	rs7943935	A	C	100	PASS	AC=3303;AF=0.659545;AN=5008;NS=2504;DP=18257;EAS_AF=0.6369;AMR_AF=0.6916;AFR_AF=0.5477;EUR_AF=0.6382;SAS_AF=0.8333;AA=A|||;VT=SNP
11	130767058	rs3794139	T	C	100	PASS	AC=3303;AF=0.659545;AN=5008;NS=2504;DP=19632;EAS_AF=0.6369;AMR_AF=0.6916;AFR_AF=0.5477;EUR_AF=0.6372;SAS_AF=0.8344;AA=C|||;VT=SNP
11	130767082	rs3794138	T	C	100	PASS	AC=3301;AF=0.659145;AN=5008;NS=2504;DP=19913;EAS_AF=0.6369;AMR_AF=0.6902;AFR_AF=0.5477;EUR_AF=0.6372;SAS_AF=0.8333;AA=T|||;VT=SNP
11	130767087	rs3794137	G	C	100	PASS	AC=3304;AF=0.659744;AN=5008;NS=2504;DP=19563;EAS_AF=0.6369;AMR_AF=0.6916;AFR_AF=0.5477;EUR_AF=0.6382;SAS_AF=0.8344;AA=C|||;VT=SNP
11	130767198	rs3794136	T	C	100	PASS	AC=3303;AF=0.659545;AN=5008;NS=2504;DP=18568;EAS_AF=0.6369;AMR_AF=0.6916;AFR_AF=0.5469;EUR_AF=0.6382;SAS_AF=0.8344;AA=C|||;VT=SNP
11	130767306	rs3794135	T	C	100	PASS	AC=3302;AF=0.659345;AN=5008;NS=2504;DP=18861;EAS_AF=0.6369;AMR_AF=0.6916;AFR_AF=0.5469;EUR_AF=0.6372;SAS_AF=0.8344;AA=C|||;VT=SNP
11	130767455	rs3829270	C	T	100	PASS	AC=3298;AF=0.658546;AN=5008;NS=2504;DP=19224;EAS_AF=0.6339;AMR_AF=0.6916;AFR_AF=0.5461;EUR_AF=0.6372;SAS_AF=0.8344;AA=C|||;VT=SNP
11	130767486	rs3794133	G	T	100	PASS	AC=642;AF=0.128195;AN=5008;NS=2504;DP=18927;EAS_AF=0.1538;AMR_AF=0.0893;AFR_AF=0.0545;EUR_AF=0.1988;SAS_AF=0.1564;AA=G|||;VT=SNP
11	130767752	rs3794132	G	C	100	PASS	AC=3302;AF=0.659345;AN=5008;NS=2504;DP=20959;EAS_AF=0.6369;AMR_AF=0.7003;AFR_AF=0.5197;EUR_AF=0.664;SAS_AF=0.8374;AA=C|||;VT=SNP
11	130768264	rs1368852	C	T	100	PASS	AC=3295;AF=0.657947;AN=5008;NS=2504;DP=20999;EAS_AF=0.6369;AMR_AF=0.6902;AFR_AF=0.5454;EUR_AF=0.6332;SAS_AF=0.8344;AA=T|||;VT=SNP
11	130769033	rs6590535	T	C	100	PASS	AC=1040;AF=0.207668;AN=5008;NS=2504;DP=21979;EAS_AF=0.1538;AMR_AF=0.1095;AFR_AF=0.3525;EUR_AF=0.1899;SAS_AF=0.1554;AA=C|||;VT=SNP
11	130771495	rs75011217	C	T	100	PASS	AC=298;AF=0.0595048;AN=5008;NS=2504;DP=18670;EAS_AF=0.0496;AMR_AF=0.0476;AFR_AF=0.0915;EUR_AF=0.0219;SAS_AF=0.0736;AA=c|||;VT=SNP
11	130771662	rs7110591	G	T	100	PASS	AC=3692;AF=0.73722;AN=5008;NS=2504;DP=17535;EAS_AF=0.6776;AMR_AF=0.7233;AFR_AF=0.7874;EUR_AF=0.6431;SAS_AF=0.8374;AA=T|||;VT=SNP
11	130771768	rs10894279	T	C	100	PASS	AC=1638;AF=0.327077;AN=5008;NS=2504;DP=18322;EAS_AF=0.37;AMR_AF=0.5029;AFR_AF=0.0756;EUR_AF=0.3698;SAS_AF=0.454;AA=T|||;VT=SNP
11	130773076	rs3751039	G	A	100	PASS	AC=2664;AF=0.531949;AN=5008;NS=2504;DP=21476;EAS_AF=0.4812;AMR_AF=0.6009;AFR_AF=0.4977;EUR_AF=0.4384;SAS_AF=0.6779;AA=G|||;VT=SNP
11	130775456	rs10894280	C	G	100	PASS	AC=3321;AF=0.663139;AN=5008;NS=2504;DP=19011;EAS_AF=0.6458;AMR_AF=0.6916;AFR_AF=0.5537;EUR_AF=0.6382;SAS_AF=0.8344;AA=C|||;VT=SNP
11	130775479	rs10894281	A	G	100	PASS	AC=3321;AF=0.663139;AN=5008;NS=2504;DP=21128;EAS_AF=0.6468;AMR_AF=0.6916;AFR_AF=0.5537;EUR_AF=0.6382;SAS_AF=0.8333;AA=G|||;VT=SNP
11	130775496	rs79925975	C	T	100	PASS	AC=285;AF=0.0569089;AN=5008;NS=2504;DP=22138;EAS_AF=0.0635;AMR_AF=0.0259;AFR_AF=0.0045;EUR_AF=0.0437;SAS_AF=0.1564;AA=C|||;VT=SNP
11	130775688	rs3198419	C	T	100	PASS	AC=3320;AF=0.662939;AN=5008;NS=2504;DP=22855;EAS_AF=0.6468;AMR_AF=0.6916;AFR_AF=0.553;EUR_AF=0.6372;SAS_AF=0.8344;AA=C|||;VT=SNP
11	130776402	rs1473259	G	A	100	PASS	AC=3321;AF=0.663139;AN=5008;NS=2504;DP=20132;EAS_AF=0.6468;AMR_AF=0.6916;AFR_AF=0.5537;EUR_AF=0.6372;SAS_AF=0.8344;AA=G|||;VT=SNP
11	130776437	rs1473260	C	T	100	PASS	AC=3321;AF=0.663139;AN=5008;NS=2504;DP=21103;EAS_AF=0.6468;AMR_AF=0.6916;AFR_AF=0.5537;EUR_AF=0.6372;SAS_AF=0.8344;AA=T|||;VT=SNP
11	130776454	rs1473261	A	G	100	PASS	AC=3321;AF=0.663139;AN=5008;NS=2504;DP=21461;EAS_AF=0.6468;AMR_AF=0.6916;AFR_AF=0.5537;EUR_AF=0.6372;SAS_AF=0.8344;AA=G|||;VT=SNP
11	130776524	rs4414223	T	C	100	PASS	AC=3321;AF=0.663139;AN=5008;NS=2504;DP=20237;EAS_AF=0.6468;AMR_AF=0.6916;AFR_AF=0.5537;EUR_AF=0.6372;SAS_AF=0.8344;AA=T|||;VT=SNP;EX_TARGET
11	130776613	rs4373936	A	G	100	PASS	AC=3321;AF=0.663139;AN=5008;NS=2504;DP=20127;EAS_AF=0.6468;AMR_AF=0.6916;AFR_AF=0.5537;EUR_AF=0.6372;SAS_AF=0.8344;AA=G|||;VT=SNP;EX_TARGET
11	130776646	rs4586174	T	A	100	PASS	AC=4003;AF=0.799321;AN=5008;NS=2504;DP=20190;EAS_AF=0.6905;AMR_AF=0.7738;AFR_AF=0.9138;EUR_AF=0.7227;SAS_AF=0.8538;AA=A|||;VT=SNP
11	130776690	rs6590536	C	T	100	PASS	AC=3321;AF=0.663139;AN=5008;NS=2504;DP=19956;EAS_AF=0.6468;AMR_AF=0.6916;AFR_AF=0.5537;EUR_AF=0.6372;SAS_AF=0.8344;AA=T|||;VT=SNP
11	130776865	rs6590538	T	C	100	PASS	AC=3322;AF=0.663339;AN=5008;NS=2504;DP=22787;EAS_AF=0.6468;AMR_AF=0.6916;AFR_AF=0.5545;EUR_AF=0.6372;SAS_AF=0.8344;AA=C|||;VT=SNP
11	130777039	rs7949722	T	A	100	PASS	AC=3320;AF=0.662939;AN=5008;NS=2504;DP=20554;EAS_AF=0.6448;AMR_AF=0.6916;AFR_AF=0.5537;EUR_AF=0.6382;SAS_AF=0.8344;AA=A|||;VT=SNP
11	130777244	rs73028852	T	C	100	PASS	AC=649;AF=0.129593;AN=5008;NS=2504;DP=20279;EAS_AF=0.1637;AMR_AF=0.0893;AFR_AF=0.0492;EUR_AF=0.1988;SAS_AF=0.1605;AA=T|||;VT=SNP
11	130777589	rs2276096	T	C	100	PASS	AC=649;AF=0.129593;AN=5008;NS=2504;DP=18932;EAS_AF=0.1637;AMR_AF=0.0893;AFR_AF=0.0492;EUR_AF=0.1988;SAS_AF=0.1605;AA=C|||;VT=SNP
11	130777813	rs2276097	G	A	100	PASS	AC=649;AF=0.129593;AN=5008;NS=2504;DP=18645;EAS_AF=0.1637;AMR_AF=0.0893;AFR_AF=0.0492;EUR_AF=0.1988;SAS_AF=0.1605;AA=G|||;VT=SNP;EX_TARGET
11	130777886	rs2276098	G	A	100	PASS	AC=649;AF=0.129593;AN=5008;NS=2504;DP=18593;EAS_AF=0.1637;AMR_AF=0.0893;AFR_AF=0.0492;EUR_AF=0.1988;SAS_AF=0.1605;AA=G|||;VT=SNP;EX_TARGET
11	130778510	rs11600182	A	G	100	PASS	AC=649;AF=0.129593;AN=5008;NS=2504;DP=19518;EAS_AF=0.1637;AMR_AF=0.0893;AFR_AF=0.0492;EUR_AF=0.1988;SAS_AF=0.1605;AA=A|||;VT=SNP
11	130778905	rs11222383	C	T	100	PASS	AC=649;AF=0.129593;AN=5008;NS=2504;DP=21839;EAS_AF=0.1637;AMR_AF=0.0893;AFR_AF=0.0492;EUR_AF=0.1988;SAS_AF=0.1605;AA=C|||;VT=SNP
11	130778990	rs11222384	T	C	100	PASS	AC=650;AF=0.129792;AN=5008;NS=2504;DP=22231;EAS_AF=0.1637;AMR_AF=0.0893;AFR_AF=0.0499;EUR_AF=0.1988;SAS_AF=0.1605;AA=T|||;VT=SNP
11	130779052	rs11222385	G	A	100	PASS	AC=630;AF=0.125799;AN=5008;NS=2504;DP=22121;EAS_AF=0.1637;AMR_AF=0.0893;AFR_AF=0.0492;EUR_AF=0.1909;SAS_AF=0.1493;AA=A|||;VT=SNP
11	130779068	rs11222386	G	C	100	PASS	AC=648;AF=0.129393;AN=5008;NS=2504;DP=21613;EAS_AF=0.1637;AMR_AF=0.0908;AFR_AF=0.0613;EUR_AF=0.1909;SAS_AF=0.1503;AA=C|||;VT=SNP
11	130779273	rs4337054	T	C	100	PASS	AC=650;AF=0.129792;AN=5008;NS=2504;DP=21053;EAS_AF=0.1637;AMR_AF=0.0893;AFR_AF=0.0492;EUR_AF=0.1998;SAS_AF=0.1605;AA=C|||;VT=SNP
11	130779410	rs80040482	C	A	100	PASS	AC=281;AF=0.0561102;AN=5008;NS=2504;DP=21525;EAS_AF=0.0635;AMR_AF=0.0259;AFR_AF=0.003;EUR_AF=0.0427;SAS_AF=0.1554;AA=C|||;VT=SNP
11	130779479	rs4402303	C	T	100	PASS	AC=650;AF=0.129792;AN=5008;NS=2504;DP=20596;EAS_AF=0.1637;AMR_AF=0.0893;AFR_AF=0.0492;EUR_AF=0.1998;SAS_AF=0.1605;AA=C|||;VT=SNP
11	130779621	rs4403815	C	T	100	PASS	AC=649;AF=0.129593;AN=5008;NS=2504;DP=20921;EAS_AF=0.1637;AMR_AF=0.0893;AFR_AF=0.0492;EUR_AF=0.1988;SAS_AF=0.1605;AA=T|||;VT=SNP
11	130779646	rs4508210	A	G	100	PASS	AC=649;AF=0.129593;AN=5008;NS=2504;DP=20950;EAS_AF=0.1637;AMR_AF=0.0893;AFR_AF=0.0492;EUR_AF=0.1988;SAS_AF=0.1605;AA=A|||;VT=SNP
11	130779668	rs7107568	T	C	100	PASS	AC=2242;AF=0.447684;AN=5008;NS=2504;DP=21071;EAS_AF=0.4831;AMR_AF=0.5793;AFR_AF=0.1944;EUR_AF=0.4354;SAS_AF=0.6728;AA=T|||;VT=SNP
11	130779674	rs4403816	C	T	100	PASS	AC=649;AF=0.129593;AN=5008;NS=2504;DP=20950;EAS_AF=0.1637;AMR_AF=0.0893;AFR_AF=0.0492;EUR_AF=0.1988;SAS_AF=0.1605;AA=C|||;VT=SNP
11	130779803	rs1559671	C	T	100	PASS	AC=649;AF=0.129593;AN=5008;NS=2504;DP=19417;EAS_AF=0.1637;AMR_AF=0.0893;AFR_AF=0.0492;EUR_AF=0.1988;SAS_AF=0.1605;AA=C|||;VT=SNP
11	130780015	rs1781	C	T	100	PASS	AC=2889;AF=0.576877;AN=5008;NS=2504;DP=19605;EAS_AF=0.6448;AMR_AF=0.6686;AFR_AF=0.2436;EUR_AF=0.6342;SAS_AF=0.8333;AA=C|||;VT=SNP;EX_TARGET
11	130780475	rs55938996	A	T	100	PASS	AC=639;AF=0.127596;AN=5008;NS=2504;DP=16042;EAS_AF=0.1538;AMR_AF=0.0893;AFR_AF=0.0492;EUR_AF=0.1988;SAS_AF=0.1605;AA=A|||;VT=SNP
11	130780483	rs56098464	T	G	100	PASS	AC=639;AF=0.127596;AN=5008;NS=2504;DP=15823;EAS_AF=0.1538;AMR_AF=0.0893;AFR_AF=0.0492;EUR_AF=0.1988;SAS_AF=0.1605;AA=T|||;VT=SNP
11	130780587	rs73028872	C	T	100	PASS	AC=638;AF=0.127396;AN=5008;NS=2504;DP=16207;EAS_AF=0.1528;AMR_AF=0.0893;AFR_AF=0.0492;EUR_AF=0.1988;SAS_AF=0.1605;AA=c|||;VT=SNP
11	130780595	rs73028875	C	T	100	PASS	AC=680;AF=0.135783;AN=5008;NS=2504;DP=16401;EAS_AF=0.1528;AMR_AF=0.098;AFR_AF=0.0764;EUR_AF=0.1988;SAS_AF=0.1605;AA=T|||;VT=SNP
11	130780616	rs73028877	T	C	100	PASS	AC=638;AF=0.127396;AN=5008;NS=2504;DP=16946;EAS_AF=0.1528;AMR_AF=0.0893;AFR_AF=0.0492;EUR_AF=0.1988;SAS_AF=0.1605;AA=C|||;VT=SNP
11	130780649	rs73028878	A	G	100	PASS	AC=638;AF=0.127396;AN=5008;NS=2504;DP=17648;EAS_AF=0.1528;AMR_AF=0.0893;AFR_AF=0.0492;EUR_AF=0.1988;SAS_AF=0.1605;AA=G|||;VT=SNP
11	130780771	rs73028880	C	T	100	PASS	AC=639;AF=0.127596;AN=5008;NS=2504;DP=17701;EAS_AF=0.1538;AMR_AF=0.0893;AFR_AF=0.0492;EUR_AF=0.1988;SAS_AF=0.1605;AA=T|||;VT=SNP
11	130780828	rs117380486	A	G	100	PASS	AC=639;AF=0.127596;AN=5008;NS=2504;DP=15846;EAS_AF=0.1538;AMR_AF=0.0893;AFR_AF=0.0492;EUR_AF=0.1988;SAS_AF=0.1605;AA=G|||;VT=SNP
11	130780865	rs139989165	A	G	100	PASS	AC=640;AF=0.127796;AN=5008;NS=2504;DP=15834;EAS_AF=0.1538;AMR_AF=0.0908;AFR_AF=0.0492;EUR_AF=0.1988;SAS_AF=0.1605;AA=G|||;VT=SNP
11	130781021	rs11222389	C	T	100	PASS	AC=283;AF=0.0565096;AN=5008;NS=2504;DP=12967;EAS_AF=0.0635;AMR_AF=0.0259;AFR_AF=0.0045;EUR_AF=0.0427;SAS_AF=0.1554;AA=C|||;VT=SNP
11	130781475	rs3751038	C	G	100	PASS	AC=639;AF=0.127596;AN=5008;NS=2504;DP=18114;EAS_AF=0.1538;AMR_AF=0.0893;AFR_AF=0.0492;EUR_AF=0.1988;SAS_AF=0.1605;AA=G|||;VT=SNP;EX_TARGET
11	130781675	rs12420822	C	T	100	PASS	AC=639;AF=0.127596;AN=5008;NS=2504;DP=18832;EAS_AF=0.1538;AMR_AF=0.0893;AFR_AF=0.0492;EUR_AF=0.1988;SAS_AF=0.1605;AA=T|||;VT=SNP;EX_TARGET
11	130781685	rs12420847	G	C	100	PASS	AC=639;AF=0.127596;AN=5008;NS=2504;DP=19098;EAS_AF=0.1538;AMR_AF=0.0893;AFR_AF=0.0492;EUR_AF=0.1988;SAS_AF=0.1605;AA=G|||;VT=SNP;EX_TARGET
11	130781767	rs12420834	C	A	100	PASS	AC=639;AF=0.127596;AN=5008;NS=2504;DP=19180;EAS_AF=0.1538;AMR_AF=0.0893;AFR_AF=0.0492;EUR_AF=0.1988;SAS_AF=0.1605;AA=C|||;VT=SNP
11	130782058	rs73028887	G	A	100	PASS	AC=638;AF=0.127396;AN=5008;NS=2504;DP=18879;EAS_AF=0.1538;AMR_AF=0.0879;AFR_AF=0.0492;EUR_AF=0.1988;SAS_AF=0.1605;AA=G|||;VT=SNP
11	130782064	rs73028888	A	G	100	PASS	AC=638;AF=0.127396;AN=5008;NS=2504;DP=18812;EAS_AF=0.1538;AMR_AF=0.0879;AFR_AF=0.0492;EUR_AF=0.1988;SAS_AF=0.1605;AA=A|||;VT=SNP
11	130782087	rs77272503	G	C	100	PASS	AC=637;AF=0.127196;AN=5008;NS=2504;DP=18917;EAS_AF=0.1538;AMR_AF=0.0879;AFR_AF=0.0492;EUR_AF=0.1988;SAS_AF=0.1595;AA=C|||;VT=SNP
11	130782101	rs73028892	A	T	100	PASS	AC=637;AF=0.127196;AN=5008;NS=2504;DP=19158;EAS_AF=0.1538;AMR_AF=0.0879;AFR_AF=0.0492;EUR_AF=0.1988;SAS_AF=0.1595;AA=A|||;VT=SNP
11	130782159	rs73028894	C	G	100	PASS	AC=641;AF=0.127995;AN=5008;NS=2504;DP=19062;EAS_AF=0.1538;AMR_AF=0.0908;AFR_AF=0.0492;EUR_AF=0.1998;SAS_AF=0.1605;AA=G|||;VT=SNP
11	130782344	rs60290660	G	A	100	PASS	AC=639;AF=0.127596;AN=5008;NS=2504;DP=19026;EAS_AF=0.1538;AMR_AF=0.0893;AFR_AF=0.0492;EUR_AF=0.1988;SAS_AF=0.1605;AA=G|||;VT=SNP
11	130782569	rs60550066	A	G	100	PASS	AC=639;AF=0.127596;AN=5008;NS=2504;DP=14283;EAS_AF=0.1538;AMR_AF=0.0893;AFR_AF=0.0492;EUR_AF=0.1988;SAS_AF=0.1605;AA=A|||;VT=SNP
11	130783543	rs73028898	C	A	100	PASS	AC=639;AF=0.127596;AN=5008;NS=2504;DP=19605;EAS_AF=0.1538;AMR_AF=0.0893;AFR_AF=0.0492;EUR_AF=0.1988;SAS_AF=0.1605;AA=A|||;VT=SNP
11	130783697	rs73028899	A	G	100	PASS	AC=639;AF=0.127596;AN=5008;NS=2504;DP=19281;EAS_AF=0.1538;AMR_AF=0.0893;AFR_AF=0.0492;EUR_AF=0.1988;SAS_AF=0.1605;AA=A|||;VT=SNP
11	130783728	rs73028900	G	A	100	PASS	AC=639;AF=0.127596;AN=5008;NS=2504;DP=18937;EAS_AF=0.1538;AMR_AF=0.0893;AFR_AF=0.0492;EUR_AF=0.1988;SAS_AF=0.1605;AA=G|||;VT=SNP
11	130783779	rs78178813	A	G	100	PASS	AC=282;AF=0.0563099;AN=5008;NS=2504;DP=17359;EAS_AF=0.0635;AMR_AF=0.0259;AFR_AF=0.0045;EUR_AF=0.0417;SAS_AF=0.1554;AA=A|||;VT=SNP
11	130783875	rs73028902	C	T	100	PASS	AC=640;AF=0.127796;AN=5008;NS=2504;DP=17908;EAS_AF=0.1538;AMR_AF=0.0893;AFR_AF=0.0492;EUR_AF=0.1998;SAS_AF=0.1605;AA=c|||;VT=SNP
11	130784396	rs62621284	G	A	100	PASS	AC=639;AF=0.127596;AN=5008;NS=2504;DP=21233;EAS_AF=0.1538;AMR_AF=0.0893;AFR_AF=0.0492;EUR_AF=0.1988;SAS_AF=0.1605;AA=G|||;VT=SNP;EX_TARGET
11	130784488	rs61734874	A	G	100	PASS	AC=639;AF=0.127596;AN=5008;NS=2504;DP=19499;EAS_AF=0.1538;AMR_AF=0.0893;AFR_AF=0.0492;EUR_AF=0.1988;SAS_AF=0.1605;AA=G|||;VT=SNP;EX_TARGET
11	130784616	rs3190345	T	C	100	PASS	AC=639;AF=0.127596;AN=5008;NS=2504;DP=18306;EAS_AF=0.1538;AMR_AF=0.0893;AFR_AF=0.0492;EUR_AF=0.1988;SAS_AF=0.1605;AA=C|||;VT=SNP;EX_TARGET
11	130784647	rs1050081	G	C	100	PASS	AC=639;AF=0.127596;AN=5008;NS=2504;DP=18749;EAS_AF=0.1538;AMR_AF=0.0893;AFR_AF=0.0492;EUR_AF=0.1988;SAS_AF=0.1605;AA=G|||;VT=SNP;EX_TARGET
11	130784694	rs61736758	C	T	100	PASS	AC=639;AF=0.127596;AN=5008;NS=2504;DP=19824;EAS_AF=0.1538;AMR_AF=0.0893;AFR_AF=0.0492;EUR_AF=0.1988;SAS_AF=0.1605;AA=C|||;VT=SNP;EX_TARGET
11	130784707	rs61736752	C	T	100	PASS	AC=639;AF=0.127596;AN=5008;NS=2504;DP=20287;EAS_AF=0.1538;AMR_AF=0.0893;AFR_AF=0.0492;EUR_AF=0.1988;SAS_AF=0.1605;AA=C|||;VT=SNP;EX_TARGET
11	130784754	rs3751037	C	G	100	PASS	AC=3658;AF=0.730431;AN=5008;NS=2504;DP=20587;EAS_AF=0.6796;AMR_AF=0.7421;AFR_AF=0.6831;EUR_AF=0.7167;SAS_AF=0.8528;AA=G|||;VT=SNP;EX_TARGET
11	130784971	rs3751036	C	G	100	PASS	AC=3991;AF=0.796925;AN=5008;NS=2504;DP=17868;EAS_AF=0.6806;AMR_AF=0.7723;AFR_AF=0.9145;EUR_AF=0.7207;SAS_AF=0.8538;AA=G|||;VT=SNP;EX_TARGET
11	130785205	rs3751035	G	A	100	PASS	AC=638;AF=0.127396;AN=5008;NS=2504;DP=21923;EAS_AF=0.1538;AMR_AF=0.0893;AFR_AF=0.0492;EUR_AF=0.1988;SAS_AF=0.1595;AA=G|||;VT=SNP;EX_TARGET
11	130785304	rs3751034	T	C	100	PASS	AC=638;AF=0.127396;AN=5008;NS=2504;DP=20004;EAS_AF=0.1538;AMR_AF=0.0893;AFR_AF=0.0492;EUR_AF=0.1988;SAS_AF=0.1595;AA=T|||;VT=SNP;EX_TARGET
11	130785852	rs139042752	G	T	100	PASS	AC=286;AF=0.0571086;AN=5008;NS=2504;DP=19318;EAS_AF=0.0536;AMR_AF=0.0432;AFR_AF=0.0825;EUR_AF=0.0219;SAS_AF=0.0726;AA=G|||;VT=SNP
11	130786308	rs7106771	T	C	100	PASS	AC=588;AF=0.117412;AN=5008;NS=2504;DP=11989;EAS_AF=0.1081;AMR_AF=0.0879;AFR_AF=0.0469;EUR_AF=0.2038;SAS_AF=0.1544;AA=T|||;VT=SNP
11	130786345	rs3751033	C	A	100	PASS	AC=2978;AF=0.594649;AN=5008;NS=2504;DP=11589;EAS_AF=0.5357;AMR_AF=0.6254;AFR_AF=0.6626;EUR_AF=0.4463;SAS_AF=0.6943;AA=C|||;VT=SNP
11	130787783	rs3763891	G	A	100	PASS	AC=691;AF=0.137979;AN=5008;NS=2504;DP=22105;EAS_AF=0.1657;AMR_AF=0.0821;AFR_AF=0.121;EUR_AF=0.0795;SAS_AF=0.2321;AA=G|||;VT=SNP
11	130788111	rs3763890	C	T	100	PASS	AC=291;AF=0.058107;AN=5008;NS=2504;DP=21897;EAS_AF=0.1042;AMR_AF=0.049;AFR_AF=0.034;EUR_AF=0.0318;SAS_AF=0.0767;AA=C|||;VT=SNP
11	130788394	rs74471646	C	G	100	PASS	AC=303;AF=0.0605032;AN=5008;NS=2504;DP=19745;EAS_AF=0.0367;AMR_AF=0.0994;AFR_AF=0.0045;EUR_AF=0.0239;SAS_AF=0.1708;AA=C|||;VT=SNP
11	130789022	rs111541695	C	T	100	PASS	AC=255;AF=0.0509185;AN=5008;NS=2504;DP=17010;EAS_AF=0.003;AMR_AF=0.0389;AFR_AF=0.1558;EUR_AF=0.0179;SAS_AF=0.001;AA=C|||;VT=SNP
11	130790085	rs76890524	C	G	100	PASS	AC=294;AF=0.0587061;AN=5008;NS=2504;DP=19135;EAS_AF=0.0635;AMR_AF=0.0317;AFR_AF=0.0053;EUR_AF=0.0487;SAS_AF=0.1554;AA=C|||;VT=SNP
11	130791301	rs1808473	A	C	100	PASS	AC=4074;AF=0.813498;AN=5008;NS=2504;DP=20095;EAS_AF=0.6944;AMR_AF=0.7709;AFR_AF=0.9697;EUR_AF=0.7137;SAS_AF=0.8579;AA=C|||;VT=SNP
11	130791400	rs2018036	G	A	100	PASS	AC=1573;AF=0.314097;AN=5008;NS=2504;DP=19925;EAS_AF=0.1528;AMR_AF=0.1801;AFR_AF=0.6528;EUR_AF=0.2694;SAS_AF=0.1636;AA=A|||;VT=SNP
11	130792048	rs11222391	G	A	100	PASS	AC=1536;AF=0.306709;AN=5008;NS=2504;DP=19367;EAS_AF=0.37;AMR_AF=0.4697;AFR_AF=0.0371;EUR_AF=0.335;SAS_AF=0.4611;AA=G|||;VT=SNP
11	130794253	rs7925214	C	T	100	PASS	AC=2788;AF=0.556709;AN=5008;NS=2504;DP=15543;EAS_AF=0.5258;AMR_AF=0.5144;AFR_AF=0.5575;EUR_AF=0.5229;SAS_AF=0.6524;AA=T|||;VT=SNP
11	130794272	rs11222394	C	T	100	PASS	AC=2282;AF=0.455671;AN=5008;NS=2504;DP=15680;EAS_AF=0.4881;AMR_AF=0.4553;AFR_AF=0.2784;EUR_AF=0.4712;SAS_AF=0.6462;AA=C|||;VT=SNP
11	130794355	rs11222395	A	C	100	PASS	AC=2147;AF=0.428714;AN=5008;NS=2504;DP=19007;EAS_AF=0.494;AMR_AF=0.4467;AFR_AF=0.177;EUR_AF=0.4702;SAS_AF=0.6462;AA=A|||;VT=SNP
11	130795698	rs7944782	T	G	100	PASS	AC=2821;AF=0.563299;AN=5008;NS=2504;DP=12744;EAS_AF=0.5298;AMR_AF=0.5159;AFR_AF=0.5847;EUR_AF=0.5149;SAS_AF=0.6524;AA=G|||;VT=SNP
11	130796248	rs7933085	A	G	100	PASS	AC=2775;AF=0.554113;AN=5008;NS=2504;DP=13951;EAS_AF=0.5298;AMR_AF=0.513;AFR_AF=0.556;EUR_AF=0.5109;SAS_AF=0.6503;AA=G|||;VT=SNP
11	130798612	rs77491995	T	C	100	PASS	AC=265;AF=0.0529153;AN=5008;NS=2504;DP=17481;EAS_AF=0.0585;AMR_AF=0.0274;AFR_AF=0.0038;EUR_AF=0.0507;SAS_AF=0.1339;AA=T|||;VT=SNP
11	130800330	rs10750455	C	T	100	PASS	AC=2141;AF=0.427516;AN=5008;NS=2504;DP=18216;EAS_AF=0.4911;AMR_AF=0.4553;AFR_AF=0.1762;EUR_AF=0.4702;SAS_AF=0.638;AA=C|||;VT=SNP
11	130800572	rs10736592	C	T	100	PASS	AC=2197;AF=0.438698;AN=5008;NS=2504;DP=19911;EAS_AF=0.4911;AMR_AF=0.4597;AFR_AF=0.2156;EUR_AF=0.4712;SAS_AF=0.638;AA=c|||;VT=SNP
11	130801396	rs1893225	T	C	100	PASS	AC=4016;AF=0.801917;AN=5008;NS=2504;DP=19268;EAS_AF=0.63;AMR_AF=0.67;AFR_AF=0.9849;EUR_AF=0.7793;SAS_AF=0.8487;AA=C|||;VT=SNP
11	130801649	rs1991899	A	G	100	PASS	AC=2777;AF=0.554513;AN=5008;NS=2504;DP=19293;EAS_AF=0.5327;AMR_AF=0.513;AFR_AF=0.559;EUR_AF=0.5099;SAS_AF=0.6462;AA=G|||;VT=SNP
11	130801786	rs1991898	C	G	100	PASS	AC=2311;AF=0.461462;AN=5008;NS=2504;DP=19684;EAS_AF=0.495;AMR_AF=0.4654;AFR_AF=0.2927;EUR_AF=0.4722;SAS_AF=0.6411;AA=C|||;VT=SNP
11	130803634	rs12790299	A	G	100	PASS	AC=2202;AF=0.439696;AN=5008;NS=2504;DP=14993;EAS_AF=0.498;AMR_AF=0.4654;AFR_AF=0.2088;EUR_AF=0.4702;SAS_AF=0.6421;AA=A|||;VT=SNP
11	130805066	rs11222399	G	A	100	PASS	AC=2184;AF=0.436102;AN=5008;NS=2504;DP=16766;EAS_AF=0.494;AMR_AF=0.4582;AFR_AF=0.2088;EUR_AF=0.4652;SAS_AF=0.638;AA=g|||;VT=SNP
11	130805334	rs7112616	T	C	100	PASS	AC=2569;AF=0.512979;AN=5008;NS=2504;DP=15513;EAS_AF=0.5298;AMR_AF=0.4957;AFR_AF=0.4266;EUR_AF=0.494;SAS_AF=0.6442;AA=C|||;VT=SNP
11	130805444	rs6590540	T	C	100	PASS	AC=2338;AF=0.466853;AN=5008;NS=2504;DP=14952;EAS_AF=0.494;AMR_AF=0.4669;AFR_AF=0.3169;EUR_AF=0.4682;SAS_AF=0.6401;AA=T|||;VT=SNP
11	130805871	rs73031129	A	C	100	PASS	AC=660;AF=0.131789;AN=5008;NS=2504;DP=14622;EAS_AF=0.0952;AMR_AF=0.1196;AFR_AF=0.0098;EUR_AF=0.2674;SAS_AF=0.2035;AA=A|||;VT=SNP
11	130806424	rs7131121	A	G	100	PASS	AC=2192;AF=0.4377;AN=5008;NS=2504;DP=14016;EAS_AF=0.496;AMR_AF=0.4597;AFR_AF=0.2095;EUR_AF=0.4672;SAS_AF=0.6401;AA=A|||;VT=SNP
11	130808483	rs10894287	C	T	100	PASS	AC=2198;AF=0.438898;AN=5008;NS=2504;DP=20945;EAS_AF=0.4911;AMR_AF=0.4597;AFR_AF=0.2171;EUR_AF=0.4682;SAS_AF=0.6401;AA=C|||;VT=SNP
11	130808679	rs10894288	T	C	100	PASS	AC=2187;AF=0.436701;AN=5008;NS=2504;DP=19374;EAS_AF=0.4911;AMR_AF=0.4597;AFR_AF=0.2095;EUR_AF=0.4682;SAS_AF=0.6391;AA=T|||;VT=SNP
11	130808685	rs10894289	C	T	100	PASS	AC=2337;AF=0.466653;AN=5008;NS=2504;DP=19214;EAS_AF=0.4911;AMR_AF=0.4669;AFR_AF=0.3177;EUR_AF=0.4692;SAS_AF=0.6401;AA=C|||;VT=SNP
11	130809259	rs7106928	T	G	100	PASS	AC=1450;AF=0.289537;AN=5008;NS=2504;DP=19504;EAS_AF=0.3452;AMR_AF=0.3718;AFR_AF=0.0318;EUR_AF=0.3867;SAS_AF=0.4223;AA=T|||;VT=SNP
11	130810282	rs3910267	C	T	100	PASS	AC=2325;AF=0.464257;AN=5008;NS=2504;DP=17311;EAS_AF=0.4921;AMR_AF=0.4712;AFR_AF=0.3056;EUR_AF=0.4692;SAS_AF=0.6401;AA=C|||;VT=SNP
11	130811049	rs10894290	T	G	100	PASS	AC=2599;AF=0.51897;AN=5008;NS=2504;DP=15838;EAS_AF=0.5317;AMR_AF=0.5043;AFR_AF=0.4334;EUR_AF=0.506;SAS_AF=0.6452;AA=G|||;VT=SNP
11	130811437	rs11222400	G	A	100	PASS	AC=2311;AF=0.461462;AN=5008;NS=2504;DP=18555;EAS_AF=0.4911;AMR_AF=0.4683;AFR_AF=0.3003;EUR_AF=0.4672;SAS_AF=0.638;AA=G|||;VT=SNP
11	130813834	rs10894291	T	G	100	PASS	AC=666;AF=0.132987;AN=5008;NS=2504;DP=18720;EAS_AF=0.0972;AMR_AF=0.1225;AFR_AF=0.0098;EUR_AF=0.2694;SAS_AF=0.2035;AA=T|||;VT=SNP
11	130814093	rs11222406	A	G	100	PASS	AC=2573;AF=0.513778;AN=5008;NS=2504;DP=19147;EAS_AF=0.5308;AMR_AF=0.5043;AFR_AF=0.4145;EUR_AF=0.506;SAS_AF=0.6452;AA=G|||;VT=SNP
11	130814272	rs3910266	A	C	100	PASS	AC=2327;AF=0.464657;AN=5008;NS=2504;DP=20301;EAS_AF=0.495;AMR_AF=0.4712;AFR_AF=0.3056;EUR_AF=0.4682;SAS_AF=0.6401;AA=A|||;VT=SNP
11	130814893	rs10791104	A	T	100	PASS	AC=2188;AF=0.436901;AN=5008;NS=2504;DP=20857;EAS_AF=0.4921;AMR_AF=0.4611;AFR_AF=0.2088;EUR_AF=0.4672;SAS_AF=0.6401;AA=A|||;VT=SNP
11	130817579	rs7940866	T	A	100	PASS	AC=2840;AF=0.567093;AN=5008;NS=2504;DP=16413;EAS_AF=0.5208;AMR_AF=0.5202;AFR_AF=0.6256;EUR_AF=0.495;SAS_AF=0.6431;AA=A|||;VT=SNP
11	130819628	rs7111478	A	G	100	PASS	AC=2868;AF=0.572684;AN=5008;NS=2504;DP=17123;EAS_AF=0.5258;AMR_AF=0.5231;AFR_AF=0.6278;EUR_AF=0.5119;SAS_AF=0.6442;AA=G|||;VT=SNP
11	130819634	rs10750456	A	G	100	PASS	AC=2256;AF=0.450479;AN=5008;NS=2504;DP=17047;EAS_AF=0.4901;AMR_AF=0.4683;AFR_AF=0.2519;EUR_AF=0.4742;SAS_AF=0.6411;AA=A|||;VT=SNP
11	130820757	rs10894292	C	T	100	PASS	AC=3051;AF=0.609225;AN=5008;NS=2504;DP=22104;EAS_AF=0.5228;AMR_AF=0.5346;AFR_AF=0.7632;EUR_AF=0.5129;SAS_AF=0.6421;AA=T|||;VT=SNP
11	130821378	rs74961631	C	G	100	PASS	AC=169;AF=0.033746;AN=5008;NS=2504;DP=18014;EAS_AF=0.0575;AMR_AF=0.0115;AFR_AF=0.0053;EUR_AF=0.0209;SAS_AF=0.0767;AA=C|||;VT=SNP
11	130823576	rs10466547	T	C	100	PASS	AC=2607;AF=0.520567;AN=5008;NS=2504;DP=20900;EAS_AF=0.5268;AMR_AF=0.4885;AFR_AF=0.472;EUR_AF=0.4851;SAS_AF=0.6391;AA=C|||;VT=SNP
11	130823681	rs12275613	G	A	100	PASS	AC=766;AF=0.152955;AN=5008;NS=2504;DP=21374;EAS_AF=0.0734;AMR_AF=0.1268;AFR_AF=0.1051;EUR_AF=0.2644;SAS_AF=0.2035;AA=G|||;VT=SNP
11	130824213	rs10894293	A	G	100	PASS	AC=1542;AF=0.307907;AN=5008;NS=2504;DP=21652;EAS_AF=0.3442;AMR_AF=0.3991;AFR_AF=0.0333;EUR_AF=0.4235;SAS_AF=0.4581;AA=A|||;VT=SNP
11	130830748	rs10894294	C	A	100	PASS	AC=3031;AF=0.605232;AN=5008;NS=2504;DP=20544;EAS_AF=0.5198;AMR_AF=0.5331;AFR_AF=0.7511;EUR_AF=0.5129;SAS_AF=0.6421;AA=A|||;VT=SNP
11	130830763	rs2162060	T	C	100	PASS	AC=2336;AF=0.466454;AN=5008;NS=2504;DP=20522;EAS_AF=0.4861;AMR_AF=0.4784;AFR_AF=0.3124;EUR_AF=0.4732;SAS_AF=0.6391;AA=C|||;VT=SNP
11	130831224	rs2162059	G	A	100	PASS	AC=2245;AF=0.448283;AN=5008;NS=2504;DP=18110;EAS_AF=0.4841;AMR_AF=0.4669;AFR_AF=0.2526;EUR_AF=0.4732;SAS_AF=0.637;AA=G|||;VT=SNP
11	130831373	rs1821384	G	A	100	PASS	AC=2247;AF=0.448682;AN=5008;NS=2504;DP=19598;EAS_AF=0.4841;AMR_AF=0.4669;AFR_AF=0.2526;EUR_AF=0.4732;SAS_AF=0.6391;AA=G|||;VT=SNP
11	130832276	rs7480903	A	G	100	PASS	AC=2599;AF=0.51897;AN=5008;NS=2504;DP=19315;EAS_AF=0.5238;AMR_AF=0.4899;AFR_AF=0.4675;EUR_AF=0.4851;SAS_AF=0.6391;AA=G|||;VT=SNP
11	130833994	rs11222410	A	G	100	PASS	AC=3037;AF=0.60643;AN=5008;NS=2504;DP=17222;EAS_AF=0.5218;AMR_AF=0.5331;AFR_AF=0.7511;EUR_AF=0.5129;SAS_AF=0.6462;AA=a|||;VT=SNP
11	130834589	rs2324314	A	C	100	PASS	AC=2791;AF=0.557308;AN=5008;NS=2504;DP=18207;EAS_AF=0.5198;AMR_AF=0.5216;AFR_AF=0.5764;EUR_AF=0.5119;SAS_AF=0.6421;AA=C|||;VT=SNP
11	130834811	rs12420126	C	T	100	PASS	AC=2309;AF=0.461062;AN=5008;NS=2504;DP=18443;EAS_AF=0.4812;AMR_AF=0.4697;AFR_AF=0.2995;EUR_AF=0.4742;SAS_AF=0.6391;AA=C|||;VT=SNP
11	130835883	rs1594821	G	A	100	PASS	AC=2234;AF=0.446086;AN=5008;NS=2504;DP=17982;EAS_AF=0.4841;AMR_AF=0.4568;AFR_AF=0.2579;EUR_AF=0.4672;SAS_AF=0.6319;AA=G|||;VT=SNP
11	130835974	rs2113929	G	A	100	PASS	AC=2152;AF=0.429712;AN=5008;NS=2504;DP=16619;EAS_AF=0.4841;AMR_AF=0.451;AFR_AF=0.2005;EUR_AF=0.4662;SAS_AF=0.6309;AA=G|||;VT=SNP
11	130835975	rs2113928	A	G	100	PASS	AC=2602;AF=0.519569;AN=5008;NS=2504;DP=16636;EAS_AF=0.5228;AMR_AF=0.4856;AFR_AF=0.4803;EUR_AF=0.4791;SAS_AF=0.635;AA=G|||;VT=SNP
11	130836269	rs7130842	A	G	100	PASS	AC=3002;AF=0.599441;AN=5008;NS=2504;DP=16506;EAS_AF=0.5278;AMR_AF=0.5259;AFR_AF=0.7352;EUR_AF=0.505;SAS_AF=0.6391;AA=A|||;VT=SNP
11	130838682	rs11222411	A	G	100	PASS	AC=3004;AF=0.59984;AN=5008;NS=2504;DP=15184;EAS_AF=0.5308;AMR_AF=0.5245;AFR_AF=0.7352;EUR_AF=0.505;SAS_AF=0.6391;AA=G|||;VT=SNP
11	130839161	rs10791105	A	G	100	PASS	AC=2240;AF=0.447284;AN=5008;NS=2504;DP=14013;EAS_AF=0.4911;AMR_AF=0.4582;AFR_AF=0.2579;EUR_AF=0.4652;SAS_AF=0.6319;AA=A|||;VT=SNP
11	130839244	rs7942900	G	A	100	PASS	AC=2763;AF=0.551717;AN=5008;NS=2504;DP=13535;EAS_AF=0.5278;AMR_AF=0.5115;AFR_AF=0.5628;EUR_AF=0.504;SAS_AF=0.6391;AA=A|||;VT=SNP
11	130839357	rs12574247	A	G	100	PASS	AC=312;AF=0.0623003;AN=5008;NS=2504;DP=12396;EAS_AF=0.0258;AMR_AF=0.111;AFR_AF=0.0076;EUR_AF=0.0616;SAS_AF=0.1401;AA=A|||;VT=SNP
11	130839547	rs61909201	C	T	100	PASS	AC=1525;AF=0.304513;AN=5008;NS=2504;DP=11087;EAS_AF=0.3472;AMR_AF=0.3905;AFR_AF=0.031;EUR_AF=0.4155;SAS_AF=0.455;AA=C|||;VT=SNP
11	130839772	rs2324315	C	G	100	PASS	AC=2295;AF=0.458267;AN=5008;NS=2504;DP=12187;EAS_AF=0.4881;AMR_AF=0.464;AFR_AF=0.2988;EUR_AF=0.4652;SAS_AF=0.6319;AA=A|||;VT=SNP
11	130840433	rs10894296	T	G	100	PASS	AC=2158;AF=0.430911;AN=5008;NS=2504;DP=15910;EAS_AF=0.4891;AMR_AF=0.4524;AFR_AF=0.2005;EUR_AF=0.4652;SAS_AF=0.6319;AA=T|||;VT=SNP
11	130840925	rs11222413	T	A	100	PASS	AC=298;AF=0.0595048;AN=5008;NS=2504;DP=19057;EAS_AF=0.0883;AMR_AF=0.0288;AFR_AF=0.0439;EUR_AF=0.0278;SAS_AF=0.1053;AA=T|||;VT=SNP
11	130843403	rs10894299	T	C	100	PASS	AC=2640;AF=0.527157;AN=5008;NS=2504;DP=17852;EAS_AF=0.5288;AMR_AF=0.487;AFR_AF=0.5023;EUR_AF=0.4781;SAS_AF=0.638;AA=C|||;VT=SNP
11	130845590	rs7925594	T	A	100	PASS	AC=2419;AF=0.483027;AN=5008;NS=2504;DP=19127;EAS_AF=0.4881;AMR_AF=0.4683;AFR_AF=0.3896;EUR_AF=0.4662;SAS_AF=0.6319;AA=A|||;VT=SNP
11	130845943	rs10894300	A	G	100	PASS	AC=2240;AF=0.447284;AN=5008;NS=2504;DP=20838;EAS_AF=0.4881;AMR_AF=0.4597;AFR_AF=0.2595;EUR_AF=0.4652;SAS_AF=0.6319;AA=A|||;VT=SNP
11	130846432	rs10791106	A	G	100	PASS	AC=2417;AF=0.482628;AN=5008;NS=2504;DP=18475;EAS_AF=0.4891;AMR_AF=0.4683;AFR_AF=0.3873;EUR_AF=0.4662;SAS_AF=0.6319;AA=G|||;VT=SNP
11	130846439	rs10791107	C	T	100	PASS	AC=2241;AF=0.447484;AN=5008;NS=2504;DP=18650;EAS_AF=0.4891;AMR_AF=0.4597;AFR_AF=0.2595;EUR_AF=0.4652;SAS_AF=0.6319;AA=C|||;VT=SNP
11	130849354	rs10791108	T	A	100	PASS	AC=2267;AF=0.452676;AN=5008;NS=2504;DP=17479;EAS_AF=0.4871;AMR_AF=0.4582;AFR_AF=0.2821;EUR_AF=0.4642;SAS_AF=0.6319;AA=T|||;VT=SNP
11	130850277	rs10750457	T	C	100	PASS	AC=2804;AF=0.559904;AN=5008;NS=2504;DP=22440;EAS_AF=0.5278;AMR_AF=0.513;AFR_AF=0.5938;EUR_AF=0.503;SAS_AF=0.6391;AA=C|||;VT=SNP
11	130850377	rs10791109	T	G	100	PASS	AC=2804;AF=0.559904;AN=5008;NS=2504;DP=21199;EAS_AF=0.5278;AMR_AF=0.513;AFR_AF=0.5938;EUR_AF=0.503;SAS_AF=0.6391;AA=G|||;VT=SNP
11	130853832	rs7939417	T	A	100	PASS	AC=2240;AF=0.447284;AN=5008;NS=2504;DP=17180;EAS_AF=0.4891;AMR_AF=0.4568;AFR_AF=0.261;EUR_AF=0.4642;SAS_AF=0.6319;AA=T|||;VT=SNP
11	130854444	rs10791110	A	G	100	PASS	AC=2478;AF=0.494808;AN=5008;NS=2504;DP=19213;EAS_AF=0.5278;AMR_AF=0.4726;AFR_AF=0.3918;EUR_AF=0.4761;SAS_AF=0.635;AA=a|||;VT=SNP
11	130861244	rs11600358	G	A	100	PASS	AC=679;AF=0.135583;AN=5008;NS=2504;DP=19101;EAS_AF=0.1032;AMR_AF=0.1254;AFR_AF=0.0083;EUR_AF=0.2704;SAS_AF=0.2096;AA=G|||;VT=SNP
11	130861339	rs7940465	C	T	100	PASS	AC=2756;AF=0.550319;AN=5008;NS=2504;DP=18635;EAS_AF=0.5258;AMR_AF=0.5115;AFR_AF=0.5605;EUR_AF=0.503;SAS_AF=0.638;AA=T|||;VT=SNP
11	130861994	rs10894302	C	T	100	PASS	AC=2181;AF=0.435503;AN=5008;NS=2504;DP=18854;EAS_AF=0.4861;AMR_AF=0.451;AFR_AF=0.2216;EUR_AF=0.4642;SAS_AF=0.6319;AA=C|||;VT=SNP
11	130866084	rs1368853	A	G	100	PASS	AC=2261;AF=0.451478;AN=5008;NS=2504;DP=16339;EAS_AF=0.4901;AMR_AF=0.4625;AFR_AF=0.2625;EUR_AF=0.4702;SAS_AF=0.6401;AA=A|||;VT=SNP
11	130866090	rs961491	G	T	100	PASS	AC=3058;AF=0.610623;AN=5008;NS=2504;DP=16410;EAS_AF=0.5298;AMR_AF=0.5303;AFR_AF=0.764;EUR_AF=0.5099;SAS_AF=0.6472;AA=T|||;VT=SNP
11	130868583	rs1347283	T	G	100	PASS	AC=3095;AF=0.618011;AN=5008;NS=2504;DP=17845;EAS_AF=0.5317;AMR_AF=0.5331;AFR_AF=0.7965;EUR_AF=0.506;SAS_AF=0.6411;AA=G|||;VT=SNP
11	130870215	rs10791112	G	T	100	PASS	AC=2909;AF=0.580871;AN=5008;NS=2504;DP=18337;EAS_AF=0.5238;AMR_AF=0.5216;AFR_AF=0.6702;EUR_AF=0.505;SAS_AF=0.6391;AA=T|||;VT=SNP
11	130870765	rs1820353	A	G	100	PASS	AC=2780;AF=0.555112;AN=5008;NS=2504;DP=16265;EAS_AF=0.5298;AMR_AF=0.5144;AFR_AF=0.5711;EUR_AF=0.504;SAS_AF=0.6411;AA=G|||;VT=SNP
11	130870956	rs1433980	T	C	100	PASS	AC=2530;AF=0.505192;AN=5008;NS=2504;DP=15511;EAS_AF=0.5288;AMR_AF=0.487;AFR_AF=0.4062;EUR_AF=0.4911;SAS_AF=0.6421;AA=C|||;VT=SNP
11	130871617	rs1433979	G	A	100	PASS	AC=2756;AF=0.550319;AN=5008;NS=2504;DP=20980;EAS_AF=0.5238;AMR_AF=0.513;AFR_AF=0.559;EUR_AF=0.504;SAS_AF=0.6401;AA=A|||;VT=SNP
11	130872351	rs11222421	A	T	100	PASS	AC=2227;AF=0.444688;AN=5008;NS=2504;DP=20007;EAS_AF=0.4871;AMR_AF=0.4697;AFR_AF=0.23;EUR_AF=0.4771;SAS_AF=0.6401;AA=A|||;VT=SNP
11	130872353	rs2324316	G	T	100	PASS	AC=2511;AF=0.501398;AN=5008;NS=2504;DP=19983;EAS_AF=0.5248;AMR_AF=0.4885;AFR_AF=0.3949;EUR_AF=0.4891;SAS_AF=0.6431;AA=T|||;VT=SNP
11	130873165	rs10791113	A	G	100	PASS	AC=2520;AF=0.503195;AN=5008;NS=2504;DP=17072;EAS_AF=0.5238;AMR_AF=0.4942;AFR_AF=0.3986;EUR_AF=0.492;SAS_AF=0.6411;AA=G|||;VT=SNP
11	130873882	rs10894306	A	C	100	PASS	AC=2534;AF=0.50599;AN=5008;NS=2504;DP=15607;EAS_AF=0.5258;AMR_AF=0.5043;AFR_AF=0.4024;EUR_AF=0.492;SAS_AF=0.6411;AA=C|||;VT=SNP
11	130875123	rs1433976	A	G	100	PASS	AC=3000;AF=0.599042;AN=5008;NS=2504;DP=17660;EAS_AF=0.5278;AMR_AF=0.5303;AFR_AF=0.7262;EUR_AF=0.508;SAS_AF=0.6431;AA=G|||;VT=SNP
11	130876350	rs10894307	G	A	100	PASS	AC=2428;AF=0.484824;AN=5008;NS=2504;DP=17465;EAS_AF=0.4851;AMR_AF=0.4755;AFR_AF=0.3933;EUR_AF=0.4672;SAS_AF=0.6329;AA=A|||;VT=SNP
11	130877142	rs2324317	T	C	100	PASS	AC=2903;AF=0.579673;AN=5008;NS=2504;DP=16337;EAS_AF=0.4554;AMR_AF=0.5317;AFR_AF=0.7209;EUR_AF=0.494;SAS_AF=0.6391;AA=C|||;VT=SNP
11	130877478	rs7949071	T	C	100	PASS	AC=2896;AF=0.578275;AN=5008;NS=2504;DP=17057;EAS_AF=0.4554;AMR_AF=0.5245;AFR_AF=0.7201;EUR_AF=0.493;SAS_AF=0.6391;AA=C|||;VT=SNP
11	130882944	rs1865296	T	C	100	PASS	AC=2480;AF=0.495208;AN=5008;NS=2504;DP=18363;EAS_AF=0.495;AMR_AF=0.4899;AFR_AF=0.4153;EUR_AF=0.4682;SAS_AF=0.635;AA=C|||;VT=SNP
11	130887552	rs2875322	T	C	100	PASS	AC=4087;AF=0.816094;AN=5008;NS=2504;DP=17820;EAS_AF=0.6339;AMR_AF=0.6888;AFR_AF=0.9871;EUR_AF=0.7932;SAS_AF=0.8865;AA=C|||;VT=SNP
11	130889850	rs10791114	G	A	100	PASS	AC=2060;AF=0.411342;AN=5008;NS=2504;DP=18362;EAS_AF=0.4177;AMR_AF=0.4452;AFR_AF=0.1921;EUR_AF=0.4553;SAS_AF=0.6319;AA=G|||;VT=SNP
11	130890970	rs1118137	G	A	100	PASS	AC=2453;AF=0.489816;AN=5008;NS=2504;DP=18253;EAS_AF=0.4563;AMR_AF=0.487;AFR_AF=0.4054;EUR_AF=0.492;SAS_AF=0.638;AA=A|||;VT=SNP
11	130891046	rs56198420	G	A	100	PASS	AC=274;AF=0.0547125;AN=5008;NS=2504;DP=18399;EAS_AF=0.002;AMR_AF=0.072;AFR_AF=0.0053;EUR_AF=0.167;SAS_AF=0.0481;AA=G|||;VT=SNP
11	130891895	rs10894308	G	A	100	PASS	AC=2054;AF=0.410144;AN=5008;NS=2504;DP=12066;EAS_AF=0.4187;AMR_AF=0.4467;AFR_AF=0.1899;EUR_AF=0.4513;SAS_AF=0.6309;AA=G|||;VT=SNP
11	130892029	rs7122268	A	T	100	PASS	AC=2780;AF=0.555112;AN=5008;NS=2504;DP=13465;EAS_AF=0.4563;AMR_AF=0.5072;AFR_AF=0.6422;EUR_AF=0.492;SAS_AF=0.638;AA=T|||;VT=SNP
11	130894131	rs7130938	A	G	100	PASS	AC=2173;AF=0.433906;AN=5008;NS=2504;DP=19303;EAS_AF=0.494;AMR_AF=0.4683;AFR_AF=0.1906;EUR_AF=0.4732;SAS_AF=0.636;AA=A|||;VT=SNP
11	130894699	rs10791115	G	A	100	PASS	AC=677;AF=0.135184;AN=5008;NS=2504;DP=17204;EAS_AF=0.1042;AMR_AF=0.1326;AFR_AF=0.0083;EUR_AF=0.2654;SAS_AF=0.2065;AA=G|||;VT=SNP
11	130894976	rs11222432	A	G	100	PASS	AC=1054;AF=0.210463;AN=5008;NS=2504;DP=18939;EAS_AF=0.1458;AMR_AF=0.1513;AFR_AF=0.2383;EUR_AF=0.2793;SAS_AF=0.2106;AA=G|||;VT=SNP
11	130895725	rs10894309	A	G	100	PASS	AC=2058;AF=0.410942;AN=5008;NS=2504;DP=18685;EAS_AF=0.3046;AMR_AF=0.2536;AFR_AF=0.6989;EUR_AF=0.3509;SAS_AF=0.3047;AA=A|||;VT=SNP
11	130896112	rs11222433	G	T	100	PASS	AC=392;AF=0.0782748;AN=5008;NS=2504;DP=18496;EAS_AF=0.1498;AMR_AF=0.0202;AFR_AF=0.0348;EUR_AF=0.0457;SAS_AF=0.138;AA=T|||;VT=SNP
11	130896351	rs748540	G	T	100	PASS	AC=453;AF=0.0904553;AN=5008;NS=2504;DP=20865;EAS_AF=0.0784;AMR_AF=0.0663;AFR_AF=0.0197;EUR_AF=0.175;SAS_AF=0.1288;AA=T|||;VT=SNP
11	130896774	rs730732	T	A	100	PASS	AC=2839;AF=0.566893;AN=5008;NS=2504;DP=21391;EAS_AF=0.7579;AMR_AF=0.572;AFR_AF=0.5862;EUR_AF=0.3936;SAS_AF=0.5184;AA=A|||;VT=SNP
11	130897032	rs1793233	C	T	100	PASS	AC=424;AF=0.0846645;AN=5008;NS=2504;DP=21294;EAS_AF=0.0079;AMR_AF=0.0504;AFR_AF=0.2171;EUR_AF=0.0507;SAS_AF=0.044;AA=C|||;VT=SNP
11	130897531	rs1793234	A	G	100	PASS	AC=2804;AF=0.559904;AN=5008;NS=2504;DP=20522;EAS_AF=0.7282;AMR_AF=0.6153;AFR_AF=0.4864;EUR_AF=0.4881;SAS_AF=0.5204;AA=G|||;VT=SNP
11	130898554	rs768706	A	G	100	PASS	AC=2659;AF=0.53095;AN=5008;NS=2504;DP=19218;EAS_AF=0.7728;AMR_AF=0.6138;AFR_AF=0.2708;EUR_AF=0.5497;SAS_AF=0.5552;AA=A|||;VT=SNP
11	130898615	rs768707	A	T	100	PASS	AC=2119;AF=0.423123;AN=5008;NS=2504;DP=19965;EAS_AF=0.4663;AMR_AF=0.464;AFR_AF=0.4758;EUR_AF=0.4016;SAS_AF=0.3006;AA=T|||;VT=SNP
11	130898738	rs768708	C	A	100	PASS	AC=2445;AF=0.488219;AN=5008;NS=2504;DP=18963;EAS_AF=0.5159;AMR_AF=0.5447;AFR_AF=0.4349;EUR_AF=0.5845;SAS_AF=0.3926;AA=C|||;VT=SNP
11	130899304	rs12808553	G	A	100	PASS	AC=654;AF=0.130591;AN=5008;NS=2504;DP=20019;EAS_AF=0.245;AMR_AF=0.1455;AFR_AF=0.0136;EUR_AF=0.0865;SAS_AF=0.2055;AA=G|||;VT=SNP
11	130899633	rs1655495	C	A	100	PASS	AC=2054;AF=0.410144;AN=5008;NS=2504;DP=20340;EAS_AF=0.4633;AMR_AF=0.4597;AFR_AF=0.4251;EUR_AF=0.4016;SAS_AF=0.3088;AA=C|||;VT=SNP
11	130900054	rs1433981	T	C	100	PASS	AC=570;AF=0.113818;AN=5008;NS=2504;DP=20173;EAS_AF=0.0129;AMR_AF=0.085;AFR_AF=0.2292;EUR_AF=0.1272;SAS_AF=0.0685;AA=T|||;VT=SNP
11	130900099	rs1433982	G	A	100	PASS	AC=2054;AF=0.410144;AN=5008;NS=2504;DP=19677;EAS_AF=0.4633;AMR_AF=0.4597;AFR_AF=0.4251;EUR_AF=0.4016;SAS_AF=0.3088;AA=G|||;VT=SNP
11	130900218	rs1433983	G	A	100	PASS	AC=3510;AF=0.700879;AN=5008;NS=2504;DP=19628;EAS_AF=0.7927;AMR_AF=0.719;AFR_AF=0.7005;EUR_AF=0.671;SAS_AF=0.6247;AA=A|||;VT=SNP
11	130900405	rs1793235	C	T	100	PASS	AC=2054;AF=0.410144;AN=5008;NS=2504;DP=13475;EAS_AF=0.4633;AMR_AF=0.4597;AFR_AF=0.4244;EUR_AF=0.4016;SAS_AF=0.3098;AA=T|||;VT=SNP
11	130900456	rs1793236	G	A	100	PASS	AC=2447;AF=0.488618;AN=5008;NS=2504;DP=12801;EAS_AF=0.5109;AMR_AF=0.5461;AFR_AF=0.4334;EUR_AF=0.5845;SAS_AF=0.4008;AA=A|||;VT=SNP
11	130900691	rs2911844	C	T	100	PASS	AC=2453;AF=0.489816;AN=5008;NS=2504;DP=6592;EAS_AF=0.5149;AMR_AF=0.5476;AFR_AF=0.4327;EUR_AF=0.5845;SAS_AF=0.4029;AA=C|||;VT=SNP
11	130900785	rs2436789	G	T	100	PASS	AC=3526;AF=0.704073;AN=5008;NS=2504;DP=7491;EAS_AF=0.7946;AMR_AF=0.7205;AFR_AF=0.7088;EUR_AF=0.673;SAS_AF=0.6247;AA=T|||;VT=SNP
11	130900854	rs2436790	T	C	100	PASS	AC=2522;AF=0.503594;AN=5008;NS=2504;DP=9560;EAS_AF=0.5139;AMR_AF=0.5504;AFR_AF=0.4841;EUR_AF=0.5845;SAS_AF=0.4029;AA=C|||;VT=SNP
11	130901166	rs9787926	A	G	100	PASS	AC=550;AF=0.109824;AN=5008;NS=2504;DP=16587;EAS_AF=0.2044;AMR_AF=0.1037;AFR_AF=0.0068;EUR_AF=0.0865;SAS_AF=0.18;AA=A|||;VT=SNP
11	130903061	rs875982	C	T	100	PASS	AC=1529;AF=0.305312;AN=5008;NS=2504;DP=21187;EAS_AF=0.4534;AMR_AF=0.2954;AFR_AF=0.0877;EUR_AF=0.4225;SAS_AF=0.3333;AA=c|||;VT=SNP
11	130903093	rs875981	C	T	100	PASS	AC=1699;AF=0.339257;AN=5008;NS=2504;DP=20516;EAS_AF=0.4544;AMR_AF=0.317;AFR_AF=0.1354;EUR_AF=0.4771;SAS_AF=0.3701;AA=T|||;VT=SNP
11	130903177	rs890145	C	T	100	PASS	AC=234;AF=0.0467252;AN=5008;NS=2504;DP=22147;EAS_AF=0.0089;AMR_AF=0.0461;AFR_AF=0.0514;EUR_AF=0.0716;SAS_AF=0.0542;AA=C|||;VT=SNP
11	130903582	rs10750459	C	T	100	PASS	AC=1518;AF=0.303115;AN=5008;NS=2504;DP=20536;EAS_AF=0.4544;AMR_AF=0.3012;AFR_AF=0.0658;EUR_AF=0.4264;SAS_AF=0.3425;AA=C|||;VT=SNP
11	130903642	rs10750460	C	T	100	PASS	AC=1896;AF=0.378594;AN=5008;NS=2504;DP=21539;EAS_AF=0.4524;AMR_AF=0.3401;AFR_AF=0.2496;EUR_AF=0.496;SAS_AF=0.3834;AA=C|||;VT=SNP
11	130904033	rs890146	A	G	100	PASS	AC=3208;AF=0.640575;AN=5008;NS=2504;DP=21082;EAS_AF=0.7708;AMR_AF=0.6859;AFR_AF=0.5159;EUR_AF=0.6541;SAS_AF=0.6288;AA=G|||;VT=SNP
11	130904111	rs890147	T	C	100	PASS	AC=706;AF=0.140974;AN=5008;NS=2504;DP=21851;EAS_AF=0.0079;AMR_AF=0.0879;AFR_AF=0.4274;EUR_AF=0.0596;SAS_AF=0.0123;AA=T|||;VT=SNP
11	130904911	rs12420019	G	T	100	PASS	AC=524;AF=0.104633;AN=5008;NS=2504;DP=12469;EAS_AF=0.1845;AMR_AF=0.0937;AFR_AF=0.0401;EUR_AF=0.0895;SAS_AF=0.1329;AA=g|||;VT=SNP
11	130905452	rs1655496	G	A	100	PASS	AC=3529;AF=0.704673;AN=5008;NS=2504;DP=18215;EAS_AF=0.8135;AMR_AF=0.7363;AFR_AF=0.6876;EUR_AF=0.6431;SAS_AF=0.6564;AA=g|||;VT=SNP
11	130906143	rs3018389	C	T	100	PASS	AC=434;AF=0.0866613;AN=5008;NS=2504;DP=19185;EAS_AF=0.0218;AMR_AF=0.0591;AFR_AF=0.2042;EUR_AF=0.0616;SAS_AF=0.0399;AA=C|||;VT=SNP
11	130906318	rs10894310	G	A	100	PASS	AC=3611;AF=0.721046;AN=5008;NS=2504;DP=21693;EAS_AF=0.8145;AMR_AF=0.7493;AFR_AF=0.702;EUR_AF=0.6849;SAS_AF=0.6677;AA=A|||;VT=SNP
11	130906459	rs12420166	T	C	100	PASS	AC=615;AF=0.122804;AN=5008;NS=2504;DP=20617;EAS_AF=0.1835;AMR_AF=0.1052;AFR_AF=0.0976;EUR_AF=0.0895;SAS_AF=0.1411;AA=T|||;VT=SNP
11	130906488	rs12420169	T	C	100	PASS	AC=615;AF=0.122804;AN=5008;NS=2504;DP=19443;EAS_AF=0.1835;AMR_AF=0.1052;AFR_AF=0.0976;EUR_AF=0.0895;SAS_AF=0.1411;AA=C|||;VT=SNP
11	130906790	rs11222434	C	T	100	PASS	AC=615;AF=0.122804;AN=5008;NS=2504;DP=22425;EAS_AF=0.1766;AMR_AF=0.1052;AFR_AF=0.1036;EUR_AF=0.0895;SAS_AF=0.1401;AA=T|||;VT=SNP
11	130907124	rs1793223	G	A	100	PASS	AC=1601;AF=0.319688;AN=5008;NS=2504;DP=21627;EAS_AF=0.1994;AMR_AF=0.2305;AFR_AF=0.5567;EUR_AF=0.2674;SAS_AF=0.2403;AA=A|||;VT=SNP
11	130907161	rs1647954	C	T	100	PASS	AC=413;AF=0.0824681;AN=5008;NS=2504;DP=21592;EAS_AF=0.0218;AMR_AF=0.0591;AFR_AF=0.1974;EUR_AF=0.0616;SAS_AF=0.0276;AA=T|||;VT=SNP
11	130907369	rs10894311	C	T	100	PASS	AC=2955;AF=0.590056;AN=5008;NS=2504;DP=19233;EAS_AF=0.7996;AMR_AF=0.6671;AFR_AF=0.41;EUR_AF=0.5626;SAS_AF=0.591;AA=T|||;VT=SNP
11	130907406	rs10894312	C	T	100	PASS	AC=2955;AF=0.590056;AN=5008;NS=2504;DP=17751;EAS_AF=0.7996;AMR_AF=0.6671;AFR_AF=0.41;EUR_AF=0.5616;SAS_AF=0.592;AA=C|||;VT=SNP
11	130907451	rs1793222	T	C	100	PASS	AC=870;AF=0.173722;AN=5008;NS=2504;DP=17002;EAS_AF=0.0228;AMR_AF=0.1153;AFR_AF=0.3964;EUR_AF=0.159;SAS_AF=0.0849;AA=C|||;VT=SNP
11	130908391	rs4937587	G	A	100	PASS	AC=2955;AF=0.590056;AN=5008;NS=2504;DP=18084;EAS_AF=0.8016;AMR_AF=0.6686;AFR_AF=0.4077;EUR_AF=0.5616;SAS_AF=0.592;AA=G|||;VT=SNP
11	130908408	rs1647955	A	C	100	PASS	AC=199;AF=0.0397364;AN=5008;NS=2504;DP=18717;EAS_AF=0.006;AMR_AF=0.0389;AFR_AF=0.0635;EUR_AF=0.0596;SAS_AF=0.0225;AA=A|||;VT=SNP
11	130908630	rs11222435	G	A	100	PASS	AC=508;AF=0.101438;AN=5008;NS=2504;DP=20693;EAS_AF=0.1746;AMR_AF=0.0937;AFR_AF=0.0303;EUR_AF=0.0895;SAS_AF=0.1401;AA=G|||;VT=SNP
11	130908989	rs1347281	G	A	100	PASS	AC=1403;AF=0.280152;AN=5008;NS=2504;DP=18267;EAS_AF=0.1825;AMR_AF=0.2205;AFR_AF=0.4713;EUR_AF=0.2475;SAS_AF=0.1984;AA=G|||;VT=SNP
11	130909397	rs6590541	T	G	100	PASS	AC=3174;AF=0.633786;AN=5008;NS=2504;DP=18385;EAS_AF=0.8165;AMR_AF=0.6787;AFR_AF=0.5;EUR_AF=0.5825;SAS_AF=0.6472;AA=T|||;VT=SNP
11	130909574	rs7105968	T	C	100	PASS	AC=2989;AF=0.596845;AN=5008;NS=2504;DP=18356;EAS_AF=0.8016;AMR_AF=0.6686;AFR_AF=0.4251;EUR_AF=0.5616;SAS_AF=0.6033;AA=T|||;VT=SNP
11	130909809	rs1647956	A	G	100	PASS	AC=773;AF=0.154353;AN=5008;NS=2504;DP=18912;EAS_AF=0.0079;AMR_AF=0.1124;AFR_AF=0.3805;EUR_AF=0.1561;SAS_AF=0.0276;AA=A|||;VT=SNP
11	130909883	rs10791116	A	T	100	PASS	AC=3145;AF=0.627995;AN=5008;NS=2504;DP=18618;EAS_AF=0.8016;AMR_AF=0.6787;AFR_AF=0.5023;EUR_AF=0.5815;SAS_AF=0.6309;AA=A|||;VT=SNP
11	130909888	rs10791117	T	A	100	PASS	AC=3145;AF=0.627995;AN=5008;NS=2504;DP=18692;EAS_AF=0.8016;AMR_AF=0.6787;AFR_AF=0.5023;EUR_AF=0.5815;SAS_AF=0.6309;AA=G|||;VT=SNP
11	130909897	rs78969839	T	G	100	PASS	AC=509;AF=0.101637;AN=5008;NS=2504;DP=18789;EAS_AF=0.1746;AMR_AF=0.0937;AFR_AF=0.0303;EUR_AF=0.0895;SAS_AF=0.1411;AA=T|||;VT=SNP
11	130910064	rs11222436	A	G	100	PASS	AC=3144;AF=0.627796;AN=5008;NS=2504;DP=17440;EAS_AF=0.8016;AMR_AF=0.6787;AFR_AF=0.5008;EUR_AF=0.5825;SAS_AF=0.6309;AA=G|||;VT=SNP
11	130910813	rs117314214	G	A	100	PASS	AC=46;AF=0.0091853;AN=5008;NS=2504;DP=14618;EAS_AF=0.002;AMR_AF=0.0014;AFR_AF=0.0091;EUR_AF=0.0298;SAS_AF=0.001;AA=G|||;VT=SNP
11	130911531	rs4937588	C	T	100	PASS	AC=2975;AF=0.59405;AN=5008;NS=2504;DP=20908;EAS_AF=0.8165;AMR_AF=0.6671;AFR_AF=0.4009;EUR_AF=0.5616;SAS_AF=0.6074;AA=C|||;VT=SNP
11	130911675	rs4937589	C	T	100	PASS	AC=3134;AF=0.625799;AN=5008;NS=2504;DP=21189;EAS_AF=0.8165;AMR_AF=0.6787;AFR_AF=0.4796;EUR_AF=0.5815;SAS_AF=0.635;AA=T|||;VT=SNP
11	130911682	rs1793219	A	G	100	PASS	AC=3959;AF=0.790535;AN=5008;NS=2504;DP=20971;EAS_AF=0.8244;AMR_AF=0.7954;AFR_AF=0.8638;EUR_AF=0.7396;SAS_AF=0.7055;AA=G|||;VT=SNP
11	130911895	rs75850255	T	C	100	PASS	AC=509;AF=0.101637;AN=5008;NS=2504;DP=18732;EAS_AF=0.1746;AMR_AF=0.0937;AFR_AF=0.0303;EUR_AF=0.0895;SAS_AF=0.1411;AA=T|||;VT=SNP
11	130911938	rs2081451	C	T	100	PASS	AC=3099;AF=0.61881;AN=5008;NS=2504;DP=19010;EAS_AF=0.8016;AMR_AF=0.6787;AFR_AF=0.4788;EUR_AF=0.5815;SAS_AF=0.6155;AA=A|||;VT=SNP
11	130912051	rs1834331	C	G	100	PASS	AC=3157;AF=0.630391;AN=5008;NS=2504;DP=18185;EAS_AF=0.8165;AMR_AF=0.6787;AFR_AF=0.497;EUR_AF=0.5815;SAS_AF=0.635;AA=C|||;VT=SNP
11	130912596	rs1014566	G	C	100	PASS	AC=3123;AF=0.623602;AN=5008;NS=2504;DP=16403;EAS_AF=0.8016;AMR_AF=0.6787;AFR_AF=0.4962;EUR_AF=0.5815;SAS_AF=0.6166;AA=C|||;VT=SNP
11	130912620	rs1014565	G	A	100	PASS	AC=3123;AF=0.623602;AN=5008;NS=2504;DP=16193;EAS_AF=0.8016;AMR_AF=0.6787;AFR_AF=0.4962;EUR_AF=0.5815;SAS_AF=0.6166;AA=A|||;VT=SNP
11	130912873	rs1014564	G	A	100	PASS	AC=3099;AF=0.61881;AN=5008;NS=2504;DP=17253;EAS_AF=0.8016;AMR_AF=0.6787;AFR_AF=0.4788;EUR_AF=0.5805;SAS_AF=0.6166;AA=G|||;VT=SNP
11	130913042	rs1347282	C	G	100	PASS	AC=3115;AF=0.622005;AN=5008;NS=2504;DP=20096;EAS_AF=0.8016;AMR_AF=0.6816;AFR_AF=0.4856;EUR_AF=0.5835;SAS_AF=0.6186;AA=C|||;VT=SNP
11	130913408	rs1030341	T	C	100	PASS	AC=207;AF=0.0413339;AN=5008;NS=2504;DP=19518;EAS_AF=0.006;AMR_AF=0.0403;AFR_AF=0.0681;EUR_AF=0.0586;SAS_AF=0.0245;AA=T|||;VT=SNP
11	130913590	rs1030342	C	G	100	PASS	AC=2937;AF=0.586462;AN=5008;NS=2504;DP=20022;EAS_AF=0.8016;AMR_AF=0.6671;AFR_AF=0.4002;EUR_AF=0.5606;SAS_AF=0.5859;AA=C|||;VT=SNP
11	130913656	rs1030343	C	T	100	PASS	AC=2979;AF=0.594848;AN=5008;NS=2504;DP=19773;EAS_AF=0.8165;AMR_AF=0.67;AFR_AF=0.407;EUR_AF=0.5606;SAS_AF=0.6022;AA=C|||;VT=SNP
11	130913789	rs1030344	A	G	100	PASS	AC=2996;AF=0.598243;AN=5008;NS=2504;DP=19237;EAS_AF=0.8165;AMR_AF=0.6686;AFR_AF=0.4206;EUR_AF=0.5606;SAS_AF=0.6022;AA=A|||;VT=SNP
11	130913880	rs1030345	T	A	100	PASS	AC=3136;AF=0.626198;AN=5008;NS=2504;DP=20862;EAS_AF=0.8165;AMR_AF=0.6787;AFR_AF=0.4856;EUR_AF=0.5805;SAS_AF=0.6299;AA=A|||;VT=SNP
11	130914487	rs7111333	C	T	100	PASS	AC=2969;AF=0.592851;AN=5008;NS=2504;DP=17166;EAS_AF=0.8175;AMR_AF=0.6671;AFR_AF=0.4002;EUR_AF=0.5606;SAS_AF=0.6022;AA=C|||;VT=SNP
11	130914861	rs11222438	C	T	100	PASS	AC=2969;AF=0.592851;AN=5008;NS=2504;DP=18491;EAS_AF=0.8026;AMR_AF=0.6686;AFR_AF=0.4002;EUR_AF=0.5646;SAS_AF=0.6125;AA=C|||;VT=SNP
11	130914970	rs142878238	T	C	100	PASS	AC=107;AF=0.0213658;AN=5008;NS=2504;DP=14803;EAS_AF=0.0546;AMR_AF=0.0101;AFR_AF=0.0015;EUR_AF=0.0179;SAS_AF=0.0256;AA=T|||;VT=SNP
11	130915522	rs2324318	A	G	100	PASS	AC=2949;AF=0.588858;AN=5008;NS=2504;DP=19311;EAS_AF=0.8026;AMR_AF=0.6671;AFR_AF=0.4002;EUR_AF=0.5606;SAS_AF=0.5971;AA=A|||;VT=SNP
11	130915554	rs11222440	G	T	100	PASS	AC=512;AF=0.102236;AN=5008;NS=2504;DP=18495;EAS_AF=0.1736;AMR_AF=0.0937;AFR_AF=0.0303;EUR_AF=0.0895;SAS_AF=0.1452;AA=G|||;VT=SNP
11	130916156	rs874848	G	T	100	PASS	AC=1793;AF=0.358027;AN=5008;NS=2504;DP=17669;EAS_AF=0.5109;AMR_AF=0.4784;AFR_AF=0.0885;EUR_AF=0.4692;SAS_AF=0.365;AA=G|||;VT=SNP
11	130917359	rs11222441	T	C	100	PASS	AC=511;AF=0.102037;AN=5008;NS=2504;DP=19623;EAS_AF=0.1746;AMR_AF=0.0937;AFR_AF=0.0303;EUR_AF=0.0895;SAS_AF=0.1431;AA=T|||;VT=SNP
11	130918069	rs11606451	C	A	100	PASS	AC=1374;AF=0.274361;AN=5008;NS=2504;DP=22313;EAS_AF=0.3929;AMR_AF=0.3646;AFR_AF=0.121;EUR_AF=0.3141;SAS_AF=0.2546;AA=C|||;VT=SNP
11	130918809	rs56031272	G	T	100	PASS	AC=1520;AF=0.303514;AN=5008;NS=2504;DP=21715;EAS_AF=0.4008;AMR_AF=0.1499;AFR_AF=0.3654;EUR_AF=0.2227;SAS_AF=0.3119;AA=G|||;VT=SNP
11	130919278	rs7947225	T	A	100	PASS	AC=1529;AF=0.305312;AN=5008;NS=2504;DP=23399;EAS_AF=0.4038;AMR_AF=0.1484;AFR_AF=0.3722;EUR_AF=0.2217;SAS_AF=0.3108;AA=T|||;VT=SNP
11	130919674	rs7126391	T	C	100	PASS	AC=864;AF=0.172524;AN=5008;NS=2504;DP=22255;EAS_AF=0.251;AMR_AF=0.3876;AFR_AF=0.0219;EUR_AF=0.1312;SAS_AF=0.1851;AA=T|||;VT=SNP
11	130920387	rs61529848	G	A	100	PASS	AC=538;AF=0.107428;AN=5008;NS=2504;DP=18103;EAS_AF=0.2728;AMR_AF=0.0086;AFR_AF=0.0439;EUR_AF=0.0179;SAS_AF=0.1851;AA=G|||;VT=SNP
11	130920438	rs56198315	C	T	100	PASS	AC=1211;AF=0.241813;AN=5008;NS=2504;DP=16924;EAS_AF=0.376;AMR_AF=0.0821;AFR_AF=0.3298;EUR_AF=0.1034;SAS_AF=0.2403;AA=C|||;VT=SNP
11	130920536	rs12226797	C	T	100	PASS	AC=402;AF=0.0802716;AN=5008;NS=2504;DP=18088;EAS_AF=0.1855;AMR_AF=0.0677;AFR_AF=0.0242;EUR_AF=0.0278;SAS_AF=0.1104;AA=C|||;VT=SNP
11	130920893	rs60296134	C	T	100	PASS	AC=684;AF=0.136581;AN=5008;NS=2504;DP=19186;EAS_AF=0.3204;AMR_AF=0.0259;AFR_AF=0.0703;EUR_AF=0.0427;SAS_AF=0.2117;AA=C|||;VT=SNP
11	130921263	rs12574084	G	T	100	PASS	AC=1399;AF=0.279353;AN=5008;NS=2504;DP=21400;EAS_AF=0.5347;AMR_AF=0.111;AFR_AF=0.2481;EUR_AF=0.1083;SAS_AF=0.3538;AA=C|||;VT=SNP
11	130921333	rs12576258	A	T	100	PASS	AC=1395;AF=0.278554;AN=5008;NS=2504;DP=20817;EAS_AF=0.5347;AMR_AF=0.111;AFR_AF=0.2458;EUR_AF=0.1083;SAS_AF=0.3528;AA=T|||;VT=SNP
11	130921418	rs72645499	C	A	100	PASS	AC=1396;AF=0.278754;AN=5008;NS=2504;DP=20026;EAS_AF=0.5337;AMR_AF=0.111;AFR_AF=0.2474;EUR_AF=0.1083;SAS_AF=0.3528;AA=C|||;VT=SNP
11	130921649	rs10750461	A	G	100	PASS	AC=1841;AF=0.367612;AN=5008;NS=2504;DP=18177;EAS_AF=0.3571;AMR_AF=0.5879;AFR_AF=0.152;EUR_AF=0.5139;SAS_AF=0.363;AA=A|||;VT=SNP
11	130921752	rs1647960	G	A	100	PASS	AC=4353;AF=0.869209;AN=5008;NS=2504;DP=18760;EAS_AF=0.9802;AMR_AF=0.8199;AFR_AF=0.9713;EUR_AF=0.7406;SAS_AF=0.7843;AA=A|||;VT=SNP
11	130922269	rs61198871	G	A	100	PASS	AC=833;AF=0.166334;AN=5008;NS=2504;DP=20211;EAS_AF=0.3056;AMR_AF=0.0231;AFR_AF=0.2073;EUR_AF=0.0219;SAS_AF=0.2178;AA=G|||;VT=SNP
11	130922301	rs1655491	T	C	100	PASS	AC=3702;AF=0.739217;AN=5008;NS=2504;DP=20401;EAS_AF=0.744;AMR_AF=0.6758;AFR_AF=0.8684;EUR_AF=0.6362;SAS_AF=0.7106;AA=T|||;VT=SNP
11	130922934	rs67946510	A	G	100	PASS	AC=2268;AF=0.452875;AN=5008;NS=2504;DP=18935;EAS_AF=0.5119;AMR_AF=0.4712;AFR_AF=0.4523;EUR_AF=0.3926;SAS_AF=0.4417;AA=G|||;VT=SNP
11	130922959	rs73034507	T	C	100	PASS	AC=2265;AF=0.452276;AN=5008;NS=2504;DP=17406;EAS_AF=0.5119;AMR_AF=0.4712;AFR_AF=0.4516;EUR_AF=0.3907;SAS_AF=0.4417;AA=C|||;VT=SNP
11	130922970	rs1647961	A	G	100	PASS	AC=2842;AF=0.567492;AN=5008;NS=2504;DP=16505;EAS_AF=0.5962;AMR_AF=0.5692;AFR_AF=0.6044;EUR_AF=0.5398;SAS_AF=0.5153;AA=G|||;VT=SNP
11	130923574	rs11821556	C	A	100	PASS	AC=2262;AF=0.451677;AN=5008;NS=2504;DP=16381;EAS_AF=0.5367;AMR_AF=0.4669;AFR_AF=0.4463;EUR_AF=0.3887;SAS_AF=0.4254;AA=A|||;VT=SNP
11	130923728	rs12804703	G	C	100	PASS	AC=1871;AF=0.373602;AN=5008;NS=2504;DP=19855;EAS_AF=0.4782;AMR_AF=0.4424;AFR_AF=0.205;EUR_AF=0.3926;SAS_AF=0.4254;AA=G|||;VT=SNP
11	130923752	rs12804248	A	G	100	PASS	AC=2283;AF=0.455871;AN=5008;NS=2504;DP=19739;EAS_AF=0.5367;AMR_AF=0.4669;AFR_AF=0.4455;EUR_AF=0.3926;SAS_AF=0.4438;AA=G|||;VT=SNP
11	130923853	rs12806011	T	C	100	PASS	AC=2283;AF=0.455871;AN=5008;NS=2504;DP=18751;EAS_AF=0.5367;AMR_AF=0.4669;AFR_AF=0.4455;EUR_AF=0.3926;SAS_AF=0.4438;AA=T|||;VT=SNP
11	130923969	rs4937592	T	C	100	PASS	AC=2285;AF=0.45627;AN=5008;NS=2504;DP=18382;EAS_AF=0.5367;AMR_AF=0.4669;AFR_AF=0.4463;EUR_AF=0.3926;SAS_AF=0.4448;AA=C|||;VT=SNP
11	130924080	rs58592839	C	T	100	PASS	AC=175;AF=0.0349441;AN=5008;NS=2504;DP=18052;EAS_AF=0.0446;AMR_AF=0.0331;AFR_AF=0.0431;EUR_AF=0.0278;SAS_AF=0.0225;AA=C|||;VT=SNP
11	130924241	rs4936126	A	C	100	PASS	AC=2283;AF=0.455871;AN=5008;NS=2504;DP=17080;EAS_AF=0.5367;AMR_AF=0.4669;AFR_AF=0.4455;EUR_AF=0.3926;SAS_AF=0.4438;AA=A|||;VT=SNP
11	130925017	rs1559672	T	C	100	PASS	AC=2284;AF=0.45607;AN=5008;NS=2504;DP=18467;EAS_AF=0.5367;AMR_AF=0.4669;AFR_AF=0.4463;EUR_AF=0.3926;SAS_AF=0.4438;AA=C|||;VT=SNP
11	130925208	rs1560847	A	G	100	PASS	AC=2284;AF=0.45607;AN=5008;NS=2504;DP=16830;EAS_AF=0.5367;AMR_AF=0.4669;AFR_AF=0.4463;EUR_AF=0.3926;SAS_AF=0.4438;AA=G|||;VT=SNP
11	130925877	rs12575306	C	A	100	PASS	AC=453;AF=0.0904553;AN=5008;NS=2504;DP=14733;EAS_AF=0.1677;AMR_AF=0.0793;AFR_AF=0.0113;EUR_AF=0.0855;SAS_AF=0.1309;AA=C|||;VT=SNP
11	130926529	rs12416895	G	A	100	PASS	AC=1786;AF=0.356629;AN=5008;NS=2504;DP=21938;EAS_AF=0.3294;AMR_AF=0.4049;AFR_AF=0.4191;EUR_AF=0.3151;SAS_AF=0.3088;AA=G|||;VT=SNP
11	130927178	rs112851584	C	T	100	PASS	AC=481;AF=0.0960463;AN=5008;NS=2504;DP=17797;EAS_AF=0.0565;AMR_AF=0.0865;AFR_AF=0.1195;EUR_AF=0.1382;SAS_AF=0.0685;AA=C|||;VT=SNP
11	130927199	rs149423900	C	T	100	PASS	AC=97;AF=0.019369;AN=5008;NS=2504;DP=16908;EAS_AF=0.0486;AMR_AF=0.0101;AFR_AF=0.0008;EUR_AF=0.0159;SAS_AF=0.0245;AA=C|||;VT=SNP
11	130927337	rs58705485	G	A	100	PASS	AC=501;AF=0.10004;AN=5008;NS=2504;DP=15662;EAS_AF=0.2391;AMR_AF=0.0086;AFR_AF=0.0386;EUR_AF=0.0189;SAS_AF=0.1881;AA=G|||;VT=SNP
11	130927598	rs7943337	C	G	100	PASS	AC=2310;AF=0.461262;AN=5008;NS=2504;DP=17641;EAS_AF=0.5397;AMR_AF=0.4899;AFR_AF=0.4463;EUR_AF=0.4006;SAS_AF=0.4427;AA=C|||;VT=SNP
11	130927721	rs7943466	C	T	100	PASS	AC=2311;AF=0.461462;AN=5008;NS=2504;DP=17236;EAS_AF=0.5397;AMR_AF=0.4899;AFR_AF=0.4463;EUR_AF=0.4006;SAS_AF=0.4438;AA=T|||;VT=SNP
11	130927895	rs7946453	A	C	100	PASS	AC=2310;AF=0.461262;AN=5008;NS=2504;DP=21815;EAS_AF=0.5397;AMR_AF=0.4899;AFR_AF=0.4463;EUR_AF=0.4006;SAS_AF=0.4427;AA=C|||;VT=SNP
11	130927994	rs7933323	T	C	100	PASS	AC=2324;AF=0.464058;AN=5008;NS=2504;DP=18372;EAS_AF=0.5397;AMR_AF=0.4899;AFR_AF=0.4576;EUR_AF=0.3996;SAS_AF=0.4427;AA=C|||;VT=SNP
11	130928092	rs7947010	G	T	100	PASS	AC=2311;AF=0.461462;AN=5008;NS=2504;DP=18630;EAS_AF=0.5397;AMR_AF=0.4914;AFR_AF=0.4463;EUR_AF=0.4006;SAS_AF=0.4427;AA=G|||;VT=SNP
11	130928102	rs7947013	G	A	100	PASS	AC=3729;AF=0.744609;AN=5008;NS=2504;DP=18537;EAS_AF=0.8383;AMR_AF=0.6196;AFR_AF=0.9107;EUR_AF=0.5606;SAS_AF=0.7014;AA=A|||;VT=SNP
11	130928308	rs1368850	A	G	100	PASS	AC=2310;AF=0.461262;AN=5008;NS=2504;DP=20829;EAS_AF=0.5377;AMR_AF=0.4899;AFR_AF=0.4478;EUR_AF=0.4006;SAS_AF=0.4427;AA=A|||;VT=SNP
11	130928457	rs57357773	C	T	100	PASS	AC=486;AF=0.0970447;AN=5008;NS=2504;DP=20116;EAS_AF=0.2401;AMR_AF=0.0086;AFR_AF=0.0265;EUR_AF=0.0189;SAS_AF=0.1881;AA=C|||;VT=SNP
11	130928645	rs10791118	C	A	100	PASS	AC=2301;AF=0.459465;AN=5008;NS=2504;DP=21224;EAS_AF=0.5347;AMR_AF=0.4899;AFR_AF=0.4448;EUR_AF=0.3996;SAS_AF=0.4417;AA=A|||;VT=SNP
11	130928676	rs10791119	A	T	100	PASS	AC=1894;AF=0.378195;AN=5008;NS=2504;DP=20645;EAS_AF=0.4772;AMR_AF=0.4654;AFR_AF=0.2057;EUR_AF=0.4006;SAS_AF=0.4243;AA=A|||;VT=SNP
11	130929355	rs9666253	C	T	100	PASS	AC=2294;AF=0.458067;AN=5008;NS=2504;DP=20635;EAS_AF=0.5298;AMR_AF=0.4957;AFR_AF=0.4395;EUR_AF=0.4016;SAS_AF=0.4407;AA=C|||;VT=SNP
11	130929497	rs12576039	T	C	100	PASS	AC=856;AF=0.170927;AN=5008;NS=2504;DP=18749;EAS_AF=0.0595;AMR_AF=0.1124;AFR_AF=0.3782;EUR_AF=0.1412;SAS_AF=0.0777;AA=T|||;VT=SNP
11	130929552	rs11222445	G	A	100	PASS	AC=1170;AF=0.233626;AN=5008;NS=2504;DP=19278;EAS_AF=0.253;AMR_AF=0.3646;AFR_AF=0.0545;EUR_AF=0.3121;SAS_AF=0.2822;AA=G|||;VT=SNP
11	130930051	rs4937593	T	C	100	PASS	AC=2462;AF=0.491613;AN=5008;NS=2504;DP=19942;EAS_AF=0.5298;AMR_AF=0.5029;AFR_AF=0.5582;EUR_AF=0.4046;SAS_AF=0.4438;AA=C|||;VT=SNP
11	130931415	rs4937594	A	G	100	PASS	AC=3764;AF=0.751597;AN=5008;NS=2504;DP=17619;EAS_AF=0.8274;AMR_AF=0.6239;AFR_AF=0.9349;EUR_AF=0.5626;SAS_AF=0.7106;AA=G|||;VT=SNP
11	130932352	rs7949764	T	C	100	PASS	AC=2458;AF=0.490815;AN=5008;NS=2504;DP=14706;EAS_AF=0.5308;AMR_AF=0.5029;AFR_AF=0.553;EUR_AF=0.4046;SAS_AF=0.4458;AA=T|||;VT=SNP
11	130932445	rs7934699	A	G	100	PASS	AC=2458;AF=0.490815;AN=5008;NS=2504;DP=16359;EAS_AF=0.5308;AMR_AF=0.5029;AFR_AF=0.553;EUR_AF=0.4046;SAS_AF=0.4458;AA=A|||;VT=SNP
11	130932463	rs7934779	A	G	100	PASS	AC=2460;AF=0.491214;AN=5008;NS=2504;DP=15707;EAS_AF=0.5308;AMR_AF=0.5029;AFR_AF=0.5545;EUR_AF=0.4046;SAS_AF=0.4458;AA=G|||;VT=SNP
11	130932502	rs4937595	G	A	100	PASS	AC=2462;AF=0.491613;AN=5008;NS=2504;DP=15621;EAS_AF=0.5308;AMR_AF=0.5029;AFR_AF=0.5545;EUR_AF=0.4046;SAS_AF=0.4479;AA=G|||;VT=SNP
11	130932566	rs74567400	C	T	100	PASS	AC=481;AF=0.0960463;AN=5008;NS=2504;DP=15279;EAS_AF=0.2361;AMR_AF=0.0086;AFR_AF=0.0242;EUR_AF=0.0189;SAS_AF=0.1902;AA=C|||;VT=SNP
11	130932660	rs67270464	C	T	100	PASS	AC=703;AF=0.140375;AN=5008;NS=2504;DP=15612;EAS_AF=0.0595;AMR_AF=0.1052;AFR_AF=0.2723;EUR_AF=0.1402;SAS_AF=0.0706;AA=C|||;VT=SNP
11	130933037	rs11222446	C	G	100	PASS	AC=2459;AF=0.491014;AN=5008;NS=2504;DP=19984;EAS_AF=0.5308;AMR_AF=0.5029;AFR_AF=0.553;EUR_AF=0.4046;SAS_AF=0.4468;AA=C|||;VT=SNP
11	130933103	rs11222447	A	G	100	PASS	AC=2458;AF=0.490815;AN=5008;NS=2504;DP=19447;EAS_AF=0.5308;AMR_AF=0.5029;AFR_AF=0.553;EUR_AF=0.4036;SAS_AF=0.4468;AA=G|||;VT=SNP
11	130933135	rs57131664	G	T	100	PASS	AC=500;AF=0.0998403;AN=5008;NS=2504;DP=19787;EAS_AF=0.2361;AMR_AF=0.0086;AFR_AF=0.0393;EUR_AF=0.0189;SAS_AF=0.1892;AA=G|||;VT=SNP
11	130933185	rs10894316	G	A	100	PASS	AC=3662;AF=0.73123;AN=5008;NS=2504;DP=19735;EAS_AF=0.8264;AMR_AF=0.6167;AFR_AF=0.8654;EUR_AF=0.5626;SAS_AF=0.7065;AA=A|||;VT=SNP
11	130933195	rs10894317	C	T	100	PASS	AC=1977;AF=0.394768;AN=5008;NS=2504;DP=19480;EAS_AF=0.4722;AMR_AF=0.4712;AFR_AF=0.2625;EUR_AF=0.4036;SAS_AF=0.4305;AA=C|||;VT=SNP
11	130933204	rs10894318	C	T	100	PASS	AC=1977;AF=0.394768;AN=5008;NS=2504;DP=19465;EAS_AF=0.4722;AMR_AF=0.4712;AFR_AF=0.2625;EUR_AF=0.4036;SAS_AF=0.4305;AA=C|||;VT=SNP
11	130933596	rs9667505	T	C	100	PASS	AC=2416;AF=0.482428;AN=5008;NS=2504;DP=17349;EAS_AF=0.5308;AMR_AF=0.4986;AFR_AF=0.5212;EUR_AF=0.4026;SAS_AF=0.4509;AA=C|||;VT=SNP
11	130933672	rs11820012	A	T	100	PASS	AC=1971;AF=0.39357;AN=5008;NS=2504;DP=19012;EAS_AF=0.4722;AMR_AF=0.4712;AFR_AF=0.2595;EUR_AF=0.4026;SAS_AF=0.4294;AA=A|||;VT=SNP
11	130934125	rs4937596	G	C	100	PASS	AC=1972;AF=0.39377;AN=5008;NS=2504;DP=18760;EAS_AF=0.4732;AMR_AF=0.4712;AFR_AF=0.2595;EUR_AF=0.4026;SAS_AF=0.4294;AA=G|||;VT=SNP
11	130934211	rs4937597	C	T	100	PASS	AC=2459;AF=0.491014;AN=5008;NS=2504;DP=20210;EAS_AF=0.5317;AMR_AF=0.5043;AFR_AF=0.553;EUR_AF=0.4026;SAS_AF=0.4468;AA=T|||;VT=SNP
11	130934617	rs4937598	G	A	100	PASS	AC=1974;AF=0.394169;AN=5008;NS=2504;DP=19616;EAS_AF=0.4732;AMR_AF=0.4712;AFR_AF=0.2595;EUR_AF=0.4046;SAS_AF=0.4294;AA=G|||;VT=SNP
11	130935142	rs11222448	G	A	100	PASS	AC=2444;AF=0.488019;AN=5008;NS=2504;DP=19676;EAS_AF=0.5317;AMR_AF=0.5029;AFR_AF=0.5408;EUR_AF=0.4046;SAS_AF=0.4468;AA=A|||;VT=SNP
11	130937335	rs80160769	C	T	100	PASS	AC=484;AF=0.0966454;AN=5008;NS=2504;DP=20891;EAS_AF=0.2371;AMR_AF=0.0086;AFR_AF=0.0257;EUR_AF=0.0209;SAS_AF=0.1881;AA=C|||;VT=SNP
11	130937638	rs61909238	C	G	100	PASS	AC=400;AF=0.0798722;AN=5008;NS=2504;DP=21610;EAS_AF=0.1627;AMR_AF=0.0735;AFR_AF=0.0098;EUR_AF=0.0736;SAS_AF=0.1002;AA=C|||;VT=SNP
11	130937699	rs61909239	G	T	100	PASS	AC=408;AF=0.0814696;AN=5008;NS=2504;DP=19372;EAS_AF=0.1627;AMR_AF=0.0764;AFR_AF=0.0144;EUR_AF=0.0736;SAS_AF=0.1002;AA=G|||;VT=SNP
11	130937747	rs11222450	T	C	100	PASS	AC=3027;AF=0.604433;AN=5008;NS=2504;DP=18634;EAS_AF=0.7669;AMR_AF=0.5202;AFR_AF=0.6422;EUR_AF=0.4235;SAS_AF=0.6319;AA=C|||;VT=SNP
11	130938020	rs56168843	G	A	100	PASS	AC=456;AF=0.0910543;AN=5008;NS=2504;DP=21390;EAS_AF=0.0575;AMR_AF=0.0821;AFR_AF=0.1036;EUR_AF=0.1372;SAS_AF=0.0675;AA=G|||;VT=SNP
11	130938103	rs8181531	G	A	100	PASS	AC=1969;AF=0.393171;AN=5008;NS=2504;DP=20275;EAS_AF=0.4742;AMR_AF=0.4741;AFR_AF=0.2534;EUR_AF=0.4056;SAS_AF=0.4284;AA=G|||;VT=SNP
11	130938492	rs8181532	C	T	100	PASS	AC=3725;AF=0.74381;AN=5008;NS=2504;DP=21254;EAS_AF=0.8274;AMR_AF=0.6268;AFR_AF=0.9085;EUR_AF=0.5656;SAS_AF=0.7014;AA=T|||;VT=SNP
11	130939003	rs12787121	G	A	100	PASS	AC=1111;AF=0.221845;AN=5008;NS=2504;DP=20468;EAS_AF=0.2103;AMR_AF=0.3602;AFR_AF=0.0454;EUR_AF=0.2962;SAS_AF=0.2975;AA=G|||;VT=SNP
11	130939092	rs11222451	T	C	100	PASS	AC=1156;AF=0.230831;AN=5008;NS=2504;DP=21313;EAS_AF=0.252;AMR_AF=0.3602;AFR_AF=0.0454;EUR_AF=0.2962;SAS_AF=0.3006;AA=T|||;VT=SNP
11	130939171	rs74678806	A	T	100	PASS	AC=506;AF=0.101038;AN=5008;NS=2504;DP=18548;EAS_AF=0.2341;AMR_AF=0.0086;AFR_AF=0.0484;EUR_AF=0.0189;SAS_AF=0.1851;AA=A|||;VT=SNP
11	130939563	rs74198934	C	T	100	PASS	AC=507;AF=0.101238;AN=5008;NS=2504;DP=18888;EAS_AF=0.2341;AMR_AF=0.0086;AFR_AF=0.0492;EUR_AF=0.0189;SAS_AF=0.1851;AA=C|||;VT=SNP
11	130940373	rs1647964	C	G	100	PASS	AC=3949;AF=0.788538;AN=5008;NS=2504;DP=19717;EAS_AF=0.9742;AMR_AF=0.6916;AFR_AF=0.7625;EUR_AF=0.7018;SAS_AF=0.7904;AA=G|||;VT=SNP
11	130940597	rs1030346	A	T	100	PASS	AC=592;AF=0.118211;AN=5008;NS=2504;DP=20748;EAS_AF=0.2093;AMR_AF=0.0994;AFR_AF=0.0378;EUR_AF=0.1551;SAS_AF=0.1084;AA=A|||;VT=SNP
11	130940994	rs1793230	G	A	100	PASS	AC=3404;AF=0.679712;AN=5008;NS=2504;DP=14829;EAS_AF=0.9117;AMR_AF=0.6513;AFR_AF=0.4319;EUR_AF=0.7018;SAS_AF=0.773;AA=G|||;VT=SNP
11	130942703	rs1655488	T	C	100	PASS	AC=3394;AF=0.677716;AN=5008;NS=2504;DP=19048;EAS_AF=0.9157;AMR_AF=0.6513;AFR_AF=0.4213;EUR_AF=0.7018;SAS_AF=0.773;AA=T|||;VT=SNP
11	130942735	rs1647965	T	C	100	PASS	AC=3934;AF=0.785543;AN=5008;NS=2504;DP=19864;EAS_AF=0.9732;AMR_AF=0.6916;AFR_AF=0.7519;EUR_AF=0.7018;SAS_AF=0.7904;AA=t|||;VT=SNP
11	130943266	rs1647966	T	C	100	PASS	AC=3394;AF=0.677716;AN=5008;NS=2504;DP=20444;EAS_AF=0.9157;AMR_AF=0.6513;AFR_AF=0.4213;EUR_AF=0.7018;SAS_AF=0.773;AA=T|||;VT=SNP
11	130943379	rs1793229	T	G	100	PASS	AC=4232;AF=0.845048;AN=5008;NS=2504;DP=20223;EAS_AF=0.9772;AMR_AF=0.7147;AFR_AF=0.9584;EUR_AF=0.7048;SAS_AF=0.7924;AA=G|||;VT=SNP
11	130943681	rs1647967	G	A	100	PASS	AC=589;AF=0.117612;AN=5008;NS=2504;DP=17717;EAS_AF=0.2083;AMR_AF=0.0994;AFR_AF=0.0378;EUR_AF=0.1551;SAS_AF=0.1063;AA=G|||;VT=SNP
11	130943683	rs56181514	G	T	100	PASS	AC=453;AF=0.0904553;AN=5008;NS=2504;DP=17817;EAS_AF=0.0565;AMR_AF=0.0836;AFR_AF=0.0968;EUR_AF=0.1372;SAS_AF=0.0736;AA=G|||;VT=SNP
11	130943964	rs1647968	A	G	100	PASS	AC=3394;AF=0.677716;AN=5008;NS=2504;DP=18382;EAS_AF=0.9157;AMR_AF=0.6513;AFR_AF=0.4213;EUR_AF=0.7018;SAS_AF=0.773;AA=A|||;VT=SNP
11	130944468	rs1540202	C	A	100	PASS	AC=4231;AF=0.844848;AN=5008;NS=2504;DP=19612;EAS_AF=0.9772;AMR_AF=0.7147;AFR_AF=0.9576;EUR_AF=0.7048;SAS_AF=0.7924;AA=A|||;VT=SNP
11	130944972	rs1945934	T	C	100	PASS	AC=4211;AF=0.840855;AN=5008;NS=2504;DP=19288;EAS_AF=0.9772;AMR_AF=0.719;AFR_AF=0.9387;EUR_AF=0.7068;SAS_AF=0.7924;AA=C|||;VT=SNP
11	130945224	rs4936127	A	T	100	PASS	AC=3943;AF=0.78734;AN=5008;NS=2504;DP=16517;EAS_AF=0.9742;AMR_AF=0.696;AFR_AF=0.7549;EUR_AF=0.7028;SAS_AF=0.7904;AA=T|||;VT=SNP
11	130945898	rs9804416	G	A	100	PASS	AC=3476;AF=0.694089;AN=5008;NS=2504;DP=18879;EAS_AF=0.9157;AMR_AF=0.6628;AFR_AF=0.4766;EUR_AF=0.7028;SAS_AF=0.773;AA=A|||;VT=SNP
11	130945922	rs66710573	C	G	100	PASS	AC=454;AF=0.090655;AN=5008;NS=2504;DP=18505;EAS_AF=0.0565;AMR_AF=0.0836;AFR_AF=0.0968;EUR_AF=0.1372;SAS_AF=0.0746;AA=C|||;VT=SNP
11	130946186	rs9804418	C	T	100	PASS	AC=3403;AF=0.679513;AN=5008;NS=2504;DP=18994;EAS_AF=0.9157;AMR_AF=0.6556;AFR_AF=0.4251;EUR_AF=0.7028;SAS_AF=0.773;AA=C|||;VT=SNP
11	130947127	rs12577994	T	C	100	PASS	AC=3469;AF=0.692692;AN=5008;NS=2504;DP=16240;EAS_AF=0.9742;AMR_AF=0.6556;AFR_AF=0.4175;EUR_AF=0.7028;SAS_AF=0.7904;AA=T|||;VT=SNP
11	130947920	rs4245099	C	A	100	PASS	AC=2894;AF=0.577875;AN=5008;NS=2504;DP=14003;EAS_AF=0.6806;AMR_AF=0.647;AFR_AF=0.3782;EUR_AF=0.6829;SAS_AF=0.5849;AA=C|||;VT=SNP
11	130948840	rs10894319	C	T	100	PASS	AC=3469;AF=0.692692;AN=5008;NS=2504;DP=19256;EAS_AF=0.9742;AMR_AF=0.6556;AFR_AF=0.4175;EUR_AF=0.7028;SAS_AF=0.7904;AA=C|||;VT=SNP
11	130950139	rs12226483	C	T	100	PASS	AC=439;AF=0.0876597;AN=5008;NS=2504;DP=12624;EAS_AF=0.2054;AMR_AF=0.0706;AFR_AF=0.0053;EUR_AF=0.0746;SAS_AF=0.1033;AA=C|||;VT=SNP
11	130950989	rs1945914	C	A	100	PASS	AC=2788;AF=0.556709;AN=5008;NS=2504;DP=14131;EAS_AF=0.622;AMR_AF=0.6383;AFR_AF=0.3797;EUR_AF=0.664;SAS_AF=0.5603;AA=C|||;VT=SNP
11	130951184	rs57565952	T	C	100	PASS	AC=469;AF=0.0936502;AN=5008;NS=2504;DP=13121;EAS_AF=0.2232;AMR_AF=0.0086;AFR_AF=0.0272;EUR_AF=0.0189;SAS_AF=0.1871;AA=T|||;VT=SNP
11	130952005	rs10894320	T	C	100	PASS	AC=3562;AF=0.711262;AN=5008;NS=2504;DP=18171;EAS_AF=0.9732;AMR_AF=0.6628;AFR_AF=0.4849;EUR_AF=0.7028;SAS_AF=0.7904;AA=C|||;VT=SNP
11	130952148	rs10894321	G	A	100	PASS	AC=2910;AF=0.58107;AN=5008;NS=2504;DP=19644;EAS_AF=0.6915;AMR_AF=0.6455;AFR_AF=0.3812;EUR_AF=0.6839;SAS_AF=0.5859;AA=A|||;VT=SNP
11	130952564	rs11222457	T	C	100	PASS	AC=2402;AF=0.479633;AN=5008;NS=2504;DP=18484;EAS_AF=0.5268;AMR_AF=0.5605;AFR_AF=0.298;EUR_AF=0.6083;SAS_AF=0.4867;AA=T|||;VT=SNP
11	130952661	rs12420110	A	G	100	PASS	AC=4235;AF=0.845647;AN=5008;NS=2504;DP=17654;EAS_AF=0.9762;AMR_AF=0.719;AFR_AF=0.9592;EUR_AF=0.7048;SAS_AF=0.7924;AA=G|||;VT=SNP
11	130953154	rs1114418	C	T	100	PASS	AC=4204;AF=0.839457;AN=5008;NS=2504;DP=13485;EAS_AF=0.9762;AMR_AF=0.7176;AFR_AF=0.9365;EUR_AF=0.7048;SAS_AF=0.7924;AA=T|||;VT=SNP
11	130955313	rs10894323	A	G	100	PASS	AC=3379;AF=0.67472;AN=5008;NS=2504;DP=11515;EAS_AF=0.8998;AMR_AF=0.6556;AFR_AF=0.4183;EUR_AF=0.7028;SAS_AF=0.774;AA=A|||;VT=SNP
11	130956083	rs2298832	G	A	100	PASS	AC=492;AF=0.0982428;AN=5008;NS=2504;DP=19129;EAS_AF=0.2302;AMR_AF=0.0101;AFR_AF=0.0386;EUR_AF=0.0189;SAS_AF=0.1871;AA=G|||;VT=SNP
11	130956129	rs2298833	C	T	100	PASS	AC=476;AF=0.0950479;AN=5008;NS=2504;DP=19353;EAS_AF=0.2302;AMR_AF=0.0086;AFR_AF=0.0272;EUR_AF=0.0189;SAS_AF=0.1871;AA=C|||;VT=SNP
11	130956186	rs2298834	T	C	100	PASS	AC=3379;AF=0.67472;AN=5008;NS=2504;DP=19407;EAS_AF=0.8998;AMR_AF=0.6556;AFR_AF=0.4183;EUR_AF=0.7028;SAS_AF=0.774;AA=T|||;VT=SNP
11	130956272	rs2298835	C	G	100	PASS	AC=428;AF=0.0854633;AN=5008;NS=2504;DP=20339;EAS_AF=0.1935;AMR_AF=0.0706;AFR_AF=0.0045;EUR_AF=0.0736;SAS_AF=0.1063;AA=C|||;VT=SNP
11	130956461	rs10791121	T	C	100	PASS	AC=3454;AF=0.689696;AN=5008;NS=2504;DP=20579;EAS_AF=0.9583;AMR_AF=0.6556;AFR_AF=0.4183;EUR_AF=0.7028;SAS_AF=0.7904;AA=T|||;VT=SNP
11	130956627	rs2298836	T	C	100	PASS	AC=1135;AF=0.226637;AN=5008;NS=2504;DP=18999;EAS_AF=0.2103;AMR_AF=0.3674;AFR_AF=0.0477;EUR_AF=0.3151;SAS_AF=0.2945;AA=T|||;VT=SNP
11	130956677	rs2298837	T	C	100	PASS	AC=3379;AF=0.67472;AN=5008;NS=2504;DP=18376;EAS_AF=0.8998;AMR_AF=0.6556;AFR_AF=0.4183;EUR_AF=0.7028;SAS_AF=0.774;AA=T|||;VT=SNP
11	130956975	rs10160671	G	A	100	PASS	AC=3379;AF=0.67472;AN=5008;NS=2504;DP=17288;EAS_AF=0.8998;AMR_AF=0.6556;AFR_AF=0.4183;EUR_AF=0.7028;SAS_AF=0.774;AA=G|||;VT=SNP
11	130957139	rs57414775	A	G	100	PASS	AC=492;AF=0.0982428;AN=5008;NS=2504;DP=18351;EAS_AF=0.2312;AMR_AF=0.0086;AFR_AF=0.0386;EUR_AF=0.0189;SAS_AF=0.1871;AA=A|||;VT=SNP
11	130957309	rs10160698	G	A	100	PASS	AC=3400;AF=0.678914;AN=5008;NS=2504;DP=16340;EAS_AF=0.8998;AMR_AF=0.6556;AFR_AF=0.4342;EUR_AF=0.7028;SAS_AF=0.774;AA=G|||;VT=SNP
11	130957444	rs2276436	C	T	100	PASS	AC=1030;AF=0.205671;AN=5008;NS=2504;DP=18879;EAS_AF=0.2103;AMR_AF=0.3559;AFR_AF=0.0416;EUR_AF=0.2644;SAS_AF=0.2556;AA=C|||;VT=SNP
11	130958244	rs61522098	C	T	100	PASS	AC=491;AF=0.0980431;AN=5008;NS=2504;DP=18040;EAS_AF=0.2302;AMR_AF=0.0086;AFR_AF=0.0386;EUR_AF=0.0189;SAS_AF=0.1871;AA=c|||;VT=SNP
11	130958287	rs10160266	T	C	100	PASS	AC=3546;AF=0.708067;AN=5008;NS=2504;DP=18998;EAS_AF=0.9583;AMR_AF=0.6628;AFR_AF=0.4849;EUR_AF=0.7018;SAS_AF=0.7904;AA=C|||;VT=SNP
11	130958473	rs10160267	T	C	100	PASS	AC=3546;AF=0.708067;AN=5008;NS=2504;DP=16415;EAS_AF=0.9583;AMR_AF=0.6628;AFR_AF=0.4849;EUR_AF=0.7018;SAS_AF=0.7904;AA=G|||;VT=SNP
11	130959064	rs11222460	G	T	100	PASS	AC=427;AF=0.0852636;AN=5008;NS=2504;DP=20109;EAS_AF=0.1925;AMR_AF=0.0706;AFR_AF=0.0045;EUR_AF=0.0736;SAS_AF=0.1063;AA=G|||;VT=SNP
11	130959328	rs1945918	G	A	100	PASS	AC=3471;AF=0.693091;AN=5008;NS=2504;DP=22631;EAS_AF=0.8998;AMR_AF=0.6628;AFR_AF=0.4849;EUR_AF=0.7018;SAS_AF=0.774;AA=G|||;VT=SNP
11	130959664	rs10750462	G	A	100	PASS	AC=3546;AF=0.708067;AN=5008;NS=2504;DP=20966;EAS_AF=0.9583;AMR_AF=0.6628;AFR_AF=0.4849;EUR_AF=0.7018;SAS_AF=0.7904;AA=A|||;VT=SNP
11	130960022	rs1945919	A	G	100	PASS	AC=3440;AF=0.686901;AN=5008;NS=2504;DP=18752;EAS_AF=0.8998;AMR_AF=0.6628;AFR_AF=0.4614;EUR_AF=0.7018;SAS_AF=0.774;AA=A|||;VT=SNP
11	130961021	rs10736593	G	C	100	PASS	AC=3441;AF=0.687101;AN=5008;NS=2504;DP=20192;EAS_AF=0.8998;AMR_AF=0.6628;AFR_AF=0.4614;EUR_AF=0.7028;SAS_AF=0.774;AA=G|||;VT=SNP
11	130961304	rs7117282	C	T	100	PASS	AC=2846;AF=0.568291;AN=5008;NS=2504;DP=20360;EAS_AF=0.5516;AMR_AF=0.585;AFR_AF=0.4796;EUR_AF=0.6302;SAS_AF=0.6299;AA=T|||;VT=SNP
11	130962132	rs55644444	G	C	100	PASS	AC=706;AF=0.140974;AN=5008;NS=2504;DP=20738;EAS_AF=0.0367;AMR_AF=0.0865;AFR_AF=0.3487;EUR_AF=0.0865;SAS_AF=0.0624;AA=C|||;VT=SNP
11	130962382	rs1945921	C	T	100	PASS	AC=2845;AF=0.568091;AN=5008;NS=2504;DP=19049;EAS_AF=0.7887;AMR_AF=0.598;AFR_AF=0.261;EUR_AF=0.6213;SAS_AF=0.68;AA=C|||;VT=SNP
11	130963018	rs10791122	T	A	100	PASS	AC=2833;AF=0.565695;AN=5008;NS=2504;DP=15867;EAS_AF=0.7897;AMR_AF=0.5965;AFR_AF=0.2511;EUR_AF=0.6213;SAS_AF=0.681;AA=T|||;VT=SNP
11	130963323	rs10736594	T	A	100	PASS	AC=2861;AF=0.571286;AN=5008;NS=2504;DP=16898;EAS_AF=0.8125;AMR_AF=0.5965;AFR_AF=0.2519;EUR_AF=0.6213;SAS_AF=0.6851;AA=T|||;VT=SNP
11	130963394	rs1945922	G	A	100	PASS	AC=806;AF=0.160942;AN=5008;NS=2504;DP=17309;EAS_AF=0.0724;AMR_AF=0.0879;AFR_AF=0.3858;EUR_AF=0.0895;SAS_AF=0.0736;AA=A|||;VT=SNP
11	130964070	rs56098711	T	C	100	PASS	AC=365;AF=0.0728834;AN=5008;NS=2504;DP=15658;EAS_AF=0.0357;AMR_AF=0.0519;AFR_AF=0.1104;EUR_AF=0.0855;SAS_AF=0.0624;AA=T|||;VT=SNP
11	130964084	rs1945923	C	T	100	PASS	AC=3897;AF=0.778155;AN=5008;NS=2504;DP=15606;EAS_AF=0.8284;AMR_AF=0.7104;AFR_AF=0.8495;EUR_AF=0.7097;SAS_AF=0.7485;AA=c|||;VT=SNP
11	130964102	rs55786217	A	C	100	PASS	AC=378;AF=0.0754792;AN=5008;NS=2504;DP=14988;EAS_AF=0.0437;AMR_AF=0.0533;AFR_AF=0.1074;EUR_AF=0.0855;SAS_AF=0.0706;AA=A|||;VT=SNP
11	130964586	rs4326806	A	G	100	PASS	AC=3162;AF=0.63139;AN=5008;NS=2504;DP=16146;EAS_AF=0.8234;AMR_AF=0.6239;AFR_AF=0.4478;EUR_AF=0.6213;SAS_AF=0.6973;AA=N|||;VT=SNP
11	130965067	rs1945925	C	A	100	PASS	AC=3947;AF=0.788139;AN=5008;NS=2504;DP=20285;EAS_AF=0.8621;AMR_AF=0.7104;AFR_AF=0.8495;EUR_AF=0.7097;SAS_AF=0.7648;AA=A|||;VT=SNP
11	130965143	rs1945926	T	C	100	PASS	AC=3548;AF=0.708466;AN=5008;NS=2504;DP=21183;EAS_AF=0.8264;AMR_AF=0.6599;AFR_AF=0.7126;EUR_AF=0.6243;SAS_AF=0.7025;AA=T|||;VT=SNP
11	130965192	rs67172950	G	C	100	PASS	AC=339;AF=0.0676917;AN=5008;NS=2504;DP=21103;EAS_AF=0.0357;AMR_AF=0.049;AFR_AF=0.0923;EUR_AF=0.0855;SAS_AF=0.0624;AA=G|||;VT=SNP
11	130966120	rs55843936	C	T	100	PASS	AC=400;AF=0.0798722;AN=5008;NS=2504;DP=20880;EAS_AF=0.0357;AMR_AF=0.0504;AFR_AF=0.1278;EUR_AF=0.0875;SAS_AF=0.0736;AA=T|||;VT=SNP
11	130966407	rs3819254	G	C	100	PASS	AC=3543;AF=0.707468;AN=5008;NS=2504;DP=20850;EAS_AF=0.8294;AMR_AF=0.6758;AFR_AF=0.6014;EUR_AF=0.7087;SAS_AF=0.7464;AA=C|||;VT=SNP
11	130967410	rs6590547	T	C	100	PASS	AC=1184;AF=0.236422;AN=5008;NS=2504;DP=18477;EAS_AF=0.0387;AMR_AF=0.121;AFR_AF=0.6823;EUR_AF=0.0924;SAS_AF=0.0675;AA=C|||;VT=SNP
11	130967646	rs1945927	T	C	100	PASS	AC=1193;AF=0.238219;AN=5008;NS=2504;DP=22690;EAS_AF=0.0387;AMR_AF=0.121;AFR_AF=0.68;EUR_AF=0.0924;SAS_AF=0.0798;AA=C|||;VT=SNP
11	130967699	rs1945928	A	G	100	PASS	AC=1180;AF=0.235623;AN=5008;NS=2504;DP=22111;EAS_AF=0.0387;AMR_AF=0.121;AFR_AF=0.6793;EUR_AF=0.0924;SAS_AF=0.0675;AA=A|||;VT=SNP
11	130967738	rs1945929	C	G	100	PASS	AC=1181;AF=0.235823;AN=5008;NS=2504;DP=21940;EAS_AF=0.0387;AMR_AF=0.121;AFR_AF=0.68;EUR_AF=0.0924;SAS_AF=0.0675;AA=G|||;VT=SNP
11	130968284	rs11222463	C	T	100	PASS	AC=224;AF=0.0447284;AN=5008;NS=2504;DP=19556;EAS_AF=0.0119;AMR_AF=0.0447;AFR_AF=0.0242;EUR_AF=0.1183;SAS_AF=0.0307;AA=C|||;VT=SNP
11	130968865	rs11222464	A	G	100	PASS	AC=546;AF=0.109026;AN=5008;NS=2504;DP=21327;EAS_AF=0.1151;AMR_AF=0.1182;AFR_AF=0.0416;EUR_AF=0.1809;SAS_AF=0.1135;AA=A|||;VT=SNP
11	130969273	rs55642629	G	A	100	PASS	AC=600;AF=0.119808;AN=5008;NS=2504;DP=20484;EAS_AF=0.0357;AMR_AF=0.0648;AFR_AF=0.2693;EUR_AF=0.0905;SAS_AF=0.0736;AA=A|||;VT=SNP
11	130969399	rs7128889	A	G	100	PASS	AC=1235;AF=0.246605;AN=5008;NS=2504;DP=17842;EAS_AF=0.0714;AMR_AF=0.121;AFR_AF=0.6838;EUR_AF=0.0924;SAS_AF=0.0838;AA=G|||;VT=SNP
11	130969518	rs59666738	C	T	100	PASS	AC=345;AF=0.0688898;AN=5008;NS=2504;DP=19536;EAS_AF=0.0367;AMR_AF=0.049;AFR_AF=0.0946;EUR_AF=0.0885;SAS_AF=0.0613;AA=C|||;VT=SNP
11	130969596	rs73022255	T	G	100	PASS	AC=344;AF=0.0686901;AN=5008;NS=2504;DP=20363;EAS_AF=0.0357;AMR_AF=0.049;AFR_AF=0.0946;EUR_AF=0.0885;SAS_AF=0.0613;AA=T|||;VT=SNP
11	130970543	rs1105526	T	C	100	PASS	AC=4129;AF=0.824481;AN=5008;NS=2504;DP=18883;EAS_AF=0.8621;AMR_AF=0.7233;AFR_AF=0.9773;EUR_AF=0.7127;SAS_AF=0.7658;AA=c|||;VT=SNP
11	130971744	rs2276437	C	T	100	PASS	AC=365;AF=0.0728834;AN=5008;NS=2504;DP=20509;EAS_AF=0.0714;AMR_AF=0.0865;AFR_AF=0.0371;EUR_AF=0.1153;SAS_AF=0.0695;AA=C|||;VT=SNP
11	130971823	rs2276438	A	G	100	PASS	AC=1228;AF=0.245208;AN=5008;NS=2504;DP=21574;EAS_AF=0.1151;AMR_AF=0.1383;AFR_AF=0.5613;EUR_AF=0.1551;SAS_AF=0.1207;AA=G|||;VT=SNP
11	130971884	rs2276439	T	C	100	PASS	AC=1291;AF=0.257788;AN=5008;NS=2504;DP=21036;EAS_AF=0.1161;AMR_AF=0.1455;AFR_AF=0.6044;EUR_AF=0.1551;SAS_AF=0.1207;AA=C|||;VT=SNP
11	130971959	rs2276440	T	C	100	PASS	AC=677;AF=0.135184;AN=5008;NS=2504;DP=24353;EAS_AF=0.0694;AMR_AF=0.0764;AFR_AF=0.2935;EUR_AF=0.0885;SAS_AF=0.0787;AA=T|||;VT=SNP
11	130972158	rs7948582	T	A	100	PASS	AC=404;AF=0.0806709;AN=5008;NS=2504;DP=17953;EAS_AF=0.0437;AMR_AF=0.0504;AFR_AF=0.1687;EUR_AF=0.0636;SAS_AF=0.0389;AA=T|||;VT=SNP
11	130972181	rs61296271	T	G	100	PASS	AC=664;AF=0.132588;AN=5008;NS=2504;DP=18430;EAS_AF=0.0685;AMR_AF=0.0764;AFR_AF=0.2935;EUR_AF=0.0885;SAS_AF=0.0665;AA=T|||;VT=SNP
11	130972343	rs60150259	A	G	100	PASS	AC=765;AF=0.152756;AN=5008;NS=2504;DP=17834;EAS_AF=0.0685;AMR_AF=0.0865;AFR_AF=0.3555;EUR_AF=0.0885;SAS_AF=0.0787;AA=A|||;VT=SNP
11	130972488	rs7933904	C	T	100	PASS	AC=437;AF=0.0872604;AN=5008;NS=2504;DP=17977;EAS_AF=0.0466;AMR_AF=0.0548;AFR_AF=0.1853;EUR_AF=0.0656;SAS_AF=0.0419;AA=T|||;VT=SNP
11	130972779	rs60347804	C	G	100	PASS	AC=437;AF=0.0872604;AN=5008;NS=2504;DP=22061;EAS_AF=0.0466;AMR_AF=0.0548;AFR_AF=0.1853;EUR_AF=0.0656;SAS_AF=0.0419;AA=G|||;VT=SNP
11	130972823	rs61188380	G	A	100	PASS	AC=476;AF=0.0950479;AN=5008;NS=2504;DP=22247;EAS_AF=0.0794;AMR_AF=0.0548;AFR_AF=0.1861;EUR_AF=0.0656;SAS_AF=0.047;AA=A|||;VT=SNP
11	130972840	rs56747443	T	A	100	PASS	AC=437;AF=0.0872604;AN=5008;NS=2504;DP=22244;EAS_AF=0.0466;AMR_AF=0.0548;AFR_AF=0.1853;EUR_AF=0.0656;SAS_AF=0.0419;AA=T|||;VT=SNP
11	130972899	rs55988631	T	G	100	PASS	AC=1208;AF=0.241214;AN=5008;NS=2504;DP=21875;EAS_AF=0.1151;AMR_AF=0.1427;AFR_AF=0.5439;EUR_AF=0.1551;SAS_AF=0.1207;AA=G|||;VT=SNP
11	130973018	rs55968529	T	G	100	PASS	AC=437;AF=0.0872604;AN=5008;NS=2504;DP=20655;EAS_AF=0.0466;AMR_AF=0.0548;AFR_AF=0.1853;EUR_AF=0.0656;SAS_AF=0.0419;AA=T|||;VT=SNP
11	130973025	rs55738939	A	G	100	PASS	AC=1207;AF=0.241014;AN=5008;NS=2504;DP=20323;EAS_AF=0.1151;AMR_AF=0.1427;AFR_AF=0.5439;EUR_AF=0.1541;SAS_AF=0.1207;AA=G|||;VT=SNP
11	130973046	rs61242408	A	G	100	PASS	AC=532;AF=0.10623;AN=5008;NS=2504;DP=20502;EAS_AF=0.0466;AMR_AF=0.0663;AFR_AF=0.2504;EUR_AF=0.0666;SAS_AF=0.0419;AA=G|||;VT=SNP
11	130973515	rs11222466	G	A	100	PASS	AC=121;AF=0.0241613;AN=5008;NS=2504;DP=18403;EAS_AF=0.0119;AMR_AF=0.0303;AFR_AF=0.0015;EUR_AF=0.0636;SAS_AF=0.0225;AA=G|||;VT=SNP
11	130973554	rs57314155	G	A	100	PASS	AC=437;AF=0.0872604;AN=5008;NS=2504;DP=18902;EAS_AF=0.0466;AMR_AF=0.0548;AFR_AF=0.1853;EUR_AF=0.0656;SAS_AF=0.0419;AA=G|||;VT=SNP
11	130973601	rs58865766	C	T	100	PASS	AC=438;AF=0.0874601;AN=5008;NS=2504;DP=18659;EAS_AF=0.0466;AMR_AF=0.0562;AFR_AF=0.1853;EUR_AF=0.0656;SAS_AF=0.0419;AA=C|||;VT=SNP
11	130973697	rs56151042	A	G	100	PASS	AC=676;AF=0.134984;AN=5008;NS=2504;DP=652;EAS_AF=0.0685;AMR_AF=0.0764;AFR_AF=0.2935;EUR_AF=0.0885;SAS_AF=0.0787;AA=A|||;VT=SNP
11	130973865	rs12270113	A	G	100	PASS	AC=883;AF=0.176318;AN=5008;NS=2504;DP=17772;EAS_AF=0.1171;AMR_AF=0.1441;AFR_AF=0.2821;EUR_AF=0.1819;SAS_AF=0.1115;AA=G|||;VT=SNP
11	130974221	rs12271602	A	G	100	PASS	AC=1655;AF=0.330471;AN=5008;NS=2504;DP=17047;EAS_AF=0.1855;AMR_AF=0.232;AFR_AF=0.6415;EUR_AF=0.2704;SAS_AF=0.1912;AA=a|||;VT=SNP
11	130974501	rs61911664	G	A	100	PASS	AC=441;AF=0.0880591;AN=5008;NS=2504;DP=16613;EAS_AF=0.0665;AMR_AF=0.0893;AFR_AF=0.0983;EUR_AF=0.1153;SAS_AF=0.0675;AA=G|||;VT=SNP
11	130974503	rs78029879	C	T	100	PASS	AC=561;AF=0.112021;AN=5008;NS=2504;DP=16713;EAS_AF=0.0466;AMR_AF=0.0591;AFR_AF=0.2761;EUR_AF=0.0666;SAS_AF=0.0419;AA=C|||;VT=SNP
11	130974829	rs117896464	G	C	100	PASS	AC=124;AF=0.0247604;AN=5008;NS=2504;DP=19468;EAS_AF=0.0377;AMR_AF=0.0303;AFR_AF=0.0023;EUR_AF=0.0288;SAS_AF=0.0337;AA=G|||;VT=SNP
11	130974884	rs12292215	T	C	100	PASS	AC=1004;AF=0.200479;AN=5008;NS=2504;DP=18198;EAS_AF=0.1151;AMR_AF=0.1484;AFR_AF=0.3737;EUR_AF=0.1819;SAS_AF=0.1104;AA=T|||;VT=SNP
11	130974894	rs7123641	A	G	100	PASS	AC=1425;AF=0.284545;AN=5008;NS=2504;DP=18627;EAS_AF=0.1161;AMR_AF=0.1888;AFR_AF=0.6604;EUR_AF=0.1829;SAS_AF=0.1227;AA=A|||;VT=SNP
11	130974923	rs7123981	G	A	100	PASS	AC=831;AF=0.165935;AN=5008;NS=2504;DP=18115;EAS_AF=0.0714;AMR_AF=0.0922;AFR_AF=0.3979;EUR_AF=0.0895;SAS_AF=0.0808;AA=A|||;VT=SNP
11	130975269	rs12273490	A	G	100	PASS	AC=1005;AF=0.200679;AN=5008;NS=2504;DP=18561;EAS_AF=0.1161;AMR_AF=0.1484;AFR_AF=0.3737;EUR_AF=0.1819;SAS_AF=0.1104;AA=G|||;VT=SNP
11	130975316	rs67546837	C	T	100	PASS	AC=381;AF=0.0760783;AN=5008;NS=2504;DP=17940;EAS_AF=0.0694;AMR_AF=0.049;AFR_AF=0.0915;EUR_AF=0.0885;SAS_AF=0.0685;AA=C|||;VT=SNP
11	130975394	rs12286754	C	T	100	PASS	AC=360;AF=0.071885;AN=5008;NS=2504;DP=17408;EAS_AF=0.0685;AMR_AF=0.0865;AFR_AF=0.0363;EUR_AF=0.1153;SAS_AF=0.0685;AA=C|||;VT=SNP
11	130975671	rs12286937	C	T	100	PASS	AC=1022;AF=0.204073;AN=5008;NS=2504;DP=17503;EAS_AF=0.1151;AMR_AF=0.1542;AFR_AF=0.3737;EUR_AF=0.1948;SAS_AF=0.1115;AA=C|||;VT=SNP
11	130975732	rs12286995	C	A	100	PASS	AC=461;AF=0.0920527;AN=5008;NS=2504;DP=15304;EAS_AF=0.0685;AMR_AF=0.0951;AFR_AF=0.0976;EUR_AF=0.1282;SAS_AF=0.0695;AA=C|||;VT=SNP
11	130976105	rs74541184	C	T	100	PASS	AC=561;AF=0.112021;AN=5008;NS=2504;DP=17120;EAS_AF=0.0466;AMR_AF=0.0591;AFR_AF=0.2761;EUR_AF=0.0666;SAS_AF=0.0419;AA=C|||;VT=SNP
11	130976160	rs75479387	C	T	100	PASS	AC=424;AF=0.0846645;AN=5008;NS=2504;DP=18159;EAS_AF=0.0466;AMR_AF=0.0548;AFR_AF=0.1755;EUR_AF=0.0656;SAS_AF=0.0419;AA=C|||;VT=SNP
11	130976228	rs12278763	C	T	100	PASS	AC=1022;AF=0.204073;AN=5008;NS=2504;DP=18536;EAS_AF=0.1151;AMR_AF=0.1542;AFR_AF=0.3737;EUR_AF=0.1948;SAS_AF=0.1115;AA=C|||;VT=SNP
11	130976287	rs1981426	G	A	100	PASS	AC=1572;AF=0.313898;AN=5008;NS=2504;DP=18269;EAS_AF=0.5228;AMR_AF=0.4164;AFR_AF=0.0877;EUR_AF=0.2992;SAS_AF=0.3466;AA=G|||;VT=SNP
11	130976311	rs12291865	A	C	100	PASS	AC=1835;AF=0.366414;AN=5008;NS=2504;DP=18053;EAS_AF=0.1855;AMR_AF=0.245;AFR_AF=0.7526;EUR_AF=0.2903;SAS_AF=0.1953;AA=c|||;VT=SNP
11	130976473	rs61911666	T	C	100	PASS	AC=1945;AF=0.388379;AN=5008;NS=2504;DP=16381;EAS_AF=0.1855;AMR_AF=0.2507;AFR_AF=0.8389;EUR_AF=0.2853;SAS_AF=0.1922;AA=C|||;VT=SNP
11	130976740	rs61911667	T	C	100	PASS	AC=1327;AF=0.264976;AN=5008;NS=2504;DP=19620;EAS_AF=0.1151;AMR_AF=0.1816;AFR_AF=0.5802;EUR_AF=0.1958;SAS_AF=0.1237;AA=T|||;VT=SNP
11	130976824	rs79555020	G	A	100	PASS	AC=453;AF=0.0904553;AN=5008;NS=2504;DP=18345;EAS_AF=0.0437;AMR_AF=0.0504;AFR_AF=0.2073;EUR_AF=0.0636;SAS_AF=0.0368;AA=G|||;VT=SNP
11	130976879	rs1945937	T	C	100	PASS	AC=1861;AF=0.371605;AN=5008;NS=2504;DP=18826;EAS_AF=0.1855;AMR_AF=0.2464;AFR_AF=0.7776;EUR_AF=0.2853;SAS_AF=0.1922;AA=C|||;VT=SNP
11	130977695	rs11222468	G	A	100	PASS	AC=504;AF=0.100639;AN=5008;NS=2504;DP=16351;EAS_AF=0.2579;AMR_AF=0.0764;AFR_AF=0.0053;EUR_AF=0.0755;SAS_AF=0.1104;AA=G|||;VT=SNP
11	130977775	rs7936000	G	T	100	PASS	AC=1436;AF=0.286741;AN=5008;NS=2504;DP=16478;EAS_AF=0.1151;AMR_AF=0.1945;AFR_AF=0.6679;EUR_AF=0.1968;SAS_AF=0.1063;AA=G|||;VT=SNP
11	130977860	rs7951026	T	C	100	PASS	AC=1728;AF=0.345048;AN=5008;NS=2504;DP=15941;EAS_AF=0.1528;AMR_AF=0.2392;AFR_AF=0.7224;EUR_AF=0.2853;SAS_AF=0.1697;AA=T|||;VT=SNP
11	130978284	rs7130448	T	C	100	PASS	AC=1436;AF=0.286741;AN=5008;NS=2504;DP=18546;EAS_AF=0.1161;AMR_AF=0.1945;AFR_AF=0.6664;EUR_AF=0.1968;SAS_AF=0.1074;AA=C|||;VT=SNP
11	130978597	rs66749566	T	A	100	PASS	AC=383;AF=0.0764776;AN=5008;NS=2504;DP=19445;EAS_AF=0.0704;AMR_AF=0.049;AFR_AF=0.0923;EUR_AF=0.0885;SAS_AF=0.0685;AA=T|||;VT=SNP
11	130978913	rs11824370	C	T	100	PASS	AC=570;AF=0.113818;AN=5008;NS=2504;DP=20716;EAS_AF=0.0486;AMR_AF=0.0591;AFR_AF=0.2814;EUR_AF=0.0666;SAS_AF=0.0419;AA=T|||;VT=SNP
11	130979403	rs1945938	A	G	100	PASS	AC=569;AF=0.113618;AN=5008;NS=2504;DP=20120;EAS_AF=0.0486;AMR_AF=0.0591;AFR_AF=0.2806;EUR_AF=0.0666;SAS_AF=0.0419;AA=A|||;VT=SNP
11	130979607	rs60560426	G	A	100	PASS	AC=459;AF=0.0916534;AN=5008;NS=2504;DP=18391;EAS_AF=0.0694;AMR_AF=0.0951;AFR_AF=0.0983;EUR_AF=0.1292;SAS_AF=0.0644;AA=G|||;VT=SNP
11	130980051	rs6590548	A	G	100	PASS	AC=3454;AF=0.689696;AN=5008;NS=2504;DP=17730;EAS_AF=0.7063;AMR_AF=0.6628;AFR_AF=0.885;EUR_AF=0.5855;SAS_AF=0.5348;AA=G|||;VT=SNP
11	130980153	rs6590549	G	A	100	PASS	AC=1770;AF=0.353435;AN=5008;NS=2504;DP=19004;EAS_AF=0.1875;AMR_AF=0.2363;AFR_AF=0.7163;EUR_AF=0.2853;SAS_AF=0.1871;AA=A|||;VT=SNP
11	130980269	rs6590550	G	A	100	PASS	AC=4130;AF=0.824681;AN=5008;NS=2504;DP=20628;EAS_AF=0.8611;AMR_AF=0.7205;AFR_AF=0.9788;EUR_AF=0.7147;SAS_AF=0.7658;AA=A|||;VT=SNP
11	130980470	rs78071182	C	T	100	PASS	AC=190;AF=0.0379393;AN=5008;NS=2504;DP=19583;EAS_AF=0.0456;AMR_AF=0.0303;AFR_AF=0.0174;EUR_AF=0.0636;SAS_AF=0.0368;AA=C|||;VT=SNP
11	130980711	rs10894324	C	G	100	PASS	AC=1046;AF=0.208866;AN=5008;NS=2504;DP=17086;EAS_AF=0.0942;AMR_AF=0.1729;AFR_AF=0.3669;EUR_AF=0.2505;SAS_AF=0.0961;AA=C|||;VT=SNP
11	130981263	rs12288135	G	T	100	PASS	AC=1588;AF=0.317093;AN=5008;NS=2504;DP=17893;EAS_AF=0.1657;AMR_AF=0.2277;AFR_AF=0.5658;EUR_AF=0.34;SAS_AF=0.1769;AA=T|||;VT=SNP
11	130981573	rs12804541	C	A	100	PASS	AC=985;AF=0.196685;AN=5008;NS=2504;DP=16710;EAS_AF=0.2659;AMR_AF=0.3329;AFR_AF=0.0219;EUR_AF=0.2237;SAS_AF=0.2372;AA=C|||;VT=SNP
11	130981860	rs10894325	C	T	100	PASS	AC=504;AF=0.100639;AN=5008;NS=2504;DP=15372;EAS_AF=0.252;AMR_AF=0.0778;AFR_AF=0.0091;EUR_AF=0.0755;SAS_AF=0.1104;AA=C|||;VT=SNP
11	130982648	rs7101509	A	G	100	PASS	AC=2041;AF=0.407548;AN=5008;NS=2504;DP=16582;EAS_AF=0.2143;AMR_AF=0.2839;AFR_AF=0.7595;EUR_AF=0.4076;SAS_AF=0.2188;AA=G|||;VT=SNP
11	130982838	rs7105053	G	A	100	PASS	AC=1472;AF=0.29393;AN=5008;NS=2504;DP=18318;EAS_AF=0.1419;AMR_AF=0.2277;AFR_AF=0.5424;EUR_AF=0.3171;SAS_AF=0.138;AA=G|||;VT=SNP
11	130982877	rs7105173	G	A	100	PASS	AC=1619;AF=0.323283;AN=5008;NS=2504;DP=18627;EAS_AF=0.1429;AMR_AF=0.232;AFR_AF=0.6498;EUR_AF=0.3181;SAS_AF=0.138;AA=A|||;VT=SNP
11	130983017	rs6590551	A	G	100	PASS	AC=1628;AF=0.32508;AN=5008;NS=2504;DP=17197;EAS_AF=0.1429;AMR_AF=0.232;AFR_AF=0.6558;EUR_AF=0.3181;SAS_AF=0.1391;AA=a|||;VT=SNP
11	130983300	rs55867029	G	A	100	PASS	AC=332;AF=0.0662939;AN=5008;NS=2504;DP=22950;EAS_AF=0.0347;AMR_AF=0.049;AFR_AF=0.0847;EUR_AF=0.0885;SAS_AF=0.0634;AA=A|||;VT=SNP
11	130983565	rs1945911	T	C	100	PASS	AC=946;AF=0.188898;AN=5008;NS=2504;DP=20178;EAS_AF=0.0486;AMR_AF=0.0937;AFR_AF=0.5363;EUR_AF=0.0696;SAS_AF=0.0542;AA=T|||;VT=SNP
11	130983631	rs11222471	C	T	100	PASS	AC=455;AF=0.0908546;AN=5008;NS=2504;DP=21762;EAS_AF=0.0694;AMR_AF=0.0951;AFR_AF=0.0953;EUR_AF=0.1292;SAS_AF=0.0644;AA=c|||;VT=SNP
11	130983824	rs10894326	T	C	100	PASS	AC=696;AF=0.138978;AN=5008;NS=2504;DP=21548;EAS_AF=0.0942;AMR_AF=0.1398;AFR_AF=0.1195;EUR_AF=0.2505;SAS_AF=0.0961;AA=T|||;VT=SNP
11	130983980	rs57865488	G	A	100	PASS	AC=212;AF=0.0423323;AN=5008;NS=2504;DP=18524;EAS_AF=0.0456;AMR_AF=0.0317;AFR_AF=0.0333;EUR_AF=0.0636;SAS_AF=0.0368;AA=G|||;VT=SNP
11	130984045	rs10894327	A	G	100	PASS	AC=724;AF=0.144569;AN=5008;NS=2504;DP=20414;EAS_AF=0.0962;AMR_AF=0.1427;AFR_AF=0.1377;EUR_AF=0.2505;SAS_AF=0.0961;AA=A|||;VT=SNP
11	130984345	rs11222472	G	A	100	PASS	AC=242;AF=0.0483227;AN=5008;NS=2504;DP=18977;EAS_AF=0.0248;AMR_AF=0.0447;AFR_AF=0.0242;EUR_AF=0.1223;SAS_AF=0.0317;AA=G|||;VT=SNP
11	130985237	rs10791123	G	A	100	PASS	AC=695;AF=0.138778;AN=5008;NS=2504;DP=18990;EAS_AF=0.0933;AMR_AF=0.1398;AFR_AF=0.1195;EUR_AF=0.2505;SAS_AF=0.0961;AA=G|||;VT=SNP
11	130985690	rs143011592	A	T	100	PASS	AC=449;AF=0.0896565;AN=5008;NS=2504;DP=20917;EAS_AF=0.0466;AMR_AF=0.0562;AFR_AF=0.1929;EUR_AF=0.0666;SAS_AF=0.0419;AA=A|||;VT=SNP
11	130985861	rs7939872	G	A	100	PASS	AC=2074;AF=0.414137;AN=5008;NS=2504;DP=20647;EAS_AF=0.1736;AMR_AF=0.2882;AFR_AF=0.8192;EUR_AF=0.4056;SAS_AF=0.2127;AA=A|||;VT=SNP
11	130986085	rs55810374	A	C	100	PASS	AC=451;AF=0.0900559;AN=5008;NS=2504;DP=19564;EAS_AF=0.0466;AMR_AF=0.0562;AFR_AF=0.1929;EUR_AF=0.0676;SAS_AF=0.0429;AA=A|||;VT=SNP
11	130986520	rs7118615	A	C	100	PASS	AC=1238;AF=0.247204;AN=5008;NS=2504;DP=20650;EAS_AF=0.0476;AMR_AF=0.1412;AFR_AF=0.6218;EUR_AF=0.1581;SAS_AF=0.1135;AA=C|||;VT=SNP
11	130986670	rs58401087	A	G	100	PASS	AC=1255;AF=0.250599;AN=5008;NS=2504;DP=19431;EAS_AF=0.0804;AMR_AF=0.1383;AFR_AF=0.6074;EUR_AF=0.1581;SAS_AF=0.1186;AA=G|||;VT=SNP
11	130986718	rs111396216	G	A	100	PASS	AC=695;AF=0.138778;AN=5008;NS=2504;DP=19136;EAS_AF=0.0933;AMR_AF=0.1398;AFR_AF=0.1195;EUR_AF=0.2505;SAS_AF=0.0961;AA=G|||;VT=SNP
11	130986822	rs143933807	A	G	100	PASS	AC=1005;AF=0.200679;AN=5008;NS=2504;DP=19115;EAS_AF=0.0933;AMR_AF=0.17;AFR_AF=0.3381;EUR_AF=0.2505;SAS_AF=0.0961;AA=A|||;VT=SNP
11	130987535	rs2187560	T	C	100	PASS	AC=4049;AF=0.808506;AN=5008;NS=2504;DP=15063;EAS_AF=0.8611;AMR_AF=0.7104;AFR_AF=0.9198;EUR_AF=0.7177;SAS_AF=0.7669;AA=C|||;VT=SNP
11	130987730	rs11222474	T	G	100	PASS	AC=2077;AF=0.414736;AN=5008;NS=2504;DP=17496;EAS_AF=0.1865;AMR_AF=0.2867;AFR_AF=0.8079;EUR_AF=0.4095;SAS_AF=0.2147;AA=G|||;VT=SNP
11	130988060	rs10894328	T	G	100	PASS	AC=710;AF=0.141773;AN=5008;NS=2504;DP=15757;EAS_AF=0.1062;AMR_AF=0.1398;AFR_AF=0.1203;EUR_AF=0.2515;SAS_AF=0.0961;AA=T|||;VT=SNP
11	130989300	rs11222475	A	G	100	PASS	AC=1851;AF=0.369609;AN=5008;NS=2504;DP=19224;EAS_AF=0.5228;AMR_AF=0.4452;AFR_AF=0.2844;EUR_AF=0.2992;SAS_AF=0.3456;AA=A|||;VT=SNP
11	130989409	rs11222476	C	T	100	PASS	AC=697;AF=0.139177;AN=5008;NS=2504;DP=19178;EAS_AF=0.0933;AMR_AF=0.1398;AFR_AF=0.1203;EUR_AF=0.2515;SAS_AF=0.0961;AA=C|||;VT=SNP
11	130989530	rs35218064	T	C	100	PASS	AC=984;AF=0.196486;AN=5008;NS=2504;DP=18040;EAS_AF=0.2679;AMR_AF=0.3329;AFR_AF=0.0219;EUR_AF=0.2227;SAS_AF=0.2352;AA=T|||;VT=SNP
11	130989721	rs75622955	G	A	100	PASS	AC=389;AF=0.0776757;AN=5008;NS=2504;DP=19623;EAS_AF=0.0437;AMR_AF=0.0461;AFR_AF=0.1604;EUR_AF=0.0636;SAS_AF=0.0378;AA=G|||;VT=SNP
11	130990226	rs12294945	C	A	100	PASS	AC=376;AF=0.0750799;AN=5008;NS=2504;DP=16393;EAS_AF=0.0685;AMR_AF=0.0937;AFR_AF=0.0363;EUR_AF=0.1302;SAS_AF=0.0644;AA=C|||;VT=SNP
11	130990591	rs76881726	C	T	100	PASS	AC=410;AF=0.081869;AN=5008;NS=2504;DP=15417;EAS_AF=0.0417;AMR_AF=0.0519;AFR_AF=0.1687;EUR_AF=0.0666;SAS_AF=0.0429;AA=C|||;VT=SNP
11	130991178	rs4937599	A	C	100	PASS	AC=4052;AF=0.809105;AN=5008;NS=2504;DP=19876;EAS_AF=0.8611;AMR_AF=0.7104;AFR_AF=0.9198;EUR_AF=0.7167;SAS_AF=0.771;AA=C|||;VT=SNP
11	130992111	rs1945913	A	G	100	PASS	AC=1494;AF=0.298323;AN=5008;NS=2504;DP=19225;EAS_AF=0.3165;AMR_AF=0.1744;AFR_AF=0.5726;EUR_AF=0.1561;SAS_AF=0.1431;AA=a|||;VT=SNP
11	130992278	rs56043870	G	C	100	PASS	AC=266;AF=0.053115;AN=5008;NS=2504;DP=19372;EAS_AF=0.0377;AMR_AF=0.0476;AFR_AF=0.0386;EUR_AF=0.0805;SAS_AF=0.0644;AA=G|||;VT=SNP
11	130992814	rs61909566	C	T	100	PASS	AC=419;AF=0.0836661;AN=5008;NS=2504;DP=16371;EAS_AF=0.1121;AMR_AF=0.0216;AFR_AF=0.0242;EUR_AF=0.0497;SAS_AF=0.2137;AA=C|||;VT=SNP
11	130993591	rs7947449	C	T	100	PASS	AC=1323;AF=0.264177;AN=5008;NS=2504;DP=19182;EAS_AF=0.3304;AMR_AF=0.1499;AFR_AF=0.4652;EUR_AF=0.1153;SAS_AF=0.1585;AA=T|||;VT=SNP
11	130993936	rs4366497	C	T	100	PASS	AC=1319;AF=0.263379;AN=5008;NS=2504;DP=18611;EAS_AF=0.3323;AMR_AF=0.1499;AFR_AF=0.4652;EUR_AF=0.1133;SAS_AF=0.1544;AA=T|||;VT=SNP
11	130996316	rs11222477	G	C	100	PASS	AC=579;AF=0.115615;AN=5008;NS=2504;DP=17857;EAS_AF=0.2659;AMR_AF=0.0677;AFR_AF=0.1082;EUR_AF=0.0358;SAS_AF=0.0869;AA=G|||;VT=SNP
11	130996834	rs4937600	C	T	100	PASS	AC=4026;AF=0.803914;AN=5008;NS=2504;DP=18294;EAS_AF=0.8671;AMR_AF=0.7061;AFR_AF=0.9054;EUR_AF=0.7087;SAS_AF=0.7689;AA=T|||;VT=SNP
11	130996847	rs11530770	C	T	100	PASS	AC=576;AF=0.115016;AN=5008;NS=2504;DP=18231;EAS_AF=0.2619;AMR_AF=0.0677;AFR_AF=0.1082;EUR_AF=0.0368;SAS_AF=0.0869;AA=C|||;VT=SNP
11	130997353	rs35961356	T	A	100	PASS	AC=1334;AF=0.266374;AN=5008;NS=2504;DP=18711;EAS_AF=0.3065;AMR_AF=0.4236;AFR_AF=0.0492;EUR_AF=0.3539;SAS_AF=0.317;AA=T|||;VT=SNP
11	130997485	rs10894329	G	A	100	PASS	AC=3609;AF=0.720647;AN=5008;NS=2504;DP=18113;EAS_AF=0.755;AMR_AF=0.6844;AFR_AF=0.879;EUR_AF=0.661;SAS_AF=0.5583;AA=A|||;VT=SNP
11	130998617	rs1945931	C	G	100	PASS	AC=958;AF=0.191294;AN=5008;NS=2504;DP=20780;EAS_AF=0.2669;AMR_AF=0.1023;AFR_AF=0.3737;EUR_AF=0.0378;SAS_AF=0.0879;AA=G|||;VT=SNP
11	130998864	rs1945932	T	A	100	PASS	AC=327;AF=0.0652955;AN=5008;NS=2504;DP=22656;EAS_AF=0.0377;AMR_AF=0.049;AFR_AF=0.0832;EUR_AF=0.0785;SAS_AF=0.0675;AA=T|||;VT=SNP
11	130999043	rs73024294	T	C	100	PASS	AC=158;AF=0.0315495;AN=5008;NS=2504;DP=21772;EAS_AF=0.0357;AMR_AF=0.0317;AFR_AF=0.0098;EUR_AF=0.0636;SAS_AF=0.0235;AA=T|||;VT=SNP
11	130999307	rs78378790	C	T	100	PASS	AC=575;AF=0.114816;AN=5008;NS=2504;DP=18868;EAS_AF=0.0754;AMR_AF=0.0548;AFR_AF=0.2602;EUR_AF=0.0785;SAS_AF=0.0389;AA=C|||;VT=SNP
11	131000184	rs12576023	T	G	100	PASS	AC=583;AF=0.116414;AN=5008;NS=2504;DP=13410;EAS_AF=0.2669;AMR_AF=0.0677;AFR_AF=0.1089;EUR_AF=0.0368;SAS_AF=0.0879;AA=T|||;VT=SNP
11	131000885	rs1945935	C	A	100	PASS	AC=564;AF=0.11262;AN=5008;NS=2504;DP=20287;EAS_AF=0.0754;AMR_AF=0.0548;AFR_AF=0.2519;EUR_AF=0.0785;SAS_AF=0.0389;AA=C|||;VT=SNP
11	131001038	rs4145056	G	T	100	PASS	AC=2030;AF=0.405351;AN=5008;NS=2504;DP=21464;EAS_AF=0.3849;AMR_AF=0.5259;AFR_AF=0.2466;EUR_AF=0.5437;SAS_AF=0.4131;AA=G|||;VT=SNP
11	131001053	rs4145055	C	G	100	PASS	AC=960;AF=0.191693;AN=5008;NS=2504;DP=20914;EAS_AF=0.2371;AMR_AF=0.3343;AFR_AF=0.0136;EUR_AF=0.2296;SAS_AF=0.2454;AA=C|||;VT=SNP
11	131001402	rs4145054	C	A	100	PASS	AC=2019;AF=0.403155;AN=5008;NS=2504;DP=23767;EAS_AF=0.3849;AMR_AF=0.5245;AFR_AF=0.2443;EUR_AF=0.5398;SAS_AF=0.41;AA=C|||;VT=SNP
11	131001534	rs11222479	G	A	100	PASS	AC=231;AF=0.0461262;AN=5008;NS=2504;DP=22354;EAS_AF=0.0357;AMR_AF=0.0418;AFR_AF=0.0197;EUR_AF=0.1083;SAS_AF=0.0317;AA=G|||;VT=SNP
11	131001581	rs11222480	T	G	100	PASS	AC=206;AF=0.0411342;AN=5008;NS=2504;DP=22485;EAS_AF=0.002;AMR_AF=0.0274;AFR_AF=0.0061;EUR_AF=0.0656;SAS_AF=0.1135;AA=T|||;VT=SNP
11	131001813	rs76845508	A	G	100	PASS	AC=473;AF=0.0944489;AN=5008;NS=2504;DP=20669;EAS_AF=0.1121;AMR_AF=0.0259;AFR_AF=0.0613;EUR_AF=0.0507;SAS_AF=0.2147;AA=A|||;VT=SNP
11	131001863	rs77798563	T	C	100	PASS	AC=612;AF=0.122204;AN=5008;NS=2504;DP=21154;EAS_AF=0.2937;AMR_AF=0.0677;AFR_AF=0.1082;EUR_AF=0.0368;SAS_AF=0.091;AA=T|||;VT=SNP
11	131002235	rs10750463	C	T	100	PASS	AC=2697;AF=0.538538;AN=5008;NS=2504;DP=19827;EAS_AF=0.6796;AMR_AF=0.598;AFR_AF=0.3903;EUR_AF=0.5815;SAS_AF=0.5072;AA=C|||;VT=SNP
11	131002364	rs59950958	C	T	100	PASS	AC=912;AF=0.182109;AN=5008;NS=2504;DP=20781;EAS_AF=0.0754;AMR_AF=0.0865;AFR_AF=0.4887;EUR_AF=0.0795;SAS_AF=0.0511;AA=C|||;VT=SNP
11	131002513	rs1114224	A	G	100	PASS	AC=3611;AF=0.721046;AN=5008;NS=2504;DP=19569;EAS_AF=0.755;AMR_AF=0.6844;AFR_AF=0.879;EUR_AF=0.661;SAS_AF=0.5603;AA=G|||;VT=SNP
11	131002938	rs10750464	C	T	100	PASS	AC=2690;AF=0.537141;AN=5008;NS=2504;DP=17302;EAS_AF=0.6796;AMR_AF=0.5965;AFR_AF=0.3903;EUR_AF=0.5785;SAS_AF=0.5041;AA=T|||;VT=SNP
11	131003042	rs12288529	T	C	100	PASS	AC=1735;AF=0.346446;AN=5008;NS=2504;DP=18673;EAS_AF=0.3433;AMR_AF=0.4755;AFR_AF=0.1929;EUR_AF=0.4314;SAS_AF=0.3783;AA=T|||;VT=SNP
11	131003448	rs77684502	C	T	100	PASS	AC=413;AF=0.0824681;AN=5008;NS=2504;DP=20397;EAS_AF=0.1111;AMR_AF=0.0216;AFR_AF=0.0234;EUR_AF=0.0487;SAS_AF=0.2106;AA=C|||;VT=SNP
11	131003809	rs4145057	G	A	100	PASS	AC=294;AF=0.0587061;AN=5008;NS=2504;DP=18202;EAS_AF=0.0387;AMR_AF=0.0447;AFR_AF=0.0635;EUR_AF=0.1074;SAS_AF=0.0327;AA=A|||;VT=SNP
11	131003813	rs55790245	C	T	100	PASS	AC=857;AF=0.171126;AN=5008;NS=2504;DP=18574;EAS_AF=0.0744;AMR_AF=0.0821;AFR_AF=0.4508;EUR_AF=0.0785;SAS_AF=0.0511;AA=C|||;VT=SNP
11	131004190	rs56201124	C	T	100	PASS	AC=893;AF=0.178315;AN=5008;NS=2504;DP=19817;EAS_AF=0.0744;AMR_AF=0.085;AFR_AF=0.4758;EUR_AF=0.0795;SAS_AF=0.0511;AA=T|||;VT=SNP
11	131004410	rs11222483	G	A	100	PASS	AC=285;AF=0.0569089;AN=5008;NS=2504;DP=16704;EAS_AF=0.0357;AMR_AF=0.049;AFR_AF=0.0575;EUR_AF=0.1074;SAS_AF=0.0317;AA=G|||;VT=SNP
11	131004786	rs73026273	C	A	100	PASS	AC=282;AF=0.0563099;AN=5008;NS=2504;DP=20511;EAS_AF=0.0357;AMR_AF=0.0476;AFR_AF=0.056;EUR_AF=0.1074;SAS_AF=0.0317;AA=C|||;VT=SNP
11	131004831	rs11604769	C	T	100	PASS	AC=250;AF=0.0499201;AN=5008;NS=2504;DP=20852;EAS_AF=0.0357;AMR_AF=0.0447;AFR_AF=0.0333;EUR_AF=0.1074;SAS_AF=0.0317;AA=C|||;VT=SNP
11	131004868	rs1894184	G	T	100	PASS	AC=1753;AF=0.35004;AN=5008;NS=2504;DP=20996;EAS_AF=0.3502;AMR_AF=0.4784;AFR_AF=0.1997;EUR_AF=0.4324;SAS_AF=0.3773;AA=G|||;VT=SNP
11	131006073	rs1945912	C	A	100	PASS	AC=1757;AF=0.350839;AN=5008;NS=2504;DP=19894;EAS_AF=0.3522;AMR_AF=0.4798;AFR_AF=0.1997;EUR_AF=0.4324;SAS_AF=0.3783;AA=C|||;VT=SNP
11	131006126	rs61569923	C	T	100	PASS	AC=215;AF=0.0429313;AN=5008;NS=2504;DP=21152;EAS_AF=0.0734;AMR_AF=0.0303;AFR_AF=0.003;EUR_AF=0.0775;SAS_AF=0.0389;AA=C|||;VT=SNP
11	131006520	rs4122127	C	G	100	PASS	AC=3623;AF=0.723442;AN=5008;NS=2504;DP=8656;EAS_AF=0.756;AMR_AF=0.6844;AFR_AF=0.8918;EUR_AF=0.6571;SAS_AF=0.5583;AA=G|||;VT=SNP
11	131006544	rs73026275	C	G	100	PASS	AC=606;AF=0.121006;AN=5008;NS=2504;DP=12807;EAS_AF=0.0367;AMR_AF=0.0778;AFR_AF=0.2844;EUR_AF=0.1074;SAS_AF=0.0317;AA=C|||;VT=SNP
11	131006669	rs12418579	C	T	100	PASS	AC=1738;AF=0.347045;AN=5008;NS=2504;DP=20586;EAS_AF=0.3452;AMR_AF=0.4741;AFR_AF=0.1936;EUR_AF=0.4314;SAS_AF=0.3793;AA=C|||;VT=SNP
11	131006715	rs11823005	C	T	100	PASS	AC=576;AF=0.115016;AN=5008;NS=2504;DP=20418;EAS_AF=0.0734;AMR_AF=0.0605;AFR_AF=0.2595;EUR_AF=0.0785;SAS_AF=0.0389;AA=C|||;VT=SNP
11	131006990	rs61909569	G	A	100	PASS	AC=414;AF=0.0826677;AN=5008;NS=2504;DP=18174;EAS_AF=0.1101;AMR_AF=0.0216;AFR_AF=0.0234;EUR_AF=0.0497;SAS_AF=0.2117;AA=G|||;VT=SNP
11	131007393	rs11222487	G	T	100	PASS	AC=519;AF=0.103634;AN=5008;NS=2504;DP=15878;EAS_AF=0.0357;AMR_AF=0.0663;AFR_AF=0.2247;EUR_AF=0.1083;SAS_AF=0.0317;AA=G|||;VT=SNP
11	131007396	rs11222488	G	A	100	PASS	AC=566;AF=0.113019;AN=5008;NS=2504;DP=15802;EAS_AF=0.2659;AMR_AF=0.0677;AFR_AF=0.093;EUR_AF=0.0368;SAS_AF=0.093;AA=G|||;VT=SNP
11	131009303	rs7118650	C	T	100	PASS	AC=1155;AF=0.230631;AN=5008;NS=2504;DP=17631;EAS_AF=0.3393;AMR_AF=0.1297;AFR_AF=0.354;EUR_AF=0.1153;SAS_AF=0.1421;AA=C|||;VT=SNP
11	131009474	rs73026289	A	G	100	PASS	AC=248;AF=0.0495208;AN=5008;NS=2504;DP=18969;EAS_AF=0.0357;AMR_AF=0.0447;AFR_AF=0.0303;EUR_AF=0.1093;SAS_AF=0.0317;AA=A|||;VT=SNP
11	131009622	rs10894330	C	T	100	PASS	AC=1175;AF=0.234625;AN=5008;NS=2504;DP=15900;EAS_AF=0.3532;AMR_AF=0.1297;AFR_AF=0.354;EUR_AF=0.1213;SAS_AF=0.1421;AA=T|||;VT=SNP
11	131009644	rs1793594	C	T	100	PASS	AC=1753;AF=0.35004;AN=5008;NS=2504;DP=15570;EAS_AF=0.3611;AMR_AF=0.4697;AFR_AF=0.1921;EUR_AF=0.4414;SAS_AF=0.3732;AA=C|||;VT=SNP
11	131009660	rs2213117	G	T	100	PASS	AC=799;AF=0.159545;AN=5008;NS=2504;DP=16183;EAS_AF=0.253;AMR_AF=0.2983;AFR_AF=0.0113;EUR_AF=0.161;SAS_AF=0.1636;AA=G|||;VT=SNP
11	131010793	rs1627835	T	C	100	PASS	AC=4088;AF=0.816294;AN=5008;NS=2504;DP=19966;EAS_AF=0.877;AMR_AF=0.7406;AFR_AF=0.8911;EUR_AF=0.7336;SAS_AF=0.7914;AA=C|||;VT=SNP
11	131010947	rs1793834	T	C	100	PASS	AC=3816;AF=0.761981;AN=5008;NS=2504;DP=20039;EAS_AF=0.874;AMR_AF=0.719;AFR_AF=0.6997;EUR_AF=0.7306;SAS_AF=0.7935;AA=C|||;VT=SNP
11	131010994	rs1945916	T	C	100	PASS	AC=3815;AF=0.761781;AN=5008;NS=2504;DP=20540;EAS_AF=0.874;AMR_AF=0.719;AFR_AF=0.6997;EUR_AF=0.7296;SAS_AF=0.7935;AA=t|||;VT=SNP
11	131011279	rs11222490	G	T	100	PASS	AC=259;AF=0.0517173;AN=5008;NS=2504;DP=20351;EAS_AF=0.0079;AMR_AF=0.0648;AFR_AF=0.0393;EUR_AF=0.1272;SAS_AF=0.0266;AA=G|||;VT=SNP
11	131011290	rs1632088	A	C	100	PASS	AC=2419;AF=0.483027;AN=5008;NS=2504;DP=21309;EAS_AF=0.5387;AMR_AF=0.4308;AFR_AF=0.3707;EUR_AF=0.5795;SAS_AF=0.5153;AA=A|||;VT=SNP
11	131011292	rs1793833	T	C	100	PASS	AC=2485;AF=0.496206;AN=5008;NS=2504;DP=20524;EAS_AF=0.5635;AMR_AF=0.4337;AFR_AF=0.3896;EUR_AF=0.5815;SAS_AF=0.5276;AA=C|||;VT=SNP
11	131012407	rs12420945	G	T	100	PASS	AC=185;AF=0.0369409;AN=5008;NS=2504;DP=18429;EAS_AF=0.0556;AMR_AF=0.0043;AFR_AF=0.0234;EUR_AF=0.0229;SAS_AF=0.0736;AA=G|||;VT=SNP
11	131013004	rs1793595	C	T	100	PASS	AC=3856;AF=0.769968;AN=5008;NS=2504;DP=20048;EAS_AF=0.8839;AMR_AF=0.7522;AFR_AF=0.9213;EUR_AF=0.5865;SAS_AF=0.6493;AA=T|||;VT=SNP
11	131013063	rs73028211	T	C	100	PASS	AC=331;AF=0.0660942;AN=5008;NS=2504;DP=20129;EAS_AF=0.1419;AMR_AF=0.0216;AFR_AF=0.0628;EUR_AF=0.0338;SAS_AF=0.0573;AA=T|||;VT=SNP
11	131013602	rs1793831	C	T	100	PASS	AC=3731;AF=0.745008;AN=5008;NS=2504;DP=20471;EAS_AF=0.8631;AMR_AF=0.7507;AFR_AF=0.8396;EUR_AF=0.5895;SAS_AF=0.6513;AA=T|||;VT=SNP
11	131013625	rs1793596	G	A	100	PASS	AC=343;AF=0.0684904;AN=5008;NS=2504;DP=21312;EAS_AF=0.0645;AMR_AF=0.0692;AFR_AF=0.0454;EUR_AF=0.1233;SAS_AF=0.047;AA=G|||;VT=SNP
11	131013910	rs1793830	T	A	100	PASS	AC=1520;AF=0.303514;AN=5008;NS=2504;DP=19550;EAS_AF=0.2867;AMR_AF=0.1916;AFR_AF=0.5446;EUR_AF=0.2207;SAS_AF=0.1595;AA=A|||;VT=SNP
11	131014585	rs1113876	C	T	100	PASS	AC=1177;AF=0.235024;AN=5008;NS=2504;DP=18272;EAS_AF=0.2321;AMR_AF=0.3818;AFR_AF=0.0166;EUR_AF=0.3221;SAS_AF=0.3395;AA=C|||;VT=SNP
11	131014747	rs1114190	G	A	100	PASS	AC=1959;AF=0.391174;AN=5008;NS=2504;DP=19373;EAS_AF=0.6468;AMR_AF=0.3242;AFR_AF=0.3911;EUR_AF=0.2644;SAS_AF=0.3057;AA=A|||;VT=SNP
11	131014920	rs11222491	G	C	100	PASS	AC=1370;AF=0.273562;AN=5008;NS=2504;DP=17585;EAS_AF=0.2331;AMR_AF=0.3934;AFR_AF=0.1573;EUR_AF=0.3231;SAS_AF=0.3364;AA=G|||;VT=SNP
11	131015160	rs1793597	A	G	100	PASS	AC=887;AF=0.177117;AN=5008;NS=2504;DP=17895;EAS_AF=0.1518;AMR_AF=0.1023;AFR_AF=0.3616;EUR_AF=0.1292;SAS_AF=0.0562;AA=A|||;VT=SNP
11	131015364	rs1793829	C	T	100	PASS	AC=393;AF=0.0784744;AN=5008;NS=2504;DP=18945;EAS_AF=0.1488;AMR_AF=0.0677;AFR_AF=0.0159;EUR_AF=0.1233;SAS_AF=0.0521;AA=c|||;VT=SNP
11	131015373	rs2213118	C	A	100	PASS	AC=1369;AF=0.273363;AN=5008;NS=2504;DP=19254;EAS_AF=0.2321;AMR_AF=0.3934;AFR_AF=0.1566;EUR_AF=0.3241;SAS_AF=0.3364;AA=C|||;VT=SNP
11	131016406	rs73028222	T	C	100	PASS	AC=295;AF=0.0589058;AN=5008;NS=2504;DP=17059;EAS_AF=0.1151;AMR_AF=0.0202;AFR_AF=0.062;EUR_AF=0.0358;SAS_AF=0.0481;AA=T|||;VT=SNP
11	131016587	rs1793828	C	T	100	PASS	AC=464;AF=0.0926518;AN=5008;NS=2504;DP=17311;EAS_AF=0.1498;AMR_AF=0.0706;AFR_AF=0.0613;EUR_AF=0.1282;SAS_AF=0.0552;AA=T|||;VT=SNP
11	131017125	rs60689637	T	A	100	PASS	AC=252;AF=0.0503195;AN=5008;NS=2504;DP=19579;EAS_AF=0.1121;AMR_AF=0.0014;AFR_AF=0.0174;EUR_AF=0.0159;SAS_AF=0.1012;AA=T|||;VT=SNP
11	131018257	rs1793826	G	A	100	PASS	AC=438;AF=0.0874601;AN=5008;NS=2504;DP=18734;EAS_AF=0.1478;AMR_AF=0.0692;AFR_AF=0.0454;EUR_AF=0.1272;SAS_AF=0.0542;AA=G|||;VT=SNP
11	131018399	rs1793598	C	T	100	PASS	AC=3856;AF=0.769968;AN=5008;NS=2504;DP=16422;EAS_AF=0.8859;AMR_AF=0.7565;AFR_AF=0.913;EUR_AF=0.5915;SAS_AF=0.6503;AA=T|||;VT=SNP
11	131018675	rs1793825	G	C	100	PASS	AC=3857;AF=0.770168;AN=5008;NS=2504;DP=19185;EAS_AF=0.8859;AMR_AF=0.7565;AFR_AF=0.913;EUR_AF=0.5915;SAS_AF=0.6513;AA=C|||;VT=SNP
11	131018732	rs11222492	T	C	100	PASS	AC=3417;AF=0.682308;AN=5008;NS=2504;DP=19105;EAS_AF=0.7371;AMR_AF=0.6873;AFR_AF=0.8684;EUR_AF=0.4632;SAS_AF=0.5961;AA=T|||;VT=SNP
11	131018820	rs73028231	G	A	100	PASS	AC=281;AF=0.0561102;AN=5008;NS=2504;DP=16844;EAS_AF=0.1121;AMR_AF=0.0202;AFR_AF=0.0613;EUR_AF=0.0288;SAS_AF=0.045;AA=G|||;VT=SNP
11	131018844	rs1793824	A	G	100	PASS	AC=1420;AF=0.283546;AN=5008;NS=2504;DP=16759;EAS_AF=0.5367;AMR_AF=0.2334;AFR_AF=0.2496;EUR_AF=0.172;SAS_AF=0.2188;AA=A|||;VT=SNP
11	131018851	rs1793599	T	C	100	PASS	AC=3874;AF=0.773562;AN=5008;NS=2504;DP=16683;EAS_AF=0.8869;AMR_AF=0.7565;AFR_AF=0.9213;EUR_AF=0.5924;SAS_AF=0.6554;AA=C|||;VT=SNP
11	131018917	rs1793823	C	T	100	PASS	AC=3869;AF=0.772564;AN=5008;NS=2504;DP=17155;EAS_AF=0.8859;AMR_AF=0.7565;AFR_AF=0.9228;EUR_AF=0.5915;SAS_AF=0.6503;AA=T|||;VT=SNP
11	131019081	rs61909582	C	T	100	PASS	AC=1382;AF=0.275958;AN=5008;NS=2504;DP=19122;EAS_AF=0.2371;AMR_AF=0.3963;AFR_AF=0.1589;EUR_AF=0.327;SAS_AF=0.3364;AA=C|||;VT=SNP
11	131019691	rs1894186	C	T	100	PASS	AC=1372;AF=0.273962;AN=5008;NS=2504;DP=22142;EAS_AF=0.2312;AMR_AF=0.3948;AFR_AF=0.1589;EUR_AF=0.325;SAS_AF=0.3354;AA=C|||;VT=SNP
11	131019871	rs1793821	C	T	100	PASS	AC=438;AF=0.0874601;AN=5008;NS=2504;DP=22555;EAS_AF=0.1478;AMR_AF=0.0692;AFR_AF=0.0454;EUR_AF=0.1272;SAS_AF=0.0542;AA=C|||;VT=SNP
11	131020013	rs1793820	G	A	100	PASS	AC=377;AF=0.0752796;AN=5008;NS=2504;DP=20035;EAS_AF=0.129;AMR_AF=0.0663;AFR_AF=0.0159;EUR_AF=0.1272;SAS_AF=0.0532;AA=G|||;VT=SNP
11	131020602	rs1793819	A	G	100	PASS	AC=527;AF=0.105232;AN=5008;NS=2504;DP=18409;EAS_AF=0.1508;AMR_AF=0.0764;AFR_AF=0.1051;EUR_AF=0.1272;SAS_AF=0.0562;AA=A|||;VT=SNP
11	131020654	rs4937602	A	G	100	PASS	AC=3402;AF=0.679313;AN=5008;NS=2504;DP=19575;EAS_AF=0.7361;AMR_AF=0.6859;AFR_AF=0.8555;EUR_AF=0.4652;SAS_AF=0.5982;AA=A|||;VT=SNP
11	131020834	rs12574805	T	A	100	PASS	AC=3332;AF=0.665335;AN=5008;NS=2504;DP=18821;EAS_AF=0.7361;AMR_AF=0.6801;AFR_AF=0.8056;EUR_AF=0.4652;SAS_AF=0.5982;AA=T|||;VT=SNP
11	131020924	rs7925168	T	A	100	PASS	AC=1751;AF=0.349641;AN=5008;NS=2504;DP=19604;EAS_AF=0.2361;AMR_AF=0.4769;AFR_AF=0.3086;EUR_AF=0.3897;SAS_AF=0.3906;AA=T|||;VT=SNP
11	131021493	rs10894332	A	G	100	PASS	AC=824;AF=0.164537;AN=5008;NS=2504;DP=20362;EAS_AF=0.3899;AMR_AF=0.1527;AFR_AF=0.0915;EUR_AF=0.0447;SAS_AF=0.1626;AA=A|||;VT=SNP
11	131022101	rs7942675	C	T	100	PASS	AC=814;AF=0.16254;AN=5008;NS=2504;DP=16360;EAS_AF=0.3899;AMR_AF=0.1513;AFR_AF=0.0862;EUR_AF=0.0447;SAS_AF=0.1605;AA=C|||;VT=SNP
11	131022116	rs4937603	C	T	100	PASS	AC=1922;AF=0.383786;AN=5008;NS=2504;DP=16719;EAS_AF=0.3452;AMR_AF=0.4841;AFR_AF=0.2927;EUR_AF=0.4235;SAS_AF=0.4346;AA=C|||;VT=SNP
11	131022254	rs1793600	G	A	100	PASS	AC=437;AF=0.0872604;AN=5008;NS=2504;DP=20270;EAS_AF=0.1508;AMR_AF=0.0692;AFR_AF=0.0461;EUR_AF=0.1233;SAS_AF=0.0532;AA=G|||;VT=SNP
11	131022581	rs1793601	A	T	100	PASS	AC=543;AF=0.108427;AN=5008;NS=2504;DP=18547;EAS_AF=0.1518;AMR_AF=0.0749;AFR_AF=0.118;EUR_AF=0.1243;SAS_AF=0.0583;AA=T|||;VT=SNP
11	131022714	rs35118721	C	T	100	PASS	AC=1375;AF=0.274561;AN=5008;NS=2504;DP=21861;EAS_AF=0.2341;AMR_AF=0.3977;AFR_AF=0.1558;EUR_AF=0.325;SAS_AF=0.3374;AA=C|||;VT=SNP
11	131023956	rs11222496	G	A	100	PASS	AC=1833;AF=0.366014;AN=5008;NS=2504;DP=19068;EAS_AF=0.496;AMR_AF=0.5418;AFR_AF=0.1611;EUR_AF=0.3539;SAS_AF=0.3967;AA=G|||;VT=SNP
11	131024109	rs1793818	T	G	100	PASS	AC=3933;AF=0.785343;AN=5008;NS=2504;DP=18500;EAS_AF=0.8869;AMR_AF=0.7579;AFR_AF=0.9592;EUR_AF=0.5984;SAS_AF=0.6575;AA=G|||;VT=SNP
11	131024248	rs1618107	A	G	100	PASS	AC=3931;AF=0.784944;AN=5008;NS=2504;DP=20231;EAS_AF=0.8869;AMR_AF=0.7579;AFR_AF=0.9592;EUR_AF=0.5944;SAS_AF=0.6595;AA=G|||;VT=SNP
11	131024769	rs1793817	C	T	100	PASS	AC=324;AF=0.0646965;AN=5008;NS=2504;DP=14957;EAS_AF=0.1478;AMR_AF=0.049;AFR_AF=0.0136;EUR_AF=0.0795;SAS_AF=0.044;AA=C|||;VT=SNP
11	131025711	rs79312559	C	T	100	PASS	AC=551;AF=0.110024;AN=5008;NS=2504;DP=17990;EAS_AF=0.2917;AMR_AF=0.1369;AFR_AF=0.062;EUR_AF=0.0288;SAS_AF=0.0521;AA=C|||;VT=SNP
11	131026377	rs1793816	C	T	100	PASS	AC=3866;AF=0.771965;AN=5008;NS=2504;DP=21454;EAS_AF=0.8879;AMR_AF=0.7565;AFR_AF=0.9576;EUR_AF=0.5487;SAS_AF=0.6421;AA=T|||;VT=SNP
11	131027530	rs10894333	C	T	100	PASS	AC=982;AF=0.196086;AN=5008;NS=2504;DP=21109;EAS_AF=0.0546;AMR_AF=0.2349;AFR_AF=0.0703;EUR_AF=0.3608;SAS_AF=0.3149;AA=T|||;VT=SNP
11	131027862	rs12574230	C	A	100	PASS	AC=534;AF=0.106629;AN=5008;NS=2504;DP=19672;EAS_AF=0.2401;AMR_AF=0.0951;AFR_AF=0.1241;EUR_AF=0.0159;SAS_AF=0.047;AA=C|||;VT=SNP
11	131028071	rs11222497	A	G	100	PASS	AC=1558;AF=0.311102;AN=5008;NS=2504;DP=17838;EAS_AF=0.3115;AMR_AF=0.4395;AFR_AF=0.1505;EUR_AF=0.3767;SAS_AF=0.3691;AA=A|||;VT=SNP
11	131028685	rs11222498	A	G	100	PASS	AC=1595;AF=0.31849;AN=5008;NS=2504;DP=15481;EAS_AF=0.3036;AMR_AF=0.4424;AFR_AF=0.1838;EUR_AF=0.3757;SAS_AF=0.3691;AA=A|||;VT=SNP
11	131028900	rs10750465	T	C	100	PASS	AC=2210;AF=0.441294;AN=5008;NS=2504;DP=16805;EAS_AF=0.38;AMR_AF=0.3862;AFR_AF=0.4856;EUR_AF=0.4274;SAS_AF=0.498;AA=C|||;VT=SNP
11	131029181	rs10894334	C	T	100	PASS	AC=1071;AF=0.213858;AN=5008;NS=2504;DP=18215;EAS_AF=0.0546;AMR_AF=0.2392;AFR_AF=0.1309;EUR_AF=0.3618;SAS_AF=0.32;AA=T|||;VT=SNP
11	131029193	rs11222499	C	T	100	PASS	AC=1360;AF=0.271565;AN=5008;NS=2504;DP=18595;EAS_AF=0.2996;AMR_AF=0.4265;AFR_AF=0.0197;EUR_AF=0.3767;SAS_AF=0.365;AA=C|||;VT=SNP
11	131029354	rs9787831	T	A	100	PASS	AC=2076;AF=0.414537;AN=5008;NS=2504;DP=22026;EAS_AF=0.377;AMR_AF=0.3732;AFR_AF=0.3949;EUR_AF=0.4245;SAS_AF=0.499;AA=A|||;VT=SNP
11	131029564	rs76547816	C	T	100	PASS	AC=310;AF=0.061901;AN=5008;NS=2504;DP=19260;EAS_AF=0.0744;AMR_AF=0.0288;AFR_AF=0.031;EUR_AF=0.0447;SAS_AF=0.1319;AA=C|||;VT=SNP
11	131029568	rs59542291	T	A	100	PASS	AC=1096;AF=0.21885;AN=5008;NS=2504;DP=19220;EAS_AF=0.3244;AMR_AF=0.1383;AFR_AF=0.3298;EUR_AF=0.0616;SAS_AF=0.1789;AA=T|||;VT=SNP
11	131030302	rs1613845	T	C	100	PASS	AC=738;AF=0.147364;AN=5008;NS=2504;DP=20211;EAS_AF=0.1468;AMR_AF=0.0807;AFR_AF=0.1831;EUR_AF=0.1133;SAS_AF=0.182;AA=T|||;VT=SNP
11	131030381	rs1123627	A	G	100	PASS	AC=1052;AF=0.210064;AN=5008;NS=2504;DP=22927;EAS_AF=0.0546;AMR_AF=0.2406;AFR_AF=0.1112;EUR_AF=0.3628;SAS_AF=0.3252;AA=A|||;VT=SNP
11	131030628	rs1894187	A	G	100	PASS	AC=1776;AF=0.354633;AN=5008;NS=2504;DP=20292;EAS_AF=0.2788;AMR_AF=0.3242;AFR_AF=0.416;EUR_AF=0.3638;SAS_AF=0.362;AA=A|||;VT=SNP
11	131030712	rs10894335	C	T	100	PASS	AC=1007;AF=0.201078;AN=5008;NS=2504;DP=19862;EAS_AF=0.0546;AMR_AF=0.2378;AFR_AF=0.0794;EUR_AF=0.3628;SAS_AF=0.3241;AA=T|||;VT=SNP
11	131030795	rs10894336	A	C	100	PASS	AC=1007;AF=0.201078;AN=5008;NS=2504;DP=19053;EAS_AF=0.0546;AMR_AF=0.2378;AFR_AF=0.0794;EUR_AF=0.3628;SAS_AF=0.3241;AA=C|||;VT=SNP
11	131030798	rs80095230	G	A	100	PASS	AC=308;AF=0.0615016;AN=5008;NS=2504;DP=18846;EAS_AF=0.0744;AMR_AF=0.0288;AFR_AF=0.031;EUR_AF=0.0437;SAS_AF=0.1309;AA=G|||;VT=SNP
11	131030927	rs1894188	G	A	100	PASS	AC=1765;AF=0.352436;AN=5008;NS=2504;DP=19119;EAS_AF=0.2778;AMR_AF=0.3228;AFR_AF=0.4138;EUR_AF=0.3638;SAS_AF=0.3558;AA=A|||;VT=SNP
11	131030965	rs1894189	C	G	100	PASS	AC=1822;AF=0.363818;AN=5008;NS=2504;DP=19217;EAS_AF=0.2778;AMR_AF=0.3256;AFR_AF=0.4501;EUR_AF=0.3658;SAS_AF=0.3609;AA=C|||;VT=SNP
11	131031161	rs10894337	T	G	100	PASS	AC=1766;AF=0.352636;AN=5008;NS=2504;DP=18103;EAS_AF=0.2778;AMR_AF=0.3228;AFR_AF=0.4153;EUR_AF=0.3628;SAS_AF=0.3558;AA=T|||;VT=SNP
11	131031407	rs10894338	C	T	100	PASS	AC=977;AF=0.195088;AN=5008;NS=2504;DP=20112;EAS_AF=0.0546;AMR_AF=0.2334;AFR_AF=0.0605;EUR_AF=0.3628;SAS_AF=0.3221;AA=C|||;VT=SNP
11	131031464	rs11222500	C	G	100	PASS	AC=1003;AF=0.20028;AN=5008;NS=2504;DP=20976;EAS_AF=0.0546;AMR_AF=0.2378;AFR_AF=0.0779;EUR_AF=0.3628;SAS_AF=0.3221;AA=C|||;VT=SNP
11	131031657	rs11222501	C	G	100	PASS	AC=1779;AF=0.355232;AN=5008;NS=2504;DP=17972;EAS_AF=0.2778;AMR_AF=0.3228;AFR_AF=0.4198;EUR_AF=0.3638;SAS_AF=0.362;AA=C|||;VT=SNP
11	131031909	rs10894339	C	T	100	PASS	AC=979;AF=0.195487;AN=5008;NS=2504;DP=22639;EAS_AF=0.0536;AMR_AF=0.2291;AFR_AF=0.0605;EUR_AF=0.3638;SAS_AF=0.3272;AA=C|||;VT=SNP
11	131032023	rs10791125	T	C	100	PASS	AC=1052;AF=0.210064;AN=5008;NS=2504;DP=20926;EAS_AF=0.0536;AMR_AF=0.2392;AFR_AF=0.1104;EUR_AF=0.3628;SAS_AF=0.3282;AA=T|||;VT=SNP
11	131032248	rs10791126	T	A	100	PASS	AC=957;AF=0.191094;AN=5008;NS=2504;DP=21163;EAS_AF=0.0437;AMR_AF=0.232;AFR_AF=0.0514;EUR_AF=0.3628;SAS_AF=0.3262;AA=T|||;VT=SNP
11	131033017	rs12420585	T	C	100	PASS	AC=1052;AF=0.210064;AN=5008;NS=2504;DP=18500;EAS_AF=0.0546;AMR_AF=0.2406;AFR_AF=0.1104;EUR_AF=0.3628;SAS_AF=0.3262;AA=T|||;VT=SNP
11	131033073	rs12419137	C	G	100	PASS	AC=1053;AF=0.210264;AN=5008;NS=2504;DP=19866;EAS_AF=0.0546;AMR_AF=0.2406;AFR_AF=0.1112;EUR_AF=0.3628;SAS_AF=0.3262;AA=G|||;VT=SNP
11	131033190	rs1793602	A	C	100	PASS	AC=241;AF=0.048123;AN=5008;NS=2504;DP=18838;EAS_AF=0.0665;AMR_AF=0.0389;AFR_AF=0.0204;EUR_AF=0.0696;SAS_AF=0.0511;AA=A|||;VT=SNP
11	131033332	rs34485579	T	C	100	PASS	AC=1584;AF=0.316294;AN=5008;NS=2504;DP=17072;EAS_AF=0.3095;AMR_AF=0.4366;AFR_AF=0.174;EUR_AF=0.3767;SAS_AF=0.3681;AA=T|||;VT=SNP
11	131033729	rs7481341	A	C	100	PASS	AC=1899;AF=0.379193;AN=5008;NS=2504;DP=16275;EAS_AF=0.2827;AMR_AF=0.33;AFR_AF=0.4992;EUR_AF=0.3638;SAS_AF=0.3671;AA=C|||;VT=SNP
11	131034037	rs9804563	G	A	100	PASS	AC=1568;AF=0.313099;AN=5008;NS=2504;DP=20540;EAS_AF=0.2798;AMR_AF=0.3055;AFR_AF=0.267;EUR_AF=0.3638;SAS_AF=0.363;AA=A|||;VT=SNP
11	131034191	rs59274755	G	A	100	PASS	AC=276;AF=0.0551118;AN=5008;NS=2504;DP=20534;EAS_AF=0.0744;AMR_AF=0.0274;AFR_AF=0.0151;EUR_AF=0.0427;SAS_AF=0.1217;AA=A|||;VT=SNP
11	131034436	rs9804658	T	C	100	PASS	AC=1038;AF=0.207268;AN=5008;NS=2504;DP=17151;EAS_AF=0.0546;AMR_AF=0.2378;AFR_AF=0.1006;EUR_AF=0.3628;SAS_AF=0.3272;AA=T|||;VT=SNP
11	131035157	rs2105810	C	T	100	PASS	AC=1692;AF=0.337859;AN=5008;NS=2504;DP=19803;EAS_AF=0.2956;AMR_AF=0.451;AFR_AF=0.2587;EUR_AF=0.3767;SAS_AF=0.3681;AA=C|||;VT=SNP
11	131035187	rs79614209	C	T	100	PASS	AC=286;AF=0.0571086;AN=5008;NS=2504;DP=19895;EAS_AF=0.0565;AMR_AF=0.0288;AFR_AF=0.031;EUR_AF=0.0447;SAS_AF=0.1258;AA=C|||;VT=SNP
11	131035519	rs35758898	T	C	100	PASS	AC=991;AF=0.197883;AN=5008;NS=2504;DP=15548;EAS_AF=0.0546;AMR_AF=0.2349;AFR_AF=0.0681;EUR_AF=0.3569;SAS_AF=0.3313;AA=T|||;VT=SNP
11	131036105	rs3133276	A	G	100	PASS	AC=1319;AF=0.263379;AN=5008;NS=2504;DP=9304;EAS_AF=0.3899;AMR_AF=0.1787;AFR_AF=0.3555;EUR_AF=0.1292;SAS_AF=0.2065;AA=G|||;VT=SNP
11	131036165	rs3133289	T	C	100	PASS	AC=1319;AF=0.263379;AN=5008;NS=2504;DP=11464;EAS_AF=0.3899;AMR_AF=0.1787;AFR_AF=0.3555;EUR_AF=0.1292;SAS_AF=0.2065;AA=T|||;VT=SNP
11	131037202	rs1793524	C	T	100	PASS	AC=239;AF=0.0477236;AN=5008;NS=2504;DP=17944;EAS_AF=0.0665;AMR_AF=0.0389;AFR_AF=0.0318;EUR_AF=0.0686;SAS_AF=0.0348;AA=C|||;VT=SNP
11	131038446	rs1793771	T	C	100	PASS	AC=4741;AF=0.946685;AN=5008;NS=2504;DP=16062;EAS_AF=0.9603;AMR_AF=0.9424;AFR_AF=0.9939;EUR_AF=0.8668;SAS_AF=0.954;AA=C|||;VT=SNP
11	131038455	rs7130447	T	A	100	PASS	AC=691;AF=0.137979;AN=5008;NS=2504;DP=16271;EAS_AF=0.252;AMR_AF=0.1066;AFR_AF=0.2277;EUR_AF=0.0159;SAS_AF=0.047;AA=T|||;VT=SNP
11	131039354	rs75593352	T	C	100	PASS	AC=270;AF=0.0539137;AN=5008;NS=2504;DP=20357;EAS_AF=0.0565;AMR_AF=0.0274;AFR_AF=0.0189;EUR_AF=0.0447;SAS_AF=0.1268;AA=T|||;VT=SNP
11	131039682	rs1793770	T	C	100	PASS	AC=4737;AF=0.945887;AN=5008;NS=2504;DP=20976;EAS_AF=0.9603;AMR_AF=0.9438;AFR_AF=0.9894;EUR_AF=0.8678;SAS_AF=0.954;AA=C|||;VT=SNP
11	131039776	rs1793769	G	A	100	PASS	AC=1041;AF=0.207867;AN=5008;NS=2504;DP=18670;EAS_AF=0.3224;AMR_AF=0.1513;AFR_AF=0.3268;EUR_AF=0.0855;SAS_AF=0.0951;AA=G|||;VT=SNP
11	131039902	rs1632231	T	C	100	PASS	AC=239;AF=0.0477236;AN=5008;NS=2504;DP=17547;EAS_AF=0.0665;AMR_AF=0.0403;AFR_AF=0.0204;EUR_AF=0.0696;SAS_AF=0.0481;AA=T|||;VT=SNP
11	131040246	rs75156847	T	C	100	PASS	AC=264;AF=0.0527157;AN=5008;NS=2504;DP=20691;EAS_AF=0.0496;AMR_AF=0.0274;AFR_AF=0.0189;EUR_AF=0.0447;SAS_AF=0.1278;AA=T|||;VT=SNP
11	131040590	rs1793768	C	T	100	PASS	AC=2023;AF=0.403954;AN=5008;NS=2504;DP=19857;EAS_AF=0.3363;AMR_AF=0.3545;AFR_AF=0.4576;EUR_AF=0.4274;SAS_AF=0.4121;AA=C|||;VT=SNP
11	131040800	rs9943602	G	A	100	PASS	AC=1452;AF=0.289936;AN=5008;NS=2504;DP=17509;EAS_AF=0.255;AMR_AF=0.2867;AFR_AF=0.2133;EUR_AF=0.3569;SAS_AF=0.363;AA=A|||;VT=SNP
11	131041148	rs11222502	G	A	100	PASS	AC=826;AF=0.164936;AN=5008;NS=2504;DP=20055;EAS_AF=0.3046;AMR_AF=0.134;AFR_AF=0.2231;EUR_AF=0.0586;SAS_AF=0.0736;AA=A|||;VT=SNP
11	131041160	rs1793525	G	T	100	PASS	AC=228;AF=0.0455272;AN=5008;NS=2504;DP=19708;EAS_AF=0.0645;AMR_AF=0.0403;AFR_AF=0.0212;EUR_AF=0.0736;SAS_AF=0.0337;AA=G|||;VT=SNP
11	131041311	rs10894340	A	C	100	PASS	AC=1692;AF=0.337859;AN=5008;NS=2504;DP=17027;EAS_AF=0.3542;AMR_AF=0.3516;AFR_AF=0.2216;EUR_AF=0.4046;SAS_AF=0.3998;AA=a|||;VT=SNP
11	131041376	rs34688811	C	T	100	PASS	AC=2124;AF=0.424121;AN=5008;NS=2504;DP=19129;EAS_AF=0.3313;AMR_AF=0.4712;AFR_AF=0.4607;EUR_AF=0.3877;SAS_AF=0.4744;AA=c|||;VT=SNP
11	131041389	rs1946025	G	C	100	PASS	AC=2118;AF=0.422923;AN=5008;NS=2504;DP=18956;EAS_AF=0.3304;AMR_AF=0.4712;AFR_AF=0.4607;EUR_AF=0.3887;SAS_AF=0.4683;AA=N|||;VT=SNP
11	131041440	rs1946026	T	C	100	PASS	AC=1807;AF=0.360823;AN=5008;NS=2504;DP=19391;EAS_AF=0.3274;AMR_AF=0.4424;AFR_AF=0.3495;EUR_AF=0.3439;SAS_AF=0.3701;AA=t|||;VT=SNP
11	131042367	rs1793767	G	A	100	PASS	AC=4025;AF=0.803714;AN=5008;NS=2504;DP=18064;EAS_AF=0.6627;AMR_AF=0.8746;AFR_AF=0.7625;EUR_AF=0.8658;SAS_AF=0.8906;AA=a|||;VT=SNP
11	131043075	rs1793766	T	C	100	PASS	AC=245;AF=0.0489217;AN=5008;NS=2504;DP=13859;EAS_AF=0.0645;AMR_AF=0.0432;AFR_AF=0.0212;EUR_AF=0.0746;SAS_AF=0.0481;AA=T|||;VT=SNP
11	131044763	rs3133290	T	C	100	PASS	AC=4490;AF=0.896565;AN=5008;NS=2504;DP=18268;EAS_AF=0.875;AMR_AF=0.9323;AFR_AF=0.8911;EUR_AF=0.8668;SAS_AF=0.9315;AA=C|||;VT=SNP
11	131045239	rs1540229	C	T	100	PASS	AC=229;AF=0.0457268;AN=5008;NS=2504;DP=17756;EAS_AF=0.0645;AMR_AF=0.0418;AFR_AF=0.0212;EUR_AF=0.0736;SAS_AF=0.0337;AA=C|||;VT=SNP
11	131045787	rs1109945	T	A	100	PASS	AC=2097;AF=0.41873;AN=5008;NS=2504;DP=20307;EAS_AF=0.3264;AMR_AF=0.4697;AFR_AF=0.4463;EUR_AF=0.3887;SAS_AF=0.4714;AA=A|||;VT=SNP
11	131045824	rs10894341	T	A	100	PASS	AC=1399;AF=0.279353;AN=5008;NS=2504;DP=21072;EAS_AF=0.245;AMR_AF=0.3401;AFR_AF=0.1157;EUR_AF=0.4016;SAS_AF=0.3671;AA=T|||;VT=SNP
11	131045833	rs10894342	G	A	100	PASS	AC=1424;AF=0.284345;AN=5008;NS=2504;DP=21292;EAS_AF=0.2669;AMR_AF=0.3415;AFR_AF=0.1157;EUR_AF=0.4026;SAS_AF=0.3681;AA=G|||;VT=SNP
11	131046160	rs12226862	C	T	100	PASS	AC=2092;AF=0.417732;AN=5008;NS=2504;DP=18763;EAS_AF=0.3264;AMR_AF=0.4683;AFR_AF=0.4448;EUR_AF=0.3857;SAS_AF=0.4724;AA=T|||;VT=SNP
11	131046295	rs1793612	C	T	100	PASS	AC=4112;AF=0.821086;AN=5008;NS=2504;DP=19195;EAS_AF=0.6577;AMR_AF=0.8746;AFR_AF=0.8427;EUR_AF=0.8648;SAS_AF=0.8773;AA=T|||;VT=SNP
11	131046468	rs56179168	T	C	100	PASS	AC=2093;AF=0.417931;AN=5008;NS=2504;DP=18442;EAS_AF=0.3264;AMR_AF=0.4683;AFR_AF=0.4455;EUR_AF=0.3857;SAS_AF=0.4724;AA=t|||;VT=SNP
11	131046615	rs1946041	G	T	100	PASS	AC=1382;AF=0.275958;AN=5008;NS=2504;DP=19316;EAS_AF=0.2708;AMR_AF=0.3372;AFR_AF=0.0794;EUR_AF=0.4046;SAS_AF=0.3712;AA=G|||;VT=SNP
11	131047247	rs4937605	C	T	100	PASS	AC=2089;AF=0.417133;AN=5008;NS=2504;DP=21619;EAS_AF=0.3254;AMR_AF=0.4683;AFR_AF=0.4463;EUR_AF=0.3857;SAS_AF=0.4683;AA=C|||;VT=SNP
11	131047340	rs10791127	G	C	100	PASS	AC=1443;AF=0.288139;AN=5008;NS=2504;DP=20892;EAS_AF=0.2768;AMR_AF=0.3444;AFR_AF=0.1157;EUR_AF=0.4056;SAS_AF=0.3722;AA=G|||;VT=SNP
11	131047356	rs4937606	A	T	100	PASS	AC=2090;AF=0.417332;AN=5008;NS=2504;DP=20901;EAS_AF=0.3254;AMR_AF=0.4697;AFR_AF=0.4463;EUR_AF=0.3857;SAS_AF=0.4683;AA=A|||;VT=SNP
11	131047488	rs35208351	G	T	100	PASS	AC=2089;AF=0.417133;AN=5008;NS=2504;DP=18565;EAS_AF=0.3254;AMR_AF=0.4683;AFR_AF=0.4463;EUR_AF=0.3857;SAS_AF=0.4683;AA=G|||;VT=SNP
11	131047637	rs1793765	T	G	100	PASS	AC=4740;AF=0.946486;AN=5008;NS=2504;DP=20151;EAS_AF=0.9544;AMR_AF=0.9438;AFR_AF=0.9939;EUR_AF=0.8678;SAS_AF=0.9571;AA=G|||;VT=SNP
11	131047733	rs1106968	C	T	100	PASS	AC=2089;AF=0.417133;AN=5008;NS=2504;DP=21016;EAS_AF=0.3254;AMR_AF=0.4683;AFR_AF=0.4463;EUR_AF=0.3857;SAS_AF=0.4683;AA=C|||;VT=SNP
11	131047914	rs1106967	G	A	100	PASS	AC=2089;AF=0.417133;AN=5008;NS=2504;DP=19409;EAS_AF=0.3254;AMR_AF=0.4683;AFR_AF=0.4463;EUR_AF=0.3857;SAS_AF=0.4683;AA=G|||;VT=SNP
11	131048174	rs67941970	G	A	100	PASS	AC=1844;AF=0.368211;AN=5008;NS=2504;DP=18904;EAS_AF=0.3224;AMR_AF=0.4438;AFR_AF=0.385;EUR_AF=0.3429;SAS_AF=0.365;AA=A|||;VT=SNP
11	131048948	rs1793611	T	C	100	PASS	AC=2345;AF=0.468251;AN=5008;NS=2504;DP=17649;EAS_AF=0.3919;AMR_AF=0.513;AFR_AF=0.4682;EUR_AF=0.4632;SAS_AF=0.5204;AA=T|||;VT=SNP
11	131049167	rs1793610	T	C	100	PASS	AC=2345;AF=0.468251;AN=5008;NS=2504;DP=16644;EAS_AF=0.3909;AMR_AF=0.513;AFR_AF=0.469;EUR_AF=0.4632;SAS_AF=0.5204;AA=T|||;VT=SNP
11	131049232	rs1793763	C	T	100	PASS	AC=4484;AF=0.895367;AN=5008;NS=2504;DP=16823;EAS_AF=0.875;AMR_AF=0.9294;AFR_AF=0.8911;EUR_AF=0.8658;SAS_AF=0.9284;AA=T|||;VT=SNP
11	131050214	rs11222506	G	A	100	PASS	AC=2092;AF=0.417732;AN=5008;NS=2504;DP=18270;EAS_AF=0.3244;AMR_AF=0.4683;AFR_AF=0.447;EUR_AF=0.3877;SAS_AF=0.4693;AA=G|||;VT=SNP
11	131050894	rs1793609	G	C	100	PASS	AC=2506;AF=0.500399;AN=5008;NS=2504;DP=17869;EAS_AF=0.379;AMR_AF=0.5259;AFR_AF=0.6006;EUR_AF=0.4622;SAS_AF=0.5112;AA=G|||;VT=SNP
11	131051294	rs11222508	G	A	100	PASS	AC=675;AF=0.134784;AN=5008;NS=2504;DP=19331;EAS_AF=0.0476;AMR_AF=0.1398;AFR_AF=0.0113;EUR_AF=0.2525;SAS_AF=0.2669;AA=G|||;VT=SNP
11	131052171	rs1946040	C	T	100	PASS	AC=2075;AF=0.414337;AN=5008;NS=2504;DP=19734;EAS_AF=0.3165;AMR_AF=0.4712;AFR_AF=0.4395;EUR_AF=0.3907;SAS_AF=0.4652;AA=C|||;VT=SNP
11	131052357	rs1622234	C	G	100	PASS	AC=4740;AF=0.946486;AN=5008;NS=2504;DP=18984;EAS_AF=0.9544;AMR_AF=0.9452;AFR_AF=0.9947;EUR_AF=0.8718;SAS_AF=0.9509;AA=G|||;VT=SNP
11	131052399	rs1946039	C	T	100	PASS	AC=2075;AF=0.414337;AN=5008;NS=2504;DP=19796;EAS_AF=0.3165;AMR_AF=0.4712;AFR_AF=0.4395;EUR_AF=0.3907;SAS_AF=0.4652;AA=T|||;VT=SNP
11	131053100	rs2511785	A	G	100	PASS	AC=4490;AF=0.896565;AN=5008;NS=2504;DP=21216;EAS_AF=0.878;AMR_AF=0.9337;AFR_AF=0.8873;EUR_AF=0.8708;SAS_AF=0.9284;AA=G|||;VT=SNP
11	131053786	rs11222509	T	G	100	PASS	AC=1860;AF=0.371406;AN=5008;NS=2504;DP=20780;EAS_AF=0.3145;AMR_AF=0.4669;AFR_AF=0.3578;EUR_AF=0.3787;SAS_AF=0.3732;AA=T|||;VT=SNP
11	131054331	rs4937607	C	T	100	PASS	AC=1799;AF=0.359225;AN=5008;NS=2504;DP=19416;EAS_AF=0.3135;AMR_AF=0.4553;AFR_AF=0.329;EUR_AF=0.3738;SAS_AF=0.364;AA=C|||;VT=SNP
11	131055198	rs6590555	T	C	100	PASS	AC=4734;AF=0.945288;AN=5008;NS=2504;DP=16087;EAS_AF=0.9544;AMR_AF=0.9424;AFR_AF=0.9917;EUR_AF=0.8708;SAS_AF=0.9519;AA=T|||;VT=SNP
11	131055220	rs35872959	T	C	100	PASS	AC=1689;AF=0.33726;AN=5008;NS=2504;DP=15824;EAS_AF=0.3145;AMR_AF=0.4582;AFR_AF=0.2375;EUR_AF=0.3797;SAS_AF=0.3661;AA=T|||;VT=SNP
11	131055458	rs75706196	G	A	100	PASS	AC=508;AF=0.101438;AN=5008;NS=2504;DP=17099;EAS_AF=0.2688;AMR_AF=0.098;AFR_AF=0.0779;EUR_AF=0.0219;SAS_AF=0.045;AA=G|||;VT=SNP
11	131055781	rs1793804	T	C	100	PASS	AC=4694;AF=0.9373;AN=5008;NS=2504;DP=17449;EAS_AF=0.9514;AMR_AF=0.9308;AFR_AF=0.9947;EUR_AF=0.8459;SAS_AF=0.9438;AA=C|||;VT=SNP
11	131057332	rs74613193	T	G	100	PASS	AC=443;AF=0.0884585;AN=5008;NS=2504;DP=18392;EAS_AF=0.2718;AMR_AF=0.0965;AFR_AF=0.0234;EUR_AF=0.0239;SAS_AF=0.0481;AA=T|||;VT=SNP
11	131057375	rs1793803	A	G	100	PASS	AC=4702;AF=0.938898;AN=5008;NS=2504;DP=18098;EAS_AF=0.9544;AMR_AF=0.9352;AFR_AF=0.9947;EUR_AF=0.8469;SAS_AF=0.9448;AA=G|||;VT=SNP
11	131057390	rs10894343	G	A	100	PASS	AC=925;AF=0.184704;AN=5008;NS=2504;DP=18128;EAS_AF=0.0119;AMR_AF=0.2205;AFR_AF=0.0976;EUR_AF=0.332;SAS_AF=0.3037;AA=G|||;VT=SNP
11	131057848	rs4542424	C	A	100	PASS	AC=897;AF=0.179113;AN=5008;NS=2504;DP=18749;EAS_AF=0.0119;AMR_AF=0.219;AFR_AF=0.0772;EUR_AF=0.332;SAS_AF=0.3037;AA=C|||;VT=SNP
11	131059819	rs4937609	C	A	100	PASS	AC=1838;AF=0.367013;AN=5008;NS=2504;DP=15772;EAS_AF=0.3611;AMR_AF=0.4452;AFR_AF=0.3707;EUR_AF=0.339;SAS_AF=0.3415;AA=C|||;VT=SNP
11	131060415	rs1793603	G	T	100	PASS	AC=1202;AF=0.240016;AN=5008;NS=2504;DP=18785;EAS_AF=0.0694;AMR_AF=0.2767;AFR_AF=0.1218;EUR_AF=0.4344;SAS_AF=0.3497;AA=G|||;VT=SNP
11	131060543	rs11222510	C	A	100	PASS	AC=1905;AF=0.380391;AN=5008;NS=2504;DP=17586;EAS_AF=0.3621;AMR_AF=0.4438;AFR_AF=0.4221;EUR_AF=0.338;SAS_AF=0.3415;AA=C|||;VT=SNP
11	131060734	rs36059275	C	T	100	PASS	AC=1799;AF=0.359225;AN=5008;NS=2504;DP=17630;EAS_AF=0.3621;AMR_AF=0.4395;AFR_AF=0.3449;EUR_AF=0.337;SAS_AF=0.3415;AA=C|||;VT=SNP
11	131061125	rs10894344	C	T	100	PASS	AC=1799;AF=0.359225;AN=5008;NS=2504;DP=20434;EAS_AF=0.3621;AMR_AF=0.4395;AFR_AF=0.3449;EUR_AF=0.337;SAS_AF=0.3415;AA=C|||;VT=SNP
11	131061538	rs1894228	C	T	100	PASS	AC=1869;AF=0.373203;AN=5008;NS=2504;DP=15000;EAS_AF=0.3621;AMR_AF=0.438;AFR_AF=0.3986;EUR_AF=0.337;SAS_AF=0.3415;AA=C|||;VT=SNP
11	131061566	rs1793604	C	T	100	PASS	AC=4696;AF=0.9377;AN=5008;NS=2504;DP=16477;EAS_AF=0.9544;AMR_AF=0.928;AFR_AF=0.9947;EUR_AF=0.8459;SAS_AF=0.9448;AA=T|||;VT=SNP
11	131061957	rs1106190	C	T	100	PASS	AC=1800;AF=0.359425;AN=5008;NS=2504;DP=16087;EAS_AF=0.3621;AMR_AF=0.4366;AFR_AF=0.3472;EUR_AF=0.337;SAS_AF=0.3415;AA=C|||;VT=SNP
11	131062611	rs1106424	T	C	100	PASS	AC=285;AF=0.0569089;AN=5008;NS=2504;DP=20205;EAS_AF=0.0575;AMR_AF=0.0548;AFR_AF=0.0219;EUR_AF=0.1074;SAS_AF=0.0532;AA=T|||;VT=SNP
11	131062659	rs1106423	G	A	100	PASS	AC=1653;AF=0.330072;AN=5008;NS=2504;DP=18093;EAS_AF=0.3244;AMR_AF=0.4308;AFR_AF=0.2806;EUR_AF=0.326;SAS_AF=0.3354;AA=G|||;VT=SNP
11	131064324	rs1793605	T	C	100	PASS	AC=4701;AF=0.938698;AN=5008;NS=2504;DP=19041;EAS_AF=0.9544;AMR_AF=0.9308;AFR_AF=0.9947;EUR_AF=0.8489;SAS_AF=0.9448;AA=C|||;VT=SNP
11	131064432	rs11601759	C	T	100	PASS	AC=2007;AF=0.400759;AN=5008;NS=2504;DP=18998;EAS_AF=0.4435;AMR_AF=0.4424;AFR_AF=0.4183;EUR_AF=0.338;SAS_AF=0.3681;AA=C|||;VT=SNP
11	131064743	rs1626138	T	C	100	PASS	AC=753;AF=0.150359;AN=5008;NS=2504;DP=16375;EAS_AF=0.2708;AMR_AF=0.1383;AFR_AF=0.0658;EUR_AF=0.1113;SAS_AF=0.1892;AA=T|||;VT=SNP
11	131065700	rs4937610	C	G	100	PASS	AC=2165;AF=0.432308;AN=5008;NS=2504;DP=17280;EAS_AF=0.4444;AMR_AF=0.4553;AFR_AF=0.5219;EUR_AF=0.34;SAS_AF=0.3773;AA=C|||;VT=SNP
11	131065733	rs10894345	C	T	100	PASS	AC=1971;AF=0.39357;AN=5008;NS=2504;DP=16089;EAS_AF=0.3948;AMR_AF=0.3372;AFR_AF=0.4766;EUR_AF=0.339;SAS_AF=0.3763;AA=T|||;VT=SNP
11	131066781	rs36074849	C	T	100	PASS	AC=1737;AF=0.346845;AN=5008;NS=2504;DP=18462;EAS_AF=0.4077;AMR_AF=0.4294;AFR_AF=0.2602;EUR_AF=0.327;SAS_AF=0.363;AA=C|||;VT=SNP
11	131068141	rs11222514	C	T	100	PASS	AC=600;AF=0.119808;AN=5008;NS=2504;DP=21902;EAS_AF=0.0119;AMR_AF=0.1383;AFR_AF=0.0113;EUR_AF=0.2356;SAS_AF=0.2454;AA=C|||;VT=SNP
11	131068401	rs1105722	G	A	100	PASS	AC=881;AF=0.175919;AN=5008;NS=2504;DP=19939;EAS_AF=0.0119;AMR_AF=0.2176;AFR_AF=0.0764;EUR_AF=0.326;SAS_AF=0.2955;AA=G|||;VT=SNP
11	131068450	rs1105721	G	A	100	PASS	AC=1891;AF=0.377596;AN=5008;NS=2504;DP=22376;EAS_AF=0.4206;AMR_AF=0.4424;AFR_AF=0.3593;EUR_AF=0.338;SAS_AF=0.3528;AA=G|||;VT=SNP
11	131068667	rs12798423	C	T	100	PASS	AC=1099;AF=0.219449;AN=5008;NS=2504;DP=19840;EAS_AF=0.0665;AMR_AF=0.2536;AFR_AF=0.0915;EUR_AF=0.4026;SAS_AF=0.3374;AA=C|||;VT=SNP
11	131068819	rs1793607	T	G	100	PASS	AC=4611;AF=0.920727;AN=5008;NS=2504;DP=17126;EAS_AF=0.9415;AMR_AF=0.9265;AFR_AF=0.9425;EUR_AF=0.8519;SAS_AF=0.9366;AA=G|||;VT=SNP
11	131069242	rs1540235	T	C	100	PASS	AC=1190;AF=0.23762;AN=5008;NS=2504;DP=17491;EAS_AF=0.3115;AMR_AF=0.1513;AFR_AF=0.4569;EUR_AF=0.0676;SAS_AF=0.1012;AA=T|||;VT=SNP
11	131069672	rs1946038	C	T	100	PASS	AC=4080;AF=0.814696;AN=5008;NS=2504;DP=15543;EAS_AF=0.8274;AMR_AF=0.7896;AFR_AF=0.966;EUR_AF=0.5895;SAS_AF=0.8466;AA=T|||;VT=SNP
11	131071191	rs1624663	G	A	100	PASS	AC=1941;AF=0.38758;AN=5008;NS=2504;DP=21500;EAS_AF=0.4583;AMR_AF=0.2118;AFR_AF=0.6089;EUR_AF=0.2515;SAS_AF=0.2802;AA=A|||;VT=SNP
11	131071245	rs1625376	T	C	100	PASS	AC=703;AF=0.140375;AN=5008;NS=2504;DP=21943;EAS_AF=0.0437;AMR_AF=0.0865;AFR_AF=0.3162;EUR_AF=0.1233;SAS_AF=0.0583;AA=T|||;VT=SNP
11	131071762	rs10894346	G	A	100	PASS	AC=523;AF=0.104433;AN=5008;NS=2504;DP=15640;EAS_AF=0.2302;AMR_AF=0.0591;AFR_AF=0.0877;EUR_AF=0.0308;SAS_AF=0.1053;AA=g|||;VT=SNP
11	131072045	rs75368730	G	A	100	PASS	AC=398;AF=0.0794728;AN=5008;NS=2504;DP=10033;EAS_AF=0.0456;AMR_AF=0.0504;AFR_AF=0.1573;EUR_AF=0.0755;SAS_AF=0.0337;AA=A|||;VT=SNP
11	131072265	rs4937612	G	A	100	PASS	AC=2395;AF=0.478235;AN=5008;NS=2504;DP=19667;EAS_AF=0.4444;AMR_AF=0.6801;AFR_AF=0.2912;EUR_AF=0.5457;SAS_AF=0.5532;AA=G|||;VT=SNP
11	131073513	rs10791128	C	T	100	PASS	AC=4007;AF=0.80012;AN=5008;NS=2504;DP=17923;EAS_AF=0.7966;AMR_AF=0.8473;AFR_AF=0.8661;EUR_AF=0.6829;SAS_AF=0.8016;AA=T|||;VT=SNP
11	131074261	rs4254083	A	G	100	PASS	AC=3970;AF=0.792732;AN=5008;NS=2504;DP=18363;EAS_AF=0.8343;AMR_AF=0.8343;AFR_AF=0.8109;EUR_AF=0.7455;SAS_AF=0.7444;AA=G|||;VT=SNP
11	131074518	rs1793827	G	C	100	PASS	AC=1921;AF=0.383586;AN=5008;NS=2504;DP=22774;EAS_AF=0.6101;AMR_AF=0.3256;AFR_AF=0.0605;EUR_AF=0.4076;SAS_AF=0.6033;AA=G|||;VT=SNP
11	131074590	rs61909587	A	G	100	PASS	AC=312;AF=0.0623003;AN=5008;NS=2504;DP=19759;EAS_AF=0.0843;AMR_AF=0.062;AFR_AF=0.0083;EUR_AF=0.1153;SAS_AF=0.0583;AA=A|||;VT=SNP
11	131074648	rs7119277	G	A	100	PASS	AC=1500;AF=0.299521;AN=5008;NS=2504;DP=17088;EAS_AF=0.2698;AMR_AF=0.3184;AFR_AF=0.3215;EUR_AF=0.2525;SAS_AF=0.3354;AA=A|||;VT=SNP
11	131075133	rs6590557	G	A	100	PASS	AC=3679;AF=0.734625;AN=5008;NS=2504;DP=8564;EAS_AF=0.9474;AMR_AF=0.6369;AFR_AF=0.9039;EUR_AF=0.3996;SAS_AF=0.7004;AA=A|||;VT=SNP
11	131075623	rs10894347	C	T	100	PASS	AC=920;AF=0.183706;AN=5008;NS=2504;DP=12374;EAS_AF=0.2976;AMR_AF=0.1801;AFR_AF=0.0469;EUR_AF=0.1392;SAS_AF=0.2996;AA=C|||;VT=SNP
11	131075829	rs11222518	A	G	100	PASS	AC=205;AF=0.0409345;AN=5008;NS=2504;DP=17333;EAS_AF=0.002;AMR_AF=0.0447;AFR_AF=0.0038;EUR_AF=0.0716;SAS_AF=0.0971;AA=A|||;VT=SNP
11	131076079	rs11222519	C	T	100	PASS	AC=1168;AF=0.233227;AN=5008;NS=2504;DP=16944;EAS_AF=0.2966;AMR_AF=0.2046;AFR_AF=0.1498;EUR_AF=0.166;SAS_AF=0.3701;AA=C|||;VT=SNP
11	131076171	rs34384190	G	A	100	PASS	AC=1200;AF=0.239617;AN=5008;NS=2504;DP=19989;EAS_AF=0.2956;AMR_AF=0.2104;AFR_AF=0.152;EUR_AF=0.1799;SAS_AF=0.3824;AA=G|||;VT=SNP
11	131077439	rs1793562	A	G	100	PASS	AC=3781;AF=0.754992;AN=5008;NS=2504;DP=18789;EAS_AF=0.9653;AMR_AF=0.7205;AFR_AF=0.882;EUR_AF=0.4543;SAS_AF=0.7004;AA=A|||;VT=SNP
11	131077730	rs73031845	T	A	100	PASS	AC=285;AF=0.0569089;AN=5008;NS=2504;DP=19250;EAS_AF=0.0903;AMR_AF=0.1153;AFR_AF=0.0129;EUR_AF=0.0686;SAS_AF=0.0286;AA=T|||;VT=SNP
11	131079238	rs1793514	C	T	100	PASS	AC=1521;AF=0.303714;AN=5008;NS=2504;DP=18558;EAS_AF=0.3948;AMR_AF=0.3617;AFR_AF=0.3094;EUR_AF=0.2296;SAS_AF=0.2372;AA=C|||;VT=SNP
11	131079482	rs7939619	G	T	100	PASS	AC=1020;AF=0.203674;AN=5008;NS=2504;DP=14462;EAS_AF=0.2738;AMR_AF=0.1369;AFR_AF=0.3994;EUR_AF=0.0398;SAS_AF=0.0828;AA=G|||;VT=SNP
11	131079503	rs7939625	G	A	100	PASS	AC=1042;AF=0.208067;AN=5008;NS=2504;DP=14877;EAS_AF=0.2748;AMR_AF=0.1427;AFR_AF=0.41;EUR_AF=0.0417;SAS_AF=0.0838;AA=G|||;VT=SNP
11	131079710	rs1793810	T	C	100	PASS	AC=3920;AF=0.782748;AN=5008;NS=2504;DP=17472;EAS_AF=0.9663;AMR_AF=0.732;AFR_AF=0.9773;EUR_AF=0.4553;SAS_AF=0.7035;AA=C|||;VT=SNP
11	131080289	rs2511784	A	G	100	PASS	AC=2618;AF=0.522764;AN=5008;NS=2504;DP=18196;EAS_AF=0.6766;AMR_AF=0.5086;AFR_AF=0.7496;EUR_AF=0.2734;SAS_AF=0.3241;AA=G|||;VT=SNP
11	131080652	rs7930379	T	A	100	PASS	AC=1024;AF=0.204473;AN=5008;NS=2504;DP=16584;EAS_AF=0.3006;AMR_AF=0.1888;AFR_AF=0.1059;EUR_AF=0.1511;SAS_AF=0.3047;AA=T|||;VT=SNP
11	131080968	rs1793513	G	A	100	PASS	AC=2597;AF=0.51857;AN=5008;NS=2504;DP=15792;EAS_AF=0.6637;AMR_AF=0.5086;AFR_AF=0.7413;EUR_AF=0.2773;SAS_AF=0.3231;AA=G|||;VT=SNP
11	131080971	rs1793797	C	T	100	PASS	AC=2597;AF=0.51857;AN=5008;NS=2504;DP=15709;EAS_AF=0.6637;AMR_AF=0.5086;AFR_AF=0.7421;EUR_AF=0.2763;SAS_AF=0.3231;AA=T|||;VT=SNP
11	131081460	rs1793512	G	T	100	PASS	AC=2605;AF=0.520168;AN=5008;NS=2504;DP=15789;EAS_AF=0.6627;AMR_AF=0.5101;AFR_AF=0.7428;EUR_AF=0.2813;SAS_AF=0.3252;AA=G|||;VT=SNP
11	131081648	rs3133291	G	T	100	PASS	AC=2606;AF=0.520367;AN=5008;NS=2504;DP=18551;EAS_AF=0.6627;AMR_AF=0.5115;AFR_AF=0.7466;EUR_AF=0.2793;SAS_AF=0.3221;AA=G|||;VT=SNP
11	131081952	rs2511499	T	C	100	PASS	AC=2601;AF=0.519369;AN=5008;NS=2504;DP=19361;EAS_AF=0.6627;AMR_AF=0.5072;AFR_AF=0.7428;EUR_AF=0.2803;SAS_AF=0.3241;AA=C|||;VT=SNP
11	131081954	rs7950797	A	G	100	PASS	AC=960;AF=0.191693;AN=5008;NS=2504;DP=19317;EAS_AF=0.2679;AMR_AF=0.1369;AFR_AF=0.3555;EUR_AF=0.0437;SAS_AF=0.0828;AA=A|||;VT=SNP
11	131082514	rs1793511	C	A	100	PASS	AC=2502;AF=0.499601;AN=5008;NS=2504;DP=19752;EAS_AF=0.6617;AMR_AF=0.4986;AFR_AF=0.677;EUR_AF=0.2793;SAS_AF=0.32;AA=A|||;VT=SNP
11	131082765	rs56229070	T	G	100	PASS	AC=1234;AF=0.246406;AN=5008;NS=2504;DP=18357;EAS_AF=0.3056;AMR_AF=0.2176;AFR_AF=0.1641;EUR_AF=0.1819;SAS_AF=0.3834;AA=T|||;VT=SNP
11	131083317	rs1793510	T	A	100	PASS	AC=3736;AF=0.746006;AN=5008;NS=2504;DP=20736;EAS_AF=0.9663;AMR_AF=0.7205;AFR_AF=0.8381;EUR_AF=0.4632;SAS_AF=0.7035;AA=A|||;VT=SNP
11	131084277	rs3133292	G	C	100	PASS	AC=2650;AF=0.529153;AN=5008;NS=2504;DP=19686;EAS_AF=0.6627;AMR_AF=0.513;AFR_AF=0.7769;EUR_AF=0.2803;SAS_AF=0.3241;AA=G|||;VT=SNP
11	131084854	rs1793509	A	G	100	PASS	AC=1143;AF=0.228235;AN=5008;NS=2504;DP=20140;EAS_AF=0.4127;AMR_AF=0.3156;AFR_AF=0.0461;EUR_AF=0.2177;SAS_AF=0.2331;AA=A|||;VT=SNP
11	131084869	rs1793785	T	C	100	PASS	AC=2592;AF=0.517572;AN=5008;NS=2504;DP=20241;EAS_AF=0.6736;AMR_AF=0.5173;AFR_AF=0.7012;EUR_AF=0.2843;SAS_AF=0.3487;AA=T|||;VT=SNP
11	131084929	rs4454728	G	A	100	PASS	AC=908;AF=0.18131;AN=5008;NS=2504;DP=18677;EAS_AF=0.2569;AMR_AF=0.1398;AFR_AF=0.3162;EUR_AF=0.0338;SAS_AF=0.1022;AA=G|||;VT=SNP
11	131085009	rs1793786	T	C	100	PASS	AC=3168;AF=0.632588;AN=5008;NS=2504;DP=19304;EAS_AF=0.3542;AMR_AF=0.7133;AFR_AF=0.5953;EUR_AF=0.838;SAS_AF=0.7014;AA=C|||;VT=SNP
11	131085110	rs10791130	G	C	100	PASS	AC=2097;AF=0.41873;AN=5008;NS=2504;DP=20223;EAS_AF=0.3294;AMR_AF=0.4049;AFR_AF=0.3578;EUR_AF=0.6064;SAS_AF=0.41;AA=G|||;VT=SNP
11	131085448	rs1946024	G	A	100	PASS	AC=1140;AF=0.227636;AN=5008;NS=2504;DP=19335;EAS_AF=0.0536;AMR_AF=0.3343;AFR_AF=0.0204;EUR_AF=0.5109;SAS_AF=0.32;AA=G|||;VT=SNP
11	131085554	rs1793787	G	A	100	PASS	AC=1891;AF=0.377596;AN=5008;NS=2504;DP=21103;EAS_AF=0.628;AMR_AF=0.3703;AFR_AF=0.3797;EUR_AF=0.1988;SAS_AF=0.3057;AA=G|||;VT=SNP
11	131085743	rs1946023	T	A	100	PASS	AC=1449;AF=0.289337;AN=5008;NS=2504;DP=19892;EAS_AF=0.1577;AMR_AF=0.2954;AFR_AF=0.0613;EUR_AF=0.5795;SAS_AF=0.4305;AA=T|||;VT=SNP
11	131085891	rs1630972	C	T	100	PASS	AC=3153;AF=0.629593;AN=5008;NS=2504;DP=19027;EAS_AF=0.7887;AMR_AF=0.6441;AFR_AF=0.3116;EUR_AF=0.7773;SAS_AF=0.7331;AA=T|||;VT=SNP
11	131085910	rs1793788	T	C	100	PASS	AC=4712;AF=0.940895;AN=5008;NS=2504;DP=18645;EAS_AF=0.9365;AMR_AF=0.889;AFR_AF=0.9766;EUR_AF=0.8946;SAS_AF=0.9816;AA=C|||;VT=SNP
11	131086041	rs1793789	A	G	100	PASS	AC=1666;AF=0.332668;AN=5008;NS=2504;DP=20561;EAS_AF=0.6319;AMR_AF=0.3473;AFR_AF=0.2224;EUR_AF=0.1978;SAS_AF=0.3016;AA=G|||;VT=SNP
11	131086057	rs1629407	G	A	100	PASS	AC=1664;AF=0.332268;AN=5008;NS=2504;DP=20594;EAS_AF=0.63;AMR_AF=0.3473;AFR_AF=0.2216;EUR_AF=0.1978;SAS_AF=0.3027;AA=G|||;VT=SNP
11	131086171	rs1628508	T	C	100	PASS	AC=4714;AF=0.941294;AN=5008;NS=2504;DP=22702;EAS_AF=0.9365;AMR_AF=0.889;AFR_AF=0.9766;EUR_AF=0.8966;SAS_AF=0.9816;AA=C|||;VT=SNP
11	131086172	rs1628505	G	A	100	PASS	AC=1666;AF=0.332668;AN=5008;NS=2504;DP=22662;EAS_AF=0.63;AMR_AF=0.3487;AFR_AF=0.2254;EUR_AF=0.1968;SAS_AF=0.2996;AA=A|||;VT=SNP
11	131086266	rs1793619	C	A	100	PASS	AC=1691;AF=0.33766;AN=5008;NS=2504;DP=20174;EAS_AF=0.63;AMR_AF=0.3487;AFR_AF=0.2254;EUR_AF=0.1988;SAS_AF=0.3231;AA=C|||;VT=SNP
11	131086535	rs1793618	C	G	100	PASS	AC=1941;AF=0.38758;AN=5008;NS=2504;DP=21099;EAS_AF=0.631;AMR_AF=0.3746;AFR_AF=0.4168;EUR_AF=0.1978;SAS_AF=0.3016;AA=C|||;VT=SNP
11	131086565	rs1793790	A	G	100	PASS	AC=859;AF=0.171526;AN=5008;NS=2504;DP=19989;EAS_AF=0.3452;AMR_AF=0.2032;AFR_AF=0.0136;EUR_AF=0.1382;SAS_AF=0.2178;AA=A|||;VT=SNP
11	131086889	rs1793617	G	A	100	PASS	AC=1668;AF=0.333067;AN=5008;NS=2504;DP=19488;EAS_AF=0.631;AMR_AF=0.3487;AFR_AF=0.2247;EUR_AF=0.1978;SAS_AF=0.3006;AA=G|||;VT=SNP
11	131087458	rs11222520	C	G	100	PASS	AC=3542;AF=0.707268;AN=5008;NS=2504;DP=18274;EAS_AF=0.5952;AMR_AF=0.6542;AFR_AF=0.7496;EUR_AF=0.7465;SAS_AF=0.7628;AA=G|||;VT=SNP
11	131087505	rs1793774	G	A	100	PASS	AC=3940;AF=0.786741;AN=5008;NS=2504;DP=18667;EAS_AF=0.9385;AMR_AF=0.8242;AFR_AF=0.438;EUR_AF=0.8797;SAS_AF=0.9796;AA=A|||;VT=SNP
11	131087769	rs71483657	G	A	100	PASS	AC=465;AF=0.0928514;AN=5008;NS=2504;DP=20224;EAS_AF=0.1875;AMR_AF=0.0303;AFR_AF=0.1157;EUR_AF=0.0249;SAS_AF=0.0787;AA=G|||;VT=SNP
11	131088026	rs1793615	G	A	100	PASS	AC=1843;AF=0.368011;AN=5008;NS=2504;DP=17886;EAS_AF=0.4177;AMR_AF=0.5778;AFR_AF=0.0363;EUR_AF=0.5815;SAS_AF=0.3967;AA=G|||;VT=SNP
11	131088416	rs1793776	T	G	100	PASS	AC=4700;AF=0.938498;AN=5008;NS=2504;DP=20097;EAS_AF=0.9573;AMR_AF=0.9769;AFR_AF=0.8911;EUR_AF=0.9155;SAS_AF=0.9796;AA=G|||;VT=SNP
11	131088597	rs11222522	A	G	100	PASS	AC=946;AF=0.188898;AN=5008;NS=2504;DP=20743;EAS_AF=0.2073;AMR_AF=0.3559;AFR_AF=0.0287;EUR_AF=0.1272;SAS_AF=0.3313;AA=A|||;VT=SNP
11	131088868	rs1793777	A	G	100	PASS	AC=2391;AF=0.477436;AN=5008;NS=2504;DP=21049;EAS_AF=0.5923;AMR_AF=0.6427;AFR_AF=0.4274;EUR_AF=0.3062;SAS_AF=0.4857;AA=A|||;VT=SNP
11	131089343	rs1793614	G	C	100	PASS	AC=3590;AF=0.716853;AN=5008;NS=2504;DP=18658;EAS_AF=0.8978;AMR_AF=0.7233;AFR_AF=0.8873;EUR_AF=0.3996;SAS_AF=0.6217;AA=C|||;VT=SNP
11	131089354	rs1540228	A	G	100	PASS	AC=990;AF=0.197684;AN=5008;NS=2504;DP=18572;EAS_AF=0.3065;AMR_AF=0.0663;AFR_AF=0.2927;EUR_AF=0.1014;SAS_AF=0.1493;AA=A|||;VT=SNP
11	131089561	rs1540227	T	C	100	PASS	AC=3590;AF=0.716853;AN=5008;NS=2504;DP=17873;EAS_AF=0.8978;AMR_AF=0.7248;AFR_AF=0.8865;EUR_AF=0.4016;SAS_AF=0.6196;AA=t|||;VT=SNP
11	131089814	rs1540226	G	A	100	PASS	AC=2561;AF=0.511382;AN=5008;NS=2504;DP=18633;EAS_AF=0.5893;AMR_AF=0.6571;AFR_AF=0.5688;EUR_AF=0.2972;SAS_AF=0.4703;AA=A|||;VT=SNP
11	131089896	rs11222524	A	G	100	PASS	AC=1431;AF=0.285743;AN=5008;NS=2504;DP=20732;EAS_AF=0.2044;AMR_AF=0.4236;AFR_AF=0.3578;EUR_AF=0.1501;SAS_AF=0.3139;AA=A|||;VT=SNP
11	131090007	rs12292972	G	T	100	PASS	AC=895;AF=0.178714;AN=5008;NS=2504;DP=19824;EAS_AF=0.3849;AMR_AF=0.2176;AFR_AF=0.0431;EUR_AF=0.1461;SAS_AF=0.1554;AA=G|||;VT=SNP
11	131090194	rs1793778	G	A	100	PASS	AC=3543;AF=0.707468;AN=5008;NS=2504;DP=17475;EAS_AF=0.8978;AMR_AF=0.7219;AFR_AF=0.854;EUR_AF=0.3986;SAS_AF=0.6207;AA=a|||;VT=SNP
11	131090388	rs1793569	T	G	100	PASS	AC=3554;AF=0.709665;AN=5008;NS=2504;DP=18830;EAS_AF=0.8978;AMR_AF=0.7233;AFR_AF=0.8585;EUR_AF=0.4046;SAS_AF=0.6186;AA=G|||;VT=SNP
11	131090686	rs1793570	C	T	100	PASS	AC=1546;AF=0.308706;AN=5008;NS=2504;DP=19907;EAS_AF=0.3958;AMR_AF=0.2637;AFR_AF=0.4962;EUR_AF=0.1541;SAS_AF=0.1564;AA=T|||;VT=SNP
11	131091104	rs1793571	A	G	100	PASS	AC=2255;AF=0.45028;AN=5008;NS=2504;DP=17406;EAS_AF=0.6925;AMR_AF=0.3156;AFR_AF=0.5703;EUR_AF=0.2604;SAS_AF=0.3292;AA=A|||;VT=SNP
11	131091229	rs11222526	C	T	100	PASS	AC=1941;AF=0.38758;AN=5008;NS=2504;DP=15901;EAS_AF=0.6935;AMR_AF=0.2925;AFR_AF=0.3533;EUR_AF=0.2535;SAS_AF=0.3241;AA=-|||;VT=SNP
11	131091382	rs1540234	A	G	100	PASS	AC=914;AF=0.182508;AN=5008;NS=2504;DP=19705;EAS_AF=0.3929;AMR_AF=0.2205;AFR_AF=0.0499;EUR_AF=0.1441;SAS_AF=0.1575;AA=A|||;VT=SNP
11	131092240	rs11222527	T	C	100	PASS	AC=945;AF=0.188698;AN=5008;NS=2504;DP=17204;EAS_AF=0.2937;AMR_AF=0.0735;AFR_AF=0.1967;EUR_AF=0.1272;SAS_AF=0.2147;AA=T|||;VT=SNP
11	131092435	rs1793552	G	A	100	PASS	AC=2555;AF=0.510184;AN=5008;NS=2504;DP=21058;EAS_AF=0.6071;AMR_AF=0.6571;AFR_AF=0.528;EUR_AF=0.3161;SAS_AF=0.4816;AA=A|||;VT=SNP
11	131093556	rs7946126	C	G	100	PASS	AC=758;AF=0.151358;AN=5008;NS=2504;DP=18833;EAS_AF=0.2808;AMR_AF=0.0591;AFR_AF=0.1452;EUR_AF=0.0994;SAS_AF=0.1452;AA=c|||;VT=SNP
11	131093996	rs11222529	A	T	100	PASS	AC=1351;AF=0.269768;AN=5008;NS=2504;DP=18232;EAS_AF=0.2063;AMR_AF=0.3732;AFR_AF=0.3283;EUR_AF=0.1561;SAS_AF=0.2996;AA=A|||;VT=SNP
11	131094102	rs11222530	G	T	100	PASS	AC=1259;AF=0.251398;AN=5008;NS=2504;DP=17338;EAS_AF=0.2063;AMR_AF=0.3631;AFR_AF=0.2632;EUR_AF=0.1571;SAS_AF=0.2996;AA=G|||;VT=SNP
11	131094185	rs11222531	C	T	100	PASS	AC=1270;AF=0.253594;AN=5008;NS=2504;DP=17855;EAS_AF=0.2103;AMR_AF=0.3646;AFR_AF=0.2678;EUR_AF=0.1561;SAS_AF=0.3006;AA=C|||;VT=SNP
11	131094288	rs11222532	C	T	100	PASS	AC=1259;AF=0.251398;AN=5008;NS=2504;DP=17711;EAS_AF=0.2063;AMR_AF=0.3631;AFR_AF=0.264;EUR_AF=0.1561;SAS_AF=0.2996;AA=C|||;VT=SNP
11	131095230	rs36011556	G	A	100	PASS	AC=903;AF=0.180312;AN=5008;NS=2504;DP=15655;EAS_AF=0.2808;AMR_AF=0.0677;AFR_AF=0.2519;EUR_AF=0.0994;SAS_AF=0.1431;AA=G|||;VT=SNP
11	131095559	rs1793836	G	A	100	PASS	AC=1228;AF=0.245208;AN=5008;NS=2504;DP=16270;EAS_AF=0.4028;AMR_AF=0.2853;AFR_AF=0.1936;EUR_AF=0.1918;SAS_AF=0.1789;AA=G|||;VT=SNP
11	131096604	rs10894348	C	T	100	PASS	AC=1252;AF=0.25;AN=5008;NS=2504;DP=15400;EAS_AF=0.2391;AMR_AF=0.3573;AFR_AF=0.2413;EUR_AF=0.1471;SAS_AF=0.3027;AA=C|||;VT=SNP
11	131097348	rs7119094	G	A	100	PASS	AC=1254;AF=0.250399;AN=5008;NS=2504;DP=17170;EAS_AF=0.2054;AMR_AF=0.3631;AFR_AF=0.261;EUR_AF=0.1571;SAS_AF=0.2986;AA=G|||;VT=SNP
11	131097709	rs1113928	C	T	100	PASS	AC=1220;AF=0.24361;AN=5008;NS=2504;DP=19559;EAS_AF=0.4018;AMR_AF=0.2867;AFR_AF=0.1936;EUR_AF=0.1928;SAS_AF=0.1697;AA=C|||;VT=SNP
11	131097789	rs1113927	G	T	100	PASS	AC=3450;AF=0.688898;AN=5008;NS=2504;DP=20270;EAS_AF=0.9256;AMR_AF=0.719;AFR_AF=0.7201;EUR_AF=0.4483;SAS_AF=0.6288;AA=T|||;VT=SNP
11	131098141	rs11222533	A	G	100	PASS	AC=839;AF=0.167532;AN=5008;NS=2504;DP=19737;EAS_AF=0.2847;AMR_AF=0.0648;AFR_AF=0.1989;EUR_AF=0.1014;SAS_AF=0.1452;AA=A|||;VT=SNP
11	131098819	rs1793515	A	G	100	PASS	AC=1238;AF=0.247204;AN=5008;NS=2504;DP=15185;EAS_AF=0.4058;AMR_AF=0.2867;AFR_AF=0.1952;EUR_AF=0.1928;SAS_AF=0.182;AA=A|||;VT=SNP
11	131099469	rs1625725	G	A	100	PASS	AC=1238;AF=0.247204;AN=5008;NS=2504;DP=19708;EAS_AF=0.4048;AMR_AF=0.2896;AFR_AF=0.1952;EUR_AF=0.1928;SAS_AF=0.181;AA=G|||;VT=SNP
11	131099798	rs1628402	G	A	100	PASS	AC=3380;AF=0.67492;AN=5008;NS=2504;DP=20355;EAS_AF=0.8919;AMR_AF=0.7147;AFR_AF=0.7042;EUR_AF=0.4394;SAS_AF=0.6258;AA=A|||;VT=SNP
11	131099841	rs1628519	G	A	100	PASS	AC=2435;AF=0.486222;AN=5008;NS=2504;DP=19320;EAS_AF=0.6855;AMR_AF=0.3862;AFR_AF=0.6452;EUR_AF=0.3032;SAS_AF=0.3252;AA=A|||;VT=SNP
11	131100362	rs7101398	C	A	100	PASS	AC=1229;AF=0.245407;AN=5008;NS=2504;DP=17130;EAS_AF=0.2083;AMR_AF=0.3559;AFR_AF=0.2519;EUR_AF=0.1461;SAS_AF=0.2986;AA=C|||;VT=SNP
11	131100563	rs11222534	A	T	100	PASS	AC=837;AF=0.167133;AN=5008;NS=2504;DP=20026;EAS_AF=0.2847;AMR_AF=0.0663;AFR_AF=0.1989;EUR_AF=0.1004;SAS_AF=0.1431;AA=A|||;VT=SNP
11	131100922	rs1793516	A	T	100	PASS	AC=3402;AF=0.679313;AN=5008;NS=2504;DP=19532;EAS_AF=0.8938;AMR_AF=0.719;AFR_AF=0.7254;EUR_AF=0.4394;SAS_AF=0.6145;AA=T|||;VT=SNP
11	131101008	rs58442254	G	A	100	PASS	AC=2169;AF=0.433107;AN=5008;NS=2504;DP=19143;EAS_AF=0.4891;AMR_AF=0.428;AFR_AF=0.5295;EUR_AF=0.2455;SAS_AF=0.4417;AA=A|||;VT=SNP
11	131101710	rs73031890	T	C	100	PASS	AC=873;AF=0.174321;AN=5008;NS=2504;DP=18521;EAS_AF=0.2063;AMR_AF=0.3098;AFR_AF=0.0272;EUR_AF=0.1233;SAS_AF=0.2965;AA=T|||;VT=SNP
11	131101780	rs12794558	C	A	100	PASS	AC=758;AF=0.151358;AN=5008;NS=2504;DP=17332;EAS_AF=0.2669;AMR_AF=0.0605;AFR_AF=0.1573;EUR_AF=0.1004;SAS_AF=0.1411;AA=C|||;VT=SNP
11	131102906	rs1793517	C	A	100	PASS	AC=1218;AF=0.243211;AN=5008;NS=2504;DP=18159;EAS_AF=0.4018;AMR_AF=0.2911;AFR_AF=0.1884;EUR_AF=0.1918;SAS_AF=0.1728;AA=C|||;VT=SNP
11	131103087	rs7129945	T	C	100	PASS	AC=2107;AF=0.420727;AN=5008;NS=2504;DP=18623;EAS_AF=0.4911;AMR_AF=0.4222;AFR_AF=0.4811;EUR_AF=0.2505;SAS_AF=0.4407;AA=T|||;VT=SNP
11	131103173	rs7114275	G	A	100	PASS	AC=1182;AF=0.236022;AN=5008;NS=2504;DP=19549;EAS_AF=0.2063;AMR_AF=0.3343;AFR_AF=0.2474;EUR_AF=0.1243;SAS_AF=0.2965;AA=G|||;VT=SNP
11	131103267	rs7114436	G	C	100	PASS	AC=2047;AF=0.408746;AN=5008;NS=2504;DP=17864;EAS_AF=0.4911;AMR_AF=0.4179;AFR_AF=0.4402;EUR_AF=0.2475;SAS_AF=0.4407;AA=G|||;VT=SNP
11	131104035	rs34509245	G	T	100	PASS	AC=926;AF=0.184904;AN=5008;NS=2504;DP=18175;EAS_AF=0.2827;AMR_AF=0.0893;AFR_AF=0.2231;EUR_AF=0.1332;SAS_AF=0.1534;AA=G|||;VT=SNP
11	131104392	rs1793520	C	T	100	PASS	AC=704;AF=0.140575;AN=5008;NS=2504;DP=16145;EAS_AF=0.3065;AMR_AF=0.17;AFR_AF=0.0507;EUR_AF=0.0934;SAS_AF=0.1186;AA=C|||;VT=SNP
11	131104521	rs57197267	T	C	100	PASS	AC=182;AF=0.0363419;AN=5008;NS=2504;DP=17743;EAS_AF=0.0119;AMR_AF=0.0634;AFR_AF=0.0197;EUR_AF=0.0746;SAS_AF=0.0256;AA=C|||;VT=SNP
11	131104913	rs1793521	G	A	100	PASS	AC=3533;AF=0.705471;AN=5008;NS=2504;DP=17958;EAS_AF=0.8909;AMR_AF=0.7161;AFR_AF=0.8101;EUR_AF=0.4284;SAS_AF=0.6503;AA=A|||;VT=SNP
11	131104948	rs1793522	A	G	100	PASS	AC=3543;AF=0.707468;AN=5008;NS=2504;DP=17378;EAS_AF=0.8899;AMR_AF=0.7176;AFR_AF=0.8185;EUR_AF=0.4284;SAS_AF=0.6493;AA=G|||;VT=SNP
11	131105098	rs1793523	T	C	100	PASS	AC=4180;AF=0.834665;AN=5008;NS=2504;DP=17483;EAS_AF=0.9544;AMR_AF=0.8415;AFR_AF=0.9054;EUR_AF=0.6342;SAS_AF=0.817;AA=C|||;VT=SNP
11	131105448	rs1110016	C	A	100	PASS	AC=855;AF=0.170727;AN=5008;NS=2504;DP=15314;EAS_AF=0.0615;AMR_AF=0.1383;AFR_AF=0.2564;EUR_AF=0.2018;SAS_AF=0.1585;AA=C|||;VT=SNP
11	131105718	rs1894231	A	C	100	PASS	AC=4125;AF=0.823682;AN=5008;NS=2504;DP=19881;EAS_AF=0.9464;AMR_AF=0.83;AFR_AF=0.9047;EUR_AF=0.6262;SAS_AF=0.7863;AA=C|||;VT=SNP
11	131105997	rs1110396	G	A	100	PASS	AC=739;AF=0.147564;AN=5008;NS=2504;DP=23550;EAS_AF=0.3284;AMR_AF=0.1902;AFR_AF=0.0166;EUR_AF=0.0984;SAS_AF=0.1585;AA=G|||;VT=SNP
11	131106301	rs1793568	T	G	100	PASS	AC=2025;AF=0.404353;AN=5008;NS=2504;DP=18830;EAS_AF=0.7202;AMR_AF=0.5389;AFR_AF=0.177;EUR_AF=0.2535;SAS_AF=0.4458;AA=G|||;VT=SNP
11	131106347	rs1616038	T	G	100	PASS	AC=4170;AF=0.832668;AN=5008;NS=2504;DP=19740;EAS_AF=0.9841;AMR_AF=0.8329;AFR_AF=0.9085;EUR_AF=0.6223;SAS_AF=0.7904;AA=t|||;VT=SNP
11	131106679	rs10894350	C	G	100	PASS	AC=2223;AF=0.44389;AN=5008;NS=2504;DP=18695;EAS_AF=0.4048;AMR_AF=0.3069;AFR_AF=0.7201;EUR_AF=0.3787;SAS_AF=0.2751;AA=C|||;VT=SNP
11	131106726	rs60641478	G	A	100	PASS	AC=410;AF=0.081869;AN=5008;NS=2504;DP=19338;EAS_AF=0.0427;AMR_AF=0.0317;AFR_AF=0.1657;EUR_AF=0.0239;SAS_AF=0.1043;AA=G|||;VT=SNP
11	131106856	rs10894351	C	T	100	PASS	AC=713;AF=0.142372;AN=5008;NS=2504;DP=20532;EAS_AF=0.0486;AMR_AF=0.1326;AFR_AF=0.149;EUR_AF=0.2167;SAS_AF=0.1605;AA=C|||;VT=SNP
11	131106909	rs7108272	G	A	100	PASS	AC=266;AF=0.053115;AN=5008;NS=2504;DP=19404;EAS_AF=0.0427;AMR_AF=0.0187;AFR_AF=0.0688;EUR_AF=0.0189;SAS_AF=0.1022;AA=G|||;VT=SNP
11	131107321	rs11222536	C	T	100	PASS	AC=486;AF=0.0970447;AN=5008;NS=2504;DP=17936;EAS_AF=0.0496;AMR_AF=0.0965;AFR_AF=0.0091;EUR_AF=0.1928;SAS_AF=0.1667;AA=C|||;VT=SNP
11	131107323	rs7124776	T	C	100	PASS	AC=505;AF=0.100839;AN=5008;NS=2504;DP=17982;EAS_AF=0.1627;AMR_AF=0.0836;AFR_AF=0.0628;EUR_AF=0.1262;SAS_AF=0.0746;AA=C|||;VT=SNP
11	131107406	rs11222537	G	A	100	PASS	AC=611;AF=0.122005;AN=5008;NS=2504;DP=16983;EAS_AF=0.0496;AMR_AF=0.1225;AFR_AF=0.0711;EUR_AF=0.2157;SAS_AF=0.1687;AA=G|||;VT=SNP
11	131107604	rs7108892	A	G	100	PASS	AC=3786;AF=0.75599;AN=5008;NS=2504;DP=14947;EAS_AF=0.7897;AMR_AF=0.8026;AFR_AF=0.8298;EUR_AF=0.5915;SAS_AF=0.7577;AA=G|||;VT=SNP
11	131107842	rs4937614	C	T	100	PASS	AC=708;AF=0.141374;AN=5008;NS=2504;DP=16974;EAS_AF=0.0496;AMR_AF=0.134;AFR_AF=0.1369;EUR_AF=0.2167;SAS_AF=0.1697;AA=c|||;VT=SNP
11	131108247	rs12281792	C	T	100	PASS	AC=407;AF=0.08127;AN=5008;NS=2504;DP=17641;EAS_AF=0.1468;AMR_AF=0.0749;AFR_AF=0.0106;EUR_AF=0.1223;SAS_AF=0.0716;AA=C|||;VT=SNP
11	131109239	rs12283834	G	A	100	PASS	AC=478;AF=0.0954473;AN=5008;NS=2504;DP=21013;EAS_AF=0.1458;AMR_AF=0.0807;AFR_AF=0.059;EUR_AF=0.1233;SAS_AF=0.0746;AA=G|||;VT=SNP
11	131109243	rs12290647	T	C	100	PASS	AC=686;AF=0.136981;AN=5008;NS=2504;DP=20984;EAS_AF=0.1458;AMR_AF=0.0951;AFR_AF=0.2065;EUR_AF=0.1252;SAS_AF=0.0757;AA=C|||;VT=SNP
11	131109605	rs1793574	T	C	100	PASS	AC=4268;AF=0.852236;AN=5008;NS=2504;DP=20514;EAS_AF=0.9732;AMR_AF=0.8357;AFR_AF=0.9622;EUR_AF=0.6372;SAS_AF=0.8119;AA=C|||;VT=SNP
11	131109740	rs1793575	C	T	100	PASS	AC=715;AF=0.142772;AN=5008;NS=2504;DP=19349;EAS_AF=0.2748;AMR_AF=0.2464;AFR_AF=0.0212;EUR_AF=0.0954;SAS_AF=0.1462;AA=C|||;VT=SNP
11	131109826	rs78028869	C	A	100	PASS	AC=614;AF=0.122604;AN=5008;NS=2504;DP=19379;EAS_AF=0.0496;AMR_AF=0.1326;AFR_AF=0.0514;EUR_AF=0.2336;SAS_AF=0.1728;AA=C|||;VT=SNP
11	131110068	rs1793793	C	G	100	PASS	AC=3036;AF=0.60623;AN=5008;NS=2504;DP=16278;EAS_AF=0.8204;AMR_AF=0.6124;AFR_AF=0.6339;EUR_AF=0.3738;SAS_AF=0.5828;AA=C|||;VT=SNP
11	131110196	rs78736861	T	C	100	PASS	AC=683;AF=0.136382;AN=5008;NS=2504;DP=17751;EAS_AF=0.251;AMR_AF=0.0706;AFR_AF=0.1543;EUR_AF=0.0606;SAS_AF=0.1186;AA=T|||;VT=SNP
11	131110309	rs73581417	T	C	100	PASS	AC=845;AF=0.16873;AN=5008;NS=2504;DP=17530;EAS_AF=0.0159;AMR_AF=0.0965;AFR_AF=0.3828;EUR_AF=0.1243;SAS_AF=0.1339;AA=T|||;VT=SNP
11	131110345	rs74831736	G	C	100	PASS	AC=587;AF=0.117212;AN=5008;NS=2504;DP=16618;EAS_AF=0.0397;AMR_AF=0.085;AFR_AF=0.2095;EUR_AF=0.1173;SAS_AF=0.0951;AA=C|||;VT=SNP
11	131110473	rs79093668	G	A	100	PASS	AC=732;AF=0.146166;AN=5008;NS=2504;DP=16547;EAS_AF=0.0446;AMR_AF=0.1138;AFR_AF=0.2216;EUR_AF=0.161;SAS_AF=0.1564;AA=A|||;VT=SNP
11	131110709	rs1793544	G	T	100	PASS	AC=1443;AF=0.288139;AN=5008;NS=2504;DP=20448;EAS_AF=0.498;AMR_AF=0.2925;AFR_AF=0.034;EUR_AF=0.3598;SAS_AF=0.3384;AA=G|||;VT=SNP
11	131110711	rs1793792	A	G	100	PASS	AC=1444;AF=0.288339;AN=5008;NS=2504;DP=20495;EAS_AF=0.499;AMR_AF=0.2911;AFR_AF=0.034;EUR_AF=0.3608;SAS_AF=0.3384;AA=a|||;VT=SNP
11	131111013	rs1793791	A	G	100	PASS	AC=1576;AF=0.314696;AN=5008;NS=2504;DP=21462;EAS_AF=0.4931;AMR_AF=0.3141;AFR_AF=0.0741;EUR_AF=0.4245;SAS_AF=0.3436;AA=A|||;VT=SNP
11	131111310	rs2511766	T	C	100	PASS	AC=4739;AF=0.946286;AN=5008;NS=2504;DP=19286;EAS_AF=0.9573;AMR_AF=0.9669;AFR_AF=0.9939;EUR_AF=0.8757;SAS_AF=0.9284;AA=C|||;VT=SNP
11	131112313	rs1108340	G	T	100	PASS	AC=4329;AF=0.864417;AN=5008;NS=2504;DP=20801;EAS_AF=0.9385;AMR_AF=0.9352;AFR_AF=0.8268;EUR_AF=0.836;SAS_AF=0.818;AA=T|||;VT=SNP
11	131112789	rs1108339	C	G	100	PASS	AC=1517;AF=0.302915;AN=5008;NS=2504;DP=18493;EAS_AF=0.4841;AMR_AF=0.3112;AFR_AF=0.0363;EUR_AF=0.4066;SAS_AF=0.364;AA=C|||;VT=SNP
11	131115145	rs79653586	A	G	100	PASS	AC=262;AF=0.0523163;AN=5008;NS=2504;DP=20467;EAS_AF=0.003;AMR_AF=0.0389;AFR_AF=0.0038;EUR_AF=0.1123;SAS_AF=0.1166;AA=A|||;VT=SNP
11	131115204	rs1793773	C	T	100	PASS	AC=4545;AF=0.907548;AN=5008;NS=2504;DP=19704;EAS_AF=0.9425;AMR_AF=0.9597;AFR_AF=0.9395;EUR_AF=0.8748;SAS_AF=0.8252;AA=T|||;VT=SNP
11	131115352	rs1793547	A	G	100	PASS	AC=1866;AF=0.372604;AN=5008;NS=2504;DP=19107;EAS_AF=0.4871;AMR_AF=0.3357;AFR_AF=0.2504;EUR_AF=0.4453;SAS_AF=0.3712;AA=A|||;VT=SNP
11	131115485	rs1793548	T	A	100	PASS	AC=1826;AF=0.364617;AN=5008;NS=2504;DP=20276;EAS_AF=0.4861;AMR_AF=0.3343;AFR_AF=0.2443;EUR_AF=0.4175;SAS_AF=0.3691;AA=T|||;VT=SNP
11	131115643	rs1793549	C	T	100	PASS	AC=1631;AF=0.325679;AN=5008;NS=2504;DP=17632;EAS_AF=0.4861;AMR_AF=0.33;AFR_AF=0.0998;EUR_AF=0.4165;SAS_AF=0.3691;AA=c|||;VT=SNP
11	131116689	rs12800878	G	A	100	PASS	AC=2593;AF=0.517772;AN=5008;NS=2504;DP=17081;EAS_AF=0.4454;AMR_AF=0.6614;AFR_AF=0.3964;EUR_AF=0.6312;SAS_AF=0.5378;AA=G|||;VT=SNP
11	131116997	rs11222539	A	C	100	PASS	AC=2645;AF=0.528155;AN=5008;NS=2504;DP=21337;EAS_AF=0.4573;AMR_AF=0.6974;AFR_AF=0.3631;EUR_AF=0.67;SAS_AF=0.5583;AA=A|||;VT=SNP
11	131117445	rs10791132	T	C	100	PASS	AC=2597;AF=0.51857;AN=5008;NS=2504;DP=17924;EAS_AF=0.4375;AMR_AF=0.6902;AFR_AF=0.3472;EUR_AF=0.667;SAS_AF=0.5593;AA=T|||;VT=SNP
11	131118434	rs35645883	G	A	100	PASS	AC=592;AF=0.118211;AN=5008;NS=2504;DP=20102;EAS_AF=0.2351;AMR_AF=0.3127;AFR_AF=0.0318;EUR_AF=0.0338;SAS_AF=0.0634;AA=G|||;VT=SNP
11	131118492	rs2511767	T	C	100	PASS	AC=4583;AF=0.915136;AN=5008;NS=2504;DP=20746;EAS_AF=0.9425;AMR_AF=0.9683;AFR_AF=0.9357;EUR_AF=0.9056;SAS_AF=0.8313;AA=C|||;VT=SNP
11	131120859	rs1793796	C	T	100	PASS	AC=1731;AF=0.345647;AN=5008;NS=2504;DP=20376;EAS_AF=0.5;AMR_AF=0.2594;AFR_AF=0.4138;EUR_AF=0.2316;SAS_AF=0.273;AA=T|||;VT=SNP
11	131124855	rs11222540	T	G	100	PASS	AC=817;AF=0.163139;AN=5008;NS=2504;DP=15991;EAS_AF=0.3413;AMR_AF=0.1888;AFR_AF=0.0393;EUR_AF=0.1362;SAS_AF=0.1564;AA=T|||;VT=SNP
11	131124915	rs75776278	T	G	100	PASS	AC=762;AF=0.152157;AN=5008;NS=2504;DP=17384;EAS_AF=0.2034;AMR_AF=0.1081;AFR_AF=0.152;EUR_AF=0.1491;SAS_AF=0.1339;AA=T|||;VT=SNP
11	131125080	rs10894353	C	T	100	PASS	AC=2351;AF=0.469449;AN=5008;NS=2504;DP=18211;EAS_AF=0.4107;AMR_AF=0.6138;AFR_AF=0.298;EUR_AF=0.5805;SAS_AF=0.545;AA=C|||;VT=SNP
11	131125455	rs1793538	A	C	100	PASS	AC=558;AF=0.111422;AN=5008;NS=2504;DP=19682;EAS_AF=0.2034;AMR_AF=0.0865;AFR_AF=0.0197;EUR_AF=0.1392;SAS_AF=0.1299;AA=A|||;VT=SNP
11	131125959	rs11222542	C	T	100	PASS	AC=555;AF=0.110823;AN=5008;NS=2504;DP=20228;EAS_AF=0.2034;AMR_AF=0.0836;AFR_AF=0.0197;EUR_AF=0.1372;SAS_AF=0.1309;AA=C|||;VT=SNP
11	131126273	rs12276281	T	C	100	PASS	AC=4402;AF=0.878994;AN=5008;NS=2504;DP=18339;EAS_AF=0.9494;AMR_AF=0.9452;AFR_AF=0.8056;EUR_AF=0.8976;SAS_AF=0.8395;AA=T|||;VT=SNP
11	131127084	rs2511501	A	G	100	PASS	AC=2966;AF=0.592252;AN=5008;NS=2504;DP=20276;EAS_AF=0.6111;AMR_AF=0.7104;AFR_AF=0.3245;EUR_AF=0.7525;SAS_AF=0.6861;AA=G|||;VT=SNP
11	131127421	rs77776966	A	T	100	PASS	AC=163;AF=0.0325479;AN=5008;NS=2504;DP=20058;EAS_AF=0.0804;AMR_AF=0.0259;AFR_AF=0.0015;EUR_AF=0.0159;SAS_AF=0.047;AA=A|||;VT=SNP
11	131127422	rs80013847	A	G	100	PASS	AC=166;AF=0.033147;AN=5008;NS=2504;DP=20011;EAS_AF=0.0804;AMR_AF=0.0259;AFR_AF=0.003;EUR_AF=0.0169;SAS_AF=0.047;AA=a|||;VT=SNP
11	131127544	rs139902853	A	G	100	PASS	AC=224;AF=0.0447284;AN=5008;NS=2504;DP=18163;EAS_AF=0.006;AMR_AF=0.0317;AFR_AF=0.0673;EUR_AF=0.0417;SAS_AF=0.0665;AA=a|||;VT=SNP
11	131127558	rs2511771	G	A	100	PASS	AC=3083;AF=0.615615;AN=5008;NS=2504;DP=17938;EAS_AF=0.5486;AMR_AF=0.7032;AFR_AF=0.5885;EUR_AF=0.675;SAS_AF=0.5982;AA=G|||;VT=SNP
11	131127585	rs2511502	A	T	100	PASS	AC=3247;AF=0.648363;AN=5008;NS=2504;DP=17465;EAS_AF=0.5516;AMR_AF=0.7248;AFR_AF=0.59;EUR_AF=0.7406;SAS_AF=0.6779;AA=A|||;VT=SNP
11	131127718	rs2511772	T	C	100	PASS	AC=4609;AF=0.920327;AN=5008;NS=2504;DP=15381;EAS_AF=0.9494;AMR_AF=0.964;AFR_AF=0.9433;EUR_AF=0.9046;SAS_AF=0.8446;AA=t|||;VT=SNP
11	131127861	rs1793798	T	G	100	PASS	AC=971;AF=0.19389;AN=5008;NS=2504;DP=15992;EAS_AF=0.2272;AMR_AF=0.1095;AFR_AF=0.2905;EUR_AF=0.1481;SAS_AF=0.136;AA=t|||;VT=SNP
11	131127876	rs1793799	T	C	100	PASS	AC=2972;AF=0.59345;AN=5008;NS=2504;DP=15779;EAS_AF=0.628;AMR_AF=0.7046;AFR_AF=0.3321;EUR_AF=0.7376;SAS_AF=0.684;AA=C|||;VT=SNP
11	131128032	rs1793541	C	T	100	PASS	AC=3477;AF=0.694289;AN=5008;NS=2504;DP=16823;EAS_AF=0.6181;AMR_AF=0.7493;AFR_AF=0.677;EUR_AF=0.7565;SAS_AF=0.6933;AA=C|||;VT=SNP
11	131128366	rs4373938	G	A	100	PASS	AC=3353;AF=0.669529;AN=5008;NS=2504;DP=16208;EAS_AF=0.6438;AMR_AF=0.7392;AFR_AF=0.5711;EUR_AF=0.7525;SAS_AF=0.6943;AA=G|||;VT=SNP
11	131128466	rs1793800	C	G	100	PASS	AC=3418;AF=0.682508;AN=5008;NS=2504;DP=16674;EAS_AF=0.6429;AMR_AF=0.7219;AFR_AF=0.6921;EUR_AF=0.6819;SAS_AF=0.683;AA=G|||;VT=SNP
11	131128507	rs1793801	G	A	100	PASS	AC=1010;AF=0.201677;AN=5008;NS=2504;DP=16896;EAS_AF=0.248;AMR_AF=0.1124;AFR_AF=0.2988;EUR_AF=0.1541;SAS_AF=0.135;AA=G|||;VT=SNP
11	131128826	rs11821035	G	C	100	PASS	AC=3556;AF=0.710064;AN=5008;NS=2504;DP=17317;EAS_AF=0.6429;AMR_AF=0.768;AFR_AF=0.6982;EUR_AF=0.7684;SAS_AF=0.6943;AA=C|||;VT=SNP
11	131130485	rs1793563	G	A	100	PASS	AC=3560;AF=0.710863;AN=5008;NS=2504;DP=13453;EAS_AF=0.6419;AMR_AF=0.7738;AFR_AF=0.6967;EUR_AF=0.7714;SAS_AF=0.6943;AA=G|||;VT=SNP
11	131130694	rs1793779	G	A	100	PASS	AC=3560;AF=0.710863;AN=5008;NS=2504;DP=15884;EAS_AF=0.6429;AMR_AF=0.7723;AFR_AF=0.6974;EUR_AF=0.7714;SAS_AF=0.6933;AA=A|||;VT=SNP
11	131131479	rs1793566	G	A	100	PASS	AC=3565;AF=0.711861;AN=5008;NS=2504;DP=18318;EAS_AF=0.6429;AMR_AF=0.7738;AFR_AF=0.6974;EUR_AF=0.7744;SAS_AF=0.6943;AA=G|||;VT=SNP
11	131132698	rs1557480	C	T	100	PASS	AC=1073;AF=0.214257;AN=5008;NS=2504;DP=20469;EAS_AF=0.248;AMR_AF=0.1153;AFR_AF=0.3487;EUR_AF=0.1481;SAS_AF=0.136;AA=C|||;VT=SNP
11	131133428	rs1793565	C	A	100	PASS	AC=3583;AF=0.715455;AN=5008;NS=2504;DP=17160;EAS_AF=0.6419;AMR_AF=0.781;AFR_AF=0.7103;EUR_AF=0.7714;SAS_AF=0.6943;AA=A|||;VT=SNP
11	131133590	rs1793564	G	T	100	PASS	AC=1038;AF=0.207268;AN=5008;NS=2504;DP=14682;EAS_AF=0.248;AMR_AF=0.1138;AFR_AF=0.3238;EUR_AF=0.1481;SAS_AF=0.135;AA=G|||;VT=SNP
11	131136791	rs28810092	C	T	100	PASS	AC=1738;AF=0.347045;AN=5008;NS=2504;DP=14265;EAS_AF=0.2183;AMR_AF=0.317;AFR_AF=0.1929;EUR_AF=0.5447;SAS_AF=0.5061;AA=C|||;VT=SNP
11	131137177	rs1793572	C	G	100	PASS	AC=4604;AF=0.919329;AN=5008;NS=2504;DP=17615;EAS_AF=0.9484;AMR_AF=0.9697;AFR_AF=0.9342;EUR_AF=0.9105;SAS_AF=0.8425;AA=G|||;VT=SNP
11	131137503	rs2511509	A	G	100	PASS	AC=3660;AF=0.730831;AN=5008;NS=2504;DP=15359;EAS_AF=0.6419;AMR_AF=0.7867;AFR_AF=0.7625;EUR_AF=0.7724;SAS_AF=0.6973;AA=G|||;VT=SNP
11	131137516	rs2511773	C	T	100	PASS	AC=3660;AF=0.730831;AN=5008;NS=2504;DP=15523;EAS_AF=0.6419;AMR_AF=0.7867;AFR_AF=0.7625;EUR_AF=0.7724;SAS_AF=0.6973;AA=T|||;VT=SNP
11	131137837	rs3133288	G	C	100	PASS	AC=3660;AF=0.730831;AN=5008;NS=2504;DP=16072;EAS_AF=0.6419;AMR_AF=0.7867;AFR_AF=0.7625;EUR_AF=0.7724;SAS_AF=0.6973;AA=G|||;VT=SNP
11	131138099	rs4303239	T	A	100	PASS	AC=3659;AF=0.730631;AN=5008;NS=2504;DP=21637;EAS_AF=0.6419;AMR_AF=0.7867;AFR_AF=0.7625;EUR_AF=0.7714;SAS_AF=0.6973;AA=T|||;VT=SNP
11	131138241	rs11222554	C	A	100	PASS	AC=686;AF=0.136981;AN=5008;NS=2504;DP=19901;EAS_AF=0.1369;AMR_AF=0.1037;AFR_AF=0.0083;EUR_AF=0.2416;SAS_AF=0.227;AA=C|||;VT=SNP
11	131138363	rs7935220	G	A	100	PASS	AC=2331;AF=0.465455;AN=5008;NS=2504;DP=20690;EAS_AF=0.3938;AMR_AF=0.6326;AFR_AF=0.2458;EUR_AF=0.6163;SAS_AF=0.5624;AA=G|||;VT=SNP
11	131138723	rs10894360	T	C	100	PASS	AC=2607;AF=0.520567;AN=5008;NS=2504;DP=20077;EAS_AF=0.3938;AMR_AF=0.67;AFR_AF=0.4327;EUR_AF=0.6193;SAS_AF=0.5624;AA=T|||;VT=SNP
11	131138808	rs11222555	A	T	100	PASS	AC=2608;AF=0.520767;AN=5008;NS=2504;DP=19025;EAS_AF=0.3938;AMR_AF=0.67;AFR_AF=0.4327;EUR_AF=0.6203;SAS_AF=0.5624;AA=A|||;VT=SNP
11	131139012	rs4359216	C	A	100	PASS	AC=3734;AF=0.745607;AN=5008;NS=2504;DP=18963;EAS_AF=0.6419;AMR_AF=0.7925;AFR_AF=0.8177;EUR_AF=0.7694;SAS_AF=0.6973;AA=A|||;VT=SNP
11	131139144	rs12289260	T	A	100	PASS	AC=968;AF=0.193291;AN=5008;NS=2504;DP=19627;EAS_AF=0.248;AMR_AF=0.1124;AFR_AF=0.2716;EUR_AF=0.1481;SAS_AF=0.135;AA=T|||;VT=SNP
11	131139650	rs2511500	A	G	100	PASS	AC=980;AF=0.195687;AN=5008;NS=2504;DP=19784;EAS_AF=0.248;AMR_AF=0.1124;AFR_AF=0.2814;EUR_AF=0.1471;SAS_AF=0.135;AA=A|||;VT=SNP
11	131141293	rs1793580	T	C	100	PASS	AC=3732;AF=0.745208;AN=5008;NS=2504;DP=19276;EAS_AF=0.6419;AMR_AF=0.8026;AFR_AF=0.7678;EUR_AF=0.8012;SAS_AF=0.7229;AA=C|||;VT=SNP
11	131141547	rs1793581	C	T	100	PASS	AC=3651;AF=0.729034;AN=5008;NS=2504;DP=20104;EAS_AF=0.6419;AMR_AF=0.7867;AFR_AF=0.7564;EUR_AF=0.7714;SAS_AF=0.6973;AA=C|||;VT=SNP
11	131141807	rs2853199	A	G	100	PASS	AC=3660;AF=0.730831;AN=5008;NS=2504;DP=20262;EAS_AF=0.6419;AMR_AF=0.7867;AFR_AF=0.7632;EUR_AF=0.7714;SAS_AF=0.6973;AA=G|||;VT=SNP
11	131141916	rs7950768	G	A	100	PASS	AC=2607;AF=0.520567;AN=5008;NS=2504;DP=20216;EAS_AF=0.3938;AMR_AF=0.67;AFR_AF=0.4319;EUR_AF=0.6203;SAS_AF=0.5624;AA=G|||;VT=SNP
11	131142048	rs2213130	A	T	100	PASS	AC=2331;AF=0.465455;AN=5008;NS=2504;DP=18587;EAS_AF=0.3938;AMR_AF=0.6326;AFR_AF=0.2458;EUR_AF=0.6163;SAS_AF=0.5624;AA=A|||;VT=SNP
11	131142056	rs2213131	C	G	100	PASS	AC=2331;AF=0.465455;AN=5008;NS=2504;DP=18936;EAS_AF=0.3938;AMR_AF=0.6326;AFR_AF=0.2458;EUR_AF=0.6163;SAS_AF=0.5624;AA=C|||;VT=SNP
11	131143643	rs7104201	C	A	100	PASS	AC=2664;AF=0.531949;AN=5008;NS=2504;DP=17065;EAS_AF=0.3909;AMR_AF=0.6744;AFR_AF=0.4735;EUR_AF=0.6233;SAS_AF=0.5613;AA=C|||;VT=SNP
11	131145517	rs113646243	A	T	100	PASS	AC=98;AF=0.0195687;AN=5008;NS=2504;DP=15506;EAS_AF=0.002;AMR_AF=0.0375;AFR_AF=0.0008;EUR_AF=0.0567;SAS_AF=0.0123;AA=A|||;VT=SNP
11	131145862	rs1793762	G	C	100	PASS	AC=984;AF=0.196486;AN=5008;NS=2504;DP=18405;EAS_AF=0.248;AMR_AF=0.1124;AFR_AF=0.2814;EUR_AF=0.1511;SAS_AF=0.135;AA=G|||;VT=SNP
11	131146294	rs1793606	G	A	100	PASS	AC=971;AF=0.19389;AN=5008;NS=2504;DP=21012;EAS_AF=0.247;AMR_AF=0.1081;AFR_AF=0.2753;EUR_AF=0.1501;SAS_AF=0.135;AA=G|||;VT=SNP
11	131146492	rs78203178	A	G	100	PASS	AC=747;AF=0.149161;AN=5008;NS=2504;DP=22976;EAS_AF=0.3175;AMR_AF=0.1671;AFR_AF=0.0265;EUR_AF=0.1332;SAS_AF=0.1452;AA=A|||;VT=SNP
11	131146657	rs1616002	T	G	100	PASS	AC=3223;AF=0.64357;AN=5008;NS=2504;DP=20336;EAS_AF=0.4613;AMR_AF=0.5029;AFR_AF=0.77;EUR_AF=0.7435;SAS_AF=0.6575;AA=G|||;VT=SNP
11	131146750	rs7925908	T	C	100	PASS	AC=2971;AF=0.593251;AN=5008;NS=2504;DP=19301;EAS_AF=0.4425;AMR_AF=0.7147;AFR_AF=0.5756;EUR_AF=0.666;SAS_AF=0.6115;AA=C|||;VT=SNP
11	131146964	rs1793761	A	T	100	PASS	AC=3118;AF=0.622604;AN=5008;NS=2504;DP=19222;EAS_AF=0.4375;AMR_AF=0.4885;AFR_AF=0.7231;EUR_AF=0.7406;SAS_AF=0.6513;AA=T|||;VT=SNP
11	131147144	rs1620145	G	C	100	PASS	AC=2383;AF=0.475839;AN=5008;NS=2504;DP=16212;EAS_AF=0.4008;AMR_AF=0.6412;AFR_AF=0.2481;EUR_AF=0.6093;SAS_AF=0.6063;AA=G|||;VT=SNP
11	131147696	rs1125429	G	A	100	PASS	AC=2300;AF=0.459265;AN=5008;NS=2504;DP=20233;EAS_AF=0.3988;AMR_AF=0.6354;AFR_AF=0.2239;EUR_AF=0.6044;SAS_AF=0.5654;AA=G|||;VT=SNP
11	131148167	rs1793760	A	G	100	PASS	AC=1106;AF=0.220847;AN=5008;NS=2504;DP=20710;EAS_AF=0.2272;AMR_AF=0.1268;AFR_AF=0.3684;EUR_AF=0.1571;SAS_AF=0.1472;AA=A|||;VT=SNP
11	131148377	rs1105884	A	G	100	PASS	AC=3714;AF=0.741613;AN=5008;NS=2504;DP=16775;EAS_AF=0.627;AMR_AF=0.7925;AFR_AF=0.7965;EUR_AF=0.7753;SAS_AF=0.7147;AA=G|||;VT=SNP
11	131148484	rs1793759	T	C	100	PASS	AC=1106;AF=0.220847;AN=5008;NS=2504;DP=16789;EAS_AF=0.2272;AMR_AF=0.1268;AFR_AF=0.3684;EUR_AF=0.1571;SAS_AF=0.1472;AA=T|||;VT=SNP
11	131148608	rs1105883	A	T	100	PASS	AC=2602;AF=0.519569;AN=5008;NS=2504;DP=14059;EAS_AF=0.3988;AMR_AF=0.6628;AFR_AF=0.4281;EUR_AF=0.6153;SAS_AF=0.5675;AA=A|||;VT=SNP
11	131148713	rs12790269	G	A	100	PASS	AC=2557;AF=0.510583;AN=5008;NS=2504;DP=15667;EAS_AF=0.3929;AMR_AF=0.6628;AFR_AF=0.4062;EUR_AF=0.6054;SAS_AF=0.5675;AA=G|||;VT=SNP
11	131149051	rs1793758	A	G	100	PASS	AC=1119;AF=0.223442;AN=5008;NS=2504;DP=19408;EAS_AF=0.2272;AMR_AF=0.1282;AFR_AF=0.3676;EUR_AF=0.169;SAS_AF=0.1483;AA=A|||;VT=SNP
11	131149110	rs11222559	T	G	100	PASS	AC=2612;AF=0.521565;AN=5008;NS=2504;DP=22120;EAS_AF=0.3988;AMR_AF=0.6671;AFR_AF=0.4334;EUR_AF=0.6173;SAS_AF=0.5654;AA=T|||;VT=SNP
11	131149260	rs10894362	G	A	100	PASS	AC=2601;AF=0.519369;AN=5008;NS=2504;DP=16625;EAS_AF=0.3988;AMR_AF=0.6628;AFR_AF=0.4281;EUR_AF=0.6143;SAS_AF=0.5675;AA=A|||;VT=SNP
11	131149978	rs1793518	T	C	100	PASS	AC=3721;AF=0.743011;AN=5008;NS=2504;DP=16877;EAS_AF=0.625;AMR_AF=0.7911;AFR_AF=0.798;EUR_AF=0.7833;SAS_AF=0.7147;AA=T|||;VT=SNP
11	131150123	rs10894363	C	T	100	PASS	AC=2601;AF=0.519369;AN=5008;NS=2504;DP=19515;EAS_AF=0.3988;AMR_AF=0.6628;AFR_AF=0.4297;EUR_AF=0.6133;SAS_AF=0.5665;AA=C|||;VT=SNP
11	131150242	rs1793756	A	G	100	PASS	AC=3861;AF=0.770966;AN=5008;NS=2504;DP=19791;EAS_AF=0.626;AMR_AF=0.7997;AFR_AF=0.8964;EUR_AF=0.7863;SAS_AF=0.7147;AA=G|||;VT=SNP
11	131150793	rs11607763	C	T	100	PASS	AC=2600;AF=0.519169;AN=5008;NS=2504;DP=17087;EAS_AF=0.3988;AMR_AF=0.6628;AFR_AF=0.4281;EUR_AF=0.6143;SAS_AF=0.5665;AA=C|||;VT=SNP
11	131151194	rs12281530	A	T	100	PASS	AC=696;AF=0.138978;AN=5008;NS=2504;DP=21012;EAS_AF=0.3065;AMR_AF=0.1513;AFR_AF=0.034;EUR_AF=0.1103;SAS_AF=0.1288;AA=A|||;VT=SNP
11	131152012	rs1626623	A	G	100	PASS	AC=3862;AF=0.771166;AN=5008;NS=2504;DP=19435;EAS_AF=0.626;AMR_AF=0.7997;AFR_AF=0.8964;EUR_AF=0.7863;SAS_AF=0.7157;AA=G|||;VT=SNP
11	131152096	rs1793533	T	C	100	PASS	AC=3727;AF=0.744209;AN=5008;NS=2504;DP=18891;EAS_AF=0.626;AMR_AF=0.7939;AFR_AF=0.7973;EUR_AF=0.7863;SAS_AF=0.7157;AA=T|||;VT=SNP
11	131152157	rs1793534	A	G	100	PASS	AC=3726;AF=0.74401;AN=5008;NS=2504;DP=18224;EAS_AF=0.626;AMR_AF=0.7939;AFR_AF=0.7973;EUR_AF=0.7863;SAS_AF=0.7147;AA=G|||;VT=SNP
11	131152477	rs76944577	G	A	100	PASS	AC=698;AF=0.139377;AN=5008;NS=2504;DP=14992;EAS_AF=0.3075;AMR_AF=0.1513;AFR_AF=0.0348;EUR_AF=0.1103;SAS_AF=0.1288;AA=G|||;VT=SNP
11	131152756	rs1793542	G	A	100	PASS	AC=3722;AF=0.743211;AN=5008;NS=2504;DP=16185;EAS_AF=0.626;AMR_AF=0.7911;AFR_AF=0.798;EUR_AF=0.7833;SAS_AF=0.7147;AA=G|||;VT=SNP
11	131152766	rs1793543	T	C	100	PASS	AC=3722;AF=0.743211;AN=5008;NS=2504;DP=16020;EAS_AF=0.626;AMR_AF=0.7911;AFR_AF=0.798;EUR_AF=0.7833;SAS_AF=0.7147;AA=C|||;VT=SNP
11	131152891	rs1793852	A	C	100	PASS	AC=3806;AF=0.759984;AN=5008;NS=2504;DP=15492;EAS_AF=0.626;AMR_AF=0.7983;AFR_AF=0.8578;EUR_AF=0.7833;SAS_AF=0.7147;AA=A|||;VT=SNP
11	131153398	rs10894364	G	C	100	PASS	AC=2685;AF=0.536142;AN=5008;NS=2504;DP=17989;EAS_AF=0.3988;AMR_AF=0.6686;AFR_AF=0.4894;EUR_AF=0.6143;SAS_AF=0.5665;AA=G|||;VT=SNP
11	131153425	rs1793851	C	G	100	PASS	AC=3862;AF=0.771166;AN=5008;NS=2504;DP=18646;EAS_AF=0.626;AMR_AF=0.8026;AFR_AF=0.8956;EUR_AF=0.7863;SAS_AF=0.7147;AA=G|||;VT=SNP
11	131153496	rs10894365	G	C	100	PASS	AC=2294;AF=0.458067;AN=5008;NS=2504;DP=19199;EAS_AF=0.3988;AMR_AF=0.6369;AFR_AF=0.2231;EUR_AF=0.6024;SAS_AF=0.5613;AA=G|||;VT=SNP
11	131153602	rs1793850	C	G	100	PASS	AC=3861;AF=0.770966;AN=5008;NS=2504;DP=20414;EAS_AF=0.626;AMR_AF=0.8026;AFR_AF=0.8949;EUR_AF=0.7863;SAS_AF=0.7147;AA=G|||;VT=SNP
11	131154466	rs10894367	T	C	100	PASS	AC=2344;AF=0.468051;AN=5008;NS=2504;DP=16745;EAS_AF=0.3988;AMR_AF=0.6455;AFR_AF=0.2542;EUR_AF=0.6024;SAS_AF=0.5644;AA=T|||;VT=SNP
11	131154508	rs10894368	T	A	100	PASS	AC=2516;AF=0.502396;AN=5008;NS=2504;DP=17520;EAS_AF=0.3988;AMR_AF=0.6599;AFR_AF=0.3759;EUR_AF=0.6034;SAS_AF=0.5644;AA=T|||;VT=SNP
11	131155127	rs1793561	A	G	100	PASS	AC=3804;AF=0.759585;AN=5008;NS=2504;DP=17721;EAS_AF=0.626;AMR_AF=0.7983;AFR_AF=0.8578;EUR_AF=0.7813;SAS_AF=0.7147;AA=G|||;VT=SNP
11	131155785	rs1557482	C	T	100	PASS	AC=2512;AF=0.501597;AN=5008;NS=2504;DP=16885;EAS_AF=0.3988;AMR_AF=0.6585;AFR_AF=0.3744;EUR_AF=0.6024;SAS_AF=0.5644;AA=T|||;VT=SNP
11	131155806	rs1557483	G	A	100	PASS	AC=2604;AF=0.519968;AN=5008;NS=2504;DP=17207;EAS_AF=0.3988;AMR_AF=0.6671;AFR_AF=0.4372;EUR_AF=0.6054;SAS_AF=0.5644;AA=A|||;VT=SNP
11	131156841	rs7127286	G	C	100	PASS	AC=2522;AF=0.503594;AN=5008;NS=2504;DP=17594;EAS_AF=0.3988;AMR_AF=0.6527;AFR_AF=0.3744;EUR_AF=0.6143;SAS_AF=0.5665;AA=C|||;VT=SNP
11	131157310	rs1793573	T	C	100	PASS	AC=4630;AF=0.924521;AN=5008;NS=2504;DP=15698;EAS_AF=0.9325;AMR_AF=0.9798;AFR_AF=0.938;EUR_AF=0.9344;SAS_AF=0.8487;AA=C|||;VT=SNP
11	131157422	rs1793805	C	T	100	PASS	AC=1122;AF=0.224042;AN=5008;NS=2504;DP=16450;EAS_AF=0.2272;AMR_AF=0.1297;AFR_AF=0.3691;EUR_AF=0.169;SAS_AF=0.1483;AA=C|||;VT=SNP
11	131157754	rs10894369	A	G	100	PASS	AC=2437;AF=0.486621;AN=5008;NS=2504;DP=18765;EAS_AF=0.3988;AMR_AF=0.6484;AFR_AF=0.323;EUR_AF=0.6024;SAS_AF=0.5644;AA=A|||;VT=SNP
11	131157945	rs1110256	A	T	100	PASS	AC=2437;AF=0.486621;AN=5008;NS=2504;DP=18241;EAS_AF=0.3988;AMR_AF=0.6499;AFR_AF=0.3222;EUR_AF=0.6024;SAS_AF=0.5644;AA=A|||;VT=SNP
11	131158052	rs1104974	G	A	100	PASS	AC=2297;AF=0.458666;AN=5008;NS=2504;DP=16531;EAS_AF=0.3988;AMR_AF=0.6369;AFR_AF=0.2231;EUR_AF=0.6024;SAS_AF=0.5644;AA=G|||;VT=SNP
11	131158533	rs1894218	C	A	100	PASS	AC=2352;AF=0.469649;AN=5008;NS=2504;DP=16464;EAS_AF=0.3988;AMR_AF=0.6441;AFR_AF=0.261;EUR_AF=0.6024;SAS_AF=0.5644;AA=A|||;VT=SNP
11	131158599	rs1110302	T	C	100	PASS	AC=3861;AF=0.770966;AN=5008;NS=2504;DP=17880;EAS_AF=0.626;AMR_AF=0.8026;AFR_AF=0.8949;EUR_AF=0.7863;SAS_AF=0.7147;AA=C|||;VT=SNP
11	131158830	rs1110301	T	C	100	PASS	AC=2357;AF=0.470647;AN=5008;NS=2504;DP=19144;EAS_AF=0.3988;AMR_AF=0.647;AFR_AF=0.261;EUR_AF=0.6054;SAS_AF=0.5644;AA=C|||;VT=SNP
11	131158907	rs4245100	T	C	100	PASS	AC=2601;AF=0.519369;AN=5008;NS=2504;DP=17851;EAS_AF=0.3988;AMR_AF=0.6657;AFR_AF=0.4349;EUR_AF=0.6064;SAS_AF=0.5644;AA=C|||;VT=SNP
11	131158943	rs1793576	A	G	100	PASS	AC=3861;AF=0.770966;AN=5008;NS=2504;DP=17087;EAS_AF=0.626;AMR_AF=0.8026;AFR_AF=0.8949;EUR_AF=0.7863;SAS_AF=0.7147;AA=G|||;VT=SNP
11	131159007	rs4937616	A	G	100	PASS	AC=2416;AF=0.482428;AN=5008;NS=2504;DP=18011;EAS_AF=0.3988;AMR_AF=0.6484;AFR_AF=0.3071;EUR_AF=0.6024;SAS_AF=0.5644;AA=A|||;VT=SNP
11	131159565	rs2511786	C	A	100	PASS	AC=1123;AF=0.224241;AN=5008;NS=2504;DP=13047;EAS_AF=0.2272;AMR_AF=0.1297;AFR_AF=0.3699;EUR_AF=0.169;SAS_AF=0.1483;AA=C|||;VT=SNP
11	131159692	rs7106592	G	A	100	PASS	AC=2352;AF=0.469649;AN=5008;NS=2504;DP=17462;EAS_AF=0.3988;AMR_AF=0.6441;AFR_AF=0.2602;EUR_AF=0.6024;SAS_AF=0.5654;AA=G|||;VT=SNP
11	131159880	rs1793807	C	T	100	PASS	AC=1122;AF=0.224042;AN=5008;NS=2504;DP=15396;EAS_AF=0.2272;AMR_AF=0.1297;AFR_AF=0.3691;EUR_AF=0.169;SAS_AF=0.1483;AA=C|||;VT=SNP
11	131160404	rs1793577	T	C	100	PASS	AC=3640;AF=0.726837;AN=5008;NS=2504;DP=18006;EAS_AF=0.626;AMR_AF=0.7896;AFR_AF=0.7458;EUR_AF=0.7724;SAS_AF=0.7137;AA=C|||;VT=SNP
11	131161521	rs10458944	G	T	100	PASS	AC=2416;AF=0.482428;AN=5008;NS=2504;DP=20381;EAS_AF=0.4018;AMR_AF=0.6484;AFR_AF=0.3109;EUR_AF=0.6004;SAS_AF=0.5583;AA=T|||;VT=SNP
11	131161643	rs10458945	C	T	100	PASS	AC=2331;AF=0.465455;AN=5008;NS=2504;DP=21864;EAS_AF=0.4018;AMR_AF=0.6441;AFR_AF=0.2496;EUR_AF=0.6004;SAS_AF=0.5573;AA=c|||;VT=SNP
11	131162075	rs2156864	C	G	100	PASS	AC=2356;AF=0.470447;AN=5008;NS=2504;DP=20184;EAS_AF=0.4028;AMR_AF=0.6484;AFR_AF=0.2625;EUR_AF=0.6034;SAS_AF=0.5583;AA=C|||;VT=SNP
11	131162168	rs2156865	A	C	100	PASS	AC=2601;AF=0.519369;AN=5008;NS=2504;DP=18772;EAS_AF=0.4018;AMR_AF=0.6686;AFR_AF=0.4372;EUR_AF=0.6044;SAS_AF=0.5583;AA=C|||;VT=SNP
11	131163920	rs1621498	A	G	100	PASS	AC=3854;AF=0.769569;AN=5008;NS=2504;DP=19449;EAS_AF=0.624;AMR_AF=0.8026;AFR_AF=0.8896;EUR_AF=0.7853;SAS_AF=0.7178;AA=a|||;VT=SNP
11	131164192	rs1793808	T	C	100	PASS	AC=3802;AF=0.759185;AN=5008;NS=2504;DP=19666;EAS_AF=0.624;AMR_AF=0.804;AFR_AF=0.8517;EUR_AF=0.7853;SAS_AF=0.7147;AA=C|||;VT=SNP
11	131164789	rs11222565	G	A	100	PASS	AC=2682;AF=0.535543;AN=5008;NS=2504;DP=17185;EAS_AF=0.3958;AMR_AF=0.67;AFR_AF=0.497;EUR_AF=0.6093;SAS_AF=0.5603;AA=G|||;VT=SNP
11	131164915	rs1793579	C	A	100	PASS	AC=1096;AF=0.21885;AN=5008;NS=2504;DP=18521;EAS_AF=0.2272;AMR_AF=0.1297;AFR_AF=0.3404;EUR_AF=0.173;SAS_AF=0.1564;AA=C|||;VT=SNP
11	131165074	rs1793809	G	A	100	PASS	AC=3783;AF=0.755391;AN=5008;NS=2504;DP=17071;EAS_AF=0.623;AMR_AF=0.7997;AFR_AF=0.8411;EUR_AF=0.7823;SAS_AF=0.7168;AA=G|||;VT=SNP
11	131165488	rs4937617	T	A	100	PASS	AC=2258;AF=0.450879;AN=5008;NS=2504;DP=15281;EAS_AF=0.4038;AMR_AF=0.6427;AFR_AF=0.1747;EUR_AF=0.6093;SAS_AF=0.5736;AA=T|||;VT=SNP
11	131165492	rs4937618	G	A	100	PASS	AC=2323;AF=0.463858;AN=5008;NS=2504;DP=15242;EAS_AF=0.4038;AMR_AF=0.647;AFR_AF=0.2194;EUR_AF=0.6123;SAS_AF=0.5736;AA=g|||;VT=SNP
11	131167143	rs7939158	C	T	100	PASS	AC=1876;AF=0.374601;AN=5008;NS=2504;DP=18104;EAS_AF=0.2034;AMR_AF=0.3415;AFR_AF=0.3207;EUR_AF=0.5626;SAS_AF=0.454;AA=T|||;VT=SNP
11	131167367	rs67539087	T	C	100	PASS	AC=1261;AF=0.251797;AN=5008;NS=2504;DP=19786;EAS_AF=0.2718;AMR_AF=0.2089;AFR_AF=0.4357;EUR_AF=0.1412;SAS_AF=0.1268;AA=T|||;VT=SNP
11	131167705	rs77087904	C	T	100	PASS	AC=789;AF=0.157548;AN=5008;NS=2504;DP=19566;EAS_AF=0.253;AMR_AF=0.1657;AFR_AF=0.1286;EUR_AF=0.1262;SAS_AF=0.1247;AA=C|||;VT=SNP
11	131167910	rs80175218	A	G	100	PASS	AC=748;AF=0.149361;AN=5008;NS=2504;DP=20068;EAS_AF=0.2718;AMR_AF=0.1628;AFR_AF=0.084;EUR_AF=0.1262;SAS_AF=0.1258;AA=A|||;VT=SNP
11	131168266	rs7107440	T	C	100	PASS	AC=912;AF=0.182109;AN=5008;NS=2504;DP=22128;EAS_AF=0.2698;AMR_AF=0.1787;AFR_AF=0.2012;EUR_AF=0.1272;SAS_AF=0.1247;AA=T|||;VT=SNP
11	131169949	rs12576780	A	C	100	PASS	AC=829;AF=0.165535;AN=5008;NS=2504;DP=19907;EAS_AF=0.2728;AMR_AF=0.1643;AFR_AF=0.1346;EUR_AF=0.1233;SAS_AF=0.1411;AA=A|||;VT=SNP
11	131170006	rs11222567	G	A	100	PASS	AC=1066;AF=0.212859;AN=5008;NS=2504;DP=19416;EAS_AF=0.2659;AMR_AF=0.2507;AFR_AF=0.0885;EUR_AF=0.3181;SAS_AF=0.1912;AA=g|||;VT=SNP
11	131170920	rs1793582	T	C	100	PASS	AC=1348;AF=0.269169;AN=5008;NS=2504;DP=20402;EAS_AF=0.3194;AMR_AF=0.3098;AFR_AF=0.357;EUR_AF=0.1849;SAS_AF=0.1564;AA=T|||;VT=SNP
11	131171000	rs1793811	G	A	100	PASS	AC=3050;AF=0.609026;AN=5008;NS=2504;DP=20784;EAS_AF=0.7222;AMR_AF=0.7349;AFR_AF=0.6233;EUR_AF=0.5537;SAS_AF=0.4407;AA=g|||;VT=SNP
11	131171315	rs1793812	A	G	100	PASS	AC=2935;AF=0.586062;AN=5008;NS=2504;DP=18976;EAS_AF=0.7232;AMR_AF=0.7248;AFR_AF=0.5318;EUR_AF=0.5537;SAS_AF=0.453;AA=A|||;VT=SNP
11	131171610	rs1793813	A	C	100	PASS	AC=2947;AF=0.588458;AN=5008;NS=2504;DP=17895;EAS_AF=0.7232;AMR_AF=0.7248;AFR_AF=0.5424;EUR_AF=0.5537;SAS_AF=0.4509;AA=A|||;VT=SNP
11	131172880	rs1793814	G	A	100	PASS	AC=1417;AF=0.282947;AN=5008;NS=2504;DP=19549;EAS_AF=0.3194;AMR_AF=0.3112;AFR_AF=0.41;EUR_AF=0.1869;SAS_AF=0.1524;AA=A|||;VT=SNP
11	131173875	rs1793584	G	A	100	PASS	AC=1067;AF=0.213059;AN=5008;NS=2504;DP=18427;EAS_AF=0.3194;AMR_AF=0.2839;AFR_AF=0.1649;EUR_AF=0.1809;SAS_AF=0.1513;AA=G|||;VT=SNP
11	131174104	rs1793585	T	C	100	PASS	AC=2966;AF=0.592252;AN=5008;NS=2504;DP=20281;EAS_AF=0.7242;AMR_AF=0.7262;AFR_AF=0.5408;EUR_AF=0.5557;SAS_AF=0.4683;AA=T|||;VT=SNP
11	131174374	rs2511787	A	G	100	PASS	AC=3084;AF=0.615815;AN=5008;NS=2504;DP=21124;EAS_AF=0.7242;AMR_AF=0.7363;AFR_AF=0.6256;EUR_AF=0.5547;SAS_AF=0.4683;AA=G|||;VT=SNP
11	131174562	rs7117891	G	A	100	PASS	AC=1544;AF=0.308307;AN=5008;NS=2504;DP=18583;EAS_AF=0.1776;AMR_AF=0.2435;AFR_AF=0.3238;EUR_AF=0.3777;SAS_AF=0.3967;AA=G|||;VT=SNP
11	131175011	rs1793586	T	C	100	PASS	AC=4810;AF=0.960463;AN=5008;NS=2504;DP=20779;EAS_AF=0.9385;AMR_AF=0.9827;AFR_AF=0.9977;EUR_AF=0.9334;SAS_AF=0.9448;AA=C|||;VT=SNP
11	131175325	rs1114296	G	C	100	PASS	AC=1429;AF=0.285343;AN=5008;NS=2504;DP=18793;EAS_AF=0.3204;AMR_AF=0.3141;AFR_AF=0.4145;EUR_AF=0.1869;SAS_AF=0.1554;AA=C|||;VT=SNP
11	131175900	rs1793587	C	T	100	PASS	AC=1077;AF=0.215056;AN=5008;NS=2504;DP=16978;EAS_AF=0.3204;AMR_AF=0.2839;AFR_AF=0.1725;EUR_AF=0.1809;SAS_AF=0.1503;AA=C|||;VT=SNP
11	131176364	rs1793847	A	C	100	PASS	AC=2942;AF=0.58746;AN=5008;NS=2504;DP=20377;EAS_AF=0.7212;AMR_AF=0.7248;AFR_AF=0.5424;EUR_AF=0.5537;SAS_AF=0.4479;AA=C|||;VT=SNP
11	131176476	rs1793846	T	G	100	PASS	AC=2942;AF=0.58746;AN=5008;NS=2504;DP=22700;EAS_AF=0.7212;AMR_AF=0.7248;AFR_AF=0.5424;EUR_AF=0.5537;SAS_AF=0.4479;AA=G|||;VT=SNP
11	131177704	rs1793589	T	C	100	PASS	AC=3068;AF=0.61262;AN=5008;NS=2504;DP=17535;EAS_AF=0.7232;AMR_AF=0.7349;AFR_AF=0.6248;EUR_AF=0.5547;SAS_AF=0.455;AA=C|||;VT=SNP
11	131177719	rs1793844	T	G	100	PASS	AC=3066;AF=0.61222;AN=5008;NS=2504;DP=18141;EAS_AF=0.7232;AMR_AF=0.7349;AFR_AF=0.6241;EUR_AF=0.5537;SAS_AF=0.455;AA=G|||;VT=SNP
11	131178273	rs1793843	C	T	100	PASS	AC=1473;AF=0.294129;AN=5008;NS=2504;DP=18778;EAS_AF=0.3254;AMR_AF=0.3141;AFR_AF=0.4334;EUR_AF=0.1869;SAS_AF=0.1697;AA=C|||;VT=SNP
11	131178533	rs1793842	C	A	100	PASS	AC=2214;AF=0.442093;AN=5008;NS=2504;DP=15617;EAS_AF=0.6081;AMR_AF=0.4568;AFR_AF=0.4947;EUR_AF=0.3072;SAS_AF=0.3282;AA=A|||;VT=SNP
11	131178764	rs1793590	T	A	100	PASS	AC=1461;AF=0.291733;AN=5008;NS=2504;DP=16234;EAS_AF=0.3264;AMR_AF=0.317;AFR_AF=0.4349;EUR_AF=0.1899;SAS_AF=0.1493;AA=-|||;VT=SNP
11	131178903	rs1793841	A	G	100	PASS	AC=1311;AF=0.261781;AN=5008;NS=2504;DP=16808;EAS_AF=0.3264;AMR_AF=0.3069;AFR_AF=0.329;EUR_AF=0.1869;SAS_AF=0.1493;AA=A|||;VT=SNP
11	131180042	rs1793840	G	C	100	PASS	AC=2643;AF=0.527756;AN=5008;NS=2504;DP=17558;EAS_AF=0.7123;AMR_AF=0.5922;AFR_AF=0.4062;EUR_AF=0.5199;SAS_AF=0.4642;AA=G|||;VT=SNP
11	131180633	rs1793526	T	C	100	PASS	AC=1281;AF=0.255791;AN=5008;NS=2504;DP=19856;EAS_AF=0.3254;AMR_AF=0.2983;AFR_AF=0.2988;EUR_AF=0.1859;SAS_AF=0.1677;AA=T|||;VT=SNP
11	131181387	rs1793527	C	A	100	PASS	AC=1372;AF=0.273962;AN=5008;NS=2504;DP=20350;EAS_AF=0.3254;AMR_AF=0.304;AFR_AF=0.3797;EUR_AF=0.1839;SAS_AF=0.1493;AA=A|||;VT=SNP
11	131181804	rs1540230	G	A	100	PASS	AC=896;AF=0.178914;AN=5008;NS=2504;DP=19112;EAS_AF=0.3254;AMR_AF=0.2637;AFR_AF=0.0545;EUR_AF=0.168;SAS_AF=0.1472;AA=G|||;VT=SNP
11	131183338	rs1793838	T	C	100	PASS	AC=2446;AF=0.488419;AN=5008;NS=2504;DP=20946;EAS_AF=0.7044;AMR_AF=0.5706;AFR_AF=0.2776;EUR_AF=0.508;SAS_AF=0.4724;AA=C|||;VT=SNP
11	131183485	rs1616085	G	A	100	PASS	AC=970;AF=0.19369;AN=5008;NS=2504;DP=22176;EAS_AF=0.3254;AMR_AF=0.2709;AFR_AF=0.0915;EUR_AF=0.171;SAS_AF=0.1646;AA=G|||;VT=SNP
11	131183863	rs1793529	A	G	100	PASS	AC=2336;AF=0.466454;AN=5008;NS=2504;DP=21861;EAS_AF=0.7044;AMR_AF=0.562;AFR_AF=0.1997;EUR_AF=0.507;SAS_AF=0.4724;AA=G|||;VT=SNP
11	131183986	rs1793530	C	T	100	PASS	AC=971;AF=0.19389;AN=5008;NS=2504;DP=20915;EAS_AF=0.3254;AMR_AF=0.2723;AFR_AF=0.0908;EUR_AF=0.172;SAS_AF=0.1646;AA=C|||;VT=SNP
11	131184044	rs1793531	G	A	100	PASS	AC=915;AF=0.182708;AN=5008;NS=2504;DP=19641;EAS_AF=0.3254;AMR_AF=0.2666;AFR_AF=0.0522;EUR_AF=0.171;SAS_AF=0.1646;AA=T|||;VT=SNP
11	131184174	rs1793837	A	C	100	PASS	AC=868;AF=0.173323;AN=5008;NS=2504;DP=18581;EAS_AF=0.3234;AMR_AF=0.2695;AFR_AF=0.0166;EUR_AF=0.171;SAS_AF=0.1646;AA=A|||;VT=SNP
11	131184615	rs10894374	C	T	100	PASS	AC=1336;AF=0.266773;AN=5008;NS=2504;DP=20449;EAS_AF=0.379;AMR_AF=0.2896;AFR_AF=0.1067;EUR_AF=0.334;SAS_AF=0.2822;AA=C|||;VT=SNP
11	131185852	rs112329073	T	C	100	PASS	AC=1523;AF=0.304113;AN=5008;NS=2504;DP=19062;EAS_AF=0.3284;AMR_AF=0.317;AFR_AF=0.4675;EUR_AF=0.1899;SAS_AF=0.1667;AA=C|||;VT=SNP
11	131189777	rs1557479	T	G	100	PASS	AC=970;AF=0.19369;AN=5008;NS=2504;DP=21245;EAS_AF=0.3244;AMR_AF=0.2709;AFR_AF=0.1029;EUR_AF=0.172;SAS_AF=0.1493;AA=T|||;VT=SNP
11	131190411	rs2511507	A	G	100	PASS	AC=2923;AF=0.583666;AN=5008;NS=2504;DP=16137;EAS_AF=0.7014;AMR_AF=0.6037;AFR_AF=0.6233;EUR_AF=0.5249;SAS_AF=0.455;AA=G|||;VT=SNP
11	131190566	rs2513531	A	G	100	PASS	AC=2926;AF=0.584265;AN=5008;NS=2504;DP=19690;EAS_AF=0.7014;AMR_AF=0.6037;AFR_AF=0.6256;EUR_AF=0.5249;SAS_AF=0.455;AA=G|||;VT=SNP
11	131190603	rs139945292	C	T	100	PASS	AC=603;AF=0.120407;AN=5008;NS=2504;DP=19975;EAS_AF=0.249;AMR_AF=0.1254;AFR_AF=0.0371;EUR_AF=0.0885;SAS_AF=0.1299;AA=C|||;VT=SNP
11	131191556	rs11222572	T	C	100	PASS	AC=1300;AF=0.259585;AN=5008;NS=2504;DP=13979;EAS_AF=0.3393;AMR_AF=0.2565;AFR_AF=0.1278;EUR_AF=0.332;SAS_AF=0.2832;AA=T|||;VT=SNP
11	131192172	rs1946032	T	C	100	PASS	AC=1104;AF=0.220447;AN=5008;NS=2504;DP=17557;EAS_AF=0.3542;AMR_AF=0.3112;AFR_AF=0.1331;EUR_AF=0.1958;SAS_AF=0.1616;AA=T|||;VT=SNP
11	131192181	rs4625476	G	C	100	PASS	AC=1096;AF=0.21885;AN=5008;NS=2504;DP=21319;EAS_AF=0.3552;AMR_AF=0.3084;AFR_AF=0.1301;EUR_AF=0.1928;SAS_AF=0.1616;AA=G|||;VT=SNP
11	131192767	rs1793782	T	A	100	PASS	AC=1193;AF=0.238219;AN=5008;NS=2504;DP=16798;EAS_AF=0.3512;AMR_AF=0.3242;AFR_AF=0.1959;EUR_AF=0.1948;SAS_AF=0.1626;AA=T|||;VT=SNP
11	131192829	rs1793567	A	G	100	PASS	AC=1375;AF=0.274561;AN=5008;NS=2504;DP=17076;EAS_AF=0.3363;AMR_AF=0.3415;AFR_AF=0.3313;EUR_AF=0.2028;SAS_AF=0.1605;AA=A|||;VT=SNP
11	131193742	rs1793553	G	T	100	PASS	AC=2666;AF=0.532348;AN=5008;NS=2504;DP=19917;EAS_AF=0.7034;AMR_AF=0.6081;AFR_AF=0.3722;EUR_AF=0.5984;SAS_AF=0.4509;AA=G|||;VT=SNP
11	131194043	rs1793554	A	G	100	PASS	AC=2916;AF=0.582268;AN=5008;NS=2504;DP=18256;EAS_AF=0.7123;AMR_AF=0.6326;AFR_AF=0.5106;EUR_AF=0.6044;SAS_AF=0.4867;AA=G|||;VT=SNP
11	131194243	rs1793555	C	T	100	PASS	AC=3041;AF=0.607228;AN=5008;NS=2504;DP=18433;EAS_AF=0.7103;AMR_AF=0.6383;AFR_AF=0.612;EUR_AF=0.6044;SAS_AF=0.4755;AA=T|||;VT=SNP
11	131194361	rs1793781	T	C	100	PASS	AC=2747;AF=0.548522;AN=5008;NS=2504;DP=17053;EAS_AF=0.7113;AMR_AF=0.6196;AFR_AF=0.4017;EUR_AF=0.6004;SAS_AF=0.4755;AA=T|||;VT=SNP
11	131194466	rs76686124	C	T	100	PASS	AC=215;AF=0.0429313;AN=5008;NS=2504;DP=23569;EAS_AF=0.0685;AMR_AF=0.0187;AFR_AF=0;EUR_AF=0.0626;SAS_AF=0.0716;AA=C|||;VT=SNP
11	131194688	rs1540231	A	G	100	PASS	AC=2914;AF=0.581869;AN=5008;NS=2504;DP=20858;EAS_AF=0.7103;AMR_AF=0.6311;AFR_AF=0.5189;EUR_AF=0.6044;SAS_AF=0.4765;AA=G|||;VT=SNP
11	131194723	rs1540232	C	T	100	PASS	AC=3044;AF=0.607827;AN=5008;NS=2504;DP=22083;EAS_AF=0.7103;AMR_AF=0.6398;AFR_AF=0.6135;EUR_AF=0.6044;SAS_AF=0.4755;AA=T|||;VT=SNP
11	131196306	rs1793560	T	C	100	PASS	AC=2710;AF=0.541134;AN=5008;NS=2504;DP=19043;EAS_AF=0.7163;AMR_AF=0.6153;AFR_AF=0.3729;EUR_AF=0.6004;SAS_AF=0.4744;AA=T|||;VT=SNP
11	131196396	rs2511504	T	C	100	PASS	AC=1615;AF=0.322484;AN=5008;NS=2504;DP=20570;EAS_AF=0.374;AMR_AF=0.464;AFR_AF=0.1566;EUR_AF=0.4036;SAS_AF=0.3098;AA=T|||;VT=SNP
11	131197431	rs2511505	T	A	100	PASS	AC=847;AF=0.169129;AN=5008;NS=2504;DP=17883;EAS_AF=0.3462;AMR_AF=0.134;AFR_AF=0.056;EUR_AF=0.1918;SAS_AF=0.1411;AA=T|||;VT=SNP
11	131197551	rs2511506	G	A	100	PASS	AC=2666;AF=0.532348;AN=5008;NS=2504;DP=19324;EAS_AF=0.7133;AMR_AF=0.6138;AFR_AF=0.3691;EUR_AF=0.5954;SAS_AF=0.4438;AA=G|||;VT=SNP
11	131198260	rs2513527	A	G	100	PASS	AC=2901;AF=0.579273;AN=5008;NS=2504;DP=13585;EAS_AF=0.7143;AMR_AF=0.6311;AFR_AF=0.5136;EUR_AF=0.6024;SAS_AF=0.4683;AA=A|||;VT=SNP
11	131198723	rs10894375	C	G	100	PASS	AC=482;AF=0.096246;AN=5008;NS=2504;DP=18784;EAS_AF=0.0952;AMR_AF=0.1427;AFR_AF=0.0204;EUR_AF=0.1103;SAS_AF=0.1524;AA=C|||;VT=SNP
11	131198745	rs2511781	C	T	100	PASS	AC=1600;AF=0.319489;AN=5008;NS=2504;DP=18730;EAS_AF=0.3681;AMR_AF=0.4669;AFR_AF=0.1513;EUR_AF=0.4006;SAS_AF=0.3088;AA=C|||;VT=SNP
11	131199176	rs12279977	T	C	100	PASS	AC=880;AF=0.175719;AN=5008;NS=2504;DP=20461;EAS_AF=0.3442;AMR_AF=0.134;AFR_AF=0.0673;EUR_AF=0.1938;SAS_AF=0.1595;AA=T|||;VT=SNP
11	131199276	rs2511780	A	G	100	PASS	AC=3044;AF=0.607827;AN=5008;NS=2504;DP=22148;EAS_AF=0.7153;AMR_AF=0.6412;AFR_AF=0.6165;EUR_AF=0.6024;SAS_AF=0.4673;AA=G|||;VT=SNP
11	131200413	rs2513539	A	G	100	PASS	AC=2410;AF=0.48123;AN=5008;NS=2504;DP=19201;EAS_AF=0.5903;AMR_AF=0.5706;AFR_AF=0.4039;EUR_AF=0.5557;SAS_AF=0.3333;AA=G|||;VT=SNP
11	131201432	rs2156872	C	T	100	PASS	AC=2637;AF=0.526558;AN=5008;NS=2504;DP=20802;EAS_AF=0.5804;AMR_AF=0.585;AFR_AF=0.5719;EUR_AF=0.5616;SAS_AF=0.3323;AA=T|||;VT=SNP
11	131201996	rs2511778	T	A	100	PASS	AC=1224;AF=0.244409;AN=5008;NS=2504;DP=15761;EAS_AF=0.2361;AMR_AF=0.4164;AFR_AF=0.1097;EUR_AF=0.3658;SAS_AF=0.1881;AA=T|||;VT=SNP
11	131202548	rs2511777	T	A	100	PASS	AC=2661;AF=0.53135;AN=5008;NS=2504;DP=16877;EAS_AF=0.5804;AMR_AF=0.5879;AFR_AF=0.5749;EUR_AF=0.5616;SAS_AF=0.3507;AA=A|||;VT=SNP
11	131202636	rs2513536	A	G	100	PASS	AC=2662;AF=0.53155;AN=5008;NS=2504;DP=17948;EAS_AF=0.5804;AMR_AF=0.5879;AFR_AF=0.5749;EUR_AF=0.5616;SAS_AF=0.3517;AA=G|||;VT=SNP
11	131203041	rs2511776	C	T	100	PASS	AC=1258;AF=0.251198;AN=5008;NS=2504;DP=19212;EAS_AF=0.2361;AMR_AF=0.4179;AFR_AF=0.1346;EUR_AF=0.3658;SAS_AF=0.1881;AA=C|||;VT=SNP
11	131203612	rs2513533	C	T	100	PASS	AC=2156;AF=0.430511;AN=5008;NS=2504;DP=18228;EAS_AF=0.5903;AMR_AF=0.5562;AFR_AF=0.2383;EUR_AF=0.5537;SAS_AF=0.3098;AA=C|||;VT=SNP
11	131203815	rs2511775	G	C	100	PASS	AC=1215;AF=0.242612;AN=5008;NS=2504;DP=17615;EAS_AF=0.25;AMR_AF=0.4121;AFR_AF=0.1074;EUR_AF=0.3608;SAS_AF=0.1759;AA=G|||;VT=SNP
11	131203879	rs7938687	G	A	100	PASS	AC=264;AF=0.0527157;AN=5008;NS=2504;DP=17323;EAS_AF=0.0218;AMR_AF=0.036;AFR_AF=0.1241;EUR_AF=0.0388;SAS_AF=0.0143;AA=G|||;VT=SNP
11	131204524	rs2511774	C	G	100	PASS	AC=796;AF=0.158946;AN=5008;NS=2504;DP=18686;EAS_AF=0.244;AMR_AF=0.3084;AFR_AF=0.0401;EUR_AF=0.169;SAS_AF=0.1155;AA=C|||;VT=SNP
11	131204813	rs2513532	T	A	100	PASS	AC=2174;AF=0.434105;AN=5008;NS=2504;DP=16085;EAS_AF=0.5764;AMR_AF=0.5504;AFR_AF=0.2761;EUR_AF=0.5507;SAS_AF=0.2986;AA=T|||;VT=SNP
11	131204890	rs10894376	C	A	100	PASS	AC=2161;AF=0.43151;AN=5008;NS=2504;DP=17923;EAS_AF=0.5724;AMR_AF=0.5504;AFR_AF=0.2738;EUR_AF=0.5447;SAS_AF=0.2986;AA=C|||;VT=SNP
11	131204953	rs10894377	G	T	100	PASS	AC=2167;AF=0.432708;AN=5008;NS=2504;DP=18737;EAS_AF=0.5734;AMR_AF=0.5504;AFR_AF=0.2738;EUR_AF=0.5507;SAS_AF=0.2975;AA=G|||;VT=SNP
11	131205421	rs12574281	A	C	100	PASS	AC=1119;AF=0.223442;AN=5008;NS=2504;DP=18167;EAS_AF=0.2411;AMR_AF=0.402;AFR_AF=0.0461;EUR_AF=0.3638;SAS_AF=0.1738;AA=A|||;VT=SNP
11	131205998	rs10791137	G	C	100	PASS	AC=861;AF=0.171925;AN=5008;NS=2504;DP=18286;EAS_AF=0.3323;AMR_AF=0.1354;AFR_AF=0.0772;EUR_AF=0.1889;SAS_AF=0.1431;AA=G|||;VT=SNP
11	131206462	rs7947194	A	G	100	PASS	AC=1250;AF=0.249601;AN=5008;NS=2504;DP=19097;EAS_AF=0.2411;AMR_AF=0.415;AFR_AF=0.1399;EUR_AF=0.3618;SAS_AF=0.1738;AA=A|||;VT=SNP
11	131206562	rs7947624	G	A	100	PASS	AC=2185;AF=0.436302;AN=5008;NS=2504;DP=20539;EAS_AF=0.5734;AMR_AF=0.549;AFR_AF=0.2738;EUR_AF=0.5507;SAS_AF=0.317;AA=G|||;VT=SNP
11	131206783	rs7929151	A	G	100	PASS	AC=1136;AF=0.226837;AN=5008;NS=2504;DP=18549;EAS_AF=0.2411;AMR_AF=0.4078;AFR_AF=0.0575;EUR_AF=0.3618;SAS_AF=0.1738;AA=A|||;VT=SNP
11	131206997	rs10894378	T	A	100	PASS	AC=840;AF=0.167732;AN=5008;NS=2504;DP=21895;EAS_AF=0.3323;AMR_AF=0.1354;AFR_AF=0.0764;EUR_AF=0.1889;SAS_AF=0.1227;AA=T|||;VT=SNP
11	131208444	rs10750471	G	A	100	PASS	AC=2676;AF=0.534345;AN=5008;NS=2504;DP=19456;EAS_AF=0.5734;AMR_AF=0.585;AFR_AF=0.621;EUR_AF=0.5586;SAS_AF=0.316;AA=A|||;VT=SNP
11	131208603	rs10791138	A	C	100	PASS	AC=2201;AF=0.439497;AN=5008;NS=2504;DP=19416;EAS_AF=0.5734;AMR_AF=0.5504;AFR_AF=0.2829;EUR_AF=0.5537;SAS_AF=0.317;AA=A|||;VT=SNP
11	131209472	rs11222577	G	A	100	PASS	AC=2695;AF=0.538139;AN=5008;NS=2504;DP=18864;EAS_AF=0.5734;AMR_AF=0.585;AFR_AF=0.6369;EUR_AF=0.5577;SAS_AF=0.3149;AA=A|||;VT=SNP
11	131209990	rs7119741	C	G	100	PASS	AC=1533;AF=0.30611;AN=5008;NS=2504;DP=14776;EAS_AF=0.3323;AMR_AF=0.183;AFR_AF=0.556;EUR_AF=0.1968;SAS_AF=0.1411;AA=G|||;VT=SNP
11	131210877	rs11222578	C	T	100	PASS	AC=960;AF=0.191693;AN=5008;NS=2504;DP=7997;EAS_AF=0.3323;AMR_AF=0.1427;AFR_AF=0.1475;EUR_AF=0.1909;SAS_AF=0.1421;AA=C|||;VT=SNP
11	131211082	rs12417208	A	T	100	PASS	AC=1129;AF=0.225439;AN=5008;NS=2504;DP=12931;EAS_AF=0.2411;AMR_AF=0.4049;AFR_AF=0.0567;EUR_AF=0.3588;SAS_AF=0.1728;AA=A|||;VT=SNP
11	131211278	rs10894379	C	T	100	PASS	AC=866;AF=0.172923;AN=5008;NS=2504;DP=15847;EAS_AF=0.3323;AMR_AF=0.1369;AFR_AF=0.0817;EUR_AF=0.1889;SAS_AF=0.1411;AA=C|||;VT=SNP
11	131211900	rs7949579	G	A	100	PASS	AC=2654;AF=0.529952;AN=5008;NS=2504;DP=24685;EAS_AF=0.5734;AMR_AF=0.5807;AFR_AF=0.6112;EUR_AF=0.5577;SAS_AF=0.3108;AA=g|||;VT=SNP
11	131212500	rs34745492	A	T	100	PASS	AC=1827;AF=0.364816;AN=5008;NS=2504;DP=25051;EAS_AF=0.4484;AMR_AF=0.2334;AFR_AF=0.531;EUR_AF=0.2197;SAS_AF=0.2965;AA=A|||;VT=SNP
11	131212847	rs73039530	A	G	100	PASS	AC=955;AF=0.190695;AN=5008;NS=2504;DP=18813;EAS_AF=0.3234;AMR_AF=0.1484;AFR_AF=0.0946;EUR_AF=0.1978;SAS_AF=0.2065;AA=A|||;VT=SNP
11	131213135	rs2513526	G	A	100	PASS	AC=3995;AF=0.797724;AN=5008;NS=2504;DP=21857;EAS_AF=0.7867;AMR_AF=0.6095;AFR_AF=0.9508;EUR_AF=0.672;SAS_AF=0.865;AA=A|||;VT=SNP
11	131213694	rs7103289	G	A	100	PASS	AC=2752;AF=0.549521;AN=5008;NS=2504;DP=20087;EAS_AF=0.3919;AMR_AF=0.6153;AFR_AF=0.6664;EUR_AF=0.6302;SAS_AF=0.4243;AA=A|||;VT=SNP
11	131213762	rs11222579	G	A	100	PASS	AC=1486;AF=0.296725;AN=5008;NS=2504;DP=20061;EAS_AF=0.254;AMR_AF=0.451;AFR_AF=0.18;EUR_AF=0.3648;SAS_AF=0.319;AA=G|||;VT=SNP
11	131213827	rs7106443	G	A	100	PASS	AC=2752;AF=0.549521;AN=5008;NS=2504;DP=20826;EAS_AF=0.3919;AMR_AF=0.6182;AFR_AF=0.6649;EUR_AF=0.6302;SAS_AF=0.4243;AA=A|||;VT=SNP
11	131213874	rs11606643	G	A	100	PASS	AC=1485;AF=0.296526;AN=5008;NS=2504;DP=20236;EAS_AF=0.254;AMR_AF=0.451;AFR_AF=0.18;EUR_AF=0.3638;SAS_AF=0.319;AA=G|||;VT=SNP
11	131215076	rs11222580	C	A	100	PASS	AC=1613;AF=0.322085;AN=5008;NS=2504;DP=21314;EAS_AF=0.253;AMR_AF=0.4568;AFR_AF=0.2912;EUR_AF=0.3489;SAS_AF=0.3119;AA=A|||;VT=SNP
11	131216216	rs11222581	C	A	100	PASS	AC=1073;AF=0.214257;AN=5008;NS=2504;DP=20108;EAS_AF=0.3145;AMR_AF=0.1383;AFR_AF=0.2118;EUR_AF=0.1839;SAS_AF=0.1994;AA=C|||;VT=SNP
11	131217200	rs7358495	C	T	100	PASS	AC=849;AF=0.169529;AN=5008;NS=2504;DP=21473;EAS_AF=0.3175;AMR_AF=0.1282;AFR_AF=0.053;EUR_AF=0.1769;SAS_AF=0.1963;AA=C|||;VT=SNP
11	131217695	rs12288364	C	T	100	PASS	AC=1358;AF=0.271166;AN=5008;NS=2504;DP=21242;EAS_AF=0.256;AMR_AF=0.4121;AFR_AF=0.1649;EUR_AF=0.3022;SAS_AF=0.2986;AA=C|||;VT=SNP
11	131217955	rs7952557	G	A	100	PASS	AC=3553;AF=0.709465;AN=5008;NS=2504;DP=19905;EAS_AF=0.7173;AMR_AF=0.7205;AFR_AF=0.7511;EUR_AF=0.7455;SAS_AF=0.6002;AA=A|||;VT=SNP
11	131218040	rs7952585	G	A	100	PASS	AC=2350;AF=0.469249;AN=5008;NS=2504;DP=17382;EAS_AF=0.3889;AMR_AF=0.5677;AFR_AF=0.472;EUR_AF=0.5517;SAS_AF=0.3937;AA=G|||;VT=SNP
11	131221046	rs4077685	C	T	100	PASS	AC=2560;AF=0.511182;AN=5008;NS=2504;DP=19348;EAS_AF=0.1855;AMR_AF=0.7017;AFR_AF=0.5159;EUR_AF=0.7684;SAS_AF=0.4407;AA=C|||;VT=SNP
11	131221525	rs11222583	C	G	100	PASS	AC=325;AF=0.0648962;AN=5008;NS=2504;DP=19074;EAS_AF=0.1429;AMR_AF=0.0562;AFR_AF=0.0023;EUR_AF=0.0388;SAS_AF=0.1022;AA=C|||;VT=SNP
11	131221933	rs11222584	C	G	100	PASS	AC=2330;AF=0.465256;AN=5008;NS=2504;DP=15240;EAS_AF=0.2808;AMR_AF=0.6081;AFR_AF=0.4259;EUR_AF=0.5646;SAS_AF=0.5051;AA=C|||;VT=SNP
11	131224077	rs73039547	C	T	100	PASS	AC=512;AF=0.102236;AN=5008;NS=2504;DP=20789;EAS_AF=0.1577;AMR_AF=0.0735;AFR_AF=0.118;EUR_AF=0.0427;SAS_AF=0.1053;AA=C|||;VT=SNP
11	131224448	rs4128590	T	C	100	PASS	AC=565;AF=0.112819;AN=5008;NS=2504;DP=15317;EAS_AF=0.0466;AMR_AF=0.0735;AFR_AF=0.2504;EUR_AF=0.0984;SAS_AF=0.0378;AA=T|||;VT=SNP
11	131224564	rs11222585	A	G	100	PASS	AC=660;AF=0.131789;AN=5008;NS=2504;DP=11925;EAS_AF=0.0377;AMR_AF=0.1254;AFR_AF=0.1868;EUR_AF=0.2187;SAS_AF=0.0695;AA=G|||;VT=SNP
11	131224588	rs4128594	G	A	100	PASS	AC=1760;AF=0.351438;AN=5008;NS=2504;DP=12436;EAS_AF=0.4325;AMR_AF=0.4179;AFR_AF=0.1891;EUR_AF=0.3787;SAS_AF=0.4121;AA=A|||;VT=SNP
11	131224790	rs4128591	T	C	100	PASS	AC=837;AF=0.167133;AN=5008;NS=2504;DP=13690;EAS_AF=0.0387;AMR_AF=0.1859;AFR_AF=0.2179;EUR_AF=0.3052;SAS_AF=0.0757;AA=T|||;VT=SNP
11	131224949	rs4128595	C	G	100	PASS	AC=371;AF=0.0740815;AN=5008;NS=2504;DP=14304;EAS_AF=0.0575;AMR_AF=0.0461;AFR_AF=0.0772;EUR_AF=0.0855;SAS_AF=0.0951;AA=A|||;VT=SNP
11	131225242	rs12418096	C	T	100	PASS	AC=811;AF=0.161941;AN=5008;NS=2504;DP=16855;EAS_AF=0.0427;AMR_AF=0.2478;AFR_AF=0.1112;EUR_AF=0.3479;SAS_AF=0.1012;AA=C|||;VT=SNP
11	131225430	rs7101414	G	A	100	PASS	AC=1472;AF=0.29393;AN=5008;NS=2504;DP=14731;EAS_AF=0.1944;AMR_AF=0.2305;AFR_AF=0.5756;EUR_AF=0.2425;SAS_AF=0.1135;AA=A|||;VT=SNP
11	131225574	rs7939384	T	C	100	PASS	AC=262;AF=0.0523163;AN=5008;NS=2504;DP=16306;EAS_AF=0.0198;AMR_AF=0.0303;AFR_AF=0.1293;EUR_AF=0.0388;SAS_AF=0.0112;AA=T|||;VT=SNP
11	131225692	rs11222586	C	T	100	PASS	AC=621;AF=0.124002;AN=5008;NS=2504;DP=18821;EAS_AF=0.1994;AMR_AF=0.1354;AFR_AF=0.0809;EUR_AF=0.1481;SAS_AF=0.0716;AA=C|||;VT=SNP
11	131226236	rs34547019	C	T	100	PASS	AC=141;AF=0.028155;AN=5008;NS=2504;DP=14078;EAS_AF=0.0397;AMR_AF=0.0259;AFR_AF=0.0242;EUR_AF=0.0308;SAS_AF=0.0204;AA=C|||;VT=SNP
11	131228105	rs7121543	G	T	100	PASS	AC=670;AF=0.133786;AN=5008;NS=2504;DP=16850;EAS_AF=0.0625;AMR_AF=0.0706;AFR_AF=0.3427;EUR_AF=0.0736;SAS_AF=0.0317;AA=G|||;VT=SNP
11	131228209	rs7107107	T	C	100	PASS	AC=4303;AF=0.859225;AN=5008;NS=2504;DP=19804;EAS_AF=0.7589;AMR_AF=0.8573;AFR_AF=0.9002;EUR_AF=0.8469;SAS_AF=0.9213;AA=C|||;VT=SNP
11	131228886	rs71483660	A	T	100	PASS	AC=181;AF=0.0361422;AN=5008;NS=2504;DP=19190;EAS_AF=0.0238;AMR_AF=0.0331;AFR_AF=0.0628;EUR_AF=0.0308;SAS_AF=0.0204;AA=A|||;VT=SNP
11	131229127	rs10736595	T	C	100	PASS	AC=4277;AF=0.854034;AN=5008;NS=2504;DP=20774;EAS_AF=0.7669;AMR_AF=0.8573;AFR_AF=0.879;EUR_AF=0.8499;SAS_AF=0.9121;AA=T|||;VT=SNP
11	131230168	rs10750472	G	T	100	PASS	AC=3335;AF=0.665935;AN=5008;NS=2504;DP=17492;EAS_AF=0.6786;AMR_AF=0.7622;AFR_AF=0.3918;EUR_AF=0.7694;SAS_AF=0.8487;AA=G|||;VT=SNP
11	131230245	rs10750473	G	A	100	PASS	AC=4204;AF=0.839457;AN=5008;NS=2504;DP=18087;EAS_AF=0.7272;AMR_AF=0.853;AFR_AF=0.885;EUR_AF=0.8439;SAS_AF=0.8793;AA=A|||;VT=SNP
11	131230463	rs61398568	C	T	100	PASS	AC=349;AF=0.0696885;AN=5008;NS=2504;DP=18112;EAS_AF=0.0208;AMR_AF=0.0274;AFR_AF=0.208;EUR_AF=0.0249;SAS_AF=0.0092;AA=C|||;VT=SNP
11	131230674	rs7130820	G	A	100	PASS	AC=4238;AF=0.846246;AN=5008;NS=2504;DP=17652;EAS_AF=0.7222;AMR_AF=0.8545;AFR_AF=0.9138;EUR_AF=0.8429;SAS_AF=0.8804;AA=A|||;VT=SNP
11	131231193	rs7120044	T	A	100	PASS	AC=823;AF=0.164337;AN=5008;NS=2504;DP=13554;EAS_AF=0.0427;AMR_AF=0.0893;AFR_AF=0.466;EUR_AF=0.0706;SAS_AF=0.0317;AA=A|||;VT=SNP
11	131231425	rs4936129	G	A	100	PASS	AC=1500;AF=0.299521;AN=5008;NS=2504;DP=21480;EAS_AF=0.246;AMR_AF=0.2349;AFR_AF=0.5696;EUR_AF=0.2217;SAS_AF=0.1155;AA=A|||;VT=SNP
11	131232010	rs7930775	G	A	100	PASS	AC=1347;AF=0.26897;AN=5008;NS=2504;DP=17385;EAS_AF=0.245;AMR_AF=0.2133;AFR_AF=0.4705;EUR_AF=0.2247;SAS_AF=0.1063;AA=G|||;VT=SNP
11	131232156	rs4394848	C	T	100	PASS	AC=3317;AF=0.66234;AN=5008;NS=2504;DP=18506;EAS_AF=0.6796;AMR_AF=0.7608;AFR_AF=0.385;EUR_AF=0.7694;SAS_AF=0.8395;AA=C|||;VT=SNP
11	131232633	rs10750474	C	G	100	PASS	AC=3373;AF=0.673522;AN=5008;NS=2504;DP=17956;EAS_AF=0.6776;AMR_AF=0.7651;AFR_AF=0.3918;EUR_AF=0.7664;SAS_AF=0.8896;AA=C|||;VT=SNP
11	131232925	rs7112386	G	C	100	PASS	AC=3376;AF=0.674121;AN=5008;NS=2504;DP=18390;EAS_AF=0.6736;AMR_AF=0.7594;AFR_AF=0.4017;EUR_AF=0.7674;SAS_AF=0.8865;AA=C|||;VT=SNP
11	131234510	rs11222587	A	G	100	PASS	AC=717;AF=0.143171;AN=5008;NS=2504;DP=20259;EAS_AF=0.2123;AMR_AF=0.1441;AFR_AF=0.1021;EUR_AF=0.1571;SAS_AF=0.1125;AA=A|||;VT=SNP
11	131236802	rs35665773	C	T	100	PASS	AC=123;AF=0.0245607;AN=5008;NS=2504;DP=22209;EAS_AF=0.0218;AMR_AF=0.0259;AFR_AF=0.0242;EUR_AF=0.0308;SAS_AF=0.0204;AA=C|||;VT=SNP
11	131237023	rs11222588	G	A	100	PASS	AC=679;AF=0.135583;AN=5008;NS=2504;DP=20617;EAS_AF=0.1905;AMR_AF=0.1412;AFR_AF=0.1014;EUR_AF=0.1521;SAS_AF=0.1043;AA=G|||;VT=SNP
11	131237141	rs10894381	C	T	100	PASS	AC=1311;AF=0.261781;AN=5008;NS=2504;DP=18818;EAS_AF=0.2321;AMR_AF=0.2118;AFR_AF=0.4334;EUR_AF=0.2217;SAS_AF=0.137;AA=C|||;VT=SNP
11	131237168	rs11222589	C	T	100	PASS	AC=678;AF=0.135383;AN=5008;NS=2504;DP=20295;EAS_AF=0.1905;AMR_AF=0.1412;AFR_AF=0.1006;EUR_AF=0.1521;SAS_AF=0.1043;AA=C|||;VT=SNP
11	131237842	rs6590572	G	T	100	PASS	AC=263;AF=0.052516;AN=5008;NS=2504;DP=18687;EAS_AF=0.0208;AMR_AF=0.0259;AFR_AF=0.1437;EUR_AF=0.0249;SAS_AF=0.0092;AA=G|||;VT=SNP
11	131238816	rs12804059	C	T	100	PASS	AC=189;AF=0.0377396;AN=5008;NS=2504;DP=17316;EAS_AF=0.0278;AMR_AF=0.0331;AFR_AF=0.0658;EUR_AF=0.0308;SAS_AF=0.0204;AA=C|||;VT=SNP
11	131240218	rs34588147	G	A	100	PASS	AC=202;AF=0.0403355;AN=5008;NS=2504;DP=18087;EAS_AF=0.0218;AMR_AF=0.036;AFR_AF=0.0787;EUR_AF=0.0308;SAS_AF=0.0204;AA=G|||;VT=SNP
11	131242104	rs10791140	C	T	100	PASS	AC=2020;AF=0.403355;AN=5008;NS=2504;DP=19593;EAS_AF=0.5992;AMR_AF=0.2507;AFR_AF=0.4123;EUR_AF=0.2485;SAS_AF=0.4571;AA=C|||;VT=SNP
11	131242734	rs11222590	C	A	100	PASS	AC=825;AF=0.164736;AN=5008;NS=2504;DP=20752;EAS_AF=0.0367;AMR_AF=0.0836;AFR_AF=0.3744;EUR_AF=0.0905;SAS_AF=0.1472;AA=C|||;VT=SNP
11	131242879	rs11222591	G	T	100	PASS	AC=1706;AF=0.340655;AN=5008;NS=2504;DP=18228;EAS_AF=0.5754;AMR_AF=0.3934;AFR_AF=0.1581;EUR_AF=0.2058;SAS_AF=0.4468;AA=A|||;VT=SNP
11	131243413	rs10894382	C	T	100	PASS	AC=1538;AF=0.307109;AN=5008;NS=2504;DP=17091;EAS_AF=0.5655;AMR_AF=0.2017;AFR_AF=0.1407;EUR_AF=0.2018;SAS_AF=0.4489;AA=C|||;VT=SNP
11	131243843	rs56229414	G	C	100	PASS	AC=703;AF=0.140375;AN=5008;NS=2504;DP=16242;EAS_AF=0.003;AMR_AF=0.2536;AFR_AF=0.0182;EUR_AF=0.3559;SAS_AF=0.1452;AA=G|||;VT=SNP
11	131243929	rs7943929	T	G	100	PASS	AC=2122;AF=0.423722;AN=5008;NS=2504;DP=18794;EAS_AF=0.6042;AMR_AF=0.4308;AFR_AF=0.3707;EUR_AF=0.2465;SAS_AF=0.4867;AA=G|||;VT=SNP
11	131244466	rs12417404	T	G	100	PASS	AC=880;AF=0.175719;AN=5008;NS=2504;DP=21110;EAS_AF=0.0704;AMR_AF=0.2637;AFR_AF=0.0711;EUR_AF=0.3668;SAS_AF=0.1667;AA=T|||;VT=SNP
11	131244602	rs10750475	G	A	100	PASS	AC=1704;AF=0.340256;AN=5008;NS=2504;DP=18953;EAS_AF=0.5595;AMR_AF=0.3963;AFR_AF=0.1619;EUR_AF=0.2097;SAS_AF=0.4499;AA=G|||;VT=SNP
11	131244668	rs10750476	C	T	100	PASS	AC=1927;AF=0.384784;AN=5008;NS=2504;DP=20415;EAS_AF=0.6002;AMR_AF=0.4265;AFR_AF=0.239;EUR_AF=0.2396;SAS_AF=0.4796;AA=T|||;VT=SNP
11	131244720	rs10750477	C	T	100	PASS	AC=1702;AF=0.339856;AN=5008;NS=2504;DP=20640;EAS_AF=0.5863;AMR_AF=0.2118;AFR_AF=0.2012;EUR_AF=0.2396;SAS_AF=0.4673;AA=C|||;VT=SNP
11	131244933	rs10791141	C	T	100	PASS	AC=1937;AF=0.386781;AN=5008;NS=2504;DP=19932;EAS_AF=0.6012;AMR_AF=0.4294;AFR_AF=0.2466;EUR_AF=0.2475;SAS_AF=0.4683;AA=T|||;VT=SNP
11	131245056	rs34807050	T	C	100	PASS	AC=242;AF=0.0483227;AN=5008;NS=2504;DP=16634;EAS_AF=0.0228;AMR_AF=0.0375;AFR_AF=0.1104;EUR_AF=0.0298;SAS_AF=0.0174;AA=T|||;VT=SNP
11	131245087	rs35974940	G	T	100	PASS	AC=131;AF=0.0261581;AN=5008;NS=2504;DP=15891;EAS_AF=0.0228;AMR_AF=0.0274;AFR_AF=0.031;EUR_AF=0.0308;SAS_AF=0.0174;AA=G|||;VT=SNP
11	131245391	rs10791142	A	T	100	PASS	AC=2194;AF=0.438099;AN=5008;NS=2504;DP=18509;EAS_AF=0.6022;AMR_AF=0.4452;AFR_AF=0.4327;EUR_AF=0.2435;SAS_AF=0.4714;AA=T|||;VT=SNP
11	131246704	rs7116018	C	T	100	PASS	AC=3340;AF=0.666933;AN=5008;NS=2504;DP=17727;EAS_AF=0.3819;AMR_AF=0.7392;AFR_AF=0.9191;EUR_AF=0.662;SAS_AF=0.5736;AA=T|||;VT=SNP
11	131246751	rs11222592	C	T	100	PASS	AC=1081;AF=0.215855;AN=5008;NS=2504;DP=19206;EAS_AF=0.2232;AMR_AF=0.1542;AFR_AF=0.3472;EUR_AF=0.1441;SAS_AF=0.1483;AA=T|||;VT=SNP
11	131249694	rs11222593	C	G	100	PASS	AC=96;AF=0.0191693;AN=5008;NS=2504;DP=18636;EAS_AF=0.0238;AMR_AF=0.0476;AFR_AF=0.0038;EUR_AF=0.0249;SAS_AF=0.0092;AA=C|||;VT=SNP
11	131250403	rs4936130	A	G	100	PASS	AC=1171;AF=0.233826;AN=5008;NS=2504;DP=18245;EAS_AF=0.2669;AMR_AF=0.1772;AFR_AF=0.3676;EUR_AF=0.1451;SAS_AF=0.1503;AA=G|||;VT=SNP
11	131252112	rs2513542	C	T	100	PASS	AC=4427;AF=0.883986;AN=5008;NS=2504;DP=16880;EAS_AF=0.7867;AMR_AF=0.9049;AFR_AF=0.9342;EUR_AF=0.9036;SAS_AF=0.8814;AA=T|||;VT=SNP
11	131253574	rs2513541	T	C	100	PASS	AC=4143;AF=0.827276;AN=5008;NS=2504;DP=21807;EAS_AF=0.748;AMR_AF=0.8386;AFR_AF=0.8321;EUR_AF=0.8598;SAS_AF=0.8609;AA=C|||;VT=SNP
11	131253660	rs2513540	G	A	100	PASS	AC=4154;AF=0.829473;AN=5008;NS=2504;DP=23472;EAS_AF=0.7619;AMR_AF=0.8372;AFR_AF=0.8321;EUR_AF=0.8598;SAS_AF=0.8589;AA=G|||;VT=SNP
11	131253952	rs2513538	T	G	100	PASS	AC=4149;AF=0.828474;AN=5008;NS=2504;DP=20624;EAS_AF=0.7609;AMR_AF=0.8372;AFR_AF=0.8283;EUR_AF=0.8588;SAS_AF=0.8609;AA=T|||;VT=SNP
11	131254128	rs76762818	G	A	100	PASS	AC=173;AF=0.0345447;AN=5008;NS=2504;DP=18283;EAS_AF=0.0397;AMR_AF=0.0331;AFR_AF=0.0023;EUR_AF=0.0388;SAS_AF=0.0695;AA=G|||;VT=SNP
11	131254314	rs73022108	A	G	100	PASS	AC=201;AF=0.0401358;AN=5008;NS=2504;DP=18895;EAS_AF=0.0397;AMR_AF=0.0389;AFR_AF=0.0023;EUR_AF=0.0567;SAS_AF=0.0757;AA=A|||;VT=SNP
11	131254926	rs2512643	A	G	100	PASS	AC=4203;AF=0.839257;AN=5008;NS=2504;DP=19752;EAS_AF=0.7579;AMR_AF=0.8487;AFR_AF=0.8525;EUR_AF=0.8738;SAS_AF=0.863;AA=G|||;VT=SNP
11	131256396	rs2513537	G	A	100	PASS	AC=4114;AF=0.821486;AN=5008;NS=2504;DP=21747;EAS_AF=0.7302;AMR_AF=0.8372;AFR_AF=0.8336;EUR_AF=0.8588;SAS_AF=0.8497;AA=A|||;VT=SNP
11	131259096	rs71483662	C	T	100	PASS	AC=128;AF=0.0255591;AN=5008;NS=2504;DP=14791;EAS_AF=0.0387;AMR_AF=0.0403;AFR_AF=0.0091;EUR_AF=0.0298;SAS_AF=0.0194;AA=C|||;VT=SNP
11	131259195	rs2512652	C	G	100	PASS	AC=1786;AF=0.356629;AN=5008;NS=2504;DP=15634;EAS_AF=0.5933;AMR_AF=0.4323;AFR_AF=0.1112;EUR_AF=0.339;SAS_AF=0.409;AA=C|||;VT=SNP
11	131260246	rs73022113	C	G	100	PASS	AC=67;AF=0.0133786;AN=5008;NS=2504;DP=18175;EAS_AF=0.0387;AMR_AF=0.0043;AFR_AF=0;EUR_AF=0.0149;SAS_AF=0.0102;AA=C|||;VT=SNP
11	131260525	rs66771462	G	A	100	PASS	AC=135;AF=0.0269569;AN=5008;NS=2504;DP=20044;EAS_AF=0.0337;AMR_AF=0.049;AFR_AF=0.0015;EUR_AF=0.0308;SAS_AF=0.0348;AA=G|||;VT=SNP
11	131261171	rs2512653	A	G	100	PASS	AC=4432;AF=0.884984;AN=5008;NS=2504;DP=15918;EAS_AF=0.7897;AMR_AF=0.9078;AFR_AF=0.966;EUR_AF=0.8976;SAS_AF=0.8446;AA=A|||;VT=SNP
11	131261211	rs7935030	A	G	100	PASS	AC=580;AF=0.115815;AN=5008;NS=2504;DP=14858;EAS_AF=0.0724;AMR_AF=0.0836;AFR_AF=0.2587;EUR_AF=0.0606;SAS_AF=0.047;AA=A|||;VT=SNP
11	131261642	rs1448361	C	T	100	PASS	AC=3737;AF=0.746206;AN=5008;NS=2504;DP=14435;EAS_AF=0.6935;AMR_AF=0.8141;AFR_AF=0.6566;EUR_AF=0.8231;SAS_AF=0.7945;AA=C|||;VT=SNP
11	131262883	rs2442102	T	C	100	PASS	AC=4198;AF=0.838259;AN=5008;NS=2504;DP=19929;EAS_AF=0.7351;AMR_AF=0.6988;AFR_AF=0.972;EUR_AF=0.8708;SAS_AF=0.8292;AA=C|||;VT=SNP
11	131263523	rs11222598	G	C	100	PASS	AC=2186;AF=0.436502;AN=5008;NS=2504;DP=17437;EAS_AF=0.4494;AMR_AF=0.2594;AFR_AF=0.587;EUR_AF=0.3469;SAS_AF=0.4376;AA=G|||;VT=SNP
11	131263589	rs34982166	C	T	100	PASS	AC=161;AF=0.0321486;AN=5008;NS=2504;DP=18783;EAS_AF=0.0347;AMR_AF=0.0519;AFR_AF=0.0166;EUR_AF=0.0328;SAS_AF=0.0358;AA=C|||;VT=SNP
11	131264611	rs895797	A	G	100	PASS	AC=3541;AF=0.707069;AN=5008;NS=2504;DP=18821;EAS_AF=0.6141;AMR_AF=0.5836;AFR_AF=0.7814;EUR_AF=0.7485;SAS_AF=0.7474;AA=G|||;VT=SNP
11	131264970	rs35249697	G	A	100	PASS	AC=162;AF=0.0323482;AN=5008;NS=2504;DP=17856;EAS_AF=0.0347;AMR_AF=0.0533;AFR_AF=0.0151;EUR_AF=0.0348;SAS_AF=0.0358;AA=G|||;VT=SNP
11	131265423	rs57328473	C	A	100	PASS	AC=1602;AF=0.319888;AN=5008;NS=2504;DP=16185;EAS_AF=0.3194;AMR_AF=0.2017;AFR_AF=0.3858;EUR_AF=0.2565;SAS_AF=0.3804;AA=C|||;VT=SNP
11	131265555	rs2442104	C	T	100	PASS	AC=4044;AF=0.807508;AN=5008;NS=2504;DP=17476;EAS_AF=0.6091;AMR_AF=0.6614;AFR_AF=0.9826;EUR_AF=0.8648;SAS_AF=0.82;AA=T|||;VT=SNP
11	131265948	rs2442105	T	C	100	PASS	AC=1314;AF=0.26238;AN=5008;NS=2504;DP=17512;EAS_AF=0.3403;AMR_AF=0.2882;AFR_AF=0.0643;EUR_AF=0.4085;SAS_AF=0.2812;AA=T|||;VT=SNP
11	131267658	rs34690063	G	A	100	PASS	AC=160;AF=0.0319489;AN=5008;NS=2504;DP=17560;EAS_AF=0.0278;AMR_AF=0.0519;AFR_AF=0.0189;EUR_AF=0.0358;SAS_AF=0.0358;AA=G|||;VT=SNP
11	131268688	rs12795347	T	A	100	PASS	AC=310;AF=0.061901;AN=5008;NS=2504;DP=13781;EAS_AF=0.0278;AMR_AF=0.0634;AFR_AF=0.1263;EUR_AF=0.0358;SAS_AF=0.0358;AA=T|||;VT=SNP
11	131268928	rs12272290	C	T	100	PASS	AC=2248;AF=0.448882;AN=5008;NS=2504;DP=19310;EAS_AF=0.3542;AMR_AF=0.2954;AFR_AF=0.6725;EUR_AF=0.338;SAS_AF=0.4673;AA=T|||;VT=SNP
11	131269980	rs57712994	G	T	100	PASS	AC=1878;AF=0.375;AN=5008;NS=2504;DP=15972;EAS_AF=0.3343;AMR_AF=0.2233;AFR_AF=0.5182;EUR_AF=0.2903;SAS_AF=0.4182;AA=G|||;VT=SNP
11	131270267	rs73022130	G	A	100	PASS	AC=106;AF=0.0211661;AN=5008;NS=2504;DP=18941;EAS_AF=0.0397;AMR_AF=0.0231;AFR_AF=0.0008;EUR_AF=0.0368;SAS_AF=0.0123;AA=G|||;VT=SNP
11	131271037	rs12808019	A	G	100	PASS	AC=284;AF=0.0567093;AN=5008;NS=2504;DP=17369;EAS_AF=0.0268;AMR_AF=0.0591;AFR_AF=0.1082;EUR_AF=0.0378;SAS_AF=0.0358;AA=A|||;VT=SNP
11	131272969	rs2513535	T	G	100	PASS	AC=1597;AF=0.31889;AN=5008;NS=2504;DP=19675;EAS_AF=0.378;AMR_AF=0.2464;AFR_AF=0.2504;EUR_AF=0.3151;SAS_AF=0.4059;AA=T|||;VT=SNP
11	131274274	rs73022132	C	T	100	PASS	AC=174;AF=0.0347444;AN=5008;NS=2504;DP=21824;EAS_AF=0.0149;AMR_AF=0.0418;AFR_AF=0.0537;EUR_AF=0.0457;SAS_AF=0.0133;AA=C|||;VT=SNP
11	131275730	rs2218671	C	G	100	PASS	AC=2813;AF=0.561701;AN=5008;NS=2504;DP=19758;EAS_AF=0.8274;AMR_AF=0.6239;AFR_AF=0.3578;EUR_AF=0.4831;SAS_AF=0.6002;AA=C|||;VT=SNP
11	131276750	rs10736596	G	A	100	PASS	AC=3081;AF=0.615216;AN=5008;NS=2504;DP=18222;EAS_AF=0.8502;AMR_AF=0.6859;AFR_AF=0.3434;EUR_AF=0.6203;SAS_AF=0.6851;AA=G|||;VT=SNP
11	131276764	rs10736597	T	G	100	PASS	AC=3088;AF=0.616613;AN=5008;NS=2504;DP=18336;EAS_AF=0.8502;AMR_AF=0.6902;AFR_AF=0.3427;EUR_AF=0.6233;SAS_AF=0.6871;AA=T|||;VT=SNP
11	131276961	rs10750478	A	T	100	PASS	AC=3325;AF=0.663938;AN=5008;NS=2504;DP=19626;EAS_AF=0.8502;AMR_AF=0.6974;AFR_AF=0.5219;EUR_AF=0.6203;SAS_AF=0.6851;AA=T|||;VT=SNP
11	131277056	rs2512642	G	A	100	PASS	AC=259;AF=0.0517173;AN=5008;NS=2504;DP=17656;EAS_AF=0.0764;AMR_AF=0.0303;AFR_AF=0.0076;EUR_AF=0.0865;SAS_AF=0.0654;AA=G|||;VT=SNP
11	131277609	rs10750479	G	C	100	PASS	AC=1943;AF=0.387979;AN=5008;NS=2504;DP=18350;EAS_AF=0.6329;AMR_AF=0.4193;AFR_AF=0.438;EUR_AF=0.2167;SAS_AF=0.2219;AA=C|||;VT=SNP
11	131277854	rs7947220	T	C	100	PASS	AC=2901;AF=0.579273;AN=5008;NS=2504;DP=18486;EAS_AF=0.8611;AMR_AF=0.6499;AFR_AF=0.298;EUR_AF=0.5557;SAS_AF=0.6431;AA=T|||;VT=SNP
11	131278575	rs10894386	G	C	100	PASS	AC=2201;AF=0.439497;AN=5008;NS=2504;DP=19996;EAS_AF=0.2312;AMR_AF=0.4597;AFR_AF=0.3767;EUR_AF=0.6451;SAS_AF=0.5133;AA=G|||;VT=SNP
11	131278676	rs10791143	A	G	100	PASS	AC=2359;AF=0.471046;AN=5008;NS=2504;DP=22298;EAS_AF=0.2381;AMR_AF=0.4669;AFR_AF=0.4773;EUR_AF=0.6501;SAS_AF=0.5215;AA=A|||;VT=SNP
11	131279037	rs10894387	G	T	100	PASS	AC=2142;AF=0.427716;AN=5008;NS=2504;DP=22451;EAS_AF=0.2629;AMR_AF=0.5216;AFR_AF=0.1989;EUR_AF=0.6978;SAS_AF=0.5624;AA=G|||;VT=SNP
11	131282496	rs1992895	T	G	100	PASS	AC=544;AF=0.108626;AN=5008;NS=2504;DP=17855;EAS_AF=0.0437;AMR_AF=0.1542;AFR_AF=0.003;EUR_AF=0.1918;SAS_AF=0.2004;AA=T|||;VT=SNP
11	131282499	rs1992894	G	A	100	PASS	AC=2000;AF=0.399361;AN=5008;NS=2504;DP=17854;EAS_AF=0.254;AMR_AF=0.4337;AFR_AF=0.2088;EUR_AF=0.6362;SAS_AF=0.5389;AA=G|||;VT=SNP
11	131286272	rs12363994	C	T	100	PASS	AC=83;AF=0.0165735;AN=5008;NS=2504;DP=19568;EAS_AF=0.0258;AMR_AF=0.0317;AFR_AF=0.003;EUR_AF=0.0229;SAS_AF=0.0082;AA=C|||;VT=SNP
11	131286685	rs1448355	C	T	100	PASS	AC=2553;AF=0.509784;AN=5008;NS=2504;DP=20178;EAS_AF=0.252;AMR_AF=0.4798;AFR_AF=0.5983;EUR_AF=0.6471;SAS_AF=0.5358;AA=T|||;VT=SNP
11	131286769	rs7125824	G	A	100	PASS	AC=416;AF=0.0830671;AN=5008;NS=2504;DP=18409;EAS_AF=0.0466;AMR_AF=0.1354;AFR_AF=0.0416;EUR_AF=0.1054;SAS_AF=0.1166;AA=G|||;VT=SNP
11	131287410	rs61901880	G	A	100	PASS	AC=532;AF=0.10623;AN=5008;NS=2504;DP=18049;EAS_AF=0.0407;AMR_AF=0.1513;AFR_AF=0.003;EUR_AF=0.1869;SAS_AF=0.1984;AA=G|||;VT=SNP
11	131289820	rs7108020	C	A	100	PASS	AC=3905;AF=0.779752;AN=5008;NS=2504;DP=19217;EAS_AF=0.873;AMR_AF=0.7752;AFR_AF=0.8918;EUR_AF=0.6799;SAS_AF=0.638;AA=A|||;VT=SNP
11	131290041	rs7108536	G	A	100	PASS	AC=2313;AF=0.461861;AN=5008;NS=2504;DP=23045;EAS_AF=0.248;AMR_AF=0.4582;AFR_AF=0.4206;EUR_AF=0.6571;SAS_AF=0.5399;AA=G|||;VT=SNP
11	131291414	rs1011402	A	G	100	PASS	AC=3806;AF=0.759984;AN=5008;NS=2504;DP=19055;EAS_AF=0.875;AMR_AF=0.7579;AFR_AF=0.8147;EUR_AF=0.6819;SAS_AF=0.6493;AA=G|||;VT=SNP
11	131291728	rs1550973	A	G	100	PASS	AC=3737;AF=0.746206;AN=5008;NS=2504;DP=21006;EAS_AF=0.876;AMR_AF=0.7536;AFR_AF=0.767;EUR_AF=0.6819;SAS_AF=0.6452;AA=A|||;VT=SNP
11	131291809	rs1550972	A	G	100	PASS	AC=3743;AF=0.747404;AN=5008;NS=2504;DP=19540;EAS_AF=0.877;AMR_AF=0.7536;AFR_AF=0.767;EUR_AF=0.6819;SAS_AF=0.6503;AA=A|||;VT=SNP
11	131291963	rs7481514	A	G	100	PASS	AC=3803;AF=0.759385;AN=5008;NS=2504;DP=18980;EAS_AF=0.876;AMR_AF=0.7579;AFR_AF=0.8147;EUR_AF=0.6819;SAS_AF=0.6452;AA=G|||;VT=SNP
11	131294432	rs4570588	G	A	100	PASS	AC=1653;AF=0.330072;AN=5008;NS=2504;DP=17504;EAS_AF=0.6349;AMR_AF=0.3761;AFR_AF=0.3124;EUR_AF=0.174;SAS_AF=0.1677;AA=G|||;VT=SNP
11	131295005	rs11222609	G	A	100	PASS	AC=3751;AF=0.749002;AN=5008;NS=2504;DP=15484;EAS_AF=0.871;AMR_AF=0.7579;AFR_AF=0.7784;EUR_AF=0.6819;SAS_AF=0.6462;AA=A|||;VT=SNP
11	131296565	rs1448354	A	G	100	PASS	AC=4138;AF=0.826278;AN=5008;NS=2504;DP=16494;EAS_AF=0.9137;AMR_AF=0.8804;AFR_AF=0.857;EUR_AF=0.7584;SAS_AF=0.726;AA=A|||;VT=SNP
11	131297370	rs80047644	C	T	100	PASS	AC=496;AF=0.0990415;AN=5008;NS=2504;DP=15880;EAS_AF=0.006;AMR_AF=0.147;AFR_AF=0.0643;EUR_AF=0.1402;SAS_AF=0.1656;AA=C|||;VT=SNP
11	131297371	rs1448353	A	G	100	PASS	AC=3018;AF=0.602636;AN=5008;NS=2504;DP=15860;EAS_AF=0.8482;AMR_AF=0.6571;AFR_AF=0.5076;EUR_AF=0.5089;SAS_AF=0.5358;AA=G|||;VT=SNP
11	131297440	rs7101906	T	G	100	PASS	AC=730;AF=0.145767;AN=5008;NS=2504;DP=17136;EAS_AF=0.0099;AMR_AF=0.0893;AFR_AF=0.3298;EUR_AF=0.1213;SAS_AF=0.1022;AA=T|||;VT=SNP
11	131297572	rs1448352	G	A	100	PASS	AC=2594;AF=0.517971;AN=5008;NS=2504;DP=18675;EAS_AF=0.8383;AMR_AF=0.5202;AFR_AF=0.4962;EUR_AF=0.3628;SAS_AF=0.3753;AA=A|||;VT=SNP
11	131297888	rs10750481	T	C	100	PASS	AC=1998;AF=0.398962;AN=5008;NS=2504;DP=21489;EAS_AF=0.1101;AMR_AF=0.4697;AFR_AF=0.5106;EUR_AF=0.4801;SAS_AF=0.4121;AA=T|||;VT=SNP
11	131298478	rs2512651	C	A	100	PASS	AC=1819;AF=0.363219;AN=5008;NS=2504;DP=17419;EAS_AF=0.2391;AMR_AF=0.255;AFR_AF=0.329;EUR_AF=0.503;SAS_AF=0.4703;AA=C|||;VT=SNP
11	131299715	rs2442100	G	C	100	PASS	AC=3330;AF=0.664936;AN=5008;NS=2504;DP=21653;EAS_AF=0.3472;AMR_AF=0.6441;AFR_AF=0.5605;EUR_AF=0.9453;SAS_AF=0.8599;AA=C|||;VT=SNP
11	131300368	rs35659386	T	A	100	PASS	AC=612;AF=0.122204;AN=5008;NS=2504;DP=19908;EAS_AF=0.0536;AMR_AF=0.1686;AFR_AF=0.0794;EUR_AF=0.171;SAS_AF=0.1677;AA=T|||;VT=SNP
11	131301517	rs2512648	C	T	100	PASS	AC=1716;AF=0.342652;AN=5008;NS=2504;DP=18326;EAS_AF=0.2272;AMR_AF=0.245;AFR_AF=0.2572;EUR_AF=0.5119;SAS_AF=0.4724;AA=C|||;VT=SNP
11	131301616	rs12790085	C	T	100	PASS	AC=874;AF=0.174521;AN=5008;NS=2504;DP=19984;EAS_AF=0.0665;AMR_AF=0.2291;AFR_AF=0.1369;EUR_AF=0.2624;SAS_AF=0.2076;AA=C|||;VT=SNP
11	131301768	rs2512650	C	T	100	PASS	AC=1716;AF=0.342652;AN=5008;NS=2504;DP=17407;EAS_AF=0.2272;AMR_AF=0.245;AFR_AF=0.2572;EUR_AF=0.5119;SAS_AF=0.4724;AA=C|||;VT=SNP
11	131303398	rs11222614	T	C	100	PASS	AC=1939;AF=0.387181;AN=5008;NS=2504;DP=14050;EAS_AF=0.2282;AMR_AF=0.255;AFR_AF=0.4236;EUR_AF=0.5129;SAS_AF=0.4663;AA=C|||;VT=SNP
11	131304520	rs117681199	C	T	100	PASS	AC=235;AF=0.0469249;AN=5008;NS=2504;DP=22827;EAS_AF=0.0268;AMR_AF=0.0331;AFR_AF=0.0061;EUR_AF=0.0656;SAS_AF=0.1135;AA=C|||;VT=SNP
11	131304734	rs7924939	T	G	100	PASS	AC=3455;AF=0.689896;AN=5008;NS=2504;DP=19520;EAS_AF=0.3343;AMR_AF=0.647;AFR_AF=0.6626;EUR_AF=0.9414;SAS_AF=0.865;AA=G|||;VT=SNP
11	131305371	rs12291942	T	C	100	PASS	AC=913;AF=0.182308;AN=5008;NS=2504;DP=19860;EAS_AF=0.0665;AMR_AF=0.2334;AFR_AF=0.1573;EUR_AF=0.2694;SAS_AF=0.2096;AA=T|||;VT=SNP
11	131305457	rs7396108	G	C	100	PASS	AC=1482;AF=0.295927;AN=5008;NS=2504;DP=20240;EAS_AF=0.1042;AMR_AF=0.3919;AFR_AF=0.2148;EUR_AF=0.4344;SAS_AF=0.3926;AA=G|||;VT=SNP
11	131306778	rs10894390	A	G	100	PASS	AC=3419;AF=0.682708;AN=5008;NS=2504;DP=17056;EAS_AF=0.3313;AMR_AF=0.6455;AFR_AF=0.6384;EUR_AF=0.9414;SAS_AF=0.865;AA=G|||;VT=SNP
11	131306927	rs11512668	G	A	100	PASS	AC=505;AF=0.100839;AN=5008;NS=2504;DP=20875;EAS_AF=0.0387;AMR_AF=0.1556;AFR_AF=0.0068;EUR_AF=0.169;SAS_AF=0.183;AA=G|||;VT=SNP
11	131309123	rs113402195	G	T	100	PASS	AC=568;AF=0.113419;AN=5008;NS=2504;DP=19723;EAS_AF=0.0387;AMR_AF=0.1556;AFR_AF=0.0545;EUR_AF=0.17;SAS_AF=0.182;AA=G|||;VT=SNP
11	131309277	rs61901893	C	A	100	PASS	AC=596;AF=0.11901;AN=5008;NS=2504;DP=21194;EAS_AF=0.0387;AMR_AF=0.1556;AFR_AF=0.0681;EUR_AF=0.172;SAS_AF=0.1902;AA=C|||;VT=SNP
11	131309511	rs11222616	T	G	100	PASS	AC=1915;AF=0.382388;AN=5008;NS=2504;DP=21062;EAS_AF=0.2262;AMR_AF=0.255;AFR_AF=0.41;EUR_AF=0.5099;SAS_AF=0.4652;AA=T|||;VT=SNP
11	131309664	rs61901894	G	A	100	PASS	AC=568;AF=0.113419;AN=5008;NS=2504;DP=16769;EAS_AF=0.0387;AMR_AF=0.1556;AFR_AF=0.0545;EUR_AF=0.17;SAS_AF=0.182;AA=G|||;VT=SNP
11	131310101	rs12289924	T	G	100	PASS	AC=904;AF=0.180511;AN=5008;NS=2504;DP=12504;EAS_AF=0.0655;AMR_AF=0.232;AFR_AF=0.1573;EUR_AF=0.2614;SAS_AF=0.2106;AA=T|||;VT=SNP
11	131310201	rs7940469	C	T	100	PASS	AC=1854;AF=0.370208;AN=5008;NS=2504;DP=13763;EAS_AF=0.2232;AMR_AF=0.2507;AFR_AF=0.3722;EUR_AF=0.508;SAS_AF=0.4622;AA=T|||;VT=SNP
11	131310518	rs11825002	G	C	100	PASS	AC=2148;AF=0.428914;AN=5008;NS=2504;DP=14351;EAS_AF=0.7391;AMR_AF=0.5187;AFR_AF=0.3336;EUR_AF=0.2704;SAS_AF=0.3374;AA=G|||;VT=SNP
11	131310636	rs11222617	G	A	100	PASS	AC=1700;AF=0.339457;AN=5008;NS=2504;DP=13572;EAS_AF=0.2232;AMR_AF=0.2464;AFR_AF=0.2595;EUR_AF=0.507;SAS_AF=0.4611;AA=g|||;VT=SNP
11	131310768	rs35070180	G	A	100	PASS	AC=903;AF=0.180312;AN=5008;NS=2504;DP=11905;EAS_AF=0.0655;AMR_AF=0.232;AFR_AF=0.1573;EUR_AF=0.2604;SAS_AF=0.2106;AA=g|||;VT=SNP
11	131311902	rs10894391	A	G	100	PASS	AC=1712;AF=0.341853;AN=5008;NS=2504;DP=21704;EAS_AF=0.2282;AMR_AF=0.2478;AFR_AF=0.2587;EUR_AF=0.5109;SAS_AF=0.4642;AA=A|||;VT=SNP
11	131313067	rs61901896	A	G	100	PASS	AC=735;AF=0.146765;AN=5008;NS=2504;DP=17418;EAS_AF=0.0397;AMR_AF=0.1657;AFR_AF=0.1634;EUR_AF=0.172;SAS_AF=0.1953;AA=A|||;VT=SNP
11	131314134	rs12362109	A	G	100	PASS	AC=571;AF=0.114018;AN=5008;NS=2504;DP=13618;EAS_AF=0.0387;AMR_AF=0.1571;AFR_AF=0.0552;EUR_AF=0.17;SAS_AF=0.183;AA=A|||;VT=SNP
11	131314394	rs79316017	G	T	100	PASS	AC=295;AF=0.0589058;AN=5008;NS=2504;DP=18603;EAS_AF=0.0129;AMR_AF=0.0634;AFR_AF=0.0825;EUR_AF=0.0885;SAS_AF=0.0409;AA=G|||;VT=SNP
11	131318642	rs12573936	T	C	100	PASS	AC=1620;AF=0.323482;AN=5008;NS=2504;DP=19197;EAS_AF=0.7262;AMR_AF=0.379;AFR_AF=0.1195;EUR_AF=0.2306;SAS_AF=0.2403;AA=C|||;VT=SNP
11	131319351	rs7104131	A	G	100	PASS	AC=3887;AF=0.776158;AN=5008;NS=2504;DP=19751;EAS_AF=0.9494;AMR_AF=0.7464;AFR_AF=0.7776;EUR_AF=0.7565;SAS_AF=0.637;AA=G|||;VT=SNP
11	131319874	rs11222620	T	G	100	PASS	AC=605;AF=0.120807;AN=5008;NS=2504;DP=23639;EAS_AF=0.0179;AMR_AF=0.1009;AFR_AF=0.053;EUR_AF=0.1441;SAS_AF=0.3088;AA=T|||;VT=SNP
11	131320070	rs1550976	T	C	100	PASS	AC=3855;AF=0.769768;AN=5008;NS=2504;DP=21098;EAS_AF=0.9673;AMR_AF=0.7291;AFR_AF=0.8351;EUR_AF=0.7078;SAS_AF=0.5706;AA=C|||;VT=SNP
11	131320190	rs1448363	T	C	100	PASS	AC=3922;AF=0.783147;AN=5008;NS=2504;DP=20909;EAS_AF=0.9673;AMR_AF=0.732;AFR_AF=0.885;EUR_AF=0.7078;SAS_AF=0.5695;AA=C|||;VT=SNP
11	131320803	rs2034381	C	A	100	PASS	AC=1258;AF=0.251198;AN=5008;NS=2504;DP=15154;EAS_AF=0.3075;AMR_AF=0.2133;AFR_AF=0.1906;EUR_AF=0.2624;SAS_AF=0.2904;AA=C|||;VT=SNP
11	131322124	rs7938797	C	T	100	PASS	AC=1294;AF=0.258387;AN=5008;NS=2504;DP=18888;EAS_AF=0.3105;AMR_AF=0.2305;AFR_AF=0.1929;EUR_AF=0.2793;SAS_AF=0.2914;AA=C|||;VT=SNP
11	131322255	rs6590575	A	G	100	PASS	AC=3938;AF=0.786342;AN=5008;NS=2504;DP=17431;EAS_AF=0.9673;AMR_AF=0.7435;AFR_AF=0.8888;EUR_AF=0.7137;SAS_AF=0.5665;AA=G|||;VT=SNP
11	131322977	rs2034382	T	C	100	PASS	AC=1861;AF=0.371605;AN=5008;NS=2504;DP=18551;EAS_AF=0.3194;AMR_AF=0.3012;AFR_AF=0.4644;EUR_AF=0.3857;SAS_AF=0.3354;AA=T|||;VT=SNP
11	131323097	rs1448364	T	C	100	PASS	AC=3852;AF=0.769169;AN=5008;NS=2504;DP=18384;EAS_AF=0.9683;AMR_AF=0.732;AFR_AF=0.8328;EUR_AF=0.7107;SAS_AF=0.5644;AA=C|||;VT=SNP
11	131324796	rs7950545	C	T	100	PASS	AC=1774;AF=0.354233;AN=5008;NS=2504;DP=18600;EAS_AF=0.2976;AMR_AF=0.2968;AFR_AF=0.4334;EUR_AF=0.3718;SAS_AF=0.3282;AA=C|||;VT=SNP
11	131324964	rs4937625	T	C	100	PASS	AC=1603;AF=0.320088;AN=5008;NS=2504;DP=21041;EAS_AF=0.6766;AMR_AF=0.3588;AFR_AF=0.1263;EUR_AF=0.2664;SAS_AF=0.2423;AA=T|||;VT=SNP
11	131325197	rs921202	C	G	100	PASS	AC=1837;AF=0.366813;AN=5008;NS=2504;DP=17111;EAS_AF=0.7312;AMR_AF=0.3934;AFR_AF=0.1952;EUR_AF=0.3022;SAS_AF=0.271;AA=C|||;VT=SNP
11	131325246	rs11601906	C	T	100	PASS	AC=172;AF=0.034345;AN=5008;NS=2504;DP=17447;EAS_AF=0.0873;AMR_AF=0.0231;AFR_AF=0.0091;EUR_AF=0.0348;SAS_AF=0.0215;AA=T|||;VT=SNP
11	131325867	rs10894394	T	C	100	PASS	AC=3452;AF=0.689297;AN=5008;NS=2504;DP=20496;EAS_AF=0.5635;AMR_AF=0.755;AFR_AF=0.7383;EUR_AF=0.6869;SAS_AF=0.7086;AA=T|||;VT=SNP
11	131325915	rs10894395	G	A	100	PASS	AC=3172;AF=0.633387;AN=5008;NS=2504;DP=21135;EAS_AF=0.5565;AMR_AF=0.6974;AFR_AF=0.6929;EUR_AF=0.5537;SAS_AF=0.6687;AA=A|||;VT=SNP
11	131326035	rs10894396	A	G	100	PASS	AC=3502;AF=0.699281;AN=5008;NS=2504;DP=18460;EAS_AF=0.5913;AMR_AF=0.7622;AFR_AF=0.7542;EUR_AF=0.667;SAS_AF=0.7249;AA=A|||;VT=SNP
11	131326181	rs10791146	A	G	100	PASS	AC=3778;AF=0.754393;AN=5008;NS=2504;DP=21208;EAS_AF=0.8115;AMR_AF=0.7709;AFR_AF=0.7912;EUR_AF=0.6074;SAS_AF=0.7853;AA=G|||;VT=SNP
11	131326303	rs11222629	A	G	100	PASS	AC=1274;AF=0.254393;AN=5008;NS=2504;DP=20202;EAS_AF=0.4097;AMR_AF=0.1787;AFR_AF=0.2073;EUR_AF=0.2256;SAS_AF=0.2413;AA=G|||;VT=SNP
11	131326881	rs56234203	C	T	100	PASS	AC=1373;AF=0.274161;AN=5008;NS=2504;DP=21690;EAS_AF=0.5109;AMR_AF=0.366;AFR_AF=0.1044;EUR_AF=0.1173;SAS_AF=0.3558;AA=C|||;VT=SNP
11	131327750	rs182586270	C	T	100	PASS	AC=250;AF=0.0499201;AN=5008;NS=2504;DP=16158;EAS_AF=0.0069;AMR_AF=0.0994;AFR_AF=0.0038;EUR_AF=0.0547;SAS_AF=0.1166;AA=C|||;VT=SNP
11	131328061	rs4453242	C	T	100	PASS	AC=1363;AF=0.272165;AN=5008;NS=2504;DP=19739;EAS_AF=0.5079;AMR_AF=0.3646;AFR_AF=0.1021;EUR_AF=0.1163;SAS_AF=0.3538;AA=C|||;VT=SNP
11	131328469	rs6590576	G	A	100	PASS	AC=3928;AF=0.784345;AN=5008;NS=2504;DP=20894;EAS_AF=0.7986;AMR_AF=0.7781;AFR_AF=0.9493;EUR_AF=0.5706;SAS_AF=0.771;AA=A|||;VT=SNP
11	131328584	rs10894397	A	G	100	PASS	AC=896;AF=0.178914;AN=5008;NS=2504;DP=20497;EAS_AF=0.0109;AMR_AF=0.2248;AFR_AF=0.1596;EUR_AF=0.2734;SAS_AF=0.2485;AA=A|||;VT=SNP
11	131330201	rs6590577	T	C	100	PASS	AC=3925;AF=0.783746;AN=5008;NS=2504;DP=17739;EAS_AF=0.7996;AMR_AF=0.7767;AFR_AF=0.947;EUR_AF=0.5716;SAS_AF=0.7699;AA=C|||;VT=SNP
11	131330300	rs12417907	G	A	100	PASS	AC=773;AF=0.154353;AN=5008;NS=2504;DP=17637;EAS_AF=0.0119;AMR_AF=0.2118;AFR_AF=0.0756;EUR_AF=0.2714;SAS_AF=0.2464;AA=G|||;VT=SNP
11	131330435	rs7128947	C	G	100	PASS	AC=1380;AF=0.275559;AN=5008;NS=2504;DP=18360;EAS_AF=0.2252;AMR_AF=0.2666;AFR_AF=0.2663;EUR_AF=0.2793;SAS_AF=0.3425;AA=c|||;VT=SNP
11	131330549	rs12275678	C	T	100	PASS	AC=547;AF=0.109225;AN=5008;NS=2504;DP=16462;EAS_AF=0.0565;AMR_AF=0.0937;AFR_AF=0.1354;EUR_AF=0.173;SAS_AF=0.0736;AA=C|||;VT=SNP
11	131330684	rs2034386	A	G	100	PASS	AC=1389;AF=0.277356;AN=5008;NS=2504;DP=16695;EAS_AF=0.5258;AMR_AF=0.3689;AFR_AF=0.1021;EUR_AF=0.1193;SAS_AF=0.3558;AA=A|||;VT=SNP
11	131330738	rs34903618	G	A	100	PASS	AC=551;AF=0.110024;AN=5008;NS=2504;DP=17403;EAS_AF=0.0565;AMR_AF=0.0937;AFR_AF=0.1384;EUR_AF=0.173;SAS_AF=0.0736;AA=G|||;VT=SNP
11	131330802	rs35507837	G	T	100	PASS	AC=551;AF=0.110024;AN=5008;NS=2504;DP=19334;EAS_AF=0.0565;AMR_AF=0.0937;AFR_AF=0.1384;EUR_AF=0.173;SAS_AF=0.0736;AA=G|||;VT=SNP
11	131330814	rs7101964	A	T	100	PASS	AC=804;AF=0.160543;AN=5008;NS=2504;DP=19765;EAS_AF=0.0109;AMR_AF=0.2147;AFR_AF=0.093;EUR_AF=0.2744;SAS_AF=0.2505;AA=A|||;VT=SNP
11	131331019	rs2034387	T	C	100	PASS	AC=3662;AF=0.73123;AN=5008;NS=2504;DP=18785;EAS_AF=0.8016;AMR_AF=0.755;AFR_AF=0.7549;EUR_AF=0.5736;SAS_AF=0.772;AA=C|||;VT=SNP
11	131331105	rs11222645	G	A	100	PASS	AC=1382;AF=0.275958;AN=5008;NS=2504;DP=18008;EAS_AF=0.5188;AMR_AF=0.3689;AFR_AF=0.1021;EUR_AF=0.1183;SAS_AF=0.3569;AA=G|||;VT=SNP
11	131331268	rs10791147	C	G	100	PASS	AC=1549;AF=0.309305;AN=5008;NS=2504;DP=20040;EAS_AF=0.2262;AMR_AF=0.2738;AFR_AF=0.3896;EUR_AF=0.2793;SAS_AF=0.3425;AA=C|||;VT=SNP
11	131331274	rs10160388	G	C	100	PASS	AC=3662;AF=0.73123;AN=5008;NS=2504;DP=19877;EAS_AF=0.8026;AMR_AF=0.755;AFR_AF=0.7549;EUR_AF=0.5726;SAS_AF=0.772;AA=C|||;VT=SNP
11	131332125	rs12278021	G	A	100	PASS	AC=551;AF=0.110024;AN=5008;NS=2504;DP=18894;EAS_AF=0.0556;AMR_AF=0.0951;AFR_AF=0.1392;EUR_AF=0.173;SAS_AF=0.0726;AA=A|||;VT=SNP
11	131336074	rs992564	G	T	100	PASS	AC=1015;AF=0.202676;AN=5008;NS=2504;DP=20811;EAS_AF=0.494;AMR_AF=0.3026;AFR_AF=0.0998;EUR_AF=0.0378;SAS_AF=0.1401;AA=G|||;VT=SNP
11	131336180	rs12419920	C	T	100	PASS	AC=828;AF=0.165335;AN=5008;NS=2504;DP=22061;EAS_AF=0.0099;AMR_AF=0.2046;AFR_AF=0.1543;EUR_AF=0.2664;SAS_AF=0.2086;AA=C|||;VT=SNP
11	131337119	rs1448357	A	C	100	PASS	AC=1019;AF=0.203474;AN=5008;NS=2504;DP=18740;EAS_AF=0.503;AMR_AF=0.3026;AFR_AF=0.0908;EUR_AF=0.0408;SAS_AF=0.1442;AA=A|||;VT=SNP
11	131337464	rs76204486	A	G	100	PASS	AC=726;AF=0.144968;AN=5008;NS=2504;DP=17558;EAS_AF=0.0089;AMR_AF=0.2017;AFR_AF=0.0726;EUR_AF=0.2704;SAS_AF=0.2137;AA=A|||;VT=SNP
11	131338069	rs11222658	C	T	100	PASS	AC=989;AF=0.197484;AN=5008;NS=2504;DP=18475;EAS_AF=0.4663;AMR_AF=0.3026;AFR_AF=0.0998;EUR_AF=0.0388;SAS_AF=0.1411;AA=C|||;VT=SNP
11	131338623	rs7933020	G	A	100	PASS	AC=1889;AF=0.377196;AN=5008;NS=2504;DP=17631;EAS_AF=0.6548;AMR_AF=0.3833;AFR_AF=0.531;EUR_AF=0.0427;SAS_AF=0.2229;AA=A|||;VT=SNP
11	131339037	rs4937626	A	G	100	PASS	AC=2655;AF=0.530152;AN=5008;NS=2504;DP=15702;EAS_AF=0.7192;AMR_AF=0.5043;AFR_AF=0.7859;EUR_AF=0.2316;SAS_AF=0.3149;AA=A|||;VT=SNP
11	131339099	rs12419035	C	T	100	PASS	AC=803;AF=0.160343;AN=5008;NS=2504;DP=16588;EAS_AF=0.0069;AMR_AF=0.2075;AFR_AF=0.1369;EUR_AF=0.2654;SAS_AF=0.2086;AA=C|||;VT=SNP
11	131339460	rs7936616	C	T	100	PASS	AC=2399;AF=0.479034;AN=5008;NS=2504;DP=18423;EAS_AF=0.5258;AMR_AF=0.6196;AFR_AF=0.3911;EUR_AF=0.492;SAS_AF=0.4366;AA=C|||;VT=SNP
11	131341372	rs1349092	C	T	100	PASS	AC=2392;AF=0.477636;AN=5008;NS=2504;DP=20887;EAS_AF=0.5268;AMR_AF=0.6167;AFR_AF=0.3896;EUR_AF=0.4891;SAS_AF=0.4356;AA=C|||;VT=SNP
11	131342193	rs932096	C	T	100	PASS	AC=3434;AF=0.685703;AN=5008;NS=2504;DP=20157;EAS_AF=0.7143;AMR_AF=0.7104;AFR_AF=0.9213;EUR_AF=0.493;SAS_AF=0.5184;AA=T|||;VT=SNP
11	131342785	rs12576852	C	T	100	PASS	AC=978;AF=0.195288;AN=5008;NS=2504;DP=16488;EAS_AF=0.4673;AMR_AF=0.304;AFR_AF=0.0953;EUR_AF=0.0388;SAS_AF=0.1339;AA=C|||;VT=SNP
11	131343278	rs11222660	G	A	100	PASS	AC=520;AF=0.103834;AN=5008;NS=2504;DP=19084;EAS_AF=0.0536;AMR_AF=0.0922;AFR_AF=0.1445;EUR_AF=0.1521;SAS_AF=0.0593;AA=G|||;VT=SNP
11	131344112	rs12575010	A	G	100	PASS	AC=2661;AF=0.53135;AN=5008;NS=2504;DP=19722;EAS_AF=0.7262;AMR_AF=0.5101;AFR_AF=0.7821;EUR_AF=0.2316;SAS_AF=0.3149;AA=g|||;VT=SNP
11	131344340	rs61901912	A	G	100	PASS	AC=290;AF=0.0579073;AN=5008;NS=2504;DP=19028;EAS_AF=0.0665;AMR_AF=0.0562;AFR_AF=0.0091;EUR_AF=0.1173;SAS_AF=0.0552;AA=A|||;VT=SNP
11	131345215	rs2121955	G	A	100	PASS	AC=477;AF=0.0952476;AN=5008;NS=2504;DP=15995;EAS_AF=0.0536;AMR_AF=0.0922;AFR_AF=0.1127;EUR_AF=0.1511;SAS_AF=0.0593;AA=G|||;VT=SNP
11	131345351	rs12577686	G	A	100	PASS	AC=977;AF=0.195088;AN=5008;NS=2504;DP=14515;EAS_AF=0.4633;AMR_AF=0.304;AFR_AF=0.0946;EUR_AF=0.0378;SAS_AF=0.1391;AA=G|||;VT=SNP
11	131345989	rs10894402	G	T	100	PASS	AC=2488;AF=0.496805;AN=5008;NS=2504;DP=20383;EAS_AF=0.5298;AMR_AF=0.6254;AFR_AF=0.4569;EUR_AF=0.4871;SAS_AF=0.4356;AA=G|||;VT=SNP
11	131346175	rs12294175	G	A	100	PASS	AC=460;AF=0.091853;AN=5008;NS=2504;DP=20835;EAS_AF=0.0536;AMR_AF=0.0922;AFR_AF=0.0998;EUR_AF=0.1511;SAS_AF=0.0593;AA=g|||;VT=SNP
11	131348071	rs1355982	G	A	100	PASS	AC=547;AF=0.109225;AN=5008;NS=2504;DP=20611;EAS_AF=0.0774;AMR_AF=0.1052;AFR_AF=0.0998;EUR_AF=0.1829;SAS_AF=0.0818;AA=G|||;VT=SNP
11	131348916	rs12577076	C	T	100	PASS	AC=1860;AF=0.371406;AN=5008;NS=2504;DP=18250;EAS_AF=0.4504;AMR_AF=0.5202;AFR_AF=0.3048;EUR_AF=0.3012;SAS_AF=0.3466;AA=C|||;VT=SNP
11	131349146	rs11222667	A	T	100	PASS	AC=1864;AF=0.372204;AN=5008;NS=2504;DP=19558;EAS_AF=0.4504;AMR_AF=0.5202;AFR_AF=0.3048;EUR_AF=0.3032;SAS_AF=0.3487;AA=A|||;VT=SNP
11	131349467	rs10750482	A	G	100	PASS	AC=3295;AF=0.657947;AN=5008;NS=2504;DP=17155;EAS_AF=0.7272;AMR_AF=0.7061;AFR_AF=0.8079;EUR_AF=0.493;SAS_AF=0.5194;AA=G|||;VT=SNP
11	131350175	rs56016826	A	G	100	PASS	AC=805;AF=0.160743;AN=5008;NS=2504;DP=18403;EAS_AF=0.0069;AMR_AF=0.2104;AFR_AF=0.1339;EUR_AF=0.2654;SAS_AF=0.2127;AA=A|||;VT=SNP
11	131350655	rs7108990	C	G	100	PASS	AC=956;AF=0.190895;AN=5008;NS=2504;DP=15701;EAS_AF=0.4425;AMR_AF=0.3084;AFR_AF=0.0847;EUR_AF=0.0388;SAS_AF=0.1483;AA=C|||;VT=SNP
11	131350781	rs7112023	A	C	100	PASS	AC=2912;AF=0.58147;AN=5008;NS=2504;DP=17301;EAS_AF=0.6448;AMR_AF=0.6657;AFR_AF=0.7073;EUR_AF=0.3926;SAS_AF=0.4806;AA=C|||;VT=SNP
11	131350968	rs12421680	G	A	100	PASS	AC=2676;AF=0.534345;AN=5008;NS=2504;DP=18995;EAS_AF=0.6369;AMR_AF=0.6225;AFR_AF=0.6437;EUR_AF=0.3131;SAS_AF=0.4458;AA=A|||;VT=SNP
11	131351884	rs4937627	C	T	100	PASS	AC=850;AF=0.169728;AN=5008;NS=2504;DP=18825;EAS_AF=0.4325;AMR_AF=0.1297;AFR_AF=0.1029;EUR_AF=0.0467;SAS_AF=0.1442;AA=C|||;VT=SNP
11	131352022	rs1448359	C	T	100	PASS	AC=797;AF=0.159145;AN=5008;NS=2504;DP=19307;EAS_AF=0.0972;AMR_AF=0.3055;AFR_AF=0.1543;EUR_AF=0.1938;SAS_AF=0.09;AA=C|||;VT=SNP
11	131352969	rs10791148	A	G	100	PASS	AC=2692;AF=0.53754;AN=5008;NS=2504;DP=20561;EAS_AF=0.6319;AMR_AF=0.4726;AFR_AF=0.6664;EUR_AF=0.3767;SAS_AF=0.4775;AA=G|||;VT=SNP
11	131353187	rs4937628	A	G	100	PASS	AC=1275;AF=0.254593;AN=5008;NS=2504;DP=19774;EAS_AF=0.4385;AMR_AF=0.1585;AFR_AF=0.4062;EUR_AF=0.0378;SAS_AF=0.1513;AA=G|||;VT=SNP
11	131353318	rs4937629	C	G	100	PASS	AC=1271;AF=0.253794;AN=5008;NS=2504;DP=19327;EAS_AF=0.4335;AMR_AF=0.1571;AFR_AF=0.407;EUR_AF=0.0388;SAS_AF=0.1513;AA=C|||;VT=SNP
11	131353321	rs4936133	T	C	100	PASS	AC=1161;AF=0.231829;AN=5008;NS=2504;DP=19454;EAS_AF=0.4335;AMR_AF=0.147;AFR_AF=0.3298;EUR_AF=0.0378;SAS_AF=0.1513;AA=T|||;VT=SNP
11	131353445	rs4937630	G	A	100	PASS	AC=1262;AF=0.251997;AN=5008;NS=2504;DP=18620;EAS_AF=0.4345;AMR_AF=0.1571;AFR_AF=0.4002;EUR_AF=0.0378;SAS_AF=0.1513;AA=G|||;VT=SNP
11	131354420	rs1448360	G	T	100	PASS	AC=2200;AF=0.439297;AN=5008;NS=2504;DP=16967;EAS_AF=0.625;AMR_AF=0.4164;AFR_AF=0.3699;EUR_AF=0.3439;SAS_AF=0.456;AA=G|||;VT=SNP
11	131354471	rs956993	T	G	100	PASS	AC=2554;AF=0.509984;AN=5008;NS=2504;DP=17023;EAS_AF=0.629;AMR_AF=0.4452;AFR_AF=0.618;EUR_AF=0.3449;SAS_AF=0.4571;AA=G|||;VT=SNP
11	131354861	rs10894403	T	C	100	PASS	AC=1271;AF=0.253794;AN=5008;NS=2504;DP=18496;EAS_AF=0.4335;AMR_AF=0.1585;AFR_AF=0.4062;EUR_AF=0.0388;SAS_AF=0.1513;AA=C|||;VT=SNP
11	131355411	rs7951332	G	A	100	PASS	AC=1270;AF=0.253594;AN=5008;NS=2504;DP=20515;EAS_AF=0.4335;AMR_AF=0.1585;AFR_AF=0.4054;EUR_AF=0.0388;SAS_AF=0.1513;AA=G|||;VT=SNP
11	131355421	rs7951040	A	G	100	PASS	AC=1270;AF=0.253594;AN=5008;NS=2504;DP=21009;EAS_AF=0.4335;AMR_AF=0.1585;AFR_AF=0.4054;EUR_AF=0.0388;SAS_AF=0.1513;AA=G|||;VT=SNP
11	131355442	rs11601922	C	A	100	PASS	AC=799;AF=0.159545;AN=5008;NS=2504;DP=21605;EAS_AF=0.0069;AMR_AF=0.2392;AFR_AF=0.0779;EUR_AF=0.3052;SAS_AF=0.2209;AA=C|||;VT=SNP
11	131356184	rs10894404	C	A	100	PASS	AC=1507;AF=0.300919;AN=5008;NS=2504;DP=20401;EAS_AF=0.2282;AMR_AF=0.4236;AFR_AF=0.3971;EUR_AF=0.2903;SAS_AF=0.1697;AA=C|||;VT=SNP
11	131356250	rs1546587	G	A	100	PASS	AC=892;AF=0.178115;AN=5008;NS=2504;DP=21394;EAS_AF=0.4315;AMR_AF=0.1225;AFR_AF=0.1399;EUR_AF=0.0398;SAS_AF=0.1503;AA=G|||;VT=SNP
11	131356267	rs4937631	G	A	100	PASS	AC=3249;AF=0.648762;AN=5008;NS=2504;DP=21509;EAS_AF=0.5516;AMR_AF=0.6585;AFR_AF=0.6241;EUR_AF=0.7545;SAS_AF=0.6667;AA=A|||;VT=SNP
11	131356297	rs318987	A	G	100	PASS	AC=3628;AF=0.724441;AN=5008;NS=2504;DP=21271;EAS_AF=0.5546;AMR_AF=0.8012;AFR_AF=0.6339;EUR_AF=0.8668;SAS_AF=0.8211;AA=G|||;VT=SNP
11	131356777	rs10736598	A	C	100	PASS	AC=1941;AF=0.38758;AN=5008;NS=2504;DP=19505;EAS_AF=0.4673;AMR_AF=0.4035;AFR_AF=0.3079;EUR_AF=0.3777;SAS_AF=0.4121;AA=A|||;VT=SNP
11	131357484	rs12417568	A	G	100	PASS	AC=1266;AF=0.252796;AN=5008;NS=2504;DP=18199;EAS_AF=0.1488;AMR_AF=0.3718;AFR_AF=0.1974;EUR_AF=0.3032;SAS_AF=0.2986;AA=A|||;VT=SNP
11	131357821	rs1609764	T	G	100	PASS	AC=890;AF=0.177716;AN=5008;NS=2504;DP=19248;EAS_AF=0.4524;AMR_AF=0.1254;AFR_AF=0.1225;EUR_AF=0.0388;SAS_AF=0.1493;AA=C|||;VT=SNP
11	131358575	rs10791149	A	G	100	PASS	AC=4057;AF=0.810104;AN=5008;NS=2504;DP=17941;EAS_AF=0.7937;AMR_AF=0.8559;AFR_AF=0.9372;EUR_AF=0.6819;SAS_AF=0.7546;AA=G|||;VT=SNP
11	131358751	rs59605612	G	A	100	PASS	AC=1626;AF=0.324681;AN=5008;NS=2504;DP=21159;EAS_AF=0.1488;AMR_AF=0.4035;AFR_AF=0.4501;EUR_AF=0.3032;SAS_AF=0.3027;AA=A|||;VT=SNP
11	131359157	rs10791150	C	T	100	PASS	AC=1893;AF=0.377995;AN=5008;NS=2504;DP=19278;EAS_AF=0.4633;AMR_AF=0.4006;AFR_AF=0.2882;EUR_AF=0.3738;SAS_AF=0.3998;AA=C|||;VT=SNP
11	131359284	rs874548	T	C	100	PASS	AC=1281;AF=0.255791;AN=5008;NS=2504;DP=18060;EAS_AF=0.1478;AMR_AF=0.3775;AFR_AF=0.1974;EUR_AF=0.3052;SAS_AF=0.3088;AA=T|||;VT=SNP
11	131361395	rs1375102	A	G	100	PASS	AC=424;AF=0.0846645;AN=5008;NS=2504;DP=17395;EAS_AF=0.0437;AMR_AF=0.0764;AFR_AF=0.0378;EUR_AF=0.0795;SAS_AF=0.2014;AA=A|||;VT=SNP
11	131361427	rs6590580	C	T	100	PASS	AC=3985;AF=0.795727;AN=5008;NS=2504;DP=18798;EAS_AF=0.7937;AMR_AF=0.8501;AFR_AF=0.8896;EUR_AF=0.6799;SAS_AF=0.7515;AA=T|||;VT=SNP
11	131361699	rs4937632	T	C	100	PASS	AC=1130;AF=0.225639;AN=5008;NS=2504;DP=20454;EAS_AF=0.1052;AMR_AF=0.3213;AFR_AF=0.3631;EUR_AF=0.2256;SAS_AF=0.0961;AA=C|||;VT=SNP
11	131361828	rs12577900	G	A	100	PASS	AC=1749;AF=0.349241;AN=5008;NS=2504;DP=23425;EAS_AF=0.4663;AMR_AF=0.3631;AFR_AF=0.2504;EUR_AF=0.3111;SAS_AF=0.3916;AA=G|||;VT=SNP
11	131362647	rs1992896	G	A	100	PASS	AC=891;AF=0.177915;AN=5008;NS=2504;DP=20273;EAS_AF=0.4554;AMR_AF=0.1268;AFR_AF=0.1218;EUR_AF=0.0378;SAS_AF=0.1483;AA=G|||;VT=SNP
11	131362701	rs9943476	C	G	100	PASS	AC=1879;AF=0.3752;AN=5008;NS=2504;DP=21000;EAS_AF=0.4712;AMR_AF=0.389;AFR_AF=0.2542;EUR_AF=0.3797;SAS_AF=0.4254;AA=C|||;VT=SNP
11	131362904	rs1375103	A	G	100	PASS	AC=1270;AF=0.253594;AN=5008;NS=2504;DP=17189;EAS_AF=0.1478;AMR_AF=0.379;AFR_AF=0.1974;EUR_AF=0.3042;SAS_AF=0.2975;AA=A|||;VT=SNP
11	131363954	rs55748842	C	T	100	PASS	AC=451;AF=0.0900559;AN=5008;NS=2504;DP=19118;EAS_AF=0.0417;AMR_AF=0.072;AFR_AF=0.0628;EUR_AF=0.0785;SAS_AF=0.2014;AA=C|||;VT=SNP
11	131364495	rs318961	T	C	100	PASS	AC=831;AF=0.165935;AN=5008;NS=2504;DP=21492;EAS_AF=0.1071;AMR_AF=0.3012;AFR_AF=0.1415;EUR_AF=0.2237;SAS_AF=0.1043;AA=T|||;VT=SNP
11	131364676	rs318962	C	T	100	PASS	AC=1068;AF=0.213259;AN=5008;NS=2504;DP=18913;EAS_AF=0.1071;AMR_AF=0.3055;AFR_AF=0.3888;EUR_AF=0.162;SAS_AF=0.0726;AA=T|||;VT=SNP
11	131365019	rs318963	A	C	100	PASS	AC=4041;AF=0.806909;AN=5008;NS=2504;DP=17075;EAS_AF=0.7966;AMR_AF=0.8545;AFR_AF=0.9365;EUR_AF=0.668;SAS_AF=0.7515;AA=C|||;VT=SNP
11	131365057	rs11601304	C	A	100	PASS	AC=885;AF=0.176717;AN=5008;NS=2504;DP=16363;EAS_AF=0.0179;AMR_AF=0.2579;AFR_AF=0.0802;EUR_AF=0.3221;SAS_AF=0.2638;AA=C|||;VT=SNP
11	131365123	rs11605496	A	C	100	PASS	AC=886;AF=0.176917;AN=5008;NS=2504;DP=15460;EAS_AF=0.0179;AMR_AF=0.2594;AFR_AF=0.0809;EUR_AF=0.3211;SAS_AF=0.2638;AA=A|||;VT=SNP
11	131365134	rs11601315	C	A	100	PASS	AC=833;AF=0.166334;AN=5008;NS=2504;DP=16260;EAS_AF=0.0179;AMR_AF=0.2579;AFR_AF=0.0416;EUR_AF=0.3221;SAS_AF=0.2628;AA=C|||;VT=SNP
11	131365437	rs318965	C	T	100	PASS	AC=1067;AF=0.213059;AN=5008;NS=2504;DP=19368;EAS_AF=0.1071;AMR_AF=0.304;AFR_AF=0.3888;EUR_AF=0.162;SAS_AF=0.0726;AA=C|||;VT=SNP
11	131365832	rs7102359	G	C	100	PASS	AC=457;AF=0.091254;AN=5008;NS=2504;DP=22028;EAS_AF=0.0427;AMR_AF=0.0749;AFR_AF=0.0635;EUR_AF=0.0795;SAS_AF=0.2025;AA=G|||;VT=SNP
11	131366138	rs318966	G	A	100	PASS	AC=1166;AF=0.232827;AN=5008;NS=2504;DP=21125;EAS_AF=0.1062;AMR_AF=0.3184;AFR_AF=0.4244;EUR_AF=0.17;SAS_AF=0.1084;AA=A|||;VT=SNP
11	131366225	rs318968	T	C	100	PASS	AC=1116;AF=0.222843;AN=5008;NS=2504;DP=21534;EAS_AF=0.1071;AMR_AF=0.3127;AFR_AF=0.4221;EUR_AF=0.161;SAS_AF=0.0726;AA=C|||;VT=SNP
11	131366516	rs73024132	T	G	100	PASS	AC=423;AF=0.0844649;AN=5008;NS=2504;DP=20135;EAS_AF=0.0427;AMR_AF=0.0749;AFR_AF=0.0386;EUR_AF=0.0795;SAS_AF=0.2014;AA=T|||;VT=SNP
11	131366735	rs318969	C	T	100	PASS	AC=3610;AF=0.720847;AN=5008;NS=2504;DP=19526;EAS_AF=0.7917;AMR_AF=0.817;AFR_AF=0.6369;EUR_AF=0.662;SAS_AF=0.7536;AA=C|||;VT=SNP
11	131367039	rs318970	C	T	100	PASS	AC=3557;AF=0.710264;AN=5008;NS=2504;DP=20048;EAS_AF=0.7917;AMR_AF=0.8127;AFR_AF=0.6006;EUR_AF=0.66;SAS_AF=0.7536;AA=C|||;VT=SNP
11	131367144	rs4937633	G	A	100	PASS	AC=2359;AF=0.471046;AN=5008;NS=2504;DP=18283;EAS_AF=0.504;AMR_AF=0.4841;AFR_AF=0.2988;EUR_AF=0.495;SAS_AF=0.636;AA=G|||;VT=SNP
11	131367168	rs318971	T	C	100	PASS	AC=3671;AF=0.733027;AN=5008;NS=2504;DP=18669;EAS_AF=0.7927;AMR_AF=0.817;AFR_AF=0.6702;EUR_AF=0.672;SAS_AF=0.7597;AA=C|||;VT=SNP
11	131367191	rs318972	T	A	100	PASS	AC=3558;AF=0.710463;AN=5008;NS=2504;DP=17630;EAS_AF=0.7927;AMR_AF=0.8141;AFR_AF=0.5862;EUR_AF=0.672;SAS_AF=0.7597;AA=T|||;VT=SNP
11	131367233	rs113249705	C	T	100	PASS	AC=462;AF=0.0922524;AN=5008;NS=2504;DP=15915;EAS_AF=0.0149;AMR_AF=0.147;AFR_AF=0.0076;EUR_AF=0.1501;SAS_AF=0.1881;AA=C|||;VT=SNP
11	131367254	rs318973	T	C	100	PASS	AC=3617;AF=0.722244;AN=5008;NS=2504;DP=16303;EAS_AF=0.7927;AMR_AF=0.8199;AFR_AF=0.6286;EUR_AF=0.671;SAS_AF=0.7597;AA=T|||;VT=SNP
11	131367419	rs318974	T	C	100	PASS	AC=3863;AF=0.771366;AN=5008;NS=2504;DP=17559;EAS_AF=0.7887;AMR_AF=0.8516;AFR_AF=0.8094;EUR_AF=0.666;SAS_AF=0.7536;AA=T|||;VT=SNP
11	131367526	rs11222672	C	T	100	PASS	AC=952;AF=0.190096;AN=5008;NS=2504;DP=20223;EAS_AF=0.2173;AMR_AF=0.3314;AFR_AF=0.1551;EUR_AF=0.1839;SAS_AF=0.1155;AA=T|||;VT=SNP
11	131367700	rs148797725	G	T	100	PASS	AC=135;AF=0.0269569;AN=5008;NS=2504;DP=19126;EAS_AF=0.0417;AMR_AF=0.0014;AFR_AF=0.0038;EUR_AF=0.008;SAS_AF=0.0808;AA=G|||;VT=SNP
11	131367714	rs113247224	C	A	100	PASS	AC=534;AF=0.106629;AN=5008;NS=2504;DP=19235;EAS_AF=0.0169;AMR_AF=0.1585;AFR_AF=0.0091;EUR_AF=0.173;SAS_AF=0.226;AA=C|||;VT=SNP
11	131367890	rs10082599	T	A	100	PASS	AC=3691;AF=0.737021;AN=5008;NS=2504;DP=21743;EAS_AF=0.6339;AMR_AF=0.8156;AFR_AF=0.7148;EUR_AF=0.8439;SAS_AF=0.7076;AA=A|||;VT=SNP
11	131367926	rs35051291	T	C	100	PASS	AC=201;AF=0.0401358;AN=5008;NS=2504;DP=21951;EAS_AF=0.0149;AMR_AF=0.0245;AFR_AF=0.0598;EUR_AF=0.0666;SAS_AF=0.0235;AA=C|||;VT=SNP
11	131368052	rs10894405	G	A	100	PASS	AC=1301;AF=0.259784;AN=5008;NS=2504;DP=20972;EAS_AF=0.4127;AMR_AF=0.183;AFR_AF=0.2542;EUR_AF=0.1173;SAS_AF=0.3108;AA=G|||;VT=SNP
11	131368187	rs10791151	T	A	100	PASS	AC=1261;AF=0.251797;AN=5008;NS=2504;DP=19643;EAS_AF=0.3571;AMR_AF=0.1787;AFR_AF=0.3275;EUR_AF=0.1183;SAS_AF=0.2301;AA=T|||;VT=SNP
11	131368335	rs318975	T	G	100	PASS	AC=3688;AF=0.736422;AN=5008;NS=2504;DP=21200;EAS_AF=0.9464;AMR_AF=0.7939;AFR_AF=0.5658;EUR_AF=0.6968;SAS_AF=0.7505;AA=T|||;VT=SNP
11	131368390	rs318976	T	C	100	PASS	AC=1653;AF=0.330072;AN=5008;NS=2504;DP=21048;EAS_AF=0.1438;AMR_AF=0.2824;AFR_AF=0.5197;EUR_AF=0.3032;SAS_AF=0.3272;AA=C|||;VT=SNP
11	131368641	rs318977	G	T	100	PASS	AC=1408;AF=0.28115;AN=5008;NS=2504;DP=18318;EAS_AF=0.1438;AMR_AF=0.2579;AFR_AF=0.379;EUR_AF=0.2823;SAS_AF=0.3057;AA=G|||;VT=SNP
11	131368776	rs318978	G	A	100	PASS	AC=1448;AF=0.289137;AN=5008;NS=2504;DP=21354;EAS_AF=0.1448;AMR_AF=0.2637;AFR_AF=0.3843;EUR_AF=0.3032;SAS_AF=0.3129;AA=G|||;VT=SNP
11	131368841	rs318979	A	G	100	PASS	AC=1449;AF=0.289337;AN=5008;NS=2504;DP=19106;EAS_AF=0.1448;AMR_AF=0.2637;AFR_AF=0.3843;EUR_AF=0.3042;SAS_AF=0.3129;AA=G|||;VT=SNP
11	131368955	rs364557	G	A	100	PASS	AC=907;AF=0.18111;AN=5008;NS=2504;DP=20234;EAS_AF=0.131;AMR_AF=0.1196;AFR_AF=0.2814;EUR_AF=0.1899;SAS_AF=0.1319;AA=G|||;VT=SNP
11	131368956	rs372575	C	T	100	PASS	AC=1421;AF=0.283746;AN=5008;NS=2504;DP=20367;EAS_AF=0.1448;AMR_AF=0.2594;AFR_AF=0.3669;EUR_AF=0.3032;SAS_AF=0.3119;AA=C|||;VT=SNP
11	131369700	rs407540	G	A	100	PASS	AC=1027;AF=0.205072;AN=5008;NS=2504;DP=18574;EAS_AF=0.1339;AMR_AF=0.1239;AFR_AF=0.3684;EUR_AF=0.1899;SAS_AF=0.1309;AA=A|||;VT=SNP
11	131369807	rs437973	T	C	100	PASS	AC=1435;AF=0.286542;AN=5008;NS=2504;DP=18158;EAS_AF=0.1478;AMR_AF=0.2594;AFR_AF=0.379;EUR_AF=0.3002;SAS_AF=0.3098;AA=T|||;VT=SNP
11	131370020	rs451304	C	T	100	PASS	AC=1419;AF=0.283347;AN=5008;NS=2504;DP=14788;EAS_AF=0.1448;AMR_AF=0.255;AFR_AF=0.3767;EUR_AF=0.2942;SAS_AF=0.3088;AA=T|||;VT=SNP
11	131370272	rs375568	C	G	100	PASS	AC=1396;AF=0.278754;AN=5008;NS=2504;DP=10029;EAS_AF=0.1508;AMR_AF=0.2651;AFR_AF=0.3124;EUR_AF=0.3231;SAS_AF=0.3292;AA=C|||;VT=SNP
11	131370744	rs12417868	G	C	100	PASS	AC=1195;AF=0.238618;AN=5008;NS=2504;DP=14342;EAS_AF=0.3403;AMR_AF=0.17;AFR_AF=0.3283;EUR_AF=0.0895;SAS_AF=0.2147;AA=G|||;VT=SNP
11	131370841	rs432042	T	C	100	PASS	AC=2546;AF=0.508387;AN=5008;NS=2504;DP=15140;EAS_AF=0.4871;AMR_AF=0.4366;AFR_AF=0.5961;EUR_AF=0.4225;SAS_AF=0.5511;AA=t|||;VT=SNP
11	131371019	rs433406	A	G	100	PASS	AC=2775;AF=0.554113;AN=5008;NS=2504;DP=18881;EAS_AF=0.4871;AMR_AF=0.4438;AFR_AF=0.7632;EUR_AF=0.4235;SAS_AF=0.5532;AA=-|||;VT=SNP
11	131371202	rs433443	G	A	100	PASS	AC=1499;AF=0.299321;AN=5008;NS=2504;DP=17656;EAS_AF=0.1468;AMR_AF=0.2723;AFR_AF=0.3775;EUR_AF=0.334;SAS_AF=0.3344;AA=A|||;VT=SNP
11	131371299	rs117484189	C	T	100	PASS	AC=57;AF=0.0113818;AN=5008;NS=2504;DP=19072;EAS_AF=0.0089;AMR_AF=0.0231;AFR_AF=0.0023;EUR_AF=0.0229;SAS_AF=0.0061;AA=C|||;VT=SNP
11	131371574	rs73026105	C	T	100	PASS	AC=297;AF=0.0593051;AN=5008;NS=2504;DP=21678;EAS_AF=0.003;AMR_AF=0.0749;AFR_AF=0.0136;EUR_AF=0.1382;SAS_AF=0.0869;AA=C|||;VT=SNP
11	131371757	rs11827032	A	G	100	PASS	AC=1129;AF=0.225439;AN=5008;NS=2504;DP=21145;EAS_AF=0.3393;AMR_AF=0.1571;AFR_AF=0.2867;EUR_AF=0.0885;SAS_AF=0.2147;AA=G|||;VT=SNP
11	131371921	rs2512656	T	C	100	PASS	AC=1435;AF=0.286542;AN=5008;NS=2504;DP=22918;EAS_AF=0.1458;AMR_AF=0.2723;AFR_AF=0.3283;EUR_AF=0.334;SAS_AF=0.3364;AA=T|||;VT=SNP
11	131372044	rs426690	T	G	100	PASS	AC=1435;AF=0.286542;AN=5008;NS=2504;DP=20658;EAS_AF=0.1458;AMR_AF=0.2723;AFR_AF=0.3283;EUR_AF=0.334;SAS_AF=0.3364;AA=T|||;VT=SNP
11	131372158	rs73026109	G	A	100	PASS	AC=533;AF=0.10643;AN=5008;NS=2504;DP=20810;EAS_AF=0.0139;AMR_AF=0.1354;AFR_AF=0.0968;EUR_AF=0.1153;SAS_AF=0.1851;AA=A|||;VT=SNP
11	131372168	rs426077	C	T	100	PASS	AC=1667;AF=0.332867;AN=5008;NS=2504;DP=21152;EAS_AF=0.1468;AMR_AF=0.2867;AFR_AF=0.4947;EUR_AF=0.334;SAS_AF=0.3374;AA=T|||;VT=SNP
11	131372210	rs415055	T	C	100	PASS	AC=2613;AF=0.521765;AN=5008;NS=2504;DP=21516;EAS_AF=0.4841;AMR_AF=0.4337;AFR_AF=0.6505;EUR_AF=0.4225;SAS_AF=0.5511;AA=C|||;VT=SNP
11	131372475	rs425803	A	G	100	PASS	AC=1647;AF=0.328874;AN=5008;NS=2504;DP=18610;EAS_AF=0.1458;AMR_AF=0.2867;AFR_AF=0.4826;EUR_AF=0.333;SAS_AF=0.3354;AA=G|||;VT=SNP
11	131372548	rs380593	T	C	100	PASS	AC=2938;AF=0.586661;AN=5008;NS=2504;DP=21584;EAS_AF=0.4891;AMR_AF=0.4625;AFR_AF=0.8744;EUR_AF=0.4264;SAS_AF=0.5511;AA=C|||;VT=SNP
11	131372976	rs390741	C	T	100	PASS	AC=2298;AF=0.458866;AN=5008;NS=2504;DP=23821;EAS_AF=0.4812;AMR_AF=0.4135;AFR_AF=0.438;EUR_AF=0.4165;SAS_AF=0.5399;AA=T|||;VT=SNP
11	131373008	rs411462	T	G	100	PASS	AC=1832;AF=0.365815;AN=5008;NS=2504;DP=23073;EAS_AF=0.4692;AMR_AF=0.2781;AFR_AF=0.3843;EUR_AF=0.3052;SAS_AF=0.3589;AA=T|||;VT=SNP
11	131373028	rs4937635	G	T	100	PASS	AC=416;AF=0.0830671;AN=5008;NS=2504;DP=22723;EAS_AF=0.0129;AMR_AF=0.1095;AFR_AF=0.0847;EUR_AF=0.0616;SAS_AF=0.1564;AA=G|||;VT=SNP
11	131373390	rs12418991	G	A	100	PASS	AC=995;AF=0.198682;AN=5008;NS=2504;DP=19815;EAS_AF=0.0129;AMR_AF=0.1599;AFR_AF=0.4508;EUR_AF=0.1034;SAS_AF=0.1748;AA=G|||;VT=SNP
11	131373495	rs2512655	T	C	100	PASS	AC=2039;AF=0.407149;AN=5008;NS=2504;DP=18976;EAS_AF=0.1458;AMR_AF=0.3112;AFR_AF=0.7496;EUR_AF=0.3559;SAS_AF=0.3344;AA=C|||;VT=SNP
11	131373754	rs444876	T	C	100	PASS	AC=2200;AF=0.439297;AN=5008;NS=2504;DP=17633;EAS_AF=0.1548;AMR_AF=0.3732;AFR_AF=0.7262;EUR_AF=0.4135;SAS_AF=0.4182;AA=C|||;VT=SNP
11	131373769	rs411789	T	G	100	PASS	AC=2897;AF=0.578474;AN=5008;NS=2504;DP=17741;EAS_AF=0.5427;AMR_AF=0.4654;AFR_AF=0.7254;EUR_AF=0.4722;SAS_AF=0.6063;AA=G|||;VT=SNP
11	131373875	rs7114205	G	A	100	PASS	AC=921;AF=0.183906;AN=5008;NS=2504;DP=17765;EAS_AF=0.0159;AMR_AF=0.1513;AFR_AF=0.3359;EUR_AF=0.1004;SAS_AF=0.2607;AA=A|||;VT=SNP
11	131373983	rs385991	C	T	100	PASS	AC=3435;AF=0.685903;AN=5008;NS=2504;DP=15499;EAS_AF=0.9802;AMR_AF=0.755;AFR_AF=0.3245;EUR_AF=0.8082;SAS_AF=0.6963;AA=C|||;VT=SNP
11	131374059	rs444328	T	C	100	PASS	AC=3757;AF=0.7502;AN=5008;NS=2504;DP=11829;EAS_AF=0.9831;AMR_AF=0.8141;AFR_AF=0.4705;EUR_AF=0.8767;SAS_AF=0.7127;AA=C|||;VT=SNP
11	131374193	rs6590581	A	G	100	PASS	AC=1125;AF=0.224641;AN=5008;NS=2504;DP=17172;EAS_AF=0.0169;AMR_AF=0.1787;AFR_AF=0.5295;EUR_AF=0.1034;SAS_AF=0.184;AA=G|||;VT=SNP
11	131374197	rs6590582	T	C	100	PASS	AC=1125;AF=0.224641;AN=5008;NS=2504;DP=17049;EAS_AF=0.0169;AMR_AF=0.1787;AFR_AF=0.5295;EUR_AF=0.1034;SAS_AF=0.184;AA=C|||;VT=SNP
11	131374225	rs7130414	T	C	100	PASS	AC=920;AF=0.183706;AN=5008;NS=2504;DP=15853;EAS_AF=0.0169;AMR_AF=0.1599;AFR_AF=0.3865;EUR_AF=0.1014;SAS_AF=0.183;AA=C|||;VT=SNP
11	131374614	rs11222675	C	T	100	PASS	AC=793;AF=0.158347;AN=5008;NS=2504;DP=18265;EAS_AF=0.253;AMR_AF=0.1527;AFR_AF=0.1036;EUR_AF=0.1074;SAS_AF=0.1912;AA=C|||;VT=SNP
11	131374615	rs448801	A	G	100	PASS	AC=2307;AF=0.460663;AN=5008;NS=2504;DP=18249;EAS_AF=0.4048;AMR_AF=0.4063;AFR_AF=0.4887;EUR_AF=0.3986;SAS_AF=0.5828;AA=a|||;VT=SNP
11	131374632	rs56246703	G	C	100	PASS	AC=587;AF=0.117212;AN=5008;NS=2504;DP=18138;EAS_AF=0.0159;AMR_AF=0.1167;AFR_AF=0.1952;EUR_AF=0.0586;SAS_AF=0.1769;AA=G|||;VT=SNP
11	131374784	rs55734284	T	G	100	PASS	AC=395;AF=0.0788738;AN=5008;NS=2504;DP=21108;EAS_AF=0.0159;AMR_AF=0.1095;AFR_AF=0.0953;EUR_AF=0.0586;SAS_AF=0.1207;AA=T|||;VT=SNP
11	131374787	rs79540657	C	A	100	PASS	AC=272;AF=0.0543131;AN=5008;NS=2504;DP=20978;EAS_AF=0.0159;AMR_AF=0.0994;AFR_AF=0.0083;EUR_AF=0.0577;SAS_AF=0.1207;AA=C|||;VT=SNP
11	131374917	rs402320	A	G	100	PASS	AC=1523;AF=0.304113;AN=5008;NS=2504;DP=19314;EAS_AF=0.1478;AMR_AF=0.2421;AFR_AF=0.4811;EUR_AF=0.2644;SAS_AF=0.3108;AA=G|||;VT=SNP
11	131374947	rs56404871	G	A	100	PASS	AC=539;AF=0.107628;AN=5008;NS=2504;DP=19203;EAS_AF=0.0159;AMR_AF=0.1167;AFR_AF=0.2005;EUR_AF=0.0586;SAS_AF=0.1207;AA=A|||;VT=SNP
11	131375159	rs56251725	C	T	100	PASS	AC=540;AF=0.107827;AN=5008;NS=2504;DP=22261;EAS_AF=0.0159;AMR_AF=0.1167;AFR_AF=0.2012;EUR_AF=0.0586;SAS_AF=0.1207;AA=c|||;VT=SNP
11	131375439	rs56099061	C	A	100	PASS	AC=647;AF=0.129193;AN=5008;NS=2504;DP=21399;EAS_AF=0.0159;AMR_AF=0.1225;AFR_AF=0.2791;EUR_AF=0.0586;SAS_AF=0.1207;AA=A|||;VT=SNP
11	131375577	rs1868309	C	T	100	PASS	AC=758;AF=0.151358;AN=5008;NS=2504;DP=20665;EAS_AF=0.2411;AMR_AF=0.1542;AFR_AF=0.0885;EUR_AF=0.1054;SAS_AF=0.1892;AA=c|||;VT=SNP
11	131375837	rs1868308	G	A	100	PASS	AC=816;AF=0.162939;AN=5008;NS=2504;DP=20922;EAS_AF=0.252;AMR_AF=0.1542;AFR_AF=0.1225;EUR_AF=0.1054;SAS_AF=0.1912;AA=G|||;VT=SNP
11	131375939	rs12224432	G	A	100	PASS	AC=647;AF=0.129193;AN=5008;NS=2504;DP=19769;EAS_AF=0.0159;AMR_AF=0.1225;AFR_AF=0.2791;EUR_AF=0.0586;SAS_AF=0.1207;AA=G|||;VT=SNP
11	131376029	rs73026138	C	T	100	PASS	AC=423;AF=0.0844649;AN=5008;NS=2504;DP=18214;EAS_AF=0.0159;AMR_AF=0.1095;AFR_AF=0.1165;EUR_AF=0.0586;SAS_AF=0.1207;AA=C|||;VT=SNP
11	131376376	rs73026139	C	T	100	PASS	AC=387;AF=0.0772764;AN=5008;NS=2504;DP=17346;EAS_AF=0.0159;AMR_AF=0.1095;AFR_AF=0.09;EUR_AF=0.0577;SAS_AF=0.1207;AA=C|||;VT=SNP
11	131376467	rs11222676	G	A	100	PASS	AC=815;AF=0.16274;AN=5008;NS=2504;DP=15743;EAS_AF=0.25;AMR_AF=0.1542;AFR_AF=0.1225;EUR_AF=0.1064;SAS_AF=0.1912;AA=G|||;VT=SNP
11	131376550	rs73026144	G	A	100	PASS	AC=723;AF=0.144369;AN=5008;NS=2504;DP=16481;EAS_AF=0.0159;AMR_AF=0.1268;AFR_AF=0.3351;EUR_AF=0.0577;SAS_AF=0.1207;AA=G|||;VT=SNP
11	131376566	rs12576121	T	C	100	PASS	AC=1537;AF=0.306909;AN=5008;NS=2504;DP=16617;EAS_AF=0.2659;AMR_AF=0.281;AFR_AF=0.4576;EUR_AF=0.163;SAS_AF=0.3119;AA=C|||;VT=SNP
11	131376774	rs58364412	C	T	100	PASS	AC=687;AF=0.137181;AN=5008;NS=2504;DP=18807;EAS_AF=0.0159;AMR_AF=0.1239;AFR_AF=0.3086;EUR_AF=0.0577;SAS_AF=0.1217;AA=C|||;VT=SNP
11	131376979	rs4936134	C	T	100	PASS	AC=723;AF=0.144369;AN=5008;NS=2504;DP=18300;EAS_AF=0.0159;AMR_AF=0.1268;AFR_AF=0.3351;EUR_AF=0.0577;SAS_AF=0.1207;AA=C|||;VT=SNP
11	131377007	rs405261	A	C	100	PASS	AC=2343;AF=0.467851;AN=5008;NS=2504;DP=18223;EAS_AF=0.3998;AMR_AF=0.4006;AFR_AF=0.6089;EUR_AF=0.3688;SAS_AF=0.4969;AA=C|||;VT=SNP
11	131377026	rs73026145	T	C	100	PASS	AC=814;AF=0.16254;AN=5008;NS=2504;DP=18764;EAS_AF=0.25;AMR_AF=0.1542;AFR_AF=0.1225;EUR_AF=0.1054;SAS_AF=0.1912;AA=T|||;VT=SNP
11	131377032	rs4936135	G	A	100	PASS	AC=616;AF=0.123003;AN=5008;NS=2504;DP=18806;EAS_AF=0.0159;AMR_AF=0.121;AFR_AF=0.2572;EUR_AF=0.0577;SAS_AF=0.1207;AA=G|||;VT=SNP
11	131378951	rs540409	A	T	100	PASS	AC=906;AF=0.180911;AN=5008;NS=2504;DP=11955;EAS_AF=0.1349;AMR_AF=0.1239;AFR_AF=0.2254;EUR_AF=0.2058;SAS_AF=0.183;AA=A|||;VT=SNP
11	131378983	rs540314	A	C	100	PASS	AC=1341;AF=0.267772;AN=5008;NS=2504;DP=13500;EAS_AF=0.1508;AMR_AF=0.2349;AFR_AF=0.3502;EUR_AF=0.2644;SAS_AF=0.3037;AA=A|||;VT=SNP
11	131379014	rs73026146	C	A	100	PASS	AC=398;AF=0.0794728;AN=5008;NS=2504;DP=15419;EAS_AF=0.0159;AMR_AF=0.1095;AFR_AF=0.0976;EUR_AF=0.0586;SAS_AF=0.1207;AA=C|||;VT=SNP
11	131379057	rs73026147	C	A	100	PASS	AC=650;AF=0.129792;AN=5008;NS=2504;DP=14716;EAS_AF=0.0159;AMR_AF=0.1225;AFR_AF=0.2814;EUR_AF=0.0586;SAS_AF=0.1207;AA=C|||;VT=SNP
11	131379174	rs417906	T	C	100	PASS	AC=2263;AF=0.451877;AN=5008;NS=2504;DP=14331;EAS_AF=0.4008;AMR_AF=0.3919;AFR_AF=0.5537;EUR_AF=0.3698;SAS_AF=0.4939;AA=C|||;VT=SNP
11	131379193	rs384988	G	A	100	PASS	AC=1340;AF=0.267572;AN=5008;NS=2504;DP=14763;EAS_AF=0.1508;AMR_AF=0.2334;AFR_AF=0.3502;EUR_AF=0.2634;SAS_AF=0.3047;AA=G|||;VT=SNP
11	131379275	rs384886	G	C	100	PASS	AC=1450;AF=0.289537;AN=5008;NS=2504;DP=18054;EAS_AF=0.1508;AMR_AF=0.2421;AFR_AF=0.4297;EUR_AF=0.2584;SAS_AF=0.3088;AA=G|||;VT=SNP
11	131379471	rs7113360	A	G	100	PASS	AC=780;AF=0.155751;AN=5008;NS=2504;DP=20446;EAS_AF=0.25;AMR_AF=0.1499;AFR_AF=0.0991;EUR_AF=0.1064;SAS_AF=0.1902;AA=A|||;VT=SNP
11	131379487	rs4936136	G	A	100	PASS	AC=1453;AF=0.290136;AN=5008;NS=2504;DP=19739;EAS_AF=0.1508;AMR_AF=0.2435;AFR_AF=0.4304;EUR_AF=0.2644;SAS_AF=0.3037;AA=G|||;VT=SNP
11	131379573	rs7113617	C	T	100	PASS	AC=811;AF=0.161941;AN=5008;NS=2504;DP=19621;EAS_AF=0.25;AMR_AF=0.1499;AFR_AF=0.1225;EUR_AF=0.1064;SAS_AF=0.1902;AA=C|||;VT=SNP
11	131379579	rs7113620	C	T	100	PASS	AC=812;AF=0.162141;AN=5008;NS=2504;DP=19717;EAS_AF=0.25;AMR_AF=0.1499;AFR_AF=0.1233;EUR_AF=0.1064;SAS_AF=0.1902;AA=C|||;VT=SNP
11	131380028	rs7117193	C	T	100	PASS	AC=759;AF=0.151558;AN=5008;NS=2504;DP=19745;EAS_AF=0.249;AMR_AF=0.1499;AFR_AF=0.0847;EUR_AF=0.1054;SAS_AF=0.1902;AA=C|||;VT=SNP
11	131380461	rs10894409	C	T	100	PASS	AC=777;AF=0.155152;AN=5008;NS=2504;DP=18852;EAS_AF=0.249;AMR_AF=0.1499;AFR_AF=0.0991;EUR_AF=0.1054;SAS_AF=0.1892;AA=C|||;VT=SNP
11	131380502	rs11222677	A	G	100	PASS	AC=756;AF=0.150958;AN=5008;NS=2504;DP=19197;EAS_AF=0.249;AMR_AF=0.1499;AFR_AF=0.0832;EUR_AF=0.1054;SAS_AF=0.1892;AA=A|||;VT=SNP
11	131380656	rs422756	T	C	100	PASS	AC=709;AF=0.141573;AN=5008;NS=2504;DP=15975;EAS_AF=0.1359;AMR_AF=0.1124;AFR_AF=0.0862;EUR_AF=0.1998;SAS_AF=0.183;AA=C|||;VT=SNP
11	131380692	rs407897	C	T	100	PASS	AC=2263;AF=0.451877;AN=5008;NS=2504;DP=14756;EAS_AF=0.4008;AMR_AF=0.3948;AFR_AF=0.5605;EUR_AF=0.3628;SAS_AF=0.4898;AA=T|||;VT=SNP
11	131381001	rs440648	G	T	100	PASS	AC=857;AF=0.171126;AN=5008;NS=2504;DP=19634;EAS_AF=0.1538;AMR_AF=0.317;AFR_AF=0.0726;EUR_AF=0.2018;SAS_AF=0.1871;AA=G|||;VT=SNP
11	131381054	rs407056	C	T	100	PASS	AC=686;AF=0.136981;AN=5008;NS=2504;DP=17957;EAS_AF=0.1359;AMR_AF=0.111;AFR_AF=0.0696;EUR_AF=0.1998;SAS_AF=0.183;AA=C|||;VT=SNP
11	131381267	rs12224592	C	G	100	PASS	AC=406;AF=0.0810703;AN=5008;NS=2504;DP=15883;EAS_AF=0.0159;AMR_AF=0.111;AFR_AF=0.1059;EUR_AF=0.0577;SAS_AF=0.1176;AA=C|||;VT=SNP
11	131381294	rs73026153	C	T	100	PASS	AC=777;AF=0.155152;AN=5008;NS=2504;DP=19319;EAS_AF=0.249;AMR_AF=0.1499;AFR_AF=0.0991;EUR_AF=0.1054;SAS_AF=0.1892;AA=C|||;VT=SNP
11	131381397	rs415448	T	C	100	PASS	AC=684;AF=0.136581;AN=5008;NS=2504;DP=21096;EAS_AF=0.1359;AMR_AF=0.1095;AFR_AF=0.0681;EUR_AF=0.1998;SAS_AF=0.184;AA=T|||;VT=SNP
11	131381598	rs455006	G	A	100	PASS	AC=684;AF=0.136581;AN=5008;NS=2504;DP=19515;EAS_AF=0.1359;AMR_AF=0.111;AFR_AF=0.0681;EUR_AF=0.1998;SAS_AF=0.183;AA=G|||;VT=SNP
11	131381846	rs408376	T	C	100	PASS	AC=779;AF=0.155551;AN=5008;NS=2504;DP=17730;EAS_AF=0.1359;AMR_AF=0.1153;AFR_AF=0.1369;EUR_AF=0.1998;SAS_AF=0.184;AA=T|||;VT=SNP
11	131381912	rs450557	G	C	100	PASS	AC=685;AF=0.136781;AN=5008;NS=2504;DP=19467;EAS_AF=0.1359;AMR_AF=0.111;AFR_AF=0.0681;EUR_AF=0.1998;SAS_AF=0.184;AA=C|||;VT=SNP
11	131382080	rs12224720	G	A	100	PASS	AC=778;AF=0.155351;AN=5008;NS=2504;DP=21132;EAS_AF=0.249;AMR_AF=0.1499;AFR_AF=0.0998;EUR_AF=0.1054;SAS_AF=0.1892;AA=G|||;VT=SNP
11	131382115	rs453024	G	T	100	PASS	AC=685;AF=0.136781;AN=5008;NS=2504;DP=22240;EAS_AF=0.1359;AMR_AF=0.111;AFR_AF=0.0681;EUR_AF=0.1998;SAS_AF=0.184;AA=T|||;VT=SNP
11	131382164	rs407567	T	C	100	PASS	AC=685;AF=0.136781;AN=5008;NS=2504;DP=21892;EAS_AF=0.1359;AMR_AF=0.111;AFR_AF=0.0681;EUR_AF=0.1998;SAS_AF=0.184;AA=C|||;VT=SNP
11	131382196	rs369662	A	G	100	PASS	AC=685;AF=0.136781;AN=5008;NS=2504;DP=21034;EAS_AF=0.1359;AMR_AF=0.111;AFR_AF=0.0681;EUR_AF=0.1998;SAS_AF=0.184;AA=A|||;VT=SNP
11	131382301	rs454501	G	A	100	PASS	AC=685;AF=0.136781;AN=5008;NS=2504;DP=17684;EAS_AF=0.1359;AMR_AF=0.111;AFR_AF=0.0681;EUR_AF=0.1998;SAS_AF=0.184;AA=G|||;VT=SNP
11	131382630	rs7126707	G	T	100	PASS	AC=778;AF=0.155351;AN=5008;NS=2504;DP=17695;EAS_AF=0.248;AMR_AF=0.1499;AFR_AF=0.0998;EUR_AF=0.1054;SAS_AF=0.1902;AA=G|||;VT=SNP
11	131383007	rs407461	G	A	100	PASS	AC=685;AF=0.136781;AN=5008;NS=2504;DP=19195;EAS_AF=0.1359;AMR_AF=0.111;AFR_AF=0.0681;EUR_AF=0.1998;SAS_AF=0.184;AA=G|||;VT=SNP
11	131383516	rs402055	G	A	100	PASS	AC=686;AF=0.136981;AN=5008;NS=2504;DP=18703;EAS_AF=0.1359;AMR_AF=0.111;AFR_AF=0.0688;EUR_AF=0.1998;SAS_AF=0.184;AA=G|||;VT=SNP
11	131383662	rs6590583	A	G	100	PASS	AC=835;AF=0.166733;AN=5008;NS=2504;DP=16234;EAS_AF=0.248;AMR_AF=0.1484;AFR_AF=0.1407;EUR_AF=0.1093;SAS_AF=0.1902;AA=A|||;VT=SNP
11	131383674	rs392498	G	T	100	PASS	AC=685;AF=0.136781;AN=5008;NS=2504;DP=16239;EAS_AF=0.1359;AMR_AF=0.111;AFR_AF=0.0681;EUR_AF=0.1998;SAS_AF=0.184;AA=G|||;VT=SNP
11	131383779	rs369793	C	T	100	PASS	AC=685;AF=0.136781;AN=5008;NS=2504;DP=15476;EAS_AF=0.1359;AMR_AF=0.111;AFR_AF=0.0681;EUR_AF=0.1998;SAS_AF=0.184;AA=C|||;VT=SNP
11	131383789	rs398772	G	T	100	PASS	AC=684;AF=0.136581;AN=5008;NS=2504;DP=15398;EAS_AF=0.1359;AMR_AF=0.1095;AFR_AF=0.0681;EUR_AF=0.1998;SAS_AF=0.184;AA=G|||;VT=SNP
11	131383975	rs431683	C	T	100	PASS	AC=685;AF=0.136781;AN=5008;NS=2504;DP=18020;EAS_AF=0.1359;AMR_AF=0.111;AFR_AF=0.0681;EUR_AF=0.1998;SAS_AF=0.184;AA=C|||;VT=SNP
11	131384069	rs431485	C	G	100	PASS	AC=685;AF=0.136781;AN=5008;NS=2504;DP=17420;EAS_AF=0.1359;AMR_AF=0.111;AFR_AF=0.0681;EUR_AF=0.1998;SAS_AF=0.184;AA=C|||;VT=SNP
11	131384302	rs416706	A	G	100	PASS	AC=685;AF=0.136781;AN=5008;NS=2504;DP=13985;EAS_AF=0.1359;AMR_AF=0.111;AFR_AF=0.0681;EUR_AF=0.1998;SAS_AF=0.184;AA=G|||;VT=SNP
11	131384699	rs388618	G	A	100	PASS	AC=686;AF=0.136981;AN=5008;NS=2504;DP=16137;EAS_AF=0.1359;AMR_AF=0.111;AFR_AF=0.0688;EUR_AF=0.1998;SAS_AF=0.184;AA=g|||;VT=SNP
11	131384850	rs408101	C	G	100	PASS	AC=685;AF=0.136781;AN=5008;NS=2504;DP=18411;EAS_AF=0.1359;AMR_AF=0.111;AFR_AF=0.0681;EUR_AF=0.1998;SAS_AF=0.184;AA=C|||;VT=SNP
11	131384858	rs7479874	C	T	100	PASS	AC=1480;AF=0.295527;AN=5008;NS=2504;DP=18568;EAS_AF=0.5923;AMR_AF=0.4035;AFR_AF=0.0439;EUR_AF=0.2833;SAS_AF=0.2658;AA=C|||;VT=SNP
11	131384899	rs440329	A	C	100	PASS	AC=729;AF=0.145567;AN=5008;NS=2504;DP=20160;EAS_AF=0.1359;AMR_AF=0.111;AFR_AF=0.0726;EUR_AF=0.1998;SAS_AF=0.2229;AA=C|||;VT=SNP
11	131385275	rs424284	C	T	100	PASS	AC=604;AF=0.120607;AN=5008;NS=2504;DP=19779;EAS_AF=0.1359;AMR_AF=0.1081;AFR_AF=0.0106;EUR_AF=0.1998;SAS_AF=0.181;AA=C|||;VT=SNP
11	131385495	rs385987	G	A	100	PASS	AC=2304;AF=0.460064;AN=5008;NS=2504;DP=21418;EAS_AF=0.3998;AMR_AF=0.3991;AFR_AF=0.612;EUR_AF=0.3668;SAS_AF=0.456;AA=A|||;VT=SNP
11	131385787	rs365570	G	A	100	PASS	AC=686;AF=0.136981;AN=5008;NS=2504;DP=20455;EAS_AF=0.1359;AMR_AF=0.111;AFR_AF=0.0688;EUR_AF=0.1998;SAS_AF=0.184;AA=G|||;VT=SNP
11	131386186	rs12577683	G	A	100	PASS	AC=834;AF=0.166534;AN=5008;NS=2504;DP=17035;EAS_AF=0.249;AMR_AF=0.1527;AFR_AF=0.1377;EUR_AF=0.1083;SAS_AF=0.1902;AA=G|||;VT=SNP
11	131386191	rs424999	T	C	100	PASS	AC=1634;AF=0.326278;AN=5008;NS=2504;DP=17039;EAS_AF=0.3849;AMR_AF=0.2695;AFR_AF=0.2897;EUR_AF=0.3082;SAS_AF=0.3742;AA=C|||;VT=SNP
11	131386216	rs11222678	A	T	100	PASS	AC=834;AF=0.166534;AN=5008;NS=2504;DP=16938;EAS_AF=0.249;AMR_AF=0.1527;AFR_AF=0.1377;EUR_AF=0.1083;SAS_AF=0.1902;AA=A|||;VT=SNP
11	131386480	rs11222679	A	G	100	PASS	AC=440;AF=0.0878594;AN=5008;NS=2504;DP=16293;EAS_AF=0.0159;AMR_AF=0.1196;AFR_AF=0.152;EUR_AF=0.0596;SAS_AF=0.0818;AA=A|||;VT=SNP
11	131386691	rs73026162	C	G	100	PASS	AC=839;AF=0.167532;AN=5008;NS=2504;DP=19287;EAS_AF=0.249;AMR_AF=0.1513;AFR_AF=0.143;EUR_AF=0.1074;SAS_AF=0.1902;AA=G|||;VT=SNP
11	131386716	rs365523	G	A	100	PASS	AC=2311;AF=0.461462;AN=5008;NS=2504;DP=19288;EAS_AF=0.4008;AMR_AF=0.4035;AFR_AF=0.6142;EUR_AF=0.3668;SAS_AF=0.456;AA=A|||;VT=SNP
11	131388433	rs408354	T	A	100	PASS	AC=809;AF=0.161542;AN=5008;NS=2504;DP=20987;EAS_AF=0.1359;AMR_AF=0.1196;AFR_AF=0.1558;EUR_AF=0.1988;SAS_AF=0.1871;AA=T|||;VT=SNP
11	131388701	rs6590584	C	T	100	PASS	AC=831;AF=0.165935;AN=5008;NS=2504;DP=20923;EAS_AF=0.249;AMR_AF=0.1513;AFR_AF=0.1369;EUR_AF=0.1074;SAS_AF=0.1902;AA=T|||;VT=SNP
11	131389811	rs12421163	G	C	100	PASS	AC=827;AF=0.165136;AN=5008;NS=2504;DP=20489;EAS_AF=0.245;AMR_AF=0.1513;AFR_AF=0.1369;EUR_AF=0.1074;SAS_AF=0.1902;AA=-|||;VT=SNP
11	131390232	rs7107366	G	A	100	PASS	AC=831;AF=0.165935;AN=5008;NS=2504;DP=15788;EAS_AF=0.249;AMR_AF=0.1513;AFR_AF=0.1369;EUR_AF=0.1074;SAS_AF=0.1902;AA=A|||;VT=SNP
11	131390912	rs12279734	A	G	100	PASS	AC=690;AF=0.13778;AN=5008;NS=2504;DP=15109;EAS_AF=0.1359;AMR_AF=0.111;AFR_AF=0.0688;EUR_AF=0.1988;SAS_AF=0.1892;AA=A|||;VT=SNP
11	131390955	rs11222682	A	G	100	PASS	AC=407;AF=0.08127;AN=5008;NS=2504;DP=14152;EAS_AF=0.0159;AMR_AF=0.1196;AFR_AF=0.1278;EUR_AF=0.0596;SAS_AF=0.0808;AA=A|||;VT=SNP
```
