## Supplementary material for "Characterization of shared and ancestry-specific signals driving complex traits using multi-ancestry fine-mapping": mesusiecsinfo

```
*************************************************************

  Multiple Ancestry Sum of Single Effect Model (MESuSiE)          

   Visit http://www.xzlab.org/software.html For Update            

            (C) 2022 Boran Gao, Xiang Zhou                        

              GNU General Public License                          

*************************************************************
# Start data processing for sufficient statistics 
# Create MESuSiE object 
# Start data analysis 

# Data analysis is done, and now generates result 

Potential causal SNPs with PIP > 0.5:  

Credible sets for effects: 
$cs
$cs$L1
 [1] 1004 1006 1007 1010 1011 1012 1013 1014 1015 1016 1017 1018 1019 1020 1021
[16] 1022 1024 1027 1028 1029

$cs$L2
 [1] 576 579 580 581 582 583 584 586 587 589 590 591 592 593 595 596 597 598 600
[20] 602 603 604 606 607 610 612 613 614 616 619 620 621 622 623 626 628 629 630
[39] 634 637 639 653

$cs$L3
 [1] 495 496 498 499 502 503 504 505 506 507 509 510 511 512 513 514 515 518 519
[20] 520 522 523 524 525 526 527 528 529 530 531 532 533 534 535 536 537 539 540
[39] 541 542 544 545 546 548 549 550 551 552 554 555 556 557 558 559 560 561 562
[58] 563 564 565 566 569


$cs_category
       L1        L2        L3 
"eur_afr"     "eur"     "eur" 

$purity
   min.abs.corr mean.abs.corr median.abs.corr
L1     0.984753     0.9960487        0.998086
L2     0.588043     0.9096578        0.994064
L3     0.837424     0.9922074        1.000000

$cs_index
[1] 1 2 3

$coverage
[1] 0.9640680 0.9507679 0.9508984

$requested_coverage
[1] 0.95


 Use MESuSiE_Plot() for visualization
# Total time used for the analysis: 0.06 mins
```
