## Supplementary material for "Characterization of shared and ancestry-specific signals driving complex traits using multi-ancestry fine-mapping": mesusieoutput

```
                 eur          afr      eur_afr
   [1,] 1.664443e-05 8.623479e-06 5.915910e-06
   [2,] 2.859480e-06 9.014784e-06 8.872320e-07
   [3,] 4.137191e-06 1.033856e-05 1.695008e-06
   [4,] 3.489089e-06 9.719727e-06 1.348614e-06
   [5,] 6.707284e-06 8.619522e-06 2.237407e-06
   [6,] 6.955520e-06 8.613379e-06 2.299715e-06
   [7,] 6.955520e-06 8.613588e-06 2.305132e-06
   [8,] 6.979429e-06 8.672061e-06 2.454500e-06
   [9,] 6.707284e-06 8.613401e-06 2.216359e-06
  [10,] 6.339586e-06 8.626731e-06 2.077249e-06
  [11,] 6.893212e-06 8.637545e-06 2.246625e-06
  [12,] 2.180448e-06 8.455359e-06 7.112178e-07
  [13,] 3.161619e-06 8.686627e-06 9.793973e-07
  [14,] 6.546718e-06 9.261081e-06 1.944256e-06
  [15,] 6.546718e-06 9.241911e-06 1.947965e-06
  [16,] 5.100503e-06 8.573057e-06 1.744773e-06
  [17,] 5.597792e-06 9.183399e-06 1.687388e-06
  [18,] 6.310399e-06 9.215248e-06 1.885843e-06
  [19,] 5.511323e-06 9.178467e-06 1.663325e-06
  [20,] 5.681048e-06 9.178467e-06 1.712197e-06
  [21,] 5.511323e-06 9.178467e-06 1.663325e-06
  [22,] 5.511323e-06 9.175883e-06 1.663757e-06
  [23,] 6.817144e-06 8.689050e-06 2.172735e-06
  [24,] 5.417493e-06 9.163343e-06 1.638784e-06
  [25,] 5.417493e-06 9.178149e-06 1.635883e-06
  [26,] 5.236677e-06 9.178467e-06 1.584157e-06
  [27,] 6.006608e-06 8.691221e-06 1.917522e-06
  [28,] 4.880319e-06 8.573935e-06 1.663755e-06
  [29,] 4.551559e-06 9.194034e-06 1.384595e-06
  [30,] 6.622874e-06 8.227333e-06 2.194232e-06
  [31,] 4.856935e-06 9.093779e-06 1.487497e-06
  [32,] 1.971189e-06 8.570446e-06 6.588584e-07
  [33,] 4.588247e-06 8.366518e-06 1.653374e-06
  [34,] 7.596180e-06 8.375875e-06 2.359289e-06
  [35,] 4.964449e-06 8.622321e-06 1.723660e-06
  [36,] 4.937872e-06 8.615025e-06 1.710856e-06
  [37,] 9.608823e-06 8.217356e-06 3.156785e-06
  [38,] 5.641523e-06 9.395396e-06 1.668202e-06
  [39,] 5.010887e-06 8.612709e-06 1.737539e-06
  [40,] 4.965591e-06 8.608130e-06 1.718677e-06
  [41,] 3.470945e-06 8.352437e-06 1.233987e-06
  [42,] 3.148110e-05 9.109398e-06 9.391653e-06
  [43,] 5.057468e-06 8.603639e-06 1.751360e-06
  [44,] 5.641523e-06 9.388977e-06 1.669075e-06
  [45,] 1.948060e-06 9.029104e-06 6.421926e-07
  [46,] 9.406219e-06 8.218352e-06 3.100918e-06
  [47,] 5.089248e-06 8.617354e-06 1.768958e-06
  [48,] 9.256335e-06 8.229160e-06 3.094626e-06
  [49,] 5.449812e-06 9.327246e-06 1.623234e-06
  [50,] 7.107700e-06 8.338768e-06 2.230399e-06
  [51,] 4.995647e-06 8.678662e-06 1.755468e-06
  [52,] 7.867205e-06 8.345501e-06 2.457441e-06
  [53,] 7.390406e-06 8.345501e-06 2.312045e-06
  [54,] 4.907146e-06 8.681482e-06 1.721708e-06
  [55,] 2.749492e-06 8.658165e-06 8.694305e-07
  [56,] 5.544472e-06 9.340746e-06 1.648471e-06
  [57,] 2.709807e-06 8.620538e-06 8.605285e-07
  [58,] 4.695696e-06 8.875821e-06 1.682381e-06
  [59,] 4.758718e-06 8.935303e-06 1.722026e-06
  [60,] 5.627664e-06 9.711842e-06 2.315028e-06
  [61,] 3.384104e-06 8.069995e-06 1.129408e-06
  [62,] 3.205185e-06 8.090078e-06 1.072422e-06
  [63,] 3.174515e-06 8.231289e-06 1.038744e-06
  [64,] 6.104345e-06 9.311875e-06 1.813067e-06
  [65,] 5.786791e-06 9.386719e-06 1.712142e-06
  [66,] 3.195029e-06 8.418460e-06 1.026853e-06
  [67,] 3.046122e-06 8.303439e-06 1.067053e-06
  [68,] 3.803457e-06 8.921109e-06 1.291883e-06
  [69,] 2.973527e-06 8.348962e-06 9.457544e-07
  [70,] 4.619079e-06 9.045429e-06 1.680321e-06
  [71,] 3.285022e-06 8.097474e-06 1.100606e-06
  [72,] 2.687172e-06 9.003617e-06 9.800597e-07
  [73,] 2.596861e-06 8.708051e-06 9.284366e-07
  [74,] 2.690002e-06 8.842628e-06 9.726819e-07
  [75,] 3.278213e-06 8.893006e-06 1.046471e-06
  [76,] 3.923354e-06 9.121617e-06 1.471826e-06
  [77,] 4.034962e-06 8.685444e-06 1.315514e-06
  [78,] 3.789118e-06 8.706259e-06 1.365966e-06
  [79,] 3.538322e-06 9.059904e-06 1.103646e-06
  [80,] 4.100085e-06 9.236910e-06 1.451459e-06
  [81,] 3.516975e-06 8.602074e-06 1.243895e-06
  [82,] 3.757510e-06 8.847939e-06 1.202261e-06
  [83,] 3.907087e-06 8.602074e-06 1.387485e-06
  [84,] 3.964806e-06 8.762854e-06 1.439155e-06
  [85,] 3.957793e-06 8.618629e-06 1.408928e-06
  [86,] 3.565395e-06 8.609611e-06 1.261849e-06
  [87,] 3.735506e-06 8.588906e-06 1.322265e-06
  [88,] 3.957793e-06 8.758984e-06 1.435963e-06
  [89,] 4.213758e-06 8.840883e-06 1.345932e-06
  [90,] 4.202313e-06 8.683599e-06 1.509497e-06
  [91,] 3.789118e-06 8.586511e-06 1.340504e-06
  [92,] 2.918755e-06 8.391282e-06 9.503316e-07
  [93,] 3.764247e-06 8.560819e-06 1.327148e-06
  [94,] 3.874165e-06 8.752563e-06 1.404272e-06
  [95,] 4.016747e-06 8.714698e-06 1.452139e-06
  [96,] 3.869126e-06 9.415229e-06 1.325317e-06
  [97,] 4.138969e-06 8.677246e-06 1.483706e-06
  [98,] 3.900227e-06 8.648769e-06 1.390381e-06
  [99,] 3.844740e-06 8.666030e-06 1.372442e-06
 [100,] 2.953538e-06 8.427844e-06 9.548151e-07
 [101,] 2.243460e-06 8.668097e-06 7.793135e-07
 [102,] 4.269214e-06 9.217479e-06 1.535716e-06
 [103,] 4.349272e-06 9.550049e-06 1.620805e-06
 [104,] 2.284587e-06 8.920826e-06 7.404068e-07
 [105,] 1.832323e-06 9.128023e-06 6.029122e-07
 [106,] 4.373462e-06 9.254805e-06 1.583825e-06
 [107,] 3.504212e-06 8.732689e-06 1.251099e-06
 [108,] 3.497478e-06 8.846776e-06 1.266515e-06
 [109,] 3.138962e-06 8.800807e-06 1.021901e-06
 [110,] 2.232338e-06 8.116165e-06 7.389670e-07
 [111,] 3.549182e-06 8.942039e-06 1.127926e-06
 [112,] 4.270448e-06 8.776185e-06 1.448624e-06
 [113,] 4.241228e-06 8.763031e-06 1.427869e-06
 [114,] 2.918718e-06 9.299979e-06 8.981587e-07
 [115,] 2.020737e-06 8.965926e-06 6.597025e-07
 [116,] 2.389732e-06 8.273374e-06 8.077208e-07
 [117,] 2.351154e-06 8.279260e-06 7.928293e-07
 [118,] 3.793428e-06 8.768677e-06 1.264583e-06
 [119,] 2.117570e-06 9.356990e-06 7.386016e-07
 [120,] 1.957683e-06 8.871080e-06 6.433961e-07
 [121,] 2.100126e-06 9.421062e-06 7.338594e-07
 [122,] 2.270791e-06 8.985592e-06 7.784443e-07
 [123,] 2.740489e-06 9.145276e-06 9.698924e-07
 [124,] 5.257122e-06 9.828698e-06 2.086315e-06
 [125,] 1.828559e-06 8.919395e-06 6.079917e-07
 [126,] 3.653597e-06 8.737195e-06 1.213930e-06
 [127,] 2.235882e-06 8.647602e-06 7.484535e-07
 [128,] 2.592436e-06 9.701650e-06 9.527715e-07
 [129,] 2.231488e-06 8.594211e-06 7.439856e-07
 [130,] 2.606509e-06 8.868898e-06 9.316795e-07
 [131,] 2.257291e-06 9.525080e-06 8.174926e-07
 [132,] 3.565696e-06 8.723749e-06 1.197303e-06
 [133,] 2.503451e-06 8.529078e-06 8.689379e-07
 [134,] 2.281237e-06 8.307464e-06 7.657198e-07
 [135,] 1.808674e-06 8.887381e-06 6.015036e-07
 [136,] 3.688144e-06 8.731344e-06 1.244440e-06
 [137,] 2.029036e-06 9.330630e-06 6.880308e-07
 [138,] 2.249027e-06 8.429778e-06 7.535568e-07
 [139,] 2.633182e-06 9.432784e-06 9.587954e-07
 [140,] 2.111321e-06 9.116195e-06 7.249603e-07
 [141,] 2.339389e-06 9.155270e-06 8.418692e-07
 [142,] 1.826811e-06 9.009663e-06 6.088503e-07
 [143,] 2.454448e-06 9.467321e-06 8.866711e-07
 [144,] 1.840759e-06 9.011962e-06 6.076715e-07
 [145,] 2.267187e-06 8.359867e-06 7.614714e-07
 [146,] 5.286178e-06 8.388101e-06 1.845074e-06
 [147,] 4.879329e-06 8.335891e-06 1.683377e-06
 [148,] 2.220160e-06 8.271317e-06 7.528177e-07
 [149,] 2.295772e-06 8.383015e-06 7.749256e-07
 [150,] 1.962840e-06 9.776235e-06 6.553813e-07
 [151,] 2.387433e-06 9.796453e-06 7.909655e-07
 [152,] 2.235575e-06 8.358111e-06 7.446893e-07
 [153,] 2.263724e-06 8.102622e-06 7.468437e-07
 [154,] 7.015481e-06 8.963744e-06 2.393569e-06
 [155,] 2.282939e-06 8.191443e-06 7.612839e-07
 [156,] 2.252703e-06 8.473611e-06 7.512023e-07
 [157,] 1.923493e-06 9.109240e-06 6.268820e-07
 [158,] 1.439690e-05 8.889198e-06 4.320148e-06
 [159,] 2.988809e-06 8.986821e-06 1.001376e-06
 [160,] 2.056769e-06 9.318829e-06 6.934712e-07
 [161,] 2.068367e-06 9.323204e-06 6.994807e-07
 [162,] 1.075645e-05 8.908735e-06 3.263769e-06
 [163,] 2.130172e-06 9.141127e-06 7.247868e-07
 [164,] 2.107864e-06 8.880300e-06 7.115675e-07
 [165,] 2.086539e-06 8.896019e-06 7.038622e-07
 [166,] 2.144799e-06 9.087827e-06 7.292187e-07
 [167,] 2.086539e-06 9.097700e-06 7.073291e-07
 [168,] 2.083686e-06 9.087650e-06 7.059312e-07
 [169,] 2.145786e-06 9.061306e-06 7.288576e-07
 [170,] 2.126569e-06 8.858730e-06 7.175810e-07
 [171,] 2.140534e-06 9.125851e-06 7.286350e-07
 [172,] 2.067688e-06 9.144580e-06 6.988850e-07
 [173,] 2.099089e-06 9.148519e-06 7.123487e-07
 [174,] 2.065314e-06 9.111917e-06 6.972221e-07
 [175,] 2.348278e-06 8.734076e-06 7.681472e-07
 [176,] 2.060464e-06 9.268500e-06 6.974397e-07
 [177,] 2.395705e-06 8.534992e-06 8.080677e-07
 [178,] 4.003717e-06 8.793458e-06 1.299339e-06
 [179,] 2.028807e-06 9.248492e-06 6.812796e-07
 [180,] 2.066251e-06 9.094708e-06 6.952164e-07
 [181,] 6.964294e-06 8.764208e-06 2.593463e-06
 [182,] 2.422116e-06 9.051953e-06 7.795987e-07
 [183,] 2.541554e-05 9.325270e-06 1.025505e-05
 [184,] 2.628655e-05 1.115791e-05 1.497264e-05
 [185,] 6.609646e-06 9.726512e-06 2.862696e-06
 [186,] 4.799706e-06 8.810370e-06 1.789019e-06
 [187,] 3.621121e-06 8.295975e-06 1.105374e-06
 [188,] 2.306638e-06 8.120484e-06 7.381707e-07
 [189,] 2.629577e-06 8.142061e-06 8.310416e-07
 [190,] 2.656902e-06 8.703589e-06 8.185646e-07
 [191,] 3.816611e-06 1.118914e-05 1.063125e-06
 [192,] 2.344662e-06 9.139568e-06 7.178945e-07
 [193,] 2.406436e-06 8.996081e-06 7.391952e-07
 [194,] 4.481858e-06 1.077127e-05 1.243008e-06
 [195,] 4.481858e-06 1.118354e-05 1.225401e-06
 [196,] 6.248741e-05 9.540629e-06 1.530278e-05
 [197,] 4.505817e-05 9.080236e-06 1.500288e-05
 [198,] 4.660222e-06 1.145007e-05 1.248537e-06
 [199,] 4.453930e-06 1.120504e-05 1.209026e-06
 [200,] 2.879807e-06 1.039517e-05 8.426295e-07
 [201,] 2.676536e-06 1.005692e-05 8.023108e-07
 [202,] 2.611499e-06 1.014215e-05 7.836239e-07
 [203,] 2.548064e-06 9.248036e-06 7.825321e-07
 [204,] 2.884546e-06 9.403063e-06 8.731688e-07
 [205,] 3.666054e-06 8.387864e-06 1.220632e-06
 [206,] 3.726042e-06 8.388898e-06 1.247390e-06
 [207,] 3.232654e-06 1.104681e-05 9.160973e-07
 [208,] 9.415485e-06 8.402194e-06 3.220252e-06
 [209,] 3.304443e-06 1.054872e-05 9.419021e-07
 [210,] 5.098253e-06 9.669822e-06 1.390958e-06
 [211,] 2.942196e-06 1.153903e-05 8.456532e-07
 [212,] 3.538546e-06 1.158526e-05 9.766724e-07
 [213,] 3.439024e-06 1.146018e-05 9.557093e-07
 [214,] 3.616469e-06 8.538004e-06 1.260209e-06
 [215,] 3.825202e-06 1.159065e-05 1.043414e-06
 [216,] 4.763120e-06 9.058589e-06 1.349679e-06
 [217,] 3.576700e-06 1.064494e-05 1.005563e-06
 [218,] 3.308452e-06 1.046170e-05 9.449272e-07
 [219,] 3.483875e-06 8.453750e-06 1.185991e-06
 [220,] 3.076808e-06 1.124950e-05 8.742338e-07
 [221,] 4.405089e-06 8.864693e-06 1.273871e-06
 [222,] 4.471323e-06 8.819954e-06 1.295508e-06
 [223,] 1.720440e-05 8.394158e-06 5.739973e-06
 [224,] 2.319051e-06 1.118117e-05 7.067580e-07
 [225,] 2.289418e-06 1.115633e-05 7.007152e-07
 [226,] 3.109160e-06 8.447074e-06 9.931158e-07
 [227,] 1.248117e-05 9.086867e-06 3.883253e-06
 [228,] 6.885329e-06 8.381738e-06 2.323659e-06
 [229,] 2.270784e-06 1.056244e-05 7.015202e-07
 [230,] 8.232166e-06 8.360961e-06 2.722881e-06
 [231,] 8.511383e-06 8.972668e-06 2.324188e-06
 [232,] 7.871542e-06 8.360207e-06 2.600487e-06
 [233,] 3.655328e-06 1.069710e-05 1.025501e-06
 [234,] 7.500658e-06 8.360571e-06 2.480963e-06
 [235,] 3.448860e-06 1.068157e-05 9.771068e-07
 [236,] 6.859332e-05 9.136802e-06 2.681042e-05
 [237,] 1.094306e-05 8.677398e-06 3.034890e-06
 [238,] 6.169271e-06 9.303461e-06 1.680407e-06
 [239,] 6.521923e-06 9.294678e-06 1.766410e-06
 [240,] 3.281728e-06 9.009213e-06 1.115353e-06
 [241,] 1.245349e-05 9.593518e-06 6.251945e-06
 [242,] 6.654184e-06 8.992173e-06 1.845945e-06
 [243,] 6.286474e-06 9.035375e-06 1.746436e-06
 [244,] 3.375710e-06 9.214967e-06 1.493600e-06
 [245,] 3.512492e-06 9.458287e-06 1.633380e-06
 [246,] 2.006288e-06 9.880227e-06 7.138181e-07
 [247,] 2.884023e-06 9.122581e-06 1.248410e-06
 [248,] 3.512492e-06 9.458287e-06 1.633380e-06
 [249,] 2.006288e-06 9.799057e-06 7.126592e-07
 [250,] 6.579597e-06 9.173022e-06 1.798364e-06
 [251,] 2.006288e-06 9.763364e-06 7.121418e-07
 [252,] 4.665778e-06 8.470432e-06 1.596375e-06
 [253,] 1.827493e-06 9.850817e-06 6.757898e-07
 [254,] 6.498979e-06 9.131492e-06 1.785230e-06
 [255,] 4.263549e-06 9.393954e-06 1.982988e-06
 [256,] 3.338325e-06 8.464173e-06 1.087447e-06
 [257,] 6.077721e-06 9.054537e-06 1.691323e-06
 [258,] 3.444646e-06 8.970571e-06 1.457144e-06
 [259,] 2.908548e-06 9.585628e-06 1.397539e-06
 [260,] 3.831073e-06 8.473936e-06 1.211570e-06
 [261,] 3.122618e-06 9.701651e-06 1.527301e-06
 [262,] 3.022375e-06 9.355606e-06 1.405420e-06
 [263,] 2.711768e-06 9.771195e-06 1.324935e-06
 [264,] 3.418181e-06 8.427668e-06 1.110360e-06
 [265,] 3.504261e-06 9.013437e-06 1.495666e-06
 [266,] 5.515223e-06 9.231201e-06 1.530245e-06
 [267,] 5.572059e-06 9.222680e-06 1.545154e-06
 [268,] 2.366164e-06 9.694941e-06 1.133554e-06
 [269,] 2.539741e-06 9.713135e-06 1.225294e-06
 [270,] 2.539741e-06 9.713135e-06 1.225294e-06
 [271,] 3.418181e-06 8.457045e-06 1.107088e-06
 [272,] 2.538050e-06 9.816061e-06 1.239285e-06
 [273,] 3.391646e-06 8.467054e-06 1.099787e-06
 [274,] 2.612583e-05 8.554912e-06 1.009155e-05
 [275,] 2.539741e-06 9.961177e-06 1.260359e-06
 [276,] 1.956052e-05 9.117157e-06 5.892724e-06
 [277,] 2.006463e-06 8.178618e-06 6.671473e-07
 [278,] 2.482101e-06 9.943177e-06 1.227246e-06
 [279,] 3.116020e-06 9.000474e-06 1.320966e-06
 [280,] 2.539741e-06 9.943177e-06 1.257886e-06
 [281,] 3.185966e-06 9.018304e-06 1.356462e-06
 [282,] 2.996491e-06 9.002572e-06 1.268610e-06
 [283,] 3.063212e-06 9.010041e-06 1.299956e-06
 [284,] 3.401612e-06 8.484137e-06 1.102659e-06
 [285,] 2.758625e-06 9.371435e-06 1.277126e-06
 [286,] 3.371985e-06 8.493781e-06 1.094936e-06
 [287,] 3.131732e-06 8.973108e-06 1.320439e-06
 [288,] 5.515223e-06 9.053096e-06 1.553945e-06
 [289,] 5.404284e-06 9.045597e-06 1.527043e-06
 [290,] 2.800724e-06 9.002572e-06 1.182372e-06
 [291,] 2.969672e-05 8.570186e-06 1.151041e-05
 [292,] 2.800724e-06 8.987758e-06 1.178953e-06
 [293,] 3.376733e-06 8.574815e-06 1.091288e-06
 [294,] 1.941438e-06 9.723459e-06 6.797453e-07
 [295,] 6.593897e-06 8.511353e-06 2.320972e-06
 [296,] 5.858194e-06 9.037394e-06 1.642338e-06
 [297,] 4.318318e-06 8.533977e-06 1.489349e-06
 [298,] 2.990086e-06 8.893154e-06 1.236217e-06
 [299,] 2.925292e-06 8.893154e-06 1.208448e-06
 [300,] 2.925292e-06 8.901660e-06 1.210591e-06
 [301,] 7.057408e-06 8.652119e-06 2.596704e-06
 [302,] 3.056621e-06 8.880845e-06 1.261307e-06
 [303,] 3.417284e-06 8.894904e-06 1.420155e-06
 [304,] 4.495841e-06 8.639579e-06 1.584408e-06
 [305,] 3.270047e-06 8.934094e-06 1.368887e-06
 [306,] 3.267197e-06 8.936730e-06 1.367864e-06
 [307,] 3.267197e-06 8.943728e-06 1.369885e-06
 [308,] 3.180907e-06 8.964959e-06 1.340075e-06
 [309,] 3.195122e-06 8.943728e-06 1.338526e-06
 [310,] 3.267197e-06 8.943728e-06 1.369885e-06
 [311,] 5.876801e-06 9.057524e-06 1.644001e-06
 [312,] 3.341231e-06 8.936730e-06 1.400038e-06
 [313,] 3.267197e-06 8.936730e-06 1.367864e-06
 [314,] 3.417284e-06 8.936730e-06 1.433108e-06
 [315,] 3.267197e-06 8.936730e-06 1.367864e-06
 [316,] 3.179061e-06 8.936730e-06 1.329587e-06
 [317,] 4.491940e-06 8.635806e-06 1.581963e-06
 [318,] 3.483324e-06 8.901660e-06 1.452623e-06
 [319,] 3.195122e-06 8.950765e-06 1.340496e-06
 [320,] 3.344965e-06 8.943728e-06 1.403741e-06
 [321,] 3.267197e-06 8.957842e-06 1.373938e-06
 [322,] 3.417284e-06 8.943728e-06 1.435244e-06
 [323,] 3.267197e-06 8.964959e-06 1.375969e-06
 [324,] 3.195122e-06 8.964959e-06 1.344446e-06
 [325,] 3.341231e-06 8.950765e-06 1.404197e-06
 [326,] 3.267197e-06 8.980036e-06 1.380246e-06
 [327,] 3.665824e-06 9.001882e-06 1.564963e-06
 [328,] 3.417284e-06 9.009245e-06 1.454847e-06
 [329,] 3.391155e-06 9.050190e-06 1.454795e-06
 [330,] 4.083004e-06 9.032328e-06 1.761530e-06
 [331,] 3.261530e-06 9.024839e-06 1.390239e-06
 [332,] 3.180429e-06 9.023280e-06 1.353800e-06
 [333,] 3.835899e-06 9.032758e-06 1.651361e-06
 [334,] 3.835899e-06 9.063886e-06 1.661803e-06
 [335,] 8.743103e-06 9.014540e-06 2.362464e-06
 [336,] 6.340039e-06 8.849501e-06 2.405325e-06
 [337,] 4.536231e-06 8.716296e-06 1.820534e-06
 [338,] 5.215917e-06 8.850303e-06 1.936738e-06
 [339,] 4.012676e-06 8.630883e-06 1.575919e-06
 [340,] 1.529000e-05 8.637534e-06 4.200234e-06
 [341,] 2.383614e-06 9.319244e-06 1.088271e-06
 [342,] 1.927343e-06 9.364269e-06 7.539143e-07
 [343,] 2.941281e-06 8.684889e-06 1.164200e-06
 [344,] 9.597692e-06 8.647106e-06 2.700104e-06
 [345,] 1.147721e-05 8.734948e-06 4.336662e-06
 [346,] 2.410832e-05 9.074613e-06 7.466087e-06
 [347,] 2.117881e-06 8.211751e-06 7.222510e-07
 [348,] 2.300932e-06 8.301278e-06 7.664235e-07
 [349,] 2.207843e-06 8.681444e-06 7.763931e-07
 [350,] 7.803253e-06 8.442975e-06 2.391330e-06
 [351,] 2.735926e-05 9.057554e-06 8.625923e-06
 [352,] 2.521892e-06 8.296055e-06 8.079226e-07
 [353,] 2.108752e-06 8.655292e-06 8.653812e-07
 [354,] 2.521892e-06 8.297664e-06 8.130933e-07
 [355,] 4.863147e-06 9.124929e-06 2.251633e-06
 [356,] 3.099918e-06 8.301229e-06 1.005937e-06
 [357,] 1.065733e-05 8.329880e-06 3.334957e-06
 [358,] 2.199574e-06 8.792728e-06 7.775291e-07
 [359,] 2.171081e-06 8.627410e-06 7.605914e-07
 [360,] 4.699497e-06 9.001054e-06 1.613747e-06
 [361,] 2.209195e-06 8.750015e-06 7.808300e-07
 [362,] 2.171081e-06 8.805494e-06 7.662692e-07
 [363,] 2.199574e-06 8.794450e-06 7.775840e-07
 [364,] 2.374279e-06 8.319058e-06 7.967346e-07
 [365,] 2.757434e-06 8.467594e-06 1.095580e-06
 [366,] 2.479335e-06 8.306549e-06 8.298920e-07
 [367,] 2.342289e-06 8.322631e-06 7.863539e-07
 [368,] 2.539883e-06 8.321174e-06 8.538126e-07
 [369,] 3.836212e-06 9.042645e-06 1.353721e-06
 [370,] 2.234878e-06 8.292602e-06 7.436788e-07
 [371,] 2.183091e-06 8.298887e-06 7.279150e-07
 [372,] 2.195084e-06 8.298887e-06 7.319651e-07
 [373,] 2.232913e-06 8.295810e-06 7.439496e-07
 [374,] 2.016509e-06 8.922825e-06 8.665337e-07
 [375,] 2.146854e-06 8.309776e-06 7.176293e-07
 [376,] 2.460841e-06 8.337814e-06 8.295722e-07
 [377,] 2.498240e-06 8.318705e-06 8.390701e-07
 [378,] 1.257669e-05 9.273477e-06 3.207939e-06
 [379,] 2.619820e-06 8.330982e-06 8.831918e-07
 [380,] 4.666508e-06 8.339969e-06 1.482702e-06
 [381,] 4.478627e-06 9.014374e-06 1.534004e-06
 [382,] 2.276069e-06 8.863406e-06 8.118259e-07
 [383,] 2.441973e-06 8.328509e-06 8.215762e-07
 [384,] 2.913999e-06 9.372299e-06 1.055801e-06
 [385,] 2.330131e-06 8.875399e-06 8.342526e-07
 [386,] 3.510581e-06 8.840045e-06 1.151901e-06
 [387,] 2.701701e-06 8.341541e-06 9.121798e-07
 [388,] 2.655715e-06 8.331887e-06 8.943616e-07
 [389,] 3.524357e-06 8.840045e-06 1.149104e-06
 [390,] 2.725437e-06 8.336573e-06 9.192964e-07
 [391,] 2.846908e-06 8.326076e-06 9.582763e-07
 [392,] 2.951123e-06 8.376084e-06 1.004059e-06
 [393,] 3.037988e-06 8.363804e-06 1.031639e-06
 [394,] 2.979481e-06 8.380597e-06 1.014835e-06
 [395,] 2.514517e-06 8.729106e-06 9.010818e-07
 [396,] 4.065177e-06 8.724306e-06 1.426390e-06
 [397,] 2.630540e-06 8.746498e-06 9.480918e-07
 [398,] 3.132987e-06 8.441898e-06 1.077779e-06
 [399,] 3.912897e-06 8.960602e-06 1.318514e-06
 [400,] 3.759206e-06 8.463001e-06 1.281785e-06
 [401,] 2.941791e-06 8.399836e-06 1.000605e-06
 [402,] 3.744926e-06 8.563361e-06 1.286564e-06
 [403,] 3.821014e-06 8.989561e-06 1.291462e-06
 [404,] 5.287869e-06 9.217498e-06 1.733518e-06
 [405,] 2.087025e-06 9.182037e-06 7.134560e-07
 [406,] 2.395024e-06 9.207265e-06 8.462686e-07
 [407,] 2.478146e-06 9.262122e-06 8.809717e-07
 [408,] 2.500258e-06 1.210238e-05 9.754335e-07
 [409,] 3.638241e-06 9.015718e-06 1.266966e-06
 [410,] 5.886097e-06 8.448625e-06 2.199155e-06
 [411,] 2.539651e-06 1.215581e-05 9.951669e-07
 [412,] 1.250547e-05 9.155078e-06 3.644404e-06
 [413,] 2.420044e-06 1.210238e-05 9.378564e-07
 [414,] 2.504296e-06 1.198243e-05 9.747070e-07
 [415,] 6.298967e-06 8.442591e-06 2.009736e-06
 [416,] 2.764188e-06 9.407554e-06 9.994361e-07
 [417,] 1.802644e-06 1.142736e-05 6.262595e-07
 [418,] 7.776831e-06 8.320417e-06 2.164067e-06
 [419,] 1.770745e-06 1.247504e-05 5.927253e-07
 [420,] 1.768881e-06 1.280875e-05 6.017149e-07
 [421,] 1.798984e-06 1.256234e-05 5.820682e-07
 [422,] 1.794430e-06 1.120142e-05 5.819071e-07
 [423,] 1.817096e-06 1.116893e-05 5.845187e-07
 [424,] 1.764295e-06 8.974867e-06 5.819631e-07
 [425,] 7.043193e-06 8.404146e-06 2.532875e-06
 [426,] 1.783028e-06 1.089340e-05 5.812244e-07
 [427,] 3.344369e-06 8.302527e-06 1.068046e-06
 [428,] 1.754247e-06 8.829116e-06 5.810206e-07
 [429,] 1.778935e-06 1.070014e-05 5.810435e-07
 [430,] 1.780365e-06 8.804385e-06 5.855202e-07
 [431,] 1.774464e-06 8.913277e-06 5.838175e-07
 [432,] 1.797577e-06 8.913277e-06 5.908834e-07
 [433,] 1.248556e-05 9.077185e-06 3.733424e-06
 [434,] 1.775608e-06 8.870092e-06 5.876016e-07
 [435,] 1.777550e-06 8.874969e-06 5.877746e-07
 [436,] 1.777550e-06 8.885295e-06 5.877610e-07
 [437,] 1.784746e-06 8.880363e-06 5.887377e-07
 [438,] 1.782118e-06 8.900251e-06 5.882961e-07
 [439,] 1.842773e-06 8.305507e-06 6.070844e-07
 [440,] 7.656295e-06 9.060942e-06 2.631092e-06
 [441,] 2.255180e-06 1.355809e-05 8.859476e-07
 [442,] 3.490197e-05 9.619068e-06 1.619003e-05
 [443,] 2.290429e-06 9.033014e-06 8.100605e-07
 [444,] 3.664098e-05 1.021730e-05 1.817992e-05
 [445,] 2.987340e-06 9.294198e-06 1.100240e-06
 [446,] 2.678197e-06 9.258034e-06 8.766894e-07
 [447,] 3.034205e-06 9.557781e-06 1.134984e-06
 [448,] 2.705447e-06 9.444198e-06 8.763793e-07
 [449,] 2.327402e-06 1.440119e-05 9.355528e-07
 [450,] 2.257461e-06 9.446408e-06 8.117426e-07
 [451,] 2.453801e-06 1.471686e-05 1.006325e-06
 [452,] 3.350014e-06 1.500501e-05 1.484056e-06
 [453,] 5.443408e-06 8.904305e-06 1.537672e-06
 [454,] 2.884101e-05 9.232291e-06 1.259407e-05
 [455,] 2.603774e-06 1.179187e-05 8.419367e-07
 [456,] 7.443186e-06 1.085327e-05 1.794732e-06
 [457,] 4.329109e-06 9.322136e-06 1.645359e-06
 [458,] 3.103466e-04 8.814977e-06 7.875944e-05
 [459,] 4.187166e-06 9.320111e-06 1.587681e-06
 [460,] 4.446885e-04 8.813431e-06 1.710020e-04
 [461,] 4.856843e-04 8.823101e-06 1.874746e-04
 [462,] 5.304724e-04 8.825405e-06 2.051497e-04
 [463,] 3.684389e-06 9.300511e-06 1.381679e-06
 [464,] 8.231653e-06 1.070142e-05 1.973192e-06
 [465,] 2.856864e-06 1.040521e-05 8.944723e-07
 [466,] 8.966285e-06 1.030772e-05 2.168404e-06
 [467,] 7.615701e-06 1.080531e-05 1.836320e-06
 [468,] 7.615701e-06 1.075909e-05 1.842132e-06
 [469,] 7.615701e-06 1.075909e-05 1.842132e-06
 [470,] 7.360529e-06 1.075909e-05 1.788809e-06
 [471,] 3.973986e-06 9.147110e-06 1.483574e-06
 [472,] 7.228838e-06 1.088602e-05 1.749053e-06
 [473,] 3.396913e-04 8.752081e-06 1.264240e-04
 [474,] 2.711318e-06 1.017512e-05 8.919419e-07
 [475,] 7.508476e-06 1.084259e-05 1.810235e-06
 [476,] 6.929822e-06 1.047663e-05 1.717365e-06
 [477,] 4.436722e-04 8.881198e-06 1.080312e-04
 [478,] 3.845111e-04 8.782094e-06 1.456266e-04
 [479,] 3.386769e-06 9.124036e-06 1.247051e-06
 [480,] 3.624689e-04 8.837026e-06 9.001749e-05
 [481,] 3.424144e-04 8.775840e-06 1.292620e-04
 [482,] 4.977541e-06 8.742324e-06 1.669027e-06
 [483,] 3.418100e-04 8.841293e-06 8.494537e-05
 [484,] 7.143563e-06 1.045456e-05 1.766763e-06
 [485,] 3.839326e-05 9.141545e-06 1.423759e-05
 [486,] 3.725448e-04 8.772683e-06 1.407299e-04
 [487,] 3.725448e-04 8.768340e-06 1.404430e-04
 [488,] 3.524897e-04 8.770401e-06 1.329467e-04
 [489,] 3.524897e-04 8.768340e-06 1.328183e-04
 [490,] 4.703051e-05 9.154813e-06 1.764644e-05
 [491,] 4.068166e-04 8.766290e-06 1.533290e-04
 [492,] 2.601783e-06 1.161603e-05 8.955994e-07
 [493,] 4.657414e-05 9.151500e-06 1.745624e-05
 [494,] 4.389642e-05 9.116305e-06 1.604806e-05
 [495,] 2.212573e-03 8.921008e-06 5.103415e-04
 [496,] 2.399211e-03 8.711392e-06 8.866578e-04
 [497,] 2.747174e-06 9.903684e-06 8.942061e-07
 [498,] 2.315896e-03 8.709927e-06 8.532510e-04
 [499,] 2.212573e-03 8.930042e-06 5.089384e-04
 [500,] 2.135411e-03 8.925275e-06 4.924416e-04
 [501,] 8.089889e-06 8.919686e-06 3.058978e-06
 [502,] 2.399211e-03 8.708268e-06 8.830956e-04
 [503,] 2.399211e-03 8.708268e-06 8.830956e-04
 [504,] 2.399211e-03 8.708268e-06 8.830956e-04
 [505,] 2.399211e-03 8.713284e-06 8.860291e-04
 [506,] 2.315896e-03 8.703201e-06 8.494020e-04
 [507,] 2.166037e-03 8.698410e-06 7.916294e-04
 [508,] 7.647281e-06 8.885768e-06 2.871811e-06
 [509,] 2.166037e-03 8.702052e-06 7.919961e-04
 [510,] 2.166037e-03 8.700489e-06 7.911335e-04
 [511,] 2.166037e-03 8.700489e-06 7.911335e-04
 [512,] 2.166037e-03 8.698937e-06 7.902719e-04
 [513,] 2.166037e-03 8.698937e-06 7.902719e-04
 [514,] 2.166037e-03 8.698937e-06 7.902719e-04
 [515,] 2.166037e-03 8.697398e-06 7.894113e-04
 [516,] 4.082958e-05 9.171810e-06 1.543516e-05
 [517,] 2.619351e-06 1.153845e-05 8.938638e-07
 [518,] 1.982653e-02 8.664962e-06 7.059202e-03
 [519,] 1.982653e-02 8.664962e-06 7.059202e-03
 [520,] 2.211074e-02 8.663718e-06 7.863224e-03
 [521,] 1.915798e-05 8.746990e-06 7.244056e-06
 [522,] 2.069948e-02 8.663718e-06 7.361106e-03
 [523,] 2.069948e-02 8.663718e-06 7.361106e-03
 [524,] 2.851722e-02 8.786514e-06 1.118657e-02
 [525,] 1.982653e-02 8.662485e-06 7.041854e-03
 [526,] 2.256728e-02 8.662485e-06 8.015721e-03
 [527,] 2.173786e-02 8.662485e-06 7.721004e-03
 [528,] 2.145101e-02 8.661264e-06 7.609670e-03
 [529,] 2.057919e-02 8.662485e-06 7.309292e-03
 [530,] 2.057919e-02 8.667492e-06 7.324181e-03
 [531,] 2.145101e-02 8.670193e-06 7.676711e-03
 [532,] 2.186622e-02 8.675492e-06 7.864223e-03
 [533,] 2.186622e-02 8.676559e-06 7.850627e-03
 [534,] 2.057919e-02 8.672654e-06 7.361020e-03
 [535,] 2.057919e-02 8.672654e-06 7.361020e-03
 [536,] 2.315896e-03 8.712155e-06 8.511637e-04
 [537,] 2.057919e-02 8.675246e-06 7.379056e-03
 [538,] 3.836023e-04 8.703680e-06 1.387361e-04
 [539,] 2.177619e-03 8.701024e-06 7.940259e-04
 [540,] 2.315896e-03 8.702555e-06 8.455393e-04
 [541,] 2.315896e-03 8.702555e-06 8.455393e-04
 [542,] 2.399211e-03 8.704609e-06 8.755244e-04
 [543,] 4.070454e-05 9.179995e-06 1.546611e-05
 [544,] 2.476951e-03 8.717287e-06 9.119638e-04
 [545,] 2.476951e-03 8.703098e-06 9.030109e-04
 [546,] 2.476951e-03 8.703098e-06 9.030109e-04
 [547,] 7.621704e-06 8.799058e-06 2.830864e-06
 [548,] 2.476951e-03 8.703098e-06 9.030109e-04
 [549,] 2.566513e-03 8.703098e-06 9.357706e-04
 [550,] 2.566513e-03 8.715680e-06 9.440451e-04
 [551,] 2.566513e-03 8.715680e-06 9.440451e-04
 [552,] 2.476951e-03 8.715680e-06 9.109758e-04
 [553,] 4.572248e-05 9.226278e-06 1.781830e-05
 [554,] 2.131728e-02 8.700111e-06 7.794390e-03
 [555,] 2.221278e-02 9.041126e-06 4.648932e-03
 [556,] 2.420721e-02 8.697025e-06 8.828270e-03
 [557,] 2.305275e-02 8.701599e-06 8.440617e-03
 [558,] 2.305275e-02 8.703098e-06 8.451021e-03
 [559,] 2.402553e-02 8.700111e-06 8.786662e-03
 [560,] 1.524596e-02 8.706429e-06 5.586273e-03
 [561,] 1.356886e-02 8.704940e-06 4.964524e-03
 [562,] 1.303683e-02 8.717578e-06 4.816285e-03
 [563,] 1.500020e-02 8.725626e-06 5.574684e-03
 [564,] 1.743719e-02 8.723993e-06 6.478291e-03
 [565,] 1.646278e-02 8.737556e-06 6.174970e-03
 [566,] 1.587405e-02 8.886755e-06 3.545037e-03
 [567,] 5.221320e-05 9.220820e-06 2.036362e-05
 [568,] 2.658618e-06 1.140585e-05 9.199022e-07
 [569,] 2.414815e-03 8.811436e-06 5.845804e-04
 [570,] 1.883329e-06 8.630970e-06 6.313471e-07
 [571,] 6.437220e-06 9.179865e-06 2.237331e-06
 [572,] 6.225756e-06 8.995558e-06 2.280099e-06
 [573,] 7.866812e-05 9.018381e-06 2.895393e-05
 [574,] 1.277432e-03 8.537230e-06 5.059783e-04
 [575,] 7.194943e-06 9.006722e-06 2.233478e-06
 [576,] 8.080051e-03 8.556244e-06 3.282061e-03
 [577,] 7.175886e-06 8.959008e-06 2.265899e-06
 [578,] 6.508219e-06 8.167548e-06 1.937036e-06
 [579,] 1.409452e-02 8.561161e-06 5.779150e-03
 [580,] 5.378977e-02 8.764173e-06 2.798981e-02
 [581,] 1.325747e-02 8.555130e-06 5.409790e-03
 [582,] 1.447760e-02 8.552152e-06 5.895529e-03
 [583,] 1.546204e-02 8.549572e-06 7.086657e-03
 [584,] 1.302492e-02 8.577316e-06 5.403762e-03
 [585,] 9.867717e-06 8.432267e-06 2.752765e-06
 [586,] 1.616377e-02 8.549572e-06 7.409292e-03
 [587,] 1.489911e-02 8.545982e-06 6.038120e-03
 [588,] 5.724090e-06 8.761912e-06 1.911916e-06
 [589,] 1.489911e-02 8.537078e-06 5.994766e-03
 [590,] 1.409452e-02 8.534257e-06 5.657174e-03
 [591,] 1.489911e-02 8.534257e-06 5.980848e-03
 [592,] 1.648718e-02 8.472360e-06 6.211615e-03
 [593,] 1.743498e-02 8.511851e-06 6.833742e-03
 [594,] 5.562894e-06 8.677460e-06 1.806012e-06
 [595,] 1.212382e-02 8.437457e-06 4.440292e-03
 [596,] 1.312053e-02 8.446515e-06 4.828460e-03
 [597,] 1.458424e-02 8.439054e-06 5.315344e-03
 [598,] 1.795462e-02 8.430352e-06 6.463056e-03
 [599,] 3.409017e-03 8.411974e-06 1.446952e-03
 [600,] 1.377432e-02 8.464166e-06 5.202651e-03
 [601,] 5.740130e-06 8.696313e-06 1.843577e-06
 [602,] 1.694587e-02 8.459865e-06 6.369644e-03
 [603,] 1.523590e-02 8.465220e-06 5.727262e-03
 [604,] 1.381833e-02 8.659248e-06 6.822721e-03
 [605,] 3.269184e-03 8.402368e-06 1.385479e-03
 [606,] 1.994651e-02 8.446916e-06 7.335749e-03
 [607,] 2.029525e-02 8.495396e-06 7.870093e-03
 [608,] 7.666165e-06 8.953113e-06 2.400903e-06
 [609,] 3.698446e-06 8.249297e-06 1.129355e-06
 [610,] 1.489791e-02 8.437297e-06 5.416817e-03
 [611,] 2.992504e-03 8.422098e-06 1.282166e-03
 [612,] 1.489791e-02 8.437297e-06 5.416817e-03
 [613,] 1.327317e-02 8.451363e-06 4.942665e-03
 [614,] 1.447202e-02 8.614333e-06 7.004952e-03
 [615,] 9.400186e-04 8.275884e-06 3.637775e-04
 [616,] 1.521364e-02 8.992228e-06 5.579760e-03
 [617,] 3.736273e-06 8.152591e-06 1.154067e-06
 [618,] 7.607006e-06 8.975069e-06 2.360467e-06
 [619,] 3.904160e-03 8.291981e-06 1.543186e-03
 [620,] 1.489791e-02 8.449354e-06 5.533919e-03
 [621,] 1.994651e-02 8.444657e-06 7.317794e-03
 [622,] 1.574968e-02 8.446515e-06 5.794198e-03
 [623,] 1.574968e-02 8.445052e-06 5.781279e-03
 [624,] 5.656332e-06 8.701452e-06 1.820233e-06
 [625,] 3.546733e-06 8.252789e-06 1.087498e-06
 [626,] 4.092033e-03 8.226503e-06 1.538707e-03
 [627,] 5.683861e-06 8.704276e-06 1.826040e-06
 [628,] 2.347670e-02 8.446374e-06 8.569615e-03
 [629,] 2.347670e-02 8.444567e-06 8.549017e-03
 [630,] 2.483347e-02 8.444567e-06 9.041907e-03
 [631,] 5.634328e-06 8.696564e-06 1.815306e-06
 [632,] 2.644512e-06 8.004987e-06 8.579904e-07
 [633,] 5.680058e-06 8.689526e-06 1.828372e-06
 [634,] 1.751466e-02 8.458400e-06 6.535021e-03
 [635,] 3.802263e-06 8.210375e-06 1.163120e-06
 [636,] 5.692432e-06 8.694197e-06 1.831109e-06
 [637,] 1.991100e-02 8.464590e-06 7.433739e-03
 [638,] 5.803771e-06 8.687000e-06 1.902255e-06
 [639,] 1.835466e-02 8.477297e-06 6.951029e-03
 [640,] 2.590854e-03 8.134250e-06 8.311341e-04
 [641,] 5.504539e-06 8.467040e-06 1.594897e-06
 [642,] 2.484205e-03 8.128313e-06 7.887385e-04
 [643,] 3.143979e-06 9.123507e-06 1.037064e-06
 [644,] 4.041044e-06 9.079019e-06 1.375602e-06
 [645,] 5.748744e-06 8.696314e-06 1.848178e-06
 [646,] 5.263138e-06 8.445504e-06 1.538539e-06
 [647,] 5.263138e-06 8.421635e-06 1.543769e-06
 [648,] 3.174583e-03 8.121674e-06 9.488638e-04
 [649,] 3.971847e-06 8.130933e-06 1.232625e-06
 [650,] 3.174583e-03 8.113338e-06 9.144396e-04
 [651,] 3.898990e-03 8.113926e-06 1.122645e-03
 [652,] 3.907100e-06 8.050846e-06 1.237862e-06
 [653,] 6.366248e-03 8.527024e-06 2.530527e-03
 [654,] 3.912602e-06 8.038030e-06 1.250506e-06
 [655,] 7.104004e-04 8.127977e-06 2.297372e-04
 [656,] 3.675006e-06 8.304384e-06 1.202982e-06
 [657,] 4.768926e-04 8.445003e-06 1.790170e-04
 [658,] 9.280103e-06 8.088097e-06 2.781106e-06
 [659,] 6.419980e-06 8.673937e-06 2.067389e-06
 [660,] 1.842028e-04 8.158521e-06 4.990129e-05
 [661,] 1.930131e-04 8.158521e-06 5.222878e-05
 [662,] 9.399326e-06 8.074123e-06 2.868279e-06
 [663,] 3.710408e-05 8.102458e-06 1.041304e-05
 [664,] 7.446530e-04 8.115029e-06 2.125653e-04
 [665,] 6.160974e-06 8.670922e-06 1.997919e-06
 [666,] 7.612025e-06 9.097911e-06 2.800683e-06
 [667,] 6.245522e-06 8.672025e-06 2.020015e-06
 [668,] 6.267258e-06 8.671432e-06 2.028458e-06
 [669,] 6.699453e-06 9.048807e-06 2.112504e-06
 [670,] 1.514575e-05 8.056289e-06 4.528520e-06
 [671,] 7.762248e-05 8.991532e-06 2.688257e-05
 [672,] 7.057479e-06 9.042490e-06 2.197567e-06
 [673,] 3.563385e-04 8.388384e-06 1.220583e-04
 [674,] 6.607004e-06 8.669830e-06 2.141970e-06
 [675,] 1.484308e-04 8.370396e-06 4.773585e-05
 [676,] 6.569995e-06 8.669978e-06 2.128930e-06
 [677,] 4.566734e-04 8.387269e-06 1.547265e-04
 [678,] 8.987167e-05 8.288316e-06 3.333487e-05
 [679,] 6.675996e-06 9.026089e-06 2.110157e-06
 [680,] 1.495108e-05 8.043039e-06 4.529961e-06
 [681,] 1.475961e-05 8.041013e-06 4.484467e-06
 [682,] 7.013972e-06 9.059017e-06 2.180474e-06
 [683,] 1.590503e-04 8.437789e-06 5.916604e-05
 [684,] 1.665233e-04 8.364523e-06 5.195115e-05
 [685,] 7.576161e-06 8.070652e-06 2.573577e-06
 [686,] 6.477151e-06 8.667261e-06 2.113375e-06
 [687,] 5.408983e-04 8.366745e-06 1.736623e-04
 [688,] 7.034463e-06 9.026089e-06 2.196026e-06
 [689,] 6.931952e-06 9.059224e-06 2.160924e-06
 [690,] 5.838815e-06 8.669947e-06 1.922468e-06
 [691,] 7.088479e-06 8.029845e-06 2.365003e-06
 [692,] 1.128025e-04 8.359062e-06 3.563796e-05
 [693,] 4.519916e-06 8.458863e-06 1.667135e-06
 [694,] 1.692361e-05 8.545562e-06 4.646655e-06
 [695,] 3.572315e-06 8.347361e-06 1.254202e-06
 [696,] 6.034869e-06 9.170703e-06 1.838347e-06
 [697,] 3.565785e-06 8.010955e-06 1.154650e-06
 [698,] 2.942730e-06 8.320151e-06 1.016251e-06
 [699,] 1.524405e-05 9.009339e-06 5.289218e-06
 [700,] 2.929180e-06 8.292693e-06 1.008422e-06
 [701,] 1.260737e-05 9.005065e-06 4.334860e-06
 [702,] 1.554134e-05 8.512089e-06 4.323595e-06
 [703,] 1.599095e-05 8.517150e-06 4.432554e-06
 [704,] 1.057358e-05 9.137401e-06 2.489977e-06
 [705,] 1.185585e-05 9.137401e-06 2.775340e-06
 [706,] 1.067721e-05 9.177354e-06 2.501285e-06
 [707,] 1.170863e-05 8.280385e-06 2.871689e-06
 [708,] 1.476764e-05 8.513506e-06 4.125782e-06
 [709,] 9.458545e-06 8.338050e-06 2.298698e-06
 [710,] 2.549999e-06 8.406620e-06 6.475862e-07
 [711,] 5.793459e-06 9.075476e-06 1.820683e-06
 [712,] 3.010457e-06 8.384526e-06 7.602139e-07
 [713,] 3.228219e-06 8.254783e-06 8.439005e-07
 [714,] 4.650275e-06 9.133324e-06 1.726027e-06
 [715,] 5.818653e-06 9.057838e-06 1.821986e-06
 [716,] 5.209559e-06 8.973375e-06 1.316013e-06
 [717,] 5.209559e-06 9.067540e-06 1.290522e-06
 [718,] 2.700559e-06 8.012333e-06 8.760095e-07
 [719,] 6.787059e-06 8.947704e-06 2.141896e-06
 [720,] 5.209559e-06 9.056989e-06 1.293237e-06
 [721,] 5.764039e-06 8.848605e-06 1.494985e-06
 [722,] 7.551549e-06 9.209517e-06 2.916386e-06
 [723,] 5.856798e-06 8.805829e-06 1.535553e-06
 [724,] 3.491404e-06 8.140178e-06 1.091766e-06
 [725,] 5.839914e-06 9.030871e-06 1.866729e-06
 [726,] 5.856798e-06 8.805829e-06 1.535553e-06
 [727,] 4.394337e-06 8.209410e-06 1.149047e-06
 [728,] 5.827226e-06 9.170746e-06 2.203352e-06
 [729,] 5.669139e-06 9.173013e-06 2.144580e-06
 [730,] 4.780234e-06 8.320505e-06 1.464125e-06
 [731,] 3.156567e-06 8.066869e-06 1.005920e-06
 [732,] 5.386974e-06 8.209685e-06 1.607607e-06
 [733,] 3.373170e-06 8.103586e-06 9.244366e-07
 [734,] 4.168097e-06 8.115074e-06 1.296790e-06
 [735,] 6.477422e-06 8.884780e-06 2.108591e-06
 [736,] 5.056248e-06 8.167331e-06 1.523439e-06
 [737,] 6.464350e-06 8.884661e-06 2.104856e-06
 [738,] 6.201273e-06 8.878422e-06 2.042093e-06
 [739,] 6.458517e-06 8.884606e-06 2.103192e-06
 [740,] 5.198052e-06 8.491095e-06 1.517526e-06
 [741,] 6.290860e-06 8.878479e-06 2.059472e-06
 [742,] 6.284806e-06 8.874463e-06 2.073723e-06
 [743,] 6.574867e-06 8.032530e-06 2.214419e-06
 [744,] 4.531824e-06 8.499346e-06 1.321675e-06
 [745,] 4.766884e-06 8.114181e-06 1.460946e-06
 [746,] 6.278791e-06 8.926174e-06 2.014105e-06
 [747,] 6.670645e-06 8.936884e-06 2.116925e-06
 [748,] 6.487543e-06 7.964370e-06 2.047833e-06
 [749,] 7.261063e-06 7.957281e-06 2.253737e-06
 [750,] 6.515718e-06 8.935803e-06 2.077661e-06
 [751,] 6.352204e-06 8.925670e-06 2.033843e-06
 [752,] 6.388243e-06 8.899044e-06 2.060659e-06
 [753,] 6.345774e-06 8.897070e-06 2.048971e-06
 [754,] 6.509167e-06 8.935803e-06 2.075941e-06
 [755,] 6.504977e-06 8.904260e-06 2.092791e-06
 [756,] 8.262962e-06 7.961582e-06 2.582389e-06
 [757,] 3.762263e-06 9.071883e-06 9.507609e-07
 [758,] 6.339384e-06 8.929146e-06 2.028011e-06
 [759,] 6.575813e-06 9.529147e-06 1.839591e-06
 [760,] 3.166262e-06 8.346206e-06 1.042655e-06
 [761,] 7.807193e-06 7.985626e-06 2.524244e-06
 [762,] 6.273410e-06 8.928095e-06 2.011163e-06
 [763,] 6.223914e-06 8.934604e-06 2.000866e-06
 [764,] 4.351894e-06 8.150533e-06 1.333547e-06
 [765,] 6.658469e-06 9.072046e-06 2.426652e-06
 [766,] 3.177351e-06 8.340071e-06 1.046147e-06
 [767,] 7.584738e-06 7.973689e-06 2.418983e-06
 [768,] 4.325088e-06 8.610282e-06 1.025743e-06
 [769,] 6.564906e-06 9.525169e-06 1.837501e-06
 [770,] 6.564906e-06 9.518796e-06 1.837992e-06
 [771,] 6.564906e-06 9.511742e-06 1.838540e-06
 [772,] 6.471899e-06 8.911596e-06 2.080268e-06
 [773,] 4.555252e-06 9.164075e-06 1.118173e-06
 [774,] 3.520983e-06 8.834258e-06 9.080049e-07
 [775,] 3.147379e-06 8.339969e-06 1.036753e-06
 [776,] 6.273879e-06 9.184945e-06 2.388868e-06
 [777,] 6.459335e-06 8.914160e-06 2.074295e-06
 [778,] 6.126872e-06 9.553054e-06 1.774703e-06
 [779,] 9.910726e-06 8.000700e-06 3.298978e-06
 [780,] 3.715006e-06 9.160628e-06 9.239925e-07
 [781,] 6.701566e-06 9.567523e-06 1.851512e-06
 [782,] 6.701566e-06 9.567523e-06 1.851512e-06
 [783,] 6.453108e-06 8.914495e-06 2.072384e-06
 [784,] 6.471899e-06 8.904449e-06 2.084620e-06
 [785,] 9.387383e-06 8.057058e-06 3.228137e-06
 [786,] 6.713386e-06 9.603465e-06 1.850205e-06
 [787,] 7.246520e-06 9.160399e-06 2.741467e-06
 [788,] 4.524536e-06 8.084301e-06 1.403019e-06
 [789,] 7.094534e-06 8.115825e-06 2.492031e-06
 [790,] 4.633169e-06 8.115081e-06 1.450052e-06
 [791,] 6.736035e-06 9.610142e-06 1.852761e-06
 [792,] 6.690988e-06 9.722141e-06 1.838254e-06
 [793,] 4.362291e-06 7.995716e-06 1.395632e-06
 [794,] 6.176094e-06 9.193058e-06 2.356930e-06
 [795,] 6.922050e-06 9.303694e-06 1.612210e-06
 [796,] 5.572841e-06 8.064017e-06 1.816879e-06
 [797,] 5.943584e-06 8.026148e-06 1.848101e-06
 [798,] 4.895910e-06 8.104151e-06 1.533879e-06
 [799,] 5.003425e-06 8.881115e-06 1.247071e-06
 [800,] 6.668082e-06 8.918035e-06 2.129074e-06
 [801,] 3.899410e-06 9.340481e-06 9.367126e-07
 [802,] 5.161064e-06 9.249923e-06 1.236026e-06
 [803,] 4.301728e-06 9.352950e-06 1.024479e-06
 [804,] 6.653482e-06 8.939985e-06 2.109912e-06
 [805,] 6.562850e-06 9.646869e-06 1.826996e-06
 [806,] 6.671185e-06 9.639354e-06 1.843059e-06
 [807,] 7.692846e-06 9.124476e-06 2.886234e-06
 [808,] 3.288020e-06 8.338264e-06 1.078066e-06
 [809,] 5.978319e-06 8.921464e-06 1.967814e-06
 [810,] 6.635904e-06 8.944654e-06 2.103281e-06
 [811,] 6.635904e-06 8.944841e-06 2.103186e-06
 [812,] 9.964504e-06 8.122521e-06 3.515254e-06
 [813,] 7.574615e-06 8.999921e-06 2.286351e-06
 [814,] 6.360725e-06 8.936554e-06 2.031874e-06
 [815,] 1.098678e-05 8.130877e-06 3.873244e-06
 [816,] 4.056212e-06 9.149926e-06 1.005387e-06
 [817,] 6.730108e-06 1.029214e-05 1.667268e-06
 [818,] 4.762026e-06 8.253332e-06 1.446978e-06
 [819,] 3.424011e-06 1.044623e-05 9.695134e-07
 [820,] 4.941567e-06 9.012995e-06 1.720874e-06
 [821,] 5.522602e-06 9.007059e-06 1.912093e-06
 [822,] 6.752625e-06 1.045607e-05 1.659731e-06
 [823,] 6.404712e-06 8.962553e-06 2.038913e-06
 [824,] 4.682367e-06 8.260986e-06 1.425188e-06
 [825,] 1.409911e-05 8.358228e-06 5.561303e-06
 [826,] 6.768941e-06 9.902551e-06 1.804924e-06
 [827,] 7.258388e-06 1.063641e-05 1.731677e-06
 [828,] 7.200229e-06 1.066325e-05 1.720730e-06
 [829,] 7.227664e-06 1.066325e-05 1.724902e-06
 [830,] 6.733096e-06 8.977624e-06 1.680024e-06
 [831,] 3.219027e-06 8.048183e-06 1.029452e-06
 [832,] 6.287628e-06 8.968735e-06 1.577780e-06
 [833,] 7.323240e-06 1.040164e-05 1.761096e-06
 [834,] 7.174320e-06 1.018418e-05 1.757116e-06
 [835,] 7.174320e-06 1.011189e-05 1.764128e-06
 [836,] 3.465772e-06 8.293171e-06 1.074839e-06
 [837,] 7.174320e-06 1.016152e-05 1.759286e-06
 [838,] 3.031989e-06 8.031829e-06 9.772517e-07
 [839,] 6.119627e-06 8.976977e-06 1.964205e-06
 [840,] 6.249280e-06 1.023048e-05 1.594073e-06
 [841,] 6.817749e-06 1.019334e-05 1.690284e-06
 [842,] 6.216460e-06 9.081279e-06 1.521224e-06
 [843,] 6.524675e-06 9.768271e-06 1.780465e-06
 [844,] 6.563121e-06 9.734858e-06 1.788638e-06
 [845,] 6.695502e-06 8.265313e-06 2.145846e-06
 [846,] 6.760888e-06 1.055955e-05 1.662509e-06
 [847,] 6.274753e-06 1.045435e-05 1.582970e-06
 [848,] 6.366276e-06 8.968508e-06 2.025863e-06
 [849,] 6.559928e-06 1.035290e-05 1.644148e-06
 [850,] 1.177431e-05 8.268319e-06 4.474635e-06
 [851,] 6.976087e-06 1.057068e-05 1.692957e-06
 [852,] 3.716971e-06 8.192820e-06 1.159100e-06
 [853,] 6.281293e-06 9.797184e-06 1.745399e-06
 [854,] 6.160524e-06 8.966904e-06 1.974558e-06
 [855,] 6.331196e-06 9.044071e-06 1.558038e-06
 [856,] 2.619439e-06 9.860788e-06 8.821825e-07
 [857,] 2.620019e-06 9.807348e-06 8.839585e-07
 [858,] 2.657796e-06 9.864972e-06 8.871266e-07
 [859,] 9.417907e-06 9.180946e-06 3.628296e-06
 [860,] 2.657385e-06 9.918548e-06 8.880296e-07
 [861,] 2.663990e-06 1.071920e-05 8.874139e-07
 [862,] 3.609797e-06 7.994457e-06 1.181472e-06
 [863,] 3.102729e-06 7.994663e-06 1.019790e-06
 [864,] 6.100829e-06 9.151807e-06 1.472687e-06
 [865,] 3.096243e-06 8.069403e-06 1.005227e-06
 [866,] 1.479277e-05 8.139748e-06 5.178952e-06
 [867,] 3.168873e-06 8.098523e-06 1.018983e-06
 [868,] 2.757721e-06 8.136213e-06 8.872140e-07
 [869,] 2.771486e-05 9.156706e-06 1.075765e-05
 [870,] 2.961659e-06 8.152677e-06 9.459959e-07
 [871,] 6.147178e-06 9.045686e-06 1.956659e-06
 [872,] 2.481789e-05 9.233960e-06 9.892696e-06
 [873,] 3.099119e-06 8.076015e-06 1.003868e-06
 [874,] 2.383680e-05 9.171112e-06 9.293040e-06
 [875,] 8.090845e-06 1.033340e-05 1.892317e-06
 [876,] 2.898377e-06 8.120596e-06 9.323095e-07
 [877,] 6.263998e-06 8.939420e-06 2.005064e-06
 [878,] 7.036707e-06 9.387388e-06 1.609585e-06
 [879,] 8.202475e-06 9.475453e-06 2.045368e-06
 [880,] 2.592616e-06 8.049213e-06 8.513754e-07
 [881,] 5.345976e-06 9.432755e-06 1.240117e-06
 [882,] 5.210505e-06 9.492901e-06 1.199556e-06
 [883,] 6.418882e-06 8.944672e-06 2.045039e-06
 [884,] 4.827481e-06 9.685846e-06 1.087089e-06
 [885,] 4.014484e-05 9.226595e-06 1.609610e-05
 [886,] 5.345976e-06 9.554496e-06 1.217255e-06
 [887,] 2.612937e-06 8.056734e-06 8.556233e-07
 [888,] 6.918013e-06 9.877223e-06 1.809698e-06
 [889,] 4.646676e-06 9.738692e-06 1.042089e-06
 [890,] 3.526722e-06 9.349826e-06 8.473573e-07
 [891,] 4.646676e-06 9.769746e-06 1.037913e-06
 [892,] 6.288150e-06 9.698014e-06 1.758029e-06
 [893,] 4.279331e-06 9.196243e-06 1.041024e-06
 [894,] 6.438231e-06 9.591920e-06 1.787503e-06
 [895,] 4.827481e-06 9.957010e-06 1.050499e-06
 [896,] 5.934611e-06 9.558755e-06 1.737767e-06
 [897,] 3.627610e-06 9.775917e-06 7.981961e-07
 [898,] 2.670763e-06 8.065503e-06 8.856942e-07
 [899,] 6.351101e-06 8.972085e-06 2.016720e-06
 [900,] 2.220406e-06 8.064123e-06 7.338574e-07
 [901,] 6.031988e-06 1.014834e-05 1.592462e-06
 [902,] 4.460096e-05 9.126834e-06 1.705717e-05
 [903,] 5.770852e-06 1.017233e-05 1.544714e-06
 [904,] 5.227549e-06 8.941776e-06 1.728785e-06
 [905,] 2.763193e-06 8.132143e-06 9.327884e-07
 [906,] 6.100204e-06 9.264003e-06 1.451037e-06
 [907,] 2.225937e-06 9.629837e-06 1.039607e-06
 [908,] 1.085645e-05 1.433615e-05 8.445843e-06
 [909,] 6.501378e-06 1.046813e-05 1.654289e-06
 [910,] 2.822661e-06 8.608866e-06 9.041828e-07
 [911,] 5.183889e-06 1.208575e-05 2.312783e-06
 [912,] 2.674329e-05 1.282339e-05 2.068185e-05
 [913,] 5.706437e-06 8.477970e-06 2.340687e-06
 [914,] 6.984419e-06 1.040879e-05 1.756894e-06
 [915,] 6.246566e-06 8.494887e-06 2.579027e-06
 [916,] 6.830269e-06 8.564517e-06 2.870071e-06
 [917,] 2.559621e-06 8.579386e-06 8.308532e-07
 [918,] 2.432718e-05 9.360532e-06 1.017007e-05
 [919,] 6.041982e-06 1.035613e-05 1.570061e-06
 [920,] 2.062236e-05 9.356919e-06 8.573347e-06
 [921,] 2.578270e-06 8.588740e-06 8.356523e-07
 [922,] 3.030039e-06 8.966820e-06 1.113925e-06
 [923,] 6.338435e-06 1.037736e-05 1.632447e-06
 [924,] 5.413385e-05 8.924700e-06 2.311765e-05
 [925,] 2.683475e-06 8.619343e-06 8.649498e-07
 [926,] 2.668685e-06 9.379333e-06 9.840709e-07
 [927,] 2.638985e-06 8.708192e-06 8.446261e-07
 [928,] 1.472088e-05 8.131089e-06 5.001517e-06
 [929,] 2.434588e-06 8.978810e-06 8.691364e-07
 [930,] 2.699482e-06 8.720530e-06 8.626011e-07
 [931,] 2.459401e-06 8.494661e-06 8.131363e-07
 [932,] 2.550832e-06 8.636567e-06 8.487927e-07
 [933,] 1.958461e-06 8.436447e-06 6.403760e-07
 [934,] 2.456045e-06 9.154906e-06 8.424826e-07
 [935,] 4.776171e-06 8.963666e-06 1.709458e-06
 [936,] 1.893213e-06 8.684906e-06 6.107682e-07
 [937,] 4.060453e-06 8.925939e-06 1.311517e-06
 [938,] 4.858874e-06 8.961982e-06 1.568553e-06
 [939,] 1.771003e-06 8.261038e-06 6.893459e-06
 [940,] 3.819096e-06 8.884911e-06 1.247259e-06
 [941,] 5.069072e-06 8.954404e-06 1.623568e-06
 [942,] 4.070972e-06 8.923549e-06 1.314413e-06
 [943,] 1.778602e-06 8.247843e-06 9.670489e-06
 [944,] 1.782139e-06 8.607766e-06 5.864512e-07
 [945,] 1.773508e-06 8.618601e-06 5.860336e-07
 [946,] 1.776000e-06 8.670311e-06 5.960556e-07
 [947,] 1.846301e-06 8.263145e-06 1.193949e-05
 [948,] 1.846301e-06 8.263145e-06 1.193949e-05
 [949,] 4.306546e-06 8.943311e-06 1.375447e-06
 [950,] 3.604322e-06 8.963718e-06 1.173309e-06
 [951,] 1.815999e-06 8.228748e-06 1.182935e-05
 [952,] 1.806995e-06 8.245375e-06 1.009858e-05
 [953,] 1.797100e-06 8.222076e-06 1.205156e-05
 [954,] 3.323712e-06 8.612192e-06 9.988519e-07
 [955,] 3.721492e-06 8.803962e-06 1.220365e-06
 [956,] 3.110650e-06 8.416957e-06 9.540671e-07
 [957,] 1.795709e-06 8.026076e-06 5.092353e-06
 [958,] 1.748831e-06 8.004826e-06 3.167780e-05
 [959,] 1.749089e-06 8.004826e-06 3.525690e-05
 [960,] 1.749819e-06 7.986201e-06 5.343516e-05
 [961,] 4.753000e-06 9.126319e-06 1.450816e-06
 [962,] 1.757613e-06 7.991597e-06 2.579016e-05
 [963,] 1.767601e-06 7.990358e-06 2.166070e-05
 [964,] 1.748937e-06 7.975139e-06 6.143542e-05
 [965,] 2.830569e-06 8.751117e-06 9.398121e-07
 [966,] 1.757062e-06 8.354387e-06 4.922434e-05
 [967,] 1.749497e-06 7.977554e-06 4.244989e-05
 [968,] 1.750215e-06 7.990442e-06 3.834620e-05
 [969,] 1.748839e-06 7.986903e-06 7.037500e-05
 [970,] 6.169192e-06 9.078064e-06 2.090336e-06
 [971,] 1.770286e-06 7.996273e-06 1.180165e-04
 [972,] 2.391263e-06 8.501924e-06 7.645168e-07
 [973,] 1.805195e-06 7.996491e-06 3.165402e-05
 [974,] 1.130524e-05 9.126289e-06 4.025825e-06
 [975,] 2.858445e-06 9.009243e-06 9.197431e-07
 [976,] 3.294508e-06 9.104156e-06 1.040399e-06
 [977,] 1.839681e-06 8.368621e-06 1.195692e-04
 [978,] 2.187616e-06 7.984406e-06 3.547216e-04
 [979,] 4.473199e-06 9.194267e-06 1.361639e-06
 [980,] 4.467632e-06 9.181599e-06 1.361848e-06
 [981,] 5.127904e-06 8.595691e-06 1.609200e-06
 [982,] 5.314404e-06 8.275320e-06 1.585886e-06
 [983,] 5.149375e-06 8.281060e-06 1.538372e-06
 [984,] 1.909999e-06 8.709244e-06 3.263302e-04
 [985,] 1.951761e-06 8.594126e-06 1.664968e-04
 [986,] 2.631943e-06 1.001143e-05 9.795553e-07
 [987,] 1.965294e-06 7.974137e-06 2.053279e-04
 [988,] 5.557110e-06 8.605469e-06 1.721856e-06
 [989,] 2.712991e-06 8.740459e-06 8.996911e-07
 [990,] 1.893109e-06 7.974399e-06 2.817758e-04
 [991,] 2.225009e-06 8.265019e-06 7.092452e-07
 [992,] 1.923124e-06 7.973909e-06 1.726966e-04
 [993,] 1.939477e-06 7.986478e-06 2.380179e-04
 [994,] 1.954646e-06 8.039342e-06 5.922496e-04
 [995,] 1.935460e-06 8.041740e-06 6.785840e-04
 [996,] 1.935460e-06 8.036391e-06 5.646046e-04
 [997,] 1.967389e-06 8.027653e-06 3.601737e-04
 [998,] 1.977315e-06 8.026282e-06 3.478229e-04
 [999,] 1.992737e-06 8.065915e-06 4.318181e-04
[1000,] 2.015420e-06 8.090993e-06 3.915696e-04
[1001,] 4.169724e-06 8.986337e-06 1.308779e-06
[1002,] 5.077014e-06 9.006918e-06 1.567028e-06
[1003,] 2.406757e-06 8.334883e-06 1.319466e-06
[1004,] 3.108310e-05 7.997321e-06 2.451503e-02
[1005,] 4.164804e-06 8.753509e-06 1.375586e-06
[1006,] 4.030392e-05 8.033418e-06 9.987745e-02
[1007,] 1.777116e-05 7.984508e-06 1.912394e-02
[1008,] 4.933260e-06 9.074781e-06 1.509797e-06
[1009,] 4.122708e-06 8.751913e-06 1.370660e-06
[1010,] 2.844263e-05 7.989658e-06 2.307029e-02
[1011,] 3.442134e-05 7.982784e-06 2.522239e-02
[1012,] 2.235827e-05 7.973950e-06 2.292458e-02
[1013,] 2.385932e-05 7.974132e-06 2.504860e-02
[1014,] 2.385932e-05 7.974198e-06 2.880947e-02
[1015,] 2.531411e-05 7.973912e-06 2.911201e-02
[1016,] 3.442134e-05 7.974539e-06 3.428058e-02
[1017,] 2.107823e-05 7.974445e-06 2.103009e-02
[1018,] 2.235827e-05 7.973924e-06 2.338382e-02
[1019,] 1.746716e-05 7.986330e-06 2.444929e-02
[1020,] 1.894329e-05 7.973859e-06 1.986013e-02
[1021,] 1.481954e-05 7.973898e-06 1.517544e-02
[1022,] 2.844263e-05 7.974821e-06 2.772791e-02
[1023,] 3.432079e-06 7.976510e-06 2.908241e-03
[1024,] 1.545010e-05 7.975125e-06 2.002927e-02
[1025,] 3.657904e-05 7.994938e-06 1.210112e-02
[1026,] 3.449365e-05 7.998858e-06 1.436653e-02
[1027,] 2.649719e-05 8.096758e-06 1.349440e-01
[1028,] 3.862608e-05 8.112792e-06 2.338604e-01
[1029,] 3.176788e-05 8.050139e-06 1.111054e-01
[1030,] 5.238336e-06 9.062805e-06 1.592656e-06
[1031,] 5.447932e-06 8.810135e-06 1.701696e-06
[1032,] 4.999276e-06 8.205831e-06 1.520212e-06
[1033,] 5.447932e-06 9.044807e-06 1.656172e-06
[1034,] 1.258039e-05 8.242807e-06 3.630656e-06
[1035,] 2.077877e-06 7.998438e-06 1.123928e-04
[1036,] 2.051821e-06 7.984745e-06 3.713722e-04
[1037,] 2.295087e-06 8.748532e-06 7.660238e-07
[1038,] 5.625507e-06 9.134334e-06 1.684396e-06
[1039,] 5.403965e-06 9.187228e-06 1.612419e-06
[1040,] 2.056214e-06 7.990444e-06 6.002595e-05
[1041,] 2.317361e-06 8.764713e-06 7.754543e-07
[1042,] 3.452491e-06 8.285409e-06 1.057618e-06
[1043,] 2.326563e-06 8.741220e-06 7.770703e-07
[1044,] 1.018045e-05 8.115517e-06 3.040045e-06
[1045,] 1.198524e-05 8.119786e-06 3.551912e-06
[1046,] 1.592210e-05 8.193318e-06 4.563331e-06
[1047,] 3.247677e-06 8.269330e-06 1.001905e-06
[1048,] 7.442855e-06 8.182789e-06 2.223108e-06
[1049,] 2.587981e-06 7.973314e-06 8.621508e-07
[1050,] 1.312225e-05 8.132193e-06 3.860797e-06
[1051,] 5.138298e-06 8.970566e-06 1.592124e-06
[1052,] 5.458634e-06 9.009462e-06 1.672948e-06
[1053,] 5.502284e-06 9.002633e-06 1.687518e-06
[1054,] 1.546718e-05 8.380471e-06 4.294802e-06
[1055,] 5.663074e-06 8.902431e-06 1.729335e-06
[1056,] 3.020073e-06 8.487314e-06 9.253712e-07
[1057,] 2.208510e-06 8.070828e-06 1.260195e-05
[1058,] 5.667908e-06 9.259163e-06 1.669775e-06
[1059,] 1.968268e-06 8.049095e-06 6.469888e-07
[1060,] 2.058678e-06 8.764159e-06 6.847097e-07
[1061,] 5.043854e-06 9.133613e-06 1.506380e-06
[1062,] 4.058963e-06 9.266634e-06 1.329836e-06
[1063,] 2.666179e-06 8.320025e-06 9.242971e-07
[1064,] 2.094549e-06 8.996637e-06 7.194620e-07
[1065,] 2.678510e-06 8.088684e-06 8.986568e-07
[1066,] 2.564604e-06 8.083550e-06 8.447251e-07
[1067,] 4.403463e-06 8.762294e-06 1.477332e-06
[1068,] 2.709712e-06 8.102471e-06 8.826251e-07
[1069,] 4.207993e-06 8.980566e-06 1.397071e-06
[1070,] 4.227529e-06 9.215684e-06 1.446177e-06
[1071,] 4.232776e-06 9.243284e-06 1.451912e-06
[1072,] 2.494551e-06 8.123887e-06 8.240718e-07
[1073,] 2.612576e-06 9.131589e-06 8.988933e-07
[1074,] 3.406600e-06 8.614711e-06 1.184401e-06
[1075,] 2.744489e-05 8.321387e-06 9.470849e-06
[1076,] 2.192489e-06 8.450789e-06 7.278514e-07
[1077,] 2.864071e-06 8.449488e-06 9.777529e-07
[1078,] 1.687498e-05 9.329167e-06 4.865891e-06
[1079,] 9.787107e-06 8.762136e-06 3.416670e-06
[1080,] 3.097582e-06 9.604367e-06 1.090912e-06
[1081,] 2.154759e-06 9.390208e-06 6.943040e-07
[1082,] 1.178456e-05 8.838265e-06 4.233366e-06
[1083,] 1.201342e-05 8.843044e-06 4.324870e-06
[1084,] 2.101713e-06 8.190590e-06 6.920166e-07
[1085,] 9.429370e-06 8.869474e-06 3.407686e-06
[1086,] 8.173578e-05 8.837121e-06 3.036022e-05
[1087,] 8.676527e-06 8.892512e-06 3.144582e-06
[1088,] 7.109530e-06 8.801513e-06 2.650715e-06
[1089,] 2.941882e-05 8.405421e-06 1.020296e-05
[1090,] 3.334480e-05 8.713418e-06 1.281742e-05
[1091,] 3.834907e-06 9.017489e-06 1.275466e-06
[1092,] 2.633105e-05 8.365552e-06 8.865215e-06
[1093,] 2.697489e-05 8.764934e-06 9.636595e-06
[1094,] 3.981176e-05 9.274221e-06 1.686103e-05
[1095,] 7.481660e-06 8.757484e-06 2.623625e-06
[1096,] 1.899436e-06 8.537828e-06 6.203530e-07
[1097,] 1.884477e-06 8.491896e-06 6.174448e-07
[1098,] 2.404779e-06 8.537521e-06 8.414631e-07
[1099,] 2.909667e-05 9.247566e-06 1.217905e-05
[1100,] 1.884071e-06 8.563357e-06 6.167913e-07
[1101,] 1.905394e-06 8.541995e-06 6.215285e-07
[1102,] 2.934304e-05 9.524823e-06 1.267626e-05
[1103,] 6.675441e-06 9.076215e-06 2.273784e-06
[1104,] 1.827474e-06 8.185320e-06 6.058498e-07
[1105,] 4.959329e-05 8.613601e-06 1.870174e-05
[1106,] 1.889950e-06 8.247977e-06 6.220035e-07
[1107,] 1.880733e-06 8.266186e-06 6.192767e-07
[1108,] 1.889950e-06 8.264551e-06 6.217129e-07
[1109,] 1.932054e-06 8.244717e-06 6.331098e-07
[1110,] 1.826938e-06 8.313109e-06 6.069049e-07
[1111,] 1.812384e-06 8.263769e-06 6.033275e-07
[1112,] 1.877770e-06 8.217664e-06 6.192750e-07
[1113,] 3.280481e-05 8.682361e-06 1.247572e-05
[1114,] 1.864594e-06 8.225864e-06 6.157175e-07
[1115,] 1.827701e-06 8.250230e-06 6.072793e-07
[1116,] 1.868148e-06 8.225864e-06 6.166136e-07
[1117,] 1.827679e-06 9.023581e-06 6.073575e-07
[1118,] 1.956269e-06 8.206660e-06 6.421453e-07
[1119,] 1.859800e-06 8.982404e-06 6.080601e-07
[1120,] 2.897552e-06 9.230185e-06 9.444436e-07
[1121,] 1.843633e-06 8.931902e-06 6.061627e-07
[1122,] 8.709595e-06 8.728648e-06 3.028698e-06
[1123,] 1.515109e-05 8.360715e-06 5.082752e-06
[1124,] 3.341930e-05 8.692877e-06 1.157155e-05
[1125,] 1.007910e-05 8.724597e-06 3.502544e-06
[1126,] 3.033754e-06 9.071051e-06 1.002612e-06
[1127,] 1.971213e-06 8.721322e-06 6.537238e-07
[1128,] 3.118085e-06 9.133397e-06 1.037136e-06
[1129,] 3.722758e-06 9.132814e-06 1.208339e-06
[1130,] 3.686689e-06 9.117445e-06 1.200192e-06
[1131,] 1.055044e-05 8.817155e-06 3.761233e-06
[1132,] 4.172853e-06 9.080474e-06 1.363031e-06
[1133,] 3.946701e-06 9.114054e-06 1.275669e-06
[1134,] 2.761193e-06 9.488056e-06 9.361286e-07
[1135,] 5.312815e-06 8.854983e-06 2.041673e-06
[1136,] 4.964262e-06 8.559995e-06 1.821490e-06
[1137,] 8.308999e-06 9.178106e-06 3.140529e-06
[1138,] 7.750515e-06 8.558813e-06 2.267887e-06
[1139,] 5.109363e-06 9.023083e-06 1.727713e-06
[1140,] 2.259770e-06 8.791337e-06 7.514824e-07
[1141,] 2.390964e-06 8.399966e-06 8.044048e-07
[1142,] 3.033170e-06 8.918082e-06 1.032432e-06
[1143,] 3.866195e-06 9.051657e-06 1.290336e-06
[1144,] 3.467984e-06 8.921866e-06 1.174998e-06
[1145,] 5.122227e-06 8.996096e-06 1.621029e-06
[1146,] 4.477080e-06 8.980797e-06 1.423531e-06
[1147,] 5.287333e-06 8.920611e-06 1.695243e-06
[1148,] 4.050698e-06 8.934868e-06 1.383426e-06
[1149,] 2.707504e-06 8.865095e-06 9.645401e-07
[1150,] 4.248324e-06 8.965200e-06 1.464257e-06
[1151,] 3.613517e-06 8.165728e-06 1.196485e-06
[1152,] 1.401624e-05 8.228612e-06 4.754087e-06
[1153,] 4.039112e-06 8.992858e-06 1.399509e-06
[1154,] 4.598188e-06 9.080187e-06 1.526016e-06
[1155,] 1.564609e-05 8.869720e-06 5.976353e-06
[1156,] 5.531563e-06 8.919155e-06 1.774061e-06
[1157,] 3.499377e-06 8.995254e-06 1.206496e-06
[1158,] 4.569737e-06 9.100832e-06 1.523420e-06
[1159,] 4.984699e-06 9.069139e-06 1.560472e-06
[1160,] 3.819937e-06 8.976226e-06 1.314482e-06
[1161,] 4.875205e-06 8.630513e-06 1.669085e-06
[1162,] 4.383782e-06 9.150922e-06 1.364176e-06
[1163,] 5.069213e-06 8.911364e-06 1.723139e-06
[1164,] 2.061898e-06 9.118535e-06 6.694739e-07
[1165,] 5.883197e-06 8.960446e-06 2.036084e-06
[1166,] 2.013829e-06 9.153897e-06 6.543089e-07
[1167,] 5.583580e-06 8.987589e-06 1.944579e-06
[1168,] 6.476161e-06 8.979614e-06 2.256501e-06
[1169,] 1.985735e-06 9.143066e-06 6.463801e-07
[1170,] 1.817399e-06 9.160595e-06 5.988313e-07
[1171,] 3.529382e-06 8.983336e-06 1.216412e-06
[1172,] 2.059994e-06 9.105492e-06 6.693231e-07
[1173,] 2.967616e-06 8.491601e-06 1.020880e-06
[1174,] 1.331927e-05 9.000135e-06 4.713717e-06
[1175,] 8.261269e-06 9.019685e-06 2.913939e-06
[1176,] 2.125629e-06 9.085146e-06 6.904189e-07
[1177,] 2.098800e-06 9.093536e-06 6.820690e-07
[1178,] 2.061052e-06 9.108614e-06 6.703162e-07
[1179,] 1.805171e-06 9.148911e-06 5.977766e-07
[1180,] 4.691793e-06 8.612429e-06 1.726217e-06
[1181,] 3.793767e-06 9.083925e-06 1.418082e-06
[1182,] 2.838501e-05 9.294001e-06 7.607740e-06
[1183,] 1.016081e-05 9.020348e-06 3.596774e-06
[1184,] 7.731082e-06 9.010947e-06 2.717384e-06
[1185,] 6.917694e-06 8.974128e-06 2.398540e-06
[1186,] 6.833520e-06 8.953769e-06 2.353008e-06
[1187,] 2.898456e-06 8.500421e-06 1.003920e-06
[1188,] 5.663193e-06 8.697948e-06 2.106826e-06
[1189,] 4.616702e-06 8.992926e-06 1.768397e-06
[1190,] 5.788198e-06 8.860822e-06 2.234703e-06
[1191,] 2.067605e-06 8.220468e-06 6.754797e-07
[1192,] 4.983196e-06 8.729843e-06 1.875139e-06
[1193,] 5.390034e-06 9.183015e-06 1.961956e-06
[1194,] 1.817687e-06 8.206393e-06 5.990541e-07
[1195,] 1.848334e-06 8.188966e-06 6.090781e-07
[1196,] 1.801254e-06 8.209599e-06 5.940950e-07
[1197,] 5.839169e-06 8.145493e-06 2.025628e-06
[1198,] 1.950944e-06 8.217845e-06 6.389156e-07
[1199,] 1.311397e-05 9.016922e-06 4.655990e-06
[1200,] 3.955858e-06 8.371031e-06 1.312974e-06
[1201,] 5.352599e-06 8.178426e-06 1.836548e-06
[1202,] 1.862316e-06 8.197212e-06 6.129330e-07
[1203,] 1.907413e-06 8.360458e-06 6.318901e-07
[1204,] 1.914159e-06 8.223829e-06 6.273905e-07
[1205,] 4.498306e-06 9.097919e-06 1.436407e-06
[1206,] 1.049183e-05 9.142337e-06 3.196597e-06
[1207,] 5.132420e-06 8.330741e-06 1.814154e-06
[1208,] 1.833719e-06 8.363791e-06 6.089853e-07
[1209,] 6.426654e-06 9.093160e-06 2.048151e-06
[1210,] 4.882664e-06 8.408041e-06 1.695897e-06
[1211,] 1.154067e-05 9.042999e-06 4.120021e-06
[1212,] 2.176647e-06 8.161640e-06 7.162572e-07
[1213,] 1.150036e-05 8.940812e-06 3.993151e-06
[1214,] 1.628505e-05 8.983280e-06 5.749269e-06
[1215,] 1.902598e-05 8.997001e-06 6.760105e-06
[1216,] 1.902598e-05 8.997001e-06 6.760105e-06
[1217,] 1.947125e-05 8.996285e-06 6.918702e-06
[1218,] 1.954808e-05 8.994885e-06 6.940981e-06
[1219,] 1.910068e-05 9.000922e-06 6.793786e-06
[1220,] 1.954808e-05 9.000922e-06 6.955011e-06
[1221,] 1.794926e-05 8.990166e-06 6.357970e-06
[1222,] 4.701785e-06 9.157472e-06 1.480507e-06
[1223,] 1.859307e-05 8.997525e-06 6.603527e-06
[1224,] 2.048174e-05 8.988337e-06 7.260150e-06
[1225,] 2.048174e-05 8.988337e-06 7.260150e-06
[1226,] 1.593805e-05 8.988958e-06 5.633290e-06
[1227,] 1.645263e-05 8.990893e-06 5.821297e-06
[1228,] 1.735344e-05 8.992215e-06 6.146919e-06
[1229,] 1.674368e-05 8.940150e-06 5.830956e-06
[1230,] 2.256555e-05 9.000265e-06 8.041506e-06
[1231,] 1.977614e-05 8.990958e-06 7.015676e-06
[1232,] 4.816598e-06 8.558752e-06 1.767941e-06
[1233,] 1.225330e-04 8.326307e-06 4.547136e-05
[1234,] 8.911628e-05 8.292593e-06 3.259841e-05
[1235,] 2.165309e-04 8.302682e-06 8.004314e-05
[1236,] 5.108763e-06 8.093446e-06 1.750303e-06
[1237,] 3.201551e-06 8.555200e-06 1.079799e-06
[1238,] 2.804529e-06 8.165261e-06 9.400235e-07
[1239,] 2.456461e-04 8.274286e-06 8.951613e-05
[1240,] 1.863126e-04 8.258186e-06 6.706861e-05
[1241,] 1.050637e-04 8.333576e-06 2.616628e-05
[1242,] 2.126389e-06 8.681472e-06 6.677520e-07
[1243,] 1.867518e-06 8.785590e-06 6.027661e-07
[1244,] 2.041293e-06 8.941590e-06 6.410657e-07
[1245,] 1.901043e-06 8.860201e-06 6.074963e-07
[1246,] 2.126438e-06 9.136278e-06 6.592544e-07
[1247,] 1.867860e-06 8.929943e-06 5.991608e-07
[1248,] 2.157125e-06 8.975179e-06 6.696796e-07
[1249,] 2.954274e-06 8.777608e-06 9.058356e-07
[1250,] 2.858913e-06 8.752225e-06 8.805395e-07
[1251,] 1.892413e-06 8.929943e-06 6.048014e-07
[1252,] 4.090426e-06 8.977473e-06 1.531693e-06
[1253,] 3.822004e-06 8.453530e-06 1.145644e-06
[1254,] 3.609628e-06 8.541705e-06 1.206356e-06
[1255,] 1.994526e-06 8.758920e-06 6.321735e-07
[1256,] 1.949520e-06 8.696842e-06 6.216015e-07
[1257,] 1.795809e-06 8.887224e-06 5.973123e-07
[1258,] 1.797803e-06 8.877578e-06 5.980589e-07
[1259,] 6.647745e-06 8.091813e-06 2.262297e-06
[1260,] 1.771232e-06 8.868080e-06 5.895521e-07
[1261,] 1.850813e-06 8.859794e-06 6.163258e-07
[1262,] 1.981616e-06 8.878465e-06 6.572129e-07
[1263,] 1.795295e-06 8.868264e-06 5.970255e-07
[1264,] 1.817652e-06 8.878001e-06 6.041331e-07
[1265,] 1.890718e-06 8.837486e-06 6.112407e-07
[1266,] 1.803184e-06 9.229420e-06 6.094217e-07
[1267,] 5.144688e-06 8.888504e-06 1.706892e-06
[1268,] 5.490144e-06 8.888428e-06 1.822587e-06
[1269,] 7.129722e-06 8.106893e-06 2.444533e-06
[1270,] 1.828260e-06 8.877785e-06 6.071336e-07
[1271,] 1.823096e-06 8.873190e-06 6.058076e-07
[1272,] 5.921650e-06 8.885478e-06 1.967148e-06
[1273,] 7.633474e-06 8.164304e-06 2.248913e-06
[1274,] 1.818173e-06 8.876029e-06 6.040382e-07
[1275,] 6.286981e-06 8.885478e-06 2.088245e-06
[1276,] 4.993356e-06 8.888452e-06 1.669633e-06
[1277,] 3.444223e-06 8.601168e-06 1.162698e-06
[1278,] 1.749003e-06 8.859794e-06 5.823897e-07
[1279,] 1.865205e-06 8.880801e-06 6.189299e-07
[1280,] 7.859816e-06 8.885214e-06 2.621147e-06
[1281,] 1.836651e-06 8.858291e-06 6.120424e-07
[1282,] 6.091528e-06 8.886477e-06 2.024459e-06
[1283,] 6.189283e-06 8.887439e-06 2.055186e-06
[1284,] 1.832903e-06 8.884761e-06 6.085911e-07
[1285,] 1.870452e-06 8.873409e-06 6.209823e-07
[1286,] 2.890491e-06 9.117481e-06 8.926552e-07
[1287,] 1.749458e-06 8.861562e-06 5.824813e-07
[1288,] 6.973024e-06 8.256644e-06 2.012498e-06
[1289,] 4.472351e-06 8.885051e-06 1.491118e-06
[1290,] 1.883386e-06 8.885735e-06 6.244517e-07
[1291,] 1.953679e-06 8.881887e-06 6.473568e-07
[1292,] 7.537560e-06 8.110987e-06 2.590134e-06
[1293,] 6.322469e-06 8.888407e-06 2.099552e-06
[1294,] 7.391542e-06 8.144355e-06 2.573268e-06
[1295,] 7.202470e-06 8.111710e-06 2.474423e-06
[1296,] 1.846933e-06 8.886050e-06 6.134406e-07
[1297,] 6.788668e-06 8.931547e-06 2.247620e-06
[1298,] 6.693512e-06 8.186134e-06 2.357210e-06
[1299,] 2.147776e-06 8.195417e-06 7.304040e-07
[1300,] 6.270908e-06 8.180388e-06 2.199671e-06
[1301,] 1.321997e-05 8.888947e-06 4.302247e-06
[1302,] 6.384900e-06 8.171780e-06 2.235257e-06
[1303,] 6.304902e-06 8.212044e-06 2.231905e-06
[1304,] 2.163953e-04 8.117537e-06 7.517190e-05
[1305,] 3.823134e-06 9.322679e-06 1.340642e-06
[1306,] 2.130869e-04 8.117537e-06 7.399563e-05
[1307,] 2.894110e-05 8.371877e-06 8.640874e-06
[1308,] 3.967170e-06 9.346653e-06 1.405566e-06
[1309,] 6.159992e-06 8.143199e-06 2.128386e-06
[1310,] 7.356714e-06 8.935528e-06 2.420203e-06
[1311,] 3.621600e-06 9.333601e-06 1.246850e-06
[1312,] 3.666291e-06 9.517831e-06 1.281419e-06
[1313,] 6.380683e-05 8.054515e-06 1.988082e-05
[1314,] 2.787946e-06 9.004669e-06 9.226912e-07
[1315,] 4.259337e-06 9.188938e-06 1.352503e-06
[1316,] 3.125931e-06 9.290751e-06 1.066311e-06
[1317,] 4.195541e-06 9.199666e-06 1.334421e-06
[1318,] 1.938430e-05 9.254516e-06 5.282149e-06
[1319,] 4.218916e-06 9.177984e-06 1.340575e-06
[1320,] 3.324340e-06 9.077174e-06 1.144652e-06
[1321,] 6.904357e-06 9.107004e-06 2.142479e-06
[1322,] 3.358812e-06 9.256869e-06 1.196032e-06
[1323,] 1.492503e-04 8.419538e-06 3.948759e-05
[1324,] 3.156492e-06 9.032037e-06 1.076541e-06
[1325,] 2.548452e-05 9.561269e-06 6.229323e-06
[1326,] 4.447630e-05 8.222182e-06 1.377324e-05
[1327,] 5.094565e-05 9.721663e-06 1.192996e-05
[1328,] 7.125031e-05 9.233871e-06 2.016479e-05
[1329,] 3.579349e-05 8.272710e-06 1.036161e-05
[1330,] 5.386717e-04 9.102690e-06 1.531435e-04
[1331,] 1.101570e-04 9.766862e-06 2.458644e-05
[1332,] 2.465132e-06 8.760037e-06 8.324508e-07
[1333,] 1.402609e-05 8.452018e-06 4.175109e-06
[1334,] 3.428023e-04 9.135120e-06 9.665246e-05
[1335,] 4.436218e-06 8.116871e-06 1.484157e-06
[1336,] 7.790338e-05 9.158408e-06 2.249284e-05
[1337,] 4.350994e-06 8.092154e-06 1.414754e-06
[1338,] 2.178775e-04 9.662916e-06 4.757019e-05
[1339,] 2.475137e-06 9.150971e-06 8.522884e-07
[1340,] 7.033309e-05 8.541015e-06 1.957002e-05
[1341,] 2.417820e-06 8.720505e-06 8.035923e-07
[1342,] 3.977760e-05 9.409131e-06 9.584144e-06
[1343,] 4.443105e-06 8.207097e-06 1.508026e-06
[1344,] 3.507736e-06 8.177052e-06 1.142487e-06
[1345,] 3.487701e-06 8.161844e-06 1.141629e-06
[1346,] 1.284700e-05 8.364001e-06 4.598527e-06
[1347,] 2.356923e-06 8.217406e-06 7.788129e-07
[1348,] 2.028189e-06 9.639000e-06 6.864035e-07
[1349,] 3.312440e-06 9.065173e-06 1.081474e-06
[1350,] 3.685575e-06 8.914392e-06 1.166024e-06
[1351,] 3.425950e-06 9.023066e-06 1.104594e-06
[1352,] 2.945612e-06 8.350110e-06 9.420309e-07
[1353,] 3.264088e-06 8.677661e-06 9.928216e-07
[1354,] 3.486640e-06 9.236834e-06 1.110652e-06
[1355,] 3.427631e-06 9.135522e-06 1.088755e-06
[1356,] 2.800520e-06 1.055152e-05 8.028094e-07
[1357,] 4.743731e-06 9.041681e-06 1.568622e-06
[1358,] 3.524636e-06 9.666018e-06 1.105700e-06
[1359,] 3.694700e-06 9.240460e-06 1.123536e-06
[1360,] 1.783669e-06 1.038057e-05 5.862733e-07
[1361,] 2.617669e-06 8.552804e-06 8.224004e-07
[1362,] 2.520496e-05 9.909838e-06 6.209216e-06
[1363,] 6.628702e-06 9.051908e-06 2.210303e-06
[1364,] 1.897650e-06 9.639325e-06 6.028950e-07
[1365,] 1.901443e-06 8.319290e-06 6.317048e-07
[1366,] 3.050865e-05 1.015727e-05 6.075419e-06
[1367,] 3.682995e-06 9.278704e-06 1.124654e-06
[1368,] 3.956127e-06 9.388371e-06 1.180553e-06
[1369,] 6.165567e-06 9.055836e-06 2.029157e-06
[1370,] 5.954876e-06 9.055873e-06 1.959303e-06
[1371,] 3.986484e-06 9.479621e-06 1.183686e-06
[1372,] 6.125902e-06 9.055608e-06 2.016567e-06
[1373,] 2.876172e-06 8.395157e-06 9.363484e-07
[1374,] 2.866688e-06 8.391835e-06 9.339724e-07
[1375,] 4.059817e-06 9.387081e-06 1.204893e-06
[1376,] 2.189997e-06 9.416826e-06 7.101188e-07
[1377,] 4.118050e-06 9.464549e-06 1.402067e-06
[1378,] 4.091122e-06 9.219309e-06 1.384056e-06
[1379,] 1.687850e-05 1.449241e-05 2.822884e-06
[1380,] 4.959532e-06 9.037029e-06 1.649490e-06
[1381,] 1.659764e-05 1.420280e-05 2.821474e-06
[1382,] 4.812533e-06 1.361878e-05 1.187141e-06
[1383,] 6.376173e-06 9.051597e-06 2.134021e-06
[1384,] 1.619639e-05 1.550270e-05 2.672214e-06
[1385,] 1.871626e-06 8.862788e-06 6.189390e-07
[1386,] 1.699053e-05 1.409241e-05 2.878753e-06
[1387,] 6.928699e-06 1.398102e-05 1.597411e-06
[1388,] 4.093297e-06 9.198756e-06 1.374192e-06
[1389,] 4.320355e-06 9.190224e-06 1.345611e-06
[1390,] 7.262509e-06 9.050779e-06 2.409332e-06
[1391,] 4.265586e-06 9.202403e-06 1.331271e-06
[1392,] 4.244509e-06 9.182472e-06 1.329092e-06
[1393,] 2.556407e-06 8.954177e-06 8.001127e-07
[1394,] 2.534521e-06 8.938541e-06 8.292358e-07
[1395,] 5.980614e-06 9.548162e-06 1.779954e-06
[1396,] 2.437312e-06 9.341922e-06 7.729182e-07
[1397,] 3.379153e-06 8.692686e-06 1.009194e-06
[1398,] 2.495122e-06 9.308207e-06 7.894585e-07
[1399,] 2.108227e-06 8.398630e-06 6.739730e-07
[1400,] 2.126467e-06 8.466150e-06 6.771056e-07
[1401,] 9.036897e-06 9.816777e-06 2.272782e-06
[1402,] 2.200322e-06 9.327755e-06 6.779286e-07
[1403,] 1.856643e-06 8.137527e-06 6.168700e-07
[1404,] 4.857804e-05 8.786151e-06 1.238383e-05
[1405,] 1.878750e-06 8.122313e-06 6.238047e-07
[1406,] 1.854513e-06 8.122165e-06 6.155707e-07
[1407,] 7.373566e-06 9.398563e-06 2.017711e-06
[1408,] 1.084691e-05 8.640943e-06 3.269003e-06
[1409,] 4.643989e-06 8.648454e-06 1.355301e-06
[1410,] 4.470743e-06 8.698129e-06 1.408520e-06
[1411,] 4.926788e-06 8.648454e-06 1.431180e-06
[1412,] 6.069535e-06 9.456146e-06 1.795928e-06
[1413,] 1.935079e-06 8.150798e-06 6.393364e-07
[1414,] 3.713178e-06 8.724316e-06 1.210085e-06
[1415,] 3.549644e-06 8.414596e-06 1.078589e-06
[1416,] 2.049343e-06 8.541193e-06 6.831487e-07
[1417,] 3.214056e-06 8.583940e-06 1.060715e-06
[1418,] 2.345607e-06 8.990409e-06 7.557951e-07
[1419,] 7.734970e-06 9.317705e-06 2.139384e-06
[1420,] 7.422698e-06 9.283023e-06 2.080191e-06
[1421,] 3.369441e-06 8.584655e-06 1.118303e-06
[1422,] 2.165734e-06 8.548701e-06 7.279564e-07
[1423,] 2.009140e-06 8.245221e-06 6.599671e-07
[1424,] 2.014303e-06 8.534991e-06 6.736380e-07
[1425,] 7.655721e-06 9.363134e-06 2.115609e-06
[1426,] 2.751043e-06 9.079603e-06 9.001054e-07
[1427,] 2.469077e-06 8.231294e-06 8.036981e-07
[1428,] 2.454442e-06 8.874185e-06 8.043320e-07
[1429,] 3.300679e-06 8.975506e-06 1.189442e-06
[1430,] 3.569065e-06 9.111170e-06 1.154522e-06
[1431,] 3.882044e-06 8.266050e-06 1.249082e-06
[1432,] 2.071365e-06 8.985865e-06 6.942141e-07
[1433,] 2.639123e-06 9.175655e-06 8.537167e-07
[1434,] 2.159564e-06 8.656644e-06 7.426285e-07
[1435,] 6.374729e-06 8.628264e-06 1.913593e-06
[1436,] 8.132415e-06 8.503948e-06 2.967981e-06
[1437,] 1.960984e-06 8.371949e-06 6.635464e-07
[1438,] 2.199382e-06 8.308361e-06 7.491355e-07
[1439,] 1.988359e-06 9.038361e-06 6.619986e-07
[1440,] 2.108313e-06 9.039904e-06 7.011337e-07
[1441,] 1.990700e-06 9.037462e-06 6.629436e-07
[1442,] 9.279837e-06 8.573119e-06 3.445448e-06
[1443,] 6.896929e-06 9.447078e-06 2.317450e-06
[1444,] 3.781730e-06 8.639373e-06 1.369705e-06
[1445,] 1.918053e-06 9.018363e-06 6.406882e-07
[1446,] 1.923886e-06 9.021083e-06 6.435289e-07
[1447,] 7.813000e-06 9.887324e-06 3.456302e-06
[1448,] 7.394832e-06 1.043342e-05 3.418424e-06
[1449,] 7.394832e-06 1.042173e-05 3.418042e-06
[1450,] 7.462964e-06 1.038727e-05 3.445162e-06
[1451,] 7.837598e-06 1.042173e-05 3.654156e-06
[1452,] 1.863845e-06 1.088830e-05 6.612119e-07
[1453,] 7.844541e-06 1.032097e-05 3.628741e-06
[1454,] 2.072978e-06 9.031545e-06 6.848505e-07
[1455,] 7.425774e-06 1.053984e-05 3.465188e-06
[1456,] 7.622754e-06 1.049608e-05 3.563264e-06
[1457,] 1.815709e-06 1.103507e-05 6.353402e-07
[1458,] 1.810053e-06 1.101465e-05 6.317532e-07
[1459,] 6.781720e-06 1.072614e-05 3.165118e-06
[1460,] 7.140907e-06 1.039139e-05 3.281060e-06
[1461,] 7.734509e-06 1.036966e-05 3.593804e-06
[1462,] 8.346049e-06 1.016938e-05 3.851501e-06
[1463,] 7.957406e-06 1.016938e-05 3.648602e-06
[1464,] 8.033615e-06 1.023747e-05 3.712570e-06
[1465,] 1.772791e-06 1.084482e-05 5.891533e-07
[1466,] 8.250018e-06 1.018967e-05 3.811153e-06
[1467,] 8.486384e-06 1.018967e-05 3.935199e-06
[1468,] 8.411970e-06 1.017374e-05 3.890802e-06
[1469,] 9.186819e-06 1.004265e-05 4.247305e-06
[1470,] 8.598778e-06 1.016046e-05 3.979997e-06
[1471,] 8.685167e-06 1.014310e-05 4.019100e-06
[1472,] 8.772828e-06 1.010730e-05 4.052075e-06
[1473,] 8.168761e-06 1.000157e-05 3.714275e-06
[1474,] 1.007316e-05 9.905679e-06 4.651166e-06
[1475,] 9.914566e-06 9.905679e-06 4.569698e-06
[1476,] 9.710469e-06 9.905679e-06 4.464975e-06
[1477,] 1.210769e-05 9.934918e-06 5.734868e-06
[1478,] 1.210769e-05 9.934918e-06 5.734868e-06
[1479,] 1.210769e-05 9.980826e-06 5.762745e-06
[1480,] 8.876213e-06 1.014212e-05 4.128100e-06
[1481,] 1.197517e-05 9.980826e-06 5.692893e-06
[1482,] 1.236504e-05 9.934918e-06 5.869813e-06
[1483,] 1.224222e-05 9.951126e-06 5.815417e-06
[1484,] 1.178827e-05 9.979449e-06 5.593668e-06
[1485,] 1.264401e-05 1.002745e-05 6.075747e-06
[1486,] 1.827211e-05 8.648789e-06 5.815562e-06
[1487,] 1.797805e-06 1.069431e-05 6.147270e-07
[1488,] 9.228512e-06 1.008870e-05 4.260602e-06
[1489,] 3.474429e-06 1.093313e-05 1.416621e-06
[1490,] 8.559936e-06 9.779783e-06 3.806342e-06
[1491,] 1.789045e-06 1.015129e-05 5.965338e-07
[1492,] 9.003652e-06 9.710690e-06 3.998699e-06
[1493,] 4.899973e-06 9.758311e-06 2.014934e-06
[1494,] 8.677861e-06 9.732509e-06 3.839897e-06
[1495,] 7.610372e-06 9.885199e-06 3.358290e-06
[1496,] 2.092338e-06 1.010784e-05 7.564794e-07
[1497,] 9.135752e-06 1.027490e-05 4.278007e-06
[1498,] 1.885087e-06 1.034180e-05 6.642661e-07
[1499,] 2.174615e-05 1.037812e-05 1.110716e-05
[1500,] 4.492675e-06 9.109222e-06 1.438598e-06
[1501,] 2.082389e-05 1.027540e-05 1.053556e-05
[1502,] 4.500098e-06 1.035716e-05 1.875212e-06
[1503,] 2.140853e-05 1.035495e-05 1.094787e-05
[1504,] 1.808427e-06 1.001547e-05 6.090184e-07
[1505,] 1.817915e-06 9.917814e-06 6.179673e-07
[1506,] 2.369639e-06 9.720141e-06 8.685284e-07
[1507,] 2.218282e-06 9.294944e-06 7.919616e-07
[1508,] 1.866938e-06 8.837558e-06 6.329780e-07
[1509,] 3.925347e-06 9.044627e-06 1.329013e-06
[1510,] 3.037973e-05 1.042378e-05 1.614856e-05
[1511,] 2.751925e-05 1.036763e-05 1.441263e-05
[1512,] 1.848087e-06 9.404968e-06 6.141515e-07
[1513,] 2.405502e-06 8.963517e-06 7.961584e-07
[1514,] 7.091453e-06 9.026225e-06 2.328144e-06
[1515,] 3.527329e-06 9.434608e-06 1.314079e-06
[1516,] 2.538819e-06 8.968559e-06 8.556800e-07
[1517,] 2.382877e-06 8.994033e-06 8.372115e-07
[1518,] 7.738905e-06 8.772492e-06 2.687469e-06
[1519,] 5.012355e-06 8.784009e-06 1.723851e-06
[1520,] 3.447605e-06 8.828427e-06 1.232620e-06
[1521,] 6.551060e-06 8.523288e-06 2.143501e-06
[1522,] 4.121207e-06 8.840523e-06 1.344677e-06
[1523,] 4.348412e-06 8.835726e-06 1.422793e-06
[1524,] 2.276048e-06 8.406864e-06 7.297380e-07
[1525,] 4.804161e-06 8.533457e-06 1.572614e-06
[1526,] 2.059870e-06 8.981277e-06 6.624911e-07
[1527,] 3.622123e-06 8.530411e-06 1.248950e-06
[1528,] 4.473043e-06 8.818376e-06 1.545974e-06
[1529,] 3.120334e-06 8.631397e-06 1.089442e-06
[1530,] 3.016045e-06 8.615959e-06 1.015472e-06
[1531,] 2.199984e-06 8.847641e-06 6.992080e-07
[1532,] 5.139719e-06 9.123951e-06 1.787323e-06
[1533,] 3.867724e-06 8.849592e-06 1.260276e-06
[1534,] 4.254748e-06 9.160269e-06 1.220814e-06
[1535,] 2.777017e-06 9.653550e-06 8.239762e-07
[1536,] 3.162358e-06 8.796888e-06 1.054569e-06
[1537,] 4.668870e-06 9.082182e-06 1.438540e-06
[1538,] 2.879073e-06 8.879370e-06 1.027174e-06
[1539,] 2.936076e-06 8.681599e-06 9.861092e-07
[1540,] 2.140526e-06 9.403179e-06 6.684613e-07
[1541,] 5.185391e-06 8.727172e-06 1.722582e-06
[1542,] 4.472419e-06 9.031998e-06 1.477007e-06
[1543,] 4.258409e-06 8.840196e-06 1.370969e-06
[1544,] 1.954897e-06 8.806495e-06 6.566234e-07
[1545,] 2.180786e-06 9.706899e-06 6.733290e-07
[1546,] 2.948315e-06 8.740197e-06 9.965740e-07
[1547,] 3.012458e-06 8.985417e-06 9.657025e-07
[1548,] 6.531298e-06 9.020858e-06 2.194293e-06
[1549,] 1.955809e-06 9.232714e-06 6.659061e-07
[1550,] 1.949978e-06 9.261271e-06 6.629428e-07
[1551,] 1.942285e-06 9.270581e-06 6.584963e-07
[1552,] 1.939015e-06 9.261271e-06 6.563754e-07
[1553,] 1.927662e-06 9.207144e-06 6.476894e-07
[1554,] 3.024942e-06 8.696954e-06 1.051042e-06
[1555,] 3.054251e-06 8.813190e-06 1.003253e-06
[1556,] 6.379337e-06 8.752554e-06 2.118747e-06
[1557,] 1.924855e-06 9.109268e-06 6.441023e-07
[1558,] 1.928379e-06 9.070905e-06 6.475008e-07
[1559,] 4.222134e-06 8.828335e-06 1.360933e-06
[1560,] 4.286866e-06 8.828335e-06 1.380804e-06
[1561,] 1.765481e-06 9.336095e-06 5.805984e-07
[1562,] 2.925046e-06 8.591880e-06 9.704850e-07
[1563,] 1.765481e-06 9.314299e-06 5.806146e-07
[1564,] 6.914378e-06 8.794187e-06 2.365632e-06
[1565,] 1.758204e-06 9.357077e-06 5.803698e-07
[1566,] 1.748791e-06 9.437360e-06 5.833253e-07
[1567,] 1.758204e-06 9.260357e-06 5.804079e-07
[1568,] 1.755826e-06 9.300877e-06 5.804863e-07
[1569,] 1.755826e-06 9.250895e-06 5.804857e-07
[1570,] 2.938599e-06 8.665347e-06 9.808314e-07
[1571,] 2.575861e-06 9.172707e-06 8.130048e-07
[1572,] 1.779784e-06 9.380165e-06 5.869288e-07
[1573,] 8.255555e-06 8.886858e-06 2.944852e-06
[1574,] 7.427012e-06 8.818149e-06 2.565636e-06
[1575,] 2.346884e-06 9.034081e-06 7.912286e-07
[1576,] 2.911395e-06 8.631113e-06 9.715377e-07
[1577,] 3.030522e-06 8.672836e-06 1.023144e-06
[1578,] 2.968131e-06 9.254390e-06 9.303357e-07
[1579,] 5.336149e-06 8.810605e-06 1.626336e-06
[1580,] 2.007217e-06 9.397383e-06 6.427342e-07
[1581,] 2.051225e-06 8.553320e-06 6.800432e-07
[1582,] 3.539459e-06 9.096797e-06 1.193510e-06
[1583,] 1.927938e-06 8.582169e-06 6.446495e-07
[1584,] 3.628385e-06 9.093796e-06 1.235101e-06
[1585,] 2.123877e-06 8.998988e-06 7.113280e-07
[1586,] 2.349835e-06 8.694192e-06 7.812740e-07
[1587,] 2.229887e-06 8.704499e-06 7.410117e-07
[1588,] 2.558787e-06 9.077976e-06 8.703696e-07
[1589,] 2.235140e-06 9.618134e-06 6.972071e-07
[1590,] 6.642339e-06 8.822221e-06 2.090060e-06
[1591,] 6.378906e-06 8.839263e-06 1.990607e-06
[1592,] 3.110931e-06 8.672523e-06 1.095542e-06
[1593,] 5.872198e-06 8.870966e-06 1.824057e-06
[1594,] 5.678703e-06 8.820154e-06 1.801186e-06
[1595,] 5.355433e-06 8.839578e-06 1.689729e-06
[1596,] 5.383781e-06 8.830537e-06 1.705555e-06
[1597,] 5.409561e-06 8.849633e-06 1.701600e-06
[1598,] 4.983225e-06 8.582977e-06 1.802435e-06
[1599,] 5.573227e-06 8.731591e-06 2.058633e-06
[1600,] 3.766426e-06 9.315540e-06 1.169440e-06
[1601,] 1.921045e-06 9.036285e-06 6.485776e-07
[1602,] 2.131897e-06 9.229615e-06 7.564865e-07
[1603,] 1.847084e-06 8.231381e-06 6.126266e-07
[1604,] 1.861749e-05 9.100684e-06 5.636388e-06
[1605,] 1.860552e-06 9.249473e-06 6.351582e-07
[1606,] 1.866139e-06 8.224649e-06 6.189821e-07
[1607,] 4.603110e-06 9.238510e-06 1.652596e-06
[1608,] 1.956684e-06 8.219376e-06 6.499285e-07
[1609,] 1.988450e-06 9.637025e-06 7.023690e-07
[1610,] 2.035071e-06 8.209048e-06 6.787768e-07
[1611,] 2.288965e-06 8.951009e-06 7.918942e-07
[1612,] 1.904092e-06 9.044106e-06 6.620682e-07
[1613,] 1.809394e-06 9.149574e-06 6.065760e-07
[1614,] 1.958847e-06 9.225363e-06 6.890499e-07
[1615,] 2.169995e-06 9.031363e-06 7.446622e-07
[1616,] 5.044284e-06 9.402589e-06 1.911722e-06
[1617,] 5.130866e-06 9.370650e-06 1.959845e-06
[1618,] 5.048093e-06 9.370650e-06 1.912323e-06
[1619,] 5.320827e-06 9.212510e-06 2.043383e-06
[1620,] 2.257209e-06 8.823490e-06 7.744759e-07
[1621,] 2.270191e-06 8.842484e-06 7.809731e-07
[1622,] 5.298994e-06 9.092907e-06 2.008892e-06
[1623,] 2.072860e-06 9.743261e-06 7.043876e-07
[1624,] 2.306517e-06 8.899348e-06 8.045269e-07
[1625,] 4.614942e-06 8.486465e-06 1.520850e-06
[1626,] 2.233695e-06 8.803194e-06 7.634130e-07
[1627,] 2.270191e-06 8.730221e-06 7.780840e-07
[1628,] 2.245048e-06 8.997209e-06 7.726900e-07
[1629,] 3.790317e-06 8.334109e-06 1.194404e-06
[1630,] 4.439853e-06 8.543500e-06 1.424534e-06
[1631,] 4.310398e-06 8.547549e-06 1.390089e-06
[1632,] 5.599665e-06 9.101086e-06 2.149632e-06
[1633,] 5.247448e-06 8.488858e-06 1.618841e-06
[1634,] 2.120572e-06 8.219568e-06 7.048919e-07
[1635,] 2.789498e-06 8.927182e-06 9.204732e-07
[1636,] 2.188485e-06 8.607194e-06 6.924951e-07
[1637,] 2.794833e-06 8.301932e-06 9.239059e-07
[1638,] 2.542868e-06 8.288503e-06 8.406287e-07
[1639,] 2.363824e-06 8.293397e-06 7.828913e-07
[1640,] 2.365812e-06 8.287132e-06 7.848128e-07
[1641,] 2.396984e-06 8.608197e-06 8.150444e-07
[1642,] 2.285763e-06 8.642640e-06 7.763134e-07
[1643,] 2.294409e-06 8.190522e-06 7.836201e-07
[1644,] 2.381426e-06 8.595534e-06 8.092535e-07
[1645,] 2.121467e-06 8.337922e-06 7.296680e-07
[1646,] 2.120743e-06 8.649535e-06 7.123906e-07
[1647,] 2.131505e-06 8.608478e-06 7.158673e-07
[1648,] 2.217058e-06 8.253026e-06 7.605294e-07
[1649,] 2.188311e-06 8.347730e-06 7.548004e-07
[1650,] 2.130518e-06 8.282275e-06 7.304931e-07
[1651,] 5.116822e-06 8.268841e-06 1.689537e-06
[1652,] 2.155740e-06 8.588284e-06 7.246585e-07
[1653,] 2.823817e-06 8.317739e-06 9.574396e-07
[1654,] 3.347269e-06 8.316642e-06 1.181819e-06
[1655,] 2.178162e-06 8.595534e-06 7.335766e-07
[1656,] 2.859849e-06 8.265032e-06 9.486039e-07
[1657,] 2.370506e-06 8.261488e-06 7.848896e-07
[1658,] 3.142531e-06 8.270007e-06 1.100767e-06
[1659,] 2.847578e-06 8.246566e-06 9.394933e-07
[1660,] 2.812106e-06 8.246566e-06 9.279734e-07
[1661,] 3.344589e-06 8.232631e-06 1.168834e-06
[1662,] 3.291479e-06 8.222329e-06 1.148078e-06
[1663,] 3.002071e-06 8.243501e-06 1.046388e-06
[1664,] 2.190580e-06 8.558163e-06 7.356890e-07
[1665,] 2.161169e-06 8.593653e-06 7.267969e-07
[1666,] 2.406498e-06 1.045874e-05 7.615672e-07
[1667,] 2.558574e-06 8.358084e-06 8.417667e-07
[1668,] 2.582032e-06 8.354466e-06 8.591378e-07
[1669,] 2.449777e-06 8.346051e-06 8.125838e-07
[1670,] 2.248770e-06 8.526283e-06 7.474457e-07
[1671,] 3.407295e-06 8.755458e-06 1.193799e-06
[1672,] 2.549535e-06 8.358327e-06 8.461822e-07
[1673,] 2.264035e-06 8.597043e-06 7.615879e-07
[1674,] 2.417937e-06 8.357933e-06 8.017503e-07
[1675,] 8.427081e-06 8.673122e-06 2.236031e-06
[1676,] 2.390031e-06 8.695330e-06 7.444728e-07
[1677,] 2.464218e-06 8.358077e-06 8.175415e-07
[1678,] 7.432575e-06 8.655354e-06 2.012454e-06
[1679,] 7.380941e-06 8.653499e-06 2.001011e-06
[1680,] 4.787212e-06 8.303338e-06 1.555243e-06
[1681,] 4.783544e-06 8.304030e-06 1.551845e-06
[1682,] 3.158913e-06 8.373234e-06 1.038249e-06
[1683,] 4.787449e-06 8.483924e-06 1.409098e-06
[1684,] 6.256930e-06 8.540462e-06 1.771117e-06
[1685,] 3.092692e-06 8.377019e-06 1.010705e-06
[1686,] 6.279364e-06 8.540462e-06 1.776116e-06
[1687,] 3.404022e-06 8.384490e-06 1.106859e-06
[1688,] 3.360959e-06 8.373195e-06 1.099038e-06
[1689,] 3.562287e-06 8.384923e-06 1.163755e-06
[1690,] 3.559249e-06 8.691161e-06 1.233631e-06
[1691,] 3.228469e-06 8.372464e-06 1.056841e-06
[1692,] 6.116870e-06 8.532914e-06 1.744869e-06
[1693,] 6.145527e-06 8.514020e-06 1.759247e-06
[1694,] 3.381556e-06 8.388770e-06 1.112502e-06
[1695,] 6.233668e-06 8.506508e-06 1.784539e-06
[1696,] 6.233668e-06 8.506508e-06 1.784539e-06
[1697,] 3.178128e-06 8.389836e-06 1.045087e-06
[1698,] 6.233668e-06 8.461355e-06 1.797711e-06
[1699,] 6.233668e-06 8.525424e-06 1.779398e-06
[1700,] 3.339839e-06 8.387378e-06 1.101388e-06
[1701,] 4.637619e-06 9.040086e-06 1.499065e-06
[1702,] 2.292617e-06 8.425271e-06 7.305717e-07
[1703,] 6.345320e-06 8.504050e-06 1.814104e-06
[1704,] 6.427645e-06 8.504050e-06 1.832881e-06
[1705,] 6.427645e-06 8.504050e-06 1.832881e-06
[1706,] 3.183903e-06 8.694341e-06 1.094702e-06
[1707,] 6.193084e-06 8.499021e-06 1.780427e-06
[1708,] 6.171973e-06 8.499021e-06 1.775572e-06
[1709,] 3.401455e-06 8.308771e-06 1.117103e-06
[1710,] 3.440465e-06 8.308478e-06 1.130662e-06
[1711,] 5.984591e-06 8.445623e-06 1.750646e-06
[1712,] 5.731038e-06 8.450040e-06 1.689590e-06
[1713,] 5.764098e-06 8.436919e-06 1.700958e-06
[1714,] 5.748374e-06 8.432632e-06 1.698427e-06
[1715,] 5.773502e-06 8.386270e-06 1.722074e-06
[1716,] 5.773502e-06 8.382629e-06 1.723310e-06
[1717,] 5.756148e-06 8.375469e-06 1.721501e-06
[1718,] 5.756148e-06 8.375469e-06 1.721501e-06
[1719,] 5.658249e-06 8.368819e-06 1.699564e-06
[1720,] 8.551844e-06 8.344444e-06 2.443953e-06
[1721,] 5.658249e-06 8.368819e-06 1.699564e-06
[1722,] 5.658249e-06 8.370481e-06 1.702297e-06
[1723,] 5.706617e-06 8.363837e-06 1.716763e-06
[1724,] 4.927701e-06 8.398702e-06 1.524107e-06
[1725,] 5.790998e-06 8.360574e-06 1.739176e-06
[1726,] 3.152986e-06 8.428007e-06 1.036779e-06
[1727,] 3.271354e-06 8.361141e-06 1.057948e-06
[1728,] 2.489922e-06 8.234383e-06 8.072293e-07
[1729,] 2.489922e-06 8.209440e-06 8.112409e-07
[1730,] 2.951123e-06 8.301990e-06 9.750824e-07
[1731,] 2.335495e-06 9.522738e-06 7.876608e-07
[1732,] 3.538087e-06 8.425072e-06 1.173836e-06
[1733,] 2.327992e-06 9.470728e-06 7.690507e-07
[1734,] 3.523037e-06 8.320645e-06 1.170267e-06
[1735,] 3.355537e-06 8.424701e-06 1.107959e-06
[1736,] 2.195836e-06 8.119033e-06 7.221517e-07
[1737,] 3.395293e-06 8.803380e-06 1.184043e-06
[1738,] 3.055939e-06 8.395483e-06 1.023323e-06
[1739,] 6.772473e-06 1.080833e-05 2.936526e-06
[1740,] 3.573645e-06 8.451289e-06 1.162349e-06
[1741,] 2.366507e-06 8.484558e-06 7.543884e-07
[1742,] 4.619954e-06 8.747459e-06 1.681823e-06
[1743,] 5.308844e-06 8.655256e-06 1.932990e-06
[1744,] 4.792785e-06 9.446077e-06 1.447591e-06
[1745,] 2.431446e-06 8.133388e-06 7.868523e-07
[1746,] 3.947953e-06 1.001170e-05 1.579623e-06
[1747,] 4.341618e-06 8.445018e-06 1.506102e-06
[1748,] 1.859651e-06 8.711982e-06 6.306370e-07
[1749,] 5.414552e-06 8.574502e-06 1.956334e-06
[1750,] 4.392960e-06 8.014493e-06 1.479123e-06
[1751,] 4.193399e-06 9.478581e-06 1.276314e-06
[1752,] 3.941913e-06 8.577622e-06 1.394740e-06
[1753,] 3.963344e-06 8.605576e-06 1.408162e-06
[1754,] 3.280079e-06 8.570746e-06 1.130295e-06
[1755,] 2.882212e-06 9.841233e-06 1.086980e-06
[1756,] 6.807162e-06 9.044811e-06 2.275833e-06
[1757,] 3.786287e-06 9.518024e-06 1.159129e-06
[1758,] 6.626401e-06 8.583844e-06 2.435231e-06
[1759,] 6.489495e-06 8.583844e-06 2.382689e-06
[1760,] 3.145487e-06 9.873643e-06 1.206497e-06
[1761,] 6.292050e-06 8.550857e-06 2.293121e-06
[1762,] 6.292050e-06 8.549936e-06 2.292725e-06
[1763,] 5.256692e-06 8.444760e-06 1.854785e-06
[1764,] 2.073854e-06 8.145123e-06 6.904823e-07
[1765,] 2.060683e-06 8.132455e-06 6.837953e-07
[1766,] 2.147883e-06 8.849312e-06 7.498786e-07
[1767,] 2.255610e-06 8.866144e-06 7.938702e-07
[1768,] 2.063768e-06 8.653356e-06 6.560392e-07
[1769,] 2.136018e-06 8.874646e-06 7.457843e-07
[1770,] 1.957882e-06 8.054042e-06 6.398218e-07
[1771,] 4.325600e-06 8.513308e-06 1.536512e-06
[1772,] 2.092602e-06 8.182741e-06 6.806289e-07
[1773,] 4.651602e-06 8.451403e-06 1.638234e-06
[1774,] 4.487995e-06 9.389071e-06 1.369258e-06
[1775,] 4.325600e-06 8.472360e-06 1.524458e-06
[1776,] 1.939162e-06 8.838168e-06 6.616528e-07
[1777,] 5.860073e-06 8.438542e-06 2.072005e-06
[1778,] 2.038171e-06 8.125151e-06 6.798233e-07
[1779,] 4.890955e-06 8.382557e-06 1.687610e-06
[1780,] 4.057748e-06 8.427205e-06 1.410950e-06
[1781,] 6.009975e-06 1.131997e-05 1.522764e-06
[1782,] 2.144573e-06 9.787781e-06 7.109837e-07
[1783,] 3.460370e-06 9.525254e-06 1.068974e-06
[1784,] 1.856018e-06 8.453614e-06 6.132806e-07
[1785,] 2.977815e-06 8.824498e-06 1.041736e-06
[1786,] 8.523246e-06 9.217027e-06 2.544123e-06
[1787,] 3.760803e-06 8.401879e-06 1.290544e-06
[1788,] 5.048960e-06 9.253509e-06 1.554000e-06
[1789,] 3.192929e-06 9.074387e-06 1.033663e-06
[1790,] 2.103623e-06 8.283337e-06 6.966119e-07
[1791,] 2.211729e-05 9.202276e-06 6.284708e-06
[1792,] 3.751939e-06 8.809496e-06 1.383207e-06
[1793,] 2.165232e-06 8.212390e-06 7.276405e-07
[1794,] 2.013927e-06 8.612828e-06 6.894644e-07
[1795,] 2.278676e-06 8.307675e-06 7.601490e-07
[1796,] 2.874744e-06 8.881707e-06 1.044555e-06
[1797,] 2.065897e-06 8.408783e-06 6.834702e-07
[1798,] 2.095263e-06 8.306236e-06 7.138499e-07
[1799,] 2.159404e-06 8.410292e-06 7.252325e-07
[1800,] 2.580806e-06 9.159012e-06 7.827102e-07
[1801,] 2.001601e-06 8.283196e-06 6.628523e-07
[1802,] 1.982461e-06 1.019962e-05 6.230981e-07
[1803,] 1.858407e-06 9.092009e-06 6.126120e-07
[1804,] 2.532916e-06 9.455607e-06 7.635251e-07
[1805,] 3.141226e-06 8.756269e-06 1.039139e-06
[1806,] 2.212611e-06 8.695678e-06 7.563869e-07
[1807,] 4.632810e-06 9.470398e-06 1.389601e-06
[1808,] 2.319648e-06 9.005177e-06 8.129511e-07
[1809,] 2.133758e-06 8.932780e-06 7.218850e-07
[1810,] 2.131284e-06 9.083041e-06 7.218780e-07
[1811,] 2.138792e-06 9.033258e-06 7.513429e-07
[1812,] 8.749656e-06 9.030354e-06 2.819538e-06
[1813,] 2.138792e-06 9.419403e-06 7.610757e-07
[1814,] 9.952096e-06 9.038784e-06 3.179119e-06
[1815,] 1.919796e-06 9.710517e-06 6.261461e-07
[1816,] 1.932403e-06 9.710517e-06 6.275544e-07
[1817,] 2.133928e-06 9.576954e-06 7.615263e-07
[1818,] 2.135283e-06 9.670037e-06 7.640611e-07
[1819,] 1.543578e-05 8.465995e-06 4.512422e-06
[1820,] 1.908380e-06 9.287440e-06 6.545667e-07
[1821,] 4.816373e-06 9.302061e-06 1.785287e-06
[1822,] 4.470939e-06 8.661875e-06 1.645574e-06
[1823,] 3.902409e-06 9.149726e-06 1.462535e-06
[1824,] 3.825744e-06 9.094319e-06 1.426074e-06
[1825,] 2.417423e-06 9.032512e-06 8.608136e-07
[1826,] 1.396457e-05 8.456580e-06 4.536850e-06
[1827,] 1.109768e-05 8.464192e-06 3.661611e-06
[1828,] 3.170947e-06 8.481792e-06 1.113890e-06
[1829,] 6.831306e-06 9.000901e-06 2.079388e-06
[1830,] 3.178789e-06 8.336988e-06 1.095972e-06
[1831,] 1.881646e-06 8.275893e-06 6.255043e-07
[1832,] 3.461551e-06 8.210980e-06 1.146016e-06
[1833,] 1.169430e-05 8.575794e-06 4.178490e-06
[1834,] 1.897429e-06 8.259439e-06 6.330228e-07
[1835,] 2.007348e-06 8.398820e-06 6.785186e-07
[1836,] 1.971592e-06 8.309834e-06 6.510515e-07
[1837,] 2.542887e-06 8.229237e-06 8.281763e-07
[1838,] 3.141367e-06 8.992875e-06 1.146694e-06
[1839,] 2.113982e-06 8.437541e-06 7.073066e-07
[1840,] 4.328631e-06 1.150579e-05 1.568703e-06
[1841,] 4.645472e-06 1.204680e-05 1.894922e-06
[1842,] 4.622963e-06 8.834744e-06 1.521751e-06
[1843,] 2.484332e-06 8.351291e-06 8.299296e-07
[1844,] 4.941547e-06 9.185565e-06 1.548179e-06
[1845,] 5.490369e-06 9.194673e-06 1.708793e-06
[1846,] 4.462758e-06 8.797961e-06 1.641219e-06
[1847,] 2.579996e-06 1.015241e-05 9.804153e-07
[1848,] 2.182954e-06 9.336939e-06 7.818285e-07
[1849,] 2.537179e-06 9.895864e-06 9.556981e-07
[1850,] 2.537179e-06 9.597018e-06 9.452069e-07
[1851,] 2.554175e-06 9.613210e-06 9.530520e-07
[1852,] 3.195593e-06 1.001730e-05 1.249813e-06
[1853,] 3.406994e-06 1.043765e-05 1.366909e-06
[1854,] 3.554677e-06 1.078953e-05 1.453093e-06
[1855,] 3.159554e-06 1.071125e-05 1.265636e-06
[1856,] 9.145957e-06 9.197396e-06 3.838378e-06
[1857,] 1.273775e-05 9.014621e-06 4.284347e-06
[1858,] 2.289761e-06 8.604130e-06 8.081565e-07
[1859,] 2.119214e-06 8.382191e-06 7.325804e-07
[1860,] 2.194464e-06 8.253458e-06 7.548022e-07
[1861,] 1.264407e-05 9.028268e-06 4.304490e-06
[1862,] 1.205801e-05 9.009944e-06 4.035569e-06
[1863,] 2.625047e-06 8.272092e-06 9.147896e-07
[1864,] 1.839236e-06 8.429805e-06 6.083547e-07
[1865,] 2.608132e-06 8.344413e-06 9.143076e-07
[1866,] 1.233229e-05 9.013125e-06 4.161520e-06
[1867,] 2.217810e-06 8.335431e-06 7.683241e-07
[1868,] 1.335222e-05 9.012174e-06 4.495540e-06
[1869,] 1.866288e-06 8.955230e-06 6.052584e-07
[1870,] 1.411044e-05 9.009638e-06 4.696468e-06
[1871,] 4.892233e-06 9.082961e-06 1.660835e-06
[1872,] 2.099553e-06 8.484716e-06 7.292852e-07
[1873,] 4.890227e-06 9.124397e-06 1.660832e-06
[1874,] 2.262587e-06 8.529163e-06 7.943666e-07
[1875,] 2.364098e-06 8.450893e-06 8.296863e-07
[1876,] 4.904974e-06 9.011811e-06 1.632806e-06
[1877,] 4.904974e-06 9.042649e-06 1.634661e-06
[1878,] 5.365846e-06 9.104502e-06 1.724300e-06
[1879,] 2.128837e-06 8.397191e-06 7.377418e-07
[1880,] 1.855587e-06 8.865943e-06 6.036144e-07
[1881,] 2.114463e-06 8.391656e-06 7.320051e-07
[1882,] 1.841039e-06 8.882631e-06 6.010992e-07
[1883,] 2.844659e-06 8.596826e-06 1.025049e-06
[1884,] 1.846241e-06 8.678485e-06 6.025541e-07
[1885,] 1.788848e-06 7.966281e-06 5.943687e-07
[1886,] 4.837282e-06 8.802691e-06 1.615288e-06
[1887,] 1.804724e-06 8.169358e-06 5.946057e-07
[1888,] 1.804098e-06 8.201437e-06 5.942978e-07
[1889,] 8.092447e-06 9.089168e-06 2.735356e-06
[1890,] 1.687660e-05 8.978092e-06 5.599735e-06
[1891,] 1.886497e-06 7.932064e-06 6.258835e-07
[1892,] 1.879021e-06 7.932064e-06 6.233927e-07
[1893,] 1.879021e-06 7.931886e-06 6.233495e-07
[1894,] 1.878412e-06 7.935558e-06 6.240019e-07
[1895,] 1.886613e-06 7.935558e-06 6.267555e-07
[1896,] 1.837363e-06 7.934686e-06 6.098894e-07
[1897,] 1.871421e-06 7.931456e-06 6.208071e-07
[1898,] 8.096021e-06 8.638916e-06 3.093477e-06
[1899,] 1.894493e-06 7.929615e-06 6.276122e-07
[1900,] 1.793254e-06 8.134111e-06 5.900278e-07
[1901,] 1.864212e-06 7.940894e-06 6.177265e-07
[1902,] 1.963239e-06 8.840475e-06 6.681678e-07
[1903,] 3.463393e-06 8.988430e-06 1.017155e-06
[1904,] 3.149963e-06 8.978344e-06 9.346466e-07
[1905,] 2.481570e-06 9.987410e-06 8.051871e-07
[1906,] 2.504393e-06 9.107213e-06 8.970981e-07
[1907,] 2.260510e-06 9.549673e-06 8.122345e-07
[1908,] 3.687978e-06 1.229658e-05 1.078656e-06
[1909,] 1.827210e-06 8.930540e-06 6.098231e-07
[1910,] 1.809053e-06 9.061551e-06 6.055075e-07
[1911,] 4.288055e-06 1.199123e-05 1.836318e-06
[1912,] 1.774649e-06 8.845625e-06 5.948859e-07
[1913,] 1.778438e-06 8.893187e-06 5.873093e-07
[1914,] 1.776407e-06 8.913468e-06 5.871603e-07
[1915,] 1.774602e-06 8.899690e-06 5.871055e-07
[1916,] 1.774914e-06 8.891919e-06 5.871129e-07
[1917,] 3.551485e-06 1.204314e-05 9.998313e-07
[1918,] 3.669519e-06 1.208571e-05 1.017996e-06
[1919,] 1.974024e-06 8.711946e-06 6.751751e-07
[1920,] 2.012930e-06 8.676541e-06 6.893566e-07
[1921,] 2.012930e-06 8.676541e-06 6.893566e-07
[1922,] 2.901634e-06 9.386050e-06 8.510092e-07
[1923,] 3.632783e-06 1.219605e-05 1.008496e-06
[1924,] 2.026419e-06 8.740069e-06 6.970861e-07
[1925,] 4.032874e-06 1.257805e-05 1.068781e-06
[1926,] 1.967552e-06 8.771492e-06 6.745840e-07
[1927,] 4.457209e-06 9.060277e-06 1.511896e-06
[1928,] 2.477630e-06 9.262891e-06 8.889204e-07
[1929,] 3.106057e-06 1.278533e-05 8.919745e-07
[1930,] 2.008414e-06 8.627544e-06 6.862862e-07
[1931,] 2.110644e-06 8.721893e-06 7.239149e-07
[1932,] 2.323887e-06 1.173530e-05 7.890167e-07
[1933,] 2.059483e-06 1.307124e-05 6.974762e-07
[1934,] 1.803558e-06 8.794720e-06 5.863698e-07
[1935,] 1.876440e-06 8.992045e-06 6.025570e-07
[1936,] 1.900874e-06 9.041808e-06 6.224828e-07
[1937,] 2.028840e-06 9.041640e-06 6.928025e-07
[1938,] 2.309307e-06 8.273416e-06 7.341640e-07
[1939,] 3.097723e-06 9.937985e-06 9.783485e-07
[1940,] 2.430758e-06 8.343607e-06 7.665355e-07
[1941,] 5.519584e-06 1.041470e-05 1.545578e-06
[1942,] 3.064967e-06 9.064102e-06 1.019124e-06
[1943,] 2.253781e-06 8.791461e-06 7.794043e-07
[1944,] 2.457093e-06 8.451467e-06 7.705585e-07
[1945,] 2.545076e-06 8.443323e-06 7.981292e-07
[1946,] 2.626476e-06 8.482274e-06 8.218535e-07
[1947,] 3.753332e-06 9.154723e-06 1.158448e-06
[1948,] 5.985743e-05 1.008733e-05 2.939005e-05
[1949,] 1.001903e-05 8.975105e-06 3.074643e-06
[1950,] 2.586760e-06 8.485572e-06 8.601183e-07
[1951,] 2.620111e-06 9.161851e-06 9.103748e-07
[1952,] 2.318852e-06 8.568165e-06 7.742039e-07
[1953,] 4.828611e-06 9.085993e-06 1.564761e-06
[1954,] 2.210602e-06 8.519469e-06 7.180170e-07
[1955,] 3.894473e-05 8.961714e-06 1.327117e-05
[1956,] 3.489974e-06 8.903298e-06 1.257616e-06
[1957,] 5.581229e-05 8.954126e-06 1.815898e-05
[1958,] 5.276713e-05 8.955182e-06 1.728487e-05
[1959,] 5.841753e-05 8.916977e-06 1.964499e-05
[1960,] 3.439437e-06 8.995155e-06 1.028884e-06
[1961,] 3.549210e-06 8.872307e-06 1.281700e-06
[1962,] 5.695056e-05 8.922608e-06 1.943517e-05
[1963,] 6.145403e-05 8.915564e-06 2.055197e-05
[1964,] 6.065133e-05 8.922412e-06 2.068685e-05
[1965,] 3.487849e-06 9.114122e-06 1.032585e-06
[1966,] 2.206290e-06 9.559255e-06 7.131555e-07
[1967,] 3.486746e-06 9.017351e-06 1.275627e-06
[1968,] 7.328111e-05 8.951712e-06 2.330178e-05
[1969,] 7.328111e-05 8.951322e-06 2.320683e-05
[1970,] 3.308287e-06 9.055726e-06 1.205902e-06
[1971,] 3.111297e-06 9.309763e-06 9.261584e-07
[1972,] 7.464318e-05 8.951046e-06 2.352490e-05
[1973,] 7.009781e-05 9.012306e-06 2.013136e-05
[1974,] 6.191367e-05 8.951701e-06 1.945313e-05
[1975,] 3.438769e-06 9.019473e-06 1.254453e-06
[1976,] 2.847051e-06 9.390713e-06 8.647837e-07
[1977,] 1.201142e-03 8.905437e-06 3.993183e-04
[1978,] 2.372212e-06 8.646166e-06 7.931223e-07
[1979,] 3.017885e-06 9.936502e-06 8.776105e-07
[1980,] 3.102578e-06 9.970178e-06 8.975499e-07
[1981,] 5.223182e-06 9.275201e-06 1.466767e-06
[1982,] 2.181307e-06 9.283750e-06 6.983661e-07
[1983,] 2.096900e-06 9.979299e-06 7.025667e-07
[1984,] 3.789915e-06 9.011827e-06 1.262870e-06
[1985,] 3.694086e-06 9.013232e-06 1.234071e-06
[1986,] 2.001351e-06 1.000987e-05 6.692796e-07
[1987,] 2.349754e-06 1.074757e-05 7.340858e-07
[1988,] 3.378307e-06 9.027771e-06 1.135985e-06
[1989,] 4.292214e-06 1.092207e-05 1.160432e-06
[1990,] 3.166874e-06 9.032890e-06 1.055047e-06
[1991,] 6.131629e-06 9.041283e-06 2.019294e-06
[1992,] 4.147850e-06 1.225246e-05 1.085691e-06
[1993,] 4.334899e-06 1.242227e-05 1.121907e-06
[1994,] 3.279840e-06 1.208962e-05 8.999109e-07
[1995,] 7.117148e-06 9.111668e-06 2.288169e-06
[1996,] 3.919201e-06 1.213380e-05 1.038253e-06
[1997,] 3.071711e-06 1.227956e-05 8.522601e-07
[1998,] 3.044811e-06 1.218799e-05 8.477017e-07
[1999,] 3.909255e-06 1.227184e-05 1.033016e-06
[2000,] 3.935463e-06 1.209910e-05 1.042581e-06
[2001,] 3.436931e-06 1.157871e-05 9.446444e-07
[2002,] 2.687841e-06 1.205895e-05 7.793225e-07
[2003,] 1.946586e-06 1.343650e-05 6.153561e-07
[2004,] 2.030408e-06 1.014239e-05 6.304833e-07
[2005,] 2.052782e-06 9.933381e-06 6.351442e-07
[2006,] 1.971158e-06 1.045420e-05 6.141912e-07
[2007,] 1.830836e-06 1.004856e-05 5.901788e-07
[2008,] 1.865891e-06 1.004856e-05 5.957487e-07
[2009,] 1.879603e-06 1.000766e-05 5.984555e-07
[2010,] 1.858519e-06 9.943239e-06 5.948361e-07
[2011,] 1.858671e-06 9.819338e-06 5.983109e-07
[2012,] 1.890625e-06 9.988142e-06 6.031248e-07
[2013,] 1.890625e-06 9.936263e-06 6.033228e-07
[2014,] 1.913021e-06 9.943366e-06 6.075486e-07
[2015,] 1.923415e-06 1.020670e-05 6.110784e-07
[2016,] 1.949078e-06 9.997647e-06 6.193751e-07
[2017,] 1.915072e-06 9.973523e-06 6.135552e-07
[2018,] 1.980950e-06 9.570289e-06 6.281083e-07
[2019,] 1.937533e-06 9.527941e-06 6.221099e-07
[2020,] 1.912853e-06 9.579880e-06 6.176078e-07
[2021,] 1.912853e-06 9.553835e-06 6.176960e-07
[2022,] 1.959387e-06 9.701687e-06 6.280160e-07
[2023,] 2.449769e-06 1.140539e-05 7.299299e-07
[2024,] 2.610558e-06 1.197872e-05 7.577289e-07
[2025,] 7.375917e-06 9.988463e-06 2.003033e-06
[2026,] 6.174208e-06 9.098300e-06 2.062888e-06
[2027,] 4.813041e-06 8.626294e-06 1.582466e-06
[2028,] 3.630541e-06 9.070158e-06 1.201128e-06
[2029,] 2.436453e-06 9.427060e-06 7.865669e-07
[2030,] 2.162090e-06 9.368473e-06 6.839464e-07
[2031,] 3.139493e-06 8.998147e-06 1.057777e-06
[2032,] 3.692780e-06 8.807744e-06 1.187174e-06
[2033,] 2.433128e-05 8.862380e-06 6.762424e-06
[2034,] 2.816493e-06 8.964130e-06 9.417924e-07
[2035,] 2.288906e-06 8.928808e-06 7.237590e-07
[2036,] 1.820331e-05 8.750850e-06 5.211538e-06
[2037,] 1.933008e-05 8.802442e-06 5.463340e-06
[2038,] 2.326509e-06 9.035013e-06 7.564147e-07
[2039,] 2.569037e-06 8.869481e-06 8.050268e-07
[2040,] 3.173207e-06 8.655929e-06 1.050127e-06
[2041,] 2.474094e-06 9.172761e-06 8.043100e-07
[2042,] 1.910534e-05 8.961203e-06 5.284002e-06
[2043,] 1.866927e-05 8.967291e-06 5.169804e-06
[2044,] 5.047261e-06 8.504391e-06 1.685403e-06
[2045,] 7.281033e-06 8.986345e-06 2.358529e-06
[2046,] 7.755394e-06 8.996552e-06 2.498384e-06
[2047,] 4.435432e-06 8.955599e-06 1.353666e-06
[2048,] 2.562155e-06 9.192356e-06 8.608774e-07
[2049,] 2.565204e-06 9.174550e-06 8.620780e-07
[2050,] 4.094554e-06 8.478449e-06 1.319542e-06
[2051,] 2.282146e-06 9.683688e-06 7.076895e-07
[2052,] 2.348682e-06 9.713222e-06 7.242896e-07
[2053,] 2.288598e-06 9.698461e-06 7.089717e-07
[2054,] 3.866192e-06 8.947912e-06 1.193209e-06
[2055,] 6.460626e-06 9.320738e-06 1.761047e-06
[2056,] 3.220935e-06 8.964970e-06 1.050276e-06
[2057,] 2.799139e-06 9.457680e-06 8.824267e-07
[2058,] 3.020104e-06 9.123756e-06 1.019466e-06
[2059,] 3.190711e-06 9.002083e-06 1.079914e-06
[2060,] 2.737794e-06 8.765295e-06 9.058308e-07
[2061,] 2.729666e-06 8.793982e-06 9.052750e-07
[2062,] 3.423813e-06 9.193994e-06 1.062079e-06
[2063,] 2.763974e-06 8.888932e-06 9.185592e-07
[2064,] 7.299162e-06 9.386701e-06 2.145043e-06
[2065,] 9.574136e-06 9.999575e-06 2.516162e-06
[2066,] 3.539986e-06 8.973154e-06 1.203422e-06
[2067,] 4.741052e-06 9.404870e-06 1.432903e-06
[2068,] 4.198625e-06 9.390729e-06 1.307772e-06
[2069,] 2.240151e-06 9.363946e-06 7.774862e-07
[2070,] 3.253405e-06 9.018582e-06 1.087025e-06
[2071,] 3.501086e-06 9.165162e-06 1.129538e-06
[2072,] 2.481288e-06 1.081283e-05 7.402640e-07
[2073,] 1.150348e-05 1.023866e-05 2.921352e-06
[2074,] 1.081740e-05 1.013759e-05 2.778200e-06
[2075,] 1.108148e-05 1.053971e-05 2.786540e-06
[2076,] 3.410340e-06 9.125706e-06 1.170011e-06
[2077,] 1.145332e-05 9.869018e-06 2.974303e-06
[2078,] 3.616148e-06 9.185486e-06 1.159349e-06
[2079,] 1.100351e-05 1.029664e-05 2.801793e-06
[2080,] 3.355520e-06 9.233476e-06 1.081910e-06
[2081,] 7.064590e-06 9.900798e-06 1.902195e-06
[2082,] 7.179774e-06 9.873953e-06 1.933616e-06
[2083,] 3.674095e-06 9.205618e-06 1.173028e-06
[2084,] 1.137476e-05 9.814134e-06 2.961971e-06
[2085,] 6.486770e-06 8.986053e-06 2.079828e-06
```
