## Supplementary material for "Characterization of shared and ancestry-specific signals driving complex traits using multi-ancestry fine-mapping": s2_data_1kg.pvar

```
##FILTER=<ID=PASS,Description="All filters passed">
##reference=ftp://ftp.1000genomes.ebi.ac.uk//vol1/ftp/technical/reference/phase2_reference_assembly_sequence/hs37d5.fa.gz
##contig=<ID=11,assembly=b37,length=135006516>
##ALT=<ID=CNV,Description="Copy Number Polymorphism">
##ALT=<ID=DEL,Description="Deletion">
##ALT=<ID=DUP,Description="Duplication">
##ALT=<ID=INS:ME:ALU,Description="Insertion of ALU element">
##ALT=<ID=INS:ME:LINE1,Description="Insertion of LINE1 element">
##ALT=<ID=INS:ME:SVA,Description="Insertion of SVA element">
##ALT=<ID=INS:MT,Description="Nuclear Mitochondrial Insertion">
##ALT=<ID=INV,Description="Inversion">
##ALT=<ID=CN0,Description="Copy number allele: 0 copies">
##ALT=<ID=CN1,Description="Copy number allele: 1 copy">
##ALT=<ID=CN2,Description="Copy number allele: 2 copies">
##ALT=<ID=CN3,Description="Copy number allele: 3 copies">
##ALT=<ID=CN4,Description="Copy number allele: 4 copies">
##ALT=<ID=CN5,Description="Copy number allele: 5 copies">
##ALT=<ID=CN6,Description="Copy number allele: 6 copies">
##ALT=<ID=CN7,Description="Copy number allele: 7 copies">
##ALT=<ID=CN8,Description="Copy number allele: 8 copies">
##ALT=<ID=CN9,Description="Copy number allele: 9 copies">
##ALT=<ID=CN10,Description="Copy number allele: 10 copies">
##ALT=<ID=CN11,Description="Copy number allele: 11 copies">
##ALT=<ID=CN12,Description="Copy number allele: 12 copies">
##ALT=<ID=CN13,Description="Copy number allele: 13 copies">
##ALT=<ID=CN14,Description="Copy number allele: 14 copies">
##ALT=<ID=CN15,Description="Copy number allele: 15 copies">
##ALT=<ID=CN16,Description="Copy number allele: 16 copies">
##ALT=<ID=CN17,Description="Copy number allele: 17 copies">
##ALT=<ID=CN18,Description="Copy number allele: 18 copies">
##ALT=<ID=CN19,Description="Copy number allele: 19 copies">
##ALT=<ID=CN20,Description="Copy number allele: 20 copies">
##ALT=<ID=CN21,Description="Copy number allele: 21 copies">
##ALT=<ID=CN22,Description="Copy number allele: 22 copies">
##ALT=<ID=CN23,Description="Copy number allele: 23 copies">
##ALT=<ID=CN24,Description="Copy number allele: 24 copies">
##ALT=<ID=CN25,Description="Copy number allele: 25 copies">
##ALT=<ID=CN26,Description="Copy number allele: 26 copies">
##ALT=<ID=CN27,Description="Copy number allele: 27 copies">
##ALT=<ID=CN28,Description="Copy number allele: 28 copies">
##ALT=<ID=CN29,Description="Copy number allele: 29 copies">
##ALT=<ID=CN30,Description="Copy number allele: 30 copies">
##ALT=<ID=CN31,Description="Copy number allele: 31 copies">
##ALT=<ID=CN32,Description="Copy number allele: 32 copies">
##ALT=<ID=CN33,Description="Copy number allele: 33 copies">
##ALT=<ID=CN34,Description="Copy number allele: 34 copies">
##ALT=<ID=CN35,Description="Copy number allele: 35 copies">
##ALT=<ID=CN36,Description="Copy number allele: 36 copies">
##ALT=<ID=CN37,Description="Copy number allele: 37 copies">
##ALT=<ID=CN38,Description="Copy number allele: 38 copies">
##ALT=<ID=CN39,Description="Copy number allele: 39 copies">
##ALT=<ID=CN40,Description="Copy number allele: 40 copies">
##ALT=<ID=CN41,Description="Copy number allele: 41 copies">
##ALT=<ID=CN42,Description="Copy number allele: 42 copies">
##ALT=<ID=CN43,Description="Copy number allele: 43 copies">
##ALT=<ID=CN44,Description="Copy number allele: 44 copies">
##ALT=<ID=CN45,Description="Copy number allele: 45 copies">
##ALT=<ID=CN46,Description="Copy number allele: 46 copies">
##ALT=<ID=CN47,Description="Copy number allele: 47 copies">
##ALT=<ID=CN48,Description="Copy number allele: 48 copies">
##ALT=<ID=CN49,Description="Copy number allele: 49 copies">
##ALT=<ID=CN50,Description="Copy number allele: 50 copies">
##ALT=<ID=CN51,Description="Copy number allele: 51 copies">
##ALT=<ID=CN52,Description="Copy number allele: 52 copies">
##ALT=<ID=CN53,Description="Copy number allele: 53 copies">
##ALT=<ID=CN54,Description="Copy number allele: 54 copies">
##ALT=<ID=CN55,Description="Copy number allele: 55 copies">
##ALT=<ID=CN56,Description="Copy number allele: 56 copies">
##ALT=<ID=CN57,Description="Copy number allele: 57 copies">
##ALT=<ID=CN58,Description="Copy number allele: 58 copies">
##ALT=<ID=CN59,Description="Copy number allele: 59 copies">
##ALT=<ID=CN60,Description="Copy number allele: 60 copies">
##ALT=<ID=CN61,Description="Copy number allele: 61 copies">
##ALT=<ID=CN62,Description="Copy number allele: 62 copies">
##ALT=<ID=CN63,Description="Copy number allele: 63 copies">
##ALT=<ID=CN64,Description="Copy number allele: 64 copies">
##ALT=<ID=CN65,Description="Copy number allele: 65 copies">
##ALT=<ID=CN66,Description="Copy number allele: 66 copies">
##ALT=<ID=CN67,Description="Copy number allele: 67 copies">
##ALT=<ID=CN68,Description="Copy number allele: 68 copies">
##ALT=<ID=CN69,Description="Copy number allele: 69 copies">
##ALT=<ID=CN70,Description="Copy number allele: 70 copies">
##ALT=<ID=CN71,Description="Copy number allele: 71 copies">
##ALT=<ID=CN72,Description="Copy number allele: 72 copies">
##ALT=<ID=CN73,Description="Copy number allele: 73 copies">
##ALT=<ID=CN74,Description="Copy number allele: 74 copies">
##ALT=<ID=CN75,Description="Copy number allele: 75 copies">
##ALT=<ID=CN76,Description="Copy number allele: 76 copies">
##ALT=<ID=CN77,Description="Copy number allele: 77 copies">
##ALT=<ID=CN78,Description="Copy number allele: 78 copies">
##ALT=<ID=CN79,Description="Copy number allele: 79 copies">
##ALT=<ID=CN80,Description="Copy number allele: 80 copies">
##ALT=<ID=CN81,Description="Copy number allele: 81 copies">
##ALT=<ID=CN82,Description="Copy number allele: 82 copies">
##ALT=<ID=CN83,Description="Copy number allele: 83 copies">
##ALT=<ID=CN84,Description="Copy number allele: 84 copies">
##ALT=<ID=CN85,Description="Copy number allele: 85 copies">
##ALT=<ID=CN86,Description="Copy number allele: 86 copies">
##ALT=<ID=CN87,Description="Copy number allele: 87 copies">
##ALT=<ID=CN88,Description="Copy number allele: 88 copies">
##ALT=<ID=CN89,Description="Copy number allele: 89 copies">
##ALT=<ID=CN90,Description="Copy number allele: 90 copies">
##ALT=<ID=CN91,Description="Copy number allele: 91 copies">
##ALT=<ID=CN92,Description="Copy number allele: 92 copies">
##ALT=<ID=CN93,Description="Copy number allele: 93 copies">
##ALT=<ID=CN94,Description="Copy number allele: 94 copies">
##ALT=<ID=CN95,Description="Copy number allele: 95 copies">
##ALT=<ID=CN96,Description="Copy number allele: 96 copies">
##ALT=<ID=CN97,Description="Copy number allele: 97 copies">
##ALT=<ID=CN98,Description="Copy number allele: 98 copies">
##ALT=<ID=CN99,Description="Copy number allele: 99 copies">
##ALT=<ID=CN100,Description="Copy number allele: 100 copies">
##ALT=<ID=CN101,Description="Copy number allele: 101 copies">
##ALT=<ID=CN102,Description="Copy number allele: 102 copies">
##ALT=<ID=CN103,Description="Copy number allele: 103 copies">
##ALT=<ID=CN104,Description="Copy number allele: 104 copies">
##ALT=<ID=CN105,Description="Copy number allele: 105 copies">
##ALT=<ID=CN106,Description="Copy number allele: 106 copies">
##ALT=<ID=CN107,Description="Copy number allele: 107 copies">
##ALT=<ID=CN108,Description="Copy number allele: 108 copies">
##ALT=<ID=CN109,Description="Copy number allele: 109 copies">
##ALT=<ID=CN110,Description="Copy number allele: 110 copies">
##ALT=<ID=CN111,Description="Copy number allele: 111 copies">
##ALT=<ID=CN112,Description="Copy number allele: 112 copies">
##ALT=<ID=CN113,Description="Copy number allele: 113 copies">
##ALT=<ID=CN114,Description="Copy number allele: 114 copies">
##ALT=<ID=CN115,Description="Copy number allele: 115 copies">
##ALT=<ID=CN116,Description="Copy number allele: 116 copies">
##ALT=<ID=CN117,Description="Copy number allele: 117 copies">
##ALT=<ID=CN118,Description="Copy number allele: 118 copies">
##ALT=<ID=CN119,Description="Copy number allele: 119 copies">
##ALT=<ID=CN120,Description="Copy number allele: 120 copies">
##ALT=<ID=CN121,Description="Copy number allele: 121 copies">
##ALT=<ID=CN122,Description="Copy number allele: 122 copies">
##ALT=<ID=CN123,Description="Copy number allele: 123 copies">
##ALT=<ID=CN124,Description="Copy number allele: 124 copies">
##INFO=<ID=CIEND,Number=2,Type=Integer,Description="Confidence interval around END for imprecise variants">
##INFO=<ID=CIPOS,Number=2,Type=Integer,Description="Confidence interval around POS for imprecise variants">
##INFO=<ID=CS,Number=1,Type=String,Description="Source call set.">
##INFO=<ID=END,Number=1,Type=Integer,Description="End coordinate of this variant">
##INFO=<ID=IMPRECISE,Number=0,Type=Flag,Description="Imprecise structural variation">
##INFO=<ID=MC,Number=.,Type=String,Description="Merged calls.">
##INFO=<ID=MEINFO,Number=4,Type=String,Description="Mobile element info of the form NAME,START,END<POLARITY; If there is only 5' OR 3' support for this call, will be NULL NULL for START and END">
##INFO=<ID=MEND,Number=1,Type=Integer,Description="Mitochondrial end coordinate of inserted sequence">
##INFO=<ID=MLEN,Number=1,Type=Integer,Description="Estimated length of mitochondrial insert">
##INFO=<ID=MSTART,Number=1,Type=Integer,Description="Mitochondrial start coordinate of inserted sequence">
##INFO=<ID=SVLEN,Number=.,Type=Integer,Description="SV length. It is only calculated for structural variation MEIs. For other types of SVs; one may calculate the SV length by INFO:END-START+1, or by finding the difference between lengthes of REF and ALT alleles">
##INFO=<ID=SVTYPE,Number=1,Type=String,Description="Type of structural variant">
##INFO=<ID=TSD,Number=1,Type=String,Description="Precise Target Site Duplication for bases, if unknown, value will be NULL">
##INFO=<ID=AC,Number=A,Type=Integer,Description="Total number of alternate alleles in called genotypes">
##INFO=<ID=AF,Number=A,Type=Float,Description="Estimated allele frequency in the range (0,1)">
##INFO=<ID=NS,Number=1,Type=Integer,Description="Number of samples with data">
##INFO=<ID=AN,Number=1,Type=Integer,Description="Total number of alleles in called genotypes">
##INFO=<ID=EAS_AF,Number=A,Type=Float,Description="Allele frequency in the EAS populations calculated from AC and AN, in the range (0,1)">
##INFO=<ID=EUR_AF,Number=A,Type=Float,Description="Allele frequency in the EUR populations calculated from AC and AN, in the range (0,1)">
##INFO=<ID=AFR_AF,Number=A,Type=Float,Description="Allele frequency in the AFR populations calculated from AC and AN, in the range (0,1)">
##INFO=<ID=AMR_AF,Number=A,Type=Float,Description="Allele frequency in the AMR populations calculated from AC and AN, in the range (0,1)">
##INFO=<ID=SAS_AF,Number=A,Type=Float,Description="Allele frequency in the SAS populations calculated from AC and AN, in the range (0,1)">
##INFO=<ID=DP,Number=1,Type=Integer,Description="Total read depth; only low coverage data were counted towards the DP, exome data were not used">
##INFO=<ID=AA,Number=1,Type=String,Description="Ancestral Allele. Format: AA|REF|ALT|IndelType. AA: Ancestral allele, REF:Reference Allele, ALT:Alternate Allele, IndelType:Type of Indel (REF, ALT and IndelType are only defined for indels)">
##INFO=<ID=VT,Number=.,Type=String,Description="indicates what type of variant the line represents">
##INFO=<ID=EX_TARGET,Number=0,Type=Flag,Description="indicates whether a variant is within the exon pull down target boundaries">
##INFO=<ID=MULTI_ALLELIC,Number=0,Type=Flag,Description="indicates whether a site is multi-allelic">
#CHROM	POS	ID	REF	ALT	QUAL	FILTER	INFO
11	132073382	rs11222974	C	T	100	PASS	AC=321;AF=0.0640974;AN=5008;NS=2504;DP=17486;EAS_AF=0.125;AMR_AF=0.1095;AFR_AF=0.0038;EUR_AF=0.0129;SAS_AF=0.1033;AA=C|||;VT=SNP
11	132074163	rs61045048	G	C	100	PASS	AC=485;AF=0.096845;AN=5008;NS=2504;DP=20427;EAS_AF=0.128;AMR_AF=0.1239;AFR_AF=0.1082;EUR_AF=0.0139;SAS_AF=0.1155;AA=G|||;VT=SNP
11	132075243	rs7108191	G	A	100	PASS	AC=782;AF=0.15615;AN=5008;NS=2504;DP=18082;EAS_AF=0.255;AMR_AF=0.1772;AFR_AF=0.0363;EUR_AF=0.1531;SAS_AF=0.2045;AA=G|||;VT=SNP
11	132076314	rs146123702	C	G	100	PASS	AC=64;AF=0.0127796;AN=5008;NS=2504;DP=20070;EAS_AF=0.005;AMR_AF=0.0778;AFR_AF=0;EUR_AF=0.005;SAS_AF=0;AA=C|||;VT=SNP
11	132076917	rs1975612	T	C	100	PASS	AC=3354;AF=0.669728;AN=5008;NS=2504;DP=23023;EAS_AF=0.494;AMR_AF=0.7421;AFR_AF=0.7761;EUR_AF=0.6779;SAS_AF=0.6472;AA=C|||;VT=SNP
11	132077296	rs144681721	T	C	100	PASS	AC=84;AF=0.0167732;AN=5008;NS=2504;DP=19529;EAS_AF=0.0188;AMR_AF=0.0937;AFR_AF=0;EUR_AF=0;SAS_AF=0;AA=T|||;VT=SNP
11	132077932	rs11222975	G	A	100	PASS	AC=898;AF=0.179313;AN=5008;NS=2504;DP=21666;EAS_AF=0.4097;AMR_AF=0.1484;AFR_AF=0.0083;EUR_AF=0.1183;SAS_AF=0.2577;AA=G|||;VT=SNP
11	132078130	rs3133869	T	A	100	PASS	AC=1923;AF=0.383986;AN=5008;NS=2504;DP=20889;EAS_AF=0.0873;AMR_AF=0.4352;AFR_AF=0.5507;EUR_AF=0.499;SAS_AF=0.3098;AA=T|||;VT=SNP
11	132079112	rs6590629	G	A	100	PASS	AC=1948;AF=0.388978;AN=5008;NS=2504;DP=20630;EAS_AF=0.0873;AMR_AF=0.4366;AFR_AF=0.5658;EUR_AF=0.499;SAS_AF=0.3139;AA=A|||;VT=SNP
11	132079158	rs6590630	T	C	100	PASS	AC=1948;AF=0.388978;AN=5008;NS=2504;DP=18179;EAS_AF=0.0873;AMR_AF=0.4366;AFR_AF=0.5658;EUR_AF=0.499;SAS_AF=0.3139;AA=C|||;VT=SNP
11	132079862	rs3099761	T	C	100	PASS	AC=2020;AF=0.403355;AN=5008;NS=2504;DP=21466;EAS_AF=0.1111;AMR_AF=0.4366;AFR_AF=0.5923;EUR_AF=0.5;SAS_AF=0.3262;AA=C|||;VT=SNP
11	132080206	rs3099762	G	T	100	PASS	AC=1781;AF=0.355631;AN=5008;NS=2504;DP=22044;EAS_AF=0.0873;AMR_AF=0.4222;AFR_AF=0.4523;EUR_AF=0.499;SAS_AF=0.3067;AA=T|||;VT=SNP
11	132080272	rs113896789	T	C	100	PASS	AC=457;AF=0.091254;AN=5008;NS=2504;DP=22032;EAS_AF=0.127;AMR_AF=0.1182;AFR_AF=0.0908;EUR_AF=0.0139;SAS_AF=0.1155;AA=T|||;VT=SNP
11	132080709	rs3099763	G	A	100	PASS	AC=1757;AF=0.350839;AN=5008;NS=2504;DP=21587;EAS_AF=0.0853;AMR_AF=0.4222;AFR_AF=0.4349;EUR_AF=0.499;SAS_AF=0.3078;AA=G|||;VT=SNP
11	132080885	rs1037265	C	T	100	PASS	AC=1785;AF=0.35643;AN=5008;NS=2504;DP=20093;EAS_AF=0.0843;AMR_AF=0.4236;AFR_AF=0.4546;EUR_AF=0.501;SAS_AF=0.3078;AA=T|||;VT=SNP
11	132081518	rs74889734	C	T	100	PASS	AC=137;AF=0.0273562;AN=5008;NS=2504;DP=19472;EAS_AF=0.0228;AMR_AF=0.013;AFR_AF=0.0696;EUR_AF=0;SAS_AF=0.0133;AA=T|||;VT=SNP
11	132081873	rs3824870	G	A	100	PASS	AC=1594;AF=0.318291;AN=5008;NS=2504;DP=18994;EAS_AF=0.3631;AMR_AF=0.3646;AFR_AF=0.354;EUR_AF=0.2127;SAS_AF=0.2996;AA=G|||;VT=SNP;EX_TARGET
11	132083137	rs61906027	C	A	100	PASS	AC=905;AF=0.180711;AN=5008;NS=2504;DP=20062;EAS_AF=0.2262;AMR_AF=0.2277;AFR_AF=0.1218;EUR_AF=0.172;SAS_AF=0.1892;AA=C|||;VT=SNP
11	132083918	rs150263068	G	A	100	PASS	AC=60;AF=0.0119808;AN=5008;NS=2504;DP=10925;EAS_AF=0.0585;AMR_AF=0;AFR_AF=0;EUR_AF=0;SAS_AF=0.001;AA=-|||;VT=SNP
11	132084648	rs147494623	C	T	100	PASS	AC=24;AF=0.00479233;AN=5008;NS=2504;DP=19700;EAS_AF=0.0228;AMR_AF=0;AFR_AF=0;EUR_AF=0;SAS_AF=0.001;AA=C|||;VT=SNP
11	132085383	rs1839314	T	C	100	PASS	AC=1447;AF=0.288938;AN=5008;NS=2504;DP=19861;EAS_AF=0.0615;AMR_AF=0.3501;AFR_AF=0.289;EUR_AF=0.4503;SAS_AF=0.3139;AA=T|||;VT=SNP
11	132086096	rs1816999	A	G	100	PASS	AC=1390;AF=0.277556;AN=5008;NS=2504;DP=22884;EAS_AF=0.0615;AMR_AF=0.3415;AFR_AF=0.2504;EUR_AF=0.4503;SAS_AF=0.3139;AA=A|||;VT=SNP
11	132086128	rs11222977	C	T	100	PASS	AC=733;AF=0.146366;AN=5008;NS=2504;DP=22806;EAS_AF=0.124;AMR_AF=0.1326;AFR_AF=0.2746;EUR_AF=0.0398;SAS_AF=0.1155;AA=C|||;VT=SNP
11	132087535	rs3133894	G	A	100	PASS	AC=1431;AF=0.285743;AN=5008;NS=2504;DP=15749;EAS_AF=0.0605;AMR_AF=0.3458;AFR_AF=0.2806;EUR_AF=0.4493;SAS_AF=0.3139;AA=g|||;VT=SNP
11	132087554	rs3133893	A	G	100	PASS	AC=1439;AF=0.28734;AN=5008;NS=2504;DP=16251;EAS_AF=0.0615;AMR_AF=0.3458;AFR_AF=0.2852;EUR_AF=0.4503;SAS_AF=0.3139;AA=G|||;VT=SNP
11	132088103	rs2122237	G	A	100	PASS	AC=1430;AF=0.285543;AN=5008;NS=2504;DP=18079;EAS_AF=0.0605;AMR_AF=0.3444;AFR_AF=0.2806;EUR_AF=0.4493;SAS_AF=0.3139;AA=A|||;VT=SNP
11	132088231	rs2122238	A	C	100	PASS	AC=1436;AF=0.286741;AN=5008;NS=2504;DP=20019;EAS_AF=0.0605;AMR_AF=0.3458;AFR_AF=0.2852;EUR_AF=0.4483;SAS_AF=0.3139;AA=A|||;VT=SNP
11	132088353	rs2167050	C	A	100	PASS	AC=1436;AF=0.286741;AN=5008;NS=2504;DP=17716;EAS_AF=0.0605;AMR_AF=0.3458;AFR_AF=0.2844;EUR_AF=0.4493;SAS_AF=0.3139;AA=A|||;VT=SNP
11	132088473	rs3099764	C	A	100	PASS	AC=1437;AF=0.286941;AN=5008;NS=2504;DP=19121;EAS_AF=0.0605;AMR_AF=0.3473;AFR_AF=0.2844;EUR_AF=0.4493;SAS_AF=0.3139;AA=C|||;VT=SNP
11	132088644	rs921268	G	A	100	PASS	AC=1630;AF=0.325479;AN=5008;NS=2504;DP=21059;EAS_AF=0.0813;AMR_AF=0.3602;AFR_AF=0.3986;EUR_AF=0.4493;SAS_AF=0.3262;AA=A|||;VT=SNP
11	132088877	rs1449434	T	G	100	PASS	AC=1393;AF=0.278155;AN=5008;NS=2504;DP=21319;EAS_AF=0.0605;AMR_AF=0.3415;AFR_AF=0.2542;EUR_AF=0.4493;SAS_AF=0.3139;AA=T|||;VT=SNP
11	132088917	rs1449435	G	A	100	PASS	AC=1436;AF=0.286741;AN=5008;NS=2504;DP=21381;EAS_AF=0.0605;AMR_AF=0.3458;AFR_AF=0.2844;EUR_AF=0.4493;SAS_AF=0.3139;AA=A|||;VT=SNP
11	132088979	rs1449436	G	A	100	PASS	AC=1436;AF=0.286741;AN=5008;NS=2504;DP=21265;EAS_AF=0.0605;AMR_AF=0.3458;AFR_AF=0.2844;EUR_AF=0.4493;SAS_AF=0.3139;AA=A|||;VT=SNP
11	132089230	rs74736635	C	T	100	PASS	AC=142;AF=0.0283546;AN=5008;NS=2504;DP=14748;EAS_AF=0.1081;AMR_AF=0;AFR_AF=0;EUR_AF=0;SAS_AF=0.0337;AA=C|||;VT=SNP
11	132089730	rs3133891	G	A	100	PASS	AC=1663;AF=0.332069;AN=5008;NS=2504;DP=14017;EAS_AF=0.0813;AMR_AF=0.3588;AFR_AF=0.4281;EUR_AF=0.4493;SAS_AF=0.3211;AA=A|||;VT=SNP
11	132089958	rs148375018	G	T	100	PASS	AC=51;AF=0.0101837;AN=5008;NS=2504;DP=18330;EAS_AF=0.0506;AMR_AF=0;AFR_AF=0;EUR_AF=0;SAS_AF=0;AA=G|||;VT=SNP
11	132090004	rs141596600	A	G	100	PASS	AC=33;AF=0.00658946;AN=5008;NS=2504;DP=19183;EAS_AF=0.0208;AMR_AF=0;AFR_AF=0;EUR_AF=0;SAS_AF=0.0123;AA=A|||;VT=SNP
11	132090071	rs78939241	T	A	100	PASS	AC=33;AF=0.00658946;AN=5008;NS=2504;DP=18326;EAS_AF=0.0208;AMR_AF=0;AFR_AF=0;EUR_AF=0;SAS_AF=0.0123;AA=T|||;VT=SNP
11	132090222	rs73597213	T	C	100	PASS	AC=679;AF=0.135583;AN=5008;NS=2504;DP=18264;EAS_AF=0.126;AMR_AF=0.134;AFR_AF=0.2322;EUR_AF=0.0398;SAS_AF=0.1145;AA=T|||;VT=SNP
11	132090836	rs2335469	T	C	100	PASS	AC=1377;AF=0.27496;AN=5008;NS=2504;DP=18103;EAS_AF=0.0595;AMR_AF=0.3386;AFR_AF=0.2519;EUR_AF=0.4473;SAS_AF=0.3057;AA=T|||;VT=SNP
11	132090862	rs2335468	C	T	100	PASS	AC=2216;AF=0.442492;AN=5008;NS=2504;DP=17905;EAS_AF=0.2173;AMR_AF=0.4813;AFR_AF=0.5673;EUR_AF=0.4871;SAS_AF=0.4325;AA=T|||;VT=SNP
11	132090927	rs2335467	G	A	100	PASS	AC=1379;AF=0.275359;AN=5008;NS=2504;DP=18796;EAS_AF=0.0635;AMR_AF=0.3386;AFR_AF=0.2511;EUR_AF=0.4463;SAS_AF=0.3057;AA=G|||;VT=SNP
11	132091073	rs921269	C	T	100	PASS	AC=1350;AF=0.269569;AN=5008;NS=2504;DP=19772;EAS_AF=0.2153;AMR_AF=0.3012;AFR_AF=0.3434;EUR_AF=0.2694;SAS_AF=0.2035;AA=C|||;VT=SNP
11	132091945	rs142127591	G	A	100	PASS	AC=21;AF=0.00419329;AN=5008;NS=2504;DP=18966;EAS_AF=0.0188;AMR_AF=0;AFR_AF=0;EUR_AF=0.001;SAS_AF=0.001;AA=G|||;VT=SNP
11	132093315	rs3099765	C	G	100	PASS	AC=3103;AF=0.619609;AN=5008;NS=2504;DP=19737;EAS_AF=0.4296;AMR_AF=0.7161;AFR_AF=0.674;EUR_AF=0.661;SAS_AF=0.6309;AA=G|||;VT=SNP
11	132093503	rs79932358	A	G	100	PASS	AC=32;AF=0.00638978;AN=5008;NS=2504;DP=21814;EAS_AF=0.0208;AMR_AF=0;AFR_AF=0;EUR_AF=0;SAS_AF=0.0112;AA=A|||;VT=SNP
11	132094370	rs117235737	T	A	100	PASS	AC=21;AF=0.00419329;AN=5008;NS=2504;DP=20905;EAS_AF=0.0208;AMR_AF=0;AFR_AF=0;EUR_AF=0;SAS_AF=0;AA=T|||;VT=SNP
11	132094466	rs1868534	T	G	100	PASS	AC=2187;AF=0.436701;AN=5008;NS=2504;DP=20901;EAS_AF=0.1915;AMR_AF=0.4798;AFR_AF=0.5696;EUR_AF=0.4831;SAS_AF=0.4315;AA=G|||;VT=SNP
11	132094965	rs6590631	C	A	100	PASS	AC=797;AF=0.159145;AN=5008;NS=2504;DP=19388;EAS_AF=0.1329;AMR_AF=0.1398;AFR_AF=0.3071;EUR_AF=0.0398;SAS_AF=0.1227;AA=A|||;VT=SNP
11	132095250	rs6590632	T	C	100	PASS	AC=752;AF=0.15016;AN=5008;NS=2504;DP=16918;EAS_AF=0.1339;AMR_AF=0.1398;AFR_AF=0.2716;EUR_AF=0.0417;SAS_AF=0.1217;AA=C|||;VT=SNP
11	132095505	rs3099766	T	C	100	PASS	AC=2302;AF=0.459665;AN=5008;NS=2504;DP=17531;EAS_AF=0.2123;AMR_AF=0.487;AFR_AF=0.6316;EUR_AF=0.4841;SAS_AF=0.4376;AA=C|||;VT=SNP
11	132095749	rs10894524	T	C	100	PASS	AC=1383;AF=0.276158;AN=5008;NS=2504;DP=14989;EAS_AF=0.0575;AMR_AF=0.3386;AFR_AF=0.2617;EUR_AF=0.4433;SAS_AF=0.3047;AA=T|||;VT=SNP
11	132096231	rs4936162	A	G	100	PASS	AC=736;AF=0.146965;AN=5008;NS=2504;DP=20058;EAS_AF=0.1339;AMR_AF=0.1354;AFR_AF=0.2625;EUR_AF=0.0408;SAS_AF=0.1217;AA=G|||;VT=SNP
11	132096312	rs4937682	G	C	100	PASS	AC=695;AF=0.138778;AN=5008;NS=2504;DP=21387;EAS_AF=0.1329;AMR_AF=0.1311;AFR_AF=0.2345;EUR_AF=0.0408;SAS_AF=0.1217;AA=G|||;VT=SNP
11	132096572	rs12364817	A	G	100	PASS	AC=3190;AF=0.636981;AN=5008;NS=2504;DP=19590;EAS_AF=0.4345;AMR_AF=0.7205;AFR_AF=0.7315;EUR_AF=0.663;SAS_AF=0.6319;AA=G|||;VT=SNP
11	132096901	rs73040252	T	C	100	PASS	AC=588;AF=0.117412;AN=5008;NS=2504;DP=21260;EAS_AF=0.0228;AMR_AF=0.0576;AFR_AF=0.18;EUR_AF=0.1034;SAS_AF=0.1871;AA=T|||;VT=SNP
11	132097084	rs7103588	A	G	100	PASS	AC=752;AF=0.15016;AN=5008;NS=2504;DP=20447;EAS_AF=0.1339;AMR_AF=0.1412;AFR_AF=0.2716;EUR_AF=0.0408;SAS_AF=0.1217;AA=A|||;VT=SNP
11	132097563	rs3133890	C	T	100	PASS	AC=1383;AF=0.276158;AN=5008;NS=2504;DP=19362;EAS_AF=0.0575;AMR_AF=0.3386;AFR_AF=0.2617;EUR_AF=0.4433;SAS_AF=0.3047;AA=C|||;VT=SNP
11	132098205	rs2010921	G	A	100	PASS	AC=772;AF=0.154153;AN=5008;NS=2504;DP=19867;EAS_AF=0.0347;AMR_AF=0.2795;AFR_AF=0.0613;EUR_AF=0.34;SAS_AF=0.1227;AA=G|||;VT=SNP
11	132098308	rs1868538	T	C	100	PASS	AC=2307;AF=0.460663;AN=5008;NS=2504;DP=22161;EAS_AF=0.2113;AMR_AF=0.487;AFR_AF=0.6324;EUR_AF=0.4841;SAS_AF=0.4427;AA=C|||;VT=SNP
11	132098428	rs921271	G	T	100	PASS	AC=746;AF=0.148962;AN=5008;NS=2504;DP=22648;EAS_AF=0.1329;AMR_AF=0.1398;AFR_AF=0.2685;EUR_AF=0.0408;SAS_AF=0.1217;AA=G|||;VT=SNP
11	132099210	rs2017038	T	A	100	PASS	AC=2312;AF=0.461661;AN=5008;NS=2504;DP=18081;EAS_AF=0.2143;AMR_AF=0.4885;AFR_AF=0.6324;EUR_AF=0.4841;SAS_AF=0.4438;AA=A|||;VT=SNP
11	132099255	rs2017048	C	G	100	PASS	AC=1481;AF=0.295727;AN=5008;NS=2504;DP=18166;EAS_AF=0.0575;AMR_AF=0.3429;AFR_AF=0.3298;EUR_AF=0.4433;SAS_AF=0.3098;AA=C|||;VT=SNP
11	132099324	rs2017055	A	G	100	PASS	AC=2191;AF=0.4375;AN=5008;NS=2504;DP=20015;EAS_AF=0.1935;AMR_AF=0.4798;AFR_AF=0.5703;EUR_AF=0.4841;SAS_AF=0.4315;AA=G|||;VT=SNP
11	132099465	rs4937683	T	A	100	PASS	AC=710;AF=0.141773;AN=5008;NS=2504;DP=19431;EAS_AF=0.1359;AMR_AF=0.1369;AFR_AF=0.2405;EUR_AF=0.0408;SAS_AF=0.1217;AA=A|||;VT=SNP
11	132100151	rs878518	A	G	100	PASS	AC=2194;AF=0.438099;AN=5008;NS=2504;DP=19470;EAS_AF=0.1944;AMR_AF=0.4813;AFR_AF=0.5696;EUR_AF=0.4851;SAS_AF=0.4325;AA=G|||;VT=SNP
11	132100175	rs878517	A	C	100	PASS	AC=2193;AF=0.437899;AN=5008;NS=2504;DP=20505;EAS_AF=0.1944;AMR_AF=0.4813;AFR_AF=0.5703;EUR_AF=0.4841;SAS_AF=0.4315;AA=C|||;VT=SNP
11	132100231	rs61314230	A	T	100	PASS	AC=699;AF=0.139577;AN=5008;NS=2504;DP=19808;EAS_AF=0.1359;AMR_AF=0.1326;AFR_AF=0.2345;EUR_AF=0.0408;SAS_AF=0.1217;AA=A|||;VT=SNP
11	132100839	rs117776952	G	A	100	PASS	AC=32;AF=0.00638978;AN=5008;NS=2504;DP=19176;EAS_AF=0.0208;AMR_AF=0;AFR_AF=0;EUR_AF=0;SAS_AF=0.0112;AA=G|||;VT=SNP
11	132100898	rs61906028	C	T	100	PASS	AC=763;AF=0.152356;AN=5008;NS=2504;DP=19619;EAS_AF=0.2222;AMR_AF=0.2262;AFR_AF=0.0136;EUR_AF=0.1779;SAS_AF=0.1892;AA=C|||;VT=SNP
11	132101107	rs3133888	C	A	100	PASS	AC=1470;AF=0.29353;AN=5008;NS=2504;DP=20997;EAS_AF=0.0575;AMR_AF=0.3415;AFR_AF=0.3253;EUR_AF=0.4433;SAS_AF=0.3057;AA=C|||;VT=SNP
11	132101199	rs61906029	G	T	100	PASS	AC=757;AF=0.151158;AN=5008;NS=2504;DP=19723;EAS_AF=0.2173;AMR_AF=0.2248;AFR_AF=0.0136;EUR_AF=0.1779;SAS_AF=0.1892;AA=G|||;VT=SNP
11	132101276	rs141063040	C	T	100	PASS	AC=82;AF=0.0163738;AN=5008;NS=2504;DP=20050;EAS_AF=0.0069;AMR_AF=0.1052;AFR_AF=0;EUR_AF=0.002;SAS_AF=0;AA=C|||;VT=SNP
11	132102369	rs117258990	T	C	100	PASS	AC=32;AF=0.00638978;AN=5008;NS=2504;DP=18269;EAS_AF=0.0208;AMR_AF=0;AFR_AF=0;EUR_AF=0;SAS_AF=0.0112;AA=T|||;VT=SNP
11	132102938	rs11222978	C	T	100	PASS	AC=693;AF=0.138379;AN=5008;NS=2504;DP=20613;EAS_AF=0.1319;AMR_AF=0.1326;AFR_AF=0.2345;EUR_AF=0.0408;SAS_AF=0.1196;AA=C|||;VT=SNP
11	132103175	rs11222980	A	G	100	PASS	AC=705;AF=0.140775;AN=5008;NS=2504;DP=19389;EAS_AF=0.1339;AMR_AF=0.1354;AFR_AF=0.2405;EUR_AF=0.0408;SAS_AF=0.1196;AA=G|||;VT=SNP
11	132103389	rs11222981	G	A	100	PASS	AC=855;AF=0.170727;AN=5008;NS=2504;DP=19164;EAS_AF=0.1538;AMR_AF=0.1383;AFR_AF=0.329;EUR_AF=0.0408;SAS_AF=0.1309;AA=A|||;VT=SNP
11	132103842	rs11222982	C	T	100	PASS	AC=1054;AF=0.210463;AN=5008;NS=2504;DP=18765;EAS_AF=0.4683;AMR_AF=0.1556;AFR_AF=0.0764;EUR_AF=0.1133;SAS_AF=0.2648;AA=C|||;VT=SNP
11	132104507	rs116103196	C	T	100	PASS	AC=72;AF=0.014377;AN=5008;NS=2504;DP=18928;EAS_AF=0.005;AMR_AF=0.049;AFR_AF=0.025;EUR_AF=0;SAS_AF=0;AA=C|||;VT=SNP
11	132104516	rs74884785	G	A	100	PASS	AC=231;AF=0.0461262;AN=5008;NS=2504;DP=18752;EAS_AF=0.0208;AMR_AF=0.0187;AFR_AF=0.1407;EUR_AF=0;SAS_AF=0.0112;AA=A|||;VT=SNP
11	132105446	rs58521371	T	A	100	PASS	AC=1057;AF=0.211062;AN=5008;NS=2504;DP=18046;EAS_AF=0.4692;AMR_AF=0.1556;AFR_AF=0.0764;EUR_AF=0.1143;SAS_AF=0.2658;AA=T|||;VT=SNP
11	132106679	rs3099789	C	T	100	PASS	AC=2147;AF=0.428714;AN=5008;NS=2504;DP=19968;EAS_AF=0.2946;AMR_AF=0.5375;AFR_AF=0.3699;EUR_AF=0.5358;SAS_AF=0.4591;AA=T|||;VT=SNP
11	132106857	rs117434706	G	A	100	PASS	AC=31;AF=0.0061901;AN=5008;NS=2504;DP=17728;EAS_AF=0.0179;AMR_AF=0;AFR_AF=0.0015;EUR_AF=0;SAS_AF=0.0112;AA=A|||;VT=SNP
11	132106911	rs58175508	T	C	100	PASS	AC=196;AF=0.0391374;AN=5008;NS=2504;DP=18268;EAS_AF=0.0179;AMR_AF=0.013;AFR_AF=0.1188;EUR_AF=0.001;SAS_AF=0.0112;AA=C|||;VT=SNP
11	132107193	rs895927	C	G	100	PASS	AC=1541;AF=0.307708;AN=5008;NS=2504;DP=19956;EAS_AF=0.0595;AMR_AF=0.3516;AFR_AF=0.3699;EUR_AF=0.4433;SAS_AF=0.3088;AA=G|||;VT=SNP
11	132107365	rs3099790	A	G	100	PASS	AC=1407;AF=0.28095;AN=5008;NS=2504;DP=19616;EAS_AF=0.0595;AMR_AF=0.3372;AFR_AF=0.2716;EUR_AF=0.4433;SAS_AF=0.3149;AA=A|||;VT=SNP
11	132107476	rs56255127	C	T	100	PASS	AC=714;AF=0.142572;AN=5008;NS=2504;DP=19556;EAS_AF=0.2173;AMR_AF=0.2233;AFR_AF=0.0106;EUR_AF=0.161;SAS_AF=0.1677;AA=C|||;VT=SNP
11	132107752	rs3099792	T	C	100	PASS	AC=3090;AF=0.617013;AN=5008;NS=2504;DP=18982;EAS_AF=0.4276;AMR_AF=0.7147;AFR_AF=0.6755;EUR_AF=0.6431;SAS_AF=0.637;AA=C|||;VT=SNP
11	132108194	rs73597221	G	A	100	PASS	AC=799;AF=0.159545;AN=5008;NS=2504;DP=18412;EAS_AF=0.119;AMR_AF=0.0562;AFR_AF=0.3185;EUR_AF=0.0457;SAS_AF=0.1769;AA=G|||;VT=SNP
11	132108271	rs76702126	G	T	100	PASS	AC=149;AF=0.0297524;AN=5008;NS=2504;DP=20859;EAS_AF=0.0169;AMR_AF=0.0115;AFR_AF=0.084;EUR_AF=0;SAS_AF=0.0133;AA=T|||;VT=SNP
11	132108484	rs3099794	C	T	100	PASS	AC=2134;AF=0.426118;AN=5008;NS=2504;DP=18972;EAS_AF=0.2778;AMR_AF=0.5432;AFR_AF=0.3601;EUR_AF=0.5716;SAS_AF=0.4356;AA=C|||;VT=SNP
11	132108994	rs12226880	T	C	100	PASS	AC=788;AF=0.157348;AN=5008;NS=2504;DP=17955;EAS_AF=0.1339;AMR_AF=0.1427;AFR_AF=0.2655;EUR_AF=0.0408;SAS_AF=0.1656;AA=T|||;VT=SNP
11	132109586	rs146096598	A	C	100	PASS	AC=16;AF=0.00319489;AN=5008;NS=2504;DP=17220;EAS_AF=0.0159;AMR_AF=0;AFR_AF=0;EUR_AF=0;SAS_AF=0;AA=A|||;VT=SNP
11	132110917	rs10894525	A	C	100	PASS	AC=1006;AF=0.200879;AN=5008;NS=2504;DP=15583;EAS_AF=0.4812;AMR_AF=0.1556;AFR_AF=0.0083;EUR_AF=0.1282;SAS_AF=0.2791;AA=A|||;VT=SNP
11	132111128	rs3133883	A	T	100	PASS	AC=3149;AF=0.628794;AN=5008;NS=2504;DP=14634;EAS_AF=0.4187;AMR_AF=0.7205;AFR_AF=0.711;EUR_AF=0.664;SAS_AF=0.6329;AA=T|||;VT=SNP
11	132111214	rs76440110	T	C	100	PASS	AC=71;AF=0.0141773;AN=5008;NS=2504;DP=15539;EAS_AF=0.0159;AMR_AF=0.0043;AFR_AF=0.0295;EUR_AF=0;SAS_AF=0.0133;AA=C|||;VT=SNP
11	132112291	rs78542089	A	G	100	PASS	AC=16;AF=0.00319489;AN=5008;NS=2504;DP=16863;EAS_AF=0.0159;AMR_AF=0;AFR_AF=0;EUR_AF=0;SAS_AF=0;AA=A|||;VT=SNP
11	132112893	rs3099796	A	G	100	PASS	AC=3228;AF=0.644569;AN=5008;NS=2504;DP=19034;EAS_AF=0.4206;AMR_AF=0.732;AFR_AF=0.7602;EUR_AF=0.665;SAS_AF=0.636;AA=G|||;VT=SNP
11	132113053	rs79592005	A	G	100	PASS	AC=74;AF=0.0147764;AN=5008;NS=2504;DP=18652;EAS_AF=0.0159;AMR_AF=0.0043;AFR_AF=0.0318;EUR_AF=0;SAS_AF=0.0133;AA=G|||;VT=SNP
11	132113095	rs3133882	A	G	100	PASS	AC=3220;AF=0.642971;AN=5008;NS=2504;DP=19081;EAS_AF=0.4196;AMR_AF=0.7277;AFR_AF=0.7587;EUR_AF=0.663;SAS_AF=0.636;AA=G|||;VT=SNP
11	132113229	rs115606172	T	G	100	PASS	AC=74;AF=0.0147764;AN=5008;NS=2504;DP=20867;EAS_AF=0.0159;AMR_AF=0.0043;AFR_AF=0.0318;EUR_AF=0;SAS_AF=0.0133;AA=T|||;VT=SNP
11	132113609	rs114226462	A	G	100	PASS	AC=75;AF=0.014976;AN=5008;NS=2504;DP=18787;EAS_AF=0.0169;AMR_AF=0.0043;AFR_AF=0.0318;EUR_AF=0;SAS_AF=0.0133;AA=G|||;VT=SNP
11	132113914	rs115904338	T	C	100	PASS	AC=89;AF=0.0177716;AN=5008;NS=2504;DP=19737;EAS_AF=0.0159;AMR_AF=0.0086;AFR_AF=0.0408;EUR_AF=0;SAS_AF=0.0133;AA=T|||;VT=SNP
11	132114958	rs140786771	A	G	100	PASS	AC=29;AF=0.00579073;AN=5008;NS=2504;DP=19019;EAS_AF=0.0159;AMR_AF=0;AFR_AF=0;EUR_AF=0;SAS_AF=0.0133;AA=A|||;VT=SNP
11	132115541	rs3133876	G	A	100	PASS	AC=1330;AF=0.265575;AN=5008;NS=2504;DP=16922;EAS_AF=0.0605;AMR_AF=0.3285;AFR_AF=0.2398;EUR_AF=0.4314;SAS_AF=0.2965;AA=G|||;VT=SNP
11	132115576	rs11821761	C	T	100	PASS	AC=132;AF=0.0263578;AN=5008;NS=2504;DP=17296;EAS_AF=0.0159;AMR_AF=0.0072;AFR_AF=0.0741;EUR_AF=0;SAS_AF=0.0133;AA=C|||;VT=SNP
11	132116366	rs138439708	C	T	100	PASS	AC=16;AF=0.00319489;AN=5008;NS=2504;DP=16698;EAS_AF=0.0159;AMR_AF=0;AFR_AF=0;EUR_AF=0;SAS_AF=0;AA=c|||;VT=SNP
11	132116634	rs3133875	T	C	100	PASS	AC=2301;AF=0.459465;AN=5008;NS=2504;DP=16654;EAS_AF=0.2431;AMR_AF=0.4755;AFR_AF=0.5893;EUR_AF=0.4702;SAS_AF=0.4847;AA=C|||;VT=SNP
11	132116770	rs3133874	C	T	100	PASS	AC=1398;AF=0.279153;AN=5008;NS=2504;DP=15553;EAS_AF=0.0764;AMR_AF=0.3357;AFR_AF=0.2799;EUR_AF=0.4294;SAS_AF=0.2924;AA=C|||;VT=SNP
11	132117239	rs116342212	A	G	100	PASS	AC=98;AF=0.0195687;AN=5008;NS=2504;DP=17712;EAS_AF=0.0159;AMR_AF=0.0043;AFR_AF=0.0499;EUR_AF=0;SAS_AF=0.0133;AA=A|||;VT=SNP
11	132117312	rs79154457	G	T	100	PASS	AC=22;AF=0.00439297;AN=5008;NS=2504;DP=18430;EAS_AF=0.0218;AMR_AF=0;AFR_AF=0;EUR_AF=0;SAS_AF=0;AA=G|||;VT=SNP
11	132118579	rs116891812	C	A	100	PASS	AC=16;AF=0.00319489;AN=5008;NS=2504;DP=21185;EAS_AF=0.0159;AMR_AF=0;AFR_AF=0;EUR_AF=0;SAS_AF=0;AA=C|||;VT=SNP
11	132118580	rs118020930	C	T	100	PASS	AC=16;AF=0.00319489;AN=5008;NS=2504;DP=21283;EAS_AF=0.0159;AMR_AF=0;AFR_AF=0;EUR_AF=0;SAS_AF=0;AA=C|||;VT=SNP
11	132118720	rs3133871	A	G	100	PASS	AC=2176;AF=0.434505;AN=5008;NS=2504;DP=22498;EAS_AF=0.2063;AMR_AF=0.4741;AFR_AF=0.5219;EUR_AF=0.4712;SAS_AF=0.4857;AA=G|||;VT=SNP
11	132119411	rs1965853	G	A	100	PASS	AC=1306;AF=0.260783;AN=5008;NS=2504;DP=19831;EAS_AF=0.0625;AMR_AF=0.3242;AFR_AF=0.2239;EUR_AF=0.4304;SAS_AF=0.2955;AA=G|||;VT=SNP
11	132119423	rs7108494	T	C	100	PASS	AC=757;AF=0.151158;AN=5008;NS=2504;DP=19346;EAS_AF=0.1319;AMR_AF=0.1369;AFR_AF=0.2405;EUR_AF=0.0408;SAS_AF=0.1738;AA=T|||;VT=SNP
11	132120477	rs1809064	T	C	100	PASS	AC=2116;AF=0.422524;AN=5008;NS=2504;DP=14912;EAS_AF=0.1925;AMR_AF=0.4654;AFR_AF=0.5038;EUR_AF=0.4702;SAS_AF=0.4703;AA=T|||;VT=SNP
11	132121386	rs3099797	C	T	100	PASS	AC=1292;AF=0.257987;AN=5008;NS=2504;DP=19842;EAS_AF=0.0605;AMR_AF=0.3228;AFR_AF=0.2163;EUR_AF=0.4284;SAS_AF=0.2965;AA=C|||;VT=SNP
11	132121607	rs3133908	T	G	100	PASS	AC=2181;AF=0.435503;AN=5008;NS=2504;DP=20522;EAS_AF=0.1925;AMR_AF=0.4726;AFR_AF=0.5469;EUR_AF=0.4722;SAS_AF=0.4714;AA=T|||;VT=SNP
11	132121610	rs3133907	A	G	100	PASS	AC=2197;AF=0.438698;AN=5008;NS=2504;DP=20695;EAS_AF=0.2083;AMR_AF=0.4726;AFR_AF=0.5469;EUR_AF=0.4722;SAS_AF=0.4714;AA=A|||;VT=SNP
11	132121771	rs3133905	G	A	100	PASS	AC=2181;AF=0.435503;AN=5008;NS=2504;DP=19690;EAS_AF=0.1915;AMR_AF=0.4726;AFR_AF=0.5492;EUR_AF=0.4712;SAS_AF=0.4703;AA=G|||;VT=SNP
11	132121801	rs3099798	T	C	100	PASS	AC=2177;AF=0.434704;AN=5008;NS=2504;DP=19091;EAS_AF=0.1915;AMR_AF=0.4726;AFR_AF=0.5469;EUR_AF=0.4702;SAS_AF=0.4703;AA=C|||;VT=SNP
11	132121885	rs3133904	A	G	100	PASS	AC=2180;AF=0.435304;AN=5008;NS=2504;DP=18811;EAS_AF=0.1925;AMR_AF=0.4741;AFR_AF=0.5469;EUR_AF=0.4712;SAS_AF=0.4703;AA=G|||;VT=SNP
11	132122036	rs3099799	A	C	100	PASS	AC=2192;AF=0.4377;AN=5008;NS=2504;DP=20033;EAS_AF=0.2073;AMR_AF=0.4726;AFR_AF=0.5461;EUR_AF=0.4712;SAS_AF=0.4693;AA=A|||;VT=SNP
11	132122039	rs3133903	G	A	100	PASS	AC=1398;AF=0.279153;AN=5008;NS=2504;DP=20273;EAS_AF=0.0615;AMR_AF=0.3372;AFR_AF=0.2874;EUR_AF=0.4284;SAS_AF=0.2975;AA=G|||;VT=SNP
11	132122159	rs3099800	T	C	100	PASS	AC=2171;AF=0.433506;AN=5008;NS=2504;DP=21238;EAS_AF=0.1925;AMR_AF=0.4726;AFR_AF=0.5454;EUR_AF=0.4712;SAS_AF=0.4642;AA=C|||;VT=SNP
11	132122207	rs3099801	C	A	100	PASS	AC=2178;AF=0.434904;AN=5008;NS=2504;DP=19703;EAS_AF=0.1915;AMR_AF=0.4726;AFR_AF=0.5469;EUR_AF=0.4712;SAS_AF=0.4703;AA=A|||;VT=SNP
11	132122236	rs61906032	G	C	100	PASS	AC=750;AF=0.14976;AN=5008;NS=2504;DP=18903;EAS_AF=0.2103;AMR_AF=0.232;AFR_AF=0.0151;EUR_AF=0.1899;SAS_AF=0.1697;AA=G|||;VT=SNP
11	132122361	rs3133902	G	A	100	PASS	AC=2180;AF=0.435304;AN=5008;NS=2504;DP=17775;EAS_AF=0.1925;AMR_AF=0.4726;AFR_AF=0.5469;EUR_AF=0.4722;SAS_AF=0.4703;AA=G|||;VT=SNP
11	132122378	rs3133901	A	C	100	PASS	AC=2298;AF=0.458866;AN=5008;NS=2504;DP=18214;EAS_AF=0.2083;AMR_AF=0.4755;AFR_AF=0.612;EUR_AF=0.4722;SAS_AF=0.4847;AA=C|||;VT=SNP
11	132122515	rs3099802	A	G	100	PASS	AC=2194;AF=0.438099;AN=5008;NS=2504;DP=20016;EAS_AF=0.2083;AMR_AF=0.4726;AFR_AF=0.5461;EUR_AF=0.4712;SAS_AF=0.4703;AA=G|||;VT=SNP
11	132122790	rs7108688	A	C	100	PASS	AC=789;AF=0.157548;AN=5008;NS=2504;DP=19570;EAS_AF=0.13;AMR_AF=0.1369;AFR_AF=0.2648;EUR_AF=0.0427;SAS_AF=0.1738;AA=A|||;VT=SNP
11	132122974	rs3133900	T	G	100	PASS	AC=2179;AF=0.435104;AN=5008;NS=2504;DP=20472;EAS_AF=0.1905;AMR_AF=0.4726;AFR_AF=0.5484;EUR_AF=0.4712;SAS_AF=0.4703;AA=T|||;VT=SNP
11	132123361	rs3133898	A	C	100	PASS	AC=2179;AF=0.435104;AN=5008;NS=2504;DP=18731;EAS_AF=0.1895;AMR_AF=0.4726;AFR_AF=0.5484;EUR_AF=0.4712;SAS_AF=0.4714;AA=C|||;VT=SNP
11	132123415	rs3133897	A	T	100	PASS	AC=2179;AF=0.435104;AN=5008;NS=2504;DP=20586;EAS_AF=0.1915;AMR_AF=0.4726;AFR_AF=0.5469;EUR_AF=0.4712;SAS_AF=0.4714;AA=A|||;VT=SNP
11	132124099	rs4937685	G	A	100	PASS	AC=746;AF=0.148962;AN=5008;NS=2504;DP=18484;EAS_AF=0.2073;AMR_AF=0.232;AFR_AF=0.0159;EUR_AF=0.1899;SAS_AF=0.1677;AA=G|||;VT=SNP
11	132124447	rs78870567	G	T	100	PASS	AC=118;AF=0.0235623;AN=5008;NS=2504;DP=20099;EAS_AF=0.0169;AMR_AF=0.0086;AFR_AF=0.0613;EUR_AF=0;SAS_AF=0.0143;AA=T|||;VT=SNP
11	132124449	rs75463607	C	T	100	PASS	AC=118;AF=0.0235623;AN=5008;NS=2504;DP=20125;EAS_AF=0.0169;AMR_AF=0.0086;AFR_AF=0.0613;EUR_AF=0;SAS_AF=0.0143;AA=C|||;VT=SNP
11	132124481	rs77828293	A	C	100	PASS	AC=144;AF=0.028754;AN=5008;NS=2504;DP=19051;EAS_AF=0.0169;AMR_AF=0.0086;AFR_AF=0.0809;EUR_AF=0;SAS_AF=0.0143;AA=A|||;VT=SNP
11	132124789	rs77908624	C	T	100	PASS	AC=118;AF=0.0235623;AN=5008;NS=2504;DP=17453;EAS_AF=0.0169;AMR_AF=0.0086;AFR_AF=0.0613;EUR_AF=0;SAS_AF=0.0143;AA=T|||;VT=SNP
11	132125345	rs111948951	G	A	100	PASS	AC=91;AF=0.0181709;AN=5008;NS=2504;DP=18466;EAS_AF=0.0159;AMR_AF=0.0086;AFR_AF=0.0416;EUR_AF=0;SAS_AF=0.0143;AA=G|||;VT=SNP
11	132125800	rs75537194	C	T	100	PASS	AC=66;AF=0.0131789;AN=5008;NS=2504;DP=19691;EAS_AF=0.0159;AMR_AF=0.0086;AFR_AF=0.0333;EUR_AF=0;SAS_AF=0;AA=C|||;VT=SNP
11	132126171	rs3099803	T	C	100	PASS	AC=2376;AF=0.474441;AN=5008;NS=2504;DP=21453;EAS_AF=0.2083;AMR_AF=0.4755;AFR_AF=0.6846;EUR_AF=0.4612;SAS_AF=0.4775;AA=C|||;VT=SNP
11	132126567	rs4936163	C	T	100	PASS	AC=833;AF=0.166334;AN=5008;NS=2504;DP=16540;EAS_AF=0.122;AMR_AF=0.1455;AFR_AF=0.2988;EUR_AF=0.0417;SAS_AF=0.1759;AA=C|||;VT=SNP
11	132126665	rs117938317	A	T	100	PASS	AC=43;AF=0.00858626;AN=5008;NS=2504;DP=15245;EAS_AF=0.0427;AMR_AF=0;AFR_AF=0;EUR_AF=0;SAS_AF=0;AA=A|||;VT=SNP
11	132126949	rs75103976	C	G	100	PASS	AC=16;AF=0.00319489;AN=5008;NS=2504;DP=18863;EAS_AF=0.0159;AMR_AF=0;AFR_AF=0;EUR_AF=0;SAS_AF=0;AA=C|||;VT=SNP
11	132127886	rs12575219	C	T	100	PASS	AC=27;AF=0.00539137;AN=5008;NS=2504;DP=20033;EAS_AF=0.0258;AMR_AF=0;AFR_AF=0;EUR_AF=0.001;SAS_AF=0;AA=C|||;VT=SNP
11	132128518	rs11222986	G	A	100	PASS	AC=152;AF=0.0303514;AN=5008;NS=2504;DP=19767;EAS_AF=0.1478;AMR_AF=0;AFR_AF=0.0008;EUR_AF=0;SAS_AF=0.002;AA=G|||;VT=SNP
11	132128559	rs11222987	C	T	100	PASS	AC=152;AF=0.0303514;AN=5008;NS=2504;DP=19950;EAS_AF=0.1478;AMR_AF=0;AFR_AF=0.0008;EUR_AF=0;SAS_AF=0.002;AA=C|||;VT=SNP
11	132128709	rs4556549	T	G	100	PASS	AC=732;AF=0.146166;AN=5008;NS=2504;DP=21684;EAS_AF=0.1409;AMR_AF=0.1326;AFR_AF=0.205;EUR_AF=0.0408;SAS_AF=0.1902;AA=T|||;VT=SNP
11	132128731	rs718851	C	T	100	PASS	AC=1613;AF=0.322085;AN=5008;NS=2504;DP=21591;EAS_AF=0.0585;AMR_AF=0.3357;AFR_AF=0.4675;EUR_AF=0.4205;SAS_AF=0.2863;AA=T|||;VT=SNP
11	132129595	rs150143429	T	A	100	PASS	AC=30;AF=0.00599042;AN=5008;NS=2504;DP=18183;EAS_AF=0.0159;AMR_AF=0;AFR_AF=0;EUR_AF=0;SAS_AF=0.0143;AA=T|||;VT=SNP
11	132129729	rs11222988	C	T	100	PASS	AC=1349;AF=0.269369;AN=5008;NS=2504;DP=14050;EAS_AF=0.0575;AMR_AF=0.3213;AFR_AF=0.2496;EUR_AF=0.4503;SAS_AF=0.2914;AA=C|||;VT=SNP
11	132129818	rs11222989	T	C	100	PASS	AC=529;AF=0.105631;AN=5008;NS=2504;DP=15389;EAS_AF=0.125;AMR_AF=0.1167;AFR_AF=0.0832;EUR_AF=0.0398;SAS_AF=0.1759;AA=T|||;VT=SNP
11	132130094	rs3133881	T	C	100	PASS	AC=2191;AF=0.4375;AN=5008;NS=2504;DP=16718;EAS_AF=0.1845;AMR_AF=0.4769;AFR_AF=0.5393;EUR_AF=0.493;SAS_AF=0.4755;AA=T|||;VT=SNP
11	132131032	rs1809063	T	C	100	PASS	AC=2340;AF=0.467252;AN=5008;NS=2504;DP=20031;EAS_AF=0.2004;AMR_AF=0.4885;AFR_AF=0.6203;EUR_AF=0.494;SAS_AF=0.4928;AA=C|||;VT=SNP
11	132131788	rs753503	G	C	100	PASS	AC=1660;AF=0.33147;AN=5008;NS=2504;DP=17744;EAS_AF=0.0575;AMR_AF=0.3602;AFR_AF=0.4516;EUR_AF=0.4543;SAS_AF=0.3047;AA=G|||;VT=SNP
11	132133144	rs2334904	G	A	100	PASS	AC=1645;AF=0.328474;AN=5008;NS=2504;DP=17886;EAS_AF=0.6429;AMR_AF=0.3689;AFR_AF=0.1142;EUR_AF=0.167;SAS_AF=0.4315;AA=A|||;VT=SNP
11	132133368	rs962319	G	A	100	PASS	AC=1298;AF=0.259185;AN=5008;NS=2504;DP=21327;EAS_AF=0.0575;AMR_AF=0.245;AFR_AF=0.2821;EUR_AF=0.4254;SAS_AF=0.2751;AA=G|||;VT=SNP
11	132133515	rs78389100	A	T	100	PASS	AC=50;AF=0.00998403;AN=5008;NS=2504;DP=19857;EAS_AF=0.0486;AMR_AF=0;AFR_AF=0;EUR_AF=0;SAS_AF=0.001;AA=A|||;VT=SNP
11	132134264	rs3099804	C	T	100	PASS	AC=4476;AF=0.89377;AN=5008;NS=2504;DP=17264;EAS_AF=0.9117;AMR_AF=0.9236;AFR_AF=0.8797;EUR_AF=0.8787;SAS_AF=0.8885;AA=T|||;VT=SNP
11	132134503	rs3099805	A	G	100	PASS	AC=4516;AF=0.901757;AN=5008;NS=2504;DP=16666;EAS_AF=0.9137;AMR_AF=0.9294;AFR_AF=0.8956;EUR_AF=0.8797;SAS_AF=0.9008;AA=G|||;VT=SNP
11	132134912	rs117092131	G	A	100	PASS	AC=26;AF=0.00519169;AN=5008;NS=2504;DP=18442;EAS_AF=0.0248;AMR_AF=0;AFR_AF=0.0008;EUR_AF=0;SAS_AF=0;AA=G|||;VT=SNP
11	132134983	rs61906033	G	A	100	PASS	AC=701;AF=0.139976;AN=5008;NS=2504;DP=18953;EAS_AF=0.1687;AMR_AF=0.2233;AFR_AF=0.0159;EUR_AF=0.1869;SAS_AF=0.1708;AA=g|||;VT=SNP
11	132135028	rs12792001	C	G	100	PASS	AC=1372;AF=0.273962;AN=5008;NS=2504;DP=18355;EAS_AF=0.1756;AMR_AF=0.2997;AFR_AF=0.3911;EUR_AF=0.2843;SAS_AF=0.1881;AA=C|||;VT=SNP
11	132135481	rs4937687	G	A	100	PASS	AC=1638;AF=0.327077;AN=5008;NS=2504;DP=18613;EAS_AF=0.6548;AMR_AF=0.3689;AFR_AF=0.1097;EUR_AF=0.166;SAS_AF=0.4192;AA=G|||;VT=SNP
11	132135496	rs4937688	T	C	100	PASS	AC=1853;AF=0.370008;AN=5008;NS=2504;DP=18798;EAS_AF=0.6835;AMR_AF=0.379;AFR_AF=0.2307;EUR_AF=0.167;SAS_AF=0.4376;AA=C|||;VT=SNP
11	132135805	rs76067993	C	T	100	PASS	AC=25;AF=0.00499201;AN=5008;NS=2504;DP=19226;EAS_AF=0.0248;AMR_AF=0;AFR_AF=0;EUR_AF=0;SAS_AF=0;AA=C|||;VT=SNP
11	132136119	rs3099774	T	C	100	PASS	AC=4565;AF=0.911542;AN=5008;NS=2504;DP=20428;EAS_AF=0.9216;AMR_AF=0.9366;AFR_AF=0.9372;EUR_AF=0.8728;SAS_AF=0.8885;AA=C|||;VT=SNP
11	132136589	rs80129745	T	C	100	PASS	AC=38;AF=0.00758786;AN=5008;NS=2504;DP=19190;EAS_AF=0.0337;AMR_AF=0;AFR_AF=0;EUR_AF=0.002;SAS_AF=0.002;AA=T|||;VT=SNP
11	132136885	rs10894526	C	T	100	PASS	AC=1399;AF=0.279353;AN=5008;NS=2504;DP=18223;EAS_AF=0.1796;AMR_AF=0.3156;AFR_AF=0.3964;EUR_AF=0.2922;SAS_AF=0.1851;AA=C|||;VT=SNP
11	132138828	rs2044726	G	A	100	PASS	AC=1282;AF=0.25599;AN=5008;NS=2504;DP=16314;EAS_AF=0.0605;AMR_AF=0.2334;AFR_AF=0.289;EUR_AF=0.4175;SAS_AF=0.2628;AA=G|||;VT=SNP
11	132138991	rs2044727	C	A	100	PASS	AC=1441;AF=0.28774;AN=5008;NS=2504;DP=19206;EAS_AF=0.2083;AMR_AF=0.317;AFR_AF=0.3956;EUR_AF=0.2922;SAS_AF=0.1984;AA=C|||;VT=SNP
11	132139658	rs117292469	A	G	100	PASS	AC=26;AF=0.00519169;AN=5008;NS=2504;DP=18771;EAS_AF=0.0258;AMR_AF=0;AFR_AF=0;EUR_AF=0;SAS_AF=0;AA=A|||;VT=SNP
11	132139905	rs3099776	T	C	100	PASS	AC=1282;AF=0.25599;AN=5008;NS=2504;DP=15739;EAS_AF=0.0605;AMR_AF=0.2378;AFR_AF=0.3359;EUR_AF=0.3658;SAS_AF=0.2495;AA=T|||;VT=SNP
11	132140368	rs11222990	C	T	100	PASS	AC=1053;AF=0.210264;AN=5008;NS=2504;DP=12408;EAS_AF=0.4841;AMR_AF=0.1614;AFR_AF=0.059;EUR_AF=0.1193;SAS_AF=0.2607;AA=C|||;VT=SNP
11	132140516	rs11222991	T	G	100	PASS	AC=1401;AF=0.279752;AN=5008;NS=2504;DP=13787;EAS_AF=0.1835;AMR_AF=0.3112;AFR_AF=0.348;EUR_AF=0.3439;SAS_AF=0.1984;AA=T|||;VT=SNP
11	132140629	rs1900925	A	G	100	PASS	AC=1113;AF=0.222244;AN=5008;NS=2504;DP=12955;EAS_AF=0.0605;AMR_AF=0.2291;AFR_AF=0.1967;EUR_AF=0.3767;SAS_AF=0.2597;AA=A|||;VT=SNP
11	132140684	rs3099777	T	C	100	PASS	AC=4572;AF=0.912939;AN=5008;NS=2504;DP=13444;EAS_AF=0.9206;AMR_AF=0.938;AFR_AF=0.9433;EUR_AF=0.8728;SAS_AF=0.8875;AA=C|||;VT=SNP
11	132140880	rs79679700	G	A	100	PASS	AC=64;AF=0.0127796;AN=5008;NS=2504;DP=16650;EAS_AF=0.0258;AMR_AF=0.0029;AFR_AF=0.0257;EUR_AF=0.002;SAS_AF=0;AA=G|||;VT=SNP
11	132141200	rs141146542	C	T	100	PASS	AC=45;AF=0.00898562;AN=5008;NS=2504;DP=21037;EAS_AF=0.0437;AMR_AF=0;AFR_AF=0;EUR_AF=0;SAS_AF=0.001;AA=C|||;VT=SNP
11	132141201	rs4937689	A	G	100	PASS	AC=1681;AF=0.335663;AN=5008;NS=2504;DP=21017;EAS_AF=0.6776;AMR_AF=0.3689;AFR_AF=0.1112;EUR_AF=0.165;SAS_AF=0.4387;AA=A|||;VT=SNP
11	132141608	rs12802777	C	G	100	PASS	AC=1451;AF=0.289736;AN=5008;NS=2504;DP=15651;EAS_AF=0.1825;AMR_AF=0.3112;AFR_AF=0.4017;EUR_AF=0.332;SAS_AF=0.1902;AA=C|||;VT=SNP
11	132141796	rs2084527	T	C	100	PASS	AC=1675;AF=0.334465;AN=5008;NS=2504;DP=16263;EAS_AF=0.6736;AMR_AF=0.3689;AFR_AF=0.1112;EUR_AF=0.165;SAS_AF=0.4366;AA=T|||;VT=SNP
11	132142496	rs117952522	T	G	100	PASS	AC=40;AF=0.00798722;AN=5008;NS=2504;DP=15074;EAS_AF=0.0258;AMR_AF=0;AFR_AF=0;EUR_AF=0;SAS_AF=0.0143;AA=T|||;VT=SNP
11	132142789	rs3133885	A	G	100	PASS	AC=2809;AF=0.560903;AN=5008;NS=2504;DP=16715;EAS_AF=0.2619;AMR_AF=0.5562;AFR_AF=0.7375;EUR_AF=0.7147;SAS_AF=0.4755;AA=A|||;VT=SNP
11	132144404	rs3133880	T	C	100	PASS	AC=3009;AF=0.600839;AN=5008;NS=2504;DP=16445;EAS_AF=0.7391;AMR_AF=0.6095;AFR_AF=0.4652;EUR_AF=0.5338;SAS_AF=0.7045;AA=C|||;VT=SNP
11	132144550	rs79489679	A	G	100	PASS	AC=26;AF=0.00519169;AN=5008;NS=2504;DP=17039;EAS_AF=0.0258;AMR_AF=0;AFR_AF=0;EUR_AF=0;SAS_AF=0;AA=A|||;VT=SNP
11	132145314	rs3099788	G	A	100	PASS	AC=4544;AF=0.907348;AN=5008;NS=2504;DP=14563;EAS_AF=0.9117;AMR_AF=0.9352;AFR_AF=0.9304;EUR_AF=0.8728;SAS_AF=0.8875;AA=A|||;VT=SNP
11	132146206	rs3133879	G	C	100	PASS	AC=2660;AF=0.53115;AN=5008;NS=2504;DP=19810;EAS_AF=0.2391;AMR_AF=0.549;AFR_AF=0.6694;EUR_AF=0.7097;SAS_AF=0.4489;AA=G|||;VT=SNP
11	132146255	rs2218731	C	T	100	PASS	AC=1767;AF=0.352835;AN=5008;NS=2504;DP=18763;EAS_AF=0.6706;AMR_AF=0.3775;AFR_AF=0.1793;EUR_AF=0.162;SAS_AF=0.4387;AA=T|||;VT=SNP
11	132146350	rs1121544	A	C	100	PASS	AC=1258;AF=0.251198;AN=5008;NS=2504;DP=18063;EAS_AF=0.0605;AMR_AF=0.2406;AFR_AF=0.2859;EUR_AF=0.3837;SAS_AF=0.272;AA=A|||;VT=SNP
11	132146922	rs3099787	C	T	100	PASS	AC=4574;AF=0.913339;AN=5008;NS=2504;DP=19414;EAS_AF=0.9097;AMR_AF=0.9337;AFR_AF=0.9569;EUR_AF=0.8708;SAS_AF=0.8875;AA=T|||;VT=SNP
11	132148460	rs3133877	A	G	100	PASS	AC=573;AF=0.114417;AN=5008;NS=2504;DP=20112;EAS_AF=0.0427;AMR_AF=0.1585;AFR_AF=0.0151;EUR_AF=0.2823;SAS_AF=0.1186;AA=A|||;VT=SNP
11	132148538	rs4937690	C	T	100	PASS	AC=1674;AF=0.334265;AN=5008;NS=2504;DP=21446;EAS_AF=0.6726;AMR_AF=0.3674;AFR_AF=0.1059;EUR_AF=0.164;SAS_AF=0.4458;AA=C|||;VT=SNP
11	132148604	rs11820240	C	T	100	PASS	AC=1441;AF=0.28774;AN=5008;NS=2504;DP=19323;EAS_AF=0.1786;AMR_AF=0.3127;AFR_AF=0.4002;EUR_AF=0.331;SAS_AF=0.1861;AA=C|||;VT=SNP
11	132149137	rs716717	C	T	100	PASS	AC=1073;AF=0.214257;AN=5008;NS=2504;DP=19980;EAS_AF=0.0605;AMR_AF=0.2161;AFR_AF=0.1959;EUR_AF=0.3628;SAS_AF=0.2434;AA=C|||;VT=SNP
11	132149618	rs2044728	C	T	100	PASS	AC=2931;AF=0.585264;AN=5008;NS=2504;DP=19123;EAS_AF=0.7034;AMR_AF=0.6023;AFR_AF=0.4629;EUR_AF=0.5278;SAS_AF=0.6759;AA=T|||;VT=SNP
11	132149777	rs1992969	G	A	100	PASS	AC=1224;AF=0.244409;AN=5008;NS=2504;DP=20274;EAS_AF=0.0605;AMR_AF=0.2363;AFR_AF=0.2814;EUR_AF=0.3767;SAS_AF=0.2536;AA=G|||;VT=SNP
11	132150211	rs151185700	T	C	100	PASS	AC=57;AF=0.0113818;AN=5008;NS=2504;DP=17989;EAS_AF=0.0546;AMR_AF=0;AFR_AF=0;EUR_AF=0;SAS_AF=0.002;AA=T|||;VT=SNP
11	132150262	rs36161267	G	A	100	PASS	AC=1367;AF=0.272963;AN=5008;NS=2504;DP=16826;EAS_AF=0.1796;AMR_AF=0.3012;AFR_AF=0.3472;EUR_AF=0.333;SAS_AF=0.1871;AA=G|||;VT=SNP
11	132150766	rs3133886	T	G	100	PASS	AC=1239;AF=0.247404;AN=5008;NS=2504;DP=17053;EAS_AF=0.0605;AMR_AF=0.2406;AFR_AF=0.2806;EUR_AF=0.3897;SAS_AF=0.2536;AA=T|||;VT=SNP
11	132151081	rs1839317	G	T	100	PASS	AC=1767;AF=0.352835;AN=5008;NS=2504;DP=14046;EAS_AF=0.6468;AMR_AF=0.3732;AFR_AF=0.1944;EUR_AF=0.16;SAS_AF=0.4479;AA=T|||;VT=SNP
11	132151497	rs79346118	A	C	100	PASS	AC=40;AF=0.00798722;AN=5008;NS=2504;DP=14674;EAS_AF=0.0258;AMR_AF=0;AFR_AF=0;EUR_AF=0;SAS_AF=0.0143;AA=A|||;VT=SNP
11	132151826	rs3099786	T	A	100	PASS	AC=2138;AF=0.426917;AN=5008;NS=2504;DP=14230;EAS_AF=0.2411;AMR_AF=0.4841;AFR_AF=0.416;EUR_AF=0.6402;SAS_AF=0.3732;AA=T|||;VT=SNP
11	132152297	rs79388641	T	C	100	PASS	AC=34;AF=0.00678914;AN=5008;NS=2504;DP=15213;EAS_AF=0.0327;AMR_AF=0;AFR_AF=0;EUR_AF=0;SAS_AF=0.001;AA=T|||;VT=SNP
11	132152426	rs3099785	C	T	100	PASS	AC=2040;AF=0.407348;AN=5008;NS=2504;DP=16863;EAS_AF=0.245;AMR_AF=0.4798;AFR_AF=0.3396;EUR_AF=0.6402;SAS_AF=0.3753;AA=C|||;VT=SNP
11	132153043	rs10894528	C	G	100	PASS	AC=2308;AF=0.460863;AN=5008;NS=2504;DP=14935;EAS_AF=0.6647;AMR_AF=0.4366;AFR_AF=0.4463;EUR_AF=0.2445;SAS_AF=0.5102;AA=G|||;VT=SNP
11	132153516	rs10894529	C	G	100	PASS	AC=1615;AF=0.322484;AN=5008;NS=2504;DP=20211;EAS_AF=0.6399;AMR_AF=0.3646;AFR_AF=0.1082;EUR_AF=0.161;SAS_AF=0.4213;AA=C|||;VT=SNP
11	132153744	rs3099784	G	A	100	PASS	AC=736;AF=0.146965;AN=5008;NS=2504;DP=18236;EAS_AF=0.0486;AMR_AF=0.1801;AFR_AF=0.0726;EUR_AF=0.2952;SAS_AF=0.1728;AA=G|||;VT=SNP
11	132154063	rs117260110	C	T	100	PASS	AC=26;AF=0.00519169;AN=5008;NS=2504;DP=18190;EAS_AF=0.0258;AMR_AF=0;AFR_AF=0;EUR_AF=0;SAS_AF=0;AA=C|||;VT=SNP
11	132155298	rs972463	G	A	100	PASS	AC=683;AF=0.136382;AN=5008;NS=2504;DP=22725;EAS_AF=0.1865;AMR_AF=0.2046;AFR_AF=0.0113;EUR_AF=0.1769;SAS_AF=0.1636;AA=G|||;VT=SNP
11	132155639	rs10791221	C	G	100	PASS	AC=1889;AF=0.377196;AN=5008;NS=2504;DP=20655;EAS_AF=0.6677;AMR_AF=0.3804;AFR_AF=0.2769;EUR_AF=0.164;SAS_AF=0.4305;AA=G|||;VT=SNP
11	132156093	rs80254883	G	A	100	PASS	AC=40;AF=0.00798722;AN=5008;NS=2504;DP=18475;EAS_AF=0.0258;AMR_AF=0;AFR_AF=0;EUR_AF=0;SAS_AF=0.0143;AA=G|||;VT=SNP
11	132156139	rs116993397	C	T	100	PASS	AC=27;AF=0.00539137;AN=5008;NS=2504;DP=17616;EAS_AF=0.0268;AMR_AF=0;AFR_AF=0;EUR_AF=0;SAS_AF=0;AA=C|||;VT=SNP
11	132156175	rs10750504	C	A	100	PASS	AC=1329;AF=0.265375;AN=5008;NS=2504;DP=17196;EAS_AF=0.4474;AMR_AF=0.2709;AFR_AF=0.1006;EUR_AF=0.161;SAS_AF=0.4039;AA=C|||;VT=SNP
11	132156872	rs7934599	C	T	100	PASS	AC=365;AF=0.0728834;AN=5008;NS=2504;DP=22587;EAS_AF=0.0258;AMR_AF=0.0663;AFR_AF=0.0749;EUR_AF=0.1521;SAS_AF=0.0419;AA=T|||;VT=SNP
11	132157779	rs74333735	G	T	100	PASS	AC=63;AF=0.0125799;AN=5008;NS=2504;DP=18695;EAS_AF=0.0615;AMR_AF=0;AFR_AF=0;EUR_AF=0;SAS_AF=0.001;AA=G|||;VT=SNP
11	132159459	rs10894530	C	A	100	PASS	AC=1535;AF=0.30651;AN=5008;NS=2504;DP=18558;EAS_AF=0.626;AMR_AF=0.3516;AFR_AF=0.0673;EUR_AF=0.164;SAS_AF=0.4151;AA=C|||;VT=SNP
11	132160229	rs11223000	C	T	100	PASS	AC=29;AF=0.00579073;AN=5008;NS=2504;DP=16739;EAS_AF=0.0278;AMR_AF=0;AFR_AF=0;EUR_AF=0;SAS_AF=0.001;AA=C|||;VT=SNP
11	132160813	rs10894532	G	A	100	PASS	AC=1552;AF=0.309904;AN=5008;NS=2504;DP=15660;EAS_AF=0.6458;AMR_AF=0.3573;AFR_AF=0.0666;EUR_AF=0.163;SAS_AF=0.41;AA=G|||;VT=SNP
11	132161198	rs3099783	T	C	100	PASS	AC=3582;AF=0.715256;AN=5008;NS=2504;DP=14399;EAS_AF=0.9028;AMR_AF=0.7954;AFR_AF=0.5408;EUR_AF=0.6491;SAS_AF=0.7689;AA=T|||;VT=SNP
11	132161324	rs3099782	T	G	100	PASS	AC=4377;AF=0.874002;AN=5008;NS=2504;DP=16468;EAS_AF=0.9276;AMR_AF=0.9337;AFR_AF=0.7617;EUR_AF=0.9006;SAS_AF=0.9008;AA=G|||;VT=SNP
11	132161780	rs79246453	T	C	100	PASS	AC=36;AF=0.0071885;AN=5008;NS=2504;DP=21050;EAS_AF=0.0218;AMR_AF=0;AFR_AF=0;EUR_AF=0;SAS_AF=0.0143;AA=T|||;VT=SNP
11	132162300	rs79362286	G	A	100	PASS	AC=85;AF=0.0169728;AN=5008;NS=2504;DP=16856;EAS_AF=0.0714;AMR_AF=0;AFR_AF=0;EUR_AF=0.001;SAS_AF=0.0123;AA=G|||;VT=SNP
11	132163504	rs12293070	A	G	100	PASS	AC=422;AF=0.0842652;AN=5008;NS=2504;DP=16765;EAS_AF=0.0248;AMR_AF=0.062;AFR_AF=0.1089;EUR_AF=0.1004;SAS_AF=0.1115;AA=A|||;VT=SNP
11	132165995	rs3099780	G	A	100	PASS	AC=626;AF=0.125;AN=5008;NS=2504;DP=21134;EAS_AF=0.0506;AMR_AF=0.147;AFR_AF=0.0545;EUR_AF=0.2575;SAS_AF=0.1452;AA=G|||;VT=SNP
11	132165996	rs3133896	A	C	100	PASS	AC=627;AF=0.1252;AN=5008;NS=2504;DP=21145;EAS_AF=0.0506;AMR_AF=0.147;AFR_AF=0.0552;EUR_AF=0.2575;SAS_AF=0.1452;AA=A|||;VT=SNP
11	132166740	rs3099779	A	C	100	PASS	AC=4346;AF=0.867812;AN=5008;NS=2504;DP=20527;EAS_AF=0.9246;AMR_AF=0.8934;AFR_AF=0.8767;EUR_AF=0.8121;SAS_AF=0.8364;AA=C|||;VT=SNP
11	132167165	rs3099806	G	A	100	PASS	AC=858;AF=0.171326;AN=5008;NS=2504;DP=18820;EAS_AF=0.0546;AMR_AF=0.1643;AFR_AF=0.205;EUR_AF=0.2594;SAS_AF=0.1605;AA=A|||;VT=SNP
11	132167638	rs1449437	T	C	100	PASS	AC=1059;AF=0.211462;AN=5008;NS=2504;DP=17114;EAS_AF=0.0685;AMR_AF=0.1844;AFR_AF=0.3192;EUR_AF=0.2634;SAS_AF=0.1789;AA=T|||;VT=SNP
11	132167693	rs59283151	C	T	100	PASS	AC=345;AF=0.0688898;AN=5008;NS=2504;DP=17651;EAS_AF=0.1815;AMR_AF=0.0821;AFR_AF=0.0015;EUR_AF=0.001;SAS_AF=0.1043;AA=C|||;VT=SNP
11	132168671	rs895914	T	C	100	PASS	AC=1071;AF=0.213858;AN=5008;NS=2504;DP=16085;EAS_AF=0.0685;AMR_AF=0.1859;AFR_AF=0.329;EUR_AF=0.2644;SAS_AF=0.1759;AA=C|||;VT=SNP
11	132168806	rs895915	G	A	100	PASS	AC=654;AF=0.130591;AN=5008;NS=2504;DP=15973;EAS_AF=0.0546;AMR_AF=0.1499;AFR_AF=0.056;EUR_AF=0.2614;SAS_AF=0.1616;AA=G|||;VT=SNP
11	132169105	rs895916	T	C	100	PASS	AC=1041;AF=0.207867;AN=5008;NS=2504;DP=15775;EAS_AF=0.0546;AMR_AF=0.1888;AFR_AF=0.326;EUR_AF=0.2644;SAS_AF=0.1616;AA=C|||;VT=SNP
11	132169289	rs895917	T	C	100	PASS	AC=982;AF=0.196086;AN=5008;NS=2504;DP=21773;EAS_AF=0.0546;AMR_AF=0.1801;AFR_AF=0.2852;EUR_AF=0.2654;SAS_AF=0.1616;AA=T|||;VT=SNP
11	132169488	rs895918	C	T	100	PASS	AC=875;AF=0.17472;AN=5008;NS=2504;DP=16300;EAS_AF=0.0546;AMR_AF=0.1671;AFR_AF=0.2156;EUR_AF=0.2594;SAS_AF=0.1616;AA=T|||;VT=SNP
11	132169798	rs1037263	C	T	100	PASS	AC=894;AF=0.178514;AN=5008;NS=2504;DP=7907;EAS_AF=0.0665;AMR_AF=0.1657;AFR_AF=0.2103;EUR_AF=0.2604;SAS_AF=0.1759;AA=T|||;VT=SNP
11	132169835	rs1037264	A	C	100	PASS	AC=655;AF=0.130791;AN=5008;NS=2504;DP=10644;EAS_AF=0.0546;AMR_AF=0.1499;AFR_AF=0.0575;EUR_AF=0.2604;SAS_AF=0.1616;AA=A|||;VT=SNP
11	132170684	rs2002734	C	T	100	PASS	AC=645;AF=0.128794;AN=5008;NS=2504;DP=20225;EAS_AF=0.0556;AMR_AF=0.1455;AFR_AF=0.0545;EUR_AF=0.2584;SAS_AF=0.1595;AA=C|||;VT=SNP
11	132171192	rs117456679	A	G	100	PASS	AC=51;AF=0.0101837;AN=5008;NS=2504;DP=19111;EAS_AF=0.0496;AMR_AF=0.0014;AFR_AF=0;EUR_AF=0;SAS_AF=0;AA=A|||;VT=SNP
11	132173527	rs1562698	G	A	100	PASS	AC=654;AF=0.130591;AN=5008;NS=2504;DP=20181;EAS_AF=0.0536;AMR_AF=0.1484;AFR_AF=0.056;EUR_AF=0.2594;SAS_AF=0.1656;AA=G|||;VT=SNP
11	132174215	rs4937691	C	G	100	PASS	AC=48;AF=0.00958466;AN=5008;NS=2504;DP=19539;EAS_AF=0.006;AMR_AF=0.0605;AFR_AF=0;EUR_AF=0;SAS_AF=0;AA=C|||;VT=SNP
11	132176046	rs3133895	G	A	100	PASS	AC=646;AF=0.128994;AN=5008;NS=2504;DP=22842;EAS_AF=0.0526;AMR_AF=0.1484;AFR_AF=0.0537;EUR_AF=0.2594;SAS_AF=0.1616;AA=G|||;VT=SNP
11	132176200	rs140438007	G	A	100	PASS	AC=29;AF=0.00579073;AN=5008;NS=2504;DP=23171;EAS_AF=0.0268;AMR_AF=0.0014;AFR_AF=0;EUR_AF=0;SAS_AF=0.001;AA=G|||;VT=SNP
11	132176500	rs3099773	T	C	100	PASS	AC=1944;AF=0.388179;AN=5008;NS=2504;DP=21523;EAS_AF=0.0685;AMR_AF=0.3069;AFR_AF=0.7201;EUR_AF=0.4672;SAS_AF=0.2454;AA=t|||;VT=SNP
11	132176909	rs150021143	G	A	100	PASS	AC=19;AF=0.00379393;AN=5008;NS=2504;DP=18551;EAS_AF=0.0169;AMR_AF=0;AFR_AF=0;EUR_AF=0;SAS_AF=0.002;AA=G|||;VT=SNP
11	132177320	rs2305273	G	A	100	PASS	AC=643;AF=0.128395;AN=5008;NS=2504;DP=17298;EAS_AF=0.0486;AMR_AF=0.1484;AFR_AF=0.0537;EUR_AF=0.2594;SAS_AF=0.1626;AA=G|||;VT=SNP
11	132177563	rs2305272	C	T	100	PASS	AC=962;AF=0.192093;AN=5008;NS=2504;DP=22196;EAS_AF=0.37;AMR_AF=0.2651;AFR_AF=0.034;EUR_AF=0.1839;SAS_AF=0.1789;AA=C|||;VT=SNP;EX_TARGET
11	132177633	rs2305271	A	C	100	PASS	AC=4410;AF=0.880591;AN=5008;NS=2504;DP=19563;EAS_AF=0.9266;AMR_AF=0.8991;AFR_AF=0.9123;EUR_AF=0.8211;SAS_AF=0.8384;AA=C|||;VT=SNP;EX_TARGET
11	132177740	rs2305270	G	T	100	PASS	AC=599;AF=0.119609;AN=5008;NS=2504;DP=18186;EAS_AF=0.0486;AMR_AF=0.1441;AFR_AF=0.0227;EUR_AF=0.2594;SAS_AF=0.1626;AA=G|||;VT=SNP;EX_TARGET
11	132178653	rs3099767	G	A	100	PASS	AC=650;AF=0.129792;AN=5008;NS=2504;DP=20823;EAS_AF=0.0546;AMR_AF=0.1513;AFR_AF=0.0537;EUR_AF=0.2604;SAS_AF=0.1605;AA=G|||;VT=SNP
11	132178933	rs4937692	C	G	100	PASS	AC=548;AF=0.109425;AN=5008;NS=2504;DP=18562;EAS_AF=0.2113;AMR_AF=0.2089;AFR_AF=0.0061;EUR_AF=0.0447;SAS_AF=0.1401;AA=C|||;VT=SNP
11	132179469	rs117648806	A	C	100	PASS	AC=15;AF=0.00299521;AN=5008;NS=2504;DP=18513;EAS_AF=0.0149;AMR_AF=0;AFR_AF=0;EUR_AF=0;SAS_AF=0;AA=A|||;VT=SNP
11	132179886	rs1975613	C	T	100	PASS	AC=989;AF=0.197484;AN=5008;NS=2504;DP=15360;EAS_AF=0.0526;AMR_AF=0.1974;AFR_AF=0.2216;EUR_AF=0.3678;SAS_AF=0.1391;AA=G|||;VT=SNP
11	132180510	rs2241999	A	G	100	PASS	AC=4337;AF=0.866014;AN=5008;NS=2504;DP=17732;EAS_AF=0.8859;AMR_AF=0.8862;AFR_AF=0.938;EUR_AF=0.7525;SAS_AF=0.8507;AA=G|||;VT=SNP
11	132181173	rs10894533	G	A	100	PASS	AC=1670;AF=0.333466;AN=5008;NS=2504;DP=18264;EAS_AF=0.5456;AMR_AF=0.3372;AFR_AF=0.27;EUR_AF=0.1402;SAS_AF=0.3967;AA=G|||;VT=SNP
11	132181480	rs10894534	C	T	100	PASS	AC=861;AF=0.171925;AN=5008;NS=2504;DP=16662;EAS_AF=0.372;AMR_AF=0.2133;AFR_AF=0.062;EUR_AF=0.0915;SAS_AF=0.1677;AA=C|||;VT=SNP
11	132181546	rs78115367	A	C	100	PASS	AC=23;AF=0.00459265;AN=5008;NS=2504;DP=17626;EAS_AF=0.0228;AMR_AF=0;AFR_AF=0;EUR_AF=0;SAS_AF=0;AA=A|||;VT=SNP
11	132181636	rs3133913	T	C	100	PASS	AC=2548;AF=0.508786;AN=5008;NS=2504;DP=18738;EAS_AF=0.624;AMR_AF=0.5086;AFR_AF=0.475;EUR_AF=0.4036;SAS_AF=0.544;AA=T|||;VT=SNP
11	132184121	rs3099771	G	A	100	PASS	AC=3160;AF=0.63099;AN=5008;NS=2504;DP=18616;EAS_AF=0.4663;AMR_AF=0.6369;AFR_AF=0.7436;EUR_AF=0.5984;SAS_AF=0.6779;AA=A|||;VT=SNP
11	132184279	rs895925	C	G	100	PASS	AC=2009;AF=0.401158;AN=5008;NS=2504;DP=19434;EAS_AF=0.4702;AMR_AF=0.5259;AFR_AF=0.1097;EUR_AF=0.504;SAS_AF=0.5297;AA=G|||;VT=SNP
11	132184339	rs895924	T	C	100	PASS	AC=1938;AF=0.386981;AN=5008;NS=2504;DP=21117;EAS_AF=0.4692;AMR_AF=0.5187;AFR_AF=0.0575;EUR_AF=0.507;SAS_AF=0.5307;AA=T|||;VT=SNP
11	132184394	rs730253	G	C	100	PASS	AC=1559;AF=0.311302;AN=5008;NS=2504;DP=22235;EAS_AF=0.2897;AMR_AF=0.4366;AFR_AF=0.0492;EUR_AF=0.504;SAS_AF=0.4008;AA=G|||;VT=SNP
11	132185127	rs732897	C	T	100	PASS	AC=583;AF=0.116414;AN=5008;NS=2504;DP=18710;EAS_AF=0.0863;AMR_AF=0.1369;AFR_AF=0.0166;EUR_AF=0.2247;SAS_AF=0.1564;AA=C|||;VT=SNP
11	132185531	rs3099770	A	G	100	PASS	AC=2855;AF=0.570088;AN=5008;NS=2504;DP=18837;EAS_AF=0.5169;AMR_AF=0.6009;AFR_AF=0.5424;EUR_AF=0.5596;SAS_AF=0.6513;AA=G|||;VT=SNP
11	132185955	rs141115903	C	T	100	PASS	AC=34;AF=0.00678914;AN=5008;NS=2504;DP=16616;EAS_AF=0.0327;AMR_AF=0;AFR_AF=0;EUR_AF=0;SAS_AF=0.001;AA=C|||;VT=SNP
11	132188092	rs3133911	T	C	100	PASS	AC=1818;AF=0.363019;AN=5008;NS=2504;DP=19998;EAS_AF=0.377;AMR_AF=0.4409;AFR_AF=0.1838;EUR_AF=0.5129;SAS_AF=0.3814;AA=C|||;VT=SNP
11	132188422	rs3099769	G	A	100	PASS	AC=791;AF=0.157947;AN=5008;NS=2504;DP=21237;EAS_AF=0.0913;AMR_AF=0.2046;AFR_AF=0.0363;EUR_AF=0.3738;SAS_AF=0.136;AA=g|||;VT=SNP
11	132188675	rs189413943	C	A	100	PASS	AC=20;AF=0.00399361;AN=5008;NS=2504;DP=18229;EAS_AF=0.0188;AMR_AF=0;AFR_AF=0;EUR_AF=0;SAS_AF=0.001;AA=C|||;VT=SNP
11	132188871	rs1839316	C	A	100	PASS	AC=797;AF=0.159145;AN=5008;NS=2504;DP=23954;EAS_AF=0.0942;AMR_AF=0.2046;AFR_AF=0.0348;EUR_AF=0.3738;SAS_AF=0.1411;AA=C|||;VT=SNP
11	132189086	rs3133910	C	T	100	PASS	AC=426;AF=0.0850639;AN=5008;NS=2504;DP=19122;EAS_AF=0.122;AMR_AF=0.0692;AFR_AF=0.056;EUR_AF=0.1292;SAS_AF=0.0521;AA=C|||;VT=SNP
11	132189862	rs191767598	T	C	100	PASS	AC=13;AF=0.00259585;AN=5008;NS=2504;DP=20091;EAS_AF=0.0129;AMR_AF=0;AFR_AF=0;EUR_AF=0;SAS_AF=0;AA=T|||;VT=SNP
11	132190342	rs192273166	C	T	100	PASS	AC=136;AF=0.0271565;AN=5008;NS=2504;DP=19781;EAS_AF=0.0933;AMR_AF=0.0029;AFR_AF=0.0015;EUR_AF=0.007;SAS_AF=0.0317;AA=C|||;VT=SNP
11	132190343	rs149030269	G	A	100	PASS	AC=47;AF=0.00938498;AN=5008;NS=2504;DP=19701;EAS_AF=0.0417;AMR_AF=0;AFR_AF=0;EUR_AF=0;SAS_AF=0.0051;AA=G|||;VT=SNP
11	132190375	rs12801750	C	T	100	PASS	AC=156;AF=0.0311502;AN=5008;NS=2504;DP=19182;EAS_AF=0.002;AMR_AF=0.0476;AFR_AF=0.0038;EUR_AF=0.0755;SAS_AF=0.0409;AA=C|||;VT=SNP
11	132190435	rs111443381	G	C	100	PASS	AC=1170;AF=0.233626;AN=5008;NS=2504;DP=18504;EAS_AF=0.1151;AMR_AF=0.2205;AFR_AF=0.2844;EUR_AF=0.3748;SAS_AF=0.1513;AA=g|||;VT=SNP
11	132190443	rs112215978	C	T	100	PASS	AC=1170;AF=0.233626;AN=5008;NS=2504;DP=18597;EAS_AF=0.1171;AMR_AF=0.2205;AFR_AF=0.2844;EUR_AF=0.3748;SAS_AF=0.1493;AA=C|||;VT=SNP
11	132191255	rs546390605	C	T	100	PASS	AC=13;AF=0.00259585;AN=5008;NS=2504;DP=19707;EAS_AF=0.0129;AMR_AF=0;AFR_AF=0;EUR_AF=0;SAS_AF=0;AA=C|||;VT=SNP
11	132197205	rs3781630	G	A	100	PASS	AC=56;AF=0.0111821;AN=5008;NS=2504;DP=19770;EAS_AF=0.0526;AMR_AF=0.0029;AFR_AF=0.0008;EUR_AF=0;SAS_AF=0;AA=G|||;VT=SNP
11	132200794	rs3133906	A	C	100	PASS	AC=1610;AF=0.321486;AN=5008;NS=2504;DP=19899;EAS_AF=0.1339;AMR_AF=0.2666;AFR_AF=0.5681;EUR_AF=0.3797;SAS_AF=0.1605;AA=C|||;VT=SNP
11	132202071	rs485876	A	G	100	PASS	AC=1140;AF=0.227636;AN=5008;NS=2504;DP=20120;EAS_AF=0.1081;AMR_AF=0.232;AFR_AF=0.261;EUR_AF=0.3767;SAS_AF=0.1493;AA=G|||;VT=SNP
11	132203816	rs540356	C	A	100	PASS	AC=808;AF=0.161342;AN=5008;NS=2504;DP=19644;EAS_AF=0.1062;AMR_AF=0.2061;AFR_AF=0.0348;EUR_AF=0.3728;SAS_AF=0.1401;AA=C|||;VT=SNP
11	132204441	rs617267	A	C	100	PASS	AC=1628;AF=0.32508;AN=5008;NS=2504;DP=20447;EAS_AF=0.1498;AMR_AF=0.2695;AFR_AF=0.5764;EUR_AF=0.3767;SAS_AF=0.1524;AA=C|||;VT=SNP
11	132205215	rs8894	A	G	100	PASS	AC=1083;AF=0.216254;AN=5008;NS=2504;DP=18643;EAS_AF=0.128;AMR_AF=0.2262;AFR_AF=0.2103;EUR_AF=0.3738;SAS_AF=0.1462;AA=A|||;VT=SNP
11	132205394	rs11634	C	T	100	PASS	AC=975;AF=0.194688;AN=5008;NS=2504;DP=14410;EAS_AF=0.1677;AMR_AF=0.1239;AFR_AF=0.2307;EUR_AF=0.0944;SAS_AF=0.3272;AA=C|||;VT=SNP
11	132205506	rs2706	C	A	100	PASS	AC=990;AF=0.197684;AN=5008;NS=2504;DP=15687;EAS_AF=0.1796;AMR_AF=0.1239;AFR_AF=0.2315;EUR_AF=0.0944;SAS_AF=0.3292;AA=C|||;VT=SNP
11	132206788	rs117241024	A	G	100	PASS	AC=47;AF=0.00938498;AN=5008;NS=2504;DP=13249;EAS_AF=0.0367;AMR_AF=0;AFR_AF=0.0038;EUR_AF=0.001;SAS_AF=0.0041;AA=A|||;VT=SNP
11	132207239	rs520420	T	C	100	PASS	AC=1031;AF=0.205871;AN=5008;NS=2504;DP=16796;EAS_AF=0.126;AMR_AF=0.232;AFR_AF=0.1702;EUR_AF=0.3718;SAS_AF=0.1472;AA=T|||;VT=SNP
11	132207453	rs7122894	A	G	100	PASS	AC=156;AF=0.0311502;AN=5008;NS=2504;DP=18898;EAS_AF=0.0159;AMR_AF=0;AFR_AF=0.0983;EUR_AF=0;SAS_AF=0.0102;AA=G|||;VT=SNP
11	132207704	rs11223015	T	C	100	PASS	AC=894;AF=0.178514;AN=5008;NS=2504;DP=19725;EAS_AF=0.1806;AMR_AF=0.1182;AFR_AF=0.2035;EUR_AF=0.0815;SAS_AF=0.2853;AA=T|||;VT=SNP
11	132207847	rs75910380	G	A	100	PASS	AC=175;AF=0.0349441;AN=5008;NS=2504;DP=20614;EAS_AF=0.0159;AMR_AF=0.0014;AFR_AF=0.112;EUR_AF=0;SAS_AF=0.0102;AA=A|||;VT=SNP
11	132208269	rs78346771	A	G	100	PASS	AC=16;AF=0.00319489;AN=5008;NS=2504;DP=21159;EAS_AF=0.0159;AMR_AF=0;AFR_AF=0;EUR_AF=0;SAS_AF=0;AA=A|||;VT=SNP
11	132208428	rs577640	A	G	100	PASS	AC=1161;AF=0.231829;AN=5008;NS=2504;DP=20671;EAS_AF=0.1419;AMR_AF=0.2363;AFR_AF=0.2466;EUR_AF=0.3728;SAS_AF=0.1564;AA=A|||;VT=SNP
11	132209083	rs571365	G	A	100	PASS	AC=2620;AF=0.523163;AN=5008;NS=2504;DP=20218;EAS_AF=0.2937;AMR_AF=0.4078;AFR_AF=0.8707;EUR_AF=0.4602;SAS_AF=0.4366;AA=A|||;VT=SNP
11	132209267	rs517317	C	A	100	PASS	AC=598;AF=0.119409;AN=5008;NS=2504;DP=20647;EAS_AF=0.12;AMR_AF=0.1499;AFR_AF=0.0151;EUR_AF=0.2276;SAS_AF=0.1268;AA=C|||;VT=SNP
11	132209953	rs617423	G	A	100	PASS	AC=884;AF=0.176518;AN=5008;NS=2504;DP=19466;EAS_AF=0.124;AMR_AF=0.2277;AFR_AF=0.0651;EUR_AF=0.3688;SAS_AF=0.1472;AA=G|||;VT=SNP
11	132210444	rs75229663	A	C	100	PASS	AC=111;AF=0.0221645;AN=5008;NS=2504;DP=18062;EAS_AF=0.0159;AMR_AF=0.0086;AFR_AF=0.0598;EUR_AF=0;SAS_AF=0.0102;AA=C|||;VT=SNP
11	132210788	rs631998	C	T	100	PASS	AC=3980;AF=0.794728;AN=5008;NS=2504;DP=19867;EAS_AF=0.876;AMR_AF=0.7637;AFR_AF=0.8313;EUR_AF=0.6302;SAS_AF=0.8528;AA=T|||;VT=SNP
11	132210941	rs74559947	C	T	100	PASS	AC=111;AF=0.0221645;AN=5008;NS=2504;DP=17997;EAS_AF=0.0159;AMR_AF=0.0086;AFR_AF=0.0598;EUR_AF=0;SAS_AF=0.0102;AA=T|||;VT=SNP
11	132211113	rs1823365	C	T	100	PASS	AC=1581;AF=0.315695;AN=5008;NS=2504;DP=17820;EAS_AF=0.1806;AMR_AF=0.1787;AFR_AF=0.6725;EUR_AF=0.0994;SAS_AF=0.2924;AA=T|||;VT=SNP
11	132211747	rs471249	A	G	100	PASS	AC=4123;AF=0.823283;AN=5008;NS=2504;DP=18560;EAS_AF=0.876;AMR_AF=0.7723;AFR_AF=0.9349;EUR_AF=0.6302;SAS_AF=0.8528;AA=G|||;VT=SNP
11	132211915	rs79784688	T	C	100	PASS	AC=26;AF=0.00519169;AN=5008;NS=2504;DP=19028;EAS_AF=0.0159;AMR_AF=0;AFR_AF=0;EUR_AF=0;SAS_AF=0.0102;AA=T|||;VT=SNP
11	132212033	rs77693482	T	A	100	PASS	AC=16;AF=0.00319489;AN=5008;NS=2504;DP=18409;EAS_AF=0.0159;AMR_AF=0;AFR_AF=0;EUR_AF=0;SAS_AF=0;AA=T|||;VT=SNP
11	132212052	rs647997	G	A	100	PASS	AC=2338;AF=0.466853;AN=5008;NS=2504;DP=18594;EAS_AF=0.6885;AMR_AF=0.5836;AFR_AF=0.1256;EUR_AF=0.5298;SAS_AF=0.5521;AA=G|||;VT=SNP
11	132212562	rs77075537	C	T	100	PASS	AC=111;AF=0.0221645;AN=5008;NS=2504;DP=20342;EAS_AF=0.0159;AMR_AF=0.0086;AFR_AF=0.0598;EUR_AF=0;SAS_AF=0.0102;AA=T|||;VT=SNP
11	132212816	rs523528	C	T	100	PASS	AC=3811;AF=0.760982;AN=5008;NS=2504;DP=21105;EAS_AF=0.8591;AMR_AF=0.7579;AFR_AF=0.7284;EUR_AF=0.6282;SAS_AF=0.8425;AA=C|||;VT=SNP
11	132212972	rs662024	C	G	100	PASS	AC=3817;AF=0.762181;AN=5008;NS=2504;DP=20491;EAS_AF=0.8611;AMR_AF=0.7594;AFR_AF=0.7292;EUR_AF=0.6302;SAS_AF=0.8425;AA=C|||;VT=SNP
11	132212984	rs10894536	T	A	100	PASS	AC=1306;AF=0.260783;AN=5008;NS=2504;DP=20548;EAS_AF=0.1726;AMR_AF=0.1643;AFR_AF=0.4788;EUR_AF=0.0994;SAS_AF=0.2914;AA=T|||;VT=SNP
11	132213321	rs79944600	C	T	100	PASS	AC=130;AF=0.0259585;AN=5008;NS=2504;DP=20687;EAS_AF=0.119;AMR_AF=0;AFR_AF=0;EUR_AF=0;SAS_AF=0.0102;AA=C|||;VT=SNP
11	132213460	rs529206	C	T	100	PASS	AC=4124;AF=0.823482;AN=5008;NS=2504;DP=20418;EAS_AF=0.877;AMR_AF=0.7723;AFR_AF=0.9349;EUR_AF=0.6302;SAS_AF=0.8528;AA=T|||;VT=SNP
11	132213887	rs676355	C	T	100	PASS	AC=2344;AF=0.468051;AN=5008;NS=2504;DP=17928;EAS_AF=0.6895;AMR_AF=0.5836;AFR_AF=0.1278;EUR_AF=0.5288;SAS_AF=0.5552;AA=C|||;VT=SNP
11	132213888	rs77490806	G	A	100	PASS	AC=64;AF=0.0127796;AN=5008;NS=2504;DP=17821;EAS_AF=0.0159;AMR_AF=0.0014;AFR_AF=0.028;EUR_AF=0;SAS_AF=0.0102;AA=G|||;VT=SNP
11	132213916	rs532211	A	G	100	PASS	AC=2349;AF=0.46905;AN=5008;NS=2504;DP=17116;EAS_AF=0.6954;AMR_AF=0.585;AFR_AF=0.1263;EUR_AF=0.5298;SAS_AF=0.5542;AA=A|||;VT=SNP
11	132215979	rs79660709	A	C	100	PASS	AC=17;AF=0.00339457;AN=5008;NS=2504;DP=17397;EAS_AF=0.0169;AMR_AF=0;AFR_AF=0;EUR_AF=0;SAS_AF=0;AA=a|||;VT=SNP
11	132216067	rs144272295	T	C	100	PASS	AC=24;AF=0.00479233;AN=5008;NS=2504;DP=17242;EAS_AF=0.0218;AMR_AF=0;AFR_AF=0;EUR_AF=0;SAS_AF=0.002;AA=T|||;VT=SNP
11	132216636	rs74439086	C	T	100	PASS	AC=17;AF=0.00339457;AN=5008;NS=2504;DP=20624;EAS_AF=0.0169;AMR_AF=0;AFR_AF=0;EUR_AF=0;SAS_AF=0;AA=C|||;VT=SNP
11	132217012	rs1839315	C	T	100	PASS	AC=722;AF=0.144169;AN=5008;NS=2504;DP=13135;EAS_AF=0.1677;AMR_AF=0.1037;AFR_AF=0.1747;EUR_AF=0.0487;SAS_AF=0.2055;AA=c|||;VT=SNP
11	132217202	rs192213680	C	A	100	PASS	AC=17;AF=0.00339457;AN=5008;NS=2504;DP=10865;EAS_AF=0.0159;AMR_AF=0;AFR_AF=0.0008;EUR_AF=0;SAS_AF=0;AA=C|||;VT=SNP
11	132218054	rs486659	A	G	100	PASS	AC=3797;AF=0.758187;AN=5008;NS=2504;DP=21688;EAS_AF=0.879;AMR_AF=0.8012;AFR_AF=0.6362;EUR_AF=0.7336;SAS_AF=0.7935;AA=A|||;VT=SNP
11	132218158	rs76262489	T	C	100	PASS	AC=28;AF=0.00559105;AN=5008;NS=2504;DP=20647;EAS_AF=0.0169;AMR_AF=0;AFR_AF=0;EUR_AF=0.001;SAS_AF=0.0102;AA=T|||;VT=SNP
11	132218207	rs634286	A	G	100	PASS	AC=3796;AF=0.757987;AN=5008;NS=2504;DP=18846;EAS_AF=0.879;AMR_AF=0.8012;AFR_AF=0.6354;EUR_AF=0.7336;SAS_AF=0.7935;AA=G|||;VT=SNP
11	132218964	rs77045672	T	C	100	PASS	AC=18;AF=0.00359425;AN=5008;NS=2504;DP=15251;EAS_AF=0.0169;AMR_AF=0;AFR_AF=0;EUR_AF=0.001;SAS_AF=0;AA=T|||;VT=SNP
11	132219179	rs11223020	C	A	100	PASS	AC=717;AF=0.143171;AN=5008;NS=2504;DP=18619;EAS_AF=0.2093;AMR_AF=0.2421;AFR_AF=0.0091;EUR_AF=0.1352;SAS_AF=0.1943;AA=C|||;VT=SNP
11	132219968	rs76881291	G	A	100	PASS	AC=134;AF=0.0267572;AN=5008;NS=2504;DP=18645;EAS_AF=0.002;AMR_AF=0.0548;AFR_AF=0.0023;EUR_AF=0.0517;SAS_AF=0.0399;AA=G|||;VT=SNP
11	132220674	rs10894537	G	A	100	PASS	AC=1056;AF=0.210863;AN=5008;NS=2504;DP=21135;EAS_AF=0.1677;AMR_AF=0.1902;AFR_AF=0.2595;EUR_AF=0.1909;SAS_AF=0.2249;AA=A|||;VT=SNP
11	132221572	rs12289320	A	G	100	PASS	AC=3955;AF=0.789736;AN=5008;NS=2504;DP=20804;EAS_AF=0.875;AMR_AF=0.7983;AFR_AF=0.7731;EUR_AF=0.7197;SAS_AF=0.7904;AA=G|||;VT=SNP
11	132221605	rs67316035	T	A	100	PASS	AC=1042;AF=0.208067;AN=5008;NS=2504;DP=20579;EAS_AF=0.1677;AMR_AF=0.1945;AFR_AF=0.2466;EUR_AF=0.1899;SAS_AF=0.226;AA=A|||;VT=SNP
11	132221614	rs479616	G	A	100	PASS	AC=2523;AF=0.503794;AN=5008;NS=2504;DP=20600;EAS_AF=0.6915;AMR_AF=0.5865;AFR_AF=0.2617;EUR_AF=0.5278;SAS_AF=0.5542;AA=G|||;VT=SNP
11	132221618	rs11601997	G	A	100	PASS	AC=1040;AF=0.207668;AN=5008;NS=2504;DP=20384;EAS_AF=0.1677;AMR_AF=0.1931;AFR_AF=0.2466;EUR_AF=0.1899;SAS_AF=0.2249;AA=A|||;VT=SNP
11	132221836	rs679234	T	C	100	PASS	AC=4250;AF=0.848642;AN=5008;NS=2504;DP=20415;EAS_AF=0.875;AMR_AF=0.8386;AFR_AF=0.9584;EUR_AF=0.7366;SAS_AF=0.7955;AA=t|||;VT=SNP
11	132222058	rs10894538	T	A	100	PASS	AC=1011;AF=0.201877;AN=5008;NS=2504;DP=21549;EAS_AF=0.1677;AMR_AF=0.1873;AFR_AF=0.2277;EUR_AF=0.1899;SAS_AF=0.2249;AA=T|||;VT=SNP
11	132222066	rs475219	A	G	100	PASS	AC=4251;AF=0.848842;AN=5008;NS=2504;DP=21511;EAS_AF=0.877;AMR_AF=0.8357;AFR_AF=0.9584;EUR_AF=0.7396;SAS_AF=0.7935;AA=G|||;VT=SNP
11	132222090	rs79848141	A	T	100	PASS	AC=129;AF=0.0257588;AN=5008;NS=2504;DP=22061;EAS_AF=0.0139;AMR_AF=0.0159;AFR_AF=0;EUR_AF=0.0239;SAS_AF=0.0818;AA=A|||;VT=SNP
11	132223295	rs76683998	C	T	100	PASS	AC=17;AF=0.00339457;AN=5008;NS=2504;DP=17115;EAS_AF=0.0159;AMR_AF=0;AFR_AF=0;EUR_AF=0.001;SAS_AF=0;AA=C|||;VT=SNP
11	132223673	rs80139637	G	A	100	PASS	AC=13;AF=0.00259585;AN=5008;NS=2504;DP=16529;EAS_AF=0.0129;AMR_AF=0;AFR_AF=0;EUR_AF=0;SAS_AF=0;AA=G|||;VT=SNP
11	132223685	rs620813	C	T	100	PASS	AC=2311;AF=0.461462;AN=5008;NS=2504;DP=16749;EAS_AF=0.6905;AMR_AF=0.5533;AFR_AF=0.2133;EUR_AF=0.4642;SAS_AF=0.4928;AA=C|||;VT=SNP
11	132224223	rs76536790	G	A	100	PASS	AC=45;AF=0.00898562;AN=5008;NS=2504;DP=21680;EAS_AF=0.0139;AMR_AF=0.0014;AFR_AF=0.0083;EUR_AF=0.005;SAS_AF=0.0143;AA=G|||;VT=SNP
11	132224480	rs11223024	T	C	100	PASS	AC=837;AF=0.167133;AN=5008;NS=2504;DP=20793;EAS_AF=0.2262;AMR_AF=0.2464;AFR_AF=0.0681;EUR_AF=0.1461;SAS_AF=0.2055;AA=T|||;VT=SNP
11	132224518	rs11223025	T	A	100	PASS	AC=760;AF=0.151757;AN=5008;NS=2504;DP=21314;EAS_AF=0.2262;AMR_AF=0.2421;AFR_AF=0.0113;EUR_AF=0.1461;SAS_AF=0.2065;AA=T|||;VT=SNP
11	132225164	rs79391308	G	A	100	PASS	AC=33;AF=0.00658946;AN=5008;NS=2504;DP=21174;EAS_AF=0.0159;AMR_AF=0;AFR_AF=0;EUR_AF=0.005;SAS_AF=0.0123;AA=G|||;VT=SNP
11	132225361	rs11223026	A	G	100	PASS	AC=1113;AF=0.222244;AN=5008;NS=2504;DP=20056;EAS_AF=0.0159;AMR_AF=0.1441;AFR_AF=0.593;EUR_AF=0.165;SAS_AF=0.0481;AA=G|||;VT=SNP
11	132225601	rs117677967	A	G	100	PASS	AC=13;AF=0.00259585;AN=5008;NS=2504;DP=19158;EAS_AF=0.0089;AMR_AF=0;AFR_AF=0;EUR_AF=0.004;SAS_AF=0;AA=A|||;VT=SNP
11	132225776	rs1375577	G	T	100	PASS	AC=1981;AF=0.395567;AN=5008;NS=2504;DP=19856;EAS_AF=0.2381;AMR_AF=0.415;AFR_AF=0.6732;EUR_AF=0.325;SAS_AF=0.2413;AA=T|||;VT=SNP
11	132226374	rs76153068	C	T	100	PASS	AC=33;AF=0.00658946;AN=5008;NS=2504;DP=22953;EAS_AF=0.0159;AMR_AF=0;AFR_AF=0;EUR_AF=0.005;SAS_AF=0.0123;AA=c|||;VT=SNP
11	132226417	rs77038206	C	A	100	PASS	AC=22;AF=0.00439297;AN=5008;NS=2504;DP=21503;EAS_AF=0.0159;AMR_AF=0;AFR_AF=0;EUR_AF=0.005;SAS_AF=0.001;AA=C|||;VT=SNP
11	132226418	rs76517721	C	A	100	PASS	AC=22;AF=0.00439297;AN=5008;NS=2504;DP=21499;EAS_AF=0.0159;AMR_AF=0;AFR_AF=0;EUR_AF=0.005;SAS_AF=0.001;AA=C|||;VT=SNP
11	132226747	rs11223027	A	G	100	PASS	AC=774;AF=0.154553;AN=5008;NS=2504;DP=18862;EAS_AF=0.2371;AMR_AF=0.2565;AFR_AF=0.0204;EUR_AF=0.1451;SAS_AF=0.1881;AA=A|||;VT=SNP
11	132227738	rs79745958	G	A	100	PASS	AC=33;AF=0.00658946;AN=5008;NS=2504;DP=19431;EAS_AF=0.0159;AMR_AF=0;AFR_AF=0;EUR_AF=0.005;SAS_AF=0.0123;AA=G|||;VT=SNP
11	132228263	rs895922	G	A	100	PASS	AC=755;AF=0.150759;AN=5008;NS=2504;DP=22073;EAS_AF=0.2272;AMR_AF=0.255;AFR_AF=0.0113;EUR_AF=0.1451;SAS_AF=0.1922;AA=G|||;VT=SNP
11	132228629	rs12286374	T	C	100	PASS	AC=1868;AF=0.373003;AN=5008;NS=2504;DP=21221;EAS_AF=0.2282;AMR_AF=0.389;AFR_AF=0.6528;EUR_AF=0.2793;SAS_AF=0.229;AA=C|||;VT=SNP
11	132229070	rs882584	G	T	100	PASS	AC=1928;AF=0.384984;AN=5008;NS=2504;DP=18780;EAS_AF=0.244;AMR_AF=0.3919;AFR_AF=0.6725;EUR_AF=0.2833;SAS_AF=0.2413;AA=T|||;VT=SNP
11	132229828	rs2017855	C	T	100	PASS	AC=2663;AF=0.531749;AN=5008;NS=2504;DP=18180;EAS_AF=0.3909;AMR_AF=0.4784;AFR_AF=0.8139;EUR_AF=0.33;SAS_AF=0.5409;AA=T|||;VT=SNP
11	132230530	rs895920	T	A	100	PASS	AC=1196;AF=0.238818;AN=5008;NS=2504;DP=18216;EAS_AF=0.2272;AMR_AF=0.3285;AFR_AF=0.1959;EUR_AF=0.2594;SAS_AF=0.2239;AA=T|||;VT=SNP
11	132230702	rs895919	T	C	100	PASS	AC=1835;AF=0.366414;AN=5008;NS=2504;DP=17991;EAS_AF=0.244;AMR_AF=0.3905;AFR_AF=0.6029;EUR_AF=0.2833;SAS_AF=0.2413;AA=C|||;VT=SNP
11	132230714	rs118000867	A	G	100	PASS	AC=26;AF=0.00519169;AN=5008;NS=2504;DP=18046;EAS_AF=0.0208;AMR_AF=0;AFR_AF=0;EUR_AF=0.003;SAS_AF=0.002;AA=A|||;VT=SNP
11	132231470	rs7105663	T	C	100	PASS	AC=2570;AF=0.513179;AN=5008;NS=2504;DP=15539;EAS_AF=0.3919;AMR_AF=0.4769;AFR_AF=0.7436;EUR_AF=0.33;SAS_AF=0.5409;AA=C|||;VT=SNP
11	132232125	rs7945445	G	A	100	PASS	AC=754;AF=0.150559;AN=5008;NS=2504;DP=13845;EAS_AF=0.2272;AMR_AF=0.255;AFR_AF=0.0113;EUR_AF=0.1451;SAS_AF=0.1912;AA=G|||;VT=SNP
11	132232532	rs7932411	T	C	100	PASS	AC=2572;AF=0.513578;AN=5008;NS=2504;DP=15687;EAS_AF=0.3919;AMR_AF=0.4769;AFR_AF=0.7436;EUR_AF=0.33;SAS_AF=0.5429;AA=t|||;VT=SNP
11	132232841	rs7948829	A	G	100	PASS	AC=1007;AF=0.201078;AN=5008;NS=2504;DP=16446;EAS_AF=0.1488;AMR_AF=0.1124;AFR_AF=0.3154;EUR_AF=0.0616;SAS_AF=0.3067;AA=A|||;VT=SNP
11	132233390	rs1968652	A	C	100	PASS	AC=2608;AF=0.520767;AN=5008;NS=2504;DP=19075;EAS_AF=0.3919;AMR_AF=0.4957;AFR_AF=0.7428;EUR_AF=0.3559;SAS_AF=0.5409;AA=C|||;VT=SNP
11	132233545	rs11605945	G	A	100	PASS	AC=754;AF=0.150559;AN=5008;NS=2504;DP=19170;EAS_AF=0.2272;AMR_AF=0.255;AFR_AF=0.0113;EUR_AF=0.1451;SAS_AF=0.1912;AA=G|||;VT=SNP
11	132234555	rs77821097	T	C	100	PASS	AC=33;AF=0.00658946;AN=5008;NS=2504;DP=11656;EAS_AF=0.0159;AMR_AF=0;AFR_AF=0;EUR_AF=0.005;SAS_AF=0.0123;AA=T|||;VT=SNP
11	132234745	rs11223031	G	T	100	PASS	AC=1832;AF=0.365815;AN=5008;NS=2504;DP=10155;EAS_AF=0.2431;AMR_AF=0.3905;AFR_AF=0.6021;EUR_AF=0.2823;SAS_AF=0.2413;AA=T|||;VT=SNP
11	132234782	rs79367298	T	C	100	PASS	AC=33;AF=0.00658946;AN=5008;NS=2504;DP=9047;EAS_AF=0.0159;AMR_AF=0;AFR_AF=0;EUR_AF=0.005;SAS_AF=0.0123;AA=T|||;VT=SNP
11	132236293	rs77396147	G	C	100	PASS	AC=22;AF=0.00439297;AN=5008;NS=2504;DP=18318;EAS_AF=0.0159;AMR_AF=0;AFR_AF=0;EUR_AF=0.005;SAS_AF=0.001;AA=G|||;VT=SNP
11	132236815	rs10791223	T	C	100	PASS	AC=808;AF=0.161342;AN=5008;NS=2504;DP=17924;EAS_AF=0.1488;AMR_AF=0.1182;AFR_AF=0.1452;EUR_AF=0.0875;SAS_AF=0.3027;AA=T|||;VT=SNP
11	132237003	rs7944110	G	A	100	PASS	AC=756;AF=0.150958;AN=5008;NS=2504;DP=19917;EAS_AF=0.2292;AMR_AF=0.255;AFR_AF=0.0113;EUR_AF=0.1451;SAS_AF=0.1912;AA=G|||;VT=SNP
11	132237392	rs7944408	C	A	100	PASS	AC=1182;AF=0.236022;AN=5008;NS=2504;DP=18191;EAS_AF=0.2292;AMR_AF=0.3285;AFR_AF=0.1838;EUR_AF=0.2594;SAS_AF=0.2239;AA=C|||;VT=SNP
11	132237417	rs6590634	T	G	100	PASS	AC=2749;AF=0.548922;AN=5008;NS=2504;DP=18318;EAS_AF=0.4058;AMR_AF=0.5086;AFR_AF=0.8177;EUR_AF=0.3698;SAS_AF=0.546;AA=G|||;VT=SNP
11	132238868	rs10791224	G	A	100	PASS	AC=1016;AF=0.202875;AN=5008;NS=2504;DP=19594;EAS_AF=0.1488;AMR_AF=0.1369;AFR_AF=0.2769;EUR_AF=0.1024;SAS_AF=0.3088;AA=G|||;VT=SNP
11	132239365	rs10894539	A	C	100	PASS	AC=2308;AF=0.460863;AN=5008;NS=2504;DP=20478;EAS_AF=0.3919;AMR_AF=0.4755;AFR_AF=0.5144;EUR_AF=0.3678;SAS_AF=0.545;AA=C|||;VT=SNP
11	132239708	rs10894540	C	T	100	PASS	AC=2254;AF=0.45008;AN=5008;NS=2504;DP=18731;EAS_AF=0.376;AMR_AF=0.4712;AFR_AF=0.5008;EUR_AF=0.3628;SAS_AF=0.5327;AA=T|||;VT=SNP
11	132240142	rs4614464	A	C	100	PASS	AC=2640;AF=0.527157;AN=5008;NS=2504;DP=21551;EAS_AF=0.3919;AMR_AF=0.5072;AFR_AF=0.7466;EUR_AF=0.3708;SAS_AF=0.545;AA=C|||;VT=SNP
11	132241147	rs186289925	C	G	100	PASS	AC=22;AF=0.00439297;AN=5008;NS=2504;DP=11231;EAS_AF=0.0159;AMR_AF=0;AFR_AF=0;EUR_AF=0.005;SAS_AF=0.001;AA=C|||;VT=SNP
11	132241155	rs76816078	C	T	100	PASS	AC=22;AF=0.00439297;AN=5008;NS=2504;DP=11439;EAS_AF=0.0159;AMR_AF=0;AFR_AF=0;EUR_AF=0.005;SAS_AF=0.001;AA=C|||;VT=SNP
11	132242857	rs9633969	A	G	100	PASS	AC=805;AF=0.160743;AN=5008;NS=2504;DP=12964;EAS_AF=0.1468;AMR_AF=0.1167;AFR_AF=0.1452;EUR_AF=0.0875;SAS_AF=0.3027;AA=A|||;VT=SNP
11	132243138	rs12295993	G	C	100	PASS	AC=1214;AF=0.242412;AN=5008;NS=2504;DP=14981;EAS_AF=0.2321;AMR_AF=0.3285;AFR_AF=0.2042;EUR_AF=0.2604;SAS_AF=0.2249;AA=G|||;VT=SNP
11	132243209	rs76967025	T	C	100	PASS	AC=11;AF=0.00219649;AN=5008;NS=2504;DP=15248;EAS_AF=0.0099;AMR_AF=0;AFR_AF=0;EUR_AF=0;SAS_AF=0.001;AA=T|||;VT=SNP
11	132243222	rs56166224	T	A	100	PASS	AC=756;AF=0.150958;AN=5008;NS=2504;DP=15676;EAS_AF=0.2292;AMR_AF=0.255;AFR_AF=0.0113;EUR_AF=0.1441;SAS_AF=0.1922;AA=T|||;VT=SNP
11	132243389	rs11600285	C	A	100	PASS	AC=756;AF=0.150958;AN=5008;NS=2504;DP=17733;EAS_AF=0.2292;AMR_AF=0.255;AFR_AF=0.0113;EUR_AF=0.1441;SAS_AF=0.1922;AA=C|||;VT=SNP
11	132243518	rs4937694	T	C	100	PASS	AC=2639;AF=0.526957;AN=5008;NS=2504;DP=19867;EAS_AF=0.3919;AMR_AF=0.5058;AFR_AF=0.7474;EUR_AF=0.3698;SAS_AF=0.545;AA=C|||;VT=SNP
11	132244217	rs75077845	C	T	100	PASS	AC=24;AF=0.00479233;AN=5008;NS=2504;DP=18389;EAS_AF=0.0169;AMR_AF=0;AFR_AF=0;EUR_AF=0.005;SAS_AF=0.002;AA=T|||;VT=SNP
11	132244573	rs4937695	A	G	100	PASS	AC=2641;AF=0.527356;AN=5008;NS=2504;DP=19041;EAS_AF=0.3919;AMR_AF=0.5072;AFR_AF=0.7474;EUR_AF=0.3698;SAS_AF=0.546;AA=G|||;VT=SNP
11	132244630	rs4937696	T	C	100	PASS	AC=2641;AF=0.527356;AN=5008;NS=2504;DP=18419;EAS_AF=0.3919;AMR_AF=0.5072;AFR_AF=0.7474;EUR_AF=0.3698;SAS_AF=0.546;AA=C|||;VT=SNP
11	132244846	rs4937697	G	A	100	PASS	AC=809;AF=0.161542;AN=5008;NS=2504;DP=21465;EAS_AF=0.1488;AMR_AF=0.1182;AFR_AF=0.1452;EUR_AF=0.0875;SAS_AF=0.3037;AA=g|||;VT=SNP
11	132244964	rs117811458	T	C	100	PASS	AC=22;AF=0.00439297;AN=5008;NS=2504;DP=20474;EAS_AF=0.0159;AMR_AF=0;AFR_AF=0;EUR_AF=0.005;SAS_AF=0.001;AA=T|||;VT=SNP
11	132245683	rs1939961	G	A	100	PASS	AC=2640;AF=0.527157;AN=5008;NS=2504;DP=18787;EAS_AF=0.3929;AMR_AF=0.5072;AFR_AF=0.7466;EUR_AF=0.3688;SAS_AF=0.546;AA=A|||;VT=SNP
11	132245867	rs78352597	C	T	100	PASS	AC=33;AF=0.00658946;AN=5008;NS=2504;DP=19695;EAS_AF=0.0159;AMR_AF=0;AFR_AF=0;EUR_AF=0.005;SAS_AF=0.0123;AA=C|||;VT=SNP
11	132246334	rs76325220	T	C	100	PASS	AC=33;AF=0.00658946;AN=5008;NS=2504;DP=18732;EAS_AF=0.0159;AMR_AF=0;AFR_AF=0;EUR_AF=0.005;SAS_AF=0.0123;AA=T|||;VT=SNP
11	132247254	rs11223038	A	G	100	PASS	AC=807;AF=0.161142;AN=5008;NS=2504;DP=18634;EAS_AF=0.1478;AMR_AF=0.1167;AFR_AF=0.1452;EUR_AF=0.0875;SAS_AF=0.3037;AA=A|||;VT=SNP
11	132247436	rs78821002	G	A	100	PASS	AC=32;AF=0.00638978;AN=5008;NS=2504;DP=19224;EAS_AF=0.0159;AMR_AF=0;AFR_AF=0;EUR_AF=0.005;SAS_AF=0.0112;AA=G|||;VT=SNP
11	132247458	rs605735	A	G	100	PASS	AC=805;AF=0.160743;AN=5008;NS=2504;DP=19424;EAS_AF=0.371;AMR_AF=0.2176;AFR_AF=0.0061;EUR_AF=0.1431;SAS_AF=0.1309;AA=A|||;VT=SNP
11	132247949	rs117148800	C	A	100	PASS	AC=156;AF=0.0311502;AN=5008;NS=2504;DP=21827;EAS_AF=0.12;AMR_AF=0.0432;AFR_AF=0.0008;EUR_AF=0.001;SAS_AF=0.0031;AA=C|||;VT=SNP
11	132248950	rs140882293	G	A	100	PASS	AC=13;AF=0.00259585;AN=5008;NS=2504;DP=18890;EAS_AF=0.0129;AMR_AF=0;AFR_AF=0;EUR_AF=0;SAS_AF=0;AA=G|||;VT=SNP
11	132249486	rs74515499	C	A	100	PASS	AC=22;AF=0.00439297;AN=5008;NS=2504;DP=19625;EAS_AF=0.0159;AMR_AF=0;AFR_AF=0;EUR_AF=0.005;SAS_AF=0.001;AA=C|||;VT=SNP
11	132250393	rs11223040	T	C	100	PASS	AC=2642;AF=0.527556;AN=5008;NS=2504;DP=23899;EAS_AF=0.3909;AMR_AF=0.5072;AFR_AF=0.7481;EUR_AF=0.3698;SAS_AF=0.547;AA=t|||;VT=SNP
11	132250880	rs75796067	A	T	100	PASS	AC=135;AF=0.0269569;AN=5008;NS=2504;DP=20923;EAS_AF=0.002;AMR_AF=0.0533;AFR_AF=0.0015;EUR_AF=0.0527;SAS_AF=0.0419;AA=A|||;VT=SNP
11	132250912	rs658772	T	C	100	PASS	AC=1424;AF=0.284345;AN=5008;NS=2504;DP=20963;EAS_AF=0.504;AMR_AF=0.2939;AFR_AF=0.1384;EUR_AF=0.3002;SAS_AF=0.2321;AA=T|||;VT=SNP
11	132251202	rs7129485	A	C	100	PASS	AC=2639;AF=0.526957;AN=5008;NS=2504;DP=18198;EAS_AF=0.3909;AMR_AF=0.5072;AFR_AF=0.7466;EUR_AF=0.3698;SAS_AF=0.546;AA=C|||;VT=SNP
11	132251314	rs11223041	T	C	100	PASS	AC=1183;AF=0.236222;AN=5008;NS=2504;DP=18272;EAS_AF=0.2292;AMR_AF=0.3285;AFR_AF=0.1838;EUR_AF=0.2594;SAS_AF=0.2249;AA=C|||;VT=SNP
11	132252265	rs1939964	A	C	100	PASS	AC=2640;AF=0.527157;AN=5008;NS=2504;DP=18678;EAS_AF=0.3909;AMR_AF=0.5072;AFR_AF=0.7474;EUR_AF=0.3698;SAS_AF=0.546;AA=C|||;VT=SNP
11	132252554	rs1939965	C	T	100	PASS	AC=1183;AF=0.236222;AN=5008;NS=2504;DP=14984;EAS_AF=0.2282;AMR_AF=0.3285;AFR_AF=0.1846;EUR_AF=0.2594;SAS_AF=0.2249;AA=C|||;VT=SNP
11	132254646	rs11223042	C	T	100	PASS	AC=1194;AF=0.238419;AN=5008;NS=2504;DP=20701;EAS_AF=0.2282;AMR_AF=0.33;AFR_AF=0.1929;EUR_AF=0.2584;SAS_AF=0.2249;AA=C|||;VT=SNP
11	132254814	rs11223043	G	A	100	PASS	AC=1253;AF=0.2502;AN=5008;NS=2504;DP=21378;EAS_AF=0.2282;AMR_AF=0.3314;AFR_AF=0.2368;EUR_AF=0.2584;SAS_AF=0.2249;AA=G|||;VT=SNP
11	132255438	rs79894601	C	T	100	PASS	AC=33;AF=0.00658946;AN=5008;NS=2504;DP=19293;EAS_AF=0.0159;AMR_AF=0;AFR_AF=0;EUR_AF=0.005;SAS_AF=0.0123;AA=C|||;VT=SNP
11	132255439	rs147510024	G	A	100	PASS	AC=803;AF=0.160343;AN=5008;NS=2504;DP=19237;EAS_AF=0.1448;AMR_AF=0.1167;AFR_AF=0.1452;EUR_AF=0.0875;SAS_AF=0.3027;AA=A|||;VT=SNP
11	132255460	rs10894542	A	G	100	PASS	AC=2268;AF=0.452875;AN=5008;NS=2504;DP=19240;EAS_AF=0.373;AMR_AF=0.4755;AFR_AF=0.5129;EUR_AF=0.3608;SAS_AF=0.5327;AA=G|||;VT=SNP
11	132256658	rs12222112	T	A	100	PASS	AC=862;AF=0.172125;AN=5008;NS=2504;DP=18683;EAS_AF=0.1448;AMR_AF=0.1182;AFR_AF=0.1891;EUR_AF=0.0875;SAS_AF=0.3027;AA=T|||;VT=SNP
11	132257172	rs10894544	A	T	100	PASS	AC=1194;AF=0.238419;AN=5008;NS=2504;DP=19809;EAS_AF=0.2282;AMR_AF=0.33;AFR_AF=0.1929;EUR_AF=0.2584;SAS_AF=0.2249;AA=A|||;VT=SNP
11	132257465	rs79391280	A	G	100	PASS	AC=33;AF=0.00658946;AN=5008;NS=2504;DP=20633;EAS_AF=0.0159;AMR_AF=0;AFR_AF=0;EUR_AF=0.005;SAS_AF=0.0123;AA=A|||;VT=SNP
11	132258404	rs11223045	T	C	100	PASS	AC=755;AF=0.150759;AN=5008;NS=2504;DP=19746;EAS_AF=0.2282;AMR_AF=0.255;AFR_AF=0.0113;EUR_AF=0.1441;SAS_AF=0.1922;AA=T|||;VT=SNP
11	132259468	rs75460086	C	T	100	PASS	AC=23;AF=0.00459265;AN=5008;NS=2504;DP=16245;EAS_AF=0.0159;AMR_AF=0;AFR_AF=0;EUR_AF=0.005;SAS_AF=0.002;AA=C|||;VT=SNP
11	132259948	rs11223046	T	C	100	PASS	AC=754;AF=0.150559;AN=5008;NS=2504;DP=18025;EAS_AF=0.2282;AMR_AF=0.255;AFR_AF=0.0106;EUR_AF=0.1441;SAS_AF=0.1922;AA=T|||;VT=SNP
11	132260090	rs11223047	T	C	100	PASS	AC=1193;AF=0.238219;AN=5008;NS=2504;DP=18616;EAS_AF=0.2282;AMR_AF=0.33;AFR_AF=0.1921;EUR_AF=0.2565;SAS_AF=0.227;AA=T|||;VT=SNP
11	132260243	rs2508938	T	C	100	PASS	AC=839;AF=0.167532;AN=5008;NS=2504;DP=19159;EAS_AF=0.37;AMR_AF=0.2205;AFR_AF=0.0318;EUR_AF=0.1431;SAS_AF=0.1299;AA=T|||;VT=SNP
11	132260443	rs4937698	A	G	100	PASS	AC=36;AF=0.0071885;AN=5008;NS=2504;DP=17480;EAS_AF=0.002;AMR_AF=0.049;AFR_AF=0;EUR_AF=0;SAS_AF=0;AA=A|||;VT=SNP
11	132261194	rs117696742	G	A	100	PASS	AC=39;AF=0.00778754;AN=5008;NS=2504;DP=12408;EAS_AF=0.0377;AMR_AF=0;AFR_AF=0;EUR_AF=0;SAS_AF=0.001;AA=G|||;VT=SNP
11	132261523	rs10791226	C	T	100	PASS	AC=1196;AF=0.238818;AN=5008;NS=2504;DP=13425;EAS_AF=0.2282;AMR_AF=0.33;AFR_AF=0.1944;EUR_AF=0.2565;SAS_AF=0.227;AA=A|||;VT=SNP
11	132261973	rs11223049	A	G	100	PASS	AC=867;AF=0.173123;AN=5008;NS=2504;DP=15013;EAS_AF=0.1518;AMR_AF=0.1182;AFR_AF=0.1884;EUR_AF=0.0875;SAS_AF=0.3016;AA=A|||;VT=SNP
11	132263004	rs141989820	C	T	100	PASS	AC=37;AF=0.00738818;AN=5008;NS=2504;DP=18835;EAS_AF=0.003;AMR_AF=0.049;AFR_AF=0;EUR_AF=0;SAS_AF=0;AA=C|||;VT=SNP
11	132263612	rs7107484	G	A	100	PASS	AC=2667;AF=0.532548;AN=5008;NS=2504;DP=20682;EAS_AF=0.3958;AMR_AF=0.4784;AFR_AF=0.8147;EUR_AF=0.326;SAS_AF=0.5429;AA=A|||;VT=SNP
11	132264013	rs11223051	C	A	100	PASS	AC=737;AF=0.147165;AN=5008;NS=2504;DP=21309;EAS_AF=0.1498;AMR_AF=0.0865;AFR_AF=0.1407;EUR_AF=0.0467;SAS_AF=0.2996;AA=C|||;VT=SNP
11	132264068	rs11223052	C	T	100	PASS	AC=123;AF=0.0245607;AN=5008;NS=2504;DP=21506;EAS_AF=0.1181;AMR_AF=0;AFR_AF=0.0008;EUR_AF=0;SAS_AF=0.0031;AA=C|||;VT=SNP
11	132264569	rs7111881	G	A	100	PASS	AC=1014;AF=0.202476;AN=5008;NS=2504;DP=18502;EAS_AF=0.2282;AMR_AF=0.2853;AFR_AF=0.1891;EUR_AF=0.1471;SAS_AF=0.1922;AA=G|||;VT=SNP
11	132264633	rs7111704	C	A	100	PASS	AC=1002;AF=0.20008;AN=5008;NS=2504;DP=19449;EAS_AF=0.1498;AMR_AF=0.1124;AFR_AF=0.3132;EUR_AF=0.0616;SAS_AF=0.3037;AA=C|||;VT=SNP
11	132265447	rs10791227	G	T	100	PASS	AC=1179;AF=0.235423;AN=5008;NS=2504;DP=22066;EAS_AF=0.2272;AMR_AF=0.3285;AFR_AF=0.1838;EUR_AF=0.2565;SAS_AF=0.226;AA=T|||;VT=SNP
11	132265451	rs10791228	T	C	100	PASS	AC=1192;AF=0.238019;AN=5008;NS=2504;DP=21974;EAS_AF=0.2272;AMR_AF=0.33;AFR_AF=0.1929;EUR_AF=0.2565;SAS_AF=0.226;AA=T|||;VT=SNP
11	132265728	rs10791229	T	A	100	PASS	AC=1190;AF=0.23762;AN=5008;NS=2504;DP=21957;EAS_AF=0.2262;AMR_AF=0.33;AFR_AF=0.1929;EUR_AF=0.2565;SAS_AF=0.2249;AA=A|||;VT=SNP
11	132265761	rs4494309	C	T	100	PASS	AC=742;AF=0.148163;AN=5008;NS=2504;DP=22647;EAS_AF=0.1538;AMR_AF=0.0865;AFR_AF=0.1407;EUR_AF=0.0467;SAS_AF=0.3006;AA=C|||;VT=SNP
11	132266010	rs7119699	G	A	100	PASS	AC=1177;AF=0.235024;AN=5008;NS=2504;DP=20288;EAS_AF=0.2262;AMR_AF=0.3285;AFR_AF=0.1838;EUR_AF=0.2565;SAS_AF=0.2249;AA=G|||;VT=SNP
11	132266425	rs7120180	G	C	100	PASS	AC=1177;AF=0.235024;AN=5008;NS=2504;DP=20766;EAS_AF=0.2262;AMR_AF=0.3285;AFR_AF=0.1846;EUR_AF=0.2565;SAS_AF=0.2239;AA=C|||;VT=SNP
11	132266947	rs142172942	C	G	100	PASS	AC=28;AF=0.00559105;AN=5008;NS=2504;DP=17214;EAS_AF=0.0278;AMR_AF=0;AFR_AF=0;EUR_AF=0;SAS_AF=0;AA=C|||;VT=SNP
11	132267059	rs2212483	G	A	100	PASS	AC=1045;AF=0.208666;AN=5008;NS=2504;DP=15250;EAS_AF=0.1587;AMR_AF=0.1167;AFR_AF=0.3336;EUR_AF=0.0616;SAS_AF=0.3078;AA=G|||;VT=SNP
11	132267142	rs12282457	T	C	100	PASS	AC=1190;AF=0.23762;AN=5008;NS=2504;DP=16802;EAS_AF=0.2272;AMR_AF=0.3285;AFR_AF=0.1876;EUR_AF=0.2575;SAS_AF=0.2311;AA=T|||;VT=SNP
11	132267204	rs11223054	C	A	100	PASS	AC=1176;AF=0.234824;AN=5008;NS=2504;DP=18879;EAS_AF=0.2262;AMR_AF=0.3285;AFR_AF=0.1831;EUR_AF=0.2565;SAS_AF=0.2249;AA=A|||;VT=SNP
11	132267533	rs11604359	T	G	100	PASS	AC=1176;AF=0.234824;AN=5008;NS=2504;DP=19030;EAS_AF=0.2262;AMR_AF=0.3285;AFR_AF=0.1831;EUR_AF=0.2565;SAS_AF=0.2249;AA=T|||;VT=SNP
11	132267563	rs76910681	A	G	100	PASS	AC=35;AF=0.00698882;AN=5008;NS=2504;DP=18864;EAS_AF=0.0149;AMR_AF=0;AFR_AF=0.0023;EUR_AF=0.005;SAS_AF=0.0123;AA=A|||;VT=SNP
11	132267622	rs146059895	G	A	100	PASS	AC=102;AF=0.0203674;AN=5008;NS=2504;DP=18983;EAS_AF=0.0228;AMR_AF=0.1081;AFR_AF=0.0008;EUR_AF=0.002;SAS_AF=0.001;AA=g|||;VT=SNP
11	132267922	rs7105078	A	G	100	PASS	AC=1176;AF=0.234824;AN=5008;NS=2504;DP=19727;EAS_AF=0.2262;AMR_AF=0.3285;AFR_AF=0.1831;EUR_AF=0.2565;SAS_AF=0.2249;AA=A|||;VT=SNP
11	132268649	rs10894546	G	T	100	PASS	AC=1176;AF=0.234824;AN=5008;NS=2504;DP=19901;EAS_AF=0.2262;AMR_AF=0.3285;AFR_AF=0.1831;EUR_AF=0.2565;SAS_AF=0.2249;AA=G|||;VT=SNP
11	132268922	rs10894547	A	G	100	PASS	AC=1176;AF=0.234824;AN=5008;NS=2504;DP=18937;EAS_AF=0.2262;AMR_AF=0.3285;AFR_AF=0.1831;EUR_AF=0.2565;SAS_AF=0.2249;AA=a|||;VT=SNP
11	132269376	rs11605569	T	C	100	PASS	AC=753;AF=0.150359;AN=5008;NS=2504;DP=18187;EAS_AF=0.2262;AMR_AF=0.255;AFR_AF=0.0113;EUR_AF=0.1441;SAS_AF=0.1922;AA=T|||;VT=SNP
11	132269512	rs11603429	G	A	100	PASS	AC=1176;AF=0.234824;AN=5008;NS=2504;DP=18435;EAS_AF=0.2262;AMR_AF=0.3285;AFR_AF=0.1831;EUR_AF=0.2565;SAS_AF=0.2249;AA=G|||;VT=SNP
11	132269513	rs11603410	C	T	100	PASS	AC=1176;AF=0.234824;AN=5008;NS=2504;DP=18418;EAS_AF=0.2262;AMR_AF=0.3285;AFR_AF=0.1831;EUR_AF=0.2565;SAS_AF=0.2249;AA=T|||;VT=SNP
11	132269589	rs7480275	A	T	100	PASS	AC=1176;AF=0.234824;AN=5008;NS=2504;DP=19964;EAS_AF=0.2262;AMR_AF=0.3285;AFR_AF=0.1831;EUR_AF=0.2565;SAS_AF=0.2249;AA=T|||;VT=SNP
11	132269608	rs10894548	G	T	100	PASS	AC=1176;AF=0.234824;AN=5008;NS=2504;DP=20351;EAS_AF=0.2262;AMR_AF=0.3285;AFR_AF=0.1831;EUR_AF=0.2565;SAS_AF=0.2249;AA=T|||;VT=SNP
11	132269661	rs1940010	T	G	100	PASS	AC=1177;AF=0.235024;AN=5008;NS=2504;DP=20128;EAS_AF=0.2262;AMR_AF=0.3285;AFR_AF=0.1831;EUR_AF=0.2575;SAS_AF=0.2249;AA=C|||;VT=SNP
11	132269933	rs11223055	G	T	100	PASS	AC=1018;AF=0.203275;AN=5008;NS=2504;DP=19741;EAS_AF=0.1587;AMR_AF=0.111;AFR_AF=0.3177;EUR_AF=0.0606;SAS_AF=0.3067;AA=G|||;VT=SNP
11	132270028	rs1940009	G	A	100	PASS	AC=1175;AF=0.234625;AN=5008;NS=2504;DP=20272;EAS_AF=0.2262;AMR_AF=0.3285;AFR_AF=0.1823;EUR_AF=0.2565;SAS_AF=0.2249;AA=G|||;VT=SNP
11	132270045	rs145252566	A	G	100	PASS	AC=9;AF=0.00179712;AN=5008;NS=2504;DP=19932;EAS_AF=0.0079;AMR_AF=0;AFR_AF=0;EUR_AF=0.001;SAS_AF=0;AA=A|||;VT=SNP
11	132270076	rs1940008	T	A	100	PASS	AC=1175;AF=0.234625;AN=5008;NS=2504;DP=19297;EAS_AF=0.2262;AMR_AF=0.3285;AFR_AF=0.1823;EUR_AF=0.2565;SAS_AF=0.2249;AA=T|||;VT=SNP
11	132270153	rs4463853	T	G	100	PASS	AC=1176;AF=0.234824;AN=5008;NS=2504;DP=17948;EAS_AF=0.2262;AMR_AF=0.3285;AFR_AF=0.1823;EUR_AF=0.2575;SAS_AF=0.2249;AA=G|||;VT=SNP
11	132270243	rs10894549	A	C	100	PASS	AC=1173;AF=0.234225;AN=5008;NS=2504;DP=17826;EAS_AF=0.2262;AMR_AF=0.3285;AFR_AF=0.1808;EUR_AF=0.2565;SAS_AF=0.2249;AA=C|||;VT=SNP
11	132270345	rs7130358	T	G	100	PASS	AC=1175;AF=0.234625;AN=5008;NS=2504;DP=19213;EAS_AF=0.2262;AMR_AF=0.3285;AFR_AF=0.1823;EUR_AF=0.2565;SAS_AF=0.2249;AA=T|||;VT=SNP
11	132270402	rs7114722	G	A	100	PASS	AC=1175;AF=0.234625;AN=5008;NS=2504;DP=20302;EAS_AF=0.2262;AMR_AF=0.3285;AFR_AF=0.1823;EUR_AF=0.2565;SAS_AF=0.2249;AA=A|||;VT=SNP
11	132270439	rs7114522	C	A	100	PASS	AC=1175;AF=0.234625;AN=5008;NS=2504;DP=19859;EAS_AF=0.2262;AMR_AF=0.3285;AFR_AF=0.1823;EUR_AF=0.2565;SAS_AF=0.2249;AA=A|||;VT=SNP
11	132270653	rs4511287	A	T	100	PASS	AC=1173;AF=0.234225;AN=5008;NS=2504;DP=18083;EAS_AF=0.2262;AMR_AF=0.3285;AFR_AF=0.1808;EUR_AF=0.2565;SAS_AF=0.2249;AA=A|||;VT=SNP
11	132270692	rs4272789	G	A	100	PASS	AC=1173;AF=0.234225;AN=5008;NS=2504;DP=18413;EAS_AF=0.2262;AMR_AF=0.3285;AFR_AF=0.1808;EUR_AF=0.2565;SAS_AF=0.2249;AA=A|||;VT=SNP
11	132271023	rs2155375	G	A	100	PASS	AC=1166;AF=0.232827;AN=5008;NS=2504;DP=19807;EAS_AF=0.2262;AMR_AF=0.3271;AFR_AF=0.1815;EUR_AF=0.2555;SAS_AF=0.2188;AA=G|||;VT=SNP
11	132271164	rs79059288	C	G	100	PASS	AC=33;AF=0.00658946;AN=5008;NS=2504;DP=18815;EAS_AF=0.0159;AMR_AF=0;AFR_AF=0;EUR_AF=0.005;SAS_AF=0.0123;AA=C|||;VT=SNP
11	132271186	rs2155376	C	G	100	PASS	AC=1174;AF=0.234425;AN=5008;NS=2504;DP=19782;EAS_AF=0.2262;AMR_AF=0.3285;AFR_AF=0.1815;EUR_AF=0.2565;SAS_AF=0.2249;AA=G|||;VT=SNP
11	132271534	rs11223056	G	A	100	PASS	AC=1174;AF=0.234425;AN=5008;NS=2504;DP=19824;EAS_AF=0.2262;AMR_AF=0.33;AFR_AF=0.1823;EUR_AF=0.2555;SAS_AF=0.2239;AA=A|||;VT=SNP
11	132271723	rs12421244	T	C	100	PASS	AC=1177;AF=0.235024;AN=5008;NS=2504;DP=20252;EAS_AF=0.2262;AMR_AF=0.3285;AFR_AF=0.1815;EUR_AF=0.2565;SAS_AF=0.228;AA=T|||;VT=SNP
11	132271740	rs12284699	G	A	100	PASS	AC=1178;AF=0.235224;AN=5008;NS=2504;DP=20797;EAS_AF=0.2262;AMR_AF=0.33;AFR_AF=0.1815;EUR_AF=0.2584;SAS_AF=0.226;AA=G|||;VT=SNP
11	132271771	rs12284702	G	C	100	PASS	AC=1180;AF=0.235623;AN=5008;NS=2504;DP=21782;EAS_AF=0.2272;AMR_AF=0.33;AFR_AF=0.1823;EUR_AF=0.2584;SAS_AF=0.226;AA=G|||;VT=SNP
11	132272223	rs34671887	C	T	100	PASS	AC=1165;AF=0.232628;AN=5008;NS=2504;DP=22053;EAS_AF=0.2252;AMR_AF=0.3271;AFR_AF=0.1823;EUR_AF=0.2555;SAS_AF=0.2178;AA=C|||;VT=SNP
11	132272299	rs35226152	C	T	100	PASS	AC=1168;AF=0.233227;AN=5008;NS=2504;DP=20637;EAS_AF=0.2252;AMR_AF=0.3271;AFR_AF=0.1823;EUR_AF=0.2555;SAS_AF=0.2209;AA=C|||;VT=SNP
11	132272627	rs11605228	G	A	100	PASS	AC=756;AF=0.150958;AN=5008;NS=2504;DP=18241;EAS_AF=0.2302;AMR_AF=0.255;AFR_AF=0.0129;EUR_AF=0.1431;SAS_AF=0.1902;AA=G|||;VT=SNP
11	132272791	rs10894550	G	A	100	PASS	AC=790;AF=0.157748;AN=5008;NS=2504;DP=16522;EAS_AF=0.1677;AMR_AF=0.0922;AFR_AF=0.1566;EUR_AF=0.0557;SAS_AF=0.3006;AA=G|||;VT=SNP
11	132272991	rs10791230	G	C	100	PASS	AC=1448;AF=0.289137;AN=5008;NS=2504;DP=16337;EAS_AF=0.2421;AMR_AF=0.3545;AFR_AF=0.3404;EUR_AF=0.2763;SAS_AF=0.2352;AA=C|||;VT=SNP
11	132273291	rs2155377	C	A	100	PASS	AC=949;AF=0.189497;AN=5008;NS=2504;DP=18450;EAS_AF=0.1607;AMR_AF=0.0994;AFR_AF=0.2761;EUR_AF=0.0557;SAS_AF=0.3037;AA=C|||;VT=SNP
11	132273416	rs1065	T	A	100	PASS	AC=1340;AF=0.267572;AN=5008;NS=2504;DP=20274;EAS_AF=0.2361;AMR_AF=0.3386;AFR_AF=0.2738;EUR_AF=0.2823;SAS_AF=0.226;AA=A|||;VT=SNP
11	132273464	rs4520606	A	T	100	PASS	AC=844;AF=0.16853;AN=5008;NS=2504;DP=21323;EAS_AF=0.2361;AMR_AF=0.2608;AFR_AF=0.0545;EUR_AF=0.16;SAS_AF=0.1963;AA=A|||;VT=SNP
11	132273802	rs1005829	G	A	100	PASS	AC=2824;AF=0.563898;AN=5008;NS=2504;DP=19547;EAS_AF=0.4097;AMR_AF=0.4928;AFR_AF=0.8752;EUR_AF=0.3668;SAS_AF=0.5552;AA=A|||;VT=SNP
11	132274000	rs2155378	G	A	100	PASS	AC=2437;AF=0.486621;AN=5008;NS=2504;DP=20943;EAS_AF=0.4097;AMR_AF=0.4467;AFR_AF=0.6573;EUR_AF=0.327;SAS_AF=0.5276;AA=A|||;VT=SNP
11	132274290	rs2155379	C	T	100	PASS	AC=1295;AF=0.258586;AN=5008;NS=2504;DP=18785;EAS_AF=0.2351;AMR_AF=0.3199;AFR_AF=0.2655;EUR_AF=0.2694;SAS_AF=0.2188;AA=C|||;VT=SNP
11	132275088	rs10894551	T	C	100	PASS	AC=778;AF=0.155351;AN=5008;NS=2504;DP=16926;EAS_AF=0.2391;AMR_AF=0.2406;AFR_AF=0.0212;EUR_AF=0.1471;SAS_AF=0.1984;AA=T|||;VT=SNP
11	132275295	rs2212484	G	T	100	PASS	AC=1637;AF=0.326877;AN=5008;NS=2504;DP=18230;EAS_AF=0.1716;AMR_AF=0.2089;AFR_AF=0.5976;EUR_AF=0.1928;SAS_AF=0.3425;AA=G|||;VT=SNP
11	132275455	rs117184470	A	C	100	PASS	AC=132;AF=0.0263578;AN=5008;NS=2504;DP=16921;EAS_AF=0.002;AMR_AF=0.0533;AFR_AF=0.0015;EUR_AF=0.0527;SAS_AF=0.0389;AA=A|||;VT=SNP
11	132276285	rs10676490	C	T	100	PASS	AC=2321;AF=0.463458;AN=5008;NS=2504;DP=18638;EAS_AF=0.3998;AMR_AF=0.4597;AFR_AF=0.5484;EUR_AF=0.3449;SAS_AF=0.5389;AA=c|||;VT=SNP
11	132277661	rs10894553	G	A	100	PASS	AC=1359;AF=0.271366;AN=5008;NS=2504;DP=18767;EAS_AF=0.2212;AMR_AF=0.3386;AFR_AF=0.2897;EUR_AF=0.2873;SAS_AF=0.2342;AA=A|||;VT=SNP
11	132277720	rs10894554	C	T	100	PASS	AC=2825;AF=0.564097;AN=5008;NS=2504;DP=18893;EAS_AF=0.4177;AMR_AF=0.5014;AFR_AF=0.8941;EUR_AF=0.3469;SAS_AF=0.5368;AA=T|||;VT=SNP
11	132278347	rs181612879	A	G	100	PASS	AC=11;AF=0.00219649;AN=5008;NS=2504;DP=20965;EAS_AF=0.0109;AMR_AF=0;AFR_AF=0;EUR_AF=0;SAS_AF=0;AA=A|||;VT=SNP
11	132278472	rs10894555	C	A	100	PASS	AC=684;AF=0.136581;AN=5008;NS=2504;DP=19444;EAS_AF=0.2044;AMR_AF=0.2378;AFR_AF=0.0106;EUR_AF=0.1342;SAS_AF=0.1677;AA=C|||;VT=SNP
11	132279669	rs58609531	C	T	100	PASS	AC=531;AF=0.10603;AN=5008;NS=2504;DP=20334;EAS_AF=0.1667;AMR_AF=0.0706;AFR_AF=0.1437;EUR_AF=0.001;SAS_AF=0.1258;AA=C|||;VT=SNP
11	132280286	rs78058594	A	G	100	PASS	AC=134;AF=0.0267572;AN=5008;NS=2504;DP=20233;EAS_AF=0.002;AMR_AF=0.0533;AFR_AF=0.0015;EUR_AF=0.0537;SAS_AF=0.0399;AA=A|||;VT=SNP
11	132280488	rs11827383	G	A	100	PASS	AC=1354;AF=0.270367;AN=5008;NS=2504;DP=18400;EAS_AF=0.2222;AMR_AF=0.3372;AFR_AF=0.2897;EUR_AF=0.2903;SAS_AF=0.226;AA=A|||;VT=SNP
11	132280542	rs139097304	T	A	100	PASS	AC=17;AF=0.00339457;AN=5008;NS=2504;DP=18203;EAS_AF=0.0159;AMR_AF=0;AFR_AF=0;EUR_AF=0;SAS_AF=0.001;AA=T|||;VT=SNP
11	132280921	rs4936166	C	T	100	PASS	AC=2692;AF=0.53754;AN=5008;NS=2504;DP=19330;EAS_AF=0.4177;AMR_AF=0.4928;AFR_AF=0.7973;EUR_AF=0.3479;SAS_AF=0.5368;AA=C|||;VT=SNP
11	132281651	rs1940013	C	T	100	PASS	AC=1325;AF=0.264577;AN=5008;NS=2504;DP=18046;EAS_AF=0.2222;AMR_AF=0.3343;AFR_AF=0.2685;EUR_AF=0.2903;SAS_AF=0.227;AA=T|||;VT=SNP
11	132282053	rs1940012	G	T	100	PASS	AC=2387;AF=0.476637;AN=5008;NS=2504;DP=19304;EAS_AF=0.4127;AMR_AF=0.4683;AFR_AF=0.7421;EUR_AF=0.3052;SAS_AF=0.3661;AA=T|||;VT=SNP
11	132282557	rs1079019	C	A	100	PASS	AC=1161;AF=0.231829;AN=5008;NS=2504;DP=20472;EAS_AF=0.2232;AMR_AF=0.3271;AFR_AF=0.1589;EUR_AF=0.2893;SAS_AF=0.2127;AA=C|||;VT=SNP
11	132284674	rs1940011	G	A	100	PASS	AC=730;AF=0.145767;AN=5008;NS=2504;DP=18587;EAS_AF=0.2232;AMR_AF=0.2392;AFR_AF=0.0144;EUR_AF=0.1431;SAS_AF=0.18;AA=G|||;VT=SNP
11	132285321	rs3802791	C	T	100	PASS	AC=455;AF=0.0908546;AN=5008;NS=2504;DP=19010;EAS_AF=0.1667;AMR_AF=0.0692;AFR_AF=0.087;EUR_AF=0.001;SAS_AF=0.1258;AA=C|||;VT=SNP
11	132285443	rs3824898	G	A	100	PASS	AC=2752;AF=0.549521;AN=5008;NS=2504;DP=19371;EAS_AF=0.4206;AMR_AF=0.4986;AFR_AF=0.8389;EUR_AF=0.3459;SAS_AF=0.5368;AA=G|||;VT=SNP
11	132287328	rs4937700	C	T	100	PASS	AC=2771;AF=0.553315;AN=5008;NS=2504;DP=19663;EAS_AF=0.4177;AMR_AF=0.5;AFR_AF=0.8555;EUR_AF=0.3459;SAS_AF=0.5358;AA=T|||;VT=SNP
11	132287837	rs74702661	G	A	100	PASS	AC=60;AF=0.0119808;AN=5008;NS=2504;DP=20230;EAS_AF=0.0347;AMR_AF=0.0317;AFR_AF=0;EUR_AF=0;SAS_AF=0.0031;AA=G|||;VT=SNP
11	132287874	rs1940403	T	C	100	PASS	AC=645;AF=0.128794;AN=5008;NS=2504;DP=21516;EAS_AF=0.0288;AMR_AF=0.049;AFR_AF=0.2617;EUR_AF=0.0487;SAS_AF=0.1912;AA=T|||;VT=SNP
11	132289393	rs11223064	T	C	100	PASS	AC=2741;AF=0.547324;AN=5008;NS=2504;DP=17262;EAS_AF=0.4206;AMR_AF=0.4971;AFR_AF=0.8306;EUR_AF=0.3469;SAS_AF=0.5368;AA=C|||;VT=SNP
11	132289761	rs3360	G	A	100	PASS	AC=2631;AF=0.525359;AN=5008;NS=2504;DP=15249;EAS_AF=0.4206;AMR_AF=0.4942;AFR_AF=0.7496;EUR_AF=0.3459;SAS_AF=0.5368;AA=G|||;VT=SNP
11	132290422	rs2155374	G	A	100	PASS	AC=357;AF=0.0712859;AN=5008;NS=2504;DP=20734;EAS_AF=0.1696;AMR_AF=0.0562;AFR_AF=0.0159;EUR_AF=0.001;SAS_AF=0.1278;AA=G|||;VT=SNP
11	132290494	rs76722395	T	A	100	PASS	AC=111;AF=0.0221645;AN=5008;NS=2504;DP=19554;EAS_AF=0.0248;AMR_AF=0.0058;AFR_AF=0.0613;EUR_AF=0;SAS_AF=0.001;AA=T|||;VT=SNP
11	132290599	rs2186752	A	G	100	PASS	AC=2779;AF=0.554912;AN=5008;NS=2504;DP=19192;EAS_AF=0.4206;AMR_AF=0.5014;AFR_AF=0.8578;EUR_AF=0.3459;SAS_AF=0.5368;AA=G|||;VT=SNP
11	132290674	rs12417538	C	A	100	PASS	AC=1152;AF=0.230032;AN=5008;NS=2504;DP=20893;EAS_AF=0.2232;AMR_AF=0.3271;AFR_AF=0.1604;EUR_AF=0.2793;SAS_AF=0.2117;AA=C|||;VT=SNP
11	132291036	rs12417610	G	A	100	PASS	AC=2142;AF=0.427716;AN=5008;NS=2504;DP=20336;EAS_AF=0.3909;AMR_AF=0.451;AFR_AF=0.5953;EUR_AF=0.2972;SAS_AF=0.3569;AA=A|||;VT=SNP
11	132291273	rs58179972	C	T	100	PASS	AC=28;AF=0.00559105;AN=5008;NS=2504;DP=20006;EAS_AF=0.0268;AMR_AF=0;AFR_AF=0;EUR_AF=0;SAS_AF=0.001;AA=C|||;VT=SNP
11	132292468	rs10894558	C	T	100	PASS	AC=1311;AF=0.261781;AN=5008;NS=2504;DP=24342;EAS_AF=0.2232;AMR_AF=0.3343;AFR_AF=0.267;EUR_AF=0.2793;SAS_AF=0.2249;AA=T|||;VT=SNP
11	132292698	rs12575082	C	A	100	PASS	AC=405;AF=0.0808706;AN=5008;NS=2504;DP=23063;EAS_AF=0.1677;AMR_AF=0.062;AFR_AF=0.0507;EUR_AF=0.001;SAS_AF=0.1278;AA=C|||;VT=SNP
11	132293737	rs11223066	G	C	100	PASS	AC=1155;AF=0.230631;AN=5008;NS=2504;DP=17715;EAS_AF=0.2262;AMR_AF=0.3271;AFR_AF=0.1604;EUR_AF=0.2793;SAS_AF=0.2117;AA=G|||;VT=SNP
11	132293746	rs11223067	T	C	100	PASS	AC=1345;AF=0.26857;AN=5008;NS=2504;DP=17543;EAS_AF=0.2262;AMR_AF=0.3386;AFR_AF=0.2912;EUR_AF=0.2803;SAS_AF=0.2198;AA=C|||;VT=SNP
11	132294249	rs61304838	G	A	100	PASS	AC=1449;AF=0.289337;AN=5008;NS=2504;DP=17058;EAS_AF=0.1964;AMR_AF=0.1657;AFR_AF=0.5908;EUR_AF=0.0577;SAS_AF=0.3037;AA=g|||;VT=SNP
11	132294616	rs57530342	G	T	100	PASS	AC=460;AF=0.091853;AN=5008;NS=2504;DP=21678;EAS_AF=0.1677;AMR_AF=0.0692;AFR_AF=0.0885;EUR_AF=0.001;SAS_AF=0.1278;AA=G|||;VT=SNP
11	132295378	rs75129691	T	C	100	PASS	AC=403;AF=0.0804712;AN=5008;NS=2504;DP=18776;EAS_AF=0.1677;AMR_AF=0.062;AFR_AF=0.0492;EUR_AF=0.001;SAS_AF=0.1278;AA=T|||;VT=SNP
11	132296204	rs12221543	A	G	100	PASS	AC=1368;AF=0.273163;AN=5008;NS=2504;DP=19561;EAS_AF=0.2262;AMR_AF=0.3386;AFR_AF=0.2927;EUR_AF=0.2883;SAS_AF=0.2331;AA=A|||;VT=SNP
11	132296573	rs4937701	G	A	100	PASS	AC=403;AF=0.0804712;AN=5008;NS=2504;DP=18914;EAS_AF=0.1677;AMR_AF=0.0605;AFR_AF=0.0492;EUR_AF=0.002;SAS_AF=0.1278;AA=G|||;VT=SNP
11	132296878	rs7131275	G	A	100	PASS	AC=1294;AF=0.258387;AN=5008;NS=2504;DP=17523;EAS_AF=0.2242;AMR_AF=0.3329;AFR_AF=0.2413;EUR_AF=0.2883;SAS_AF=0.2331;AA=A|||;VT=SNP
11	132297204	rs1939966	G	A	100	PASS	AC=1293;AF=0.258187;AN=5008;NS=2504;DP=20341;EAS_AF=0.2242;AMR_AF=0.3329;AFR_AF=0.2405;EUR_AF=0.2883;SAS_AF=0.2331;AA=A|||;VT=SNP
11	132297595	rs3824871	T	A	100	PASS	AC=1332;AF=0.265974;AN=5008;NS=2504;DP=20737;EAS_AF=0.2242;AMR_AF=0.3357;AFR_AF=0.2685;EUR_AF=0.2883;SAS_AF=0.2331;AA=A|||;VT=SNP
11	132297778	rs7104899	C	A	100	PASS	AC=2772;AF=0.553514;AN=5008;NS=2504;DP=18430;EAS_AF=0.4206;AMR_AF=0.4942;AFR_AF=0.857;EUR_AF=0.3449;SAS_AF=0.5368;AA=A|||;VT=SNP
11	132297990	rs7121278	T	A	100	PASS	AC=403;AF=0.0804712;AN=5008;NS=2504;DP=19719;EAS_AF=0.1677;AMR_AF=0.062;AFR_AF=0.0492;EUR_AF=0.001;SAS_AF=0.1278;AA=T|||;VT=SNP
11	132298193	rs11827069	A	G	100	PASS	AC=1171;AF=0.233826;AN=5008;NS=2504;DP=19202;EAS_AF=0.2242;AMR_AF=0.3285;AFR_AF=0.1604;EUR_AF=0.2883;SAS_AF=0.2198;AA=A|||;VT=SNP
11	132298530	rs3781635	T	A	100	PASS	AC=1230;AF=0.245607;AN=5008;NS=2504;DP=18742;EAS_AF=0.2242;AMR_AF=0.3285;AFR_AF=0.2179;EUR_AF=0.2793;SAS_AF=0.2117;AA=T|||;VT=SNP
11	132299084	rs12223295	G	A	100	PASS	AC=1261;AF=0.251797;AN=5008;NS=2504;DP=20720;EAS_AF=0.2242;AMR_AF=0.33;AFR_AF=0.2307;EUR_AF=0.2793;SAS_AF=0.2249;AA=G|||;VT=SNP
11	132300813	rs3781633	G	A	100	PASS	AC=1524;AF=0.304313;AN=5008;NS=2504;DP=2611;EAS_AF=0.1369;AMR_AF=0.2205;AFR_AF=0.5885;EUR_AF=0.1173;SAS_AF=0.3446;AA=G|||;VT=SNP
11	132301512	rs143605069	C	T	100	PASS	AC=91;AF=0.0181709;AN=5008;NS=2504;DP=22277;EAS_AF=0.0119;AMR_AF=0.1081;AFR_AF=0.0008;EUR_AF=0.002;SAS_AF=0.001;AA=C|||;VT=SNP
11	132302284	rs141082368	A	C	100	PASS	AC=15;AF=0.00299521;AN=5008;NS=2504;DP=21860;EAS_AF=0.0139;AMR_AF=0;AFR_AF=0;EUR_AF=0;SAS_AF=0.001;AA=A|||;VT=SNP
11	132303247	rs75029724	C	T	100	PASS	AC=21;AF=0.00419329;AN=5008;NS=2504;DP=22541;EAS_AF=0.0208;AMR_AF=0;AFR_AF=0;EUR_AF=0;SAS_AF=0;AA=C|||;VT=SNP
11	132303393	rs10894559	C	T	100	PASS	AC=1260;AF=0.251597;AN=5008;NS=2504;DP=23017;EAS_AF=0.2242;AMR_AF=0.3285;AFR_AF=0.239;EUR_AF=0.2823;SAS_AF=0.2106;AA=C|||;VT=SNP
11	132304429	rs1939957	A	G	100	PASS	AC=727;AF=0.145168;AN=5008;NS=2504;DP=18449;EAS_AF=0.2252;AMR_AF=0.2406;AFR_AF=0.0136;EUR_AF=0.1332;SAS_AF=0.1851;AA=A|||;VT=SNP
11	132304538	rs59882561	A	T	100	PASS	AC=665;AF=0.132788;AN=5008;NS=2504;DP=20726;EAS_AF=0.0288;AMR_AF=0.0504;AFR_AF=0.2882;EUR_AF=0.0447;SAS_AF=0.1789;AA=A|||;VT=SNP
11	132305184	rs3781631	C	A	100	PASS	AC=113;AF=0.0225639;AN=5008;NS=2504;DP=23453;EAS_AF=0.0248;AMR_AF=0.0058;AFR_AF=0.0628;EUR_AF=0;SAS_AF=0.001;AA=C|||;VT=SNP
11	132306153	rs1940024	T	C	100	PASS	AC=2839;AF=0.566893;AN=5008;NS=2504;DP=20913;EAS_AF=0.4216;AMR_AF=0.5029;AFR_AF=0.9032;EUR_AF=0.3459;SAS_AF=0.5348;AA=C|||;VT=SNP;EX_TARGET
11	132306403	rs2298479	G	A	100	PASS	AC=1213;AF=0.242212;AN=5008;NS=2504;DP=20555;EAS_AF=0.2242;AMR_AF=0.3285;AFR_AF=0.2042;EUR_AF=0.2823;SAS_AF=0.2096;AA=G|||;VT=SNP
11	132306508	rs117621063	C	T	100	PASS	AC=13;AF=0.00259585;AN=5008;NS=2504;DP=20971;EAS_AF=0.0129;AMR_AF=0;AFR_AF=0;EUR_AF=0;SAS_AF=0;AA=C|||;VT=SNP;EX_TARGET
11	132307646	rs67711553	G	A	100	PASS	AC=847;AF=0.169129;AN=5008;NS=2504;DP=18646;EAS_AF=0.3671;AMR_AF=0.2493;AFR_AF=0.0113;EUR_AF=0.161;SAS_AF=0.1299;AA=G|||;VT=SNP
11	132308564	rs10894560	A	G	100	PASS	AC=2811;AF=0.561302;AN=5008;NS=2504;DP=20163;EAS_AF=0.4196;AMR_AF=0.5029;AFR_AF=0.8843;EUR_AF=0.3449;SAS_AF=0.5348;AA=G|||;VT=SNP
11	132309373	rs1940026	C	T	100	PASS	AC=1482;AF=0.295927;AN=5008;NS=2504;DP=18348;EAS_AF=0.1974;AMR_AF=0.1657;AFR_AF=0.5961;EUR_AF=0.0626;SAS_AF=0.3241;AA=C|||;VT=SNP
11	132309755	rs7926221	C	A	100	PASS	AC=1281;AF=0.255791;AN=5008;NS=2504;DP=19157;EAS_AF=0.2222;AMR_AF=0.3329;AFR_AF=0.2617;EUR_AF=0.2823;SAS_AF=0.2004;AA=C|||;VT=SNP
11	132309818	rs7926244	C	A	100	PASS	AC=1201;AF=0.239816;AN=5008;NS=2504;DP=19135;EAS_AF=0.2222;AMR_AF=0.3285;AFR_AF=0.2035;EUR_AF=0.2823;SAS_AF=0.2004;AA=C|||;VT=SNP
11	132309911	rs7926384	C	T	100	PASS	AC=1497;AF=0.298922;AN=5008;NS=2504;DP=17947;EAS_AF=0.1974;AMR_AF=0.1671;AFR_AF=0.5991;EUR_AF=0.0626;SAS_AF=0.3344;AA=C|||;VT=SNP
11	132310308	rs74420510	C	G	100	PASS	AC=113;AF=0.0225639;AN=5008;NS=2504;DP=14862;EAS_AF=0.0248;AMR_AF=0.0058;AFR_AF=0.0628;EUR_AF=0;SAS_AF=0.001;AA=C|||;VT=SNP
11	132310535	rs10431099	C	T	100	PASS	AC=1281;AF=0.255791;AN=5008;NS=2504;DP=17949;EAS_AF=0.2222;AMR_AF=0.3329;AFR_AF=0.2617;EUR_AF=0.2823;SAS_AF=0.2004;AA=T|||;VT=SNP
11	132311718	rs7946329	T	A	100	PASS	AC=1301;AF=0.259784;AN=5008;NS=2504;DP=19446;EAS_AF=0.2222;AMR_AF=0.3343;AFR_AF=0.2648;EUR_AF=0.2833;SAS_AF=0.2147;AA=A|||;VT=SNP
11	132312176	rs10894563	G	A	100	PASS	AC=1235;AF=0.246605;AN=5008;NS=2504;DP=18218;EAS_AF=0.2222;AMR_AF=0.3314;AFR_AF=0.2436;EUR_AF=0.2773;SAS_AF=0.184;AA=A|||;VT=SNP
11	132312326	rs116024877	T	G	100	PASS	AC=133;AF=0.0265575;AN=5008;NS=2504;DP=17525;EAS_AF=0.0248;AMR_AF=0.0086;AFR_AF=0.0628;EUR_AF=0.002;SAS_AF=0.0174;AA=T|||;VT=SNP
11	132312805	rs11223073	G	A	100	PASS	AC=1243;AF=0.248203;AN=5008;NS=2504;DP=20039;EAS_AF=0.2222;AMR_AF=0.33;AFR_AF=0.2405;EUR_AF=0.2773;SAS_AF=0.1973;AA=G|||;VT=SNP
11	132312953	rs11223074	C	A	100	PASS	AC=1181;AF=0.235823;AN=5008;NS=2504;DP=20206;EAS_AF=0.2212;AMR_AF=0.3271;AFR_AF=0.2065;EUR_AF=0.2773;SAS_AF=0.183;AA=C|||;VT=SNP
11	132313738	rs79345045	C	G	100	PASS	AC=411;AF=0.0820687;AN=5008;NS=2504;DP=22530;EAS_AF=0.1687;AMR_AF=0.062;AFR_AF=0.0439;EUR_AF=0.001;SAS_AF=0.1421;AA=C|||;VT=SNP
11	132314462	rs4937702	A	G	100	PASS	AC=2656;AF=0.530351;AN=5008;NS=2504;DP=20320;EAS_AF=0.4216;AMR_AF=0.5;AFR_AF=0.8275;EUR_AF=0.3479;SAS_AF=0.4499;AA=C|||;VT=SNP
11	132314476	rs4936167	C	T	100	PASS	AC=934;AF=0.186502;AN=5008;NS=2504;DP=20370;EAS_AF=0.1954;AMR_AF=0.1095;AFR_AF=0.2874;EUR_AF=0.0477;SAS_AF=0.2382;AA=C|||;VT=SNP
11	132314776	rs4936168	T	C	100	PASS	AC=2730;AF=0.545128;AN=5008;NS=2504;DP=20145;EAS_AF=0.4187;AMR_AF=0.5043;AFR_AF=0.8843;EUR_AF=0.3479;SAS_AF=0.4489;AA=C|||;VT=SNP
11	132315728	rs7947571	G	A	100	PASS	AC=1282;AF=0.25599;AN=5008;NS=2504;DP=20350;EAS_AF=0.2143;AMR_AF=0.3343;AFR_AF=0.2776;EUR_AF=0.2783;SAS_AF=0.1912;AA=G|||;VT=SNP
11	132316582	rs4245106	A	T	100	PASS	AC=527;AF=0.105232;AN=5008;NS=2504;DP=17078;EAS_AF=0.1766;AMR_AF=0.0692;AFR_AF=0.121;EUR_AF=0.001;SAS_AF=0.1431;AA=A|||;VT=SNP
11	132317179	rs73585011	C	T	100	PASS	AC=918;AF=0.183307;AN=5008;NS=2504;DP=18223;EAS_AF=0.0278;AMR_AF=0.1009;AFR_AF=0.4992;EUR_AF=0.0616;SAS_AF=0.1002;AA=C|||;VT=SNP
11	132318460	rs78390582	G	C	100	PASS	AC=430;AF=0.0858626;AN=5008;NS=2504;DP=20467;EAS_AF=0.1766;AMR_AF=0.0634;AFR_AF=0.0522;EUR_AF=0.001;SAS_AF=0.1411;AA=C|||;VT=SNP
11	132319073	rs77540519	T	C	100	PASS	AC=426;AF=0.0850639;AN=5008;NS=2504;DP=21194;EAS_AF=0.1766;AMR_AF=0.062;AFR_AF=0.0492;EUR_AF=0.001;SAS_AF=0.1421;AA=T|||;VT=SNP
11	132320394	rs2226633	C	T	100	PASS	AC=1532;AF=0.305911;AN=5008;NS=2504;DP=15467;EAS_AF=0.2054;AMR_AF=0.1758;AFR_AF=0.674;EUR_AF=0.0626;SAS_AF=0.2546;AA=T|||;VT=SNP
11	132320825	rs74705123	T	G	100	PASS	AC=428;AF=0.0854633;AN=5008;NS=2504;DP=19247;EAS_AF=0.1776;AMR_AF=0.0634;AFR_AF=0.0492;EUR_AF=0.001;SAS_AF=0.1421;AA=G|||;VT=SNP
11	132320886	rs75208588	G	T	100	PASS	AC=422;AF=0.0842652;AN=5008;NS=2504;DP=19119;EAS_AF=0.1776;AMR_AF=0.062;AFR_AF=0.0454;EUR_AF=0.001;SAS_AF=0.1421;AA=G|||;VT=SNP
11	132321312	rs11821777	G	A	100	PASS	AC=1183;AF=0.236222;AN=5008;NS=2504;DP=13720;EAS_AF=0.2153;AMR_AF=0.3256;AFR_AF=0.2065;EUR_AF=0.2783;SAS_AF=0.1912;AA=G|||;VT=SNP
11	132321361	rs78453902	A	C	100	PASS	AC=423;AF=0.0844649;AN=5008;NS=2504;DP=15684;EAS_AF=0.1786;AMR_AF=0.062;AFR_AF=0.0454;EUR_AF=0.001;SAS_AF=0.1421;AA=A|||;VT=SNP
11	132321503	rs77997406	C	T	100	PASS	AC=428;AF=0.0854633;AN=5008;NS=2504;DP=16777;EAS_AF=0.1786;AMR_AF=0.0634;AFR_AF=0.0484;EUR_AF=0.001;SAS_AF=0.1421;AA=T|||;VT=SNP
11	132321504	rs11223079	A	G	100	PASS	AC=1456;AF=0.290735;AN=5008;NS=2504;DP=16779;EAS_AF=0.2063;AMR_AF=0.17;AFR_AF=0.6188;EUR_AF=0.0626;SAS_AF=0.2546;AA=G|||;VT=SNP
11	132321908	rs2212482	C	T	100	PASS	AC=915;AF=0.182708;AN=5008;NS=2504;DP=18570;EAS_AF=0.0278;AMR_AF=0.1009;AFR_AF=0.4977;EUR_AF=0.0616;SAS_AF=0.0992;AA=C|||;VT=SNP
11	132322080	rs75642915	T	C	100	PASS	AC=423;AF=0.0844649;AN=5008;NS=2504;DP=18697;EAS_AF=0.1786;AMR_AF=0.062;AFR_AF=0.0454;EUR_AF=0.001;SAS_AF=0.1421;AA=T|||;VT=SNP
11	132322934	rs79120040	C	T	100	PASS	AC=137;AF=0.0273562;AN=5008;NS=2504;DP=18793;EAS_AF=0.0238;AMR_AF=0.0101;AFR_AF=0.0643;EUR_AF=0.003;SAS_AF=0.0184;AA=C|||;VT=SNP
11	132323368	rs7929377	A	G	100	PASS	AC=190;AF=0.0379393;AN=5008;NS=2504;DP=17197;EAS_AF=0.0248;AMR_AF=0.0403;AFR_AF=0.0643;EUR_AF=0.0328;SAS_AF=0.0194;AA=A|||;VT=SNP
11	132323518	rs75232906	G	C	100	PASS	AC=346;AF=0.0690895;AN=5008;NS=2504;DP=21133;EAS_AF=0.1716;AMR_AF=0.0504;AFR_AF=0;EUR_AF=0;SAS_AF=0.1411;AA=G|||;VT=SNP
11	132324239	rs2508967	T	G	100	PASS	AC=4416;AF=0.881789;AN=5008;NS=2504;DP=20612;EAS_AF=0.9762;AMR_AF=0.8545;AFR_AF=0.9871;EUR_AF=0.674;SAS_AF=0.8753;AA=G|||;VT=SNP
11	132324357	rs73585017	A	G	100	PASS	AC=477;AF=0.0952476;AN=5008;NS=2504;DP=19213;EAS_AF=0.1974;AMR_AF=0.0663;AFR_AF=0.0643;EUR_AF=0.001;SAS_AF=0.1493;AA=A|||;VT=SNP
11	132324747	rs75765707	G	A	100	PASS	AC=120;AF=0.0239617;AN=5008;NS=2504;DP=19751;EAS_AF=0.0635;AMR_AF=0.0072;AFR_AF=0.0378;EUR_AF=0;SAS_AF=0.001;AA=G|||;VT=SNP
11	132325814	rs2512713	G	A	100	PASS	AC=3411;AF=0.68111;AN=5008;NS=2504;DP=18537;EAS_AF=0.9236;AMR_AF=0.7421;AFR_AF=0.6914;EUR_AF=0.5089;SAS_AF=0.5511;AA=A|||;VT=SNP
11	132327279	rs2512714	C	A	100	PASS	AC=3396;AF=0.678115;AN=5008;NS=2504;DP=22590;EAS_AF=0.9236;AMR_AF=0.7406;AFR_AF=0.6914;EUR_AF=0.505;SAS_AF=0.5409;AA=A|||;VT=SNP
11	132327330	rs2512715	C	T	100	PASS	AC=2620;AF=0.523163;AN=5008;NS=2504;DP=22305;EAS_AF=0.8601;AMR_AF=0.6614;AFR_AF=0.2141;EUR_AF=0.496;SAS_AF=0.5235;AA=C|||;VT=SNP
11	132327510	rs148798669	G	C	100	PASS	AC=66;AF=0.0131789;AN=5008;NS=2504;DP=21341;EAS_AF=0.0635;AMR_AF=0;AFR_AF=0.0008;EUR_AF=0;SAS_AF=0.001;AA=G|||;VT=SNP
11	132327660	rs11223081	C	T	100	PASS	AC=835;AF=0.166733;AN=5008;NS=2504;DP=21174;EAS_AF=0.0427;AMR_AF=0.0994;AFR_AF=0.2693;EUR_AF=0.1292;SAS_AF=0.2423;AA=C|||;VT=SNP
11	132327820	rs948208	G	A	100	PASS	AC=1092;AF=0.218051;AN=5008;NS=2504;DP=22156;EAS_AF=0.4732;AMR_AF=0.2795;AFR_AF=0.0083;EUR_AF=0.0875;SAS_AF=0.3292;AA=G|||;VT=SNP
11	132327828	rs75023564	T	A	100	PASS	AC=311;AF=0.0621006;AN=5008;NS=2504;DP=21962;EAS_AF=0.0635;AMR_AF=0.0303;AFR_AF=0.1687;EUR_AF=0.002;SAS_AF=0.001;AA=T|||;VT=SNP
11	132328691	rs2509237	A	G	100	PASS	AC=2638;AF=0.526757;AN=5008;NS=2504;DP=17208;EAS_AF=0.8611;AMR_AF=0.6628;AFR_AF=0.2239;EUR_AF=0.496;SAS_AF=0.5266;AA=A|||;VT=SNP
11	132328820	rs79625640	C	T	100	PASS	AC=615;AF=0.122804;AN=5008;NS=2504;DP=19290;EAS_AF=0.0635;AMR_AF=0.0634;AFR_AF=0.3646;EUR_AF=0.0089;SAS_AF=0.0164;AA=T|||;VT=SNP
11	132329045	rs1939953	A	G	100	PASS	AC=602;AF=0.120208;AN=5008;NS=2504;DP=16490;EAS_AF=0.0635;AMR_AF=0.062;AFR_AF=0.3555;EUR_AF=0.0089;SAS_AF=0.0164;AA=A|||;VT=SNP
11	132329356	rs145592605	A	T	100	PASS	AC=67;AF=0.0133786;AN=5008;NS=2504;DP=10928;EAS_AF=0.0635;AMR_AF=0;AFR_AF=0.0015;EUR_AF=0;SAS_AF=0.001;AA=A|||;VT=SNP
11	132329679	rs75428165	G	T	100	PASS	AC=599;AF=0.119609;AN=5008;NS=2504;DP=15985;EAS_AF=0.0635;AMR_AF=0.062;AFR_AF=0.3533;EUR_AF=0.0089;SAS_AF=0.0164;AA=G|||;VT=SNP
11	132329915	rs74966345	G	A	100	PASS	AC=312;AF=0.0623003;AN=5008;NS=2504;DP=18770;EAS_AF=0.0635;AMR_AF=0.0303;AFR_AF=0.1694;EUR_AF=0.002;SAS_AF=0.001;AA=G|||;VT=SNP
11	132330191	rs7114161	G	A	100	PASS	AC=348;AF=0.0694888;AN=5008;NS=2504;DP=18684;EAS_AF=0.0248;AMR_AF=0.0576;AFR_AF=0.1014;EUR_AF=0.1004;SAS_AF=0.0491;AA=G|||;VT=SNP
11	132330854	rs75882147	G	T	100	PASS	AC=614;AF=0.122604;AN=5008;NS=2504;DP=18974;EAS_AF=0.0635;AMR_AF=0.0634;AFR_AF=0.3638;EUR_AF=0.0089;SAS_AF=0.0164;AA=T|||;VT=SNP
11	132331065	rs60377179	T	C	100	PASS	AC=120;AF=0.0239617;AN=5008;NS=2504;DP=19214;EAS_AF=0.0635;AMR_AF=0.0072;AFR_AF=0.0378;EUR_AF=0;SAS_AF=0.001;AA=T|||;VT=SNP
11	132331396	rs118090063	C	T	100	PASS	AC=68;AF=0.0135783;AN=5008;NS=2504;DP=18789;EAS_AF=0.0635;AMR_AF=0;AFR_AF=0.0015;EUR_AF=0.001;SAS_AF=0.001;AA=C|||;VT=SNP
11	132332315	rs73585022	T	C	100	PASS	AC=690;AF=0.13778;AN=5008;NS=2504;DP=18310;EAS_AF=0.0635;AMR_AF=0.0749;AFR_AF=0.4244;EUR_AF=0.0099;SAS_AF=0.0031;AA=T|||;VT=SNP
11	132332573	rs79155109	G	A	100	PASS	AC=317;AF=0.0632987;AN=5008;NS=2504;DP=21561;EAS_AF=0.0635;AMR_AF=0.0317;AFR_AF=0.1725;EUR_AF=0.002;SAS_AF=0.001;AA=G|||;VT=SNP
11	132332681	rs2512716	G	A	100	PASS	AC=2634;AF=0.525958;AN=5008;NS=2504;DP=20708;EAS_AF=0.8601;AMR_AF=0.6628;AFR_AF=0.2239;EUR_AF=0.495;SAS_AF=0.5245;AA=G|||;VT=SNP
11	132332884	rs150820828	C	T	100	PASS	AC=20;AF=0.00399361;AN=5008;NS=2504;DP=20887;EAS_AF=0.0188;AMR_AF=0;AFR_AF=0;EUR_AF=0;SAS_AF=0.001;AA=C|||;VT=SNP
11	132333509	rs2508968	A	G	100	PASS	AC=2847;AF=0.56849;AN=5008;NS=2504;DP=22057;EAS_AF=0.8611;AMR_AF=0.6772;AFR_AF=0.3707;EUR_AF=0.499;SAS_AF=0.5286;AA=C|||;VT=SNP
11	132333740	rs73585029	A	T	100	PASS	AC=729;AF=0.145567;AN=5008;NS=2504;DP=17871;EAS_AF=0.0635;AMR_AF=0.0749;AFR_AF=0.4433;EUR_AF=0.0099;SAS_AF=0.0174;AA=G|||;VT=SNP
11	132334238	rs2508969	C	T	100	PASS	AC=824;AF=0.164537;AN=5008;NS=2504;DP=16036;EAS_AF=0.3581;AMR_AF=0.2435;AFR_AF=0.0159;EUR_AF=0.1531;SAS_AF=0.1217;AA=C|||;VT=SNP
11	132335161	rs1939956	G	A	100	PASS	AC=3364;AF=0.671725;AN=5008;NS=2504;DP=13505;EAS_AF=0.9236;AMR_AF=0.7392;AFR_AF=0.6687;EUR_AF=0.503;SAS_AF=0.5419;AA=A|||;VT=SNP
11	132335438	rs115691291	C	T	100	PASS	AC=401;AF=0.0800719;AN=5008;NS=2504;DP=12685;EAS_AF=0.0635;AMR_AF=0.0403;AFR_AF=0.2209;EUR_AF=0.003;SAS_AF=0.0143;AA=C|||;VT=SNP
11	132336116	rs61426831	A	G	100	PASS	AC=401;AF=0.0800719;AN=5008;NS=2504;DP=15393;EAS_AF=0.0635;AMR_AF=0.0389;AFR_AF=0.2216;EUR_AF=0.003;SAS_AF=0.0143;AA=A|||;VT=SNP
11	132336427	rs11223084	C	A	100	PASS	AC=2695;AF=0.538139;AN=5008;NS=2504;DP=16072;EAS_AF=0.8651;AMR_AF=0.6859;AFR_AF=0.2171;EUR_AF=0.5278;SAS_AF=0.5409;AA=T|||;VT=SNP
11	132336927	rs2105632	T	C	100	PASS	AC=916;AF=0.182907;AN=5008;NS=2504;DP=19033;EAS_AF=0.3611;AMR_AF=0.2507;AFR_AF=0.0696;EUR_AF=0.1541;SAS_AF=0.1339;AA=T|||;VT=SNP
11	132337217	rs78722743	A	C	100	PASS	AC=49;AF=0.00978435;AN=5008;NS=2504;DP=20431;EAS_AF=0.0466;AMR_AF=0;AFR_AF=0;EUR_AF=0;SAS_AF=0.002;AA=A|||;VT=SNP
11	132337459	rs2512699	G	A	100	PASS	AC=2562;AF=0.511581;AN=5008;NS=2504;DP=19182;EAS_AF=0.8611;AMR_AF=0.647;AFR_AF=0.2057;EUR_AF=0.4573;SAS_AF=0.5245;AA=G|||;VT=SNP
11	132338145	rs2212480	C	T	100	PASS	AC=2557;AF=0.510583;AN=5008;NS=2504;DP=19269;EAS_AF=0.8641;AMR_AF=0.6441;AFR_AF=0.2065;EUR_AF=0.4533;SAS_AF=0.5215;AA=C|||;VT=SNP
11	132339122	rs2508937	A	G	100	PASS	AC=2577;AF=0.514577;AN=5008;NS=2504;DP=21156;EAS_AF=0.8631;AMR_AF=0.6484;AFR_AF=0.2073;EUR_AF=0.4622;SAS_AF=0.5297;AA=A|||;VT=SNP
11	132340300	rs2509235	G	A	100	PASS	AC=2460;AF=0.491214;AN=5008;NS=2504;DP=22653;EAS_AF=0.7946;AMR_AF=0.6441;AFR_AF=0.1785;EUR_AF=0.4602;SAS_AF=0.5245;AA=G|||;VT=SNP
11	132340394	rs2508940	C	T	100	PASS	AC=2460;AF=0.491214;AN=5008;NS=2504;DP=22351;EAS_AF=0.7946;AMR_AF=0.6441;AFR_AF=0.18;EUR_AF=0.4583;SAS_AF=0.5245;AA=C|||;VT=SNP
11	132340575	rs2508990	G	A	100	PASS	AC=3073;AF=0.613618;AN=5008;NS=2504;DP=20185;EAS_AF=0.8562;AMR_AF=0.6888;AFR_AF=0.5613;EUR_AF=0.4592;SAS_AF=0.5399;AA=A|||;VT=SNP
11	132340987	rs80049234	C	G	100	PASS	AC=1022;AF=0.204073;AN=5008;NS=2504;DP=20285;EAS_AF=0.4048;AMR_AF=0.2853;AFR_AF=0.0068;EUR_AF=0.0855;SAS_AF=0.3282;AA=C|||;VT=SNP
11	132341160	rs2509234	G	C	100	PASS	AC=2527;AF=0.504593;AN=5008;NS=2504;DP=17293;EAS_AF=0.7946;AMR_AF=0.6484;AFR_AF=0.2322;EUR_AF=0.4583;SAS_AF=0.5194;AA=G|||;VT=SNP
11	132341215	rs191691064	G	A	100	PASS	AC=11;AF=0.00219649;AN=5008;NS=2504;DP=18809;EAS_AF=0.0109;AMR_AF=0;AFR_AF=0;EUR_AF=0;SAS_AF=0;AA=G|||;VT=SNP
11	132341423	rs140042442	G	A	100	PASS	AC=27;AF=0.00539137;AN=5008;NS=2504;DP=18536;EAS_AF=0.0248;AMR_AF=0;AFR_AF=0.0008;EUR_AF=0;SAS_AF=0.001;AA=G|||;VT=SNP
11	132341546	rs2509233	G	T	100	PASS	AC=785;AF=0.156749;AN=5008;NS=2504;DP=21176;EAS_AF=0.3641;AMR_AF=0.2104;AFR_AF=0.0575;EUR_AF=0.0924;SAS_AF=0.1053;AA=G|||;VT=SNP
11	132341653	rs73585038	T	C	100	PASS	AC=435;AF=0.086861;AN=5008;NS=2504;DP=21290;EAS_AF=0.0615;AMR_AF=0.0476;AFR_AF=0.2542;EUR_AF=0.003;SAS_AF=0.001;AA=T|||;VT=SNP
11	132341855	rs877264	G	A	100	PASS	AC=3166;AF=0.632188;AN=5008;NS=2504;DP=21036;EAS_AF=0.8562;AMR_AF=0.7104;AFR_AF=0.6225;EUR_AF=0.4612;SAS_AF=0.5348;AA=g|||;VT=SNP
11	132342742	rs79864114	G	A	100	PASS	AC=360;AF=0.071885;AN=5008;NS=2504;DP=21148;EAS_AF=0.0615;AMR_AF=0.0432;AFR_AF=0.1997;EUR_AF=0.003;SAS_AF=0.001;AA=G|||;VT=SNP
11	132343324	rs2007356	C	T	100	PASS	AC=2528;AF=0.504792;AN=5008;NS=2504;DP=20053;EAS_AF=0.7946;AMR_AF=0.6484;AFR_AF=0.233;EUR_AF=0.4592;SAS_AF=0.5184;AA=C|||;VT=SNP
11	132343469	rs78558136	C	G	100	PASS	AC=392;AF=0.0782748;AN=5008;NS=2504;DP=19428;EAS_AF=0.0615;AMR_AF=0.0461;AFR_AF=0.2224;EUR_AF=0.003;SAS_AF=0.001;AA=C|||;VT=SNP
11	132343825	rs745748	A	G	100	PASS	AC=2923;AF=0.583666;AN=5008;NS=2504;DP=22041;EAS_AF=0.8562;AMR_AF=0.6931;AFR_AF=0.447;EUR_AF=0.4622;SAS_AF=0.5348;AA=G|||;VT=SNP
11	132345548	rs138089585	T	C	100	PASS	AC=11;AF=0.00219649;AN=5008;NS=2504;DP=19448;EAS_AF=0.0099;AMR_AF=0;AFR_AF=0;EUR_AF=0;SAS_AF=0.001;AA=T|||;VT=SNP
11	132345635	rs2509232	C	G	100	PASS	AC=2960;AF=0.591054;AN=5008;NS=2504;DP=21224;EAS_AF=0.8562;AMR_AF=0.6931;AFR_AF=0.4766;EUR_AF=0.4612;SAS_AF=0.5337;AA=G|||;VT=SNP
11	132345747	rs2508989	C	T	100	PASS	AC=2959;AF=0.590855;AN=5008;NS=2504;DP=19299;EAS_AF=0.8562;AMR_AF=0.6931;AFR_AF=0.4758;EUR_AF=0.4612;SAS_AF=0.5337;AA=T|||;VT=SNP
11	132346747	rs4937703	A	T	100	PASS	AC=299;AF=0.0597045;AN=5008;NS=2504;DP=13312;EAS_AF=0.0258;AMR_AF=0.062;AFR_AF=0.056;EUR_AF=0.1044;SAS_AF=0.0521;AA=A|||;VT=SNP
11	132347016	rs2508988	G	T	100	PASS	AC=3093;AF=0.617612;AN=5008;NS=2504;DP=16154;EAS_AF=0.8562;AMR_AF=0.7089;AFR_AF=0.5688;EUR_AF=0.4612;SAS_AF=0.5337;AA=G|||;VT=SNP
11	132347045	rs2508944	A	G	100	PASS	AC=3094;AF=0.617812;AN=5008;NS=2504;DP=16297;EAS_AF=0.8562;AMR_AF=0.7089;AFR_AF=0.5696;EUR_AF=0.4612;SAS_AF=0.5337;AA=G|||;VT=SNP
11	132347095	rs2508945	G	A	100	PASS	AC=3093;AF=0.617612;AN=5008;NS=2504;DP=17353;EAS_AF=0.8562;AMR_AF=0.7089;AFR_AF=0.5688;EUR_AF=0.4612;SAS_AF=0.5337;AA=G|||;VT=SNP
11	132347256	rs2508987	C	T	100	PASS	AC=3158;AF=0.630591;AN=5008;NS=2504;DP=21443;EAS_AF=0.8562;AMR_AF=0.7089;AFR_AF=0.6172;EUR_AF=0.4612;SAS_AF=0.5348;AA=T|||;VT=SNP
11	132347281	rs2508986	C	G	100	PASS	AC=3095;AF=0.618011;AN=5008;NS=2504;DP=21195;EAS_AF=0.8562;AMR_AF=0.7089;AFR_AF=0.5696;EUR_AF=0.4612;SAS_AF=0.5348;AA=G|||;VT=SNP
11	132347616	rs118170751	A	G	100	PASS	AC=33;AF=0.00658946;AN=5008;NS=2504;DP=18697;EAS_AF=0.0327;AMR_AF=0;AFR_AF=0;EUR_AF=0;SAS_AF=0;AA=A|||;VT=SNP
11	132347774	rs60850498	T	G	100	PASS	AC=462;AF=0.0922524;AN=5008;NS=2504;DP=16993;EAS_AF=0.0615;AMR_AF=0.0447;AFR_AF=0.2655;EUR_AF=0.003;SAS_AF=0.0153;AA=T|||;VT=SNP
11	132348398	rs12276840	T	C	100	PASS	AC=2272;AF=0.453674;AN=5008;NS=2504;DP=19548;EAS_AF=0.502;AMR_AF=0.4827;AFR_AF=0.4425;EUR_AF=0.3738;SAS_AF=0.4806;AA=C|||;VT=SNP
11	132348742	rs621452	C	T	100	PASS	AC=4524;AF=0.903355;AN=5008;NS=2504;DP=18796;EAS_AF=0.9931;AMR_AF=0.9107;AFR_AF=0.8328;EUR_AF=0.8569;SAS_AF=0.9489;AA=T|||;VT=SNP
11	132349258	rs148619690	G	A	100	PASS	AC=168;AF=0.0335463;AN=5008;NS=2504;DP=19518;EAS_AF=0.0734;AMR_AF=0.0058;AFR_AF=0.0643;EUR_AF=0;SAS_AF=0.0051;AA=g|||;VT=SNP
11	132349350	rs2512719	C	G	100	PASS	AC=2766;AF=0.552316;AN=5008;NS=2504;DP=17248;EAS_AF=0.7391;AMR_AF=0.6441;AFR_AF=0.4486;EUR_AF=0.4284;SAS_AF=0.5624;AA=C|||;VT=SNP
11	132349397	rs185801305	C	T	100	PASS	AC=260;AF=0.0519169;AN=5008;NS=2504;DP=17106;EAS_AF=0.0734;AMR_AF=0.0115;AFR_AF=0.1309;EUR_AF=0;SAS_AF=0.0051;AA=C|||;VT=SNP
11	132349745	rs188843733	C	T	100	PASS	AC=329;AF=0.0656949;AN=5008;NS=2504;DP=19941;EAS_AF=0.1657;AMR_AF=0;AFR_AF=0.0015;EUR_AF=0;SAS_AF=0.1636;AA=C|||;VT=SNP
11	132349776	rs12285080	A	C	100	PASS	AC=1211;AF=0.241813;AN=5008;NS=2504;DP=20955;EAS_AF=0.3284;AMR_AF=0.2767;AFR_AF=0.1263;EUR_AF=0.2028;SAS_AF=0.3241;AA=A|||;VT=SNP
11	132349824	rs13279954	G	A	100	PASS	AC=3053;AF=0.609625;AN=5008;NS=2504;DP=19488;EAS_AF=0.8036;AMR_AF=0.6599;AFR_AF=0.6165;EUR_AF=0.4284;SAS_AF=0.5511;AA=a|||;VT=SNP
11	132350339	rs113339347	G	A	100	PASS	AC=270;AF=0.0539137;AN=5008;NS=2504;DP=18328;EAS_AF=0.0734;AMR_AF=0.013;AFR_AF=0.1369;EUR_AF=0;SAS_AF=0.0061;AA=g|||;VT=SNP
11	132350702	rs57415702	G	C	100	PASS	AC=275;AF=0.0549121;AN=5008;NS=2504;DP=16482;EAS_AF=0.0764;AMR_AF=0.013;AFR_AF=0.1369;EUR_AF=0;SAS_AF=0.0082;AA=N|||;VT=SNP
11	132350887	rs57355412	C	T	100	PASS	AC=173;AF=0.0345447;AN=5008;NS=2504;DP=18679;EAS_AF=0.0754;AMR_AF=0.0058;AFR_AF=0.0658;EUR_AF=0;SAS_AF=0.0061;AA=c|||;VT=SNP
11	132352751	rs200828315	C	G	100	PASS	AC=105;AF=0.0209665;AN=5008;NS=2504;DP=22414;EAS_AF=0.0734;AMR_AF=0.0014;AFR_AF=0.0174;EUR_AF=0;SAS_AF=0.0072;AA=c|||;VT=SNP
11	132355021	rs1940023	T	C	100	PASS	AC=1211;AF=0.241813;AN=5008;NS=2504;DP=12050;EAS_AF=0.3313;AMR_AF=0.2752;AFR_AF=0.1256;EUR_AF=0.2028;SAS_AF=0.3231;AA=t|||;VT=SNP
11	132355163	rs113194104	T	A	100	PASS	AC=106;AF=0.0211661;AN=5008;NS=2504;DP=14171;EAS_AF=0.0734;AMR_AF=0.0014;AFR_AF=0.0182;EUR_AF=0;SAS_AF=0.0072;AA=T|||;VT=SNP
11	132355343	rs58882087	G	A	100	PASS	AC=272;AF=0.0543131;AN=5008;NS=2504;DP=17541;EAS_AF=0.0734;AMR_AF=0.013;AFR_AF=0.1377;EUR_AF=0;SAS_AF=0.0072;AA=G|||;VT=SNP
11	132355625	rs7115899	G	A	100	PASS	AC=1894;AF=0.378195;AN=5008;NS=2504;DP=18766;EAS_AF=0.1974;AMR_AF=0.3213;AFR_AF=0.3797;EUR_AF=0.5338;SAS_AF=0.4427;AA=G|||;VT=SNP
11	132356305	rs2508983	T	C	100	PASS	AC=1001;AF=0.19988;AN=5008;NS=2504;DP=16851;EAS_AF=0.3909;AMR_AF=0.2752;AFR_AF=0.0991;EUR_AF=0.1203;SAS_AF=0.1677;AA=T|||;VT=SNP
11	132356316	rs73585052	G	A	100	PASS	AC=105;AF=0.0209665;AN=5008;NS=2504;DP=16925;EAS_AF=0.0734;AMR_AF=0.0014;AFR_AF=0.0174;EUR_AF=0;SAS_AF=0.0072;AA=G|||;VT=SNP
11	132357195	rs73585053	A	G	100	PASS	AC=272;AF=0.0543131;AN=5008;NS=2504;DP=18887;EAS_AF=0.0734;AMR_AF=0.013;AFR_AF=0.1377;EUR_AF=0;SAS_AF=0.0072;AA=G|||;VT=SNP
11	132357222	rs142222195	C	A	100	PASS	AC=11;AF=0.00219649;AN=5008;NS=2504;DP=19453;EAS_AF=0.0109;AMR_AF=0;AFR_AF=0;EUR_AF=0;SAS_AF=0;AA=c|||;VT=SNP
11	132357731	rs73585055	A	G	100	PASS	AC=262;AF=0.0523163;AN=5008;NS=2504;DP=23183;EAS_AF=0.0734;AMR_AF=0.0086;AFR_AF=0.1324;EUR_AF=0;SAS_AF=0.0072;AA=A|||;VT=SNP
11	132357756	rs612441	T	C	100	PASS	AC=1896;AF=0.378594;AN=5008;NS=2504;DP=23352;EAS_AF=0.1984;AMR_AF=0.3213;AFR_AF=0.379;EUR_AF=0.5358;SAS_AF=0.4427;AA=T|||;VT=SNP
11	132357813	rs73585058	C	T	100	PASS	AC=172;AF=0.034345;AN=5008;NS=2504;DP=22910;EAS_AF=0.0734;AMR_AF=0.0058;AFR_AF=0.0658;EUR_AF=0;SAS_AF=0.0072;AA=C|||;VT=SNP
11	132357992	rs2512701	C	A	100	PASS	AC=995;AF=0.198682;AN=5008;NS=2504;DP=19575;EAS_AF=0.3879;AMR_AF=0.2752;AFR_AF=0.0991;EUR_AF=0.1183;SAS_AF=0.1667;AA=C|||;VT=SNP
11	132358166	rs2508982	C	A	100	PASS	AC=2717;AF=0.542532;AN=5008;NS=2504;DP=23551;EAS_AF=0.7292;AMR_AF=0.6427;AFR_AF=0.4327;EUR_AF=0.4284;SAS_AF=0.545;AA=C|||;VT=SNP
11	132358233	rs2509236	C	T	100	PASS	AC=3052;AF=0.609425;AN=5008;NS=2504;DP=21211;EAS_AF=0.8016;AMR_AF=0.6599;AFR_AF=0.6172;EUR_AF=0.4284;SAS_AF=0.5511;AA=T|||;VT=SNP
11	132358345	rs2512702	C	T	100	PASS	AC=2528;AF=0.504792;AN=5008;NS=2504;DP=19120;EAS_AF=0.7282;AMR_AF=0.6182;AFR_AF=0.3064;EUR_AF=0.4264;SAS_AF=0.5429;AA=C|||;VT=SNP
11	132358915	rs73585060	T	C	100	PASS	AC=276;AF=0.0551118;AN=5008;NS=2504;DP=15691;EAS_AF=0.0734;AMR_AF=0.013;AFR_AF=0.1407;EUR_AF=0;SAS_AF=0.0072;AA=T|||;VT=SNP
11	132359146	rs612352	C	T	100	PASS	AC=2237;AF=0.446685;AN=5008;NS=2504;DP=12305;EAS_AF=0.2718;AMR_AF=0.3386;AFR_AF=0.5666;EUR_AF=0.5348;SAS_AF=0.4509;AA=c|||;VT=SNP
11	132359544	rs56352547	C	T	100	PASS	AC=275;AF=0.0549121;AN=5008;NS=2504;DP=12920;EAS_AF=0.0734;AMR_AF=0.013;AFR_AF=0.1399;EUR_AF=0;SAS_AF=0.0072;AA=c|||;VT=SNP
11	132360321	rs73585063	C	A	100	PASS	AC=277;AF=0.0553115;AN=5008;NS=2504;DP=16862;EAS_AF=0.0734;AMR_AF=0.013;AFR_AF=0.1415;EUR_AF=0;SAS_AF=0.0072;AA=C|||;VT=SNP
11	132360656	rs2009042	G	A	100	PASS	AC=1237;AF=0.247005;AN=5008;NS=2504;DP=12002;EAS_AF=0.3998;AMR_AF=0.3372;AFR_AF=0.1256;EUR_AF=0.2247;SAS_AF=0.2127;AA=G|||;VT=SNP
11	132361781	rs11223089	C	T	100	PASS	AC=1245;AF=0.248602;AN=5008;NS=2504;DP=16067;EAS_AF=0.3105;AMR_AF=0.2795;AFR_AF=0.1694;EUR_AF=0.2028;SAS_AF=0.317;AA=C|||;VT=SNP
11	132362335	rs2512697	G	C	100	PASS	AC=1224;AF=0.244409;AN=5008;NS=2504;DP=19963;EAS_AF=0.4415;AMR_AF=0.3602;AFR_AF=0.1377;EUR_AF=0.1362;SAS_AF=0.2147;AA=G|||;VT=SNP
11	132362622	rs2512698	C	T	100	PASS	AC=1681;AF=0.335663;AN=5008;NS=2504;DP=19781;EAS_AF=0.6131;AMR_AF=0.4049;AFR_AF=0.149;EUR_AF=0.2296;SAS_AF=0.362;AA=C|||;VT=SNP
11	132362807	rs74912455	A	G	100	PASS	AC=27;AF=0.00539137;AN=5008;NS=2504;DP=20273;EAS_AF=0.0258;AMR_AF=0;AFR_AF=0;EUR_AF=0;SAS_AF=0.001;AA=A|||;VT=SNP
11	132362834	rs662233	T	C	100	PASS	AC=1880;AF=0.375399;AN=5008;NS=2504;DP=19815;EAS_AF=0.2014;AMR_AF=0.3184;AFR_AF=0.3525;EUR_AF=0.5388;SAS_AF=0.4581;AA=T|||;VT=SNP
11	132362908	rs654643	C	G	100	PASS	AC=3618;AF=0.722444;AN=5008;NS=2504;DP=19334;EAS_AF=0.8155;AMR_AF=0.7248;AFR_AF=0.5446;EUR_AF=0.7664;SAS_AF=0.82;AA=G|||;VT=SNP
11	132362937	rs561476	T	C	100	PASS	AC=1882;AF=0.375799;AN=5008;NS=2504;DP=18632;EAS_AF=0.2014;AMR_AF=0.3184;AFR_AF=0.3533;EUR_AF=0.5388;SAS_AF=0.4591;AA=T|||;VT=SNP
11	132363099	rs12277363	G	A	100	PASS	AC=1076;AF=0.214856;AN=5008;NS=2504;DP=18244;EAS_AF=0.1121;AMR_AF=0.2478;AFR_AF=0.3169;EUR_AF=0.2038;SAS_AF=0.1708;AA=G|||;VT=SNP
11	132363178	rs12277415	G	A	100	PASS	AC=828;AF=0.165335;AN=5008;NS=2504;DP=17923;EAS_AF=0.1121;AMR_AF=0.2176;AFR_AF=0.1573;EUR_AF=0.2018;SAS_AF=0.1564;AA=G|||;VT=SNP
11	132364144	rs12418650	G	A	100	PASS	AC=837;AF=0.167133;AN=5008;NS=2504;DP=19609;EAS_AF=0.1121;AMR_AF=0.2176;AFR_AF=0.1581;EUR_AF=0.2018;SAS_AF=0.1646;AA=G|||;VT=SNP
11	132365096	rs609920	C	A	100	PASS	AC=1851;AF=0.369609;AN=5008;NS=2504;DP=18660;EAS_AF=0.2014;AMR_AF=0.3141;AFR_AF=0.348;EUR_AF=0.5338;SAS_AF=0.4427;AA=C|||;VT=SNP
11	132365551	rs143095405	C	T	100	PASS	AC=189;AF=0.0377396;AN=5008;NS=2504;DP=17024;EAS_AF=0.0575;AMR_AF=0.0807;AFR_AF=0.0408;EUR_AF=0.0119;SAS_AF=0.0092;AA=C|||;VT=SNP
11	132365653	rs140111352	G	A	100	PASS	AC=167;AF=0.0333466;AN=5008;NS=2504;DP=13097;EAS_AF=0.0575;AMR_AF=0.0807;AFR_AF=0.025;EUR_AF=0.0109;SAS_AF=0.0092;AA=G|||;VT=SNP
11	132365682	rs12295753	A	G	100	PASS	AC=1954;AF=0.390176;AN=5008;NS=2504;DP=9564;EAS_AF=0.6131;AMR_AF=0.4366;AFR_AF=0.323;EUR_AF=0.2346;SAS_AF=0.3783;AA=G|||;VT=SNP
11	132366057	rs2155389	G	A	100	PASS	AC=871;AF=0.173922;AN=5008;NS=2504;DP=16508;EAS_AF=0.375;AMR_AF=0.2594;AFR_AF=0.0136;EUR_AF=0.1143;SAS_AF=0.184;AA=G|||;VT=SNP
11	132366347	rs1986019	G	T	100	PASS	AC=53;AF=0.0105831;AN=5008;NS=2504;DP=1989;EAS_AF=0.0526;AMR_AF=0;AFR_AF=0;EUR_AF=0;SAS_AF=0;AA=G|||;VT=SNP
11	132366977	rs2508939	A	C	100	PASS	AC=1956;AF=0.390575;AN=5008;NS=2504;DP=20478;EAS_AF=0.6141;AMR_AF=0.438;AFR_AF=0.32;EUR_AF=0.2366;SAS_AF=0.3804;AA=C|||;VT=SNP
11	132367486	rs1940396	T	C	100	PASS	AC=1938;AF=0.386981;AN=5008;NS=2504;DP=17877;EAS_AF=0.6131;AMR_AF=0.4323;AFR_AF=0.32;EUR_AF=0.2316;SAS_AF=0.3722;AA=C|||;VT=SNP
11	132367594	rs1940398	T	C	100	PASS	AC=1939;AF=0.387181;AN=5008;NS=2504;DP=17423;EAS_AF=0.6131;AMR_AF=0.4323;AFR_AF=0.3207;EUR_AF=0.2316;SAS_AF=0.3722;AA=T|||;VT=SNP
11	132367611	rs1940399	T	C	100	PASS	AC=1938;AF=0.386981;AN=5008;NS=2504;DP=17111;EAS_AF=0.6131;AMR_AF=0.4323;AFR_AF=0.32;EUR_AF=0.2316;SAS_AF=0.3722;AA=C|||;VT=SNP
11	132368053	rs1893041	G	A	100	PASS	AC=1928;AF=0.384984;AN=5008;NS=2504;DP=17313;EAS_AF=0.6131;AMR_AF=0.4352;AFR_AF=0.3132;EUR_AF=0.2306;SAS_AF=0.3701;AA=A|||;VT=SNP
11	132368229	rs1014787	T	A	100	PASS	AC=3035;AF=0.60603;AN=5008;NS=2504;DP=17099;EAS_AF=0.7976;AMR_AF=0.6657;AFR_AF=0.6051;EUR_AF=0.4314;SAS_AF=0.547;AA=A|||;VT=SNP
11	132368652	rs2508933	A	G	100	PASS	AC=1689;AF=0.33726;AN=5008;NS=2504;DP=16633;EAS_AF=0.6131;AMR_AF=0.4035;AFR_AF=0.1513;EUR_AF=0.2276;SAS_AF=0.3701;AA=-|||;VT=SNP
11	132368899	rs61230584	G	A	100	PASS	AC=254;AF=0.0507188;AN=5008;NS=2504;DP=20277;EAS_AF=0.0714;AMR_AF=0.0086;AFR_AF=0.1271;EUR_AF=0;SAS_AF=0.0082;AA=G|||;VT=SNP
11	132368918	rs59254928	C	T	100	PASS	AC=486;AF=0.0970447;AN=5008;NS=2504;DP=20439;EAS_AF=0.0714;AMR_AF=0.0389;AFR_AF=0.2867;EUR_AF=0.001;SAS_AF=0.0072;AA=C|||;VT=SNP
11	132368990	rs612907	G	A	100	PASS	AC=3951;AF=0.788938;AN=5008;NS=2504;DP=20069;EAS_AF=0.8879;AMR_AF=0.745;AFR_AF=0.7209;EUR_AF=0.7664;SAS_AF=0.8333;AA=A|||;VT=SNP
11	132369095	rs2018714	C	T	100	PASS	AC=1297;AF=0.258986;AN=5008;NS=2504;DP=21245;EAS_AF=0.5486;AMR_AF=0.2666;AFR_AF=0.0998;EUR_AF=0.1143;SAS_AF=0.319;AA=C|||;VT=SNP
11	132369383	rs2508934	C	G	100	PASS	AC=1918;AF=0.382987;AN=5008;NS=2504;DP=24111;EAS_AF=0.6131;AMR_AF=0.438;AFR_AF=0.3139;EUR_AF=0.2266;SAS_AF=0.3609;AA=G|||;VT=SNP
11	132369502	rs73586926	T	A	100	PASS	AC=254;AF=0.0507188;AN=5008;NS=2504;DP=23263;EAS_AF=0.0724;AMR_AF=0.0086;AFR_AF=0.1271;EUR_AF=0;SAS_AF=0.0072;AA=T|||;VT=SNP
11	132369845	rs56963201	T	C	100	PASS	AC=275;AF=0.0549121;AN=5008;NS=2504;DP=23135;EAS_AF=0.0724;AMR_AF=0.013;AFR_AF=0.1369;EUR_AF=0;SAS_AF=0.0123;AA=T|||;VT=SNP
11	132370189	rs76915173	A	G	100	PASS	AC=163;AF=0.0325479;AN=5008;NS=2504;DP=17901;EAS_AF=0.0575;AMR_AF=0.0807;AFR_AF=0.0219;EUR_AF=0.0109;SAS_AF=0.0092;AA=A|||;VT=SNP
11	132370248	rs2508981	T	C	100	PASS	AC=1709;AF=0.341254;AN=5008;NS=2504;DP=17072;EAS_AF=0.6141;AMR_AF=0.4035;AFR_AF=0.1649;EUR_AF=0.2266;SAS_AF=0.3722;AA=T|||;VT=SNP
11	132370590	rs1939958	T	C	100	PASS	AC=1112;AF=0.222045;AN=5008;NS=2504;DP=18089;EAS_AF=0.1845;AMR_AF=0.2305;AFR_AF=0.2943;EUR_AF=0.2018;SAS_AF=0.1779;AA=C|||;VT=SNP
11	132370683	rs73586929	G	C	100	PASS	AC=255;AF=0.0509185;AN=5008;NS=2504;DP=19704;EAS_AF=0.0724;AMR_AF=0.0086;AFR_AF=0.1278;EUR_AF=0;SAS_AF=0.0072;AA=G|||;VT=SNP
11	132370808	rs139546226	G	A	100	PASS	AC=115;AF=0.0229633;AN=5008;NS=2504;DP=19778;EAS_AF=0.0714;AMR_AF=0.0101;AFR_AF=0.0023;EUR_AF=0.0109;SAS_AF=0.0225;AA=A|||;VT=SNP
11	132371342	rs11223092	A	G	100	PASS	AC=853;AF=0.170327;AN=5008;NS=2504;DP=19600;EAS_AF=0.1121;AMR_AF=0.2176;AFR_AF=0.1573;EUR_AF=0.2018;SAS_AF=0.182;AA=A|||;VT=SNP
11	132371420	rs2508935	T	C	100	PASS	AC=3129;AF=0.6248;AN=5008;NS=2504;DP=19727;EAS_AF=0.7976;AMR_AF=0.6729;AFR_AF=0.6505;EUR_AF=0.4334;SAS_AF=0.5746;AA=C|||;VT=SNP
11	132371834	rs2155373	C	T	100	PASS	AC=1136;AF=0.226837;AN=5008;NS=2504;DP=20041;EAS_AF=0.1835;AMR_AF=0.2262;AFR_AF=0.3033;EUR_AF=0.2018;SAS_AF=0.1943;AA=T|||;VT=SNP
11	132372055	rs11223093	C	G	100	PASS	AC=853;AF=0.170327;AN=5008;NS=2504;DP=18969;EAS_AF=0.1121;AMR_AF=0.2176;AFR_AF=0.1573;EUR_AF=0.2018;SAS_AF=0.182;AA=C|||;VT=SNP
11	132372467	rs11223094	T	C	100	PASS	AC=349;AF=0.0696885;AN=5008;NS=2504;DP=19447;EAS_AF=0.1121;AMR_AF=0.1297;AFR_AF=0.031;EUR_AF=0.0348;SAS_AF=0.0716;AA=T|||;VT=SNP
11	132372785	rs7125111	A	T	100	PASS	AC=1116;AF=0.222843;AN=5008;NS=2504;DP=19207;EAS_AF=0.1835;AMR_AF=0.2262;AFR_AF=0.2874;EUR_AF=0.2018;SAS_AF=0.1953;AA=T|||;VT=SNP
11	132372869	rs2508980	G	T	100	PASS	AC=1716;AF=0.342652;AN=5008;NS=2504;DP=19259;EAS_AF=0.6111;AMR_AF=0.4107;AFR_AF=0.1793;EUR_AF=0.2237;SAS_AF=0.3609;AA=G|||;VT=SNP
11	132373027	rs117559021	A	G	100	PASS	AC=22;AF=0.00439297;AN=5008;NS=2504;DP=21206;EAS_AF=0.0218;AMR_AF=0;AFR_AF=0;EUR_AF=0;SAS_AF=0;AA=A|||;VT=SNP
11	132373554	rs73586934	G	A	100	PASS	AC=254;AF=0.0507188;AN=5008;NS=2504;DP=14295;EAS_AF=0.0714;AMR_AF=0.0086;AFR_AF=0.1278;EUR_AF=0;SAS_AF=0.0072;AA=G|||;VT=SNP
11	132374101	rs79759941	C	T	100	PASS	AC=249;AF=0.0497204;AN=5008;NS=2504;DP=17827;EAS_AF=0.0069;AMR_AF=0.062;AFR_AF=0.0431;EUR_AF=0.1004;SAS_AF=0.0419;AA=C|||;VT=SNP
11	132374136	rs12274657	A	G	100	PASS	AC=855;AF=0.170727;AN=5008;NS=2504;DP=17641;EAS_AF=0.1121;AMR_AF=0.2176;AFR_AF=0.1581;EUR_AF=0.2018;SAS_AF=0.183;AA=A|||;VT=SNP
11	132374170	rs12294908	T	G	100	PASS	AC=858;AF=0.171326;AN=5008;NS=2504;DP=18266;EAS_AF=0.1121;AMR_AF=0.2176;AFR_AF=0.1604;EUR_AF=0.2018;SAS_AF=0.183;AA=G|||;VT=SNP
11	132374464	rs56223063	A	G	100	PASS	AC=857;AF=0.171126;AN=5008;NS=2504;DP=18562;EAS_AF=0.1121;AMR_AF=0.2176;AFR_AF=0.1596;EUR_AF=0.2018;SAS_AF=0.183;AA=G|||;VT=SNP
11	132374670	rs28605334	A	G	100	PASS	AC=857;AF=0.171126;AN=5008;NS=2504;DP=17599;EAS_AF=0.1121;AMR_AF=0.2176;AFR_AF=0.1596;EUR_AF=0.2018;SAS_AF=0.183;AA=G|||;VT=SNP
11	132374723	rs80250895	G	A	100	PASS	AC=25;AF=0.00499201;AN=5008;NS=2504;DP=18572;EAS_AF=0.0238;AMR_AF=0;AFR_AF=0;EUR_AF=0;SAS_AF=0.001;AA=G|||;VT=SNP
11	132375040	rs11826863	G	A	100	PASS	AC=219;AF=0.04373;AN=5008;NS=2504;DP=17538;EAS_AF=0.0069;AMR_AF=0.062;AFR_AF=0.0106;EUR_AF=0.1054;SAS_AF=0.0501;AA=G|||;VT=SNP
11	132375076	rs11223095	C	T	100	PASS	AC=857;AF=0.171126;AN=5008;NS=2504;DP=18307;EAS_AF=0.1121;AMR_AF=0.2176;AFR_AF=0.1596;EUR_AF=0.2018;SAS_AF=0.183;AA=C|||;VT=SNP
11	132375815	rs2508936	T	C	100	PASS	AC=1512;AF=0.301917;AN=5008;NS=2504;DP=18578;EAS_AF=0.6071;AMR_AF=0.353;AFR_AF=0.1641;EUR_AF=0.1252;SAS_AF=0.319;AA=T|||;VT=SNP
11	132375896	rs117044244	G	A	100	PASS	AC=22;AF=0.00439297;AN=5008;NS=2504;DP=19785;EAS_AF=0.0218;AMR_AF=0;AFR_AF=0;EUR_AF=0;SAS_AF=0;AA=G|||;VT=SNP
11	132376221	rs79229800	T	G	100	PASS	AC=451;AF=0.0900559;AN=5008;NS=2504;DP=20095;EAS_AF=0.006;AMR_AF=0.0922;AFR_AF=0.1694;EUR_AF=0.1074;SAS_AF=0.0501;AA=T|||;VT=SNP
11	132376261	rs7108496	G	C	100	PASS	AC=197;AF=0.0393371;AN=5008;NS=2504;DP=19807;EAS_AF=0.0069;AMR_AF=0.0576;AFR_AF=0.003;EUR_AF=0.1034;SAS_AF=0.0429;AA=G|||;VT=SNP
11	132376348	rs1940404	C	T	100	PASS	AC=1158;AF=0.23123;AN=5008;NS=2504;DP=19217;EAS_AF=0.1835;AMR_AF=0.2435;AFR_AF=0.2897;EUR_AF=0.2237;SAS_AF=0.2004;AA=T|||;VT=SNP
11	132376427	rs1940405	C	T	100	PASS	AC=898;AF=0.179313;AN=5008;NS=2504;DP=17458;EAS_AF=0.1121;AMR_AF=0.2349;AFR_AF=0.1611;EUR_AF=0.2237;SAS_AF=0.1881;AA=T|||;VT=SNP
11	132376508	rs1940406	G	A	100	PASS	AC=1307;AF=0.260982;AN=5008;NS=2504;DP=16013;EAS_AF=0.5446;AMR_AF=0.268;AFR_AF=0.1165;EUR_AF=0.1143;SAS_AF=0.3098;AA=G|||;VT=SNP
11	132376819	rs7105328	T	G	100	PASS	AC=898;AF=0.179313;AN=5008;NS=2504;DP=13317;EAS_AF=0.1121;AMR_AF=0.2349;AFR_AF=0.1611;EUR_AF=0.2237;SAS_AF=0.1881;AA=T|||;VT=SNP
11	132377042	rs7119781	A	C	100	PASS	AC=1162;AF=0.232029;AN=5008;NS=2504;DP=13123;EAS_AF=0.1835;AMR_AF=0.245;AFR_AF=0.292;EUR_AF=0.2237;SAS_AF=0.2004;AA=C|||;VT=SNP
11	132377060	rs7119976	C	T	100	PASS	AC=1164;AF=0.232428;AN=5008;NS=2504;DP=13548;EAS_AF=0.1835;AMR_AF=0.245;AFR_AF=0.2935;EUR_AF=0.2237;SAS_AF=0.2004;AA=T|||;VT=SNP
11	132377144	rs2509231	C	T	100	PASS	AC=3087;AF=0.616414;AN=5008;NS=2504;DP=12898;EAS_AF=0.7937;AMR_AF=0.6744;AFR_AF=0.6203;EUR_AF=0.4473;SAS_AF=0.5613;AA=T|||;VT=SNP
11	132377236	rs10894566	C	T	100	PASS	AC=898;AF=0.179313;AN=5008;NS=2504;DP=12457;EAS_AF=0.1121;AMR_AF=0.2349;AFR_AF=0.1611;EUR_AF=0.2237;SAS_AF=0.1881;AA=T|||;VT=SNP
11	132378007	rs1940410	A	G	100	PASS	AC=898;AF=0.179313;AN=5008;NS=2504;DP=16112;EAS_AF=0.1121;AMR_AF=0.2349;AFR_AF=0.1611;EUR_AF=0.2237;SAS_AF=0.1881;AA=A|||;VT=SNP
11	132378025	rs1940411	A	C	100	PASS	AC=898;AF=0.179313;AN=5008;NS=2504;DP=16113;EAS_AF=0.1121;AMR_AF=0.2349;AFR_AF=0.1611;EUR_AF=0.2237;SAS_AF=0.1881;AA=C|||;VT=SNP
11	132378479	rs1940413	G	A	100	PASS	AC=898;AF=0.179313;AN=5008;NS=2504;DP=18780;EAS_AF=0.1121;AMR_AF=0.2349;AFR_AF=0.1611;EUR_AF=0.2237;SAS_AF=0.1881;AA=G|||;VT=SNP
11	132378583	rs58357569	G	A	100	PASS	AC=263;AF=0.052516;AN=5008;NS=2504;DP=19338;EAS_AF=0.0724;AMR_AF=0.0086;AFR_AF=0.1293;EUR_AF=0;SAS_AF=0.0133;AA=g|||;VT=SNP
11	132378794	rs12273906	A	G	100	PASS	AC=898;AF=0.179313;AN=5008;NS=2504;DP=21887;EAS_AF=0.1121;AMR_AF=0.2349;AFR_AF=0.1611;EUR_AF=0.2237;SAS_AF=0.1881;AA=N|||;VT=SNP
11	132379117	rs11223096	G	T	100	PASS	AC=160;AF=0.0319489;AN=5008;NS=2504;DP=19240;EAS_AF=0.0565;AMR_AF=0.0807;AFR_AF=0.0204;EUR_AF=0.0109;SAS_AF=0.0092;AA=G|||;VT=SNP
11	132379160	rs28807814	A	G	100	PASS	AC=898;AF=0.179313;AN=5008;NS=2504;DP=19652;EAS_AF=0.1121;AMR_AF=0.2349;AFR_AF=0.1611;EUR_AF=0.2237;SAS_AF=0.1881;AA=G|||;VT=SNP
11	132379269	rs2508943	C	A	100	PASS	AC=3087;AF=0.616414;AN=5008;NS=2504;DP=16996;EAS_AF=0.7937;AMR_AF=0.6744;AFR_AF=0.6203;EUR_AF=0.4473;SAS_AF=0.5613;AA=A|||;VT=SNP
11	132379472	rs28878005	C	T	100	PASS	AC=901;AF=0.179912;AN=5008;NS=2504;DP=16873;EAS_AF=0.1121;AMR_AF=0.2349;AFR_AF=0.1634;EUR_AF=0.2237;SAS_AF=0.1881;AA=C|||;VT=SNP
11	132379645	rs2096822	T	C	100	PASS	AC=898;AF=0.179313;AN=5008;NS=2504;DP=20754;EAS_AF=0.1121;AMR_AF=0.2349;AFR_AF=0.1611;EUR_AF=0.2237;SAS_AF=0.1881;AA=C|||;VT=SNP
11	132379735	rs2096794	G	A	100	PASS	AC=898;AF=0.179313;AN=5008;NS=2504;DP=17924;EAS_AF=0.1121;AMR_AF=0.2349;AFR_AF=0.1611;EUR_AF=0.2237;SAS_AF=0.1881;AA=A|||;VT=SNP
11	132379875	rs2096793	T	A	100	PASS	AC=898;AF=0.179313;AN=5008;NS=2504;DP=19929;EAS_AF=0.1121;AMR_AF=0.2349;AFR_AF=0.1611;EUR_AF=0.2237;SAS_AF=0.1881;AA=A|||;VT=SNP
11	132379878	rs2096792	T	C	100	PASS	AC=898;AF=0.179313;AN=5008;NS=2504;DP=19824;EAS_AF=0.1121;AMR_AF=0.2349;AFR_AF=0.1611;EUR_AF=0.2237;SAS_AF=0.1881;AA=C|||;VT=SNP
11	132379979	rs10894568	A	G	100	PASS	AC=898;AF=0.179313;AN=5008;NS=2504;DP=20493;EAS_AF=0.1121;AMR_AF=0.2349;AFR_AF=0.1611;EUR_AF=0.2237;SAS_AF=0.1881;AA=G|||;VT=SNP
11	132380205	rs11223097	A	G	100	PASS	AC=898;AF=0.179313;AN=5008;NS=2504;DP=19352;EAS_AF=0.1121;AMR_AF=0.2349;AFR_AF=0.1611;EUR_AF=0.2237;SAS_AF=0.1881;AA=A|||;VT=SNP
11	132380347	rs150225879	C	T	100	PASS	AC=20;AF=0.00399361;AN=5008;NS=2504;DP=16736;EAS_AF=0.0188;AMR_AF=0;AFR_AF=0;EUR_AF=0;SAS_AF=0.001;AA=C|||;VT=SNP
11	132380399	rs11827175	G	A	100	PASS	AC=202;AF=0.0403355;AN=5008;NS=2504;DP=17695;EAS_AF=0.0069;AMR_AF=0.0562;AFR_AF=0.0106;EUR_AF=0.1004;SAS_AF=0.0419;AA=G|||;VT=SNP
11	132380457	rs2212485	T	G	100	PASS	AC=1493;AF=0.298123;AN=5008;NS=2504;DP=17547;EAS_AF=0.6071;AMR_AF=0.3516;AFR_AF=0.1407;EUR_AF=0.1272;SAS_AF=0.3303;AA=T|||;VT=SNP
11	132381079	rs7106636	A	G	100	PASS	AC=929;AF=0.185503;AN=5008;NS=2504;DP=15428;EAS_AF=0.1121;AMR_AF=0.245;AFR_AF=0.1611;EUR_AF=0.2416;SAS_AF=0.1943;AA=A|||;VT=SNP
11	132381132	rs7106749	C	T	100	PASS	AC=930;AF=0.185703;AN=5008;NS=2504;DP=15483;EAS_AF=0.1121;AMR_AF=0.245;AFR_AF=0.1611;EUR_AF=0.2416;SAS_AF=0.1953;AA=T|||;VT=SNP
11	132381185	rs7107060	G	T	100	PASS	AC=926;AF=0.184904;AN=5008;NS=2504;DP=15497;EAS_AF=0.1121;AMR_AF=0.2435;AFR_AF=0.1611;EUR_AF=0.2396;SAS_AF=0.1943;AA=T|||;VT=SNP
11	132381313	rs2508977	C	T	100	PASS	AC=3118;AF=0.622604;AN=5008;NS=2504;DP=15758;EAS_AF=0.7927;AMR_AF=0.6859;AFR_AF=0.6188;EUR_AF=0.4652;SAS_AF=0.5695;AA=T|||;VT=SNP
11	132381498	rs2155539	T	C	100	PASS	AC=932;AF=0.186102;AN=5008;NS=2504;DP=16172;EAS_AF=0.1121;AMR_AF=0.2464;AFR_AF=0.1611;EUR_AF=0.2425;SAS_AF=0.1953;AA=T|||;VT=SNP
11	132381521	rs2155540	G	A	100	PASS	AC=932;AF=0.186102;AN=5008;NS=2504;DP=16201;EAS_AF=0.1121;AMR_AF=0.2464;AFR_AF=0.1611;EUR_AF=0.2425;SAS_AF=0.1953;AA=G|||;VT=SNP
11	132381716	rs34217024	C	T	100	PASS	AC=1016;AF=0.202875;AN=5008;NS=2504;DP=16706;EAS_AF=0.1141;AMR_AF=0.3372;AFR_AF=0.177;EUR_AF=0.2416;SAS_AF=0.1943;AA=C|||;VT=SNP
11	132381781	rs73586945	T	C	100	PASS	AC=260;AF=0.0519169;AN=5008;NS=2504;DP=17609;EAS_AF=0.0714;AMR_AF=0.0086;AFR_AF=0.1286;EUR_AF=0;SAS_AF=0.0123;AA=T|||;VT=SNP
11	132381830	rs7480330	A	G	100	PASS	AC=930;AF=0.185703;AN=5008;NS=2504;DP=17237;EAS_AF=0.1121;AMR_AF=0.245;AFR_AF=0.1611;EUR_AF=0.2416;SAS_AF=0.1953;AA=A|||;VT=SNP
11	132381870	rs10894569	G	A	100	PASS	AC=929;AF=0.185503;AN=5008;NS=2504;DP=16740;EAS_AF=0.1121;AMR_AF=0.245;AFR_AF=0.1611;EUR_AF=0.2406;SAS_AF=0.1953;AA=G|||;VT=SNP
11	132381876	rs10894570	A	G	100	PASS	AC=929;AF=0.185503;AN=5008;NS=2504;DP=16724;EAS_AF=0.1121;AMR_AF=0.245;AFR_AF=0.1611;EUR_AF=0.2406;SAS_AF=0.1953;AA=G|||;VT=SNP
11	132381932	rs10894571	A	G	100	PASS	AC=929;AF=0.185503;AN=5008;NS=2504;DP=17306;EAS_AF=0.1121;AMR_AF=0.245;AFR_AF=0.1611;EUR_AF=0.2416;SAS_AF=0.1943;AA=A|||;VT=SNP
11	132382032	rs11223099	A	G	100	PASS	AC=929;AF=0.185503;AN=5008;NS=2504;DP=17268;EAS_AF=0.1121;AMR_AF=0.245;AFR_AF=0.1611;EUR_AF=0.2416;SAS_AF=0.1943;AA=G|||;VT=SNP
11	132382047	rs76252094	A	T	100	PASS	AC=930;AF=0.185703;AN=5008;NS=2504;DP=17042;EAS_AF=0.1121;AMR_AF=0.245;AFR_AF=0.1611;EUR_AF=0.2416;SAS_AF=0.1953;AA=A|||;VT=SNP
11	132382118	rs77313844	A	G	100	PASS	AC=930;AF=0.185703;AN=5008;NS=2504;DP=17430;EAS_AF=0.1121;AMR_AF=0.245;AFR_AF=0.1611;EUR_AF=0.2416;SAS_AF=0.1953;AA=A|||;VT=SNP
11	132382171	rs61908193	T	C	100	PASS	AC=932;AF=0.186102;AN=5008;NS=2504;DP=17388;EAS_AF=0.1121;AMR_AF=0.245;AFR_AF=0.1611;EUR_AF=0.2435;SAS_AF=0.1953;AA=T|||;VT=SNP
11	132382182	rs76629830	A	G	100	PASS	AC=932;AF=0.186102;AN=5008;NS=2504;DP=17259;EAS_AF=0.1121;AMR_AF=0.245;AFR_AF=0.1611;EUR_AF=0.2435;SAS_AF=0.1953;AA=A|||;VT=SNP
11	132382205	rs77353371	T	C	100	PASS	AC=930;AF=0.185703;AN=5008;NS=2504;DP=16856;EAS_AF=0.1121;AMR_AF=0.245;AFR_AF=0.1611;EUR_AF=0.2416;SAS_AF=0.1953;AA=T|||;VT=SNP
11	132382271	rs78052397	T	C	100	PASS	AC=931;AF=0.185903;AN=5008;NS=2504;DP=16291;EAS_AF=0.1121;AMR_AF=0.2464;AFR_AF=0.1611;EUR_AF=0.2416;SAS_AF=0.1953;AA=T|||;VT=SNP
11	132382367	rs79191482	A	T	100	PASS	AC=897;AF=0.179113;AN=5008;NS=2504;DP=14858;EAS_AF=0.1121;AMR_AF=0.2334;AFR_AF=0.1611;EUR_AF=0.2237;SAS_AF=0.1881;AA=A|||;VT=SNP
11	132382484	rs78876506	T	C	100	PASS	AC=929;AF=0.185503;AN=5008;NS=2504;DP=13718;EAS_AF=0.1121;AMR_AF=0.2435;AFR_AF=0.1619;EUR_AF=0.2416;SAS_AF=0.1943;AA=T|||;VT=SNP
11	132382712	rs12294630	G	A	100	PASS	AC=831;AF=0.165935;AN=5008;NS=2504;DP=13332;EAS_AF=0.1121;AMR_AF=0.2147;AFR_AF=0.1604;EUR_AF=0.2018;SAS_AF=0.1575;AA=G|||;VT=SNP
11	132382769	rs10791234	G	A	100	PASS	AC=896;AF=0.178914;AN=5008;NS=2504;DP=6175;EAS_AF=0.1121;AMR_AF=0.2334;AFR_AF=0.1611;EUR_AF=0.2237;SAS_AF=0.1871;AA=G|||;VT=SNP
11	132382797	rs10791235	T	A	100	PASS	AC=899;AF=0.179513;AN=5008;NS=2504;DP=9863;EAS_AF=0.1121;AMR_AF=0.2349;AFR_AF=0.1619;EUR_AF=0.2237;SAS_AF=0.1881;AA=T|||;VT=SNP
11	132382850	rs10750507	C	T	100	PASS	AC=899;AF=0.179513;AN=5008;NS=2504;DP=13396;EAS_AF=0.1121;AMR_AF=0.2334;AFR_AF=0.1626;EUR_AF=0.2237;SAS_AF=0.1881;AA=C|||;VT=SNP
11	132383086	rs4937705	C	G	100	PASS	AC=898;AF=0.179313;AN=5008;NS=2504;DP=16670;EAS_AF=0.1121;AMR_AF=0.2334;AFR_AF=0.1619;EUR_AF=0.2237;SAS_AF=0.1881;AA=C|||;VT=SNP
11	132383122	rs79303290	G	A	100	PASS	AC=183;AF=0.0365415;AN=5008;NS=2504;DP=16892;EAS_AF=0.0069;AMR_AF=0.0533;AFR_AF=0.0045;EUR_AF=0.0984;SAS_AF=0.0348;AA=G|||;VT=SNP
11	132383411	rs4937706	T	C	100	PASS	AC=898;AF=0.179313;AN=5008;NS=2504;DP=18281;EAS_AF=0.1121;AMR_AF=0.2334;AFR_AF=0.1619;EUR_AF=0.2237;SAS_AF=0.1881;AA=T|||;VT=SNP
11	132383426	rs4937707	G	C	100	PASS	AC=898;AF=0.179313;AN=5008;NS=2504;DP=17938;EAS_AF=0.1121;AMR_AF=0.2334;AFR_AF=0.1619;EUR_AF=0.2237;SAS_AF=0.1881;AA=C|||;VT=SNP
11	132383505	rs4435011	C	T	100	PASS	AC=898;AF=0.179313;AN=5008;NS=2504;DP=18647;EAS_AF=0.1121;AMR_AF=0.2334;AFR_AF=0.1619;EUR_AF=0.2237;SAS_AF=0.1881;AA=T|||;VT=SNP
11	132383567	rs2512718	C	T	100	PASS	AC=3083;AF=0.615615;AN=5008;NS=2504;DP=17788;EAS_AF=0.7927;AMR_AF=0.683;AFR_AF=0.6112;EUR_AF=0.4483;SAS_AF=0.5634;AA=T|||;VT=SNP
11	132383590	rs4375450	T	A	100	PASS	AC=898;AF=0.179313;AN=5008;NS=2504;DP=17487;EAS_AF=0.1121;AMR_AF=0.2334;AFR_AF=0.1619;EUR_AF=0.2237;SAS_AF=0.1881;AA=A|||;VT=SNP
11	132383759	rs4435012	C	T	100	PASS	AC=898;AF=0.179313;AN=5008;NS=2504;DP=18386;EAS_AF=0.1121;AMR_AF=0.2334;AFR_AF=0.1619;EUR_AF=0.2237;SAS_AF=0.1881;AA=T|||;VT=SNP
11	132383841	rs4415771	A	C	100	PASS	AC=897;AF=0.179113;AN=5008;NS=2504;DP=19254;EAS_AF=0.1121;AMR_AF=0.2334;AFR_AF=0.1611;EUR_AF=0.2237;SAS_AF=0.1881;AA=C|||;VT=SNP
11	132383850	rs4531481	A	C	100	PASS	AC=897;AF=0.179113;AN=5008;NS=2504;DP=19248;EAS_AF=0.1121;AMR_AF=0.2334;AFR_AF=0.1611;EUR_AF=0.2237;SAS_AF=0.1881;AA=A|||;VT=SNP
11	132384044	rs7928057	T	A	100	PASS	AC=897;AF=0.179113;AN=5008;NS=2504;DP=19647;EAS_AF=0.1121;AMR_AF=0.2334;AFR_AF=0.1611;EUR_AF=0.2237;SAS_AF=0.1881;AA=A|||;VT=SNP
11	132384206	rs73586947	G	A	100	PASS	AC=210;AF=0.0419329;AN=5008;NS=2504;DP=20771;EAS_AF=0.0714;AMR_AF=0.0086;AFR_AF=0.0938;EUR_AF=0.001;SAS_AF=0.0072;AA=G|||;VT=SNP
11	132384442	rs79350343	C	T	100	PASS	AC=207;AF=0.0413339;AN=5008;NS=2504;DP=19209;EAS_AF=0.0079;AMR_AF=0.0576;AFR_AF=0.0129;EUR_AF=0.1004;SAS_AF=0.0419;AA=C|||;VT=SNP
11	132384494	rs4534595	A	G	100	PASS	AC=927;AF=0.185104;AN=5008;NS=2504;DP=19482;EAS_AF=0.1121;AMR_AF=0.2406;AFR_AF=0.1611;EUR_AF=0.2416;SAS_AF=0.1953;AA=G|||;VT=SNP
11	132384500	rs4381381	T	C	100	PASS	AC=1135;AF=0.226637;AN=5008;NS=2504;DP=19611;EAS_AF=0.1835;AMR_AF=0.2464;AFR_AF=0.2519;EUR_AF=0.2416;SAS_AF=0.2076;AA=C|||;VT=SNP
11	132384525	rs4581454	G	T	100	PASS	AC=927;AF=0.185104;AN=5008;NS=2504;DP=19420;EAS_AF=0.1121;AMR_AF=0.2406;AFR_AF=0.1611;EUR_AF=0.2416;SAS_AF=0.1953;AA=T|||;VT=SNP
11	132384596	rs4534596	A	G	100	PASS	AC=926;AF=0.184904;AN=5008;NS=2504;DP=20187;EAS_AF=0.1121;AMR_AF=0.2421;AFR_AF=0.1604;EUR_AF=0.2416;SAS_AF=0.1943;AA=A|||;VT=SNP
11	132384599	rs4341545	A	G	100	PASS	AC=926;AF=0.184904;AN=5008;NS=2504;DP=20221;EAS_AF=0.1121;AMR_AF=0.2421;AFR_AF=0.1604;EUR_AF=0.2416;SAS_AF=0.1943;AA=A|||;VT=SNP
11	132384628	rs4310627	T	G	100	PASS	AC=927;AF=0.185104;AN=5008;NS=2504;DP=19649;EAS_AF=0.1121;AMR_AF=0.2421;AFR_AF=0.1611;EUR_AF=0.2416;SAS_AF=0.1943;AA=T|||;VT=SNP
11	132384773	rs73586948	A	T	100	PASS	AC=207;AF=0.0413339;AN=5008;NS=2504;DP=18024;EAS_AF=0.0704;AMR_AF=0.0058;AFR_AF=0.0908;EUR_AF=0;SAS_AF=0.0123;AA=T|||;VT=SNP
11	132384807	rs78930482	C	A	100	PASS	AC=116;AF=0.0231629;AN=5008;NS=2504;DP=17749;EAS_AF=0.1081;AMR_AF=0;AFR_AF=0.0008;EUR_AF=0;SAS_AF=0.0061;AA=C|||;VT=SNP
11	132385039	rs1939971	C	T	100	PASS	AC=919;AF=0.183506;AN=5008;NS=2504;DP=19488;EAS_AF=0.1111;AMR_AF=0.2363;AFR_AF=0.1611;EUR_AF=0.2386;SAS_AF=0.1943;AA=C|||;VT=SNP
11	132385049	rs1939970	T	C	100	PASS	AC=919;AF=0.183506;AN=5008;NS=2504;DP=19659;EAS_AF=0.1111;AMR_AF=0.2363;AFR_AF=0.1611;EUR_AF=0.2386;SAS_AF=0.1943;AA=C|||;VT=SNP
11	132385075	rs1939969	T	C	100	PASS	AC=921;AF=0.183906;AN=5008;NS=2504;DP=20087;EAS_AF=0.1121;AMR_AF=0.2378;AFR_AF=0.1611;EUR_AF=0.2386;SAS_AF=0.1943;AA=C|||;VT=SNP
11	132385195	rs1939968	A	G	100	PASS	AC=929;AF=0.185503;AN=5008;NS=2504;DP=19626;EAS_AF=0.1121;AMR_AF=0.2435;AFR_AF=0.1619;EUR_AF=0.2416;SAS_AF=0.1943;AA=G|||;VT=SNP
11	132385305	rs12361330	G	A	100	PASS	AC=918;AF=0.183307;AN=5008;NS=2504;DP=18685;EAS_AF=0.1121;AMR_AF=0.2406;AFR_AF=0.1566;EUR_AF=0.2396;SAS_AF=0.1943;AA=G|||;VT=SNP
11	132385359	rs12361323	C	T	100	PASS	AC=921;AF=0.183906;AN=5008;NS=2504;DP=19279;EAS_AF=0.1121;AMR_AF=0.2378;AFR_AF=0.1604;EUR_AF=0.2386;SAS_AF=0.1953;AA=T|||;VT=SNP
11	132385438	rs7124348	A	G	100	PASS	AC=1128;AF=0.22524;AN=5008;NS=2504;DP=19304;EAS_AF=0.1825;AMR_AF=0.245;AFR_AF=0.2511;EUR_AF=0.2386;SAS_AF=0.2065;AA=G|||;VT=SNP
11	132385798	rs79607849	A	C	100	PASS	AC=216;AF=0.043131;AN=5008;NS=2504;DP=19322;EAS_AF=0.0079;AMR_AF=0.0605;AFR_AF=0.0045;EUR_AF=0.1064;SAS_AF=0.0542;AA=A|||;VT=SNP
11	132385981	rs2508941	G	A	100	PASS	AC=1590;AF=0.317492;AN=5008;NS=2504;DP=21156;EAS_AF=0.6022;AMR_AF=0.3602;AFR_AF=0.2262;EUR_AF=0.1233;SAS_AF=0.317;AA=G|||;VT=SNP
11	132386285	rs7936270	T	G	100	PASS	AC=1209;AF=0.241414;AN=5008;NS=2504;DP=20481;EAS_AF=0.1954;AMR_AF=0.2334;AFR_AF=0.2814;EUR_AF=0.2266;SAS_AF=0.2556;AA=G|||;VT=SNP
11	132386355	rs662798	G	A	100	PASS	AC=3295;AF=0.657947;AN=5008;NS=2504;DP=20577;EAS_AF=0.7163;AMR_AF=0.7435;AFR_AF=0.6377;EUR_AF=0.6153;SAS_AF=0.6084;AA=A|||;VT=SNP
11	132386706	rs55988225	G	A	100	PASS	AC=391;AF=0.0780751;AN=5008;NS=2504;DP=20199;EAS_AF=0.0526;AMR_AF=0.0288;AFR_AF=0.1815;EUR_AF=0.0159;SAS_AF=0.0634;AA=G|||;VT=SNP
11	132386834	rs490435	C	T	100	PASS	AC=698;AF=0.139377;AN=5008;NS=2504;DP=19457;EAS_AF=0.124;AMR_AF=0.1412;AFR_AF=0.1505;EUR_AF=0.0775;SAS_AF=0.2025;AA=C|||;VT=SNP
11	132387220	rs494050	T	C	100	PASS	AC=3734;AF=0.745607;AN=5008;NS=2504;DP=19130;EAS_AF=0.996;AMR_AF=0.598;AFR_AF=0.8207;EUR_AF=0.4592;SAS_AF=0.7853;AA=C|||;VT=SNP
11	132387460	rs589721	T	C	100	PASS	AC=1486;AF=0.296725;AN=5008;NS=2504;DP=18026;EAS_AF=0.1954;AMR_AF=0.3977;AFR_AF=0.1293;EUR_AF=0.5169;SAS_AF=0.3292;AA=C|||;VT=SNP
11	132388261	rs142888642	G	T	100	PASS	AC=185;AF=0.0369409;AN=5008;NS=2504;DP=19617;EAS_AF=0.0526;AMR_AF=0.0202;AFR_AF=0.0151;EUR_AF=0.0547;SAS_AF=0.044;AA=G|||;VT=SNP
11	132388319	rs672649	A	G	100	PASS	AC=1345;AF=0.26857;AN=5008;NS=2504;DP=20500;EAS_AF=0.1954;AMR_AF=0.3804;AFR_AF=0.0809;EUR_AF=0.5159;SAS_AF=0.2638;AA=A|||;VT=SNP
11	132389181	rs73033769	T	C	100	PASS	AC=373;AF=0.0744808;AN=5008;NS=2504;DP=18965;EAS_AF=0.0536;AMR_AF=0.0331;AFR_AF=0.1475;EUR_AF=0.0547;SAS_AF=0.047;AA=T|||;VT=SNP
11	132389226	rs554547	C	T	100	PASS	AC=3239;AF=0.646765;AN=5008;NS=2504;DP=18499;EAS_AF=0.5585;AMR_AF=0.6499;AFR_AF=0.5794;EUR_AF=0.8419;SAS_AF=0.6258;AA=T|||;VT=SNP
11	132389273	rs80153054	G	A	100	PASS	AC=20;AF=0.00399361;AN=5008;NS=2504;DP=17652;EAS_AF=0.0198;AMR_AF=0;AFR_AF=0;EUR_AF=0;SAS_AF=0;AA=G|||;VT=SNP
11	132389304	rs657974	A	G	100	PASS	AC=1527;AF=0.304912;AN=5008;NS=2504;DP=17998;EAS_AF=0.1964;AMR_AF=0.389;AFR_AF=0.1785;EUR_AF=0.5139;SAS_AF=0.3129;AA=G|||;VT=SNP
11	132389627	rs1940400	G	A	100	PASS	AC=1735;AF=0.346446;AN=5008;NS=2504;DP=20985;EAS_AF=0.3621;AMR_AF=0.268;AFR_AF=0.4145;EUR_AF=0.33;SAS_AF=0.3108;AA=G|||;VT=SNP
11	132389950	rs644487	G	A	100	PASS	AC=1335;AF=0.266573;AN=5008;NS=2504;DP=19251;EAS_AF=0.1964;AMR_AF=0.3718;AFR_AF=0.0809;EUR_AF=0.5119;SAS_AF=0.2628;AA=G|||;VT=SNP
11	132389963	rs644475	C	G	100	PASS	AC=1334;AF=0.266374;AN=5008;NS=2504;DP=18930;EAS_AF=0.1964;AMR_AF=0.3718;AFR_AF=0.0809;EUR_AF=0.5149;SAS_AF=0.2587;AA=C|||;VT=SNP
11	132390109	rs7944266	C	T	100	PASS	AC=1367;AF=0.272963;AN=5008;NS=2504;DP=16868;EAS_AF=0.3085;AMR_AF=0.2363;AFR_AF=0.2632;EUR_AF=0.2753;SAS_AF=0.273;AA=C|||;VT=SNP
11	132390235	rs654125	T	C	100	PASS	AC=1504;AF=0.300319;AN=5008;NS=2504;DP=15802;EAS_AF=0.1964;AMR_AF=0.3818;AFR_AF=0.1641;EUR_AF=0.5149;SAS_AF=0.3129;AA=C|||;VT=SNP
11	132390291	rs643120	T	C	100	PASS	AC=4084;AF=0.815495;AN=5008;NS=2504;DP=16303;EAS_AF=0.6835;AMR_AF=0.719;AFR_AF=0.9228;EUR_AF=0.8549;SAS_AF=0.8344;AA=C|||;VT=SNP
11	132390400	rs11223101	G	C	100	PASS	AC=250;AF=0.0499201;AN=5008;NS=2504;DP=15338;EAS_AF=0.1925;AMR_AF=0;AFR_AF=0;EUR_AF=0.003;SAS_AF=0.0542;AA=G|||;VT=SNP
11	132390553	rs10894572	T	C	100	PASS	AC=1377;AF=0.27496;AN=5008;NS=2504;DP=13374;EAS_AF=0.3085;AMR_AF=0.2378;AFR_AF=0.27;EUR_AF=0.2753;SAS_AF=0.273;AA=T|||;VT=SNP
11	132391221	rs639254	T	G	100	PASS	AC=1333;AF=0.266174;AN=5008;NS=2504;DP=17966;EAS_AF=0.1964;AMR_AF=0.3718;AFR_AF=0.0809;EUR_AF=0.5139;SAS_AF=0.2587;AA=T|||;VT=SNP
11	132391330	rs76943254	T	G	100	PASS	AC=371;AF=0.0740815;AN=5008;NS=2504;DP=15608;EAS_AF=0.1438;AMR_AF=0.0317;AFR_AF=0.0023;EUR_AF=0.0099;SAS_AF=0.1953;AA=T|||;VT=SNP
11	132391419	rs657147	C	T	100	PASS	AC=1333;AF=0.266174;AN=5008;NS=2504;DP=14778;EAS_AF=0.1964;AMR_AF=0.3718;AFR_AF=0.0809;EUR_AF=0.5139;SAS_AF=0.2587;AA=C|||;VT=SNP
11	132391656	rs563954	A	G	100	PASS	AC=1334;AF=0.266374;AN=5008;NS=2504;DP=13116;EAS_AF=0.1964;AMR_AF=0.3718;AFR_AF=0.0809;EUR_AF=0.5139;SAS_AF=0.2597;AA=A|||;VT=SNP
11	132391877	rs2508976	T	A	100	PASS	AC=1337;AF=0.266973;AN=5008;NS=2504;DP=16061;EAS_AF=0.1964;AMR_AF=0.3718;AFR_AF=0.0809;EUR_AF=0.5139;SAS_AF=0.2628;AA=T|||;VT=SNP
11	132392539	rs2508975	C	T	100	PASS	AC=1332;AF=0.265974;AN=5008;NS=2504;DP=20788;EAS_AF=0.1954;AMR_AF=0.3718;AFR_AF=0.0809;EUR_AF=0.5139;SAS_AF=0.2587;AA=C|||;VT=SNP
11	132392719	rs670389	G	T	100	PASS	AC=1331;AF=0.265775;AN=5008;NS=2504;DP=20191;EAS_AF=0.1944;AMR_AF=0.3718;AFR_AF=0.0809;EUR_AF=0.5139;SAS_AF=0.2587;AA=G|||;VT=SNP
11	132393444	rs140837207	G	T	100	PASS	AC=10;AF=0.00199681;AN=5008;NS=2504;DP=19034;EAS_AF=0.0099;AMR_AF=0;AFR_AF=0;EUR_AF=0;SAS_AF=0;AA=G|||;VT=SNP
11	132393662	rs140313081	C	T	100	PASS	AC=17;AF=0.00339457;AN=5008;NS=2504;DP=20596;EAS_AF=0.0169;AMR_AF=0;AFR_AF=0;EUR_AF=0;SAS_AF=0;AA=C|||;VT=SNP
11	132393974	rs7946865	T	C	100	PASS	AC=782;AF=0.15615;AN=5008;NS=2504;DP=20274;EAS_AF=0.124;AMR_AF=0.0663;AFR_AF=0.3101;EUR_AF=0.0109;SAS_AF=0.1943;AA=T|||;VT=SNP
11	132394124	rs2509229	T	C	100	PASS	AC=1520;AF=0.303514;AN=5008;NS=2504;DP=20055;EAS_AF=0.1954;AMR_AF=0.3876;AFR_AF=0.1649;EUR_AF=0.5229;SAS_AF=0.317;AA=C|||;VT=SNP
11	132394265	rs2508974	A	C	100	PASS	AC=1342;AF=0.267971;AN=5008;NS=2504;DP=17676;EAS_AF=0.1954;AMR_AF=0.3732;AFR_AF=0.0825;EUR_AF=0.5169;SAS_AF=0.2628;AA=A|||;VT=SNP
11	132394754	rs2512703	A	G	100	PASS	AC=1346;AF=0.26877;AN=5008;NS=2504;DP=20020;EAS_AF=0.1954;AMR_AF=0.3732;AFR_AF=0.0825;EUR_AF=0.5169;SAS_AF=0.2669;AA=A|||;VT=SNP
11	132394795	rs2512704	T	A	100	PASS	AC=1342;AF=0.267971;AN=5008;NS=2504;DP=19907;EAS_AF=0.1954;AMR_AF=0.3732;AFR_AF=0.0825;EUR_AF=0.5169;SAS_AF=0.2628;AA=T|||;VT=SNP
11	132395626	rs11223104	A	T	100	PASS	AC=1389;AF=0.277356;AN=5008;NS=2504;DP=14977;EAS_AF=0.3115;AMR_AF=0.2493;AFR_AF=0.2617;EUR_AF=0.2922;SAS_AF=0.2679;AA=G|||;VT=SNP
11	132395848	rs2508973	A	G	100	PASS	AC=1469;AF=0.293331;AN=5008;NS=2504;DP=16470;EAS_AF=0.1954;AMR_AF=0.3847;AFR_AF=0.1301;EUR_AF=0.5199;SAS_AF=0.317;AA=G|||;VT=SNP
11	132395933	rs76243313	T	C	100	PASS	AC=829;AF=0.165535;AN=5008;NS=2504;DP=16185;EAS_AF=0.124;AMR_AF=0.0677;AFR_AF=0.3449;EUR_AF=0.0109;SAS_AF=0.1943;AA=T|||;VT=SNP
11	132395982	rs2509230	G	A	100	PASS	AC=1468;AF=0.293131;AN=5008;NS=2504;DP=16258;EAS_AF=0.1954;AMR_AF=0.3847;AFR_AF=0.1293;EUR_AF=0.5199;SAS_AF=0.317;AA=A|||;VT=SNP
11	132396564	rs1940018	A	T	100	PASS	AC=1467;AF=0.292931;AN=5008;NS=2504;DP=16723;EAS_AF=0.1935;AMR_AF=0.3847;AFR_AF=0.1301;EUR_AF=0.5199;SAS_AF=0.317;AA=T|||;VT=SNP
11	132396744	rs4937708	T	A	100	PASS	AC=1808;AF=0.361022;AN=5008;NS=2504;DP=17601;EAS_AF=0.3651;AMR_AF=0.2824;AFR_AF=0.4455;EUR_AF=0.3469;SAS_AF=0.3129;AA=T|||;VT=SNP
11	132396823	rs4936169	C	T	100	PASS	AC=1395;AF=0.278554;AN=5008;NS=2504;DP=17349;EAS_AF=0.3115;AMR_AF=0.2507;AFR_AF=0.2655;EUR_AF=0.2922;SAS_AF=0.2679;AA=C|||;VT=SNP
11	132397191	rs2509228	C	A	100	PASS	AC=1343;AF=0.268171;AN=5008;NS=2504;DP=17282;EAS_AF=0.1935;AMR_AF=0.3761;AFR_AF=0.084;EUR_AF=0.5199;SAS_AF=0.2587;AA=C|||;VT=SNP
11	132397216	rs1940402	G	T	100	PASS	AC=1457;AF=0.290935;AN=5008;NS=2504;DP=17326;EAS_AF=0.1935;AMR_AF=0.3804;AFR_AF=0.1293;EUR_AF=0.5139;SAS_AF=0.317;AA=T|||;VT=SNP
11	132397596	rs73035347	G	A	100	PASS	AC=415;AF=0.0828674;AN=5008;NS=2504;DP=17388;EAS_AF=0.0536;AMR_AF=0.0317;AFR_AF=0.1808;EUR_AF=0.0557;SAS_AF=0.045;AA=G|||;VT=SNP
11	132397910	rs1940019	A	G	100	PASS	AC=3303;AF=0.659545;AN=5008;NS=2504;DP=17898;EAS_AF=0.5615;AMR_AF=0.67;AFR_AF=0.59;EUR_AF=0.8698;SAS_AF=0.6309;AA=G|||;VT=SNP
11	132398013	rs1940020	T	A	100	PASS	AC=1359;AF=0.271366;AN=5008;NS=2504;DP=18711;EAS_AF=0.1954;AMR_AF=0.3775;AFR_AF=0.0855;EUR_AF=0.5229;SAS_AF=0.2669;AA=T|||;VT=SNP
11	132398054	rs2212487	C	T	100	PASS	AC=1395;AF=0.278554;AN=5008;NS=2504;DP=19782;EAS_AF=0.3115;AMR_AF=0.255;AFR_AF=0.2655;EUR_AF=0.2913;SAS_AF=0.2658;AA=C|||;VT=SNP
11	132398132	rs2512705	A	G	100	PASS	AC=1359;AF=0.271366;AN=5008;NS=2504;DP=18756;EAS_AF=0.1954;AMR_AF=0.3775;AFR_AF=0.0855;EUR_AF=0.5229;SAS_AF=0.2669;AA=A|||;VT=SNP
11	132398160	rs2512706	C	G	100	PASS	AC=1473;AF=0.294129;AN=5008;NS=2504;DP=18963;EAS_AF=0.1954;AMR_AF=0.3862;AFR_AF=0.1309;EUR_AF=0.5219;SAS_AF=0.317;AA=G|||;VT=SNP
11	132398233	rs10894573	C	A	100	PASS	AC=1828;AF=0.365016;AN=5008;NS=2504;DP=19124;EAS_AF=0.3651;AMR_AF=0.2867;AFR_AF=0.4576;EUR_AF=0.3469;SAS_AF=0.3139;AA=C|||;VT=SNP
11	132398408	rs1940021	T	G	100	PASS	AC=253;AF=0.0505192;AN=5008;NS=2504;DP=21000;EAS_AF=0.1915;AMR_AF=0;AFR_AF=0;EUR_AF=0.003;SAS_AF=0.0583;AA=T|||;VT=SNP
11	132399272	rs2277271	A	G	100	PASS	AC=980;AF=0.195687;AN=5008;NS=2504;DP=19190;EAS_AF=0.3125;AMR_AF=0.2075;AFR_AF=0.0144;EUR_AF=0.2624;SAS_AF=0.2434;AA=A|||;VT=SNP
11	132399719	rs2512707	G	A	100	PASS	AC=1020;AF=0.203674;AN=5008;NS=2504;DP=19508;EAS_AF=0.004;AMR_AF=0.3631;AFR_AF=0.0401;EUR_AF=0.508;SAS_AF=0.2045;AA=G|||;VT=SNP
11	132399742	rs2508971	T	C	100	PASS	AC=3273;AF=0.653554;AN=5008;NS=2504;DP=19250;EAS_AF=0.5615;AMR_AF=0.6657;AFR_AF=0.5764;EUR_AF=0.8608;SAS_AF=0.6309;AA=C|||;VT=SNP
11	132400028	rs80355459	G	A	100	PASS	AC=166;AF=0.033147;AN=5008;NS=2504;DP=23680;EAS_AF=0.0536;AMR_AF=0.0173;AFR_AF=0.0008;EUR_AF=0.0547;SAS_AF=0.045;AA=G|||;VT=SNP
11	132400079	rs10894574	A	G	100	PASS	AC=1400;AF=0.279553;AN=5008;NS=2504;DP=23082;EAS_AF=0.3135;AMR_AF=0.2536;AFR_AF=0.2655;EUR_AF=0.2922;SAS_AF=0.2689;AA=A|||;VT=SNP
11	132400225	rs2512708	T	A	100	PASS	AC=1473;AF=0.294129;AN=5008;NS=2504;DP=20850;EAS_AF=0.1954;AMR_AF=0.3862;AFR_AF=0.1301;EUR_AF=0.5229;SAS_AF=0.317;AA=G|||;VT=SNP
11	132400291	rs77726060	C	T	100	PASS	AC=169;AF=0.033746;AN=5008;NS=2504;DP=21211;EAS_AF=0.0694;AMR_AF=0.1124;AFR_AF=0.0008;EUR_AF=0.007;SAS_AF=0.0133;AA=C|||;VT=SNP
11	132400509	rs2512709	C	G	100	PASS	AC=1353;AF=0.270168;AN=5008;NS=2504;DP=20743;EAS_AF=0.1954;AMR_AF=0.3761;AFR_AF=0.084;EUR_AF=0.5199;SAS_AF=0.2669;AA=C|||;VT=SNP
11	132400683	rs2508970	T	C	100	PASS	AC=1473;AF=0.294129;AN=5008;NS=2504;DP=21030;EAS_AF=0.1954;AMR_AF=0.3862;AFR_AF=0.1301;EUR_AF=0.5229;SAS_AF=0.317;AA=C|||;VT=SNP
11	132401336	rs2512710	T	G	100	PASS	AC=1472;AF=0.29393;AN=5008;NS=2504;DP=19645;EAS_AF=0.1935;AMR_AF=0.3862;AFR_AF=0.1309;EUR_AF=0.5229;SAS_AF=0.317;AA=G|||;VT=SNP
11	132401703	rs7117914	G	A	100	PASS	AC=804;AF=0.160543;AN=5008;NS=2504;DP=16685;EAS_AF=0.124;AMR_AF=0.0677;AFR_AF=0.3275;EUR_AF=0.0109;SAS_AF=0.1922;AA=G|||;VT=SNP
11	132401730	rs6590638	T	C	100	PASS	AC=1699;AF=0.339257;AN=5008;NS=2504;DP=17800;EAS_AF=0.4405;AMR_AF=0.3357;AFR_AF=0.4032;EUR_AF=0.1352;SAS_AF=0.3609;AA=T|||;VT=SNP
11	132401744	rs10894575	G	A	100	PASS	AC=1397;AF=0.278954;AN=5008;NS=2504;DP=18216;EAS_AF=0.3135;AMR_AF=0.2493;AFR_AF=0.2663;EUR_AF=0.2922;SAS_AF=0.2679;AA=G|||;VT=SNP
11	132401763	rs7106382	T	C	100	PASS	AC=799;AF=0.159545;AN=5008;NS=2504;DP=18304;EAS_AF=0.124;AMR_AF=0.0663;AFR_AF=0.3238;EUR_AF=0.0109;SAS_AF=0.1933;AA=T|||;VT=SNP
11	132401892	rs6421611	T	C	100	PASS	AC=3671;AF=0.733027;AN=5008;NS=2504;DP=18158;EAS_AF=0.8056;AMR_AF=0.6268;AFR_AF=0.9168;EUR_AF=0.4831;SAS_AF=0.7423;AA=T|||;VT=SNP
11	132402150	rs4564348	T	C	100	PASS	AC=3666;AF=0.732029;AN=5008;NS=2504;DP=18085;EAS_AF=0.8065;AMR_AF=0.6268;AFR_AF=0.9153;EUR_AF=0.4831;SAS_AF=0.7382;AA=C|||;VT=SNP
11	132402151	rs4564349	T	A	100	PASS	AC=3666;AF=0.732029;AN=5008;NS=2504;DP=18129;EAS_AF=0.8065;AMR_AF=0.6268;AFR_AF=0.9153;EUR_AF=0.4831;SAS_AF=0.7382;AA=A|||;VT=SNP
11	132402910	rs7125438	G	A	100	PASS	AC=773;AF=0.154353;AN=5008;NS=2504;DP=20263;EAS_AF=0.124;AMR_AF=0.0648;AFR_AF=0.3048;EUR_AF=0.0109;SAS_AF=0.1933;AA=G|||;VT=SNP
11	132403068	rs7125475	C	T	100	PASS	AC=2122;AF=0.423722;AN=5008;NS=2504;DP=19168;EAS_AF=0.4921;AMR_AF=0.3646;AFR_AF=0.5915;EUR_AF=0.1849;SAS_AF=0.4141;AA=C|||;VT=SNP
11	132403102	rs149894003	T	A	100	PASS	AC=15;AF=0.00299521;AN=5008;NS=2504;DP=19347;EAS_AF=0.0149;AMR_AF=0;AFR_AF=0;EUR_AF=0;SAS_AF=0;AA=T|||;VT=SNP
11	132403257	rs7111443	T	C	100	PASS	AC=772;AF=0.154153;AN=5008;NS=2504;DP=19488;EAS_AF=0.124;AMR_AF=0.0648;AFR_AF=0.3048;EUR_AF=0.0109;SAS_AF=0.1922;AA=T|||;VT=SNP
11	132403357	rs7126067	G	T	100	PASS	AC=3598;AF=0.71845;AN=5008;NS=2504;DP=20082;EAS_AF=0.8046;AMR_AF=0.6225;AFR_AF=0.9024;EUR_AF=0.4771;SAS_AF=0.6973;AA=a|||;VT=SNP
11	132403462	rs7126009	C	T	100	PASS	AC=1696;AF=0.338658;AN=5008;NS=2504;DP=20418;EAS_AF=0.4365;AMR_AF=0.3314;AFR_AF=0.4047;EUR_AF=0.1302;SAS_AF=0.3681;AA=C|||;VT=SNP
11	132403476	rs79887849	C	T	100	PASS	AC=21;AF=0.00419329;AN=5008;NS=2504;DP=20203;EAS_AF=0.0198;AMR_AF=0;AFR_AF=0;EUR_AF=0;SAS_AF=0.001;AA=C|||;VT=SNP
11	132403683	rs11223105	T	C	100	PASS	AC=95;AF=0.0189696;AN=5008;NS=2504;DP=20758;EAS_AF=0.0863;AMR_AF=0.0072;AFR_AF=0;EUR_AF=0;SAS_AF=0.0031;AA=T|||;VT=SNP
11	132404455	rs11223106	T	C	100	PASS	AC=805;AF=0.160743;AN=5008;NS=2504;DP=18344;EAS_AF=0.124;AMR_AF=0.0677;AFR_AF=0.3275;EUR_AF=0.0109;SAS_AF=0.1933;AA=T|||;VT=SNP
11	132405237	rs118105364	G	T	100	PASS	AC=24;AF=0.00479233;AN=5008;NS=2504;DP=14051;EAS_AF=0.0238;AMR_AF=0;AFR_AF=0;EUR_AF=0;SAS_AF=0;AA=G|||;VT=SNP
11	132405961	rs76011617	C	T	100	PASS	AC=251;AF=0.0501198;AN=5008;NS=2504;DP=17470;EAS_AF=0.1885;AMR_AF=0;AFR_AF=0;EUR_AF=0.003;SAS_AF=0.0593;AA=C|||;VT=SNP
11	132405968	rs7107939	G	A	100	PASS	AC=3658;AF=0.730431;AN=5008;NS=2504;DP=17162;EAS_AF=0.8075;AMR_AF=0.6239;AFR_AF=0.9138;EUR_AF=0.4801;SAS_AF=0.7362;AA=G|||;VT=SNP
11	132406295	rs74801474	T	C	100	PASS	AC=356;AF=0.0710863;AN=5008;NS=2504;DP=16466;EAS_AF=0.1319;AMR_AF=0.0317;AFR_AF=0.0023;EUR_AF=0.0099;SAS_AF=0.1922;AA=T|||;VT=SNP
11	132406986	rs7119651	A	G	100	PASS	AC=3676;AF=0.734026;AN=5008;NS=2504;DP=18466;EAS_AF=0.8075;AMR_AF=0.6297;AFR_AF=0.9175;EUR_AF=0.4861;SAS_AF=0.7393;AA=G|||;VT=SNP
11	132407769	rs55945016	C	T	100	PASS	AC=937;AF=0.187101;AN=5008;NS=2504;DP=19635;EAS_AF=0.3125;AMR_AF=0.1787;AFR_AF=0.0197;EUR_AF=0.2406;SAS_AF=0.2352;AA=C|||;VT=SNP
11	132408290	rs78168098	G	A	100	PASS	AC=887;AF=0.177117;AN=5008;NS=2504;DP=18152;EAS_AF=0.3125;AMR_AF=0.2651;AFR_AF=0.0756;EUR_AF=0.1223;SAS_AF=0.1687;AA=G|||;VT=SNP
11	132408419	rs73035369	C	T	100	PASS	AC=927;AF=0.185104;AN=5008;NS=2504;DP=19045;EAS_AF=0.3125;AMR_AF=0.1787;AFR_AF=0.0121;EUR_AF=0.2406;SAS_AF=0.2352;AA=C|||;VT=SNP
11	132408679	rs77178774	G	A	100	PASS	AC=159;AF=0.0317492;AN=5008;NS=2504;DP=21327;EAS_AF=0.1101;AMR_AF=0.0663;AFR_AF=0.0008;EUR_AF=0;SAS_AF=0.001;AA=A|||;VT=SNP
11	132409139	rs59522341	C	G	100	PASS	AC=862;AF=0.172125;AN=5008;NS=2504;DP=20273;EAS_AF=0.0536;AMR_AF=0.1023;AFR_AF=0.4175;EUR_AF=0.1064;SAS_AF=0.0798;AA=C|||;VT=SNP
11	132410175	rs73035373	C	T	100	PASS	AC=228;AF=0.0455272;AN=5008;NS=2504;DP=20992;EAS_AF=0.0546;AMR_AF=0.0432;AFR_AF=0.0159;EUR_AF=0.0686;SAS_AF=0.0542;AA=C|||;VT=SNP
11	132410500	rs117710812	C	G	100	PASS	AC=20;AF=0.00399361;AN=5008;NS=2504;DP=20835;EAS_AF=0.0198;AMR_AF=0;AFR_AF=0;EUR_AF=0;SAS_AF=0;AA=C|||;VT=SNP
11	132410779	rs4604896	C	A	100	PASS	AC=761;AF=0.151957;AN=5008;NS=2504;DP=19056;EAS_AF=0.127;AMR_AF=0.0634;AFR_AF=0.2935;EUR_AF=0.0109;SAS_AF=0.1943;AA=C|||;VT=SNP
11	132411907	rs7480351	C	A	100	PASS	AC=884;AF=0.176518;AN=5008;NS=2504;DP=23587;EAS_AF=0.3115;AMR_AF=0.2651;AFR_AF=0.0772;EUR_AF=0.1193;SAS_AF=0.1677;AA=C|||;VT=SNP
11	132411993	rs4427571	G	A	100	PASS	AC=886;AF=0.176917;AN=5008;NS=2504;DP=20723;EAS_AF=0.3125;AMR_AF=0.2651;AFR_AF=0.0772;EUR_AF=0.1193;SAS_AF=0.1687;AA=G|||;VT=SNP
11	132412122	rs73035374	A	G	100	PASS	AC=940;AF=0.1877;AN=5008;NS=2504;DP=19102;EAS_AF=0.3135;AMR_AF=0.1787;AFR_AF=0.0197;EUR_AF=0.2406;SAS_AF=0.2372;AA=A|||;VT=SNP
11	132412130	rs4641491	C	T	100	PASS	AC=1714;AF=0.342252;AN=5008;NS=2504;DP=19245;EAS_AF=0.4375;AMR_AF=0.3329;AFR_AF=0.4168;EUR_AF=0.1302;SAS_AF=0.3681;AA=C|||;VT=SNP
11	132412133	rs73035375	G	T	100	PASS	AC=941;AF=0.187899;AN=5008;NS=2504;DP=19263;EAS_AF=0.3145;AMR_AF=0.1787;AFR_AF=0.0197;EUR_AF=0.2406;SAS_AF=0.2372;AA=G|||;VT=SNP
11	132412274	rs12226528	C	G	100	PASS	AC=939;AF=0.1875;AN=5008;NS=2504;DP=21782;EAS_AF=0.3145;AMR_AF=0.1787;AFR_AF=0.0197;EUR_AF=0.2406;SAS_AF=0.2352;AA=C|||;VT=SNP
11	132412565	rs7934087	G	C	100	PASS	AC=1729;AF=0.345248;AN=5008;NS=2504;DP=17797;EAS_AF=0.4355;AMR_AF=0.3386;AFR_AF=0.4175;EUR_AF=0.1392;SAS_AF=0.3712;AA=G|||;VT=SNP
11	132414586	rs7941822	A	G	100	PASS	AC=3750;AF=0.748802;AN=5008;NS=2504;DP=18190;EAS_AF=0.8006;AMR_AF=0.6599;AFR_AF=0.9228;EUR_AF=0.5288;SAS_AF=0.7495;AA=G|||;VT=SNP
11	132415217	rs12574450	C	A	100	PASS	AC=1702;AF=0.339856;AN=5008;NS=2504;DP=16853;EAS_AF=0.4276;AMR_AF=0.3314;AFR_AF=0.4138;EUR_AF=0.1302;SAS_AF=0.3712;AA=C|||;VT=SNP
11	132415909	rs11223108	C	T	100	PASS	AC=1586;AF=0.316693;AN=5008;NS=2504;DP=17281;EAS_AF=0.3135;AMR_AF=0.2651;AFR_AF=0.3843;EUR_AF=0.3131;SAS_AF=0.2689;AA=C|||;VT=SNP
11	132416267	rs6590639	T	C	100	PASS	AC=2893;AF=0.577676;AN=5008;NS=2504;DP=16649;EAS_AF=0.8155;AMR_AF=0.4539;AFR_AF=0.7489;EUR_AF=0.2386;SAS_AF=0.5378;AA=T|||;VT=SNP
11	132416597	rs6590640	C	T	100	PASS	AC=3702;AF=0.739217;AN=5008;NS=2504;DP=19851;EAS_AF=0.7798;AMR_AF=0.6556;AFR_AF=0.8918;EUR_AF=0.5308;SAS_AF=0.7648;AA=T|||;VT=SNP
11	132417034	rs6590641	A	G	100	PASS	AC=1038;AF=0.207268;AN=5008;NS=2504;DP=20429;EAS_AF=0.4385;AMR_AF=0.2709;AFR_AF=0.0605;EUR_AF=0.1332;SAS_AF=0.1984;AA=A|||;VT=SNP
11	132417143	rs6590642	G	A	100	PASS	AC=652;AF=0.130192;AN=5008;NS=2504;DP=20716;EAS_AF=0.123;AMR_AF=0.0663;AFR_AF=0.2171;EUR_AF=0.0119;SAS_AF=0.1871;AA=G|||;VT=SNP
11	132417253	rs6590643	A	G	100	PASS	AC=2484;AF=0.496006;AN=5008;NS=2504;DP=18586;EAS_AF=0.6052;AMR_AF=0.5231;AFR_AF=0.4682;EUR_AF=0.4523;SAS_AF=0.4468;AA=G|||;VT=SNP
11	132417256	rs6590644	A	C	100	PASS	AC=2438;AF=0.486821;AN=5008;NS=2504;DP=18842;EAS_AF=0.6052;AMR_AF=0.5187;AFR_AF=0.4349;EUR_AF=0.4533;SAS_AF=0.4468;AA=A|||;VT=SNP
11	132417533	rs79246641	A	G	100	PASS	AC=1269;AF=0.253395;AN=5008;NS=2504;DP=20606;EAS_AF=0.4415;AMR_AF=0.2882;AFR_AF=0.2179;EUR_AF=0.1342;SAS_AF=0.2055;AA=G|||;VT=SNP
11	132417583	rs78657737	G	C	100	PASS	AC=910;AF=0.181709;AN=5008;NS=2504;DP=19392;EAS_AF=0.4365;AMR_AF=0.2565;AFR_AF=0.0113;EUR_AF=0.0915;SAS_AF=0.1892;AA=G|||;VT=SNP
11	132417766	rs11223110	T	A	100	PASS	AC=2427;AF=0.484625;AN=5008;NS=2504;DP=19706;EAS_AF=0.6002;AMR_AF=0.5115;AFR_AF=0.4357;EUR_AF=0.4543;SAS_AF=0.4438;AA=T|||;VT=SNP
11	132418174	rs79990799	T	C	100	PASS	AC=626;AF=0.125;AN=5008;NS=2504;DP=19916;EAS_AF=0.122;AMR_AF=0.0648;AFR_AF=0.2005;EUR_AF=0.0109;SAS_AF=0.1861;AA=T|||;VT=SNP
11	132418199	rs73035378	T	C	100	PASS	AC=208;AF=0.0415335;AN=5008;NS=2504;DP=19598;EAS_AF=0.0565;AMR_AF=0.0403;AFR_AF=0.0083;EUR_AF=0.0606;SAS_AF=0.0521;AA=T|||;VT=SNP
11	132418448	rs74238163	C	A	100	PASS	AC=625;AF=0.1248;AN=5008;NS=2504;DP=20937;EAS_AF=0.122;AMR_AF=0.0648;AFR_AF=0.1997;EUR_AF=0.0109;SAS_AF=0.1861;AA=C|||;VT=SNP
11	132419343	rs59305616	G	A	100	PASS	AC=625;AF=0.1248;AN=5008;NS=2504;DP=19055;EAS_AF=0.122;AMR_AF=0.0648;AFR_AF=0.1997;EUR_AF=0.0109;SAS_AF=0.1861;AA=G|||;VT=SNP
11	132419806	rs73035379	G	C	100	PASS	AC=147;AF=0.029353;AN=5008;NS=2504;DP=17368;EAS_AF=0.0565;AMR_AF=0.0072;AFR_AF=0.0068;EUR_AF=0.0358;SAS_AF=0.0409;AA=G|||;VT=SNP
11	132419958	rs76751620	A	G	100	PASS	AC=1011;AF=0.201877;AN=5008;NS=2504;DP=19081;EAS_AF=0.4464;AMR_AF=0.2637;AFR_AF=0.0575;EUR_AF=0.1103;SAS_AF=0.1953;AA=A|||;VT=SNP
11	132420232	rs4245107	A	G	100	PASS	AC=4027;AF=0.804113;AN=5008;NS=2504;DP=17697;EAS_AF=0.996;AMR_AF=0.6571;AFR_AF=0.9622;EUR_AF=0.5159;SAS_AF=0.7935;AA=G|||;VT=SNP
11	132420647	rs73035382	C	T	100	PASS	AC=138;AF=0.0275559;AN=5008;NS=2504;DP=17579;EAS_AF=0.0565;AMR_AF=0.0072;AFR_AF=0;EUR_AF=0.0358;SAS_AF=0.0409;AA=C|||;VT=SNP
11	132420784	rs7947822	C	A	100	PASS	AC=1287;AF=0.256989;AN=5008;NS=2504;DP=20997;EAS_AF=0.1617;AMR_AF=0.268;AFR_AF=0.2602;EUR_AF=0.3499;SAS_AF=0.2474;AA=C|||;VT=SNP
11	132420938	rs74210648	C	T	100	PASS	AC=626;AF=0.125;AN=5008;NS=2504;DP=19260;EAS_AF=0.122;AMR_AF=0.0634;AFR_AF=0.2005;EUR_AF=0.0119;SAS_AF=0.1861;AA=C|||;VT=SNP
11	132420967	rs4937710	G	A	100	PASS	AC=865;AF=0.172724;AN=5008;NS=2504;DP=19014;EAS_AF=0.1587;AMR_AF=0.2133;AFR_AF=0.0189;EUR_AF=0.3072;SAS_AF=0.228;AA=G|||;VT=SNP
11	132421189	rs77088492	T	A	100	PASS	AC=17;AF=0.00339457;AN=5008;NS=2504;DP=20387;EAS_AF=0.0169;AMR_AF=0;AFR_AF=0;EUR_AF=0;SAS_AF=0;AA=T|||;VT=SNP
11	132421571	rs4400825	C	T	100	PASS	AC=626;AF=0.125;AN=5008;NS=2504;DP=18814;EAS_AF=0.122;AMR_AF=0.0634;AFR_AF=0.2005;EUR_AF=0.0119;SAS_AF=0.1861;AA=C|||;VT=SNP
11	132421572	rs4936170	G	T	100	PASS	AC=1433;AF=0.286142;AN=5008;NS=2504;DP=18798;EAS_AF=0.1587;AMR_AF=0.2853;AFR_AF=0.3525;EUR_AF=0.3499;SAS_AF=0.2628;AA=G|||;VT=SNP
11	132421620	rs4936171	G	A	100	PASS	AC=2680;AF=0.535144;AN=5008;NS=2504;DP=18856;EAS_AF=0.6627;AMR_AF=0.562;AFR_AF=0.4486;EUR_AF=0.496;SAS_AF=0.5419;AA=A|||;VT=SNP
11	132421690	rs137894530	C	G	100	PASS	AC=33;AF=0.00658946;AN=5008;NS=2504;DP=19563;EAS_AF=0.0268;AMR_AF=0;AFR_AF=0;EUR_AF=0.001;SAS_AF=0.0051;AA=C|||;VT=SNP
11	132421740	rs111718362	C	T	100	PASS	AC=236;AF=0.0471246;AN=5008;NS=2504;DP=18790;EAS_AF=0.0595;AMR_AF=0.0115;AFR_AF=0.0371;EUR_AF=0.0358;SAS_AF=0.0849;AA=C|||;VT=SNP
11	132421888	rs78262045	A	G	100	PASS	AC=1010;AF=0.201677;AN=5008;NS=2504;DP=17433;EAS_AF=0.4464;AMR_AF=0.2637;AFR_AF=0.0575;EUR_AF=0.1103;SAS_AF=0.1943;AA=A|||;VT=SNP
11	132421904	rs80356407	A	T	100	PASS	AC=1008;AF=0.201278;AN=5008;NS=2504;DP=17525;EAS_AF=0.4444;AMR_AF=0.2637;AFR_AF=0.0575;EUR_AF=0.1103;SAS_AF=0.1943;AA=A|||;VT=SNP
11	132422021	rs73034680	A	C	100	PASS	AC=151;AF=0.0301518;AN=5008;NS=2504;DP=17312;EAS_AF=0.0595;AMR_AF=0.0072;AFR_AF=0.0068;EUR_AF=0.0358;SAS_AF=0.0419;AA=A|||;VT=SNP
11	132422389	rs7131390	A	G	100	PASS	AC=3645;AF=0.727835;AN=5008;NS=2504;DP=17413;EAS_AF=0.7867;AMR_AF=0.6455;AFR_AF=0.8896;EUR_AF=0.5089;SAS_AF=0.7321;AA=G|||;VT=SNP
11	132422483	rs12276825	C	A	100	PASS	AC=864;AF=0.172524;AN=5008;NS=2504;DP=18086;EAS_AF=0.1587;AMR_AF=0.2133;AFR_AF=0.0182;EUR_AF=0.3072;SAS_AF=0.228;AA=C|||;VT=SNP
11	132422526	rs79987845	C	T	100	PASS	AC=17;AF=0.00339457;AN=5008;NS=2504;DP=17626;EAS_AF=0.0159;AMR_AF=0;AFR_AF=0;EUR_AF=0;SAS_AF=0.001;AA=T|||;VT=SNP
11	132422847	rs191273504	T	C	100	PASS	AC=24;AF=0.00479233;AN=5008;NS=2504;DP=16843;EAS_AF=0.0179;AMR_AF=0;AFR_AF=0;EUR_AF=0.006;SAS_AF=0;AA=G|||;VT=SNP
11	132423049	rs73034686	G	A	100	PASS	AC=1246;AF=0.248802;AN=5008;NS=2504;DP=21015;EAS_AF=0.506;AMR_AF=0.2752;AFR_AF=0.0946;EUR_AF=0.1461;SAS_AF=0.2791;AA=g|||;VT=SNP
11	132423264	rs79639207	C	T	100	PASS	AC=623;AF=0.124401;AN=5008;NS=2504;DP=18862;EAS_AF=0.121;AMR_AF=0.0634;AFR_AF=0.1997;EUR_AF=0.0119;SAS_AF=0.1851;AA=C|||;VT=SNP
11	132423281	rs12278673	G	A	100	PASS	AC=1436;AF=0.286741;AN=5008;NS=2504;DP=18293;EAS_AF=0.1587;AMR_AF=0.2867;AFR_AF=0.354;EUR_AF=0.3499;SAS_AF=0.2628;AA=G|||;VT=SNP
11	132423356	rs73034689	A	T	100	PASS	AC=220;AF=0.0439297;AN=5008;NS=2504;DP=18392;EAS_AF=0.0595;AMR_AF=0.0101;AFR_AF=0.0257;EUR_AF=0.0358;SAS_AF=0.0849;AA=A|||;VT=SNP
11	132423626	rs73034692	C	T	100	PASS	AC=151;AF=0.0301518;AN=5008;NS=2504;DP=18230;EAS_AF=0.0595;AMR_AF=0.0086;AFR_AF=0.0068;EUR_AF=0.0358;SAS_AF=0.0409;AA=C|||;VT=SNP
11	132424078	rs75793580	C	A	100	PASS	AC=274;AF=0.0547125;AN=5008;NS=2504;DP=19099;EAS_AF=0.2113;AMR_AF=0;AFR_AF=0;EUR_AF=0.003;SAS_AF=0.0593;AA=C|||;VT=SNP
11	132424114	rs79892992	G	A	100	PASS	AC=963;AF=0.192292;AN=5008;NS=2504;DP=19289;EAS_AF=0.122;AMR_AF=0.0836;AFR_AF=0.441;EUR_AF=0.0129;SAS_AF=0.1902;AA=G|||;VT=SNP
11	132424824	rs73034694	G	A	100	PASS	AC=1366;AF=0.272764;AN=5008;NS=2504;DP=13040;EAS_AF=0.4812;AMR_AF=0.2954;AFR_AF=0.1974;EUR_AF=0.1451;SAS_AF=0.2751;AA=T|||;VT=SNP
11	132424932	rs4245108	G	C	100	PASS	AC=1270;AF=0.253594;AN=5008;NS=2504;DP=14641;EAS_AF=0.1726;AMR_AF=0.2565;AFR_AF=0.2587;EUR_AF=0.339;SAS_AF=0.2403;AA=G|||;VT=SNP
11	132425446	rs149789531	G	T	100	PASS	AC=58;AF=0.0115815;AN=5008;NS=2504;DP=17892;EAS_AF=0.0536;AMR_AF=0;AFR_AF=0.0008;EUR_AF=0;SAS_AF=0.0031;AA=G|||;VT=SNP
11	132425474	rs11223118	C	G	100	PASS	AC=1339;AF=0.267372;AN=5008;NS=2504;DP=17852;EAS_AF=0.2163;AMR_AF=0.3646;AFR_AF=0.1233;EUR_AF=0.4533;SAS_AF=0.2546;AA=C|||;VT=SNP
11	132425564	rs117234931	G	A	100	PASS	AC=21;AF=0.00419329;AN=5008;NS=2504;DP=17443;EAS_AF=0.0208;AMR_AF=0;AFR_AF=0;EUR_AF=0;SAS_AF=0;AA=G|||;VT=SNP
11	132425620	rs7951462	T	C	100	PASS	AC=3740;AF=0.746805;AN=5008;NS=2504;DP=16633;EAS_AF=0.8611;AMR_AF=0.7363;AFR_AF=0.7746;EUR_AF=0.5984;SAS_AF=0.7515;AA=C|||;VT=SNP
11	132425640	rs7951475	T	A	100	PASS	AC=2139;AF=0.427117;AN=5008;NS=2504;DP=16381;EAS_AF=0.6488;AMR_AF=0.3559;AFR_AF=0.4871;EUR_AF=0.1352;SAS_AF=0.4683;AA=T|||;VT=SNP
11	132425661	rs79148798	T	C	100	PASS	AC=731;AF=0.145966;AN=5008;NS=2504;DP=16346;EAS_AF=0.1617;AMR_AF=0.0605;AFR_AF=0.2496;EUR_AF=0.0109;SAS_AF=0.1892;AA=T|||;VT=SNP
11	132425797	rs7939336	A	T	100	PASS	AC=1426;AF=0.284744;AN=5008;NS=2504;DP=17888;EAS_AF=0.4782;AMR_AF=0.2983;AFR_AF=0.236;EUR_AF=0.1431;SAS_AF=0.2873;AA=A|||;VT=SNP
11	132426019	rs57882121	G	T	100	PASS	AC=2149;AF=0.429113;AN=5008;NS=2504;DP=15220;EAS_AF=0.6399;AMR_AF=0.3545;AFR_AF=0.4856;EUR_AF=0.1491;SAS_AF=0.4765;AA=G|||;VT=SNP
11	132426308	rs7103882	T	A	100	PASS	AC=1201;AF=0.239816;AN=5008;NS=2504;DP=18647;EAS_AF=0.004;AMR_AF=0.3458;AFR_AF=0.2337;EUR_AF=0.4394;SAS_AF=0.2106;AA=T|||;VT=SNP
11	132426368	rs73036805	C	A	100	PASS	AC=2132;AF=0.425719;AN=5008;NS=2504;DP=19083;EAS_AF=0.6399;AMR_AF=0.353;AFR_AF=0.4735;EUR_AF=0.1491;SAS_AF=0.4765;AA=C|||;VT=SNP
11	132426841	rs11223119	G	A	100	PASS	AC=979;AF=0.195487;AN=5008;NS=2504;DP=19522;EAS_AF=0.004;AMR_AF=0.3386;AFR_AF=0.0734;EUR_AF=0.4394;SAS_AF=0.2055;AA=G|||;VT=SNP
11	132427191	rs10894577	G	A	100	PASS	AC=3699;AF=0.738618;AN=5008;NS=2504;DP=18428;EAS_AF=0.8571;AMR_AF=0.7334;AFR_AF=0.7511;EUR_AF=0.5964;SAS_AF=0.7495;AA=A|||;VT=SNP
11	132427250	rs60056903	G	A	100	PASS	AC=377;AF=0.0752796;AN=5008;NS=2504;DP=19010;EAS_AF=0.2133;AMR_AF=0.0331;AFR_AF=0.053;EUR_AF=0.003;SAS_AF=0.0675;AA=g|||;VT=SNP
11	132427317	rs10894578	G	A	100	PASS	AC=3700;AF=0.738818;AN=5008;NS=2504;DP=18714;EAS_AF=0.8571;AMR_AF=0.7334;AFR_AF=0.7489;EUR_AF=0.5954;SAS_AF=0.7546;AA=A|||;VT=SNP
11	132427397	rs10894579	T	C	100	PASS	AC=1928;AF=0.384984;AN=5008;NS=2504;DP=18045;EAS_AF=0.1657;AMR_AF=0.4063;AFR_AF=0.4818;EUR_AF=0.4483;SAS_AF=0.3998;AA=C|||;VT=SNP
11	132427408	rs10894580	G	C	100	PASS	AC=1927;AF=0.384784;AN=5008;NS=2504;DP=17913;EAS_AF=0.1657;AMR_AF=0.4049;AFR_AF=0.4818;EUR_AF=0.4483;SAS_AF=0.3998;AA=G|||;VT=SNP
11	132427743	rs7116523	T	G	100	PASS	AC=1929;AF=0.385184;AN=5008;NS=2504;DP=18875;EAS_AF=0.1667;AMR_AF=0.4049;AFR_AF=0.4818;EUR_AF=0.4503;SAS_AF=0.3988;AA=T|||;VT=SNP
11	132428517	rs78097248	C	A	100	PASS	AC=303;AF=0.0605032;AN=5008;NS=2504;DP=13082;EAS_AF=0.2143;AMR_AF=0.0259;AFR_AF=0;EUR_AF=0.003;SAS_AF=0.0675;AA=C|||;VT=SNP
11	132428638	rs11223120	C	T	100	PASS	AC=3335;AF=0.665935;AN=5008;NS=2504;DP=14884;EAS_AF=0.6438;AMR_AF=0.7032;AFR_AF=0.7073;EUR_AF=0.5924;SAS_AF=0.682;AA=T|||;VT=SNP
11	132428725	rs11223121	C	T	100	PASS	AC=3705;AF=0.739816;AN=5008;NS=2504;DP=15088;EAS_AF=0.8581;AMR_AF=0.7334;AFR_AF=0.7519;EUR_AF=0.5954;SAS_AF=0.7546;AA=T|||;VT=SNP
11	132428813	rs6590645	T	C	100	PASS	AC=3349;AF=0.66873;AN=5008;NS=2504;DP=16845;EAS_AF=0.6488;AMR_AF=0.7032;AFR_AF=0.7073;EUR_AF=0.5954;SAS_AF=0.6881;AA=C|||;VT=SNP
11	132430522	rs7129053	T	C	100	PASS	AC=3685;AF=0.735823;AN=5008;NS=2504;DP=20026;EAS_AF=0.6488;AMR_AF=0.7695;AFR_AF=0.8192;EUR_AF=0.6829;SAS_AF=0.7434;AA=C|||;VT=SNP
11	132430580	rs78451044	C	T	100	PASS	AC=164;AF=0.0327476;AN=5008;NS=2504;DP=20995;EAS_AF=0.1141;AMR_AF=0.0634;AFR_AF=0.0023;EUR_AF=0;SAS_AF=0.002;AA=C|||;VT=SNP
11	132430684	rs77372837	G	C	100	PASS	AC=728;AF=0.145367;AN=5008;NS=2504;DP=20548;EAS_AF=0.1617;AMR_AF=0.0591;AFR_AF=0.2489;EUR_AF=0.0109;SAS_AF=0.1881;AA=C|||;VT=SNP
11	132430755	rs10750509	T	G	100	PASS	AC=3626;AF=0.724042;AN=5008;NS=2504;DP=20972;EAS_AF=0.6498;AMR_AF=0.7723;AFR_AF=0.7716;EUR_AF=0.6839;SAS_AF=0.7434;AA=T|||;VT=SNP
11	132431101	rs4341547	T	G	100	PASS	AC=3691;AF=0.737021;AN=5008;NS=2504;DP=20501;EAS_AF=0.6528;AMR_AF=0.7709;AFR_AF=0.8192;EUR_AF=0.6839;SAS_AF=0.7434;AA=G|||;VT=SNP
11	132431125	rs12295378	A	C	100	PASS	AC=1005;AF=0.200679;AN=5008;NS=2504;DP=20820;EAS_AF=0.004;AMR_AF=0.3444;AFR_AF=0.0885;EUR_AF=0.4384;SAS_AF=0.2086;AA=A|||;VT=SNP
11	132431215	rs7116926	C	T	100	PASS	AC=720;AF=0.14377;AN=5008;NS=2504;DP=21476;EAS_AF=0.1617;AMR_AF=0.0591;AFR_AF=0.2436;EUR_AF=0.0109;SAS_AF=0.1871;AA=C|||;VT=SNP
11	132433033	rs11223123	A	C	100	PASS	AC=1976;AF=0.394569;AN=5008;NS=2504;DP=20979;EAS_AF=0.1657;AMR_AF=0.4092;AFR_AF=0.4902;EUR_AF=0.4493;SAS_AF=0.4346;AA=C|||;VT=SNP
11	132433205	rs12365588	T	G	100	PASS	AC=1941;AF=0.38758;AN=5008;NS=2504;DP=20383;EAS_AF=0.1657;AMR_AF=0.4107;AFR_AF=0.4894;EUR_AF=0.4493;SAS_AF=0.3988;AA=T|||;VT=SNP
11	132433238	rs12576694	C	T	100	PASS	AC=1708;AF=0.341054;AN=5008;NS=2504;DP=20461;EAS_AF=0.4821;AMR_AF=0.3602;AFR_AF=0.3268;EUR_AF=0.2336;SAS_AF=0.3119;AA=C|||;VT=SNP
11	132433250	rs78000582	G	C	100	PASS	AC=167;AF=0.0333466;AN=5008;NS=2504;DP=20371;EAS_AF=0.0694;AMR_AF=0.0058;AFR_AF=0.0189;EUR_AF=0.0358;SAS_AF=0.0327;AA=G|||;VT=SNP
11	132433309	rs7933571	T	A	100	PASS	AC=1934;AF=0.386182;AN=5008;NS=2504;DP=20619;EAS_AF=0.1657;AMR_AF=0.4107;AFR_AF=0.4879;EUR_AF=0.4493;SAS_AF=0.3937;AA=T|||;VT=SNP
11	132433497	rs7933824	T	C	100	PASS	AC=1969;AF=0.393171;AN=5008;NS=2504;DP=18225;EAS_AF=0.1647;AMR_AF=0.4121;AFR_AF=0.4902;EUR_AF=0.4483;SAS_AF=0.4274;AA=T|||;VT=SNP
11	132433690	rs7947639	G	A	100	PASS	AC=1240;AF=0.247604;AN=5008;NS=2504;DP=18758;EAS_AF=0.004;AMR_AF=0.3516;AFR_AF=0.2443;EUR_AF=0.4354;SAS_AF=0.2362;AA=A|||;VT=SNP
11	132433851	rs10894581	A	G	100	PASS	AC=1986;AF=0.396565;AN=5008;NS=2504;DP=18793;EAS_AF=0.1647;AMR_AF=0.415;AFR_AF=0.503;EUR_AF=0.4463;SAS_AF=0.4274;AA=G|||;VT=SNP
11	132433895	rs75980039	C	T	100	PASS	AC=1016;AF=0.202875;AN=5008;NS=2504;DP=19602;EAS_AF=0.4137;AMR_AF=0.281;AFR_AF=0.0651;EUR_AF=0.1243;SAS_AF=0.1973;AA=C|||;VT=SNP
11	132434031	rs79951818	G	A	100	PASS	AC=381;AF=0.0760783;AN=5008;NS=2504;DP=19879;EAS_AF=0.1607;AMR_AF=0.0317;AFR_AF=0;EUR_AF=0.0109;SAS_AF=0.1902;AA=G|||;VT=SNP
11	132434039	rs7937193	T	G	100	PASS	AC=1967;AF=0.392772;AN=5008;NS=2504;DP=20197;EAS_AF=0.1647;AMR_AF=0.4121;AFR_AF=0.4902;EUR_AF=0.4463;SAS_AF=0.4274;AA=A|||;VT=SNP
11	132434368	rs7950942	A	G	100	PASS	AC=3684;AF=0.735623;AN=5008;NS=2504;DP=20269;EAS_AF=0.6518;AMR_AF=0.7723;AFR_AF=0.8192;EUR_AF=0.6809;SAS_AF=0.7393;AA=G|||;VT=SNP
11	132434405	rs10894582	C	T	100	PASS	AC=987;AF=0.197085;AN=5008;NS=2504;DP=20385;EAS_AF=0.004;AMR_AF=0.3401;AFR_AF=0.0885;EUR_AF=0.4304;SAS_AF=0.2014;AA=C|||;VT=SNP
11	132434536	rs4331101	A	G	100	PASS	AC=987;AF=0.197085;AN=5008;NS=2504;DP=21381;EAS_AF=0.004;AMR_AF=0.3401;AFR_AF=0.0885;EUR_AF=0.4304;SAS_AF=0.2014;AA=A|||;VT=SNP
11	132435347	rs11223124	T	C	100	PASS	AC=384;AF=0.0766773;AN=5008;NS=2504;DP=19255;EAS_AF=0.2103;AMR_AF=0.0274;AFR_AF=0.0378;EUR_AF=0.003;SAS_AF=0.1022;AA=T|||;VT=SNP
11	132435400	rs11223125	C	T	100	PASS	AC=351;AF=0.0700879;AN=5008;NS=2504;DP=17852;EAS_AF=0.2103;AMR_AF=0.0274;AFR_AF=0.0386;EUR_AF=0.003;SAS_AF=0.0675;AA=C|||;VT=SNP
11	132435701	rs9645675	T	G	100	PASS	AC=3664;AF=0.731629;AN=5008;NS=2504;DP=18132;EAS_AF=0.7927;AMR_AF=0.7867;AFR_AF=0.6914;EUR_AF=0.6481;SAS_AF=0.7699;AA=G|||;VT=SNP
11	132435726	rs11223126	A	G	100	PASS	AC=385;AF=0.076877;AN=5008;NS=2504;DP=17262;EAS_AF=0.2103;AMR_AF=0.0274;AFR_AF=0.0386;EUR_AF=0.003;SAS_AF=0.1022;AA=A|||;VT=SNP
11	132435757	rs112443917	G	C	100	PASS	AC=1560;AF=0.311502;AN=5008;NS=2504;DP=15594;EAS_AF=0.4177;AMR_AF=0.3545;AFR_AF=0.3177;EUR_AF=0.1988;SAS_AF=0.2791;AA=G|||;VT=SNP
11	132435915	rs149385754	G	A	100	PASS	AC=76;AF=0.0151757;AN=5008;NS=2504;DP=15193;EAS_AF=0.0645;AMR_AF=0;AFR_AF=0.0008;EUR_AF=0;SAS_AF=0.0102;AA=G|||;VT=SNP
11	132436066	rs79193753	A	G	100	PASS	AC=385;AF=0.076877;AN=5008;NS=2504;DP=17347;EAS_AF=0.2103;AMR_AF=0.0274;AFR_AF=0.0386;EUR_AF=0.003;SAS_AF=0.1022;AA=G|||;VT=SNP
11	132436185	rs77774478	G	A	100	PASS	AC=383;AF=0.0764776;AN=5008;NS=2504;DP=17834;EAS_AF=0.2093;AMR_AF=0.0274;AFR_AF=0.0378;EUR_AF=0.003;SAS_AF=0.1022;AA=G|||;VT=SNP
11	132436665	rs74539667	A	G	100	PASS	AC=933;AF=0.186302;AN=5008;NS=2504;DP=20576;EAS_AF=0.4177;AMR_AF=0.2781;AFR_AF=0.0091;EUR_AF=0.1163;SAS_AF=0.1943;AA=A|||;VT=SNP
11	132436836	rs10791236	G	A	100	PASS	AC=3301;AF=0.659145;AN=5008;NS=2504;DP=18440;EAS_AF=0.5784;AMR_AF=0.7594;AFR_AF=0.652;EUR_AF=0.6451;SAS_AF=0.6953;AA=G|||;VT=SNP
11	132437329	rs61906380	C	T	100	PASS	AC=1518;AF=0.303115;AN=5008;NS=2504;DP=18361;EAS_AF=0.4147;AMR_AF=0.3386;AFR_AF=0.3101;EUR_AF=0.1819;SAS_AF=0.2781;AA=C|||;VT=SNP
11	132437520	rs79775955	A	G	100	PASS	AC=178;AF=0.0355431;AN=5008;NS=2504;DP=19485;EAS_AF=0.0704;AMR_AF=0.0058;AFR_AF=0.0182;EUR_AF=0.0358;SAS_AF=0.044;AA=G|||;VT=SNP
11	132437680	rs76604233	G	A	100	PASS	AC=974;AF=0.194489;AN=5008;NS=2504;DP=18212;EAS_AF=0.4147;AMR_AF=0.2651;AFR_AF=0.0552;EUR_AF=0.1074;SAS_AF=0.1953;AA=G|||;VT=SNP
11	132437897	rs73036845	G	T	100	PASS	AC=177;AF=0.0353435;AN=5008;NS=2504;DP=16772;EAS_AF=0.0694;AMR_AF=0.0058;AFR_AF=0.0182;EUR_AF=0.0358;SAS_AF=0.044;AA=T|||;VT=SNP
11	132437995	rs7945386	C	T	100	PASS	AC=343;AF=0.0684904;AN=5008;NS=2504;DP=18411;EAS_AF=0.0694;AMR_AF=0.0115;AFR_AF=0.1407;EUR_AF=0.0358;SAS_AF=0.044;AA=T|||;VT=SNP
11	132438368	rs73036850	T	C	100	PASS	AC=178;AF=0.0355431;AN=5008;NS=2504;DP=19085;EAS_AF=0.0704;AMR_AF=0.0058;AFR_AF=0.0182;EUR_AF=0.0358;SAS_AF=0.044;AA=T|||;VT=SNP
11	132438694	rs4623914	C	T	100	PASS	AC=4041;AF=0.806909;AN=5008;NS=2504;DP=15587;EAS_AF=0.8621;AMR_AF=0.7997;AFR_AF=0.8623;EUR_AF=0.6839;SAS_AF=0.8067;AA=T|||;VT=SNP
11	132438853	rs56785722	A	G	100	PASS	AC=303;AF=0.0605032;AN=5008;NS=2504;DP=16997;EAS_AF=0.2133;AMR_AF=0.0259;AFR_AF=0;EUR_AF=0.003;SAS_AF=0.0685;AA=A|||;VT=SNP
11	132439051	rs77659019	G	A	100	PASS	AC=350;AF=0.0698882;AN=5008;NS=2504;DP=17126;EAS_AF=0.0704;AMR_AF=0.0115;AFR_AF=0.1415;EUR_AF=0.0358;SAS_AF=0.0491;AA=A|||;VT=SNP
11	132439231	rs73036853	G	C	100	PASS	AC=380;AF=0.0758786;AN=5008;NS=2504;DP=18209;EAS_AF=0.0704;AMR_AF=0.0101;AFR_AF=0.1392;EUR_AF=0.0358;SAS_AF=0.0838;AA=G|||;VT=SNP
11	132439260	rs6590646	T	C	100	PASS	AC=2487;AF=0.496605;AN=5008;NS=2504;DP=17750;EAS_AF=0.4891;AMR_AF=0.6513;AFR_AF=0.3381;EUR_AF=0.5994;SAS_AF=0.5031;AA=C|||;VT=SNP
11	132440016	rs9645676	C	G	100	PASS	AC=4040;AF=0.806709;AN=5008;NS=2504;DP=16376;EAS_AF=0.8611;AMR_AF=0.8012;AFR_AF=0.8638;EUR_AF=0.6809;SAS_AF=0.8067;AA=G|||;VT=SNP
11	132441014	rs117964612	C	T	100	PASS	AC=169;AF=0.033746;AN=5008;NS=2504;DP=15208;EAS_AF=0.122;AMR_AF=0;AFR_AF=0;EUR_AF=0;SAS_AF=0.047;AA=C|||;VT=SNP
11	132441126	rs113982167	C	T	100	PASS	AC=1048;AF=0.209265;AN=5008;NS=2504;DP=15884;EAS_AF=0.4157;AMR_AF=0.2738;AFR_AF=0.1029;EUR_AF=0.1074;SAS_AF=0.1994;AA=C|||;VT=SNP
11	132441192	rs7929325	C	A	100	PASS	AC=335;AF=0.066893;AN=5008;NS=2504;DP=18412;EAS_AF=0.0704;AMR_AF=0.0115;AFR_AF=0.1415;EUR_AF=0.0358;SAS_AF=0.0337;AA=C|||;VT=SNP
11	132441541	rs73036858	C	A	100	PASS	AC=193;AF=0.0385383;AN=5008;NS=2504;DP=18289;EAS_AF=0.0704;AMR_AF=0.0072;AFR_AF=0.0363;EUR_AF=0.0358;SAS_AF=0.0337;AA=C|||;VT=SNP
11	132441570	rs12796558	G	A	100	PASS	AC=2397;AF=0.478634;AN=5008;NS=2504;DP=18854;EAS_AF=0.4891;AMR_AF=0.6427;AFR_AF=0.3306;EUR_AF=0.5895;SAS_AF=0.4376;AA=A|||;VT=SNP
11	132441659	rs11223131	C	T	100	PASS	AC=2407;AF=0.480631;AN=5008;NS=2504;DP=18803;EAS_AF=0.4901;AMR_AF=0.6427;AFR_AF=0.3336;EUR_AF=0.5944;SAS_AF=0.4376;AA=T|||;VT=SNP
11	132441815	rs73036864	C	T	100	PASS	AC=168;AF=0.0335463;AN=5008;NS=2504;DP=16191;EAS_AF=0.0704;AMR_AF=0.0058;AFR_AF=0.0182;EUR_AF=0.0358;SAS_AF=0.0337;AA=C|||;VT=SNP
11	132441833	rs75823008	A	T	100	PASS	AC=335;AF=0.066893;AN=5008;NS=2504;DP=15610;EAS_AF=0.0704;AMR_AF=0.0115;AFR_AF=0.1415;EUR_AF=0.0358;SAS_AF=0.0337;AA=T|||;VT=SNP
11	132442010	rs73036866	T	G	100	PASS	AC=370;AF=0.0738818;AN=5008;NS=2504;DP=15313;EAS_AF=0.0704;AMR_AF=0.013;AFR_AF=0.1422;EUR_AF=0.0358;SAS_AF=0.0675;AA=t|||;VT=SNP
11	132442112	rs73036868	T	C	100	PASS	AC=373;AF=0.0744808;AN=5008;NS=2504;DP=17003;EAS_AF=0.0704;AMR_AF=0.0115;AFR_AF=0.1415;EUR_AF=0.0358;SAS_AF=0.0726;AA=C|||;VT=SNP
11	132442113	rs76508367	G	C	100	PASS	AC=299;AF=0.0597045;AN=5008;NS=2504;DP=16956;EAS_AF=0.2103;AMR_AF=0.0259;AFR_AF=0;EUR_AF=0.003;SAS_AF=0.0675;AA=G|||;VT=SNP
11	132442147	rs73036870	C	A	100	PASS	AC=168;AF=0.0335463;AN=5008;NS=2504;DP=16822;EAS_AF=0.0704;AMR_AF=0.0058;AFR_AF=0.0182;EUR_AF=0.0358;SAS_AF=0.0337;AA=C|||;VT=SNP
11	132442216	rs73036871	T	C	100	PASS	AC=206;AF=0.0411342;AN=5008;NS=2504;DP=17096;EAS_AF=0.0704;AMR_AF=0.0058;AFR_AF=0.0182;EUR_AF=0.0358;SAS_AF=0.0726;AA=T|||;VT=SNP
11	132442431	rs11223132	A	G	100	PASS	AC=299;AF=0.0597045;AN=5008;NS=2504;DP=16960;EAS_AF=0.2103;AMR_AF=0.0259;AFR_AF=0;EUR_AF=0.003;SAS_AF=0.0675;AA=A|||;VT=SNP
11	132442531	rs11223133	A	T	100	PASS	AC=2407;AF=0.480631;AN=5008;NS=2504;DP=16776;EAS_AF=0.4911;AMR_AF=0.6427;AFR_AF=0.3336;EUR_AF=0.5934;SAS_AF=0.4376;AA=T|||;VT=SNP
11	132442616	rs144532536	T	A	100	PASS	AC=38;AF=0.00758786;AN=5008;NS=2504;DP=16230;EAS_AF=0.0218;AMR_AF=0.0231;AFR_AF=0;EUR_AF=0;SAS_AF=0;AA=T|||;VT=SNP
11	132442693	rs10894583	T	G	100	PASS	AC=4070;AF=0.8127;AN=5008;NS=2504;DP=15337;EAS_AF=0.8819;AMR_AF=0.7997;AFR_AF=0.8646;EUR_AF=0.6839;SAS_AF=0.8129;AA=G|||;VT=SNP
11	132442939	rs73036876	A	C	100	PASS	AC=336;AF=0.0670927;AN=5008;NS=2504;DP=14937;EAS_AF=0.0714;AMR_AF=0.0115;AFR_AF=0.1415;EUR_AF=0.0358;SAS_AF=0.0337;AA=A|||;VT=SNP
11	132443117	rs78420918	T	G	100	PASS	AC=760;AF=0.151757;AN=5008;NS=2504;DP=15565;EAS_AF=0.1825;AMR_AF=0.0605;AFR_AF=0.2466;EUR_AF=0.0129;SAS_AF=0.1994;AA=C|||;VT=SNP
11	132443296	rs61571621	T	C	100	PASS	AC=832;AF=0.166134;AN=5008;NS=2504;DP=18301;EAS_AF=0.2133;AMR_AF=0.0951;AFR_AF=0.2511;EUR_AF=0.0775;SAS_AF=0.1442;AA=T|||;VT=SNP
11	132444192	rs7119584	C	T	100	PASS	AC=2440;AF=0.48722;AN=5008;NS=2504;DP=12647;EAS_AF=0.4871;AMR_AF=0.6441;AFR_AF=0.3646;EUR_AF=0.5885;SAS_AF=0.4376;AA=T|||;VT=SNP
11	132444524	rs7941613	A	G	100	PASS	AC=344;AF=0.0686901;AN=5008;NS=2504;DP=14984;EAS_AF=0.0714;AMR_AF=0.013;AFR_AF=0.1467;EUR_AF=0.0358;SAS_AF=0.0337;AA=A|||;VT=SNP
11	132444731	rs73036885	C	T	100	PASS	AC=168;AF=0.0335463;AN=5008;NS=2504;DP=15010;EAS_AF=0.0704;AMR_AF=0.0058;AFR_AF=0.0182;EUR_AF=0.0358;SAS_AF=0.0337;AA=C|||;VT=SNP
11	132444779	rs7945022	G	A	100	PASS	AC=1074;AF=0.214457;AN=5008;NS=2504;DP=16531;EAS_AF=0.4117;AMR_AF=0.2738;AFR_AF=0.1293;EUR_AF=0.1024;SAS_AF=0.1994;AA=G|||;VT=SNP
11	132444846	rs10894585	T	G	100	PASS	AC=1020;AF=0.203674;AN=5008;NS=2504;DP=15819;EAS_AF=0.004;AMR_AF=0.3588;AFR_AF=0.0862;EUR_AF=0.4513;SAS_AF=0.2035;AA=T|||;VT=SNP
11	132445316	rs11223134	T	A	100	PASS	AC=833;AF=0.166334;AN=5008;NS=2504;DP=13853;EAS_AF=0.2143;AMR_AF=0.0951;AFR_AF=0.2511;EUR_AF=0.0775;SAS_AF=0.1442;AA=T|||;VT=SNP
11	132445353	rs7945563	C	T	100	PASS	AC=2438;AF=0.486821;AN=5008;NS=2504;DP=13507;EAS_AF=0.4861;AMR_AF=0.6455;AFR_AF=0.3638;EUR_AF=0.5885;SAS_AF=0.4366;AA=T|||;VT=SNP
11	132445786	rs182610530	A	G	100	PASS	AC=27;AF=0.00539137;AN=5008;NS=2504;DP=15208;EAS_AF=0.0069;AMR_AF=0.0259;AFR_AF=0;EUR_AF=0;SAS_AF=0.002;AA=A|||;VT=SNP
11	132445801	rs187487475	C	G	100	PASS	AC=27;AF=0.00539137;AN=5008;NS=2504;DP=15122;EAS_AF=0.0069;AMR_AF=0.0259;AFR_AF=0;EUR_AF=0;SAS_AF=0.002;AA=C|||;VT=SNP
11	132445978	rs4267082	C	T	100	PASS	AC=3230;AF=0.644968;AN=5008;NS=2504;DP=16831;EAS_AF=0.6687;AMR_AF=0.7046;AFR_AF=0.6112;EUR_AF=0.6014;SAS_AF=0.6687;AA=T|||;VT=SNP
11	132445981	rs80282155	T	C	100	PASS	AC=759;AF=0.151558;AN=5008;NS=2504;DP=16861;EAS_AF=0.1825;AMR_AF=0.0605;AFR_AF=0.2474;EUR_AF=0.0129;SAS_AF=0.1973;AA=T|||;VT=SNP
11	132446174	rs4130458	T	C	100	PASS	AC=759;AF=0.151558;AN=5008;NS=2504;DP=17275;EAS_AF=0.1825;AMR_AF=0.0605;AFR_AF=0.2474;EUR_AF=0.0129;SAS_AF=0.1973;AA=T|||;VT=SNP
11	132446286	rs4130459	T	A	100	PASS	AC=759;AF=0.151558;AN=5008;NS=2504;DP=18152;EAS_AF=0.1825;AMR_AF=0.0605;AFR_AF=0.2474;EUR_AF=0.0129;SAS_AF=0.1973;AA=t|||;VT=SNP
11	132446439	rs73036890	G	T	100	PASS	AC=171;AF=0.0341454;AN=5008;NS=2504;DP=18393;EAS_AF=0.0694;AMR_AF=0.0058;AFR_AF=0.0182;EUR_AF=0.0358;SAS_AF=0.0378;AA=G|||;VT=SNP
11	132446617	rs4306297	T	C	100	PASS	AC=4070;AF=0.8127;AN=5008;NS=2504;DP=19790;EAS_AF=0.8829;AMR_AF=0.7997;AFR_AF=0.8638;EUR_AF=0.6839;SAS_AF=0.8129;AA=C|||;VT=SNP
11	132446880	rs4274202	C	T	100	PASS	AC=3847;AF=0.768171;AN=5008;NS=2504;DP=18372;EAS_AF=0.8125;AMR_AF=0.7925;AFR_AF=0.8366;EUR_AF=0.6441;SAS_AF=0.7403;AA=C|||;VT=SNP
11	132446893	rs55969708	T	G	100	PASS	AC=832;AF=0.166134;AN=5008;NS=2504;DP=17737;EAS_AF=0.2143;AMR_AF=0.0951;AFR_AF=0.2511;EUR_AF=0.0765;SAS_AF=0.1442;AA=T|||;VT=SNP
11	132446994	rs10894586	C	T	100	PASS	AC=957;AF=0.191094;AN=5008;NS=2504;DP=17208;EAS_AF=0.004;AMR_AF=0.3401;AFR_AF=0.0696;EUR_AF=0.4294;SAS_AF=0.1973;AA=C|||;VT=SNP
11	132447441	rs11223135	A	T	100	PASS	AC=303;AF=0.0605032;AN=5008;NS=2504;DP=15118;EAS_AF=0.2143;AMR_AF=0.0259;AFR_AF=0;EUR_AF=0.003;SAS_AF=0.0675;AA=A|||;VT=SNP
11	132447560	rs73036896	A	G	100	PASS	AC=172;AF=0.034345;AN=5008;NS=2504;DP=17199;EAS_AF=0.0704;AMR_AF=0.0058;AFR_AF=0.0182;EUR_AF=0.0358;SAS_AF=0.0378;AA=A|||;VT=SNP
11	132447920	rs79614491	A	G	100	PASS	AC=942;AF=0.188099;AN=5008;NS=2504;DP=19902;EAS_AF=0.1825;AMR_AF=0.0677;AFR_AF=0.382;EUR_AF=0.0129;SAS_AF=0.1973;AA=A|||;VT=SNP
11	132448168	rs4351825	T	C	100	PASS	AC=2100;AF=0.419329;AN=5008;NS=2504;DP=19313;EAS_AF=0.4206;AMR_AF=0.6326;AFR_AF=0.2141;EUR_AF=0.5586;SAS_AF=0.4008;AA=T|||;VT=SNP
11	132448304	rs4937712	G	A	100	PASS	AC=4065;AF=0.811701;AN=5008;NS=2504;DP=8894;EAS_AF=0.8819;AMR_AF=0.7997;AFR_AF=0.8638;EUR_AF=0.6799;SAS_AF=0.8129;AA=A|||;VT=SNP
11	132448446	rs77854392	A	C	100	PASS	AC=303;AF=0.0605032;AN=5008;NS=2504;DP=19473;EAS_AF=0.2143;AMR_AF=0.0259;AFR_AF=0;EUR_AF=0.003;SAS_AF=0.0675;AA=A|||;VT=SNP
11	132448576	rs58116207	T	G	100	PASS	AC=760;AF=0.151757;AN=5008;NS=2504;DP=19252;EAS_AF=0.1825;AMR_AF=0.0605;AFR_AF=0.2474;EUR_AF=0.0129;SAS_AF=0.1984;AA=T|||;VT=SNP
11	132448845	rs56775641	A	G	100	PASS	AC=759;AF=0.151558;AN=5008;NS=2504;DP=16339;EAS_AF=0.1825;AMR_AF=0.0605;AFR_AF=0.2474;EUR_AF=0.0129;SAS_AF=0.1973;AA=G|||;VT=SNP
11	132449103	rs58817089	C	A	100	PASS	AC=167;AF=0.0333466;AN=5008;NS=2504;DP=17570;EAS_AF=0.0694;AMR_AF=0.0058;AFR_AF=0.0182;EUR_AF=0.0358;SAS_AF=0.0337;AA=C|||;VT=SNP
11	132449567	rs73041722	G	T	100	PASS	AC=168;AF=0.0335463;AN=5008;NS=2504;DP=18627;EAS_AF=0.0704;AMR_AF=0.0058;AFR_AF=0.0182;EUR_AF=0.0358;SAS_AF=0.0337;AA=G|||;VT=SNP
11	132449844	rs7122289	G	C	100	PASS	AC=2104;AF=0.420128;AN=5008;NS=2504;DP=19653;EAS_AF=0.4206;AMR_AF=0.6326;AFR_AF=0.2186;EUR_AF=0.5537;SAS_AF=0.4039;AA=G|||;VT=SNP
11	132450525	rs80345132	A	T	100	PASS	AC=753;AF=0.150359;AN=5008;NS=2504;DP=16687;EAS_AF=0.1825;AMR_AF=0.0591;AFR_AF=0.2451;EUR_AF=0.0129;SAS_AF=0.1953;AA=A|||;VT=SNP
11	132450684	rs10894587	G	C	100	PASS	AC=970;AF=0.19369;AN=5008;NS=2504;DP=17299;EAS_AF=0.004;AMR_AF=0.3444;AFR_AF=0.0703;EUR_AF=0.4344;SAS_AF=0.2014;AA=G|||;VT=SNP
11	132450768	rs76607204	C	T	100	PASS	AC=967;AF=0.193091;AN=5008;NS=2504;DP=17787;EAS_AF=0.4137;AMR_AF=0.2651;AFR_AF=0.0552;EUR_AF=0.1024;SAS_AF=0.1943;AA=C|||;VT=SNP
11	132451525	rs11223136	C	T	100	PASS	AC=2882;AF=0.575479;AN=5008;NS=2504;DP=19528;EAS_AF=0.631;AMR_AF=0.7205;AFR_AF=0.4592;EUR_AF=0.6282;SAS_AF=0.5184;AA=C|||;VT=SNP
11	132452659	rs12222850	G	A	100	PASS	AC=1857;AF=0.370807;AN=5008;NS=2504;DP=17290;EAS_AF=0.625;AMR_AF=0.3617;AFR_AF=0.3646;EUR_AF=0.1809;SAS_AF=0.319;AA=G|||;VT=SNP
11	132452911	rs79842435	T	C	100	PASS	AC=753;AF=0.150359;AN=5008;NS=2504;DP=16726;EAS_AF=0.1825;AMR_AF=0.0591;AFR_AF=0.2451;EUR_AF=0.0129;SAS_AF=0.1953;AA=T|||;VT=SNP
11	132453341	rs75470688	G	A	100	PASS	AC=752;AF=0.15016;AN=5008;NS=2504;DP=16072;EAS_AF=0.1815;AMR_AF=0.0591;AFR_AF=0.2458;EUR_AF=0.0129;SAS_AF=0.1943;AA=G|||;VT=SNP
11	132454533	rs9667235	T	G	100	PASS	AC=1022;AF=0.204073;AN=5008;NS=2504;DP=15550;EAS_AF=0.4167;AMR_AF=0.2882;AFR_AF=0.059;EUR_AF=0.1302;SAS_AF=0.1973;AA=T|||;VT=SNP
11	132455103	rs4622275	G	A	100	PASS	AC=964;AF=0.192492;AN=5008;NS=2504;DP=19088;EAS_AF=0.004;AMR_AF=0.3401;AFR_AF=0.0711;EUR_AF=0.4304;SAS_AF=0.2014;AA=G|||;VT=SNP
11	132455160	rs4465375	C	T	100	PASS	AC=4021;AF=0.802915;AN=5008;NS=2504;DP=18339;EAS_AF=0.8819;AMR_AF=0.7911;AFR_AF=0.8502;EUR_AF=0.6809;SAS_AF=0.7914;AA=T|||;VT=SNP
11	132455261	rs60765758	C	T	100	PASS	AC=1843;AF=0.368011;AN=5008;NS=2504;DP=17572;EAS_AF=0.624;AMR_AF=0.3631;AFR_AF=0.3699;EUR_AF=0.1859;SAS_AF=0.2924;AA=C|||;VT=SNP
11	132455434	rs79994363	A	G	100	PASS	AC=985;AF=0.196685;AN=5008;NS=2504;DP=18053;EAS_AF=0.4137;AMR_AF=0.2723;AFR_AF=0.0567;EUR_AF=0.1133;SAS_AF=0.1943;AA=A|||;VT=SNP
11	132455489	rs60428579	G	A	100	PASS	AC=1867;AF=0.372804;AN=5008;NS=2504;DP=17362;EAS_AF=0.626;AMR_AF=0.3631;AFR_AF=0.3699;EUR_AF=0.1809;SAS_AF=0.32;AA=G|||;VT=SNP
11	132455531	rs7130121	T	C	100	PASS	AC=3855;AF=0.769768;AN=5008;NS=2504;DP=17780;EAS_AF=0.8125;AMR_AF=0.7853;AFR_AF=0.8313;EUR_AF=0.6471;SAS_AF=0.7577;AA=C|||;VT=SNP
11	132455632	rs73041734	C	T	100	PASS	AC=167;AF=0.0333466;AN=5008;NS=2504;DP=19526;EAS_AF=0.0694;AMR_AF=0.0058;AFR_AF=0.0182;EUR_AF=0.0358;SAS_AF=0.0337;AA=C|||;VT=SNP
11	132455750	rs146814582	G	A	100	PASS	AC=32;AF=0.00638978;AN=5008;NS=2504;DP=20693;EAS_AF=0.0308;AMR_AF=0;AFR_AF=0;EUR_AF=0;SAS_AF=0.001;AA=G|||;VT=SNP
11	132455990	rs35283427	G	A	100	PASS	AC=4060;AF=0.810703;AN=5008;NS=2504;DP=18363;EAS_AF=0.8819;AMR_AF=0.7997;AFR_AF=0.8616;EUR_AF=0.6799;SAS_AF=0.8108;AA=A|||;VT=SNP
11	132456026	rs60853642	G	A	100	PASS	AC=4015;AF=0.801717;AN=5008;NS=2504;DP=18669;EAS_AF=0.8819;AMR_AF=0.7911;AFR_AF=0.8495;EUR_AF=0.6759;SAS_AF=0.7914;AA=A|||;VT=SNP
11	132457089	rs7107646	G	A	100	PASS	AC=4060;AF=0.810703;AN=5008;NS=2504;DP=22294;EAS_AF=0.8819;AMR_AF=0.7997;AFR_AF=0.8616;EUR_AF=0.6799;SAS_AF=0.8108;AA=A|||;VT=SNP
11	132457093	rs73041738	T	A	100	PASS	AC=168;AF=0.0335463;AN=5008;NS=2504;DP=22472;EAS_AF=0.0704;AMR_AF=0.0058;AFR_AF=0.0182;EUR_AF=0.0358;SAS_AF=0.0337;AA=T|||;VT=SNP
11	132457484	rs74743952	G	C	100	PASS	AC=182;AF=0.0363419;AN=5008;NS=2504;DP=22279;EAS_AF=0.0933;AMR_AF=0.1196;AFR_AF=0;EUR_AF=0.001;SAS_AF=0.0041;AA=G|||;VT=SNP
11	132457695	rs78611427	C	A	100	PASS	AC=741;AF=0.147963;AN=5008;NS=2504;DP=19259;EAS_AF=0.1806;AMR_AF=0.0591;AFR_AF=0.2398;EUR_AF=0.0129;SAS_AF=0.1922;AA=C|||;VT=SNP
11	132458133	rs75035994	T	A	100	PASS	AC=755;AF=0.150759;AN=5008;NS=2504;DP=17597;EAS_AF=0.1825;AMR_AF=0.0605;AFR_AF=0.2466;EUR_AF=0.0129;SAS_AF=0.1943;AA=T|||;VT=SNP
11	132458349	rs11607783	A	G	100	PASS	AC=1184;AF=0.236422;AN=5008;NS=2504;DP=21280;EAS_AF=0.004;AMR_AF=0.3617;AFR_AF=0.2118;EUR_AF=0.4473;SAS_AF=0.2035;AA=A|||;VT=SNP
11	132458871	rs11223138	A	G	100	PASS	AC=797;AF=0.159145;AN=5008;NS=2504;DP=20732;EAS_AF=0.2143;AMR_AF=0.0879;AFR_AF=0.2451;EUR_AF=0.0736;SAS_AF=0.1247;AA=a|||;VT=SNP
11	132458929	rs117072036	T	G	100	PASS	AC=214;AF=0.0427316;AN=5008;NS=2504;DP=20370;EAS_AF=0.0496;AMR_AF=0.0317;AFR_AF=0;EUR_AF=0.0109;SAS_AF=0.1339;AA=t|||;VT=SNP
11	132459288	rs73041741	T	C	100	PASS	AC=168;AF=0.0335463;AN=5008;NS=2504;DP=19475;EAS_AF=0.0704;AMR_AF=0.0058;AFR_AF=0.0182;EUR_AF=0.0358;SAS_AF=0.0337;AA=T|||;VT=SNP
11	132459301	rs73041742	G	A	100	PASS	AC=167;AF=0.0333466;AN=5008;NS=2504;DP=19810;EAS_AF=0.0694;AMR_AF=0.0058;AFR_AF=0.0182;EUR_AF=0.0358;SAS_AF=0.0337;AA=G|||;VT=SNP
11	132459706	rs7116863	A	G	100	PASS	AC=3096;AF=0.618211;AN=5008;NS=2504;DP=18086;EAS_AF=0.63;AMR_AF=0.7248;AFR_AF=0.587;EUR_AF=0.6272;SAS_AF=0.5634;AA=G|||;VT=SNP
11	132460823	rs73041745	T	C	100	PASS	AC=202;AF=0.0403355;AN=5008;NS=2504;DP=18410;EAS_AF=0.0774;AMR_AF=0.013;AFR_AF=0.0219;EUR_AF=0.0398;SAS_AF=0.047;AA=T|||;VT=SNP
11	132461002	rs73041747	G	C	100	PASS	AC=180;AF=0.0359425;AN=5008;NS=2504;DP=17102;EAS_AF=0.0774;AMR_AF=0.0058;AFR_AF=0.0182;EUR_AF=0.0358;SAS_AF=0.0389;AA=G|||;VT=SNP
11	132461318	rs2437832	T	C	100	PASS	AC=3097;AF=0.618411;AN=5008;NS=2504;DP=20306;EAS_AF=0.629;AMR_AF=0.7248;AFR_AF=0.587;EUR_AF=0.6342;SAS_AF=0.5583;AA=C|||;VT=SNP
11	132461616	rs2437831	C	T	100	PASS	AC=4063;AF=0.811302;AN=5008;NS=2504;DP=20743;EAS_AF=0.8819;AMR_AF=0.7997;AFR_AF=0.8623;EUR_AF=0.6819;SAS_AF=0.8108;AA=T|||;VT=SNP
11	132461740	rs56718161	T	C	100	PASS	AC=22;AF=0.00439297;AN=5008;NS=2504;DP=20820;EAS_AF=0.0188;AMR_AF=0;AFR_AF=0;EUR_AF=0.003;SAS_AF=0;AA=T|||;VT=SNP
11	132461898	rs58974520	A	G	100	PASS	AC=300;AF=0.0599042;AN=5008;NS=2504;DP=19501;EAS_AF=0.2113;AMR_AF=0.0259;AFR_AF=0;EUR_AF=0.003;SAS_AF=0.0675;AA=A|||;VT=SNP
11	132462747	rs73041750	A	G	100	PASS	AC=991;AF=0.197883;AN=5008;NS=2504;DP=20515;EAS_AF=0.248;AMR_AF=0.0778;AFR_AF=0.2678;EUR_AF=0.0557;SAS_AF=0.2832;AA=G|||;VT=SNP
11	132463554	rs2246352	G	A	100	PASS	AC=1968;AF=0.392971;AN=5008;NS=2504;DP=16467;EAS_AF=0.627;AMR_AF=0.3818;AFR_AF=0.3994;EUR_AF=0.2107;SAS_AF=0.3384;AA=G|||;VT=SNP
11	132463782	rs145308951	G	C	100	PASS	AC=21;AF=0.00419329;AN=5008;NS=2504;DP=19110;EAS_AF=0.0208;AMR_AF=0;AFR_AF=0;EUR_AF=0;SAS_AF=0;AA=G|||;VT=SNP
11	132464215	rs10791237	G	C	100	PASS	AC=2030;AF=0.405351;AN=5008;NS=2504;DP=14850;EAS_AF=0.252;AMR_AF=0.4352;AFR_AF=0.3828;EUR_AF=0.4911;SAS_AF=0.4847;AA=C|||;VT=SNP
11	132464349	rs10791238	G	T	100	PASS	AC=1015;AF=0.202676;AN=5008;NS=2504;DP=13272;EAS_AF=0.004;AMR_AF=0.3516;AFR_AF=0.0998;EUR_AF=0.4354;SAS_AF=0.2014;AA=G|||;VT=SNP
11	132464439	rs10791239	T	C	100	PASS	AC=1020;AF=0.203674;AN=5008;NS=2504;DP=13013;EAS_AF=0.004;AMR_AF=0.3516;AFR_AF=0.1006;EUR_AF=0.4354;SAS_AF=0.2055;AA=T|||;VT=SNP
11	132464503	rs150152573	T	C	100	PASS	AC=15;AF=0.00299521;AN=5008;NS=2504;DP=15222;EAS_AF=0.0149;AMR_AF=0;AFR_AF=0;EUR_AF=0;SAS_AF=0;AA=T|||;VT=SNP
11	132464588	rs73041756	A	G	100	PASS	AC=1009;AF=0.201478;AN=5008;NS=2504;DP=15016;EAS_AF=0.248;AMR_AF=0.0836;AFR_AF=0.2806;EUR_AF=0.0557;SAS_AF=0.2802;AA=G|||;VT=SNP
11	132464823	rs73041758	G	A	100	PASS	AC=178;AF=0.0355431;AN=5008;NS=2504;DP=18678;EAS_AF=0.0694;AMR_AF=0.0072;AFR_AF=0.0257;EUR_AF=0.0358;SAS_AF=0.0337;AA=G|||;VT=SNP
11	132465127	rs2437830	T	G	100	PASS	AC=1960;AF=0.391374;AN=5008;NS=2504;DP=17324;EAS_AF=0.6081;AMR_AF=0.3818;AFR_AF=0.4017;EUR_AF=0.2157;SAS_AF=0.3415;AA=T|||;VT=SNP
11	132465543	rs2512712	T	C	100	PASS	AC=2980;AF=0.595048;AN=5008;NS=2504;DP=18329;EAS_AF=0.6349;AMR_AF=0.7205;AFR_AF=0.5038;EUR_AF=0.6332;SAS_AF=0.5491;AA=T|||;VT=SNP
11	132466462	rs117052378	A	T	100	PASS	AC=44;AF=0.00878594;AN=5008;NS=2504;DP=17420;EAS_AF=0.0407;AMR_AF=0.0014;AFR_AF=0;EUR_AF=0;SAS_AF=0.002;AA=A|||;VT=SNP
11	132467477	rs79456221	A	C	100	PASS	AC=694;AF=0.138578;AN=5008;NS=2504;DP=19717;EAS_AF=0.1766;AMR_AF=0.0576;AFR_AF=0.2088;EUR_AF=0.0159;SAS_AF=0.1881;AA=A|||;VT=SNP
11	132468110	rs73041760	C	T	100	PASS	AC=903;AF=0.180312;AN=5008;NS=2504;DP=19103;EAS_AF=0.245;AMR_AF=0.0692;AFR_AF=0.2572;EUR_AF=0.0517;SAS_AF=0.2209;AA=C|||;VT=SNP
11	132468345	rs73041762	C	T	100	PASS	AC=904;AF=0.180511;AN=5008;NS=2504;DP=17630;EAS_AF=0.246;AMR_AF=0.0692;AFR_AF=0.2572;EUR_AF=0.0517;SAS_AF=0.2209;AA=C|||;VT=SNP
11	132468363	rs73041763	A	G	100	PASS	AC=904;AF=0.180511;AN=5008;NS=2504;DP=17859;EAS_AF=0.246;AMR_AF=0.0692;AFR_AF=0.2572;EUR_AF=0.0517;SAS_AF=0.2209;AA=A|||;VT=SNP
11	132468810	rs2512711	C	T	100	PASS	AC=3985;AF=0.795727;AN=5008;NS=2504;DP=19099;EAS_AF=0.881;AMR_AF=0.804;AFR_AF=0.7852;EUR_AF=0.6849;SAS_AF=0.8303;AA=T|||;VT=SNP
11	132469037	rs79097085	G	A	100	PASS	AC=1045;AF=0.208666;AN=5008;NS=2504;DP=16411;EAS_AF=0.4187;AMR_AF=0.2925;AFR_AF=0.056;EUR_AF=0.1412;SAS_AF=0.2086;AA=G|||;VT=SNP
11	132469067	rs78181887	G	A	100	PASS	AC=324;AF=0.0646965;AN=5008;NS=2504;DP=16598;EAS_AF=0.2113;AMR_AF=0.0274;AFR_AF=0.0174;EUR_AF=0.003;SAS_AF=0.0675;AA=g|||;VT=SNP
11	132469073	rs11223141	A	G	100	PASS	AC=4014;AF=0.801518;AN=5008;NS=2504;DP=16652;EAS_AF=0.881;AMR_AF=0.8055;AFR_AF=0.8041;EUR_AF=0.6859;SAS_AF=0.8323;AA=G|||;VT=SNP
11	132469127	rs60372373	G	A	100	PASS	AC=917;AF=0.183107;AN=5008;NS=2504;DP=17306;EAS_AF=0.247;AMR_AF=0.0692;AFR_AF=0.2572;EUR_AF=0.0517;SAS_AF=0.2331;AA=G|||;VT=SNP
11	132469190	rs113013951	A	G	100	PASS	AC=971;AF=0.19389;AN=5008;NS=2504;DP=15856;EAS_AF=0.247;AMR_AF=0.0692;AFR_AF=0.267;EUR_AF=0.0517;SAS_AF=0.2751;AA=a|||;VT=SNP
11	132469339	rs77538056	G	C	100	PASS	AC=301;AF=0.0601038;AN=5008;NS=2504;DP=14064;EAS_AF=0.2113;AMR_AF=0.0259;AFR_AF=0;EUR_AF=0.003;SAS_AF=0.0685;AA=G|||;VT=SNP
11	132469407	rs73041772	T	C	100	PASS	AC=967;AF=0.193091;AN=5008;NS=2504;DP=17445;EAS_AF=0.249;AMR_AF=0.0764;AFR_AF=0.2579;EUR_AF=0.0517;SAS_AF=0.2761;AA=C|||;VT=SNP
11	132469534	rs2437826	C	T	100	PASS	AC=1509;AF=0.301318;AN=5008;NS=2504;DP=16714;EAS_AF=0.63;AMR_AF=0.3084;AFR_AF=0.1997;EUR_AF=0.1272;SAS_AF=0.274;AA=C|||;VT=SNP
11	132469691	rs73041775	G	C	100	PASS	AC=968;AF=0.193291;AN=5008;NS=2504;DP=18619;EAS_AF=0.247;AMR_AF=0.0677;AFR_AF=0.2655;EUR_AF=0.0517;SAS_AF=0.2751;AA=C|||;VT=SNP
11	132469865	rs2437825	A	G	100	PASS	AC=1047;AF=0.209065;AN=5008;NS=2504;DP=18157;EAS_AF=0.4187;AMR_AF=0.2925;AFR_AF=0.0567;EUR_AF=0.1412;SAS_AF=0.2096;AA=A|||;VT=SNP
11	132469896	rs73049171	A	G	100	PASS	AC=208;AF=0.0415335;AN=5008;NS=2504;DP=17593;EAS_AF=0.0714;AMR_AF=0.0115;AFR_AF=0.0416;EUR_AF=0.0358;SAS_AF=0.0378;AA=A|||;VT=SNP
11	132470029	rs73049174	T	C	100	PASS	AC=1064;AF=0.21246;AN=5008;NS=2504;DP=17525;EAS_AF=0.247;AMR_AF=0.0821;AFR_AF=0.3139;EUR_AF=0.0557;SAS_AF=0.2935;AA=T|||;VT=SNP
11	132470480	rs77031272	G	C	100	PASS	AC=301;AF=0.0601038;AN=5008;NS=2504;DP=17102;EAS_AF=0.2123;AMR_AF=0.0259;AFR_AF=0;EUR_AF=0.003;SAS_AF=0.0675;AA=G|||;VT=SNP
11	132471356	rs140949062	T	C	100	PASS	AC=21;AF=0.00419329;AN=5008;NS=2504;DP=19793;EAS_AF=0.0208;AMR_AF=0;AFR_AF=0;EUR_AF=0;SAS_AF=0;AA=T|||;VT=SNP
11	132473355	rs73049175	A	C	100	PASS	AC=1023;AF=0.204273;AN=5008;NS=2504;DP=19483;EAS_AF=0.25;AMR_AF=0.0807;AFR_AF=0.2784;EUR_AF=0.0557;SAS_AF=0.2975;AA=C|||;VT=SNP
11	132474052	rs2437824	A	T	100	PASS	AC=3981;AF=0.794928;AN=5008;NS=2504;DP=17916;EAS_AF=0.8819;AMR_AF=0.804;AFR_AF=0.7791;EUR_AF=0.6889;SAS_AF=0.8292;AA=T|||;VT=SNP
11	132474300	rs74417371	T	G	100	PASS	AC=704;AF=0.140575;AN=5008;NS=2504;DP=16798;EAS_AF=0.1776;AMR_AF=0.0576;AFR_AF=0.2095;EUR_AF=0.0159;SAS_AF=0.1963;AA=T|||;VT=SNP
11	132474507	rs78572233	A	G	100	PASS	AC=141;AF=0.028155;AN=5008;NS=2504;DP=17587;EAS_AF=0.0704;AMR_AF=0.0029;AFR_AF=0.0008;EUR_AF=0.0298;SAS_AF=0.0378;AA=A|||;VT=SNP
11	132474754	rs190969331	C	T	100	PASS	AC=16;AF=0.00319489;AN=5008;NS=2504;DP=17942;EAS_AF=0.0149;AMR_AF=0;AFR_AF=0;EUR_AF=0;SAS_AF=0.001;AA=C|||;VT=SNP
11	132474969	rs79251510	G	T	100	PASS	AC=699;AF=0.139577;AN=5008;NS=2504;DP=17871;EAS_AF=0.1766;AMR_AF=0.0576;AFR_AF=0.2073;EUR_AF=0.0159;SAS_AF=0.1953;AA=g|||;VT=SNP
11	132475299	rs12225576	A	T	100	PASS	AC=499;AF=0.0996406;AN=5008;NS=2504;DP=14215;EAS_AF=0.2827;AMR_AF=0.036;AFR_AF=0.0386;EUR_AF=0.0388;SAS_AF=0.1012;AA=A|||;VT=SNP
11	132475666	rs73049179	G	T	100	PASS	AC=879;AF=0.175519;AN=5008;NS=2504;DP=18507;EAS_AF=0.246;AMR_AF=0.0634;AFR_AF=0.2352;EUR_AF=0.0517;SAS_AF=0.229;AA=G|||;VT=SNP
11	132475917	rs73049180	T	C	100	PASS	AC=981;AF=0.195887;AN=5008;NS=2504;DP=18645;EAS_AF=0.247;AMR_AF=0.0764;AFR_AF=0.2587;EUR_AF=0.0557;SAS_AF=0.2873;AA=T|||;VT=SNP
11	132475950	rs73049181	C	T	100	PASS	AC=195;AF=0.0389377;AN=5008;NS=2504;DP=19240;EAS_AF=0.0704;AMR_AF=0.0086;AFR_AF=0.0371;EUR_AF=0.0358;SAS_AF=0.0337;AA=C|||;VT=SNP
11	132476414	rs73049183	G	C	100	PASS	AC=940;AF=0.1877;AN=5008;NS=2504;DP=15429;EAS_AF=0.247;AMR_AF=0.0648;AFR_AF=0.2504;EUR_AF=0.0517;SAS_AF=0.2689;AA=C|||;VT=SNP
11	132476973	rs2846398	C	T	100	PASS	AC=2477;AF=0.494609;AN=5008;NS=2504;DP=18484;EAS_AF=0.6339;AMR_AF=0.6599;AFR_AF=0.2617;EUR_AF=0.5616;SAS_AF=0.4796;AA=C|||;VT=SNP
11	132477144	rs80009011	A	G	100	PASS	AC=301;AF=0.0601038;AN=5008;NS=2504;DP=17955;EAS_AF=0.2123;AMR_AF=0.0259;AFR_AF=0;EUR_AF=0.003;SAS_AF=0.0675;AA=A|||;VT=SNP
11	132477316	rs73049184	C	G	100	PASS	AC=889;AF=0.177516;AN=5008;NS=2504;DP=17337;EAS_AF=0.247;AMR_AF=0.0648;AFR_AF=0.2413;EUR_AF=0.0517;SAS_AF=0.229;AA=C|||;VT=SNP
11	132477387	rs148669272	G	A	100	PASS	AC=22;AF=0.00439297;AN=5008;NS=2504;DP=17802;EAS_AF=0.0208;AMR_AF=0;AFR_AF=0;EUR_AF=0;SAS_AF=0.001;AA=G|||;VT=SNP
11	132477785	rs58614826	C	T	100	PASS	AC=1583;AF=0.316094;AN=5008;NS=2504;DP=16929;EAS_AF=0.63;AMR_AF=0.3141;AFR_AF=0.2519;EUR_AF=0.1282;SAS_AF=0.274;AA=C|||;VT=SNP
11	132477973	rs1940146	G	A	100	PASS	AC=690;AF=0.13778;AN=5008;NS=2504;DP=18845;EAS_AF=0.1766;AMR_AF=0.0548;AFR_AF=0.202;EUR_AF=0.0159;SAS_AF=0.1953;AA=G|||;VT=SNP
11	132478443	rs75829537	C	T	100	PASS	AC=300;AF=0.0599042;AN=5008;NS=2504;DP=19769;EAS_AF=0.2123;AMR_AF=0.0259;AFR_AF=0;EUR_AF=0.003;SAS_AF=0.0665;AA=C|||;VT=SNP
11	132479117	rs73049185	T	G	100	PASS	AC=202;AF=0.0403355;AN=5008;NS=2504;DP=19716;EAS_AF=0.0714;AMR_AF=0.0101;AFR_AF=0.0408;EUR_AF=0.0358;SAS_AF=0.0337;AA=T|||;VT=SNP
11	132479379	rs2575888	A	G	100	PASS	AC=4020;AF=0.802716;AN=5008;NS=2504;DP=18720;EAS_AF=0.8819;AMR_AF=0.8055;AFR_AF=0.8071;EUR_AF=0.6899;SAS_AF=0.8292;AA=G|||;VT=SNP
11	132479600	rs56953672	T	C	100	PASS	AC=1457;AF=0.290935;AN=5008;NS=2504;DP=22545;EAS_AF=0.25;AMR_AF=0.1455;AFR_AF=0.4803;EUR_AF=0.1282;SAS_AF=0.3476;AA=C|||;VT=SNP
11	132479826	rs149297415	G	A	100	PASS	AC=50;AF=0.00998403;AN=5008;NS=2504;DP=19596;EAS_AF=0.0069;AMR_AF=0.062;AFR_AF=0;EUR_AF=0;SAS_AF=0;AA=G|||;VT=SNP
11	132480176	rs7130397	A	G	100	PASS	AC=1534;AF=0.30631;AN=5008;NS=2504;DP=16883;EAS_AF=0.25;AMR_AF=0.147;AFR_AF=0.5378;EUR_AF=0.1272;SAS_AF=0.3487;AA=A|||;VT=SNP
11	132480337	rs7130651	C	T	100	PASS	AC=1414;AF=0.282348;AN=5008;NS=2504;DP=19162;EAS_AF=0.248;AMR_AF=0.1326;AFR_AF=0.4735;EUR_AF=0.1233;SAS_AF=0.3292;AA=T|||;VT=SNP
11	132480598	rs7130898	A	G	100	PASS	AC=971;AF=0.19389;AN=5008;NS=2504;DP=16916;EAS_AF=0.004;AMR_AF=0.3473;AFR_AF=0.0681;EUR_AF=0.4324;SAS_AF=0.2055;AA=A|||;VT=SNP
11	132480971	rs61906403	C	T	100	PASS	AC=1406;AF=0.280751;AN=5008;NS=2504;DP=17483;EAS_AF=0.248;AMR_AF=0.1326;AFR_AF=0.469;EUR_AF=0.1252;SAS_AF=0.3252;AA=T|||;VT=SNP
11	132481173	rs9787796	C	T	100	PASS	AC=1359;AF=0.271366;AN=5008;NS=2504;DP=16306;EAS_AF=0.2421;AMR_AF=0.1326;AFR_AF=0.4614;EUR_AF=0.1252;SAS_AF=0.2935;AA=C|||;VT=SNP
11	132481187	rs2575889	G	A	100	PASS	AC=1245;AF=0.248602;AN=5008;NS=2504;DP=15420;EAS_AF=0.4187;AMR_AF=0.2983;AFR_AF=0.1921;EUR_AF=0.1511;SAS_AF=0.2147;AA=G|||;VT=SNP
11	132481608	rs2846399	A	G	100	PASS	AC=1167;AF=0.233027;AN=5008;NS=2504;DP=16405;EAS_AF=0.4177;AMR_AF=0.2968;AFR_AF=0.1377;EUR_AF=0.1501;SAS_AF=0.2117;AA=A|||;VT=SNP
11	132481923	rs1893055	G	A	100	PASS	AC=4018;AF=0.802316;AN=5008;NS=2504;DP=16934;EAS_AF=0.8829;AMR_AF=0.8084;AFR_AF=0.8094;EUR_AF=0.6918;SAS_AF=0.819;AA=A|||;VT=SNP
11	132482597	rs181277638	C	G	100	PASS	AC=13;AF=0.00259585;AN=5008;NS=2504;DP=19100;EAS_AF=0.0129;AMR_AF=0;AFR_AF=0;EUR_AF=0;SAS_AF=0;AA=C|||;VT=SNP
11	132482836	rs2575890	G	A	100	PASS	AC=1321;AF=0.263778;AN=5008;NS=2504;DP=19830;EAS_AF=0.628;AMR_AF=0.304;AFR_AF=0.0598;EUR_AF=0.1312;SAS_AF=0.272;AA=G|||;VT=SNP
11	132483083	rs2575891	G	A	100	PASS	AC=2941;AF=0.58726;AN=5008;NS=2504;DP=16694;EAS_AF=0.6319;AMR_AF=0.7378;AFR_AF=0.466;EUR_AF=0.6402;SAS_AF=0.544;AA=G|||;VT=SNP
11	132483245	rs2575892	T	A	100	PASS	AC=1516;AF=0.302716;AN=5008;NS=2504;DP=19388;EAS_AF=0.628;AMR_AF=0.3098;AFR_AF=0.1762;EUR_AF=0.1312;SAS_AF=0.3098;AA=T|||;VT=SNP
11	132483395	rs2846400	G	T	100	PASS	AC=2024;AF=0.404153;AN=5008;NS=2504;DP=18128;EAS_AF=0.628;AMR_AF=0.3905;AFR_AF=0.4017;EUR_AF=0.2078;SAS_AF=0.3885;AA=G|||;VT=SNP
11	132483453	rs11223146	C	T	100	PASS	AC=961;AF=0.191893;AN=5008;NS=2504;DP=17955;EAS_AF=0.004;AMR_AF=0.3487;AFR_AF=0.0696;EUR_AF=0.4324;SAS_AF=0.1922;AA=C|||;VT=SNP
11	132483491	rs2575893	A	C	100	PASS	AC=1997;AF=0.398762;AN=5008;NS=2504;DP=17896;EAS_AF=0.629;AMR_AF=0.3818;AFR_AF=0.3964;EUR_AF=0.2048;SAS_AF=0.3763;AA=A|||;VT=SNP
11	132483508	rs80181881	T	C	100	PASS	AC=213;AF=0.0425319;AN=5008;NS=2504;DP=18211;EAS_AF=0.0734;AMR_AF=0.0072;AFR_AF=0.0416;EUR_AF=0.0358;SAS_AF=0.044;AA=T|||;VT=SNP
11	132483868	rs11223147	G	A	100	PASS	AC=930;AF=0.185703;AN=5008;NS=2504;DP=19702;EAS_AF=0.004;AMR_AF=0.3343;AFR_AF=0.0681;EUR_AF=0.4155;SAS_AF=0.1902;AA=G|||;VT=SNP
11	132484029	rs2846401	A	G	100	PASS	AC=1321;AF=0.263778;AN=5008;NS=2504;DP=18152;EAS_AF=0.629;AMR_AF=0.304;AFR_AF=0.0598;EUR_AF=0.1292;SAS_AF=0.273;AA=A|||;VT=SNP
11	132484199	rs11223148	T	C	100	PASS	AC=964;AF=0.192492;AN=5008;NS=2504;DP=19471;EAS_AF=0.004;AMR_AF=0.3487;AFR_AF=0.0703;EUR_AF=0.4344;SAS_AF=0.1922;AA=T|||;VT=SNP
11	132484311	rs1940147	T	C	100	PASS	AC=964;AF=0.192492;AN=5008;NS=2504;DP=20204;EAS_AF=0.249;AMR_AF=0.0663;AFR_AF=0.2897;EUR_AF=0.0517;SAS_AF=0.2372;AA=T|||;VT=SNP
11	132484557	rs1626001	G	A	100	PASS	AC=2013;AF=0.401957;AN=5008;NS=2504;DP=19350;EAS_AF=0.626;AMR_AF=0.3905;AFR_AF=0.3986;EUR_AF=0.2058;SAS_AF=0.3855;AA=G|||;VT=SNP
11	132484621	rs73049195	C	T	100	PASS	AC=234;AF=0.0467252;AN=5008;NS=2504;DP=19808;EAS_AF=0.0714;AMR_AF=0.0101;AFR_AF=0.0575;EUR_AF=0.0358;SAS_AF=0.044;AA=C|||;VT=SNP
11	132484662	rs1784509	T	A	100	PASS	AC=4018;AF=0.802316;AN=5008;NS=2504;DP=19292;EAS_AF=0.8819;AMR_AF=0.8084;AFR_AF=0.8139;EUR_AF=0.6899;SAS_AF=0.816;AA=A|||;VT=SNP
11	132485497	rs11223149	T	C	100	PASS	AC=257;AF=0.0513179;AN=5008;NS=2504;DP=18645;EAS_AF=0.2143;AMR_AF=0.0259;AFR_AF=0.0076;EUR_AF=0.003;SAS_AF=0.0102;AA=t|||;VT=SNP
11	132485639	rs61398961	G	A	100	PASS	AC=960;AF=0.191693;AN=5008;NS=2504;DP=18350;EAS_AF=0.2272;AMR_AF=0.0692;AFR_AF=0.3048;EUR_AF=0.0517;SAS_AF=0.2331;AA=g|||;VT=SNP
11	132485786	rs1793268	G	A	100	PASS	AC=1381;AF=0.275759;AN=5008;NS=2504;DP=18200;EAS_AF=0.626;AMR_AF=0.3285;AFR_AF=0.0711;EUR_AF=0.1511;SAS_AF=0.2822;AA=g|||;VT=SNP
11	132486198	rs1618929	A	G	100	PASS	AC=4122;AF=0.823083;AN=5008;NS=2504;DP=18102;EAS_AF=0.8819;AMR_AF=0.8098;AFR_AF=0.8986;EUR_AF=0.6809;SAS_AF=0.816;AA=a|||;VT=SNP
11	132486218	rs1618985	C	T	100	PASS	AC=3950;AF=0.788738;AN=5008;NS=2504;DP=17818;EAS_AF=0.8819;AMR_AF=0.804;AFR_AF=0.7716;EUR_AF=0.6809;SAS_AF=0.816;AA=N|||;VT=SNP
11	132486516	rs73049197	C	A	100	PASS	AC=201;AF=0.0401358;AN=5008;NS=2504;DP=18249;EAS_AF=0.0704;AMR_AF=0.0058;AFR_AF=0.0401;EUR_AF=0.0358;SAS_AF=0.0378;AA=c|||;VT=SNP
11	132486533	rs2575894	C	T	100	PASS	AC=3848;AF=0.768371;AN=5008;NS=2504;DP=18170;EAS_AF=0.8819;AMR_AF=0.7997;AFR_AF=0.7239;EUR_AF=0.6809;SAS_AF=0.7791;AA=t|||;VT=SNP
11	132486995	rs10791240	G	A	100	PASS	AC=921;AF=0.183906;AN=5008;NS=2504;DP=18463;EAS_AF=0.004;AMR_AF=0.3256;AFR_AF=0.0779;EUR_AF=0.4026;SAS_AF=0.1871;AA=t|||;VT=SNP
11	132487027	rs1793269	A	G	100	PASS	AC=4022;AF=0.803115;AN=5008;NS=2504;DP=18150;EAS_AF=0.8819;AMR_AF=0.804;AFR_AF=0.826;EUR_AF=0.6809;SAS_AF=0.816;AA=g|||;VT=SNP
11	132487315	rs1793270	A	G	100	PASS	AC=1429;AF=0.285343;AN=5008;NS=2504;DP=19182;EAS_AF=0.631;AMR_AF=0.33;AFR_AF=0.0741;EUR_AF=0.1531;SAS_AF=0.319;AA=g|||;VT=SNP
11	132487432	rs4145050	T	C	100	PASS	AC=736;AF=0.146965;AN=5008;NS=2504;DP=19980;EAS_AF=0.1776;AMR_AF=0.0634;AFR_AF=0.2194;EUR_AF=0.0189;SAS_AF=0.2086;AA=t|||;VT=SNP
11	132487776	rs1793271	A	G	100	PASS	AC=3892;AF=0.777157;AN=5008;NS=2504;DP=21560;EAS_AF=0.8819;AMR_AF=0.8012;AFR_AF=0.7564;EUR_AF=0.6829;SAS_AF=0.7771;AA=g|||;VT=SNP
11	132488048	rs10791241	C	T	100	PASS	AC=2165;AF=0.432308;AN=5008;NS=2504;DP=20439;EAS_AF=0.1796;AMR_AF=0.4568;AFR_AF=0.5446;EUR_AF=0.495;SAS_AF=0.4591;AA=c|||;VT=SNP
11	132488112	rs2575896	C	T	100	PASS	AC=3950;AF=0.788738;AN=5008;NS=2504;DP=20062;EAS_AF=0.8819;AMR_AF=0.8026;AFR_AF=0.7995;EUR_AF=0.6829;SAS_AF=0.7771;AA=t|||;VT=SNP
11	132488330	rs111783986	G	A	100	PASS	AC=693;AF=0.138379;AN=5008;NS=2504;DP=15936;EAS_AF=0.1776;AMR_AF=0.0548;AFR_AF=0.2027;EUR_AF=0.0159;SAS_AF=0.1963;AA=g|||;VT=SNP
11	132488569	rs10894588	A	G	100	PASS	AC=2275;AF=0.454273;AN=5008;NS=2504;DP=15322;EAS_AF=0.1815;AMR_AF=0.4597;AFR_AF=0.6263;EUR_AF=0.493;SAS_AF=0.4591;AA=a|||;VT=SNP
11	132488582	rs80194405	A	G	100	PASS	AC=693;AF=0.138379;AN=5008;NS=2504;DP=14917;EAS_AF=0.1776;AMR_AF=0.0548;AFR_AF=0.2027;EUR_AF=0.0159;SAS_AF=0.1963;AA=a|||;VT=SNP
11	132488589	rs2437833	G	A	100	PASS	AC=3942;AF=0.787141;AN=5008;NS=2504;DP=14888;EAS_AF=0.8819;AMR_AF=0.8026;AFR_AF=0.795;EUR_AF=0.6809;SAS_AF=0.7771;AA=a|||;VT=SNP
11	132488791	rs78122455	A	G	100	PASS	AC=410;AF=0.081869;AN=5008;NS=2504;DP=15129;EAS_AF=0.1786;AMR_AF=0.0317;AFR_AF=0;EUR_AF=0.0159;SAS_AF=0.1963;AA=a|||;VT=SNP
11	132489333	rs4572147	G	A	100	PASS	AC=2563;AF=0.511781;AN=5008;NS=2504;DP=18027;EAS_AF=0.247;AMR_AF=0.4755;AFR_AF=0.7262;EUR_AF=0.5318;SAS_AF=0.5;AA=g|||;VT=SNP
11	132489447	rs3016501	T	C	100	PASS	AC=1374;AF=0.274361;AN=5008;NS=2504;DP=15421;EAS_AF=0.6339;AMR_AF=0.3213;AFR_AF=0.0749;EUR_AF=0.1471;SAS_AF=0.271;AA=T|||;VT=SNP
11	132489537	rs146134337	T	C	100	PASS	AC=288;AF=0.057508;AN=5008;NS=2504;DP=11859;EAS_AF=0.0724;AMR_AF=0.0144;AFR_AF=0.0998;EUR_AF=0.0358;SAS_AF=0.0378;AA=T|||;VT=SNP
11	132490194	rs1793255	G	A	100	PASS	AC=1837;AF=0.366813;AN=5008;NS=2504;DP=19331;EAS_AF=0.6319;AMR_AF=0.3847;AFR_AF=0.2746;EUR_AF=0.2137;SAS_AF=0.363;AA=G|||;VT=SNP
11	132490449	rs78063190	A	T	100	PASS	AC=876;AF=0.17492;AN=5008;NS=2504;DP=20781;EAS_AF=0.1667;AMR_AF=0.0778;AFR_AF=0.2852;EUR_AF=0.0427;SAS_AF=0.2393;AA=A|||;VT=SNP
11	132490543	rs11223152	G	T	100	PASS	AC=883;AF=0.176318;AN=5008;NS=2504;DP=20868;EAS_AF=0.004;AMR_AF=0.3156;AFR_AF=0.0885;EUR_AF=0.3847;SAS_AF=0.1595;AA=G|||;VT=SNP
11	132491051	rs148841823	T	C	100	PASS	AC=17;AF=0.00339457;AN=5008;NS=2504;DP=19661;EAS_AF=0.0169;AMR_AF=0;AFR_AF=0;EUR_AF=0;SAS_AF=0;AA=T|||;VT=SNP
11	132491087	rs76704835	C	T	100	PASS	AC=850;AF=0.169728;AN=5008;NS=2504;DP=19294;EAS_AF=0.1657;AMR_AF=0.0764;AFR_AF=0.2678;EUR_AF=0.0427;SAS_AF=0.2382;AA=C|||;VT=SNP
11	132491521	rs141628889	G	T	100	PASS	AC=12;AF=0.00239617;AN=5008;NS=2504;DP=19555;EAS_AF=0.0109;AMR_AF=0.0014;AFR_AF=0;EUR_AF=0;SAS_AF=0;AA=G|||;VT=SNP
11	132491737	rs73051110	T	C	100	PASS	AC=322;AF=0.0642971;AN=5008;NS=2504;DP=18845;EAS_AF=0.0724;AMR_AF=0.0159;AFR_AF=0.1036;EUR_AF=0.0447;SAS_AF=0.0573;AA=T|||;VT=SNP
11	132491809	rs11223153	C	T	100	PASS	AC=315;AF=0.0628994;AN=5008;NS=2504;DP=17761;EAS_AF=0.2173;AMR_AF=0.0259;AFR_AF=0.0076;EUR_AF=0.003;SAS_AF=0.0665;AA=C|||;VT=SNP
11	132491939	rs1793254	A	G	100	PASS	AC=1064;AF=0.21246;AN=5008;NS=2504;DP=18335;EAS_AF=0.4196;AMR_AF=0.2968;AFR_AF=0.0673;EUR_AF=0.1441;SAS_AF=0.2055;AA=A|||;VT=SNP
11	132492326	rs1784518	G	A	100	PASS	AC=4058;AF=0.810304;AN=5008;NS=2504;DP=19223;EAS_AF=0.8938;AMR_AF=0.7983;AFR_AF=0.8593;EUR_AF=0.673;SAS_AF=0.8078;AA=A|||;VT=SNP
11	132492426	rs4936173	C	T	100	PASS	AC=3678;AF=0.734425;AN=5008;NS=2504;DP=18466;EAS_AF=0.5595;AMR_AF=0.6441;AFR_AF=0.8707;EUR_AF=0.7674;SAS_AF=0.7607;AA=T|||;VT=SNP
11	132492654	rs3862598	C	T	100	PASS	AC=692;AF=0.138179;AN=5008;NS=2504;DP=17456;EAS_AF=0.2857;AMR_AF=0.1124;AFR_AF=0.1127;EUR_AF=0.0417;SAS_AF=0.138;AA=T|||;VT=SNP
11	132493026	rs10894589	G	A	100	PASS	AC=706;AF=0.140974;AN=5008;NS=2504;DP=17619;EAS_AF=0.1538;AMR_AF=0.1412;AFR_AF=0.1014;EUR_AF=0.0706;SAS_AF=0.2536;AA=G|||;VT=SNP
11	132493495	rs751655	C	T	100	PASS	AC=809;AF=0.161542;AN=5008;NS=2504;DP=16228;EAS_AF=0.1339;AMR_AF=0.1167;AFR_AF=0.2088;EUR_AF=0.17;SAS_AF=0.1493;AA=C|||;VT=SNP
11	132493532	rs3889670	C	T	100	PASS	AC=642;AF=0.128195;AN=5008;NS=2504;DP=15884;EAS_AF=0.2927;AMR_AF=0.111;AFR_AF=0.0666;EUR_AF=0.0427;SAS_AF=0.1421;AA=C|||;VT=SNP
11	132493876	rs11223154	G	A	100	PASS	AC=1367;AF=0.272963;AN=5008;NS=2504;DP=18829;EAS_AF=0.2937;AMR_AF=0.3357;AFR_AF=0.1278;EUR_AF=0.4195;SAS_AF=0.2526;AA=G|||;VT=SNP
11	132494435	rs11223156	A	T	100	PASS	AC=2278;AF=0.454872;AN=5008;NS=2504;DP=19279;EAS_AF=0.4504;AMR_AF=0.5014;AFR_AF=0.3563;EUR_AF=0.497;SAS_AF=0.5164;AA=A|||;VT=SNP
11	132494480	rs75530300	C	G	100	PASS	AC=904;AF=0.180511;AN=5008;NS=2504;DP=17481;EAS_AF=0.1548;AMR_AF=0.1657;AFR_AF=0.2292;EUR_AF=0.0746;SAS_AF=0.2607;AA=C|||;VT=SNP
11	132494505	rs11223157	A	G	100	PASS	AC=2285;AF=0.45627;AN=5008;NS=2504;DP=18169;EAS_AF=0.4504;AMR_AF=0.5029;AFR_AF=0.3578;EUR_AF=0.497;SAS_AF=0.5204;AA=A|||;VT=SNP
11	132495311	rs2000589	G	A	100	PASS	AC=2270;AF=0.453275;AN=5008;NS=2504;DP=19663;EAS_AF=0.4474;AMR_AF=0.5014;AFR_AF=0.3563;EUR_AF=0.495;SAS_AF=0.5133;AA=g|||;VT=SNP
11	132495899	rs61091681	T	C	100	PASS	AC=644;AF=0.128594;AN=5008;NS=2504;DP=22777;EAS_AF=0.2937;AMR_AF=0.0994;AFR_AF=0.093;EUR_AF=0.0318;SAS_AF=0.1268;AA=T|||;VT=SNP
11	132496194	rs61274469	C	A	100	PASS	AC=543;AF=0.108427;AN=5008;NS=2504;DP=17749;EAS_AF=0.2927;AMR_AF=0.0951;AFR_AF=0.0197;EUR_AF=0.0318;SAS_AF=0.1268;AA=C|||;VT=SNP
11	132496299	rs10791242	T	C	100	PASS	AC=642;AF=0.128195;AN=5008;NS=2504;DP=18520;EAS_AF=0.1349;AMR_AF=0.1052;AFR_AF=0.0908;EUR_AF=0.164;SAS_AF=0.1513;AA=T|||;VT=SNP
11	132496320	rs10894591	T	C	100	PASS	AC=854;AF=0.170527;AN=5008;NS=2504;DP=18917;EAS_AF=0.003;AMR_AF=0.2392;AFR_AF=0.1256;EUR_AF=0.3887;SAS_AF=0.1309;AA=T|||;VT=SNP
11	132497410	rs75009844	G	T	100	PASS	AC=946;AF=0.188898;AN=5008;NS=2504;DP=590;EAS_AF=0.1518;AMR_AF=0.1671;AFR_AF=0.267;EUR_AF=0.0746;SAS_AF=0.2546;AA=G|||;VT=SNP
11	132497511	rs187998933	T	C	100	PASS	AC=15;AF=0.00299521;AN=5008;NS=2504;DP=20839;EAS_AF=0.0149;AMR_AF=0;AFR_AF=0;EUR_AF=0;SAS_AF=0;AA=T|||;VT=SNP
11	132498284	rs11223158	T	C	100	PASS	AC=807;AF=0.161142;AN=5008;NS=2504;DP=19483;EAS_AF=0.003;AMR_AF=0.2349;AFR_AF=0.084;EUR_AF=0.3887;SAS_AF=0.1421;AA=T|||;VT=SNP
11	132498736	rs12577199	G	A	100	PASS	AC=21;AF=0.00419329;AN=5008;NS=2504;DP=19503;EAS_AF=0.0188;AMR_AF=0;AFR_AF=0;EUR_AF=0;SAS_AF=0.002;AA=G|||;VT=SNP
11	132499205	rs10894592	A	T	100	PASS	AC=817;AF=0.163139;AN=5008;NS=2504;DP=21464;EAS_AF=0.1359;AMR_AF=0.1182;AFR_AF=0.2133;EUR_AF=0.167;SAS_AF=0.1513;AA=A|||;VT=SNP
11	132499708	rs1793263	C	T	100	PASS	AC=3973;AF=0.793331;AN=5008;NS=2504;DP=16784;EAS_AF=0.5853;AMR_AF=0.7406;AFR_AF=0.9879;EUR_AF=0.7873;SAS_AF=0.7883;AA=T|||;VT=SNP
11	132499717	rs11223160	G	A	100	PASS	AC=725;AF=0.144768;AN=5008;NS=2504;DP=16885;EAS_AF=0.1518;AMR_AF=0.1556;AFR_AF=0.1014;EUR_AF=0.0755;SAS_AF=0.2597;AA=G|||;VT=SNP
11	132500651	rs10791243	G	A	100	PASS	AC=1648;AF=0.329073;AN=5008;NS=2504;DP=16129;EAS_AF=0.1389;AMR_AF=0.3588;AFR_AF=0.3124;EUR_AF=0.5557;SAS_AF=0.2935;AA=A|||;VT=SNP
11	132500765	rs10894593	T	C	100	PASS	AC=853;AF=0.170327;AN=5008;NS=2504;DP=16309;EAS_AF=0.1349;AMR_AF=0.1225;AFR_AF=0.2315;EUR_AF=0.166;SAS_AF=0.1626;AA=T|||;VT=SNP
11	132501022	rs10894594	C	T	100	PASS	AC=3726;AF=0.74401;AN=5008;NS=2504;DP=10954;EAS_AF=0.5833;AMR_AF=0.7248;AFR_AF=0.8487;EUR_AF=0.7684;SAS_AF=0.7566;AA=T|||;VT=SNP
11	132501621	rs12276639	T	C	100	PASS	AC=905;AF=0.180711;AN=5008;NS=2504;DP=13425;EAS_AF=0.1349;AMR_AF=0.1282;AFR_AF=0.2481;EUR_AF=0.1829;SAS_AF=0.1718;AA=T|||;VT=SNP
11	132502041	rs11223161	A	G	100	PASS	AC=1994;AF=0.398163;AN=5008;NS=2504;DP=16941;EAS_AF=0.4484;AMR_AF=0.3458;AFR_AF=0.497;EUR_AF=0.1829;SAS_AF=0.4714;AA=A|||;VT=SNP
11	132502212	rs9633970	C	T	100	PASS	AC=3701;AF=0.739018;AN=5008;NS=2504;DP=14874;EAS_AF=0.5843;AMR_AF=0.7147;AFR_AF=0.848;EUR_AF=0.7535;SAS_AF=0.7536;AA=T|||;VT=SNP
11	132502438	rs9633971	C	G	100	PASS	AC=742;AF=0.148163;AN=5008;NS=2504;DP=18851;EAS_AF=0.1359;AMR_AF=0.1167;AFR_AF=0.1362;EUR_AF=0.1759;SAS_AF=0.1708;AA=c|||;VT=SNP
11	132503222	rs11223162	C	T	100	PASS	AC=657;AF=0.13119;AN=5008;NS=2504;DP=18829;EAS_AF=0.1389;AMR_AF=0.1066;AFR_AF=0.0825;EUR_AF=0.1829;SAS_AF=0.1534;AA=c|||;VT=SNP
11	132503638	rs10791244	A	G	100	PASS	AC=1506;AF=0.300719;AN=5008;NS=2504;DP=16894;EAS_AF=0.1895;AMR_AF=0.2781;AFR_AF=0.4955;EUR_AF=0.2634;SAS_AF=0.2065;AA=g|||;VT=SNP
11	132503827	rs7948377	G	A	100	PASS	AC=3321;AF=0.663139;AN=5008;NS=2504;DP=17521;EAS_AF=0.498;AMR_AF=0.6571;AFR_AF=0.8601;EUR_AF=0.664;SAS_AF=0.5706;AA=a|||;VT=SNP
11	132503856	rs57498581	G	A	100	PASS	AC=176;AF=0.0351438;AN=5008;NS=2504;DP=17575;EAS_AF=0.0437;AMR_AF=0.0043;AFR_AF=0.0726;EUR_AF=0.002;SAS_AF=0.0317;AA=a|||;VT=SNP
11	132504089	rs1008098	C	A	100	PASS	AC=1001;AF=0.19988;AN=5008;NS=2504;DP=17908;EAS_AF=0.0536;AMR_AF=0.1369;AFR_AF=0.3646;EUR_AF=0.2555;SAS_AF=0.1155;AA=c|||;VT=SNP
11	132504504	rs11824078	T	G	100	PASS	AC=928;AF=0.185304;AN=5008;NS=2504;DP=18928;EAS_AF=0.1329;AMR_AF=0.1369;AFR_AF=0.2746;EUR_AF=0.1491;SAS_AF=0.1902;AA=t|||;VT=SNP
11	132506523	rs1784512	C	T	100	PASS	AC=3196;AF=0.638179;AN=5008;NS=2504;DP=18314;EAS_AF=0.5109;AMR_AF=0.6095;AFR_AF=0.8298;EUR_AF=0.5795;SAS_AF=0.591;AA=t|||;VT=SNP
11	132506682	rs1784173	G	T	100	PASS	AC=524;AF=0.104633;AN=5008;NS=2504;DP=15886;EAS_AF=0.0615;AMR_AF=0.049;AFR_AF=0.2345;EUR_AF=0.0537;SAS_AF=0.0654;AA=g|||;VT=SNP
11	132506889	rs1793277	A	G	100	PASS	AC=202;AF=0.0403355;AN=5008;NS=2504;DP=16683;EAS_AF=0.0585;AMR_AF=0.0144;AFR_AF=0.0507;EUR_AF=0.0288;SAS_AF=0.0378;AA=a|||;VT=SNP
11	132506982	rs1939497	C	T	100	PASS	AC=2388;AF=0.476837;AN=5008;NS=2504;DP=15775;EAS_AF=0.4504;AMR_AF=0.5389;AFR_AF=0.4319;EUR_AF=0.5119;SAS_AF=0.4847;AA=c|||;VT=SNP
11	132507759	rs1784511	G	A	100	PASS	AC=609;AF=0.121605;AN=5008;NS=2504;DP=15149;EAS_AF=0.0605;AMR_AF=0.0533;AFR_AF=0.2791;EUR_AF=0.0547;SAS_AF=0.089;AA=a|||;VT=SNP
11	132507986	rs1630146	C	T	100	PASS	AC=204;AF=0.0407348;AN=5008;NS=2504;DP=15105;EAS_AF=0.0595;AMR_AF=0.0144;AFR_AF=0.0514;EUR_AF=0.0288;SAS_AF=0.0378;AA=c|||;VT=SNP
11	132508490	rs1784186	C	T	100	PASS	AC=521;AF=0.104034;AN=5008;NS=2504;DP=17856;EAS_AF=0.0615;AMR_AF=0.049;AFR_AF=0.2322;EUR_AF=0.0537;SAS_AF=0.0654;AA=c|||;VT=SNP
11	132508738	rs144871229	C	G	100	PASS	AC=22;AF=0.00439297;AN=5008;NS=2504;DP=17889;EAS_AF=0.0218;AMR_AF=0;AFR_AF=0;EUR_AF=0;SAS_AF=0;AA=c|||;VT=SNP
11	132508799	rs10894596	A	G	100	PASS	AC=2392;AF=0.477636;AN=5008;NS=2504;DP=16905;EAS_AF=0.4504;AMR_AF=0.5375;AFR_AF=0.4319;EUR_AF=0.5159;SAS_AF=0.4857;AA=a|||;VT=SNP
11	132509174	rs1793278	T	C	100	PASS	AC=3236;AF=0.646166;AN=5008;NS=2504;DP=17731;EAS_AF=0.5129;AMR_AF=0.6037;AFR_AF=0.8585;EUR_AF=0.5805;SAS_AF=0.5941;AA=c|||;VT=SNP
11	132509514	rs1784510	G	A	100	PASS	AC=3040;AF=0.607029;AN=5008;NS=2504;DP=21071;EAS_AF=0.5119;AMR_AF=0.598;AFR_AF=0.736;EUR_AF=0.5706;SAS_AF=0.5746;AA=A|||;VT=SNP
11	132509553	rs1793279	T	G	100	PASS	AC=3049;AF=0.608826;AN=5008;NS=2504;DP=20436;EAS_AF=0.5129;AMR_AF=0.5994;AFR_AF=0.736;EUR_AF=0.5775;SAS_AF=0.5746;AA=G|||;VT=SNP
11	132510192	rs7130605	G	A	100	PASS	AC=2358;AF=0.470847;AN=5008;NS=2504;DP=19163;EAS_AF=0.4504;AMR_AF=0.5317;AFR_AF=0.4168;EUR_AF=0.5119;SAS_AF=0.4796;AA=G|||;VT=SNP
11	132510193	rs7130388	C	A	100	PASS	AC=2358;AF=0.470847;AN=5008;NS=2504;DP=19156;EAS_AF=0.4504;AMR_AF=0.5317;AFR_AF=0.4168;EUR_AF=0.5119;SAS_AF=0.4796;AA=C|||;VT=SNP
11	132510263	rs1784185	G	C	100	PASS	AC=536;AF=0.107029;AN=5008;NS=2504;DP=19921;EAS_AF=0.0625;AMR_AF=0.0548;AFR_AF=0.236;EUR_AF=0.0567;SAS_AF=0.0675;AA=G|||;VT=SNP
11	132510415	rs1793280	T	C	100	PASS	AC=558;AF=0.111422;AN=5008;NS=2504;DP=22086;EAS_AF=0.0625;AMR_AF=0.0576;AFR_AF=0.2458;EUR_AF=0.0636;SAS_AF=0.0675;AA=T|||;VT=SNP
11	132510457	rs7130961	G	A	100	PASS	AC=2407;AF=0.480631;AN=5008;NS=2504;DP=22410;EAS_AF=0.4504;AMR_AF=0.5331;AFR_AF=0.4539;EUR_AF=0.5109;SAS_AF=0.4796;AA=A|||;VT=SNP
11	132510653	rs4937714	G	T	100	PASS	AC=2356;AF=0.470447;AN=5008;NS=2504;DP=20139;EAS_AF=0.4504;AMR_AF=0.5317;AFR_AF=0.416;EUR_AF=0.5109;SAS_AF=0.4796;AA=G|||;VT=SNP
11	132512399	rs7108908	C	T	100	PASS	AC=2366;AF=0.472444;AN=5008;NS=2504;DP=18019;EAS_AF=0.4514;AMR_AF=0.5346;AFR_AF=0.4191;EUR_AF=0.5139;SAS_AF=0.4796;AA=C|||;VT=SNP
11	132512853	rs1793281	T	C	100	PASS	AC=3837;AF=0.766174;AN=5008;NS=2504;DP=19323;EAS_AF=0.6012;AMR_AF=0.7277;AFR_AF=0.9599;EUR_AF=0.7545;SAS_AF=0.7137;AA=C|||;VT=SNP
11	132512881	rs150535408	T	C	100	PASS	AC=69;AF=0.013778;AN=5008;NS=2504;DP=19157;EAS_AF=0.0605;AMR_AF=0;AFR_AF=0;EUR_AF=0.007;SAS_AF=0.001;AA=T|||;VT=SNP
11	132514907	rs77665384	G	A	100	PASS	AC=18;AF=0.00359425;AN=5008;NS=2504;DP=18888;EAS_AF=0.0169;AMR_AF=0;AFR_AF=0;EUR_AF=0.001;SAS_AF=0;AA=G|||;VT=SNP
11	132517296	rs7107420	C	A	100	PASS	AC=315;AF=0.0628994;AN=5008;NS=2504;DP=14554;EAS_AF=0.0863;AMR_AF=0.0764;AFR_AF=0.0038;EUR_AF=0.1014;SAS_AF=0.0695;AA=C|||;VT=SNP
11	132518694	rs77775472	C	T	100	PASS	AC=115;AF=0.0229633;AN=5008;NS=2504;DP=17135;EAS_AF=0.0823;AMR_AF=0.0144;AFR_AF=0;EUR_AF=0;SAS_AF=0.0225;AA=C|||;VT=SNP
11	132524308	rs191270040	A	G	100	PASS	AC=53;AF=0.0105831;AN=5008;NS=2504;DP=17953;EAS_AF=0.0506;AMR_AF=0;AFR_AF=0.0008;EUR_AF=0;SAS_AF=0.001;AA=a|||;VT=SNP
11	132524316	rs200068373	C	A	100	PASS	AC=53;AF=0.0105831;AN=5008;NS=2504;DP=17752;EAS_AF=0.0506;AMR_AF=0;AFR_AF=0.0008;EUR_AF=0;SAS_AF=0.001;AA=C|||;VT=SNP
11	132524324	rs201124530	A	G	100	PASS	AC=44;AF=0.00878594;AN=5008;NS=2504;DP=17459;EAS_AF=0.0427;AMR_AF=0;AFR_AF=0;EUR_AF=0;SAS_AF=0.001;AA=G|||;VT=SNP
11	132526865	rs1784519	A	G	100	PASS	AC=3887;AF=0.776158;AN=5008;NS=2504;DP=23242;EAS_AF=0.6032;AMR_AF=0.7464;AFR_AF=0.9766;EUR_AF=0.7565;SAS_AF=0.7249;AA=G|||;VT=SNP
11	132527512	rs1894193	C	T	100	PASS	AC=3074;AF=0.613818;AN=5008;NS=2504;DP=18239;EAS_AF=0.4514;AMR_AF=0.6124;AFR_AF=0.829;EUR_AF=0.5408;SAS_AF=0.5665;AA=T|||;VT=SNP
11	132528699	rs1939519	C	A	100	PASS	AC=2396;AF=0.478435;AN=5008;NS=2504;DP=21002;EAS_AF=0.4524;AMR_AF=0.5403;AFR_AF=0.4342;EUR_AF=0.502;SAS_AF=0.4969;AA=C|||;VT=SNP
11	132528706	rs1939520	T	C	100	PASS	AC=2396;AF=0.478435;AN=5008;NS=2504;DP=20763;EAS_AF=0.4524;AMR_AF=0.5403;AFR_AF=0.4342;EUR_AF=0.502;SAS_AF=0.4969;AA=T|||;VT=SNP
11	132529497	rs6590647	C	T	100	PASS	AC=2554;AF=0.509984;AN=5008;NS=2504;DP=18039;EAS_AF=0.4514;AMR_AF=0.5476;AFR_AF=0.5333;EUR_AF=0.503;SAS_AF=0.5194;AA=T|||;VT=SNP
11	132529529	rs1793262	T	C	100	PASS	AC=279;AF=0.0557109;AN=5008;NS=2504;DP=17410;EAS_AF=0.0615;AMR_AF=0.0331;AFR_AF=0.0477;EUR_AF=0.0885;SAS_AF=0.0429;AA=T|||;VT=SNP
11	132530116	rs59235485	A	G	100	PASS	AC=29;AF=0.00579073;AN=5008;NS=2504;DP=16706;EAS_AF=0.0288;AMR_AF=0;AFR_AF=0;EUR_AF=0;SAS_AF=0;AA=A|||;VT=SNP
11	132530866	rs7935939	A	G	100	PASS	AC=2379;AF=0.47504;AN=5008;NS=2504;DP=23654;EAS_AF=0.4514;AMR_AF=0.5375;AFR_AF=0.4221;EUR_AF=0.505;SAS_AF=0.4959;AA=A|||;VT=SNP
11	132531079	rs7936526	G	A	100	PASS	AC=2375;AF=0.474241;AN=5008;NS=2504;DP=20356;EAS_AF=0.4524;AMR_AF=0.5375;AFR_AF=0.4175;EUR_AF=0.505;SAS_AF=0.4969;AA=G|||;VT=SNP
11	132531486	rs10894597	A	T	100	PASS	AC=2559;AF=0.510982;AN=5008;NS=2504;DP=18467;EAS_AF=0.4524;AMR_AF=0.5447;AFR_AF=0.5371;EUR_AF=0.503;SAS_AF=0.5204;AA=T|||;VT=SNP
11	132531591	rs79808712	A	G	100	PASS	AC=520;AF=0.103834;AN=5008;NS=2504;DP=19733;EAS_AF=0.0883;AMR_AF=0.098;AFR_AF=0.0998;EUR_AF=0.1193;SAS_AF=0.1135;AA=A|||;VT=SNP
11	132531939	rs1939521	A	G	100	PASS	AC=2028;AF=0.404952;AN=5008;NS=2504;DP=18024;EAS_AF=0.371;AMR_AF=0.513;AFR_AF=0.2549;EUR_AF=0.502;SAS_AF=0.4663;AA=A|||;VT=SNP
11	132532605	rs7119286	C	T	100	PASS	AC=2384;AF=0.476038;AN=5008;NS=2504;DP=20041;EAS_AF=0.4524;AMR_AF=0.5403;AFR_AF=0.4274;EUR_AF=0.502;SAS_AF=0.4939;AA=c|||;VT=SNP
11	132533425	rs10791245	G	A	100	PASS	AC=2368;AF=0.472843;AN=5008;NS=2504;DP=19197;EAS_AF=0.4524;AMR_AF=0.5346;AFR_AF=0.4175;EUR_AF=0.502;SAS_AF=0.4949;AA=G|||;VT=SNP
11	132534870	rs1939508	A	G	100	PASS	AC=2579;AF=0.514976;AN=5008;NS=2504;DP=20137;EAS_AF=0.4524;AMR_AF=0.5591;AFR_AF=0.5439;EUR_AF=0.505;SAS_AF=0.5194;AA=G|||;VT=SNP
11	132535090	rs1320647	G	C	100	PASS	AC=155;AF=0.0309505;AN=5008;NS=2504;DP=22204;EAS_AF=0.002;AMR_AF=0.1297;AFR_AF=0.0045;EUR_AF=0.0219;SAS_AF=0.0358;AA=G|||;VT=SNP
11	132536354	rs3019871	A	C	100	PASS	AC=2568;AF=0.51278;AN=5008;NS=2504;DP=18802;EAS_AF=0.4633;AMR_AF=0.5519;AFR_AF=0.5333;EUR_AF=0.503;SAS_AF=0.5184;AA=C|||;VT=SNP
11	132536459	rs495500	A	G	100	PASS	AC=3986;AF=0.795927;AN=5008;NS=2504;DP=21208;EAS_AF=0.62;AMR_AF=0.7738;AFR_AF=0.9781;EUR_AF=0.7942;SAS_AF=0.7485;AA=C|||;VT=SNP
11	132538436	rs2917585	T	A	100	PASS	AC=2409;AF=0.48103;AN=5008;NS=2504;DP=19828;EAS_AF=0.4633;AMR_AF=0.5432;AFR_AF=0.4334;EUR_AF=0.505;SAS_AF=0.4949;AA=T|||;VT=SNP
11	132538865	rs79387294	C	T	100	PASS	AC=73;AF=0.0145767;AN=5008;NS=2504;DP=18539;EAS_AF=0.003;AMR_AF=0.0202;AFR_AF=0.0008;EUR_AF=0.0388;SAS_AF=0.0164;AA=C|||;VT=SNP
11	132539474	rs1784176	C	A	100	PASS	AC=831;AF=0.165935;AN=5008;NS=2504;DP=19386;EAS_AF=0.0625;AMR_AF=0.0908;AFR_AF=0.3593;EUR_AF=0.1372;SAS_AF=0.0941;AA=C|||;VT=SNP
11	132539532	rs1784515	C	T	100	PASS	AC=407;AF=0.08127;AN=5008;NS=2504;DP=20008;EAS_AF=0.0615;AMR_AF=0.0548;AFR_AF=0.0991;EUR_AF=0.1173;SAS_AF=0.0593;AA=C|||;VT=SNP
11	132539936	rs2917584	C	A	100	PASS	AC=2200;AF=0.439297;AN=5008;NS=2504;DP=16845;EAS_AF=0.3442;AMR_AF=0.5331;AFR_AF=0.3933;EUR_AF=0.499;SAS_AF=0.4714;AA=C|||;VT=SNP
11	132541038	rs1939506	G	A	100	PASS	AC=2677;AF=0.534545;AN=5008;NS=2504;DP=17302;EAS_AF=0.4593;AMR_AF=0.5821;AFR_AF=0.6225;EUR_AF=0.5109;SAS_AF=0.4836;AA=A|||;VT=SNP
11	132541782	rs1793275	A	G	100	PASS	AC=284;AF=0.0567093;AN=5008;NS=2504;DP=19747;EAS_AF=0.0615;AMR_AF=0.036;AFR_AF=0.0454;EUR_AF=0.0885;SAS_AF=0.0491;AA=A|||;VT=SNP
11	132542280	rs948004	A	C	100	PASS	AC=286;AF=0.0571086;AN=5008;NS=2504;DP=19939;EAS_AF=0.0615;AMR_AF=0.0389;AFR_AF=0.0454;EUR_AF=0.0885;SAS_AF=0.0491;AA=A|||;VT=SNP
11	132542386	rs1894196	C	T	100	PASS	AC=624;AF=0.124601;AN=5008;NS=2504;DP=19231;EAS_AF=0.2153;AMR_AF=0.245;AFR_AF=0.0061;EUR_AF=0.0417;SAS_AF=0.1912;AA=A|||;VT=SNP
11	132543770	rs1784507	T	C	100	PASS	AC=3896;AF=0.777955;AN=5008;NS=2504;DP=18286;EAS_AF=0.6101;AMR_AF=0.755;AFR_AF=0.9773;EUR_AF=0.7525;SAS_AF=0.7239;AA=C|||;VT=SNP
11	132543793	rs1784506	T	C	100	PASS	AC=3897;AF=0.778155;AN=5008;NS=2504;DP=18372;EAS_AF=0.6101;AMR_AF=0.755;AFR_AF=0.9773;EUR_AF=0.7535;SAS_AF=0.7239;AA=C|||;VT=SNP
11	132544060	rs3018407	G	T	100	PASS	AC=2540;AF=0.507188;AN=5008;NS=2504;DP=18834;EAS_AF=0.3492;AMR_AF=0.5692;AFR_AF=0.6218;EUR_AF=0.5139;SAS_AF=0.4642;AA=T|||;VT=SNP
11	132544078	rs2917583	G	A	100	PASS	AC=2276;AF=0.454473;AN=5008;NS=2504;DP=18497;EAS_AF=0.3492;AMR_AF=0.549;AFR_AF=0.4508;EUR_AF=0.5129;SAS_AF=0.4407;AA=G|||;VT=SNP
11	132545143	rs10894598	T	G	100	PASS	AC=1120;AF=0.223642;AN=5008;NS=2504;DP=10828;EAS_AF=0.1399;AMR_AF=0.2622;AFR_AF=0.0696;EUR_AF=0.4573;SAS_AF=0.2505;AA=T|||;VT=SNP
11	132546600	rs3019852	A	G	100	PASS	AC=2702;AF=0.539537;AN=5008;NS=2504;DP=6346;EAS_AF=0.4603;AMR_AF=0.5879;AFR_AF=0.6263;EUR_AF=0.5149;SAS_AF=0.4949;AA=G|||;VT=SNP
11	132546774	rs2917582	G	A	100	PASS	AC=629;AF=0.125599;AN=5008;NS=2504;DP=16476;EAS_AF=0.2173;AMR_AF=0.2464;AFR_AF=0.0061;EUR_AF=0.0417;SAS_AF=0.1933;AA=G|||;VT=SNP
11	132546936	rs74588062	T	C	100	PASS	AC=524;AF=0.104633;AN=5008;NS=2504;DP=16806;EAS_AF=0.0883;AMR_AF=0.1052;AFR_AF=0.0802;EUR_AF=0.1312;SAS_AF=0.1268;AA=T|||;VT=SNP
11	132547063	rs3019857	G	A	100	PASS	AC=2695;AF=0.538139;AN=5008;NS=2504;DP=17781;EAS_AF=0.4603;AMR_AF=0.5836;AFR_AF=0.6256;EUR_AF=0.5119;SAS_AF=0.4949;AA=A|||;VT=SNP
11	132547117	rs1784189	G	A	100	PASS	AC=3446;AF=0.688099;AN=5008;NS=2504;DP=17728;EAS_AF=0.5208;AMR_AF=0.6628;AFR_AF=0.9274;EUR_AF=0.6372;SAS_AF=0.6074;AA=A|||;VT=SNP
11	132547766	rs3019856	G	A	100	PASS	AC=2405;AF=0.480232;AN=5008;NS=2504;DP=15864;EAS_AF=0.4603;AMR_AF=0.5576;AFR_AF=0.438;EUR_AF=0.5109;SAS_AF=0.4714;AA=G|||;VT=SNP
11	132548155	rs2917581	T	C	100	PASS	AC=2847;AF=0.56849;AN=5008;NS=2504;DP=19324;EAS_AF=0.4613;AMR_AF=0.5893;AFR_AF=0.7368;EUR_AF=0.5119;SAS_AF=0.4949;AA=C|||;VT=SNP
11	132548584	rs78729143	G	A	100	PASS	AC=146;AF=0.0291534;AN=5008;NS=2504;DP=18153;EAS_AF=0.1062;AMR_AF=0.0144;AFR_AF=0;EUR_AF=0.001;SAS_AF=0.0286;AA=G|||;VT=SNP
11	132548609	rs146589877	A	G	100	PASS	AC=22;AF=0.00439297;AN=5008;NS=2504;DP=17454;EAS_AF=0.0218;AMR_AF=0;AFR_AF=0;EUR_AF=0;SAS_AF=0;AA=A|||;VT=SNP
11	132549924	rs76821782	C	T	100	PASS	AC=144;AF=0.028754;AN=5008;NS=2504;DP=20735;EAS_AF=0.1052;AMR_AF=0.0144;AFR_AF=0;EUR_AF=0;SAS_AF=0.0286;AA=C|||;VT=SNP
11	132551372	rs2105618	T	C	100	PASS	AC=2466;AF=0.492412;AN=5008;NS=2504;DP=17426;EAS_AF=0.4613;AMR_AF=0.5692;AFR_AF=0.4887;EUR_AF=0.5139;SAS_AF=0.453;AA=C|||;VT=SNP
11	132551409	rs2105617	T	C	100	PASS	AC=2658;AF=0.530751;AN=5008;NS=2504;DP=18135;EAS_AF=0.4613;AMR_AF=0.5865;AFR_AF=0.6248;EUR_AF=0.5139;SAS_AF=0.453;AA=c|||;VT=SNP
11	132551410	rs191387223	G	A	100	PASS	AC=20;AF=0.00399361;AN=5008;NS=2504;DP=18049;EAS_AF=0.0198;AMR_AF=0;AFR_AF=0;EUR_AF=0;SAS_AF=0;AA=G|||;VT=SNP
11	132551805	rs143607598	G	A	100	PASS	AC=178;AF=0.0355431;AN=5008;NS=2504;DP=13478;EAS_AF=0.0446;AMR_AF=0.0187;AFR_AF=0.0908;EUR_AF=0;SAS_AF=0;AA=G|||;VT=SNP
11	132551945	rs3016396	G	A	100	PASS	AC=2710;AF=0.541134;AN=5008;NS=2504;DP=16012;EAS_AF=0.4603;AMR_AF=0.6052;AFR_AF=0.6543;EUR_AF=0.5139;SAS_AF=0.454;AA=A|||;VT=SNP
11	132553580	rs3018406	A	T	100	PASS	AC=2370;AF=0.473243;AN=5008;NS=2504;DP=20563;EAS_AF=0.4603;AMR_AF=0.5778;AFR_AF=0.4319;EUR_AF=0.5129;SAS_AF=0.4274;AA=A|||;VT=SNP
11	132553710	rs3018405	G	A	100	PASS	AC=2400;AF=0.479233;AN=5008;NS=2504;DP=18953;EAS_AF=0.4593;AMR_AF=0.5821;AFR_AF=0.4531;EUR_AF=0.5129;SAS_AF=0.4274;AA=G|||;VT=SNP
11	132553915	rs3016395	G	T	100	PASS	AC=2713;AF=0.541733;AN=5008;NS=2504;DP=19069;EAS_AF=0.4613;AMR_AF=0.6037;AFR_AF=0.6573;EUR_AF=0.5159;SAS_AF=0.4509;AA=T|||;VT=SNP
11	132554005	rs3019855	G	A	100	PASS	AC=2527;AF=0.504593;AN=5008;NS=2504;DP=18124;EAS_AF=0.4563;AMR_AF=0.5951;AFR_AF=0.5257;EUR_AF=0.5159;SAS_AF=0.4499;AA=A|||;VT=SNP
11	132554664	rs1784187	A	G	100	PASS	AC=606;AF=0.121006;AN=5008;NS=2504;DP=14498;EAS_AF=0.0605;AMR_AF=0.0648;AFR_AF=0.264;EUR_AF=0.0895;SAS_AF=0.0624;AA=A|||;VT=SNP
11	132555164	rs1784526	A	C	100	PASS	AC=716;AF=0.142971;AN=5008;NS=2504;DP=19266;EAS_AF=0.0585;AMR_AF=0.0634;AFR_AF=0.3464;EUR_AF=0.0924;SAS_AF=0.0634;AA=A|||;VT=SNP
11	132556725	rs1793259	T	C	100	PASS	AC=2774;AF=0.553914;AN=5008;NS=2504;DP=17910;EAS_AF=0.5496;AMR_AF=0.6297;AFR_AF=0.5038;EUR_AF=0.5865;SAS_AF=0.5389;AA=C|||;VT=SNP
11	132558269	rs144517201	A	G	100	PASS	AC=71;AF=0.0141773;AN=5008;NS=2504;DP=16482;EAS_AF=0.0556;AMR_AF=0.0216;AFR_AF=0;EUR_AF=0;SAS_AF=0;AA=A|||;VT=SNP
11	132558337	rs1939498	G	A	100	PASS	AC=2460;AF=0.491214;AN=5008;NS=2504;DP=16801;EAS_AF=0.4931;AMR_AF=0.5764;AFR_AF=0.4682;EUR_AF=0.497;SAS_AF=0.454;AA=G|||;VT=SNP
11	132559545	rs74403543	C	T	100	PASS	AC=34;AF=0.00678914;AN=5008;NS=2504;DP=18036;EAS_AF=0.0317;AMR_AF=0.0014;AFR_AF=0;EUR_AF=0;SAS_AF=0.001;AA=C|||;VT=SNP
11	132560264	rs76315341	T	C	100	PASS	AC=18;AF=0.00359425;AN=5008;NS=2504;DP=21217;EAS_AF=0.0179;AMR_AF=0;AFR_AF=0;EUR_AF=0;SAS_AF=0;AA=T|||;VT=SNP
11	132562147	rs73051164	T	G	100	PASS	AC=385;AF=0.076877;AN=5008;NS=2504;DP=17810;EAS_AF=0.0853;AMR_AF=0.085;AFR_AF=0.0303;EUR_AF=0.1203;SAS_AF=0.0808;AA=T|||;VT=SNP
11	132562494	rs3018396	G	A	100	PASS	AC=2328;AF=0.464856;AN=5008;NS=2504;DP=18472;EAS_AF=0.4792;AMR_AF=0.5663;AFR_AF=0.3971;EUR_AF=0.495;SAS_AF=0.4387;AA=G|||;VT=SNP
11	132563456	rs9971380	T	G	100	PASS	AC=2731;AF=0.545327;AN=5008;NS=2504;DP=17874;EAS_AF=0.4931;AMR_AF=0.5994;AFR_AF=0.6271;EUR_AF=0.5;SAS_AF=0.4969;AA=G|||;VT=SNP
11	132564507	rs1784172	G	A	100	PASS	AC=279;AF=0.0557109;AN=5008;NS=2504;DP=20557;EAS_AF=0.0605;AMR_AF=0.036;AFR_AF=0.0356;EUR_AF=0.0875;SAS_AF=0.0593;AA=G|||;VT=SNP
11	132564547	rs73051168	C	A	100	PASS	AC=384;AF=0.0766773;AN=5008;NS=2504;DP=19793;EAS_AF=0.0843;AMR_AF=0.0836;AFR_AF=0.0318;EUR_AF=0.1193;SAS_AF=0.0808;AA=C|||;VT=SNP
11	132564668	rs3019860	A	G	100	PASS	AC=2456;AF=0.490415;AN=5008;NS=2504;DP=19448;EAS_AF=0.4931;AMR_AF=0.5821;AFR_AF=0.4569;EUR_AF=0.498;SAS_AF=0.4601;AA=A|||;VT=SNP
11	132566087	rs3016389	T	C	100	PASS	AC=2434;AF=0.486022;AN=5008;NS=2504;DP=15623;EAS_AF=0.4931;AMR_AF=0.5793;AFR_AF=0.4372;EUR_AF=0.498;SAS_AF=0.4663;AA=T|||;VT=SNP
11	132566169	rs3016388	A	G	100	PASS	AC=2446;AF=0.488419;AN=5008;NS=2504;DP=13379;EAS_AF=0.4921;AMR_AF=0.5807;AFR_AF=0.4569;EUR_AF=0.499;SAS_AF=0.4509;AA=G|||;VT=SNP
11	132566178	rs76737637	G	A	100	PASS	AC=178;AF=0.0355431;AN=5008;NS=2504;DP=13422;EAS_AF=0.1101;AMR_AF=0.0447;AFR_AF=0;EUR_AF=0;SAS_AF=0.0368;AA=G|||;VT=SNP
11	132566601	rs3016506	A	G	100	PASS	AC=2489;AF=0.497005;AN=5008;NS=2504;DP=15018;EAS_AF=0.494;AMR_AF=0.5836;AFR_AF=0.4622;EUR_AF=0.499;SAS_AF=0.4836;AA=G|||;VT=SNP
11	132566972	rs1940150	A	C	100	PASS	AC=2506;AF=0.500399;AN=5008;NS=2504;DP=18713;EAS_AF=0.4921;AMR_AF=0.585;AFR_AF=0.4713;EUR_AF=0.499;SAS_AF=0.4898;AA=C|||;VT=SNP
11	132567326	rs1940149	T	C	100	PASS	AC=2482;AF=0.495607;AN=5008;NS=2504;DP=18889;EAS_AF=0.4921;AMR_AF=0.5836;AFR_AF=0.4539;EUR_AF=0.499;SAS_AF=0.4898;AA=C|||;VT=SNP
11	132567444	rs146247409	C	A	100	PASS	AC=65;AF=0.0129792;AN=5008;NS=2504;DP=19152;EAS_AF=0.0575;AMR_AF=0;AFR_AF=0;EUR_AF=0.006;SAS_AF=0.001;AA=C|||;VT=SNP
11	132567487	rs2917565	T	C	100	PASS	AC=2427;AF=0.484625;AN=5008;NS=2504;DP=17819;EAS_AF=0.4921;AMR_AF=0.5821;AFR_AF=0.4327;EUR_AF=0.498;SAS_AF=0.4642;AA=T|||;VT=SNP
11	132567962	rs2917566	T	C	100	PASS	AC=2578;AF=0.514776;AN=5008;NS=2504;DP=10425;EAS_AF=0.4911;AMR_AF=0.5908;AFR_AF=0.5227;EUR_AF=0.499;SAS_AF=0.4908;AA=C|||;VT=SNP
11	132568065	rs3016387	A	G	100	PASS	AC=2498;AF=0.498802;AN=5008;NS=2504;DP=10564;EAS_AF=0.4901;AMR_AF=0.5865;AFR_AF=0.4614;EUR_AF=0.499;SAS_AF=0.4959;AA=A|||;VT=SNP
11	132568126	rs1940148	C	T	100	PASS	AC=2569;AF=0.512979;AN=5008;NS=2504;DP=13128;EAS_AF=0.4802;AMR_AF=0.5908;AFR_AF=0.5204;EUR_AF=0.499;SAS_AF=0.4959;AA=T|||;VT=SNP
11	132568254	rs2917568	T	C	100	PASS	AC=2503;AF=0.4998;AN=5008;NS=2504;DP=15191;EAS_AF=0.4911;AMR_AF=0.5865;AFR_AF=0.4622;EUR_AF=0.501;SAS_AF=0.4969;AA=T|||;VT=SNP
11	132568255	rs2917569	T	C	100	PASS	AC=2587;AF=0.516573;AN=5008;NS=2504;DP=15260;EAS_AF=0.4911;AMR_AF=0.5908;AFR_AF=0.5234;EUR_AF=0.501;SAS_AF=0.4969;AA=t|||;VT=SNP
11	132568604	rs3016507	A	G	100	PASS	AC=2437;AF=0.486621;AN=5008;NS=2504;DP=15752;EAS_AF=0.4931;AMR_AF=0.5836;AFR_AF=0.4342;EUR_AF=0.498;SAS_AF=0.4703;AA=A|||;VT=SNP
11	132569416	rs3019859	G	C	100	PASS	AC=2950;AF=0.589058;AN=5008;NS=2504;DP=17076;EAS_AF=0.4921;AMR_AF=0.6239;AFR_AF=0.6982;EUR_AF=0.5229;SAS_AF=0.5849;AA=C|||;VT=SNP
11	132569761	rs2917570	T	G	100	PASS	AC=2520;AF=0.503195;AN=5008;NS=2504;DP=16094;EAS_AF=0.4931;AMR_AF=0.5908;AFR_AF=0.4735;EUR_AF=0.499;SAS_AF=0.4959;AA=T|||;VT=SNP
11	132570045	rs75011481	G	A	100	PASS	AC=19;AF=0.00379393;AN=5008;NS=2504;DP=14675;EAS_AF=0.0188;AMR_AF=0;AFR_AF=0;EUR_AF=0;SAS_AF=0;AA=G|||;VT=SNP
11	132570708	rs117924389	G	A	100	PASS	AC=68;AF=0.0135783;AN=5008;NS=2504;DP=19728;EAS_AF=0.0595;AMR_AF=0;AFR_AF=0.0008;EUR_AF=0.006;SAS_AF=0.001;AA=G|||;VT=SNP
11	132572282	rs3016386	G	A	100	PASS	AC=2237;AF=0.446685;AN=5008;NS=2504;DP=17905;EAS_AF=0.4395;AMR_AF=0.5677;AFR_AF=0.3623;EUR_AF=0.494;SAS_AF=0.4335;AA=G|||;VT=SNP
11	132572326	rs3018395	T	G	100	PASS	AC=2453;AF=0.489816;AN=5008;NS=2504;DP=17711;EAS_AF=0.4395;AMR_AF=0.5922;AFR_AF=0.5061;EUR_AF=0.495;SAS_AF=0.4417;AA=G|||;VT=SNP
11	132572770	rs1939515	A	G	100	PASS	AC=2679;AF=0.534944;AN=5008;NS=2504;DP=18253;EAS_AF=0.4851;AMR_AF=0.6052;AFR_AF=0.6059;EUR_AF=0.499;SAS_AF=0.4775;AA=G|||;VT=SNP
11	132572894	rs1939514	T	C	100	PASS	AC=2545;AF=0.508187;AN=5008;NS=2504;DP=18568;EAS_AF=0.4851;AMR_AF=0.5937;AFR_AF=0.5045;EUR_AF=0.501;SAS_AF=0.4836;AA=T|||;VT=SNP
11	132573390	rs3016384	C	T	100	PASS	AC=2457;AF=0.490615;AN=5008;NS=2504;DP=20566;EAS_AF=0.4762;AMR_AF=0.5836;AFR_AF=0.4713;EUR_AF=0.495;SAS_AF=0.4611;AA=c|||;VT=SNP
11	132573621	rs1793289	A	T	100	PASS	AC=308;AF=0.0615016;AN=5008;NS=2504;DP=20995;EAS_AF=0.0605;AMR_AF=0.0389;AFR_AF=0.0514;EUR_AF=0.0875;SAS_AF=0.0654;AA=A|||;VT=SNP
11	132574789	rs1793288	G	A	100	PASS	AC=350;AF=0.0698882;AN=5008;NS=2504;DP=18802;EAS_AF=0.1032;AMR_AF=0.0389;AFR_AF=0.053;EUR_AF=0.0875;SAS_AF=0.0624;AA=G|||;VT=SNP
11	132575185	rs1784514	C	T	100	PASS	AC=2643;AF=0.527756;AN=5008;NS=2504;DP=17210;EAS_AF=0.5536;AMR_AF=0.5663;AFR_AF=0.4342;EUR_AF=0.5398;SAS_AF=0.5879;AA=T|||;VT=SNP
11	132575218	rs1784180	G	T	100	PASS	AC=302;AF=0.0603035;AN=5008;NS=2504;DP=16739;EAS_AF=0.0615;AMR_AF=0.0432;AFR_AF=0.0484;EUR_AF=0.0875;SAS_AF=0.0593;AA=G|||;VT=SNP
11	132575344	rs1793287	T	C	100	PASS	AC=3437;AF=0.686302;AN=5008;NS=2504;DP=15580;EAS_AF=0.6339;AMR_AF=0.7262;AFR_AF=0.6725;EUR_AF=0.7227;SAS_AF=0.6933;AA=C|||;VT=SNP
11	132575362	rs1939511	C	T	100	PASS	AC=2202;AF=0.439696;AN=5008;NS=2504;DP=15211;EAS_AF=0.4871;AMR_AF=0.5086;AFR_AF=0.3593;EUR_AF=0.4414;SAS_AF=0.4489;AA=C|||;VT=SNP
11	132575520	rs1939510	G	T	100	PASS	AC=2193;AF=0.437899;AN=5008;NS=2504;DP=15555;EAS_AF=0.4782;AMR_AF=0.5101;AFR_AF=0.3585;EUR_AF=0.4414;SAS_AF=0.4489;AA=G|||;VT=SNP
11	132575798	rs111570144	G	T	100	PASS	AC=521;AF=0.104034;AN=5008;NS=2504;DP=16850;EAS_AF=0.0863;AMR_AF=0.1455;AFR_AF=0.0461;EUR_AF=0.1819;SAS_AF=0.091;AA=G|||;VT=SNP
11	132575873	rs2509074	T	C	100	PASS	AC=284;AF=0.0567093;AN=5008;NS=2504;DP=16272;EAS_AF=0.0605;AMR_AF=0.0389;AFR_AF=0.0378;EUR_AF=0.0875;SAS_AF=0.0593;AA=T|||;VT=SNP
11	132575891	rs2509075	C	G	100	PASS	AC=303;AF=0.0605032;AN=5008;NS=2504;DP=16970;EAS_AF=0.0635;AMR_AF=0.0418;AFR_AF=0.0484;EUR_AF=0.0875;SAS_AF=0.0593;AA=C|||;VT=SNP
11	132576264	rs3016383	G	A	100	PASS	AC=2145;AF=0.428315;AN=5008;NS=2504;DP=18065;EAS_AF=0.4375;AMR_AF=0.5115;AFR_AF=0.3623;EUR_AF=0.4374;SAS_AF=0.4397;AA=G|||;VT=SNP
11	132576546	rs11223177	C	T	100	PASS	AC=530;AF=0.105831;AN=5008;NS=2504;DP=18173;EAS_AF=0.0853;AMR_AF=0.1455;AFR_AF=0.0537;EUR_AF=0.1819;SAS_AF=0.091;AA=C|||;VT=SNP
11	132577443	rs1620329	G	A	100	PASS	AC=2508;AF=0.500799;AN=5008;NS=2504;DP=21150;EAS_AF=0.5397;AMR_AF=0.5519;AFR_AF=0.4274;EUR_AF=0.5229;SAS_AF=0.501;AA=G|||;VT=SNP
11	132577651	rs73035518	A	G	100	PASS	AC=541;AF=0.108027;AN=5008;NS=2504;DP=19591;EAS_AF=0.0863;AMR_AF=0.147;AFR_AF=0.0575;EUR_AF=0.1849;SAS_AF=0.092;AA=A|||;VT=SNP
11	132578347	rs1784524	A	T	100	PASS	AC=3404;AF=0.679712;AN=5008;NS=2504;DP=18992;EAS_AF=0.63;AMR_AF=0.7262;AFR_AF=0.6536;EUR_AF=0.7227;SAS_AF=0.6892;AA=T|||;VT=SNP
11	132578403	rs117243605	T	A	100	PASS	AC=56;AF=0.0111821;AN=5008;NS=2504;DP=18029;EAS_AF=0.0516;AMR_AF=0;AFR_AF=0.0015;EUR_AF=0;SAS_AF=0.002;AA=T|||;VT=SNP
11	132578550	rs1784523	A	G	100	PASS	AC=3543;AF=0.707468;AN=5008;NS=2504;DP=17173;EAS_AF=0.63;AMR_AF=0.7349;AFR_AF=0.7496;EUR_AF=0.7227;SAS_AF=0.6953;AA=G|||;VT=SNP
11	132578834	rs1784522	A	G	100	PASS	AC=3664;AF=0.731629;AN=5008;NS=2504;DP=18634;EAS_AF=0.63;AMR_AF=0.7464;AFR_AF=0.8003;EUR_AF=0.7336;SAS_AF=0.7311;AA=A|||;VT=SNP
11	132578884	rs75888817	G	A	100	PASS	AC=87;AF=0.0173722;AN=5008;NS=2504;DP=17278;EAS_AF=0.0853;AMR_AF=0;AFR_AF=0;EUR_AF=0;SAS_AF=0.001;AA=A|||;VT=SNP
11	132578938	rs1793286	A	T	100	PASS	AC=2672;AF=0.533546;AN=5008;NS=2504;DP=16247;EAS_AF=0.5417;AMR_AF=0.562;AFR_AF=0.528;EUR_AF=0.5258;SAS_AF=0.5204;AA=A|||;VT=SNP
11	132579211	rs1784521	C	A	100	PASS	AC=3357;AF=0.670327;AN=5008;NS=2504;DP=17572;EAS_AF=0.628;AMR_AF=0.7219;AFR_AF=0.6354;EUR_AF=0.7217;SAS_AF=0.6718;AA=A|||;VT=SNP
11	132579216	rs3018394	A	C	100	PASS	AC=2889;AF=0.576877;AN=5008;NS=2504;DP=17912;EAS_AF=0.5694;AMR_AF=0.6671;AFR_AF=0.4992;EUR_AF=0.6223;SAS_AF=0.5787;AA=A|||;VT=SNP
11	132579413	rs1784179	A	G	100	PASS	AC=3526;AF=0.704073;AN=5008;NS=2504;DP=16428;EAS_AF=0.63;AMR_AF=0.7378;AFR_AF=0.7368;EUR_AF=0.7207;SAS_AF=0.6953;AA=G|||;VT=SNP
11	132579515	rs1793285	C	T	100	PASS	AC=432;AF=0.086262;AN=5008;NS=2504;DP=18385;EAS_AF=0.0595;AMR_AF=0.0504;AFR_AF=0.146;EUR_AF=0.0855;SAS_AF=0.0593;AA=T|||;VT=SNP
11	132579670	rs1784178	C	G	100	PASS	AC=329;AF=0.0656949;AN=5008;NS=2504;DP=19211;EAS_AF=0.0595;AMR_AF=0.0403;AFR_AF=0.0734;EUR_AF=0.0855;SAS_AF=0.0593;AA=C|||;VT=SNP
11	132579740	rs1793284	C	T	100	PASS	AC=326;AF=0.0650958;AN=5008;NS=2504;DP=20172;EAS_AF=0.0595;AMR_AF=0.0403;AFR_AF=0.0711;EUR_AF=0.0855;SAS_AF=0.0593;AA=c|||;VT=SNP
11	132580737	rs2846068	C	G	100	PASS	AC=3705;AF=0.739816;AN=5008;NS=2504;DP=17811;EAS_AF=0.6349;AMR_AF=0.8444;AFR_AF=0.7837;EUR_AF=0.7346;SAS_AF=0.7198;AA=G|||;VT=SNP
11	132580765	rs2846067	A	G	100	PASS	AC=413;AF=0.0824681;AN=5008;NS=2504;DP=18694;EAS_AF=0.1042;AMR_AF=0.049;AFR_AF=0.0817;EUR_AF=0.0885;SAS_AF=0.0787;AA=A|||;VT=SNP
11	132581348	rs1784520	A	G	100	PASS	AC=3654;AF=0.729633;AN=5008;NS=2504;DP=21980;EAS_AF=0.6369;AMR_AF=0.7507;AFR_AF=0.8026;EUR_AF=0.7535;SAS_AF=0.6871;AA=G|||;VT=SNP
11	132581442	rs3016382	C	A	100	PASS	AC=2313;AF=0.461861;AN=5008;NS=2504;DP=22265;EAS_AF=0.4484;AMR_AF=0.5231;AFR_AF=0.41;EUR_AF=0.4513;SAS_AF=0.5133;AA=A|||;VT=SNP
11	132581663	rs1784177	T	C	100	PASS	AC=355;AF=0.0708866;AN=5008;NS=2504;DP=23126;EAS_AF=0.0655;AMR_AF=0.0389;AFR_AF=0.0779;EUR_AF=0.0875;SAS_AF=0.0726;AA=T|||;VT=SNP
11	132581927	rs3016500	T	C	100	PASS	AC=2956;AF=0.590256;AN=5008;NS=2504;DP=16244;EAS_AF=0.5813;AMR_AF=0.7666;AFR_AF=0.4713;EUR_AF=0.666;SAS_AF=0.5573;AA=T|||;VT=SNP
11	132582085	rs11223178	T	A	100	PASS	AC=612;AF=0.122204;AN=5008;NS=2504;DP=16514;EAS_AF=0.0843;AMR_AF=0.1715;AFR_AF=0.0272;EUR_AF=0.2525;SAS_AF=0.1207;AA=T|||;VT=SNP
11	132582197	rs1793283	C	T	100	PASS	AC=355;AF=0.0708866;AN=5008;NS=2504;DP=10401;EAS_AF=0.0972;AMR_AF=0.0375;AFR_AF=0.0582;EUR_AF=0.0835;SAS_AF=0.0716;AA=C|||;VT=SNP
11	132582556	rs148804277	C	G	100	PASS	AC=35;AF=0.00698882;AN=5008;NS=2504;DP=13827;EAS_AF=0.0337;AMR_AF=0.0014;AFR_AF=0;EUR_AF=0;SAS_AF=0;AA=C|||;VT=SNP
11	132582589	rs61208036	C	T	100	PASS	AC=362;AF=0.0722843;AN=5008;NS=2504;DP=14406;EAS_AF=0.1121;AMR_AF=0.062;AFR_AF=0.1203;EUR_AF=0.002;SAS_AF=0.046;AA=C|||;VT=SNP
11	132582776	rs1793282	C	A	100	PASS	AC=788;AF=0.157348;AN=5008;NS=2504;DP=16448;EAS_AF=0.2103;AMR_AF=0.0663;AFR_AF=0.27;EUR_AF=0.0408;SAS_AF=0.135;AA=A|||;VT=SNP
11	132582971	rs1939518	C	T	100	PASS	AC=3356;AF=0.670128;AN=5008;NS=2504;DP=14448;EAS_AF=0.5496;AMR_AF=0.7277;AFR_AF=0.7239;EUR_AF=0.7425;SAS_AF=0.6063;AA=C|||;VT=SNP
11	132583456	rs11223179	C	G	100	PASS	AC=1010;AF=0.201677;AN=5008;NS=2504;DP=19144;EAS_AF=0.1002;AMR_AF=0.2882;AFR_AF=0.0567;EUR_AF=0.4374;SAS_AF=0.1984;AA=C|||;VT=SNP
11	132583508	rs3018393	A	G	100	PASS	AC=3429;AF=0.684704;AN=5008;NS=2504;DP=19600;EAS_AF=0.5764;AMR_AF=0.7406;AFR_AF=0.7428;EUR_AF=0.7445;SAS_AF=0.6166;AA=A|||;VT=SNP
11	132583671	rs1784517	G	T	100	PASS	AC=3631;AF=0.72504;AN=5008;NS=2504;DP=17253;EAS_AF=0.6399;AMR_AF=0.7421;AFR_AF=0.7791;EUR_AF=0.7694;SAS_AF=0.682;AA=T|||;VT=SNP
11	132583676	rs1784182	G	A	100	PASS	AC=516;AF=0.103035;AN=5008;NS=2504;DP=17277;EAS_AF=0.1875;AMR_AF=0.072;AFR_AF=0.1165;EUR_AF=0.0298;SAS_AF=0.0951;AA=G|||;VT=SNP
11	132583736	rs7112601	G	T	100	PASS	AC=3903;AF=0.779353;AN=5008;NS=2504;DP=18982;EAS_AF=0.6399;AMR_AF=0.7622;AFR_AF=0.9402;EUR_AF=0.7823;SAS_AF=0.7147;AA=T|||;VT=SNP
11	132584119	rs1793257	C	T	100	PASS	AC=454;AF=0.090655;AN=5008;NS=2504;DP=17286;EAS_AF=0.0575;AMR_AF=0.0317;AFR_AF=0.1929;EUR_AF=0.0408;SAS_AF=0.0798;AA=T|||;VT=SNP
11	132584231	rs1784183	C	T	100	PASS	AC=521;AF=0.104034;AN=5008;NS=2504;DP=19173;EAS_AF=0.1141;AMR_AF=0.0331;AFR_AF=0.1762;EUR_AF=0.0467;SAS_AF=0.1053;AA=T|||;VT=SNP
11	132584236	rs1784184	T	C	100	PASS	AC=469;AF=0.0936502;AN=5008;NS=2504;DP=19059;EAS_AF=0.1141;AMR_AF=0.0331;AFR_AF=0.1536;EUR_AF=0.0467;SAS_AF=0.0828;AA=T|||;VT=SNP
11	132584331	rs505350	A	G	100	PASS	AC=1743;AF=0.348043;AN=5008;NS=2504;DP=17760;EAS_AF=0.4296;AMR_AF=0.2478;AFR_AF=0.5;EUR_AF=0.171;SAS_AF=0.3119;AA=G|||;VT=SNP
11	132584428	rs1784516	C	A	100	PASS	AC=1532;AF=0.305911;AN=5008;NS=2504;DP=18624;EAS_AF=0.2748;AMR_AF=0.3386;AFR_AF=0.4145;EUR_AF=0.1421;SAS_AF=0.3364;AA=A|||;VT=SNP
11	132584448	rs1793258	G	A	100	PASS	AC=1687;AF=0.336861;AN=5008;NS=2504;DP=17946;EAS_AF=0.2688;AMR_AF=0.3386;AFR_AF=0.5318;EUR_AF=0.1292;SAS_AF=0.3558;AA=A|||;VT=SNP
11	132585016	rs532769	T	C	100	PASS	AC=2349;AF=0.46905;AN=5008;NS=2504;DP=18986;EAS_AF=0.499;AMR_AF=0.5836;AFR_AF=0.4932;EUR_AF=0.327;SAS_AF=0.4703;AA=T|||;VT=SNP
11	132585103	rs533686	C	T	100	PASS	AC=3622;AF=0.723243;AN=5008;NS=2504;DP=21220;EAS_AF=0.7312;AMR_AF=0.7262;AFR_AF=0.6505;EUR_AF=0.7306;SAS_AF=0.8037;AA=T|||;VT=SNP
11	132585452	rs2226638	G	T	100	PASS	AC=2986;AF=0.596246;AN=5008;NS=2504;DP=20595;EAS_AF=0.7401;AMR_AF=0.5519;AFR_AF=0.5219;EUR_AF=0.5606;SAS_AF=0.6166;AA=T|||;VT=SNP
11	132586329	rs138406713	C	T	100	PASS	AC=75;AF=0.014976;AN=5008;NS=2504;DP=13896;EAS_AF=0.0625;AMR_AF=0.0159;AFR_AF=0;EUR_AF=0;SAS_AF=0.001;AA=c|||;VT=SNP
11	132586686	rs11223184	G	A	100	PASS	AC=480;AF=0.0958466;AN=5008;NS=2504;DP=13368;EAS_AF=0.0188;AMR_AF=0.1023;AFR_AF=0.0613;EUR_AF=0.1879;SAS_AF=0.1227;AA=G|||;VT=SNP
11	132587559	rs12279188	G	A	100	PASS	AC=923;AF=0.184305;AN=5008;NS=2504;DP=18248;EAS_AF=0.1032;AMR_AF=0.2219;AFR_AF=0.0756;EUR_AF=0.2783;SAS_AF=0.2914;AA=G|||;VT=SNP
11	132588561	rs61908968	C	T	100	PASS	AC=339;AF=0.0676917;AN=5008;NS=2504;DP=18280;EAS_AF=0.1131;AMR_AF=0.0836;AFR_AF=0.0045;EUR_AF=0.1113;SAS_AF=0.0501;AA=C|||;VT=SNP
11	132588617	rs11223185	G	A	100	PASS	AC=24;AF=0.00479233;AN=5008;NS=2504;DP=19422;EAS_AF=0.0238;AMR_AF=0;AFR_AF=0;EUR_AF=0;SAS_AF=0;AA=G|||;VT=SNP
11	132588953	rs12281281	G	A	100	PASS	AC=860;AF=0.171725;AN=5008;NS=2504;DP=19564;EAS_AF=0.1131;AMR_AF=0.1945;AFR_AF=0.1831;EUR_AF=0.2545;SAS_AF=0.1155;AA=G|||;VT=SNP
11	132589118	rs11223186	T	G	100	PASS	AC=967;AF=0.193091;AN=5008;NS=2504;DP=21388;EAS_AF=0.1062;AMR_AF=0.2291;AFR_AF=0.0764;EUR_AF=0.2972;SAS_AF=0.3078;AA=T|||;VT=SNP
11	132589121	rs11223187	G	T	100	PASS	AC=967;AF=0.193091;AN=5008;NS=2504;DP=21573;EAS_AF=0.1062;AMR_AF=0.2291;AFR_AF=0.0764;EUR_AF=0.2972;SAS_AF=0.3078;AA=G|||;VT=SNP
11	132589372	rs3018398	C	T	100	PASS	AC=2004;AF=0.40016;AN=5008;NS=2504;DP=17957;EAS_AF=0.6726;AMR_AF=0.3285;AFR_AF=0.2943;EUR_AF=0.34;SAS_AF=0.3753;AA=C|||;VT=SNP
11	132590586	rs502611	G	A	100	PASS	AC=4025;AF=0.803714;AN=5008;NS=2504;DP=15095;EAS_AF=0.8948;AMR_AF=0.755;AFR_AF=0.9206;EUR_AF=0.6918;SAS_AF=0.7014;AA=A|||;VT=SNP
11	132593163	rs535834	T	C	100	PASS	AC=3584;AF=0.715655;AN=5008;NS=2504;DP=19814;EAS_AF=0.8958;AMR_AF=0.6974;AFR_AF=0.6415;EUR_AF=0.673;SAS_AF=0.6871;AA=T|||;VT=SNP
11	132593698	rs525471	G	A	100	PASS	AC=4028;AF=0.804313;AN=5008;NS=2504;DP=17668;EAS_AF=0.8948;AMR_AF=0.7565;AFR_AF=0.9228;EUR_AF=0.6918;SAS_AF=0.7004;AA=A|||;VT=SNP
11	132594286	rs531006	T	C	100	PASS	AC=1516;AF=0.302716;AN=5008;NS=2504;DP=19234;EAS_AF=0.2202;AMR_AF=0.3746;AFR_AF=0.3079;EUR_AF=0.338;SAS_AF=0.2935;AA=T|||;VT=SNP
11	132594315	rs531093	C	T	100	PASS	AC=1118;AF=0.223243;AN=5008;NS=2504;DP=18756;EAS_AF=0.1984;AMR_AF=0.3357;AFR_AF=0.062;EUR_AF=0.327;SAS_AF=0.2802;AA=c|||;VT=SNP
11	132595187	rs560268	A	C	100	PASS	AC=1361;AF=0.271765;AN=5008;NS=2504;DP=18119;EAS_AF=0.2212;AMR_AF=0.3573;AFR_AF=0.2042;EUR_AF=0.33;SAS_AF=0.2945;AA=A|||;VT=SNP
11	132595425	rs118085492	C	T	100	PASS	AC=223;AF=0.0445288;AN=5008;NS=2504;DP=18194;EAS_AF=0.006;AMR_AF=0.0965;AFR_AF=0.0045;EUR_AF=0.1103;SAS_AF=0.0337;AA=C|||;VT=SNP
11	132595835	rs2511444	C	T	100	PASS	AC=1224;AF=0.244409;AN=5008;NS=2504;DP=17519;EAS_AF=0.1984;AMR_AF=0.3401;AFR_AF=0.1384;EUR_AF=0.328;SAS_AF=0.2812;AA=C|||;VT=SNP
11	132596778	rs480859	A	G	100	PASS	AC=3759;AF=0.750599;AN=5008;NS=2504;DP=20196;EAS_AF=0.8968;AMR_AF=0.7233;AFR_AF=0.7398;EUR_AF=0.6799;SAS_AF=0.7065;AA=G|||;VT=SNP
11	132597694	rs3016397	G	C	100	PASS	AC=1458;AF=0.291134;AN=5008;NS=2504;DP=16885;EAS_AF=0.2252;AMR_AF=0.3588;AFR_AF=0.2746;EUR_AF=0.331;SAS_AF=0.2924;AA=G|||;VT=SNP
11	132597755	rs7951156	C	G	100	PASS	AC=1027;AF=0.205072;AN=5008;NS=2504;DP=16606;EAS_AF=0.1032;AMR_AF=0.2767;AFR_AF=0.0862;EUR_AF=0.3161;SAS_AF=0.3057;AA=G|||;VT=SNP
11	132599003	rs1939523	C	T	100	PASS	AC=3144;AF=0.627796;AN=5008;NS=2504;DP=19185;EAS_AF=0.3274;AMR_AF=0.6974;AFR_AF=0.8192;EUR_AF=0.659;SAS_AF=0.5971;AA=T|||;VT=SNP
11	132599112	rs1939524	T	A	100	PASS	AC=3215;AF=0.641973;AN=5008;NS=2504;DP=21258;EAS_AF=0.3294;AMR_AF=0.7003;AFR_AF=0.8684;EUR_AF=0.661;SAS_AF=0.5971;AA=A|||;VT=SNP
11	132599185	rs1939525	C	T	100	PASS	AC=2656;AF=0.530351;AN=5008;NS=2504;DP=21709;EAS_AF=0.3274;AMR_AF=0.634;AFR_AF=0.5076;EUR_AF=0.6421;SAS_AF=0.5818;AA=C|||;VT=SNP
11	132599309	rs1939526	C	T	100	PASS	AC=1394;AF=0.278355;AN=5008;NS=2504;DP=21005;EAS_AF=0.2242;AMR_AF=0.3617;AFR_AF=0.2337;EUR_AF=0.328;SAS_AF=0.2843;AA=C|||;VT=SNP
11	132600137	rs1939507	A	G	100	PASS	AC=3248;AF=0.648562;AN=5008;NS=2504;DP=15648;EAS_AF=0.3313;AMR_AF=0.7017;AFR_AF=0.8714;EUR_AF=0.662;SAS_AF=0.6227;AA=G|||;VT=SNP
11	132600307	rs1939513	A	C	100	PASS	AC=3180;AF=0.634984;AN=5008;NS=2504;DP=17222;EAS_AF=0.3304;AMR_AF=0.6988;AFR_AF=0.8215;EUR_AF=0.661;SAS_AF=0.6247;AA=C|||;VT=SNP
11	132600862	rs3016394	A	T	100	PASS	AC=1506;AF=0.300719;AN=5008;NS=2504;DP=19528;EAS_AF=0.2252;AMR_AF=0.3934;AFR_AF=0.289;EUR_AF=0.333;SAS_AF=0.2955;AA=A|||;VT=SNP
11	132600876	rs75334624	T	C	100	PASS	AC=53;AF=0.0105831;AN=5008;NS=2504;DP=19367;EAS_AF=0.0526;AMR_AF=0;AFR_AF=0;EUR_AF=0;SAS_AF=0;AA=T|||;VT=SNP
11	132601194	rs143664615	A	G	100	PASS	AC=121;AF=0.0241613;AN=5008;NS=2504;DP=16956;EAS_AF=0.006;AMR_AF=0.0749;AFR_AF=0.0015;EUR_AF=0.0527;SAS_AF=0.0082;AA=A|||;VT=SNP
11	132601861	rs1939502	G	A	100	PASS	AC=2776;AF=0.554313;AN=5008;NS=2504;DP=18935;EAS_AF=0.3085;AMR_AF=0.6744;AFR_AF=0.5545;EUR_AF=0.6581;SAS_AF=0.6155;AA=G|||;VT=SNP
11	132601872	rs1939503	A	G	100	PASS	AC=1497;AF=0.298922;AN=5008;NS=2504;DP=18957;EAS_AF=0.2054;AMR_AF=0.3732;AFR_AF=0.3109;EUR_AF=0.333;SAS_AF=0.2914;AA=A|||;VT=SNP
11	132602041	rs1939504	C	T	100	PASS	AC=3142;AF=0.627396;AN=5008;NS=2504;DP=19013;EAS_AF=0.3085;AMR_AF=0.6974;AFR_AF=0.8169;EUR_AF=0.661;SAS_AF=0.6155;AA=T|||;VT=SNP
11	132602301	rs1945945	A	G	100	PASS	AC=3143;AF=0.627596;AN=5008;NS=2504;DP=18157;EAS_AF=0.3095;AMR_AF=0.6974;AFR_AF=0.8169;EUR_AF=0.661;SAS_AF=0.6155;AA=G|||;VT=SNP
11	132602366	rs1945946	C	G	100	PASS	AC=3072;AF=0.613419;AN=5008;NS=2504;DP=19577;EAS_AF=0.3085;AMR_AF=0.696;AFR_AF=0.764;EUR_AF=0.661;SAS_AF=0.6166;AA=G|||;VT=SNP
11	132602381	rs1945947	G	A	100	PASS	AC=3140;AF=0.626997;AN=5008;NS=2504;DP=19764;EAS_AF=0.3075;AMR_AF=0.6974;AFR_AF=0.8169;EUR_AF=0.66;SAS_AF=0.6155;AA=A|||;VT=SNP
11	132602521	rs1945948	C	T	100	PASS	AC=2771;AF=0.553315;AN=5008;NS=2504;DP=18796;EAS_AF=0.3085;AMR_AF=0.6744;AFR_AF=0.5545;EUR_AF=0.6561;SAS_AF=0.6125;AA=C|||;VT=SNP
11	132602735	rs3018404	G	T	100	PASS	AC=2727;AF=0.544529;AN=5008;NS=2504;DP=18130;EAS_AF=0.3065;AMR_AF=0.6484;AFR_AF=0.553;EUR_AF=0.6511;SAS_AF=0.5951;AA=G|||;VT=SNP
11	132603081	rs3019868	C	T	100	PASS	AC=3134;AF=0.625799;AN=5008;NS=2504;DP=16684;EAS_AF=0.3056;AMR_AF=0.6974;AFR_AF=0.8169;EUR_AF=0.661;SAS_AF=0.6104;AA=T|||;VT=SNP
11	132603136	rs3019867	C	T	100	PASS	AC=1396;AF=0.278754;AN=5008;NS=2504;DP=16265;EAS_AF=0.2034;AMR_AF=0.366;AFR_AF=0.2526;EUR_AF=0.329;SAS_AF=0.2781;AA=C|||;VT=SNP
11	132603348	rs2917574	T	A	100	PASS	AC=3136;AF=0.626198;AN=5008;NS=2504;DP=19190;EAS_AF=0.3065;AMR_AF=0.6988;AFR_AF=0.8169;EUR_AF=0.661;SAS_AF=0.6104;AA=A|||;VT=SNP
11	132603366	rs3019866	C	T	100	PASS	AC=2769;AF=0.552915;AN=5008;NS=2504;DP=19620;EAS_AF=0.3065;AMR_AF=0.6758;AFR_AF=0.556;EUR_AF=0.6571;SAS_AF=0.6084;AA=C|||;VT=SNP
11	132603446	rs2917575	G	C	100	PASS	AC=3137;AF=0.626398;AN=5008;NS=2504;DP=18769;EAS_AF=0.3065;AMR_AF=0.6988;AFR_AF=0.8169;EUR_AF=0.662;SAS_AF=0.6104;AA=C|||;VT=SNP
11	132603592	rs3019865	T	C	100	PASS	AC=2792;AF=0.557508;AN=5008;NS=2504;DP=19254;EAS_AF=0.3274;AMR_AF=0.6744;AFR_AF=0.5575;EUR_AF=0.6561;SAS_AF=0.6104;AA=T|||;VT=SNP
11	132604158	rs1939516	T	A	100	PASS	AC=3219;AF=0.642772;AN=5008;NS=2504;DP=17575;EAS_AF=0.3115;AMR_AF=0.7017;AFR_AF=0.8684;EUR_AF=0.665;SAS_AF=0.6145;AA=A|||;VT=SNP
11	132604169	rs117365454	C	T	100	PASS	AC=68;AF=0.0135783;AN=5008;NS=2504;DP=17788;EAS_AF=0.0585;AMR_AF=0.0014;AFR_AF=0;EUR_AF=0;SAS_AF=0.0082;AA=C|||;VT=SNP
11	132604391	rs1939517	T	C	100	PASS	AC=2810;AF=0.561102;AN=5008;NS=2504;DP=20288;EAS_AF=0.3333;AMR_AF=0.6758;AFR_AF=0.5598;EUR_AF=0.661;SAS_AF=0.6135;AA=C|||;VT=SNP
11	132604416	rs80017848	G	A	100	PASS	AC=460;AF=0.091853;AN=5008;NS=2504;DP=20679;EAS_AF=0.0843;AMR_AF=0.1369;AFR_AF=0.0068;EUR_AF=0.1093;SAS_AF=0.1646;AA=G|||;VT=SNP
11	132604912	rs3016392	A	G	100	PASS	AC=2888;AF=0.576677;AN=5008;NS=2504;DP=17707;EAS_AF=0.3373;AMR_AF=0.6787;AFR_AF=0.6082;EUR_AF=0.661;SAS_AF=0.6217;AA=A|||;VT=SNP
11	132605599	rs4937717	C	T	100	PASS	AC=1053;AF=0.210264;AN=5008;NS=2504;DP=15751;EAS_AF=0.1042;AMR_AF=0.2579;AFR_AF=0.1271;EUR_AF=0.3101;SAS_AF=0.2955;AA=c|||;VT=SNP
11	132605621	rs149252939	G	A	100	PASS	AC=59;AF=0.0117812;AN=5008;NS=2504;DP=16694;EAS_AF=0.0575;AMR_AF=0.0014;AFR_AF=0;EUR_AF=0;SAS_AF=0;AA=g|||;VT=SNP
11	132605975	rs948005	G	A	100	PASS	AC=1212;AF=0.242013;AN=5008;NS=2504;DP=20362;EAS_AF=0.1935;AMR_AF=0.3501;AFR_AF=0.1263;EUR_AF=0.329;SAS_AF=0.2822;AA=g|||;VT=SNP
11	132607141	rs34910457	A	G	100	PASS	AC=1265;AF=0.252596;AN=5008;NS=2504;DP=16429;EAS_AF=0.1032;AMR_AF=0.2795;AFR_AF=0.2685;EUR_AF=0.3191;SAS_AF=0.2975;AA=N|||;VT=SNP
11	132607513	rs4343035	C	T	100	PASS	AC=1051;AF=0.209864;AN=5008;NS=2504;DP=15378;EAS_AF=0.1032;AMR_AF=0.2594;AFR_AF=0.1278;EUR_AF=0.3101;SAS_AF=0.2924;AA=c|||;VT=SNP
11	132608178	rs79923418	G	A	100	PASS	AC=172;AF=0.034345;AN=5008;NS=2504;DP=20226;EAS_AF=0.002;AMR_AF=0.0432;AFR_AF=0.0061;EUR_AF=0.1133;SAS_AF=0.0184;AA=a|||;VT=SNP
11	132610286	rs11223192	T	C	100	PASS	AC=622;AF=0.124201;AN=5008;NS=2504;DP=18857;EAS_AF=0.1171;AMR_AF=0.1628;AFR_AF=0.0136;EUR_AF=0.2654;SAS_AF=0.1084;AA=t|||;VT=SNP
11	132611493	rs7926482	G	A	100	PASS	AC=442;AF=0.0882588;AN=5008;NS=2504;DP=18115;EAS_AF=0.0129;AMR_AF=0.1196;AFR_AF=0.1377;EUR_AF=0.1243;SAS_AF=0.0399;AA=g|||;VT=SNP
11	132612241	rs7929813	A	G	100	PASS	AC=579;AF=0.115615;AN=5008;NS=2504;DP=15287;EAS_AF=0.0129;AMR_AF=0.1225;AFR_AF=0.2519;EUR_AF=0.1123;SAS_AF=0.0358;AA=a|||;VT=SNP
11	132612613	rs9667705	A	C	100	PASS	AC=574;AF=0.114617;AN=5008;NS=2504;DP=8093;EAS_AF=0.0129;AMR_AF=0.121;AFR_AF=0.2496;EUR_AF=0.1113;SAS_AF=0.0358;AA=t|||;VT=SNP
11	132612656	rs9666554	C	T	100	PASS	AC=1009;AF=0.201478;AN=5008;NS=2504;DP=8680;EAS_AF=0.0982;AMR_AF=0.2478;AFR_AF=0.0825;EUR_AF=0.3151;SAS_AF=0.319;AA=-|||;VT=SNP
11	132613016	rs117569826	T	A	100	PASS	AC=180;AF=0.0359425;AN=5008;NS=2504;DP=17144;EAS_AF=0.006;AMR_AF=0.0865;AFR_AF=0.0023;EUR_AF=0.0924;SAS_AF=0.0184;AA=t|||;VT=SNP
11	132613139	rs73601305	C	G	100	PASS	AC=532;AF=0.10623;AN=5008;NS=2504;DP=19740;EAS_AF=0.0129;AMR_AF=0.121;AFR_AF=0.2179;EUR_AF=0.1113;SAS_AF=0.0358;AA=g|||;VT=SNP
11	132614459	rs6590654	T	A	100	PASS	AC=991;AF=0.197883;AN=5008;NS=2504;DP=20638;EAS_AF=0.0804;AMR_AF=0.1816;AFR_AF=0.3737;EUR_AF=0.1163;SAS_AF=0.1769;AA=N|||;VT=SNP
11	132614479	rs3016391	C	G	100	PASS	AC=3298;AF=0.658546;AN=5008;NS=2504;DP=20462;EAS_AF=0.4395;AMR_AF=0.8329;AFR_AF=0.4955;EUR_AF=0.9046;SAS_AF=0.728;AA=c|||;VT=SNP
11	132614490	rs3019862	G	A	100	PASS	AC=3500;AF=0.698882;AN=5008;NS=2504;DP=20369;EAS_AF=0.4385;AMR_AF=0.853;AFR_AF=0.6369;EUR_AF=0.9056;SAS_AF=0.729;AA=a|||;VT=SNP
11	132614562	rs79577680	C	T	100	PASS	AC=946;AF=0.188898;AN=5008;NS=2504;DP=21568;EAS_AF=0.0903;AMR_AF=0.2882;AFR_AF=0.1437;EUR_AF=0.2406;SAS_AF=0.228;AA=t|||;VT=SNP
11	132614877	rs1939500	A	G	100	PASS	AC=2084;AF=0.416134;AN=5008;NS=2504;DP=19284;EAS_AF=0.3571;AMR_AF=0.5461;AFR_AF=0.2307;EUR_AF=0.5964;SAS_AF=0.4499;AA=a|||;VT=SNP
11	132615159	rs151198738	G	C	100	PASS	AC=19;AF=0.00379393;AN=5008;NS=2504;DP=19742;EAS_AF=0.0188;AMR_AF=0;AFR_AF=0;EUR_AF=0;SAS_AF=0;AA=g|||;VT=SNP
11	132615236	rs77850642	G	A	100	PASS	AC=460;AF=0.091853;AN=5008;NS=2504;DP=19330;EAS_AF=0.0188;AMR_AF=0.1225;AFR_AF=0.1619;EUR_AF=0.1123;SAS_AF=0.0297;AA=g|||;VT=SNP
11	132615765	rs61908971	T	C	100	PASS	AC=1060;AF=0.211661;AN=5008;NS=2504;DP=16822;EAS_AF=0.0486;AMR_AF=0.304;AFR_AF=0.1475;EUR_AF=0.4602;SAS_AF=0.1452;AA=t|||;VT=SNP
11	132616073	rs3016390	G	A	100	PASS	AC=1862;AF=0.371805;AN=5008;NS=2504;DP=16973;EAS_AF=0.2292;AMR_AF=0.4337;AFR_AF=0.4614;EUR_AF=0.3449;SAS_AF=0.3814;AA=a|||;VT=SNP
11	132616587	rs2917578	G	A	100	PASS	AC=4263;AF=0.851238;AN=5008;NS=2504;DP=20752;EAS_AF=0.9563;AMR_AF=0.8343;AFR_AF=0.8654;EUR_AF=0.6948;SAS_AF=0.8967;AA=a|||;VT=SNP
11	132616778	rs61908972	C	T	100	PASS	AC=258;AF=0.0515176;AN=5008;NS=2504;DP=16177;EAS_AF=0.0169;AMR_AF=0.0461;AFR_AF=0.0756;EUR_AF=0.0507;SAS_AF=0.0593;AA=c|||;VT=SNP
11	132618846	rs2917577	A	G	100	PASS	AC=4436;AF=0.885783;AN=5008;NS=2504;DP=19289;EAS_AF=0.9742;AMR_AF=0.8329;AFR_AF=0.9682;EUR_AF=0.7107;SAS_AF=0.9008;AA=N|||;VT=SNP
11	132619363	rs2917576	A	G	100	PASS	AC=3799;AF=0.758586;AN=5008;NS=2504;DP=17966;EAS_AF=0.9722;AMR_AF=0.7046;AFR_AF=0.6649;EUR_AF=0.6262;SAS_AF=0.8395;AA=a|||;VT=SNP
11	132620118	rs1945941	G	A	100	PASS	AC=3750;AF=0.748802;AN=5008;NS=2504;DP=15436;EAS_AF=0.9712;AMR_AF=0.7032;AFR_AF=0.6619;EUR_AF=0.6243;SAS_AF=0.7975;AA=g|||;VT=SNP
11	132620546	rs3018403	T	C	100	PASS	AC=3775;AF=0.753794;AN=5008;NS=2504;DP=18954;EAS_AF=0.9683;AMR_AF=0.7032;AFR_AF=0.6475;EUR_AF=0.6262;SAS_AF=0.8436;AA=t|||;VT=SNP
11	132621422	rs4937720	C	G	100	PASS	AC=4432;AF=0.884984;AN=5008;NS=2504;DP=20763;EAS_AF=0.9742;AMR_AF=0.8314;AFR_AF=0.9682;EUR_AF=0.7087;SAS_AF=0.8998;AA=g|||;VT=SNP
11	132621921	rs1945942	A	G	100	PASS	AC=1989;AF=0.397165;AN=5008;NS=2504;DP=18781;EAS_AF=0.6657;AMR_AF=0.2594;AFR_AF=0.3419;EUR_AF=0.2127;SAS_AF=0.4826;AA=a|||;VT=SNP
11	132623037	rs141430632	C	G	100	PASS	AC=25;AF=0.00499201;AN=5008;NS=2504;DP=15903;EAS_AF=0.0248;AMR_AF=0;AFR_AF=0;EUR_AF=0;SAS_AF=0;AA=c|||;VT=SNP
11	132623473	rs3019853	G	A	100	PASS	AC=4429;AF=0.884385;AN=5008;NS=2504;DP=18977;EAS_AF=0.9722;AMR_AF=0.8329;AFR_AF=0.9682;EUR_AF=0.7068;SAS_AF=0.8998;AA=a|||;VT=SNP
11	132623552	rs118180200	G	T	100	PASS	AC=20;AF=0.00399361;AN=5008;NS=2504;DP=19899;EAS_AF=0.0198;AMR_AF=0;AFR_AF=0;EUR_AF=0;SAS_AF=0;AA=g|||;VT=SNP
11	132624596	rs143454451	G	A	100	PASS	AC=18;AF=0.00359425;AN=5008;NS=2504;DP=18193;EAS_AF=0.0179;AMR_AF=0;AFR_AF=0;EUR_AF=0;SAS_AF=0;AA=g|||;VT=SNP
11	132624887	rs2012223	T	C	100	PASS	AC=1209;AF=0.241414;AN=5008;NS=2504;DP=17250;EAS_AF=0.6458;AMR_AF=0.1686;AFR_AF=0.0408;EUR_AF=0.0835;SAS_AF=0.3098;AA=t|||;VT=SNP
11	132625666	rs1540205	A	G	100	PASS	AC=1561;AF=0.311701;AN=5008;NS=2504;DP=19694;EAS_AF=0.2927;AMR_AF=0.4164;AFR_AF=0.2194;EUR_AF=0.3698;SAS_AF=0.3221;AA=a|||;VT=SNP
11	132625777	rs1540206	G	A	100	PASS	AC=4423;AF=0.883187;AN=5008;NS=2504;DP=19306;EAS_AF=0.9732;AMR_AF=0.8314;AFR_AF=0.9682;EUR_AF=0.7018;SAS_AF=0.8988;AA=a|||;VT=SNP
11	132626378	rs77339878	C	T	100	PASS	AC=109;AF=0.0217652;AN=5008;NS=2504;DP=19890;EAS_AF=0.0159;AMR_AF=0.0245;AFR_AF=0.0045;EUR_AF=0.0388;SAS_AF=0.0317;AA=c|||;VT=SNP
11	132629329	rs3019854	C	T	100	PASS	AC=1538;AF=0.307109;AN=5008;NS=2504;DP=16911;EAS_AF=0.2024;AMR_AF=0.4193;AFR_AF=0.2171;EUR_AF=0.4066;SAS_AF=0.3548;AA=c|||;VT=SNP
11	132629899	rs2917586	T	C	100	PASS	AC=3758;AF=0.750399;AN=5008;NS=2504;DP=18162;EAS_AF=0.9732;AMR_AF=0.696;AFR_AF=0.6452;EUR_AF=0.6183;SAS_AF=0.8374;AA=t|||;VT=SNP
11	132631233	rs184559144	T	C	100	PASS	AC=18;AF=0.00359425;AN=5008;NS=2504;DP=18400;EAS_AF=0.0159;AMR_AF=0;AFR_AF=0;EUR_AF=0;SAS_AF=0.002;AA=t|||;VT=SNP
11	132632314	rs3019861	T	C	100	PASS	AC=4425;AF=0.883586;AN=5008;NS=2504;DP=18923;EAS_AF=0.9752;AMR_AF=0.83;AFR_AF=0.9682;EUR_AF=0.7018;SAS_AF=0.8998;AA=N|||;VT=SNP
11	132632553	rs111569268	G	A	100	PASS	AC=125;AF=0.0249601;AN=5008;NS=2504;DP=17910;EAS_AF=0.0169;AMR_AF=0.0245;AFR_AF=0.0045;EUR_AF=0.0388;SAS_AF=0.047;AA=g|||;VT=SNP
11	132632603	rs2917580	G	A	100	PASS	AC=3737;AF=0.746206;AN=5008;NS=2504;DP=17769;EAS_AF=0.9732;AMR_AF=0.7003;AFR_AF=0.6225;EUR_AF=0.6213;SAS_AF=0.8405;AA=g|||;VT=SNP
11	132632892	rs139346954	C	T	100	PASS	AC=18;AF=0.00359425;AN=5008;NS=2504;DP=18235;EAS_AF=0.0179;AMR_AF=0;AFR_AF=0;EUR_AF=0;SAS_AF=0;AA=c|||;VT=SNP
11	132633005	rs2917579	T	C	100	PASS	AC=4431;AF=0.884784;AN=5008;NS=2504;DP=15636;EAS_AF=0.9752;AMR_AF=0.8314;AFR_AF=0.9682;EUR_AF=0.7068;SAS_AF=0.8998;AA=N|||;VT=SNP
11	132633529	rs74362968	G	A	100	PASS	AC=26;AF=0.00519169;AN=5008;NS=2504;DP=17609;EAS_AF=0.0258;AMR_AF=0;AFR_AF=0;EUR_AF=0;SAS_AF=0;AA=g|||;VT=SNP
11	132634208	rs12417401	G	A	100	PASS	AC=536;AF=0.107029;AN=5008;NS=2504;DP=19017;EAS_AF=0.1558;AMR_AF=0.0764;AFR_AF=0.0212;EUR_AF=0.1272;SAS_AF=0.1738;AA=-|||;VT=SNP
11	132635827	rs1970755	A	C	100	PASS	AC=3820;AF=0.76278;AN=5008;NS=2504;DP=18573;EAS_AF=0.9732;AMR_AF=0.7046;AFR_AF=0.6838;EUR_AF=0.6223;SAS_AF=0.8384;AA=a|||;VT=SNP
11	132636420	rs77120077	G	C	100	PASS	AC=31;AF=0.0061901;AN=5008;NS=2504;DP=19771;EAS_AF=0.0278;AMR_AF=0;AFR_AF=0;EUR_AF=0.001;SAS_AF=0.002;AA=g|||;VT=SNP
11	132638254	rs76064040	T	C	100	PASS	AC=25;AF=0.00499201;AN=5008;NS=2504;DP=18607;EAS_AF=0.0188;AMR_AF=0;AFR_AF=0.0023;EUR_AF=0;SAS_AF=0.0031;AA=t|||;VT=SNP
11	132638564	rs10791248	T	G	100	PASS	AC=811;AF=0.161941;AN=5008;NS=2504;DP=19871;EAS_AF=0.0258;AMR_AF=0.1888;AFR_AF=0.1664;EUR_AF=0.3012;SAS_AF=0.1339;AA=N|||;VT=SNP
11	132638905	rs10791249	T	A	100	PASS	AC=1198;AF=0.239217;AN=5008;NS=2504;DP=14850;EAS_AF=0.0268;AMR_AF=0.2853;AFR_AF=0.3124;EUR_AF=0.3976;SAS_AF=0.1636;AA=t|||;VT=SNP
11	132639125	rs12279424	T	G	100	PASS	AC=789;AF=0.157548;AN=5008;NS=2504;DP=15556;EAS_AF=0.0248;AMR_AF=0.183;AFR_AF=0.1634;EUR_AF=0.2942;SAS_AF=0.1278;AA=T|||;VT=SNP
11	132639606	rs2007518	A	G	100	PASS	AC=1200;AF=0.239617;AN=5008;NS=2504;DP=19072;EAS_AF=0.0278;AMR_AF=0.2853;AFR_AF=0.3124;EUR_AF=0.3976;SAS_AF=0.1646;AA=G|||;VT=SNP
11	132639720	rs2007525	G	A	100	PASS	AC=791;AF=0.157947;AN=5008;NS=2504;DP=20473;EAS_AF=0.0258;AMR_AF=0.1844;AFR_AF=0.1626;EUR_AF=0.2942;SAS_AF=0.1288;AA=G|||;VT=SNP
11	132639775	rs117928962	A	G	100	PASS	AC=120;AF=0.0239617;AN=5008;NS=2504;DP=20303;EAS_AF=0.1052;AMR_AF=0.0187;AFR_AF=0;EUR_AF=0;SAS_AF=0.001;AA=A|||;VT=SNP
11	132640001	rs2105808	A	C	100	PASS	AC=791;AF=0.157947;AN=5008;NS=2504;DP=19229;EAS_AF=0.0258;AMR_AF=0.1844;AFR_AF=0.1626;EUR_AF=0.2952;SAS_AF=0.1278;AA=C|||;VT=SNP
11	132640356	rs1105289	G	A	100	PASS	AC=1237;AF=0.247005;AN=5008;NS=2504;DP=17920;EAS_AF=0.0288;AMR_AF=0.2925;AFR_AF=0.3381;EUR_AF=0.3956;SAS_AF=0.1636;AA=A|||;VT=SNP
11	132640865	rs1894195	G	C	100	PASS	AC=1128;AF=0.22524;AN=5008;NS=2504;DP=18309;EAS_AF=0.0268;AMR_AF=0.2536;AFR_AF=0.2912;EUR_AF=0.3907;SAS_AF=0.1503;AA=G|||;VT=SNP
11	132640880	rs149834886	G	A	100	PASS	AC=26;AF=0.00519169;AN=5008;NS=2504;DP=18115;EAS_AF=0.0258;AMR_AF=0;AFR_AF=0;EUR_AF=0;SAS_AF=0;AA=G|||;VT=SNP
11	132641746	rs10894604	T	G	100	PASS	AC=755;AF=0.150759;AN=5008;NS=2504;DP=20275;EAS_AF=0.0268;AMR_AF=0.2133;AFR_AF=0.1135;EUR_AF=0.3022;SAS_AF=0.1288;AA=G|||;VT=SNP
11	132641959	rs4936175	T	C	100	PASS	AC=1303;AF=0.260184;AN=5008;NS=2504;DP=18490;EAS_AF=0.0278;AMR_AF=0.2911;AFR_AF=0.3865;EUR_AF=0.3986;SAS_AF=0.1646;AA=t|||;VT=SNP
11	132643329	rs187998230	T	C	100	PASS	AC=52;AF=0.0103834;AN=5008;NS=2504;DP=16589;EAS_AF=0.003;AMR_AF=0.0548;AFR_AF=0.0015;EUR_AF=0.006;SAS_AF=0.0031;AA=T|||;VT=SNP
11	132643947	rs140332859	T	A	100	PASS	AC=14;AF=0.00279553;AN=5008;NS=2504;DP=19279;EAS_AF=0.0129;AMR_AF=0;AFR_AF=0;EUR_AF=0;SAS_AF=0.001;AA=T|||;VT=SNP
11	132644050	rs117712294	T	C	100	PASS	AC=70;AF=0.0139776;AN=5008;NS=2504;DP=18418;EAS_AF=0.0685;AMR_AF=0.0014;AFR_AF=0;EUR_AF=0;SAS_AF=0;AA=T|||;VT=SNP
11	132645373	rs2001903	C	A	100	PASS	AC=1712;AF=0.341853;AN=5008;NS=2504;DP=21630;EAS_AF=0.1875;AMR_AF=0.4496;AFR_AF=0.3495;EUR_AF=0.4026;SAS_AF=0.3517;AA=T|||;VT=SNP
11	132646719	rs146745364	C	A	100	PASS	AC=21;AF=0.00419329;AN=5008;NS=2504;DP=19428;EAS_AF=0.0198;AMR_AF=0;AFR_AF=0;EUR_AF=0;SAS_AF=0.001;AA=C|||;VT=SNP
11	132648620	rs11223198	C	T	100	PASS	AC=573;AF=0.114417;AN=5008;NS=2504;DP=13442;EAS_AF=0.0258;AMR_AF=0.1657;AFR_AF=0.0325;EUR_AF=0.2813;SAS_AF=0.1084;AA=C|||;VT=SNP
11	132650817	rs11223203	C	A	100	PASS	AC=557;AF=0.111222;AN=5008;NS=2504;DP=14517;EAS_AF=0.0268;AMR_AF=0.1542;AFR_AF=0.0454;EUR_AF=0.2525;SAS_AF=0.1115;AA=C|||;VT=SNP
11	132651586	rs7944972	A	G	100	PASS	AC=1173;AF=0.234225;AN=5008;NS=2504;DP=10816;EAS_AF=0.0288;AMR_AF=0.2709;AFR_AF=0.3086;EUR_AF=0.3827;SAS_AF=0.1667;AA=G|||;VT=SNP
11	132652554	rs11223204	A	G	100	PASS	AC=1223;AF=0.244209;AN=5008;NS=2504;DP=10832;EAS_AF=0.0288;AMR_AF=0.281;AFR_AF=0.3411;EUR_AF=0.3827;SAS_AF=0.1667;AA=G|||;VT=SNP
11	132652593	rs76361993	T	C	100	PASS	AC=66;AF=0.0131789;AN=5008;NS=2504;DP=10182;EAS_AF=0.0645;AMR_AF=0.0014;AFR_AF=0;EUR_AF=0;SAS_AF=0;AA=T|||;VT=SNP
11	132652897	rs12275225	A	G	100	PASS	AC=1207;AF=0.241014;AN=5008;NS=2504;DP=9656;EAS_AF=0.0288;AMR_AF=0.2795;AFR_AF=0.3298;EUR_AF=0.3827;SAS_AF=0.1667;AA=a|||;VT=SNP
11	132653439	rs76642017	T	C	100	PASS	AC=58;AF=0.0115815;AN=5008;NS=2504;DP=16602;EAS_AF=0.0575;AMR_AF=0;AFR_AF=0;EUR_AF=0;SAS_AF=0;AA=T|||;VT=SNP
11	132654027	rs10894605	A	G	100	PASS	AC=1167;AF=0.233027;AN=5008;NS=2504;DP=16405;EAS_AF=0.0278;AMR_AF=0.2493;AFR_AF=0.3411;EUR_AF=0.3688;SAS_AF=0.1472;AA=T|||;VT=SNP
11	132654595	rs2853048	G	C	100	PASS	AC=4051;AF=0.808906;AN=5008;NS=2504;DP=20439;EAS_AF=0.4752;AMR_AF=0.8732;AFR_AF=0.9977;EUR_AF=0.9284;SAS_AF=0.729;AA=C|||;VT=SNP
11	132655560	rs2853047	T	C	100	PASS	AC=3011;AF=0.601238;AN=5008;NS=2504;DP=17508;EAS_AF=0.2212;AMR_AF=0.7493;AFR_AF=0.711;EUR_AF=0.8072;SAS_AF=0.5276;AA=C|||;VT=SNP
11	132656111	rs2853046	C	T	100	PASS	AC=810;AF=0.161741;AN=5008;NS=2504;DP=18357;EAS_AF=0.1151;AMR_AF=0.2608;AFR_AF=0.0136;EUR_AF=0.2396;SAS_AF=0.2597;AA=C|||;VT=SNP
11	132656560	rs11223206	G	A	100	PASS	AC=651;AF=0.129992;AN=5008;NS=2504;DP=18047;EAS_AF=0.0268;AMR_AF=0.1657;AFR_AF=0.0968;EUR_AF=0.2694;SAS_AF=0.1125;AA=A|||;VT=SNP
11	132656822	rs117281637	G	A	100	PASS	AC=82;AF=0.0163738;AN=5008;NS=2504;DP=17085;EAS_AF=0.0655;AMR_AF=0.0159;AFR_AF=0;EUR_AF=0;SAS_AF=0.0051;AA=G|||;VT=SNP
11	132658010	rs11223207	G	A	100	PASS	AC=531;AF=0.10603;AN=5008;NS=2504;DP=16913;EAS_AF=0.0268;AMR_AF=0.1556;AFR_AF=0.031;EUR_AF=0.2535;SAS_AF=0.1022;AA=G|||;VT=SNP
11	132658477	rs12280377	C	A	100	PASS	AC=518;AF=0.103435;AN=5008;NS=2504;DP=19810;EAS_AF=0.0268;AMR_AF=0.1383;AFR_AF=0.031;EUR_AF=0.2535;SAS_AF=0.1012;AA=C|||;VT=SNP
11	132658860	rs11223208	G	A	100	PASS	AC=525;AF=0.104832;AN=5008;NS=2504;DP=20901;EAS_AF=0.0268;AMR_AF=0.1383;AFR_AF=0.0371;EUR_AF=0.2525;SAS_AF=0.1012;AA=G|||;VT=SNP
11	132660202	rs1557468	G	A	100	PASS	AC=1855;AF=0.370407;AN=5008;NS=2504;DP=19087;EAS_AF=0.2014;AMR_AF=0.5072;AFR_AF=0.3752;EUR_AF=0.4354;SAS_AF=0.3742;AA=g|||;VT=SNP
11	132660673	rs2853044	A	C	100	PASS	AC=3031;AF=0.605232;AN=5008;NS=2504;DP=20277;EAS_AF=0.2302;AMR_AF=0.7565;AFR_AF=0.7042;EUR_AF=0.8231;SAS_AF=0.5266;AA=C|||;VT=SNP
11	132662423	rs117675180	T	G	100	PASS	AC=49;AF=0.00978435;AN=5008;NS=2504;DP=17519;EAS_AF=0.0486;AMR_AF=0;AFR_AF=0;EUR_AF=0;SAS_AF=0;AA=T|||;VT=SNP
11	132662789	rs2466775	T	C	100	PASS	AC=3111;AF=0.621206;AN=5008;NS=2504;DP=16447;EAS_AF=0.3492;AMR_AF=0.7478;AFR_AF=0.6823;EUR_AF=0.827;SAS_AF=0.5174;AA=C|||;VT=SNP
11	132663147	rs4073731	C	T	100	PASS	AC=1778;AF=0.355032;AN=5008;NS=2504;DP=15656;EAS_AF=0.6687;AMR_AF=0.2363;AFR_AF=0.2284;EUR_AF=0.1759;SAS_AF=0.4714;AA=C|||;VT=SNP
11	132663221	rs7938345	T	A	100	PASS	AC=2433;AF=0.485823;AN=5008;NS=2504;DP=18932;EAS_AF=0.2808;AMR_AF=0.5807;AFR_AF=0.6399;EUR_AF=0.5338;SAS_AF=0.3722;AA=T|||;VT=SNP
11	132663620	rs4262735	A	G	100	PASS	AC=3233;AF=0.645567;AN=5008;NS=2504;DP=20385;EAS_AF=0.3294;AMR_AF=0.7651;AFR_AF=0.7663;EUR_AF=0.827;SAS_AF=0.5368;AA=G|||;VT=SNP
11	132663650	rs4076157	A	G	100	PASS	AC=763;AF=0.152356;AN=5008;NS=2504;DP=20154;EAS_AF=0.0506;AMR_AF=0.1715;AFR_AF=0.1104;EUR_AF=0.2913;SAS_AF=0.1575;AA=G|||;VT=SNP
11	132663965	rs11223211	G	A	100	PASS	AC=2145;AF=0.428315;AN=5008;NS=2504;DP=19368;EAS_AF=0.2768;AMR_AF=0.5476;AFR_AF=0.4743;EUR_AF=0.5119;SAS_AF=0.3517;AA=A|||;VT=SNP
11	132664339	rs7942520	T	C	100	PASS	AC=2521;AF=0.503395;AN=5008;NS=2504;DP=18428;EAS_AF=0.2788;AMR_AF=0.5965;AFR_AF=0.6974;EUR_AF=0.5368;SAS_AF=0.3722;AA=T|||;VT=SNP
11	132664658	rs11223212	A	G	100	PASS	AC=2175;AF=0.434305;AN=5008;NS=2504;DP=18339;EAS_AF=0.2768;AMR_AF=0.5562;AFR_AF=0.475;EUR_AF=0.5288;SAS_AF=0.3579;AA=A|||;VT=SNP
11	132664667	rs10791250	A	C	100	PASS	AC=3826;AF=0.763978;AN=5008;NS=2504;DP=18450;EAS_AF=0.4722;AMR_AF=0.83;AFR_AF=0.9342;EUR_AF=0.8907;SAS_AF=0.6575;AA=C|||;VT=SNP
11	132665443	rs4937721	T	A	100	PASS	AC=2112;AF=0.421725;AN=5008;NS=2504;DP=17785;EAS_AF=0.2768;AMR_AF=0.5447;AFR_AF=0.4584;EUR_AF=0.5119;SAS_AF=0.3415;AA=T|||;VT=SNP
11	132666252	rs61906871	A	G	100	PASS	AC=504;AF=0.100639;AN=5008;NS=2504;DP=16432;EAS_AF=0.0278;AMR_AF=0.1297;AFR_AF=0.0424;EUR_AF=0.2326;SAS_AF=0.0982;AA=A|||;VT=SNP
11	132666669	rs7129855	T	G	100	PASS	AC=1687;AF=0.336861;AN=5008;NS=2504;DP=13601;EAS_AF=0.1706;AMR_AF=0.451;AFR_AF=0.3548;EUR_AF=0.4135;SAS_AF=0.3241;AA=T|||;VT=SNP
11	132667023	rs1112413	C	T	100	PASS	AC=3713;AF=0.741414;AN=5008;NS=2504;DP=15786;EAS_AF=0.3631;AMR_AF=0.8112;AFR_AF=0.9342;EUR_AF=0.8897;SAS_AF=0.6687;AA=T|||;VT=SNP
11	132667939	rs7936755	T	C	100	PASS	AC=2538;AF=0.506789;AN=5008;NS=2504;DP=15699;EAS_AF=0.2788;AMR_AF=0.5951;AFR_AF=0.6982;EUR_AF=0.5348;SAS_AF=0.3916;AA=C|||;VT=SNP
11	132668042	rs7950332	C	T	100	PASS	AC=2414;AF=0.482029;AN=5008;NS=2504;DP=16863;EAS_AF=0.1746;AMR_AF=0.5778;AFR_AF=0.6997;EUR_AF=0.5328;SAS_AF=0.3845;AA=T|||;VT=SNP
11	132668794	rs7940728	T	G	100	PASS	AC=2130;AF=0.425319;AN=5008;NS=2504;DP=19880;EAS_AF=0.2758;AMR_AF=0.549;AFR_AF=0.4622;EUR_AF=0.5109;SAS_AF=0.3538;AA=T|||;VT=SNP
11	132670156	rs77600532	T	A	100	PASS	AC=176;AF=0.0351438;AN=5008;NS=2504;DP=17496;EAS_AF=0.0208;AMR_AF=0.0418;AFR_AF=0.0182;EUR_AF=0.0577;SAS_AF=0.045;AA=T|||;VT=SNP
11	132671243	rs77024575	G	T	100	PASS	AC=270;AF=0.0539137;AN=5008;NS=2504;DP=14481;EAS_AF=0.0079;AMR_AF=0.1254;AFR_AF=0.0038;EUR_AF=0.1302;SAS_AF=0.0399;AA=G|||;VT=SNP
11	132671611	rs10894606	C	A	100	PASS	AC=3919;AF=0.782548;AN=5008;NS=2504;DP=15304;EAS_AF=0.3899;AMR_AF=0.8545;AFR_AF=0.9705;EUR_AF=0.9473;SAS_AF=0.7127;AA=A|||;VT=SNP
11	132671628	rs11223213	G	A	100	PASS	AC=1982;AF=0.395767;AN=5008;NS=2504;DP=15738;EAS_AF=0.1746;AMR_AF=0.5274;AFR_AF=0.4569;EUR_AF=0.508;SAS_AF=0.3323;AA=G|||;VT=SNP
11	132672040	rs79829593	G	A	100	PASS	AC=177;AF=0.0353435;AN=5008;NS=2504;DP=19963;EAS_AF=0.0069;AMR_AF=0.0994;AFR_AF=0.0015;EUR_AF=0.0785;SAS_AF=0.0204;AA=G|||;VT=SNP
11	132672291	rs4937722	G	T	100	PASS	AC=2520;AF=0.503195;AN=5008;NS=2504;DP=18337;EAS_AF=0.2004;AMR_AF=0.6599;AFR_AF=0.5083;EUR_AF=0.7435;SAS_AF=0.4499;AA=T|||;VT=SNP
11	132672313	rs147664803	C	T	100	PASS	AC=126;AF=0.0251597;AN=5008;NS=2504;DP=18878;EAS_AF=0.0308;AMR_AF=0.1311;AFR_AF=0.0015;EUR_AF=0;SAS_AF=0.002;AA=C|||;VT=SNP
11	132672552	rs10894607	T	C	100	PASS	AC=486;AF=0.0970447;AN=5008;NS=2504;DP=18393;EAS_AF=0.0278;AMR_AF=0.1254;AFR_AF=0.0295;EUR_AF=0.2336;SAS_AF=0.0992;AA=T|||;VT=SNP
11	132672671	rs12360671	G	C	100	PASS	AC=2475;AF=0.494209;AN=5008;NS=2504;DP=16632;EAS_AF=0.2808;AMR_AF=0.5807;AFR_AF=0.7141;EUR_AF=0.4821;SAS_AF=0.3681;AA=C|||;VT=SNP
11	132673205	rs7350477	T	C	100	PASS	AC=918;AF=0.183307;AN=5008;NS=2504;DP=19868;EAS_AF=0.0308;AMR_AF=0.1816;AFR_AF=0.2466;EUR_AF=0.2942;SAS_AF=0.1421;AA=C|||;VT=SNP
11	132674103	rs11223216	G	T	100	PASS	AC=530;AF=0.105831;AN=5008;NS=2504;DP=17264;EAS_AF=0.0278;AMR_AF=0.1369;AFR_AF=0.0318;EUR_AF=0.2654;SAS_AF=0.1002;AA=G|||;VT=SNP
11	132675661	rs10894608	A	G	100	PASS	AC=570;AF=0.113818;AN=5008;NS=2504;DP=16773;EAS_AF=0.0278;AMR_AF=0.1455;AFR_AF=0.0333;EUR_AF=0.2863;SAS_AF=0.1115;AA=A|||;VT=SNP
11	132675727	rs10894609	T	A	100	PASS	AC=570;AF=0.113818;AN=5008;NS=2504;DP=16462;EAS_AF=0.0278;AMR_AF=0.1455;AFR_AF=0.0333;EUR_AF=0.2863;SAS_AF=0.1115;AA=T|||;VT=SNP
11	132675967	rs10894610	C	T	100	PASS	AC=571;AF=0.114018;AN=5008;NS=2504;DP=13820;EAS_AF=0.0278;AMR_AF=0.1455;AFR_AF=0.0333;EUR_AF=0.2863;SAS_AF=0.1125;AA=T|||;VT=SNP
11	132676327	rs61906874	T	A	100	PASS	AC=569;AF=0.113618;AN=5008;NS=2504;DP=17818;EAS_AF=0.0278;AMR_AF=0.1455;AFR_AF=0.0333;EUR_AF=0.2853;SAS_AF=0.1115;AA=A|||;VT=SNP
11	132676390	rs61906875	T	A	100	PASS	AC=569;AF=0.113618;AN=5008;NS=2504;DP=18764;EAS_AF=0.0278;AMR_AF=0.1455;AFR_AF=0.0333;EUR_AF=0.2853;SAS_AF=0.1115;AA=T|||;VT=SNP
11	132676545	rs73039421	A	G	100	PASS	AC=568;AF=0.113419;AN=5008;NS=2504;DP=19499;EAS_AF=0.0278;AMR_AF=0.1441;AFR_AF=0.0333;EUR_AF=0.2853;SAS_AF=0.1115;AA=A|||;VT=SNP
11	132676546	rs73039425	C	T	100	PASS	AC=531;AF=0.10603;AN=5008;NS=2504;DP=19538;EAS_AF=0.0278;AMR_AF=0.1354;AFR_AF=0.0318;EUR_AF=0.2674;SAS_AF=0.1002;AA=C|||;VT=SNP
11	132676555	rs78341417	G	C	100	PASS	AC=165;AF=0.0329473;AN=5008;NS=2504;DP=19285;EAS_AF=0.0208;AMR_AF=0.0418;AFR_AF=0.0023;EUR_AF=0.0567;SAS_AF=0.0562;AA=G|||;VT=SNP
11	132676978	rs11223217	A	C	100	PASS	AC=570;AF=0.113818;AN=5008;NS=2504;DP=17099;EAS_AF=0.0278;AMR_AF=0.1455;AFR_AF=0.0333;EUR_AF=0.2863;SAS_AF=0.1115;AA=A|||;VT=SNP
11	132677249	rs11223218	A	G	100	PASS	AC=570;AF=0.113818;AN=5008;NS=2504;DP=17339;EAS_AF=0.0278;AMR_AF=0.147;AFR_AF=0.0333;EUR_AF=0.2853;SAS_AF=0.1115;AA=G|||;VT=SNP
11	132677405	rs11223219	C	T	100	PASS	AC=569;AF=0.113618;AN=5008;NS=2504;DP=17186;EAS_AF=0.0278;AMR_AF=0.1455;AFR_AF=0.0333;EUR_AF=0.2853;SAS_AF=0.1115;AA=T|||;VT=SNP
11	132677805	rs11223220	C	G	100	PASS	AC=569;AF=0.113618;AN=5008;NS=2504;DP=19000;EAS_AF=0.0278;AMR_AF=0.1455;AFR_AF=0.0333;EUR_AF=0.2853;SAS_AF=0.1115;AA=C|||;VT=SNP
11	132677891	rs11223221	C	A	100	PASS	AC=568;AF=0.113419;AN=5008;NS=2504;DP=19409;EAS_AF=0.0278;AMR_AF=0.1455;AFR_AF=0.0333;EUR_AF=0.2843;SAS_AF=0.1115;AA=C|||;VT=SNP
11	132677943	rs12283139	A	G	100	PASS	AC=572;AF=0.114217;AN=5008;NS=2504;DP=20141;EAS_AF=0.0278;AMR_AF=0.1455;AFR_AF=0.0333;EUR_AF=0.2883;SAS_AF=0.1115;AA=G|||;VT=SNP
11	132678413	rs12278565	T	G	100	PASS	AC=942;AF=0.188099;AN=5008;NS=2504;DP=19340;EAS_AF=0.0308;AMR_AF=0.1844;AFR_AF=0.267;EUR_AF=0.2913;SAS_AF=0.1401;AA=G|||;VT=SNP
11	132678638	rs12271623	C	G	100	PASS	AC=570;AF=0.113818;AN=5008;NS=2504;DP=18553;EAS_AF=0.0278;AMR_AF=0.1455;AFR_AF=0.0333;EUR_AF=0.2863;SAS_AF=0.1115;AA=G|||;VT=SNP
11	132679031	rs10894611	T	G	100	PASS	AC=570;AF=0.113818;AN=5008;NS=2504;DP=18343;EAS_AF=0.0278;AMR_AF=0.1441;AFR_AF=0.0325;EUR_AF=0.2883;SAS_AF=0.1115;AA=T|||;VT=SNP
11	132679825	rs182512177	G	A	100	PASS	AC=61;AF=0.0121805;AN=5008;NS=2504;DP=12801;EAS_AF=0.0605;AMR_AF=0;AFR_AF=0;EUR_AF=0;SAS_AF=0;AA=A|||;VT=SNP
11	132680714	rs7114243	T	G	100	PASS	AC=4062;AF=0.811102;AN=5008;NS=2504;DP=18856;EAS_AF=0.498;AMR_AF=0.8689;AFR_AF=0.9849;EUR_AF=0.9314;SAS_AF=0.7342;AA=G|||;VT=SNP
11	132682217	rs7122114	T	C	100	PASS	AC=2687;AF=0.536542;AN=5008;NS=2504;DP=20667;EAS_AF=0.3105;AMR_AF=0.6484;AFR_AF=0.6248;EUR_AF=0.6561;SAS_AF=0.4479;AA=C|||;VT=SNP
11	132682258	rs7106088	C	T	100	PASS	AC=2657;AF=0.530551;AN=5008;NS=2504;DP=19895;EAS_AF=0.3065;AMR_AF=0.647;AFR_AF=0.621;EUR_AF=0.6551;SAS_AF=0.4284;AA=C|||;VT=SNP
11	132682366	rs7106121	A	G	100	PASS	AC=2726;AF=0.544329;AN=5008;NS=2504;DP=19383;EAS_AF=0.3095;AMR_AF=0.6571;AFR_AF=0.6263;EUR_AF=0.6759;SAS_AF=0.4601;AA=G|||;VT=SNP
11	132682455	rs7106576	G	A	100	PASS	AC=3763;AF=0.751398;AN=5008;NS=2504;DP=18798;EAS_AF=0.4722;AMR_AF=0.8228;AFR_AF=0.8918;EUR_AF=0.8708;SAS_AF=0.6759;AA=A|||;VT=SNP
11	132682809	rs73039445	A	G	100	PASS	AC=798;AF=0.159345;AN=5008;NS=2504;DP=16267;EAS_AF=0.1647;AMR_AF=0.1095;AFR_AF=0.1838;EUR_AF=0.1213;SAS_AF=0.1953;AA=A|||;VT=SNP
11	132683239	rs11223223	G	A	100	PASS	AC=1544;AF=0.308307;AN=5008;NS=2504;DP=16907;EAS_AF=0.2748;AMR_AF=0.4524;AFR_AF=0.1997;EUR_AF=0.3837;SAS_AF=0.3098;AA=G|||;VT=SNP
11	132684044	rs10894612	C	G	100	PASS	AC=2705;AF=0.540136;AN=5008;NS=2504;DP=20912;EAS_AF=0.3095;AMR_AF=0.6571;AFR_AF=0.6067;EUR_AF=0.675;SAS_AF=0.4663;AA=G|||;VT=SNP
11	132684262	rs10894613	G	A	100	PASS	AC=2393;AF=0.477835;AN=5008;NS=2504;DP=19061;EAS_AF=0.3036;AMR_AF=0.6153;AFR_AF=0.4592;EUR_AF=0.6491;SAS_AF=0.409;AA=G|||;VT=SNP
11	132685467	rs10894614	G	A	100	PASS	AC=1674;AF=0.334265;AN=5008;NS=2504;DP=18841;EAS_AF=0.5605;AMR_AF=0.245;AFR_AF=0.3238;EUR_AF=0.1789;SAS_AF=0.3384;AA=G|||;VT=SNP
11	132685775	rs10750513	A	C	100	PASS	AC=2263;AF=0.451877;AN=5008;NS=2504;DP=19756;EAS_AF=0.5992;AMR_AF=0.3847;AFR_AF=0.3767;EUR_AF=0.4483;SAS_AF=0.453;AA=A|||;VT=SNP
11	132686007	rs4287347	T	C	100	PASS	AC=2452;AF=0.489617;AN=5008;NS=2504;DP=19476;EAS_AF=0.7014;AMR_AF=0.5101;AFR_AF=0.3449;EUR_AF=0.4692;SAS_AF=0.4734;AA=C|||;VT=SNP
11	132688021	rs4572145	G	A	100	PASS	AC=2269;AF=0.453075;AN=5008;NS=2504;DP=13757;EAS_AF=0.5923;AMR_AF=0.3833;AFR_AF=0.388;EUR_AF=0.4453;SAS_AF=0.455;AA=G|||;VT=SNP
11	132689155	rs4128348	T	C	100	PASS	AC=2317;AF=0.46266;AN=5008;NS=2504;DP=14579;EAS_AF=0.5962;AMR_AF=0.3919;AFR_AF=0.3888;EUR_AF=0.4672;SAS_AF=0.4703;AA=T|||;VT=SNP
11	132689188	rs4128349	A	G	100	PASS	AC=2269;AF=0.453075;AN=5008;NS=2504;DP=13767;EAS_AF=0.5972;AMR_AF=0.3833;AFR_AF=0.3873;EUR_AF=0.4463;SAS_AF=0.4499;AA=A|||;VT=SNP
11	132689635	rs11223224	C	G	100	PASS	AC=2310;AF=0.461262;AN=5008;NS=2504;DP=17722;EAS_AF=0.5923;AMR_AF=0.3919;AFR_AF=0.3896;EUR_AF=0.4662;SAS_AF=0.4673;AA=C|||;VT=SNP
11	132689660	rs10894615	A	T	100	PASS	AC=2258;AF=0.450879;AN=5008;NS=2504;DP=18363;EAS_AF=0.5923;AMR_AF=0.3833;AFR_AF=0.3865;EUR_AF=0.4463;SAS_AF=0.4448;AA=A|||;VT=SNP
11	132689738	rs7342203	A	G	100	PASS	AC=3320;AF=0.662939;AN=5008;NS=2504;DP=18554;EAS_AF=0.755;AMR_AF=0.5173;AFR_AF=0.7171;EUR_AF=0.5944;SAS_AF=0.6687;AA=G|||;VT=SNP
11	132689827	rs7342151	T	A	100	PASS	AC=3400;AF=0.678914;AN=5008;NS=2504;DP=16233;EAS_AF=0.754;AMR_AF=0.5245;AFR_AF=0.7738;EUR_AF=0.5944;SAS_AF=0.6697;AA=A|||;VT=SNP
11	132690018	rs10791251	A	G	100	PASS	AC=2301;AF=0.459465;AN=5008;NS=2504;DP=18525;EAS_AF=0.5923;AMR_AF=0.3919;AFR_AF=0.3888;EUR_AF=0.4672;SAS_AF=0.4581;AA=G|||;VT=SNP
11	132691264	rs7121966	A	G	100	PASS	AC=2330;AF=0.465256;AN=5008;NS=2504;DP=17379;EAS_AF=0.6984;AMR_AF=0.4597;AFR_AF=0.3593;EUR_AF=0.3986;SAS_AF=0.4407;AA=G|||;VT=SNP
11	132693210	rs11223225	C	T	100	PASS	AC=1289;AF=0.257388;AN=5008;NS=2504;DP=19468;EAS_AF=0.5595;AMR_AF=0.1715;AFR_AF=0.1581;EUR_AF=0.1004;SAS_AF=0.3027;AA=C|||;VT=SNP
11	132693290	rs76424958	T	C	100	PASS	AC=39;AF=0.00778754;AN=5008;NS=2504;DP=20159;EAS_AF=0.0337;AMR_AF=0;AFR_AF=0.0008;EUR_AF=0.001;SAS_AF=0.0031;AA=T|||;VT=SNP
11	132693491	rs150494418	C	T	100	PASS	AC=55;AF=0.0109824;AN=5008;NS=2504;DP=20745;EAS_AF=0.0298;AMR_AF=0.0317;AFR_AF=0;EUR_AF=0;SAS_AF=0.0031;AA=C|||;VT=SNP
11	132693590	rs55708052	G	A	100	PASS	AC=873;AF=0.174321;AN=5008;NS=2504;DP=20792;EAS_AF=0.1587;AMR_AF=0.111;AFR_AF=0.2345;EUR_AF=0.1272;SAS_AF=0.2025;AA=G|||;VT=SNP
11	132693798	rs10736604	C	G	100	PASS	AC=2329;AF=0.465056;AN=5008;NS=2504;DP=20150;EAS_AF=0.5942;AMR_AF=0.3919;AFR_AF=0.4009;EUR_AF=0.4672;SAS_AF=0.4683;AA=G|||;VT=SNP
11	132693854	rs10736605	A	G	100	PASS	AC=2504;AF=0.5;AN=5008;NS=2504;DP=19562;EAS_AF=0.5962;AMR_AF=0.4092;AFR_AF=0.5227;EUR_AF=0.4672;SAS_AF=0.4683;AA=G|||;VT=SNP
11	132696752	rs7110211	T	G	100	PASS	AC=834;AF=0.166534;AN=5008;NS=2504;DP=18202;EAS_AF=0.0337;AMR_AF=0.2061;AFR_AF=0.0976;EUR_AF=0.3698;SAS_AF=0.1595;AA=G|||;VT=SNP
11	132696916	rs7124889	G	A	100	PASS	AC=834;AF=0.166534;AN=5008;NS=2504;DP=17812;EAS_AF=0.0337;AMR_AF=0.2061;AFR_AF=0.0976;EUR_AF=0.3698;SAS_AF=0.1595;AA=G|||;VT=SNP
11	132697051	rs4245109	A	G	100	PASS	AC=3859;AF=0.770567;AN=5008;NS=2504;DP=19389;EAS_AF=0.4633;AMR_AF=0.7594;AFR_AF=0.9077;EUR_AF=0.9324;SAS_AF=0.7434;AA=A|||;VT=SNP
11	132697265	rs4937724	A	G	100	PASS	AC=986;AF=0.196885;AN=5008;NS=2504;DP=19932;EAS_AF=0.0367;AMR_AF=0.2205;AFR_AF=0.1853;EUR_AF=0.3728;SAS_AF=0.18;AA=A|||;VT=SNP
11	132697352	rs4937725	A	G	100	PASS	AC=1110;AF=0.221645;AN=5008;NS=2504;DP=20410;EAS_AF=0.0367;AMR_AF=0.2435;AFR_AF=0.1982;EUR_AF=0.4394;SAS_AF=0.2045;AA=G|||;VT=SNP
11	132697376	rs4937726	A	G	100	PASS	AC=788;AF=0.157348;AN=5008;NS=2504;DP=20267;EAS_AF=0.0337;AMR_AF=0.196;AFR_AF=0.0961;EUR_AF=0.3469;SAS_AF=0.1452;AA=A|||;VT=SNP
11	132697394	rs4937727	A	G	100	PASS	AC=983;AF=0.196286;AN=5008;NS=2504;DP=20351;EAS_AF=0.0367;AMR_AF=0.219;AFR_AF=0.1853;EUR_AF=0.3708;SAS_AF=0.18;AA=G|||;VT=SNP
11	132697663	rs10219331	C	T	100	PASS	AC=832;AF=0.166134;AN=5008;NS=2504;DP=18056;EAS_AF=0.0337;AMR_AF=0.2061;AFR_AF=0.0968;EUR_AF=0.3688;SAS_AF=0.1595;AA=T|||;VT=SNP
11	132697772	rs4937728	C	T	100	PASS	AC=2153;AF=0.429912;AN=5008;NS=2504;DP=16825;EAS_AF=0.3046;AMR_AF=0.4236;AFR_AF=0.4644;EUR_AF=0.4423;SAS_AF=0.5041;AA=C|||;VT=SNP
11	132697805	rs11223228	T	C	100	PASS	AC=1322;AF=0.263978;AN=5008;NS=2504;DP=17501;EAS_AF=0.0655;AMR_AF=0.281;AFR_AF=0.329;EUR_AF=0.4324;SAS_AF=0.1953;AA=C|||;VT=SNP
11	132698148	rs11223229	G	A	100	PASS	AC=564;AF=0.11262;AN=5008;NS=2504;DP=17064;EAS_AF=0.0327;AMR_AF=0.1398;AFR_AF=0.031;EUR_AF=0.2694;SAS_AF=0.1247;AA=A|||;VT=SNP
11	132698150	rs11223230	G	A	100	PASS	AC=586;AF=0.117013;AN=5008;NS=2504;DP=17021;EAS_AF=0.0327;AMR_AF=0.1398;AFR_AF=0.0484;EUR_AF=0.2684;SAS_AF=0.1247;AA=A|||;VT=SNP
11	132698715	rs4245110	A	C	100	PASS	AC=3863;AF=0.771366;AN=5008;NS=2504;DP=16642;EAS_AF=0.4623;AMR_AF=0.7594;AFR_AF=0.9085;EUR_AF=0.9324;SAS_AF=0.7474;AA=C|||;VT=SNP
11	132699542	rs61906879	T	C	100	PASS	AC=841;AF=0.167931;AN=5008;NS=2504;DP=17999;EAS_AF=0.0337;AMR_AF=0.2061;AFR_AF=0.1029;EUR_AF=0.3688;SAS_AF=0.1605;AA=C|||;VT=SNP
11	132699661	rs11223231	T	C	100	PASS	AC=841;AF=0.167931;AN=5008;NS=2504;DP=16419;EAS_AF=0.0347;AMR_AF=0.2061;AFR_AF=0.1029;EUR_AF=0.3688;SAS_AF=0.1595;AA=C|||;VT=SNP
11	132700012	rs11223232	A	T	100	PASS	AC=564;AF=0.11262;AN=5008;NS=2504;DP=17730;EAS_AF=0.0327;AMR_AF=0.1398;AFR_AF=0.031;EUR_AF=0.2694;SAS_AF=0.1247;AA=A|||;VT=SNP
11	132700231	rs4491241	C	A	100	PASS	AC=3745;AF=0.747804;AN=5008;NS=2504;DP=20345;EAS_AF=0.369;AMR_AF=0.7406;AFR_AF=0.9062;EUR_AF=0.9314;SAS_AF=0.7403;AA=A|||;VT=SNP
11	132700741	rs11601136	T	C	100	PASS	AC=835;AF=0.166733;AN=5008;NS=2504;DP=19354;EAS_AF=0.0337;AMR_AF=0.2061;AFR_AF=0.0991;EUR_AF=0.3688;SAS_AF=0.1595;AA=T|||;VT=SNP
11	132701506	rs11223233	T	C	100	PASS	AC=548;AF=0.109425;AN=5008;NS=2504;DP=19305;EAS_AF=0.0327;AMR_AF=0.1398;AFR_AF=0.0174;EUR_AF=0.2714;SAS_AF=0.1247;AA=T|||;VT=SNP
11	132702595	rs12283427	A	C	100	PASS	AC=578;AF=0.115415;AN=5008;NS=2504;DP=19427;EAS_AF=0.0327;AMR_AF=0.1383;AFR_AF=0.0401;EUR_AF=0.2704;SAS_AF=0.1268;AA=A|||;VT=SNP
11	132702713	rs7116824	C	T	100	PASS	AC=921;AF=0.183906;AN=5008;NS=2504;DP=18584;EAS_AF=0.1607;AMR_AF=0.1182;AFR_AF=0.2375;EUR_AF=0.1322;SAS_AF=0.2352;AA=C|||;VT=SNP
11	132702733	rs7938658	C	T	100	PASS	AC=1095;AF=0.21865;AN=5008;NS=2504;DP=18974;EAS_AF=0.0367;AMR_AF=0.2406;AFR_AF=0.1959;EUR_AF=0.4294;SAS_AF=0.2045;AA=T|||;VT=SNP
11	132702938	rs7941949	G	C	100	PASS	AC=831;AF=0.165935;AN=5008;NS=2504;DP=14308;EAS_AF=0.0337;AMR_AF=0.2046;AFR_AF=0.0976;EUR_AF=0.3678;SAS_AF=0.1595;AA=G|||;VT=SNP
11	132703307	rs11223235	G	C	100	PASS	AC=616;AF=0.123003;AN=5008;NS=2504;DP=15552;EAS_AF=0.0327;AMR_AF=0.147;AFR_AF=0.0416;EUR_AF=0.2913;SAS_AF=0.136;AA=G|||;VT=SNP
11	132703585	rs4937729	A	C	100	PASS	AC=1092;AF=0.218051;AN=5008;NS=2504;DP=20145;EAS_AF=0.0367;AMR_AF=0.245;AFR_AF=0.1838;EUR_AF=0.4394;SAS_AF=0.2045;AA=A|||;VT=SNP
11	132703818	rs10750515	A	G	100	PASS	AC=577;AF=0.115216;AN=5008;NS=2504;DP=20260;EAS_AF=0.0327;AMR_AF=0.1412;AFR_AF=0.0401;EUR_AF=0.2694;SAS_AF=0.1247;AA=A|||;VT=SNP
11	132703916	rs10791253	C	G	100	PASS	AC=545;AF=0.108826;AN=5008;NS=2504;DP=19411;EAS_AF=0.0327;AMR_AF=0.1412;AFR_AF=0.0159;EUR_AF=0.2694;SAS_AF=0.1247;AA=C|||;VT=SNP
11	132704007	rs10791254	G	A	100	PASS	AC=831;AF=0.165935;AN=5008;NS=2504;DP=17562;EAS_AF=0.0337;AMR_AF=0.2075;AFR_AF=0.0968;EUR_AF=0.3668;SAS_AF=0.1595;AA=A|||;VT=SNP
11	132704269	rs10791255	G	A	100	PASS	AC=834;AF=0.166534;AN=5008;NS=2504;DP=19754;EAS_AF=0.0357;AMR_AF=0.2075;AFR_AF=0.0976;EUR_AF=0.3668;SAS_AF=0.1595;AA=A|||;VT=SNP
11	132704515	rs12801048	G	A	100	PASS	AC=1201;AF=0.239816;AN=5008;NS=2504;DP=19513;EAS_AF=0.1429;AMR_AF=0.304;AFR_AF=0.2194;EUR_AF=0.3072;SAS_AF=0.2526;AA=G|||;VT=SNP
11	132704566	rs10894617	T	C	100	PASS	AC=1081;AF=0.215855;AN=5008;NS=2504;DP=19873;EAS_AF=0.0367;AMR_AF=0.2435;AFR_AF=0.1846;EUR_AF=0.4284;SAS_AF=0.2045;AA=C|||;VT=SNP
11	132704916	rs7128493	A	G	100	PASS	AC=3765;AF=0.751797;AN=5008;NS=2504;DP=15787;EAS_AF=0.37;AMR_AF=0.7435;AFR_AF=0.9175;EUR_AF=0.9314;SAS_AF=0.7423;AA=G|||;VT=SNP
11	132704930	rs12287286	A	G	100	PASS	AC=622;AF=0.124201;AN=5008;NS=2504;DP=15751;EAS_AF=0.0327;AMR_AF=0.1499;AFR_AF=0.0424;EUR_AF=0.2932;SAS_AF=0.137;AA=A|||;VT=SNP
11	132705053	rs10791256	A	G	100	PASS	AC=831;AF=0.165935;AN=5008;NS=2504;DP=19011;EAS_AF=0.0337;AMR_AF=0.2075;AFR_AF=0.0968;EUR_AF=0.3668;SAS_AF=0.1595;AA=a|||;VT=SNP
11	132705201	rs10791257	C	A	100	PASS	AC=830;AF=0.165735;AN=5008;NS=2504;DP=20766;EAS_AF=0.0337;AMR_AF=0.2075;AFR_AF=0.0968;EUR_AF=0.3658;SAS_AF=0.1595;AA=A|||;VT=SNP
11	132705832	rs4454726	A	G	100	PASS	AC=3865;AF=0.771765;AN=5008;NS=2504;DP=21338;EAS_AF=0.4643;AMR_AF=0.7608;AFR_AF=0.9085;EUR_AF=0.9324;SAS_AF=0.7464;AA=G|||;VT=SNP
11	132705848	rs4486641	G	A	100	PASS	AC=543;AF=0.108427;AN=5008;NS=2504;DP=20870;EAS_AF=0.0327;AMR_AF=0.1412;AFR_AF=0.0136;EUR_AF=0.2704;SAS_AF=0.1247;AA=G|||;VT=SNP
11	132705854	rs4448689	T	C	100	PASS	AC=3720;AF=0.742812;AN=5008;NS=2504;DP=20625;EAS_AF=0.4603;AMR_AF=0.7493;AFR_AF=0.8071;EUR_AF=0.9324;SAS_AF=0.7474;AA=C|||;VT=SNP
11	132705876	rs4551781	T	G	100	PASS	AC=3862;AF=0.771166;AN=5008;NS=2504;DP=20571;EAS_AF=0.4603;AMR_AF=0.7608;AFR_AF=0.9085;EUR_AF=0.9324;SAS_AF=0.7474;AA=G|||;VT=SNP
11	132705988	rs4641492	A	G	100	PASS	AC=791;AF=0.157947;AN=5008;NS=2504;DP=19882;EAS_AF=0.0337;AMR_AF=0.1988;AFR_AF=0.0961;EUR_AF=0.3459;SAS_AF=0.1472;AA=G|||;VT=SNP
11	132706250	rs11223239	G	A	100	PASS	AC=449;AF=0.0896565;AN=5008;NS=2504;DP=18739;EAS_AF=0.0327;AMR_AF=0.1167;AFR_AF=0.0121;EUR_AF=0.2087;SAS_AF=0.1115;AA=G|||;VT=SNP
11	132706311	rs190488249	A	G	100	PASS	AC=20;AF=0.00399361;AN=5008;NS=2504;DP=18838;EAS_AF=0.0198;AMR_AF=0;AFR_AF=0;EUR_AF=0;SAS_AF=0;AA=A|||;VT=SNP
11	132706346	rs4937730	A	G	100	PASS	AC=3711;AF=0.741014;AN=5008;NS=2504;DP=18393;EAS_AF=0.4643;AMR_AF=0.7493;AFR_AF=0.798;EUR_AF=0.9314;SAS_AF=0.7474;AA=G|||;VT=SNP
11	132706348	rs4937731	T	C	100	PASS	AC=2775;AF=0.554113;AN=5008;NS=2504;DP=18482;EAS_AF=0.4276;AMR_AF=0.5418;AFR_AF=0.6195;EUR_AF=0.5895;SAS_AF=0.5685;AA=T|||;VT=SNP
11	132706956	rs4447184	A	T	100	PASS	AC=3708;AF=0.740415;AN=5008;NS=2504;DP=18783;EAS_AF=0.4643;AMR_AF=0.7493;AFR_AF=0.7973;EUR_AF=0.9314;SAS_AF=0.7454;AA=T|||;VT=SNP
11	132707207	rs11223240	T	G	100	PASS	AC=841;AF=0.167931;AN=5008;NS=2504;DP=21042;EAS_AF=0.0357;AMR_AF=0.1787;AFR_AF=0.1263;EUR_AF=0.3439;SAS_AF=0.1718;AA=T|||;VT=SNP
11	132707317	rs117241258	C	T	100	PASS	AC=34;AF=0.00678914;AN=5008;NS=2504;DP=19289;EAS_AF=0.0317;AMR_AF=0;AFR_AF=0;EUR_AF=0;SAS_AF=0.002;AA=C|||;VT=SNP
11	132707415	rs11223241	T	C	100	PASS	AC=3726;AF=0.74401;AN=5008;NS=2504;DP=20246;EAS_AF=0.4643;AMR_AF=0.7522;AFR_AF=0.8071;EUR_AF=0.9324;SAS_AF=0.7474;AA=T|||;VT=SNP
11	132707692	rs10894618	A	G	100	PASS	AC=3690;AF=0.736821;AN=5008;NS=2504;DP=14003;EAS_AF=0.4643;AMR_AF=0.7493;AFR_AF=0.7821;EUR_AF=0.9314;SAS_AF=0.7474;AA=A|||;VT=SNP
11	132707819	rs10791258	A	G	100	PASS	AC=3500;AF=0.698882;AN=5008;NS=2504;DP=19020;EAS_AF=0.4623;AMR_AF=0.6931;AFR_AF=0.7436;EUR_AF=0.8579;SAS_AF=0.7229;AA=A|||;VT=SNP
11	132707981	rs115147004	C	T	100	PASS	AC=181;AF=0.0361422;AN=5008;NS=2504;DP=18719;EAS_AF=0.0278;AMR_AF=0.0519;AFR_AF=0.0204;EUR_AF=0.0596;SAS_AF=0.0307;AA=C|||;VT=SNP
11	132708074	rs10791259	A	T	100	PASS	AC=3499;AF=0.698682;AN=5008;NS=2504;DP=17324;EAS_AF=0.4623;AMR_AF=0.6931;AFR_AF=0.7413;EUR_AF=0.8579;SAS_AF=0.7249;AA=A|||;VT=SNP
11	132708178	rs74902428	A	G	100	PASS	AC=853;AF=0.170327;AN=5008;NS=2504;DP=17033;EAS_AF=0.2867;AMR_AF=0.1643;AFR_AF=0.0461;EUR_AF=0.1551;SAS_AF=0.2382;AA=A|||;VT=SNP
11	132708228	rs75901732	G	A	100	PASS	AC=180;AF=0.0359425;AN=5008;NS=2504;DP=17921;EAS_AF=0.0278;AMR_AF=0.0519;AFR_AF=0.0197;EUR_AF=0.0596;SAS_AF=0.0307;AA=G|||;VT=SNP
11	132708747	rs7119787	C	G	100	PASS	AC=3851;AF=0.76897;AN=5008;NS=2504;DP=14905;EAS_AF=0.4593;AMR_AF=0.7608;AFR_AF=0.9017;EUR_AF=0.9314;SAS_AF=0.7474;AA=C|||;VT=SNP
11	132708916	rs10160262	G	A	100	PASS	AC=477;AF=0.0952476;AN=5008;NS=2504;DP=19503;EAS_AF=0.0327;AMR_AF=0.1167;AFR_AF=0.0227;EUR_AF=0.2097;SAS_AF=0.1247;AA=G|||;VT=SNP
11	132709365	rs114351807	C	T	100	PASS	AC=189;AF=0.0377396;AN=5008;NS=2504;DP=19457;EAS_AF=0.0278;AMR_AF=0.0533;AFR_AF=0.025;EUR_AF=0.0577;SAS_AF=0.0337;AA=C|||;VT=SNP
11	132709816	rs80292485	T	G	100	PASS	AC=189;AF=0.0377396;AN=5008;NS=2504;DP=18669;EAS_AF=0.0288;AMR_AF=0.0533;AFR_AF=0.0234;EUR_AF=0.0567;SAS_AF=0.0358;AA=T|||;VT=SNP
11	132709828	rs74392581	C	T	100	PASS	AC=17;AF=0.00339457;AN=5008;NS=2504;DP=18341;EAS_AF=0.0159;AMR_AF=0.0014;AFR_AF=0;EUR_AF=0;SAS_AF=0;AA=C|||;VT=SNP
11	132710240	rs10160341	G	A	100	PASS	AC=3275;AF=0.653954;AN=5008;NS=2504;DP=17392;EAS_AF=0.4058;AMR_AF=0.6599;AFR_AF=0.6906;EUR_AF=0.8151;SAS_AF=0.6902;AA=G|||;VT=SNP
11	132711312	rs59298849	T	C	100	PASS	AC=711;AF=0.141973;AN=5008;NS=2504;DP=15646;EAS_AF=0.0317;AMR_AF=0.1772;AFR_AF=0.2277;EUR_AF=0.1759;SAS_AF=0.0798;AA=T|||;VT=SNP
11	132711494	rs115158246	T	G	100	PASS	AC=339;AF=0.0676917;AN=5008;NS=2504;DP=16406;EAS_AF=0.0298;AMR_AF=0.0605;AFR_AF=0.1195;EUR_AF=0.0577;SAS_AF=0.0521;AA=T|||;VT=SNP
11	132711499	rs114093803	A	C	100	PASS	AC=439;AF=0.0876597;AN=5008;NS=2504;DP=16102;EAS_AF=0.0298;AMR_AF=0.0807;AFR_AF=0.1475;EUR_AF=0.0865;SAS_AF=0.0726;AA=C|||;VT=SNP
11	132711501	rs114651480	G	A	100	PASS	AC=342;AF=0.0682907;AN=5008;NS=2504;DP=16049;EAS_AF=0.0298;AMR_AF=0.0605;AFR_AF=0.1195;EUR_AF=0.0577;SAS_AF=0.0552;AA=G|||;VT=SNP
11	132711686	rs11822403	C	G	100	PASS	AC=2293;AF=0.457867;AN=5008;NS=2504;DP=14436;EAS_AF=0.1567;AMR_AF=0.4712;AFR_AF=0.646;EUR_AF=0.5487;SAS_AF=0.411;AA=G|||;VT=SNP
11	132711842	rs80248381	G	A	100	PASS	AC=336;AF=0.0670927;AN=5008;NS=2504;DP=16463;EAS_AF=0.0268;AMR_AF=0.0605;AFR_AF=0.1172;EUR_AF=0.0606;SAS_AF=0.0521;AA=G|||;VT=SNP
11	132712112	rs61906886	C	T	100	PASS	AC=435;AF=0.086861;AN=5008;NS=2504;DP=19986;EAS_AF=0.0149;AMR_AF=0.1124;AFR_AF=0.0219;EUR_AF=0.1988;SAS_AF=0.1155;AA=C|||;VT=SNP
11	132712400	rs75405537	C	T	100	PASS	AC=646;AF=0.128994;AN=5008;NS=2504;DP=19992;EAS_AF=0.0317;AMR_AF=0.1643;AFR_AF=0.2421;EUR_AF=0.1392;SAS_AF=0.0409;AA=C|||;VT=SNP
11	132712451	rs11223244	C	T	100	PASS	AC=468;AF=0.0934505;AN=5008;NS=2504;DP=20260;EAS_AF=0.0437;AMR_AF=0.1326;AFR_AF=0.0151;EUR_AF=0.1968;SAS_AF=0.1166;AA=C|||;VT=SNP
11	132712651	rs2659610	A	G	100	PASS	AC=2551;AF=0.509385;AN=5008;NS=2504;DP=18508;EAS_AF=0.3621;AMR_AF=0.4597;AFR_AF=0.4932;EUR_AF=0.6123;SAS_AF=0.6125;AA=G|||;VT=SNP
11	132712764	rs61906889	C	A	100	PASS	AC=511;AF=0.102037;AN=5008;NS=2504;DP=18859;EAS_AF=0.0308;AMR_AF=0.0994;AFR_AF=0.1467;EUR_AF=0.1362;SAS_AF=0.0818;AA=A|||;VT=SNP
11	132712849	rs2725449	C	T	100	PASS	AC=907;AF=0.18111;AN=5008;NS=2504;DP=19126;EAS_AF=0.2063;AMR_AF=0.1441;AFR_AF=0.1581;EUR_AF=0.1769;SAS_AF=0.2168;AA=C|||;VT=SNP
11	132712951	rs2659611	A	G	100	PASS	AC=2050;AF=0.409345;AN=5008;NS=2504;DP=18038;EAS_AF=0.2847;AMR_AF=0.3963;AFR_AF=0.3888;EUR_AF=0.5497;SAS_AF=0.4305;AA=A|||;VT=SNP
11	132713133	rs2725448	T	G	100	PASS	AC=1105;AF=0.220647;AN=5008;NS=2504;DP=15820;EAS_AF=0.2103;AMR_AF=0.1844;AFR_AF=0.2035;EUR_AF=0.2416;SAS_AF=0.2587;AA=G|||;VT=SNP
11	132713326	rs4937732	G	A	100	PASS	AC=923;AF=0.184305;AN=5008;NS=2504;DP=17808;EAS_AF=0.0327;AMR_AF=0.2349;AFR_AF=0.3011;EUR_AF=0.2445;SAS_AF=0.0849;AA=G|||;VT=SNP
11	132713458	rs1506878	T	C	100	PASS	AC=2686;AF=0.536342;AN=5008;NS=2504;DP=16927;EAS_AF=0.3631;AMR_AF=0.4669;AFR_AF=0.5756;EUR_AF=0.6123;SAS_AF=0.6329;AA=T|||;VT=SNP
11	132713841	rs7113907	A	C	100	PASS	AC=864;AF=0.172524;AN=5008;NS=2504;DP=19100;EAS_AF=0.0327;AMR_AF=0.219;AFR_AF=0.3011;EUR_AF=0.2157;SAS_AF=0.0654;AA=A|||;VT=SNP
11	132714132	rs2725447	T	C	100	PASS	AC=1078;AF=0.215256;AN=5008;NS=2504;DP=19324;EAS_AF=0.2093;AMR_AF=0.1873;AFR_AF=0.174;EUR_AF=0.2565;SAS_AF=0.2546;AA=T|||;VT=SNP
11	132714344	rs73041448	T	G	100	PASS	AC=1191;AF=0.237819;AN=5008;NS=2504;DP=16831;EAS_AF=0.1419;AMR_AF=0.1902;AFR_AF=0.3298;EUR_AF=0.1789;SAS_AF=0.3067;AA=G|||;VT=SNP
11	132715017	rs2725435	C	G	100	PASS	AC=1608;AF=0.321086;AN=5008;NS=2504;DP=14122;EAS_AF=0.253;AMR_AF=0.3084;AFR_AF=0.2988;EUR_AF=0.4185;SAS_AF=0.3303;AA=C|||;VT=SNP
11	132715565	rs4937733	A	G	100	PASS	AC=870;AF=0.173722;AN=5008;NS=2504;DP=18052;EAS_AF=0.0327;AMR_AF=0.2219;AFR_AF=0.3011;EUR_AF=0.2197;SAS_AF=0.0654;AA=A|||;VT=SNP
11	132715575	rs2725436	G	T	100	PASS	AC=3799;AF=0.758586;AN=5008;NS=2504;DP=18204;EAS_AF=0.4216;AMR_AF=0.7565;AFR_AF=0.9002;EUR_AF=0.9195;SAS_AF=0.7505;AA=T|||;VT=SNP
11	132715776	rs143164909	G	C	100	PASS	AC=15;AF=0.00299521;AN=5008;NS=2504;DP=17421;EAS_AF=0.0149;AMR_AF=0;AFR_AF=0;EUR_AF=0;SAS_AF=0;AA=G|||;VT=SNP
11	132715925	rs4937734	C	A	100	PASS	AC=896;AF=0.178914;AN=5008;NS=2504;DP=18273;EAS_AF=0.0327;AMR_AF=0.2233;AFR_AF=0.2995;EUR_AF=0.2316;SAS_AF=0.0808;AA=C|||;VT=SNP
11	132716369	rs2221540	A	G	100	PASS	AC=1264;AF=0.252396;AN=5008;NS=2504;DP=19424;EAS_AF=0.6062;AMR_AF=0.2622;AFR_AF=0.1104;EUR_AF=0.0815;SAS_AF=0.2485;AA=A|||;VT=SNP
11	132717062	rs1506877	C	T	100	PASS	AC=3874;AF=0.773562;AN=5008;NS=2504;DP=17466;EAS_AF=0.7907;AMR_AF=0.8069;AFR_AF=0.7995;EUR_AF=0.7336;SAS_AF=0.7382;AA=T|||;VT=SNP
11	132717516	rs61906892	A	C	100	PASS	AC=488;AF=0.0974441;AN=5008;NS=2504;DP=17639;EAS_AF=0.0437;AMR_AF=0.1354;AFR_AF=0.0242;EUR_AF=0.2058;SAS_AF=0.1135;AA=A|||;VT=SNP
11	132717613	rs1506876	C	T	100	PASS	AC=3429;AF=0.684704;AN=5008;NS=2504;DP=19105;EAS_AF=0.745;AMR_AF=0.7046;AFR_AF=0.702;EUR_AF=0.6103;SAS_AF=0.6616;AA=T|||;VT=SNP
11	132718099	rs56195012	A	G	100	PASS	AC=837;AF=0.167133;AN=5008;NS=2504;DP=21637;EAS_AF=0.1081;AMR_AF=0.1369;AFR_AF=0.1679;EUR_AF=0.163;SAS_AF=0.2526;AA=A|||;VT=SNP
11	132718196	rs2725438	A	G	100	PASS	AC=4066;AF=0.811901;AN=5008;NS=2504;DP=21206;EAS_AF=0.7917;AMR_AF=0.8516;AFR_AF=0.8071;EUR_AF=0.831;SAS_AF=0.7914;AA=G|||;VT=SNP
11	132719196	rs2659612	G	A	100	PASS	AC=1178;AF=0.235224;AN=5008;NS=2504;DP=21035;EAS_AF=0.5764;AMR_AF=0.2622;AFR_AF=0.0734;EUR_AF=0.0775;SAS_AF=0.2454;AA=G|||;VT=SNP
11	132719467	rs79132114	A	G	100	PASS	AC=25;AF=0.00499201;AN=5008;NS=2504;DP=23007;EAS_AF=0.0248;AMR_AF=0;AFR_AF=0;EUR_AF=0;SAS_AF=0;AA=A|||;VT=SNP
11	132719646	rs4575282	T	C	100	PASS	AC=1238;AF=0.247204;AN=5008;NS=2504;DP=19736;EAS_AF=0.6141;AMR_AF=0.2651;AFR_AF=0.0809;EUR_AF=0.0765;SAS_AF=0.2566;AA=C|||;VT=SNP
11	132719660	rs10791260	G	A	100	PASS	AC=1238;AF=0.247204;AN=5008;NS=2504;DP=19628;EAS_AF=0.6121;AMR_AF=0.2622;AFR_AF=0.0802;EUR_AF=0.0755;SAS_AF=0.2628;AA=G|||;VT=SNP
11	132719696	rs4937735	T	C	100	PASS	AC=1895;AF=0.378395;AN=5008;NS=2504;DP=19107;EAS_AF=0.6508;AMR_AF=0.4669;AFR_AF=0.2927;EUR_AF=0.2127;SAS_AF=0.3211;AA=C|||;VT=SNP
11	132720248	rs2659615	T	C	100	PASS	AC=3333;AF=0.665535;AN=5008;NS=2504;DP=19904;EAS_AF=0.5575;AMR_AF=0.6801;AFR_AF=0.8116;EUR_AF=0.6998;SAS_AF=0.5337;AA=T|||;VT=SNP
11	132720335	rs2725439	C	G	100	PASS	AC=2530;AF=0.505192;AN=5008;NS=2504;DP=19578;EAS_AF=0.4524;AMR_AF=0.4078;AFR_AF=0.8245;EUR_AF=0.3708;SAS_AF=0.3354;AA=G|||;VT=SNP
11	132721752	rs78237068	T	C	100	PASS	AC=339;AF=0.0676917;AN=5008;NS=2504;DP=17350;EAS_AF=0.1458;AMR_AF=0.0447;AFR_AF=0.0166;EUR_AF=0.0785;SAS_AF=0.0613;AA=T|||;VT=SNP
11	132722296	rs35338085	C	T	100	PASS	AC=329;AF=0.0656949;AN=5008;NS=2504;DP=16407;EAS_AF=0.1429;AMR_AF=0.0447;AFR_AF=0.0166;EUR_AF=0.0755;SAS_AF=0.0573;AA=C|||;VT=SNP
11	132724689	rs11223248	C	A	100	PASS	AC=325;AF=0.0648962;AN=5008;NS=2504;DP=20299;EAS_AF=0.1468;AMR_AF=0.0432;AFR_AF=0.0166;EUR_AF=0.0755;SAS_AF=0.0501;AA=C|||;VT=SNP
11	132724717	rs11223249	G	A	100	PASS	AC=1402;AF=0.279952;AN=5008;NS=2504;DP=18949;EAS_AF=0.2748;AMR_AF=0.1945;AFR_AF=0.3918;EUR_AF=0.2435;SAS_AF=0.2321;AA=A|||;VT=SNP
11	132725841	rs2659614	G	A	100	PASS	AC=1465;AF=0.292532;AN=5008;NS=2504;DP=19885;EAS_AF=0.3333;AMR_AF=0.2363;AFR_AF=0.3654;EUR_AF=0.2416;SAS_AF=0.2444;AA=A|||;VT=SNP
11	132726348	rs74762471	G	A	100	PASS	AC=320;AF=0.0638978;AN=5008;NS=2504;DP=18289;EAS_AF=0.1419;AMR_AF=0.0432;AFR_AF=0.0166;EUR_AF=0.0746;SAS_AF=0.0511;AA=G|||;VT=SNP
11	132726418	rs76589214	C	G	100	PASS	AC=322;AF=0.0642971;AN=5008;NS=2504;DP=19440;EAS_AF=0.1419;AMR_AF=0.0432;AFR_AF=0.0166;EUR_AF=0.0755;SAS_AF=0.0521;AA=C|||;VT=SNP
11	132726475	rs2725440	C	A	100	PASS	AC=2316;AF=0.46246;AN=5008;NS=2504;DP=18978;EAS_AF=0.379;AMR_AF=0.3674;AFR_AF=0.5144;EUR_AF=0.4841;SAS_AF=0.5235;AA=A|||;VT=SNP
11	132726642	rs78621620	G	A	100	PASS	AC=150;AF=0.0299521;AN=5008;NS=2504;DP=18675;EAS_AF=0.0079;AMR_AF=0.085;AFR_AF=0.003;EUR_AF=0.0616;SAS_AF=0.0174;AA=G|||;VT=SNP
11	132727955	rs138339283	C	T	100	PASS	AC=32;AF=0.00638978;AN=5008;NS=2504;DP=18753;EAS_AF=0.0308;AMR_AF=0;AFR_AF=0;EUR_AF=0;SAS_AF=0.001;AA=C|||;VT=SNP
11	132728088	rs149178743	C	T	100	PASS	AC=39;AF=0.00778754;AN=5008;NS=2504;DP=19596;EAS_AF=0.0357;AMR_AF=0;AFR_AF=0;EUR_AF=0;SAS_AF=0.0031;AA=C|||;VT=SNP
11	132728215	rs11223250	G	A	100	PASS	AC=331;AF=0.0660942;AN=5008;NS=2504;DP=15978;EAS_AF=0.1538;AMR_AF=0.0447;AFR_AF=0.0182;EUR_AF=0.0755;SAS_AF=0.046;AA=G|||;VT=SNP
11	132728786	rs11223251	A	G	100	PASS	AC=355;AF=0.0708866;AN=5008;NS=2504;DP=18133;EAS_AF=0.1548;AMR_AF=0.049;AFR_AF=0.0189;EUR_AF=0.0895;SAS_AF=0.0511;AA=A|||;VT=SNP
11	132729167	rs1395504	T	G	100	PASS	AC=2415;AF=0.482228;AN=5008;NS=2504;DP=18309;EAS_AF=0.4256;AMR_AF=0.379;AFR_AF=0.5197;EUR_AF=0.508;SAS_AF=0.5368;AA=G|||;VT=SNP
11	132731362	rs2725441	G	A	100	PASS	AC=1591;AF=0.317692;AN=5008;NS=2504;DP=18812;EAS_AF=0.3383;AMR_AF=0.2421;AFR_AF=0.4319;EUR_AF=0.2455;SAS_AF=0.2699;AA=A|||;VT=SNP
11	132731591	rs80252616	G	A	100	PASS	AC=350;AF=0.0698882;AN=5008;NS=2504;DP=13105;EAS_AF=0.131;AMR_AF=0.0259;AFR_AF=0.0386;EUR_AF=0.0358;SAS_AF=0.1155;AA=G|||;VT=SNP
11	132731858	rs75980580	C	G	100	PASS	AC=408;AF=0.0814696;AN=5008;NS=2504;DP=15553;EAS_AF=0.002;AMR_AF=0.0865;AFR_AF=0.1316;EUR_AF=0.1034;SAS_AF=0.0695;AA=C|||;VT=SNP
11	132732176	rs2659631	A	G	100	PASS	AC=2607;AF=0.520567;AN=5008;NS=2504;DP=17961;EAS_AF=0.4246;AMR_AF=0.4006;AFR_AF=0.6415;EUR_AF=0.507;SAS_AF=0.5552;AA=G|||;VT=SNP
11	132732213	rs6590660	T	C	100	PASS	AC=1129;AF=0.225439;AN=5008;NS=2504;DP=16828;EAS_AF=0.1994;AMR_AF=0.1787;AFR_AF=0.1036;EUR_AF=0.335;SAS_AF=0.3374;AA=C|||;VT=SNP
11	132734328	rs11223253	A	G	100	PASS	AC=503;AF=0.100439;AN=5008;NS=2504;DP=17135;EAS_AF=0.1319;AMR_AF=0.0476;AFR_AF=0.1475;EUR_AF=0.0348;SAS_AF=0.1094;AA=A|||;VT=SNP
11	132734896	rs11605454	A	G	100	PASS	AC=332;AF=0.0662939;AN=5008;NS=2504;DP=14967;EAS_AF=0.1508;AMR_AF=0.049;AFR_AF=0.0083;EUR_AF=0.0865;SAS_AF=0.0491;AA=A|||;VT=SNP
11	132735218	rs142448303	G	C	100	PASS	AC=27;AF=0.00539137;AN=5008;NS=2504;DP=16731;EAS_AF=0.0089;AMR_AF=0.0259;AFR_AF=0;EUR_AF=0;SAS_AF=0;AA=G|||;VT=SNP
11	132735347	rs11223254	A	G	100	PASS	AC=334;AF=0.0666933;AN=5008;NS=2504;DP=18207;EAS_AF=0.1478;AMR_AF=0.049;AFR_AF=0.0098;EUR_AF=0.0895;SAS_AF=0.0491;AA=A|||;VT=SNP
11	132735528	rs7950294	A	T	100	PASS	AC=429;AF=0.0856629;AN=5008;NS=2504;DP=18014;EAS_AF=0.002;AMR_AF=0.0865;AFR_AF=0.1483;EUR_AF=0.1014;SAS_AF=0.0706;AA=A|||;VT=SNP
11	132735631	rs76653820	C	A	100	PASS	AC=429;AF=0.0856629;AN=5008;NS=2504;DP=18026;EAS_AF=0.002;AMR_AF=0.0865;AFR_AF=0.1483;EUR_AF=0.1014;SAS_AF=0.0706;AA=C|||;VT=SNP
11	132736190	rs11223255	G	A	100	PASS	AC=332;AF=0.0662939;AN=5008;NS=2504;DP=20449;EAS_AF=0.1458;AMR_AF=0.049;AFR_AF=0.0098;EUR_AF=0.0895;SAS_AF=0.0491;AA=G|||;VT=SNP
11	132736230	rs57023956	G	T	100	PASS	AC=429;AF=0.0856629;AN=5008;NS=2504;DP=19720;EAS_AF=0.002;AMR_AF=0.0865;AFR_AF=0.1483;EUR_AF=0.1014;SAS_AF=0.0706;AA=G|||;VT=SNP
11	132736618	rs7103119	A	G	100	PASS	AC=718;AF=0.143371;AN=5008;NS=2504;DP=21172;EAS_AF=0.2153;AMR_AF=0.085;AFR_AF=0.0356;EUR_AF=0.1382;SAS_AF=0.2618;AA=A|||;VT=SNP
11	132736628	rs7119431	T	G	100	PASS	AC=717;AF=0.143171;AN=5008;NS=2504;DP=21200;EAS_AF=0.2143;AMR_AF=0.085;AFR_AF=0.0356;EUR_AF=0.1382;SAS_AF=0.2618;AA=T|||;VT=SNP
11	132736979	rs73041479	T	C	100	PASS	AC=341;AF=0.0680911;AN=5008;NS=2504;DP=20947;EAS_AF=0.1478;AMR_AF=0.049;AFR_AF=0.0144;EUR_AF=0.0905;SAS_AF=0.0491;AA=T|||;VT=SNP
11	132739958	rs11223258	A	G	100	PASS	AC=1119;AF=0.223442;AN=5008;NS=2504;DP=18814;EAS_AF=0.0694;AMR_AF=0.1556;AFR_AF=0.3177;EUR_AF=0.2445;SAS_AF=0.2812;AA=A|||;VT=SNP
11	132740491	rs77397987	C	T	100	PASS	AC=319;AF=0.0636981;AN=5008;NS=2504;DP=19285;EAS_AF=0.0407;AMR_AF=0.036;AFR_AF=0.0061;EUR_AF=0.0477;SAS_AF=0.2014;AA=C|||;VT=SNP
11	132741133	rs2659594	C	A	100	PASS	AC=135;AF=0.0269569;AN=5008;NS=2504;DP=13950;EAS_AF=0.0665;AMR_AF=0.0418;AFR_AF=0.0212;EUR_AF=0;SAS_AF=0.0112;AA=C|||;VT=SNP
11	132741153	rs75887718	A	G	100	PASS	AC=702;AF=0.140176;AN=5008;NS=2504;DP=14395;EAS_AF=0.0685;AMR_AF=0.062;AFR_AF=0.2519;EUR_AF=0.0497;SAS_AF=0.2117;AA=a|||;VT=SNP
11	132741351	rs2725468	A	C	100	PASS	AC=1032;AF=0.20607;AN=5008;NS=2504;DP=19933;EAS_AF=0.2698;AMR_AF=0.1282;AFR_AF=0.1982;EUR_AF=0.0825;SAS_AF=0.3333;AA=A|||;VT=SNP
11	132742025	rs12421058	A	G	100	PASS	AC=152;AF=0.0303514;AN=5008;NS=2504;DP=17788;EAS_AF=0.0069;AMR_AF=0.0821;AFR_AF=0.0023;EUR_AF=0.0646;SAS_AF=0.0204;AA=A|||;VT=SNP
11	132742141	rs965419	A	G	100	PASS	AC=1019;AF=0.203474;AN=5008;NS=2504;DP=18830;EAS_AF=0.2688;AMR_AF=0.1268;AFR_AF=0.1891;EUR_AF=0.0825;SAS_AF=0.3344;AA=A|||;VT=SNP
11	132742735	rs953478	A	G	100	PASS	AC=1700;AF=0.339457;AN=5008;NS=2504;DP=20027;EAS_AF=0.2688;AMR_AF=0.2651;AFR_AF=0.3941;EUR_AF=0.3101;SAS_AF=0.4213;AA=A|||;VT=SNP
11	132742900	rs79062286	A	G	100	PASS	AC=425;AF=0.0848642;AN=5008;NS=2504;DP=16965;EAS_AF=0.002;AMR_AF=0.0821;AFR_AF=0.1445;EUR_AF=0.1064;SAS_AF=0.0695;AA=A|||;VT=SNP
11	132743345	rs2725421	T	C	100	PASS	AC=844;AF=0.16853;AN=5008;NS=2504;DP=16224;EAS_AF=0.2431;AMR_AF=0.1052;AFR_AF=0.0915;EUR_AF=0.0815;SAS_AF=0.3303;AA=T|||;VT=SNP
11	132743858	rs931876	G	T	100	PASS	AC=1250;AF=0.249601;AN=5008;NS=2504;DP=14759;EAS_AF=0.255;AMR_AF=0.2464;AFR_AF=0.1861;EUR_AF=0.3569;SAS_AF=0.2219;AA=G|||;VT=SNP
11	132743945	rs2725422	G	C	100	PASS	AC=863;AF=0.172324;AN=5008;NS=2504;DP=13725;EAS_AF=0.2659;AMR_AF=0.1052;AFR_AF=0.0893;EUR_AF=0.0815;SAS_AF=0.3292;AA=G|||;VT=SNP
11	132744115	rs2725423	T	A	100	PASS	AC=1542;AF=0.307907;AN=5008;NS=2504;DP=14633;EAS_AF=0.2669;AMR_AF=0.2421;AFR_AF=0.2935;EUR_AF=0.3082;SAS_AF=0.4162;AA=A|||;VT=SNP
11	132744190	rs74686045	A	T	100	PASS	AC=376;AF=0.0750799;AN=5008;NS=2504;DP=14822;EAS_AF=0.0675;AMR_AF=0.0375;AFR_AF=0.0257;EUR_AF=0.0477;SAS_AF=0.2045;AA=A|||;VT=SNP
11	132745049	rs2135628	T	C	100	PASS	AC=448;AF=0.0894569;AN=5008;NS=2504;DP=15614;EAS_AF=0.0675;AMR_AF=0.0504;AFR_AF=0.0575;EUR_AF=0.0626;SAS_AF=0.2106;AA=T|||;VT=SNP
11	132745419	rs55878195	G	A	100	PASS	AC=416;AF=0.0830671;AN=5008;NS=2504;DP=13558;EAS_AF=0.002;AMR_AF=0.0807;AFR_AF=0.1392;EUR_AF=0.1054;SAS_AF=0.0695;AA=G|||;VT=SNP
11	132745494	rs7104738	T	A	100	PASS	AC=448;AF=0.0894569;AN=5008;NS=2504;DP=15839;EAS_AF=0.0685;AMR_AF=0.0504;AFR_AF=0.0567;EUR_AF=0.0626;SAS_AF=0.2106;AA=T|||;VT=SNP
11	132745605	rs35350240	G	A	100	PASS	AC=123;AF=0.0245607;AN=5008;NS=2504;DP=16279;EAS_AF=0.0665;AMR_AF=0.0418;AFR_AF=0.0121;EUR_AF=0;SAS_AF=0.0112;AA=G|||;VT=SNP
11	132746028	rs12576355	C	G	100	PASS	AC=447;AF=0.0892572;AN=5008;NS=2504;DP=19706;EAS_AF=0.0645;AMR_AF=0.0519;AFR_AF=0.059;EUR_AF=0.0626;SAS_AF=0.2096;AA=C|||;VT=SNP
11	132746594	rs11824635	T	G	100	PASS	AC=1866;AF=0.372604;AN=5008;NS=2504;DP=18390;EAS_AF=0.1974;AMR_AF=0.2695;AFR_AF=0.587;EUR_AF=0.3956;SAS_AF=0.3129;AA=G|||;VT=SNP
11	132747246	rs10791261	T	G	100	PASS	AC=1398;AF=0.279153;AN=5008;NS=2504;DP=18503;EAS_AF=0.004;AMR_AF=0.3012;AFR_AF=0.3328;EUR_AF=0.4781;SAS_AF=0.2699;AA=G|||;VT=SNP
11	132748474	rs2725424	A	G	100	PASS	AC=70;AF=0.0139776;AN=5008;NS=2504;DP=18154;EAS_AF=0.0496;AMR_AF=0.0144;AFR_AF=0;EUR_AF=0;SAS_AF=0.0102;AA=A|||;VT=SNP
11	132751476	rs2725425	C	A	100	PASS	AC=467;AF=0.0932508;AN=5008;NS=2504;DP=15008;EAS_AF=0.0833;AMR_AF=0.0389;AFR_AF=0.1301;EUR_AF=0.0189;SAS_AF=0.1687;AA=C|||;VT=SNP
11	132751584	rs2725426	A	G	100	PASS	AC=944;AF=0.188498;AN=5008;NS=2504;DP=15973;EAS_AF=0.0843;AMR_AF=0.17;AFR_AF=0.1838;EUR_AF=0.2475;SAS_AF=0.2546;AA=A|||;VT=SNP
11	132751612	rs2725427	C	T	100	PASS	AC=3215;AF=0.641973;AN=5008;NS=2504;DP=15834;EAS_AF=0.5387;AMR_AF=0.4971;AFR_AF=0.73;EUR_AF=0.6571;SAS_AF=0.7168;AA=T|||;VT=SNP
11	132752029	rs2725430	T	C	100	PASS	AC=936;AF=0.186901;AN=5008;NS=2504;DP=17917;EAS_AF=0.0843;AMR_AF=0.1686;AFR_AF=0.1778;EUR_AF=0.2475;SAS_AF=0.2556;AA=C|||;VT=SNP
11	132752347	rs1354789	G	A	100	PASS	AC=1724;AF=0.344249;AN=5008;NS=2504;DP=18279;EAS_AF=0.4583;AMR_AF=0.2565;AFR_AF=0.1967;EUR_AF=0.3767;SAS_AF=0.455;AA=G|||;VT=SNP
11	132752667	rs1354790	A	G	100	PASS	AC=1730;AF=0.345447;AN=5008;NS=2504;DP=20140;EAS_AF=0.4593;AMR_AF=0.2594;AFR_AF=0.1952;EUR_AF=0.3807;SAS_AF=0.456;AA=A|||;VT=SNP
11	132752978	rs2725431	G	C	100	PASS	AC=520;AF=0.103834;AN=5008;NS=2504;DP=17602;EAS_AF=0.1042;AMR_AF=0.0432;AFR_AF=0.1392;EUR_AF=0.0318;SAS_AF=0.1728;AA=G|||;VT=SNP
11	132753379	rs2725432	C	G	100	PASS	AC=3033;AF=0.605631;AN=5008;NS=2504;DP=18183;EAS_AF=0.5565;AMR_AF=0.415;AFR_AF=0.8169;EUR_AF=0.4761;SAS_AF=0.6391;AA=C|||;VT=SNP
11	132753561	rs61906896	G	T	100	PASS	AC=1159;AF=0.23143;AN=5008;NS=2504;DP=19018;EAS_AF=0.2679;AMR_AF=0.2305;AFR_AF=0.0696;EUR_AF=0.3439;SAS_AF=0.2975;AA=G|||;VT=SNP
11	132755195	rs11223261	C	G	100	PASS	AC=519;AF=0.103634;AN=5008;NS=2504;DP=19561;EAS_AF=0.1736;AMR_AF=0.0259;AFR_AF=0.1104;EUR_AF=0.0318;SAS_AF=0.1513;AA=C|||;VT=SNP
11	132755278	rs2063071	G	A	100	PASS	AC=1187;AF=0.237021;AN=5008;NS=2504;DP=18660;EAS_AF=0.2669;AMR_AF=0.2291;AFR_AF=0.0946;EUR_AF=0.3429;SAS_AF=0.2955;AA=g|||;VT=SNP
11	132755389	rs2063072	C	T	100	PASS	AC=1117;AF=0.223043;AN=5008;NS=2504;DP=17318;EAS_AF=0.2649;AMR_AF=0.2262;AFR_AF=0.0446;EUR_AF=0.3429;SAS_AF=0.2955;AA=C|||;VT=SNP
11	132755901	rs2659598	A	T	100	PASS	AC=518;AF=0.103435;AN=5008;NS=2504;DP=15352;EAS_AF=0.1071;AMR_AF=0.0447;AFR_AF=0.1384;EUR_AF=0.0318;SAS_AF=0.1677;AA=A|||;VT=SNP
11	132756883	rs11223262	A	G	100	PASS	AC=828;AF=0.165335;AN=5008;NS=2504;DP=18713;EAS_AF=0.1855;AMR_AF=0.0576;AFR_AF=0.3026;EUR_AF=0.0457;SAS_AF=0.1585;AA=A|||;VT=SNP
11	132757293	rs149020175	A	G	100	PASS	AC=24;AF=0.00479233;AN=5008;NS=2504;DP=22188;EAS_AF=0.0228;AMR_AF=0;AFR_AF=0;EUR_AF=0;SAS_AF=0.001;AA=A|||;VT=SNP
11	132757670	rs1027796	A	C	100	PASS	AC=3438;AF=0.686502;AN=5008;NS=2504;DP=18343;EAS_AF=0.5655;AMR_AF=0.5173;AFR_AF=0.8525;EUR_AF=0.674;SAS_AF=0.7198;AA=C|||;VT=SNP
11	132757774	rs1027797	T	C	100	PASS	AC=644;AF=0.128594;AN=5008;NS=2504;DP=18469;EAS_AF=0.1875;AMR_AF=0.049;AFR_AF=0.1286;EUR_AF=0.0815;SAS_AF=0.1728;AA=T|||;VT=SNP
11	132758348	rs1027798	T	C	100	PASS	AC=3436;AF=0.686102;AN=5008;NS=2504;DP=19249;EAS_AF=0.5655;AMR_AF=0.5159;AFR_AF=0.8525;EUR_AF=0.675;SAS_AF=0.7178;AA=C|||;VT=SNP
11	132758781	rs2659599	T	A	100	PASS	AC=458;AF=0.0914537;AN=5008;NS=2504;DP=18549;EAS_AF=0.0843;AMR_AF=0.0461;AFR_AF=0.121;EUR_AF=0.0189;SAS_AF=0.1656;AA=T|||;VT=SNP
11	132759222	rs35206616	T	C	100	PASS	AC=1542;AF=0.307907;AN=5008;NS=2504;DP=21233;EAS_AF=0.2708;AMR_AF=0.33;AFR_AF=0.121;EUR_AF=0.5119;SAS_AF=0.3732;AA=T|||;VT=SNP
11	132759270	rs79183574	C	T	100	PASS	AC=296;AF=0.0591054;AN=5008;NS=2504;DP=20548;EAS_AF=0.1111;AMR_AF=0.0504;AFR_AF=0.0068;EUR_AF=0.0706;SAS_AF=0.0706;AA=C|||;VT=SNP
11	132759426	rs2725433	C	A	100	PASS	AC=3355;AF=0.669928;AN=5008;NS=2504;DP=20602;EAS_AF=0.5377;AMR_AF=0.5058;AFR_AF=0.8359;EUR_AF=0.6551;SAS_AF=0.7137;AA=A|||;VT=SNP
11	132760341	rs11223264	C	T	100	PASS	AC=1371;AF=0.273762;AN=5008;NS=2504;DP=17121;EAS_AF=0.1885;AMR_AF=0.2075;AFR_AF=0.3585;EUR_AF=0.3091;SAS_AF=0.2577;AA=T|||;VT=SNP
11	132760393	rs11223265	A	G	100	PASS	AC=923;AF=0.184305;AN=5008;NS=2504;DP=15861;EAS_AF=0.1875;AMR_AF=0.0821;AFR_AF=0.3086;EUR_AF=0.0944;SAS_AF=0.1779;AA=A|||;VT=SNP
11	132761853	rs1876282	C	T	100	PASS	AC=1117;AF=0.223043;AN=5008;NS=2504;DP=15618;EAS_AF=0.0863;AMR_AF=0.1974;AFR_AF=0.292;EUR_AF=0.2624;SAS_AF=0.2485;AA=T|||;VT=SNP
11	132761892	rs2659601	T	C	100	PASS	AC=482;AF=0.096246;AN=5008;NS=2504;DP=16971;EAS_AF=0.0853;AMR_AF=0.0519;AFR_AF=0.1293;EUR_AF=0.0318;SAS_AF=0.1605;AA=T|||;VT=SNP
11	132762507	rs2725456	C	A	100	PASS	AC=477;AF=0.0952476;AN=5008;NS=2504;DP=14073;EAS_AF=0.0853;AMR_AF=0.049;AFR_AF=0.1286;EUR_AF=0.0308;SAS_AF=0.1595;AA=C|||;VT=SNP
11	132762689	rs12222239	A	G	100	PASS	AC=970;AF=0.19369;AN=5008;NS=2504;DP=19537;EAS_AF=0.1875;AMR_AF=0.0893;AFR_AF=0.3396;EUR_AF=0.0954;SAS_AF=0.1779;AA=A|||;VT=SNP
11	132762881	rs1911252	C	T	100	PASS	AC=1730;AF=0.345447;AN=5008;NS=2504;DP=17732;EAS_AF=0.1885;AMR_AF=0.2464;AFR_AF=0.5825;EUR_AF=0.338;SAS_AF=0.2648;AA=T|||;VT=SNP
11	132763567	rs951157	C	T	100	PASS	AC=1122;AF=0.224042;AN=5008;NS=2504;DP=20657;EAS_AF=0.2748;AMR_AF=0.2075;AFR_AF=0.1067;EUR_AF=0.2962;SAS_AF=0.2679;AA=C|||;VT=SNP
11	132763834	rs80181583	C	A	100	PASS	AC=37;AF=0.00738818;AN=5008;NS=2504;DP=19081;EAS_AF=0.0347;AMR_AF=0;AFR_AF=0;EUR_AF=0.002;SAS_AF=0;AA=C|||;VT=SNP
11	132763976	rs11223268	T	C	100	PASS	AC=1732;AF=0.345847;AN=5008;NS=2504;DP=20148;EAS_AF=0.1905;AMR_AF=0.2478;AFR_AF=0.5726;EUR_AF=0.3429;SAS_AF=0.272;AA=T|||;VT=SNP
11	132764521	rs2725455	G	C	100	PASS	AC=470;AF=0.0938498;AN=5008;NS=2504;DP=19546;EAS_AF=0.0843;AMR_AF=0.049;AFR_AF=0.1286;EUR_AF=0.0308;SAS_AF=0.1534;AA=G|||;VT=SNP
11	132765850	rs2659603	G	C	100	PASS	AC=871;AF=0.173922;AN=5008;NS=2504;DP=20196;EAS_AF=0.249;AMR_AF=0.1239;AFR_AF=0.1029;EUR_AF=0.1481;SAS_AF=0.2546;AA=G|||;VT=SNP
11	132765985	rs73589392	G	A	100	PASS	AC=131;AF=0.0261581;AN=5008;NS=2504;DP=19554;EAS_AF=0.0407;AMR_AF=0.0086;AFR_AF=0.0598;EUR_AF=0.003;SAS_AF=0.002;AA=G|||;VT=SNP
11	132766569	rs2135630	C	T	100	PASS	AC=2054;AF=0.410144;AN=5008;NS=2504;DP=19284;EAS_AF=0.2639;AMR_AF=0.3285;AFR_AF=0.59;EUR_AF=0.4304;SAS_AF=0.3548;AA=T|||;VT=SNP
11	132767741	rs12801102	T	C	100	PASS	AC=689;AF=0.13758;AN=5008;NS=2504;DP=22295;EAS_AF=0.0774;AMR_AF=0.1138;AFR_AF=0.084;EUR_AF=0.2167;SAS_AF=0.2076;AA=T|||;VT=SNP
11	132767911	rs61906918	A	G	100	PASS	AC=873;AF=0.174321;AN=5008;NS=2504;DP=21689;EAS_AF=0.2708;AMR_AF=0.098;AFR_AF=0.118;EUR_AF=0.1471;SAS_AF=0.2331;AA=A|||;VT=SNP
11	132768181	rs2262556	T	C	100	PASS	AC=759;AF=0.151558;AN=5008;NS=2504;DP=24022;EAS_AF=0.003;AMR_AF=0.1801;AFR_AF=0.2648;EUR_AF=0.2177;SAS_AF=0.0634;AA=T|||;VT=SNP
11	132768316	rs2336469	G	C	100	PASS	AC=2155;AF=0.430312;AN=5008;NS=2504;DP=22873;EAS_AF=0.2659;AMR_AF=0.3473;AFR_AF=0.6248;EUR_AF=0.4453;SAS_AF=0.3804;AA=C|||;VT=SNP
11	132768647	rs79626404	G	T	100	PASS	AC=38;AF=0.00758786;AN=5008;NS=2504;DP=20634;EAS_AF=0.0337;AMR_AF=0.0043;AFR_AF=0;EUR_AF=0;SAS_AF=0.001;AA=G|||;VT=SNP
11	132768791	rs11223270	G	A	100	PASS	AC=620;AF=0.123802;AN=5008;NS=2504;DP=18348;EAS_AF=0.0397;AMR_AF=0.1499;AFR_AF=0.025;EUR_AF=0.2903;SAS_AF=0.1544;AA=G|||;VT=SNP
11	132768869	rs2659605	T	C	100	PASS	AC=920;AF=0.183706;AN=5008;NS=2504;DP=19411;EAS_AF=0.0159;AMR_AF=0.1873;AFR_AF=0.3691;EUR_AF=0.2256;SAS_AF=0.0603;AA=T|||;VT=SNP
11	132769191	rs2659606	A	G	100	PASS	AC=2938;AF=0.586661;AN=5008;NS=2504;DP=20183;EAS_AF=0.3671;AMR_AF=0.4986;AFR_AF=0.6755;EUR_AF=0.7058;SAS_AF=0.6329;AA=a|||;VT=SNP
11	132770011	rs2725450	A	C	100	PASS	AC=4531;AF=0.904752;AN=5008;NS=2504;DP=19733;EAS_AF=0.6409;AMR_AF=0.9107;AFR_AF=0.9992;EUR_AF=0.9662;SAS_AF=0.9816;AA=C|||;VT=SNP
11	132770179	rs35966624	G	A	100	PASS	AC=1338;AF=0.267173;AN=5008;NS=2504;DP=19738;EAS_AF=0.3562;AMR_AF=0.2522;AFR_AF=0.1762;EUR_AF=0.2962;SAS_AF=0.2791;AA=G|||;VT=SNP
11	132770626	rs2725451	G	A	100	PASS	AC=3030;AF=0.605032;AN=5008;NS=2504;DP=17300;EAS_AF=0.3641;AMR_AF=0.4942;AFR_AF=0.8124;EUR_AF=0.6531;SAS_AF=0.6022;AA=A|||;VT=SNP
11	132771025	rs2659607	C	A	100	PASS	AC=2338;AF=0.466853;AN=5008;NS=2504;DP=12679;EAS_AF=0.3641;AMR_AF=0.4207;AFR_AF=0.4501;EUR_AF=0.5696;SAS_AF=0.5225;AA=A|||;VT=SNP
11	132774209	rs11223272	A	C	100	PASS	AC=733;AF=0.146366;AN=5008;NS=2504;DP=19433;EAS_AF=0.0079;AMR_AF=0.1455;AFR_AF=0.0696;EUR_AF=0.2803;SAS_AF=0.2556;AA=A|||;VT=SNP
11	132774841	rs11223273	C	T	100	PASS	AC=710;AF=0.141773;AN=5008;NS=2504;DP=19372;EAS_AF=0.0079;AMR_AF=0.1398;AFR_AF=0.0681;EUR_AF=0.2773;SAS_AF=0.2413;AA=C|||;VT=SNP
11	132775315	rs2659596	A	G	100	PASS	AC=730;AF=0.145767;AN=5008;NS=2504;DP=16359;EAS_AF=0.0079;AMR_AF=0.1441;AFR_AF=0.0688;EUR_AF=0.2783;SAS_AF=0.2566;AA=A|||;VT=SNP
11	132775408	rs57490461	G	A	100	PASS	AC=1340;AF=0.267572;AN=5008;NS=2504;DP=15875;EAS_AF=0.3552;AMR_AF=0.2493;AFR_AF=0.1831;EUR_AF=0.2932;SAS_AF=0.2781;AA=G|||;VT=SNP
11	132777597	rs2659602	C	T	100	PASS	AC=4972;AF=0.992812;AN=5008;NS=2504;DP=21047;EAS_AF=0.9841;AMR_AF=0.9957;AFR_AF=0.9992;EUR_AF=0.9881;SAS_AF=0.9959;AA=T|||;VT=SNP
11	132778558	rs117960663	C	A	100	PASS	AC=83;AF=0.0165735;AN=5008;NS=2504;DP=19108;EAS_AF=0.0575;AMR_AF=0.0331;AFR_AF=0;EUR_AF=0;SAS_AF=0.002;AA=C|||;VT=SNP
11	132778873	rs1105543	A	C	100	PASS	AC=2851;AF=0.569289;AN=5008;NS=2504;DP=16409;EAS_AF=0.3562;AMR_AF=0.4741;AFR_AF=0.677;EUR_AF=0.6531;SAS_AF=0.6247;AA=C|||;VT=SNP
11	132779383	rs2659608	T	C	100	PASS	AC=1064;AF=0.21246;AN=5008;NS=2504;DP=18461;EAS_AF=0.0079;AMR_AF=0.1816;AFR_AF=0.1679;EUR_AF=0.3588;SAS_AF=0.3548;AA=C|||;VT=SNP
11	132779393	rs2725466	A	G	100	PASS	AC=1074;AF=0.214457;AN=5008;NS=2504;DP=18250;EAS_AF=0.0079;AMR_AF=0.183;AFR_AF=0.1694;EUR_AF=0.3698;SAS_AF=0.3507;AA=G|||;VT=SNP
11	132779866	rs1354791	T	C	100	PASS	AC=1013;AF=0.202276;AN=5008;NS=2504;DP=18284;EAS_AF=0.369;AMR_AF=0.121;AFR_AF=0.1218;EUR_AF=0.1262;SAS_AF=0.2751;AA=T|||;VT=SNP
11	132780959	rs61906922	C	T	100	PASS	AC=1563;AF=0.312101;AN=5008;NS=2504;DP=19903;EAS_AF=0.3313;AMR_AF=0.1628;AFR_AF=0.6006;EUR_AF=0.0984;SAS_AF=0.228;AA=A|||;VT=SNP
11	132781155	rs61906923	A	T	100	PASS	AC=1573;AF=0.314097;AN=5008;NS=2504;DP=20597;EAS_AF=0.3313;AMR_AF=0.1628;AFR_AF=0.6006;EUR_AF=0.0984;SAS_AF=0.2382;AA=A|||;VT=SNP
11	132781211	rs61906924	G	A	100	PASS	AC=1571;AF=0.313698;AN=5008;NS=2504;DP=21039;EAS_AF=0.3313;AMR_AF=0.1628;AFR_AF=0.6006;EUR_AF=0.0984;SAS_AF=0.2362;AA=A|||;VT=SNP
11	132781302	rs61906925	T	G	100	PASS	AC=1575;AF=0.314497;AN=5008;NS=2504;DP=20951;EAS_AF=0.3313;AMR_AF=0.1628;AFR_AF=0.6014;EUR_AF=0.0994;SAS_AF=0.2382;AA=T|||;VT=SNP
11	132781567	rs2725434	C	T	100	PASS	AC=2758;AF=0.550719;AN=5008;NS=2504;DP=19613;EAS_AF=0.3363;AMR_AF=0.3646;AFR_AF=0.8071;EUR_AF=0.494;SAS_AF=0.6155;AA=T|||;VT=SNP
11	132781782	rs6590661	G	T	100	PASS	AC=1578;AF=0.315096;AN=5008;NS=2504;DP=18437;EAS_AF=0.3313;AMR_AF=0.1628;AFR_AF=0.6029;EUR_AF=0.1004;SAS_AF=0.2382;AA=G|||;VT=SNP
11	132781823	rs2725437	T	C	100	PASS	AC=1133;AF=0.226238;AN=5008;NS=2504;DP=17926;EAS_AF=0.005;AMR_AF=0.1974;AFR_AF=0.1679;EUR_AF=0.3956;SAS_AF=0.3793;AA=T|||;VT=SNP
11	132781854	rs6590662	A	G	100	PASS	AC=1632;AF=0.325879;AN=5008;NS=2504;DP=17374;EAS_AF=0.3333;AMR_AF=0.1671;AFR_AF=0.6369;EUR_AF=0.1004;SAS_AF=0.2423;AA=A|||;VT=SNP
11	132781915	rs61906926	C	T	100	PASS	AC=894;AF=0.178514;AN=5008;NS=2504;DP=17028;EAS_AF=0.3323;AMR_AF=0.0951;AFR_AF=0.1218;EUR_AF=0.0994;SAS_AF=0.2372;AA=C|||;VT=SNP
11	132783281	rs2063070	A	G	100	PASS	AC=2783;AF=0.555711;AN=5008;NS=2504;DP=17721;EAS_AF=0.3383;AMR_AF=0.3646;AFR_AF=0.8086;EUR_AF=0.5089;SAS_AF=0.6217;AA=G|||;VT=SNP
11	132783704	rs979054	A	G	100	PASS	AC=2784;AF=0.555911;AN=5008;NS=2504;DP=19815;EAS_AF=0.3383;AMR_AF=0.3646;AFR_AF=0.8101;EUR_AF=0.508;SAS_AF=0.6217;AA=G|||;VT=SNP
11	132783772	rs979055	G	C	100	PASS	AC=888;AF=0.177316;AN=5008;NS=2504;DP=20186;EAS_AF=0.3194;AMR_AF=0.0951;AFR_AF=0.1271;EUR_AF=0.0984;SAS_AF=0.2382;AA=G|||;VT=SNP
11	132784678	rs59024136	C	T	100	PASS	AC=893;AF=0.178315;AN=5008;NS=2504;DP=18443;EAS_AF=0.3313;AMR_AF=0.0951;AFR_AF=0.1218;EUR_AF=0.0984;SAS_AF=0.2382;AA=C|||;VT=SNP
11	132786423	rs61906927	A	T	100	PASS	AC=902;AF=0.180112;AN=5008;NS=2504;DP=21175;EAS_AF=0.3333;AMR_AF=0.0951;AFR_AF=0.1241;EUR_AF=0.0984;SAS_AF=0.2423;AA=A|||;VT=SNP
11	132786643	rs61906928	T	C	100	PASS	AC=1637;AF=0.326877;AN=5008;NS=2504;DP=19300;EAS_AF=0.3333;AMR_AF=0.1671;AFR_AF=0.6415;EUR_AF=0.1004;SAS_AF=0.2413;AA=T|||;VT=SNP
11	132786653	rs61906929	A	G	100	PASS	AC=1636;AF=0.326677;AN=5008;NS=2504;DP=19096;EAS_AF=0.3333;AMR_AF=0.1671;AFR_AF=0.6415;EUR_AF=0.0994;SAS_AF=0.2413;AA=G|||;VT=SNP
11	132786689	rs61906930	C	A	100	PASS	AC=1635;AF=0.326478;AN=5008;NS=2504;DP=18874;EAS_AF=0.3333;AMR_AF=0.1671;AFR_AF=0.6407;EUR_AF=0.0994;SAS_AF=0.2413;AA=A|||;VT=SNP
11	132786771	rs2725443	C	G	100	PASS	AC=2710;AF=0.541134;AN=5008;NS=2504;DP=20564;EAS_AF=0.3383;AMR_AF=0.3516;AFR_AF=0.8056;EUR_AF=0.4841;SAS_AF=0.5859;AA=G|||;VT=SNP
11	132786885	rs7926121	G	C	100	PASS	AC=1639;AF=0.327276;AN=5008;NS=2504;DP=18703;EAS_AF=0.3343;AMR_AF=0.17;AFR_AF=0.6399;EUR_AF=0.1014;SAS_AF=0.2413;AA=G|||;VT=SNP
11	132786896	rs61906931	A	C	100	PASS	AC=1639;AF=0.327276;AN=5008;NS=2504;DP=18190;EAS_AF=0.3343;AMR_AF=0.17;AFR_AF=0.6399;EUR_AF=0.1014;SAS_AF=0.2413;AA=C|||;VT=SNP
11	132786900	rs61906932	G	C	100	PASS	AC=1639;AF=0.327276;AN=5008;NS=2504;DP=17869;EAS_AF=0.3343;AMR_AF=0.17;AFR_AF=0.6399;EUR_AF=0.1014;SAS_AF=0.2413;AA=G|||;VT=SNP
11	132787073	rs61906933	G	A	100	PASS	AC=1508;AF=0.301118;AN=5008;NS=2504;DP=19614;EAS_AF=0.3333;AMR_AF=0.1614;AFR_AF=0.5469;EUR_AF=0.0994;SAS_AF=0.2423;AA=A|||;VT=SNP
11	132787391	rs7926540	C	G	100	PASS	AC=1634;AF=0.326278;AN=5008;NS=2504;DP=18320;EAS_AF=0.3343;AMR_AF=0.1671;AFR_AF=0.6384;EUR_AF=0.0994;SAS_AF=0.2423;AA=C|||;VT=SNP
11	132787625	rs7926798	C	A	100	PASS	AC=1634;AF=0.326278;AN=5008;NS=2504;DP=19299;EAS_AF=0.3343;AMR_AF=0.1671;AFR_AF=0.6384;EUR_AF=0.0994;SAS_AF=0.2423;AA=G|||;VT=SNP
11	132787735	rs6590663	T	C	100	PASS	AC=1633;AF=0.326078;AN=5008;NS=2504;DP=16941;EAS_AF=0.3333;AMR_AF=0.1671;AFR_AF=0.6384;EUR_AF=0.0994;SAS_AF=0.2423;AA=C|||;VT=SNP
11	132788120	rs61034549	G	C	100	PASS	AC=1647;AF=0.328874;AN=5008;NS=2504;DP=17324;EAS_AF=0.3343;AMR_AF=0.1643;AFR_AF=0.6392;EUR_AF=0.0994;SAS_AF=0.2566;AA=G|||;VT=SNP
11	132788201	rs61906935	T	C	100	PASS	AC=1627;AF=0.32488;AN=5008;NS=2504;DP=15928;EAS_AF=0.3333;AMR_AF=0.1643;AFR_AF=0.6384;EUR_AF=0.0974;SAS_AF=0.2403;AA=C|||;VT=SNP
11	132788331	rs7930486	C	T	100	PASS	AC=1500;AF=0.299521;AN=5008;NS=2504;DP=17523;EAS_AF=0.3333;AMR_AF=0.1556;AFR_AF=0.5514;EUR_AF=0.0954;SAS_AF=0.2362;AA=C|||;VT=SNP
11	132788364	rs7930577	C	T	100	PASS	AC=1567;AF=0.312899;AN=5008;NS=2504;DP=18085;EAS_AF=0.3333;AMR_AF=0.1599;AFR_AF=0.5991;EUR_AF=0.0964;SAS_AF=0.2362;AA=T|||;VT=SNP
11	132788688	rs192621124	G	C	100	PASS	AC=36;AF=0.0071885;AN=5008;NS=2504;DP=18590;EAS_AF=0.0357;AMR_AF=0;AFR_AF=0;EUR_AF=0;SAS_AF=0;AA=G|||;VT=SNP
11	132788810	rs6590664	T	C	100	PASS	AC=1498;AF=0.299121;AN=5008;NS=2504;DP=20043;EAS_AF=0.3333;AMR_AF=0.1556;AFR_AF=0.5514;EUR_AF=0.0934;SAS_AF=0.2362;AA=T|||;VT=SNP
11	132788855	rs6590665	C	T	100	PASS	AC=1498;AF=0.299121;AN=5008;NS=2504;DP=19949;EAS_AF=0.3333;AMR_AF=0.1556;AFR_AF=0.5514;EUR_AF=0.0934;SAS_AF=0.2362;AA=C|||;VT=SNP
11	132788899	rs6590666	C	A	100	PASS	AC=1493;AF=0.298123;AN=5008;NS=2504;DP=21227;EAS_AF=0.3333;AMR_AF=0.1556;AFR_AF=0.5522;EUR_AF=0.0934;SAS_AF=0.2301;AA=A|||;VT=SNP
11	132789046	rs7127891	T	C	100	PASS	AC=891;AF=0.177915;AN=5008;NS=2504;DP=20968;EAS_AF=0.3343;AMR_AF=0.0922;AFR_AF=0.1225;EUR_AF=0.0954;SAS_AF=0.2372;AA=T|||;VT=SNP
11	132789068	rs7112089	G	A	100	PASS	AC=1498;AF=0.299121;AN=5008;NS=2504;DP=21045;EAS_AF=0.3333;AMR_AF=0.1556;AFR_AF=0.5514;EUR_AF=0.0934;SAS_AF=0.2362;AA=G|||;VT=SNP
11	132789128	rs7111901	C	T	100	PASS	AC=1502;AF=0.29992;AN=5008;NS=2504;DP=20342;EAS_AF=0.3333;AMR_AF=0.1556;AFR_AF=0.5545;EUR_AF=0.0934;SAS_AF=0.2362;AA=C|||;VT=SNP
11	132789283	rs7112135	C	G	100	PASS	AC=1501;AF=0.29972;AN=5008;NS=2504;DP=20613;EAS_AF=0.3333;AMR_AF=0.1556;AFR_AF=0.5537;EUR_AF=0.0934;SAS_AF=0.2362;AA=C|||;VT=SNP
11	132789757	rs117822807	G	T	100	PASS	AC=32;AF=0.00638978;AN=5008;NS=2504;DP=20813;EAS_AF=0.0317;AMR_AF=0;AFR_AF=0;EUR_AF=0;SAS_AF=0;AA=G|||;VT=SNP
11	132789795	rs7937717	C	T	100	PASS	AC=1502;AF=0.29992;AN=5008;NS=2504;DP=20195;EAS_AF=0.3343;AMR_AF=0.1556;AFR_AF=0.553;EUR_AF=0.0944;SAS_AF=0.2362;AA=T|||;VT=SNP
11	132789948	rs7937764	A	T	100	PASS	AC=1501;AF=0.29972;AN=5008;NS=2504;DP=17561;EAS_AF=0.3333;AMR_AF=0.1556;AFR_AF=0.5537;EUR_AF=0.0934;SAS_AF=0.2362;AA=T|||;VT=SNP
11	132789985	rs12419226	C	T	100	PASS	AC=652;AF=0.130192;AN=5008;NS=2504;DP=18408;EAS_AF=0.1369;AMR_AF=0.0908;AFR_AF=0.1021;EUR_AF=0.1551;SAS_AF=0.1636;AA=C|||;VT=SNP
11	132790357	rs2659628	C	G	100	PASS	AC=2604;AF=0.519968;AN=5008;NS=2504;DP=16557;EAS_AF=0.3353;AMR_AF=0.3516;AFR_AF=0.7163;EUR_AF=0.4901;SAS_AF=0.5951;AA=G|||;VT=SNP
11	132790831	rs61906936	C	G	100	PASS	AC=921;AF=0.183906;AN=5008;NS=2504;DP=15534;EAS_AF=0.3333;AMR_AF=0.1066;AFR_AF=0.1256;EUR_AF=0.1034;SAS_AF=0.2464;AA=C|||;VT=SNP
11	132790924	rs7342163	T	C	100	PASS	AC=1840;AF=0.367412;AN=5008;NS=2504;DP=17275;EAS_AF=0.3373;AMR_AF=0.2334;AFR_AF=0.6702;EUR_AF=0.174;SAS_AF=0.2832;AA=T|||;VT=SNP
11	132791062	rs61906959	G	C	100	PASS	AC=1593;AF=0.318091;AN=5008;NS=2504;DP=20666;EAS_AF=0.3343;AMR_AF=0.1715;AFR_AF=0.5976;EUR_AF=0.1054;SAS_AF=0.2464;AA=C|||;VT=SNP
11	132791152	rs1911255	C	G	100	PASS	AC=2636;AF=0.526358;AN=5008;NS=2504;DP=20649;EAS_AF=0.3403;AMR_AF=0.3631;AFR_AF=0.7451;EUR_AF=0.4831;SAS_AF=0.5828;AA=G|||;VT=SNP
11	132791199	rs61909260	G	A	100	PASS	AC=1575;AF=0.314497;AN=5008;NS=2504;DP=19300;EAS_AF=0.3343;AMR_AF=0.1715;AFR_AF=0.593;EUR_AF=0.1054;SAS_AF=0.2342;AA=A|||;VT=SNP
11	132791474	rs55861545	C	G	100	PASS	AC=1630;AF=0.325479;AN=5008;NS=2504;DP=18427;EAS_AF=0.3353;AMR_AF=0.1816;AFR_AF=0.6172;EUR_AF=0.1203;SAS_AF=0.2342;AA=C|||;VT=SNP
11	132791965	rs7946237	G	T	100	PASS	AC=1538;AF=0.307109;AN=5008;NS=2504;DP=13729;EAS_AF=0.3353;AMR_AF=0.1671;AFR_AF=0.5598;EUR_AF=0.1093;SAS_AF=0.2393;AA=G|||;VT=SNP
11	132792405	rs7946433	A	C	100	PASS	AC=1568;AF=0.313099;AN=5008;NS=2504;DP=16201;EAS_AF=0.3413;AMR_AF=0.17;AFR_AF=0.5741;EUR_AF=0.1123;SAS_AF=0.2393;AA=C|||;VT=SNP
11	132792411	rs78628762	G	C	100	PASS	AC=164;AF=0.0327476;AN=5008;NS=2504;DP=16293;EAS_AF=0.0526;AMR_AF=0.0115;AFR_AF=0.0749;EUR_AF=0;SAS_AF=0.0041;AA=G|||;VT=SNP
11	132793145	rs11223278	A	C	100	PASS	AC=2467;AF=0.492612;AN=5008;NS=2504;DP=12058;EAS_AF=0.3482;AMR_AF=0.3458;AFR_AF=0.7451;EUR_AF=0.4016;SAS_AF=0.498;AA=A|||;VT=SNP
11	132793268	rs55655614	C	T	100	PASS	AC=927;AF=0.185104;AN=5008;NS=2504;DP=13565;EAS_AF=0.3373;AMR_AF=0.1066;AFR_AF=0.1293;EUR_AF=0.1044;SAS_AF=0.2423;AA=C|||;VT=SNP
11	132793291	rs2659624	G	A	100	PASS	AC=2732;AF=0.545527;AN=5008;NS=2504;DP=13838;EAS_AF=0.3423;AMR_AF=0.3761;AFR_AF=0.8056;EUR_AF=0.4811;SAS_AF=0.59;AA=A|||;VT=SNP
11	132795365	rs34531264	T	C	100	PASS	AC=951;AF=0.189896;AN=5008;NS=2504;DP=18274;EAS_AF=0.3452;AMR_AF=0.1081;AFR_AF=0.1233;EUR_AF=0.1113;SAS_AF=0.2587;AA=T|||;VT=SNP
11	132796264	rs35013261	C	T	100	PASS	AC=418;AF=0.0834665;AN=5008;NS=2504;DP=20115;EAS_AF=0.002;AMR_AF=0.1441;AFR_AF=0.0136;EUR_AF=0.2346;SAS_AF=0.0634;AA=C|||;VT=SNP
11	132797191	rs35840833	T	C	100	PASS	AC=918;AF=0.183307;AN=5008;NS=2504;DP=16439;EAS_AF=0.3433;AMR_AF=0.1009;AFR_AF=0.1271;EUR_AF=0.1014;SAS_AF=0.2372;AA=T|||;VT=SNP
11	132797887	rs2659617	T	A	100	PASS	AC=1286;AF=0.256789;AN=5008;NS=2504;DP=15884;EAS_AF=0.3403;AMR_AF=0.1354;AFR_AF=0.2617;EUR_AF=0.1849;SAS_AF=0.3241;AA=A|||;VT=SNP
11	132797988	rs4622277	T	C	100	PASS	AC=918;AF=0.183307;AN=5008;NS=2504;DP=16252;EAS_AF=0.3423;AMR_AF=0.1009;AFR_AF=0.1233;EUR_AF=0.1014;SAS_AF=0.2434;AA=T|||;VT=SNP
11	132798750	rs2659616	T	C	100	PASS	AC=2738;AF=0.546725;AN=5008;NS=2504;DP=16390;EAS_AF=0.3482;AMR_AF=0.3674;AFR_AF=0.8056;EUR_AF=0.4851;SAS_AF=0.592;AA=C|||;VT=SNP
11	132799350	rs2725458	C	G	100	PASS	AC=2727;AF=0.544529;AN=5008;NS=2504;DP=14858;EAS_AF=0.3472;AMR_AF=0.3631;AFR_AF=0.8048;EUR_AF=0.4821;SAS_AF=0.589;AA=G|||;VT=SNP
11	132799836	rs11223284	T	C	100	PASS	AC=2071;AF=0.413538;AN=5008;NS=2504;DP=18334;EAS_AF=0.3472;AMR_AF=0.3026;AFR_AF=0.4781;EUR_AF=0.3807;SAS_AF=0.5072;AA=T|||;VT=SNP
11	132800119	rs11223285	C	T	100	PASS	AC=2299;AF=0.459065;AN=5008;NS=2504;DP=17178;EAS_AF=0.3333;AMR_AF=0.3184;AFR_AF=0.6611;EUR_AF=0.3777;SAS_AF=0.499;AA=T|||;VT=SNP
11	132800883	rs7947479	T	G	100	PASS	AC=2820;AF=0.563099;AN=5008;NS=2504;DP=16568;EAS_AF=0.3403;AMR_AF=0.3991;AFR_AF=0.8094;EUR_AF=0.5408;SAS_AF=0.5992;AA=G|||;VT=SNP
11	132801190	rs1605327	A	C	100	PASS	AC=1002;AF=0.20008;AN=5008;NS=2504;DP=17766;EAS_AF=0.0069;AMR_AF=0.2046;AFR_AF=0.1687;EUR_AF=0.3489;SAS_AF=0.2853;AA=A|||;VT=SNP
11	132801230	rs7932814	C	T	100	PASS	AC=1176;AF=0.234824;AN=5008;NS=2504;DP=17144;EAS_AF=0.3194;AMR_AF=0.1282;AFR_AF=0.3449;EUR_AF=0.0934;SAS_AF=0.2198;AA=T|||;VT=SNP
11	132801238	rs7932821	C	T	100	PASS	AC=1176;AF=0.234824;AN=5008;NS=2504;DP=17019;EAS_AF=0.3194;AMR_AF=0.1282;AFR_AF=0.3449;EUR_AF=0.0934;SAS_AF=0.2198;AA=T|||;VT=SNP
11	132801239	rs1605328	C	T	100	PASS	AC=2750;AF=0.549121;AN=5008;NS=2504;DP=17064;EAS_AF=0.3254;AMR_AF=0.3948;AFR_AF=0.8026;EUR_AF=0.5129;SAS_AF=0.5838;AA=T|||;VT=SNP
11	132802067	rs61909264	T	C	100	PASS	AC=896;AF=0.178914;AN=5008;NS=2504;DP=17259;EAS_AF=0.2222;AMR_AF=0.1455;AFR_AF=0.2088;EUR_AF=0.2028;SAS_AF=0.093;AA=T|||;VT=SNP
11	132802290	rs61909265	C	T	100	PASS	AC=485;AF=0.096845;AN=5008;NS=2504;DP=14589;EAS_AF=0.003;AMR_AF=0.1239;AFR_AF=0.1619;EUR_AF=0.1173;SAS_AF=0.0654;AA=T|||;VT=SNP
11	132802761	rs1472828	T	C	100	PASS	AC=1177;AF=0.235024;AN=5008;NS=2504;DP=12405;EAS_AF=0.2212;AMR_AF=0.1744;AFR_AF=0.2307;EUR_AF=0.2276;SAS_AF=0.3057;AA=T|||;VT=SNP
11	132802847	rs1472829	C	T	100	PASS	AC=1061;AF=0.211861;AN=5008;NS=2504;DP=14412;EAS_AF=0.0933;AMR_AF=0.183;AFR_AF=0.2723;EUR_AF=0.1779;SAS_AF=0.3078;AA=T|||;VT=SNP
11	132803094	rs4075476	T	C	100	PASS	AC=1450;AF=0.289537;AN=5008;NS=2504;DP=20173;EAS_AF=0.2381;AMR_AF=0.2248;AFR_AF=0.3389;EUR_AF=0.3489;SAS_AF=0.2607;AA=T|||;VT=SNP
11	132803872	rs871437	A	G	100	PASS	AC=1292;AF=0.257987;AN=5008;NS=2504;DP=19916;EAS_AF=0.1101;AMR_AF=0.2032;AFR_AF=0.4546;EUR_AF=0.1133;SAS_AF=0.3323;AA=A|||;VT=SNP
11	132804182	rs906253	C	T	100	PASS	AC=662;AF=0.132188;AN=5008;NS=2504;DP=18831;EAS_AF=0.1091;AMR_AF=0.1311;AFR_AF=0.087;EUR_AF=0.0875;SAS_AF=0.2638;AA=C|||;VT=SNP
11	132806165	rs7101515	C	T	100	PASS	AC=3791;AF=0.756989;AN=5008;NS=2504;DP=18340;EAS_AF=0.7738;AMR_AF=0.8501;AFR_AF=0.6604;EUR_AF=0.7783;SAS_AF=0.7822;AA=T|||;VT=SNP
11	132806192	rs7117685	T	A	100	PASS	AC=1776;AF=0.354633;AN=5008;NS=2504;DP=17980;EAS_AF=0.1786;AMR_AF=0.4135;AFR_AF=0.3918;EUR_AF=0.2664;SAS_AF=0.5348;AA=A|||;VT=SNP
11	132806539	rs10894624	C	T	100	PASS	AC=590;AF=0.117812;AN=5008;NS=2504;DP=15624;EAS_AF=0.0655;AMR_AF=0.2017;AFR_AF=0.0613;EUR_AF=0.1252;SAS_AF=0.181;AA=C|||;VT=SNP
11	132807107	rs11607532	C	A	100	PASS	AC=589;AF=0.117612;AN=5008;NS=2504;DP=12666;EAS_AF=0.0655;AMR_AF=0.2003;AFR_AF=0.062;EUR_AF=0.1252;SAS_AF=0.18;AA=c|||;VT=SNP
11	132807402	rs12417959	T	C	100	PASS	AC=1713;AF=0.342053;AN=5008;NS=2504;DP=11733;EAS_AF=0.5972;AMR_AF=0.4135;AFR_AF=0.0492;EUR_AF=0.5119;SAS_AF=0.2495;AA=T|||;VT=SNP
11	132807458	rs12807969	T	G	100	PASS	AC=1438;AF=0.287141;AN=5008;NS=2504;DP=9424;EAS_AF=0.1786;AMR_AF=0.3674;AFR_AF=0.2012;EUR_AF=0.2684;SAS_AF=0.4775;AA=T|||;VT=SNP
11	132809376	rs11223289	A	T	100	PASS	AC=1593;AF=0.318091;AN=5008;NS=2504;DP=20136;EAS_AF=0.5982;AMR_AF=0.3617;AFR_AF=0.1256;EUR_AF=0.3579;SAS_AF=0.2178;AA=A|||;VT=SNP
11	132809508	rs10791263	T	C	100	PASS	AC=3952;AF=0.789137;AN=5008;NS=2504;DP=19553;EAS_AF=0.7897;AMR_AF=0.8775;AFR_AF=0.711;EUR_AF=0.828;SAS_AF=0.7914;AA=C|||;VT=SNP
11	132810214	rs76957057	C	T	100	PASS	AC=675;AF=0.134784;AN=5008;NS=2504;DP=19525;EAS_AF=0.1101;AMR_AF=0.1326;AFR_AF=0.0938;EUR_AF=0.0875;SAS_AF=0.2658;AA=C|||;VT=SNP
11	132811203	rs7130483	A	G	100	PASS	AC=3487;AF=0.696286;AN=5008;NS=2504;DP=17371;EAS_AF=0.7778;AMR_AF=0.83;AFR_AF=0.4402;EUR_AF=0.7793;SAS_AF=0.7781;AA=G|||;VT=SNP
11	132811728	rs55679523	G	A	100	PASS	AC=852;AF=0.170128;AN=5008;NS=2504;DP=18853;EAS_AF=0.1865;AMR_AF=0.0692;AFR_AF=0.3109;EUR_AF=0.1093;SAS_AF=0.0971;AA=G|||;VT=SNP
11	132811777	rs10431100	T	C	100	PASS	AC=1581;AF=0.315695;AN=5008;NS=2504;DP=15934;EAS_AF=0.6032;AMR_AF=0.3545;AFR_AF=0.1248;EUR_AF=0.3429;SAS_AF=0.2219;AA=T|||;VT=SNP
11	132812032	rs79566156	G	A	100	PASS	AC=79;AF=0.0157748;AN=5008;NS=2504;DP=18743;EAS_AF=0.0069;AMR_AF=0.0086;AFR_AF=0.0038;EUR_AF=0.0497;SAS_AF=0.0112;AA=G|||;VT=SNP
11	132812642	rs12575270	G	A	100	PASS	AC=614;AF=0.122604;AN=5008;NS=2504;DP=17886;EAS_AF=0.0605;AMR_AF=0.2003;AFR_AF=0.0787;EUR_AF=0.1243;SAS_AF=0.1892;AA=G|||;VT=SNP
11	132813378	rs61909272	G	C	100	PASS	AC=1754;AF=0.35024;AN=5008;NS=2504;DP=14447;EAS_AF=0.5942;AMR_AF=0.3646;AFR_AF=0.2337;EUR_AF=0.3539;SAS_AF=0.2423;AA=G|||;VT=SNP
11	132813548	rs72653405	C	T	100	PASS	AC=1864;AF=0.372204;AN=5008;NS=2504;DP=9747;EAS_AF=0.6032;AMR_AF=0.3761;AFR_AF=0.3018;EUR_AF=0.3519;SAS_AF=0.2474;AA=C|||;VT=SNP
11	132813727	rs117671974	G	A	100	PASS	AC=575;AF=0.114816;AN=5008;NS=2504;DP=4785;EAS_AF=0.0764;AMR_AF=0.0562;AFR_AF=0.2277;EUR_AF=0.0835;SAS_AF=0.0757;AA=G|||;VT=SNP
11	132813868	rs76378551	T	G	100	PASS	AC=617;AF=0.123203;AN=5008;NS=2504;DP=5021;EAS_AF=0.0556;AMR_AF=0.2104;AFR_AF=0.0817;EUR_AF=0.1372;SAS_AF=0.1728;AA=T|||;VT=SNP
11	132813899	rs10894625	G	C	100	PASS	AC=3163;AF=0.631589;AN=5008;NS=2504;DP=4668;EAS_AF=0.746;AMR_AF=0.6585;AFR_AF=0.4297;EUR_AF=0.7406;SAS_AF=0.6554;AA=G|||;VT=SNP
11	132814063	rs117372767	C	A	100	PASS	AC=909;AF=0.18151;AN=5008;NS=2504;DP=5202;EAS_AF=0.1885;AMR_AF=0.0692;AFR_AF=0.3533;EUR_AF=0.1024;SAS_AF=0.1033;AA=T|||;VT=SNP
11	132815368	rs10894626	G	A	100	PASS	AC=2198;AF=0.438898;AN=5008;NS=2504;DP=17402;EAS_AF=0.629;AMR_AF=0.4654;AFR_AF=0.2897;EUR_AF=0.4523;SAS_AF=0.4121;AA=G|||;VT=SNP
11	132816293	rs146816382	A	G	100	PASS	AC=118;AF=0.0235623;AN=5008;NS=2504;DP=20829;EAS_AF=0.005;AMR_AF=0.1571;AFR_AF=0.0023;EUR_AF=0;SAS_AF=0.001;AA=A|||;VT=SNP
11	132816302	rs76638721	T	C	100	PASS	AC=927;AF=0.185104;AN=5008;NS=2504;DP=20829;EAS_AF=0.1052;AMR_AF=0.1614;AFR_AF=0.2632;EUR_AF=0.1074;SAS_AF=0.2587;AA=T|||;VT=SNP
11	132817784	rs1395503	C	T	100	PASS	AC=4714;AF=0.941294;AN=5008;NS=2504;DP=18542;EAS_AF=0.9891;AMR_AF=0.9424;AFR_AF=0.9607;EUR_AF=0.9264;SAS_AF=0.8804;AA=T|||;VT=SNP
11	132818813	rs12292999	A	G	100	PASS	AC=568;AF=0.113419;AN=5008;NS=2504;DP=18808;EAS_AF=0.0853;AMR_AF=0.1931;AFR_AF=0.0696;EUR_AF=0.0885;SAS_AF=0.1708;AA=A|||;VT=SNP
11	132819166	rs7111885	C	T	100	PASS	AC=3055;AF=0.610024;AN=5008;NS=2504;DP=22376;EAS_AF=0.7024;AMR_AF=0.7104;AFR_AF=0.5144;EUR_AF=0.67;SAS_AF=0.5112;AA=T|||;VT=SNP
11	132819663	rs10894627	C	A	100	PASS	AC=2055;AF=0.410343;AN=5008;NS=2504;DP=20700;EAS_AF=0.6171;AMR_AF=0.4035;AFR_AF=0.3797;EUR_AF=0.4046;SAS_AF=0.2495;AA=A|||;VT=SNP
11	132819884	rs7115863	C	T	100	PASS	AC=873;AF=0.174321;AN=5008;NS=2504;DP=18466;EAS_AF=0.1815;AMR_AF=0.0677;AFR_AF=0.3351;EUR_AF=0.1054;SAS_AF=0.0961;AA=C|||;VT=SNP
11	132821142	rs12789836	T	G	100	PASS	AC=659;AF=0.131589;AN=5008;NS=2504;DP=20432;EAS_AF=0.0853;AMR_AF=0.2104;AFR_AF=0.0893;EUR_AF=0.1352;SAS_AF=0.1769;AA=T|||;VT=SNP
11	132821513	rs2336590	C	A	100	PASS	AC=4693;AF=0.937101;AN=5008;NS=2504;DP=18706;EAS_AF=0.9891;AMR_AF=0.9424;AFR_AF=0.9523;EUR_AF=0.9105;SAS_AF=0.8865;AA=A|||;VT=SNP
11	132821543	rs6590668	T	C	100	PASS	AC=3123;AF=0.623602;AN=5008;NS=2504;DP=18599;EAS_AF=0.7222;AMR_AF=0.6585;AFR_AF=0.4773;EUR_AF=0.6948;SAS_AF=0.6217;AA=T|||;VT=SNP
11	132821607	rs7942643	C	A	100	PASS	AC=3117;AF=0.622404;AN=5008;NS=2504;DP=17145;EAS_AF=0.7222;AMR_AF=0.6571;AFR_AF=0.475;EUR_AF=0.6928;SAS_AF=0.6217;AA=C|||;VT=SNP
11	132821647	rs7942655	C	T	100	PASS	AC=3119;AF=0.622804;AN=5008;NS=2504;DP=15923;EAS_AF=0.7222;AMR_AF=0.6571;AFR_AF=0.4758;EUR_AF=0.6938;SAS_AF=0.6217;AA=T|||;VT=SNP
11	132821733	rs7942674	A	G	100	PASS	AC=3123;AF=0.623602;AN=5008;NS=2504;DP=15490;EAS_AF=0.7222;AMR_AF=0.6571;AFR_AF=0.4781;EUR_AF=0.6948;SAS_AF=0.6217;AA=A|||;VT=SNP
11	132822235	rs10750516	T	C	100	PASS	AC=3126;AF=0.624201;AN=5008;NS=2504;DP=18774;EAS_AF=0.7232;AMR_AF=0.6571;AFR_AF=0.4781;EUR_AF=0.6968;SAS_AF=0.6217;AA=T|||;VT=SNP
11	132822445	rs1506879	A	C	100	PASS	AC=3862;AF=0.771166;AN=5008;NS=2504;DP=21328;EAS_AF=0.8085;AMR_AF=0.8775;AFR_AF=0.6256;EUR_AF=0.832;SAS_AF=0.7914;AA=C|||;VT=SNP
11	132822675	rs7125675	G	A	100	PASS	AC=598;AF=0.119409;AN=5008;NS=2504;DP=18620;EAS_AF=0.0794;AMR_AF=0.0576;AFR_AF=0.2284;EUR_AF=0.0954;SAS_AF=0.0818;AA=G|||;VT=SNP
11	132822720	rs75033329	G	A	100	PASS	AC=660;AF=0.131789;AN=5008;NS=2504;DP=19486;EAS_AF=0.1032;AMR_AF=0.1398;AFR_AF=0.0938;EUR_AF=0.0855;SAS_AF=0.2546;AA=G|||;VT=SNP
11	132822836	rs10750517	A	C	100	PASS	AC=3124;AF=0.623802;AN=5008;NS=2504;DP=20968;EAS_AF=0.7232;AMR_AF=0.6571;AFR_AF=0.4766;EUR_AF=0.6968;SAS_AF=0.6217;AA=A|||;VT=SNP
11	132823037	rs7358510	C	A	100	PASS	AC=3102;AF=0.619409;AN=5008;NS=2504;DP=18255;EAS_AF=0.7222;AMR_AF=0.6556;AFR_AF=0.4629;EUR_AF=0.6958;SAS_AF=0.6207;AA=A|||;VT=SNP
11	132823545	rs11223291	A	G	100	PASS	AC=582;AF=0.116214;AN=5008;NS=2504;DP=18997;EAS_AF=0.0853;AMR_AF=0.1902;AFR_AF=0.0809;EUR_AF=0.0895;SAS_AF=0.1708;AA=A|||;VT=SNP
11	132823558	rs11223292	A	G	100	PASS	AC=586;AF=0.117013;AN=5008;NS=2504;DP=18591;EAS_AF=0.0853;AMR_AF=0.1902;AFR_AF=0.084;EUR_AF=0.0895;SAS_AF=0.1708;AA=A|||;VT=SNP
11	132824181	rs4567476	G	A	100	PASS	AC=2728;AF=0.544728;AN=5008;NS=2504;DP=17594;EAS_AF=0.7232;AMR_AF=0.5576;AFR_AF=0.4297;EUR_AF=0.5239;SAS_AF=0.5286;AA=G|||;VT=SNP
11	132824251	rs76238648	A	C	100	PASS	AC=963;AF=0.192292;AN=5008;NS=2504;DP=17836;EAS_AF=0.1806;AMR_AF=0.0706;AFR_AF=0.4002;EUR_AF=0.0994;SAS_AF=0.1053;AA=A|||;VT=SNP
11	132824371	rs4542422	T	G	100	PASS	AC=2739;AF=0.546925;AN=5008;NS=2504;DP=19050;EAS_AF=0.7232;AMR_AF=0.5576;AFR_AF=0.4365;EUR_AF=0.5239;SAS_AF=0.5307;AA=G|||;VT=SNP
11	132824455	rs75040072	C	T	100	PASS	AC=568;AF=0.113419;AN=5008;NS=2504;DP=18072;EAS_AF=0.0992;AMR_AF=0.1326;AFR_AF=0.0257;EUR_AF=0.0875;SAS_AF=0.2597;AA=C|||;VT=SNP
11	132824474	rs4572146	T	C	100	PASS	AC=2755;AF=0.55012;AN=5008;NS=2504;DP=18049;EAS_AF=0.7232;AMR_AF=0.5576;AFR_AF=0.4501;EUR_AF=0.5239;SAS_AF=0.5286;AA=T|||;VT=SNP
11	132825208	rs2135635	A	G	100	PASS	AC=2603;AF=0.519768;AN=5008;NS=2504;DP=18718;EAS_AF=0.7242;AMR_AF=0.5476;AFR_AF=0.3404;EUR_AF=0.5239;SAS_AF=0.5276;AA=A|||;VT=SNP
11	132825501	rs7107796	G	A	100	PASS	AC=2778;AF=0.554712;AN=5008;NS=2504;DP=18864;EAS_AF=0.7242;AMR_AF=0.5591;AFR_AF=0.4667;EUR_AF=0.5239;SAS_AF=0.5276;AA=G|||;VT=SNP
11	132825582	rs7123913	T	G	100	PASS	AC=2807;AF=0.560503;AN=5008;NS=2504;DP=14286;EAS_AF=0.7242;AMR_AF=0.5591;AFR_AF=0.4894;EUR_AF=0.5229;SAS_AF=0.5276;AA=G|||;VT=SNP
11	132825637	rs6590669	A	C	100	PASS	AC=2829;AF=0.564896;AN=5008;NS=2504;DP=15074;EAS_AF=0.7242;AMR_AF=0.5591;AFR_AF=0.5053;EUR_AF=0.5229;SAS_AF=0.5286;AA=C|||;VT=SNP
11	132825658	rs187530511	T	G	100	PASS	AC=3;AF=0.000599042;AN=5008;NS=2504;DP=15037;EAS_AF=0.003;AMR_AF=0;AFR_AF=0;EUR_AF=0;SAS_AF=0;AA=T|||;VT=SNP
11	132825806	rs7127146	T	C	100	PASS	AC=866;AF=0.172923;AN=5008;NS=2504;DP=18194;EAS_AF=0.1806;AMR_AF=0.0677;AFR_AF=0.3351;EUR_AF=0.0994;SAS_AF=0.0961;AA=T|||;VT=SNP
11	132825881	rs11223295	A	C	100	PASS	AC=26;AF=0.00519169;AN=5008;NS=2504;DP=17092;EAS_AF=0.0238;AMR_AF=0;AFR_AF=0;EUR_AF=0.001;SAS_AF=0.001;AA=A|||;VT=SNP
11	132826084	rs10894628	T	C	100	PASS	AC=1056;AF=0.210863;AN=5008;NS=2504;DP=17669;EAS_AF=0.0853;AMR_AF=0.3228;AFR_AF=0.1354;EUR_AF=0.3101;SAS_AF=0.2607;AA=T|||;VT=SNP
11	132826419	rs1532917	T	C	100	PASS	AC=2822;AF=0.563498;AN=5008;NS=2504;DP=19926;EAS_AF=0.7242;AMR_AF=0.5576;AFR_AF=0.4992;EUR_AF=0.5219;SAS_AF=0.5317;AA=T|||;VT=SNP
11	132826553	rs78990103	G	C	100	PASS	AC=648;AF=0.129393;AN=5008;NS=2504;DP=18594;EAS_AF=0.0972;AMR_AF=0.1383;AFR_AF=0.0809;EUR_AF=0.0875;SAS_AF=0.2648;AA=G|||;VT=SNP
11	132826693	rs140809727	G	A	100	PASS	AC=49;AF=0.00978435;AN=5008;NS=2504;DP=20318;EAS_AF=0.0456;AMR_AF=0;AFR_AF=0;EUR_AF=0;SAS_AF=0.0031;AA=G|||;VT=SNP
11	132826925	rs75736895	C	T	100	PASS	AC=581;AF=0.116014;AN=5008;NS=2504;DP=20969;EAS_AF=0.0962;AMR_AF=0.1326;AFR_AF=0.0424;EUR_AF=0.0875;SAS_AF=0.2536;AA=C|||;VT=SNP
11	132827567	rs2135637	T	C	100	PASS	AC=4353;AF=0.869209;AN=5008;NS=2504;DP=15421;EAS_AF=0.9891;AMR_AF=0.8487;AFR_AF=0.9221;EUR_AF=0.7425;SAS_AF=0.819;AA=C|||;VT=SNP
11	132827692	rs2135636	A	C	100	PASS	AC=858;AF=0.171326;AN=5008;NS=2504;DP=16181;EAS_AF=0.1806;AMR_AF=0.0677;AFR_AF=0.3177;EUR_AF=0.1014;SAS_AF=0.1094;AA=A|||;VT=SNP
11	132827720	rs58274420	G	A	100	PASS	AC=841;AF=0.167931;AN=5008;NS=2504;DP=16636;EAS_AF=0.1825;AMR_AF=0.0677;AFR_AF=0.3033;EUR_AF=0.1014;SAS_AF=0.1094;AA=A|||;VT=SNP
11	132827995	rs10894629	G	C	100	PASS	AC=919;AF=0.183506;AN=5008;NS=2504;DP=20393;EAS_AF=0.0853;AMR_AF=0.2767;AFR_AF=0.205;EUR_AF=0.1769;SAS_AF=0.1963;AA=C|||;VT=SNP
11	132828042	rs10894630	T	C	100	PASS	AC=1460;AF=0.291534;AN=5008;NS=2504;DP=19613;EAS_AF=0.2024;AMR_AF=0.4135;AFR_AF=0.239;EUR_AF=0.2734;SAS_AF=0.3865;AA=T|||;VT=SNP
11	132828284	rs2336466	A	G	100	PASS	AC=1655;AF=0.330471;AN=5008;NS=2504;DP=21395;EAS_AF=0.6389;AMR_AF=0.5086;AFR_AF=0.0204;EUR_AF=0.3797;SAS_AF=0.2546;AA=A|||;VT=SNP
11	132828835	rs2336467	T	C	100	PASS	AC=3269;AF=0.652756;AN=5008;NS=2504;DP=18849;EAS_AF=0.8224;AMR_AF=0.7075;AFR_AF=0.5144;EUR_AF=0.7078;SAS_AF=0.5695;AA=T|||;VT=SNP
11	132828991	rs11608128	T	C	100	PASS	AC=442;AF=0.0882588;AN=5008;NS=2504;DP=19671;EAS_AF=0.005;AMR_AF=0.062;AFR_AF=0.1846;EUR_AF=0.0547;SAS_AF=0.0971;AA=T|||;VT=SNP
11	132829095	rs10750518	A	T	100	PASS	AC=2893;AF=0.577676;AN=5008;NS=2504;DP=20180;EAS_AF=0.8175;AMR_AF=0.6484;AFR_AF=0.3782;EUR_AF=0.6531;SAS_AF=0.4724;AA=A|||;VT=SNP
11	132829123	rs11608158	T	G	100	PASS	AC=405;AF=0.0808706;AN=5008;NS=2504;DP=20235;EAS_AF=0.005;AMR_AF=0.0648;AFR_AF=0.1407;EUR_AF=0.0736;SAS_AF=0.0971;AA=T|||;VT=SNP
11	132829255	rs10750519	C	A	100	PASS	AC=3732;AF=0.745208;AN=5008;NS=2504;DP=20637;EAS_AF=0.9127;AMR_AF=0.7248;AFR_AF=0.6604;EUR_AF=0.7505;SAS_AF=0.6963;AA=C|||;VT=SNP
11	132829531	rs11606449	C	A	100	PASS	AC=1202;AF=0.240016;AN=5008;NS=2504;DP=16372;EAS_AF=0.0913;AMR_AF=0.1441;AFR_AF=0.475;EUR_AF=0.1491;SAS_AF=0.2372;AA=A|||;VT=SNP
11	132829862	rs1567127	A	G	100	PASS	AC=1430;AF=0.285543;AN=5008;NS=2504;DP=17785;EAS_AF=0.0992;AMR_AF=0.1614;AFR_AF=0.6021;EUR_AF=0.175;SAS_AF=0.2515;AA=A|||;VT=SNP
11	132830111	rs1316945	A	C	100	PASS	AC=1036;AF=0.206869;AN=5008;NS=2504;DP=21070;EAS_AF=0.0109;AMR_AF=0.1671;AFR_AF=0.3502;EUR_AF=0.2684;SAS_AF=0.18;AA=A|||;VT=SNP
11	132830475	rs6590670	A	G	100	PASS	AC=2748;AF=0.548722;AN=5008;NS=2504;DP=18465;EAS_AF=0.7401;AMR_AF=0.4798;AFR_AF=0.5053;EUR_AF=0.4264;SAS_AF=0.5849;AA=A|||;VT=SNP
11	132831170	rs11223296	G	A	100	PASS	AC=445;AF=0.0888578;AN=5008;NS=2504;DP=18635;EAS_AF=0.2292;AMR_AF=0.2767;AFR_AF=0.0023;EUR_AF=0.0129;SAS_AF=0.0061;AA=G|||;VT=SNP
11	132831294	rs11223297	T	C	100	PASS	AC=407;AF=0.08127;AN=5008;NS=2504;DP=19436;EAS_AF=0.0734;AMR_AF=0.0259;AFR_AF=0.0734;EUR_AF=0.0716;SAS_AF=0.1493;AA=C|||;VT=SNP
11	132831526	rs11223298	T	C	100	PASS	AC=518;AF=0.103435;AN=5008;NS=2504;DP=19081;EAS_AF=0.0734;AMR_AF=0.0346;AFR_AF=0.1513;EUR_AF=0.0726;SAS_AF=0.1503;AA=T|||;VT=SNP
11	132831793	rs11223299	A	G	100	PASS	AC=1284;AF=0.25639;AN=5008;NS=2504;DP=19374;EAS_AF=0.3016;AMR_AF=0.0893;AFR_AF=0.3268;EUR_AF=0.1869;SAS_AF=0.3047;AA=G|||;VT=SNP
11	132832334	rs12276491	T	C	100	PASS	AC=395;AF=0.0788738;AN=5008;NS=2504;DP=20611;EAS_AF=0.0734;AMR_AF=0.0259;AFR_AF=0.0719;EUR_AF=0.0686;SAS_AF=0.1421;AA=T|||;VT=SNP
11	132832878	rs12269732	C	T	100	PASS	AC=343;AF=0.0684904;AN=5008;NS=2504;DP=17227;EAS_AF=0.0744;AMR_AF=0.0202;AFR_AF=0.0461;EUR_AF=0.0686;SAS_AF=0.1268;AA=C|||;VT=SNP
11	132833213	rs11223301	A	G	100	PASS	AC=509;AF=0.101637;AN=5008;NS=2504;DP=17234;EAS_AF=0.0744;AMR_AF=0.0346;AFR_AF=0.1558;EUR_AF=0.0686;SAS_AF=0.138;AA=G|||;VT=SNP
11	132833283	rs12284464	A	G	100	PASS	AC=510;AF=0.101837;AN=5008;NS=2504;DP=16678;EAS_AF=0.0754;AMR_AF=0.0346;AFR_AF=0.1558;EUR_AF=0.0686;SAS_AF=0.138;AA=G|||;VT=SNP
11	132834193	rs11223302	A	C	100	PASS	AC=513;AF=0.102436;AN=5008;NS=2504;DP=22793;EAS_AF=0.0754;AMR_AF=0.0346;AFR_AF=0.1581;EUR_AF=0.0686;SAS_AF=0.138;AA=C|||;VT=SNP
11	132834258	rs10791264	G	T	100	PASS	AC=1706;AF=0.340655;AN=5008;NS=2504;DP=22442;EAS_AF=0.3581;AMR_AF=0.4885;AFR_AF=0.2867;EUR_AF=0.3429;SAS_AF=0.2883;AA=G|||;VT=SNP
11	132836317	rs10791265	C	T	100	PASS	AC=1620;AF=0.323482;AN=5008;NS=2504;DP=15982;EAS_AF=0.3581;AMR_AF=0.4813;AFR_AF=0.2247;EUR_AF=0.3429;SAS_AF=0.2894;AA=T|||;VT=SNP
11	132836994	rs59930372	C	T	100	PASS	AC=427;AF=0.0852636;AN=5008;NS=2504;DP=16491;EAS_AF=0.2232;AMR_AF=0.0303;AFR_AF=0.0091;EUR_AF=0.0815;SAS_AF=0.089;AA=C|||;VT=SNP
11	132837955	rs2878712	G	A	100	PASS	AC=186;AF=0.0371406;AN=5008;NS=2504;DP=18296;EAS_AF=0.0655;AMR_AF=0.1657;AFR_AF=0.0008;EUR_AF=0.004;SAS_AF=0;AA=G|||;VT=SNP
11	132838391	rs186974264	C	T	100	PASS	AC=16;AF=0.00319489;AN=5008;NS=2504;DP=17076;EAS_AF=0.0149;AMR_AF=0;AFR_AF=0;EUR_AF=0;SAS_AF=0.001;AA=C|||;VT=SNP
11	132838923	rs1506882	A	G	100	PASS	AC=1962;AF=0.391773;AN=5008;NS=2504;DP=13875;EAS_AF=0.37;AMR_AF=0.5389;AFR_AF=0.3298;EUR_AF=0.4384;SAS_AF=0.3456;AA=G|||;VT=SNP
11	132839878	rs117643158	G	A	100	PASS	AC=22;AF=0.00439297;AN=5008;NS=2504;DP=14617;EAS_AF=0.0208;AMR_AF=0;AFR_AF=0;EUR_AF=0;SAS_AF=0.001;AA=g|||;VT=SNP
11	132840189	rs7947555	C	T	100	PASS	AC=1125;AF=0.224641;AN=5008;NS=2504;DP=16154;EAS_AF=0.3433;AMR_AF=0.1787;AFR_AF=0.382;EUR_AF=0.0209;SAS_AF=0.1319;AA=T|||;VT=SNP
11	132840570	rs2336468	A	C	100	PASS	AC=2283;AF=0.455871;AN=5008;NS=2504;DP=17034;EAS_AF=0.6111;AMR_AF=0.5994;AFR_AF=0.3472;EUR_AF=0.3698;SAS_AF=0.4294;AA=C|||;VT=SNP
11	132840791	rs10791266	G	C	100	PASS	AC=1471;AF=0.29373;AN=5008;NS=2504;DP=18063;EAS_AF=0.2917;AMR_AF=0.4424;AFR_AF=0.1808;EUR_AF=0.3459;SAS_AF=0.2894;AA=G|||;VT=SNP
11	132840980	rs7951483	G	T	100	PASS	AC=802;AF=0.160144;AN=5008;NS=2504;DP=18810;EAS_AF=0.3433;AMR_AF=0.1571;AFR_AF=0.1475;EUR_AF=0.0209;SAS_AF=0.1339;AA=g|||;VT=SNP
11	132841082	rs78301847	T	C	100	PASS	AC=217;AF=0.0433307;AN=5008;NS=2504;DP=20281;EAS_AF=0.0109;AMR_AF=0.0418;AFR_AF=0.0045;EUR_AF=0.0457;SAS_AF=0.1278;AA=T|||;VT=SNP
11	132841591	rs906252	T	C	100	PASS	AC=2287;AF=0.456669;AN=5008;NS=2504;DP=18810;EAS_AF=0.6111;AMR_AF=0.6023;AFR_AF=0.3525;EUR_AF=0.3678;SAS_AF=0.4264;AA=C|||;VT=SNP
11	132841733	rs885102	T	C	100	PASS	AC=1522;AF=0.303914;AN=5008;NS=2504;DP=19426;EAS_AF=0.2679;AMR_AF=0.4467;AFR_AF=0.2375;EUR_AF=0.3469;SAS_AF=0.2853;AA=T|||;VT=SNP
11	132843636	rs6590671	C	A	100	PASS	AC=889;AF=0.177516;AN=5008;NS=2504;DP=21486;EAS_AF=0.3433;AMR_AF=0.1686;AFR_AF=0.2073;EUR_AF=0.0209;SAS_AF=0.1339;AA=A|||;VT=SNP
11	132843990	rs12287409	T	G	100	PASS	AC=784;AF=0.15655;AN=5008;NS=2504;DP=20619;EAS_AF=0.3433;AMR_AF=0.1729;AFR_AF=0.0998;EUR_AF=0.0408;SAS_AF=0.1483;AA=T|||;VT=SNP
11	132844883	rs7938703	A	G	100	PASS	AC=1341;AF=0.267772;AN=5008;NS=2504;DP=16159;EAS_AF=0.2679;AMR_AF=0.4135;AFR_AF=0.1392;EUR_AF=0.326;SAS_AF=0.2781;AA=A|||;VT=SNP
11	132845053	rs12420799	T	C	100	PASS	AC=118;AF=0.0235623;AN=5008;NS=2504;DP=16309;EAS_AF=0.0119;AMR_AF=0.1484;AFR_AF=0.0008;EUR_AF=0;SAS_AF=0.002;AA=T|||;VT=SNP
11	132847301	rs11223305	C	A	100	PASS	AC=764;AF=0.152556;AN=5008;NS=2504;DP=17456;EAS_AF=0.3433;AMR_AF=0.1542;AFR_AF=0.121;EUR_AF=0.0209;SAS_AF=0.1329;AA=C|||;VT=SNP
11	132847377	rs10750520	T	G	100	PASS	AC=2269;AF=0.453075;AN=5008;NS=2504;DP=18773;EAS_AF=0.6081;AMR_AF=0.6009;AFR_AF=0.3442;EUR_AF=0.3668;SAS_AF=0.4243;AA=T|||;VT=SNP
11	132847995	rs66488763	G	A	100	PASS	AC=853;AF=0.170327;AN=5008;NS=2504;DP=16440;EAS_AF=0.3581;AMR_AF=0.1657;AFR_AF=0.1596;EUR_AF=0.0278;SAS_AF=0.1411;AA=G|||;VT=SNP
11	132848019	rs11825173	T	C	100	PASS	AC=942;AF=0.188099;AN=5008;NS=2504;DP=16208;EAS_AF=0.3591;AMR_AF=0.1671;AFR_AF=0.2133;EUR_AF=0.0278;SAS_AF=0.1575;AA=T|||;VT=SNP
11	132848228	rs11223307	T	C	100	PASS	AC=1552;AF=0.309904;AN=5008;NS=2504;DP=20012;EAS_AF=0.2827;AMR_AF=0.4207;AFR_AF=0.233;EUR_AF=0.3469;SAS_AF=0.3252;AA=T|||;VT=SNP
11	132848306	rs11223308	C	T	100	PASS	AC=735;AF=0.146765;AN=5008;NS=2504;DP=19216;EAS_AF=0.3373;AMR_AF=0.1556;AFR_AF=0.0968;EUR_AF=0.0209;SAS_AF=0.1411;AA=C|||;VT=SNP
11	132848455	rs10894633	C	A	100	PASS	AC=1572;AF=0.313898;AN=5008;NS=2504;DP=18447;EAS_AF=0.3433;AMR_AF=0.2709;AFR_AF=0.4531;EUR_AF=0.2078;SAS_AF=0.2352;AA=a|||;VT=SNP
11	132850055	rs7101624	T	C	100	PASS	AC=2882;AF=0.575479;AN=5008;NS=2504;DP=17557;EAS_AF=0.5357;AMR_AF=0.6888;AFR_AF=0.5809;EUR_AF=0.5537;SAS_AF=0.5511;AA=T|||;VT=SNP
11	132850644	rs2878748	G	C	100	PASS	AC=3517;AF=0.702276;AN=5008;NS=2504;DP=18421;EAS_AF=0.7173;AMR_AF=0.7738;AFR_AF=0.8245;EUR_AF=0.5885;SAS_AF=0.5879;AA=C|||;VT=SNP
11	132852465	rs4937743	A	G	100	PASS	AC=2890;AF=0.577077;AN=5008;NS=2504;DP=16790;EAS_AF=0.5357;AMR_AF=0.6902;AFR_AF=0.5877;EUR_AF=0.5537;SAS_AF=0.5491;AA=N|||;VT=SNP
11	132853592	rs11223313	T	C	100	PASS	AC=1450;AF=0.289537;AN=5008;NS=2504;DP=19361;EAS_AF=0.2579;AMR_AF=0.2824;AFR_AF=0.4092;EUR_AF=0.2256;SAS_AF=0.2311;AA=C|||;VT=SNP
11	132853598	rs78575779	A	G	100	PASS	AC=680;AF=0.135783;AN=5008;NS=2504;DP=19227;EAS_AF=0.2579;AMR_AF=0.17;AFR_AF=0.0953;EUR_AF=0.0388;SAS_AF=0.1401;AA=A|||;VT=SNP
11	132854556	rs1911254	A	G	100	PASS	AC=677;AF=0.135184;AN=5008;NS=2504;DP=17250;EAS_AF=0.256;AMR_AF=0.1686;AFR_AF=0.0946;EUR_AF=0.0388;SAS_AF=0.1411;AA=A|||;VT=SNP
11	132854769	rs7106554	C	T	100	PASS	AC=782;AF=0.15615;AN=5008;NS=2504;DP=19210;EAS_AF=0.256;AMR_AF=0.1715;AFR_AF=0.1755;EUR_AF=0.0388;SAS_AF=0.137;AA=T|||;VT=SNP
11	132855568	rs7930174	A	G	100	PASS	AC=714;AF=0.142572;AN=5008;NS=2504;DP=19779;EAS_AF=0.256;AMR_AF=0.1744;AFR_AF=0.118;EUR_AF=0.0408;SAS_AF=0.1411;AA=A|||;VT=SNP
11	132857120	rs77281827	G	A	100	PASS	AC=662;AF=0.132188;AN=5008;NS=2504;DP=19900;EAS_AF=0.2579;AMR_AF=0.1556;AFR_AF=0.1082;EUR_AF=0.0209;SAS_AF=0.1329;AA=G|||;VT=SNP
11	132857335	rs7102243	C	A	100	PASS	AC=1432;AF=0.285942;AN=5008;NS=2504;DP=18695;EAS_AF=0.2579;AMR_AF=0.2651;AFR_AF=0.4228;EUR_AF=0.2078;SAS_AF=0.2249;AA=A|||;VT=SNP
11	132857630	rs76686526	G	A	100	PASS	AC=655;AF=0.130791;AN=5008;NS=2504;DP=17455;EAS_AF=0.2579;AMR_AF=0.1542;AFR_AF=0.1059;EUR_AF=0.0179;SAS_AF=0.1329;AA=G|||;VT=SNP
11	132857727	rs7102633	A	T	100	PASS	AC=1504;AF=0.300319;AN=5008;NS=2504;DP=18043;EAS_AF=0.2579;AMR_AF=0.2738;AFR_AF=0.4728;EUR_AF=0.2078;SAS_AF=0.2249;AA=T|||;VT=SNP
11	132857790	rs7122019	T	C	100	PASS	AC=716;AF=0.142971;AN=5008;NS=2504;DP=19201;EAS_AF=0.2579;AMR_AF=0.1758;AFR_AF=0.118;EUR_AF=0.0408;SAS_AF=0.1401;AA=T|||;VT=SNP
11	132857896	rs75955338	G	A	100	PASS	AC=662;AF=0.132188;AN=5008;NS=2504;DP=8739;EAS_AF=0.2579;AMR_AF=0.1556;AFR_AF=0.1082;EUR_AF=0.0209;SAS_AF=0.1329;AA=G|||;VT=SNP
11	132857979	rs2135634	G	T	100	PASS	AC=4334;AF=0.865415;AN=5008;NS=2504;DP=18560;EAS_AF=0.8492;AMR_AF=0.8732;AFR_AF=0.9909;EUR_AF=0.7425;SAS_AF=0.8333;AA=T|||;VT=SNP
11	132858383	rs11223317	A	G	100	PASS	AC=1564;AF=0.3123;AN=5008;NS=2504;DP=18479;EAS_AF=0.2579;AMR_AF=0.3026;AFR_AF=0.4758;EUR_AF=0.2336;SAS_AF=0.2352;AA=G|||;VT=SNP
11	132859296	rs7933136	A	G	100	PASS	AC=585;AF=0.116813;AN=5008;NS=2504;DP=17158;EAS_AF=0.1716;AMR_AF=0.072;AFR_AF=0.2148;EUR_AF=0.0358;SAS_AF=0.0429;AA=A|||;VT=SNP
11	132859912	rs7114643	A	G	100	PASS	AC=1441;AF=0.28774;AN=5008;NS=2504;DP=18970;EAS_AF=0.2579;AMR_AF=0.2651;AFR_AF=0.4259;EUR_AF=0.2078;SAS_AF=0.2301;AA=G|||;VT=SNP
11	132860289	rs7937165	C	T	100	PASS	AC=860;AF=0.171725;AN=5008;NS=2504;DP=21801;EAS_AF=0.256;AMR_AF=0.1671;AFR_AF=0.2526;EUR_AF=0.0209;SAS_AF=0.1339;AA=T|||;VT=SNP
11	132860307	rs7952298	T	G	100	PASS	AC=1255;AF=0.250599;AN=5008;NS=2504;DP=21383;EAS_AF=0.2569;AMR_AF=0.2536;AFR_AF=0.292;EUR_AF=0.2078;SAS_AF=0.2301;AA=T|||;VT=SNP
11	132861210	rs79307606	T	G	100	PASS	AC=652;AF=0.130192;AN=5008;NS=2504;DP=17833;EAS_AF=0.256;AMR_AF=0.1542;AFR_AF=0.1006;EUR_AF=0.0209;SAS_AF=0.136;AA=T|||;VT=SNP
11	132861812	rs6590673	C	G	100	PASS	AC=1507;AF=0.300919;AN=5008;NS=2504;DP=14523;EAS_AF=0.2579;AMR_AF=0.2723;AFR_AF=0.4743;EUR_AF=0.2078;SAS_AF=0.227;AA=G|||;VT=SNP
11	132863682	rs7114353	T	C	100	PASS	AC=1260;AF=0.251597;AN=5008;NS=2504;DP=16733;EAS_AF=0.2946;AMR_AF=0.3876;AFR_AF=0.1074;EUR_AF=0.2614;SAS_AF=0.2955;AA=T|||;VT=SNP
11	132863712	rs60892333	C	A	100	PASS	AC=606;AF=0.121006;AN=5008;NS=2504;DP=16329;EAS_AF=0.1448;AMR_AF=0.0836;AFR_AF=0.2224;EUR_AF=0.0537;SAS_AF=0.0552;AA=C|||;VT=SNP
11	132863722	rs59850341	C	A	100	PASS	AC=608;AF=0.121406;AN=5008;NS=2504;DP=16587;EAS_AF=0.1468;AMR_AF=0.0836;AFR_AF=0.2224;EUR_AF=0.0537;SAS_AF=0.0552;AA=C|||;VT=SNP
11	132863724	rs77782522	G	A	100	PASS	AC=704;AF=0.140575;AN=5008;NS=2504;DP=16570;EAS_AF=0.2589;AMR_AF=0.1643;AFR_AF=0.121;EUR_AF=0.0368;SAS_AF=0.135;AA=G|||;VT=SNP
11	132864099	rs13377496	C	T	100	PASS	AC=766;AF=0.152955;AN=5008;NS=2504;DP=12468;EAS_AF=0.2321;AMR_AF=0.2983;AFR_AF=0.0915;EUR_AF=0.1083;SAS_AF=0.0971;AA=T|||;VT=SNP
11	132864266	rs1506881	G	A	100	PASS	AC=1688;AF=0.337061;AN=5008;NS=2504;DP=15623;EAS_AF=0.2798;AMR_AF=0.4683;AFR_AF=0.1762;EUR_AF=0.4821;SAS_AF=0.3712;AA=G|||;VT=SNP
11	132864269	rs61909298	G	A	100	PASS	AC=461;AF=0.0920527;AN=5008;NS=2504;DP=15607;EAS_AF=0.0456;AMR_AF=0.0922;AFR_AF=0.0083;EUR_AF=0.165;SAS_AF=0.1779;AA=G|||;VT=SNP
11	132864344	rs1506880	C	G	100	PASS	AC=2190;AF=0.4373;AN=5008;NS=2504;DP=13621;EAS_AF=0.505;AMR_AF=0.5605;AFR_AF=0.4463;EUR_AF=0.3519;SAS_AF=0.3558;AA=G|||;VT=SNP
11	132864669	rs1395505	C	T	100	PASS	AC=765;AF=0.152756;AN=5008;NS=2504;DP=20715;EAS_AF=0.2341;AMR_AF=0.3026;AFR_AF=0.0325;EUR_AF=0.161;SAS_AF=0.1166;AA=C|||;VT=SNP
11	132865928	rs4936178	C	A	100	PASS	AC=1033;AF=0.20627;AN=5008;NS=2504;DP=17797;EAS_AF=0.2361;AMR_AF=0.3213;AFR_AF=0.2209;EUR_AF=0.161;SAS_AF=0.1207;AA=A|||;VT=SNP
11	132866209	rs4936179	G	T	100	PASS	AC=825;AF=0.164736;AN=5008;NS=2504;DP=16068;EAS_AF=0.2381;AMR_AF=0.3228;AFR_AF=0.0424;EUR_AF=0.1819;SAS_AF=0.1247;AA=G|||;VT=SNP
11	132869839	rs10894635	A	G	100	PASS	AC=1062;AF=0.212061;AN=5008;NS=2504;DP=16860;EAS_AF=0.2411;AMR_AF=0.3357;AFR_AF=0.2095;EUR_AF=0.1859;SAS_AF=0.1247;AA=A|||;VT=SNP
11	132870738	rs7928193	A	G	100	PASS	AC=4168;AF=0.832268;AN=5008;NS=2504;DP=17393;EAS_AF=0.869;AMR_AF=0.8343;AFR_AF=0.8464;EUR_AF=0.7714;SAS_AF=0.8364;AA=G|||;VT=SNP
11	132871088	rs10894636	C	T	100	PASS	AC=4346;AF=0.867812;AN=5008;NS=2504;DP=18306;EAS_AF=0.869;AMR_AF=0.8516;AFR_AF=0.975;EUR_AF=0.7714;SAS_AF=0.8323;AA=T|||;VT=SNP
11	132871263	rs55669018	T	A	100	PASS	AC=3113;AF=0.621605;AN=5008;NS=2504;DP=18672;EAS_AF=0.628;AMR_AF=0.5173;AFR_AF=0.6157;EUR_AF=0.6083;SAS_AF=0.7106;AA=T|||;VT=SNP
11	132871336	rs10894637	T	C	100	PASS	AC=4164;AF=0.83147;AN=5008;NS=2504;DP=20102;EAS_AF=0.869;AMR_AF=0.8329;AFR_AF=0.8457;EUR_AF=0.7714;SAS_AF=0.8344;AA=C|||;VT=SNP
11	132872052	rs7935421	C	T	100	PASS	AC=3118;AF=0.622604;AN=5008;NS=2504;DP=18840;EAS_AF=0.626;AMR_AF=0.5014;AFR_AF=0.6483;EUR_AF=0.5865;SAS_AF=0.7076;AA=T|||;VT=SNP
11	132872914	rs10791267	G	A	100	PASS	AC=4341;AF=0.866813;AN=5008;NS=2504;DP=19700;EAS_AF=0.869;AMR_AF=0.8501;AFR_AF=0.9743;EUR_AF=0.7694;SAS_AF=0.8313;AA=A|||;VT=SNP
11	132873336	rs954114	C	T	100	PASS	AC=3943;AF=0.78734;AN=5008;NS=2504;DP=18780;EAS_AF=0.869;AMR_AF=0.8242;AFR_AF=0.6884;EUR_AF=0.7684;SAS_AF=0.8303;AA=T|||;VT=SNP
11	132873644	rs2336592	G	C	100	PASS	AC=3277;AF=0.654353;AN=5008;NS=2504;DP=17554;EAS_AF=0.631;AMR_AF=0.5331;AFR_AF=0.73;EUR_AF=0.6054;SAS_AF=0.7127;AA=G|||;VT=SNP
11	132874405	rs2135632	C	T	100	PASS	AC=3389;AF=0.676717;AN=5008;NS=2504;DP=17835;EAS_AF=0.631;AMR_AF=0.5173;AFR_AF=0.8442;EUR_AF=0.5855;SAS_AF=0.7045;AA=T|||;VT=SNP
11	132874636	rs2135631	G	A	100	PASS	AC=3330;AF=0.664936;AN=5008;NS=2504;DP=22743;EAS_AF=0.628;AMR_AF=0.5231;AFR_AF=0.7988;EUR_AF=0.5855;SAS_AF=0.7045;AA=A|||;VT=SNP
11	132875055	rs11223319	C	T	100	PASS	AC=1590;AF=0.317492;AN=5008;NS=2504;DP=18818;EAS_AF=0.2361;AMR_AF=0.3919;AFR_AF=0.4894;EUR_AF=0.2734;SAS_AF=0.1616;AA=T|||;VT=SNP
11	132875470	rs1395502	T	A	100	PASS	AC=4275;AF=0.853634;AN=5008;NS=2504;DP=16683;EAS_AF=0.869;AMR_AF=0.8415;AFR_AF=0.9244;EUR_AF=0.7704;SAS_AF=0.8364;AA=A|||;VT=SNP
11	132875730	rs10750521	C	G	100	PASS	AC=1615;AF=0.322484;AN=5008;NS=2504;DP=16178;EAS_AF=0.2381;AMR_AF=0.3963;AFR_AF=0.4629;EUR_AF=0.3141;SAS_AF=0.1759;AA=c|||;VT=SNP
11	132876507	rs1506875	A	G	100	PASS	AC=2648;AF=0.528754;AN=5008;NS=2504;DP=19215;EAS_AF=0.6319;AMR_AF=0.4438;AFR_AF=0.4539;EUR_AF=0.4573;SAS_AF=0.6575;AA=A|||;VT=SNP
11	132876565	rs1506874	A	G	100	PASS	AC=4374;AF=0.873403;AN=5008;NS=2504;DP=19141;EAS_AF=0.869;AMR_AF=0.853;AFR_AF=0.9924;EUR_AF=0.7714;SAS_AF=0.8364;AA=G|||;VT=SNP
11	132876794	rs10128727	G	T	100	PASS	AC=787;AF=0.157149;AN=5008;NS=2504;DP=20099;EAS_AF=0.2371;AMR_AF=0.3012;AFR_AF=0.0484;EUR_AF=0.161;SAS_AF=0.1155;AA=G|||;VT=SNP
11	132877433	rs10791268	A	G	100	PASS	AC=881;AF=0.175919;AN=5008;NS=2504;DP=18326;EAS_AF=0.2411;AMR_AF=0.3314;AFR_AF=0.0635;EUR_AF=0.2068;SAS_AF=0.1186;AA=A|||;VT=SNP
11	132877670	rs7950100	T	G	100	PASS	AC=2674;AF=0.533946;AN=5008;NS=2504;DP=18186;EAS_AF=0.631;AMR_AF=0.4438;AFR_AF=0.4743;EUR_AF=0.4573;SAS_AF=0.6575;AA=T|||;VT=SNP
11	132877919	rs7938283	G	T	100	PASS	AC=829;AF=0.165535;AN=5008;NS=2504;DP=21667;EAS_AF=0.2411;AMR_AF=0.3026;AFR_AF=0.0764;EUR_AF=0.161;SAS_AF=0.1155;AA=T|||;VT=SNP
11	132877952	rs11223320	G	C	100	PASS	AC=777;AF=0.155152;AN=5008;NS=2504;DP=20806;EAS_AF=0.2411;AMR_AF=0.3012;AFR_AF=0.0378;EUR_AF=0.161;SAS_AF=0.1155;AA=G|||;VT=SNP
11	132878172	rs7925181	T	C	100	PASS	AC=2680;AF=0.535144;AN=5008;NS=2504;DP=20835;EAS_AF=0.628;AMR_AF=0.4438;AFR_AF=0.4811;EUR_AF=0.4583;SAS_AF=0.6564;AA=T|||;VT=SNP
11	132878183	rs7925185	T	C	100	PASS	AC=2675;AF=0.534145;AN=5008;NS=2504;DP=20756;EAS_AF=0.628;AMR_AF=0.4424;AFR_AF=0.4796;EUR_AF=0.4573;SAS_AF=0.6554;AA=T|||;VT=SNP
11	132879523	rs1395501	G	T	100	PASS	AC=2565;AF=0.512181;AN=5008;NS=2504;DP=21197;EAS_AF=0.6181;AMR_AF=0.4236;AFR_AF=0.4433;EUR_AF=0.4334;SAS_AF=0.6401;AA=G|||;VT=SNP
11	132879596	rs1395500	A	C	100	PASS	AC=4337;AF=0.866014;AN=5008;NS=2504;DP=19799;EAS_AF=0.8671;AMR_AF=0.8501;AFR_AF=0.9705;EUR_AF=0.7714;SAS_AF=0.8323;AA=C|||;VT=SNP
11	132880656	rs1911253	G	A	100	PASS	AC=4333;AF=0.865216;AN=5008;NS=2504;DP=17591;EAS_AF=0.8681;AMR_AF=0.8487;AFR_AF=0.9697;EUR_AF=0.7694;SAS_AF=0.8313;AA=A|||;VT=SNP
11	132880823	rs61630291	G	A	100	PASS	AC=41;AF=0.0081869;AN=5008;NS=2504;DP=17737;EAS_AF=0.0347;AMR_AF=0.0014;AFR_AF=0;EUR_AF=0;SAS_AF=0.0051;AA=G|||;VT=SNP
11	132882031	rs951687	G	A	100	PASS	AC=304;AF=0.0607029;AN=5008;NS=2504;DP=17773;EAS_AF=0.1369;AMR_AF=0.0101;AFR_AF=0.0098;EUR_AF=0.008;SAS_AF=0.1411;AA=G|||;VT=SNP
11	132882997	rs11223321	A	C	100	PASS	AC=1263;AF=0.252196;AN=5008;NS=2504;DP=16034;EAS_AF=0.1458;AMR_AF=0.1254;AFR_AF=0.4826;EUR_AF=0.1819;SAS_AF=0.2127;AA=A|||;VT=SNP
11	132883716	rs61910326	A	C	100	PASS	AC=1485;AF=0.296526;AN=5008;NS=2504;DP=19234;EAS_AF=0.2242;AMR_AF=0.2205;AFR_AF=0.2057;EUR_AF=0.3847;SAS_AF=0.4571;AA=A|||;VT=SNP
11	132885767	rs59395406	C	T	100	PASS	AC=1491;AF=0.297724;AN=5008;NS=2504;DP=18442;EAS_AF=0.2232;AMR_AF=0.219;AFR_AF=0.2035;EUR_AF=0.3996;SAS_AF=0.453;AA=C|||;VT=SNP
11	132886314	rs10750522	G	A	100	PASS	AC=3534;AF=0.705671;AN=5008;NS=2504;DP=18929;EAS_AF=0.7748;AMR_AF=0.7839;AFR_AF=0.7988;EUR_AF=0.6153;SAS_AF=0.546;AA=A|||;VT=SNP
11	132886373	rs10750523	C	T	100	PASS	AC=1565;AF=0.3125;AN=5008;NS=2504;DP=19830;EAS_AF=0.499;AMR_AF=0.5029;AFR_AF=0.264;EUR_AF=0.2048;SAS_AF=0.1616;AA=C|||;VT=SNP
11	132887303	rs143188499	T	A	100	PASS	AC=27;AF=0.00539137;AN=5008;NS=2504;DP=16488;EAS_AF=0.005;AMR_AF=0.0043;AFR_AF=0.0023;EUR_AF=0.003;SAS_AF=0.0133;AA=-|||;VT=SNP
11	132887335	rs12788472	C	A	100	PASS	AC=572;AF=0.114217;AN=5008;NS=2504;DP=15661;EAS_AF=0.1319;AMR_AF=0.1138;AFR_AF=0.0053;EUR_AF=0.1829;SAS_AF=0.1728;AA=C|||;VT=SNP
11	132887975	rs79565848	G	A	100	PASS	AC=384;AF=0.0766773;AN=5008;NS=2504;DP=15256;EAS_AF=0.1369;AMR_AF=0.0159;AFR_AF=0.0703;EUR_AF=0.0089;SAS_AF=0.136;AA=G|||;VT=SNP
11	132888428	rs80311370	C	T	100	PASS	AC=295;AF=0.0589058;AN=5008;NS=2504;DP=17756;EAS_AF=0.1438;AMR_AF=0.0086;AFR_AF=0.003;EUR_AF=0.008;SAS_AF=0.135;AA=C|||;VT=SNP
11	132889300	rs7110728	A	G	100	PASS	AC=3539;AF=0.706669;AN=5008;NS=2504;DP=17696;EAS_AF=0.7808;AMR_AF=0.7839;AFR_AF=0.7912;EUR_AF=0.6183;SAS_AF=0.5521;AA=G|||;VT=SNP
11	132889657	rs4520608	C	T	100	PASS	AC=1624;AF=0.324281;AN=5008;NS=2504;DP=17770;EAS_AF=0.4901;AMR_AF=0.5101;AFR_AF=0.2995;EUR_AF=0.2068;SAS_AF=0.1759;AA=T|||;VT=SNP
11	132891723	rs4936180	A	G	100	PASS	AC=3543;AF=0.707468;AN=5008;NS=2504;DP=20862;EAS_AF=0.7808;AMR_AF=0.7824;AFR_AF=0.7912;EUR_AF=0.6173;SAS_AF=0.5583;AA=G|||;VT=SNP
11	132892426	rs78392269	G	A	100	PASS	AC=910;AF=0.181709;AN=5008;NS=2504;DP=17239;EAS_AF=0.2619;AMR_AF=0.219;AFR_AF=0.2587;EUR_AF=0.0845;SAS_AF=0.0685;AA=G|||;VT=SNP
11	132892624	rs11223331	C	T	100	PASS	AC=1833;AF=0.366014;AN=5008;NS=2504;DP=18761;EAS_AF=0.2847;AMR_AF=0.2522;AFR_AF=0.4758;EUR_AF=0.3857;SAS_AF=0.362;AA=C|||;VT=SNP
11	132892876	rs7127303	A	G	100	PASS	AC=3536;AF=0.70607;AN=5008;NS=2504;DP=22352;EAS_AF=0.7808;AMR_AF=0.7839;AFR_AF=0.7912;EUR_AF=0.6183;SAS_AF=0.5491;AA=G|||;VT=SNP
11	132893285	rs76367059	C	G	100	PASS	AC=911;AF=0.181909;AN=5008;NS=2504;DP=19975;EAS_AF=0.2639;AMR_AF=0.219;AFR_AF=0.2587;EUR_AF=0.0845;SAS_AF=0.0675;AA=C|||;VT=SNP
11	132893293	rs76847017	G	A	100	PASS	AC=910;AF=0.181709;AN=5008;NS=2504;DP=19546;EAS_AF=0.2629;AMR_AF=0.219;AFR_AF=0.2587;EUR_AF=0.0845;SAS_AF=0.0675;AA=G|||;VT=SNP
11	132893871	rs4399339	G	A	100	PASS	AC=682;AF=0.136182;AN=5008;NS=2504;DP=19245;EAS_AF=0.2282;AMR_AF=0.281;AFR_AF=0.0257;EUR_AF=0.1223;SAS_AF=0.1022;AA=A|||;VT=SNP
11	132893957	rs4418820	G	A	100	PASS	AC=681;AF=0.135982;AN=5008;NS=2504;DP=20261;EAS_AF=0.2282;AMR_AF=0.281;AFR_AF=0.0257;EUR_AF=0.1223;SAS_AF=0.1012;AA=G|||;VT=SNP
11	132896076	rs10791270	C	T	100	PASS	AC=3432;AF=0.685304;AN=5008;NS=2504;DP=18667;EAS_AF=0.7768;AMR_AF=0.7695;AFR_AF=0.7693;EUR_AF=0.5805;SAS_AF=0.5256;AA=T|||;VT=SNP
11	132896191	rs10750524	G	C	100	PASS	AC=2600;AF=0.519169;AN=5008;NS=2504;DP=19384;EAS_AF=0.5169;AMR_AF=0.5562;AFR_AF=0.5265;EUR_AF=0.5318;SAS_AF=0.4724;AA=G|||;VT=SNP
11	132896456	rs79834917	A	C	100	PASS	AC=781;AF=0.15595;AN=5008;NS=2504;DP=19419;EAS_AF=0.2609;AMR_AF=0.2032;AFR_AF=0.2126;EUR_AF=0.0437;SAS_AF=0.0532;AA=A|||;VT=SNP
11	132896471	rs4575288	A	G	100	PASS	AC=3385;AF=0.675919;AN=5008;NS=2504;DP=19385;EAS_AF=0.7778;AMR_AF=0.7594;AFR_AF=0.7405;EUR_AF=0.5775;SAS_AF=0.5256;AA=A|||;VT=SNP
11	132896596	rs74805600	G	T	100	PASS	AC=781;AF=0.15595;AN=5008;NS=2504;DP=19673;EAS_AF=0.2609;AMR_AF=0.2032;AFR_AF=0.2126;EUR_AF=0.0437;SAS_AF=0.0532;AA=G|||;VT=SNP
11	132896762	rs10894638	G	A	100	PASS	AC=3446;AF=0.688099;AN=5008;NS=2504;DP=20508;EAS_AF=0.7778;AMR_AF=0.768;AFR_AF=0.7829;EUR_AF=0.5765;SAS_AF=0.5256;AA=A|||;VT=SNP
11	132896882	rs11223332	A	C	100	PASS	AC=3445;AF=0.687899;AN=5008;NS=2504;DP=19373;EAS_AF=0.7778;AMR_AF=0.768;AFR_AF=0.7821;EUR_AF=0.5765;SAS_AF=0.5256;AA=c|||;VT=SNP
11	132897137	rs12360866	A	C	100	PASS	AC=3464;AF=0.691693;AN=5008;NS=2504;DP=20926;EAS_AF=0.7788;AMR_AF=0.7723;AFR_AF=0.7829;EUR_AF=0.5875;SAS_AF=0.5286;AA=C|||;VT=SNP
11	132897222	rs12796515	G	C	100	PASS	AC=631;AF=0.125998;AN=5008;NS=2504;DP=23396;EAS_AF=0.1339;AMR_AF=0.1081;AFR_AF=0.0492;EUR_AF=0.1879;SAS_AF=0.1708;AA=G|||;VT=SNP
11	132898029	rs11223333	C	A	100	PASS	AC=3448;AF=0.688498;AN=5008;NS=2504;DP=14677;EAS_AF=0.7728;AMR_AF=0.768;AFR_AF=0.7897;EUR_AF=0.5755;SAS_AF=0.5245;AA=A|||;VT=SNP
11	132898551	rs78950017	G	A	100	PASS	AC=780;AF=0.155751;AN=5008;NS=2504;DP=17116;EAS_AF=0.2619;AMR_AF=0.2017;AFR_AF=0.2126;EUR_AF=0.0437;SAS_AF=0.0521;AA=G|||;VT=SNP
11	132898754	rs140818492	G	A	100	PASS	AC=134;AF=0.0267572;AN=5008;NS=2504;DP=16661;EAS_AF=0.0238;AMR_AF=0.1556;AFR_AF=0;EUR_AF=0;SAS_AF=0.002;AA=G|||;VT=SNP
11	132899242	rs74586293	G	A	100	PASS	AC=47;AF=0.00938498;AN=5008;NS=2504;DP=19992;EAS_AF=0.0456;AMR_AF=0;AFR_AF=0;EUR_AF=0;SAS_AF=0.001;AA=G|||;VT=SNP
11	132899944	rs79179586	C	G	100	PASS	AC=782;AF=0.15615;AN=5008;NS=2504;DP=16866;EAS_AF=0.2629;AMR_AF=0.2032;AFR_AF=0.2126;EUR_AF=0.0437;SAS_AF=0.0521;AA=C|||;VT=SNP
11	132900602	rs10736606	A	G	100	PASS	AC=3451;AF=0.689097;AN=5008;NS=2504;DP=16043;EAS_AF=0.7798;AMR_AF=0.768;AFR_AF=0.7821;EUR_AF=0.5785;SAS_AF=0.5276;AA=G|||;VT=SNP
11	132900726	rs58629044	A	T	100	PASS	AC=782;AF=0.15615;AN=5008;NS=2504;DP=16063;EAS_AF=0.2629;AMR_AF=0.2032;AFR_AF=0.2126;EUR_AF=0.0437;SAS_AF=0.0521;AA=A|||;VT=SNP
11	132900761	rs56030748	A	G	100	PASS	AC=782;AF=0.15615;AN=5008;NS=2504;DP=16003;EAS_AF=0.2629;AMR_AF=0.2032;AFR_AF=0.2126;EUR_AF=0.0437;SAS_AF=0.0521;AA=A|||;VT=SNP
11	132900882	rs10750525	G	T	100	PASS	AC=3450;AF=0.688898;AN=5008;NS=2504;DP=19840;EAS_AF=0.7798;AMR_AF=0.768;AFR_AF=0.7821;EUR_AF=0.5785;SAS_AF=0.5266;AA=T|||;VT=SNP
11	132901024	rs78851679	G	A	100	PASS	AC=781;AF=0.15595;AN=5008;NS=2504;DP=22683;EAS_AF=0.2619;AMR_AF=0.2032;AFR_AF=0.2126;EUR_AF=0.0437;SAS_AF=0.0521;AA=G|||;VT=SNP
11	132901028	rs76649986	G	T	100	PASS	AC=783;AF=0.15635;AN=5008;NS=2504;DP=22395;EAS_AF=0.2639;AMR_AF=0.2032;AFR_AF=0.2126;EUR_AF=0.0437;SAS_AF=0.0521;AA=T|||;VT=SNP
11	132901087	rs7483004	T	C	100	PASS	AC=3455;AF=0.689896;AN=5008;NS=2504;DP=23134;EAS_AF=0.7788;AMR_AF=0.768;AFR_AF=0.7821;EUR_AF=0.5785;SAS_AF=0.5327;AA=C|||;VT=SNP
11	132901200	rs117541425	T	C	100	PASS	AC=302;AF=0.0603035;AN=5008;NS=2504;DP=24510;EAS_AF=0.0109;AMR_AF=0.0591;AFR_AF=0.0083;EUR_AF=0.1133;SAS_AF=0.1278;AA=t|||;VT=SNP
11	132901269	rs7480107	G	A	100	PASS	AC=1935;AF=0.386382;AN=5008;NS=2504;DP=22671;EAS_AF=0.2877;AMR_AF=0.2738;AFR_AF=0.5098;EUR_AF=0.4115;SAS_AF=0.3753;AA=g|||;VT=SNP
11	132901620	rs80006937	A	G	100	PASS	AC=744;AF=0.148562;AN=5008;NS=2504;DP=19991;EAS_AF=0.2629;AMR_AF=0.1988;AFR_AF=0.1861;EUR_AF=0.0437;SAS_AF=0.0521;AA=a|||;VT=SNP
11	132901900	rs75244602	A	G	100	PASS	AC=783;AF=0.15635;AN=5008;NS=2504;DP=19575;EAS_AF=0.2629;AMR_AF=0.2046;AFR_AF=0.2126;EUR_AF=0.0437;SAS_AF=0.0521;AA=A|||;VT=SNP
11	132901992	rs79777226	C	T	100	PASS	AC=782;AF=0.15615;AN=5008;NS=2504;DP=18892;EAS_AF=0.2629;AMR_AF=0.2032;AFR_AF=0.2126;EUR_AF=0.0437;SAS_AF=0.0521;AA=C|||;VT=SNP
11	132902201	rs35538167	C	T	100	PASS	AC=564;AF=0.11262;AN=5008;NS=2504;DP=20657;EAS_AF=0.1339;AMR_AF=0.1081;AFR_AF=0.0045;EUR_AF=0.1799;SAS_AF=0.1708;AA=C|||;VT=SNP
11	132902337	rs56764042	T	C	100	PASS	AC=783;AF=0.15635;AN=5008;NS=2504;DP=20277;EAS_AF=0.2629;AMR_AF=0.2046;AFR_AF=0.2126;EUR_AF=0.0437;SAS_AF=0.0521;AA=C|||;VT=SNP
11	132902421	rs57853212	T	C	100	PASS	AC=783;AF=0.15635;AN=5008;NS=2504;DP=22112;EAS_AF=0.2629;AMR_AF=0.2046;AFR_AF=0.2126;EUR_AF=0.0437;SAS_AF=0.0521;AA=C|||;VT=SNP
11	132902450	rs4343032	A	C	100	PASS	AC=740;AF=0.147764;AN=5008;NS=2504;DP=21794;EAS_AF=0.2361;AMR_AF=0.3012;AFR_AF=0.0265;EUR_AF=0.1461;SAS_AF=0.1135;AA=A|||;VT=SNP
11	132902594	rs4638316	A	G	100	PASS	AC=741;AF=0.147963;AN=5008;NS=2504;DP=17015;EAS_AF=0.2361;AMR_AF=0.3026;AFR_AF=0.0265;EUR_AF=0.1461;SAS_AF=0.1135;AA=A|||;VT=SNP
11	132902992	rs7117316	A	G	100	PASS	AC=780;AF=0.155751;AN=5008;NS=2504;DP=15932;EAS_AF=0.2619;AMR_AF=0.2017;AFR_AF=0.2126;EUR_AF=0.0437;SAS_AF=0.0521;AA=A|||;VT=SNP
11	132903301	rs59352604	C	T	100	PASS	AC=779;AF=0.155551;AN=5008;NS=2504;DP=18165;EAS_AF=0.2619;AMR_AF=0.2017;AFR_AF=0.2126;EUR_AF=0.0427;SAS_AF=0.0521;AA=T|||;VT=SNP
11	132903466	rs147242207	T	G	100	PASS	AC=24;AF=0.00479233;AN=5008;NS=2504;DP=19066;EAS_AF=0.0218;AMR_AF=0.0014;AFR_AF=0;EUR_AF=0.001;SAS_AF=0;AA=T|||;VT=SNP
11	132903516	rs58959572	G	A	100	PASS	AC=781;AF=0.15595;AN=5008;NS=2504;DP=18509;EAS_AF=0.2619;AMR_AF=0.2017;AFR_AF=0.2141;EUR_AF=0.0427;SAS_AF=0.0521;AA=G|||;VT=SNP
11	132903754	rs75680315	C	T	100	PASS	AC=779;AF=0.155551;AN=5008;NS=2504;DP=17369;EAS_AF=0.2619;AMR_AF=0.2017;AFR_AF=0.2126;EUR_AF=0.0427;SAS_AF=0.0521;AA=T|||;VT=SNP
11	132903790	rs79260768	A	G	100	PASS	AC=433;AF=0.0864617;AN=5008;NS=2504;DP=17803;EAS_AF=0.1458;AMR_AF=0.0173;AFR_AF=0.0832;EUR_AF=0.0089;SAS_AF=0.1585;AA=A|||;VT=SNP
11	132904118	rs79037004	G	A	100	PASS	AC=778;AF=0.155351;AN=5008;NS=2504;DP=17716;EAS_AF=0.2609;AMR_AF=0.2017;AFR_AF=0.2126;EUR_AF=0.0427;SAS_AF=0.0521;AA=G|||;VT=SNP
11	132904142	rs79674889	C	T	100	PASS	AC=778;AF=0.155351;AN=5008;NS=2504;DP=17555;EAS_AF=0.2609;AMR_AF=0.2017;AFR_AF=0.2126;EUR_AF=0.0427;SAS_AF=0.0521;AA=C|||;VT=SNP
11	132904304	rs78097964	G	A	100	PASS	AC=778;AF=0.155351;AN=5008;NS=2504;DP=19700;EAS_AF=0.2609;AMR_AF=0.2017;AFR_AF=0.2126;EUR_AF=0.0427;SAS_AF=0.0521;AA=A|||;VT=SNP
11	132904381	rs79004175	C	T	100	PASS	AC=778;AF=0.155351;AN=5008;NS=2504;DP=19559;EAS_AF=0.2609;AMR_AF=0.2017;AFR_AF=0.2126;EUR_AF=0.0427;SAS_AF=0.0521;AA=C|||;VT=SNP
11	132904771	rs60410888	T	C	100	PASS	AC=777;AF=0.155152;AN=5008;NS=2504;DP=18694;EAS_AF=0.2609;AMR_AF=0.2017;AFR_AF=0.2118;EUR_AF=0.0427;SAS_AF=0.0521;AA=C|||;VT=SNP
11	132904786	rs58121307	C	T	100	PASS	AC=767;AF=0.153155;AN=5008;NS=2504;DP=18514;EAS_AF=0.2609;AMR_AF=0.2046;AFR_AF=0.2088;EUR_AF=0.0348;SAS_AF=0.0521;AA=T|||;VT=SNP
11	132904805	rs58345984	C	G	100	PASS	AC=777;AF=0.155152;AN=5008;NS=2504;DP=18415;EAS_AF=0.2609;AMR_AF=0.2017;AFR_AF=0.2118;EUR_AF=0.0427;SAS_AF=0.0521;AA=C|||;VT=SNP
11	132904908	rs60952582	G	A	100	PASS	AC=777;AF=0.155152;AN=5008;NS=2504;DP=18784;EAS_AF=0.2609;AMR_AF=0.2017;AFR_AF=0.2118;EUR_AF=0.0427;SAS_AF=0.0521;AA=G|||;VT=SNP
11	132904948	rs57745333	C	T	100	PASS	AC=778;AF=0.155351;AN=5008;NS=2504;DP=19786;EAS_AF=0.2609;AMR_AF=0.2017;AFR_AF=0.2118;EUR_AF=0.0427;SAS_AF=0.0532;AA=C|||;VT=SNP
11	132905014	rs57848990	G	A	100	PASS	AC=635;AF=0.126797;AN=5008;NS=2504;DP=19849;EAS_AF=0.2599;AMR_AF=0.1772;AFR_AF=0.1225;EUR_AF=0.0368;SAS_AF=0.0521;AA=G|||;VT=SNP
11	132905173	rs11820926	C	A	100	PASS	AC=775;AF=0.154752;AN=5008;NS=2504;DP=19832;EAS_AF=0.2609;AMR_AF=0.2017;AFR_AF=0.2103;EUR_AF=0.0427;SAS_AF=0.0521;AA=C|||;VT=SNP
11	132905369	rs4369418	A	G	100	PASS	AC=3494;AF=0.697684;AN=5008;NS=2504;DP=21044;EAS_AF=0.7798;AMR_AF=0.7738;AFR_AF=0.7844;EUR_AF=0.5885;SAS_AF=0.5542;AA=G|||;VT=SNP
11	132905687	rs10791271	T	C	100	PASS	AC=812;AF=0.162141;AN=5008;NS=2504;DP=19152;EAS_AF=0.2232;AMR_AF=0.3098;AFR_AF=0.0832;EUR_AF=0.1491;SAS_AF=0.1145;AA=T|||;VT=SNP
11	132905763	rs10894639	C	T	100	PASS	AC=1811;AF=0.361621;AN=5008;NS=2504;DP=17401;EAS_AF=0.3026;AMR_AF=0.2522;AFR_AF=0.4319;EUR_AF=0.3966;SAS_AF=0.3691;AA=T|||;VT=SNP
11	132905919	rs75858510	T	A	100	PASS	AC=306;AF=0.0611022;AN=5008;NS=2504;DP=19512;EAS_AF=0.1389;AMR_AF=0.0101;AFR_AF=0.0113;EUR_AF=0.008;SAS_AF=0.1391;AA=T|||;VT=SNP
11	132906064	rs11223335	C	T	100	PASS	AC=1822;AF=0.363818;AN=5008;NS=2504;DP=18252;EAS_AF=0.2956;AMR_AF=0.2536;AFR_AF=0.444;EUR_AF=0.3966;SAS_AF=0.3701;AA=C|||;VT=SNP
11	132906361	rs4375452	A	G	100	PASS	AC=1019;AF=0.203474;AN=5008;NS=2504;DP=18836;EAS_AF=0.2381;AMR_AF=0.3429;AFR_AF=0.205;EUR_AF=0.1561;SAS_AF=0.1155;AA=A|||;VT=SNP
11	132906515	rs35086194	G	A	100	PASS	AC=571;AF=0.114018;AN=5008;NS=2504;DP=18610;EAS_AF=0.0079;AMR_AF=0.1138;AFR_AF=0.1762;EUR_AF=0.1988;SAS_AF=0.0521;AA=G|||;VT=SNP
11	132907153	rs117729556	C	A	100	PASS	AC=35;AF=0.00698882;AN=5008;NS=2504;DP=20642;EAS_AF=0.0337;AMR_AF=0;AFR_AF=0;EUR_AF=0;SAS_AF=0.001;AA=C|||;VT=SNP
11	132907172	rs4622273	C	G	100	PASS	AC=3622;AF=0.723243;AN=5008;NS=2504;DP=20099;EAS_AF=0.7788;AMR_AF=0.7867;AFR_AF=0.8926;EUR_AF=0.5875;SAS_AF=0.5317;AA=G|||;VT=SNP
11	132907345	rs4641493	T	C	100	PASS	AC=764;AF=0.152556;AN=5008;NS=2504;DP=17894;EAS_AF=0.0079;AMR_AF=0.121;AFR_AF=0.3177;EUR_AF=0.1998;SAS_AF=0.0521;AA=T|||;VT=SNP
11	132907676	rs10791272	T	C	100	PASS	AC=883;AF=0.176318;AN=5008;NS=2504;DP=20928;EAS_AF=0.2431;AMR_AF=0.3199;AFR_AF=0.1157;EUR_AF=0.1481;SAS_AF=0.1166;AA=T|||;VT=SNP
11	132907987	rs4590883	G	A	100	PASS	AC=3454;AF=0.689696;AN=5008;NS=2504;DP=19755;EAS_AF=0.7788;AMR_AF=0.7738;AFR_AF=0.7837;EUR_AF=0.5775;SAS_AF=0.5266;AA=A|||;VT=SNP
11	132908085	rs4592431	G	A	100	PASS	AC=2468;AF=0.492812;AN=5008;NS=2504;DP=15602;EAS_AF=0.5387;AMR_AF=0.438;AFR_AF=0.5983;EUR_AF=0.4235;SAS_AF=0.4131;AA=A|||;VT=SNP
11	132908211	rs35225233	G	A	100	PASS	AC=568;AF=0.113419;AN=5008;NS=2504;DP=17201;EAS_AF=0.1339;AMR_AF=0.1095;AFR_AF=0.0045;EUR_AF=0.1799;SAS_AF=0.1738;AA=G|||;VT=SNP
11	132909293	rs4387353	A	G	100	PASS	AC=1028;AF=0.205272;AN=5008;NS=2504;DP=20282;EAS_AF=0.2371;AMR_AF=0.3458;AFR_AF=0.2126;EUR_AF=0.1561;SAS_AF=0.1135;AA=A|||;VT=SNP
11	132910603	rs12222232	C	T	100	PASS	AC=329;AF=0.0656949;AN=5008;NS=2504;DP=18184;EAS_AF=0.1607;AMR_AF=0.0101;AFR_AF=0.0061;EUR_AF=0.0169;SAS_AF=0.138;AA=C|||;VT=SNP
11	132910633	rs142659183	A	G	100	PASS	AC=46;AF=0.0091853;AN=5008;NS=2504;DP=18350;EAS_AF=0.0456;AMR_AF=0;AFR_AF=0;EUR_AF=0;SAS_AF=0;AA=A|||;VT=SNP
11	132911101	rs11223336	A	G	100	PASS	AC=927;AF=0.185104;AN=5008;NS=2504;DP=19480;EAS_AF=0.2361;AMR_AF=0.2075;AFR_AF=0.1558;EUR_AF=0.1064;SAS_AF=0.2372;AA=A|||;VT=SNP
11	132911154	rs7129438	G	A	100	PASS	AC=2768;AF=0.552716;AN=5008;NS=2504;DP=20881;EAS_AF=0.3016;AMR_AF=0.5836;AFR_AF=0.8018;EUR_AF=0.5467;SAS_AF=0.4591;AA=A|||;VT=SNP
11	132912844	rs11223337	G	A	100	PASS	AC=875;AF=0.17472;AN=5008;NS=2504;DP=18518;EAS_AF=0.2292;AMR_AF=0.0706;AFR_AF=0.2534;EUR_AF=0.1044;SAS_AF=0.1585;AA=A|||;VT=SNP
11	132913432	rs11825737	T	A	100	PASS	AC=835;AF=0.166733;AN=5008;NS=2504;DP=20208;EAS_AF=0.245;AMR_AF=0.062;AFR_AF=0.2156;EUR_AF=0.0944;SAS_AF=0.1687;AA=T|||;VT=SNP
11	132913662	rs12279774	C	T	100	PASS	AC=697;AF=0.139177;AN=5008;NS=2504;DP=23313;EAS_AF=0.0139;AMR_AF=0.1311;AFR_AF=0.2973;EUR_AF=0.1481;SAS_AF=0.0511;AA=C|||;VT=SNP
11	132914048	rs7127639	T	C	100	PASS	AC=3496;AF=0.698083;AN=5008;NS=2504;DP=22711;EAS_AF=0.5139;AMR_AF=0.6715;AFR_AF=0.8835;EUR_AF=0.6948;SAS_AF=0.6595;AA=C|||;VT=SNP
11	132914697	rs12419190	G	A	100	PASS	AC=1242;AF=0.248003;AN=5008;NS=2504;DP=16924;EAS_AF=0.2351;AMR_AF=0.3429;AFR_AF=0.1505;EUR_AF=0.2097;SAS_AF=0.365;AA=G|||;VT=SNP
11	132914764	rs55790138	G	C	100	PASS	AC=847;AF=0.169129;AN=5008;NS=2504;DP=16798;EAS_AF=0.245;AMR_AF=0.0634;AFR_AF=0.2179;EUR_AF=0.1014;SAS_AF=0.1697;AA=G|||;VT=SNP
11	132915612	rs6590674	T	C	100	PASS	AC=1646;AF=0.328674;AN=5008;NS=2504;DP=21945;EAS_AF=0.2421;AMR_AF=0.4539;AFR_AF=0.1619;EUR_AF=0.4443;SAS_AF=0.4356;AA=T|||;VT=SNP
11	132916140	rs66725248	A	T	100	PASS	AC=842;AF=0.168131;AN=5008;NS=2504;DP=20971;EAS_AF=0.246;AMR_AF=0.0605;AFR_AF=0.2186;EUR_AF=0.0944;SAS_AF=0.1718;AA=A|||;VT=SNP
11	132916674	rs10894640	A	T	100	PASS	AC=3092;AF=0.617412;AN=5008;NS=2504;DP=16786;EAS_AF=0.498;AMR_AF=0.562;AFR_AF=0.8699;EUR_AF=0.4652;SAS_AF=0.5951;AA=A|||;VT=SNP
11	132916692	rs12275435	C	T	100	PASS	AC=609;AF=0.121605;AN=5008;NS=2504;DP=16275;EAS_AF=0.0139;AMR_AF=0.1326;AFR_AF=0.23;EUR_AF=0.1481;SAS_AF=0.0511;AA=C|||;VT=SNP
11	132917254	rs11223338	T	C	100	PASS	AC=963;AF=0.192292;AN=5008;NS=2504;DP=19677;EAS_AF=0.245;AMR_AF=0.0749;AFR_AF=0.298;EUR_AF=0.1024;SAS_AF=0.1708;AA=C|||;VT=SNP
11	132917612	rs4482038	A	G	100	PASS	AC=994;AF=0.198482;AN=5008;NS=2504;DP=18670;EAS_AF=0.245;AMR_AF=0.0821;AFR_AF=0.3169;EUR_AF=0.1024;SAS_AF=0.1718;AA=G|||;VT=SNP
11	132917803	rs4448698	C	T	100	PASS	AC=957;AF=0.191094;AN=5008;NS=2504;DP=19327;EAS_AF=0.244;AMR_AF=0.0735;AFR_AF=0.298;EUR_AF=0.0964;SAS_AF=0.1728;AA=c|||;VT=SNP
11	132918464	rs11223339	G	T	100	PASS	AC=1214;AF=0.242412;AN=5008;NS=2504;DP=22276;EAS_AF=0.2421;AMR_AF=0.3401;AFR_AF=0.1263;EUR_AF=0.2137;SAS_AF=0.3599;AA=G|||;VT=SNP
11	132919039	rs80068028	C	T	100	PASS	AC=80;AF=0.0159744;AN=5008;NS=2504;DP=19451;EAS_AF=0.003;AMR_AF=0.0663;AFR_AF=0.0008;EUR_AF=0.0258;SAS_AF=0.0041;AA=C|||;VT=SNP
11	132919385	rs7933116	C	T	100	PASS	AC=641;AF=0.127995;AN=5008;NS=2504;DP=20449;EAS_AF=0.0139;AMR_AF=0.1383;AFR_AF=0.2504;EUR_AF=0.1481;SAS_AF=0.0521;AA=C|||;VT=SNP
11	132919699	rs117859172	G	A	100	PASS	AC=60;AF=0.0119808;AN=5008;NS=2504;DP=16627;EAS_AF=0.0585;AMR_AF=0.0014;AFR_AF=0;EUR_AF=0;SAS_AF=0;AA=G|||;VT=SNP
11	132920409	rs4509773	A	C	100	PASS	AC=4062;AF=0.811102;AN=5008;NS=2504;DP=18871;EAS_AF=0.755;AMR_AF=0.9193;AFR_AF=0.77;EUR_AF=0.8678;SAS_AF=0.7894;AA=C|||;VT=SNP
11	132920785	rs10791273	G	A	100	PASS	AC=4063;AF=0.811302;AN=5008;NS=2504;DP=19100;EAS_AF=0.755;AMR_AF=0.9193;AFR_AF=0.7708;EUR_AF=0.8678;SAS_AF=0.7894;AA=A|||;VT=SNP
11	132921351	rs12363709	C	G	100	PASS	AC=1233;AF=0.246206;AN=5008;NS=2504;DP=19388;EAS_AF=0.247;AMR_AF=0.3458;AFR_AF=0.1309;EUR_AF=0.2097;SAS_AF=0.3681;AA=C|||;VT=SNP
11	132921598	rs142616426	A	G	100	PASS	AC=33;AF=0.00658946;AN=5008;NS=2504;DP=20152;EAS_AF=0.0198;AMR_AF=0.013;AFR_AF=0.0008;EUR_AF=0;SAS_AF=0.0031;AA=A|||;VT=SNP
11	132921811	rs10750527	T	C	100	PASS	AC=4063;AF=0.811302;AN=5008;NS=2504;DP=18693;EAS_AF=0.756;AMR_AF=0.9193;AFR_AF=0.77;EUR_AF=0.8678;SAS_AF=0.7894;AA=C|||;VT=SNP
11	132921895	rs7108715	T	C	100	PASS	AC=4062;AF=0.811102;AN=5008;NS=2504;DP=17592;EAS_AF=0.755;AMR_AF=0.9193;AFR_AF=0.77;EUR_AF=0.8678;SAS_AF=0.7894;AA=C|||;VT=SNP
11	132922433	rs76594318	G	A	100	PASS	AC=67;AF=0.0133786;AN=5008;NS=2504;DP=19992;EAS_AF=0.0665;AMR_AF=0;AFR_AF=0;EUR_AF=0;SAS_AF=0;AA=G|||;VT=SNP
11	132922722	rs4644652	G	A	100	PASS	AC=4368;AF=0.872204;AN=5008;NS=2504;DP=19458;EAS_AF=0.755;AMR_AF=0.938;AFR_AF=0.9909;EUR_AF=0.8698;SAS_AF=0.7883;AA=A|||;VT=SNP
11	132923321	rs11223340	C	T	100	PASS	AC=1222;AF=0.24401;AN=5008;NS=2504;DP=22459;EAS_AF=0.4911;AMR_AF=0.2666;AFR_AF=0.0598;EUR_AF=0.2217;SAS_AF=0.2454;AA=C|||;VT=SNP
11	132923888	rs4373939	G	T	100	PASS	AC=1220;AF=0.24361;AN=5008;NS=2504;DP=22466;EAS_AF=0.4921;AMR_AF=0.2651;AFR_AF=0.0598;EUR_AF=0.2217;SAS_AF=0.2434;AA=G|||;VT=SNP
11	132924338	rs11223341	A	G	100	PASS	AC=1513;AF=0.302117;AN=5008;NS=2504;DP=18385;EAS_AF=0.2411;AMR_AF=0.4236;AFR_AF=0.1346;EUR_AF=0.3777;SAS_AF=0.4274;AA=A|||;VT=SNP
11	132924414	rs12365003	C	T	100	PASS	AC=1506;AF=0.300719;AN=5008;NS=2504;DP=18990;EAS_AF=0.2411;AMR_AF=0.4222;AFR_AF=0.1346;EUR_AF=0.3777;SAS_AF=0.4213;AA=C|||;VT=SNP
11	132924522	rs140579704	A	T	100	PASS	AC=40;AF=0.00798722;AN=5008;NS=2504;DP=20752;EAS_AF=0.0397;AMR_AF=0;AFR_AF=0;EUR_AF=0;SAS_AF=0;AA=A|||;VT=SNP
11	132924568	rs7102095	C	G	100	PASS	AC=3173;AF=0.633586;AN=5008;NS=2504;DP=20905;EAS_AF=0.497;AMR_AF=0.6412;AFR_AF=0.7557;EUR_AF=0.6262;SAS_AF=0.6115;AA=G|||;VT=SNP
11	132924574	rs11223342	G	A	100	PASS	AC=1506;AF=0.300719;AN=5008;NS=2504;DP=20923;EAS_AF=0.2411;AMR_AF=0.4236;AFR_AF=0.1331;EUR_AF=0.3777;SAS_AF=0.4223;AA=G|||;VT=SNP
11	132924682	rs10894641	T	C	100	PASS	AC=2489;AF=0.497005;AN=5008;NS=2504;DP=20176;EAS_AF=0.5159;AMR_AF=0.4928;AFR_AF=0.5877;EUR_AF=0.4851;SAS_AF=0.3701;AA=C|||;VT=SNP
11	132925125	rs10894642	A	G	100	PASS	AC=3995;AF=0.797724;AN=5008;NS=2504;DP=21207;EAS_AF=0.7569;AMR_AF=0.9164;AFR_AF=0.7247;EUR_AF=0.8598;SAS_AF=0.7904;AA=N|||;VT=SNP
11	132925310	rs10894644	C	T	100	PASS	AC=1452;AF=0.289936;AN=5008;NS=2504;DP=21258;EAS_AF=0.497;AMR_AF=0.3112;AFR_AF=0.1203;EUR_AF=0.2704;SAS_AF=0.3108;AA=c|||;VT=SNP
11	132925444	rs9665994	T	C	100	PASS	AC=3972;AF=0.793131;AN=5008;NS=2504;DP=19922;EAS_AF=0.755;AMR_AF=0.9121;AFR_AF=0.7133;EUR_AF=0.8569;SAS_AF=0.7904;AA=t|||;VT=SNP
11	132925691	rs12292250	C	T	100	PASS	AC=761;AF=0.151957;AN=5008;NS=2504;DP=22302;EAS_AF=0.0139;AMR_AF=0.1383;AFR_AF=0.3411;EUR_AF=0.1491;SAS_AF=0.0511;AA=-|||;VT=SNP
11	132925787	rs4937745	G	A	100	PASS	AC=3987;AF=0.796126;AN=5008;NS=2504;DP=19077;EAS_AF=0.756;AMR_AF=0.915;AFR_AF=0.7209;EUR_AF=0.8598;SAS_AF=0.7894;AA=-|||;VT=SNP
11	132926545	rs117514809	T	C	100	PASS	AC=14;AF=0.00279553;AN=5008;NS=2504;DP=16697;EAS_AF=0.0139;AMR_AF=0;AFR_AF=0;EUR_AF=0;SAS_AF=0;AA=T|||;VT=SNP
11	132926928	rs11223348	G	A	100	PASS	AC=1515;AF=0.302516;AN=5008;NS=2504;DP=15667;EAS_AF=0.251;AMR_AF=0.4236;AFR_AF=0.1301;EUR_AF=0.3787;SAS_AF=0.4243;AA=A|||;VT=SNP
11	132927254	rs7107891	T	G	100	PASS	AC=4069;AF=0.8125;AN=5008;NS=2504;DP=17480;EAS_AF=0.7579;AMR_AF=0.9193;AFR_AF=0.7716;EUR_AF=0.8678;SAS_AF=0.7914;AA=G|||;VT=SNP
11	132927345	rs12576515	G	C	100	PASS	AC=1418;AF=0.283147;AN=5008;NS=2504;DP=17810;EAS_AF=0.498;AMR_AF=0.2968;AFR_AF=0.1188;EUR_AF=0.2525;SAS_AF=0.3057;AA=G|||;VT=SNP
11	132927596	rs7122639	C	T	100	PASS	AC=4366;AF=0.871805;AN=5008;NS=2504;DP=20101;EAS_AF=0.7579;AMR_AF=0.938;AFR_AF=0.9856;EUR_AF=0.8698;SAS_AF=0.7904;AA=T|||;VT=SNP
11	132927972	rs146749648	G	A	100	PASS	AC=17;AF=0.00339457;AN=5008;NS=2504;DP=17665;EAS_AF=0.0159;AMR_AF=0;AFR_AF=0;EUR_AF=0.001;SAS_AF=0;AA=G|||;VT=SNP
11	132928435	rs7126587	A	G	100	PASS	AC=3995;AF=0.797724;AN=5008;NS=2504;DP=16994;EAS_AF=0.7569;AMR_AF=0.915;AFR_AF=0.7254;EUR_AF=0.8598;SAS_AF=0.7904;AA=A|||;VT=SNP
11	132929236	rs7951990	G	A	100	PASS	AC=486;AF=0.0970447;AN=5008;NS=2504;DP=20461;EAS_AF=0.0853;AMR_AF=0.1239;AFR_AF=0.0038;EUR_AF=0.1024;SAS_AF=0.2106;AA=G|||;VT=SNP
11	132930923	rs7946066	T	G	100	PASS	AC=789;AF=0.157548;AN=5008;NS=2504;DP=20228;EAS_AF=0.0139;AMR_AF=0.183;AFR_AF=0.267;EUR_AF=0.2306;SAS_AF=0.0644;AA=T|||;VT=SNP
11	132931116	rs74840370	C	T	100	PASS	AC=57;AF=0.0113818;AN=5008;NS=2504;DP=18965;EAS_AF=0.0556;AMR_AF=0.0014;AFR_AF=0;EUR_AF=0;SAS_AF=0;AA=C|||;VT=SNP
11	132931152	rs12291968	C	T	100	PASS	AC=602;AF=0.120208;AN=5008;NS=2504;DP=19392;EAS_AF=0.0139;AMR_AF=0.1297;AFR_AF=0.2277;EUR_AF=0.1471;SAS_AF=0.0501;AA=C|||;VT=SNP
11	132932664	rs10894645	C	T	100	PASS	AC=1606;AF=0.320687;AN=5008;NS=2504;DP=18748;EAS_AF=0.2401;AMR_AF=0.4625;AFR_AF=0.152;EUR_AF=0.4274;SAS_AF=0.4213;AA=C|||;VT=SNP
11	132932840	rs4937746	T	C	100	PASS	AC=4101;AF=0.81889;AN=5008;NS=2504;DP=18371;EAS_AF=0.7937;AMR_AF=0.9236;AFR_AF=0.7655;EUR_AF=0.8658;SAS_AF=0.7945;AA=C|||;VT=SNP
11	132932983	rs11603858	A	C	100	PASS	AC=480;AF=0.0958466;AN=5008;NS=2504;DP=20042;EAS_AF=0.0149;AMR_AF=0.0677;AFR_AF=0.2383;EUR_AF=0.0736;SAS_AF=0.0297;AA=A|||;VT=SNP
11	132933284	rs7117608	A	G	100	PASS	AC=4004;AF=0.799521;AN=5008;NS=2504;DP=17054;EAS_AF=0.7619;AMR_AF=0.9164;AFR_AF=0.7292;EUR_AF=0.8588;SAS_AF=0.7894;AA=A|||;VT=SNP
11	132933693	rs11223349	G	T	100	PASS	AC=44;AF=0.00878594;AN=5008;NS=2504;DP=16403;EAS_AF=0.0427;AMR_AF=0;AFR_AF=0;EUR_AF=0;SAS_AF=0.001;AA=G|||;VT=SNP
11	132934100	rs55973658	C	T	100	PASS	AC=513;AF=0.102436;AN=5008;NS=2504;DP=13190;EAS_AF=0.0149;AMR_AF=0.0807;AFR_AF=0.2322;EUR_AF=0.0915;SAS_AF=0.044;AA=C|||;VT=SNP
11	132934391	rs12362615	T	C	100	PASS	AC=4758;AF=0.95008;AN=5008;NS=2504;DP=17397;EAS_AF=0.997;AMR_AF=0.9481;AFR_AF=0.9924;EUR_AF=0.8777;SAS_AF=0.9202;AA=C|||;VT=SNP
11	132934432	rs12361143	G	C	100	PASS	AC=3402;AF=0.679313;AN=5008;NS=2504;DP=16133;EAS_AF=0.6766;AMR_AF=0.7781;AFR_AF=0.525;EUR_AF=0.7296;SAS_AF=0.7689;AA=G|||;VT=SNP
11	132934460	rs59367759	C	T	100	PASS	AC=544;AF=0.108626;AN=5008;NS=2504;DP=15931;EAS_AF=0.0308;AMR_AF=0.0648;AFR_AF=0.2383;EUR_AF=0.0954;SAS_AF=0.0583;AA=t|||;VT=SNP
11	132934661	rs12272872	G	A	100	PASS	AC=1548;AF=0.309105;AN=5008;NS=2504;DP=16510;EAS_AF=0.377;AMR_AF=0.5202;AFR_AF=0.0832;EUR_AF=0.2833;SAS_AF=0.4213;AA=G|||;VT=SNP
11	132934724	rs11223350	A	G	100	PASS	AC=1529;AF=0.305312;AN=5008;NS=2504;DP=19060;EAS_AF=0.3552;AMR_AF=0.2853;AFR_AF=0.1732;EUR_AF=0.4483;SAS_AF=0.2996;AA=A|||;VT=SNP
11	132935157	rs56008595	C	T	100	PASS	AC=1407;AF=0.28095;AN=5008;NS=2504;DP=18982;EAS_AF=0.3105;AMR_AF=0.2911;AFR_AF=0.1135;EUR_AF=0.4612;SAS_AF=0.2843;AA=C|||;VT=SNP
11	132935388	rs10894646	T	C	100	PASS	AC=3480;AF=0.694888;AN=5008;NS=2504;DP=20170;EAS_AF=0.7698;AMR_AF=0.8069;AFR_AF=0.559;EUR_AF=0.7177;SAS_AF=0.6984;AA=T|||;VT=SNP
11	132935481	rs11223351	C	T	100	PASS	AC=1603;AF=0.320088;AN=5008;NS=2504;DP=20772;EAS_AF=0.4048;AMR_AF=0.4813;AFR_AF=0.1422;EUR_AF=0.2376;SAS_AF=0.4438;AA=C|||;VT=SNP
11	132935547	rs11223352	T	A	100	PASS	AC=64;AF=0.0127796;AN=5008;NS=2504;DP=19926;EAS_AF=0.0575;AMR_AF=0;AFR_AF=0.0045;EUR_AF=0;SAS_AF=0;AA=T|||;VT=SNP
11	132936734	rs7952100	C	G	100	PASS	AC=3913;AF=0.78135;AN=5008;NS=2504;DP=17368;EAS_AF=0.7728;AMR_AF=0.8545;AFR_AF=0.8026;EUR_AF=0.7565;SAS_AF=0.7352;AA=G|||;VT=SNP
11	132937614	rs7934652	C	G	100	PASS	AC=2570;AF=0.513179;AN=5008;NS=2504;DP=16167;EAS_AF=0.4782;AMR_AF=0.5836;AFR_AF=0.6793;EUR_AF=0.3032;SAS_AF=0.4908;AA=C|||;VT=SNP
11	132937649	rs11223353	C	A	100	PASS	AC=106;AF=0.0211661;AN=5008;NS=2504;DP=16056;EAS_AF=0.0585;AMR_AF=0;AFR_AF=0.0356;EUR_AF=0;SAS_AF=0;AA=C|||;VT=SNP
11	132937682	rs11223354	T	C	100	PASS	AC=117;AF=0.0233626;AN=5008;NS=2504;DP=16834;EAS_AF=0.0585;AMR_AF=0.0014;AFR_AF=0.0386;EUR_AF=0;SAS_AF=0.0061;AA=T|||;VT=SNP
11	132938222	rs7938415	G	A	100	PASS	AC=1645;AF=0.328474;AN=5008;NS=2504;DP=17853;EAS_AF=0.4187;AMR_AF=0.487;AFR_AF=0.1921;EUR_AF=0.1988;SAS_AF=0.4407;AA=G|||;VT=SNP
11	132938307	rs9651672	G	A	100	PASS	AC=1798;AF=0.359026;AN=5008;NS=2504;DP=19875;EAS_AF=0.3036;AMR_AF=0.3703;AFR_AF=0.2352;EUR_AF=0.6203;SAS_AF=0.3067;AA=G|||;VT=SNP
11	132938574	rs2060123	C	T	100	PASS	AC=2352;AF=0.469649;AN=5008;NS=2504;DP=21785;EAS_AF=0.4772;AMR_AF=0.549;AFR_AF=0.6014;EUR_AF=0.2316;SAS_AF=0.4724;AA=C|||;VT=SNP
11	132938656	rs1541881	C	G	100	PASS	AC=2273;AF=0.453874;AN=5008;NS=2504;DP=22252;EAS_AF=0.3036;AMR_AF=0.4164;AFR_AF=0.5242;EUR_AF=0.6441;SAS_AF=0.3446;AA=G|||;VT=SNP
11	132939131	rs117654306	T	C	100	PASS	AC=32;AF=0.00638978;AN=5008;NS=2504;DP=18637;EAS_AF=0.0288;AMR_AF=0.0029;AFR_AF=0;EUR_AF=0;SAS_AF=0.001;AA=T|||;VT=SNP
11	132939600	rs58936969	G	A	100	PASS	AC=1337;AF=0.266973;AN=5008;NS=2504;DP=20399;EAS_AF=0.2897;AMR_AF=0.2421;AFR_AF=0.1725;EUR_AF=0.4006;SAS_AF=0.2515;AA=A|||;VT=SNP
11	132939611	rs10894647	G	A	100	PASS	AC=1815;AF=0.36242;AN=5008;NS=2504;DP=20552;EAS_AF=0.3026;AMR_AF=0.3732;AFR_AF=0.2474;EUR_AF=0.6203;SAS_AF=0.3067;AA=A|||;VT=SNP
11	132939770	rs10791275	C	T	100	PASS	AC=527;AF=0.105232;AN=5008;NS=2504;DP=17976;EAS_AF=0.0714;AMR_AF=0.1254;AFR_AF=0.0666;EUR_AF=0.2197;SAS_AF=0.0603;AA=C|||;VT=SNP
11	132940017	rs11825349	A	G	100	PASS	AC=1643;AF=0.328075;AN=5008;NS=2504;DP=18061;EAS_AF=0.4226;AMR_AF=0.4827;AFR_AF=0.1831;EUR_AF=0.2038;SAS_AF=0.4448;AA=A|||;VT=SNP
11	132940342	rs11223355	G	A	100	PASS	AC=59;AF=0.0117812;AN=5008;NS=2504;DP=17947;EAS_AF=0.0546;AMR_AF=0;AFR_AF=0.003;EUR_AF=0;SAS_AF=0;AA=T|||;VT=SNP
11	132940344	rs1541883	C	G	100	PASS	AC=404;AF=0.0806709;AN=5008;NS=2504;DP=18083;EAS_AF=0.1091;AMR_AF=0.1095;AFR_AF=0.0023;EUR_AF=0.0586;SAS_AF=0.1595;AA=c|||;VT=SNP
11	132940480	rs1541884	C	T	100	PASS	AC=1600;AF=0.319489;AN=5008;NS=2504;DP=18353;EAS_AF=0.3998;AMR_AF=0.4813;AFR_AF=0.1846;EUR_AF=0.1968;SAS_AF=0.4305;AA=C|||;VT=SNP
11	132941042	rs4601796	C	T	100	PASS	AC=2321;AF=0.463458;AN=5008;NS=2504;DP=18549;EAS_AF=0.4722;AMR_AF=0.5202;AFR_AF=0.6225;EUR_AF=0.2068;SAS_AF=0.4632;AA=C|||;VT=SNP
11	132941181	rs4406836	G	A	100	PASS	AC=2303;AF=0.459864;AN=5008;NS=2504;DP=19049;EAS_AF=0.4563;AMR_AF=0.5202;AFR_AF=0.6218;EUR_AF=0.2068;SAS_AF=0.4622;AA=G|||;VT=SNP
11	132941636	rs4454727	T	C	100	PASS	AC=3315;AF=0.661941;AN=5008;NS=2504;DP=18313;EAS_AF=0.6954;AMR_AF=0.6513;AFR_AF=0.8419;EUR_AF=0.4076;SAS_AF=0.6534;AA=T|||;VT=SNP
11	132941787	rs11601881	C	T	100	PASS	AC=201;AF=0.0401358;AN=5008;NS=2504;DP=18009;EAS_AF=0.0129;AMR_AF=0.0375;AFR_AF=0.0371;EUR_AF=0.0716;SAS_AF=0.0419;AA=C|||;VT=SNP
11	132942143	rs7925745	A	G	100	PASS	AC=3324;AF=0.663738;AN=5008;NS=2504;DP=18912;EAS_AF=0.6935;AMR_AF=0.6556;AFR_AF=0.848;EUR_AF=0.4076;SAS_AF=0.6534;AA=G|||;VT=SNP
11	132942607	rs57254119	G	A	100	PASS	AC=199;AF=0.0397364;AN=5008;NS=2504;DP=21902;EAS_AF=0.0129;AMR_AF=0.0389;AFR_AF=0.0386;EUR_AF=0.0676;SAS_AF=0.0409;AA=A|||;VT=SNP
11	132942770	rs7929651	G	A	100	PASS	AC=3094;AF=0.617812;AN=5008;NS=2504;DP=24003;EAS_AF=0.6647;AMR_AF=0.6124;AFR_AF=0.8033;EUR_AF=0.336;SAS_AF=0.6125;AA=A|||;VT=SNP
11	132942845	rs6590676	T	C	100	PASS	AC=3094;AF=0.617812;AN=5008;NS=2504;DP=21806;EAS_AF=0.6647;AMR_AF=0.6124;AFR_AF=0.8033;EUR_AF=0.336;SAS_AF=0.6125;AA=C|||;VT=SNP
11	132942965	rs7106889	A	G	100	PASS	AC=3297;AF=0.658347;AN=5008;NS=2504;DP=21449;EAS_AF=0.6776;AMR_AF=0.6513;AFR_AF=0.8419;EUR_AF=0.4076;SAS_AF=0.6534;AA=G|||;VT=SNP
11	132944133	rs11223356	G	A	100	PASS	AC=3317;AF=0.66234;AN=5008;NS=2504;DP=19906;EAS_AF=0.6766;AMR_AF=0.6542;AFR_AF=0.8623;EUR_AF=0.4056;SAS_AF=0.6472;AA=A|||;VT=SNP
11	132944806	rs1864707	A	T	100	PASS	AC=613;AF=0.122404;AN=5008;NS=2504;DP=18035;EAS_AF=0.2093;AMR_AF=0.0331;AFR_AF=0.1725;EUR_AF=0.0268;SAS_AF=0.1268;AA=A|||;VT=SNP
11	132944990	rs10750528	T	C	100	PASS	AC=3609;AF=0.720647;AN=5008;NS=2504;DP=19671;EAS_AF=0.6885;AMR_AF=0.7061;AFR_AF=0.9614;EUR_AF=0.4722;SAS_AF=0.6943;AA=C|||;VT=SNP
11	132945399	rs11223357	A	G	100	PASS	AC=668;AF=0.133387;AN=5008;NS=2504;DP=17695;EAS_AF=0.0685;AMR_AF=0.111;AFR_AF=0.2141;EUR_AF=0.1769;SAS_AF=0.0624;AA=G|||;VT=SNP
11	132945546	rs246	G	A	100	PASS	AC=1583;AF=0.316094;AN=5008;NS=2504;DP=16762;EAS_AF=0.3978;AMR_AF=0.4078;AFR_AF=0.1936;EUR_AF=0.2306;SAS_AF=0.4202;AA=G|||;VT=SNP
11	132945755	rs7941670	G	A	100	PASS	AC=3384;AF=0.675719;AN=5008;NS=2504;DP=15644;EAS_AF=0.6796;AMR_AF=0.6556;AFR_AF=0.8676;EUR_AF=0.4592;SAS_AF=0.6493;AA=g|||;VT=SNP
11	132945838	rs7941497	C	T	100	PASS	AC=3291;AF=0.657149;AN=5008;NS=2504;DP=15438;EAS_AF=0.6806;AMR_AF=0.6455;AFR_AF=0.8033;EUR_AF=0.4583;SAS_AF=0.6483;AA=T|||;VT=SNP
11	132946071	rs10750529	C	T	100	PASS	AC=3393;AF=0.677516;AN=5008;NS=2504;DP=15263;EAS_AF=0.6786;AMR_AF=0.6628;AFR_AF=0.8616;EUR_AF=0.4722;SAS_AF=0.6493;AA=T|||;VT=SNP
11	132946613	rs60252858	T	C	100	PASS	AC=626;AF=0.125;AN=5008;NS=2504;DP=20024;EAS_AF=0.2143;AMR_AF=0.0375;AFR_AF=0.1823;EUR_AF=0.0249;SAS_AF=0.1207;AA=-|||;VT=SNP
11	132946789	rs766679	C	A	100	PASS	AC=579;AF=0.115615;AN=5008;NS=2504;DP=19505;EAS_AF=0.2183;AMR_AF=0.0331;AFR_AF=0.1467;EUR_AF=0.0258;SAS_AF=0.1186;AA=C|||;VT=SNP
11	132947217	rs10894648	T	A	100	PASS	AC=1972;AF=0.39377;AN=5008;NS=2504;DP=17031;EAS_AF=0.373;AMR_AF=0.4669;AFR_AF=0.3389;EUR_AF=0.3569;SAS_AF=0.4755;AA=T|||;VT=SNP
11	132947233	rs11223358	G	A	100	PASS	AC=197;AF=0.0393371;AN=5008;NS=2504;DP=17417;EAS_AF=0.0625;AMR_AF=0.0692;AFR_AF=0.0439;EUR_AF=0.0239;SAS_AF=0.0041;AA=G|||;VT=SNP
11	132947881	rs7105675	C	T	100	PASS	AC=1970;AF=0.393371;AN=5008;NS=2504;DP=19067;EAS_AF=0.371;AMR_AF=0.4669;AFR_AF=0.3404;EUR_AF=0.3579;SAS_AF=0.4724;AA=C|||;VT=SNP
11	132948054	rs6590677	C	T	100	PASS	AC=3392;AF=0.677316;AN=5008;NS=2504;DP=20225;EAS_AF=0.6538;AMR_AF=0.6527;AFR_AF=0.8865;EUR_AF=0.4712;SAS_AF=0.6483;AA=T|||;VT=SNP
11	132948244	rs7106048	C	T	100	PASS	AC=1825;AF=0.364417;AN=5008;NS=2504;DP=21422;EAS_AF=0.3175;AMR_AF=0.4352;AFR_AF=0.3457;EUR_AF=0.2813;SAS_AF=0.4734;AA=T|||;VT=SNP
11	132948330	rs75961988	G	A	100	PASS	AC=565;AF=0.112819;AN=5008;NS=2504;DP=22749;EAS_AF=0.2093;AMR_AF=0.0346;AFR_AF=0.1384;EUR_AF=0.0258;SAS_AF=0.1237;AA=G|||;VT=SNP
11	132948517	rs4486642	A	T	100	PASS	AC=3221;AF=0.643171;AN=5008;NS=2504;DP=18078;EAS_AF=0.5873;AMR_AF=0.6297;AFR_AF=0.8449;EUR_AF=0.4066;SAS_AF=0.681;AA=T|||;VT=SNP
11	132948606	rs4486643	A	G	100	PASS	AC=3259;AF=0.650759;AN=5008;NS=2504;DP=16208;EAS_AF=0.5982;AMR_AF=0.6326;AFR_AF=0.8502;EUR_AF=0.4215;SAS_AF=0.684;AA=G|||;VT=SNP
11	132949017	rs744098	G	T	100	PASS	AC=2768;AF=0.552716;AN=5008;NS=2504;DP=17245;EAS_AF=0.5833;AMR_AF=0.5576;AFR_AF=0.6596;EUR_AF=0.331;SAS_AF=0.6012;AA=T|||;VT=SNP
11	132949473	rs1007018	T	C	100	PASS	AC=1558;AF=0.311102;AN=5008;NS=2504;DP=18862;EAS_AF=0.3145;AMR_AF=0.4222;AFR_AF=0.1505;EUR_AF=0.2853;SAS_AF=0.4724;AA=T|||;VT=SNP
11	132949999	rs4448699	A	G	100	PASS	AC=3242;AF=0.647364;AN=5008;NS=2504;DP=17597;EAS_AF=0.6319;AMR_AF=0.6239;AFR_AF=0.8563;EUR_AF=0.4135;SAS_AF=0.638;AA=G|||;VT=SNP
11	132950359	rs527646	G	T	100	PASS	AC=1883;AF=0.375998;AN=5008;NS=2504;DP=17329;EAS_AF=0.2202;AMR_AF=0.3559;AFR_AF=0.5764;EUR_AF=0.4135;SAS_AF=0.2413;AA=T|||;VT=SNP
11	132950556	rs61910339	T	A	100	PASS	AC=724;AF=0.144569;AN=5008;NS=2504;DP=17164;EAS_AF=0.3145;AMR_AF=0.0418;AFR_AF=0.1679;EUR_AF=0.0328;SAS_AF=0.1258;AA=T|||;VT=SNP
11	132950610	rs11824392	G	C	100	PASS	AC=641;AF=0.127995;AN=5008;NS=2504;DP=18561;EAS_AF=0.3165;AMR_AF=0.0303;AFR_AF=0.1233;EUR_AF=0.0288;SAS_AF=0.1115;AA=G|||;VT=SNP
11	132950848	rs11223359	G	A	100	PASS	AC=330;AF=0.0658946;AN=5008;NS=2504;DP=18393;EAS_AF=0.0714;AMR_AF=0.0677;AFR_AF=0.0053;EUR_AF=0.0686;SAS_AF=0.138;AA=G|||;VT=SNP
11	132950919	rs4936181	A	G	100	PASS	AC=3683;AF=0.735423;AN=5008;NS=2504;DP=20290;EAS_AF=0.7877;AMR_AF=0.6859;AFR_AF=0.8434;EUR_AF=0.6789;SAS_AF=0.6288;AA=G|||;VT=SNP
11	132950990	rs7118991	G	C	100	PASS	AC=736;AF=0.146965;AN=5008;NS=2504;DP=21764;EAS_AF=0.002;AMR_AF=0.1398;AFR_AF=0.2738;EUR_AF=0.1471;SAS_AF=0.1299;AA=G|||;VT=SNP
11	132951440	rs1560530	C	G	100	PASS	AC=755;AF=0.150759;AN=5008;NS=2504;DP=18430;EAS_AF=0.002;AMR_AF=0.1369;AFR_AF=0.2806;EUR_AF=0.159;SAS_AF=0.1299;AA=G|||;VT=SNP
11	132952217	rs7123173	A	G	100	PASS	AC=3665;AF=0.731829;AN=5008;NS=2504;DP=6325;EAS_AF=0.7113;AMR_AF=0.6974;AFR_AF=0.8601;EUR_AF=0.667;SAS_AF=0.6708;AA=G|||;VT=SNP
11	132953384	rs505525	C	G	100	PASS	AC=2116;AF=0.422524;AN=5008;NS=2504;DP=15261;EAS_AF=0.4732;AMR_AF=0.5648;AFR_AF=0.0825;EUR_AF=0.5964;SAS_AF=0.5501;AA=C|||;VT=SNP
11	132955070	rs485633	A	G	100	PASS	AC=3133;AF=0.625599;AN=5008;NS=2504;DP=20129;EAS_AF=0.4861;AMR_AF=0.6542;AFR_AF=0.6921;EUR_AF=0.659;SAS_AF=0.6247;AA=G|||;VT=SNP
11	132955490	rs578013	G	C	100	PASS	AC=2250;AF=0.449281;AN=5008;NS=2504;DP=21058;EAS_AF=0.494;AMR_AF=0.5706;AFR_AF=0.1498;EUR_AF=0.5984;SAS_AF=0.5685;AA=G|||;VT=SNP
11	132955765	rs75345474	C	T	100	PASS	AC=21;AF=0.00419329;AN=5008;NS=2504;DP=19050;EAS_AF=0.0208;AMR_AF=0;AFR_AF=0;EUR_AF=0;SAS_AF=0;AA=C|||;VT=SNP
11	132955766	rs568550	G	A	100	PASS	AC=2149;AF=0.429113;AN=5008;NS=2504;DP=19033;EAS_AF=0.4663;AMR_AF=0.5692;AFR_AF=0.0968;EUR_AF=0.5984;SAS_AF=0.5665;AA=G|||;VT=SNP
11	132955819	rs568399	A	G	100	PASS	AC=2177;AF=0.434704;AN=5008;NS=2504;DP=19547;EAS_AF=0.4683;AMR_AF=0.5706;AFR_AF=0.1165;EUR_AF=0.5974;SAS_AF=0.5665;AA=A|||;VT=SNP
11	132956609	rs10791278	G	C	100	PASS	AC=2231;AF=0.445487;AN=5008;NS=2504;DP=17976;EAS_AF=0.4683;AMR_AF=0.5922;AFR_AF=0.1172;EUR_AF=0.6282;SAS_AF=0.5736;AA=G|||;VT=SNP
11	132956841	rs10791279	T	C	100	PASS	AC=2748;AF=0.548722;AN=5008;NS=2504;DP=20587;EAS_AF=0.495;AMR_AF=0.6311;AFR_AF=0.466;EUR_AF=0.6292;SAS_AF=0.5746;AA=C|||;VT=SNP
11	132957330	rs10894649	T	C	100	PASS	AC=2742;AF=0.547524;AN=5008;NS=2504;DP=15239;EAS_AF=0.4851;AMR_AF=0.634;AFR_AF=0.4675;EUR_AF=0.6302;SAS_AF=0.5736;AA=C|||;VT=SNP
11	132957443	rs10750530	G	A	100	PASS	AC=2712;AF=0.541534;AN=5008;NS=2504;DP=18816;EAS_AF=0.4643;AMR_AF=0.6383;AFR_AF=0.4652;EUR_AF=0.6252;SAS_AF=0.5695;AA=A|||;VT=SNP
11	132958174	rs66628883	G	A	100	PASS	AC=969;AF=0.19349;AN=5008;NS=2504;DP=20446;EAS_AF=0.2927;AMR_AF=0.0648;AFR_AF=0.3427;EUR_AF=0.0686;SAS_AF=0.1094;AA=G|||;VT=SNP
11	132960066	rs58742723	A	G	100	PASS	AC=464;AF=0.0926518;AN=5008;NS=2504;DP=18093;EAS_AF=0.0208;AMR_AF=0.0432;AFR_AF=0.236;EUR_AF=0.0497;SAS_AF=0.0521;AA=A|||;VT=SNP
11	132962859	rs1346977	A	G	100	PASS	AC=2161;AF=0.43151;AN=5008;NS=2504;DP=15221;EAS_AF=0.5238;AMR_AF=0.5865;AFR_AF=0.0908;EUR_AF=0.5755;SAS_AF=0.5389;AA=A|||;VT=SNP
11	132963191	rs1346978	A	T	100	PASS	AC=2225;AF=0.444289;AN=5008;NS=2504;DP=14116;EAS_AF=0.4931;AMR_AF=0.5937;AFR_AF=0.1634;EUR_AF=0.5736;SAS_AF=0.5348;AA=T|||;VT=SNP
11	132964039	rs1901914	C	A	100	PASS	AC=2181;AF=0.435503;AN=5008;NS=2504;DP=16717;EAS_AF=0.4911;AMR_AF=0.5764;AFR_AF=0.1626;EUR_AF=0.5517;SAS_AF=0.5276;AA=C|||;VT=SNP
11	132964216	rs73039137	T	C	100	PASS	AC=146;AF=0.0291534;AN=5008;NS=2504;DP=17785;EAS_AF=0.0208;AMR_AF=0.0187;AFR_AF=0.0083;EUR_AF=0.0497;SAS_AF=0.0521;AA=T|||;VT=SNP
11	132964251	rs73039139	A	T	100	PASS	AC=439;AF=0.0876597;AN=5008;NS=2504;DP=17123;EAS_AF=0.0208;AMR_AF=0.0418;AFR_AF=0.2179;EUR_AF=0.0497;SAS_AF=0.0521;AA=A|||;VT=SNP
11	132964258	rs1901915	C	A	100	PASS	AC=2186;AF=0.436502;AN=5008;NS=2504;DP=17020;EAS_AF=0.4921;AMR_AF=0.5778;AFR_AF=0.1626;EUR_AF=0.5547;SAS_AF=0.5276;AA=A|||;VT=SNP
11	132964299	rs1901916	G	A	100	PASS	AC=3230;AF=0.644968;AN=5008;NS=2504;DP=16607;EAS_AF=0.7907;AMR_AF=0.6412;AFR_AF=0.5492;EUR_AF=0.6292;SAS_AF=0.6431;AA=A|||;VT=SNP
11	132964596	rs10791280	C	G	100	PASS	AC=2191;AF=0.4375;AN=5008;NS=2504;DP=17801;EAS_AF=0.4931;AMR_AF=0.5893;AFR_AF=0.1135;EUR_AF=0.5765;SAS_AF=0.5675;AA=G|||;VT=SNP
11	132965523	rs11600739	T	C	100	PASS	AC=432;AF=0.086262;AN=5008;NS=2504;DP=15913;EAS_AF=0.0208;AMR_AF=0.0418;AFR_AF=0.2126;EUR_AF=0.0497;SAS_AF=0.0521;AA=T|||;VT=SNP
11	132967288	rs9633972	A	G	100	PASS	AC=2116;AF=0.422524;AN=5008;NS=2504;DP=18546;EAS_AF=0.5218;AMR_AF=0.5648;AFR_AF=0.0809;EUR_AF=0.5517;SAS_AF=0.5481;AA=A|||;VT=SNP
11	132967820	rs67088660	T	C	100	PASS	AC=432;AF=0.086262;AN=5008;NS=2504;DP=16271;EAS_AF=0.0208;AMR_AF=0.0418;AFR_AF=0.2133;EUR_AF=0.0487;SAS_AF=0.0521;AA=T|||;VT=SNP
11	132967913	rs77299131	T	C	100	PASS	AC=37;AF=0.00738818;AN=5008;NS=2504;DP=15508;EAS_AF=0.0357;AMR_AF=0;AFR_AF=0;EUR_AF=0;SAS_AF=0.001;AA=T|||;VT=SNP
11	132968026	rs10894650	C	G	100	PASS	AC=1792;AF=0.357827;AN=5008;NS=2504;DP=17386;EAS_AF=0.5169;AMR_AF=0.4885;AFR_AF=0.0333;EUR_AF=0.4404;SAS_AF=0.455;AA=C|||;VT=SNP
11	132968255	rs113624930	C	T	100	PASS	AC=438;AF=0.0874601;AN=5008;NS=2504;DP=13504;EAS_AF=0.0208;AMR_AF=0.0418;AFR_AF=0.2179;EUR_AF=0.0487;SAS_AF=0.0521;AA=c|||;VT=SNP
11	132968324	rs7946743	A	G	100	PASS	AC=551;AF=0.110024;AN=5008;NS=2504;DP=16274;EAS_AF=0.2768;AMR_AF=0.0216;AFR_AF=0.1278;EUR_AF=0.0258;SAS_AF=0.0634;AA=a|||;VT=SNP
11	132968796	rs12294492	T	C	100	PASS	AC=2218;AF=0.442891;AN=5008;NS=2504;DP=17474;EAS_AF=0.5228;AMR_AF=0.585;AFR_AF=0.1241;EUR_AF=0.5746;SAS_AF=0.5552;AA=t|||;VT=SNP
11	132968870	rs149177243	G	T	100	PASS	AC=42;AF=0.00838658;AN=5008;NS=2504;DP=16825;EAS_AF=0.0417;AMR_AF=0;AFR_AF=0;EUR_AF=0;SAS_AF=0;AA=g|||;VT=SNP
11	132969196	rs76298235	C	T	100	PASS	AC=518;AF=0.103435;AN=5008;NS=2504;DP=12316;EAS_AF=0.2768;AMR_AF=0.0231;AFR_AF=0.1029;EUR_AF=0.0258;SAS_AF=0.0624;AA=c|||;VT=SNP
11	132969436	rs4936183	G	C	100	PASS	AC=2308;AF=0.460863;AN=5008;NS=2504;DP=15687;EAS_AF=0.5169;AMR_AF=0.5994;AFR_AF=0.1876;EUR_AF=0.5765;SAS_AF=0.5552;AA=C|||;VT=SNP
11	132969839	rs4290236	A	G	100	PASS	AC=2287;AF=0.456669;AN=5008;NS=2504;DP=20058;EAS_AF=0.5228;AMR_AF=0.5965;AFR_AF=0.1672;EUR_AF=0.5775;SAS_AF=0.5562;AA=G|||;VT=SNP
11	132969972	rs12577041	C	A	100	PASS	AC=379;AF=0.0756789;AN=5008;NS=2504;DP=20093;EAS_AF=0.2768;AMR_AF=0.0187;AFR_AF=0.0008;EUR_AF=0.0258;SAS_AF=0.0613;AA=C|||;VT=SNP
11	132970276	rs12575127	A	G	100	PASS	AC=380;AF=0.0758786;AN=5008;NS=2504;DP=21085;EAS_AF=0.2768;AMR_AF=0.0187;AFR_AF=0.0008;EUR_AF=0.0258;SAS_AF=0.0624;AA=A|||;VT=SNP
11	132970456	rs56206566	A	C	100	PASS	AC=369;AF=0.0736821;AN=5008;NS=2504;DP=18133;EAS_AF=0.004;AMR_AF=0.0965;AFR_AF=0.0484;EUR_AF=0.1352;SAS_AF=0.1002;AA=A|||;VT=SNP
11	132972317	rs141197687	C	T	100	PASS	AC=74;AF=0.0147764;AN=5008;NS=2504;DP=19597;EAS_AF=0.0179;AMR_AF=0.0793;AFR_AF=0.0008;EUR_AF=0;SAS_AF=0;AA=C|||;VT=SNP
11	132972570	rs2382619	G	T	100	PASS	AC=2108;AF=0.420927;AN=5008;NS=2504;DP=5210;EAS_AF=0.5188;AMR_AF=0.5634;AFR_AF=0.0802;EUR_AF=0.5487;SAS_AF=0.5481;AA=G|||;VT=SNP
11	132972740	rs2060124	G	A	100	PASS	AC=1789;AF=0.357228;AN=5008;NS=2504;DP=19910;EAS_AF=0.5149;AMR_AF=0.487;AFR_AF=0.0333;EUR_AF=0.4394;SAS_AF=0.456;AA=G|||;VT=SNP
11	132973141	rs1453829	G	A	100	PASS	AC=2144;AF=0.428115;AN=5008;NS=2504;DP=17041;EAS_AF=0.5198;AMR_AF=0.5663;AFR_AF=0.1051;EUR_AF=0.5487;SAS_AF=0.5481;AA=G|||;VT=SNP
11	132973354	rs1453828	C	T	100	PASS	AC=1788;AF=0.357029;AN=5008;NS=2504;DP=17487;EAS_AF=0.5159;AMR_AF=0.4899;AFR_AF=0.0333;EUR_AF=0.4344;SAS_AF=0.4571;AA=C|||;VT=SNP
11	132974016	rs715352	C	T	100	PASS	AC=2106;AF=0.420527;AN=5008;NS=2504;DP=18915;EAS_AF=0.504;AMR_AF=0.572;AFR_AF=0.087;EUR_AF=0.5606;SAS_AF=0.5337;AA=C|||;VT=SNP
11	132974172	rs140856695	C	T	100	PASS	AC=20;AF=0.00399361;AN=5008;NS=2504;DP=18656;EAS_AF=0.0198;AMR_AF=0;AFR_AF=0;EUR_AF=0;SAS_AF=0;AA=C|||;VT=SNP
11	132975782	rs36147757	C	T	100	PASS	AC=1755;AF=0.350439;AN=5008;NS=2504;DP=14252;EAS_AF=0.5069;AMR_AF=0.4741;AFR_AF=0.031;EUR_AF=0.4314;SAS_AF=0.4499;AA=C|||;VT=SNP
11	132978109	rs139813059	A	C	100	PASS	AC=32;AF=0.00638978;AN=5008;NS=2504;DP=19870;EAS_AF=0.0298;AMR_AF=0;AFR_AF=0;EUR_AF=0;SAS_AF=0.002;AA=A|||;VT=SNP
11	132978232	rs10791281	A	T	100	PASS	AC=2239;AF=0.447085;AN=5008;NS=2504;DP=19217;EAS_AF=0.5357;AMR_AF=0.5634;AFR_AF=0.1596;EUR_AF=0.5517;SAS_AF=0.5542;AA=A|||;VT=SNP
11	132978361	rs79798233	G	A	100	PASS	AC=511;AF=0.102037;AN=5008;NS=2504;DP=19402;EAS_AF=0.256;AMR_AF=0.0259;AFR_AF=0.1082;EUR_AF=0.0268;SAS_AF=0.0665;AA=G|||;VT=SNP
11	132978394	rs10791282	G	C	100	PASS	AC=1781;AF=0.355631;AN=5008;NS=2504;DP=18470;EAS_AF=0.5327;AMR_AF=0.4726;AFR_AF=0.031;EUR_AF=0.4324;SAS_AF=0.4499;AA=g|||;VT=SNP
11	132978441	rs10791283	G	A	100	PASS	AC=1763;AF=0.352037;AN=5008;NS=2504;DP=16694;EAS_AF=0.5317;AMR_AF=0.4726;AFR_AF=0.031;EUR_AF=0.4304;SAS_AF=0.4346;AA=G|||;VT=SNP
11	132979075	rs483129	T	A	100	PASS	AC=54;AF=0.0107827;AN=5008;NS=2504;DP=18477;EAS_AF=0.003;AMR_AF=0.0548;AFR_AF=0.0008;EUR_AF=0.008;SAS_AF=0.0041;AA=T|||;VT=SNP
11	132979926	rs11604733	A	T	100	PASS	AC=449;AF=0.0896565;AN=5008;NS=2504;DP=19335;EAS_AF=0.0317;AMR_AF=0.0476;AFR_AF=0.2269;EUR_AF=0.0358;SAS_AF=0.0491;AA=A|||;VT=SNP
11	132980574	rs1453830	G	A	100	PASS	AC=2546;AF=0.508387;AN=5008;NS=2504;DP=19460;EAS_AF=0.5357;AMR_AF=0.5908;AFR_AF=0.3608;EUR_AF=0.5845;SAS_AF=0.5429;AA=G|||;VT=SNP
11	132981065	rs10750531	G	A	100	PASS	AC=2544;AF=0.507987;AN=5008;NS=2504;DP=19931;EAS_AF=0.5357;AMR_AF=0.5908;AFR_AF=0.3601;EUR_AF=0.5845;SAS_AF=0.5419;AA=A|||;VT=SNP
11	132981446	rs1431780	G	A	100	PASS	AC=2541;AF=0.507388;AN=5008;NS=2504;DP=20084;EAS_AF=0.5337;AMR_AF=0.5908;AFR_AF=0.3601;EUR_AF=0.5845;SAS_AF=0.5409;AA=A|||;VT=SNP
11	132981753	rs7101401	C	G	100	PASS	AC=2490;AF=0.497204;AN=5008;NS=2504;DP=18241;EAS_AF=0.5337;AMR_AF=0.572;AFR_AF=0.3578;EUR_AF=0.5567;SAS_AF=0.5337;AA=C|||;VT=SNP
11	132981833	rs7101444	C	T	100	PASS	AC=2490;AF=0.497204;AN=5008;NS=2504;DP=17806;EAS_AF=0.5337;AMR_AF=0.572;AFR_AF=0.3578;EUR_AF=0.5567;SAS_AF=0.5337;AA=T|||;VT=SNP
11	132981977	rs7117841	T	G	100	PASS	AC=2075;AF=0.414337;AN=5008;NS=2504;DP=16583;EAS_AF=0.5347;AMR_AF=0.5418;AFR_AF=0.0628;EUR_AF=0.5517;SAS_AF=0.5337;AA=T|||;VT=SNP
11	132982232	rs1541879	C	T	100	PASS	AC=2428;AF=0.484824;AN=5008;NS=2504;DP=11999;EAS_AF=0.5347;AMR_AF=0.5648;AFR_AF=0.3132;EUR_AF=0.5577;SAS_AF=0.5337;AA=C|||;VT=SNP
11	132982283	rs1541878	A	G	100	PASS	AC=1110;AF=0.221645;AN=5008;NS=2504;DP=16698;EAS_AF=0.2877;AMR_AF=0.085;AFR_AF=0.4433;EUR_AF=0.0636;SAS_AF=0.1135;AA=A|||;VT=SNP
11	132982603	rs4319525	C	T	100	PASS	AC=2404;AF=0.480032;AN=5008;NS=2504;DP=18180;EAS_AF=0.5337;AMR_AF=0.5648;AFR_AF=0.2958;EUR_AF=0.5577;SAS_AF=0.5337;AA=C|||;VT=SNP
11	132982714	rs985631	C	T	100	PASS	AC=1803;AF=0.360024;AN=5008;NS=2504;DP=17478;EAS_AF=0.5357;AMR_AF=0.4769;AFR_AF=0.031;EUR_AF=0.4592;SAS_AF=0.4387;AA=c|||;VT=SNP
11	132982748	rs985630	T	C	100	PASS	AC=2450;AF=0.489217;AN=5008;NS=2504;DP=17780;EAS_AF=0.5437;AMR_AF=0.562;AFR_AF=0.3162;EUR_AF=0.5517;SAS_AF=0.5511;AA=t|||;VT=SNP
11	132983037	rs985629	C	G	100	PASS	AC=3080;AF=0.615016;AN=5008;NS=2504;DP=17307;EAS_AF=0.8224;AMR_AF=0.634;AFR_AF=0.3812;EUR_AF=0.668;SAS_AF=0.6493;AA=G|||;VT=SNP
11	132983250	rs4376912	C	G	100	PASS	AC=2814;AF=0.561901;AN=5008;NS=2504;DP=17087;EAS_AF=0.6518;AMR_AF=0.562;AFR_AF=0.5545;EUR_AF=0.5189;SAS_AF=0.5235;AA=C|||;VT=SNP
11	132983261	rs4261296	G	C	100	PASS	AC=2854;AF=0.569888;AN=5008;NS=2504;DP=17123;EAS_AF=0.6518;AMR_AF=0.5677;AFR_AF=0.584;EUR_AF=0.5159;SAS_AF=0.5235;AA=G|||;VT=SNP
11	132983306	rs6590681	A	G	100	PASS	AC=1390;AF=0.277556;AN=5008;NS=2504;DP=17815;EAS_AF=0.0942;AMR_AF=0.147;AFR_AF=0.6717;EUR_AF=0.1362;SAS_AF=0.1718;AA=G|||;VT=SNP
11	132983408	rs4548631	A	G	100	PASS	AC=3501;AF=0.699081;AN=5008;NS=2504;DP=18553;EAS_AF=0.8204;AMR_AF=0.6628;AFR_AF=0.7103;EUR_AF=0.6431;SAS_AF=0.6421;AA=A|||;VT=SNP
11	132983506	rs4405324	T	G	100	PASS	AC=3459;AF=0.690695;AN=5008;NS=2504;DP=18046;EAS_AF=0.8214;AMR_AF=0.6614;AFR_AF=0.6649;EUR_AF=0.6471;SAS_AF=0.6564;AA=G|||;VT=SNP
11	132983528	rs77607382	C	G	100	PASS	AC=458;AF=0.0914537;AN=5008;NS=2504;DP=19066;EAS_AF=0.2173;AMR_AF=0.0418;AFR_AF=0.0182;EUR_AF=0.0736;SAS_AF=0.1145;AA=C|||;VT=SNP
11	132983679	rs4536228	A	C	100	PASS	AC=3396;AF=0.678115;AN=5008;NS=2504;DP=19711;EAS_AF=0.8115;AMR_AF=0.6513;AFR_AF=0.6634;EUR_AF=0.6392;SAS_AF=0.6196;AA=C|||;VT=SNP
11	132983895	rs7110406	G	C	100	PASS	AC=3176;AF=0.634185;AN=5008;NS=2504;DP=20322;EAS_AF=0.8214;AMR_AF=0.6326;AFR_AF=0.525;EUR_AF=0.6143;SAS_AF=0.6104;AA=G|||;VT=SNP
11	132984035	rs75265929	T	A	100	PASS	AC=376;AF=0.0750799;AN=5008;NS=2504;DP=19190;EAS_AF=0.1716;AMR_AF=0.0504;AFR_AF=0.0008;EUR_AF=0.0557;SAS_AF=0.1135;AA=T|||;VT=SNP
11	132984092	rs7110459	C	G	100	PASS	AC=2819;AF=0.562899;AN=5008;NS=2504;DP=16922;EAS_AF=0.8214;AMR_AF=0.5893;AFR_AF=0.3245;EUR_AF=0.5616;SAS_AF=0.6012;AA=C|||;VT=SNP
11	132984302	rs1431779	A	T	100	PASS	AC=3026;AF=0.604233;AN=5008;NS=2504;DP=19755;EAS_AF=0.8214;AMR_AF=0.6037;AFR_AF=0.475;EUR_AF=0.5606;SAS_AF=0.6002;AA=T|||;VT=SNP
11	132984585	rs1431778	G	A	100	PASS	AC=3047;AF=0.608427;AN=5008;NS=2504;DP=18665;EAS_AF=0.8214;AMR_AF=0.6052;AFR_AF=0.4902;EUR_AF=0.5606;SAS_AF=0.6002;AA=G|||;VT=SNP
11	132984634	rs1431777	A	G	100	PASS	AC=3046;AF=0.608227;AN=5008;NS=2504;DP=18548;EAS_AF=0.8214;AMR_AF=0.6037;AFR_AF=0.4902;EUR_AF=0.5606;SAS_AF=0.6002;AA=G|||;VT=SNP
11	132985158	rs1346975	A	G	100	PASS	AC=3051;AF=0.609225;AN=5008;NS=2504;DP=18008;EAS_AF=0.8224;AMR_AF=0.6081;AFR_AF=0.4909;EUR_AF=0.5596;SAS_AF=0.6012;AA=A|||;VT=SNP
11	132985347	rs74952227	A	G	100	PASS	AC=49;AF=0.00978435;AN=5008;NS=2504;DP=17578;EAS_AF=0.0298;AMR_AF=0.0274;AFR_AF=0;EUR_AF=0;SAS_AF=0;AA=A|||;VT=SNP
11	132985416	rs79087975	C	T	100	PASS	AC=102;AF=0.0203674;AN=5008;NS=2504;DP=18366;EAS_AF=0.0794;AMR_AF=0.0288;AFR_AF=0;EUR_AF=0.001;SAS_AF=0.001;AA=C|||;VT=SNP
11	132985441	rs12575991	C	T	100	PASS	AC=698;AF=0.139377;AN=5008;NS=2504;DP=17718;EAS_AF=0.2292;AMR_AF=0.0893;AFR_AF=0.1339;EUR_AF=0.0974;SAS_AF=0.1329;AA=T|||;VT=SNP
11	132985658	rs7115553	C	A	100	PASS	AC=701;AF=0.139976;AN=5008;NS=2504;DP=11298;EAS_AF=0.2292;AMR_AF=0.0893;AFR_AF=0.1362;EUR_AF=0.0974;SAS_AF=0.1329;AA=A|||;VT=SNP
11	132985714	rs4517531	A	C	100	PASS	AC=3211;AF=0.641174;AN=5008;NS=2504;DP=11725;EAS_AF=0.8244;AMR_AF=0.6297;AFR_AF=0.5015;EUR_AF=0.6133;SAS_AF=0.6779;AA=C|||;VT=SNP
11	132985731	rs4417277	T	G	100	PASS	AC=3268;AF=0.652556;AN=5008;NS=2504;DP=11511;EAS_AF=0.8244;AMR_AF=0.6383;AFR_AF=0.5537;EUR_AF=0.6133;SAS_AF=0.6595;AA=G|||;VT=SNP
11	132985732	rs4417278	T	C	100	PASS	AC=3268;AF=0.652556;AN=5008;NS=2504;DP=11591;EAS_AF=0.8244;AMR_AF=0.6383;AFR_AF=0.5537;EUR_AF=0.6133;SAS_AF=0.6595;AA=C|||;VT=SNP
11	132986021	rs10894651	G	A	100	PASS	AC=2545;AF=0.508187;AN=5008;NS=2504;DP=11849;EAS_AF=0.5933;AMR_AF=0.5476;AFR_AF=0.407;EUR_AF=0.5119;SAS_AF=0.5256;AA=G|||;VT=SNP
11	132986166	rs7119374	G	A	100	PASS	AC=701;AF=0.139976;AN=5008;NS=2504;DP=15297;EAS_AF=0.2292;AMR_AF=0.0893;AFR_AF=0.1362;EUR_AF=0.0974;SAS_AF=0.1329;AA=A|||;VT=SNP
11	132986178	rs7119176	C	T	100	PASS	AC=3196;AF=0.638179;AN=5008;NS=2504;DP=15867;EAS_AF=0.8165;AMR_AF=0.6282;AFR_AF=0.5136;EUR_AF=0.6103;SAS_AF=0.6585;AA=T|||;VT=SNP
11	132986373	rs7119415	C	T	100	PASS	AC=720;AF=0.14377;AN=5008;NS=2504;DP=15648;EAS_AF=0.2242;AMR_AF=0.0908;AFR_AF=0.1528;EUR_AF=0.0974;SAS_AF=0.1339;AA=T|||;VT=SNP
11	132986489	rs2891029	G	A	100	PASS	AC=3177;AF=0.634385;AN=5008;NS=2504;DP=16354;EAS_AF=0.8155;AMR_AF=0.6268;AFR_AF=0.5015;EUR_AF=0.6103;SAS_AF=0.6575;AA=A|||;VT=SNP
11	132987009	rs76596169	T	A	100	PASS	AC=374;AF=0.0746805;AN=5008;NS=2504;DP=15072;EAS_AF=0.0675;AMR_AF=0.0778;AFR_AF=0.0053;EUR_AF=0.0666;SAS_AF=0.182;AA=t|||;VT=SNP
11	132987216	rs4427573	T	C	100	PASS	AC=3816;AF=0.761981;AN=5008;NS=2504;DP=19209;EAS_AF=0.8234;AMR_AF=0.7046;AFR_AF=0.8533;EUR_AF=0.6968;SAS_AF=0.683;AA=C|||;VT=SNP
11	132987288	rs79483183	A	G	100	PASS	AC=740;AF=0.147764;AN=5008;NS=2504;DP=19240;EAS_AF=0.2331;AMR_AF=0.1052;AFR_AF=0.1218;EUR_AF=0.1322;SAS_AF=0.1411;AA=A|||;VT=SNP
11	132988579	rs1158780	C	T	100	PASS	AC=3200;AF=0.638978;AN=5008;NS=2504;DP=18384;EAS_AF=0.8125;AMR_AF=0.6326;AFR_AF=0.5234;EUR_AF=0.6083;SAS_AF=0.6524;AA=T|||;VT=SNP
11	132989139	rs11223367	T	G	100	PASS	AC=3383;AF=0.675519;AN=5008;NS=2504;DP=16713;EAS_AF=0.8244;AMR_AF=0.6643;AFR_AF=0.5582;EUR_AF=0.673;SAS_AF=0.6912;AA=G|||;VT=SNP
11	132989341	rs55754342	A	G	100	PASS	AC=1047;AF=0.209065;AN=5008;NS=2504;DP=17006;EAS_AF=0.2321;AMR_AF=0.121;AFR_AF=0.2784;EUR_AF=0.1551;SAS_AF=0.2096;AA=A|||;VT=SNP
11	132989403	rs35454982	G	A	100	PASS	AC=1310;AF=0.261581;AN=5008;NS=2504;DP=16578;EAS_AF=0.2262;AMR_AF=0.1628;AFR_AF=0.4123;EUR_AF=0.2058;SAS_AF=0.2219;AA=C|||;VT=SNP
11	132990652	rs7130241	T	C	100	PASS	AC=2509;AF=0.500998;AN=5008;NS=2504;DP=19842;EAS_AF=0.6032;AMR_AF=0.5476;AFR_AF=0.3949;EUR_AF=0.5209;SAS_AF=0.4857;AA=T|||;VT=SNP
11	132990776	rs7117370	C	G	100	PASS	AC=2454;AF=0.490016;AN=5008;NS=2504;DP=19810;EAS_AF=0.5883;AMR_AF=0.5519;AFR_AF=0.3631;EUR_AF=0.5209;SAS_AF=0.4847;AA=C|||;VT=SNP
11	132991106	rs487270	T	C	100	PASS	AC=3340;AF=0.666933;AN=5008;NS=2504;DP=18540;EAS_AF=0.8224;AMR_AF=0.6657;AFR_AF=0.5915;EUR_AF=0.6571;SAS_AF=0.6196;AA=C|||;VT=SNP
11	132991583	rs476637	A	C	100	PASS	AC=3683;AF=0.735423;AN=5008;NS=2504;DP=18605;EAS_AF=0.8194;AMR_AF=0.696;AFR_AF=0.736;EUR_AF=0.7038;SAS_AF=0.7086;AA=C|||;VT=SNP
11	132991763	rs570969	C	A	100	PASS	AC=2415;AF=0.482228;AN=5008;NS=2504;DP=17121;EAS_AF=0.6558;AMR_AF=0.5562;AFR_AF=0.2526;EUR_AF=0.5417;SAS_AF=0.5;AA=A|||;VT=SNP
11	132992119	rs11600394	A	G	100	PASS	AC=445;AF=0.0888578;AN=5008;NS=2504;DP=19083;EAS_AF=0.1349;AMR_AF=0.1484;AFR_AF=0.0091;EUR_AF=0.1173;SAS_AF=0.0777;AA=A|||;VT=SNP
11	132992485	rs564448	C	T	100	PASS	AC=2411;AF=0.48143;AN=5008;NS=2504;DP=20341;EAS_AF=0.6577;AMR_AF=0.5605;AFR_AF=0.2489;EUR_AF=0.5398;SAS_AF=0.498;AA=T|||;VT=SNP
11	132992755	rs75562644	G	T	100	PASS	AC=250;AF=0.0499201;AN=5008;NS=2504;DP=19533;EAS_AF=0.1032;AMR_AF=0.0216;AFR_AF=0;EUR_AF=0.0318;SAS_AF=0.1012;AA=G|||;VT=SNP
11	132993735	rs525545	G	A	100	PASS	AC=279;AF=0.0557109;AN=5008;NS=2504;DP=18372;EAS_AF=0.0218;AMR_AF=0.0533;AFR_AF=0.0061;EUR_AF=0.0994;SAS_AF=0.1145;AA=g|||;VT=SNP
11	132994459	rs497481	A	C	100	PASS	AC=3657;AF=0.730232;AN=5008;NS=2504;DP=19175;EAS_AF=0.8244;AMR_AF=0.6931;AFR_AF=0.7269;EUR_AF=0.6938;SAS_AF=0.7014;AA=C|||;VT=SNP
11	132994604	rs481086	C	A	100	PASS	AC=2306;AF=0.460463;AN=5008;NS=2504;DP=18404;EAS_AF=0.6637;AMR_AF=0.5519;AFR_AF=0.1778;EUR_AF=0.5308;SAS_AF=0.4959;AA=C|||;VT=SNP
11	132995294	rs475353	C	T	100	PASS	AC=2313;AF=0.461861;AN=5008;NS=2504;DP=14450;EAS_AF=0.6726;AMR_AF=0.5519;AFR_AF=0.177;EUR_AF=0.5318;SAS_AF=0.4939;AA=C|||;VT=SNP
11	132995547	rs149833265	A	G	100	PASS	AC=23;AF=0.00459265;AN=5008;NS=2504;DP=7219;EAS_AF=0.0079;AMR_AF=0;AFR_AF=0;EUR_AF=0.0139;SAS_AF=0.001;AA=A|||;VT=SNP
11	132996397	rs547962	G	A	100	PASS	AC=2313;AF=0.461861;AN=5008;NS=2504;DP=21341;EAS_AF=0.6706;AMR_AF=0.5519;AFR_AF=0.1793;EUR_AF=0.5318;SAS_AF=0.4928;AA=G|||;VT=SNP
11	132997286	rs116984928	C	T	100	PASS	AC=90;AF=0.0179712;AN=5008;NS=2504;DP=17206;EAS_AF=0.0863;AMR_AF=0;AFR_AF=0.0008;EUR_AF=0;SAS_AF=0.002;AA=C|||;VT=SNP
11	132997823	rs514075	A	G	100	PASS	AC=4571;AF=0.91274;AN=5008;NS=2504;DP=14648;EAS_AF=0.8978;AMR_AF=0.9294;AFR_AF=0.9902;EUR_AF=0.8738;SAS_AF=0.8517;AA=G|||;VT=SNP
11	132998331	rs488322	C	T	100	PASS	AC=3630;AF=0.72484;AN=5008;NS=2504;DP=19134;EAS_AF=0.5883;AMR_AF=0.8069;AFR_AF=0.7156;EUR_AF=0.7684;SAS_AF=0.7751;AA=T|||;VT=SNP
11	132998841	rs55976085	A	G	100	PASS	AC=586;AF=0.117013;AN=5008;NS=2504;DP=18926;EAS_AF=0.0794;AMR_AF=0.0893;AFR_AF=0.2859;EUR_AF=0.0249;SAS_AF=0.0419;AA=A|||;VT=SNP
11	133000347	rs10894652	A	G	100	PASS	AC=1644;AF=0.328275;AN=5008;NS=2504;DP=17670;EAS_AF=0.3254;AMR_AF=0.4597;AFR_AF=0.4372;EUR_AF=0.2107;SAS_AF=0.2117;AA=A|||;VT=SNP
11	133001658	rs510720	G	C	100	PASS	AC=4038;AF=0.80631;AN=5008;NS=2504;DP=17600;EAS_AF=0.9881;AMR_AF=0.7723;AFR_AF=0.8956;EUR_AF=0.6392;SAS_AF=0.6943;AA=C|||;VT=SNP
11	133002178	rs1594524	T	C	100	PASS	AC=1694;AF=0.338259;AN=5008;NS=2504;DP=18379;EAS_AF=0.2292;AMR_AF=0.3775;AFR_AF=0.5983;EUR_AF=0.2107;SAS_AF=0.2025;AA=T|||;VT=SNP
11	133003677	rs11223368	T	C	100	PASS	AC=467;AF=0.0932508;AN=5008;NS=2504;DP=19364;EAS_AF=0.0526;AMR_AF=0.0937;AFR_AF=0.2095;EUR_AF=0.0378;SAS_AF=0.0348;AA=T|||;VT=SNP
11	133004236	rs101259	T	G	100	PASS	AC=1498;AF=0.299121;AN=5008;NS=2504;DP=20040;EAS_AF=0.5238;AMR_AF=0.3876;AFR_AF=0.1203;EUR_AF=0.2734;SAS_AF=0.273;AA=t|||;VT=SNP
11	133005131	rs1901913	C	T	100	PASS	AC=458;AF=0.0914537;AN=5008;NS=2504;DP=19391;EAS_AF=0.0357;AMR_AF=0.0461;AFR_AF=0.2239;EUR_AF=0.0219;SAS_AF=0.0736;AA=T|||;VT=SNP
11	133005679	rs1000687	C	G	100	PASS	AC=815;AF=0.16274;AN=5008;NS=2504;DP=17885;EAS_AF=0.2272;AMR_AF=0.0879;AFR_AF=0.1112;EUR_AF=0.175;SAS_AF=0.2065;AA=C|||;VT=SNP
11	133007834	rs11821620	T	A	100	PASS	AC=332;AF=0.0662939;AN=5008;NS=2504;DP=19973;EAS_AF=0.0357;AMR_AF=0.0317;AFR_AF=0.1369;EUR_AF=0.0219;SAS_AF=0.0726;AA=T|||;VT=SNP
11	133007943	rs73041167	C	T	100	PASS	AC=209;AF=0.0417332;AN=5008;NS=2504;DP=17795;EAS_AF=0.0357;AMR_AF=0.0231;AFR_AF=0.0492;EUR_AF=0.0219;SAS_AF=0.0716;AA=C|||;VT=SNP
11	133008293	rs10894653	A	G	100	PASS	AC=389;AF=0.0776757;AN=5008;NS=2504;DP=20477;EAS_AF=0.0387;AMR_AF=0.0908;AFR_AF=0.1377;EUR_AF=0.0298;SAS_AF=0.0767;AA=A|||;VT=SNP
11	133008300	rs10894654	C	T	100	PASS	AC=3143;AF=0.627596;AN=5008;NS=2504;DP=20439;EAS_AF=0.7321;AMR_AF=0.7579;AFR_AF=0.379;EUR_AF=0.7416;SAS_AF=0.6462;AA=C|||;VT=SNP
11	133008447	rs11602118	T	C	100	PASS	AC=817;AF=0.163139;AN=5008;NS=2504;DP=22523;EAS_AF=0.2262;AMR_AF=0.0879;AFR_AF=0.1104;EUR_AF=0.1759;SAS_AF=0.2096;AA=T|||;VT=SNP
11	133008497	rs11223369	C	T	100	PASS	AC=267;AF=0.0533147;AN=5008;NS=2504;DP=22326;EAS_AF=0.0387;AMR_AF=0.0821;AFR_AF=0.0499;EUR_AF=0.0298;SAS_AF=0.0767;AA=C|||;VT=SNP
11	133009021	rs11223370	G	C	100	PASS	AC=387;AF=0.0772764;AN=5008;NS=2504;DP=20818;EAS_AF=0.0387;AMR_AF=0.0908;AFR_AF=0.1362;EUR_AF=0.0298;SAS_AF=0.0767;AA=g|||;VT=SNP
11	133009268	rs11223371	T	C	100	PASS	AC=267;AF=0.0533147;AN=5008;NS=2504;DP=18666;EAS_AF=0.0387;AMR_AF=0.0821;AFR_AF=0.0499;EUR_AF=0.0298;SAS_AF=0.0767;AA=T|||;VT=SNP
11	133009671	rs7119950	C	T	100	PASS	AC=3138;AF=0.626597;AN=5008;NS=2504;DP=17204;EAS_AF=0.7312;AMR_AF=0.7579;AFR_AF=0.3782;EUR_AF=0.7396;SAS_AF=0.6452;AA=C|||;VT=SNP
11	133011002	rs72653406	C	A	100	PASS	AC=3559;AF=0.710663;AN=5008;NS=2504;DP=17148;EAS_AF=0.7688;AMR_AF=0.853;AFR_AF=0.5378;EUR_AF=0.7704;SAS_AF=0.7219;AA=t|||;VT=SNP
11	133012261	rs7101918	C	T	100	PASS	AC=809;AF=0.161542;AN=5008;NS=2504;DP=18120;EAS_AF=0.2262;AMR_AF=0.0865;AFR_AF=0.1074;EUR_AF=0.173;SAS_AF=0.2096;AA=C|||;VT=SNP
11	133012403	rs73023511	G	A	100	PASS	AC=293;AF=0.0585064;AN=5008;NS=2504;DP=21446;EAS_AF=0.0357;AMR_AF=0.0317;AFR_AF=0.1074;EUR_AF=0.0219;SAS_AF=0.0726;AA=G|||;VT=SNP
11	133012999	rs73023512	G	A	100	PASS	AC=293;AF=0.0585064;AN=5008;NS=2504;DP=24016;EAS_AF=0.0357;AMR_AF=0.0317;AFR_AF=0.1074;EUR_AF=0.0219;SAS_AF=0.0726;AA=G|||;VT=SNP
11	133013087	rs12419748	T	G	100	PASS	AC=969;AF=0.19349;AN=5008;NS=2504;DP=23514;EAS_AF=0.2282;AMR_AF=0.1081;AFR_AF=0.2126;EUR_AF=0.1769;SAS_AF=0.2096;AA=T|||;VT=SNP
11	133014138	rs11223373	G	A	100	PASS	AC=3103;AF=0.619609;AN=5008;NS=2504;DP=20397;EAS_AF=0.7321;AMR_AF=0.817;AFR_AF=0.3109;EUR_AF=0.7475;SAS_AF=0.6493;AA=G|||;VT=SNP
11	133014147	rs77471322	C	T	100	PASS	AC=68;AF=0.0135783;AN=5008;NS=2504;DP=19952;EAS_AF=0.0655;AMR_AF=0;AFR_AF=0;EUR_AF=0;SAS_AF=0.002;AA=C|||;VT=SNP
11	133014247	rs73023514	C	T	100	PASS	AC=293;AF=0.0585064;AN=5008;NS=2504;DP=20937;EAS_AF=0.0357;AMR_AF=0.0317;AFR_AF=0.1074;EUR_AF=0.0219;SAS_AF=0.0726;AA=C|||;VT=SNP
11	133014503	rs4323877	G	C	100	PASS	AC=4265;AF=0.851637;AN=5008;NS=2504;DP=20060;EAS_AF=0.9613;AMR_AF=0.9308;AFR_AF=0.6596;EUR_AF=0.9334;SAS_AF=0.8579;AA=G|||;VT=SNP
11	133014686	rs55954240	A	T	100	PASS	AC=349;AF=0.0696885;AN=5008;NS=2504;DP=21336;EAS_AF=0.0357;AMR_AF=0.0317;AFR_AF=0.1498;EUR_AF=0.0219;SAS_AF=0.0726;AA=A|||;VT=SNP
11	133015578	rs754048	G	A	100	PASS	AC=801;AF=0.159944;AN=5008;NS=2504;DP=19840;EAS_AF=0.2262;AMR_AF=0.0821;AFR_AF=0.1044;EUR_AF=0.172;SAS_AF=0.2096;AA=G|||;VT=SNP
11	133017116	rs4936184	G	T	100	PASS	AC=1514;AF=0.302316;AN=5008;NS=2504;DP=19052;EAS_AF=0.2133;AMR_AF=0.1974;AFR_AF=0.5325;EUR_AF=0.2068;SAS_AF=0.2556;AA=T|||;VT=SNP
11	133017463	rs67296539	C	T	100	PASS	AC=759;AF=0.151558;AN=5008;NS=2504;DP=20627;EAS_AF=0.0427;AMR_AF=0.1124;AFR_AF=0.4039;EUR_AF=0.0408;SAS_AF=0.0644;AA=C|||;VT=SNP
11	133017890	rs12787504	G	A	100	PASS	AC=767;AF=0.153155;AN=5008;NS=2504;DP=18783;EAS_AF=0.1567;AMR_AF=0.2363;AFR_AF=0.0764;EUR_AF=0.1561;SAS_AF=0.1912;AA=G|||;VT=SNP
11	133018136	rs11223374	T	C	100	PASS	AC=92;AF=0.0183706;AN=5008;NS=2504;DP=19762;EAS_AF=0.0367;AMR_AF=0.0605;AFR_AF=0.0008;EUR_AF=0.008;SAS_AF=0.0041;AA=T|||;VT=SNP
11	133019683	rs4430517	A	G	100	PASS	AC=2313;AF=0.461861;AN=5008;NS=2504;DP=19596;EAS_AF=0.2788;AMR_AF=0.2997;AFR_AF=0.7821;EUR_AF=0.326;SAS_AF=0.4724;AA=G|||;VT=SNP
11	133019923	rs2116390	T	G	100	PASS	AC=2341;AF=0.467452;AN=5008;NS=2504;DP=18811;EAS_AF=0.2778;AMR_AF=0.3026;AFR_AF=0.8033;EUR_AF=0.326;SAS_AF=0.4714;AA=G|||;VT=SNP
11	133020645	rs7130004	T	C	100	PASS	AC=2101;AF=0.419529;AN=5008;NS=2504;DP=17495;EAS_AF=0.2708;AMR_AF=0.2767;AFR_AF=0.7398;EUR_AF=0.2962;SAS_AF=0.3681;AA=C|||;VT=SNP
11	133020705	rs10791284	C	T	100	PASS	AC=1245;AF=0.248602;AN=5008;NS=2504;DP=17614;EAS_AF=0.2688;AMR_AF=0.1859;AFR_AF=0.2163;EUR_AF=0.2406;SAS_AF=0.3241;AA=T|||;VT=SNP
11	133020841	rs140059794	A	G	100	PASS	AC=55;AF=0.0109824;AN=5008;NS=2504;DP=16748;EAS_AF=0.0417;AMR_AF=0.0173;AFR_AF=0;EUR_AF=0;SAS_AF=0.001;AA=A|||;VT=SNP
11	133022266	rs147535298	G	T	100	PASS	AC=55;AF=0.0109824;AN=5008;NS=2504;DP=18809;EAS_AF=0.0536;AMR_AF=0;AFR_AF=0;EUR_AF=0;SAS_AF=0.001;AA=G|||;VT=SNP
11	133022507	rs11605052	C	T	100	PASS	AC=1057;AF=0.211062;AN=5008;NS=2504;DP=15196;EAS_AF=0.2371;AMR_AF=0.121;AFR_AF=0.1589;EUR_AF=0.2336;SAS_AF=0.2955;AA=C|||;VT=SNP
11	133022601	rs117018138	T	C	100	PASS	AC=52;AF=0.0103834;AN=5008;NS=2504;DP=16576;EAS_AF=0.0506;AMR_AF=0.0014;AFR_AF=0;EUR_AF=0;SAS_AF=0;AA=T|||;VT=SNP
11	133022768	rs73023525	T	C	100	PASS	AC=340;AF=0.0678914;AN=5008;NS=2504;DP=15797;EAS_AF=0.004;AMR_AF=0.0793;AFR_AF=0.0393;EUR_AF=0.1153;SAS_AF=0.1155;AA=t|||;VT=SNP
11	133022813	rs73023526	C	T	100	PASS	AC=353;AF=0.0704872;AN=5008;NS=2504;DP=15466;EAS_AF=0.005;AMR_AF=0.0807;AFR_AF=0.0477;EUR_AF=0.1153;SAS_AF=0.1155;AA=C|||;VT=SNP
11	133022952	rs61632329	G	T	100	PASS	AC=1653;AF=0.330072;AN=5008;NS=2504;DP=14925;EAS_AF=0.2361;AMR_AF=0.1888;AFR_AF=0.5053;EUR_AF=0.2704;SAS_AF=0.3517;AA=G|||;VT=SNP
11	133023741	rs56818011	G	A	100	PASS	AC=1387;AF=0.276957;AN=5008;NS=2504;DP=19019;EAS_AF=0.2282;AMR_AF=0.1571;AFR_AF=0.3828;EUR_AF=0.2445;SAS_AF=0.3027;AA=A|||;VT=SNP
11	133023806	rs66478746	G	A	100	PASS	AC=849;AF=0.169529;AN=5008;NS=2504;DP=19474;EAS_AF=0.004;AMR_AF=0.1037;AFR_AF=0.3949;EUR_AF=0.1243;SAS_AF=0.1288;AA=A|||;VT=SNP
11	133024044	rs4328223	A	G	100	PASS	AC=2316;AF=0.46246;AN=5008;NS=2504;DP=16239;EAS_AF=0.245;AMR_AF=0.2767;AFR_AF=0.7595;EUR_AF=0.3946;SAS_AF=0.4867;AA=G|||;VT=SNP
11	133024387	rs73023532	G	C	100	PASS	AC=366;AF=0.0730831;AN=5008;NS=2504;DP=14080;EAS_AF=0.004;AMR_AF=0.0692;AFR_AF=0.0658;EUR_AF=0.1153;SAS_AF=0.1135;AA=G|||;VT=SNP
11	133025627	rs76883876	T	G	100	PASS	AC=215;AF=0.0429313;AN=5008;NS=2504;DP=17776;EAS_AF=0.004;AMR_AF=0.0389;AFR_AF=0.0053;EUR_AF=0.0736;SAS_AF=0.1053;AA=T|||;VT=SNP
11	133025775	rs7108146	A	G	100	PASS	AC=1431;AF=0.285743;AN=5008;NS=2504;DP=16020;EAS_AF=0.244;AMR_AF=0.1787;AFR_AF=0.3026;EUR_AF=0.3032;SAS_AF=0.364;AA=G|||;VT=SNP
11	133026153	rs11602730	A	C	100	PASS	AC=1660;AF=0.33147;AN=5008;NS=2504;DP=18082;EAS_AF=0.244;AMR_AF=0.1916;AFR_AF=0.4561;EUR_AF=0.3042;SAS_AF=0.3804;AA=C|||;VT=SNP
11	133026354	rs2163561	C	T	100	PASS	AC=1365;AF=0.272564;AN=5008;NS=2504;DP=17043;EAS_AF=0.244;AMR_AF=0.17;AFR_AF=0.2685;EUR_AF=0.2913;SAS_AF=0.3609;AA=c|||;VT=SNP
11	133026971	rs75302811	C	G	100	PASS	AC=93;AF=0.0185703;AN=5008;NS=2504;DP=18099;EAS_AF=0.0575;AMR_AF=0.0058;AFR_AF=0.0015;EUR_AF=0.006;SAS_AF=0.0235;AA=c|||;VT=SNP
11	133030122	rs73023597	G	A	100	PASS	AC=124;AF=0.0247604;AN=5008;NS=2504;DP=18779;EAS_AF=0.004;AMR_AF=0.0389;AFR_AF=0.0068;EUR_AF=0.0527;SAS_AF=0.0317;AA=g|||;VT=SNP
11	133030566	rs4937750	G	C	100	PASS	AC=1375;AF=0.274561;AN=5008;NS=2504;DP=19049;EAS_AF=0.2411;AMR_AF=0.1715;AFR_AF=0.2753;EUR_AF=0.3012;SAS_AF=0.3538;AA=C|||;VT=SNP
11	133030595	rs4937751	G	A	100	PASS	AC=1344;AF=0.268371;AN=5008;NS=2504;DP=18509;EAS_AF=0.2421;AMR_AF=0.1628;AFR_AF=0.2678;EUR_AF=0.2853;SAS_AF=0.3538;AA=G|||;VT=SNP
11	133030840	rs7929891	G	A	100	PASS	AC=1343;AF=0.268171;AN=5008;NS=2504;DP=18659;EAS_AF=0.2411;AMR_AF=0.1628;AFR_AF=0.2678;EUR_AF=0.2853;SAS_AF=0.3538;AA=G|||;VT=SNP
11	133031484	rs7108112	G	A	100	PASS	AC=1367;AF=0.272963;AN=5008;NS=2504;DP=19825;EAS_AF=0.2381;AMR_AF=0.1671;AFR_AF=0.2685;EUR_AF=0.2982;SAS_AF=0.364;AA=G|||;VT=SNP
11	133031494	rs1563154	T	G	100	PASS	AC=55;AF=0.0109824;AN=5008;NS=2504;DP=20151;EAS_AF=0.0218;AMR_AF=0.036;AFR_AF=0;EUR_AF=0.008;SAS_AF=0;AA=T|||;VT=SNP
11	133032251	rs1077373	C	T	100	PASS	AC=1538;AF=0.307109;AN=5008;NS=2504;DP=17275;EAS_AF=0.2381;AMR_AF=0.1758;AFR_AF=0.388;EUR_AF=0.2893;SAS_AF=0.3804;AA=T|||;VT=SNP
11	133032299	rs7112210	G	A	100	PASS	AC=1415;AF=0.282548;AN=5008;NS=2504;DP=19411;EAS_AF=0.2381;AMR_AF=0.1643;AFR_AF=0.3116;EUR_AF=0.2803;SAS_AF=0.3753;AA=A|||;VT=SNP
11	133032317	rs80253582	C	T	100	PASS	AC=32;AF=0.00638978;AN=5008;NS=2504;DP=19277;EAS_AF=0.0228;AMR_AF=0.013;AFR_AF=0;EUR_AF=0;SAS_AF=0;AA=C|||;VT=SNP
11	133032755	rs4937752	A	C	100	PASS	AC=1188;AF=0.23722;AN=5008;NS=2504;DP=19891;EAS_AF=0.2391;AMR_AF=0.1311;AFR_AF=0.2133;EUR_AF=0.2406;SAS_AF=0.3395;AA=A|||;VT=SNP
11	133033859	rs1431773	G	A	100	PASS	AC=1613;AF=0.322085;AN=5008;NS=2504;DP=19798;EAS_AF=0.3591;AMR_AF=0.1859;AFR_AF=0.2526;EUR_AF=0.3459;SAS_AF=0.4499;AA=A|||;VT=SNP
11	133036105	rs4937753	T	C	100	PASS	AC=2063;AF=0.411941;AN=5008;NS=2504;DP=21220;EAS_AF=0.4276;AMR_AF=0.219;AFR_AF=0.3646;EUR_AF=0.4274;SAS_AF=0.5808;AA=T|||;VT=SNP
11	133037027	rs728341	G	T	100	PASS	AC=2503;AF=0.4998;AN=5008;NS=2504;DP=15297;EAS_AF=0.4028;AMR_AF=0.2493;AFR_AF=0.7156;EUR_AF=0.4294;SAS_AF=0.5583;AA=t|||;VT=SNP
11	133037241	rs1835725	T	C	100	PASS	AC=2103;AF=0.419928;AN=5008;NS=2504;DP=16276;EAS_AF=0.4018;AMR_AF=0.2378;AFR_AF=0.4062;EUR_AF=0.4414;SAS_AF=0.5644;AA=C|||;VT=SNP
11	133037292	rs1431774	G	A	100	PASS	AC=1875;AF=0.374401;AN=5008;NS=2504;DP=15235;EAS_AF=0.4008;AMR_AF=0.2118;AFR_AF=0.2648;EUR_AF=0.4264;SAS_AF=0.5573;AA=G|||;VT=SNP
11	133037343	rs1431775	G	C	100	PASS	AC=1937;AF=0.386781;AN=5008;NS=2504;DP=15669;EAS_AF=0.4008;AMR_AF=0.2133;AFR_AF=0.3086;EUR_AF=0.4294;SAS_AF=0.5573;AA=G|||;VT=SNP
11	133037827	rs7936411	C	T	100	PASS	AC=2197;AF=0.438698;AN=5008;NS=2504;DP=21343;EAS_AF=0.4008;AMR_AF=0.2334;AFR_AF=0.4985;EUR_AF=0.4284;SAS_AF=0.5532;AA=T|||;VT=SNP
11	133037884	rs7936420	A	C	100	PASS	AC=1983;AF=0.395966;AN=5008;NS=2504;DP=20249;EAS_AF=0.4216;AMR_AF=0.2133;AFR_AF=0.3306;EUR_AF=0.4284;SAS_AF=0.5542;AA=A|||;VT=SNP
11	133038247	rs7937126	G	A	100	PASS	AC=1890;AF=0.377396;AN=5008;NS=2504;DP=17264;EAS_AF=0.4216;AMR_AF=0.2118;AFR_AF=0.2625;EUR_AF=0.4264;SAS_AF=0.5542;AA=G|||;VT=SNP
11	133038418	rs10894655	A	G	100	PASS	AC=2069;AF=0.413139;AN=5008;NS=2504;DP=18067;EAS_AF=0.4206;AMR_AF=0.2233;AFR_AF=0.3918;EUR_AF=0.4284;SAS_AF=0.5532;AA=G|||;VT=SNP
11	133038676	rs4937754	A	G	100	PASS	AC=2069;AF=0.413139;AN=5008;NS=2504;DP=18316;EAS_AF=0.4196;AMR_AF=0.2233;AFR_AF=0.3926;EUR_AF=0.4284;SAS_AF=0.5532;AA=G|||;VT=SNP
11	133039199	rs7104871	T	C	100	PASS	AC=2026;AF=0.404553;AN=5008;NS=2504;DP=14543;EAS_AF=0.4206;AMR_AF=0.2233;AFR_AF=0.357;EUR_AF=0.4284;SAS_AF=0.5562;AA=C|||;VT=SNP
11	133040030	rs12792847	C	T	100	PASS	AC=2202;AF=0.439696;AN=5008;NS=2504;DP=15765;EAS_AF=0.4008;AMR_AF=0.2349;AFR_AF=0.5;EUR_AF=0.4284;SAS_AF=0.5552;AA=T|||;VT=SNP
11	133041348	rs7949158	C	T	100	PASS	AC=1975;AF=0.394369;AN=5008;NS=2504;DP=19215;EAS_AF=0.4008;AMR_AF=0.2176;AFR_AF=0.3359;EUR_AF=0.4284;SAS_AF=0.5573;AA=C|||;VT=SNP
11	133041637	rs4937755	C	T	100	PASS	AC=1906;AF=0.380591;AN=5008;NS=2504;DP=19451;EAS_AF=0.4008;AMR_AF=0.2147;AFR_AF=0.2874;EUR_AF=0.4254;SAS_AF=0.5573;AA=C|||;VT=SNP
11	133041906	rs4937756	A	G	100	PASS	AC=2095;AF=0.418331;AN=5008;NS=2504;DP=20591;EAS_AF=0.4236;AMR_AF=0.2262;AFR_AF=0.4002;EUR_AF=0.4284;SAS_AF=0.5634;AA=G|||;VT=SNP
11	133042592	rs1367861	T	C	100	PASS	AC=2090;AF=0.417332;AN=5008;NS=2504;DP=16649;EAS_AF=0.4147;AMR_AF=0.2277;AFR_AF=0.3971;EUR_AF=0.4304;SAS_AF=0.5685;AA=C|||;VT=SNP
11	133042658	rs1367862	A	G	100	PASS	AC=2085;AF=0.416334;AN=5008;NS=2504;DP=16839;EAS_AF=0.4107;AMR_AF=0.2277;AFR_AF=0.3986;EUR_AF=0.4274;SAS_AF=0.5685;AA=A|||;VT=SNP
11	133042686	rs1367863	G	T	100	PASS	AC=2084;AF=0.416134;AN=5008;NS=2504;DP=17112;EAS_AF=0.4107;AMR_AF=0.2277;AFR_AF=0.3979;EUR_AF=0.4274;SAS_AF=0.5685;AA=G|||;VT=SNP
11	133042777	rs1431776	A	G	100	PASS	AC=2116;AF=0.422524;AN=5008;NS=2504;DP=16748;EAS_AF=0.4097;AMR_AF=0.2277;AFR_AF=0.4153;EUR_AF=0.4284;SAS_AF=0.5777;AA=A|||;VT=SNP
11	133043234	rs513787	A	G	100	PASS	AC=2290;AF=0.457268;AN=5008;NS=2504;DP=19565;EAS_AF=0.4236;AMR_AF=0.2795;AFR_AF=0.4349;EUR_AF=0.4791;SAS_AF=0.6258;AA=A|||;VT=SNP
11	133043258	rs475056	A	G	100	PASS	AC=2424;AF=0.484026;AN=5008;NS=2504;DP=19678;EAS_AF=0.4196;AMR_AF=0.2867;AFR_AF=0.5234;EUR_AF=0.4801;SAS_AF=0.6411;AA=A|||;VT=SNP
11	133043728	rs60852973	C	A	100	PASS	AC=694;AF=0.138578;AN=5008;NS=2504;DP=19790;EAS_AF=0.1349;AMR_AF=0.0663;AFR_AF=0.2943;EUR_AF=0.0487;SAS_AF=0.0757;AA=A|||;VT=SNP
11	133043841	rs79802711	T	C	100	PASS	AC=607;AF=0.121206;AN=5008;NS=2504;DP=15432;EAS_AF=0.5724;AMR_AF=0.0014;AFR_AF=0.0008;EUR_AF=0.005;SAS_AF=0.0235;AA=t|||;VT=SNP
11	133043878	rs112590453	G	A	100	PASS	AC=81;AF=0.0161741;AN=5008;NS=2504;DP=16394;EAS_AF=0.004;AMR_AF=0.0245;AFR_AF=0.0136;EUR_AF=0.0258;SAS_AF=0.0164;AA=G|||;VT=SNP
11	133043895	rs520024	G	A	100	PASS	AC=581;AF=0.116014;AN=5008;NS=2504;DP=17426;EAS_AF=0.2768;AMR_AF=0.0793;AFR_AF=0.0416;EUR_AF=0.0726;SAS_AF=0.1217;AA=G|||;VT=SNP
11	133044057	rs79860538	C	G	100	PASS	AC=434;AF=0.0866613;AN=5008;NS=2504;DP=20069;EAS_AF=0.0585;AMR_AF=0.0937;AFR_AF=0.0915;EUR_AF=0.1362;SAS_AF=0.0532;AA=C|||;VT=SNP
11	133044380	rs528190	C	T	100	PASS	AC=940;AF=0.1877;AN=5008;NS=2504;DP=18692;EAS_AF=0.0784;AMR_AF=0.2363;AFR_AF=0.1936;EUR_AF=0.2048;SAS_AF=0.2403;AA=C|||;VT=SNP
11	133045529	rs483043	A	G	100	PASS	AC=2308;AF=0.460863;AN=5008;NS=2504;DP=15233;EAS_AF=0.1994;AMR_AF=0.5605;AFR_AF=0.6225;EUR_AF=0.4344;SAS_AF=0.4683;AA=A|||;VT=SNP
11	133045603	rs7115383	G	A	100	PASS	AC=687;AF=0.137181;AN=5008;NS=2504;DP=13451;EAS_AF=0.0298;AMR_AF=0.1484;AFR_AF=0.2088;EUR_AF=0.1451;SAS_AF=0.135;AA=G|||;VT=SNP
11	133045858	rs10894656	G	A	100	PASS	AC=788;AF=0.157348;AN=5008;NS=2504;DP=19434;EAS_AF=0.1478;AMR_AF=0.2291;AFR_AF=0.1959;EUR_AF=0.0944;SAS_AF=0.1288;AA=G|||;VT=SNP
11	133046926	rs538171	C	T	100	PASS	AC=3085;AF=0.616014;AN=5008;NS=2504;DP=17174;EAS_AF=0.1974;AMR_AF=0.6844;AFR_AF=0.9342;EUR_AF=0.6412;SAS_AF=0.5429;AA=T|||;VT=SNP
11	133047507	rs7116982	T	C	100	PASS	AC=704;AF=0.140575;AN=5008;NS=2504;DP=16820;EAS_AF=0.0298;AMR_AF=0.1585;AFR_AF=0.2027;EUR_AF=0.162;SAS_AF=0.136;AA=T|||;VT=SNP
11	133047993	rs1563155	A	G	100	PASS	AC=2343;AF=0.467851;AN=5008;NS=2504;DP=17922;EAS_AF=0.1964;AMR_AF=0.5144;AFR_AF=0.6536;EUR_AF=0.4602;SAS_AF=0.4714;AA=A|||;VT=SNP
11	133048299	rs116920183	C	G	100	PASS	AC=60;AF=0.0119808;AN=5008;NS=2504;DP=15411;EAS_AF=0.0575;AMR_AF=0;AFR_AF=0.0008;EUR_AF=0;SAS_AF=0.001;AA=C|||;VT=SNP
11	133048383	rs559280	G	C	100	PASS	AC=3038;AF=0.606629;AN=5008;NS=2504;DP=14536;EAS_AF=0.1974;AMR_AF=0.6297;AFR_AF=0.9327;EUR_AF=0.6392;SAS_AF=0.5378;AA=C|||;VT=SNP
11	133048659	rs515197	T	C	100	PASS	AC=2793;AF=0.557708;AN=5008;NS=2504;DP=15366;EAS_AF=0.1984;AMR_AF=0.67;AFR_AF=0.7163;EUR_AF=0.6461;SAS_AF=0.5429;AA=C|||;VT=SNP
11	133049146	rs2567681	C	A	100	PASS	AC=1339;AF=0.267372;AN=5008;NS=2504;DP=15233;EAS_AF=0.0218;AMR_AF=0.2161;AFR_AF=0.4107;EUR_AF=0.329;SAS_AF=0.2996;AA=A|||;VT=SNP
11	133049561	rs524165	T	C	100	PASS	AC=2411;AF=0.48143;AN=5008;NS=2504;DP=20914;EAS_AF=0.1954;AMR_AF=0.5735;AFR_AF=0.6604;EUR_AF=0.4732;SAS_AF=0.4775;AA=T|||;VT=SNP
11	133051091	rs11606197	T	C	100	PASS	AC=1209;AF=0.241414;AN=5008;NS=2504;DP=15648;EAS_AF=0.1438;AMR_AF=0.2666;AFR_AF=0.447;EUR_AF=0.1431;SAS_AF=0.1472;AA=C|||;VT=SNP
11	133052267	rs483591	T	G	100	PASS	AC=586;AF=0.117013;AN=5008;NS=2504;DP=20253;EAS_AF=0.0208;AMR_AF=0.1124;AFR_AF=0.0658;EUR_AF=0.1879;SAS_AF=0.2157;AA=T|||;VT=SNP
11	133052376	rs566977	G	A	100	PASS	AC=3021;AF=0.603235;AN=5008;NS=2504;DP=18914;EAS_AF=0.1915;AMR_AF=0.634;AFR_AF=0.9289;EUR_AF=0.6302;SAS_AF=0.5378;AA=A|||;VT=SNP
11	133052404	rs484610	G	T	100	PASS	AC=3022;AF=0.603435;AN=5008;NS=2504;DP=18631;EAS_AF=0.1915;AMR_AF=0.634;AFR_AF=0.9297;EUR_AF=0.6302;SAS_AF=0.5378;AA=C|||;VT=SNP
11	133053490	rs138783976	A	G	100	PASS	AC=38;AF=0.00758786;AN=5008;NS=2504;DP=19394;EAS_AF=0.0377;AMR_AF=0;AFR_AF=0;EUR_AF=0;SAS_AF=0;AA=A|||;VT=SNP
11	133053807	rs10894658	C	T	100	PASS	AC=503;AF=0.100439;AN=5008;NS=2504;DP=22612;EAS_AF=0.256;AMR_AF=0.0706;AFR_AF=0.0045;EUR_AF=0.0855;SAS_AF=0.1063;AA=C|||;VT=SNP
11	133054485	rs11223382	A	C	100	PASS	AC=603;AF=0.120407;AN=5008;NS=2504;DP=16710;EAS_AF=0.0308;AMR_AF=0.1628;AFR_AF=0.121;EUR_AF=0.1909;SAS_AF=0.1094;AA=A|||;VT=SNP
11	133055664	rs12417211	T	C	100	PASS	AC=494;AF=0.0986422;AN=5008;NS=2504;DP=18928;EAS_AF=0.0308;AMR_AF=0.1614;AFR_AF=0.0461;EUR_AF=0.1899;SAS_AF=0.1012;AA=T|||;VT=SNP
11	133057260	rs558298	A	G	100	PASS	AC=912;AF=0.182109;AN=5008;NS=2504;DP=20802;EAS_AF=0.13;AMR_AF=0.2695;AFR_AF=0.2057;EUR_AF=0.169;SAS_AF=0.1554;AA=A|||;VT=SNP
11	133057421	rs55649525	C	T	100	PASS	AC=561;AF=0.112021;AN=5008;NS=2504;DP=21202;EAS_AF=0.0268;AMR_AF=0.0879;AFR_AF=0.0998;EUR_AF=0.1471;SAS_AF=0.1973;AA=C|||;VT=SNP
11	133057481	rs55983503	A	G	100	PASS	AC=623;AF=0.124401;AN=5008;NS=2504;DP=19810;EAS_AF=0.0258;AMR_AF=0.0965;AFR_AF=0.1415;EUR_AF=0.1491;SAS_AF=0.1973;AA=A|||;VT=SNP
11	133057798	rs11223384	T	C	100	PASS	AC=527;AF=0.105232;AN=5008;NS=2504;DP=20231;EAS_AF=0.2669;AMR_AF=0.072;AFR_AF=0.0053;EUR_AF=0.0905;SAS_AF=0.1125;AA=T|||;VT=SNP
11	133057855	rs535920	C	T	100	PASS	AC=2151;AF=0.429513;AN=5008;NS=2504;DP=19755;EAS_AF=0.1548;AMR_AF=0.4539;AFR_AF=0.6362;EUR_AF=0.4245;SAS_AF=0.4213;AA=C|||;VT=SNP
11	133057864	rs535956	C	T	100	PASS	AC=2154;AF=0.430112;AN=5008;NS=2504;DP=19473;EAS_AF=0.1548;AMR_AF=0.4539;AFR_AF=0.6362;EUR_AF=0.4254;SAS_AF=0.4233;AA=C|||;VT=SNP
11	133057966	rs575803	G	A	100	PASS	AC=2155;AF=0.430312;AN=5008;NS=2504;DP=20969;EAS_AF=0.1548;AMR_AF=0.4539;AFR_AF=0.6369;EUR_AF=0.4235;SAS_AF=0.4254;AA=G|||;VT=SNP
11	133058127	rs574712	T	A	100	PASS	AC=901;AF=0.179912;AN=5008;NS=2504;DP=18524;EAS_AF=0.127;AMR_AF=0.2666;AFR_AF=0.205;EUR_AF=0.168;SAS_AF=0.1513;AA=T|||;VT=SNP
11	133058717	rs514337	T	C	100	PASS	AC=3602;AF=0.719249;AN=5008;NS=2504;DP=17608;EAS_AF=0.4534;AMR_AF=0.7651;AFR_AF=0.938;EUR_AF=0.7306;SAS_AF=0.6534;AA=C|||;VT=SNP
11	133059597	rs10894659	T	C	100	PASS	AC=1168;AF=0.233227;AN=5008;NS=2504;DP=18004;EAS_AF=0.0327;AMR_AF=0.2579;AFR_AF=0.3427;EUR_AF=0.3201;SAS_AF=0.1851;AA=C|||;VT=SNP
11	133060271	rs510960	T	C	100	PASS	AC=639;AF=0.127596;AN=5008;NS=2504;DP=19290;EAS_AF=0.0268;AMR_AF=0.1542;AFR_AF=0.0749;EUR_AF=0.1909;SAS_AF=0.2188;AA=T|||;VT=SNP
11	133060310	rs1869444	C	T	100	PASS	AC=698;AF=0.139377;AN=5008;NS=2504;DP=19580;EAS_AF=0.0327;AMR_AF=0.1484;AFR_AF=0.2428;EUR_AF=0.1292;SAS_AF=0.1135;AA=C|||;VT=SNP
11	133060971	rs7938176	A	G	100	PASS	AC=731;AF=0.145966;AN=5008;NS=2504;DP=15698;EAS_AF=0.0327;AMR_AF=0.1513;AFR_AF=0.2481;EUR_AF=0.1481;SAS_AF=0.1186;AA=G|||;VT=SNP
11	133060998	rs2382620	A	G	100	PASS	AC=810;AF=0.161741;AN=5008;NS=2504;DP=15407;EAS_AF=0.129;AMR_AF=0.245;AFR_AF=0.1884;EUR_AF=0.1203;SAS_AF=0.1431;AA=A|||;VT=SNP
11	133061067	rs2382621	G	A	100	PASS	AC=889;AF=0.177516;AN=5008;NS=2504;DP=15577;EAS_AF=0.129;AMR_AF=0.2522;AFR_AF=0.2489;EUR_AF=0.1203;SAS_AF=0.137;AA=G|||;VT=SNP
11	133062408	rs7121368	G	A	100	PASS	AC=1976;AF=0.394569;AN=5008;NS=2504;DP=21206;EAS_AF=0.0595;AMR_AF=0.3588;AFR_AF=0.6165;EUR_AF=0.4732;SAS_AF=0.3845;AA=A|||;VT=SNP
11	133062995	rs61910353	C	T	100	PASS	AC=730;AF=0.145767;AN=5008;NS=2504;DP=16139;EAS_AF=0.119;AMR_AF=0.2378;AFR_AF=0.1823;EUR_AF=0.1163;SAS_AF=0.089;AA=C|||;VT=SNP
11	133063327	rs476840	T	G	100	PASS	AC=546;AF=0.109026;AN=5008;NS=2504;DP=16320;EAS_AF=0.0278;AMR_AF=0.0677;AFR_AF=0.1036;EUR_AF=0.1372;SAS_AF=0.2004;AA=C|||;VT=SNP
11	133063654	rs528685	G	T	100	PASS	AC=3025;AF=0.604034;AN=5008;NS=2504;DP=15042;EAS_AF=0.1786;AMR_AF=0.6398;AFR_AF=0.9735;EUR_AF=0.6342;SAS_AF=0.4867;AA=T|||;VT=SNP
11	133064026	rs66856360	T	C	100	PASS	AC=892;AF=0.178115;AN=5008;NS=2504;DP=14883;EAS_AF=0.0327;AMR_AF=0.1931;AFR_AF=0.2897;EUR_AF=0.2117;SAS_AF=0.1319;AA=T|||;VT=SNP
11	133064819	rs79705075	G	A	100	PASS	AC=87;AF=0.0173722;AN=5008;NS=2504;DP=19951;EAS_AF=0.0675;AMR_AF=0;AFR_AF=0;EUR_AF=0;SAS_AF=0.0194;AA=G|||;VT=SNP
11	133065436	rs476154	C	G	100	PASS	AC=413;AF=0.0824681;AN=5008;NS=2504;DP=21190;EAS_AF=0.0278;AMR_AF=0.0605;AFR_AF=0.0227;EUR_AF=0.1262;SAS_AF=0.1902;AA=C|||;VT=SNP
11	133065775	rs77380254	C	G	100	PASS	AC=401;AF=0.0800719;AN=5008;NS=2504;DP=20398;EAS_AF=0.0288;AMR_AF=0.0908;AFR_AF=0.0469;EUR_AF=0.0755;SAS_AF=0.1748;AA=C|||;VT=SNP
11	133066362	rs4598679	C	T	100	PASS	AC=1756;AF=0.350639;AN=5008;NS=2504;DP=19180;EAS_AF=0.1518;AMR_AF=0.4366;AFR_AF=0.5885;EUR_AF=0.3072;SAS_AF=0.2178;AA=C|||;VT=SNP
11	133066456	rs147577959	G	T	100	PASS	AC=36;AF=0.0071885;AN=5008;NS=2504;DP=20213;EAS_AF=0.0347;AMR_AF=0;AFR_AF=0;EUR_AF=0;SAS_AF=0.001;AA=G|||;VT=SNP
11	133067225	rs11820373	A	C	100	PASS	AC=690;AF=0.13778;AN=5008;NS=2504;DP=20299;EAS_AF=0.119;AMR_AF=0.2277;AFR_AF=0.1861;EUR_AF=0.0944;SAS_AF=0.0726;AA=A|||;VT=SNP
11	133067229	rs138272649	A	G	100	PASS	AC=29;AF=0.00579073;AN=5008;NS=2504;DP=20434;EAS_AF=0.0288;AMR_AF=0;AFR_AF=0;EUR_AF=0;SAS_AF=0;AA=A|||;VT=SNP
11	133067347	rs78656210	G	A	100	PASS	AC=384;AF=0.0766773;AN=5008;NS=2504;DP=19735;EAS_AF=0.0268;AMR_AF=0.0447;AFR_AF=0.0492;EUR_AF=0.0865;SAS_AF=0.1779;AA=G|||;VT=SNP
11	133068080	rs492972	C	A	100	PASS	AC=2551;AF=0.509385;AN=5008;NS=2504;DP=18667;EAS_AF=0.1796;AMR_AF=0.5778;AFR_AF=0.8457;EUR_AF=0.4443;SAS_AF=0.4131;AA=C|||;VT=SNP
11	133068485	rs505690	A	G	100	PASS	AC=3072;AF=0.613419;AN=5008;NS=2504;DP=21863;EAS_AF=0.1786;AMR_AF=0.6931;AFR_AF=0.9735;EUR_AF=0.6412;SAS_AF=0.4898;AA=G|||;VT=SNP
11	133068502	rs117294837	A	G	100	PASS	AC=134;AF=0.0267572;AN=5008;NS=2504;DP=21653;EAS_AF=0.0327;AMR_AF=0.0576;AFR_AF=0.0008;EUR_AF=0.0189;SAS_AF=0.0419;AA=A|||;VT=SNP
11	133068557	rs505494	C	T	100	PASS	AC=3072;AF=0.613419;AN=5008;NS=2504;DP=20155;EAS_AF=0.1796;AMR_AF=0.6931;AFR_AF=0.9728;EUR_AF=0.6402;SAS_AF=0.4908;AA=T|||;VT=SNP
11	133069320	rs476892	G	A	100	PASS	AC=2853;AF=0.569688;AN=5008;NS=2504;DP=17064;EAS_AF=0.1786;AMR_AF=0.6268;AFR_AF=0.8812;EUR_AF=0.6044;SAS_AF=0.4755;AA=G|||;VT=SNP
11	133069322	rs11826488	G	A	100	PASS	AC=717;AF=0.143171;AN=5008;NS=2504;DP=17134;EAS_AF=0.1181;AMR_AF=0.2305;AFR_AF=0.2073;EUR_AF=0.0924;SAS_AF=0.0726;AA=G|||;VT=SNP
11	133069420	rs515478	T	C	100	PASS	AC=3072;AF=0.613419;AN=5008;NS=2504;DP=14323;EAS_AF=0.1905;AMR_AF=0.6931;AFR_AF=0.966;EUR_AF=0.6402;SAS_AF=0.4888;AA=C|||;VT=SNP
11	133069972	rs76014673	C	A	100	PASS	AC=323;AF=0.0644968;AN=5008;NS=2504;DP=17688;EAS_AF=0.0268;AMR_AF=0.0432;AFR_AF=0.0053;EUR_AF=0.0865;SAS_AF=0.1759;AA=C|||;VT=SNP
11	133070130	rs542651	G	T	100	PASS	AC=2846;AF=0.568291;AN=5008;NS=2504;DP=18515;EAS_AF=0.1776;AMR_AF=0.6268;AFR_AF=0.8759;EUR_AF=0.6044;SAS_AF=0.4765;AA=g|||;VT=SNP
11	133070824	rs78247979	A	C	100	PASS	AC=368;AF=0.0734824;AN=5008;NS=2504;DP=18284;EAS_AF=0.0268;AMR_AF=0.0965;AFR_AF=0.0053;EUR_AF=0.0915;SAS_AF=0.1789;AA=A|||;VT=SNP
11	133071326	rs493151	A	T	100	PASS	AC=2954;AF=0.589856;AN=5008;NS=2504;DP=17863;EAS_AF=0.1925;AMR_AF=0.6873;AFR_AF=0.8828;EUR_AF=0.6342;SAS_AF=0.4888;AA=T|||;VT=SNP
11	133071392	rs509892	T	C	100	PASS	AC=2953;AF=0.589657;AN=5008;NS=2504;DP=17781;EAS_AF=0.1925;AMR_AF=0.6859;AFR_AF=0.8828;EUR_AF=0.6342;SAS_AF=0.4888;AA=T|||;VT=SNP
11	133071523	rs11607110	G	T	100	PASS	AC=424;AF=0.0846645;AN=5008;NS=2504;DP=19676;EAS_AF=0.0278;AMR_AF=0.0476;AFR_AF=0.0787;EUR_AF=0.0865;SAS_AF=0.1759;AA=G|||;VT=SNP
11	133071681	rs1869445	A	G	100	PASS	AC=405;AF=0.0808706;AN=5008;NS=2504;DP=17195;EAS_AF=0.2034;AMR_AF=0.1023;AFR_AF=0.0015;EUR_AF=0.0199;SAS_AF=0.1094;AA=A|||;VT=SNP
11	133071687	rs489949	T	C	100	PASS	AC=3080;AF=0.615016;AN=5008;NS=2504;DP=17022;EAS_AF=0.1915;AMR_AF=0.6945;AFR_AF=0.966;EUR_AF=0.6451;SAS_AF=0.4898;AA=C|||;VT=SNP
11	133072142	rs7948052	T	C	100	PASS	AC=781;AF=0.15595;AN=5008;NS=2504;DP=17737;EAS_AF=0.0327;AMR_AF=0.2133;AFR_AF=0.146;EUR_AF=0.2753;SAS_AF=0.1329;AA=T|||;VT=SNP
```
