## Supplementary material for "Characterization of shared and ancestry-specific signals driving complex traits using multi-ancestry fine-mapping": mesusieoutput

```
                 eur          afr      eur_afr
   [1,] 3.578678e-10 1.056739e-10 1.116991e-10
   [2,] 1.214965e-10 1.085373e-10 2.022810e-11
   [3,] 1.567025e-10 9.699228e-10 1.947534e-10
   [4,] 9.783803e-11 1.036903e-10 1.827541e-11
   [5,] 1.845567e-10 1.255279e-10 4.369767e-11
   [6,] 1.059160e-10 1.020533e-10 1.936728e-11
   [7,] 1.402044e-10 7.567889e-10 1.392989e-10
   [8,] 1.718755e-10 1.260715e-10 4.196896e-11
   [9,] 9.526143e-11 9.801634e-11 1.872662e-11
  [10,] 1.008891e-10 9.849673e-11 1.938673e-11
  [11,] 1.457760e-10 8.020289e-11 2.573481e-11
  [12,] 9.377242e-11 1.053819e-10 1.785815e-11
  [13,] 1.453895e-10 8.661201e-11 2.328295e-11
  [14,] 1.016808e-10 1.082050e-10 1.854583e-11
  [15,] 1.448985e-10 8.799655e-11 2.284806e-11
  [16,] 9.594872e-11 1.141196e-10 1.754035e-11
  [17,] 1.764739e-10 1.255776e-10 4.263624e-11
  [18,] 3.680847e-10 9.930866e-11 1.001111e-10
  [19,] 1.021037e-10 1.157933e-10 1.798578e-11
  [20,] 1.857124e-10 1.254379e-10 4.401582e-11
  [21,] 1.103988e-10 1.233569e-09 1.116718e-10
  [22,] 3.681347e-10 9.514145e-11 8.909912e-11
  [23,] 1.123071e-10 1.271163e-09 1.172986e-10
  [24,] 1.239482e-10 8.379740e-10 1.171941e-10
  [25,] 1.306331e-10 1.369948e-10 1.903477e-11
  [26,] 1.816308e-10 1.242882e-10 4.239654e-11
  [27,] 1.695495e-10 1.241055e-10 4.027029e-11
  [28,] 1.895867e-10 1.255588e-10 4.509093e-11
  [29,] 1.893157e-10 1.241227e-10 4.344801e-11
  [30,] 1.858366e-10 1.245832e-10 4.339547e-11
  [31,] 1.276472e-10 8.106233e-10 1.218440e-10
  [32,] 7.680236e-11 2.105803e-10 3.062055e-11
  [33,] 1.324175e-10 8.098565e-10 1.298265e-10
  [34,] 2.784850e-10 1.000012e-10 2.981069e-11
  [35,] 1.602216e-10 1.236832e-10 3.835513e-11
  [36,] 2.277474e-10 9.643289e-11 2.619237e-11
  [37,] 6.529865e-11 1.553429e-10 1.247471e-11
  [38,] 2.474562e-10 9.371918e-11 6.047570e-11
  [39,] 1.141466e-10 5.048224e-10 8.919017e-11
  [40,] 2.256739e-10 1.597745e-10 1.985583e-11
  [41,] 1.010767e-09 8.750134e-11 9.506737e-11
  [42,] 1.128862e-10 4.679385e-10 8.466558e-11
  [43,] 2.779542e-10 1.637528e-10 2.167552e-11
  [44,] 1.181251e-10 3.808561e-10 8.043663e-11
  [45,] 1.253121e-09 8.625960e-11 1.206903e-10
  [46,] 1.247685e-09 8.835714e-11 9.946828e-11
  [47,] 3.981461e-10 9.560482e-11 6.063626e-11
  [48,] 3.172927e-10 9.871824e-11 4.742810e-11
  [49,] 5.327873e-10 9.524378e-11 1.064496e-10
  [50,] 7.918783e-11 2.624462e-10 2.123287e-11
  [51,] 1.854225e-10 2.077509e-10 8.055107e-11
  [52,] 7.878751e-11 9.004659e-11 1.924675e-11
  [53,] 8.469110e-11 3.161678e-10 4.398427e-11
  [54,] 1.136521e-10 1.468289e-10 3.383553e-11
  [55,] 1.566808e-10 1.493949e-10 4.634274e-11
  [56,] 1.719938e-10 1.034285e-10 3.162726e-11
  [57,] 1.179525e-10 1.061896e-10 2.435111e-11
  [58,] 9.797827e-11 1.089168e-10 2.136648e-11
  [59,] 8.072323e-11 2.265527e-10 1.473565e-11
  [60,] 9.482872e-11 1.156045e-10 2.072223e-11
  [61,] 7.808401e-11 1.321586e-10 1.398030e-11
  [62,] 8.117628e-11 1.034070e-10 2.068096e-11
  [63,] 1.245802e-10 1.448000e-10 3.729146e-11
  [64,] 1.163761e-10 1.445127e-10 3.449017e-11
  [65,] 1.146415e-10 1.424881e-10 3.307802e-11
  [66,] 1.171011e-10 1.425936e-10 3.376394e-11
  [67,] 1.173940e-10 1.426211e-10 3.385705e-11
  [68,] 1.252264e-10 1.419561e-10 3.614264e-11
  [69,] 6.071036e-11 3.177752e-10 2.199172e-11
  [70,] 1.067241e-10 2.593283e-10 4.910081e-11
  [71,] 1.223379e-10 1.418466e-10 3.500487e-11
  [72,] 4.767426e-11 9.922977e-11 1.329493e-11
  [73,] 1.181379e-10 1.459633e-10 3.561378e-11
  [74,] 1.074009e-10 2.629375e-10 5.242257e-11
  [75,] 1.243646e-10 1.419833e-10 3.575142e-11
  [76,] 1.404712e-10 1.504717e-10 4.439305e-11
  [77,] 1.243615e-10 1.419923e-10 3.590936e-11
  [78,] 4.735586e-11 1.014379e-10 1.403170e-11
  [79,] 1.199113e-10 1.469819e-10 3.667730e-11
  [80,] 1.274917e-10 1.429753e-10 3.785179e-11
  [81,] 1.278974e-10 1.428110e-10 3.786479e-11
  [82,] 1.360896e-10 1.434770e-10 4.056467e-11
  [83,] 1.261816e-10 1.357531e-10 3.151385e-11
  [84,] 1.282657e-10 1.341541e-10 3.225850e-11
  [85,] 5.592337e-11 1.936961e-10 1.732960e-11
  [86,] 1.286783e-10 1.341541e-10 3.232516e-11
  [87,] 1.243615e-10 1.357826e-10 3.111517e-11
  [88,] 1.433757e-10 1.348322e-10 3.433186e-11
  [89,] 1.074569e-10 2.774357e-10 5.395162e-11
  [90,] 4.679485e-11 8.064383e-11 1.300209e-11
  [91,] 5.357506e-11 1.948310e-10 1.804811e-11
  [92,] 1.239998e-10 1.355774e-10 3.102856e-11
  [93,] 1.061413e-10 2.867633e-10 5.373677e-11
  [94,] 5.492359e-11 1.831375e-10 1.769388e-11
  [95,] 3.367541e-10 2.429209e-10 6.408406e-11
  [96,] 5.028039e-11 1.407872e-10 1.598016e-11
  [97,] 1.270595e-10 1.402181e-10 3.676865e-11
  [98,] 1.270595e-10 1.399284e-10 3.668590e-11
  [99,] 1.254448e-10 1.394075e-10 3.552512e-11
 [100,] 4.792152e-11 8.476753e-11 1.292247e-11
 [101,] 1.034741e-10 2.954644e-10 5.232744e-11
 [102,] 1.061225e-10 2.986511e-10 5.496640e-11
 [103,] 1.209470e-10 1.392921e-10 3.450715e-11
 [104,] 1.307542e-10 1.404198e-10 3.793662e-11
 [105,] 5.564977e-11 9.909433e-11 1.594885e-11
 [106,] 5.590121e-11 9.850764e-11 1.594848e-11
 [107,] 4.968138e-11 8.970486e-11 1.502919e-11
 [108,] 5.129555e-11 2.042077e-10 2.104401e-11
 [109,] 4.727798e-11 1.321064e-10 1.618015e-11
 [110,] 9.158567e-11 2.951774e-10 3.812152e-11
 [111,] 1.014325e-10 3.030679e-10 5.090867e-11
 [112,] 5.596773e-11 4.250341e-10 3.668691e-11
 [113,] 1.012230e-10 3.016267e-10 5.055776e-11
 [114,] 7.017006e-11 1.546031e-10 2.281877e-11
 [115,] 5.800990e-11 4.636237e-10 2.482716e-11
 [116,] 5.738415e-11 4.483548e-10 2.566260e-11
 [117,] 5.738415e-11 4.559069e-10 2.580408e-11
 [118,] 1.127853e-10 1.437765e-10 3.383017e-11
 [119,] 1.198419e-10 1.460716e-10 3.674877e-11
 [120,] 1.078059e-10 2.773655e-10 3.408777e-11
 [121,] 5.489180e-11 1.689673e-10 1.628315e-11
 [122,] 5.716743e-11 1.119761e-10 1.705413e-11
 [123,] 1.079093e-10 1.365768e-10 2.803263e-11
 [124,] 5.029873e-11 8.092887e-11 1.418557e-11
 [125,] 5.740969e-11 4.485332e-10 3.124467e-11
 [126,] 1.078197e-10 2.664851e-10 3.369683e-11
 [127,] 1.079233e-10 2.981550e-10 3.471500e-11
 [128,] 9.265062e-11 7.175887e-11 2.483386e-11
 [129,] 1.060276e-10 2.702902e-10 3.550063e-11
 [130,] 5.585301e-11 1.299116e-10 1.515678e-11
 [131,] 4.653385e-11 7.525276e-11 1.313806e-11
 [132,] 4.941042e-11 7.987771e-11 1.414450e-11
 [133,] 4.927672e-11 1.579315e-10 1.920330e-11
 [134,] 5.191594e-11 1.100325e-10 1.940471e-11
 [135,] 4.637878e-11 8.899661e-11 1.408770e-11
 [136,] 5.790401e-11 1.066080e-10 1.688033e-11
 [137,] 1.140577e-10 7.450554e-11 3.047157e-11
 [138,] 1.322138e-10 8.391428e-11 4.211866e-11
 [139,] 2.037531e-10 2.106807e-10 1.614515e-10
 [140,] 1.855251e-10 7.843951e-11 3.412282e-11
 [141,] 1.896919e-10 7.880296e-11 3.496152e-11
 [142,] 1.752314e-10 7.892778e-11 3.351260e-11
 [143,] 4.753415e-11 2.079427e-10 1.656489e-11
 [144,] 1.330525e-10 2.950023e-09 4.100734e-10
 [145,] 1.341890e-10 2.966870e-09 4.205861e-10
 [146,] 1.171879e-10 2.089226e-10 3.701696e-11
 [147,] 1.211749e-10 8.553081e-11 2.957115e-11
 [148,] 3.526641e-10 1.809460e-10 2.506285e-10
 [149,] 3.488312e-10 1.262727e-09 1.171853e-09
 [150,] 3.495122e-10 1.831708e-09 1.405898e-09
 [151,] 4.742720e-10 1.410034e-09 1.965405e-09
 [152,] 1.199171e-09 4.815504e-09 1.983879e-08
 [153,] 1.147130e-09 2.114504e-09 8.855714e-09
 [154,] 1.014838e-09 4.414356e-09 1.468349e-08
 [155,] 1.157742e-09 4.247318e-09 1.687776e-08
 [156,] 1.178236e-09 1.919964e-09 8.346241e-09
 [157,] 1.343324e-10 5.413180e-10 1.088901e-10
 [158,] 8.655365e-11 7.949240e-11 1.961444e-11
 [159,] 8.097320e-11 7.887076e-11 1.916623e-11
 [160,] 3.111879e-10 8.564765e-11 8.666710e-11
 [161,] 8.227203e-11 1.032474e-10 2.385632e-11
 [162,] 8.440742e-11 7.869723e-11 1.967047e-11
 [163,] 2.217660e-10 8.221810e-11 6.050357e-11
 [164,] 8.770444e-11 7.919888e-11 1.987375e-11
 [165,] 2.103957e-10 9.358392e-11 6.776667e-11
 [166,] 8.497254e-11 9.880374e-11 2.391696e-11
 [167,] 1.812468e-10 8.104734e-11 4.922893e-11
 [168,] 8.638634e-11 9.880374e-11 2.435440e-11
 [169,] 1.917600e-10 8.665063e-11 5.881970e-11
 [170,] 1.917600e-10 8.693383e-11 5.912758e-11
 [171,] 8.336229e-11 9.957950e-11 2.355479e-11
 [172,] 2.809419e-10 8.339218e-11 7.509997e-11
 [173,] 1.533336e-10 8.756190e-11 4.921635e-11
 [174,] 1.633979e-10 1.329042e-10 4.039100e-11
 [175,] 2.063974e-10 1.335923e-10 4.553273e-11
 [176,] 1.640648e-09 3.485215e-10 1.775697e-09
 [177,] 1.933960e-10 8.675654e-11 5.889291e-11
 [178,] 1.960225e-10 1.329520e-10 4.434264e-11
 [179,] 1.060642e-10 8.016402e-11 3.162456e-11
 [180,] 8.642567e-11 9.721859e-11 2.388810e-11
 [181,] 2.434687e-10 2.135623e-10 1.287555e-10
 [182,] 6.924264e-11 8.225150e-11 1.969156e-11
 [183,] 1.418451e-10 1.306789e-10 3.656856e-11
 [184,] 8.276824e-11 9.328595e-11 2.073200e-11
 [185,] 2.578625e-10 1.230474e-10 2.986523e-11
 [186,] 7.524483e-11 8.021545e-11 1.681844e-11
 [187,] 8.002635e-11 9.285999e-11 2.051828e-11
 [188,] 8.342804e-11 7.803869e-11 1.750824e-11
 [189,] 2.558962e-10 1.167822e-10 3.052161e-11
 [190,] 1.128371e-10 1.309897e-10 3.037248e-11
 [191,] 7.806100e-11 7.589850e-11 1.735807e-11
 [192,] 8.086534e-11 6.577704e-11 1.729142e-11
 [193,] 2.512529e-10 1.188574e-10 2.954791e-11
 [194,] 7.914111e-11 9.355217e-11 2.043203e-11
 [195,] 1.131800e-10 1.311100e-10 2.995350e-11
 [196,] 7.866762e-11 7.861201e-11 1.687039e-11
 [197,] 7.947054e-11 9.349472e-11 2.044366e-11
 [198,] 7.973742e-11 9.332934e-11 2.046318e-11
 [199,] 9.970829e-11 1.016296e-10 2.181167e-11
 [200,] 1.014757e-10 1.017652e-10 2.188450e-11
 [201,] 1.041707e-10 9.863025e-11 2.236949e-11
 [202,] 7.955706e-11 9.289529e-11 2.047910e-11
 [203,] 7.955706e-11 9.217005e-11 2.059536e-11
 [204,] 8.144921e-11 9.205899e-11 2.072169e-11
 [205,] 5.811676e-11 7.395223e-11 1.530289e-11
 [206,] 5.816286e-11 7.378221e-11 1.528887e-11
 [207,] 8.017312e-11 9.189172e-11 2.062766e-11
 [208,] 7.914872e-11 9.180990e-11 2.052770e-11
 [209,] 6.095654e-11 7.914048e-11 1.747622e-11
 [210,] 6.080568e-11 7.946093e-11 1.747190e-11
 [211,] 6.123050e-11 8.202578e-11 1.806203e-11
 [212,] 5.554289e-11 7.299272e-11 1.392350e-11
 [213,] 5.485435e-11 6.466257e-11 1.382226e-11
 [214,] 7.211030e-11 1.470242e-10 2.419028e-11
 [215,] 6.009424e-11 7.956725e-11 1.706386e-11
 [216,] 1.789018e-10 1.193053e-10 4.294660e-11
 [217,] 7.885862e-11 9.296299e-11 2.070102e-11
 [218,] 1.789018e-10 1.189468e-10 4.152256e-11
 [219,] 1.759360e-10 1.189468e-10 4.102384e-11
 [220,] 6.098929e-11 8.146009e-11 1.771422e-11
 [221,] 1.881906e-10 1.189526e-10 4.126580e-11
 [222,] 7.956323e-11 9.265952e-11 2.078672e-11
 [223,] 5.998756e-11 8.172371e-11 1.726844e-11
 [224,] 7.798224e-11 9.299842e-11 2.051429e-11
 [225,] 7.931044e-11 9.284543e-11 2.088002e-11
 [226,] 7.841148e-11 9.296398e-11 2.075593e-11
 [227,] 1.666218e-10 1.185414e-10 3.752340e-11
 [228,] 5.644633e-11 6.534430e-11 1.423707e-11
 [229,] 7.481881e-11 7.509672e-11 1.997626e-11
 [230,] 1.555208e-10 1.209999e-10 3.300312e-11
 [231,] 5.709648e-11 6.560684e-11 1.439058e-11
 [232,] 8.390185e-11 1.278894e-10 2.578491e-11
 [233,] 7.624490e-11 7.473787e-11 2.006498e-11
 [234,] 7.712689e-11 8.222279e-11 1.925769e-11
 [235,] 4.335872e-11 7.026199e-11 1.246354e-11
 [236,] 4.661896e-11 9.684480e-11 1.390086e-11
 [237,] 7.236652e-11 9.481350e-11 1.974748e-11
 [238,] 4.324905e-11 7.056616e-11 1.244896e-11
 [239,] 4.503918e-11 8.315363e-11 1.337260e-11
 [240,] 7.263617e-11 9.528499e-11 1.978571e-11
 [241,] 4.241821e-11 6.745965e-11 1.203919e-11
 [242,] 4.238073e-11 7.129636e-11 1.231174e-11
 [243,] 4.547295e-11 7.352296e-11 1.314757e-11
 [244,] 4.508012e-11 8.243506e-11 1.335583e-11
 [245,] 4.470730e-11 1.094374e-10 1.381084e-11
 [246,] 4.196607e-11 6.869009e-11 1.198955e-11
 [247,] 9.316481e-11 1.041221e-10 2.732880e-11
 [248,] 7.965745e-11 1.525691e-10 4.746632e-11
 [249,] 8.258460e-11 1.092598e-10 2.061908e-11
 [250,] 8.441998e-11 1.359808e-10 3.174678e-11
 [251,] 8.346328e-11 1.124982e-10 2.054213e-11
 [252,] 4.321147e-11 6.672344e-11 1.300535e-11
 [253,] 8.360292e-11 1.297120e-10 4.469770e-11
 [254,] 4.160305e-11 6.479039e-11 1.206044e-11
 [255,] 9.050855e-11 2.757466e-10 4.103564e-11
 [256,] 8.944744e-11 1.034839e-10 2.385236e-11
 [257,] 8.944744e-11 1.037610e-10 2.356425e-11
 [258,] 8.355652e-11 1.823154e-10 3.958106e-11
 [259,] 8.944744e-11 1.047379e-10 2.277369e-11
 [260,] 8.055939e-11 1.132059e-10 2.045515e-11
 [261,] 8.410136e-11 1.796510e-10 3.997818e-11
 [262,] 8.330588e-11 1.970454e-10 4.139676e-11
 [263,] 8.454864e-11 1.838245e-10 4.120842e-11
 [264,] 9.182475e-11 1.058576e-10 2.289943e-11
 [265,] 8.258093e-11 8.225605e-11 3.078084e-11
 [266,] 9.266684e-11 1.073602e-10 2.255732e-11
 [267,] 9.266684e-11 1.070142e-10 2.265977e-11
 [268,] 8.558506e-11 1.233012e-10 4.396663e-11
 [269,] 8.258818e-11 2.231539e-10 4.401847e-11
 [270,] 9.018376e-11 1.095113e-10 2.135815e-11
 [271,] 8.553090e-11 2.248525e-10 4.900902e-11
 [272,] 8.270344e-11 2.297425e-10 4.498949e-11
 [273,] 7.910008e-11 1.082195e-10 2.037668e-11
 [274,] 9.660292e-11 1.072970e-10 2.302398e-11
 [275,] 9.195552e-11 2.640758e-10 4.114575e-11
 [276,] 7.639612e-11 1.052376e-10 2.007649e-11
 [277,] 7.726592e-11 1.070395e-10 2.026295e-11
 [278,] 8.216325e-11 2.248525e-10 4.329312e-11
 [279,] 6.130775e-11 8.956521e-11 2.398188e-11
 [280,] 8.226850e-11 2.139633e-10 4.208575e-11
 [281,] 7.651804e-11 1.061407e-10 2.035048e-11
 [282,] 7.136566e-11 1.093116e-10 1.847959e-11
 [283,] 7.606659e-11 1.068515e-10 2.036323e-11
 [284,] 8.206054e-11 2.069233e-10 4.087236e-11
 [285,] 4.423060e-11 6.320044e-11 1.171803e-11
 [286,] 7.015047e-11 1.070234e-10 1.850821e-11
 [287,] 5.481044e-11 8.261252e-11 1.986110e-11
 [288,] 6.972342e-11 1.040553e-10 1.916037e-11
 [289,] 4.213718e-11 6.631505e-11 1.140081e-11
 [290,] 7.703237e-11 1.094381e-10 2.013245e-11
 [291,] 8.058001e-11 2.246233e-10 4.045744e-11
 [292,] 6.663658e-11 1.052428e-10 1.840442e-11
 [293,] 1.040359e-10 1.373989e-10 3.046352e-11
 [294,] 5.660950e-11 9.798256e-11 1.395088e-11
 [295,] 8.209138e-11 3.039676e-10 3.776541e-11
 [296,] 5.257346e-11 7.470423e-11 1.715551e-11
 [297,] 5.288814e-11 7.445659e-11 1.722935e-11
 [298,] 5.257346e-11 7.470423e-11 1.715551e-11
 [299,] 5.257346e-11 7.495506e-11 1.720199e-11
 [300,] 8.033889e-11 3.454991e-10 4.063258e-11
 [301,] 6.925713e-11 1.090868e-10 1.902102e-11
 [302,] 5.257346e-11 7.653532e-11 1.753610e-11
 [303,] 8.153252e-11 5.226327e-10 5.563800e-11
 [304,] 8.034778e-11 3.191968e-10 3.966691e-11
 [305,] 5.257346e-11 7.571803e-11 1.738909e-11
 [306,] 8.039032e-11 3.273302e-10 4.093142e-11
 [307,] 8.042578e-11 3.191968e-10 4.078698e-11
 [308,] 6.006658e-11 8.217619e-11 1.341760e-11
 [309,] 5.008872e-11 7.394035e-11 1.612554e-11
 [310,] 8.005042e-11 3.710649e-10 4.382242e-11
 [311,] 5.141636e-11 7.464620e-11 1.682641e-11
 [312,] 1.190742e-10 1.286928e-10 3.432689e-11
 [313,] 5.086488e-11 7.288438e-11 1.634369e-11
 [314,] 5.059944e-11 7.369101e-11 1.637523e-11
 [315,] 8.116939e-11 4.021055e-10 4.868882e-11
 [316,] 8.200340e-11 2.747640e-10 4.193518e-11
 [317,] 4.298099e-11 7.666815e-11 1.237683e-11
 [318,] 7.024814e-11 1.354360e-10 1.922777e-11
 [319,] 4.317419e-11 7.431668e-11 1.219162e-11
 [320,] 1.207135e-10 1.149350e-10 2.818122e-11
 [321,] 4.335226e-11 6.120096e-11 1.181668e-11
 [322,] 4.311416e-11 7.431299e-11 1.221822e-11
 [323,] 4.317419e-11 7.431299e-11 1.219530e-11
 [324,] 4.317419e-11 7.476604e-11 1.221075e-11
 [325,] 4.246442e-11 6.888952e-11 1.264959e-11
 [326,] 4.338497e-11 7.453811e-11 1.213934e-11
 [327,] 1.032900e-10 2.508901e-10 3.674214e-11
 [328,] 4.335226e-11 6.116126e-11 1.185150e-11
 [329,] 6.955385e-11 1.372508e-10 1.939494e-11
 [330,] 6.968346e-11 1.368805e-10 1.935649e-11
 [331,] 4.355247e-11 6.117253e-11 1.187651e-11
 [332,] 6.996596e-11 1.351081e-10 1.926536e-11
 [333,] 6.996596e-11 1.351081e-10 1.926536e-11
 [334,] 6.968346e-11 1.347461e-10 1.930622e-11
 [335,] 4.323932e-11 7.457211e-11 1.218184e-11
 [336,] 4.335226e-11 6.079871e-11 1.189211e-11
 [337,] 6.981624e-11 1.347461e-10 1.928260e-11
 [338,] 4.215456e-11 7.019797e-11 1.276780e-11
 [339,] 6.996596e-11 1.343866e-10 1.924936e-11
 [340,] 4.224433e-11 6.999792e-11 1.280306e-11
 [341,] 6.981624e-11 1.343866e-10 1.927440e-11
 [342,] 4.207015e-11 7.037074e-11 1.273051e-11
 [343,] 4.215456e-11 7.057586e-11 1.280135e-11
 [344,] 4.355247e-11 6.083199e-11 1.200924e-11
 [345,] 4.199106e-11 7.101567e-11 1.273323e-11
 [346,] 4.184877e-11 7.144606e-11 1.266556e-11
 [347,] 4.355247e-11 6.082152e-11 1.199557e-11
 [348,] 7.024814e-11 1.329814e-10 1.916981e-11
 [349,] 7.976351e-11 1.062609e-10 1.631579e-11
 [350,] 8.265455e-11 1.572091e-10 3.111628e-11
 [351,] 7.101050e-11 1.326602e-10 1.907629e-11
 [352,] 4.335226e-11 6.089357e-11 1.202220e-11
 [353,] 7.117289e-11 1.330079e-10 1.906529e-11
 [354,] 4.167467e-11 7.306744e-11 1.263602e-11
 [355,] 7.117289e-11 1.326602e-10 1.905936e-11
 [356,] 5.643883e-11 1.604997e-10 1.755315e-11
 [357,] 7.152482e-11 1.352379e-10 1.906727e-11
 [358,] 4.335226e-11 6.147877e-11 1.217210e-11
 [359,] 8.147900e-11 1.232928e-10 2.615822e-11
 [360,] 7.101419e-11 1.333837e-10 1.895828e-11
 [361,] 8.213423e-11 1.251947e-10 2.675816e-11
 [362,] 4.209343e-11 7.376302e-11 1.274513e-11
 [363,] 5.169370e-11 8.330881e-11 1.449658e-11
 [364,] 5.155560e-11 8.338949e-11 1.447346e-11
 [365,] 1.215624e-10 1.166716e-10 2.803728e-11
 [366,] 1.232120e-10 1.138430e-10 2.897422e-11
 [367,] 1.215624e-10 1.155985e-10 2.845339e-11
 [368,] 9.815960e-11 1.176164e-10 1.635476e-11
 [369,] 4.360078e-11 6.164637e-11 1.227145e-11
 [370,] 9.884619e-11 1.186039e-10 1.635506e-11
 [371,] 1.210460e-10 1.158919e-10 2.841425e-11
 [372,] 5.142224e-11 8.327170e-11 1.450444e-11
 [373,] 1.177483e-10 1.163217e-10 2.798753e-11
 [374,] 5.196922e-11 8.321654e-11 1.458646e-11
 [375,] 5.811375e-11 1.006429e-10 1.508153e-11
 [376,] 4.204962e-11 7.886189e-11 1.301787e-11
 [377,] 5.183655e-11 8.337123e-11 1.460029e-11
 [378,] 7.005683e-11 1.351500e-10 1.944038e-11
 [379,] 8.336090e-11 1.248392e-10 2.774897e-11
 [380,] 6.912006e-11 9.696444e-11 1.868070e-11
 [381,] 8.284031e-11 1.245513e-10 2.728473e-11
 [382,] 6.992891e-11 1.379509e-10 1.953217e-11
 [383,] 5.129357e-11 8.312870e-11 1.454584e-11
 [384,] 6.736855e-11 1.332138e-10 2.054720e-11
 [385,] 9.920426e-11 1.341307e-10 1.623009e-11
 [386,] 5.169370e-11 8.308601e-11 1.461333e-11
 [387,] 7.000046e-11 1.097516e-10 1.619170e-11
 [388,] 4.383631e-11 8.328247e-11 1.188709e-11
 [389,] 9.920426e-11 1.367702e-10 1.621908e-11
 [390,] 1.005465e-10 1.402556e-10 1.621652e-11
 [391,] 6.938950e-11 1.069858e-10 1.619541e-11
 [392,] 1.044628e-10 1.331773e-10 1.995274e-11
 [393,] 9.957688e-11 1.402375e-10 1.627293e-11
 [394,] 6.827198e-11 1.240371e-10 1.957186e-11
 [395,] 6.733658e-11 1.263386e-10 2.026978e-11
 [396,] 8.552239e-11 1.159201e-10 2.758917e-11
 [397,] 6.435309e-11 4.048567e-10 2.818474e-11
 [398,] 6.746054e-11 1.292016e-10 2.023859e-11
 [399,] 4.063700e-11 7.104042e-11 1.212859e-11
 [400,] 8.537641e-11 1.109814e-10 2.664687e-11
 [401,] 8.496810e-11 1.087242e-10 2.602961e-11
 [402,] 4.055161e-11 7.310979e-11 1.211716e-11
 [403,] 1.522970e-10 1.267349e-10 3.110005e-11
 [404,] 8.537641e-11 1.092064e-10 2.629975e-11
 [405,] 8.469940e-11 1.129454e-10 2.657264e-11
 [406,] 6.797660e-11 1.225569e-10 1.996755e-11
 [407,] 5.454986e-11 8.308509e-11 1.558902e-11
 [408,] 6.888933e-11 1.226687e-10 1.705746e-11
 [409,] 8.575570e-11 1.108798e-10 2.660562e-11
 [410,] 4.216403e-11 7.491589e-11 1.148567e-11
 [411,] 6.422434e-11 3.484980e-10 2.717073e-11
 [412,] 1.082858e-10 1.849278e-10 1.629835e-11
 [413,] 4.107183e-11 9.248744e-11 1.265693e-11
 [414,] 1.082858e-10 1.713507e-10 1.628790e-11
 [415,] 1.111118e-10 1.807123e-10 1.657904e-11
 [416,] 6.477706e-11 8.885858e-11 1.367778e-11
 [417,] 1.103143e-10 1.643737e-10 1.652829e-11
 [418,] 4.354592e-11 1.100568e-10 1.360986e-11
 [419,] 5.045068e-11 3.918846e-10 1.653208e-11
 [420,] 6.346037e-11 1.088845e-10 1.964627e-11
 [421,] 1.119206e-10 1.765596e-10 1.655591e-11
 [422,] 1.418510e-10 1.704036e-10 6.248035e-11
 [423,] 5.571434e-11 1.018881e-10 1.464813e-11
 [424,] 4.485708e-11 9.230533e-11 1.271886e-11
 [425,] 6.848964e-11 1.182856e-10 2.044985e-11
 [426,] 1.340190e-10 1.280843e-10 3.476553e-11
 [427,] 8.133188e-11 1.211007e-10 3.007810e-11
 [428,] 8.571469e-11 2.099888e-10 2.067830e-11
 [429,] 8.418724e-11 2.107379e-10 2.096865e-11
 [430,] 1.379444e-10 1.286141e-10 3.594482e-11
 [431,] 7.190563e-11 1.732734e-10 2.400552e-11
 [432,] 7.217800e-11 1.529904e-10 2.250243e-11
 [433,] 7.425904e-11 2.984322e-10 3.078278e-11
 [434,] 4.741284e-11 6.909183e-11 1.441900e-11
 [435,] 7.246106e-11 1.549516e-10 3.058820e-11
 [436,] 7.309158e-11 2.784872e-10 3.564586e-11
 [437,] 1.067626e-10 2.036839e-10 4.472675e-11
 [438,] 1.136795e-10 1.954065e-10 4.798971e-11
 [439,] 8.544903e-11 1.889914e-10 2.775166e-11
 [440,] 1.688443e-09 8.158643e-11 2.859984e-10
 [441,] 8.917833e-11 6.473073e-11 2.122597e-11
 [442,] 7.928347e-11 6.402803e-11 1.926808e-11
 [443,] 7.777773e-11 6.361015e-11 1.876124e-11
 [444,] 5.134006e-11 1.827764e-10 1.728531e-11
 [445,] 4.856954e-11 1.833783e-10 1.616515e-11
 [446,] 4.555511e-11 7.915572e-11 1.320346e-11
 [447,] 4.548246e-11 7.700944e-11 1.321841e-11
 [448,] 4.313114e-11 9.795297e-11 1.524605e-11
 [449,] 4.370414e-11 9.684674e-11 1.558233e-11
 [450,] 8.162323e-10 1.102863e-10 2.062056e-10
 [451,] 4.645753e-11 7.921314e-11 1.407005e-11
 [452,] 6.766157e-11 9.901835e-11 2.801826e-11
 [453,] 6.247210e-11 6.435842e-11 1.711230e-11
 [454,] 4.503395e-11 9.905744e-11 1.407455e-11
 [455,] 1.894377e-10 9.497170e-11 4.948560e-11
 [456,] 5.964951e-11 9.876295e-11 2.210964e-11
 [457,] 4.904502e-11 1.343548e-10 2.226927e-11
 [458,] 5.373249e-11 8.069854e-11 1.674652e-11
 [459,] 1.695569e-10 8.095289e-11 3.360018e-11
 [460,] 5.195712e-11 6.741035e-11 1.281600e-11
 [461,] 4.458551e-11 1.707548e-10 1.460626e-11
 [462,] 7.561456e-11 1.146083e-10 3.346171e-11
 [463,] 7.215950e-11 1.151332e-10 3.199085e-11
 [464,] 5.032315e-11 6.994844e-11 1.256942e-11
 [465,] 4.871188e-11 8.743572e-11 1.752110e-11
 [466,] 5.319265e-11 1.275323e-10 2.480543e-11
 [467,] 1.710071e-10 3.320412e-09 3.219725e-10
 [468,] 4.597876e-11 9.655041e-11 1.376296e-11
 [469,] 4.237710e-11 7.868272e-11 1.284484e-11
 [470,] 8.264882e-11 2.464583e-10 5.926039e-11
 [471,] 4.824477e-11 1.973575e-10 1.650566e-11
 [472,] 4.221292e-11 7.054756e-11 1.288349e-11
 [473,] 5.922717e-11 1.090129e-10 1.799709e-11
 [474,] 7.951693e-11 7.434081e-11 2.409125e-11
 [475,] 8.522776e-11 7.233541e-11 2.486943e-11
 [476,] 8.530881e-11 7.438545e-11 2.571524e-11
 [477,] 1.861283e-10 1.075537e-10 7.102086e-11
 [478,] 4.838790e-11 9.880352e-11 1.568821e-11
 [479,] 6.612648e-11 7.522608e-11 2.040340e-11
 [480,] 5.507634e-11 1.107784e-10 1.712190e-11
 [481,] 5.657672e-11 1.114592e-10 1.786023e-11
 [482,] 4.668834e-11 1.066707e-10 1.525265e-11
 [483,] 1.687351e-10 1.061629e-10 6.429881e-11
 [484,] 4.676538e-11 1.100693e-10 1.561488e-11
 [485,] 6.122149e-11 1.098117e-10 1.900261e-11
 [486,] 4.323608e-11 6.987782e-11 1.238704e-11
 [487,] 4.380070e-11 6.975450e-11 1.235634e-11
 [488,] 7.070442e-11 1.380131e-10 1.992540e-11
 [489,] 4.784770e-11 7.240537e-11 1.464246e-11
 [490,] 1.143797e-10 1.847064e-10 8.466564e-11
 [491,] 5.472802e-11 9.389592e-11 1.735544e-11
 [492,] 5.451187e-11 9.165746e-11 1.695366e-11
 [493,] 3.097522e-10 1.111889e-10 4.841355e-11
 [494,] 1.119183e-10 1.498102e-10 3.107229e-11
 [495,] 6.271180e-11 1.692887e-10 1.351787e-11
 [496,] 6.337487e-11 1.755186e-10 1.355011e-11
 [497,] 6.250557e-11 1.554842e-10 1.367416e-11
 [498,] 8.175556e-11 4.422167e-10 4.553133e-11
 [499,] 6.372037e-11 1.488506e-10 1.389027e-11
 [500,] 5.710637e-11 1.325884e-10 1.352738e-11
 [501,] 6.247083e-11 1.431020e-10 1.389834e-11
 [502,] 5.520231e-11 1.749770e-10 1.311121e-11
 [503,] 8.029477e-11 4.246535e-10 4.154899e-11
 [504,] 6.082156e-11 1.598294e-10 1.956053e-11
 [505,] 1.029944e-10 1.010174e-10 3.507082e-11
 [506,] 5.360514e-11 1.044796e-10 1.191929e-11
 [507,] 1.017554e-10 1.201888e-10 1.425251e-11
 [508,] 1.700469e-10 1.383809e-10 4.414964e-11
 [509,] 2.207901e-09 2.028453e-10 5.232054e-10
 [510,] 6.704793e-11 1.116229e-10 1.846830e-11
 [511,] 2.013798e-10 9.053610e-11 3.452921e-11
 [512,] 5.042147e-11 1.004509e-10 1.813494e-11
 [513,] 4.732858e-11 7.857232e-11 1.439518e-11
 [514,] 1.801287e-10 1.503683e-10 4.404663e-11
 [515,] 6.702554e-11 1.049601e-10 1.653789e-11
 [516,] 1.565077e-10 1.521656e-10 3.824925e-11
 [517,] 9.707530e-11 6.687014e-11 2.052925e-11
 [518,] 6.669193e-11 1.051373e-10 1.656707e-11
 [519,] 6.441423e-11 1.058793e-10 1.628492e-11
 [520,] 4.196000e-11 7.678554e-11 1.198060e-11
 [521,] 6.066303e-11 7.562996e-11 1.595198e-11
 [522,] 7.803931e-11 9.758007e-11 2.782298e-11
 [523,] 4.489465e-11 1.047060e-10 1.548593e-11
 [524,] 6.680961e-11 7.313133e-11 1.865924e-11
 [525,] 1.377951e-10 9.336755e-11 4.632128e-11
 [526,] 1.512048e-10 1.521819e-10 3.760221e-11
 [527,] 4.984835e-11 7.509964e-11 1.521597e-11
 [528,] 4.616521e-11 4.040619e-10 2.125398e-11
 [529,] 2.135373e-10 1.566613e-10 6.092958e-11
 [530,] 7.316941e-11 1.025184e-10 1.764251e-11
 [531,] 4.831085e-11 1.948925e-10 1.594298e-11
 [532,] 4.610080e-11 4.997449e-10 2.221095e-11
 [533,] 4.625862e-11 4.178940e-10 2.155147e-11
 [534,] 1.228226e-10 4.021017e-10 8.071727e-11
 [535,] 4.224738e-11 1.028694e-10 1.250532e-11
 [536,] 1.264252e-10 3.547890e-10 7.808591e-11
 [537,] 5.086558e-11 8.143058e-11 1.700248e-11
 [538,] 4.801524e-11 8.558779e-11 1.596816e-11
 [539,] 4.843460e-11 8.197919e-11 1.583726e-11
 [540,] 4.761638e-11 8.588329e-11 1.573687e-11
 [541,] 4.909590e-11 8.175029e-11 1.616812e-11
 [542,] 4.785567e-11 8.032011e-11 1.532987e-11
 [543,] 4.876787e-11 8.201495e-11 1.602440e-11
 [544,] 4.960961e-11 7.550292e-11 1.551017e-11
 [545,] 5.016332e-11 7.731171e-11 1.600681e-11
 [546,] 1.222621e-10 1.944681e-10 3.980522e-11
 [547,] 4.943566e-11 7.810620e-11 1.577297e-11
 [548,] 4.926694e-11 8.174650e-11 1.613145e-11
 [549,] 5.627409e-10 2.002071e-10 1.803412e-10
 [550,] 5.093683e-11 7.894144e-11 1.658511e-11
 [551,] 1.962939e-10 8.722372e-11 5.659376e-11
 [552,] 5.052073e-11 8.140162e-11 1.672777e-11
 [553,] 4.916945e-11 8.373662e-11 1.613355e-11
 [554,] 5.052073e-11 7.954643e-11 1.644426e-11
 [555,] 3.646159e-10 1.599788e-10 6.655188e-11
 [556,] 4.986102e-11 3.089571e-10 1.506378e-11
 [557,] 5.175508e-11 7.833860e-11 1.672776e-11
 [558,] 5.221049e-11 7.885008e-11 1.700267e-11
 [559,] 5.129664e-11 7.753281e-11 1.658690e-11
 [560,] 5.130881e-11 7.606450e-11 1.632248e-11
 [561,] 4.181854e-10 1.500603e-10 8.684689e-11
 [562,] 4.781530e-11 7.209769e-11 1.426448e-11
 [563,] 4.865818e-11 7.152086e-11 1.441094e-11
 [564,] 4.501002e-10 1.687437e-10 9.576382e-11
 [565,] 1.615514e-10 1.251825e-10 8.547347e-11
 [566,] 1.205802e-10 3.018150e-10 8.943284e-11
 [567,] 5.872228e-10 6.656143e-11 8.742146e-11
 [568,] 7.587301e-11 3.441321e-10 1.395529e-11
 [569,] 1.974138e-10 1.215755e-10 5.527765e-11
 [570,] 5.604876e-11 1.495946e-10 1.763830e-11
 [571,] 1.570424e-10 1.213314e-10 4.462921e-11
 [572,] 1.589384e-10 3.110107e-10 1.292321e-10
 [573,] 7.403461e-11 3.287709e-10 1.405653e-11
 [574,] 1.685183e-10 1.217736e-10 4.875199e-11
 [575,] 9.718877e-11 3.083162e-10 1.428839e-11
 [576,] 1.249722e-10 2.813130e-10 9.078008e-11
 [577,] 5.635322e-11 1.566932e-10 1.757895e-11
 [578,] 1.481355e-10 7.060898e-11 2.230197e-11
 [579,] 1.288137e-10 2.813130e-10 9.424770e-11
 [580,] 1.572974e-10 1.225005e-10 4.680897e-11
 [581,] 1.333913e-10 8.354503e-11 2.430935e-11
 [582,] 8.044138e-11 3.145832e-10 1.404173e-11
 [583,] 3.297134e-10 8.037053e-11 2.565398e-11
 [584,] 8.362001e-11 7.847091e-11 1.853155e-11
 [585,] 9.054010e-11 1.117454e-10 2.444612e-11
 [586,] 2.172773e-10 8.418345e-11 2.027205e-11
 [587,] 1.564897e-10 8.826659e-11 1.731713e-11
 [588,] 3.020653e-10 8.273301e-11 4.874075e-11
 [589,] 1.318430e-10 8.077549e-11 2.410648e-11
 [590,] 7.275406e-11 7.391045e-11 2.091134e-11
 [591,] 1.094552e-10 2.305681e-10 6.906110e-11
 [592,] 9.578111e-11 3.694375e-10 1.402858e-11
 [593,] 1.617812e-10 5.347768e-10 2.473634e-11
 [594,] 9.342280e-11 2.294377e-10 5.662326e-11
 [595,] 9.415895e-11 4.445361e-10 1.392611e-11
 [596,] 1.224557e-10 7.539884e-11 2.215483e-11
 [597,] 4.876117e-11 2.493625e-10 2.294249e-11
 [598,] 1.398685e-10 7.924563e-11 2.294710e-11
 [599,] 1.604796e-10 4.059974e-10 1.462997e-11
 [600,] 1.574893e-10 4.001073e-10 1.454124e-11
 [601,] 1.684545e-10 7.860592e-11 2.092017e-11
 [602,] 1.403201e-10 4.019471e-10 1.417418e-11
 [603,] 1.141275e-10 7.136248e-11 2.118245e-11
 [604,] 1.065875e-10 1.438541e-10 4.168501e-11
 [605,] 9.580324e-11 1.474948e-10 3.792034e-11
 [606,] 5.263951e-11 2.224027e-10 2.504748e-11
 [607,] 1.421937e-10 1.817299e-10 5.302426e-11
 [608,] 7.100604e-11 1.405608e-10 1.552231e-11
 [609,] 1.055224e-10 1.074750e-10 1.905414e-11
 [610,] 8.860623e-11 1.154328e-09 5.201266e-11
 [611,] 5.755227e-11 4.546765e-10 1.649833e-11
 [612,] 1.924447e-10 6.693716e-11 3.024500e-11
 [613,] 6.045090e-11 4.506026e-10 1.589944e-11
 [614,] 1.958266e-10 6.731343e-11 3.003025e-11
 [615,] 1.148505e-10 6.892551e-11 1.990896e-11
 [616,] 1.352716e-10 2.011138e-10 4.209910e-11
 [617,] 6.612583e-11 1.203653e-10 1.587042e-11
 [618,] 6.701493e-11 1.185562e-10 1.589838e-11
 [619,] 4.944339e-11 1.875351e-10 2.150019e-11
 [620,] 1.624167e-10 6.775141e-11 2.609155e-11
 [621,] 8.803516e-11 1.166333e-09 5.416950e-11
 [622,] 6.431002e-11 3.964633e-10 1.513030e-11
 [623,] 1.127422e-10 6.818508e-11 1.986682e-11
 [624,] 5.277356e-11 1.624338e-10 2.250591e-11
 [625,] 1.956419e-10 7.024866e-11 2.672225e-11
 [626,] 8.742792e-11 1.139682e-09 5.083067e-11
 [627,] 7.790669e-11 8.712259e-11 1.353345e-11
 [628,] 6.319532e-11 3.800785e-10 1.519387e-11
 [629,] 5.175002e-11 1.676372e-10 2.214706e-11
 [630,] 1.794689e-10 6.603523e-11 2.931319e-11
 [631,] 6.401686e-11 3.990390e-10 1.518134e-11
 [632,] 5.130237e-11 1.682557e-10 2.189057e-11
 [633,] 8.428559e-11 3.929065e-10 3.123885e-11
 [634,] 6.443960e-11 3.981955e-10 1.514248e-11
 [635,] 1.137109e-10 7.088485e-11 2.006147e-11
 [636,] 5.235825e-11 1.626024e-10 2.229200e-11
 [637,] 5.412755e-11 4.053094e-10 1.859961e-11
 [638,] 5.412755e-11 4.053094e-10 1.859961e-11
 [639,] 2.890854e-10 6.668600e-11 3.860581e-11
 [640,] 5.177825e-11 1.621875e-10 2.193950e-11
 [641,] 5.350198e-11 4.023232e-10 1.896804e-11
 [642,] 6.115865e-11 1.152986e-10 1.648621e-11
 [643,] 1.047637e-10 1.268843e-10 6.091502e-11
 [644,] 5.103935e-11 1.128509e-10 2.260752e-11
 [645,] 6.284220e-11 1.132081e-10 1.646351e-11
 [646,] 6.611597e-11 9.971279e-11 2.932724e-11
 [647,] 5.612800e-11 3.529605e-10 1.751859e-11
 [648,] 8.466914e-11 7.000197e-11 1.627302e-11
 [649,] 5.397967e-11 3.529605e-10 1.857074e-11
 [650,] 5.626395e-11 5.100475e-10 2.203498e-11
 [651,] 5.685242e-11 5.061636e-10 2.143018e-11
 [652,] 5.483174e-11 3.116039e-10 1.797259e-11
 [653,] 5.483174e-11 3.149861e-10 1.804276e-11
 [654,] 6.408431e-11 1.097565e-10 3.046630e-11
 [655,] 5.462834e-11 3.400477e-10 1.804593e-11
 [656,] 1.121967e-10 7.301776e-11 2.107117e-11
 [657,] 8.031663e-11 6.756122e-11 1.651452e-11
 [658,] 5.554678e-11 3.557334e-10 1.778265e-11
 [659,] 6.034368e-11 1.083471e-10 2.797504e-11
 [660,] 8.351509e-11 6.707354e-11 1.734741e-11
 [661,] 8.585050e-11 6.745927e-11 1.725149e-11
 [662,] 8.351509e-11 6.745927e-11 1.695848e-11
 [663,] 6.034579e-11 1.403904e-10 2.529805e-11
 [664,] 6.201988e-11 9.170719e-11 1.641558e-11
 [665,] 8.671659e-11 8.987851e-10 4.818419e-11
 [666,] 5.927126e-11 1.362819e-10 2.434425e-11
 [667,] 9.073223e-11 6.843787e-11 1.764719e-11
 [668,] 6.001473e-11 2.125426e-10 3.000456e-11
 [669,] 5.695709e-11 2.939873e-10 1.661333e-11
 [670,] 6.048666e-11 2.150483e-10 3.049839e-11
 [671,] 4.293212e-11 8.744527e-11 1.279612e-11
 [672,] 8.604059e-11 6.068004e-10 4.552017e-11
 [673,] 7.385861e-11 6.801125e-11 1.738321e-11
 [674,] 1.007886e-10 7.169822e-11 2.976555e-11
 [675,] 9.972767e-11 7.494010e-11 2.112784e-11
 [676,] 5.859943e-11 8.855508e-11 1.360702e-11
 [677,] 1.382318e-10 8.254256e-11 4.920817e-11
 [678,] 8.275576e-11 6.990307e-11 1.959837e-11
 [679,] 7.170178e-11 1.745673e-10 3.456925e-11
 [680,] 9.033574e-11 6.940186e-11 2.167934e-11
 [681,] 9.154585e-11 6.908710e-11 2.207006e-11
 [682,] 9.426831e-11 6.908088e-11 2.249294e-11
 [683,] 6.686432e-11 3.785324e-10 5.267947e-11
 [684,] 8.576735e-11 9.929380e-11 2.445377e-11
 [685,] 8.558489e-11 9.612430e-11 2.355054e-11
 [686,] 9.433911e-11 6.909411e-11 2.264921e-11
 [687,] 1.078709e-10 6.918236e-11 2.391342e-11
 [688,] 9.026385e-11 6.908710e-11 2.183290e-11
 [689,] 9.299289e-11 6.908223e-11 2.227958e-11
 [690,] 2.148415e-10 2.272080e-10 2.192107e-10
 [691,] 1.707761e-10 2.231151e-10 1.685712e-10
 [692,] 1.708303e-10 2.446776e-10 1.824089e-10
 [693,] 1.708303e-10 2.423139e-10 1.810143e-10
 [694,] 1.152680e-10 6.916031e-11 2.421534e-11
 [695,] 1.132612e-10 6.923894e-11 2.376492e-11
 [696,] 6.964804e-11 4.681373e-10 3.974241e-11
 [697,] 1.132612e-10 6.910278e-11 2.337798e-11
 [698,] 1.097429e-10 6.915234e-11 2.279102e-11
 [699,] 1.097429e-10 6.910278e-11 2.285871e-11
 [700,] 1.674662e-10 2.333896e-10 1.716811e-10
 [701,] 1.030249e-10 6.855170e-11 2.467045e-11
 [702,] 8.081966e-11 1.465011e-10 1.734104e-11
 [703,] 1.588581e-10 6.851472e-11 3.444161e-11
 [704,] 8.241145e-11 1.264910e-10 2.384256e-11
 [705,] 6.975474e-11 4.723312e-10 4.545629e-11
 [706,] 6.974024e-11 4.723312e-10 4.431569e-11
 [707,] 1.201548e-10 6.907138e-11 2.855936e-11
 [708,] 1.201548e-10 6.889431e-11 2.566523e-11
 [709,] 1.120440e-10 6.880451e-11 2.475468e-11
 [710,] 1.188190e-10 6.918303e-11 2.762599e-11
 [711,] 1.764786e-10 6.976657e-11 4.015700e-11
 [712,] 8.987217e-11 6.914850e-11 2.093107e-11
 [713,] 7.063230e-11 3.815336e-10 4.162897e-11
 [714,] 9.873926e-11 6.967775e-11 2.195540e-11
 [715,] 6.879767e-11 4.545534e-10 6.217297e-11
 [716,] 9.873926e-11 6.967775e-11 2.195540e-11
 [717,] 8.540414e-11 9.714827e-11 2.348171e-11
 [718,] 1.001920e-10 7.009461e-11 2.208752e-11
 [719,] 1.031986e-10 7.013061e-11 2.250280e-11
 [720,] 1.070133e-10 7.010873e-11 2.314262e-11
 [721,] 7.022511e-11 3.797795e-10 3.781752e-11
 [722,] 1.283997e-10 6.973867e-11 2.878109e-11
 [723,] 1.261624e-10 6.974559e-11 2.848818e-11
 [724,] 1.656596e-10 1.784140e-10 1.341833e-10
 [725,] 9.406353e-11 7.044335e-11 2.192749e-11
 [726,] 1.504989e-10 1.469368e-10 1.007858e-10
 [727,] 6.922802e-11 2.943233e-10 2.898109e-11
 [728,] 6.929113e-11 2.963633e-10 3.025050e-11
 [729,] 1.048861e-10 1.317391e-10 5.979553e-11
 [730,] 1.241355e-10 1.426115e-10 5.978019e-11
 [731,] 4.727635e-11 1.854774e-10 1.693470e-11
 [732,] 4.761318e-11 1.820417e-10 1.596916e-11
 [733,] 4.682530e-11 1.874171e-10 1.694768e-11
 [734,] 1.338669e-10 8.355119e-11 2.232945e-11
 [735,] 4.625218e-11 7.407112e-11 1.451646e-11
 [736,] 1.013895e-10 1.426068e-09 3.366177e-11
 [737,] 4.740475e-11 7.700544e-11 1.391440e-11
 [738,] 4.706372e-11 1.262337e-10 1.437006e-11
 [739,] 8.371646e-11 6.537598e-10 3.781351e-11
 [740,] 4.693300e-11 1.211133e-10 1.433052e-11
 [741,] 4.291757e-11 6.472872e-11 1.194201e-11
 [742,] 6.362901e-11 1.051065e-10 1.359082e-11
 [743,] 4.317958e-11 9.381795e-11 1.287077e-11
 [744,] 4.369062e-11 7.352846e-11 1.266599e-11
 [745,] 4.284990e-11 6.924505e-11 1.215465e-11
 [746,] 1.491864e-10 8.458772e-11 2.147848e-11
 [747,] 4.468540e-11 6.658524e-11 1.189149e-11
 [748,] 4.386660e-11 7.480067e-11 1.287415e-11
 [749,] 4.323369e-11 6.249567e-11 1.187842e-11
 [750,] 4.323369e-11 6.233505e-11 1.189089e-11
 [751,] 4.683678e-11 1.205504e-10 1.435249e-11
 [752,] 1.387123e-10 7.886584e-11 2.197818e-11
 [753,] 4.697292e-11 1.174351e-10 1.420216e-11
 [754,] 4.442289e-11 7.575051e-11 1.317927e-11
 [755,] 7.534739e-11 2.188807e-10 2.278239e-11
 [756,] 1.653044e-10 5.702582e-10 2.408393e-11
 [757,] 1.214085e-10 7.182779e-10 5.027211e-11
 [758,] 1.431269e-10 1.654648e-10 6.230163e-11
 [759,] 2.634481e-10 1.072215e-10 1.883426e-11
 [760,] 2.001366e-10 9.628873e-11 1.900022e-11
 [761,] 2.041712e-10 1.119789e-09 3.783396e-11
 [762,] 8.820109e-11 1.413677e-10 3.258793e-11
 [763,] 2.512346e-10 1.378876e-10 1.860453e-11
 [764,] 2.092735e-10 1.137070e-10 1.891762e-11
 [765,] 2.429220e-10 1.114484e-10 1.859506e-11
 [766,] 2.366515e-10 1.137146e-10 1.855589e-11
 [767,] 1.711460e-10 9.076192e-10 4.519526e-11
 [768,] 1.876780e-10 7.061787e-10 3.998515e-11
 [769,] 1.881848e-10 7.061787e-10 3.992487e-11
 [770,] 1.931754e-10 6.337391e-10 3.812504e-11
 [771,] 1.736991e-10 7.427680e-11 2.538015e-11
 [772,] 6.589837e-10 6.139696e-10 2.069179e-11
 [773,] 3.742813e-10 1.519673e-10 1.870471e-11
 [774,] 3.315365e-10 1.402776e-10 1.861654e-11
 [775,] 1.962754e-10 5.014581e-10 3.616386e-11
 [776,] 1.747366e-10 7.288521e-11 2.326353e-11
 [777,] 1.262422e-10 1.797189e-10 5.481540e-11
 [778,] 6.651793e-10 1.352597e-10 1.754439e-10
 [779,] 2.585847e-09 2.836346e-10 2.188764e-10
 [780,] 5.723572e-09 3.397754e-10 3.708052e-10
 [781,] 5.831318e-09 6.751032e-11 2.349404e-09
 [782,] 4.367425e-10 1.772588e-10 3.036529e-11
 [783,] 1.362639e-08 6.428541e-11 3.836193e-09
 [784,] 7.411730e-10 6.687885e-11 1.165792e-10
 [785,] 4.568986e-08 6.776478e-11 7.365470e-09
 [786,] 1.924902e-10 1.239496e-10 4.095044e-11
 [787,] 5.545407e-09 6.891175e-11 8.766519e-10
 [788,] 4.517281e-09 6.613727e-11 8.060077e-10
 [789,] 2.951011e-09 6.509255e-11 5.589224e-10
 [790,] 3.575646e-09 6.669277e-11 6.096086e-10
 [791,] 3.740229e-09 6.696358e-11 6.278066e-10
 [792,] 2.951011e-09 6.605553e-11 5.259235e-10
 [793,] 2.688634e-09 6.540647e-11 4.977696e-10
 [794,] 1.920328e-09 6.513187e-11 3.693281e-10
 [795,] 6.256235e-09 6.826206e-11 1.051275e-09
 [796,] 3.418686e-09 6.696358e-11 5.776082e-10
 [797,] 2.095693e-10 1.222562e-10 4.116242e-11
 [798,] 1.123904e-08 1.761897e-10 9.326623e-09
 [799,] 2.244888e-09 6.567440e-11 4.049530e-10
 [800,] 2.148877e-09 6.567440e-11 3.888419e-10
 [801,] 2.696089e-09 6.567440e-11 4.800439e-10
 [802,] 1.961125e-09 6.567440e-11 3.571849e-10
 [803,] 2.834701e-09 6.759923e-11 4.615516e-10
 [804,] 3.409289e-10 1.236252e-10 4.657996e-11
 [805,] 1.123032e-10 1.206579e-10 2.882121e-11
 [806,] 3.239083e-09 6.807208e-11 5.194735e-10
 [807,] 7.784745e-11 7.433361e-11 2.579719e-11
 [808,] 1.656823e-09 6.700254e-11 2.877897e-10
 [809,] 1.580415e-09 6.714814e-11 2.738677e-10
 [810,] 2.681006e-09 6.873708e-11 4.257979e-10
 [811,] 1.805962e-09 6.775441e-11 3.025405e-10
 [812,] 1.785954e-09 6.695325e-11 3.025399e-10
 [813,] 2.042951e-09 6.789463e-11 3.303208e-10
 [814,] 3.367990e-07 2.019152e-10 2.042563e-07
 [815,] 3.036188e-09 6.910675e-11 4.621314e-10
 [816,] 3.176502e-09 6.930872e-11 4.785183e-10
 [817,] 1.437174e-09 2.768098e-10 1.555403e-10
 [818,] 1.956015e-09 6.910675e-11 3.042616e-10
 [819,] 3.347241e-09 6.987578e-11 4.929698e-10
 [820,] 1.785954e-09 6.930872e-11 2.780391e-10
 [821,] 1.956015e-09 6.987578e-11 2.968694e-10
 [822,] 1.344094e-10 1.482128e-09 4.915771e-11
 [823,] 2.904313e-09 7.129384e-11 4.146691e-10
 [824,] 2.948581e-09 7.278949e-11 4.144860e-10
 [825,] 2.119351e-10 1.230814e-10 4.433261e-11
 [826,] 2.818886e-09 7.374075e-11 4.052267e-10
 [827,] 2.818886e-09 7.271421e-11 4.025245e-10
 [828,] 2.818886e-09 7.271421e-11 4.025245e-10
 [829,] 7.348153e-09 7.270139e-11 1.021181e-09
 [830,] 2.274654e-10 1.204730e-10 4.205081e-11
 [831,] 1.886588e-09 7.317131e-11 3.023477e-10
 [832,] 2.174473e-09 7.334107e-11 3.207704e-10
 [833,] 2.179877e-09 7.323002e-11 3.181292e-10
 [834,] 1.716184e-09 2.711749e-10 1.875140e-10
 [835,] 1.352577e-10 1.286446e-09 4.596273e-11
 [836,] 6.897511e-11 8.520868e-11 2.522143e-11
 [837,] 5.826181e-09 6.870995e-11 8.968206e-10
 [838,] 5.826181e-09 6.822527e-11 9.137532e-10
 [839,] 1.102776e-10 1.198782e-10 2.865094e-11
 [840,] 1.292870e-09 6.650105e-11 1.905852e-10
 [841,] 1.342659e-10 1.405527e-09 4.806177e-11
 [842,] 1.384436e-08 7.173802e-11 1.894233e-09
 [843,] 1.264858e-10 1.442585e-09 5.134220e-11
 [844,] 1.102356e-10 1.196312e-10 2.862231e-11
 [845,] 1.291895e-10 1.110432e-10 1.697009e-11
 [846,] 6.494212e-09 6.888059e-11 9.643523e-10
 [847,] 1.102356e-10 1.196508e-10 2.861208e-11
 [848,] 1.102247e-10 1.196565e-10 2.861109e-11
 [849,] 2.301876e-10 1.222334e-10 4.317596e-11
 [850,] 1.098880e-10 1.196699e-10 2.855737e-11
 [851,] 5.485597e-10 2.236676e-10 1.532305e-10
 [852,] 7.170012e-09 6.823922e-11 1.154393e-09
 [853,] 7.170012e-09 6.823922e-11 1.154393e-09
 [854,] 1.814892e-08 7.059382e-11 2.649882e-09
 [855,] 1.098625e-10 1.195589e-10 2.853627e-11
 [856,] 2.356712e-10 1.216166e-10 4.168512e-11
 [857,] 1.726275e-08 7.065722e-11 2.503478e-09
 [858,] 1.784832e-08 7.006205e-11 2.605493e-09
 [859,] 1.538244e-09 6.773329e-11 2.322782e-10
 [860,] 1.098487e-10 1.194961e-10 2.853271e-11
 [861,] 1.098520e-10 1.194961e-10 2.852898e-11
 [862,] 6.385566e-11 1.241065e-10 2.610151e-11
 [863,] 9.103494e-08 7.045156e-11 1.213611e-08
 [864,] 6.539589e-08 6.899409e-11 9.350083e-09
 [865,] 3.780873e-08 7.043114e-11 5.027748e-09
 [866,] 3.085047e-08 9.177042e-11 4.328659e-09
 [867,] 7.099678e-11 1.212423e-10 1.774124e-11
 [868,] 3.015579e-09 6.916862e-11 5.275981e-10
 [869,] 5.946141e-08 8.878375e-11 5.541236e-09
 [870,] 2.778488e-10 1.274252e-10 6.644382e-11
 [871,] 7.225071e-11 1.115414e-10 1.816553e-11
 [872,] 1.809680e-10 1.320734e-10 5.161017e-11
 [873,] 3.489951e-07 1.454838e-10 3.951309e-08
 [874,] 2.578036e-06 9.111238e-11 1.496197e-07
 [875,] 1.560334e-10 1.408240e-10 5.764496e-11
 [876,] 1.509827e-10 1.344655e-10 5.283692e-11
 [877,] 1.379184e-10 1.394951e-10 5.012519e-11
 [878,] 4.476149e-07 1.467669e-10 5.163913e-08
 [879,] 1.360025e-10 1.402896e-10 4.963297e-11
 [880,] 5.629084e-07 1.722383e-10 7.546829e-08
 [881,] 4.685856e-07 1.729694e-10 6.694409e-08
 [882,] 1.379184e-10 1.394951e-10 5.012519e-11
 [883,] 9.536594e-10 2.071907e-10 2.901092e-10
 [884,] 1.565496e-10 1.406909e-10 5.785268e-11
 [885,] 1.335590e-10 1.300849e-10 4.465533e-11
 [886,] 3.740284e-06 1.015160e-10 1.484521e-07
 [887,] 5.284467e-07 1.843063e-10 8.029446e-08
 [888,] 3.515938e-06 1.032339e-10 1.371474e-07
 [889,] 3.515938e-06 1.032339e-10 1.371474e-07
 [890,] 3.740284e-06 1.032339e-10 1.449828e-07
 [891,] 4.004171e-06 1.026734e-10 1.553215e-07
 [892,] 1.557013e-10 1.409241e-10 5.781229e-11
 [893,] 3.740284e-06 1.021190e-10 1.472112e-07
 [894,] 3.740284e-06 1.021190e-10 1.472112e-07
 [895,] 1.557013e-10 1.409241e-10 5.781229e-11
 [896,] 7.008935e-07 1.826923e-10 1.020300e-07
 [897,] 4.004171e-06 1.026734e-10 1.553215e-07
 [898,] 1.356821e-10 1.298930e-10 4.541678e-11
 [899,] 8.311693e-08 1.540543e-10 3.312536e-08
 [900,] 4.260708e-06 1.026734e-10 1.642352e-07
 [901,] 4.562533e-06 1.026734e-10 1.746539e-07
 [902,] 9.184202e-08 1.540543e-10 3.541862e-08
 [903,] 4.562533e-06 1.026734e-10 1.746539e-07
 [904,] 2.568684e-08 8.767989e-11 1.934747e-09
 [905,] 2.703037e-08 8.729330e-11 2.038190e-09
 [906,] 2.428921e-08 8.729330e-11 1.851615e-09
 [907,] 2.703037e-08 8.729330e-11 2.038190e-09
 [908,] 2.844746e-08 8.729330e-11 2.133889e-09
 [909,] 2.844746e-08 8.691095e-11 2.147469e-09
 [910,] 1.480927e-09 2.451976e-10 8.247429e-10
 [911,] 1.007183e-10 3.305298e-10 4.393660e-11
 [912,] 1.515935e-10 1.366010e-10 5.426750e-11
 [913,] 1.511096e-10 1.366010e-10 5.408958e-11
 [914,] 1.515935e-10 1.361236e-10 5.404899e-11
 [915,] 1.515935e-10 1.362241e-10 5.409504e-11
 [916,] 1.445746e-10 1.351454e-10 5.103318e-11
 [917,] 9.704183e-08 1.467669e-10 3.395360e-08
 [918,] 1.441971e-10 1.331654e-10 5.020791e-11
 [919,] 1.464554e-10 1.462554e-10 5.661758e-11
 [920,] 1.541185e-10 1.338861e-10 5.398052e-11
 [921,] 4.712207e-06 1.019027e-10 1.944049e-07
 [922,] 9.704183e-08 1.454730e-10 3.342831e-08
 [923,] 1.455593e-10 1.329171e-10 5.059308e-11
 [924,] 5.661449e-11 8.572019e-11 1.660835e-11
 [925,] 2.837255e-10 1.305711e-10 1.679253e-10
 [926,] 6.727915e-06 1.032467e-10 2.575479e-07
 [927,] 1.093344e-07 1.477419e-10 3.476127e-08
 [928,] 1.093344e-07 1.466546e-10 3.431328e-08
 [929,] 1.469541e-10 1.318599e-10 5.062456e-11
 [930,] 1.532736e-10 1.329171e-10 5.331667e-11
 [931,] 1.155676e-07 1.367715e-10 3.157703e-08
 [932,] 1.497962e-10 1.350611e-10 5.307417e-11
 [933,] 1.537785e-10 1.346916e-10 5.433411e-11
 [934,] 1.474110e-10 1.341282e-10 5.172208e-11
 [935,] 6.381099e-06 9.621546e-11 2.830027e-07
 [936,] 1.446768e-10 1.316200e-10 4.964814e-11
 [937,] 1.517815e-10 1.319654e-10 5.227992e-11
 [938,] 1.532736e-10 1.312771e-10 5.246329e-11
 [939,] 4.910935e-11 8.569396e-11 1.456983e-11
 [940,] 1.441971e-10 1.368440e-10 5.156118e-11
 [941,] 5.710974e-11 1.223132e-10 1.822046e-11
 [942,] 1.416088e-10 1.344895e-10 4.954282e-11
 [943,] 1.501527e-10 1.320989e-10 5.147898e-11
 [944,] 1.416088e-10 1.300076e-10 4.761779e-11
 [945,] 1.491633e-10 1.303299e-10 5.026046e-11
 [946,] 1.093344e-07 1.322245e-10 2.874733e-08
 [947,] 1.420249e-10 1.296875e-10 4.762721e-11
 [948,] 1.478715e-10 1.269335e-10 4.835735e-11
 [949,] 1.659950e-05 1.164342e-10 6.803175e-07
 [950,] 1.469541e-10 1.276130e-10 4.837152e-11
 [951,] 3.877886e-08 1.221523e-10 2.537528e-09
 [952,] 4.601290e-08 1.208433e-10 3.041898e-09
 [953,] 1.110482e-06 1.414120e-10 3.862925e-08
 [954,] 5.828813e-11 1.053576e-10 1.838592e-11
 [955,] 1.741007e-10 1.045692e-10 4.041450e-11
 [956,] 9.919007e-07 1.330258e-10 3.765511e-08
 [957,] 2.033494e-10 1.292014e-10 1.188365e-10
 [958,] 2.092591e-08 1.173286e-10 1.534803e-09
 [959,] 1.095165e-09 2.024354e-10 9.606844e-11
 [960,] 1.453155e-08 1.038538e-10 1.275436e-09
 [961,] 6.482451e-10 2.213411e-10 1.465264e-10
 [962,] 1.183734e-09 1.963022e-10 1.070965e-10
 [963,] 4.630439e-09 1.546869e-10 6.659725e-10
 [964,] 1.730194e-10 1.062804e-10 8.255696e-11
 [965,] 1.562434e-10 7.682417e-11 3.566495e-11
 [966,] 1.284061e-10 8.759725e-11 2.682372e-11
 [967,] 1.032611e-10 1.064988e-10 4.874535e-11
 [968,] 9.048340e-11 8.644859e-11 2.100981e-11
 [969,] 1.551766e-10 9.149627e-11 2.874208e-11
 [970,] 1.579632e-10 5.299942e-10 1.071258e-10
 [971,] 1.251776e-10 8.194272e-11 4.413570e-11
 [972,] 1.680553e-10 1.753955e-10 7.586583e-11
 [973,] 9.710519e-10 1.655739e-10 1.238573e-10
 [974,] 1.006260e-09 1.671440e-10 1.270744e-10
 [975,] 1.273750e-10 8.828808e-11 2.642238e-11
 [976,] 4.106508e-11 1.087053e-10 1.387850e-11
 [977,] 5.254292e-11 8.716991e-11 1.508303e-11
 [978,] 2.823411e-10 2.388911e-10 7.511099e-11
 [979,] 5.559727e-09 1.725685e-10 4.009397e-10
 [980,] 8.731430e-10 2.124734e-10 1.384179e-10
 [981,] 9.498712e-11 1.697551e-10 3.633614e-11
 [982,] 2.592009e-09 2.082391e-10 3.570513e-10
 [983,] 4.663422e-11 6.894024e-11 1.359720e-11
 [984,] 4.586573e-11 8.828278e-11 1.400882e-11
 [985,] 1.472513e-10 8.842727e-11 5.276170e-11
 [986,] 4.640788e-11 6.419367e-11 1.283707e-11
 [987,] 4.053206e-11 6.432223e-11 1.155251e-11
 [988,] 6.859168e-10 1.679436e-10 4.183741e-10
 [989,] 5.468721e-11 7.752443e-11 1.457193e-11
 [990,] 4.053553e-11 6.545406e-11 1.156284e-11
 [991,] 2.594588e-10 4.199666e-10 1.717929e-10
 [992,] 4.454294e-11 6.509821e-11 1.173892e-11
 [993,] 5.081505e-10 5.685682e-10 6.505535e-10
 [994,] 1.911840e-10 9.597317e-11 3.130232e-11
 [995,] 1.985643e-09 1.757249e-10 1.222210e-09
 [996,] 2.232547e-09 9.627025e-11 2.389221e-10
 [997,] 7.311748e-11 1.785522e-10 3.277024e-11
 [998,] 6.343085e-09 1.069935e-10 5.042459e-10
 [999,] 2.488907e-10 7.462918e-11 7.061875e-11
[1000,] 6.430265e-09 1.004139e-10 5.585463e-10
[1001,] 4.802337e-10 1.404380e-10 2.183521e-10
[1002,] 1.453102e-10 6.871272e-11 3.813876e-11
[1003,] 5.341662e-11 6.874223e-11 1.331343e-11
[1004,] 2.139757e-09 9.147232e-11 1.548961e-10
[1005,] 2.020612e-09 7.375314e-11 1.787510e-10
[1006,] 7.616656e-11 1.542055e-10 3.266145e-11
[1007,] 9.833745e-09 1.316657e-10 5.873875e-10
[1008,] 4.262963e-11 1.117619e-10 1.361905e-11
[1009,] 7.561638e-09 1.115156e-10 5.230244e-10
[1010,] 5.301904e-11 6.258755e-11 1.346248e-11
[1011,] 1.371642e-06 1.482564e-10 3.954400e-08
[1012,] 1.460377e-06 2.267352e-09 5.243254e-09
[1013,] 1.741534e-10 3.501638e-10 2.452529e-10
[1014,] 2.463331e-06 2.330699e-10 2.572850e-07
[1015,] 5.657497e-11 1.090293e-10 1.365521e-11
[1016,] 4.416029e-10 1.748389e-10 8.471015e-11
[1017,] 1.985622e-05 1.482498e-09 5.198904e-08
[1018,] 1.985622e-05 1.443950e-09 5.271396e-08
[1019,] 5.604352e-11 1.127922e-10 1.380676e-11
[1020,] 1.391721e-10 3.882637e-10 2.007999e-10
[1021,] 1.985622e-05 1.370271e-09 5.419600e-08
[1022,] 5.674773e-11 1.135206e-10 1.389559e-11
[1023,] 1.489564e-10 3.791667e-10 2.152378e-10
[1024,] 2.215217e-10 1.728057e-10 7.009348e-11
[1025,] 1.851743e-05 1.251301e-09 5.389960e-08
[1026,] 2.240692e-10 1.719909e-10 6.683719e-11
[1027,] 4.606053e-06 1.838060e-09 1.416837e-08
[1028,] 1.564365e-10 3.685839e-10 2.241592e-10
[1029,] 1.644489e-10 3.649011e-10 2.367374e-10
[1030,] 1.857504e-10 3.685839e-10 2.770234e-10
[1031,] 5.334153e-11 1.250148e-10 1.464682e-11
[1032,] 1.621309e-05 1.462766e-09 4.446732e-08
[1033,] 1.926972e-10 3.685839e-10 2.896338e-10
[1034,] 2.069855e-10 1.652833e-10 6.549155e-11
[1035,] 1.074048e-10 6.688598e-10 2.142534e-11
[1036,] 5.685733e-11 1.635086e-10 2.598581e-11
[1037,] 1.326676e-05 1.545563e-09 3.935497e-08
[1038,] 7.340396e-11 1.499432e-10 2.787500e-11
[1039,] 4.469055e-11 2.456426e-10 1.850348e-11
[1040,] 5.776414e-11 1.021647e-10 1.670309e-11
[1041,] 1.313003e-06 3.005767e-09 4.639974e-09
[1042,] 2.036663e-06 3.368471e-09 5.946979e-09
[1043,] 1.191362e-06 3.080290e-09 4.046302e-09
[1044,] 1.009225e-06 7.711153e-10 4.182617e-09
[1045,] 3.454160e-06 3.227546e-09 9.287247e-09
[1046,] 6.065578e-11 1.750365e-10 1.898092e-11
[1047,] 1.091408e-05 3.649602e-09 2.172678e-08
[1048,] 1.865118e-06 8.440802e-10 6.891618e-09
[1049,] 2.113286e-06 6.470720e-10 9.057568e-09
[1050,] 5.996458e-11 1.467997e-10 1.971309e-11
[1051,] 7.910816e-07 4.513861e-09 2.433684e-09
[1052,] 6.016290e-11 1.724539e-10 1.806820e-11
[1053,] 5.996458e-11 1.452625e-10 1.965381e-11
[1054,] 1.643325e-10 1.065896e-10 3.175311e-11
[1055,] 2.134158e-10 1.433499e-10 5.784569e-11
[1056,] 3.122496e-10 8.498013e-11 1.026049e-10
[1057,] 2.309618e-07 2.440267e-10 1.692296e-08
[1058,] 5.645491e-11 7.118217e-11 1.435255e-11
[1059,] 1.183591e-03 5.154087e-10 6.919211e-05
[1060,] 1.069221e-10 6.565692e-11 1.425521e-11
[1061,] 1.581054e-04 4.692788e-10 1.072692e-05
[1062,] 8.199005e-11 8.348111e-11 2.188303e-11
[1063,] 9.336964e-11 1.229042e-10 3.039949e-11
[1064,] 9.382661e-11 1.229762e-10 3.122270e-11
[1065,] 6.709439e-11 1.296110e-10 2.316962e-11
[1066,] 4.034306e-05 3.600267e-10 3.536006e-06
[1067,] 3.245671e-05 3.647159e-10 2.849658e-06
[1068,] 2.728894e-05 3.694954e-10 2.395438e-06
[1069,] 1.776518e-05 3.470184e-10 1.662168e-06
[1070,] 1.470241e-05 3.027145e-10 1.507937e-06
[1071,] 2.324712e-05 3.503715e-10 2.142641e-06
[1072,] 5.331176e-05 7.314790e-11 8.708619e-05
[1073,] 1.317793e-07 1.027142e-10 2.955144e-07
[1074,] 3.072848e-01 7.901455e-11 6.670851e-01
[1075,] 2.546048e-10 1.009114e-10 6.319155e-11
[1076,] 1.071646e-10 1.894338e-10 6.770355e-11
[1077,] 1.127141e-10 1.999018e-10 8.346844e-11
[1078,] 2.091321e-04 4.071696e-10 1.728103e-05
[1079,] 8.432020e-10 1.670970e-10 1.552975e-10
[1080,] 1.970814e-04 4.104557e-10 1.624593e-05
[1081,] 2.342764e-04 4.183064e-10 1.894026e-05
[1082,] 2.091321e-04 4.138840e-10 1.710527e-05
[1083,] 1.857408e-04 4.149309e-10 1.524807e-05
[1084,] 2.091321e-04 4.071696e-10 1.728103e-05
[1085,] 2.207415e-04 4.071696e-10 1.819713e-05
[1086,] 2.486622e-04 4.144243e-10 2.009286e-05
[1087,] 4.183756e-11 8.880037e-11 1.264359e-11
[1088,] 1.857408e-04 4.055246e-10 1.541123e-05
[1089,] 1.970814e-04 4.127367e-10 1.618992e-05
[1090,] 1.970814e-04 4.183064e-10 1.605583e-05
[1091,] 1.970814e-04 4.292508e-10 1.586084e-05
[1092,] 2.091321e-04 4.286262e-10 1.686240e-05
[1093,] 2.207415e-04 4.459618e-10 1.739687e-05
[1094,] 2.024898e-04 4.563824e-10 1.585859e-05
[1095,] 2.170841e-04 4.835406e-10 1.650200e-05
[1096,] 2.486622e-04 4.992384e-10 1.850903e-05
[1097,] 2.802086e-04 5.325209e-10 2.014299e-05
[1098,] 6.257380e-10 1.563477e-10 1.299097e-10
[1099,] 3.141460e-04 5.421950e-10 2.231840e-05
[1100,] 2.802086e-04 5.520289e-10 1.988772e-05
[1101,] 2.203786e-04 5.669187e-10 1.539906e-05
[1102,] 4.193737e-11 9.389317e-11 1.256106e-11
[1103,] 1.003733e-10 1.650033e-10 5.647360e-11
[1104,] 2.944735e-04 6.560565e-10 1.917929e-05
[1105,] 4.129347e-10 1.549818e-10 1.895195e-10
[1106,] 1.670762e-10 1.393880e-10 5.565319e-11
[1107,] 5.788446e-10 1.521148e-10 1.213849e-10
[1108,] 1.652464e-10 1.390200e-10 5.479117e-11
[1109,] 5.788446e-10 1.507006e-10 1.227782e-10
[1110,] 1.618519e-10 1.385283e-10 5.348461e-11
[1111,] 1.568709e-10 1.382638e-10 5.171088e-11
[1112,] 1.810064e-10 1.371026e-10 5.824715e-11
[1113,] 6.413950e-10 1.523813e-10 1.360949e-10
[1114,] 7.191958e-10 1.465513e-10 1.558943e-10
[1115,] 2.355461e-07 1.271990e-10 4.186973e-08
[1116,] 5.862571e-11 1.665585e-10 2.560888e-11
[1117,] 8.979672e-04 8.119531e-10 5.213379e-05
[1118,] 8.549267e-10 1.379132e-10 1.926642e-10
[1119,] 2.159319e-10 1.565079e-10 8.553958e-11
[1120,] 2.130321e-09 1.782983e-10 2.974485e-10
[1121,] 1.571204e-02 1.097562e-09 6.831438e-04
[1122,] 8.852721e-04 8.307912e-10 4.670770e-05
[1123,] 2.075657e-06 1.308137e-10 7.774688e-07
[1124,] 1.506576e-09 2.463574e-10 2.015231e-10
[1125,] 1.425169e-10 1.145778e-10 6.771798e-11
[1126,] 1.498634e-10 1.105565e-10 6.841428e-11
[1127,] 2.291243e-10 1.017599e-10 9.311732e-11
[1128,] 7.847681e-10 8.563209e-11 2.167128e-10
[1129,] 1.509422e-09 1.170408e-10 2.782648e-10
[1130,] 1.239444e-09 8.541033e-11 3.171004e-10
[1131,] 4.862023e-10 1.654801e-10 2.560326e-10
[1132,] 9.324555e-11 1.079686e-10 3.664490e-11
[1133,] 1.516249e-10 1.440660e-10 4.616004e-11
[1134,] 1.897196e-10 7.585033e-11 2.198198e-11
[1135,] 7.149906e-11 1.106281e-10 1.665318e-11
[1136,] 2.465489e-10 7.096250e-11 3.637136e-11
[1137,] 7.054120e-11 1.629180e-10 2.191221e-11
[1138,] 1.982669e-10 1.878182e-10 8.842071e-11
[1139,] 7.589734e-11 1.580744e-10 4.606571e-11
[1140,] 2.896998e-10 2.023260e-10 1.753768e-10
[1141,] 1.187124e-10 2.021118e-10 5.375051e-11
[1142,] 6.681204e-11 2.746430e-10 2.854843e-11
[1143,] 1.187124e-10 2.076817e-10 5.511423e-11
[1144,] 6.639718e-11 2.921845e-10 2.858525e-11
[1145,] 1.124083e-10 2.150949e-10 5.299113e-11
[1146,] 1.172123e-10 2.121700e-10 5.529187e-11
[1147,] 4.689034e-11 6.536928e-11 1.281692e-11
[1148,] 6.607776e-11 3.642839e-10 3.500970e-11
[1149,] 6.594117e-11 3.659958e-10 3.579667e-11
[1150,] 6.054891e-11 4.160877e-10 1.668292e-11
[1151,] 5.255411e-11 6.546039e-11 1.356718e-11
[1152,] 1.828710e-10 2.356332e-10 1.016180e-10
[1153,] 5.258610e-11 6.553861e-11 1.354326e-11
[1154,] 1.036596e-10 4.257829e-09 5.527704e-10
[1155,] 2.692631e-10 6.565601e-11 4.401144e-11
[1156,] 4.926134e-11 4.077552e-09 8.712896e-11
[1157,] 1.433555e-10 8.685784e-10 2.267221e-10
[1158,] 8.174825e-11 2.034643e-10 3.450136e-11
[1159,] 5.088086e-11 1.969122e-09 7.143515e-11
[1160,] 1.113071e-10 9.486268e-11 1.444332e-11
[1161,] 6.518227e-11 3.203563e-10 3.248040e-11
[1162,] 7.943081e-10 1.378986e-10 6.788073e-11
[1163,] 9.506535e-11 2.069567e-10 6.758081e-11
[1164,] 8.163605e-11 2.060766e-10 5.512710e-11
[1165,] 9.973918e-11 2.398360e-09 3.442332e-10
[1166,] 7.908280e-11 2.168740e-09 2.196581e-10
[1167,] 8.216574e-11 2.103817e-09 2.314798e-10
[1168,] 8.216574e-11 2.072390e-09 2.297295e-10
[1169,] 8.030885e-11 1.990414e-09 2.162550e-10
[1170,] 4.188960e-11 2.593061e-10 1.861738e-11
[1171,] 7.920448e-11 1.990414e-09 2.110304e-10
[1172,] 8.235848e-11 2.042586e-09 2.289916e-10
[1173,] 6.530619e-11 2.535721e-10 3.100285e-11
[1174,] 6.247759e-11 1.926223e-10 4.173285e-11
[1175,] 6.784845e-11 1.159140e-10 2.090649e-11
[1176,] 8.931839e-11 2.035824e-09 2.628726e-10
[1177,] 8.931839e-11 2.203838e-09 2.738066e-10
[1178,] 8.931839e-11 2.203838e-09 2.738066e-10
[1179,] 8.802146e-11 2.285531e-09 2.720857e-10
[1180,] 8.688045e-11 2.285531e-09 2.660679e-10
[1181,] 1.214452e-10 2.968430e-09 7.046317e-10
[1182,] 7.123301e-11 8.282218e-11 2.683213e-11
[1183,] 6.808189e-11 8.414747e-11 2.597026e-11
[1184,] 5.250634e-11 8.117218e-11 1.327844e-11
[1185,] 6.197429e-11 1.034174e-08 2.847964e-10
[1186,] 2.085726e-10 1.577921e-08 3.200821e-09
[1187,] 4.956560e-10 1.756146e-08 1.328380e-08
[1188,] 1.840734e-10 1.650564e-08 2.687795e-09
[1189,] 5.418733e-10 1.378943e-08 1.206705e-08
[1190,] 6.499600e-11 2.549265e-10 3.102421e-11
[1191,] 5.407377e-10 1.514741e-08 1.275824e-08
[1192,] 1.919085e-09 3.460592e-08 1.266312e-07
[1193,] 4.794396e-10 7.363054e-09 6.768684e-09
[1194,] 6.480701e-11 2.673203e-10 3.124353e-11
[1195,] 3.812192e-10 3.854107e-10 6.669549e-10
[1196,] 1.437474e-10 3.259114e-09 1.006204e-09
[1197,] 6.804905e-11 1.370414e-10 2.387719e-11
[1198,] 4.196388e-11 7.672783e-11 1.221600e-11
[1199,] 5.359127e-11 1.105097e-10 1.632901e-11
[1200,] 6.481817e-11 2.400189e-10 2.885452e-11
[1201,] 1.092711e-09 1.339430e-08 3.034642e-08
[1202,] 6.760123e-11 1.420652e-10 2.377754e-11
[1203,] 5.309109e-10 6.110558e-10 1.402365e-09
[1204,] 6.612732e-11 2.206468e-10 3.041893e-11
[1205,] 6.537358e-11 2.171134e-10 2.885208e-11
[1206,] 1.742060e-10 1.813084e-10 6.613663e-11
[1207,] 3.259944e-10 1.326123e-10 1.263685e-10
[1208,] 5.245016e-11 1.114548e-10 1.621546e-11
[1209,] 6.494854e-11 2.106244e-10 2.652210e-11
[1210,] 5.285325e-11 9.543249e-11 1.533484e-11
[1211,] 4.139615e-09 3.171114e-09 6.082643e-08
[1212,] 3.673461e-09 3.717334e-09 6.105393e-08
[1213,] 4.624774e-09 3.358922e-09 7.211943e-08
[1214,] 4.752600e-09 3.633769e-09 7.986843e-08
[1215,] 2.068832e-10 7.939416e-09 3.039670e-09
[1216,] 5.917979e-11 1.122948e-10 1.786731e-11
[1217,] 3.001626e-10 2.817327e-08 8.018985e-09
[1218,] 6.613743e-11 9.667279e-11 2.484165e-11
[1219,] 1.205487e-10 5.993606e-09 1.794660e-10
[1220,] 1.863506e-10 5.920244e-10 3.426626e-10
[1221,] 3.805398e-10 6.294635e-09 5.317593e-09
[1222,] 8.805872e-11 1.455062e-10 1.586159e-11
[1223,] 2.679231e-10 6.680745e-11 4.664743e-11
[1224,] 4.555434e-11 9.206561e-11 1.494417e-11
[1225,] 3.626241e-10 6.688739e-11 5.367356e-11
[1226,] 1.293191e-08 5.620504e-09 3.380674e-07
[1227,] 8.605899e-11 1.106378e-08 5.325697e-10
[1228,] 5.993939e-10 2.606796e-08 2.026408e-08
[1229,] 6.342946e-10 1.007042e-10 8.175038e-11
[1230,] 6.609307e-11 1.417556e-10 1.550300e-11
[1231,] 5.908568e-11 1.478167e-10 1.551424e-11
[1232,] 6.273074e-11 1.429623e-10 1.537880e-11
[1233,] 6.824602e-11 1.554131e-08 3.470150e-10
[1234,] 6.820735e-09 1.596087e-10 3.009203e-09
[1235,] 1.038908e-10 1.213542e-10 4.355791e-11
[1236,] 1.160275e-10 9.377603e-11 2.227437e-11
[1237,] 7.489779e-11 2.862124e-10 4.457061e-11
[1238,] 7.691044e-11 4.137298e-10 7.692849e-11
[1239,] 7.903072e-11 4.421546e-10 8.307361e-11
[1240,] 8.558085e-11 7.870649e-11 1.673536e-11
[1241,] 6.741342e-11 3.783902e-10 4.074617e-11
[1242,] 7.114124e-11 3.278975e-10 6.091552e-11
[1243,] 8.878302e-11 8.275552e-11 1.650950e-11
[1244,] 6.551518e-11 3.400965e-10 5.480089e-11
[1245,] 8.350252e-11 7.792031e-11 2.631604e-11
[1246,] 1.149038e-10 3.505130e-10 1.202274e-10
[1247,] 2.085094e-09 9.516642e-11 1.522008e-10
[1248,] 1.282534e-10 9.982528e-11 5.144479e-11
[1249,] 1.920427e-10 4.154314e-10 2.689899e-10
[1250,] 1.969666e-09 9.410019e-11 1.616352e-10
[1251,] 6.487038e-11 4.820327e-10 2.049506e-11
[1252,] 6.701077e-11 6.254800e-10 1.887717e-11
[1253,] 4.910656e-11 1.100022e-10 1.198769e-11
[1254,] 5.041120e-11 1.177116e-10 1.198816e-11
[1255,] 2.190304e-10 7.951839e-11 2.584048e-11
[1256,] 2.518830e-09 9.741516e-11 1.752618e-10
[1257,] 5.603525e-11 9.724063e-10 1.658858e-11
[1258,] 6.640698e-11 6.838869e-10 1.901514e-11
[1259,] 7.556725e-11 7.839652e-11 2.429148e-11
[1260,] 2.518830e-09 9.702829e-11 1.831629e-10
[1261,] 6.640698e-11 6.859256e-10 1.901783e-11
[1262,] 1.206811e-10 6.480766e-10 2.006777e-10
[1263,] 2.518830e-09 9.717760e-11 1.774448e-10
[1264,] 1.190750e-10 6.421288e-10 1.951503e-10
[1265,] 5.647558e-11 1.065229e-09 1.659334e-11
[1266,] 6.451525e-11 7.735142e-11 2.067605e-11
[1267,] 1.108922e-10 1.547234e-10 5.890689e-11
[1268,] 6.526603e-11 7.818430e-11 1.762304e-11
[1269,] 6.735611e-11 7.681304e-10 1.881577e-11
[1270,] 4.419829e-10 8.633375e-11 1.166457e-10
[1271,] 4.317407e-09 9.968793e-11 3.038937e-10
[1272,] 2.493537e-10 2.899995e-10 2.600385e-10
[1273,] 7.042827e-11 1.242346e-09 2.032382e-11
[1274,] 6.438456e-11 1.263892e-10 2.413299e-11
[1275,] 1.060198e-09 6.515149e-11 1.046165e-10
[1276,] 8.640287e-09 1.202044e-10 2.703190e-09
[1277,] 6.166503e-11 1.979167e-10 1.914953e-11
[1278,] 1.856377e-09 2.301271e-10 1.403355e-09
[1279,] 6.077860e-11 1.998548e-10 1.901379e-11
[1280,] 6.051873e-11 1.988238e-10 1.898820e-11
[1281,] 2.617618e-09 1.210240e-10 1.492621e-09
[1282,] 3.816558e-08 6.442930e-11 8.131654e-09
[1283,] 1.977958e-09 4.901042e-10 1.187541e-10
[1284,] 2.147858e-07 6.310097e-11 1.841058e-08
[1285,] 8.880829e-10 3.083705e-10 9.348502e-10
[1286,] 2.706530e-08 6.196622e-11 4.649573e-09
[1287,] 4.477883e-08 6.211306e-11 7.824957e-09
[1288,] 2.706530e-08 6.194206e-11 4.615576e-09
[1289,] 1.098935e-09 3.179419e-10 1.208345e-09
[1290,] 2.581376e-08 6.191986e-11 4.384375e-09
[1291,] 2.851550e-08 6.194206e-11 4.845354e-09
[1292,] 7.709915e-08 6.191986e-11 1.233077e-08
[1293,] 4.922285e-11 8.221653e-11 1.482151e-11
[1294,] 6.591470e-11 2.050342e-10 1.961106e-11
[1295,] 9.011108e-08 6.191986e-11 1.425855e-08
[1296,] 8.106829e-08 6.191986e-11 1.292104e-08
[1297,] 1.999924e-07 6.325301e-11 1.511743e-08
[1298,] 8.106829e-08 6.194206e-11 1.302003e-08
[1299,] 2.479332e-07 6.309685e-11 1.861769e-08
[1300,] 2.233667e-09 4.414590e-10 1.327139e-10
[1301,] 2.393330e-10 7.121410e-11 2.532018e-11
[1302,] 8.106829e-08 6.191986e-11 1.292104e-08
[1303,] 8.106829e-08 6.191986e-11 1.292104e-08
[1304,] 6.489934e-11 2.065442e-10 1.936588e-11
[1305,] 2.205042e-09 4.369350e-10 1.299212e-10
[1306,] 8.568085e-08 6.191986e-11 1.360450e-08
[1307,] 1.165393e-07 6.196622e-11 1.840068e-08
[1308,] 9.011108e-08 6.196622e-11 1.447889e-08
[1309,] 2.225608e-07 6.291940e-11 1.584447e-08
[1310,] 8.980952e-10 2.456876e-10 7.409599e-10
[1311,] 1.297401e-07 6.194206e-11 2.017820e-08
[1312,] 2.487551e-10 7.135778e-11 2.588855e-11
[1313,] 9.011108e-08 6.191986e-11 1.425855e-08
[1314,] 9.011108e-08 6.191986e-11 1.425855e-08
[1315,] 6.568853e-11 2.046374e-10 1.952326e-11
[1316,] 8.586931e-10 2.317597e-10 6.629586e-10
[1317,] 8.281866e-09 8.514229e-11 2.208612e-10
[1318,] 2.008350e-09 4.145341e-10 1.119018e-10
[1319,] 1.521331e-07 6.205050e-11 2.414997e-08
[1320,] 1.114854e-07 6.208254e-11 1.821142e-08
[1321,] 1.935802e-10 7.125916e-11 2.441678e-11
[1322,] 2.432812e-10 7.097006e-11 2.551168e-11
[1323,] 1.054222e-07 6.189961e-11 1.637583e-08
[1324,] 1.521331e-07 6.189961e-11 2.304087e-08
[1325,] 1.114854e-07 6.196622e-11 1.765588e-08
[1326,] 1.114854e-07 6.196622e-11 1.765588e-08
[1327,] 8.213281e-10 2.207318e-10 5.986648e-10
[1328,] 1.521331e-07 6.199235e-11 2.377414e-08
[1329,] 1.610136e-07 6.196622e-11 2.486910e-08
[1330,] 1.114854e-07 6.194810e-11 1.739314e-08
[1331,] 1.933506e-07 6.279948e-11 1.370321e-08
[1332,] 1.445011e-07 6.196622e-11 2.248391e-08
[1333,] 9.565211e-10 2.390702e-10 7.658134e-10
[1334,] 3.878107e-10 1.639003e-10 7.142073e-11
[1335,] 1.002076e-07 6.191986e-11 1.574104e-08
[1336,] 1.521331e-07 6.191986e-11 2.322192e-08
[1337,] 7.737487e-10 2.149891e-10 5.472501e-10
[1338,] 6.797662e-11 2.049132e-10 1.991208e-11
[1339,] 1.054222e-07 6.189961e-11 1.637583e-08
[1340,] 7.005876e-09 8.025617e-11 1.618693e-10
[1341,] 1.054222e-07 6.188132e-11 1.625008e-08
[1342,] 1.054222e-07 6.186499e-11 1.612536e-08
[1343,] 6.797662e-11 2.053292e-10 1.989155e-11
[1344,] 6.886039e-09 7.949705e-11 1.551135e-10
[1345,] 1.114854e-07 6.421893e-11 1.068942e-08
[1346,] 1.445011e-07 6.188132e-11 2.179214e-08
[1347,] 1.054222e-07 6.186499e-11 1.612536e-08
[1348,] 1.445011e-07 6.188132e-11 2.179214e-08
[1349,] 6.641682e-09 7.856112e-11 1.455979e-10
[1350,] 1.054222e-07 6.186499e-11 1.612536e-08
[1351,] 1.002076e-07 6.185060e-11 1.526417e-08
[1352,] 1.445011e-07 6.185060e-11 2.145471e-08
[1353,] 6.756827e-09 7.856112e-11 1.483183e-10
[1354,] 1.054222e-07 6.185060e-11 1.600164e-08
[1355,] 1.054222e-07 6.185060e-11 1.600164e-08
[1356,] 6.891123e-11 2.059076e-10 2.003568e-11
[1357,] 9.938905e-08 6.185060e-11 1.514816e-08
[1358,] 1.681654e-07 6.322035e-11 1.113622e-08
[1359,] 1.610136e-07 6.186499e-11 2.391253e-08
[1360,] 6.986639e-10 2.011229e-10 4.568337e-10
[1361,] 6.828275e-11 2.040986e-10 1.999678e-11
[1362,] 1.445011e-07 6.183816e-11 2.128808e-08
[1363,] 1.445011e-07 6.183816e-11 2.128808e-08
[1364,] 2.451397e-10 7.183420e-11 2.718457e-11
[1365,] 1.445011e-07 6.186499e-11 2.162273e-08
[1366,] 1.054222e-07 6.186644e-11 1.618528e-08
[1367,] 1.002076e-07 6.185060e-11 1.526417e-08
[1368,] 1.002076e-07 6.185060e-11 1.526417e-08
[1369,] 1.002076e-07 6.185060e-11 1.526417e-08
[1370,] 7.511973e-10 2.088565e-10 5.132401e-10
[1371,] 1.054222e-07 6.182767e-11 1.575721e-08
[1372,] 1.114854e-07 6.182767e-11 1.659784e-08
[1373,] 5.694150e-11 1.513127e-10 2.030990e-11
[1374,] 6.828275e-11 2.121781e-10 1.989459e-11
[1375,] 1.002076e-07 6.186499e-11 1.538193e-08
[1376,] 6.787088e-10 2.078161e-10 4.621347e-10
[1377,] 1.002076e-07 6.186499e-11 1.538193e-08
[1378,] 2.019214e-10 7.186492e-11 2.559125e-11
[1379,] 1.002076e-07 6.186499e-11 1.538193e-08
[1380,] 1.365634e-07 6.188132e-11 2.067595e-08
[1381,] 1.002076e-07 6.188132e-11 1.550066e-08
[1382,] 2.023031e-10 7.158257e-11 2.552928e-11
[1383,] 3.727707e-09 1.128768e-10 1.999792e-09
[1384,] 1.473678e-10 3.896361e-10 1.209587e-10
[1385,] 2.071681e-10 7.158257e-11 2.571832e-11
[1386,] 8.286597e-08 6.188132e-11 1.298788e-08
[1387,] 6.859427e-11 2.129116e-10 1.988903e-11
[1388,] 9.478004e-08 6.189961e-11 1.483114e-08
[1389,] 9.478004e-08 6.189961e-11 1.483114e-08
[1390,] 1.568981e-07 6.322035e-11 1.031866e-08
[1391,] 1.002076e-07 6.189961e-11 1.562036e-08
[1392,] 6.875700e-11 2.080242e-10 2.001402e-11
[1393,] 1.445011e-07 6.194305e-11 2.202291e-08
[1394,] 1.002076e-07 6.191986e-11 1.574104e-08
[1395,] 2.026516e-10 7.151156e-11 2.547791e-11
[1396,] 6.875700e-11 2.077571e-10 2.001302e-11
[1397,] 6.321861e-10 2.041086e-10 4.211916e-10
[1398,] 6.908622e-11 2.077571e-10 2.007387e-11
[1399,] 1.002076e-07 6.189961e-11 1.562036e-08
[1400,] 9.478004e-08 6.194206e-11 1.506070e-08
[1401,] 6.556498e-10 2.041086e-10 4.375946e-10
[1402,] 6.571975e-11 1.961648e-10 1.966646e-11
[1403,] 1.365634e-07 6.189961e-11 2.083764e-08
[1404,] 2.051267e-10 7.128983e-11 2.537148e-11
[1405,] 2.096213e-09 3.952516e-10 1.171073e-10
[1406,] 3.535817e-08 8.518902e-11 3.627519e-09
[1407,] 8.467034e-10 1.315478e-10 1.906573e-10
[1408,] 1.235613e-07 6.303379e-11 8.142643e-09
[1409,] 3.426033e-08 8.517563e-11 3.556744e-09
[1410,] 4.998848e-11 8.227614e-11 1.577022e-11
[1411,] 3.756035e-08 8.517627e-11 4.021788e-09
[1412,] 1.897559e-10 7.158257e-11 2.501526e-11
[1413,] 1.313703e-07 6.188132e-11 1.994326e-08
[1414,] 1.313703e-07 6.193965e-11 2.019629e-08
[1415,] 6.283462e-10 2.101539e-10 4.337201e-10
[1416,] 9.643760e-08 6.196361e-11 1.526141e-08
[1417,] 2.110300e-10 7.159430e-11 2.588813e-11
[1418,] 9.643760e-08 6.196361e-11 1.526141e-08
[1419,] 6.843342e-11 2.172448e-10 1.978602e-11
[1420,] 6.843342e-11 2.172448e-10 1.978602e-11
[1421,] 4.083955e-09 4.517923e-10 2.265110e-10
[1422,] 9.122237e-08 6.194206e-11 1.453330e-08
[1423,] 1.248166e-07 6.188132e-11 1.901572e-08
[1424,] 6.843342e-11 1.940894e-10 2.006093e-11
[1425,] 2.114167e-10 7.180600e-11 2.610178e-11
[1426,] 2.982665e-09 4.299989e-10 1.484480e-10
[1427,] 6.843342e-11 2.054827e-10 1.992834e-11
[1428,] 1.248166e-07 6.189582e-11 1.941222e-08
[1429,] 6.843342e-11 2.047764e-10 1.994269e-11
[1430,] 5.108660e-11 8.607691e-11 1.686051e-11
[1431,] 9.643760e-08 6.193749e-11 1.550236e-08
[1432,] 6.106324e-10 2.119488e-10 4.261277e-10
[1433,] 1.988019e-09 4.194234e-10 1.133905e-10
[1434,] 9.478004e-08 6.198700e-11 1.549030e-08
[1435,] 9.478004e-08 6.222639e-11 1.612880e-08
[1436,] 2.161760e-10 7.130893e-11 2.576661e-11
[1437,] 1.054222e-07 6.211306e-11 1.740617e-08
[1438,] 1.445011e-07 6.202044e-11 2.283846e-08
[1439,] 6.843342e-11 2.012751e-10 2.001107e-11
[1440,] 9.011108e-08 6.208254e-11 1.493044e-08
[1441,] 2.954396e-08 8.518675e-11 3.047606e-09
[1442,] 7.485500e-10 2.382480e-10 5.975475e-10
[1443,] 1.165393e-07 6.218641e-11 1.947102e-08
[1444,] 6.780291e-11 2.119336e-10 1.968706e-11
[1445,] 2.954396e-08 8.517712e-11 2.967871e-09
[1446,] 1.322453e-07 6.222639e-11 2.201836e-08
[1447,] 3.135879e-08 8.517985e-11 3.172515e-09
[1448,] 8.247785e-11 1.929872e-10 2.308159e-11
[1449,] 6.106324e-10 2.230005e-10 4.513710e-10
[1450,] 8.363744e-11 1.909676e-10 2.342838e-11
[1451,] 8.080575e-11 1.908124e-10 2.280953e-11
[1452,] 2.203767e-10 7.105614e-11 2.537719e-11
[1453,] 2.878894e-09 8.863285e-11 9.225488e-10
[1454,] 6.001682e-10 1.460512e-10 3.045393e-10
[1455,] 4.980736e-10 2.310486e-10 3.798117e-10
[1456,] 2.520282e-10 7.870073e-11 3.469778e-11
[1457,] 3.553767e-10 2.425879e-10 4.672044e-11
[1458,] 9.185890e-11 2.165180e-10 2.667150e-11
[1459,] 1.835298e-09 8.409378e-11 1.295487e-10
[1460,] 1.795237e-07 2.703466e-10 3.043524e-07
[1461,] 3.594719e-09 3.235390e-10 7.467502e-10
[1462,] 6.621382e-10 3.342884e-10 7.267343e-10
[1463,] 2.194776e-09 3.472600e-10 1.217547e-10
[1464,] 1.935031e-09 6.252058e-11 3.588860e-10
[1465,] 4.096778e-10 3.812724e-10 3.264966e-11
[1466,] 9.606342e-11 1.773018e-10 2.741085e-11
[1467,] 7.688188e-11 6.248005e-11 1.767572e-11
[1468,] 1.358784e-08 9.604309e-11 4.252264e-10
[1469,] 7.017175e-09 8.548278e-11 2.108833e-10
[1470,] 1.058069e-07 1.268174e-10 6.484511e-08
[1471,] 1.691225e-08 1.038292e-10 7.871835e-09
[1472,] 1.561125e-09 5.422540e-10 1.249394e-10
[1473,] 2.319654e-09 8.898031e-11 7.123971e-11
[1474,] 5.368840e-10 1.921378e-10 3.337301e-10
[1475,] 2.056087e-09 7.983252e-11 8.075852e-11
[1476,] 5.108386e-10 2.239134e-10 3.767371e-10
[1477,] 2.115467e-10 6.943960e-11 3.361361e-11
[1478,] 1.286794e-07 6.259808e-11 1.886603e-08
[1479,] 3.445881e-09 9.633145e-11 1.094713e-10
[1480,] 2.739867e-07 6.256193e-11 3.845549e-08
[1481,] 1.949743e-10 3.757643e-10 1.832471e-10
[1482,] 2.292273e-10 7.113393e-11 2.483265e-11
[1483,] 3.324852e-07 6.208953e-11 4.838631e-08
[1484,] 2.599286e-07 6.212395e-11 3.878224e-08
[1485,] 3.012706e-09 1.006712e-10 1.011195e-10
[1486,] 5.210408e-10 2.108315e-10 3.601604e-10
[1487,] 2.124303e-10 6.893215e-11 3.107394e-11
[1488,] 2.599286e-07 6.219872e-11 3.940815e-08
[1489,] 1.976264e-09 5.605487e-10 1.742900e-10
[1490,] 1.966792e-10 1.854430e-10 7.095773e-11
[1491,] 5.286045e-10 2.092751e-10 3.624981e-10
[1492,] 2.393993e-07 6.227712e-11 3.705684e-08
[1493,] 2.348360e-07 6.236744e-11 3.636849e-08
[1494,] 1.766975e-07 6.246577e-11 2.828840e-08
[1495,] 2.599286e-07 6.232128e-11 4.033469e-08
[1496,] 2.095838e-10 6.921553e-11 3.012002e-11
[1497,] 5.355983e-10 2.115793e-10 3.719659e-10
[1498,] 1.258627e-09 4.470879e-10 8.493076e-11
[1499,] 5.004326e-10 2.131641e-10 3.497561e-10
[1500,] 3.169879e-09 2.615059e-10 2.472327e-10
[1501,] 1.561125e-09 4.578397e-10 1.168110e-10
[1502,] 5.286045e-10 2.139257e-10 3.715291e-10
[1503,] 2.933638e-09 1.167827e-10 1.115114e-10
[1504,] 2.209127e-07 6.332828e-11 3.806821e-08
[1505,] 2.599286e-07 6.340793e-11 4.469163e-08
[1506,] 2.393993e-07 6.348970e-11 4.170999e-08
[1507,] 2.393993e-07 6.348970e-11 4.170999e-08
[1508,] 1.515919e-07 6.357359e-11 2.693444e-08
[1509,] 1.389585e-07 6.357359e-11 2.434036e-08
[1510,] 2.124303e-10 7.018235e-11 2.935682e-11
[1511,] 1.448293e-07 6.373494e-11 2.579738e-08
[1512,] 1.932336e-07 6.384784e-11 3.532097e-08
[1513,] 2.739867e-07 6.331992e-11 4.836860e-08
[1514,] 2.327873e-07 6.324260e-11 4.117971e-08
[1515,] 1.515919e-07 6.315215e-11 2.677376e-08
[1516,] 5.004326e-10 2.213064e-10 3.644150e-10
[1517,] 1.856913e-10 7.027841e-11 2.650459e-11
[1518,] 1.833255e-10 7.036075e-11 2.622329e-11
[1519,] 1.427542e-09 4.958576e-10 1.076335e-10
[1520,] 9.174881e-09 1.122696e-10 4.843709e-10
[1521,] 4.721895e-10 2.616275e-10 4.073275e-10
[1522,] 1.597020e-07 6.400632e-11 2.578530e-08
[1523,] 4.026109e-10 2.309085e-10 3.033142e-10
[1524,] 9.018521e-11 1.965216e-10 2.456943e-11
[1525,] 2.632858e-09 1.146859e-10 1.005496e-10
[1526,] 4.323050e-10 2.256413e-10 3.186217e-10
[1527,] 1.875312e-09 5.663031e-10 1.690190e-10
[1528,] 9.779080e-08 6.334456e-11 1.400453e-08
[1529,] 1.404059e-07 6.331992e-11 2.127863e-08
[1530,] 2.564846e-09 1.190437e-10 1.005760e-10
[1531,] 2.331472e-10 7.075892e-11 2.465026e-11
[1532,] 4.184665e-10 2.273904e-10 3.105049e-10
[1533,] 4.242816e-10 2.273904e-10 3.150781e-10
[1534,] 2.429977e-10 7.073498e-11 2.477161e-11
[1535,] 3.264684e-09 6.274354e-11 3.224705e-10
[1536,] 4.296567e-10 2.239150e-10 3.136461e-10
[1537,] 1.404059e-07 6.335345e-11 2.033600e-08
[1538,] 2.428340e-09 1.132795e-10 8.705114e-11
[1539,] 5.110324e-11 9.052890e-11 1.748580e-11
[1540,] 1.845893e-10 1.078632e-10 1.791604e-11
[1541,] 5.046546e-11 9.094013e-11 1.728026e-11
[1542,] 1.695697e-10 6.975457e-11 2.695474e-11
[1543,] 1.654943e-10 6.931892e-11 2.763645e-11
[1544,] 1.307782e-07 6.329883e-11 2.174418e-08
[1545,] 1.608529e-10 6.970096e-11 2.622797e-11
[1546,] 8.432007e-11 1.810488e-10 2.461360e-11
[1547,] 1.649156e-07 6.316605e-11 2.278258e-08
[1548,] 2.140835e-09 1.063605e-10 6.448494e-11
[1549,] 3.394312e-10 1.314872e-10 2.116150e-10
[1550,] 1.467758e-10 6.179675e-11 3.149150e-11
[1551,] 1.910251e-10 5.545554e-10 2.601395e-11
[1552,] 3.053747e-10 1.208933e-10 1.712055e-10
[1553,] 1.593526e-10 1.887782e-10 8.960968e-11
[1554,] 1.664582e-10 1.869367e-10 9.335203e-11
[1555,] 2.207109e-10 5.745238e-10 2.625656e-11
[1556,] 3.224075e-09 6.403293e-11 3.773071e-10
[1557,] 5.152915e-11 8.821167e-11 1.475219e-11
[1558,] 4.886723e-09 6.462688e-11 6.672563e-10
[1559,] 3.662180e-09 6.474155e-11 4.223462e-10
[1560,] 4.879298e-11 9.627013e-11 1.581645e-11
[1561,] 4.171113e-09 6.610376e-11 5.227838e-10
[1562,] 8.150382e-11 8.759620e-11 3.006730e-11
[1563,] 6.100253e-11 5.628370e-10 2.650303e-11
[1564,] 7.558463e-11 9.900138e-11 3.185195e-11
[1565,] 4.859222e-11 7.211181e-11 1.509044e-11
[1566,] 1.289086e-10 8.540829e-11 2.858220e-11
[1567,] 5.114449e-11 6.738978e-11 1.518880e-11
[1568,] 5.114202e-11 6.784850e-11 1.529323e-11
[1569,] 4.930439e-11 6.857394e-11 1.480950e-11
[1570,] 6.513150e-11 7.260964e-11 1.507619e-11
[1571,] 1.149833e-10 8.510262e-11 2.357386e-11
[1572,] 2.740925e-10 6.178522e-10 2.610251e-11
[1573,] 5.106748e-11 7.310548e-11 1.306154e-11
[1574,] 4.662862e-11 7.099811e-11 1.420978e-11
[1575,] 5.673272e-11 6.989824e-11 1.774502e-11
[1576,] 8.017048e-11 7.023900e-11 2.467652e-11
[1577,] 4.643762e-11 6.949829e-11 1.392821e-11
[1578,] 4.643762e-11 6.934864e-11 1.390759e-11
[1579,] 7.824622e-11 6.888739e-11 2.345742e-11
[1580,] 7.824622e-11 6.888739e-11 2.345742e-11
[1581,] 7.824622e-11 6.872483e-11 2.337192e-11
[1582,] 7.640450e-11 6.872483e-11 2.288434e-11
[1583,] 5.862018e-11 7.192453e-11 1.430972e-11
[1584,] 7.731528e-11 6.825304e-11 2.274105e-11
[1585,] 8.168743e-11 6.778559e-11 2.349815e-11
[1586,] 1.131888e-10 8.459678e-11 2.349129e-11
[1587,] 4.600380e-11 6.768005e-11 1.350450e-11
[1588,] 1.738002e-10 5.628229e-10 2.350095e-11
[1589,] 7.302727e-11 3.305675e-10 3.193102e-11
[1590,] 6.035375e-11 7.232373e-11 1.457859e-11
[1591,] 4.552765e-11 6.452882e-11 1.275902e-11
[1592,] 6.317406e-11 7.175091e-11 1.516170e-11
[1593,] 4.510709e-11 6.446604e-11 1.261162e-11
[1594,] 4.486476e-11 6.446604e-11 1.252192e-11
[1595,] 4.562505e-11 6.434639e-11 1.275533e-11
[1596,] 1.718000e-10 1.083288e-09 2.300804e-11
[1597,] 4.552765e-11 6.532523e-11 1.288565e-11
[1598,] 6.684845e-11 1.000705e-10 2.796004e-11
[1599,] 7.406660e-11 6.493163e-11 1.965518e-11
[1600,] 4.562505e-11 6.485728e-11 1.284561e-11
[1601,] 4.495539e-11 6.523240e-11 1.263332e-11
[1602,] 4.525943e-11 6.473830e-11 1.267453e-11
[1603,] 6.273855e-11 7.237439e-11 1.503065e-11
[1604,] 1.879087e-10 8.305778e-11 3.468414e-11
[1605,] 6.448422e-11 7.305698e-11 1.510113e-11
[1606,] 6.511223e-11 7.262844e-11 1.530568e-11
[1607,] 2.775663e-10 1.605873e-10 6.127253e-11
[1608,] 1.276978e-10 6.392923e-11 2.755685e-11
[1609,] 6.538386e-11 1.465877e-10 1.806540e-11
[1610,] 1.429836e-10 7.983292e-11 2.279021e-11
[1611,] 6.336850e-11 6.424390e-11 1.520129e-11
[1612,] 1.176376e-10 5.922146e-10 3.395507e-11
[1613,] 1.054381e-10 6.360786e-11 2.205232e-11
[1614,] 3.451548e-10 1.446300e-10 8.533564e-11
[1615,] 3.060084e-10 9.194717e-11 4.653325e-11
[1616,] 3.339323e-10 1.713576e-10 9.564530e-11
[1617,] 2.890700e-10 1.437638e-10 7.423369e-11
[1618,] 4.564987e-11 6.441883e-11 1.250079e-11
[1619,] 2.962789e-10 1.289360e-10 2.576791e-11
[1620,] 3.924462e-10 1.207743e-10 1.835542e-10
[1621,] 3.278049e-09 1.487421e-10 7.767737e-10
[1622,] 6.189022e-11 7.673618e-11 1.611138e-11
[1623,] 6.252955e-11 7.568429e-11 1.613599e-11
[1624,] 2.339083e-09 1.494652e-10 4.199770e-10
[1625,] 2.066954e-09 1.142529e-10 4.604068e-10
[1626,] 2.500234e-09 1.525200e-10 5.178042e-10
[1627,] 1.126096e-10 9.376590e-11 2.691935e-11
[1628,] 6.959311e-11 6.837390e-11 1.869339e-11
[1629,] 2.690291e-10 1.881583e-10 1.759396e-10
[1630,] 6.817997e-11 6.849161e-11 1.844297e-11
[1631,] 6.547363e-11 9.300790e-11 1.437256e-11
[1632,] 7.096920e-11 9.393442e-11 1.477142e-11
[1633,] 6.172588e-11 7.053563e-11 1.767072e-11
[1634,] 5.610757e-11 6.793130e-11 1.542419e-11
[1635,] 5.661915e-11 6.727571e-11 1.532844e-11
[1636,] 8.386620e-11 1.166526e-10 1.387956e-11
[1637,] 9.115919e-11 6.162214e-11 2.104828e-11
[1638,] 5.274182e-11 6.876617e-11 1.472521e-11
[1639,] 5.261756e-11 6.855861e-11 1.464685e-11
[1640,] 9.020603e-11 6.765166e-11 1.909972e-11
[1641,] 1.544946e-10 7.068830e-11 2.288902e-11
[1642,] 6.975468e-11 6.119105e-10 4.167133e-11
[1643,] 9.020238e-11 6.770934e-11 1.905492e-11
[1644,] 9.152164e-11 6.769860e-11 1.925240e-11
[1645,] 9.287202e-11 6.790933e-11 1.928669e-11
[1646,] 1.638879e-10 7.396041e-11 2.231997e-11
[1647,] 9.338004e-11 1.212326e-10 1.436197e-11
[1648,] 8.532701e-11 1.156499e-10 1.478049e-11
[1649,] 6.326105e-11 7.081108e-11 1.768796e-11
[1650,] 9.491534e-11 1.177475e-10 1.459588e-11
[1651,] 6.212899e-11 6.907576e-11 1.383419e-11
[1652,] 6.215970e-11 7.039992e-11 1.720017e-11
[1653,] 2.797337e-10 8.015221e-11 3.480149e-11
[1654,] 4.620445e-11 1.149927e-10 1.186881e-11
[1655,] 1.025378e-10 1.200369e-10 1.501085e-11
[1656,] 6.188388e-11 7.078248e-11 1.716801e-11
[1657,] 1.628582e-10 8.230821e-11 2.800277e-11
[1658,] 1.009626e-10 1.194414e-10 1.493188e-11
[1659,] 1.009626e-10 1.184782e-10 1.497254e-11
[1660,] 1.025378e-10 1.194414e-10 1.503603e-11
[1661,] 1.041508e-10 1.189105e-10 1.516565e-11
[1662,] 1.009626e-10 1.224158e-10 1.481234e-11
[1663,] 1.020707e-10 7.360091e-11 1.889260e-11
[1664,] 8.623011e-10 1.592516e-10 1.800271e-10
[1665,] 7.703221e-11 8.185154e-11 1.933966e-11
[1666,] 1.874720e-10 8.283263e-11 4.433032e-11
[1667,] 4.958740e-11 9.401931e-11 1.816379e-11
[1668,] 1.377555e-10 8.087453e-11 2.857700e-11
[1669,] 6.473899e-11 7.769282e-11 1.629394e-11
[1670,] 6.546710e-11 7.748047e-11 1.619490e-11
[1671,] 2.917023e-10 1.388700e-10 1.453173e-10
[1672,] 6.711466e-11 2.432175e-10 1.200183e-11
[1673,] 1.197580e-09 1.518914e-10 2.828655e-10
[1674,] 1.225269e-09 1.547969e-10 2.657239e-10
[1675,] 7.532506e-11 7.094114e-11 2.210317e-11
[1676,] 5.978889e-11 1.836334e-10 2.599088e-11
[1677,] 7.625227e-11 7.073630e-11 2.224981e-11
[1678,] 6.333648e-11 6.775409e-11 1.779715e-11
[1679,] 6.131849e-11 7.688253e-11 1.931596e-11
[1680,] 5.450039e-11 8.610191e-11 1.899334e-11
[1681,] 3.761386e-10 1.083454e-10 8.113631e-11
[1682,] 1.146951e-09 1.566699e-10 2.414526e-10
[1683,] 7.420849e-11 2.610967e-10 2.014491e-11
[1684,] 1.096330e-09 1.547924e-10 2.415684e-10
[1685,] 6.016126e-11 1.595115e-10 2.528291e-11
[1686,] 2.458618e-10 9.992587e-11 5.551685e-11
[1687,] 8.303505e-10 1.755578e-10 1.434670e-10
[1688,] 7.815430e-11 2.462986e-10 1.985455e-11
[1689,] 4.239023e-11 7.684408e-11 1.149400e-11
[1690,] 2.643647e-10 9.992587e-11 5.813472e-11
[1691,] 2.930293e-10 9.983020e-11 6.159822e-11
[1692,] 7.309495e-11 9.920175e-11 1.513019e-11
[1693,] 8.178205e-11 2.598311e-10 2.032001e-11
[1694,] 4.497612e-11 1.023446e-10 1.160010e-11
[1695,] 5.047276e-11 2.755742e-10 1.264577e-11
[1696,] 4.593802e-11 4.684786e-10 3.471147e-11
[1697,] 7.053534e-11 1.396560e-10 2.107620e-11
[1698,] 4.614347e-11 5.418728e-10 3.736533e-11
[1699,] 1.416099e-10 1.088175e-10 3.903174e-11
[1700,] 5.877659e-11 1.442231e-10 3.140793e-11
[1701,] 6.215891e-11 2.230982e-10 1.195399e-11
[1702,] 4.703049e-11 4.188534e-10 3.522327e-11
[1703,] 4.991342e-11 1.840363e-10 2.747191e-11
[1704,] 5.007867e-11 8.837108e-11 1.152022e-11
[1705,] 5.248117e-11 8.717097e-11 1.162444e-11
[1706,] 1.486967e-10 1.298143e-10 6.413362e-11
[1707,] 1.527488e-10 1.260479e-10 6.405693e-11
[1708,] 6.640066e-11 2.150666e-10 2.088525e-11
[1709,] 1.486967e-10 1.331238e-10 6.552475e-11
[1710,] 4.688560e-11 4.813660e-10 3.726164e-11
[1711,] 9.333185e-11 2.299431e-10 2.011491e-11
[1712,] 6.795197e-11 2.120571e-10 2.029330e-11
[1713,] 6.709704e-11 2.153641e-10 2.058688e-11
[1714,] 4.486246e-11 8.187289e-11 1.157602e-11
[1715,] 9.352634e-11 7.720732e-11 3.251670e-11
[1716,] 6.658350e-11 2.268948e-10 2.096301e-11
[1717,] 5.886922e-11 1.288020e-10 2.906459e-11
[1718,] 4.290282e-11 7.722504e-11 1.148061e-11
[1719,] 1.438420e-10 1.841609e-10 6.588387e-11
[1720,] 7.334927e-11 3.042064e-10 2.259634e-11
[1721,] 6.850284e-11 1.567242e-10 4.054537e-11
[1722,] 7.494385e-11 2.343045e-10 2.049102e-11
[1723,] 6.911350e-11 1.857953e-10 4.518514e-11
[1724,] 1.370685e-10 1.432793e-10 3.970054e-11
[1725,] 3.255632e-10 1.545016e-10 8.060427e-11
[1726,] 1.257416e-10 2.321728e-10 1.125650e-10
[1727,] 6.325251e-11 1.172893e-10 3.007698e-11
[1728,] 5.012262e-11 1.651411e-10 2.444293e-11
[1729,] 5.176745e-11 7.417086e-11 1.509402e-11
[1730,] 1.496367e-10 8.764102e-11 2.027346e-11
[1731,] 1.025120e-10 8.204346e-11 1.699530e-11
[1732,] 9.810090e-11 8.064154e-11 1.668752e-11
[1733,] 1.044814e-10 7.831296e-11 1.768644e-11
[1734,] 9.441551e-11 7.175809e-11 1.795431e-11
[1735,] 9.576810e-11 7.175809e-11 1.811090e-11
[1736,] 1.014971e-10 7.288355e-11 1.857043e-11
[1737,] 8.389335e-11 1.827197e-10 2.521588e-11
[1738,] 9.856727e-11 7.446327e-11 1.795635e-11
[1739,] 7.143204e-11 1.791924e-10 2.283435e-11
[1740,] 1.000154e-10 8.095159e-11 1.693467e-11
[1741,] 1.014971e-10 7.431157e-11 1.848094e-11
[1742,] 6.561369e-11 1.434397e-10 1.627342e-11
[1743,] 9.359932e-11 1.734328e-10 2.640236e-11
[1744,] 9.487547e-11 1.630391e-10 2.901451e-11
[1745,] 9.255672e-11 1.007239e-10 1.586004e-11
[1746,] 2.311786e-10 1.927383e-10 6.783115e-11
[1747,] 9.908577e-11 1.535832e-10 2.272512e-11
[1748,] 1.573548e-10 1.080511e-10 4.637470e-11
[1749,] 5.428878e-11 1.652639e-10 1.754944e-11
[1750,] 8.806214e-11 7.207320e-11 1.836518e-11
[1751,] 2.488276e-09 8.636130e-11 1.160799e-10
[1752,] 7.213333e-11 1.494139e-10 2.301110e-11
[1753,] 6.120506e-11 1.603146e-10 2.126939e-11
[1754,] 5.986680e-11 1.317768e-10 1.823508e-11
[1755,] 9.651838e-11 1.070754e-10 4.212200e-11
[1756,] 9.988824e-11 1.747678e-10 2.990267e-11
[1757,] 1.004620e-10 1.742950e-10 2.998184e-11
[1758,] 1.071745e-10 1.744477e-10 3.109801e-11
[1759,] 5.631123e-11 1.320924e-10 1.704790e-11
[1760,] 8.190514e-11 1.961715e-10 3.536371e-11
[1761,] 4.482448e-11 6.917655e-11 1.356420e-11
[1762,] 8.033075e-11 1.077899e-10 2.567577e-11
[1763,] 2.279022e-10 1.071101e-10 6.724997e-11
[1764,] 6.092765e-11 1.022327e-10 1.921697e-11
[1765,] 2.496758e-10 1.097452e-10 7.560881e-11
[1766,] 5.139354e-11 6.544538e-11 1.498996e-11
[1767,] 2.414007e-10 1.070997e-10 7.132744e-11
[1768,] 5.641455e-11 9.911320e-11 1.708843e-11
[1769,] 6.893861e-11 1.488764e-10 2.383573e-11
[1770,] 3.081964e-10 1.092693e-10 8.699762e-11
[1771,] 1.072534e-10 1.353094e-10 3.456938e-11
[1772,] 3.092025e-10 1.105216e-10 8.814424e-11
[1773,] 4.207094e-11 7.326837e-11 1.249568e-11
[1774,] 9.644372e-11 1.835178e-10 3.030866e-11
[1775,] 4.498345e-11 8.809182e-11 1.222392e-11
[1776,] 1.054496e-10 7.612178e-11 1.594213e-11
[1777,] 7.222135e-11 8.211694e-11 1.318288e-11
[1778,] 1.411791e-08 2.236956e-10 7.265824e-09
[1779,] 7.030350e-11 7.862705e-11 1.318669e-11
[1780,] 6.803831e-11 7.988130e-11 1.298433e-11
[1781,] 1.401062e-08 2.365952e-10 7.103489e-09
[1782,] 5.802864e-11 8.522820e-11 1.234490e-11
[1783,] 6.395123e-11 7.973863e-11 1.270453e-11
[1784,] 1.844896e-09 2.514573e-10 1.534228e-09
[1785,] 4.343842e-11 7.763663e-11 1.251662e-11
[1786,] 4.440384e-11 8.343612e-11 1.233510e-11
[1787,] 9.262118e-10 2.026153e-10 8.268254e-10
[1788,] 2.496846e-08 3.661096e-10 3.303578e-08
[1789,] 2.231226e-09 1.647421e-10 1.429082e-09
[1790,] 4.936917e-11 1.212474e-10 1.513877e-11
[1791,] 6.417942e-11 1.274685e-10 2.035562e-11
[1792,] 1.119068e-10 6.804840e-11 1.741112e-11
[1793,] 2.396680e-09 1.982996e-10 1.971549e-09
[1794,] 8.385088e-11 9.497721e-11 2.283788e-11
[1795,] 2.116819e-09 2.148272e-10 2.183115e-09
[1796,] 2.261137e-08 2.307967e-10 1.264497e-08
[1797,] 1.969752e-09 2.043355e-10 1.924378e-09
[1798,] 2.782221e-09 3.104023e-10 2.814951e-09
[1799,] 8.847115e-10 2.080894e-10 8.751106e-10
[1800,] 2.390726e-10 6.858095e-11 2.460372e-11
[1801,] 8.183120e-11 6.806674e-11 1.534383e-11
[1802,] 3.852831e-10 7.263585e-11 3.004031e-11
[1803,] 7.584364e-11 7.293615e-11 1.434319e-11
[1804,] 4.968192e-11 9.298487e-11 1.164783e-11
[1805,] 7.803618e-07 3.089565e-10 3.795654e-07
[1806,] 2.864301e-10 6.908205e-11 2.778664e-11
[1807,] 2.280749e-04 4.628441e-10 1.287942e-04
[1808,] 2.634678e-10 1.053506e-10 7.850536e-11
[1809,] 5.305806e-05 3.507596e-10 2.759087e-05
[1810,] 5.007599e-05 3.975107e-10 2.656654e-05
[1811,] 3.728357e-10 8.940220e-11 6.177649e-11
[1812,] 1.925625e-10 1.823812e-10 1.447734e-10
[1813,] 1.225922e-10 2.989287e-10 1.291940e-10
[1814,] 1.343594e-10 2.832366e-10 1.255222e-10
[1815,] 1.421427e-10 8.372428e-11 2.306879e-11
[1816,] 1.505883e-07 5.105228e-10 7.768740e-08
[1817,] 4.735960e-07 5.867230e-10 2.548526e-07
[1818,] 1.257047e-10 1.429579e-10 3.886284e-11
[1819,] 1.176443e-05 9.718202e-10 7.146039e-06
[1820,] 1.176443e-05 1.052305e-09 7.161854e-06
[1821,] 8.310223e-11 1.321089e-10 4.304632e-11
[1822,] 1.759432e-10 8.747350e-10 1.032628e-10
[1823,] 1.413890e-10 1.057244e-10 4.676445e-11
[1824,] 4.418991e-10 2.863963e-10 3.216925e-10
[1825,] 1.640422e-09 1.040479e-10 3.074312e-10
[1826,] 4.759284e-11 1.453178e-10 1.926574e-11
[1827,] 1.004138e-10 1.207214e-10 2.630389e-11
[1828,] 5.893681e-11 1.634818e-10 3.096466e-11
[1829,] 1.858159e-09 1.451613e-10 7.279144e-10
[1830,] 9.079600e-11 1.228589e-10 2.360260e-11
[1831,] 3.489044e-06 4.069131e-10 1.889800e-06
[1832,] 2.944441e-10 1.462956e-10 9.487616e-11
[1833,] 5.393603e-10 1.690342e-10 2.348408e-10
[1834,] 1.508766e-10 1.877579e-10 9.375703e-11
[1835,] 2.283935e-05 2.100609e-10 1.191225e-05
[1836,] 1.057365e-10 1.924222e-10 3.321856e-11
[1837,] 1.006584e-09 1.392300e-10 3.524317e-10
[1838,] 1.069717e-09 1.386983e-10 3.739223e-10
[1839,] 2.489860e-09 1.966186e-10 1.136814e-09
[1840,] 2.224763e-09 1.370461e-10 7.777297e-10
[1841,] 1.398086e-09 1.344884e-10 4.843132e-10
[1842,] 2.019629e-09 1.338803e-10 6.981607e-10
[1843,] 1.780325e-10 1.691083e-10 6.110884e-11
[1844,] 1.566768e-09 1.378880e-10 5.490619e-10
[1845,] 1.718205e-09 1.391784e-10 6.060152e-10
[1846,] 2.812494e-09 1.474162e-10 1.022346e-09
[1847,] 1.487637e-09 1.372449e-10 5.211272e-10
[1848,] 2.389168e-09 1.518619e-10 8.792510e-10
[1849,] 2.254334e-09 1.470966e-10 8.188412e-10
[1850,] 2.237737e-09 1.473211e-10 8.132739e-10
[1851,] 2.308545e-09 1.470966e-10 8.386025e-10
[1852,] 2.308545e-09 1.473211e-10 8.391010e-10
[1853,] 1.276157e-09 1.387114e-10 4.499934e-10
[1854,] 3.824256e-09 1.695929e-10 1.473736e-09
[1855,] 3.080883e-09 1.633858e-10 1.152382e-09
[1856,] 1.240343e-09 1.467971e-10 4.481835e-10
[1857,] 1.319892e-10 1.926492e-10 8.272490e-11
[1858,] 1.685418e-09 1.348575e-10 6.108018e-10
[1859,] 6.211653e-11 1.095078e-10 1.904302e-11
[1860,] 3.091851e-09 1.832113e-10 1.214217e-09
[1861,] 3.564040e-09 1.752091e-10 1.376234e-09
[1862,] 2.153613e-09 1.738359e-10 8.493446e-10
[1863,] 1.276157e-09 1.610768e-10 4.742842e-10
[1864,] 2.092296e-05 3.946319e-10 1.295255e-05
[1865,] 3.210083e-09 1.916050e-10 1.266033e-09
[1866,] 1.190812e-09 1.691102e-10 4.492077e-10
[1867,] 2.229237e-09 1.883441e-10 8.733822e-10
[1868,] 1.052497e-09 1.724601e-10 3.990074e-10
[1869,] 1.532287e-09 1.940554e-10 6.031292e-10
[1870,] 8.760159e-10 1.775843e-10 3.346668e-10
[1871,] 8.919082e-11 1.824856e-10 2.791767e-11
[1872,] 1.019156e-09 1.794669e-10 3.909103e-10
[1873,] 9.898159e-10 1.802027e-10 3.799977e-10
[1874,] 9.999929e-10 1.856140e-10 3.870365e-10
[1875,] 8.032479e-10 1.845630e-10 3.098397e-10
[1876,] 1.484177e-09 2.532068e-10 6.225990e-10
[1877,] 9.484658e-11 3.989423e-10 8.627480e-11
[1878,] 9.045634e-11 2.088528e-10 2.779392e-11
[1879,] 8.133851e-11 2.415326e-10 3.187330e-11
[1880,] 1.263451e-10 6.260783e-10 1.747602e-10
[1881,] 1.152586e-10 7.433123e-10 1.683702e-10
[1882,] 1.703548e-10 2.104295e-10 6.698952e-11
[1883,] 9.212127e-11 2.083990e-10 2.698441e-11
[1884,] 8.183173e-11 4.290921e-10 7.151748e-11
[1885,] 9.298283e-11 5.828925e-10 1.027555e-10
[1886,] 9.182840e-11 5.314433e-10 9.591248e-11
[1887,] 1.828602e-09 2.747967e-10 7.966945e-10
[1888,] 3.252669e-09 2.898449e-10 1.407952e-09
[1889,] 1.620335e-09 5.633786e-10 9.206726e-10
[1890,] 2.816811e-09 2.939003e-10 1.222442e-09
[1891,] 2.926086e-09 2.795405e-10 1.257148e-09
[1892,] 2.642466e-09 2.830614e-10 1.135624e-09
[1893,] 2.831250e-09 2.840544e-10 1.218638e-09
[1894,] 2.642466e-09 2.928548e-10 1.143022e-09
[1895,] 2.321971e-09 2.884516e-10 9.998599e-10
[1896,] 2.241057e-09 2.874448e-10 9.639330e-10
[1897,] 2.094724e-09 2.855375e-10 8.990645e-10
[1898,] 1.918497e-09 5.420538e-10 1.087261e-09
[1899,] 1.567394e-09 5.420538e-10 8.833251e-10
[1900,] 1.256530e-10 2.571500e-10 5.875842e-11
[1901,] 1.452441e-09 2.300942e-10 5.932108e-10
[1902,] 9.075340e-08 1.832166e-10 4.348232e-08
[1903,] 1.205282e-10 2.061070e-10 5.056141e-11
[1904,] 3.995587e-10 2.326791e-10 1.624556e-10
[1905,] 2.918602e-09 4.560018e-10 1.602618e-09
[1906,] 1.442673e-02 2.666524e-10 7.447307e-03
[1907,] 6.895195e-10 2.682908e-10 2.898615e-10
[1908,] 6.696157e-10 2.682908e-10 2.813816e-10
[1909,] 9.315305e-10 1.580907e-10 3.887490e-10
[1910,] 7.924965e-10 2.541323e-10 3.300573e-10
[1911,] 7.624930e-11 1.010094e-10 2.501773e-11
[1912,] 6.094907e-11 3.847511e-10 2.705314e-11
[1913,] 2.979477e-09 9.978783e-11 8.585041e-10
[1914,] 5.350914e-01 7.566632e-11 2.112814e-01
[1915,] 4.757768e-02 7.407870e-11 1.841709e-02
[1916,] 4.155686e-02 7.977110e-11 1.771502e-02
[1917,] 9.418815e-02 2.188277e-10 1.166866e-02
[1918,] 6.002016e-09 1.429969e-10 3.445293e-09
[1919,] 9.622946e-11 3.345893e-09 2.421333e-10
[1920,] 1.100203e-10 1.491456e-10 2.368206e-11
[1921,] 1.435500e-10 4.855738e-10 2.379214e-10
[1922,] 1.202325e-10 3.369357e-10 1.457323e-10
[1923,] 8.296624e-11 8.430571e-10 8.327443e-11
[1924,] 7.167111e-11 6.680813e-11 2.560268e-11
[1925,] 9.058333e-11 6.466929e-10 1.231487e-10
[1926,] 8.684613e-11 6.332709e-10 1.123501e-10
[1927,] 1.574545e-10 1.915709e-10 2.537468e-11
[1928,] 1.574545e-10 1.920317e-10 2.535680e-11
[1929,] 1.607468e-10 1.813060e-10 2.603002e-11
[1930,] 1.585040e-10 1.805643e-10 2.591992e-11
[1931,] 1.131077e-10 1.640916e-10 2.313542e-11
[1932,] 1.553909e-10 1.839282e-10 2.561474e-11
[1933,] 7.846529e-11 2.564290e-10 3.170968e-11
[1934,] 1.255442e-10 9.400670e-10 2.821565e-10
[1935,] 1.543764e-10 1.826221e-10 2.565911e-11
[1936,] 1.498482e-10 1.722002e-10 2.581111e-11
[1937,] 1.533732e-10 1.724774e-10 2.610001e-11
[1938,] 1.220082e-10 8.938021e-10 2.588206e-10
[1939,] 8.186760e-11 7.252706e-10 1.036466e-10
[1940,] 1.233706e-10 8.845245e-10 2.605374e-10
[1941,] 1.380622e-10 1.809498e-10 2.470801e-11
[1942,] 1.380622e-10 1.809498e-10 2.470801e-11
[1943,] 1.522828e-10 1.805861e-10 2.566563e-11
[1944,] 1.513031e-10 1.805861e-10 2.560020e-11
[1945,] 1.513031e-10 1.802241e-10 2.561690e-11
[1946,] 1.513031e-10 1.798276e-10 2.563532e-11
[1947,] 1.036837e-10 2.817035e-10 5.705700e-11
[1948,] 1.513031e-10 1.786232e-10 2.574366e-11
[1949,] 1.226438e-10 9.807347e-10 2.784125e-10
[1950,] 1.480483e-10 1.777974e-10 2.561730e-11
[1951,] 1.519403e-10 1.774517e-10 2.590136e-11
[1952,] 1.268079e-10 1.824688e-10 2.371929e-11
[1953,] 1.500196e-10 1.742795e-10 2.624291e-11
[1954,] 9.629193e-11 2.091000e-10 2.116168e-11
[1955,] 1.453110e-10 1.828015e-10 2.544752e-11
[1956,] 1.324911e-10 9.205880e-11 4.655442e-11
[1957,] 7.841198e-11 2.168280e-10 5.250748e-11
[1958,] 1.901911e-10 1.559383e-10 1.134366e-10
[1959,] 7.256808e-11 7.235175e-11 2.184340e-11
[1960,] 4.908627e-11 1.586215e-10 1.921651e-11
[1961,] 4.497698e-11 1.750696e-10 1.468782e-11
[1962,] 4.055689e-11 4.149200e-10 2.070212e-11
[1963,] 4.061077e-11 7.585766e-11 1.239277e-11
[1964,] 4.506210e-11 1.458569e-10 1.408539e-11
[1965,] 4.497698e-11 1.601307e-10 1.442237e-11
[1966,] 4.497698e-11 1.601307e-10 1.442237e-11
[1967,] 4.052607e-11 3.836380e-10 1.946126e-11
[1968,] 4.585779e-11 1.394964e-10 1.360399e-11
[1969,] 4.497698e-11 1.523263e-10 1.428115e-11
[1970,] 4.503869e-11 1.569792e-10 1.433099e-11
[1971,] 4.853205e-11 1.735255e-10 1.967444e-11
[1972,] 4.632399e-11 1.802312e-10 1.441124e-11
[1973,] 4.900732e-11 1.755775e-10 1.848496e-11
[1974,] 6.155883e-11 1.444553e-10 1.288888e-11
[1975,] 5.189534e-11 6.534280e-11 1.408397e-11
[1976,] 2.251326e-10 9.938928e-11 6.733362e-11
[1977,] 5.993704e-11 1.598969e-10 1.299135e-11
[1978,] 4.144496e-11 1.068095e-10 1.205658e-11
[1979,] 4.858863e-11 7.046738e-11 1.346083e-11
[1980,] 4.842614e-11 7.082436e-11 1.345534e-11
[1981,] 4.851214e-11 1.932476e-10 1.924170e-11
[1982,] 1.279276e-10 1.030510e-10 5.185072e-11
[1983,] 4.205841e-11 1.033035e-10 1.204406e-11
[1984,] 3.720807e-10 9.693769e-11 1.260353e-10
[1985,] 8.731948e-11 8.908781e-11 2.271452e-11
[1986,] 4.105582e-11 1.273944e-10 1.305784e-11
[1987,] 4.929621e-11 1.761364e-10 1.819094e-11
[1988,] 4.100870e-11 9.201835e-11 1.216329e-11
[1989,] 4.238101e-11 7.726259e-11 1.262278e-11
[1990,] 4.558728e-11 5.009930e-10 2.045170e-11
[1991,] 5.716854e-11 4.097612e-10 3.026190e-11
[1992,] 5.173436e-11 4.864412e-10 2.200175e-11
[1993,] 4.419074e-11 2.723432e-10 1.648567e-11
[1994,] 4.631316e-11 3.074763e-10 1.998292e-11
[1995,] 5.277635e-11 3.516846e-10 2.346485e-11
[1996,] 6.706096e-11 3.218789e-10 3.865364e-11
[1997,] 6.831027e-11 3.216414e-10 4.011690e-11
[1998,] 4.634538e-11 7.962037e-11 1.382106e-11
[1999,] 8.133585e-11 7.136332e-11 1.860399e-11
[2000,] 4.470494e-11 2.351075e-10 1.715596e-11
[2001,] 4.555404e-11 7.971530e-11 1.364985e-11
[2002,] 7.012882e-11 3.095230e-10 4.139832e-11
[2003,] 4.555404e-11 7.971530e-11 1.364985e-11
[2004,] 7.059261e-11 3.190741e-10 4.231211e-11
[2005,] 4.492202e-11 2.657073e-10 1.796976e-11
[2006,] 4.530523e-11 7.978563e-11 1.360759e-11
[2007,] 7.106458e-11 3.190741e-10 4.277490e-11
[2008,] 4.555404e-11 7.966022e-11 1.362857e-11
[2009,] 4.530523e-11 7.986161e-11 1.363258e-11
[2010,] 7.059261e-11 3.190741e-10 4.231211e-11
[2011,] 4.501208e-11 2.580365e-10 1.798277e-11
[2012,] 4.501208e-11 2.496561e-10 1.783407e-11
[2013,] 4.510715e-11 2.496561e-10 1.796047e-11
[2014,] 8.456404e-11 2.622157e-10 3.483760e-11
[2015,] 4.530523e-11 7.985824e-11 1.363150e-11
[2016,] 7.059261e-11 3.034719e-10 4.131609e-11
[2017,] 4.454615e-11 2.264275e-10 1.677516e-11
[2018,] 4.501208e-11 2.465744e-10 1.778525e-11
[2019,] 4.510715e-11 2.476271e-10 1.792774e-11
[2020,] 4.510715e-11 2.496561e-10 1.796047e-11
[2021,] 7.059261e-11 3.022037e-10 4.124074e-11
[2022,] 7.106458e-11 2.981961e-10 4.144233e-11
[2023,] 4.483696e-11 2.546344e-10 1.761164e-11
[2024,] 7.305236e-11 3.045112e-10 4.356018e-11
[2025,] 4.755988e-11 7.994383e-11 1.415756e-11
[2026,] 7.406922e-11 3.031167e-10 4.442934e-11
[2027,] 4.532976e-11 1.586800e-10 2.095943e-11
[2028,] 7.053685e-11 2.725928e-10 3.921003e-11
[2029,] 4.634108e-11 7.997945e-11 1.367723e-11
[2030,] 4.656634e-11 8.056327e-11 1.403687e-11
[2031,] 4.634538e-11 8.047917e-11 1.337881e-11
[2032,] 4.888668e-11 1.532894e-10 2.338509e-11
[2033,] 7.973738e-11 2.563770e-10 4.566123e-11
[2034,] 7.973738e-11 2.554040e-10 4.557473e-11
[2035,] 7.617085e-11 2.463315e-10 4.188545e-11
[2036,] 7.347107e-11 2.570568e-10 4.043201e-11
[2037,] 7.398211e-11 2.456265e-10 3.998741e-11
[2038,] 4.470703e-11 2.495682e-10 1.657886e-11
[2039,] 7.436187e-11 2.625022e-10 4.137097e-11
[2040,] 7.598782e-11 2.420145e-10 4.109896e-11
[2041,] 8.127987e-11 2.083914e-10 4.169642e-11
[2042,] 8.255463e-11 2.210579e-10 4.396674e-11
[2043,] 8.127987e-11 2.156825e-10 4.247582e-11
[2044,] 7.821513e-11 1.904066e-10 3.761827e-11
[2045,] 4.503502e-11 2.508710e-10 1.602336e-11
[2046,] 4.507315e-11 2.474836e-10 1.574217e-11
[2047,] 4.513282e-11 2.663825e-10 1.573687e-11
[2048,] 1.627055e-10 1.216700e-10 5.768815e-11
[2049,] 9.203832e-11 1.075887e-10 1.421952e-11
[2050,] 1.608621e-10 1.847222e-10 1.108453e-10
[2051,] 5.920555e-11 1.401194e-10 2.356465e-11
[2052,] 7.220026e-11 1.847395e-10 1.302947e-11
[2053,] 8.908882e-11 1.974819e-10 1.370084e-11
[2054,] 6.536907e-11 9.422616e-11 1.274303e-11
[2055,] 5.379106e-11 1.495987e-10 2.312255e-11
[2056,] 1.988486e-10 2.258723e-10 4.126884e-11
[2057,] 8.424047e-11 9.692218e-11 1.377713e-11
[2058,] 6.980404e-11 1.009074e-10 1.281147e-11
[2059,] 7.578626e-11 9.717431e-11 1.320757e-11
[2060,] 8.972006e-11 1.079713e-10 1.377793e-11
[2061,] 1.489027e-10 2.292998e-10 4.051056e-11
[2062,] 5.176827e-10 1.034364e-10 9.975352e-11
[2063,] 7.772480e-11 1.239436e-10 3.277952e-11
[2064,] 9.307944e-11 9.264165e-11 1.506315e-11
[2065,] 7.989834e-11 1.107759e-10 3.078331e-11
[2066,] 2.958787e-10 1.041050e-10 7.209429e-11
[2067,] 8.186924e-11 1.100003e-10 3.139924e-11
[2068,] 3.648632e-10 1.030114e-10 8.074729e-11
[2069,] 8.570297e-11 1.068794e-10 3.157151e-11
[2070,] 8.498938e-11 1.053309e-10 3.143561e-11
[2071,] 8.667071e-11 1.027961e-10 3.086980e-11
[2072,] 1.796890e-10 2.602110e-10 8.089336e-11
[2073,] 2.183085e-09 3.889665e-10 3.534201e-09
[2074,] 1.230163e-10 1.146538e-10 1.633309e-11
[2075,] 9.463099e-11 1.179134e-10 1.451729e-11
[2076,] 2.573112e-10 7.126834e-11 3.281026e-11
[2077,] 6.753770e-11 2.110271e-10 3.594058e-11
[2078,] 8.425845e-11 1.355257e-10 4.100878e-11
[2079,] 1.343496e-10 8.276525e-11 2.748172e-11
[2080,] 6.807174e-11 2.203033e-10 2.381780e-11
[2081,] 8.830689e-11 1.498711e-10 1.412994e-11
[2082,] 9.464643e-11 1.373765e-10 3.728210e-11
[2083,] 1.027508e-10 9.134802e-11 2.832130e-11
[2084,] 1.129426e-10 8.777439e-11 2.409150e-11
[2085,] 6.635348e-11 9.348130e-11 1.560131e-11
[2086,] 1.113419e-10 1.130692e-10 4.028196e-11
[2087,] 4.500023e-10 8.766795e-11 5.297125e-11
[2088,] 1.766730e-10 8.364251e-11 2.359878e-11
[2089,] 5.867270e-10 8.628708e-11 5.609931e-11
[2090,] 2.303919e-10 8.726446e-11 5.768754e-11
[2091,] 1.513238e-10 8.140337e-11 2.178405e-11
[2092,] 6.797021e-11 1.699157e-10 2.007543e-11
[2093,] 5.886354e-11 9.771342e-11 2.015001e-11
[2094,] 8.266931e-11 1.545522e-10 2.531807e-11
[2095,] 9.084190e-11 8.373217e-11 1.747432e-11
[2096,] 7.177791e-11 1.394752e-10 2.192351e-11
[2097,] 7.049802e-11 1.596076e-10 2.200472e-11
[2098,] 6.989607e-11 1.480484e-10 2.183754e-11
[2099,] 6.953449e-11 1.371755e-10 2.139830e-11
[2100,] 6.911919e-11 1.371382e-10 2.128443e-11
[2101,] 3.400113e-10 1.084282e-10 7.634334e-11
[2102,] 8.185577e-11 1.384001e-10 4.622730e-11
[2103,] 3.037785e-10 2.172553e-10 6.039579e-11
[2104,] 6.900382e-11 1.585725e-10 2.199829e-11
[2105,] 6.896277e-11 1.582368e-10 2.193691e-11
[2106,] 6.896277e-11 1.576598e-10 2.191788e-11
[2107,] 2.620665e-10 1.097705e-10 6.582079e-11
[2108,] 6.894638e-11 1.575723e-10 2.189041e-11
[2109,] 6.892188e-11 1.579716e-10 2.185935e-11
[2110,] 9.179913e-11 1.519767e-10 5.927295e-11
[2111,] 6.890579e-11 1.561078e-10 2.175014e-11
[2112,] 6.982981e-11 1.534065e-10 2.194851e-11
[2113,] 7.356732e-11 1.520587e-10 2.330731e-11
[2114,] 6.029415e-11 1.498500e-10 1.900513e-11
[2115,] 7.028194e-11 1.552295e-10 2.226371e-11
[2116,] 6.750470e-11 1.510426e-10 3.453847e-11
[2117,] 2.622074e-10 1.161488e-10 7.298369e-11
[2118,] 6.750470e-11 1.502212e-10 3.441849e-11
[2119,] 5.762661e-11 2.114161e-10 2.280915e-11
[2120,] 7.100070e-11 1.553697e-10 2.212781e-11
[2121,] 4.760275e-11 1.514517e-10 2.052233e-11
[2122,] 1.240402e-10 1.453072e-10 3.725217e-11
[2123,] 5.733254e-11 2.521412e-10 1.861387e-11
[2124,] 1.341302e-10 1.453611e-10 4.034616e-11
[2125,] 1.264124e-10 1.452157e-10 3.833595e-11
[2126,] 5.950967e-11 2.213971e-10 2.474633e-11
[2127,] 1.267970e-10 1.639286e-10 8.554376e-11
[2128,] 1.253269e-10 1.024031e-10 3.801654e-11
[2129,] 7.036326e-11 1.605185e-10 2.250079e-11
[2130,] 1.376804e-10 1.479722e-10 4.531266e-11
[2131,] 7.017315e-11 1.616782e-10 2.217192e-11
[2132,] 1.426017e-10 1.488620e-10 4.760473e-11
[2133,] 6.162271e-11 2.193116e-10 2.631275e-11
[2134,] 1.376804e-10 1.469642e-10 4.485304e-11
[2135,] 5.658421e-11 2.200973e-10 1.838313e-11
[2136,] 1.409322e-10 1.501546e-10 4.782634e-11
[2137,] 1.409322e-10 1.500533e-10 4.786914e-11
[2138,] 1.426017e-10 1.495538e-10 4.813835e-11
[2139,] 7.056322e-11 1.607408e-10 2.267442e-11
[2140,] 1.350826e-10 9.912509e-11 3.943910e-11
[2141,] 7.063059e-11 1.573856e-10 2.216086e-11
[2142,] 7.062189e-11 1.572033e-10 2.216255e-11
[2143,] 1.248443e-10 1.497973e-10 4.221700e-11
[2144,] 1.479689e-10 1.529496e-10 5.164796e-11
[2145,] 6.935677e-11 1.587539e-10 2.184383e-11
[2146,] 1.262432e-10 1.833997e-10 9.425212e-11
[2147,] 1.426017e-10 1.517755e-10 4.945404e-11
[2148,] 1.460306e-10 1.510412e-10 5.014488e-11
[2149,] 9.792887e-11 1.826355e-10 6.931069e-11
[2150,] 1.515920e-10 1.521052e-10 5.254481e-11
[2151,] 1.187577e-10 9.767477e-11 3.453098e-11
[2152,] 1.153384e-10 1.895645e-10 8.641904e-11
[2153,] 1.525612e-10 1.539743e-10 5.385054e-11
[2154,] 6.432243e-11 3.657177e-10 3.251123e-11
[2155,] 2.146124e-10 2.052196e-10 9.841274e-11
[2156,] 6.697413e-11 1.800297e-10 2.474938e-11
[2157,] 8.908630e-11 1.864734e-10 6.223708e-11
[2158,] 5.913859e-11 2.603310e-10 2.246318e-11
[2159,] 7.327318e-11 1.081837e-10 2.807186e-11
[2160,] 7.259139e-11 1.875454e-10 4.783204e-11
[2161,] 7.678126e-11 1.330448e-10 4.025040e-11
[2162,] 6.090180e-11 2.280820e-10 2.331683e-11
[2163,] 1.127413e-10 1.020584e-10 3.435726e-11
[2164,] 6.052092e-11 2.891274e-10 2.135346e-11
[2165,] 4.596772e-11 1.124114e-10 1.722905e-11
[2166,] 1.061808e-10 2.141175e-10 8.519002e-11
[2167,] 1.162573e-10 9.468842e-11 3.241526e-11
[2168,] 1.181202e-10 9.572007e-11 3.332310e-11
[2169,] 1.321210e-10 9.142801e-11 3.462783e-11
[2170,] 7.992592e-11 1.671629e-10 2.772482e-11
[2171,] 8.390224e-10 1.269922e-10 4.677033e-10
[2172,] 7.359104e-10 1.298307e-10 4.262272e-10
[2173,] 1.337772e-10 9.253455e-11 3.557795e-11
[2174,] 1.119237e-10 9.976149e-11 4.140346e-11
[2175,] 1.282454e-10 2.167920e-10 3.394128e-11
[2176,] 1.218123e-10 7.718468e-11 4.093854e-11
[2177,] 5.126802e-11 1.050832e-10 1.569783e-11
[2178,] 9.740878e-11 8.651417e-11 2.895757e-11
[2179,] 6.459319e-11 7.075469e-11 1.582462e-11
[2180,] 1.119036e-10 6.840595e-11 3.025610e-11
[2181,] 5.574253e-11 1.077443e-10 1.736920e-11
[2182,] 1.286296e-10 2.147658e-10 3.392096e-11
[2183,] 1.866650e-10 8.834593e-11 6.335022e-11
[2184,] 8.389502e-11 1.975109e-10 3.021502e-11
[2185,] 9.173968e-10 2.167900e-10 1.125457e-10
[2186,] 8.389502e-11 1.885913e-10 2.959855e-11
[2187,] 1.292376e-10 2.185741e-10 3.393989e-11
[2188,] 2.153006e-10 7.917149e-11 2.434663e-11
[2189,] 8.347270e-11 1.882609e-10 2.930448e-11
[2190,] 1.158906e-10 1.926893e-10 2.963223e-11
[2191,] 8.515192e-11 1.870850e-10 3.020206e-11
[2192,] 8.461516e-11 1.859042e-10 2.980155e-11
[2193,] 8.482552e-11 1.860867e-10 2.993653e-11
[2194,] 1.137804e-10 1.917193e-10 2.956762e-11
[2195,] 1.143266e-10 1.909084e-10 2.962821e-11
[2196,] 8.269631e-11 1.856319e-10 2.861885e-11
[2197,] 2.115040e-10 7.345192e-11 6.145177e-11
[2198,] 8.498739e-11 1.859474e-10 3.000564e-11
[2199,] 1.436861e-10 2.252980e-10 4.375982e-11
[2200,] 8.716116e-11 1.776534e-10 3.046970e-11
[2201,] 9.136393e-11 1.425212e-10 4.587297e-11
[2202,] 2.115040e-10 7.312081e-11 6.128631e-11
[2203,] 1.985993e-10 7.869854e-11 2.320470e-11
[2204,] 1.985993e-10 7.869854e-11 2.320470e-11
[2205,] 1.268828e-10 9.138580e-11 2.710124e-11
[2206,] 2.004678e-10 7.792809e-11 2.415449e-11
[2207,] 2.043919e-10 7.784834e-11 2.434360e-11
[2208,] 2.014132e-10 7.800945e-11 2.413919e-11
[2209,] 1.966689e-10 7.817708e-11 2.387767e-11
[2210,] 2.091279e-10 7.754549e-11 2.470072e-11
[2211,] 2.091279e-10 7.754549e-11 2.470072e-11
[2212,] 2.011661e-10 7.754549e-11 2.441076e-11
[2213,] 2.063528e-10 7.856086e-11 2.428077e-11
[2214,] 2.034230e-10 7.834405e-11 2.401980e-11
[2215,] 1.976761e-10 7.872117e-11 2.389512e-11
[2216,] 1.846213e-10 7.889568e-11 2.318224e-11
[2217,] 9.670554e-11 7.472313e-11 2.003508e-11
[2218,] 1.057677e-10 7.482112e-11 2.069016e-11
[2219,] 1.051176e-10 7.398138e-11 2.084311e-11
[2220,] 1.029592e-10 7.338036e-11 2.127071e-11
[2221,] 1.041750e-10 7.333586e-11 2.128223e-11
[2222,] 1.049813e-10 7.338109e-11 2.148852e-11
[2223,] 1.041750e-10 7.336447e-11 2.136217e-11
[2224,] 1.742923e-10 7.336347e-11 2.930983e-11
[2225,] 1.037783e-10 7.334939e-11 2.128033e-11
[2226,] 5.161973e-11 9.708002e-11 1.666323e-11
[2227,] 1.702554e-10 6.641080e-11 3.803094e-11
[2228,] 1.315296e-10 2.199525e-10 3.356552e-11
[2229,] 1.138708e-10 2.385721e-10 3.385803e-11
[2230,] 1.164820e-10 2.315765e-10 3.336029e-11
[2231,] 6.441751e-11 8.998518e-11 1.606189e-11
[2232,] 1.830451e-10 6.447587e-11 3.852911e-11
[2233,] 1.068357e-10 7.604193e-11 1.972301e-11
[2234,] 1.068357e-10 7.596017e-11 1.974731e-11
[2235,] 2.586970e-10 6.366063e-11 4.920156e-11
[2236,] 1.462595e-10 1.973012e-10 4.987212e-11
[2237,] 1.033469e-10 7.604193e-11 1.951405e-11
[2238,] 1.033469e-10 7.604193e-11 1.951405e-11
[2239,] 1.136366e-10 7.595115e-11 2.016654e-11
[2240,] 1.025757e-10 7.620287e-11 1.942791e-11
[2241,] 1.044514e-10 7.620287e-11 1.953731e-11
[2242,] 1.029592e-10 7.621054e-11 1.944833e-11
[2243,] 9.958507e-11 7.638594e-11 1.921709e-11
[2244,] 1.010465e-10 7.626063e-11 1.920019e-11
[2245,] 9.855733e-11 7.657125e-11 1.912543e-11
[2246,] 9.688830e-11 7.629739e-11 1.908547e-11
[2247,] 9.688830e-11 7.629739e-11 1.908547e-11
[2248,] 1.006839e-10 7.582382e-11 1.927369e-11
[2249,] 9.997065e-11 7.554192e-11 1.929988e-11
[2250,] 1.003253e-10 7.582382e-11 1.925315e-11
[2251,] 1.050494e-10 7.534464e-11 1.966235e-11
[2252,] 1.018212e-10 7.604193e-11 1.942336e-11
[2253,] 1.025172e-10 7.573973e-11 1.939400e-11
[2254,] 1.076740e-10 7.558269e-11 1.992390e-11
[2255,] 1.549070e-10 6.399853e-11 3.199648e-11
[2256,] 1.010465e-10 7.580833e-11 1.943748e-11
[2257,] 6.270918e-11 9.313974e-11 1.957982e-11
[2258,] 1.007747e-10 7.525370e-11 1.998743e-11
[2259,] 6.367832e-11 6.579618e-11 1.615719e-11
[2260,] 1.054149e-10 7.529098e-11 2.008600e-11
[2261,] 3.879946e-09 6.280988e-11 3.106504e-10
[2262,] 2.478166e-10 9.030084e-11 5.689375e-11
[2263,] 1.075429e-10 7.595737e-11 2.014414e-11
[2264,] 2.418620e-10 7.428243e-11 4.040647e-11
[2265,] 2.959308e-09 6.378295e-11 2.258645e-10
[2266,] 1.141676e-10 7.674748e-11 2.065421e-11
[2267,] 2.317541e-10 1.009919e-10 5.302927e-11
[2268,] 5.923407e-10 8.409983e-11 4.807207e-11
[2269,] 9.921142e-11 1.557178e-10 2.711594e-11
[2270,] 1.090473e-10 1.555752e-10 3.123655e-11
[2271,] 6.079263e-11 1.227547e-10 1.399455e-11
[2272,] 1.100489e-10 2.223108e-10 3.750193e-11
[2273,] 1.641597e-10 7.917936e-11 3.682935e-11
[2274,] 7.274012e-11 7.517475e-11 2.048029e-11
[2275,] 4.729638e-11 1.399981e-10 1.804748e-11
[2276,] 7.887703e-11 3.625941e-10 3.433037e-11
[2277,] 5.071860e-11 1.676837e-10 1.660827e-11
[2278,] 1.456931e-09 7.677664e-11 2.449491e-10
[2279,] 7.402176e-11 3.319623e-10 3.277920e-11
[2280,] 4.440148e-11 1.081112e-10 1.229916e-11
[2281,] 4.644963e-11 8.346494e-11 1.264158e-11
[2282,] 9.194993e-11 2.197605e-10 3.878275e-11
[2283,] 5.746705e-10 8.351333e-11 4.885046e-11
[2284,] 1.076797e-10 1.952324e-10 4.273661e-11
[2285,] 1.092401e-10 1.931707e-10 4.313785e-11
[2286,] 9.581225e-11 2.144503e-10 3.048928e-11
[2287,] 1.102641e-10 1.950507e-10 4.384752e-11
[2288,] 9.124971e-11 1.947399e-10 2.669111e-11
[2289,] 6.290006e-10 1.001372e-10 3.815465e-11
[2290,] 1.185520e-10 1.902505e-10 4.667085e-11
[2291,] 6.886917e-10 9.136212e-11 4.532768e-11
[2292,] 4.652192e-10 1.767066e-09 1.679925e-09
[2293,] 6.555466e-10 8.940857e-11 4.573509e-11
[2294,] 8.789023e-11 7.413019e-11 2.370975e-11
[2295,] 9.327491e-11 7.485238e-11 2.547157e-11
[2296,] 8.767165e-11 1.841722e-10 2.613111e-11
[2297,] 9.570251e-11 2.084900e-10 3.040070e-11
[2298,] 8.906888e-11 1.332262e-10 4.244402e-11
[2299,] 6.953616e-10 8.865461e-11 4.900485e-11
[2300,] 8.824190e-11 1.465194e-10 4.541725e-11
[2301,] 1.634054e-10 4.963232e-10 1.140702e-10
[2302,] 7.202749e-10 8.877800e-11 5.016900e-11
[2303,] 7.901193e-11 3.817169e-10 3.936477e-11
[2304,] 1.111456e-10 1.757554e-10 3.988832e-11
[2305,] 1.797756e-10 4.253737e-10 2.157306e-10
[2306,] 4.509295e-11 8.488449e-11 1.263115e-11
[2307,] 1.182877e-10 3.685856e-10 6.798289e-11
[2308,] 7.689432e-11 3.660211e-10 3.737112e-11
[2309,] 1.198560e-10 1.775891e-10 4.363061e-11
[2310,] 9.424414e-11 2.049265e-10 5.852731e-11
[2311,] 4.331715e-11 8.931734e-11 1.255757e-11
[2312,] 8.086596e-11 7.461929e-11 1.701371e-11
[2313,] 7.049742e-11 5.116679e-10 4.340589e-11
[2314,] 9.278047e-11 2.068008e-10 3.785457e-11
[2315,] 9.187646e-11 7.732498e-11 2.801179e-11
[2316,] 7.591124e-11 3.064062e-10 3.551762e-11
[2317,] 7.120860e-10 1.004291e-10 4.114597e-11
[2318,] 1.916262e-10 8.769912e-11 6.582935e-11
[2319,] 8.193706e-11 7.649322e-11 1.694751e-11
[2320,] 8.573932e-11 7.971039e-11 2.045839e-11
[2321,] 9.689282e-11 1.444487e-10 1.615321e-11
[2322,] 8.272640e-11 2.266805e-10 2.769112e-11
[2323,] 5.487909e-10 6.899392e-10 1.246585e-09
[2324,] 3.594239e-10 3.669739e-10 5.387588e-10
[2325,] 1.526103e-10 2.161209e-10 5.667877e-11
[2326,] 1.270752e-09 2.299780e-10 6.078135e-10
[2327,] 5.118606e-11 8.027949e-10 1.299936e-11
[2328,] 7.346102e-11 9.725234e-11 2.861796e-11
[2329,] 6.885872e-11 9.692574e-11 2.659933e-11
[2330,] 6.571935e-11 2.209627e-10 1.917641e-11
[2331,] 5.671724e-11 1.338086e-09 3.577556e-11
[2332,] 9.970792e-11 2.027366e-10 3.514263e-11
[2333,] 9.812187e-11 2.033501e-10 3.403793e-11
[2334,] 1.461085e-10 2.114497e-10 5.218959e-11
[2335,] 5.507658e-11 9.475426e-10 3.060273e-11
[2336,] 1.004131e-10 3.064680e-10 9.032931e-11
[2337,] 5.704198e-11 9.186300e-10 2.568093e-11
[2338,] 5.304729e-11 8.892380e-11 1.844186e-11
[2339,] 5.391143e-11 8.084803e-10 1.309676e-11
[2340,] 5.345637e-11 8.777886e-11 1.856098e-11
[2341,] 2.357575e-10 1.777036e-10 4.620761e-11
[2342,] 1.509408e-09 2.053265e-10 4.787507e-10
[2343,] 4.318854e-11 1.423184e-10 1.652218e-11
[2344,] 2.192423e-10 1.761984e-10 4.402090e-11
[2345,] 8.420424e-11 3.559895e-10 7.240027e-11
[2346,] 2.576388e-10 9.949659e-11 8.985359e-11
[2347,] 2.552667e-10 1.014441e-10 2.985609e-11
[2348,] 1.503501e-10 2.170850e-10 6.301287e-11
[2349,] 8.451426e-11 1.684405e-10 2.770623e-11
[2350,] 2.023565e-10 9.714087e-11 6.891883e-11
[2351,] 1.830847e-10 9.654799e-11 6.220786e-11
[2352,] 1.518154e-10 2.166657e-10 6.329508e-11
[2353,] 1.417626e-10 4.893731e-10 2.166203e-10
[2354,] 8.730751e-11 1.692391e-10 2.538719e-11
[2355,] 8.431937e-11 1.691449e-10 2.446049e-11
[2356,] 6.286746e-11 2.288850e-10 2.204781e-11
[2357,] 6.159137e-11 2.353944e-10 2.161847e-11
[2358,] 6.220750e-11 2.183566e-10 1.740184e-11
[2359,] 6.740278e-11 1.897385e-10 2.271682e-11
[2360,] 9.855625e-11 1.638513e-10 1.883556e-11
[2361,] 4.878421e-11 1.584530e-10 1.580482e-11
[2362,] 9.818845e-11 2.891286e-10 9.671971e-11
[2363,] 8.452842e-11 3.837722e-10 9.360108e-11
[2364,] 7.494585e-11 1.509864e-10 4.258162e-11
[2365,] 6.489900e-11 6.327258e-10 4.279770e-11
[2366,] 4.997853e-11 1.531673e-10 1.622830e-11
[2367,] 4.820047e-11 8.147840e-10 3.483769e-11
[2368,] 1.614107e-09 5.097804e-10 3.964683e-09
[2369,] 6.848949e-10 1.906449e-10 6.252873e-10
[2370,] 8.741661e-11 2.497064e-10 3.640762e-11
[2371,] 9.155888e-10 1.951683e-10 8.565181e-10
[2372,] 3.048848e-09 4.762040e-10 7.270932e-09
[2373,] 6.145977e-11 2.405146e-10 2.400435e-11
[2374,] 6.737740e-11 4.382065e-10 4.187342e-11
[2375,] 3.350482e-09 5.479156e-10 9.211588e-09
[2376,] 6.824963e-11 4.430135e-10 3.800396e-11
[2377,] 6.790310e-11 4.430135e-10 3.917583e-11
[2378,] 6.810228e-11 4.430135e-10 3.846598e-11
[2379,] 2.023754e-10 2.009755e-10 7.394392e-11
[2380,] 6.824963e-11 4.562868e-10 3.856679e-11
[2381,] 2.023754e-10 2.018224e-10 7.457299e-11
[2382,] 1.989920e-10 2.019909e-10 7.343604e-11
[2383,] 2.203693e-10 2.021526e-10 8.169292e-11
[2384,] 2.136536e-10 2.046505e-10 7.285612e-11
[2385,] 6.708648e-11 7.722092e-10 5.394216e-11
[2386,] 6.708648e-11 7.814639e-10 5.427504e-11
[2387,] 2.185112e-10 2.053542e-10 8.318899e-11
[2388,] 2.040996e-10 2.038040e-10 7.660646e-11
[2389,] 6.741447e-11 8.252183e-10 5.354410e-11
[2390,] 2.261922e-10 2.056397e-10 8.646826e-11
[2391,] 5.962655e-11 2.584395e-10 2.254982e-11
[2392,] 6.275393e-11 8.229345e-10 6.909318e-11
[2393,] 4.323621e-10 4.795448e-10 8.710437e-10
[2394,] 3.086660e-10 5.015723e-10 6.078854e-10
[2395,] 2.191079e-10 2.038190e-10 7.430828e-11
[2396,] 5.985293e-11 2.600311e-10 2.287559e-11
[2397,] 6.893163e-11 1.130812e-09 5.588407e-11
[2398,] 4.473699e-09 1.483775e-09 3.204937e-08
[2399,] 2.352861e-10 2.059070e-10 9.048947e-11
[2400,] 6.003692e-11 2.673171e-10 2.324757e-11
[2401,] 6.928012e-11 1.105119e-09 5.247266e-11
[2402,] 3.484567e-10 2.093790e-10 1.398150e-10
[2403,] 2.194672e-10 2.030031e-10 7.369117e-11
[2404,] 6.955182e-11 1.208284e-09 5.439340e-11
[2405,] 6.814599e-11 1.127279e-09 5.998641e-11
[2406,] 6.814599e-11 1.111871e-09 5.956877e-11
[2407,] 1.027796e-09 1.148636e-09 5.186562e-09
[2408,] 1.149048e-10 1.985609e-10 4.297068e-11
[2409,] 9.032733e-10 1.190969e-09 4.582353e-09
[2410,] 1.870591e-07 1.936739e-10 7.606111e-08
[2411,] 4.826298e-11 3.661063e-10 3.694248e-11
[2412,] 1.803681e-10 1.516152e-09 1.614494e-11
[2413,] 1.786638e-10 1.581497e-09 1.628100e-11
[2414,] 5.483604e-11 2.196780e-10 1.807825e-11
[2415,] 6.957388e-11 1.156774e-09 5.477000e-11
[2416,] 6.957388e-11 1.156774e-09 5.477000e-11
[2417,] 1.514920e-10 1.792146e-09 6.020621e-10
[2418,] 5.970097e-10 2.165225e-09 4.088356e-09
[2419,] 6.627725e-11 2.252034e-10 2.772077e-11
[2420,] 6.872986e-11 1.157969e-09 5.816409e-11
[2421,] 2.255641e-10 1.986568e-10 8.198510e-11
[2422,] 7.003342e-11 1.398350e-09 5.694697e-11
[2423,] 6.996320e-11 1.291711e-09 5.701073e-11
[2424,] 2.130679e-10 5.861966e-10 4.446377e-10
[2425,] 7.010287e-11 1.208237e-09 5.479312e-11
[2426,] 2.506244e-10 1.631513e-10 9.764605e-11
[2427,] 7.234351e-11 1.453361e-09 3.284239e-11
[2428,] 7.055566e-11 2.149207e-09 2.093011e-10
[2429,] 2.422367e-09 2.044515e-09 1.333700e-08
[2430,] 4.464889e-09 4.447997e-09 4.529647e-08
[2431,] 5.153816e-09 4.163401e-09 5.190103e-08
[2432,] 7.619765e-11 1.801437e-09 3.297973e-11
[2433,] 7.619765e-11 1.829206e-09 3.315521e-11
[2434,] 1.299860e-10 1.863322e-10 4.930054e-11
[2435,] 8.867646e-11 8.593971e-11 1.659376e-11
[2436,] 1.254050e-10 1.841594e-10 4.643296e-11
[2437,] 8.396908e-11 8.556824e-11 1.659028e-11
[2438,] 6.557181e-11 7.796742e-11 1.441614e-11
[2439,] 8.249670e-11 1.702293e-09 3.085212e-11
[2440,] 1.519132e-08 4.253549e-09 1.840214e-07
[2441,] 1.569091e-08 4.304542e-09 1.926155e-07
[2442,] 6.448765e-11 7.861676e-11 1.436262e-11
[2443,] 6.512607e-11 7.884605e-11 1.437797e-11
[2444,] 6.566642e-11 1.784447e-09 4.087969e-11
[2445,] 1.488425e-09 2.906747e-09 9.244279e-09
[2446,] 1.275491e-10 2.168225e-09 2.139079e-11
[2447,] 7.953988e-09 2.697432e-09 6.291608e-08
[2448,] 9.756466e-11 9.768527e-11 1.658925e-11
[2449,] 1.251139e-10 2.198802e-09 2.168229e-11
[2450,] 1.227537e-10 1.766177e-09 2.081095e-11
[2451,] 7.312782e-11 9.173761e-11 1.437010e-11
[2452,] 1.307449e-10 1.024118e-10 1.724353e-11
[2453,] 1.592814e-10 9.480381e-11 1.842562e-11
[2454,] 1.284964e-10 1.024118e-10 1.727914e-11
[2455,] 1.707050e-10 1.757670e-10 6.572664e-11
[2456,] 5.957272e-11 9.476218e-11 1.776107e-11
[2457,] 7.895217e-11 5.395182e-09 6.201761e-11
[2458,] 5.964772e-11 9.436669e-11 1.723069e-11
[2459,] 1.407804e-10 1.010170e-10 1.730603e-11
[2460,] 9.161586e-11 2.475138e-09 3.658950e-10
[2461,] 8.217187e-11 2.530820e-10 1.529429e-11
[2462,] 2.724710e-08 2.498645e-09 2.416863e-07
[2463,] 5.674166e-10 6.714246e-11 6.473124e-11
[2464,] 4.077322e-08 6.659012e-11 6.213630e-10
[2465,] 1.320195e-10 5.754598e-10 1.616007e-11
[2466,] 2.446314e-10 6.722070e-11 2.430267e-11
[2467,] 8.994037e-10 6.633548e-11 8.222747e-11
[2468,] 4.906451e-08 6.615070e-11 7.424083e-10
[2469,] 3.749371e-08 2.530508e-09 3.503058e-07
[2470,] 1.077453e-09 6.603604e-11 1.176906e-10
[2471,] 1.008138e-09 6.581511e-11 9.949715e-11
[2472,] 1.008138e-09 6.582839e-11 1.003428e-10
[2473,] 8.210237e-08 2.873569e-09 9.114849e-07
[2474,] 8.436282e-10 6.590664e-11 9.197494e-11
[2475,] 6.609285e-10 6.580455e-11 7.622343e-11
[2476,] 4.909359e-07 6.633193e-11 5.191490e-09
[2477,] 2.587538e-10 6.628190e-11 2.602679e-11
[2478,] 5.948216e-11 6.632343e-11 1.506089e-11
[2479,] 5.101018e-08 2.908417e-09 5.522907e-07
[2480,] 1.304780e-07 3.145987e-09 1.639318e-06
[2481,] 1.137542e-07 3.253081e-09 1.449612e-06
[2482,] 1.136728e-10 4.856778e-10 1.627628e-11
[2483,] 1.240172e-09 4.344281e-10 2.665810e-09
[2484,] 6.092977e-11 6.625535e-11 1.510882e-11
[2485,] 6.354559e-10 6.672000e-11 8.714242e-11
[2486,] 6.354559e-10 6.670877e-11 8.703937e-11
[2487,] 6.632093e-10 6.665186e-11 8.911800e-11
[2488,] 6.491549e-10 6.665186e-11 8.780130e-11
[2489,] 6.491549e-10 6.654365e-11 8.673356e-11
[2490,] 1.032687e-10 5.026349e-10 1.696538e-11
[2491,] 1.587547e-08 3.296888e-09 1.655514e-07
[2492,] 2.144083e-10 4.239485e-10 1.350611e-11
[2493,] 1.465637e-08 3.179964e-09 1.472167e-07
[2494,] 5.426955e-10 6.678342e-11 7.856389e-11
[2495,] 1.465637e-08 3.253081e-09 1.496796e-07
[2496,] 1.766698e-10 4.010300e-10 2.754577e-10
[2497,] 6.103714e-10 6.701219e-11 8.717733e-11
[2498,] 1.177689e-08 3.514187e-09 1.232005e-07
[2499,] 1.808834e-10 4.108990e-10 2.887484e-10
[2500,] 6.776295e-10 6.902600e-11 1.108800e-10
[2501,] 6.924260e-10 6.927952e-11 1.141537e-10
[2502,] 6.776295e-10 6.915166e-11 1.116200e-10
[2503,] 6.142367e-10 6.887754e-11 1.024075e-10
[2504,] 1.645964e-08 3.596154e-09 1.837986e-07
[2505,] 5.021796e-10 6.712311e-11 7.673362e-11
[2506,] 7.258492e-10 6.676450e-11 9.604867e-11
[2507,] 1.500558e-10 4.488061e-10 1.541565e-11
[2508,] 2.160572e-10 4.799641e-10 4.033910e-10
[2509,] 7.819486e-10 2.616556e-09 4.029784e-09
[2510,] 1.755377e-10 4.705136e-10 3.069792e-10
[2511,] 5.625376e-10 2.317071e-09 2.529666e-09
[2512,] 1.858155e-10 4.693975e-10 3.291730e-10
[2513,] 1.726046e-10 4.730825e-10 3.016841e-10
[2514,] 1.894208e-10 4.681307e-10 3.365087e-10
[2515,] 1.246535e-08 3.490760e-09 1.311483e-07
[2516,] 2.008126e-10 4.427948e-10 3.472086e-10
[2517,] 1.725298e-10 4.526120e-10 1.360845e-11
[2518,] 1.771076e-10 4.627049e-10 1.387739e-11
[2519,] 1.969165e-10 4.526120e-10 3.444805e-10
[2520,] 2.037122e-10 6.802988e-11 3.065298e-11
[2521,] 1.858155e-10 3.508188e-10 2.650932e-10
[2522,] 2.323388e-10 6.782630e-11 3.268439e-11
[2523,] 1.823016e-10 3.437280e-10 2.550464e-10
[2524,] 1.858155e-10 3.400707e-10 2.588777e-10
[2525,] 1.858155e-10 3.400707e-10 2.588777e-10
[2526,] 1.947773e-10 4.327497e-10 3.287518e-10
[2527,] 2.098259e-10 4.271984e-10 3.566624e-10
[2528,] 1.807108e-10 3.028598e-10 2.289948e-10
[2529,] 1.891339e-10 3.167128e-10 1.369452e-11
[2530,] 1.740244e-10 3.116936e-10 2.237856e-10
[2531,] 1.900352e-10 3.200697e-10 1.369468e-11
[2532,] 1.877480e-10 4.081324e-10 3.008212e-10
[2533,] 2.282063e-10 3.907043e-10 3.697060e-10
[2534,] 7.311668e-10 2.327385e-09 3.537280e-09
[2535,] 1.512695e-08 4.873984e-10 3.845635e-08
[2536,] 2.171048e-10 3.388038e-10 1.375581e-11
[2537,] 1.879596e-10 3.220181e-10 1.372707e-11
[2538,] 1.831531e-10 3.216849e-10 1.372565e-11
[2539,] 3.347383e-06 6.627691e-11 6.577159e-08
[2540,] 9.480454e-07 3.455802e-09 1.516262e-05
[2541,] 2.086937e-10 6.703019e-11 2.770773e-11
[2542,] 1.850437e-10 5.154459e-10 1.314420e-11
[2543,] 2.389260e-10 5.007014e-10 1.339717e-11
[2544,] 2.023306e-10 6.718847e-11 2.666469e-11
[2545,] 2.216740e-06 6.865993e-11 3.992359e-08
[2546,] 1.792282e-07 4.043435e-09 2.849403e-06
[2547,] 2.048182e-06 7.170808e-11 4.740366e-08
[2548,] 1.977702e-07 1.910070e-09 1.669035e-06
[2549,] 1.325352e-10 1.594454e-09 4.041989e-10
[2550,] 1.381908e-03 1.524462e-09 1.070044e-02
[2551,] 2.153577e-07 1.551215e-09 1.636383e-06
[2552,] 3.548411e-07 1.650612e-09 2.935923e-06
[2553,] 1.294283e-10 1.575244e-09 3.857496e-10
[2554,] 1.399772e-07 1.403714e-09 9.476515e-07
[2555,] 1.346201e-07 1.575244e-09 1.019758e-06
[2556,] 1.346201e-07 1.607490e-09 1.039578e-06
[2557,] 2.857832e-07 1.686448e-09 2.403489e-06
[2558,] 1.165413e-10 1.722081e-09 3.415009e-10
[2559,] 2.367040e-03 1.904874e-09 2.373963e-02
[2560,] 1.225532e-10 1.832346e-09 3.889128e-10
[2561,] 1.246990e-10 1.813226e-09 3.980048e-10
[2562,] 7.988569e-04 1.781148e-09 7.517202e-03
[2563,] 1.482987e-03 2.119786e-09 1.704011e-02
[2564,] 7.012196e-09 1.817111e-09 5.224344e-08
[2565,] 8.255109e-04 1.846452e-09 8.119833e-03
[2566,] 8.830015e-04 1.846452e-09 8.676584e-03
[2567,] 3.748950e-04 2.664519e-09 5.657084e-03
[2568,] 1.051093e-03 3.016670e-09 1.819840e-02
[2569,] 3.847924e-04 2.361597e-09 5.068093e-03
[2570,] 1.127346e-10 2.198697e-09 3.762299e-10
[2571,] 9.347245e-11 2.598710e-09 2.927945e-10
[2572,] 7.266724e-04 3.340379e-09 1.410720e-02
[2573,] 1.072358e-10 3.483111e-09 4.497553e-10
[2574,] 5.945535e-04 2.303733e-09 7.579700e-03
[2575,] 1.020434e-10 1.996336e-09 3.038476e-10
[2576,] 9.753738e-04 2.019334e-09 1.060486e-02
[2577,] 9.382721e-04 2.107464e-09 1.073588e-02
[2578,] 7.770707e-04 2.180609e-09 9.262467e-03
[2579,] 1.047633e-10 2.668622e-09 3.737704e-10
[2580,] 5.164635e-04 2.651261e-09 7.732150e-03
[2581,] 4.872227e-04 2.450428e-09 6.669955e-03
[2582,] 4.772186e-04 2.656119e-09 7.162354e-03
[2583,] 8.713063e-11 1.322196e-10 3.791592e-11
[2584,] 4.772186e-04 2.810942e-09 7.636024e-03
[2585,] 1.587126e-10 1.075235e-10 5.262022e-11
[2586,] 4.772186e-04 2.691247e-09 7.269784e-03
[2587,] 1.438469e-10 2.380778e-09 6.151499e-10
[2588,] 3.942198e-04 2.883262e-09 6.493299e-03
[2589,] 8.120300e-11 1.339775e-10 3.323457e-11
[2590,] 8.120300e-11 1.321447e-10 3.288864e-11
[2591,] 1.556081e-10 1.069913e-10 5.144191e-11
[2592,] 1.571836e-10 1.075235e-10 5.219518e-11
[2593,] 1.700166e-10 1.085499e-10 5.620534e-11
[2594,] 4.772186e-04 3.041539e-09 8.339537e-03
[2595,] 2.952202e-04 2.570484e-09 4.276085e-03
[2596,] 8.867504e-11 1.312441e-10 3.703353e-11
[2597,] 2.087174e-04 1.383590e-10 1.960326e-05
[2598,] 8.952840e-11 1.309308e-10 3.758179e-11
[2599,] 8.974930e-11 1.339775e-10 3.847799e-11
[2600,] 8.974930e-11 1.339775e-10 3.847799e-11
[2601,] 9.926155e-11 1.369606e-10 4.705442e-11
[2602,] 1.745243e-10 1.102456e-10 5.861850e-11
[2603,] 2.847316e-09 7.044262e-09 3.637861e-08
[2604,] 2.332031e-03 3.585146e-09 4.894995e-02
[2605,] 9.535216e-11 2.460281e-10 3.179405e-11
[2606,] 1.917123e-03 3.893008e-09 4.417644e-02
[2607,] 1.717695e-10 1.144113e-10 6.058506e-11
[2608,] 3.204903e-04 1.484679e-10 3.052011e-05
[2609,] 3.632851e-04 1.452437e-10 3.202265e-05
[2610,] 6.984104e-03 1.261249e-10 3.091293e-04
[2611,] 3.930987e-03 3.727645e-09 8.599850e-02
[2612,] 7.623247e-11 1.202328e-10 2.336057e-11
[2613,] 2.260946e-04 1.411722e-10 1.940607e-05
[2614,] 1.510818e-10 1.206344e-10 5.816221e-11
[2615,] 9.287250e-05 8.533839e-10 3.827081e-04
[2616,] 1.737569e-10 1.211536e-10 6.551404e-11
[2617,] 5.611750e-03 3.756846e-09 1.235473e-01
[2618,] 8.460131e-11 1.346305e-10 3.611857e-11
[2619,] 1.666064e-10 1.181585e-10 6.132237e-11
[2620,] 1.175702e-10 2.374559e-09 4.467992e-10
[2621,] 1.123795e-03 2.574068e-09 1.613589e-02
[2622,] 1.641299e-10 1.155994e-10 5.889001e-11
[2623,] 1.324085e-03 2.662372e-09 1.973585e-02
[2624,] 1.507521e-03 2.543352e-09 2.126500e-02
[2625,] 1.871372e-03 2.924034e-09 3.098553e-02
[2626,] 1.507521e-03 2.574068e-09 2.156670e-02
[2627,] 3.638210e-04 2.438043e-09 4.907225e-03
[2628,] 9.784172e-11 2.148721e-09 2.983466e-10
[2629,] 1.642234e-03 2.806103e-09 2.600219e-02
[2630,] 4.101366e-11 4.540478e-09 3.082087e-11
[2631,] 3.290363e-09 8.986130e-09 4.996981e-08
[2632,] 5.778586e-11 2.110841e-10 3.640685e-11
[2633,] 1.669438e-10 8.976908e-11 4.292368e-11
[2634,] 1.712422e-10 8.943229e-11 4.347763e-11
[2635,] 1.115352e-10 2.360692e-10 3.304546e-11
[2636,] 4.284203e-09 1.302836e-08 8.495293e-08
[2637,] 2.095789e-10 6.371911e-10 1.998627e-10
[2638,] 1.661335e-10 8.827096e-11 4.166465e-11
[2639,] 4.551069e-07 9.001952e-11 3.169073e-08
[2640,] 1.812328e-10 1.840623e-10 1.006626e-10
[2641,] 3.958104e-09 1.292613e-08 7.661241e-08
[2642,] 4.704449e-09 1.654827e-08 1.113891e-07
[2643,] 4.671878e-09 1.578322e-08 1.085790e-07
[2644,] 2.517107e-10 3.566434e-10 3.719679e-10
[2645,] 2.380296e-10 3.566434e-10 3.482807e-10
[2646,] 9.843881e-11 2.396275e-10 3.727203e-11
[2647,] 8.924068e-10 2.295026e-10 9.030245e-10
[2648,] 8.121978e-11 2.709236e-10 5.358313e-11
[2649,] 1.828031e-09 2.297865e-10 1.862458e-09
[2650,] 1.655172e-09 5.804517e-10 4.672436e-09
[2651,] 8.208914e-11 6.134794e-10 9.360728e-11
[2652,] 3.217286e-10 7.231894e-11 3.967277e-11
[2653,] 4.374380e-11 1.525595e-10 1.420841e-11
[2654,] 4.960401e-09 6.118614e-09 6.239563e-08
[2655,] 2.204173e-09 5.891097e-10 6.368863e-09
[2656,] 2.204173e-09 5.891097e-10 6.368863e-09
[2657,] 1.854292e-10 7.171564e-11 2.801645e-11
[2658,] 4.290392e-11 1.526134e-10 1.390985e-11
[2659,] 4.188470e-11 1.547727e-10 1.365228e-11
[2660,] 4.298180e-11 1.528567e-10 1.390819e-11
[2661,] 6.998261e-10 1.645456e-10 2.647997e-10
[2662,] 2.480447e-09 5.557116e-10 6.757660e-09
[2663,] 4.255609e-09 5.771305e-09 4.995902e-08
[2664,] 6.767030e-06 7.310051e-11 8.161976e-08
[2665,] 2.617214e-09 5.677081e-10 7.312589e-09
[2666,] 2.369810e-10 7.189698e-11 3.433764e-11
[2667,] 4.303145e-11 1.514702e-10 1.392914e-11
[2668,] 4.290392e-11 1.520096e-10 1.387531e-11
[2669,] 4.285535e-11 1.514513e-10 1.385485e-11
[2670,] 4.291946e-11 1.513841e-10 1.387091e-11
[2671,] 4.284563e-11 1.510340e-10 1.386137e-11
[2672,] 1.576443e-08 1.590664e-10 4.395511e-09
[2673,] 1.672519e-08 1.598895e-10 4.828583e-09
[2674,] 3.482675e-09 1.637695e-10 1.051068e-09
[2675,] 1.560740e-08 1.585670e-10 4.547861e-09
[2676,] 2.902384e-09 4.779939e-09 2.788277e-08
[2677,] 2.544261e-10 7.182612e-11 3.535272e-11
[2678,] 6.497059e-10 1.602116e-10 2.341759e-10
[2679,] 8.567552e-11 6.873364e-10 1.244461e-10
[2680,] 8.625786e-11 6.788631e-10 1.258989e-10
[2681,] 1.673854e-09 6.777657e-11 1.913364e-10
[2682,] 2.354391e-10 7.182612e-11 3.400175e-11
[2683,] 1.451700e-09 5.301575e-10 3.733701e-09
[2684,] 4.225771e-11 1.503432e-10 1.365987e-11
[2685,] 3.460891e-09 4.906028e-09 3.468313e-08
[2686,] 4.239055e-11 1.549321e-10 1.371341e-11
[2687,] 4.232158e-11 1.502866e-10 1.367311e-11
[2688,] 4.140977e-09 5.091381e-09 4.371345e-08
[2689,] 8.418219e-11 6.279290e-10 1.100925e-10
[2690,] 2.221365e-10 7.240736e-11 3.398665e-11
[2691,] 1.954890e-08 1.661127e-10 3.890950e-09
[2692,] 1.359776e-09 3.548935e-10 2.265993e-09
[2693,] 4.336240e-11 1.676420e-10 1.448171e-11
[2694,] 1.359776e-09 3.479034e-10 2.217059e-09
[2695,] 1.943987e-10 7.259209e-11 3.203019e-11
[2696,] 1.963554e-10 7.325362e-11 3.243575e-11
[2697,] 8.944186e-10 4.172922e-10 1.758525e-09
[2698,] 4.836071e-08 1.642869e-10 9.875888e-09
[2699,] 2.019569e-10 1.955408e-10 9.439504e-11
[2700,] 3.449339e-10 2.213195e-10 1.619497e-10
[2701,] 4.322840e-11 7.820304e-09 4.949692e-11
[2702,] 8.280436e-10 5.979582e-09 6.341468e-09
[2703,] 1.866186e-08 1.639529e-10 4.162785e-09
[2704,] 9.645161e-10 5.814877e-09 7.614291e-09
[2705,] 5.512843e-11 7.380518e-09 1.014463e-10
[2706,] 1.370566e-10 3.962846e-09 7.460109e-10
[2707,] 9.023461e-10 6.539344e-09 7.515449e-09
[2708,] 5.710994e-11 6.176049e-09 1.040569e-10
[2709,] 4.258480e-11 1.594282e-10 1.392974e-11
[2710,] 3.101182e-10 8.823687e-11 6.980009e-11
[2711,] 2.573105e-10 8.611952e-11 6.337655e-11
[2712,] 5.766516e-11 5.893813e-09 1.047587e-10
[2713,] 2.902653e-08 1.629247e-10 6.592483e-09
[2714,] 9.132389e-10 5.301738e-09 6.744476e-09
[2715,] 5.662553e-11 5.552881e-09 9.802367e-11
[2716,] 3.874488e-10 5.305377e-09 1.485589e-11
[2717,] 1.645714e-10 9.465684e-10 2.845790e-11
[2718,] 4.237146e-11 1.616690e-10 1.383133e-11
[2719,] 2.962601e-10 5.201936e-09 1.468552e-09
[2720,] 9.478987e-11 4.165324e-09 3.468362e-10
[2721,] 7.656855e-10 5.119047e-09 5.339133e-09
[2722,] 1.585436e-09 1.076687e-10 5.574005e-10
[2723,] 9.699333e-11 1.674685e-10 3.038866e-11
[2724,] 1.352726e-10 1.894264e-10 3.984159e-11
[2725,] 1.776945e-10 1.809686e-10 5.396145e-11
[2726,] 4.090606e-03 5.491380e-09 1.380780e-01
[2727,] 1.740675e-10 1.809572e-10 5.286247e-11
[2728,] 1.764300e-10 1.809572e-10 5.352814e-11
[2729,] 1.764300e-10 1.808388e-10 5.348706e-11
[2730,] 1.764300e-10 1.808537e-10 5.358920e-11
[2731,] 1.789737e-10 1.807142e-10 5.410778e-11
[2732,] 1.789737e-10 1.807142e-10 5.410778e-11
[2733,] 1.692602e-10 1.807086e-10 5.133320e-11
[2734,] 1.764300e-10 1.807086e-10 5.334391e-11
[2735,] 1.177878e-10 2.024605e-10 3.836316e-11
[2736,] 1.854615e-10 1.807350e-10 5.475273e-11
[2737,] 1.854615e-10 1.807308e-10 5.478183e-11
[2738,] 1.814455e-10 1.808020e-10 5.428529e-11
[2739,] 1.854615e-10 1.807308e-10 5.478183e-11
[2740,] 1.854615e-10 1.807272e-10 5.480831e-11
[2741,] 1.841072e-10 1.807237e-10 5.446825e-11
[2742,] 2.164525e-06 1.336496e-10 3.066354e-07
[2743,] 2.772504e-10 1.382797e-10 1.378737e-10
[2744,] 2.359393e-06 1.387768e-10 3.569252e-07
[2745,] 9.907136e-11 1.538090e-10 2.745690e-11
[2746,] 8.965479e-11 1.678107e-10 5.084846e-11
[2747,] 1.201971e-10 1.950165e-10 3.847165e-11
[2748,] 8.155511e-07 1.734191e-10 1.986188e-07
[2749,] 6.777198e-07 1.742218e-10 1.673758e-07
[2750,] 1.230050e-10 1.968200e-10 4.045523e-11
[2751,] 1.343453e-10 1.795708e-10 9.584171e-11
[2752,] 1.686269e-04 1.672203e-10 3.171665e-05
[2753,] 1.272121e-04 1.671803e-10 2.331360e-05
[2754,] 1.674097e-04 1.670923e-10 3.286996e-05
[2755,] 1.095866e-10 1.453024e-10 6.213055e-11
[2756,] 1.163833e-08 1.587023e-07 1.583794e-06
[2757,] 5.977011e-05 6.362971e-08 1.946843e-02
[2758,] 7.215612e-11 5.099152e-08 8.248266e-10
[2759,] 1.150197e-10 2.246006e-10 3.731842e-11
[2760,] 1.425345e-10 1.605297e-10 4.225667e-11
[2761,] 2.283789e-09 1.189052e-10 7.661017e-10
[2762,] 1.706348e-04 7.047369e-08 6.874364e-02
[2763,] 2.047146e-09 1.228022e-10 7.412409e-10
[2764,] 7.848839e-11 5.880198e-10 1.083509e-10
[2765,] 1.479307e-09 1.601265e-10 5.510126e-10
[2766,] 1.175270e-09 1.121176e-10 3.986639e-10
[2767,] 8.928637e-11 7.307279e-10 1.563235e-10
[2768,] 1.511532e-10 1.097893e-10 3.188670e-11
[2769,] 1.199132e-09 1.326785e-10 5.803559e-10
[2770,] 1.192873e-09 1.398429e-10 6.231827e-10
[2771,] 9.608612e-11 1.222311e-10 2.935068e-11
[2772,] 1.111849e-09 1.390860e-10 5.819104e-10
[2773,] 3.305183e-05 8.750076e-08 1.371388e-02
[2774,] 3.069289e-05 1.043332e-07 1.450098e-02
[2775,] 4.423256e-05 1.159852e-07 2.446531e-02
[2776,] 1.375239e-09 1.373498e-10 6.802065e-10
[2777,] 1.141805e-09 1.355847e-10 5.692662e-10
[2778,] 1.164455e-09 1.359789e-10 5.811860e-10
[2779,] 9.684354e-11 1.198122e-10 3.015137e-11
[2780,] 9.697080e-11 1.246951e-10 3.128554e-11
[2781,] 1.084167e-10 1.335076e-10 4.551238e-11
[2782,] 1.387333e-09 1.555807e-10 4.862063e-10
[2783,] 9.486515e-11 8.474460e-10 1.904581e-10
[2784,] 1.115249e-10 1.318016e-10 4.648286e-11
[2785,] 9.688772e-11 1.243769e-10 3.013073e-11
[2786,] 1.777108e-07 1.485603e-09 1.386833e-06
[2787,] 7.381713e-11 7.573117e-10 9.813936e-11
[2788,] 3.673109e-05 2.405566e-08 4.856613e-03
[2789,] 4.123799e-09 1.380779e-10 1.096699e-09
[2790,] 1.014906e-10 5.644777e-09 7.609540e-10
[2791,] 6.559117e-07 1.517870e-07 2.197196e-04
[2792,] 2.116392e-05 5.787083e-08 5.675791e-03
[2793,] 1.695009e-07 1.468348e-10 6.095446e-08
[2794,] 2.670311e-09 1.064042e-09 7.886720e-09
[2795,] 4.506061e-10 1.912396e-10 1.605030e-10
[2796,] 1.587690e-10 7.230553e-11 2.301284e-11
[2797,] 1.957899e-09 2.046864e-10 8.157724e-10
[2798,] 2.814279e-10 2.837178e-09 1.917099e-11
[2799,] 5.670905e-10 2.182504e-10 3.229409e-10
[2800,] 1.521172e-09 2.034352e-10 6.267602e-10
[2801,] 1.564391e-10 1.138137e-10 2.725287e-11
[2802,] 1.294958e-10 2.159109e-09 5.772817e-10
[2803,] 6.923612e-07 8.587565e-11 3.467455e-09
[2804,] 1.794038e-10 1.263953e-09 1.787730e-10
[2805,] 4.639351e-11 1.000730e-09 3.123545e-11
[2806,] 1.018572e-10 4.714021e-09 2.145775e-11
[2807,] 8.775729e-11 6.993693e-11 1.913933e-11
[2808,] 1.028250e-10 3.383138e-10 1.415807e-11
[2809,] 1.097730e-10 5.731724e-09 2.125502e-11
[2810,] 1.024869e-10 5.783084e-09 2.204248e-11
[2811,] 1.265601e-09 1.671596e-10 2.984255e-10
[2812,] 1.038837e-10 3.643481e-10 1.422965e-11
[2813,] 1.038837e-10 3.789398e-10 1.428017e-11
[2814,] 1.040413e-10 6.212866e-09 2.205305e-11
[2815,] 1.115124e-10 8.434782e-09 2.200240e-11
[2816,] 5.522269e-11 2.540428e-09 3.674810e-11
[2817,] 1.112149e-10 1.984618e-08 1.853960e-11
[2818,] 1.803151e-10 1.105097e-08 1.946485e-11
[2819,] 1.785964e-10 1.115458e-08 1.951939e-11
[2820,] 1.767152e-10 1.125924e-08 1.958000e-11
[2821,] 1.122475e-10 2.089660e-08 1.854976e-11
[2822,] 1.661962e-10 1.168880e-08 1.993990e-11
[2823,] 4.863338e-09 1.969345e-10 1.986137e-09
[2824,] 1.881504e-10 1.205205e-08 1.930629e-11
[2825,] 3.320755e-09 1.867608e-10 1.172726e-09
[2826,] 5.162032e-11 1.405168e-10 2.298772e-11
[2827,] 8.643053e-11 8.915581e-09 2.404137e-10
[2828,] 1.402823e-10 1.391551e-08 2.166881e-11
[2829,] 5.932864e-11 1.813771e-10 2.171858e-11
[2830,] 1.983695e-10 1.853717e-10 2.288957e-11
[2831,] 5.407225e-11 1.073966e-10 2.294503e-11
[2832,] 1.328572e-10 1.795270e-10 4.598546e-11
[2833,] 4.569994e-11 1.199227e-08 5.510822e-11
[2834,] 8.193333e-11 2.328785e-09 1.590302e-10
[2835,] 8.780728e-11 9.919979e-09 2.703989e-10
[2836,] 3.029765e-10 4.216246e-09 2.086024e-11
[2837,] 2.955918e-08 9.786217e-11 3.627534e-10
[2838,] 3.826972e-10 3.333187e-09 2.404851e-11
[2839,] 7.764240e-11 2.291539e-10 4.094697e-11
[2840,] 2.098361e-10 7.650482e-11 4.264292e-11
[2841,] 8.137462e-11 1.968059e-10 2.727403e-11
[2842,] 4.718633e-11 9.049799e-11 1.471289e-11
[2843,] 8.948842e-11 1.851526e-10 1.892876e-11
[2844,] 2.348333e-08 1.691096e-10 8.895556e-09
[2845,] 1.222289e-10 2.082263e-10 1.372989e-11
[2846,] 1.221222e-10 2.488050e-10 9.330949e-11
[2847,] 5.924598e-11 1.563790e-10 1.882602e-11
[2848,] 5.944319e-11 1.564107e-10 1.886167e-11
[2849,] 1.119928e-10 7.860443e-11 2.453528e-11
[2850,] 8.605312e-11 6.631367e-11 1.740848e-11
[2851,] 8.382145e-11 1.097191e-10 1.815427e-11
[2852,] 5.800730e-11 6.745215e-11 1.455117e-11
[2853,] 8.213507e-10 1.630731e-10 1.771481e-10
[2854,] 1.075910e-10 6.661570e-11 2.075301e-11
[2855,] 5.665747e-11 2.186371e-10 1.764760e-11
[2856,] 7.177156e-11 8.246466e-11 1.712130e-11
[2857,] 1.391930e-10 8.001977e-11 2.576584e-11
[2858,] 1.096803e-10 6.296652e-11 2.386688e-11
[2859,] 6.913280e-11 8.174799e-11 1.689217e-11
[2860,] 1.069997e-10 6.700316e-11 2.088609e-11
[2861,] 1.128883e-10 6.295919e-11 2.517726e-11
[2862,] 1.112665e-10 6.305014e-11 2.510650e-11
[2863,] 5.879358e-11 1.550931e-10 1.876165e-11
[2864,] 7.306304e-11 8.071543e-11 1.796325e-11
[2865,] 5.882008e-11 1.575621e-10 1.875416e-11
[2866,] 1.187737e-10 6.634996e-11 2.099053e-11
[2867,] 1.046608e-10 6.763265e-11 2.078964e-11
[2868,] 1.066114e-10 6.363723e-11 2.568283e-11
[2869,] 1.015930e-10 6.271285e-11 2.283713e-11
[2870,] 6.533546e-11 8.259491e-11 1.675047e-11
[2871,] 1.363672e-10 1.205798e-10 2.871082e-11
[2872,] 6.546030e-11 1.339047e-10 2.503145e-11
[2873,] 7.891705e-11 2.127800e-10 2.572284e-11
[2874,] 5.523709e-09 9.242013e-11 1.180198e-09
[2875,] 8.397887e-11 1.001921e-10 1.490144e-11
[2876,] 1.060961e-10 1.652276e-10 3.675846e-11
[2877,] 1.319144e-10 7.322747e-11 3.170486e-11
[2878,] 1.988084e-10 7.814798e-11 2.358593e-11
[2879,] 1.011130e-10 1.018923e-10 2.401061e-11
[2880,] 5.508181e-09 9.215562e-11 1.048624e-09
[2881,] 6.954356e-11 7.325695e-11 1.778955e-11
[2882,] 7.097246e-11 7.241115e-11 1.829677e-11
[2883,] 1.160131e-10 6.259670e-11 2.198333e-11
[2884,] 3.324919e-10 1.004521e-09 3.681370e-11
[2885,] 1.181863e-10 6.214856e-11 2.280881e-11
[2886,] 1.041479e-10 6.214126e-11 2.136513e-11
[2887,] 9.517561e-11 2.206979e-10 3.555612e-11
[2888,] 1.067371e-10 6.183656e-11 2.194892e-11
[2889,] 2.762061e-10 1.223272e-09 3.250593e-11
[2890,] 6.832326e-11 8.062347e-11 1.869466e-11
[2891,] 6.562050e-11 7.382175e-11 1.925046e-11
[2892,] 6.283311e-10 1.629694e-10 3.751242e-10
[2893,] 7.318063e-09 7.461351e-11 7.456178e-10
[2894,] 1.287876e-10 1.145475e-10 2.782827e-11
[2895,] 6.787980e-11 8.650864e-11 1.907087e-11
[2896,] 6.832326e-11 8.357866e-11 1.912935e-11
[2897,] 7.773615e-11 1.089290e-10 2.204385e-11
[2898,] 3.532702e-10 1.267927e-09 3.626803e-11
[2899,] 3.557021e-10 9.919416e-10 3.819066e-11
[2900,] 4.796856e-10 1.563468e-10 3.572281e-10
[2901,] 8.030786e-10 1.910983e-10 7.533672e-10
[2902,] 6.664636e-10 1.541613e-10 3.780352e-10
[2903,] 3.800251e-10 1.523337e-09 3.604296e-11
[2904,] 9.880464e-11 1.426117e-10 3.706093e-11
[2905,] 6.829601e-10 1.496246e-10 3.745295e-10
[2906,] 6.829601e-10 1.661885e-10 4.411219e-10
[2907,] 6.829601e-10 1.669750e-10 4.433664e-10
[2908,] 6.826235e-11 8.589412e-11 1.940709e-11
[2909,] 6.795808e-11 8.651320e-11 1.917366e-11
[2910,] 4.056026e-10 1.527339e-09 3.706417e-11
[2911,] 5.037099e-10 1.709942e-10 2.163864e-10
[2912,] 5.339787e-10 1.712015e-10 2.299686e-10
[2913,] 1.850789e-08 7.945359e-11 3.096493e-09
[2914,] 3.979162e-10 1.544484e-09 3.667632e-11
[2915,] 6.808640e-11 9.228072e-11 1.936815e-11
[2916,] 6.212379e-10 1.561100e-10 3.744815e-10
[2917,] 6.807258e-11 9.303919e-11 1.935327e-11
[2918,] 3.471891e-09 8.553967e-11 6.950368e-10
[2919,] 6.577902e-10 1.365374e-10 3.269718e-10
[2920,] 7.362733e-11 7.112927e-11 1.908618e-11
[2921,] 2.498129e-10 6.832536e-11 3.927465e-11
[2922,] 7.452202e-11 1.525231e-10 2.932984e-11
[2923,] 1.931166e-10 1.309449e-10 6.997923e-11
[2924,] 1.882090e-10 1.309449e-10 6.827847e-11
[2925,] 2.599745e-08 8.694245e-11 5.086683e-09
[2926,] 2.141948e-08 8.071521e-11 3.628507e-09
[2927,] 1.705521e-10 1.295036e-10 6.012361e-11
[2928,] 9.196903e-10 9.474803e-11 1.727655e-10
[2929,] 1.980475e-10 1.314203e-10 7.205391e-11
[2930,] 9.087392e-11 6.766821e-11 2.178560e-11
[2931,] 8.976514e-10 9.080941e-11 1.936013e-10
[2932,] 2.489098e-08 8.454135e-11 4.595663e-09
[2933,] 2.489098e-08 8.492372e-11 4.645496e-09
[2934,] 2.489098e-08 8.416328e-11 4.546404e-09
[2935,] 7.902260e-10 9.034968e-11 1.697871e-10
[2936,] 9.863242e-11 6.799905e-11 2.363954e-11
[2937,] 2.034569e-10 1.270664e-10 7.013946e-11
[2938,] 1.121747e-10 1.281295e-10 3.874698e-11
[2939,] 1.132037e-10 1.291912e-10 3.947930e-11
[2940,] 8.758266e-11 6.820338e-11 2.182277e-11
[2941,] 9.619892e-11 6.821205e-11 2.339410e-11
[2942,] 2.820132e-08 8.744966e-11 5.510629e-09
[2943,] 2.644763e-10 6.846643e-10 3.504786e-11
[2944,] 1.916674e-10 1.291912e-10 6.772255e-11
[2945,] 1.386974e-10 1.294855e-10 2.629612e-11
[2946,] 1.924043e-10 1.275836e-10 6.686197e-11
[2947,] 7.977445e-11 7.066140e-11 2.267490e-11
[2948,] 9.689249e-10 8.943650e-11 1.851052e-10
[2949,] 4.937224e-10 6.419464e-11 7.978463e-11
[2950,] 6.646911e-11 9.550278e-11 1.880999e-11
[2951,] 8.444432e-11 6.592402e-11 1.974799e-11
[2952,] 2.549028e-09 9.599961e-11 7.913001e-10
[2953,] 3.655175e-09 8.616244e-11 8.276144e-10
[2954,] 1.719820e-10 7.593965e-11 5.334244e-11
[2955,] 1.456644e-08 8.088172e-11 2.670795e-09
[2956,] 8.813822e-11 6.669448e-11 2.094126e-11
[2957,] 4.299467e-09 8.433513e-11 8.537474e-10
[2958,] 1.038918e-10 1.335123e-10 3.731017e-11
[2959,] 1.032172e-10 1.328069e-10 3.678356e-11
[2960,] 1.350809e-08 7.955919e-11 2.411666e-09
[2961,] 8.034733e-11 6.693802e-11 1.978138e-11
[2962,] 4.407789e-10 1.613220e-10 1.737970e-10
[2963,] 8.704854e-11 6.686794e-11 2.088637e-11
[2964,] 8.633477e-11 6.687435e-11 2.077043e-11
[2965,] 1.088100e-10 1.293635e-10 3.789826e-11
[2966,] 4.315509e-10 1.620183e-10 1.723733e-10
[2967,] 4.253297e-10 1.652111e-10 1.742961e-10
[2968,] 8.739381e-11 6.701537e-11 2.114018e-11
[2969,] 1.577507e-08 7.841812e-11 2.636779e-09
[2970,] 1.879184e-09 8.921509e-11 3.161731e-10
[2971,] 1.064302e-10 1.277161e-10 3.650891e-11
[2972,] 4.878355e-10 1.650308e-10 1.999384e-10
[2973,] 2.262244e-09 8.922063e-11 3.686079e-10
[2974,] 8.666181e-11 6.676117e-11 2.076234e-11
[2975,] 8.385379e-11 6.681254e-11 2.033046e-11
[2976,] 8.523420e-11 6.687435e-11 2.062948e-11
[2977,] 1.609437e-08 7.715763e-11 2.567827e-09
[2978,] 1.485928e-08 7.719503e-11 2.411974e-09
[2979,] 1.485928e-08 7.715763e-11 2.408878e-09
[2980,] 8.563279e-11 6.693802e-11 2.071030e-11
[2981,] 8.563279e-11 6.700355e-11 2.077123e-11
[2982,] 1.633937e-08 7.392986e-11 2.301757e-09
[2983,] 1.624745e-10 3.359171e-10 6.335824e-11
[2984,] 1.544387e-08 7.814407e-11 2.568806e-09
[2985,] 2.678523e-09 8.837018e-11 6.940404e-10
[2986,] 8.291815e-11 6.736574e-11 2.059381e-11
[2987,] 1.126527e-10 1.288127e-10 3.894040e-11
[2988,] 2.944303e-09 8.882402e-11 7.591268e-10
[2989,] 1.132049e-10 1.284191e-10 3.900605e-11
[2990,] 5.642144e-10 1.621426e-10 2.266488e-10
[2991,] 6.955202e-11 7.110875e-11 2.021139e-11
[2992,] 6.849239e-11 7.140713e-11 2.005063e-11
[2993,] 6.463735e-11 7.187198e-11 1.917064e-11
[2994,] 3.599089e-10 1.640636e-10 7.746538e-11
[2995,] 1.052766e-08 8.101514e-11 8.616031e-10
[2996,] 1.171469e-08 7.778248e-11 1.977038e-09
[2997,] 2.513666e-10 5.377971e-10 3.799949e-11
[2998,] 9.716334e-10 1.556086e-10 3.692747e-10
[2999,] 5.308888e-10 1.782294e-10 4.560126e-10
[3000,] 6.508954e-11 1.157174e-10 2.765691e-11
[3001,] 1.222499e-10 1.837460e-10 4.646061e-11
[3002,] 2.445928e-10 5.223785e-10 3.783816e-11
[3003,] 1.222499e-10 1.844893e-10 4.663807e-11
[3004,] 1.620138e-10 1.332091e-10 2.816106e-11
[3005,] 2.430043e-10 5.874931e-10 3.675875e-11
[3006,] 3.941581e-08 8.363340e-11 6.504204e-09
[3007,] 2.769498e-09 1.306204e-10 1.207338e-09
[3008,] 8.653453e-11 6.285202e-11 1.805564e-11
[3009,] 1.261085e-10 1.919425e-10 5.014164e-11
[3010,] 7.032806e-11 8.135813e-11 2.430947e-11
[3011,] 6.159723e-11 7.058474e-11 1.712548e-11
[3012,] 6.306986e-11 7.076403e-11 1.764977e-11
[3013,] 9.689279e-11 2.023483e-10 3.498772e-11
[3014,] 6.249784e-11 6.972665e-11 1.723013e-11
[3015,] 3.088655e-08 8.766036e-11 5.975852e-09
[3016,] 1.119692e-10 1.947791e-10 4.382724e-11
[3017,] 1.277901e-10 1.951512e-10 5.153561e-11
[3018,] 1.369458e-10 1.980645e-10 5.649445e-11
[3019,] 1.291543e-10 7.471856e-11 3.516306e-11
[3020,] 2.262830e-09 1.667262e-10 1.376919e-09
[3021,] 1.823902e-10 1.367112e-10 2.961041e-11
[3022,] 1.849478e-10 1.392341e-10 2.949722e-11
[3023,] 1.393790e-10 1.549937e-10 5.689682e-11
[3024,] 7.498388e-09 9.777062e-11 2.156550e-09
[3025,] 6.675385e-11 6.580806e-11 1.603686e-11
[3026,] 7.608008e-11 6.797498e-11 1.825365e-11
[3027,] 1.499700e-10 7.191388e-11 3.441104e-11
[3028,] 1.272714e-10 9.348411e-11 2.717290e-11
[3029,] 4.362231e-11 2.950663e-10 2.488669e-11
[3030,] 4.581847e-11 4.412520e-10 3.368940e-11
[3031,] 5.166884e-11 8.149018e-10 5.826137e-11
[3032,] 4.104156e-11 2.679570e-10 1.717627e-11
[3033,] 4.139484e-11 7.400355e-10 2.815077e-11
[3034,] 4.255058e-11 3.550079e-10 2.543775e-11
[3035,] 4.324816e-11 5.590836e-10 3.115909e-11
[3036,] 4.324816e-11 4.886708e-10 2.947644e-11
[3037,] 5.305689e-11 7.776226e-11 1.774002e-11
[3038,] 5.445413e-11 7.004916e-10 1.604098e-11
[3039,] 4.363538e-11 2.577683e-10 2.401637e-11
[3040,] 4.339133e-11 6.266413e-10 3.274968e-11
[3041,] 4.121627e-11 4.863789e-10 1.926457e-11
[3042,] 4.590641e-11 4.298993e-10 3.222677e-11
[3043,] 5.198537e-11 1.732816e-10 1.733524e-11
[3044,] 5.274789e-11 1.750883e-10 1.775363e-11
[3045,] 8.466338e-11 6.403196e-10 1.588391e-11
[3046,] 5.093862e-11 5.849621e-10 2.355452e-11
[3047,] 1.388345e-10 3.260486e-10 2.189352e-11
[3048,] 8.893230e-11 1.554908e-10 2.548335e-11
[3049,] 5.573435e-11 3.029969e-10 4.102672e-11
[3050,] 1.281876e-10 2.095129e-10 4.050646e-11
[3051,] 4.833464e-11 8.364802e-11 1.505068e-11
[3052,] 7.461634e-11 3.819816e-10 1.732812e-11
[3053,] 9.342320e-11 2.101463e-10 3.558224e-11
[3054,] 6.752987e-11 1.114054e-10 3.140194e-11
[3055,] 1.013119e-10 2.222642e-10 1.814804e-11
[3056,] 1.308029e-10 6.379009e-10 1.683598e-11
[3057,] 1.144750e-10 4.490515e-10 2.169085e-11
[3058,] 6.786923e-11 6.759910e-10 1.767437e-11
[3059,] 8.307739e-11 2.808629e-10 1.544077e-11
[3060,] 7.844540e-11 8.613428e-11 2.965667e-11
[3061,] 7.267443e-11 7.537453e-10 1.804377e-11
[3062,] 7.784027e-11 9.561455e-11 3.265839e-11
[3063,] 4.241718e-11 2.771614e-10 1.954816e-11
[3064,] 7.430516e-11 1.974354e-10 2.671187e-11
[3065,] 8.232163e-11 1.924045e-10 2.297375e-11
[3066,] 7.905376e-11 1.883996e-10 2.327044e-11
[3067,] 7.893618e-11 9.517076e-11 3.290925e-11
[3068,] 7.165578e-11 1.534555e-10 1.986415e-11
[3069,] 8.870161e-11 2.004225e-10 3.020437e-11
[3070,] 6.600360e-11 7.087223e-11 1.960809e-11
[3071,] 1.529599e-10 2.144997e-10 4.210259e-11
[3072,] 1.142896e-10 1.805036e-10 5.169514e-11
[3073,] 1.976018e-10 1.631973e-10 1.434126e-10
[3074,] 7.877884e-11 1.455674e-10 2.758205e-11
[3075,] 3.116419e-10 1.492397e-10 1.817828e-10
[3076,] 1.276944e-10 3.169631e-10 2.553449e-11
[3077,] 1.021795e-10 3.331060e-10 4.564472e-11
[3078,] 1.024742e-10 3.340714e-10 4.595581e-11
[3079,] 5.988167e-11 1.434636e-10 1.852640e-11
[3080,] 3.437685e-10 1.462886e-10 1.953490e-10
[3081,] 4.047005e-10 1.260444e-10 2.373799e-10
[3082,] 8.853730e-11 2.077551e-10 6.779646e-11
[3083,] 4.157114e-10 1.257978e-10 2.439313e-10
[3084,] 9.883887e-11 3.390372e-10 4.380907e-11
[3085,] 3.760078e-10 1.327066e-10 2.346936e-10
[3086,] 1.197576e-10 3.216010e-10 2.427283e-11
[3087,] 6.150060e-11 1.441999e-10 1.875096e-11
[3088,] 3.672850e-10 1.342212e-10 2.321544e-10
[3089,] 1.309290e-10 1.585519e-10 2.963090e-11
[3090,] 6.212734e-11 1.436785e-10 1.890576e-11
[3091,] 1.193748e-10 1.594623e-10 2.752975e-11
[3092,] 1.163682e-10 1.591107e-10 2.706312e-11
[3093,] 1.159257e-10 1.592861e-10 2.696961e-11
[3094,] 1.193748e-10 1.603433e-10 2.743276e-11
[3095,] 1.159257e-10 1.605062e-10 2.684122e-11
[3096,] 7.795080e-11 2.168920e-10 3.475764e-11
[3097,] 1.379364e-10 1.576837e-10 3.080103e-11
[3098,] 3.264676e-10 1.245395e-10 1.883389e-10
[3099,] 2.132215e-10 2.222568e-10 1.959969e-10
[3100,] 6.324353e-11 1.439564e-10 1.917759e-11
[3101,] 7.793550e-11 2.405984e-10 3.612751e-11
[3102,] 9.436550e-11 1.814222e-10 6.567728e-11
[3103,] 3.533036e-10 1.831473e-10 2.608717e-10
[3104,] 1.281329e-10 2.570689e-10 5.574845e-11
[3105,] 9.363298e-11 3.319125e-10 2.183824e-11
[3106,] 1.155977e-10 2.548513e-10 4.849773e-11
[3107,] 1.173004e-10 2.558192e-10 4.956476e-11
[3108,] 1.652405e-10 2.879850e-10 1.816665e-10
[3109,] 2.557586e-10 2.156172e-10 2.212561e-10
[3110,] 9.218145e-11 2.038583e-10 2.196906e-11
[3111,] 1.123071e-10 2.388751e-10 4.510587e-11
[3112,] 2.258172e-10 1.987668e-10 1.932214e-10
[3113,] 5.753812e-11 1.424231e-10 1.825209e-11
[3114,] 3.072601e-10 1.647956e-10 2.332567e-10
[3115,] 5.706217e-11 1.382621e-10 1.931214e-11
[3116,] 7.946482e-11 4.375733e-10 6.037959e-11
[3117,] 4.507002e-11 8.275451e-11 1.290708e-11
[3118,] 5.194574e-11 1.318777e-10 2.270113e-11
[3119,] 5.200538e-11 1.302928e-10 2.260422e-11
[3120,] 4.682562e-11 9.074821e-11 1.408133e-11
[3121,] 4.750348e-11 9.131288e-11 1.444690e-11
[3122,] 4.782714e-11 9.095793e-11 1.444836e-11
[3123,] 4.709142e-11 9.597594e-11 1.402897e-11
[3124,] 4.734532e-11 9.050151e-11 1.408914e-11
[3125,] 4.740521e-11 9.002760e-11 1.405454e-11
[3126,] 4.740521e-11 9.012601e-11 1.405647e-11
[3127,] 4.737305e-11 9.002760e-11 1.406384e-11
[3128,] 4.737305e-11 9.012601e-11 1.406599e-11
[3129,] 4.744179e-11 9.002760e-11 1.404629e-11
[3130,] 1.638784e-10 2.963894e-10 2.258301e-11
[3131,] 4.689224e-11 8.965275e-11 1.395719e-11
[3132,] 4.689224e-11 8.975039e-11 1.395955e-11
[3133,] 4.689224e-11 8.936823e-11 1.395040e-11
[3134,] 4.685103e-11 8.937467e-11 1.397214e-11
[3135,] 4.689224e-11 8.908826e-11 1.394007e-11
[3136,] 4.686997e-11 8.937467e-11 1.395855e-11
[3137,] 4.689224e-11 8.918232e-11 1.394232e-11
[3138,] 4.691898e-11 8.899560e-11 1.392825e-11
[3139,] 4.695018e-11 8.873477e-11 1.391487e-11
[3140,] 4.698586e-11 8.827796e-11 1.389437e-11
[3141,] 6.814438e-11 1.824617e-10 1.940238e-11
[3142,] 4.691898e-11 8.827796e-11 1.390846e-11
[3143,] 4.689224e-11 8.827796e-11 1.391707e-11
[3144,] 1.587255e-10 2.826674e-10 2.253090e-11
[3145,] 4.695018e-11 8.790837e-11 1.388836e-11
[3146,] 4.689224e-11 8.790837e-11 1.390432e-11
[3147,] 4.703154e-11 8.774130e-11 1.387399e-11
[3148,] 4.694377e-11 9.208098e-11 1.793317e-11
[3149,] 4.701984e-11 8.774130e-11 1.387521e-11
[3150,] 4.698033e-11 8.765984e-11 1.387907e-11
[3151,] 4.698033e-11 8.750105e-11 1.387680e-11
[3152,] 4.534988e-11 9.264322e-11 1.706585e-11
[3153,] 4.509023e-11 9.553846e-11 1.719384e-11
[3154,] 4.685215e-11 8.660708e-11 1.388891e-11
[3155,] 4.686997e-11 8.632020e-11 1.387640e-11
[3156,] 4.685215e-11 8.572607e-11 1.386340e-11
[3157,] 4.685215e-11 8.577347e-11 1.386446e-11
[3158,] 4.686997e-11 8.577347e-11 1.386007e-11
[3159,] 4.683878e-11 8.554946e-11 1.386397e-11
[3160,] 4.683878e-11 8.550854e-11 1.386293e-11
[3161,] 4.682987e-11 8.539351e-11 1.386456e-11
[3162,] 4.685215e-11 8.539351e-11 1.385675e-11
[3163,] 6.328778e-11 2.561307e-10 2.542826e-11
[3164,] 1.500732e-10 3.248424e-10 2.388841e-11
[3165,] 4.186372e-11 1.749496e-10 1.779716e-11
[3166,] 4.682987e-11 8.529003e-11 1.386153e-11
[3167,] 4.188419e-11 1.547101e-10 1.550941e-11
[3168,] 4.188419e-11 1.569831e-10 1.558065e-11
[3169,] 4.682982e-11 8.518968e-11 1.386793e-11
[3170,] 4.682982e-11 8.580777e-11 1.390107e-11
[3171,] 4.922270e-11 1.129039e-10 2.180661e-11
[3172,] 6.565956e-11 9.711616e-11 1.429388e-11
[3173,] 5.076754e-11 3.055108e-10 2.611036e-11
[3174,] 1.724303e-10 4.981959e-10 2.576538e-11
[3175,] 6.856937e-11 1.058955e-10 1.678124e-11
[3176,] 7.457315e-11 1.318193e-10 1.938606e-11
[3177,] 4.377355e-11 9.780734e-11 1.245891e-11
[3178,] 5.195121e-11 1.051411e-10 1.181627e-11
[3179,] 9.032563e-11 8.069599e-11 2.077607e-11
[3180,] 5.954063e-11 9.009165e-11 1.414858e-11
[3181,] 3.483512e-10 9.922133e-11 2.842745e-11
[3182,] 4.232850e-11 2.014619e-10 2.068219e-11
[3183,] 4.553574e-11 9.728760e-11 1.383282e-11
[3184,] 4.846969e-11 8.708270e-11 1.466423e-11
[3185,] 4.693434e-11 9.351950e-11 1.403883e-11
[3186,] 4.721025e-11 9.991330e-11 1.407085e-11
[3187,] 4.722815e-11 8.981596e-11 1.490383e-11
[3188,] 4.708010e-11 1.020986e-10 1.416326e-11
[3189,] 4.773277e-11 1.044930e-10 1.403676e-11
[3190,] 4.740430e-11 1.038664e-10 1.409048e-11
[3191,] 4.956704e-11 1.002752e-10 1.460095e-11
[3192,] 4.796610e-11 1.091399e-10 1.405238e-11
[3193,] 5.067906e-11 1.065641e-10 1.452811e-11
[3194,] 5.067906e-11 1.053785e-10 1.450910e-11
[3195,] 4.143687e-11 2.514919e-10 2.158361e-11
[3196,] 5.149476e-11 1.072340e-10 1.447582e-11
[3197,] 5.225773e-11 1.089646e-10 1.446338e-11
[3198,] 5.243394e-11 1.089646e-10 1.446154e-11
[3199,] 5.254759e-11 1.081470e-10 1.446046e-11
[3200,] 5.088979e-11 1.140734e-10 1.392922e-11
[3201,] 5.261534e-11 1.098221e-10 1.446136e-11
[3202,] 5.243394e-11 1.098221e-10 1.446290e-11
[3203,] 6.340528e-11 2.058985e-10 2.318984e-11
[3204,] 1.077170e-10 1.105845e-10 2.325389e-11
[3205,] 5.243394e-11 1.092790e-10 1.446199e-11
[3206,] 5.225773e-11 1.098221e-10 1.446543e-11
[3207,] 5.243394e-11 1.096500e-10 1.445107e-11
[3208,] 5.192074e-11 1.095495e-10 1.447230e-11
[3209,] 5.243394e-11 1.096500e-10 1.445107e-11
[3210,] 4.704652e-11 9.431381e-11 1.546413e-11
[3211,] 5.261534e-11 1.104865e-10 1.445052e-11
[3212,] 5.275031e-11 1.103905e-10 1.444921e-11
[3213,] 5.290821e-11 1.107981e-10 1.444880e-11
[3214,] 5.235528e-11 1.107981e-10 1.445536e-11
[3215,] 5.271864e-11 1.099267e-10 1.444889e-11
[3216,] 5.235528e-11 1.096500e-10 1.445219e-11
[3217,] 5.369902e-11 1.119536e-10 1.445138e-11
[3218,] 4.881698e-11 1.113987e-10 1.396945e-11
[3219,] 4.575702e-11 9.156068e-11 1.470192e-11
[3220,] 5.363833e-11 1.093755e-10 1.445622e-11
[3221,] 4.816388e-11 1.130294e-10 1.405855e-11
[3222,] 4.890348e-11 1.106350e-10 1.395777e-11
[3223,] 4.864458e-11 1.130294e-10 1.399814e-11
[3224,] 5.001891e-11 1.127257e-10 1.392278e-11
[3225,] 4.974172e-11 1.098989e-10 1.392099e-11
[3226,] 4.941385e-11 1.059468e-10 1.392816e-11
[3227,] 4.913519e-11 1.026304e-10 1.371949e-11
[3228,] 4.957513e-11 1.061941e-10 1.392739e-11
[3229,] 4.989623e-11 1.059468e-10 1.392839e-11
[3230,] 4.989623e-11 1.059468e-10 1.392839e-11
[3231,] 4.957513e-11 1.092248e-10 1.426450e-11
[3232,] 4.903508e-11 9.879476e-11 1.430411e-11
[3233,] 5.025533e-11 1.030005e-10 1.394611e-11
[3234,] 5.055790e-11 1.047331e-10 1.394693e-11
[3235,] 5.055790e-11 1.047331e-10 1.394693e-11
[3236,] 5.055790e-11 1.047331e-10 1.394693e-11
[3237,] 5.025533e-11 1.048631e-10 1.393735e-11
[3238,] 4.919594e-11 1.028925e-10 1.392651e-11
[3239,] 4.974172e-11 1.053423e-10 1.392770e-11
[3240,] 4.995846e-11 1.045997e-10 1.394435e-11
[3241,] 4.421801e-11 9.730761e-11 1.379136e-11
[3242,] 1.027327e-10 1.079556e-10 2.325222e-11
[3243,] 5.399474e-11 1.038775e-10 1.453732e-11
[3244,] 5.197764e-11 1.073925e-10 1.400381e-11
[3245,] 5.492468e-11 1.048944e-10 1.457667e-11
[3246,] 5.245556e-11 1.091625e-10 1.402853e-11
[3247,] 7.839171e-11 1.822462e-10 2.762171e-11
[3248,] 5.013293e-11 1.071329e-10 1.406691e-11
[3249,] 1.085941e-10 1.319035e-10 2.151603e-11
[3250,] 6.442905e-11 1.167462e-10 1.989423e-11
[3251,] 5.076033e-11 1.066162e-10 1.469570e-11
[3252,] 6.433091e-11 1.277712e-10 2.206532e-11
[3253,] 4.631608e-11 2.556808e-10 1.438630e-11
[3254,] 5.092694e-11 1.139932e-10 1.474330e-11
[3255,] 4.416700e-11 2.283458e-10 2.438089e-11
[3256,] 4.429271e-11 1.073224e-10 1.361601e-11
[3257,] 4.346859e-11 2.733046e-10 2.514967e-11
[3258,] 4.436368e-11 1.065922e-10 1.356156e-11
[3259,] 5.416536e-11 1.181785e-10 1.410243e-11
[3260,] 5.284440e-11 1.170554e-10 1.414626e-11
[3261,] 5.284440e-11 1.147555e-10 1.417447e-11
[3262,] 5.192452e-11 1.162560e-10 1.413568e-11
[3263,] 1.277350e-10 5.076888e-10 3.427378e-11
[3264,] 5.209624e-11 1.173374e-10 1.414907e-11
[3265,] 5.070140e-11 1.249411e-10 1.715968e-11
[3266,] 6.099359e-11 1.122161e-10 2.301377e-11
[3267,] 4.505116e-11 8.782828e-10 3.017571e-11
[3268,] 6.270887e-11 2.767665e-10 4.261573e-11
[3269,] 1.622798e-09 5.923215e-10 5.066061e-11
[3270,] 8.963250e-11 4.317882e-10 1.201610e-11
[3271,] 5.633146e-11 3.041600e-10 3.331535e-11
[3272,] 4.571962e-11 2.915647e-10 1.901899e-11
[3273,] 6.414175e-11 3.841833e-10 4.926150e-11
[3274,] 1.217750e-10 3.415039e-10 3.133582e-11
[3275,] 4.759873e-11 1.081735e-10 1.676879e-11
[3276,] 4.528689e-11 3.704535e-10 2.339874e-11
[3277,] 2.345639e-10 1.731455e-10 5.392558e-11
[3278,] 6.668033e-11 2.755389e-10 5.202697e-11
[3279,] 4.621072e-11 1.609821e-10 1.462405e-11
[3280,] 5.802380e-11 3.180137e-10 3.198285e-11
[3281,] 1.162775e-10 3.782313e-10 1.380638e-10
[3282,] 4.143124e-11 3.147767e-10 1.783839e-11
[3283,] 5.530008e-11 3.476816e-10 4.186927e-11
[3284,] 4.513716e-11 3.595992e-10 1.982147e-11
[3285,] 4.520840e-11 3.831838e-10 1.985800e-11
[3286,] 4.529837e-11 3.730840e-10 1.939970e-11
[3287,] 4.508455e-11 3.698992e-10 2.031231e-11
[3288,] 4.508455e-11 3.698992e-10 2.031231e-11
[3289,] 6.247295e-11 3.875290e-10 4.602562e-11
[3290,] 4.551575e-11 4.276379e-10 2.167234e-11
[3291,] 2.486883e-10 3.282780e-10 2.209324e-11
[3292,] 4.553553e-11 3.814628e-10 2.070744e-11
[3293,] 4.553553e-11 3.814628e-10 2.070744e-11
[3294,] 4.553553e-11 3.847530e-10 2.075957e-11
[3295,] 1.072132e-10 1.031849e-10 2.218867e-11
[3296,] 1.091585e-10 9.964122e-11 2.352577e-11
[3297,] 2.633556e-10 4.127180e-10 2.312466e-11
[3298,] 4.548251e-11 4.125529e-10 2.188114e-11
[3299,] 4.597397e-11 4.746087e-10 2.226485e-11
[3300,] 4.593066e-11 4.125529e-10 2.218340e-11
[3301,] 4.603886e-11 4.293346e-10 2.116679e-11
[3302,] 5.016467e-11 4.918717e-10 1.597092e-11
[3303,] 5.157966e-11 4.091829e-10 1.499827e-11
[3304,] 2.755785e-10 2.672995e-10 2.214564e-11
[3305,] 5.995603e-11 1.703358e-10 1.811152e-11
[3306,] 1.853652e-10 1.881081e-10 5.521302e-11
[3307,] 4.961777e-11 1.262543e-10 1.563827e-11
[3308,] 4.992524e-11 1.417632e-10 1.567333e-11
[3309,] 3.942614e-10 7.059830e-11 9.410116e-11
[3310,] 1.932741e-10 6.442137e-11 4.202654e-11
[3311,] 1.441352e-10 6.996584e-11 4.090129e-11
[3312,] 1.830404e-10 6.433383e-11 4.011668e-11
[3313,] 1.643763e-10 6.345644e-11 3.495260e-11
[3314,] 1.487598e-10 2.691347e-10 3.101838e-11
[3315,] 1.160447e-10 1.579894e-10 3.366633e-11
[3316,] 1.226553e-10 1.577362e-10 3.554042e-11
[3317,] 1.764045e-10 6.231627e-11 3.366603e-11
[3318,] 1.174255e-10 1.577939e-10 3.403036e-11
[3319,] 1.453638e-10 6.236326e-11 3.145471e-11
[3320,] 8.575963e-11 1.745051e-10 2.621433e-11
[3321,] 1.797828e-10 6.269947e-11 3.753496e-11
[3322,] 9.481339e-11 6.734635e-11 2.177166e-11
[3323,] 1.388263e-10 6.273280e-11 3.059678e-11
[3324,] 1.505287e-10 6.376551e-11 3.464618e-11
[3325,] 9.693161e-11 6.712275e-11 2.194926e-11
[3326,] 9.322262e-11 6.743848e-11 2.162340e-11
[3327,] 6.299152e-11 7.813721e-11 2.062428e-11
[3328,] 1.143382e-10 1.588042e-10 3.320219e-11
[3329,] 7.989704e-11 1.514692e-10 2.840809e-11
[3330,] 8.461570e-11 1.502957e-10 2.406946e-11
[3331,] 5.656440e-11 1.991033e-10 1.863171e-11
[3332,] 1.393856e-10 4.218452e-10 1.404959e-11
[3333,] 8.961060e-11 1.486512e-10 2.835912e-11
[3334,] 2.289767e-10 3.522763e-10 3.074178e-11
[3335,] 6.446561e-10 1.267349e-10 2.606764e-11
[3336,] 5.968096e-11 8.156227e-11 2.176957e-11
[3337,] 1.754165e-10 2.475804e-10 2.969901e-11
[3338,] 5.490632e-11 1.524236e-10 1.921958e-11
[3339,] 5.244344e-11 1.837114e-10 1.579966e-11
[3340,] 1.027138e-10 6.753762e-11 3.049917e-11
[3341,] 1.940931e-10 1.460510e-10 1.921128e-11
[3342,] 5.479442e-11 1.537641e-10 1.923872e-11
[3343,] 1.162576e-10 7.100723e-11 2.861938e-11
[3344,] 1.222882e-10 7.006669e-11 2.901397e-11
[3345,] 7.441570e-11 9.294609e-11 1.997042e-11
[3346,] 1.188413e-10 7.077431e-11 2.892270e-11
[3347,] 8.504951e-11 7.638416e-11 2.405372e-11
[3348,] 8.965582e-11 6.653422e-11 2.599680e-11
[3349,] 1.029847e-10 7.706637e-11 3.654257e-11
[3350,] 1.282791e-10 7.756173e-11 4.521117e-11
[3351,] 7.191511e-11 2.038207e-10 1.530122e-11
[3352,] 8.005496e-10 1.497383e-09 3.395522e-11
[3353,] 3.011154e-10 1.083833e-10 2.808136e-11
[3354,] 6.550932e-11 9.875180e-11 1.490684e-11
[3355,] 6.241490e-11 1.810403e-10 3.625879e-11
[3356,] 1.393390e-09 6.675327e-11 2.369586e-10
[3357,] 4.409491e-10 6.608568e-11 9.460598e-11
[3358,] 5.582654e-10 6.766777e-11 1.187457e-10
[3359,] 4.754078e-10 6.891111e-11 1.077527e-10
[3360,] 1.541152e-09 7.387943e-11 8.283284e-11
[3361,] 3.301685e-09 1.200504e-10 9.108675e-11
[3362,] 1.585715e-10 1.593849e-10 2.282053e-11
[3363,] 4.746271e-09 1.100785e-10 1.242097e-10
[3364,] 9.748569e-10 6.219829e-11 1.440136e-10
[3365,] 1.061789e-09 6.226202e-11 1.544091e-10
[3366,] 1.084805e-09 6.234926e-11 1.580727e-10
[3367,] 1.266629e-10 1.720929e-10 3.672756e-11
[3368,] 9.651849e-10 6.243864e-11 1.457860e-10
[3369,] 2.810494e-09 9.400621e-11 1.096611e-10
[3370,] 1.051115e-09 6.337029e-11 1.664121e-10
[3371,] 1.258102e-09 6.357912e-11 1.907850e-10
[3372,] 1.258102e-09 6.347237e-11 1.893636e-10
[3373,] 1.294059e-10 1.590589e-10 3.329645e-11
[3374,] 1.233620e-09 6.388337e-11 1.890787e-10
[3375,] 1.428537e-09 6.398733e-11 2.129195e-10
[3376,] 4.523988e-09 9.241218e-11 1.515162e-10
[3377,] 7.191896e-11 1.402174e-10 1.464357e-11
[3378,] 5.518807e-11 1.861743e-10 1.505809e-11
[3379,] 7.116675e-11 7.908157e-11 2.262783e-11
[3380,] 7.840743e-09 6.705509e-11 2.667888e-10
[3381,] 1.018284e-08 6.935030e-11 2.653145e-10
[3382,] 1.289914e-10 5.029566e-10 7.848122e-11
[3383,] 1.549608e-08 7.058677e-11 3.184903e-10
[3384,] 1.739260e-08 6.995166e-11 4.371895e-10
[3385,] 1.283875e-10 5.817176e-10 8.888075e-11
[3386,] 8.949668e-09 6.862269e-11 2.441703e-10
[3387,] 7.636135e-09 6.808844e-11 2.260252e-10
[3388,] 7.636135e-09 6.808844e-11 2.260252e-10
[3389,] 1.074006e-09 1.279632e-10 5.821699e-10
[3390,] 6.764144e-09 6.511403e-11 2.437644e-10
[3391,] 2.297506e-10 1.193107e-10 3.388146e-11
[3392,] 9.479254e-11 2.382101e-10 3.419643e-11
[3393,] 6.598325e-10 6.574103e-11 5.413815e-11
[3394,] 2.510277e-10 6.832996e-11 2.784229e-11
[3395,] 7.702424e-10 6.348691e-11 6.497660e-11
[3396,] 7.507393e-10 6.350615e-11 6.384368e-11
[3397,] 2.354274e-10 6.864463e-11 2.662637e-11
[3398,] 3.579337e-09 6.218236e-11 1.783648e-10
[3399,] 1.347808e-10 2.664418e-10 1.201352e-10
[3400,] 7.318112e-10 6.302737e-11 6.474590e-11
[3401,] 2.170863e-10 6.829122e-11 2.559532e-11
[3402,] 6.877836e-10 6.302737e-11 6.220325e-11
[3403,] 7.507393e-10 6.294001e-11 6.622065e-11
[3404,] 7.318112e-10 6.294001e-11 6.513526e-11
[3405,] 4.067347e-09 6.128297e-11 1.951367e-10
[3406,] 6.877836e-10 6.294001e-11 6.257291e-11
[3407,] 6.877836e-10 6.302737e-11 6.220325e-11
[3408,] 2.260174e-10 6.845745e-11 2.610805e-11
[3409,] 2.260174e-10 6.845745e-11 2.610805e-11
[3410,] 3.939534e-09 6.166766e-11 1.923205e-10
[3411,] 3.694263e-09 6.168183e-11 1.841546e-10
[3412,] 2.214938e-10 6.819356e-11 2.595372e-11
[3413,] 2.170863e-10 6.902734e-11 2.519615e-11
[3414,] 4.961102e-09 6.181505e-11 2.128239e-10
[3415,] 2.254305e-10 6.423947e-11 2.938032e-11
[3416,] 2.254305e-10 6.423947e-11 2.938032e-11
[3417,] 2.401790e-10 6.373605e-11 3.120204e-11
[3418,] 1.331700e-10 3.599037e-10 5.718077e-11
[3419,] 1.805539e-10 1.612110e-10 1.181559e-10
[3420,] 1.754666e-10 1.612110e-10 1.145067e-10
[3421,] 2.322934e-10 6.379756e-11 3.047158e-11
[3422,] 7.534791e-10 6.434198e-11 6.112754e-11
[3423,] 4.610680e-09 6.229820e-11 1.904904e-10
[3424,] 2.426865e-10 6.922291e-11 2.676495e-11
[3425,] 3.845131e-09 6.248720e-11 1.666229e-10
[3426,] 1.936537e-10 1.585638e-10 1.257693e-10
[3427,] 2.041266e-10 6.913742e-11 2.393395e-11
[3428,] 2.081944e-10 6.913742e-11 2.420405e-11
[3429,] 6.208231e-10 6.423604e-11 5.438051e-11
[3430,] 1.962977e-10 6.913742e-11 2.340862e-11
[3431,] 2.347993e-10 6.962257e-11 2.604299e-11
[3432,] 1.330841e-10 6.948589e-10 9.022492e-11
[3433,] 1.921594e-10 6.954594e-11 2.295194e-11
[3434,] 3.596324e-09 6.712961e-11 1.225091e-10
[3435,] 2.001620e-10 7.003375e-11 2.358590e-11
[3436,] 3.027454e-09 6.905976e-11 1.043550e-10
[3437,] 2.948014e-09 6.834345e-11 1.056100e-10
[3438,] 3.921698e-09 6.359300e-11 1.594053e-10
[3439,] 2.001620e-10 6.962257e-11 2.376820e-11
[3440,] 1.795376e-10 2.070834e-10 1.462192e-10
[3441,] 6.072764e-10 6.719243e-11 4.537418e-11
[3442,] 2.141757e-10 6.939266e-11 2.481660e-11
[3443,] 6.182414e-10 6.579724e-11 4.760017e-11
[3444,] 5.878503e-09 6.373400e-11 2.113852e-10
[3445,] 5.085351e-09 6.303160e-11 2.073029e-10
[3446,] 2.002994e-10 6.600575e-11 2.604952e-11
[3447,] 2.308793e-10 6.539404e-11 2.947494e-11
[3448,] 8.464264e-09 6.349966e-11 2.793154e-10
[3449,] 8.964634e-11 4.651018e-10 1.635230e-11
[3450,] 2.441877e-10 8.089615e-11 2.245439e-11
[3451,] 3.998988e-10 7.280460e-11 3.827326e-11
[3452,] 5.086637e-10 1.195662e-10 1.708703e-10
[3453,] 4.854528e-10 1.225366e-10 1.710728e-10
[3454,] 5.573106e-10 4.325947e-10 9.240336e-10
[3455,] 8.048614e-11 7.717825e-11 1.891633e-11
[3456,] 6.701537e-10 7.062281e-11 1.198424e-10
[3457,] 1.781108e-09 8.890157e-11 1.880661e-10
[3458,] 2.273078e-10 8.177197e-10 5.019072e-10
[3459,] 7.724130e-11 1.068821e-10 3.528267e-11
[3460,] 1.351954e-09 8.719385e-11 2.651452e-10
[3461,] 1.280774e-09 8.673954e-11 2.541952e-10
[3462,] 8.970548e-11 8.395520e-10 1.824038e-11
[3463,] 1.053501e-09 8.780767e-11 2.252590e-10
[3464,] 2.125476e-10 4.681034e-10 3.768868e-10
[3465,] 1.306333e-09 8.759377e-11 2.649026e-10
[3466,] 1.073884e-09 8.867550e-11 2.352312e-10
[3467,] 3.327579e-10 8.108330e-11 5.173177e-11
[3468,] 2.282460e-10 4.476354e-10 3.996087e-10
[3469,] 1.017600e-09 8.059873e-11 1.762801e-10
[3470,] 2.887366e-10 7.896735e-11 4.458910e-11
[3471,] 1.101610e-09 8.964185e-11 2.494051e-10
[3472,] 6.737756e-10 1.255333e-10 2.807699e-10
[3473,] 8.510002e-11 8.981448e-10 1.871075e-11
[3474,] 1.280774e-09 8.798664e-11 2.659412e-10
[3475,] 7.608865e-10 8.160058e-10 2.211355e-09
[3476,] 7.548758e-10 8.613733e-11 1.639297e-10
[3477,] 3.598535e-10 7.960331e-11 5.181070e-11
[3478,] 1.949749e-10 4.343604e-10 3.220426e-10
[3479,] 1.334015e-09 8.821267e-11 2.763196e-10
[3480,] 1.280774e-09 8.821267e-11 2.676596e-10
[3481,] 1.350414e-09 1.173147e-10 4.864088e-10
[3482,] 8.328273e-11 7.753962e-10 1.844511e-11
[3483,] 1.318202e-09 8.867165e-11 2.799556e-10
[3484,] 1.289536e-09 8.867165e-11 2.751552e-10
[3485,] 1.540839e-06 7.605705e-11 6.386994e-08
[3486,] 1.297240e-10 6.321265e-10 8.624745e-11
[3487,] 1.178699e-09 8.893496e-11 2.591283e-10
[3488,] 1.394509e-09 8.867165e-11 2.898154e-10
[3489,] 6.948865e-11 1.961000e-10 2.213976e-11
[3490,] 4.774142e-09 6.824523e-11 6.649910e-10
[3491,] 1.043920e-09 8.968364e-11 2.343109e-10
[3492,] 9.946711e-10 6.056127e-10 2.383623e-09
[3493,] 3.119561e-10 7.805783e-11 4.516302e-11
[3494,] 1.361944e-09 8.591881e-11 2.643878e-10
[3495,] 1.335129e-09 8.636741e-11 2.639542e-10
[3496,] 1.478559e-09 9.055978e-11 3.194977e-10
[3497,] 2.718309e-10 7.887753e-11 4.302849e-11
[3498,] 4.713593e-11 1.543195e-10 2.378403e-11
[3499,] 4.393658e-11 1.513995e-10 2.012359e-11
[3500,] 8.385902e-10 7.511656e-10 2.328495e-09
[3501,] 9.107457e-11 2.261357e-10 2.553102e-11
[3502,] 1.165691e-09 8.990822e-11 2.635646e-10
[3503,] 2.702238e-10 7.859380e-11 4.249345e-11
[3504,] 8.781817e-11 6.766166e-10 1.756497e-11
[3505,] 1.318189e-09 8.988454e-11 2.893613e-10
[3506,] 3.060796e-10 7.832809e-11 4.501272e-11
[3507,] 1.011170e-09 7.839072e-10 2.984112e-09
[3508,] 9.273634e-10 7.592479e-10 2.636538e-09
[3509,] 1.122486e-09 8.940154e-11 2.515456e-10
[3510,] 1.264091e-09 8.964185e-11 2.781219e-10
[3511,] 1.292101e-09 8.964185e-11 2.829830e-10
[3512,] 2.505626e-10 7.819199e-11 4.025361e-11
[3513,] 1.318189e-09 8.940154e-11 2.856290e-10
[3514,] 1.408084e-09 8.964185e-11 3.028568e-10
[3515,] 1.474907e-08 9.252263e-11 1.133326e-09
[3516,] 2.961663e-10 7.575998e-11 4.005583e-11
[3517,] 1.318189e-09 8.805166e-11 2.740432e-10
[3518,] 1.318189e-09 8.805166e-11 2.740432e-10
[3519,] 1.382170e-09 8.099366e-11 2.169952e-10
[3520,] 2.554452e-09 7.631509e-10 8.046847e-09
[3521,] 1.520182e-09 8.493146e-11 2.626508e-10
[3522,] 4.127560e-09 8.903967e-11 6.582544e-10
[3523,] 2.377601e-09 1.044757e-10 5.966765e-10
[3524,] 2.140679e-10 1.030896e-10 5.735277e-11
[3525,] 6.736253e-09 1.011266e-10 4.390337e-10
[3526,] 1.083379e-08 9.283250e-10 4.698997e-08
[3527,] 1.744293e-08 9.483061e-11 1.070639e-09
[3528,] 1.492652e-09 8.583440e-11 2.486259e-10
[3529,] 1.526569e-09 8.670044e-11 2.650666e-10
[3530,] 3.659835e-09 7.498995e-10 1.202432e-08
[3531,] 1.669464e-10 6.524663e-11 3.661364e-11
[3532,] 3.034707e-10 6.909245e-11 2.911202e-11
[3533,] 6.358471e-10 6.254863e-10 1.452201e-09
[3534,] 1.537776e-10 2.199803e-10 4.458330e-11
[3535,] 1.402997e-09 8.512416e-11 2.312426e-10
[3536,] 1.319819e-09 3.236547e-10 1.963486e-09
[3537,] 1.264091e-09 8.534762e-11 2.156554e-10
[3538,] 1.264091e-09 8.546164e-11 2.168006e-10
[3539,] 1.264091e-09 8.546164e-11 2.168006e-10
[3540,] 1.286044e-10 3.964811e-10 6.364182e-11
[3541,] 1.264091e-09 8.523512e-11 2.145172e-10
[3542,] 1.264091e-09 8.512416e-11 2.133861e-10
[3543,] 1.264091e-09 8.512416e-11 2.133861e-10
[3544,] 1.264091e-09 8.501471e-11 2.122620e-10
[3545,] 1.264091e-09 8.501471e-11 2.122620e-10
[3546,] 1.264091e-09 8.593317e-11 2.214533e-10
[3547,] 1.462247e-09 8.581296e-11 2.466043e-10
[3548,] 1.462247e-09 8.581296e-11 2.466043e-10
[3549,] 1.292101e-09 8.581296e-11 2.240569e-10
[3550,] 1.264091e-09 8.489608e-11 2.110334e-10
[3551,] 1.292101e-09 8.468506e-11 2.123659e-10
[3552,] 1.338769e-09 1.019107e-10 2.232017e-10
[3553,] 1.292101e-09 8.468506e-11 2.123659e-10
[3554,] 1.292101e-09 8.458180e-11 2.112478e-10
[3555,] 9.655583e-10 3.171499e-10 1.417359e-09
[3556,] 1.593943e-09 8.425077e-11 2.437000e-10
[3557,] 1.165691e-09 8.153861e-11 1.686095e-10
[3558,] 1.419247e-10 6.594715e-11 3.367469e-11
[3559,] 1.292101e-09 8.408788e-11 2.057595e-10
[3560,] 9.500810e-11 5.582771e-10 3.406956e-11
[3561,] 1.374972e-09 8.354379e-11 2.090191e-10
[3562,] 1.374972e-09 8.354379e-11 2.090191e-10
[3563,] 1.344884e-09 8.345820e-11 2.044649e-10
[3564,] 1.292101e-09 8.328317e-11 1.961949e-10
[3565,] 1.524974e-09 8.320206e-11 2.211846e-10
[3566,] 1.524974e-09 8.312237e-11 2.200093e-10
[3567,] 3.003090e-09 7.559026e-10 9.754998e-09
[3568,] 1.524974e-09 8.296730e-11 2.176805e-10
[3569,] 1.314059e-10 6.427443e-11 2.982267e-11
[3570,] 1.419247e-10 6.583804e-11 3.354384e-11
[3571,] 1.431682e-09 8.274535e-11 2.043339e-10
[3572,] 7.457736e-10 7.007537e-11 3.557346e-11
[3573,] 1.504105e-10 6.594715e-11 3.516701e-11
[3574,] 1.524974e-09 8.281791e-11 2.153804e-10
[3575,] 4.358694e-10 7.084729e-11 2.774645e-11
[3576,] 1.464015e-09 8.289252e-11 2.099992e-10
[3577,] 1.524974e-09 8.304481e-11 2.188516e-10
[3578,] 1.524974e-09 8.304481e-11 2.188516e-10
[3579,] 3.947022e-09 7.324401e-10 1.278977e-08
[3580,] 1.464015e-09 8.293145e-11 2.105752e-10
[3581,] 1.431682e-09 8.296795e-11 2.075939e-10
[3582,] 1.431682e-09 8.296795e-11 2.075939e-10
[3583,] 1.431682e-09 8.289252e-11 2.065034e-10
[3584,] 1.464015e-09 8.289252e-11 2.099992e-10
[3585,] 9.059659e-11 6.347549e-10 3.922227e-11
[3586,] 1.294501e-10 4.699265e-10 7.092566e-11
[3587,] 1.494138e-09 8.274593e-11 2.109933e-10
[3588,] 1.402997e-09 8.281852e-11 2.023208e-10
[3589,] 1.431682e-09 8.253663e-11 2.011509e-10
[3590,] 3.096072e-09 7.175188e-10 9.649558e-09
[3591,] 1.431682e-09 8.253663e-11 2.011509e-10
[3592,] 1.344884e-09 8.253663e-11 1.919562e-10
[3593,] 3.436137e-10 7.139294e-11 2.528688e-11
[3594,] 1.153061e-10 6.546638e-11 2.832675e-11
[3595,] 1.185473e-09 8.312055e-11 1.774982e-10
[3596,] 1.107396e-09 1.024296e-10 2.962317e-10
[3597,] 4.753751e-10 7.244434e-11 2.693261e-11
[3598,] 5.046849e-10 7.169061e-11 2.815374e-11
[3599,] 4.507387e-10 7.169061e-11 2.722259e-11
[3600,] 1.312947e-09 8.430593e-11 2.110223e-10
[3601,] 4.438415e-10 7.189839e-11 2.691385e-11
[3602,] 4.402677e-10 7.189839e-11 2.685022e-11
[3603,] 7.309518e-11 6.259553e-11 1.867244e-11
[3604,] 3.692206e-09 7.324401e-10 1.189644e-08
[3605,] 1.158850e-10 6.546638e-11 2.843416e-11
[3606,] 3.890391e-10 7.200509e-11 2.576560e-11
[3607,] 3.950809e-10 7.200509e-11 2.587938e-11
[3608,] 3.950809e-10 7.212465e-11 2.578844e-11
[3609,] 1.051786e-09 8.286249e-11 1.592991e-10
[3610,] 3.140098e-10 7.200509e-11 2.421617e-11
[3611,] 3.140098e-10 7.200509e-11 2.421617e-11
[3612,] 3.920442e-10 7.212465e-11 2.573190e-11
[3613,] 3.694151e-10 7.223534e-11 2.522412e-11
[3614,] 1.051786e-09 8.270828e-11 1.574621e-10
[3615,] 9.059659e-11 5.993537e-10 3.822906e-11
[3616,] 9.588277e-10 8.258202e-11 1.468125e-10
[3617,] 3.920442e-10 6.968550e-11 3.053858e-11
[3618,] 1.313691e-09 3.821110e-10 2.360615e-09
[3619,] 3.920442e-10 6.969033e-11 3.051998e-11
[3620,] 3.920442e-10 6.969033e-11 3.051998e-11
[3621,] 3.920442e-10 6.969033e-11 3.051998e-11
[3622,] 1.285612e-08 9.113052e-11 1.055564e-09
[3623,] 9.301869e-11 5.509245e-10 3.537368e-11
[3624,] 3.890391e-10 6.971706e-11 3.033756e-11
[3625,] 3.186285e-10 6.971706e-11 2.828175e-11
[3626,] 3.890391e-10 6.971706e-11 3.033756e-11
[3627,] 3.890391e-10 6.972469e-11 3.031010e-11
[3628,] 1.286712e-10 3.656405e-10 6.032030e-11
[3629,] 1.281657e-09 3.747861e-10 2.255811e-09
[3630,] 3.628892e-10 7.002155e-11 2.925474e-11
[3631,] 1.187899e-10 6.335356e-11 2.614712e-11
[3632,] 1.248746e-10 6.343312e-11 2.719515e-11
[3633,] 3.804998e-10 6.995192e-11 2.939778e-11
[3634,] 3.804998e-10 6.995192e-11 2.939778e-11
[3635,] 3.804998e-10 7.028575e-11 2.866497e-11
[3636,] 3.563729e-10 7.028575e-11 2.804731e-11
[3637,] 3.744311e-10 7.021116e-11 2.858954e-11
[3638,] 3.776146e-10 7.034111e-11 2.848950e-11
[3639,] 1.074172e-09 8.290700e-11 1.623588e-10
[3640,] 3.750435e-10 7.028575e-11 2.852744e-11
[3641,] 2.040931e-10 8.189056e-11 4.400133e-11
[3642,] 1.245348e-10 6.348130e-11 2.732406e-11
[3643,] 2.916409e-10 7.018015e-11 2.637324e-11
[3644,] 1.367817e-09 8.290700e-11 1.945366e-10
[3645,] 3.722147e-10 7.034111e-11 2.835385e-11
[3646,] 7.976583e-09 7.629085e-10 2.809277e-08
[3647,] 3.691289e-10 7.034111e-11 2.821136e-11
[3648,] 3.776146e-10 7.034111e-11 2.848950e-11
[3649,] 4.415234e-10 7.018015e-11 3.035943e-11
[3650,] 1.917843e-10 7.824034e-11 2.685981e-11
[3651,] 3.248468e-10 7.018480e-11 2.818639e-11
[3652,] 1.185473e-09 8.224451e-11 1.654865e-10
[3653,] 1.275541e-10 6.429715e-11 2.845861e-11
[3654,] 6.495193e-11 3.289463e-10 1.821106e-11
[3655,] 2.841589e-10 7.008135e-11 2.626968e-11
[3656,] 2.824612e-10 7.003450e-11 2.630218e-11
[3657,] 2.954417e-10 7.008135e-11 2.665989e-11
[3658,] 2.769086e-10 6.998386e-11 2.622381e-11
[3659,] 5.441432e-09 7.262187e-10 1.785618e-08
[3660,] 1.330834e-09 9.744628e-11 3.067796e-10
[3661,] 1.307850e-08 9.356135e-11 1.137540e-09
[3662,] 7.695760e-09 7.133026e-10 2.520347e-08
[3663,] 2.068648e-10 2.644731e-10 1.858168e-11
[3664,] 1.099770e-08 9.268868e-11 1.019744e-09
[3665,] 1.066974e-08 9.278117e-11 1.007249e-09
[3666,] 1.138095e-09 8.326166e-11 1.738100e-10
[3667,] 3.386596e-10 7.346154e-11 3.543499e-11
[3668,] 3.316520e-10 6.987513e-11 2.817150e-11
[3669,] 1.582447e-09 8.386122e-11 2.346174e-10
[3670,] 3.365052e-10 7.008909e-11 2.788831e-11
[3671,] 1.727921e-10 7.087681e-11 4.424819e-11
[3672,] 2.484781e-10 6.975999e-11 2.566136e-11
[3673,] 2.514075e-10 6.975999e-11 2.576287e-11
[3674,] 1.663061e-10 6.398440e-11 3.441547e-11
[3675,] 2.490857e-10 6.987513e-11 2.551933e-11
[3676,] 2.954417e-10 6.995798e-11 2.690088e-11
[3677,] 1.003210e-10 7.428324e-10 3.832964e-11
[3678,] 3.014020e-10 6.995437e-11 2.714398e-11
[3679,] 2.699277e-10 6.983622e-11 2.630211e-11
[3680,] 6.992245e-09 7.182069e-10 2.389832e-08
[3681,] 3.014020e-10 6.995798e-11 2.713630e-11
[3682,] 9.935399e-10 5.774858e-10 2.639242e-09
[3683,] 3.182372e-10 6.991571e-11 2.768030e-11
[3684,] 7.956700e-09 6.377711e-10 2.461115e-08
[3685,] 1.175054e-10 2.133466e-10 3.337661e-11
[3686,] 9.514517e-11 5.363918e-10 3.391691e-11
[3687,] 7.381352e-09 7.255625e-10 2.554832e-08
[3688,] 8.293653e-09 1.092190e-10 1.466256e-09
[3689,] 1.738726e-08 1.107337e-10 2.889456e-09
[3690,] 7.912728e-11 1.232059e-10 3.836255e-11
[3691,] 5.778784e-11 7.315588e-10 7.030610e-11
[3692,] 1.797520e-10 3.385339e-10 1.605794e-11
[3693,] 3.522801e-10 7.145360e-11 2.604026e-11
[3694,] 1.831221e-10 3.440880e-10 1.604556e-11
[3695,] 9.635608e-09 6.590131e-10 3.094012e-08
[3696,] 3.573054e-10 7.126678e-11 2.687715e-11
[3697,] 9.845170e-08 2.598451e-10 1.044192e-07
[3698,] 3.600469e-10 7.119553e-11 2.708244e-11
[3699,] 3.600469e-10 7.112601e-11 2.717247e-11
[3700,] 3.338364e-10 7.190837e-11 2.571765e-11
[3701,] 3.574779e-10 7.112601e-11 2.711211e-11
[3702,] 3.549344e-10 7.112601e-11 2.705208e-11
[3703,] 1.437148e-10 6.306492e-11 2.948125e-11
[3704,] 1.286891e-09 4.264923e-10 2.573441e-09
[3705,] 1.398589e-08 1.105487e-10 2.339695e-09
[3706,] 1.641569e-09 4.219752e-10 3.261843e-09
[3707,] 2.984378e-10 7.105821e-11 2.572293e-11
[3708,] 3.501707e-10 7.105821e-11 2.702781e-11
[3709,] 1.122403e-08 6.066263e-10 3.349544e-08
[3710,] 1.010878e-09 7.967624e-11 1.240027e-10
[3711,] 3.501707e-10 7.112601e-11 2.693894e-11
[3712,] 3.501707e-10 7.112601e-11 2.693894e-11
[3713,] 2.895057e-10 7.105821e-11 2.540328e-11
[3714,] 9.051771e-11 7.168781e-11 1.742410e-11
[3715,] 9.119937e-11 7.179071e-11 1.745255e-11
[3716,] 3.621723e-10 7.302600e-11 2.464300e-11
[3717,] 1.200677e-08 1.419665e-09 7.553994e-08
[3718,] 1.187909e-09 7.958381e-11 1.460370e-10
[3719,] 9.279528e-11 1.864716e-10 2.877617e-11
[3720,] 7.176569e-11 3.018462e-10 1.700546e-11
[3721,] 7.094953e-09 1.085845e-10 1.251834e-09
[3722,] 1.058542e-10 1.971904e-10 3.240976e-11
[3723,] 8.933500e-09 1.089208e-10 1.540117e-09
[3724,] 2.966962e-10 7.405344e-11 2.293185e-11
[3725,] 3.004318e-10 7.339114e-11 2.329660e-11
[3726,] 1.573360e-10 6.475973e-11 3.452414e-11
[3727,] 2.632875e-10 7.100378e-11 2.317961e-11
[3728,] 9.897301e-11 4.817325e-10 1.428446e-10
[3729,] 1.366051e-08 9.862598e-10 6.476199e-08
[3730,] 8.160653e-09 1.075569e-10 1.347486e-09
[3731,] 1.208423e-10 6.251735e-11 2.775957e-11
[3732,] 1.211576e-09 7.948692e-11 1.452084e-10
[3733,] 1.310088e-08 9.969964e-10 6.255908e-08
[3734,] 8.374616e-09 1.072714e-10 1.359085e-09
[3735,] 9.450277e-09 1.075569e-10 1.523227e-09
[3736,] 8.674195e-11 4.731084e-10 3.616607e-11
[3737,] 7.989817e-09 1.094843e-10 1.432995e-09
[3738,] 9.011401e-09 1.089208e-10 1.551403e-09
[3739,] 1.886314e-09 1.723689e-10 1.137279e-10
[3740,] 8.820100e-09 1.073103e-10 1.432895e-09
[3741,] 8.654153e-11 4.731084e-10 3.632534e-11
[3742,] 1.648317e-08 9.969964e-10 7.982227e-08
[3743,] 1.169105e-08 1.079217e-10 1.836066e-09
[3744,] 1.052586e-09 7.948692e-11 1.313301e-10
[3745,] 3.736804e-08 6.534279e-11 2.782039e-09
[3746,] 1.299914e-08 9.746067e-10 6.077273e-08
[3747,] 1.275136e-08 1.061226e-10 1.836025e-09
[3748,] 1.244319e-08 1.068368e-10 1.866400e-09
[3749,] 8.359969e-11 2.949351e-10 3.136612e-11
[3750,] 1.160556e-10 1.933227e-10 3.390321e-11
[3751,] 3.607480e-10 7.964054e-11 5.951300e-11
[3752,] 8.445547e-11 4.718527e-10 3.760948e-11
[3753,] 1.666894e-09 4.418035e-10 3.476499e-09
[3754,] 1.294993e-10 6.237224e-11 2.897535e-11
[3755,] 1.440781e-09 4.322375e-10 2.929186e-09
[3756,] 2.179645e-10 6.381889e-11 4.128015e-11
[3757,] 8.265947e-11 4.848214e-10 3.933245e-11
[3758,] 1.440781e-09 4.235206e-10 2.867891e-09
[3759,] 1.622050e-09 4.368934e-10 3.342181e-09
[3760,] 1.032480e-09 7.952291e-11 1.305303e-10
[3761,] 1.169602e-08 1.067926e-10 1.768899e-09
[3762,] 1.584545e-09 4.235206e-10 3.159162e-09
[3763,] 2.986731e-10 7.192922e-11 2.404259e-11
[3764,] 1.989497e-08 8.711868e-10 8.575709e-08
[3765,] 1.744900e-09 4.235206e-10 3.482890e-09
[3766,] 2.066886e-08 1.064603e-10 2.727794e-09
[3767,] 9.043155e-11 4.938607e-10 3.348096e-11
[3768,] 2.144956e-08 8.727576e-10 9.212703e-08
[3769,] 1.622050e-09 4.455210e-10 3.411124e-09
[3770,] 1.512464e-09 4.071306e-10 2.891133e-09
[3771,] 1.477833e-09 4.071306e-10 2.824039e-09
[3772,] 1.704150e-09 4.110533e-10 3.294821e-09
[3773,] 1.704150e-09 4.110533e-10 3.294821e-09
[3774,] 8.496875e-11 4.549688e-10 3.649334e-11
[3775,] 1.704150e-09 4.110533e-10 3.294821e-09
[3776,] 1.292099e-08 1.062073e-10 1.864657e-09
[3777,] 1.704150e-09 4.110533e-10 3.294821e-09
[3778,] 3.156549e-10 7.277346e-11 2.388130e-11
[3779,] 2.217268e-08 7.660470e-10 8.483193e-08
[3780,] 8.496875e-11 4.472786e-10 3.620493e-11
[3781,] 1.324180e-08 1.057858e-10 1.859352e-09
[3782,] 1.704150e-09 3.977285e-10 3.188030e-09
[3783,] 8.496875e-11 4.510614e-10 3.634710e-11
[3784,] 8.753628e-11 4.388391e-10 3.395779e-11
[3785,] 8.480683e-11 4.510614e-10 3.649296e-11
[3786,] 1.664479e-09 4.012645e-10 3.136194e-09
[3787,] 1.324180e-08 1.057061e-10 1.850936e-09
[3788,] 8.524024e-11 4.048638e-10 3.483332e-11
[3789,] 8.542012e-11 4.686262e-10 3.712436e-11
[3790,] 8.431844e-10 8.006724e-11 1.227977e-10
[3791,] 8.524024e-11 4.555843e-10 3.680164e-11
[3792,] 2.370109e-08 1.071571e-09 1.252325e-07
[3793,] 9.112602e-10 7.981635e-11 1.261910e-10
[3794,] 1.394406e-08 1.057858e-10 1.940442e-09
[3795,] 8.769387e-11 6.263221e-10 4.334857e-11
[3796,] 1.907377e-09 5.265236e-10 4.777585e-09
[3797,] 8.592207e-10 7.985466e-11 1.214983e-10
[3798,] 1.858381e-09 5.265236e-10 4.652038e-09
[3799,] 2.180627e-08 1.084266e-09 1.165286e-07
[3800,] 3.075545e-10 7.267743e-11 2.377447e-11
[3801,] 8.351919e-11 5.972060e-10 4.822763e-11
[3802,] 1.858381e-09 5.265236e-10 4.652038e-09
[3803,] 1.858381e-09 5.265236e-10 4.652038e-09
[3804,] 1.858381e-09 5.265236e-10 4.652038e-09
[3805,] 1.858381e-09 5.265236e-10 4.652038e-09
[3806,] 1.858381e-09 5.265236e-10 4.652038e-09
[3807,] 1.907377e-09 5.265236e-10 4.777585e-09
[3808,] 8.769387e-11 6.199814e-10 4.313691e-11
[3809,] 3.114630e-10 7.267743e-11 2.385255e-11
[3810,] 1.965399e-08 1.058838e-10 2.531084e-09
[3811,] 1.907377e-09 5.265236e-10 4.777585e-09
[3812,] 8.713913e-11 6.142851e-10 4.356019e-11
[3813,] 1.907377e-09 5.265236e-10 4.777585e-09
[3814,] 9.861356e-10 3.902027e-10 1.798538e-09
[3815,] 1.465067e-08 1.053971e-10 1.975612e-09
[3816,] 1.138365e-08 1.044977e-10 1.442255e-09
[3817,] 1.227874e-08 1.047514e-10 1.639617e-09
[3818,] 1.465067e-08 1.054729e-10 1.984660e-09
[3819,] 1.394406e-08 1.050255e-10 1.853309e-09
[3820,] 9.091953e-10 7.967708e-11 1.224013e-10
[3821,] 1.505582e-08 1.053971e-10 2.020511e-09
[3822,] 1.426562e-10 6.424297e-11 3.193731e-11
[3823,] 3.244775e-09 1.753903e-10 1.542617e-10
[3824,] 1.330849e-10 7.088785e-10 1.023429e-10
[3825,] 1.505582e-08 1.053222e-10 2.011282e-09
[3826,] 2.179579e-08 1.056549e-10 2.717139e-09
[3827,] 1.505582e-08 1.053971e-10 2.020511e-09
[3828,] 8.595971e-11 6.142851e-10 4.502614e-11
[3829,] 1.505582e-08 1.053971e-10 2.020511e-09
[3830,] 1.586498e-08 1.030562e-10 1.739263e-09
[3831,] 4.115768e-09 6.566949e-11 4.887041e-10
[3832,] 1.505582e-08 1.055496e-10 2.039109e-09
[3833,] 1.465067e-08 1.055496e-10 1.993753e-09
[3834,] 1.465067e-08 1.053971e-10 1.975612e-09
[3835,] 3.922161e-09 1.294029e-09 2.245014e-08
[3836,] 2.235560e-08 1.055805e-10 2.761248e-09
[3837,] 1.327794e-08 1.053971e-10 1.821769e-09
[3838,] 3.657917e-08 6.590992e-11 2.852232e-09
[3839,] 1.465067e-08 1.053971e-10 1.975612e-09
[3840,] 1.465067e-08 1.054729e-10 1.984660e-09
[3841,] 1.429262e-08 1.056274e-10 1.962417e-09
[3842,] 1.115573e-10 6.158049e-11 2.449277e-11
[3843,] 9.126240e-11 6.051591e-10 3.933789e-11
[3844,] 1.468952e-08 1.057061e-10 2.016473e-09
[3845,] 1.543470e-08 1.055496e-10 2.081328e-09
[3846,] 1.582396e-08 1.055496e-10 2.124509e-09
[3847,] 1.582396e-08 1.054729e-10 2.114755e-09
[3848,] 9.079330e-11 6.260968e-10 4.031295e-11
[3849,] 1.582396e-08 1.053222e-10 2.095393e-09
[3850,] 2.646987e-08 1.046853e-10 3.062910e-09
[3851,] 1.483365e-10 6.490484e-11 3.344250e-11
[3852,] 1.582396e-08 1.044241e-10 1.972319e-09
[3853,] 9.858691e-10 8.233994e-11 1.626888e-10
[3854,] 1.505582e-08 1.044495e-10 1.868689e-09
[3855,] 1.626449e-08 1.043923e-10 1.981404e-09
[3856,] 1.582396e-08 1.041202e-10 1.894000e-09
[3857,] 9.989825e-11 5.502039e-10 3.307949e-11
[3858,] 9.248061e-11 5.555728e-10 3.676254e-11
[3859,] 1.350058e-09 3.245730e-10 2.009860e-09
[3860,] 1.667654e-08 1.027733e-10 1.652451e-09
[3861,] 1.745750e-08 1.026834e-10 1.660920e-09
[3862,] 2.073770e-08 1.083968e-10 1.733593e-09
[3863,] 9.200045e-11 5.353996e-10 3.645993e-11
[3864,] 1.392111e-08 1.045610e-10 1.344218e-09
[3865,] 1.936840e-08 1.029397e-10 1.797093e-09
[3866,] 1.114992e-10 3.769821e-10 5.412180e-11
[3867,] 1.648094e-08 6.917454e-10 5.769460e-08
[3868,] 1.374958e-10 5.987855e-10 9.194161e-11
[3869,] 7.639620e-11 5.092992e-10 9.802726e-11
[3870,] 8.132741e-10 8.131278e-11 1.130136e-10
[3871,] 1.580935e-08 1.053507e-09 8.115525e-08
[3872,] 7.599821e-11 5.514638e-10 1.012138e-10
[3873,] 8.026559e-11 6.882456e-11 1.748919e-11
[3874,] 3.626986e-10 7.339663e-11 2.432545e-11
[3875,] 9.058453e-11 5.336782e-10 3.719899e-11
[3876,] 7.925531e-11 6.894083e-11 1.727942e-11
[3877,] 1.123813e-10 1.861265e-10 3.433680e-11
[3878,] 8.140074e-11 6.889968e-11 1.755861e-11
[3879,] 7.599821e-11 5.580497e-10 1.018817e-10
[3880,] 8.185067e-11 2.895421e-10 1.392177e-11
[3881,] 3.727972e-10 7.362947e-11 2.436903e-11
[3882,] 8.886012e-11 5.466961e-10 3.893095e-11
[3883,] 2.548374e-10 4.095042e-10 4.428078e-10
[3884,] 3.910734e-10 7.162858e-11 2.560475e-11
[3885,] 3.993663e-10 7.162858e-11 2.575175e-11
[3886,] 7.968009e-11 3.013327e-10 1.410703e-11
[3887,] 7.820173e-11 6.889055e-11 1.719406e-11
[3888,] 5.125075e-10 7.183405e-11 2.739898e-11
[3889,] 3.574934e-10 7.375944e-11 2.401344e-11
[3890,] 1.111880e-10 1.861968e-10 3.405937e-11
[3891,] 7.284907e-11 6.626033e-10 1.043723e-10
[3892,] 3.775348e-10 7.389086e-11 2.427258e-11
[3893,] 2.577510e-08 1.039162e-10 2.513919e-09
[3894,] 8.026559e-11 7.085411e-11 1.673851e-11
[3895,] 1.112886e-10 6.696946e-11 3.046552e-11
[3896,] 8.293741e-11 7.094063e-11 1.696539e-11
[3897,] 8.293741e-11 7.085411e-11 1.699296e-11
[3898,] 8.658151e-11 4.044513e-10 3.516984e-11
[3899,] 7.382152e-11 4.900414e-10 9.168374e-11
[3900,] 1.016536e-10 6.773718e-11 2.885969e-11
[3901,] 9.303082e-10 8.302206e-11 1.582342e-10
[3902,] 8.724276e-11 4.064038e-10 3.469042e-11
[3903,] 8.887933e-10 8.253644e-11 1.476396e-10
[3904,] 1.405403e-08 9.761056e-10 6.807314e-08
[3905,] 8.266184e-11 7.472087e-11 1.617370e-11
[3906,] 1.079742e-09 8.235668e-11 1.691770e-10
[3907,] 2.506849e-10 7.875951e-11 2.083871e-11
[3908,] 1.715451e-09 8.338577e-11 2.395825e-10
[3909,] 1.050670e-10 5.185046e-10 1.604873e-10
[3910,] 2.226501e-08 1.183106e-09 1.322833e-07
[3911,] 9.819947e-11 4.344485e-10 1.300843e-10
[3912,] 7.198975e-11 3.487703e-10 1.477143e-11
[3913,] 1.122950e-09 8.239988e-11 1.707935e-10
[3914,] 8.419634e-11 3.868868e-10 3.706652e-11
[3915,] 6.209347e-10 7.687954e-11 2.499585e-11
[3916,] 8.318327e-11 2.511078e-10 1.376821e-11
[3917,] 8.877812e-11 2.488215e-10 1.357755e-11
[3918,] 1.036599e-08 1.056513e-10 1.062491e-09
[3919,] 5.172207e-10 7.660289e-11 2.442636e-11
[3920,] 1.057979e-10 1.869246e-10 3.238914e-11
[3921,] 8.620512e-11 4.798776e-10 1.151138e-10
[3922,] 7.061311e-09 1.053782e-10 9.807886e-10
[3923,] 8.431795e-11 3.886113e-10 3.687641e-11
[3924,] 5.233437e-10 7.352299e-11 2.531094e-11
[3925,] 8.243662e-11 2.488215e-10 1.378222e-11
[3926,] 8.431795e-11 3.886113e-10 3.687641e-11
[3927,] 7.156567e-09 1.011212e-10 5.010886e-10
[3928,] 1.045004e-10 1.904060e-10 3.152262e-11
[3929,] 4.249538e-10 7.339136e-11 2.493305e-11
[3930,] 8.419634e-11 3.607016e-10 3.574257e-11
[3931,] 6.483665e-09 1.060614e-10 9.370848e-10
[3932,] 8.678599e-11 3.519672e-10 9.653361e-11
[3933,] 7.412403e-11 2.163360e-10 1.377747e-11
[3934,] 1.137143e-09 8.498191e-11 2.006561e-10
[3935,] 1.096674e-09 8.239988e-11 1.677999e-10
[3936,] 1.014681e-09 8.265701e-11 1.608016e-10
[3937,] 8.363461e-11 3.382696e-10 8.930238e-11
[3938,] 6.872981e-09 1.064258e-10 9.835078e-10
[3939,] 3.365626e-10 7.170249e-11 2.442597e-11
[3940,] 1.157936e-09 8.412181e-11 1.919067e-10
[3941,] 9.445785e-10 8.485159e-11 1.713548e-10
[3942,] 1.096674e-09 8.304521e-11 1.721934e-10
[3943,] 8.440630e-11 3.857130e-10 3.741975e-11
[3944,] 8.464323e-11 3.886113e-10 3.723741e-11
[3945,] 4.969460e-10 5.349047e-10 1.044071e-09
[3946,] 8.464323e-11 3.857130e-10 3.710407e-11
[3947,] 8.419038e-11 3.886113e-10 3.786123e-11
[3948,] 8.732103e-11 4.145689e-10 1.077364e-10
[3949,] 8.324373e-11 3.886113e-10 3.845012e-11
[3950,] 8.452352e-11 3.886113e-10 3.739566e-11
[3951,] 7.444504e-11 2.476400e-10 1.401252e-11
[3952,] 8.452352e-11 3.955127e-10 3.771368e-11
[3953,] 8.452352e-11 3.918320e-10 3.754440e-11
[3954,] 8.452352e-11 3.947899e-10 3.768049e-11
[3955,] 8.170343e-11 2.193353e-10 1.362453e-11
[3956,] 2.844645e-10 7.750668e-11 2.171261e-11
[3957,] 1.533934e-10 3.188384e-10 1.690508e-11
[3958,] 1.461366e-10 1.691583e-10 3.969082e-11
[3959,] 3.996492e-10 7.317270e-11 8.040134e-11
[3960,] 5.650772e-11 2.486489e-10 1.890037e-11
[3961,] 5.502837e-11 2.486489e-10 1.958152e-11
[3962,] 1.196097e-08 8.142080e-10 4.813966e-08
[3963,] 5.531801e-11 2.468657e-10 1.925690e-11
[3964,] 5.528468e-11 2.452601e-10 1.990985e-11
[3965,] 5.463243e-11 2.519380e-10 2.119057e-11
[3966,] 1.070796e-09 8.118045e-11 1.461261e-10
[3967,] 1.141374e-09 8.113045e-11 1.522861e-10
[3968,] 5.440203e-11 2.607795e-10 2.232795e-11
[3969,] 1.237856e-08 7.362971e-10 4.538332e-08
[3970,] 5.442357e-11 3.057873e-10 2.335433e-11
[3971,] 2.861747e-10 1.782499e-10 2.358079e-10
[3972,] 8.332474e-11 4.624062e-10 4.745078e-11
[3973,] 5.458755e-11 2.619088e-10 2.158164e-11
[3974,] 5.484734e-11 2.992177e-10 2.180833e-11
[3975,] 1.370014e-10 6.320922e-10 1.039724e-10
[3976,] 8.361013e-11 4.487338e-10 4.545162e-11
[3977,] 4.270672e-09 1.073362e-10 6.672178e-10
[3978,] 5.491059e-11 2.992177e-10 2.168041e-11
[3979,] 1.035316e-10 1.938119e-10 3.175596e-11
[3980,] 5.491059e-11 2.565549e-10 2.072430e-11
[3981,] 1.352312e-10 4.717578e-10 1.026061e-10
[3982,] 5.458755e-11 3.125524e-10 2.279480e-11
[3983,] 1.348725e-09 8.059189e-11 1.476999e-10
[3984,] 5.576134e-11 3.103483e-10 2.147202e-11
[3985,] 1.593716e-08 8.307324e-10 6.638426e-08
[3986,] 5.567741e-11 3.081651e-10 2.154885e-11
[3987,] 3.045559e-08 7.673906e-11 3.352631e-09
[3988,] 2.896153e-10 7.798099e-11 2.219051e-11
[3989,] 5.550187e-11 2.995650e-10 2.164267e-11
[3990,] 5.617756e-09 1.151132e-10 1.115385e-09
[3991,] 5.567741e-11 3.057873e-10 2.149870e-11
[3992,] 5.559735e-11 2.984307e-10 2.141618e-11
[3993,] 8.433657e-11 4.188428e-10 4.451761e-11
[3994,] 1.587991e-08 9.099831e-10 7.184304e-08
[3995,] 5.685981e-11 3.124184e-10 2.359012e-11
[3996,] 5.699954e-11 3.177500e-10 2.531998e-11
[3997,] 5.717016e-11 3.207148e-10 2.441098e-11
[3998,] 4.537058e-10 8.191126e-11 1.114123e-10
[3999,] 5.569702e-11 3.072856e-10 2.247338e-11
[4000,] 5.563975e-11 3.094460e-10 2.265783e-11
[4001,] 5.525480e-11 2.709298e-10 2.316133e-11
[4002,] 5.629097e-11 2.790539e-10 2.085990e-11
[4003,] 1.050222e-10 1.947715e-10 3.198959e-11
[4004,] 5.529914e-11 2.687617e-10 2.278019e-11
[4005,] 1.460292e-08 7.203088e-10 5.153359e-08
[4006,] 2.738344e-10 8.390113e-11 2.106397e-11
[4007,] 5.558621e-11 2.434297e-10 2.102817e-11
[4008,] 1.236886e-09 8.150462e-11 1.308503e-10
[4009,] 1.236886e-09 8.149374e-11 1.321287e-10
[4010,] 8.359733e-11 3.247932e-10 3.977366e-11
[4011,] 9.154204e-10 8.151206e-11 1.058286e-10
[4012,] 1.236886e-09 8.153094e-11 1.289608e-10
[4013,] 6.319633e-09 1.146998e-10 1.180059e-09
[4014,] 1.903334e-08 8.170992e-10 7.650997e-08
[4015,] 3.223796e-10 1.524210e-10 2.235417e-10
[4016,] 1.974563e-08 8.346766e-10 8.116123e-08
[4017,] 3.364559e-09 9.983828e-11 1.043051e-09
[4018,] 1.676029e-08 4.951443e-10 3.981915e-08
[4019,] 1.790671e-09 2.519679e-10 1.205563e-09
[4020,] 8.522413e-11 3.371280e-10 4.321129e-11
[4021,] 8.432371e-11 3.031552e-10 4.346268e-11
[4022,] 1.825401e-08 1.215407e-10 2.433543e-09
[4023,] 1.391769e-10 4.043944e-10 9.753359e-11
[4024,] 8.562792e-11 4.007511e-10 4.745308e-11
[4025,] 7.361711e-10 8.544536e-11 1.563475e-10
[4026,] 8.562792e-11 3.146812e-10 4.152061e-11
```
