## Supplementary material for "Characterization of shared and ancestry-specific signals driving complex traits using multi-ancestry fine-mapping": s2_remaining_snps.pvar

```
##FILTER=<ID=PASS,Description="All filters passed">
##reference=ftp://ftp.1000genomes.ebi.ac.uk//vol1/ftp/technical/reference/phase2_reference_assembly_sequence/hs37d5.fa.gz
##contig=<ID=11,assembly=b37,length=135006516>
##ALT=<ID=CNV,Description="Copy Number Polymorphism">
##ALT=<ID=DEL,Description="Deletion">
##ALT=<ID=DUP,Description="Duplication">
##ALT=<ID=INS:ME:ALU,Description="Insertion of ALU element">
##ALT=<ID=INS:ME:LINE1,Description="Insertion of LINE1 element">
##ALT=<ID=INS:ME:SVA,Description="Insertion of SVA element">
##ALT=<ID=INS:MT,Description="Nuclear Mitochondrial Insertion">
##ALT=<ID=INV,Description="Inversion">
##ALT=<ID=CN0,Description="Copy number allele: 0 copies">
##ALT=<ID=CN1,Description="Copy number allele: 1 copy">
##ALT=<ID=CN2,Description="Copy number allele: 2 copies">
##ALT=<ID=CN3,Description="Copy number allele: 3 copies">
##ALT=<ID=CN4,Description="Copy number allele: 4 copies">
##ALT=<ID=CN5,Description="Copy number allele: 5 copies">
##ALT=<ID=CN6,Description="Copy number allele: 6 copies">
##ALT=<ID=CN7,Description="Copy number allele: 7 copies">
##ALT=<ID=CN8,Description="Copy number allele: 8 copies">
##ALT=<ID=CN9,Description="Copy number allele: 9 copies">
##ALT=<ID=CN10,Description="Copy number allele: 10 copies">
##ALT=<ID=CN11,Description="Copy number allele: 11 copies">
##ALT=<ID=CN12,Description="Copy number allele: 12 copies">
##ALT=<ID=CN13,Description="Copy number allele: 13 copies">
##ALT=<ID=CN14,Description="Copy number allele: 14 copies">
##ALT=<ID=CN15,Description="Copy number allele: 15 copies">
##ALT=<ID=CN16,Description="Copy number allele: 16 copies">
##ALT=<ID=CN17,Description="Copy number allele: 17 copies">
##ALT=<ID=CN18,Description="Copy number allele: 18 copies">
##ALT=<ID=CN19,Description="Copy number allele: 19 copies">
##ALT=<ID=CN20,Description="Copy number allele: 20 copies">
##ALT=<ID=CN21,Description="Copy number allele: 21 copies">
##ALT=<ID=CN22,Description="Copy number allele: 22 copies">
##ALT=<ID=CN23,Description="Copy number allele: 23 copies">
##ALT=<ID=CN24,Description="Copy number allele: 24 copies">
##ALT=<ID=CN25,Description="Copy number allele: 25 copies">
##ALT=<ID=CN26,Description="Copy number allele: 26 copies">
##ALT=<ID=CN27,Description="Copy number allele: 27 copies">
##ALT=<ID=CN28,Description="Copy number allele: 28 copies">
##ALT=<ID=CN29,Description="Copy number allele: 29 copies">
##ALT=<ID=CN30,Description="Copy number allele: 30 copies">
##ALT=<ID=CN31,Description="Copy number allele: 31 copies">
##ALT=<ID=CN32,Description="Copy number allele: 32 copies">
##ALT=<ID=CN33,Description="Copy number allele: 33 copies">
##ALT=<ID=CN34,Description="Copy number allele: 34 copies">
##ALT=<ID=CN35,Description="Copy number allele: 35 copies">
##ALT=<ID=CN36,Description="Copy number allele: 36 copies">
##ALT=<ID=CN37,Description="Copy number allele: 37 copies">
##ALT=<ID=CN38,Description="Copy number allele: 38 copies">
##ALT=<ID=CN39,Description="Copy number allele: 39 copies">
##ALT=<ID=CN40,Description="Copy number allele: 40 copies">
##ALT=<ID=CN41,Description="Copy number allele: 41 copies">
##ALT=<ID=CN42,Description="Copy number allele: 42 copies">
##ALT=<ID=CN43,Description="Copy number allele: 43 copies">
##ALT=<ID=CN44,Description="Copy number allele: 44 copies">
##ALT=<ID=CN45,Description="Copy number allele: 45 copies">
##ALT=<ID=CN46,Description="Copy number allele: 46 copies">
##ALT=<ID=CN47,Description="Copy number allele: 47 copies">
##ALT=<ID=CN48,Description="Copy number allele: 48 copies">
##ALT=<ID=CN49,Description="Copy number allele: 49 copies">
##ALT=<ID=CN50,Description="Copy number allele: 50 copies">
##ALT=<ID=CN51,Description="Copy number allele: 51 copies">
##ALT=<ID=CN52,Description="Copy number allele: 52 copies">
##ALT=<ID=CN53,Description="Copy number allele: 53 copies">
##ALT=<ID=CN54,Description="Copy number allele: 54 copies">
##ALT=<ID=CN55,Description="Copy number allele: 55 copies">
##ALT=<ID=CN56,Description="Copy number allele: 56 copies">
##ALT=<ID=CN57,Description="Copy number allele: 57 copies">
##ALT=<ID=CN58,Description="Copy number allele: 58 copies">
##ALT=<ID=CN59,Description="Copy number allele: 59 copies">
##ALT=<ID=CN60,Description="Copy number allele: 60 copies">
##ALT=<ID=CN61,Description="Copy number allele: 61 copies">
##ALT=<ID=CN62,Description="Copy number allele: 62 copies">
##ALT=<ID=CN63,Description="Copy number allele: 63 copies">
##ALT=<ID=CN64,Description="Copy number allele: 64 copies">
##ALT=<ID=CN65,Description="Copy number allele: 65 copies">
##ALT=<ID=CN66,Description="Copy number allele: 66 copies">
##ALT=<ID=CN67,Description="Copy number allele: 67 copies">
##ALT=<ID=CN68,Description="Copy number allele: 68 copies">
##ALT=<ID=CN69,Description="Copy number allele: 69 copies">
##ALT=<ID=CN70,Description="Copy number allele: 70 copies">
##ALT=<ID=CN71,Description="Copy number allele: 71 copies">
##ALT=<ID=CN72,Description="Copy number allele: 72 copies">
##ALT=<ID=CN73,Description="Copy number allele: 73 copies">
##ALT=<ID=CN74,Description="Copy number allele: 74 copies">
##ALT=<ID=CN75,Description="Copy number allele: 75 copies">
##ALT=<ID=CN76,Description="Copy number allele: 76 copies">
##ALT=<ID=CN77,Description="Copy number allele: 77 copies">
##ALT=<ID=CN78,Description="Copy number allele: 78 copies">
##ALT=<ID=CN79,Description="Copy number allele: 79 copies">
##ALT=<ID=CN80,Description="Copy number allele: 80 copies">
##ALT=<ID=CN81,Description="Copy number allele: 81 copies">
##ALT=<ID=CN82,Description="Copy number allele: 82 copies">
##ALT=<ID=CN83,Description="Copy number allele: 83 copies">
##ALT=<ID=CN84,Description="Copy number allele: 84 copies">
##ALT=<ID=CN85,Description="Copy number allele: 85 copies">
##ALT=<ID=CN86,Description="Copy number allele: 86 copies">
##ALT=<ID=CN87,Description="Copy number allele: 87 copies">
##ALT=<ID=CN88,Description="Copy number allele: 88 copies">
##ALT=<ID=CN89,Description="Copy number allele: 89 copies">
##ALT=<ID=CN90,Description="Copy number allele: 90 copies">
##ALT=<ID=CN91,Description="Copy number allele: 91 copies">
##ALT=<ID=CN92,Description="Copy number allele: 92 copies">
##ALT=<ID=CN93,Description="Copy number allele: 93 copies">
##ALT=<ID=CN94,Description="Copy number allele: 94 copies">
##ALT=<ID=CN95,Description="Copy number allele: 95 copies">
##ALT=<ID=CN96,Description="Copy number allele: 96 copies">
##ALT=<ID=CN97,Description="Copy number allele: 97 copies">
##ALT=<ID=CN98,Description="Copy number allele: 98 copies">
##ALT=<ID=CN99,Description="Copy number allele: 99 copies">
##ALT=<ID=CN100,Description="Copy number allele: 100 copies">
##ALT=<ID=CN101,Description="Copy number allele: 101 copies">
##ALT=<ID=CN102,Description="Copy number allele: 102 copies">
##ALT=<ID=CN103,Description="Copy number allele: 103 copies">
##ALT=<ID=CN104,Description="Copy number allele: 104 copies">
##ALT=<ID=CN105,Description="Copy number allele: 105 copies">
##ALT=<ID=CN106,Description="Copy number allele: 106 copies">
##ALT=<ID=CN107,Description="Copy number allele: 107 copies">
##ALT=<ID=CN108,Description="Copy number allele: 108 copies">
##ALT=<ID=CN109,Description="Copy number allele: 109 copies">
##ALT=<ID=CN110,Description="Copy number allele: 110 copies">
##ALT=<ID=CN111,Description="Copy number allele: 111 copies">
##ALT=<ID=CN112,Description="Copy number allele: 112 copies">
##ALT=<ID=CN113,Description="Copy number allele: 113 copies">
##ALT=<ID=CN114,Description="Copy number allele: 114 copies">
##ALT=<ID=CN115,Description="Copy number allele: 115 copies">
##ALT=<ID=CN116,Description="Copy number allele: 116 copies">
##ALT=<ID=CN117,Description="Copy number allele: 117 copies">
##ALT=<ID=CN118,Description="Copy number allele: 118 copies">
##ALT=<ID=CN119,Description="Copy number allele: 119 copies">
##ALT=<ID=CN120,Description="Copy number allele: 120 copies">
##ALT=<ID=CN121,Description="Copy number allele: 121 copies">
##ALT=<ID=CN122,Description="Copy number allele: 122 copies">
##ALT=<ID=CN123,Description="Copy number allele: 123 copies">
##ALT=<ID=CN124,Description="Copy number allele: 124 copies">
##INFO=<ID=CIEND,Number=2,Type=Integer,Description="Confidence interval around END for imprecise variants">
##INFO=<ID=CIPOS,Number=2,Type=Integer,Description="Confidence interval around POS for imprecise variants">
##INFO=<ID=CS,Number=1,Type=String,Description="Source call set.">
##INFO=<ID=END,Number=1,Type=Integer,Description="End coordinate of this variant">
##INFO=<ID=IMPRECISE,Number=0,Type=Flag,Description="Imprecise structural variation">
##INFO=<ID=MC,Number=.,Type=String,Description="Merged calls.">
##INFO=<ID=MEINFO,Number=4,Type=String,Description="Mobile element info of the form NAME,START,END<POLARITY; If there is only 5' OR 3' support for this call, will be NULL NULL for START and END">
##INFO=<ID=MEND,Number=1,Type=Integer,Description="Mitochondrial end coordinate of inserted sequence">
##INFO=<ID=MLEN,Number=1,Type=Integer,Description="Estimated length of mitochondrial insert">
##INFO=<ID=MSTART,Number=1,Type=Integer,Description="Mitochondrial start coordinate of inserted sequence">
##INFO=<ID=SVLEN,Number=.,Type=Integer,Description="SV length. It is only calculated for structural variation MEIs. For other types of SVs; one may calculate the SV length by INFO:END-START+1, or by finding the difference between lengthes of REF and ALT alleles">
##INFO=<ID=SVTYPE,Number=1,Type=String,Description="Type of structural variant">
##INFO=<ID=TSD,Number=1,Type=String,Description="Precise Target Site Duplication for bases, if unknown, value will be NULL">
##INFO=<ID=AC,Number=A,Type=Integer,Description="Total number of alternate alleles in called genotypes">
##INFO=<ID=AF,Number=A,Type=Float,Description="Estimated allele frequency in the range (0,1)">
##INFO=<ID=NS,Number=1,Type=Integer,Description="Number of samples with data">
##INFO=<ID=AN,Number=1,Type=Integer,Description="Total number of alleles in called genotypes">
##INFO=<ID=EAS_AF,Number=A,Type=Float,Description="Allele frequency in the EAS populations calculated from AC and AN, in the range (0,1)">
##INFO=<ID=EUR_AF,Number=A,Type=Float,Description="Allele frequency in the EUR populations calculated from AC and AN, in the range (0,1)">
##INFO=<ID=AFR_AF,Number=A,Type=Float,Description="Allele frequency in the AFR populations calculated from AC and AN, in the range (0,1)">
##INFO=<ID=AMR_AF,Number=A,Type=Float,Description="Allele frequency in the AMR populations calculated from AC and AN, in the range (0,1)">
##INFO=<ID=SAS_AF,Number=A,Type=Float,Description="Allele frequency in the SAS populations calculated from AC and AN, in the range (0,1)">
##INFO=<ID=DP,Number=1,Type=Integer,Description="Total read depth; only low coverage data were counted towards the DP, exome data were not used">
##INFO=<ID=AA,Number=1,Type=String,Description="Ancestral Allele. Format: AA|REF|ALT|IndelType. AA: Ancestral allele, REF:Reference Allele, ALT:Alternate Allele, IndelType:Type of Indel (REF, ALT and IndelType are only defined for indels)">
##INFO=<ID=VT,Number=.,Type=String,Description="indicates what type of variant the line represents">
##INFO=<ID=EX_TARGET,Number=0,Type=Flag,Description="indicates whether a variant is within the exon pull down target boundaries">
##INFO=<ID=MULTI_ALLELIC,Number=0,Type=Flag,Description="indicates whether a site is multi-allelic">
#CHROM	POS	ID	REF	ALT	QUAL	FILTER	INFO
11	133353091	rs67593439	G	A	100	PASS	AC=944;AF=0.188498;AN=5008;NS=2504;DP=14234;EAS_AF=0.131;AMR_AF=0.3141;AFR_AF=0.2897;EUR_AF=0.166;SAS_AF=0.045;AA=G|||;VT=SNP
11	133355396	rs7951982	C	T	100	PASS	AC=1506;AF=0.300719;AN=5008;NS=2504;DP=17862;EAS_AF=0.1637;AMR_AF=0.353;AFR_AF=0.562;EUR_AF=0.2107;SAS_AF=0.1442;AA=C|||;VT=SNP
11	133356128	rs12276910	A	G	100	PASS	AC=517;AF=0.103235;AN=5008;NS=2504;DP=18888;EAS_AF=0.0347;AMR_AF=0.0346;AFR_AF=0.2368;EUR_AF=0.0467;SAS_AF=0.1002;AA=A|||;VT=SNP
11	133356488	rs7927989	G	A	100	PASS	AC=1724;AF=0.344249;AN=5008;NS=2504;DP=17875;EAS_AF=0.1657;AMR_AF=0.3718;AFR_AF=0.7126;EUR_AF=0.2137;SAS_AF=0.1452;AA=A|||;VT=SNP
11	133356598	rs78276040	G	C	100	PASS	AC=335;AF=0.066893;AN=5008;NS=2504;DP=19223;EAS_AF=0.0784;AMR_AF=0.0274;AFR_AF=0.0749;EUR_AF=0.0229;SAS_AF=0.1176;AA=G|||;VT=SNP
11	133356605	rs7927918	C	G	100	PASS	AC=1585;AF=0.316494;AN=5008;NS=2504;DP=18745;EAS_AF=0.1657;AMR_AF=0.3617;AFR_AF=0.612;EUR_AF=0.2147;SAS_AF=0.1452;AA=C|||;VT=SNP
11	133357180	rs73025643	C	T	100	PASS	AC=399;AF=0.0796725;AN=5008;NS=2504;DP=18726;EAS_AF=0.0317;AMR_AF=0.0317;AFR_AF=0.152;EUR_AF=0.0457;SAS_AF=0.1002;AA=c|||;VT=SNP
11	133357194	rs7125997	G	A	100	PASS	AC=337;AF=0.0672923;AN=5008;NS=2504;DP=18406;EAS_AF=0.0774;AMR_AF=0.0274;AFR_AF=0.0764;EUR_AF=0.0239;SAS_AF=0.1176;AA=g|||;VT=SNP
11	133357468	rs35789380	G	A	100	PASS	AC=1702;AF=0.339856;AN=5008;NS=2504;DP=20200;EAS_AF=0.1637;AMR_AF=0.3718;AFR_AF=0.6967;EUR_AF=0.2137;SAS_AF=0.1462;AA=A|||;VT=SNP
11	133357907	rs4937777	G	T	100	PASS	AC=1490;AF=0.297524;AN=5008;NS=2504;DP=19892;EAS_AF=0.1617;AMR_AF=0.3545;AFR_AF=0.5461;EUR_AF=0.2167;SAS_AF=0.1442;AA=G|||;VT=SNP
11	133358110	rs7129716	A	G	100	PASS	AC=2146;AF=0.428514;AN=5008;NS=2504;DP=17802;EAS_AF=0.2431;AMR_AF=0.4078;AFR_AF=0.8457;EUR_AF=0.2406;SAS_AF=0.2638;AA=G|||;VT=SNP
11	133358588	rs35679530	T	A	100	PASS	AC=1704;AF=0.340256;AN=5008;NS=2504;DP=17391;EAS_AF=0.1637;AMR_AF=0.3732;AFR_AF=0.6974;EUR_AF=0.2147;SAS_AF=0.1452;AA=T|||;VT=SNP
11	133359242	rs7926705	A	T	100	PASS	AC=2088;AF=0.416933;AN=5008;NS=2504;DP=17669;EAS_AF=0.2391;AMR_AF=0.4063;AFR_AF=0.8086;EUR_AF=0.2386;SAS_AF=0.2618;AA=T|||;VT=SNP
11	133359522	rs4937778	G	A	100	PASS	AC=1464;AF=0.292332;AN=5008;NS=2504;DP=15795;EAS_AF=0.1607;AMR_AF=0.3487;AFR_AF=0.534;EUR_AF=0.2117;SAS_AF=0.1442;AA=G|||;VT=SNP
11	133359567	rs4937779	C	T	100	PASS	AC=2128;AF=0.42492;AN=5008;NS=2504;DP=15479;EAS_AF=0.2391;AMR_AF=0.4035;AFR_AF=0.8427;EUR_AF=0.2356;SAS_AF=0.2618;AA=T|||;VT=SNP
11	133359887	rs6590713	G	T	100	PASS	AC=1707;AF=0.340855;AN=5008;NS=2504;DP=15711;EAS_AF=0.1607;AMR_AF=0.3703;AFR_AF=0.7065;EUR_AF=0.2117;SAS_AF=0.1442;AA=G|||;VT=SNP
11	133359988	rs76946697	C	A	100	PASS	AC=350;AF=0.0698882;AN=5008;NS=2504;DP=15442;EAS_AF=0.0774;AMR_AF=0.0317;AFR_AF=0.084;EUR_AF=0.0239;SAS_AF=0.1176;AA=C|||;VT=SNP
11	133360812	rs11823416	C	A	100	PASS	AC=877;AF=0.17512;AN=5008;NS=2504;DP=20648;EAS_AF=0.13;AMR_AF=0.3112;AFR_AF=0.2413;EUR_AF=0.167;SAS_AF=0.044;AA=C|||;VT=SNP
11	133361057	rs12280379	G	A	100	PASS	AC=1726;AF=0.344649;AN=5008;NS=2504;DP=20224;EAS_AF=0.1597;AMR_AF=0.3703;AFR_AF=0.7216;EUR_AF=0.2117;SAS_AF=0.1442;AA=G|||;VT=SNP
11	133361623	rs61657317	G	A	100	PASS	AC=331;AF=0.0660942;AN=5008;NS=2504;DP=19437;EAS_AF=0.0774;AMR_AF=0.0274;AFR_AF=0.0726;EUR_AF=0.0229;SAS_AF=0.1176;AA=G|||;VT=SNP
11	133362556	rs12283798	C	A	100	PASS	AC=209;AF=0.0417332;AN=5008;NS=2504;DP=16443;EAS_AF=0.0337;AMR_AF=0.0216;AFR_AF=0.0098;EUR_AF=0.0477;SAS_AF=0.1012;AA=C|||;VT=SNP
11	133362817	rs4937780	T	G	100	PASS	AC=1089;AF=0.217452;AN=5008;NS=2504;DP=19259;EAS_AF=0.1329;AMR_AF=0.3228;AFR_AF=0.388;EUR_AF=0.172;SAS_AF=0.046;AA=T|||;VT=SNP
11	133363015	rs12284032	C	T	100	PASS	AC=209;AF=0.0417332;AN=5008;NS=2504;DP=19712;EAS_AF=0.0317;AMR_AF=0.0231;AFR_AF=0.0098;EUR_AF=0.0477;SAS_AF=0.1022;AA=C|||;VT=SNP
11	133363152	rs12284182	G	A	100	PASS	AC=402;AF=0.0802716;AN=5008;NS=2504;DP=18135;EAS_AF=0.0308;AMR_AF=0.0331;AFR_AF=0.152;EUR_AF=0.0477;SAS_AF=0.1012;AA=G|||;VT=SNP
11	133363179	rs4937781	C	T	100	PASS	AC=1705;AF=0.340455;AN=5008;NS=2504;DP=18351;EAS_AF=0.1627;AMR_AF=0.3689;AFR_AF=0.702;EUR_AF=0.2147;SAS_AF=0.1442;AA=C|||;VT=SNP
11	133363633	rs116706402	T	G	100	PASS	AC=363;AF=0.072484;AN=5008;NS=2504;DP=17165;EAS_AF=0.0774;AMR_AF=0.0317;AFR_AF=0.0946;EUR_AF=0.0229;SAS_AF=0.1176;AA=T|||;VT=SNP
11	133363823	rs148646149	C	T	100	PASS	AC=367;AF=0.0732827;AN=5008;NS=2504;DP=17376;EAS_AF=0.0784;AMR_AF=0.0317;AFR_AF=0.0961;EUR_AF=0.0239;SAS_AF=0.1176;AA=C|||;VT=SNP
11	133365047	rs145238737	A	G	100	PASS	AC=363;AF=0.072484;AN=5008;NS=2504;DP=16323;EAS_AF=0.0774;AMR_AF=0.0317;AFR_AF=0.0946;EUR_AF=0.0229;SAS_AF=0.1176;AA=G|||;VT=SNP
11	133365405	rs149175842	T	A	100	PASS	AC=390;AF=0.0778754;AN=5008;NS=2504;DP=16198;EAS_AF=0.0774;AMR_AF=0.0317;AFR_AF=0.115;EUR_AF=0.0229;SAS_AF=0.1176;AA=A|||;VT=SNP
11	133365427	rs112381553	C	T	100	PASS	AC=360;AF=0.071885;AN=5008;NS=2504;DP=16803;EAS_AF=0.0774;AMR_AF=0.0288;AFR_AF=0.0938;EUR_AF=0.0229;SAS_AF=0.1176;AA=C|||;VT=SNP
11	133365464	rs12269873	T	G	100	PASS	AC=515;AF=0.102835;AN=5008;NS=2504;DP=18384;EAS_AF=0.0317;AMR_AF=0.0346;AFR_AF=0.236;EUR_AF=0.0477;SAS_AF=0.1012;AA=T|||;VT=SNP
11	133365617	rs76860084	G	A	100	PASS	AC=901;AF=0.179912;AN=5008;NS=2504;DP=19768;EAS_AF=0.1091;AMR_AF=0.0663;AFR_AF=0.348;EUR_AF=0.0706;SAS_AF=0.2188;AA=A|||;VT=SNP
11	133365920	rs12270154	T	C	100	PASS	AC=512;AF=0.102236;AN=5008;NS=2504;DP=19557;EAS_AF=0.0317;AMR_AF=0.0346;AFR_AF=0.2337;EUR_AF=0.0477;SAS_AF=0.1012;AA=T|||;VT=SNP
11	133366929	rs4936193	C	G	100	PASS	AC=2125;AF=0.424321;AN=5008;NS=2504;DP=17090;EAS_AF=0.244;AMR_AF=0.402;AFR_AF=0.8457;EUR_AF=0.2256;SAS_AF=0.2607;AA=G|||;VT=SNP
11	133366990	rs79968430	G	A	100	PASS	AC=430;AF=0.0858626;AN=5008;NS=2504;DP=17043;EAS_AF=0.0774;AMR_AF=0.036;AFR_AF=0.143;EUR_AF=0.0229;SAS_AF=0.1176;AA=G|||;VT=SNP
11	133367412	rs6590714	C	T	100	PASS	AC=2138;AF=0.426917;AN=5008;NS=2504;DP=17124;EAS_AF=0.2659;AMR_AF=0.4035;AFR_AF=0.823;EUR_AF=0.2416;SAS_AF=0.2648;AA=T|||;VT=SNP
11	133367430	rs6590715	C	A	100	PASS	AC=2958;AF=0.590655;AN=5008;NS=2504;DP=17776;EAS_AF=0.3601;AMR_AF=0.549;AFR_AF=0.9508;EUR_AF=0.503;SAS_AF=0.4611;AA=A|||;VT=SNP
11	133368176	rs12419575	G	A	100	PASS	AC=943;AF=0.188299;AN=5008;NS=2504;DP=19000;EAS_AF=0.1349;AMR_AF=0.3055;AFR_AF=0.3071;EUR_AF=0.16;SAS_AF=0.0286;AA=G|||;VT=SNP
11	133368885	rs11223488	C	T	100	PASS	AC=268;AF=0.0535144;AN=5008;NS=2504;DP=22152;EAS_AF=0.0536;AMR_AF=0.0245;AFR_AF=0.0401;EUR_AF=0.0467;SAS_AF=0.0992;AA=T|||;VT=SNP
11	133369332	rs4937782	C	T	100	PASS	AC=2073;AF=0.413938;AN=5008;NS=2504;DP=16708;EAS_AF=0.244;AMR_AF=0.3991;AFR_AF=0.8033;EUR_AF=0.2256;SAS_AF=0.2669;AA=T|||;VT=SNP
11	133369359	rs4937783	G	C	100	PASS	AC=1481;AF=0.295727;AN=5008;NS=2504;DP=15276;EAS_AF=0.1905;AMR_AF=0.3501;AFR_AF=0.534;EUR_AF=0.175;SAS_AF=0.1677;AA=G|||;VT=SNP
11	133369596	rs13377259	A	T	100	PASS	AC=511;AF=0.102037;AN=5008;NS=2504;DP=10189;EAS_AF=0.0546;AMR_AF=0.0461;AFR_AF=0.2012;EUR_AF=0.0567;SAS_AF=0.1033;AA=A|||;VT=SNP
11	133369750	rs71477444	T	C	100	PASS	AC=1829;AF=0.365216;AN=5008;NS=2504;DP=5652;EAS_AF=0.2431;AMR_AF=0.3804;AFR_AF=0.6286;EUR_AF=0.2276;SAS_AF=0.2658;AA=t|||;VT=SNP
11	133370177	rs76052809	A	G	100	PASS	AC=279;AF=0.0557109;AN=5008;NS=2504;DP=18061;EAS_AF=0.0546;AMR_AF=0.0231;AFR_AF=0.0454;EUR_AF=0.0487;SAS_AF=0.1012;AA=G|||;VT=SNP
11	133370326	rs73025662	G	T	100	PASS	AC=1198;AF=0.239217;AN=5008;NS=2504;DP=20318;EAS_AF=0.1845;AMR_AF=0.3256;AFR_AF=0.3442;EUR_AF=0.172;SAS_AF=0.1616;AA=G|||;VT=SNP
11	133370476	rs67204326	G	T	100	PASS	AC=1490;AF=0.297524;AN=5008;NS=2504;DP=17128;EAS_AF=0.2183;AMR_AF=0.3473;AFR_AF=0.5265;EUR_AF=0.173;SAS_AF=0.1626;AA=G|||;VT=SNP
11	133371608	rs4937784	C	T	100	PASS	AC=1081;AF=0.215855;AN=5008;NS=2504;DP=14411;EAS_AF=0.1468;AMR_AF=0.3271;AFR_AF=0.3593;EUR_AF=0.1511;SAS_AF=0.0808;AA=C|||;VT=SNP
11	133371640	rs77998059	C	T	100	PASS	AC=1066;AF=0.212859;AN=5008;NS=2504;DP=14686;EAS_AF=0.1379;AMR_AF=0.3285;AFR_AF=0.3525;EUR_AF=0.1531;SAS_AF=0.0808;AA=C|||;VT=SNP
11	133371775	rs4937785	C	G	100	PASS	AC=820;AF=0.163738;AN=5008;NS=2504;DP=16434;EAS_AF=0.1528;AMR_AF=0.3055;AFR_AF=0.1808;EUR_AF=0.1322;SAS_AF=0.0838;AA=C|||;VT=SNP
11	133373083	rs4245117	A	C	100	PASS	AC=382;AF=0.076278;AN=5008;NS=2504;DP=20719;EAS_AF=0.003;AMR_AF=0.1527;AFR_AF=0.0091;EUR_AF=0.1978;SAS_AF=0.0634;AA=A|||;VT=SNP
11	133373265	rs12294146	C	G	100	PASS	AC=449;AF=0.0896565;AN=5008;NS=2504;DP=17861;EAS_AF=0.0238;AMR_AF=0.0389;AFR_AF=0.2194;EUR_AF=0.0398;SAS_AF=0.0695;AA=C|||;VT=SNP
11	133374802	rs7118965	A	C	100	PASS	AC=1121;AF=0.223842;AN=5008;NS=2504;DP=18472;EAS_AF=0.1448;AMR_AF=0.3386;AFR_AF=0.3366;EUR_AF=0.1521;SAS_AF=0.1452;AA=A|||;VT=SNP
11	133375022	rs73587643	C	T	100	PASS	AC=969;AF=0.19349;AN=5008;NS=2504;DP=18588;EAS_AF=0.1597;AMR_AF=0.1369;AFR_AF=0.3835;EUR_AF=0.0577;SAS_AF=0.1513;AA=C|||;VT=SNP
11	133375310	rs6590716	C	T	100	PASS	AC=372;AF=0.0742812;AN=5008;NS=2504;DP=18047;EAS_AF=0.0228;AMR_AF=0.0274;AFR_AF=0.1445;EUR_AF=0.0378;SAS_AF=0.1033;AA=c|||;VT=SNP
11	133375365	rs56174341	C	G	100	PASS	AC=409;AF=0.0816693;AN=5008;NS=2504;DP=18079;EAS_AF=0.0228;AMR_AF=0.0331;AFR_AF=0.1664;EUR_AF=0.0408;SAS_AF=0.1043;AA=G|||;VT=SNP
11	133375648	rs4937787	A	C	100	PASS	AC=695;AF=0.138778;AN=5008;NS=2504;DP=20344;EAS_AF=0.122;AMR_AF=0.2997;AFR_AF=0.177;EUR_AF=0.1004;SAS_AF=0.0297;AA=A|||;VT=SNP
11	133376037	rs35618674	G	A	100	PASS	AC=662;AF=0.132188;AN=5008;NS=2504;DP=18734;EAS_AF=0.121;AMR_AF=0.2824;AFR_AF=0.1717;EUR_AF=0.0944;SAS_AF=0.0225;AA=G|||;VT=SNP
11	133376068	rs4937788	C	T	100	PASS	AC=824;AF=0.164537;AN=5008;NS=2504;DP=17843;EAS_AF=0.12;AMR_AF=0.2954;AFR_AF=0.2867;EUR_AF=0.0964;SAS_AF=0.0225;AA=T|||;VT=SNP
11	133376450	rs12788589	T	C	100	PASS	AC=1944;AF=0.388179;AN=5008;NS=2504;DP=18169;EAS_AF=0.2897;AMR_AF=0.4395;AFR_AF=0.7511;EUR_AF=0.168;SAS_AF=0.1892;AA=T|||;VT=SNP
11	133377267	rs73587651	C	T	100	PASS	AC=663;AF=0.132388;AN=5008;NS=2504;DP=18970;EAS_AF=0.1141;AMR_AF=0.2738;AFR_AF=0.1762;EUR_AF=0.1024;SAS_AF=0.0225;AA=C|||;VT=SNP
11	133377750	rs56405523	A	G	100	PASS	AC=2192;AF=0.4377;AN=5008;NS=2504;DP=16879;EAS_AF=0.3056;AMR_AF=0.464;AFR_AF=0.8086;EUR_AF=0.1968;SAS_AF=0.3016;AA=G|||;VT=SNP
11	133378031	rs12796600	T	C	100	PASS	AC=1029;AF=0.205471;AN=5008;NS=2504;DP=16970;EAS_AF=0.124;AMR_AF=0.3141;AFR_AF=0.3275;EUR_AF=0.1332;SAS_AF=0.1217;AA=C|||;VT=SNP
11	133378247	rs73025668	T	C	100	PASS	AC=827;AF=0.165136;AN=5008;NS=2504;DP=20482;EAS_AF=0.0278;AMR_AF=0.0591;AFR_AF=0.4584;EUR_AF=0.0408;SAS_AF=0.1135;AA=C|||;VT=SNP
11	133378274	rs73025670	G	A	100	PASS	AC=394;AF=0.0786741;AN=5008;NS=2504;DP=21165;EAS_AF=0.0278;AMR_AF=0.0274;AFR_AF=0.1498;EUR_AF=0.0378;SAS_AF=0.1135;AA=G|||;VT=SNP
11	133378313	rs73025671	T	C	100	PASS	AC=492;AF=0.0982428;AN=5008;NS=2504;DP=20718;EAS_AF=0.0278;AMR_AF=0.0346;AFR_AF=0.2201;EUR_AF=0.0378;SAS_AF=0.1135;AA=T|||;VT=SNP
11	133378409	rs73025672	C	T	100	PASS	AC=517;AF=0.103235;AN=5008;NS=2504;DP=17826;EAS_AF=0.0278;AMR_AF=0.0375;AFR_AF=0.2375;EUR_AF=0.0378;SAS_AF=0.1135;AA=C|||;VT=SNP
11	133378434	rs73025673	C	T	100	PASS	AC=520;AF=0.103834;AN=5008;NS=2504;DP=17127;EAS_AF=0.0278;AMR_AF=0.0375;AFR_AF=0.2398;EUR_AF=0.0378;SAS_AF=0.1135;AA=C|||;VT=SNP
11	133378641	rs7110247	C	G	100	PASS	AC=959;AF=0.191494;AN=5008;NS=2504;DP=18627;EAS_AF=0.0278;AMR_AF=0.072;AFR_AF=0.5514;EUR_AF=0.0408;SAS_AF=0.1135;AA=C|||;VT=SNP
11	133378872	rs34226771	T	G	100	PASS	AC=1076;AF=0.214856;AN=5008;NS=2504;DP=16992;EAS_AF=0.2381;AMR_AF=0.3386;AFR_AF=0.298;EUR_AF=0.1233;SAS_AF=0.0849;AA=T|||;VT=SNP
11	133379046	rs117070048	C	T	100	PASS	AC=259;AF=0.0517173;AN=5008;NS=2504;DP=18139;EAS_AF=0.0486;AMR_AF=0.0259;AFR_AF=0.031;EUR_AF=0.0477;SAS_AF=0.1053;AA=C|||;VT=SNP
11	133379427	rs57033693	C	T	100	PASS	AC=592;AF=0.118211;AN=5008;NS=2504;DP=21398;EAS_AF=0.0278;AMR_AF=0.0418;AFR_AF=0.2935;EUR_AF=0.0378;SAS_AF=0.1115;AA=C|||;VT=SNP
11	133379484	rs7936263	A	G	100	PASS	AC=2403;AF=0.479832;AN=5008;NS=2504;DP=19668;EAS_AF=0.3165;AMR_AF=0.4827;AFR_AF=0.8812;EUR_AF=0.2475;SAS_AF=0.3425;AA=G|||;VT=SNP
11	133379770	rs73025680	G	C	100	PASS	AC=229;AF=0.0457268;AN=5008;NS=2504;DP=20303;EAS_AF=0.0278;AMR_AF=0.0159;AFR_AF=0.0325;EUR_AF=0.0378;SAS_AF=0.1115;AA=G|||;VT=SNP
11	133380325	rs4366501	T	C	100	PASS	AC=264;AF=0.0527157;AN=5008;NS=2504;DP=20161;EAS_AF=0.0486;AMR_AF=0.0259;AFR_AF=0.031;EUR_AF=0.0487;SAS_AF=0.1094;AA=T|||;VT=SNP
11	133380611	rs61262683	G	A	100	PASS	AC=593;AF=0.118411;AN=5008;NS=2504;DP=21434;EAS_AF=0.0278;AMR_AF=0.0418;AFR_AF=0.2943;EUR_AF=0.0378;SAS_AF=0.1115;AA=G|||;VT=SNP
11	133381256	rs73025684	G	A	100	PASS	AC=386;AF=0.0770767;AN=5008;NS=2504;DP=21021;EAS_AF=0.0278;AMR_AF=0.0346;AFR_AF=0.1392;EUR_AF=0.0408;SAS_AF=0.1115;AA=g|||;VT=SNP
11	133381576	rs73025685	A	C	100	PASS	AC=597;AF=0.119209;AN=5008;NS=2504;DP=19696;EAS_AF=0.0278;AMR_AF=0.0403;AFR_AF=0.298;EUR_AF=0.0378;SAS_AF=0.1115;AA=a|||;VT=SNP
11	133381608	rs11223489	G	C	100	PASS	AC=2361;AF=0.471446;AN=5008;NS=2504;DP=19911;EAS_AF=0.3175;AMR_AF=0.4625;AFR_AF=0.8812;EUR_AF=0.2356;SAS_AF=0.3252;AA=c|||;VT=SNP
11	133382243	rs73025687	A	G	100	PASS	AC=227;AF=0.0453275;AN=5008;NS=2504;DP=21040;EAS_AF=0.0278;AMR_AF=0.0159;AFR_AF=0.031;EUR_AF=0.0378;SAS_AF=0.1115;AA=a|||;VT=SNP
11	133382740	rs11223490	T	C	100	PASS	AC=940;AF=0.1877;AN=5008;NS=2504;DP=18839;EAS_AF=0.0278;AMR_AF=0.0706;AFR_AF=0.5393;EUR_AF=0.0408;SAS_AF=0.1115;AA=c|||;VT=SNP
11	133382990	rs11223491	C	T	100	PASS	AC=940;AF=0.1877;AN=5008;NS=2504;DP=17553;EAS_AF=0.0278;AMR_AF=0.0706;AFR_AF=0.5393;EUR_AF=0.0408;SAS_AF=0.1115;AA=T|||;VT=SNP
11	133383286	rs11223492	T	C	100	PASS	AC=940;AF=0.1877;AN=5008;NS=2504;DP=20062;EAS_AF=0.0278;AMR_AF=0.0706;AFR_AF=0.5393;EUR_AF=0.0408;SAS_AF=0.1115;AA=T|||;VT=SNP
11	133383517	rs73025693	G	A	100	PASS	AC=607;AF=0.121206;AN=5008;NS=2504;DP=20352;EAS_AF=0.0377;AMR_AF=0.0403;AFR_AF=0.298;EUR_AF=0.0378;SAS_AF=0.1115;AA=G|||;VT=SNP
11	133383727	rs61172426	T	C	100	PASS	AC=975;AF=0.194688;AN=5008;NS=2504;DP=22641;EAS_AF=0.0377;AMR_AF=0.072;AFR_AF=0.5575;EUR_AF=0.0408;SAS_AF=0.1115;AA=T|||;VT=SNP
11	133384027	rs34810428	G	A	100	PASS	AC=1144;AF=0.228435;AN=5008;NS=2504;DP=22058;EAS_AF=0.2371;AMR_AF=0.3775;AFR_AF=0.292;EUR_AF=0.1491;SAS_AF=0.1094;AA=A|||;VT=SNP
11	133384076	rs11824805	T	C	100	PASS	AC=976;AF=0.194888;AN=5008;NS=2504;DP=22484;EAS_AF=0.0377;AMR_AF=0.072;AFR_AF=0.5575;EUR_AF=0.0408;SAS_AF=0.1125;AA=C|||;VT=SNP
11	133384386	rs55858766	T	G	100	PASS	AC=608;AF=0.121406;AN=5008;NS=2504;DP=19367;EAS_AF=0.0377;AMR_AF=0.0403;AFR_AF=0.298;EUR_AF=0.0378;SAS_AF=0.1125;AA=G|||;VT=SNP
11	133384416	rs55863421	T	C	100	PASS	AC=708;AF=0.141374;AN=5008;NS=2504;DP=18957;EAS_AF=0.0377;AMR_AF=0.0476;AFR_AF=0.3691;EUR_AF=0.0388;SAS_AF=0.1125;AA=T|||;VT=SNP
11	133384492	rs61255508	A	G	100	PASS	AC=264;AF=0.0527157;AN=5008;NS=2504;DP=18675;EAS_AF=0.0486;AMR_AF=0.0259;AFR_AF=0.031;EUR_AF=0.0487;SAS_AF=0.1094;AA=A|||;VT=SNP
11	133385654	rs6590717	A	G	100	PASS	AC=2409;AF=0.48103;AN=5008;NS=2504;DP=17731;EAS_AF=0.3264;AMR_AF=0.4827;AFR_AF=0.8759;EUR_AF=0.2485;SAS_AF=0.3446;AA=G|||;VT=SNP
11	133385686	rs73587663	G	C	100	PASS	AC=1170;AF=0.233626;AN=5008;NS=2504;DP=17098;EAS_AF=0.2411;AMR_AF=0.3847;AFR_AF=0.2874;EUR_AF=0.159;SAS_AF=0.1227;AA=g|||;VT=SNP
11	133386457	rs56313485	C	T	100	PASS	AC=608;AF=0.121406;AN=5008;NS=2504;DP=16398;EAS_AF=0.0377;AMR_AF=0.0403;AFR_AF=0.298;EUR_AF=0.0378;SAS_AF=0.1125;AA=C|||;VT=SNP
11	133386544	rs76471104	C	T	100	PASS	AC=264;AF=0.0527157;AN=5008;NS=2504;DP=15086;EAS_AF=0.0486;AMR_AF=0.0259;AFR_AF=0.031;EUR_AF=0.0487;SAS_AF=0.1094;AA=C|||;VT=SNP
11	133386590	rs11223493	G	A	100	PASS	AC=1142;AF=0.228035;AN=5008;NS=2504;DP=13111;EAS_AF=0.2401;AMR_AF=0.3775;AFR_AF=0.2874;EUR_AF=0.1491;SAS_AF=0.1104;AA=G|||;VT=SNP
11	133386595	rs7114449	G	A	100	PASS	AC=4566;AF=0.911741;AN=5008;NS=2504;DP=13125;EAS_AF=0.996;AMR_AF=0.8386;AFR_AF=0.9887;EUR_AF=0.7644;SAS_AF=0.9243;AA=G|||;VT=SNP
11	133386757	rs12285739	A	T	100	PASS	AC=557;AF=0.111222;AN=5008;NS=2504;DP=18705;EAS_AF=0.0327;AMR_AF=0.1311;AFR_AF=0.0113;EUR_AF=0.2535;SAS_AF=0.1667;AA=A|||;VT=SNP
11	133388023	rs56359414	A	T	100	PASS	AC=967;AF=0.193091;AN=5008;NS=2504;DP=24388;EAS_AF=0.0288;AMR_AF=0.072;AFR_AF=0.5582;EUR_AF=0.0408;SAS_AF=0.1115;AA=T|||;VT=SNP
11	133388281	rs56065855	A	T	100	PASS	AC=965;AF=0.192692;AN=5008;NS=2504;DP=21401;EAS_AF=0.0288;AMR_AF=0.072;AFR_AF=0.5575;EUR_AF=0.0408;SAS_AF=0.1104;AA=T|||;VT=SNP
11	133388316	rs55951010	G	A	100	PASS	AC=609;AF=0.121605;AN=5008;NS=2504;DP=21376;EAS_AF=0.0288;AMR_AF=0.0418;AFR_AF=0.3056;EUR_AF=0.0378;SAS_AF=0.1115;AA=G|||;VT=SNP
11	133388742	rs6590718	A	G	100	PASS	AC=2437;AF=0.486621;AN=5008;NS=2504;DP=13684;EAS_AF=0.3175;AMR_AF=0.4899;AFR_AF=0.8979;EUR_AF=0.2535;SAS_AF=0.3425;AA=G|||;VT=SNP
11	133388893	rs74774493	C	G	100	PASS	AC=265;AF=0.0529153;AN=5008;NS=2504;DP=16443;EAS_AF=0.0486;AMR_AF=0.0259;AFR_AF=0.031;EUR_AF=0.0497;SAS_AF=0.1094;AA=C|||;VT=SNP
11	133389050	rs77150015	C	A	100	PASS	AC=265;AF=0.0529153;AN=5008;NS=2504;DP=17268;EAS_AF=0.0486;AMR_AF=0.0259;AFR_AF=0.031;EUR_AF=0.0497;SAS_AF=0.1094;AA=c|||;VT=SNP
11	133389115	rs4131674	T	C	100	PASS	AC=633;AF=0.126398;AN=5008;NS=2504;DP=18765;EAS_AF=0.0288;AMR_AF=0.0476;AFR_AF=0.3207;EUR_AF=0.0378;SAS_AF=0.1115;AA=T|||;VT=SNP
11	133389853	rs7107604	C	T	100	PASS	AC=920;AF=0.183706;AN=5008;NS=2504;DP=21510;EAS_AF=0.0288;AMR_AF=0.0677;AFR_AF=0.528;EUR_AF=0.0408;SAS_AF=0.1074;AA=T|||;VT=SNP
11	133390192	rs12792779	C	T	100	PASS	AC=641;AF=0.127995;AN=5008;NS=2504;DP=19190;EAS_AF=0.1111;AMR_AF=0.2997;AFR_AF=0.0469;EUR_AF=0.159;SAS_AF=0.1012;AA=C|||;VT=SNP
11	133390269	rs35468298	T	A	100	PASS	AC=648;AF=0.129393;AN=5008;NS=2504;DP=19345;EAS_AF=0.1111;AMR_AF=0.3012;AFR_AF=0.0477;EUR_AF=0.163;SAS_AF=0.1022;AA=T|||;VT=SNP
11	133390402	rs35309700	A	G	100	PASS	AC=1404;AF=0.280351;AN=5008;NS=2504;DP=19776;EAS_AF=0.1409;AMR_AF=0.3588;AFR_AF=0.4614;EUR_AF=0.1978;SAS_AF=0.2086;AA=G|||;VT=SNP
11	133390469	rs7108670	G	C	100	PASS	AC=2018;AF=0.402955;AN=5008;NS=2504;DP=19330;EAS_AF=0.2679;AMR_AF=0.4438;AFR_AF=0.7988;EUR_AF=0.174;SAS_AF=0.2137;AA=C|||;VT=SNP
11	133390734	rs7108751	C	T	100	PASS	AC=2355;AF=0.470248;AN=5008;NS=2504;DP=20120;EAS_AF=0.3016;AMR_AF=0.4813;AFR_AF=0.8918;EUR_AF=0.2247;SAS_AF=0.319;AA=T|||;VT=SNP
11	133390904	rs56151569	A	G	100	PASS	AC=393;AF=0.0784744;AN=5008;NS=2504;DP=19822;EAS_AF=0.0486;AMR_AF=0.0346;AFR_AF=0.1218;EUR_AF=0.0517;SAS_AF=0.1094;AA=A|||;VT=SNP
11	133391268	rs76730282	T	C	100	PASS	AC=264;AF=0.0527157;AN=5008;NS=2504;DP=19570;EAS_AF=0.0486;AMR_AF=0.0259;AFR_AF=0.0303;EUR_AF=0.0497;SAS_AF=0.1094;AA=T|||;VT=SNP
11	133391339	rs34838605	G	C	100	PASS	AC=1242;AF=0.248003;AN=5008;NS=2504;DP=20994;EAS_AF=0.2242;AMR_AF=0.3804;AFR_AF=0.3638;EUR_AF=0.1571;SAS_AF=0.1155;AA=C|||;VT=SNP
11	133391402	rs78450513	T	C	100	PASS	AC=277;AF=0.0553115;AN=5008;NS=2504;DP=19276;EAS_AF=0.0486;AMR_AF=0.0288;AFR_AF=0.0386;EUR_AF=0.0497;SAS_AF=0.1094;AA=T|||;VT=SNP
11	133392294	rs7117082	G	T	100	PASS	AC=1220;AF=0.24361;AN=5008;NS=2504;DP=22964;EAS_AF=0.0774;AMR_AF=0.098;AFR_AF=0.5817;EUR_AF=0.0905;SAS_AF=0.2188;AA=T|||;VT=SNP
11	133392402	rs4937789	G	A	100	PASS	AC=1240;AF=0.247604;AN=5008;NS=2504;DP=20935;EAS_AF=0.2242;AMR_AF=0.3847;AFR_AF=0.3994;EUR_AF=0.1272;SAS_AF=0.093;AA=A|||;VT=SNP
11	133392555	rs4936194	C	T	100	PASS	AC=1075;AF=0.214657;AN=5008;NS=2504;DP=19559;EAS_AF=0.2242;AMR_AF=0.3703;AFR_AF=0.2844;EUR_AF=0.1252;SAS_AF=0.092;AA=C|||;VT=SNP
11	133392702	rs4936195	C	G	100	PASS	AC=1073;AF=0.214257;AN=5008;NS=2504;DP=18898;EAS_AF=0.2242;AMR_AF=0.3703;AFR_AF=0.2844;EUR_AF=0.1252;SAS_AF=0.09;AA=C|||;VT=SNP
11	133392747	rs73029122	A	G	100	PASS	AC=217;AF=0.0433307;AN=5008;NS=2504;DP=17469;EAS_AF=0.0288;AMR_AF=0.0159;AFR_AF=0.0257;EUR_AF=0.0378;SAS_AF=0.1074;AA=A|||;VT=SNP
11	133393932	rs73029124	G	A	100	PASS	AC=216;AF=0.043131;AN=5008;NS=2504;DP=23369;EAS_AF=0.0288;AMR_AF=0.0159;AFR_AF=0.0257;EUR_AF=0.0378;SAS_AF=0.1063;AA=G|||;VT=SNP
11	133393995	rs77516434	C	G	100	PASS	AC=189;AF=0.0377396;AN=5008;NS=2504;DP=23497;EAS_AF=0.0486;AMR_AF=0.013;AFR_AF=0.025;EUR_AF=0.0268;SAS_AF=0.0726;AA=C|||;VT=SNP
11	133394596	rs12803064	T	C	100	PASS	AC=1197;AF=0.239018;AN=5008;NS=2504;DP=21799;EAS_AF=0.2381;AMR_AF=0.3919;AFR_AF=0.3018;EUR_AF=0.162;SAS_AF=0.1258;AA=T|||;VT=SNP
11	133394957	rs12802455	C	T	100	PASS	AC=640;AF=0.127796;AN=5008;NS=2504;DP=22044;EAS_AF=0.1111;AMR_AF=0.2896;AFR_AF=0.087;EUR_AF=0.1352;SAS_AF=0.0777;AA=c|||;VT=SNP
11	133395142	rs75706358	C	G	100	PASS	AC=217;AF=0.0433307;AN=5008;NS=2504;DP=20614;EAS_AF=0.0764;AMR_AF=0.013;AFR_AF=0.025;EUR_AF=0.0268;SAS_AF=0.0726;AA=C|||;VT=SNP
11	133395989	rs34536590	G	A	100	PASS	AC=1317;AF=0.262979;AN=5008;NS=2504;DP=17997;EAS_AF=0.1885;AMR_AF=0.3487;AFR_AF=0.3427;EUR_AF=0.1899;SAS_AF=0.2464;AA=G|||;VT=SNP
11	133396313	rs7926500	C	T	100	PASS	AC=1064;AF=0.21246;AN=5008;NS=2504;DP=23039;EAS_AF=0.2232;AMR_AF=0.3588;AFR_AF=0.2867;EUR_AF=0.1252;SAS_AF=0.0869;AA=C|||;VT=SNP
11	133396619	rs4373944	A	G	100	PASS	AC=202;AF=0.0403355;AN=5008;NS=2504;DP=22424;EAS_AF=0.0496;AMR_AF=0.0159;AFR_AF=0.0333;EUR_AF=0.0258;SAS_AF=0.0726;AA=A|||;VT=SNP
11	133396675	rs4373945	A	G	100	PASS	AC=201;AF=0.0401358;AN=5008;NS=2504;DP=22421;EAS_AF=0.0486;AMR_AF=0.0159;AFR_AF=0.0333;EUR_AF=0.0258;SAS_AF=0.0726;AA=A|||;VT=SNP
11	133397168	rs10791292	G	A	100	PASS	AC=1519;AF=0.303315;AN=5008;NS=2504;DP=19773;EAS_AF=0.6438;AMR_AF=0.2176;AFR_AF=0.0151;EUR_AF=0.2763;SAS_AF=0.4305;AA=G|||;VT=SNP
11	133397786	rs77422754	G	A	100	PASS	AC=186;AF=0.0371406;AN=5008;NS=2504;DP=17471;EAS_AF=0.0466;AMR_AF=0.013;AFR_AF=0.025;EUR_AF=0.0258;SAS_AF=0.0726;AA=G|||;VT=SNP
11	133398116	rs4130016	A	G	100	PASS	AC=1361;AF=0.271765;AN=5008;NS=2504;DP=20777;EAS_AF=0.2381;AMR_AF=0.4078;AFR_AF=0.4153;EUR_AF=0.165;SAS_AF=0.1258;AA=A|||;VT=SNP
11	133398260	rs4378414	A	G	100	PASS	AC=2359;AF=0.471046;AN=5008;NS=2504;DP=20120;EAS_AF=0.3125;AMR_AF=0.4798;AFR_AF=0.8949;EUR_AF=0.2276;SAS_AF=0.3057;AA=G|||;VT=SNP
11	133399500	rs12799484	C	T	100	PASS	AC=1339;AF=0.267372;AN=5008;NS=2504;DP=20414;EAS_AF=0.1865;AMR_AF=0.3415;AFR_AF=0.3502;EUR_AF=0.1998;SAS_AF=0.2556;AA=T|||;VT=SNP
11	133399857	rs4402307	C	T	100	PASS	AC=2272;AF=0.453674;AN=5008;NS=2504;DP=18029;EAS_AF=0.3006;AMR_AF=0.4568;AFR_AF=0.8926;EUR_AF=0.2008;SAS_AF=0.2761;AA=T|||;VT=SNP
11	133399980	rs4460831	T	C	100	PASS	AC=2311;AF=0.461462;AN=5008;NS=2504;DP=16931;EAS_AF=0.3155;AMR_AF=0.4582;AFR_AF=0.8971;EUR_AF=0.2087;SAS_AF=0.2853;AA=C|||;VT=SNP
11	133400115	rs4539336	T	G	100	PASS	AC=2266;AF=0.452476;AN=5008;NS=2504;DP=16655;EAS_AF=0.3185;AMR_AF=0.4669;AFR_AF=0.826;EUR_AF=0.2296;SAS_AF=0.3047;AA=G|||;VT=SNP
11	133400279	rs4554901	C	T	100	PASS	AC=610;AF=0.121805;AN=5008;NS=2504;DP=17793;EAS_AF=0.1042;AMR_AF=0.2853;AFR_AF=0.0688;EUR_AF=0.1382;SAS_AF=0.0787;AA=C|||;VT=SNP
11	133401766	rs4570596	C	G	100	PASS	AC=1218;AF=0.243211;AN=5008;NS=2504;DP=16989;EAS_AF=0.5218;AMR_AF=0.1873;AFR_AF=0.0136;EUR_AF=0.2276;SAS_AF=0.3221;AA=C|||;VT=SNP
11	133401871	rs4403819	A	C	100	PASS	AC=1280;AF=0.255591;AN=5008;NS=2504;DP=16713;EAS_AF=0.505;AMR_AF=0.1945;AFR_AF=0.059;EUR_AF=0.2316;SAS_AF=0.3323;AA=C|||;VT=SNP
11	133402849	rs12361255	T	C	100	PASS	AC=1844;AF=0.368211;AN=5008;NS=2504;DP=20145;EAS_AF=0.4454;AMR_AF=0.2032;AFR_AF=0.6793;EUR_AF=0.0964;SAS_AF=0.2648;AA=C|||;VT=SNP
11	133403066	rs11223496	G	A	100	PASS	AC=775;AF=0.154752;AN=5008;NS=2504;DP=20902;EAS_AF=0.2808;AMR_AF=0.0504;AFR_AF=0.1944;EUR_AF=0.0606;SAS_AF=0.1421;AA=G|||;VT=SNP
11	133403090	rs11223497	C	G	100	PASS	AC=899;AF=0.179513;AN=5008;NS=2504;DP=20126;EAS_AF=0.2808;AMR_AF=0.0648;AFR_AF=0.2806;EUR_AF=0.0606;SAS_AF=0.1421;AA=C|||;VT=SNP
11	133403198	rs11223498	T	C	100	PASS	AC=920;AF=0.183706;AN=5008;NS=2504;DP=18593;EAS_AF=0.2808;AMR_AF=0.0663;AFR_AF=0.295;EUR_AF=0.0616;SAS_AF=0.1421;AA=C|||;VT=SNP
11	133403337	rs4427583	G	A	100	PASS	AC=2567;AF=0.51258;AN=5008;NS=2504;DP=19430;EAS_AF=0.3542;AMR_AF=0.3631;AFR_AF=0.8888;EUR_AF=0.3151;SAS_AF=0.4765;AA=A|||;VT=SNP
11	133404167	rs55827149	C	T	100	PASS	AC=584;AF=0.116613;AN=5008;NS=2504;DP=19607;EAS_AF=0.0685;AMR_AF=0.1124;AFR_AF=0.2141;EUR_AF=0.0348;SAS_AF=0.1217;AA=T|||;VT=SNP
11	133404448	rs56142555	C	T	100	PASS	AC=657;AF=0.13119;AN=5008;NS=2504;DP=18301;EAS_AF=0.0694;AMR_AF=0.1182;AFR_AF=0.2655;EUR_AF=0.0348;SAS_AF=0.1217;AA=T|||;VT=SNP
11	133406400	rs73029137	T	C	100	PASS	AC=207;AF=0.0413339;AN=5008;NS=2504;DP=20645;EAS_AF=0.003;AMR_AF=0.0648;AFR_AF=0.0446;EUR_AF=0.0348;SAS_AF=0.0665;AA=T|||;VT=SNP
11	133406462	rs10894686	T	C	100	PASS	AC=662;AF=0.132188;AN=5008;NS=2504;DP=21160;EAS_AF=0.2738;AMR_AF=0.0432;AFR_AF=0.1203;EUR_AF=0.0567;SAS_AF=0.1431;AA=T|||;VT=SNP
11	133407378	rs57510128	C	T	100	PASS	AC=2146;AF=0.428514;AN=5008;NS=2504;DP=17100;EAS_AF=0.3393;AMR_AF=0.2723;AFR_AF=0.8767;EUR_AF=0.1392;SAS_AF=0.3231;AA=T|||;VT=SNP
11	133407921	rs11820795	T	C	100	PASS	AC=1091;AF=0.217851;AN=5008;NS=2504;DP=11822;EAS_AF=0.0764;AMR_AF=0.1499;AFR_AF=0.562;EUR_AF=0.0417;SAS_AF=0.1278;AA=C|||;VT=SNP
11	133408812	rs73029139	T	C	100	PASS	AC=283;AF=0.0565096;AN=5008;NS=2504;DP=18809;EAS_AF=0.0585;AMR_AF=0.085;AFR_AF=0.0023;EUR_AF=0.0408;SAS_AF=0.1237;AA=T|||;VT=SNP
11	133408903	rs67784708	A	C	100	PASS	AC=888;AF=0.177316;AN=5008;NS=2504;DP=19203;EAS_AF=0.0774;AMR_AF=0.1297;AFR_AF=0.4206;EUR_AF=0.0388;SAS_AF=0.1278;AA=C|||;VT=SNP
11	133410136	rs66794106	G	T	100	PASS	AC=511;AF=0.102037;AN=5008;NS=2504;DP=17077;EAS_AF=0.0774;AMR_AF=0.0965;AFR_AF=0.1505;EUR_AF=0.0378;SAS_AF=0.1319;AA=G|||;VT=SNP
11	133410681	rs67508147	A	T	100	PASS	AC=553;AF=0.110423;AN=5008;NS=2504;DP=19514;EAS_AF=0.0843;AMR_AF=0.1009;AFR_AF=0.1747;EUR_AF=0.0378;SAS_AF=0.1319;AA=T|||;VT=SNP
11	133410823	rs67249722	A	T	100	PASS	AC=513;AF=0.102436;AN=5008;NS=2504;DP=20678;EAS_AF=0.0774;AMR_AF=0.1009;AFR_AF=0.1498;EUR_AF=0.0378;SAS_AF=0.1319;AA=T|||;VT=SNP
11	133410846	rs66774922	C	T	100	PASS	AC=514;AF=0.102636;AN=5008;NS=2504;DP=20841;EAS_AF=0.0774;AMR_AF=0.0994;AFR_AF=0.1513;EUR_AF=0.0378;SAS_AF=0.1319;AA=T|||;VT=SNP
11	133410913	rs66898018	G	A	100	PASS	AC=521;AF=0.104034;AN=5008;NS=2504;DP=20539;EAS_AF=0.0853;AMR_AF=0.0994;AFR_AF=0.1505;EUR_AF=0.0378;SAS_AF=0.1319;AA=G|||;VT=SNP
11	133411730	rs73029145	C	T	100	PASS	AC=444;AF=0.0886581;AN=5008;NS=2504;DP=16728;EAS_AF=0.0992;AMR_AF=0.0922;AFR_AF=0.09;EUR_AF=0.0318;SAS_AF=0.1319;AA=T|||;VT=SNP
11	133412085	rs12574416	C	G	100	PASS	AC=562;AF=0.11222;AN=5008;NS=2504;DP=19467;EAS_AF=0.2411;AMR_AF=0.1037;AFR_AF=0.0666;EUR_AF=0.0775;SAS_AF=0.0828;AA=C|||;VT=SNP
11	133412141	rs7934518	T	G	100	PASS	AC=694;AF=0.138578;AN=5008;NS=2504;DP=19929;EAS_AF=0.2401;AMR_AF=0.111;AFR_AF=0.1596;EUR_AF=0.0815;SAS_AF=0.0838;AA=T|||;VT=SNP
11	133412252	rs7934721	T	C	100	PASS	AC=1927;AF=0.384784;AN=5008;NS=2504;DP=18382;EAS_AF=0.3224;AMR_AF=0.2709;AFR_AF=0.6785;EUR_AF=0.167;SAS_AF=0.3569;AA=C|||;VT=SNP
11	133412259	rs61912415	G	C	100	PASS	AC=414;AF=0.0826677;AN=5008;NS=2504;DP=18460;EAS_AF=0.1548;AMR_AF=0.098;AFR_AF=0.031;EUR_AF=0.0785;SAS_AF=0.0716;AA=G|||;VT=SNP
11	133412325	rs61912416	G	A	100	PASS	AC=546;AF=0.109026;AN=5008;NS=2504;DP=20014;EAS_AF=0.2381;AMR_AF=0.1023;AFR_AF=0.0567;EUR_AF=0.0785;SAS_AF=0.0828;AA=A|||;VT=SNP
11	133412543	rs10894691	T	C	100	PASS	AC=1911;AF=0.381589;AN=5008;NS=2504;DP=17743;EAS_AF=0.3194;AMR_AF=0.2666;AFR_AF=0.6793;EUR_AF=0.1521;SAS_AF=0.3609;AA=C|||;VT=SNP
11	133413523	rs34453165	C	T	100	PASS	AC=888;AF=0.177316;AN=5008;NS=2504;DP=19988;EAS_AF=0.2292;AMR_AF=0.1369;AFR_AF=0.3056;EUR_AF=0.0775;SAS_AF=0.0818;AA=C|||;VT=SNP
11	133414400	rs10894692	T	G	100	PASS	AC=1292;AF=0.257987;AN=5008;NS=2504;DP=18524;EAS_AF=0.246;AMR_AF=0.2161;AFR_AF=0.3101;EUR_AF=0.1521;SAS_AF=0.3384;AA=T|||;VT=SNP
11	133414469	rs10894693	G	A	100	PASS	AC=427;AF=0.0852636;AN=5008;NS=2504;DP=18403;EAS_AF=0.1478;AMR_AF=0.0937;AFR_AF=0.0477;EUR_AF=0.0785;SAS_AF=0.0726;AA=g|||;VT=SNP
11	133414671	rs10894694	A	G	100	PASS	AC=1874;AF=0.374201;AN=5008;NS=2504;DP=14025;EAS_AF=0.2907;AMR_AF=0.2666;AFR_AF=0.6823;EUR_AF=0.1521;SAS_AF=0.3487;AA=A|||;VT=SNP
11	133414799	rs10894695	A	G	100	PASS	AC=477;AF=0.0952476;AN=5008;NS=2504;DP=15349;EAS_AF=0.1478;AMR_AF=0.1009;AFR_AF=0.084;EUR_AF=0.0775;SAS_AF=0.0706;AA=A|||;VT=SNP
11	133414987	rs11223501	T	C	100	PASS	AC=1911;AF=0.381589;AN=5008;NS=2504;DP=13918;EAS_AF=0.3125;AMR_AF=0.2666;AFR_AF=0.6921;EUR_AF=0.1521;SAS_AF=0.3507;AA=C|||;VT=SNP
11	133415183	rs68107944	A	G	100	PASS	AC=1910;AF=0.38139;AN=5008;NS=2504;DP=19631;EAS_AF=0.3125;AMR_AF=0.2666;AFR_AF=0.6914;EUR_AF=0.1521;SAS_AF=0.3507;AA=G|||;VT=SNP
11	133415374	rs11223502	C	T	100	PASS	AC=480;AF=0.0958466;AN=5008;NS=2504;DP=18783;EAS_AF=0.1478;AMR_AF=0.1023;AFR_AF=0.0847;EUR_AF=0.0775;SAS_AF=0.0716;AA=c|||;VT=SNP
11	133415375	rs11223503	A	G	100	PASS	AC=2173;AF=0.433906;AN=5008;NS=2504;DP=18719;EAS_AF=0.3145;AMR_AF=0.281;AFR_AF=0.8759;EUR_AF=0.1551;SAS_AF=0.3548;AA=G|||;VT=SNP
11	133415471	rs61912417	G	T	100	PASS	AC=1896;AF=0.378594;AN=5008;NS=2504;DP=17769;EAS_AF=0.3135;AMR_AF=0.2651;AFR_AF=0.6823;EUR_AF=0.1511;SAS_AF=0.3497;AA=C|||;VT=SNP
11	133416803	rs75001098	T	C	100	PASS	AC=272;AF=0.0543131;AN=5008;NS=2504;DP=13883;EAS_AF=0.0377;AMR_AF=0.0793;AFR_AF=0.0219;EUR_AF=0.0348;SAS_AF=0.1176;AA=t|||;VT=SNP
11	133417490	rs117924958	C	A	100	PASS	AC=279;AF=0.0557109;AN=5008;NS=2504;DP=21543;EAS_AF=0.0387;AMR_AF=0.0836;AFR_AF=0.0257;EUR_AF=0.0348;SAS_AF=0.1155;AA=c|||;VT=SNP
11	133417623	rs73029151	C	T	100	PASS	AC=250;AF=0.0499201;AN=5008;NS=2504;DP=20832;EAS_AF=0.0466;AMR_AF=0.0173;AFR_AF=0.0053;EUR_AF=0.0408;SAS_AF=0.1462;AA=C|||;VT=SNP
11	133419213	rs61912419	C	T	100	PASS	AC=1613;AF=0.322085;AN=5008;NS=2504;DP=21551;EAS_AF=0.3056;AMR_AF=0.2349;AFR_AF=0.4894;EUR_AF=0.1561;SAS_AF=0.3456;AA=T|||;VT=SNP
11	133421263	rs75233764	G	A	100	PASS	AC=274;AF=0.0547125;AN=5008;NS=2504;DP=19868;EAS_AF=0.0377;AMR_AF=0.0865;AFR_AF=0.0265;EUR_AF=0.0348;SAS_AF=0.1084;AA=G|||;VT=SNP
11	133421866	rs11223504	T	A	100	PASS	AC=1681;AF=0.335663;AN=5008;NS=2504;DP=22202;EAS_AF=0.3085;AMR_AF=0.2493;AFR_AF=0.5204;EUR_AF=0.159;SAS_AF=0.3569;AA=T|||;VT=SNP
11	133421869	rs11223505	G	A	100	PASS	AC=405;AF=0.0808706;AN=5008;NS=2504;DP=22269;EAS_AF=0.1458;AMR_AF=0.1009;AFR_AF=0.031;EUR_AF=0.0785;SAS_AF=0.0695;AA=G|||;VT=SNP
11	133422994	rs73029156	C	T	100	PASS	AC=246;AF=0.0491214;AN=5008;NS=2504;DP=22111;EAS_AF=0.0417;AMR_AF=0.0173;AFR_AF=0.0008;EUR_AF=0.0417;SAS_AF=0.1524;AA=c|||;VT=SNP
11	133423497	rs7121227	C	G	100	PASS	AC=1745;AF=0.348442;AN=5008;NS=2504;DP=20710;EAS_AF=0.256;AMR_AF=0.255;AFR_AF=0.73;EUR_AF=0.1193;SAS_AF=0.2301;AA=G|||;VT=SNP
11	133423677	rs73029159	T	C	100	PASS	AC=585;AF=0.116813;AN=5008;NS=2504;DP=22454;EAS_AF=0.0377;AMR_AF=0.1052;AFR_AF=0.2133;EUR_AF=0.0507;SAS_AF=0.1442;AA=T|||;VT=SNP
11	133424634	rs7947266	G	T	100	PASS	AC=699;AF=0.139577;AN=5008;NS=2504;DP=14620;EAS_AF=0.1448;AMR_AF=0.1282;AFR_AF=0.2345;EUR_AF=0.0775;SAS_AF=0.0777;AA=G|||;VT=SNP
11	133424717	rs73029161	A	T	100	PASS	AC=314;AF=0.0626997;AN=5008;NS=2504;DP=16914;EAS_AF=0.1032;AMR_AF=0.0187;AFR_AF=0.003;EUR_AF=0.0408;SAS_AF=0.1554;AA=A|||;VT=SNP
11	133424896	rs73029162	C	G	100	PASS	AC=1019;AF=0.203474;AN=5008;NS=2504;DP=17898;EAS_AF=0.248;AMR_AF=0.1427;AFR_AF=0.2443;EUR_AF=0.1183;SAS_AF=0.2331;AA=G|||;VT=SNP
11	133425051	rs77035861	T	A	100	PASS	AC=708;AF=0.141374;AN=5008;NS=2504;DP=19453;EAS_AF=0.1448;AMR_AF=0.1282;AFR_AF=0.2413;EUR_AF=0.0775;SAS_AF=0.0777;AA=T|||;VT=SNP
11	133425052	rs73029166	T	C	100	PASS	AC=1022;AF=0.204073;AN=5008;NS=2504;DP=19513;EAS_AF=0.248;AMR_AF=0.147;AFR_AF=0.2443;EUR_AF=0.1183;SAS_AF=0.2331;AA=C|||;VT=SNP
11	133426595	rs73029167	A	G	100	PASS	AC=322;AF=0.0642971;AN=5008;NS=2504;DP=16719;EAS_AF=0.1022;AMR_AF=0.0187;AFR_AF=0.003;EUR_AF=0.0408;SAS_AF=0.1646;AA=A|||;VT=SNP
11	133426827	rs73029168	G	A	100	PASS	AC=300;AF=0.0599042;AN=5008;NS=2504;DP=18213;EAS_AF=0.0377;AMR_AF=0.0865;AFR_AF=0.0295;EUR_AF=0.0497;SAS_AF=0.1155;AA=G|||;VT=SNP
11	133426933	rs11826406	T	C	100	PASS	AC=979;AF=0.195487;AN=5008;NS=2504;DP=17934;EAS_AF=0.2411;AMR_AF=0.1412;AFR_AF=0.2194;EUR_AF=0.1193;SAS_AF=0.2331;AA=C|||;VT=SNP
11	133427737	rs7924634	T	C	100	PASS	AC=1808;AF=0.361022;AN=5008;NS=2504;DP=16676;EAS_AF=0.3601;AMR_AF=0.268;AFR_AF=0.5499;EUR_AF=0.169;SAS_AF=0.3701;AA=C|||;VT=SNP
11	133427956	rs7941028	A	G	100	PASS	AC=324;AF=0.0646965;AN=5008;NS=2504;DP=17716;EAS_AF=0.1032;AMR_AF=0.0187;AFR_AF=0.0038;EUR_AF=0.0408;SAS_AF=0.1646;AA=G|||;VT=SNP
11	133428402	rs12363758	C	T	100	PASS	AC=516;AF=0.103035;AN=5008;NS=2504;DP=19348;EAS_AF=0.1419;AMR_AF=0.1124;AFR_AF=0.112;EUR_AF=0.0775;SAS_AF=0.0706;AA=C|||;VT=SNP
11	133428767	rs144742448	A	G	100	PASS	AC=307;AF=0.0613019;AN=5008;NS=2504;DP=19019;EAS_AF=0.0377;AMR_AF=0.0908;AFR_AF=0.0257;EUR_AF=0.0497;SAS_AF=0.1247;AA=A|||;VT=SNP
11	133429014	rs7123529	A	G	100	PASS	AC=1235;AF=0.246605;AN=5008;NS=2504;DP=18957;EAS_AF=0.2431;AMR_AF=0.1671;AFR_AF=0.3964;EUR_AF=0.1193;SAS_AF=0.2352;AA=G|||;VT=SNP
11	133429236	rs10894696	G	A	100	PASS	AC=522;AF=0.104233;AN=5008;NS=2504;DP=21163;EAS_AF=0.1419;AMR_AF=0.1124;AFR_AF=0.1165;EUR_AF=0.0775;SAS_AF=0.0706;AA=G|||;VT=SNP
11	133429558	rs78665620	C	A	100	PASS	AC=521;AF=0.104034;AN=5008;NS=2504;DP=17668;EAS_AF=0.1419;AMR_AF=0.1124;AFR_AF=0.1157;EUR_AF=0.0775;SAS_AF=0.0706;AA=C|||;VT=SNP
11	133429603	rs74536099	T	C	100	PASS	AC=521;AF=0.104034;AN=5008;NS=2504;DP=14221;EAS_AF=0.1419;AMR_AF=0.1124;AFR_AF=0.1157;EUR_AF=0.0775;SAS_AF=0.0706;AA=t|||;VT=SNP
11	133429606	rs79091434	A	G	100	PASS	AC=522;AF=0.104233;AN=5008;NS=2504;DP=13878;EAS_AF=0.1419;AMR_AF=0.1124;AFR_AF=0.1165;EUR_AF=0.0775;SAS_AF=0.0706;AA=A|||;VT=SNP
11	133429630	rs80184365	T	C	100	PASS	AC=522;AF=0.104233;AN=5008;NS=2504;DP=12089;EAS_AF=0.1419;AMR_AF=0.1124;AFR_AF=0.1165;EUR_AF=0.0775;SAS_AF=0.0706;AA=T|||;VT=SNP
11	133429766	rs61912420	G	A	100	PASS	AC=523;AF=0.104433;AN=5008;NS=2504;DP=20228;EAS_AF=0.1419;AMR_AF=0.1124;AFR_AF=0.1172;EUR_AF=0.0775;SAS_AF=0.0706;AA=g|||;VT=SNP
11	133430472	rs11223506	T	C	100	PASS	AC=370;AF=0.0738818;AN=5008;NS=2504;DP=19597;EAS_AF=0.1419;AMR_AF=0.1009;AFR_AF=0.0076;EUR_AF=0.0775;SAS_AF=0.0706;AA=T|||;VT=SNP
11	133431022	rs11223507	T	C	100	PASS	AC=631;AF=0.125998;AN=5008;NS=2504;DP=16418;EAS_AF=0.1419;AMR_AF=0.1225;AFR_AF=0.1884;EUR_AF=0.0775;SAS_AF=0.0777;AA=T|||;VT=SNP
11	133431258	rs11223508	C	T	100	PASS	AC=1001;AF=0.19988;AN=5008;NS=2504;DP=15026;EAS_AF=0.245;AMR_AF=0.1556;AFR_AF=0.2012;EUR_AF=0.1491;SAS_AF=0.2352;AA=T|||;VT=SNP
11	133431360	rs11223509	T	C	100	PASS	AC=1000;AF=0.199681;AN=5008;NS=2504;DP=11311;EAS_AF=0.245;AMR_AF=0.1556;AFR_AF=0.2005;EUR_AF=0.1491;SAS_AF=0.2352;AA=C|||;VT=SNP
11	133431692	rs11223510	A	T	100	PASS	AC=624;AF=0.124601;AN=5008;NS=2504;DP=18509;EAS_AF=0.1419;AMR_AF=0.1225;AFR_AF=0.1884;EUR_AF=0.0775;SAS_AF=0.0706;AA=A|||;VT=SNP
11	133432077	rs7122319	T	C	100	PASS	AC=680;AF=0.135783;AN=5008;NS=2504;DP=15751;EAS_AF=0.1438;AMR_AF=0.1297;AFR_AF=0.2194;EUR_AF=0.0775;SAS_AF=0.0787;AA=T|||;VT=SNP
11	133433026	rs10894697	A	G	100	PASS	AC=996;AF=0.198882;AN=5008;NS=2504;DP=18401;EAS_AF=0.2153;AMR_AF=0.1628;AFR_AF=0.2254;EUR_AF=0.1402;SAS_AF=0.2321;AA=a|||;VT=SNP
11	133433028	rs10894698	T	A	100	PASS	AC=1142;AF=0.228035;AN=5008;NS=2504;DP=18355;EAS_AF=0.2153;AMR_AF=0.1744;AFR_AF=0.329;EUR_AF=0.1412;SAS_AF=0.2321;AA=A|||;VT=SNP
11	133433063	rs7126632	T	C	100	PASS	AC=1353;AF=0.270168;AN=5008;NS=2504;DP=17046;EAS_AF=0.2153;AMR_AF=0.1844;AFR_AF=0.4834;EUR_AF=0.1412;SAS_AF=0.2321;AA=C|||;VT=SNP
11	133433098	rs10894699	A	G	100	PASS	AC=1723;AF=0.34405;AN=5008;NS=2504;DP=16410;EAS_AF=0.2748;AMR_AF=0.2781;AFR_AF=0.5356;EUR_AF=0.1978;SAS_AF=0.3538;AA=G|||;VT=SNP
11	133434425	rs11223511	A	G	100	PASS	AC=2090;AF=0.417332;AN=5008;NS=2504;DP=17252;EAS_AF=0.3512;AMR_AF=0.2968;AFR_AF=0.739;EUR_AF=0.1968;SAS_AF=0.363;AA=G|||;VT=SNP
11	133434534	rs76223390	T	C	100	PASS	AC=464;AF=0.0926518;AN=5008;NS=2504;DP=17981;EAS_AF=0.0486;AMR_AF=0.1066;AFR_AF=0.0076;EUR_AF=0.1541;SAS_AF=0.18;AA=T|||;VT=SNP
11	133434663	rs11223512	A	G	100	PASS	AC=842;AF=0.168131;AN=5008;NS=2504;DP=15961;EAS_AF=0.2153;AMR_AF=0.147;AFR_AF=0.115;EUR_AF=0.1402;SAS_AF=0.2352;AA=A|||;VT=SNP
11	133435152	rs73031235	G	A	100	PASS	AC=322;AF=0.0642971;AN=5008;NS=2504;DP=18434;EAS_AF=0.0595;AMR_AF=0.0865;AFR_AF=0.028;EUR_AF=0.0547;SAS_AF=0.1125;AA=G|||;VT=SNP
11	133436177	rs11223513	C	T	100	PASS	AC=364;AF=0.0726837;AN=5008;NS=2504;DP=20745;EAS_AF=0.1339;AMR_AF=0.0994;AFR_AF=0.0106;EUR_AF=0.0775;SAS_AF=0.0695;AA=c|||;VT=SNP
11	133437128	rs73031237	A	T	100	PASS	AC=325;AF=0.0648962;AN=5008;NS=2504;DP=14667;EAS_AF=0.0595;AMR_AF=0.0865;AFR_AF=0.028;EUR_AF=0.0547;SAS_AF=0.1155;AA=A|||;VT=SNP
11	133437158	rs73031238	G	A	100	PASS	AC=325;AF=0.0648962;AN=5008;NS=2504;DP=14995;EAS_AF=0.0595;AMR_AF=0.0865;AFR_AF=0.028;EUR_AF=0.0547;SAS_AF=0.1155;AA=G|||;VT=SNP
11	133437437	rs10894700	A	T	100	PASS	AC=1339;AF=0.267372;AN=5008;NS=2504;DP=15725;EAS_AF=0.2153;AMR_AF=0.183;AFR_AF=0.4781;EUR_AF=0.1412;SAS_AF=0.226;AA=T|||;VT=SNP
11	133437778	rs73031240	A	G	100	PASS	AC=328;AF=0.0654952;AN=5008;NS=2504;DP=18399;EAS_AF=0.0595;AMR_AF=0.085;AFR_AF=0.025;EUR_AF=0.0547;SAS_AF=0.1237;AA=A|||;VT=SNP
11	133437848	rs3923896	A	G	100	PASS	AC=876;AF=0.17492;AN=5008;NS=2504;DP=19873;EAS_AF=0.1339;AMR_AF=0.1441;AFR_AF=0.3654;EUR_AF=0.0785;SAS_AF=0.0808;AA=A|||;VT=SNP
11	133437869	rs3923897	T	A	100	PASS	AC=1178;AF=0.235224;AN=5008;NS=2504;DP=20167;EAS_AF=0.2153;AMR_AF=0.1671;AFR_AF=0.3616;EUR_AF=0.1412;SAS_AF=0.2301;AA=A|||;VT=SNP
11	133438040	rs4491248	G	A	100	PASS	AC=597;AF=0.119209;AN=5008;NS=2504;DP=16877;EAS_AF=0.1339;AMR_AF=0.1167;AFR_AF=0.1702;EUR_AF=0.0785;SAS_AF=0.0787;AA=A|||;VT=SNP
11	133438128	rs10894701	T	C	100	PASS	AC=971;AF=0.19389;AN=5008;NS=2504;DP=17054;EAS_AF=0.1339;AMR_AF=0.1412;AFR_AF=0.4387;EUR_AF=0.0795;SAS_AF=0.0798;AA=T|||;VT=SNP
11	133438221	rs7946923	T	C	100	PASS	AC=1012;AF=0.202077;AN=5008;NS=2504;DP=15899;EAS_AF=0.1339;AMR_AF=0.1513;AFR_AF=0.4652;EUR_AF=0.0795;SAS_AF=0.0787;AA=T|||;VT=SNP
11	133438625	rs7126093	T	C	100	PASS	AC=578;AF=0.115415;AN=5008;NS=2504;DP=18775;EAS_AF=0.0595;AMR_AF=0.1095;AFR_AF=0.1997;EUR_AF=0.0567;SAS_AF=0.1237;AA=T|||;VT=SNP
11	133439313	rs4499019	G	T	100	PASS	AC=1757;AF=0.350839;AN=5008;NS=2504;DP=19218;EAS_AF=0.3522;AMR_AF=0.2738;AFR_AF=0.4947;EUR_AF=0.1958;SAS_AF=0.3691;AA=T|||;VT=SNP
11	133439342	rs3924072	A	G	100	PASS	AC=1389;AF=0.277356;AN=5008;NS=2504;DP=18700;EAS_AF=0.2718;AMR_AF=0.2277;AFR_AF=0.4516;EUR_AF=0.1342;SAS_AF=0.2301;AA=a|||;VT=SNP
11	133440310	rs7103796	T	A	100	PASS	AC=599;AF=0.119609;AN=5008;NS=2504;DP=18505;EAS_AF=0.0605;AMR_AF=0.1066;AFR_AF=0.2216;EUR_AF=0.0567;SAS_AF=0.1166;AA=T|||;VT=SNP
11	133440432	rs7103922	T	C	100	PASS	AC=1761;AF=0.351637;AN=5008;NS=2504;DP=18194;EAS_AF=0.3502;AMR_AF=0.2795;AFR_AF=0.4894;EUR_AF=0.1998;SAS_AF=0.3742;AA=C|||;VT=SNP
11	133441205	rs73031246	C	T	100	PASS	AC=318;AF=0.0634984;AN=5008;NS=2504;DP=15033;EAS_AF=0.0804;AMR_AF=0.0331;AFR_AF=0.0053;EUR_AF=0.0616;SAS_AF=0.1483;AA=C|||;VT=SNP
11	133444089	rs10894702	T	C	100	PASS	AC=1405;AF=0.280551;AN=5008;NS=2504;DP=17701;EAS_AF=0.2688;AMR_AF=0.2334;AFR_AF=0.4592;EUR_AF=0.1382;SAS_AF=0.2311;AA=C|||;VT=SNP
11	133446514	rs11223516	A	G	100	PASS	AC=960;AF=0.191693;AN=5008;NS=2504;DP=17496;EAS_AF=0.1994;AMR_AF=0.134;AFR_AF=0.3449;EUR_AF=0.0795;SAS_AF=0.1329;AA=A|||;VT=SNP
11	133446792	rs10894703	C	T	100	PASS	AC=2602;AF=0.519569;AN=5008;NS=2504;DP=19757;EAS_AF=0.6647;AMR_AF=0.5893;AFR_AF=0.3185;EUR_AF=0.5924;SAS_AF=0.5174;AA=T|||;VT=SNP
11	133446929	rs10894704	A	G	100	PASS	AC=3367;AF=0.672324;AN=5008;NS=2504;DP=16222;EAS_AF=0.869;AMR_AF=0.7795;AFR_AF=0.4614;EUR_AF=0.6909;SAS_AF=0.6595;AA=G|||;VT=SNP
11	133448685	rs7130218	C	G	100	PASS	AC=489;AF=0.0976438;AN=5008;NS=2504;DP=15875;EAS_AF=0.1339;AMR_AF=0.1686;AFR_AF=0.0121;EUR_AF=0.0964;SAS_AF=0.1268;AA=C|||;VT=SNP
11	133449274	rs12223019	G	C	100	PASS	AC=2630;AF=0.52516;AN=5008;NS=2504;DP=13223;EAS_AF=0.621;AMR_AF=0.598;AFR_AF=0.3623;EUR_AF=0.5974;SAS_AF=0.5204;AA=C|||;VT=SNP
11	133450149	rs7107660	C	T	100	PASS	AC=3916;AF=0.781949;AN=5008;NS=2504;DP=20962;EAS_AF=0.8175;AMR_AF=0.8156;AFR_AF=0.8971;EUR_AF=0.6938;SAS_AF=0.6564;AA=T|||;VT=SNP
11	133450627	rs57214368	G	A	100	PASS	AC=817;AF=0.163139;AN=5008;NS=2504;DP=21957;EAS_AF=0.128;AMR_AF=0.1988;AFR_AF=0.2557;EUR_AF=0.0944;SAS_AF=0.1196;AA=G|||;VT=SNP
11	133450851	rs4937791	T	C	100	PASS	AC=2336;AF=0.466454;AN=5008;NS=2504;DP=19667;EAS_AF=0.6081;AMR_AF=0.5692;AFR_AF=0.1604;EUR_AF=0.5915;SAS_AF=0.5327;AA=C|||;VT=SNP
11	133450999	rs4936196	A	G	100	PASS	AC=2921;AF=0.583267;AN=5008;NS=2504;DP=22010;EAS_AF=0.6905;AMR_AF=0.6037;AFR_AF=0.5091;EUR_AF=0.5964;SAS_AF=0.545;AA=A|||;VT=SNP
11	133451542	rs11826497	T	G	100	PASS	AC=3628;AF=0.724441;AN=5008;NS=2504;DP=20314;EAS_AF=0.7371;AMR_AF=0.7954;AFR_AF=0.7534;EUR_AF=0.6918;SAS_AF=0.6554;AA=T|||;VT=SNP
11	133451572	rs11828595	A	G	100	PASS	AC=3933;AF=0.785343;AN=5008;NS=2504;DP=20818;EAS_AF=0.8185;AMR_AF=0.8184;AFR_AF=0.8994;EUR_AF=0.6938;SAS_AF=0.6677;AA=G|||;VT=SNP
11	133453021	rs4609619	G	T	100	PASS	AC=3820;AF=0.76278;AN=5008;NS=2504;DP=24151;EAS_AF=0.877;AMR_AF=0.7939;AFR_AF=0.7398;EUR_AF=0.6799;SAS_AF=0.7393;AA=G|||;VT=SNP
11	133453195	rs10791293	A	C	100	PASS	AC=2431;AF=0.485423;AN=5008;NS=2504;DP=19963;EAS_AF=0.6379;AMR_AF=0.5735;AFR_AF=0.1815;EUR_AF=0.5885;SAS_AF=0.5706;AA=A|||;VT=SNP
11	133454992	rs4074579	G	C	100	PASS	AC=705;AF=0.140775;AN=5008;NS=2504;DP=18191;EAS_AF=0.0903;AMR_AF=0.1153;AFR_AF=0.1505;EUR_AF=0.174;SAS_AF=0.1636;AA=G|||;VT=SNP
11	133455155	rs4937792	T	C	100	PASS	AC=1567;AF=0.312899;AN=5008;NS=2504;DP=18298;EAS_AF=0.3591;AMR_AF=0.4078;AFR_AF=0.2867;EUR_AF=0.2326;SAS_AF=0.316;AA=C|||;VT=SNP
11	133455509	rs11606099	G	A	100	PASS	AC=459;AF=0.0916534;AN=5008;NS=2504;DP=16662;EAS_AF=0.0913;AMR_AF=0.0303;AFR_AF=0.034;EUR_AF=0.0586;SAS_AF=0.2474;AA=G|||;VT=SNP
11	133455513	rs72472267	C	G	100	PASS	AC=657;AF=0.13119;AN=5008;NS=2504;DP=16563;EAS_AF=0.2381;AMR_AF=0.2752;AFR_AF=0.0189;EUR_AF=0.0537;SAS_AF=0.1503;AA=G|||;VT=SNP
11	133455847	rs11599983	T	C	100	PASS	AC=467;AF=0.0932508;AN=5008;NS=2504;DP=19089;EAS_AF=0.0913;AMR_AF=0.0288;AFR_AF=0.031;EUR_AF=0.0596;SAS_AF=0.2597;AA=T|||;VT=SNP
11	133456095	rs6590719	A	G	100	PASS	AC=3065;AF=0.612021;AN=5008;NS=2504;DP=16388;EAS_AF=0.4673;AMR_AF=0.5591;AFR_AF=0.8616;EUR_AF=0.4523;SAS_AF=0.6258;AA=G|||;VT=SNP
11	133456141	rs61342290	A	T	100	PASS	AC=1474;AF=0.294329;AN=5008;NS=2504;DP=15979;EAS_AF=0.3621;AMR_AF=0.3977;AFR_AF=0.2247;EUR_AF=0.2316;SAS_AF=0.3098;AA=T|||;VT=SNP
11	133456159	rs4936197	G	A	100	PASS	AC=3299;AF=0.658746;AN=5008;NS=2504;DP=16089;EAS_AF=0.503;AMR_AF=0.5807;AFR_AF=0.9183;EUR_AF=0.4791;SAS_AF=0.7086;AA=A|||;VT=SNP
11	133456956	rs111707985	G	C	100	PASS	AC=283;AF=0.0565096;AN=5008;NS=2504;DP=31683;EAS_AF=0.0139;AMR_AF=0.0706;AFR_AF=0.0045;EUR_AF=0.1581;SAS_AF=0.0562;AA=G|||;VT=SNP
11	133456988	rs12291876	T	A	100	PASS	AC=700;AF=0.139776;AN=5008;NS=2504;DP=32184;EAS_AF=0.0972;AMR_AF=0.1138;AFR_AF=0.1422;EUR_AF=0.1779;SAS_AF=0.1595;AA=T|||;VT=SNP
11	133457118	rs12285119	G	A	100	PASS	AC=700;AF=0.139776;AN=5008;NS=2504;DP=30928;EAS_AF=0.0972;AMR_AF=0.1138;AFR_AF=0.1422;EUR_AF=0.1779;SAS_AF=0.1595;AA=N|||;VT=SNP
11	133457547	rs61911476	G	A	100	PASS	AC=677;AF=0.135184;AN=5008;NS=2504;DP=24172;EAS_AF=0.2659;AMR_AF=0.2767;AFR_AF=0.0121;EUR_AF=0.0537;SAS_AF=0.1503;AA=G|||;VT=SNP
11	133457974	rs76110193	A	G	100	PASS	AC=793;AF=0.158347;AN=5008;NS=2504;DP=19013;EAS_AF=0.0982;AMR_AF=0.1225;AFR_AF=0.2073;EUR_AF=0.1779;SAS_AF=0.1595;AA=A|||;VT=SNP
11	133458545	rs10894705	A	T	100	PASS	AC=530;AF=0.105831;AN=5008;NS=2504;DP=20362;EAS_AF=0.0913;AMR_AF=0.0331;AFR_AF=0.0802;EUR_AF=0.0586;SAS_AF=0.2556;AA=a|||;VT=SNP
11	133458811	rs4937793	T	A	100	PASS	AC=760;AF=0.151757;AN=5008;NS=2504;DP=17026;EAS_AF=0.2649;AMR_AF=0.2839;AFR_AF=0.0719;EUR_AF=0.0537;SAS_AF=0.1503;AA=a|||;VT=SNP
11	133458984	rs61911477	G	C	100	PASS	AC=674;AF=0.134585;AN=5008;NS=2504;DP=15476;EAS_AF=0.2579;AMR_AF=0.2767;AFR_AF=0.0159;EUR_AF=0.0537;SAS_AF=0.1503;AA=G|||;VT=SNP
11	133459863	rs73031256	C	T	100	PASS	AC=739;AF=0.147564;AN=5008;NS=2504;DP=20274;EAS_AF=0.2679;AMR_AF=0.2839;AFR_AF=0.0537;EUR_AF=0.0537;SAS_AF=0.1503;AA=T|||;VT=SNP
11	133459873	rs12290536	G	A	100	PASS	AC=702;AF=0.140176;AN=5008;NS=2504;DP=20321;EAS_AF=0.0933;AMR_AF=0.1138;AFR_AF=0.146;EUR_AF=0.1789;SAS_AF=0.1595;AA=G|||;VT=SNP
11	133460265	rs7105748	A	T	100	PASS	AC=2753;AF=0.54972;AN=5008;NS=2504;DP=20400;EAS_AF=0.4524;AMR_AF=0.4899;AFR_AF=0.8449;EUR_AF=0.2952;SAS_AF=0.5552;AA=T|||;VT=SNP
11	133460802	rs9705167	C	T	100	PASS	AC=706;AF=0.140974;AN=5008;NS=2504;DP=22158;EAS_AF=0.0962;AMR_AF=0.1138;AFR_AF=0.1467;EUR_AF=0.1789;SAS_AF=0.1595;AA=C|||;VT=SNP
11	133460818	rs9705178	G	A	100	PASS	AC=705;AF=0.140775;AN=5008;NS=2504;DP=22085;EAS_AF=0.0962;AMR_AF=0.1138;AFR_AF=0.146;EUR_AF=0.1789;SAS_AF=0.1595;AA=G|||;VT=SNP
11	133462354	rs11223521	C	T	100	PASS	AC=1601;AF=0.319688;AN=5008;NS=2504;DP=18662;EAS_AF=0.3562;AMR_AF=0.4078;AFR_AF=0.3192;EUR_AF=0.2326;SAS_AF=0.3098;AA=T|||;VT=SNP
11	133463439	rs73031259	A	G	100	PASS	AC=759;AF=0.151558;AN=5008;NS=2504;DP=16613;EAS_AF=0.2599;AMR_AF=0.2839;AFR_AF=0.0749;EUR_AF=0.0537;SAS_AF=0.1503;AA=G|||;VT=SNP
11	133463444	rs12271362	G	T	100	PASS	AC=698;AF=0.139377;AN=5008;NS=2504;DP=16446;EAS_AF=0.0962;AMR_AF=0.1138;AFR_AF=0.1407;EUR_AF=0.1789;SAS_AF=0.1595;AA=G|||;VT=SNP
11	133463824	rs61911478	G	A	100	PASS	AC=732;AF=0.146166;AN=5008;NS=2504;DP=16192;EAS_AF=0.2599;AMR_AF=0.2824;AFR_AF=0.0552;EUR_AF=0.0547;SAS_AF=0.1493;AA=G|||;VT=SNP
11	133464083	rs61911479	C	T	100	PASS	AC=670;AF=0.133786;AN=5008;NS=2504;DP=4347;EAS_AF=0.2599;AMR_AF=0.2767;AFR_AF=0.0121;EUR_AF=0.0537;SAS_AF=0.1493;AA=C|||;VT=SNP
11	133464108	rs10894708	A	T	100	PASS	AC=521;AF=0.104034;AN=5008;NS=2504;DP=9694;EAS_AF=0.0913;AMR_AF=0.0331;AFR_AF=0.0802;EUR_AF=0.0586;SAS_AF=0.2464;AA=A|||;VT=SNP
11	133464260	rs7123063	C	G	100	PASS	AC=576;AF=0.115016;AN=5008;NS=2504;DP=19405;EAS_AF=0.0962;AMR_AF=0.1066;AFR_AF=0.0507;EUR_AF=0.1779;SAS_AF=0.1626;AA=C|||;VT=SNP
11	133464261	rs11223524	T	C	100	PASS	AC=282;AF=0.0563099;AN=5008;NS=2504;DP=19455;EAS_AF=0.0139;AMR_AF=0.072;AFR_AF=0.0023;EUR_AF=0.1581;SAS_AF=0.0573;AA=T|||;VT=SNP
11	133466315	rs75059626	G	C	100	PASS	AC=654;AF=0.130591;AN=5008;NS=2504;DP=19377;EAS_AF=0.0982;AMR_AF=0.0965;AFR_AF=0.1415;EUR_AF=0.1581;SAS_AF=0.1452;AA=G|||;VT=SNP
11	133466319	rs11223525	A	T	100	PASS	AC=529;AF=0.105631;AN=5008;NS=2504;DP=19326;EAS_AF=0.1022;AMR_AF=0.0331;AFR_AF=0.0772;EUR_AF=0.0586;SAS_AF=0.2474;AA=A|||;VT=SNP
11	133466331	rs61911480	C	T	100	PASS	AC=680;AF=0.135783;AN=5008;NS=2504;DP=19085;EAS_AF=0.2599;AMR_AF=0.2767;AFR_AF=0.0136;EUR_AF=0.0537;SAS_AF=0.1575;AA=C|||;VT=SNP
11	133466711	rs61911481	A	G	100	PASS	AC=2172;AF=0.433706;AN=5008;NS=2504;DP=18440;EAS_AF=0.4534;AMR_AF=0.4352;AFR_AF=0.4622;EUR_AF=0.2724;SAS_AF=0.5399;AA=G|||;VT=SNP
11	133466941	rs4937794	G	T	100	PASS	AC=727;AF=0.145168;AN=5008;NS=2504;DP=16473;EAS_AF=0.2599;AMR_AF=0.2824;AFR_AF=0.0507;EUR_AF=0.0537;SAS_AF=0.1513;AA=G|||;VT=SNP
11	133466966	rs73031267	C	A	100	PASS	AC=456;AF=0.0910543;AN=5008;NS=2504;DP=18292;EAS_AF=0.0923;AMR_AF=0.0288;AFR_AF=0.0318;EUR_AF=0.0586;SAS_AF=0.2474;AA=C|||;VT=SNP
11	133469062	rs56406748	A	C	100	PASS	AC=655;AF=0.130791;AN=5008;NS=2504;DP=20787;EAS_AF=0.1002;AMR_AF=0.0965;AFR_AF=0.1437;EUR_AF=0.1581;SAS_AF=0.1411;AA=A|||;VT=SNP
11	133469312	rs73031268	G	A	100	PASS	AC=453;AF=0.0904553;AN=5008;NS=2504;DP=19163;EAS_AF=0.0903;AMR_AF=0.0288;AFR_AF=0.031;EUR_AF=0.0586;SAS_AF=0.2474;AA=G|||;VT=SNP
11	133469733	rs61911482	T	C	100	PASS	AC=731;AF=0.145966;AN=5008;NS=2504;DP=18236;EAS_AF=0.2649;AMR_AF=0.2824;AFR_AF=0.0492;EUR_AF=0.0537;SAS_AF=0.1524;AA=T|||;VT=SNP
11	133470684	rs7126622	C	G	100	PASS	AC=3249;AF=0.648762;AN=5008;NS=2504;DP=20882;EAS_AF=0.505;AMR_AF=0.5648;AFR_AF=0.9175;EUR_AF=0.4573;SAS_AF=0.6902;AA=G|||;VT=SNP
11	133471227	rs77309164	C	G	100	PASS	AC=675;AF=0.134784;AN=5008;NS=2504;DP=19370;EAS_AF=0.0992;AMR_AF=0.0965;AFR_AF=0.1528;EUR_AF=0.1581;SAS_AF=0.1503;AA=C|||;VT=SNP
11	133472324	rs11606737	A	G	100	PASS	AC=2629;AF=0.52496;AN=5008;NS=2504;DP=21644;EAS_AF=0.4563;AMR_AF=0.4726;AFR_AF=0.7761;EUR_AF=0.2744;SAS_AF=0.5511;AA=G|||;VT=SNP
11	133473554	rs76168608	G	A	100	PASS	AC=476;AF=0.0950479;AN=5008;NS=2504;DP=21056;EAS_AF=0.0972;AMR_AF=0.0908;AFR_AF=0.0076;EUR_AF=0.1581;SAS_AF=0.1493;AA=g|||;VT=SNP
11	133473974	rs4245119	G	T	100	PASS	AC=2991;AF=0.597244;AN=5008;NS=2504;DP=18826;EAS_AF=0.4633;AMR_AF=0.5504;AFR_AF=0.8464;EUR_AF=0.4294;SAS_AF=0.6043;AA=T|||;VT=SNP
11	133475018	rs10894710	T	C	100	PASS	AC=643;AF=0.128395;AN=5008;NS=2504;DP=21399;EAS_AF=0.0913;AMR_AF=0.0504;AFR_AF=0.1596;EUR_AF=0.0596;SAS_AF=0.2505;AA=T|||;VT=SNP
11	133475211	rs4937795	C	T	100	PASS	AC=712;AF=0.142173;AN=5008;NS=2504;DP=19210;EAS_AF=0.2589;AMR_AF=0.2795;AFR_AF=0.0408;EUR_AF=0.0537;SAS_AF=0.1524;AA=C|||;VT=SNP
11	133475261	rs75059469	G	A	100	PASS	AC=653;AF=0.130391;AN=5008;NS=2504;DP=19541;EAS_AF=0.0972;AMR_AF=0.0951;AFR_AF=0.1513;EUR_AF=0.1421;SAS_AF=0.1493;AA=G|||;VT=SNP
11	133475721	rs75576882	C	T	100	PASS	AC=216;AF=0.043131;AN=5008;NS=2504;DP=19427;EAS_AF=0.0347;AMR_AF=0.0173;AFR_AF=0.0303;EUR_AF=0.0437;SAS_AF=0.0869;AA=C|||;VT=SNP
11	133476016	rs7121096	C	A	100	PASS	AC=1455;AF=0.290535;AN=5008;NS=2504;DP=18978;EAS_AF=0.2004;AMR_AF=0.1614;AFR_AF=0.4266;EUR_AF=0.1998;SAS_AF=0.3845;AA=C|||;VT=SNP
11	133476431	rs12282797	T	C	100	PASS	AC=556;AF=0.111022;AN=5008;NS=2504;DP=19431;EAS_AF=0.0129;AMR_AF=0.0965;AFR_AF=0.1944;EUR_AF=0.1551;SAS_AF=0.0644;AA=T|||;VT=SNP
11	133477595	rs4128621	C	G	100	PASS	AC=2515;AF=0.502196;AN=5008;NS=2504;DP=21383;EAS_AF=0.4911;AMR_AF=0.4611;AFR_AF=0.6967;EUR_AF=0.2485;SAS_AF=0.5409;AA=C|||;VT=SNP
11	133477628	rs4128620	A	G	100	PASS	AC=2515;AF=0.502196;AN=5008;NS=2504;DP=20119;EAS_AF=0.4911;AMR_AF=0.4611;AFR_AF=0.6967;EUR_AF=0.2485;SAS_AF=0.5409;AA=A|||;VT=SNP
11	133477710	rs4128622	C	T	100	PASS	AC=2514;AF=0.501997;AN=5008;NS=2504;DP=19089;EAS_AF=0.4911;AMR_AF=0.4597;AFR_AF=0.6967;EUR_AF=0.2485;SAS_AF=0.5409;AA=C|||;VT=SNP
11	133478136	rs11223529	A	G	100	PASS	AC=2515;AF=0.502196;AN=5008;NS=2504;DP=20977;EAS_AF=0.4911;AMR_AF=0.4597;AFR_AF=0.6967;EUR_AF=0.2485;SAS_AF=0.5419;AA=A|||;VT=SNP
11	133478658	rs12418740	G	A	100	PASS	AC=1192;AF=0.238019;AN=5008;NS=2504;DP=19796;EAS_AF=0.1657;AMR_AF=0.3156;AFR_AF=0.4501;EUR_AF=0.0557;SAS_AF=0.1585;AA=G|||;VT=SNP
11	133478826	rs56127358	G	A	100	PASS	AC=482;AF=0.096246;AN=5008;NS=2504;DP=18414;EAS_AF=0.1161;AMR_AF=0.0764;AFR_AF=0.0514;EUR_AF=0.0915;SAS_AF=0.1554;AA=G|||;VT=SNP
11	133479215	rs7111779	G	A	100	PASS	AC=2515;AF=0.502196;AN=5008;NS=2504;DP=20891;EAS_AF=0.4911;AMR_AF=0.4597;AFR_AF=0.6967;EUR_AF=0.2485;SAS_AF=0.5419;AA=A|||;VT=SNP
11	133479254	rs61911483	G	A	100	PASS	AC=559;AF=0.111621;AN=5008;NS=2504;DP=20173;EAS_AF=0.1508;AMR_AF=0.281;AFR_AF=0.0053;EUR_AF=0.0517;SAS_AF=0.1564;AA=G|||;VT=SNP
11	133479748	rs7112193	C	T	100	PASS	AC=1265;AF=0.252596;AN=5008;NS=2504;DP=20587;EAS_AF=0.1667;AMR_AF=0.3213;AFR_AF=0.5023;EUR_AF=0.0557;SAS_AF=0.1575;AA=C|||;VT=SNP
11	133479904	rs7952524	T	A	100	PASS	AC=2514;AF=0.501997;AN=5008;NS=2504;DP=19462;EAS_AF=0.4911;AMR_AF=0.4597;AFR_AF=0.6959;EUR_AF=0.2485;SAS_AF=0.5419;AA=A|||;VT=SNP
11	133480150	rs12576929	T	A	100	PASS	AC=1192;AF=0.238019;AN=5008;NS=2504;DP=18542;EAS_AF=0.1667;AMR_AF=0.3156;AFR_AF=0.4501;EUR_AF=0.0557;SAS_AF=0.1575;AA=T|||;VT=SNP
11	133480440	rs61911504	C	T	100	PASS	AC=1191;AF=0.237819;AN=5008;NS=2504;DP=16426;EAS_AF=0.1667;AMR_AF=0.3156;AFR_AF=0.4493;EUR_AF=0.0557;SAS_AF=0.1575;AA=C|||;VT=SNP
11	133480832	rs55659044	T	A	100	PASS	AC=1248;AF=0.249201;AN=5008;NS=2504;DP=17730;EAS_AF=0.3244;AMR_AF=0.1383;AFR_AF=0.1929;EUR_AF=0.1928;SAS_AF=0.3845;AA=A|||;VT=SNP
11	133481115	rs11223530	G	A	100	PASS	AC=2537;AF=0.506589;AN=5008;NS=2504;DP=17879;EAS_AF=0.4911;AMR_AF=0.4654;AFR_AF=0.7095;EUR_AF=0.2485;SAS_AF=0.5429;AA=A|||;VT=SNP
11	133481927	rs5006740	A	G	100	PASS	AC=1286;AF=0.256789;AN=5008;NS=2504;DP=19896;EAS_AF=0.1637;AMR_AF=0.3271;AFR_AF=0.5166;EUR_AF=0.0557;SAS_AF=0.1585;AA=A|||;VT=SNP
11	133481951	rs4310633	C	A	100	PASS	AC=2532;AF=0.505591;AN=5008;NS=2504;DP=20284;EAS_AF=0.4881;AMR_AF=0.4654;AFR_AF=0.7095;EUR_AF=0.2485;SAS_AF=0.5409;AA=A|||;VT=SNP
11	133482034	rs77682140	T	C	100	PASS	AC=267;AF=0.0533147;AN=5008;NS=2504;DP=18969;EAS_AF=0.0347;AMR_AF=0.0245;AFR_AF=0.0598;EUR_AF=0.0477;SAS_AF=0.09;AA=T|||;VT=SNP
11	133482446	rs4547105	G	C	100	PASS	AC=2531;AF=0.505391;AN=5008;NS=2504;DP=19744;EAS_AF=0.4881;AMR_AF=0.4654;AFR_AF=0.7088;EUR_AF=0.2485;SAS_AF=0.5409;AA=C|||;VT=SNP
11	133483146	rs4334029	T	C	100	PASS	AC=2533;AF=0.505791;AN=5008;NS=2504;DP=18406;EAS_AF=0.4891;AMR_AF=0.4669;AFR_AF=0.708;EUR_AF=0.2485;SAS_AF=0.5419;AA=C|||;VT=SNP
11	133483207	rs7114493	T	C	100	PASS	AC=1061;AF=0.211861;AN=5008;NS=2504;DP=20695;EAS_AF=0.1637;AMR_AF=0.3055;AFR_AF=0.3601;EUR_AF=0.0537;SAS_AF=0.1575;AA=T|||;VT=SNP
11	133483790	rs4937796	C	G	100	PASS	AC=1059;AF=0.211462;AN=5008;NS=2504;DP=13598;EAS_AF=0.1607;AMR_AF=0.3069;AFR_AF=0.3601;EUR_AF=0.0537;SAS_AF=0.1575;AA=C|||;VT=SNP
11	133484254	rs4937802	T	C	100	PASS	AC=2153;AF=0.429912;AN=5008;NS=2504;DP=16268;EAS_AF=0.378;AMR_AF=0.4424;AFR_AF=0.5461;EUR_AF=0.3042;SAS_AF=0.4468;AA=T|||;VT=SNP
11	133485125	rs80274217	A	C	100	PASS	AC=476;AF=0.0950479;AN=5008;NS=2504;DP=15330;EAS_AF=0.1161;AMR_AF=0.0807;AFR_AF=0.0295;EUR_AF=0.0954;SAS_AF=0.1718;AA=A|||;VT=SNP
11	133485126	rs10791295	A	G	100	PASS	AC=2240;AF=0.447284;AN=5008;NS=2504;DP=15325;EAS_AF=0.369;AMR_AF=0.4597;AFR_AF=0.6203;EUR_AF=0.3082;SAS_AF=0.4284;AA=A|||;VT=SNP
11	133485299	rs4542428	G	A	100	PASS	AC=445;AF=0.0888578;AN=5008;NS=2504;DP=14453;EAS_AF=0.0526;AMR_AF=0.0259;AFR_AF=0.1808;EUR_AF=0.0447;SAS_AF=0.092;AA=A|||;VT=SNP
11	133485401	rs4468364	C	T	100	PASS	AC=3223;AF=0.64357;AN=5008;NS=2504;DP=14732;EAS_AF=0.5377;AMR_AF=0.5706;AFR_AF=0.8752;EUR_AF=0.4483;SAS_AF=0.6922;AA=T|||;VT=SNP
11	133485771	rs10750534	A	C	100	PASS	AC=2222;AF=0.44369;AN=5008;NS=2504;DP=14116;EAS_AF=0.369;AMR_AF=0.4597;AFR_AF=0.6074;EUR_AF=0.3082;SAS_AF=0.4274;AA=A|||;VT=SNP
11	133485797	rs10750535	C	T	100	PASS	AC=2283;AF=0.455871;AN=5008;NS=2504;DP=13850;EAS_AF=0.369;AMR_AF=0.464;AFR_AF=0.6513;EUR_AF=0.3082;SAS_AF=0.4274;AA=T|||;VT=SNP
11	133486088	rs7933366	C	T	100	PASS	AC=2222;AF=0.44369;AN=5008;NS=2504;DP=12705;EAS_AF=0.369;AMR_AF=0.4597;AFR_AF=0.6074;EUR_AF=0.3082;SAS_AF=0.4274;AA=C|||;VT=SNP
11	133486918	rs7108451	T	C	100	PASS	AC=2649;AF=0.528954;AN=5008;NS=2504;DP=17859;EAS_AF=0.4216;AMR_AF=0.4784;AFR_AF=0.7784;EUR_AF=0.3529;SAS_AF=0.5194;AA=C|||;VT=SNP
11	133487141	rs7123241	G	A	100	PASS	AC=2136;AF=0.426518;AN=5008;NS=2504;DP=15663;EAS_AF=0.369;AMR_AF=0.4481;AFR_AF=0.5484;EUR_AF=0.3082;SAS_AF=0.4274;AA=g|||;VT=SNP
11	133487460	rs11605248	G	C	100	PASS	AC=225;AF=0.0449281;AN=5008;NS=2504;DP=17085;EAS_AF=0.0764;AMR_AF=0.0591;AFR_AF=0.003;EUR_AF=0.0666;SAS_AF=0.0368;AA=G|||;VT=SNP
11	133487618	rs10791296	T	C	100	PASS	AC=3217;AF=0.642372;AN=5008;NS=2504;DP=19245;EAS_AF=0.5377;AMR_AF=0.572;AFR_AF=0.8707;EUR_AF=0.4483;SAS_AF=0.6912;AA=C|||;VT=SNP
11	133488157	rs12576622	G	C	100	PASS	AC=478;AF=0.0954473;AN=5008;NS=2504;DP=20404;EAS_AF=0.1161;AMR_AF=0.0807;AFR_AF=0.031;EUR_AF=0.0954;SAS_AF=0.1718;AA=G|||;VT=SNP
11	133488164	rs12576606	C	A	100	PASS	AC=479;AF=0.095647;AN=5008;NS=2504;DP=20501;EAS_AF=0.1161;AMR_AF=0.0807;AFR_AF=0.031;EUR_AF=0.0954;SAS_AF=0.1728;AA=c|||;VT=SNP
11	133488239	rs10791297	A	G	100	PASS	AC=3216;AF=0.642173;AN=5008;NS=2504;DP=20025;EAS_AF=0.5377;AMR_AF=0.5706;AFR_AF=0.8707;EUR_AF=0.4483;SAS_AF=0.6912;AA=G|||;VT=SNP
11	133488572	rs78097034	C	T	100	PASS	AC=477;AF=0.0952476;AN=5008;NS=2504;DP=18211;EAS_AF=0.1161;AMR_AF=0.0807;AFR_AF=0.031;EUR_AF=0.0954;SAS_AF=0.1708;AA=C|||;VT=SNP
11	133488657	rs80312197	C	T	100	PASS	AC=478;AF=0.0954473;AN=5008;NS=2504;DP=16378;EAS_AF=0.1161;AMR_AF=0.0807;AFR_AF=0.031;EUR_AF=0.0954;SAS_AF=0.1718;AA=C|||;VT=SNP
11	133488805	rs75385999	G	A	100	PASS	AC=477;AF=0.0952476;AN=5008;NS=2504;DP=19161;EAS_AF=0.1161;AMR_AF=0.0807;AFR_AF=0.031;EUR_AF=0.0954;SAS_AF=0.1708;AA=G|||;VT=SNP
11	133488915	rs11223532	G	T	100	PASS	AC=2133;AF=0.425919;AN=5008;NS=2504;DP=19492;EAS_AF=0.3681;AMR_AF=0.4481;AFR_AF=0.5484;EUR_AF=0.3082;SAS_AF=0.4254;AA=G|||;VT=SNP
11	133489286	rs7924646	G	T	100	PASS	AC=3270;AF=0.652955;AN=5008;NS=2504;DP=19946;EAS_AF=0.5367;AMR_AF=0.572;AFR_AF=0.913;EUR_AF=0.4483;SAS_AF=0.6892;AA=T|||;VT=SNP
11	133489379	rs75856022	A	G	100	PASS	AC=478;AF=0.0954473;AN=5008;NS=2504;DP=19632;EAS_AF=0.1161;AMR_AF=0.0807;AFR_AF=0.031;EUR_AF=0.0954;SAS_AF=0.1718;AA=A|||;VT=SNP
11	133489686	rs5009633	C	T	100	PASS	AC=2735;AF=0.546126;AN=5008;NS=2504;DP=20083;EAS_AF=0.4206;AMR_AF=0.4899;AFR_AF=0.8396;EUR_AF=0.3529;SAS_AF=0.5174;AA=C|||;VT=SNP
11	133489818	rs12577191	G	A	100	PASS	AC=478;AF=0.0954473;AN=5008;NS=2504;DP=20204;EAS_AF=0.1161;AMR_AF=0.0807;AFR_AF=0.031;EUR_AF=0.0954;SAS_AF=0.1718;AA=G|||;VT=SNP
11	133489916	rs4245120	C	A	100	PASS	AC=2736;AF=0.546326;AN=5008;NS=2504;DP=20095;EAS_AF=0.4206;AMR_AF=0.4899;AFR_AF=0.8396;EUR_AF=0.3529;SAS_AF=0.5184;AA=C|||;VT=SNP
11	133489958	rs12574078	T	C	100	PASS	AC=478;AF=0.0954473;AN=5008;NS=2504;DP=19451;EAS_AF=0.1161;AMR_AF=0.0807;AFR_AF=0.031;EUR_AF=0.0954;SAS_AF=0.1718;AA=T|||;VT=SNP
11	133490222	rs4340068	A	T	100	PASS	AC=2736;AF=0.546326;AN=5008;NS=2504;DP=20699;EAS_AF=0.4216;AMR_AF=0.4899;AFR_AF=0.8381;EUR_AF=0.3529;SAS_AF=0.5194;AA=A|||;VT=SNP
11	133490944	rs10791298	G	T	100	PASS	AC=2738;AF=0.546725;AN=5008;NS=2504;DP=17223;EAS_AF=0.4216;AMR_AF=0.4899;AFR_AF=0.8396;EUR_AF=0.3529;SAS_AF=0.5194;AA=G|||;VT=SNP
11	133490973	rs10791299	T	A	100	PASS	AC=3273;AF=0.653554;AN=5008;NS=2504;DP=17005;EAS_AF=0.5377;AMR_AF=0.572;AFR_AF=0.9138;EUR_AF=0.4483;SAS_AF=0.6902;AA=A|||;VT=SNP
11	133491593	rs4351831	A	G	100	PASS	AC=2738;AF=0.546725;AN=5008;NS=2504;DP=18727;EAS_AF=0.4216;AMR_AF=0.4899;AFR_AF=0.8396;EUR_AF=0.3529;SAS_AF=0.5194;AA=A|||;VT=SNP
11	133491762	rs4418823	C	T	100	PASS	AC=2745;AF=0.548123;AN=5008;NS=2504;DP=20012;EAS_AF=0.4216;AMR_AF=0.4899;AFR_AF=0.8449;EUR_AF=0.3529;SAS_AF=0.5194;AA=T|||;VT=SNP
11	133491908	rs4494315	T	C	100	PASS	AC=3280;AF=0.654952;AN=5008;NS=2504;DP=21329;EAS_AF=0.5377;AMR_AF=0.572;AFR_AF=0.9183;EUR_AF=0.4483;SAS_AF=0.6912;AA=C|||;VT=SNP
11	133492494	rs79789505	G	C	100	PASS	AC=475;AF=0.0948482;AN=5008;NS=2504;DP=20508;EAS_AF=0.1161;AMR_AF=0.0807;AFR_AF=0.0295;EUR_AF=0.0954;SAS_AF=0.1708;AA=G|||;VT=SNP
11	133492755	rs11822149	T	C	100	PASS	AC=963;AF=0.192292;AN=5008;NS=2504;DP=20955;EAS_AF=0.1687;AMR_AF=0.111;AFR_AF=0.2383;EUR_AF=0.1402;SAS_AF=0.2658;AA=T|||;VT=SNP
11	133492835	rs7940046	G	T	100	PASS	AC=965;AF=0.192692;AN=5008;NS=2504;DP=21154;EAS_AF=0.1429;AMR_AF=0.2997;AFR_AF=0.3185;EUR_AF=0.0547;SAS_AF=0.1401;AA=G|||;VT=SNP
11	133493299	rs76690200	G	A	100	PASS	AC=475;AF=0.0948482;AN=5008;NS=2504;DP=19248;EAS_AF=0.1161;AMR_AF=0.0807;AFR_AF=0.0295;EUR_AF=0.0954;SAS_AF=0.1708;AA=G|||;VT=SNP
11	133493542	rs7940977	G	A	100	PASS	AC=3146;AF=0.628195;AN=5008;NS=2504;DP=17647;EAS_AF=0.5377;AMR_AF=0.5648;AFR_AF=0.8222;EUR_AF=0.4483;SAS_AF=0.6892;AA=A|||;VT=SNP
11	133493728	rs77568917	A	G	100	PASS	AC=475;AF=0.0948482;AN=5008;NS=2504;DP=18072;EAS_AF=0.1161;AMR_AF=0.0807;AFR_AF=0.0295;EUR_AF=0.0954;SAS_AF=0.1708;AA=A|||;VT=SNP
11	133493834	rs6590720	A	G	100	PASS	AC=2746;AF=0.548323;AN=5008;NS=2504;DP=18671;EAS_AF=0.4216;AMR_AF=0.4899;AFR_AF=0.8464;EUR_AF=0.3529;SAS_AF=0.5184;AA=A|||;VT=SNP
11	133493932	rs78267950	G	A	100	PASS	AC=475;AF=0.0948482;AN=5008;NS=2504;DP=15505;EAS_AF=0.1161;AMR_AF=0.0807;AFR_AF=0.0295;EUR_AF=0.0954;SAS_AF=0.1708;AA=G|||;VT=SNP
11	133493991	rs7122540	C	A	100	PASS	AC=1593;AF=0.318091;AN=5008;NS=2504;DP=16016;EAS_AF=0.2698;AMR_AF=0.3934;AFR_AF=0.4463;EUR_AF=0.1521;SAS_AF=0.3119;AA=A|||;VT=SNP
11	133494066	rs75596932	A	G	100	PASS	AC=476;AF=0.0950479;AN=5008;NS=2504;DP=16820;EAS_AF=0.1171;AMR_AF=0.0807;AFR_AF=0.0295;EUR_AF=0.0954;SAS_AF=0.1708;AA=A|||;VT=SNP
11	133494089	rs6590721	C	T	100	PASS	AC=3182;AF=0.635383;AN=5008;NS=2504;DP=17270;EAS_AF=0.5377;AMR_AF=0.5634;AFR_AF=0.8502;EUR_AF=0.4483;SAS_AF=0.6892;AA=T|||;VT=SNP
11	133494355	rs7108783	T	C	100	PASS	AC=1181;AF=0.235823;AN=5008;NS=2504;DP=16355;EAS_AF=0.1538;AMR_AF=0.3184;AFR_AF=0.4622;EUR_AF=0.0567;SAS_AF=0.1401;AA=C|||;VT=SNP
11	133494738	rs75263914	T	C	100	PASS	AC=475;AF=0.0948482;AN=5008;NS=2504;DP=18559;EAS_AF=0.1161;AMR_AF=0.0807;AFR_AF=0.0295;EUR_AF=0.0954;SAS_AF=0.1708;AA=T|||;VT=SNP
11	133495291	rs7127453	G	A	100	PASS	AC=994;AF=0.198482;AN=5008;NS=2504;DP=19549;EAS_AF=0.1528;AMR_AF=0.2997;AFR_AF=0.3328;EUR_AF=0.0547;SAS_AF=0.1401;AA=G|||;VT=SNP
11	133495556	rs7127862	G	C	100	PASS	AC=2744;AF=0.547923;AN=5008;NS=2504;DP=16959;EAS_AF=0.4216;AMR_AF=0.4885;AFR_AF=0.8449;EUR_AF=0.3529;SAS_AF=0.5194;AA=C|||;VT=SNP
11	133495676	rs7127785	C	T	100	PASS	AC=1413;AF=0.282149;AN=5008;NS=2504;DP=20397;EAS_AF=0.1637;AMR_AF=0.3905;AFR_AF=0.4334;EUR_AF=0.2048;SAS_AF=0.2025;AA=c|||;VT=SNP
11	133495735	rs28605203	G	C	100	PASS	AC=1416;AF=0.282748;AN=5008;NS=2504;DP=20709;EAS_AF=0.1657;AMR_AF=0.3905;AFR_AF=0.4342;EUR_AF=0.2048;SAS_AF=0.2025;AA=g|||;VT=SNP
11	133495817	rs75109229	C	T	100	PASS	AC=278;AF=0.0555112;AN=5008;NS=2504;DP=18627;EAS_AF=0.0536;AMR_AF=0.0173;AFR_AF=0.0575;EUR_AF=0.0447;SAS_AF=0.093;AA=c|||;VT=SNP
11	133495905	rs60512520	T	C	100	PASS	AC=559;AF=0.111621;AN=5008;NS=2504;DP=16967;EAS_AF=0.0526;AMR_AF=0.0331;AFR_AF=0.261;EUR_AF=0.0467;SAS_AF=0.093;AA=t|||;VT=SNP
11	133496074	rs75676171	G	T	100	PASS	AC=277;AF=0.0553115;AN=5008;NS=2504;DP=20300;EAS_AF=0.0526;AMR_AF=0.0173;AFR_AF=0.0575;EUR_AF=0.0447;SAS_AF=0.093;AA=g|||;VT=SNP
11	133496335	rs35025295	G	A	100	PASS	AC=683;AF=0.136382;AN=5008;NS=2504;DP=17561;EAS_AF=0.2044;AMR_AF=0.0576;AFR_AF=0.0885;EUR_AF=0.1014;SAS_AF=0.2229;AA=G|||;VT=SNP
11	133496385	rs11223533	T	G	100	PASS	AC=3273;AF=0.653554;AN=5008;NS=2504;DP=18068;EAS_AF=0.5377;AMR_AF=0.5706;AFR_AF=0.9145;EUR_AF=0.4483;SAS_AF=0.6902;AA=t|||;VT=SNP
11	133496972	rs12365724	C	T	100	PASS	AC=683;AF=0.136382;AN=5008;NS=2504;DP=19448;EAS_AF=0.2044;AMR_AF=0.0562;AFR_AF=0.0893;EUR_AF=0.1014;SAS_AF=0.2229;AA=c|||;VT=SNP
11	133497043	rs149192094	A	G	100	PASS	AC=279;AF=0.0557109;AN=5008;NS=2504;DP=20105;EAS_AF=0.0526;AMR_AF=0.0173;AFR_AF=0.0582;EUR_AF=0.0447;SAS_AF=0.0941;AA=a|||;VT=SNP
11	133497296	rs4937803	A	G	100	PASS	AC=1413;AF=0.282149;AN=5008;NS=2504;DP=19410;EAS_AF=0.1647;AMR_AF=0.3905;AFR_AF=0.4334;EUR_AF=0.2048;SAS_AF=0.2014;AA=a|||;VT=SNP
11	133497739	rs118150193	G	C	100	PASS	AC=240;AF=0.0479233;AN=5008;NS=2504;DP=12941;EAS_AF=0.0526;AMR_AF=0.0173;AFR_AF=0.0287;EUR_AF=0.0447;SAS_AF=0.0941;AA=g|||;VT=SNP
11	133497776	rs10894714	A	G	100	PASS	AC=1413;AF=0.282149;AN=5008;NS=2504;DP=12504;EAS_AF=0.1647;AMR_AF=0.3905;AFR_AF=0.4334;EUR_AF=0.2048;SAS_AF=0.2014;AA=a|||;VT=SNP
11	133498105	rs55940646	G	A	100	PASS	AC=1321;AF=0.263778;AN=5008;NS=2504;DP=17747;EAS_AF=0.2569;AMR_AF=0.0965;AFR_AF=0.4047;EUR_AF=0.1481;SAS_AF=0.318;AA=-|||;VT=SNP
11	133498147	rs10894715	A	G	100	PASS	AC=2734;AF=0.545927;AN=5008;NS=2504;DP=18457;EAS_AF=0.4216;AMR_AF=0.487;AFR_AF=0.8381;EUR_AF=0.3529;SAS_AF=0.5194;AA=-|||;VT=SNP
11	133498239	rs10894716	A	G	100	PASS	AC=1414;AF=0.282348;AN=5008;NS=2504;DP=16426;EAS_AF=0.1647;AMR_AF=0.3905;AFR_AF=0.4334;EUR_AF=0.2048;SAS_AF=0.2025;AA=-|||;VT=SNP
11	133498297	rs147309073	G	A	100	PASS	AC=475;AF=0.0948482;AN=5008;NS=2504;DP=16574;EAS_AF=0.1161;AMR_AF=0.0807;AFR_AF=0.0295;EUR_AF=0.0954;SAS_AF=0.1708;AA=-|||;VT=SNP
11	133498409	rs11223535	T	C	100	PASS	AC=1023;AF=0.204273;AN=5008;NS=2504;DP=16163;EAS_AF=0.1518;AMR_AF=0.3012;AFR_AF=0.3548;EUR_AF=0.0547;SAS_AF=0.1401;AA=-|||;VT=SNP
11	133498450	rs10894717	G	A	100	PASS	AC=1299;AF=0.259385;AN=5008;NS=2504;DP=16142;EAS_AF=0.1647;AMR_AF=0.3228;AFR_AF=0.4251;EUR_AF=0.168;SAS_AF=0.182;AA=-|||;VT=SNP
11	133498456	rs11223536	C	T	100	PASS	AC=993;AF=0.198283;AN=5008;NS=2504;DP=16218;EAS_AF=0.1538;AMR_AF=0.2997;AFR_AF=0.3306;EUR_AF=0.0547;SAS_AF=0.1411;AA=-|||;VT=SNP
11	133498940	rs12574050	C	G	100	PASS	AC=475;AF=0.0948482;AN=5008;NS=2504;DP=15656;EAS_AF=0.1161;AMR_AF=0.0807;AFR_AF=0.0295;EUR_AF=0.0954;SAS_AF=0.1708;AA=-|||;VT=SNP
11	133499033	rs4937804	G	A	100	PASS	AC=1403;AF=0.280152;AN=5008;NS=2504;DP=15696;EAS_AF=0.1637;AMR_AF=0.389;AFR_AF=0.4274;EUR_AF=0.2048;SAS_AF=0.2014;AA=-|||;VT=SNP
11	133500036	rs143903406	A	G	100	PASS	AC=445;AF=0.0888578;AN=5008;NS=2504;DP=20964;EAS_AF=0.0823;AMR_AF=0.0836;AFR_AF=0.0303;EUR_AF=0.0984;SAS_AF=0.1687;AA=-|||;VT=SNP
11	133500293	rs184500821	C	A	100	PASS	AC=693;AF=0.138379;AN=5008;NS=2504;DP=22386;EAS_AF=0.2044;AMR_AF=0.0576;AFR_AF=0.0938;EUR_AF=0.1024;SAS_AF=0.2249;AA=-|||;VT=SNP
11	133500366	rs56237336	T	C	100	PASS	AC=1356;AF=0.270767;AN=5008;NS=2504;DP=20051;EAS_AF=0.1637;AMR_AF=0.3847;AFR_AF=0.3926;EUR_AF=0.2048;SAS_AF=0.2035;AA=-|||;VT=SNP
11	133500708	rs3134441	A	G	100	PASS	AC=910;AF=0.181709;AN=5008;NS=2504;DP=20220;EAS_AF=0.1687;AMR_AF=0.1081;AFR_AF=0.1997;EUR_AF=0.1451;SAS_AF=0.2607;AA=-|||;VT=SNP
11	133500726	rs12222376	G	A	100	PASS	AC=2758;AF=0.550719;AN=5008;NS=2504;DP=20136;EAS_AF=0.4206;AMR_AF=0.4899;AFR_AF=0.8464;EUR_AF=0.3618;SAS_AF=0.5225;AA=-|||;VT=SNP
11	133500848	rs55721319	T	A	100	PASS	AC=694;AF=0.138578;AN=5008;NS=2504;DP=19619;EAS_AF=0.2044;AMR_AF=0.0576;AFR_AF=0.0946;EUR_AF=0.1024;SAS_AF=0.2249;AA=t|||;VT=SNP
11	133501303	rs11601948	C	T	100	PASS	AC=694;AF=0.138578;AN=5008;NS=2504;DP=20878;EAS_AF=0.2044;AMR_AF=0.0576;AFR_AF=0.0946;EUR_AF=0.1024;SAS_AF=0.2249;AA=C|||;VT=SNP
11	133501703	rs113215234	A	G	100	PASS	AC=966;AF=0.192891;AN=5008;NS=2504;DP=20716;EAS_AF=0.1696;AMR_AF=0.1124;AFR_AF=0.239;EUR_AF=0.1451;SAS_AF=0.2607;AA=A|||;VT=SNP
11	133502492	rs3134440	G	C	100	PASS	AC=639;AF=0.127596;AN=5008;NS=2504;DP=15367;EAS_AF=0.1171;AMR_AF=0.0994;AFR_AF=0.1346;EUR_AF=0.1074;SAS_AF=0.1697;AA=C|||;VT=SNP
11	133502576	rs112625580	G	A	100	PASS	AC=690;AF=0.13778;AN=5008;NS=2504;DP=17873;EAS_AF=0.2024;AMR_AF=0.0576;AFR_AF=0.0946;EUR_AF=0.1024;SAS_AF=0.2229;AA=G|||;VT=SNP
11	133502670	rs3134536	T	C	100	PASS	AC=530;AF=0.105831;AN=5008;NS=2504;DP=18623;EAS_AF=0.1171;AMR_AF=0.0908;AFR_AF=0.0628;EUR_AF=0.0984;SAS_AF=0.1708;AA=T|||;VT=SNP
11	133503592	rs3134537	A	G	100	PASS	AC=532;AF=0.10623;AN=5008;NS=2504;DP=19543;EAS_AF=0.1171;AMR_AF=0.0922;AFR_AF=0.0643;EUR_AF=0.0974;SAS_AF=0.1708;AA=A|||;VT=SNP
11	133504469	rs12575830	G	C	100	PASS	AC=1070;AF=0.213658;AN=5008;NS=2504;DP=18382;EAS_AF=0.1508;AMR_AF=0.3084;AFR_AF=0.3865;EUR_AF=0.0547;SAS_AF=0.1411;AA=C|||;VT=SNP
11	133504713	rs12282011	C	A	100	PASS	AC=277;AF=0.0553115;AN=5008;NS=2504;DP=13780;EAS_AF=0.0119;AMR_AF=0.0735;AFR_AF=0.0023;EUR_AF=0.1511;SAS_AF=0.0603;AA=C|||;VT=SNP
11	133504948	rs12575883	G	A	100	PASS	AC=480;AF=0.0958466;AN=5008;NS=2504;DP=19087;EAS_AF=0.1171;AMR_AF=0.0865;AFR_AF=0.028;EUR_AF=0.0974;SAS_AF=0.1708;AA=G|||;VT=SNP
11	133505077	rs3134535	C	G	100	PASS	AC=3280;AF=0.654952;AN=5008;NS=2504;DP=18522;EAS_AF=0.5357;AMR_AF=0.5749;AFR_AF=0.9168;EUR_AF=0.4523;SAS_AF=0.6892;AA=G|||;VT=SNP
11	133505315	rs4603319	A	G	100	PASS	AC=994;AF=0.198482;AN=5008;NS=2504;DP=18755;EAS_AF=0.1508;AMR_AF=0.3012;AFR_AF=0.3328;EUR_AF=0.0547;SAS_AF=0.1411;AA=A|||;VT=SNP
11	133505509	rs2375252	T	C	100	PASS	AC=1028;AF=0.205272;AN=5008;NS=2504;DP=19621;EAS_AF=0.1508;AMR_AF=0.3012;AFR_AF=0.3585;EUR_AF=0.0547;SAS_AF=0.1411;AA=T|||;VT=SNP
11	133505582	rs3104215	G	C	100	PASS	AC=3275;AF=0.653954;AN=5008;NS=2504;DP=19380;EAS_AF=0.5347;AMR_AF=0.5749;AFR_AF=0.9153;EUR_AF=0.4523;SAS_AF=0.6871;AA=C|||;VT=SNP
11	133505893	rs115410762	C	T	100	PASS	AC=256;AF=0.0511182;AN=5008;NS=2504;DP=16756;EAS_AF=0.0516;AMR_AF=0.0101;AFR_AF=0.062;EUR_AF=0.0249;SAS_AF=0.092;AA=C|||;VT=SNP
11	133505919	rs1566015	C	T	100	PASS	AC=1069;AF=0.213458;AN=5008;NS=2504;DP=16581;EAS_AF=0.1508;AMR_AF=0.2997;AFR_AF=0.3903;EUR_AF=0.0547;SAS_AF=0.1411;AA=C|||;VT=SNP
11	133507036	rs2132490	G	A	100	PASS	AC=1039;AF=0.207468;AN=5008;NS=2504;DP=15526;EAS_AF=0.1508;AMR_AF=0.3012;AFR_AF=0.3487;EUR_AF=0.0547;SAS_AF=0.1656;AA=G|||;VT=SNP
11	133507330	rs2173000	C	T	100	PASS	AC=494;AF=0.0986422;AN=5008;NS=2504;DP=19034;EAS_AF=0.119;AMR_AF=0.0879;AFR_AF=0.0348;EUR_AF=0.0974;SAS_AF=0.1728;AA=C|||;VT=SNP
11	133507581	rs6590722	G	A	100	PASS	AC=1410;AF=0.28155;AN=5008;NS=2504;DP=17755;EAS_AF=0.1627;AMR_AF=0.3847;AFR_AF=0.4327;EUR_AF=0.2058;SAS_AF=0.2045;AA=G|||;VT=SNP
11	133507596	rs3134533	T	C	100	PASS	AC=768;AF=0.153355;AN=5008;NS=2504;DP=17776;EAS_AF=0.1687;AMR_AF=0.0994;AFR_AF=0.1112;EUR_AF=0.1223;SAS_AF=0.2648;AA=T|||;VT=SNP
11	133509056	rs4937805	C	T	100	PASS	AC=1096;AF=0.21885;AN=5008;NS=2504;DP=18920;EAS_AF=0.1508;AMR_AF=0.3055;AFR_AF=0.4047;EUR_AF=0.0547;SAS_AF=0.1452;AA=C|||;VT=SNP
11	133509759	rs3104216	C	T	100	PASS	AC=3289;AF=0.656749;AN=5008;NS=2504;DP=18067;EAS_AF=0.5536;AMR_AF=0.5735;AFR_AF=0.9145;EUR_AF=0.4483;SAS_AF=0.6881;AA=T|||;VT=SNP
11	133510607	rs11223538	T	A	100	PASS	AC=321;AF=0.0640974;AN=5008;NS=2504;DP=10073;EAS_AF=0.0119;AMR_AF=0.0793;AFR_AF=0.028;EUR_AF=0.1521;SAS_AF=0.0654;AA=T|||;VT=SNP
11	133516999	rs12365329	T	C	100	PASS	AC=719;AF=0.14357;AN=5008;NS=2504;DP=14762;EAS_AF=0.2133;AMR_AF=0.0648;AFR_AF=0.1316;EUR_AF=0.1024;SAS_AF=0.1861;AA=C|||;VT=SNP
11	133517252	rs9704138	A	G	100	PASS	AC=2984;AF=0.595847;AN=5008;NS=2504;DP=14097;EAS_AF=0.501;AMR_AF=0.5591;AFR_AF=0.8215;EUR_AF=0.4284;SAS_AF=0.5869;AA=G|||;VT=SNP
11	133517452	rs12364129	C	G	100	PASS	AC=722;AF=0.144169;AN=5008;NS=2504;DP=14344;EAS_AF=0.2133;AMR_AF=0.0648;AFR_AF=0.1339;EUR_AF=0.1024;SAS_AF=0.1861;AA=C|||;VT=SNP
11	133518069	rs9645677	A	G	100	PASS	AC=724;AF=0.144569;AN=5008;NS=2504;DP=18636;EAS_AF=0.2212;AMR_AF=0.0648;AFR_AF=0.1437;EUR_AF=0.0845;SAS_AF=0.1851;AA=G|||;VT=SNP
11	133518136	rs7127195	C	T	100	PASS	AC=3791;AF=0.756989;AN=5008;NS=2504;DP=18598;EAS_AF=0.6518;AMR_AF=0.8516;AFR_AF=0.8306;EUR_AF=0.8181;SAS_AF=0.636;AA=C|||;VT=SNP
11	133518509	rs9645678	G	C	100	PASS	AC=657;AF=0.13119;AN=5008;NS=2504;DP=19522;EAS_AF=0.2212;AMR_AF=0.0591;AFR_AF=0.0961;EUR_AF=0.0845;SAS_AF=0.1851;AA=G|||;VT=SNP
11	133518562	rs7128036	G	T	100	PASS	AC=2291;AF=0.457468;AN=5008;NS=2504;DP=19267;EAS_AF=0.3819;AMR_AF=0.4597;AFR_AF=0.6626;EUR_AF=0.3111;SAS_AF=0.407;AA=T|||;VT=SNP
11	133518725	rs7127986	C	T	100	PASS	AC=986;AF=0.196885;AN=5008;NS=2504;DP=17431;EAS_AF=0.2262;AMR_AF=0.1354;AFR_AF=0.1399;EUR_AF=0.2366;SAS_AF=0.2464;AA=T|||;VT=SNP
11	133519174	rs737316	T	C	100	PASS	AC=4316;AF=0.861821;AN=5008;NS=2504;DP=14501;EAS_AF=0.873;AMR_AF=0.8934;AFR_AF=0.8608;EUR_AF=0.8668;SAS_AF=0.8241;AA=C|||;VT=SNP
11	133519643	rs11223542	G	T	100	PASS	AC=643;AF=0.128395;AN=5008;NS=2504;DP=19213;EAS_AF=0.2143;AMR_AF=0.0576;AFR_AF=0.0915;EUR_AF=0.0845;SAS_AF=0.1851;AA=G|||;VT=SNP
11	133519930	rs4614467	A	T	100	PASS	AC=2270;AF=0.453275;AN=5008;NS=2504;DP=21763;EAS_AF=0.37;AMR_AF=0.4049;AFR_AF=0.6369;EUR_AF=0.3231;SAS_AF=0.4591;AA=A|||;VT=SNP
11	133519980	rs903814	G	T	100	PASS	AC=3597;AF=0.718251;AN=5008;NS=2504;DP=18906;EAS_AF=0.6468;AMR_AF=0.8429;AFR_AF=0.6891;EUR_AF=0.8171;SAS_AF=0.6411;AA=G|||;VT=SNP
11	133520207	rs2279694	T	C	100	PASS	AC=2683;AF=0.535743;AN=5008;NS=2504;DP=20940;EAS_AF=0.6637;AMR_AF=0.5187;AFR_AF=0.382;EUR_AF=0.6501;SAS_AF=0.5061;AA=C|||;VT=SNP
11	133520260	rs2047296	C	G	100	PASS	AC=4517;AF=0.901957;AN=5008;NS=2504;DP=20986;EAS_AF=0.873;AMR_AF=0.9164;AFR_AF=0.9705;EUR_AF=0.9026;SAS_AF=0.8282;AA=G|||;VT=SNP
11	133520492	rs113563229	C	G	100	PASS	AC=279;AF=0.0557109;AN=5008;NS=2504;DP=19072;EAS_AF=0.0536;AMR_AF=0.0086;AFR_AF=0.0749;EUR_AF=0.0219;SAS_AF=0.1002;AA=C|||;VT=SNP
11	133520757	rs11223543	C	T	100	PASS	AC=1083;AF=0.216254;AN=5008;NS=2504;DP=18409;EAS_AF=0.1438;AMR_AF=0.3084;AFR_AF=0.3487;EUR_AF=0.1034;SAS_AF=0.1626;AA=G|||;VT=SNP
11	133520996	rs7109463	A	C	100	PASS	AC=893;AF=0.178315;AN=5008;NS=2504;DP=20092;EAS_AF=0.2183;AMR_AF=0.0735;AFR_AF=0.2852;EUR_AF=0.0765;SAS_AF=0.1718;AA=C|||;VT=SNP
11	133520999	rs7109808	G	C	100	PASS	AC=892;AF=0.178115;AN=5008;NS=2504;DP=20110;EAS_AF=0.2173;AMR_AF=0.0735;AFR_AF=0.2852;EUR_AF=0.0765;SAS_AF=0.1718;AA=C|||;VT=SNP
11	133521169	rs111501346	G	A	100	PASS	AC=351;AF=0.0700879;AN=5008;NS=2504;DP=16714;EAS_AF=0.0526;AMR_AF=0.0144;AFR_AF=0.1316;EUR_AF=0.0219;SAS_AF=0.0941;AA=G|||;VT=SNP
11	133521396	rs7110106	C	T	100	PASS	AC=953;AF=0.190296;AN=5008;NS=2504;DP=20471;EAS_AF=0.2183;AMR_AF=0.0793;AFR_AF=0.323;EUR_AF=0.0825;SAS_AF=0.1718;AA=T|||;VT=SNP
11	133521620	rs10894722	G	A	100	PASS	AC=971;AF=0.19389;AN=5008;NS=2504;DP=21631;EAS_AF=0.2361;AMR_AF=0.0793;AFR_AF=0.323;EUR_AF=0.0805;SAS_AF=0.1738;AA=G|||;VT=SNP
11	133521666	rs11223544	C	A	100	PASS	AC=230;AF=0.0459265;AN=5008;NS=2504;DP=20077;EAS_AF=0.0129;AMR_AF=0.0576;AFR_AF=0.0015;EUR_AF=0.1272;SAS_AF=0.0481;AA=C|||;VT=SNP
11	133521772	rs10791302	A	G	100	PASS	AC=1784;AF=0.35623;AN=5008;NS=2504;DP=19672;EAS_AF=0.4355;AMR_AF=0.4524;AFR_AF=0.0847;EUR_AF=0.5924;SAS_AF=0.3303;AA=A|||;VT=SNP
11	133521881	rs35613296	C	A	100	PASS	AC=1086;AF=0.216853;AN=5008;NS=2504;DP=18907;EAS_AF=0.2371;AMR_AF=0.0908;AFR_AF=0.3964;EUR_AF=0.0964;SAS_AF=0.1667;AA=A|||;VT=SNP
11	133522026	rs61911540	C	G	100	PASS	AC=555;AF=0.110823;AN=5008;NS=2504;DP=19547;EAS_AF=0.1131;AMR_AF=0.2867;AFR_AF=0.0068;EUR_AF=0.0815;SAS_AF=0.1544;AA=C|||;VT=SNP
11	133522251	rs75554117	A	G	100	PASS	AC=498;AF=0.0994409;AN=5008;NS=2504;DP=15621;EAS_AF=0.2758;AMR_AF=0.0259;AFR_AF=0.0348;EUR_AF=0.0408;SAS_AF=0.1176;AA=A|||;VT=SNP
11	133522263	rs75255906	T	C	100	PASS	AC=460;AF=0.091853;AN=5008;NS=2504;DP=15120;EAS_AF=0.2718;AMR_AF=0.0245;AFR_AF=0.0129;EUR_AF=0.0388;SAS_AF=0.1155;AA=T|||;VT=SNP
11	133522510	rs55754446	A	C	100	PASS	AC=274;AF=0.0547125;AN=5008;NS=2504;DP=18610;EAS_AF=0.0308;AMR_AF=0.0951;AFR_AF=0.0061;EUR_AF=0.1372;SAS_AF=0.0317;AA=A|||;VT=SNP
11	133522904	rs753300	G	T	100	PASS	AC=1776;AF=0.354633;AN=5008;NS=2504;DP=12716;EAS_AF=0.4683;AMR_AF=0.5043;AFR_AF=0.1399;EUR_AF=0.4095;SAS_AF=0.365;AA=G|||;VT=SNP
11	133523966	rs1126295	C	G	100	PASS	AC=3342;AF=0.667332;AN=5008;NS=2504;DP=19879;EAS_AF=0.6329;AMR_AF=0.8256;AFR_AF=0.677;EUR_AF=0.6819;SAS_AF=0.5624;AA=C|||;VT=SNP
11	133524201	rs1126296	C	T	100	PASS	AC=3534;AF=0.705671;AN=5008;NS=2504;DP=17717;EAS_AF=0.6319;AMR_AF=0.83;AFR_AF=0.8238;EUR_AF=0.6799;SAS_AF=0.5603;AA=C|||;VT=SNP
11	133524393	rs4937808	C	A	100	PASS	AC=3536;AF=0.70607;AN=5008;NS=2504;DP=17734;EAS_AF=0.631;AMR_AF=0.8314;AFR_AF=0.8245;EUR_AF=0.6779;SAS_AF=0.5634;AA=C|||;VT=SNP
11	133525233	rs58755028	G	A	100	PASS	AC=1215;AF=0.242612;AN=5008;NS=2504;DP=18385;EAS_AF=0.0109;AMR_AF=0.2305;AFR_AF=0.5507;EUR_AF=0.2753;SAS_AF=0.0399;AA=A|||;VT=SNP
11	133525331	rs55952723	G	T	100	PASS	AC=1216;AF=0.242812;AN=5008;NS=2504;DP=17696;EAS_AF=0.0109;AMR_AF=0.2262;AFR_AF=0.556;EUR_AF=0.2724;SAS_AF=0.0399;AA=G|||;VT=SNP
11	133525963	rs924110	C	T	100	PASS	AC=4154;AF=0.829473;AN=5008;NS=2504;DP=19495;EAS_AF=0.8323;AMR_AF=0.8862;AFR_AF=0.9796;EUR_AF=0.7495;SAS_AF=0.6656;AA=t|||;VT=SNP
11	133527979	rs10750538	A	C	100	PASS	AC=4163;AF=0.83127;AN=5008;NS=2504;DP=14126;EAS_AF=0.8333;AMR_AF=0.8876;AFR_AF=0.9803;EUR_AF=0.7505;SAS_AF=0.6708;AA=a|||;VT=SNP
11	133528521	rs12277713	T	C	100	PASS	AC=2182;AF=0.435703;AN=5008;NS=2504;DP=9274;EAS_AF=0.6151;AMR_AF=0.5101;AFR_AF=0.1263;EUR_AF=0.4712;SAS_AF=0.5798;AA=T|||;VT=SNP
11	133528831	rs10894723	C	T	100	PASS	AC=2152;AF=0.429712;AN=5008;NS=2504;DP=16371;EAS_AF=0.6131;AMR_AF=0.4986;AFR_AF=0.1248;EUR_AF=0.4573;SAS_AF=0.5757;AA=C|||;VT=SNP
11	133530847	rs6590724	C	T	100	PASS	AC=1370;AF=0.273562;AN=5008;NS=2504;DP=19637;EAS_AF=0.2014;AMR_AF=0.0994;AFR_AF=0.6725;EUR_AF=0.0736;SAS_AF=0.138;AA=T|||;VT=SNP
11	133531628	rs10732252	G	A	100	PASS	AC=4145;AF=0.827676;AN=5008;NS=2504;DP=18659;EAS_AF=0.8294;AMR_AF=0.8876;AFR_AF=0.9871;EUR_AF=0.7505;SAS_AF=0.6472;AA=A|||;VT=SNP
11	133531999	rs10791303	T	C	100	PASS	AC=2243;AF=0.447883;AN=5008;NS=2504;DP=16749;EAS_AF=0.2956;AMR_AF=0.5216;AFR_AF=0.6059;EUR_AF=0.3728;SAS_AF=0.4162;AA=C|||;VT=SNP
11	133534203	rs6590725	T	C	100	PASS	AC=3675;AF=0.733826;AN=5008;NS=2504;DP=19792;EAS_AF=0.631;AMR_AF=0.8573;AFR_AF=0.9297;EUR_AF=0.6779;SAS_AF=0.545;AA=C|||;VT=SNP
11	133534918	rs6590726	C	A	100	PASS	AC=1649;AF=0.329273;AN=5008;NS=2504;DP=10837;EAS_AF=0.3363;AMR_AF=0.3588;AFR_AF=0.4887;EUR_AF=0.3151;SAS_AF=0.1002;AA=C|||;VT=SNP
11	133536860	rs66724730	C	G	100	PASS	AC=695;AF=0.138778;AN=5008;NS=2504;DP=24221;EAS_AF=0.2083;AMR_AF=0.0375;AFR_AF=0.2247;EUR_AF=0.0656;SAS_AF=0.0982;AA=C|||;VT=SNP
11	133539132	rs7933451	C	G	100	PASS	AC=1782;AF=0.355831;AN=5008;NS=2504;DP=17055;EAS_AF=0.2113;AMR_AF=0.268;AFR_AF=0.6626;EUR_AF=0.3678;SAS_AF=0.1401;AA=C|||;VT=SNP
11	133539657	rs903815	A	G	100	PASS	AC=1625;AF=0.324481;AN=5008;NS=2504;DP=19322;EAS_AF=0.3185;AMR_AF=0.5331;AFR_AF=0.0711;EUR_AF=0.3767;SAS_AF=0.4714;AA=A|||;VT=SNP
11	133540592	rs7116186	C	T	100	PASS	AC=1455;AF=0.290535;AN=5008;NS=2504;DP=16692;EAS_AF=0.2282;AMR_AF=0.232;AFR_AF=0.4357;EUR_AF=0.3668;SAS_AF=0.1217;AA=C|||;VT=SNP
11	133540722	rs11223553	A	G	100	PASS	AC=755;AF=0.150759;AN=5008;NS=2504;DP=18191;EAS_AF=0.2212;AMR_AF=0.0447;AFR_AF=0.2678;EUR_AF=0.0676;SAS_AF=0.0808;AA=A|||;VT=SNP
11	133544855	rs2132487	T	G	100	PASS	AC=3464;AF=0.691693;AN=5008;NS=2504;DP=19233;EAS_AF=0.5337;AMR_AF=0.8084;AFR_AF=0.7738;EUR_AF=0.7425;SAS_AF=0.6084;AA=G|||;VT=SNP
11	133545495	rs61911544	G	A	100	PASS	AC=716;AF=0.142971;AN=5008;NS=2504;DP=16314;EAS_AF=0.0099;AMR_AF=0.2003;AFR_AF=0.171;EUR_AF=0.2982;SAS_AF=0.0419;AA=g|||;VT=SNP
11	133547685	rs1496244	A	G	100	PASS	AC=1343;AF=0.268171;AN=5008;NS=2504;DP=19135;EAS_AF=0.2103;AMR_AF=0.2406;AFR_AF=0.3222;EUR_AF=0.3966;SAS_AF=0.1421;AA=A|||;VT=SNP
11	133547856	rs7483343	A	G	100	PASS	AC=1716;AF=0.342652;AN=5008;NS=2504;DP=17954;EAS_AF=0.2103;AMR_AF=0.2651;AFR_AF=0.5908;EUR_AF=0.3976;SAS_AF=0.1421;AA=A|||;VT=SNP
11	133547942	rs10894724	T	G	100	PASS	AC=3403;AF=0.679513;AN=5008;NS=2504;DP=16681;EAS_AF=0.5288;AMR_AF=0.8012;AFR_AF=0.739;EUR_AF=0.7406;SAS_AF=0.6053;AA=G|||;VT=SNP
11	133548061	rs1496246	A	G	100	PASS	AC=2115;AF=0.422324;AN=5008;NS=2504;DP=18242;EAS_AF=0.3214;AMR_AF=0.5764;AFR_AF=0.4213;EUR_AF=0.3658;SAS_AF=0.4765;AA=A|||;VT=SNP
11	133548873	rs10750539	G	A	100	PASS	AC=1624;AF=0.324281;AN=5008;NS=2504;DP=20853;EAS_AF=0.3135;AMR_AF=0.5231;AFR_AF=0.115;EUR_AF=0.34;SAS_AF=0.4611;AA=G|||;VT=SNP
11	133550073	rs73035002	C	G	100	PASS	AC=398;AF=0.0794728;AN=5008;NS=2504;DP=17718;EAS_AF=0.1022;AMR_AF=0.2867;AFR_AF=0.0038;EUR_AF=0.0129;SAS_AF=0.0798;AA=C|||;VT=SNP
11	133555552	rs7948542	A	T	100	PASS	AC=1718;AF=0.343051;AN=5008;NS=2504;DP=17879;EAS_AF=0.0833;AMR_AF=0.3141;AFR_AF=0.6392;EUR_AF=0.4583;SAS_AF=0.1125;AA=T|||;VT=SNP
11	133559540	rs4550237	A	G	100	PASS	AC=3178;AF=0.634585;AN=5008;NS=2504;DP=13141;EAS_AF=0.3829;AMR_AF=0.7968;AFR_AF=0.7852;EUR_AF=0.6421;SAS_AF=0.5675;AA=-|||;VT=SNP
11	133559721	rs4937814	G	C	100	PASS	AC=1082;AF=0.216054;AN=5008;NS=2504;DP=15296;EAS_AF=0.1736;AMR_AF=0.4597;AFR_AF=0.0159;EUR_AF=0.161;SAS_AF=0.4141;AA=G|||;VT=SNP
11	133560628	rs11820612	T	C	100	PASS	AC=968;AF=0.193291;AN=5008;NS=2504;DP=16971;EAS_AF=0.0099;AMR_AF=0.2147;AFR_AF=0.3661;EUR_AF=0.2873;SAS_AF=0.0368;AA=T|||;VT=SNP
11	133561399	rs11223560	G	A	100	PASS	AC=2495;AF=0.498203;AN=5008;NS=2504;DP=15307;EAS_AF=0.623;AMR_AF=0.3646;AFR_AF=0.4123;EUR_AF=0.6163;SAS_AF=0.4591;AA=A|||;VT=SNP
11	133562521	rs6590727	G	A	100	PASS	AC=4587;AF=0.915935;AN=5008;NS=2504;DP=18591;EAS_AF=0.9444;AMR_AF=0.9035;AFR_AF=0.9909;EUR_AF=0.8002;SAS_AF=0.9131;AA=A|||;VT=SNP
11	133562724	rs11223561	A	C	100	PASS	AC=1460;AF=0.291534;AN=5008;NS=2504;DP=16367;EAS_AF=0.2986;AMR_AF=0.4885;AFR_AF=0.1467;EUR_AF=0.1839;SAS_AF=0.4509;AA=A|||;VT=SNP
11	133563087	rs10894726	T	G	100	PASS	AC=1954;AF=0.390176;AN=5008;NS=2504;DP=12348;EAS_AF=0.3145;AMR_AF=0.5259;AFR_AF=0.4834;EUR_AF=0.1918;SAS_AF=0.4499;AA=T|||;VT=SNP
11	133563309	rs713279	C	A	100	PASS	AC=1448;AF=0.289137;AN=5008;NS=2504;DP=15146;EAS_AF=0.2976;AMR_AF=0.4827;AFR_AF=0.146;EUR_AF=0.1809;SAS_AF=0.4479;AA=C|||;VT=SNP
11	133563491	rs713278	G	A	100	PASS	AC=1063;AF=0.21226;AN=5008;NS=2504;DP=20139;EAS_AF=0.4673;AMR_AF=0.0836;AFR_AF=0.2322;EUR_AF=0.1004;SAS_AF=0.1288;AA=G|||;VT=SNP
11	133564635	rs10894727	T	C	100	PASS	AC=3342;AF=0.667332;AN=5008;NS=2504;DP=19266;EAS_AF=0.9196;AMR_AF=0.6801;AFR_AF=0.4032;EUR_AF=0.5288;SAS_AF=0.8978;AA=T|||;VT=SNP
11	133564874	rs11223562	T	C	100	PASS	AC=1459;AF=0.291334;AN=5008;NS=2504;DP=18669;EAS_AF=0.2986;AMR_AF=0.4885;AFR_AF=0.1475;EUR_AF=0.1859;SAS_AF=0.4468;AA=T|||;VT=SNP
11	133566614	rs4936202	A	G	100	PASS	AC=4618;AF=0.922125;AN=5008;NS=2504;DP=18874;EAS_AF=0.9454;AMR_AF=0.9049;AFR_AF=0.9917;EUR_AF=0.8101;SAS_AF=0.9315;AA=a|||;VT=SNP
11	133566985	rs4397868	C	T	100	PASS	AC=4604;AF=0.919329;AN=5008;NS=2504;DP=19809;EAS_AF=0.9425;AMR_AF=0.8991;AFR_AF=0.9894;EUR_AF=0.8082;SAS_AF=0.9294;AA=T|||;VT=SNP
11	133569828	rs10894728	T	C	100	PASS	AC=3722;AF=0.743211;AN=5008;NS=2504;DP=19424;EAS_AF=0.9345;AMR_AF=0.7104;AFR_AF=0.6657;EUR_AF=0.5288;SAS_AF=0.8947;AA=C|||;VT=SNP
11	133570606	rs7125406	G	T	100	PASS	AC=1053;AF=0.210264;AN=5008;NS=2504;DP=16579;EAS_AF=0.4663;AMR_AF=0.085;AFR_AF=0.2269;EUR_AF=0.1034;SAS_AF=0.1227;AA=G|||;VT=SNP
11	133570694	rs1353468	A	G	100	PASS	AC=3837;AF=0.766174;AN=5008;NS=2504;DP=19457;EAS_AF=0.9306;AMR_AF=0.7118;AFR_AF=0.7542;EUR_AF=0.5298;SAS_AF=0.8947;AA=G|||;VT=SNP
11	133571291	rs4937815	G	T	100	PASS	AC=4576;AF=0.913738;AN=5008;NS=2504;DP=19293;EAS_AF=0.9385;AMR_AF=0.9035;AFR_AF=0.9909;EUR_AF=0.7992;SAS_AF=0.909;AA=T|||;VT=SNP
11	133571295	rs4937816	C	T	100	PASS	AC=1885;AF=0.376398;AN=5008;NS=2504;DP=19247;EAS_AF=0.6171;AMR_AF=0.196;AFR_AF=0.2874;EUR_AF=0.334;SAS_AF=0.4202;AA=C|||;VT=SNP
11	133572794	rs55786149	G	A	100	PASS	AC=1832;AF=0.365815;AN=5008;NS=2504;DP=17582;EAS_AF=0.6181;AMR_AF=0.1945;AFR_AF=0.2481;EUR_AF=0.333;SAS_AF=0.4202;AA=C|||;VT=SNP
11	133574128	rs2375251	A	G	100	PASS	AC=4714;AF=0.941294;AN=5008;NS=2504;DP=17488;EAS_AF=0.9444;AMR_AF=0.9395;AFR_AF=0.9932;EUR_AF=0.8926;SAS_AF=0.9192;AA=G|||;VT=SNP
11	133574298	rs4937817	C	G	100	PASS	AC=2205;AF=0.440296;AN=5008;NS=2504;DP=19937;EAS_AF=0.3036;AMR_AF=0.7003;AFR_AF=0.2935;EUR_AF=0.5487;SAS_AF=0.4836;AA=C|||;VT=SNP
11	133575300	rs4245123	C	T	100	PASS	AC=3439;AF=0.686701;AN=5008;NS=2504;DP=15342;EAS_AF=0.5298;AMR_AF=0.7983;AFR_AF=0.6838;EUR_AF=0.66;SAS_AF=0.8006;AA=T|||;VT=SNP
11	133575365	rs79876406	C	T	100	PASS	AC=1342;AF=0.267971;AN=5008;NS=2504;DP=16783;EAS_AF=0.2173;AMR_AF=0.2248;AFR_AF=0.3313;EUR_AF=0.339;SAS_AF=0.1922;AA=C|||;VT=SNP
11	133575366	rs77218080	A	G	100	PASS	AC=1347;AF=0.26897;AN=5008;NS=2504;DP=16748;EAS_AF=0.2183;AMR_AF=0.2262;AFR_AF=0.3321;EUR_AF=0.341;SAS_AF=0.1922;AA=G|||;VT=SNP
11	133578690	rs75323470	A	C	100	PASS	AC=1104;AF=0.220447;AN=5008;NS=2504;DP=19115;EAS_AF=0.1984;AMR_AF=0.2622;AFR_AF=0.4092;EUR_AF=0.0944;SAS_AF=0.0879;AA=c|||;VT=SNP
11	133580348	rs112722782	A	G	100	PASS	AC=257;AF=0.0513179;AN=5008;NS=2504;DP=20356;EAS_AF=0.0446;AMR_AF=0.0288;AFR_AF=0.0764;EUR_AF=0.0378;SAS_AF=0.0542;AA=A|||;VT=SNP
11	133580426	rs10791306	C	T	100	PASS	AC=1177;AF=0.235024;AN=5008;NS=2504;DP=20898;EAS_AF=0.1121;AMR_AF=0.232;AFR_AF=0.0809;EUR_AF=0.4483;SAS_AF=0.3528;AA=C|||;VT=SNP
11	133580553	rs10791307	G	T	100	PASS	AC=1187;AF=0.237021;AN=5008;NS=2504;DP=22903;EAS_AF=0.1101;AMR_AF=0.2349;AFR_AF=0.0809;EUR_AF=0.4483;SAS_AF=0.363;AA=T|||;VT=SNP
11	133581150	rs11826935	T	C	100	PASS	AC=1189;AF=0.23742;AN=5008;NS=2504;DP=18971;EAS_AF=0.1141;AMR_AF=0.2349;AFR_AF=0.0802;EUR_AF=0.4473;SAS_AF=0.363;AA=T|||;VT=SNP
11	133581703	rs4937819	G	A	100	PASS	AC=897;AF=0.179113;AN=5008;NS=2504;DP=17324;EAS_AF=0.1062;AMR_AF=0.3674;AFR_AF=0.3192;EUR_AF=0.0656;SAS_AF=0.0481;AA=G|||;VT=SNP
11	133581726	rs12791420	A	T	100	PASS	AC=1187;AF=0.237021;AN=5008;NS=2504;DP=17049;EAS_AF=0.1121;AMR_AF=0.2349;AFR_AF=0.0809;EUR_AF=0.4463;SAS_AF=0.363;AA=T|||;VT=SNP
11	133582018	rs10894729	A	G	100	PASS	AC=1209;AF=0.241414;AN=5008;NS=2504;DP=17657;EAS_AF=0.1141;AMR_AF=0.2435;AFR_AF=0.0809;EUR_AF=0.4513;SAS_AF=0.3722;AA=G|||;VT=SNP
11	133582155	rs10894730	C	T	100	PASS	AC=1204;AF=0.240415;AN=5008;NS=2504;DP=20288;EAS_AF=0.1121;AMR_AF=0.2435;AFR_AF=0.0809;EUR_AF=0.4483;SAS_AF=0.3722;AA=C|||;VT=SNP
11	133582192	rs10894731	G	T	100	PASS	AC=1181;AF=0.235823;AN=5008;NS=2504;DP=21225;EAS_AF=0.1121;AMR_AF=0.2305;AFR_AF=0.0794;EUR_AF=0.4354;SAS_AF=0.3732;AA=T|||;VT=SNP
11	133582222	rs4936203	G	A	100	PASS	AC=1075;AF=0.214657;AN=5008;NS=2504;DP=20747;EAS_AF=0.1042;AMR_AF=0.3876;AFR_AF=0.4455;EUR_AF=0.0646;SAS_AF=0.0481;AA=G|||;VT=SNP
11	133583495	rs11223565	A	G	100	PASS	AC=314;AF=0.0626997;AN=5008;NS=2504;DP=19905;EAS_AF=0.0079;AMR_AF=0.0735;AFR_AF=0.0151;EUR_AF=0.161;SAS_AF=0.0746;AA=A|||;VT=SNP
11	133583995	rs60971512	C	T	100	PASS	AC=881;AF=0.175919;AN=5008;NS=2504;DP=18233;EAS_AF=0.4425;AMR_AF=0.072;AFR_AF=0.0726;EUR_AF=0.0944;SAS_AF=0.1984;AA=C|||;VT=SNP
11	133584166	rs10894732	A	C	100	PASS	AC=2367;AF=0.472644;AN=5008;NS=2504;DP=19530;EAS_AF=0.3929;AMR_AF=0.6427;AFR_AF=0.4947;EUR_AF=0.5089;SAS_AF=0.3671;AA=C|||;VT=SNP
11	133584181	rs10894733	G	A	100	PASS	AC=1187;AF=0.237021;AN=5008;NS=2504;DP=19653;EAS_AF=0.3502;AMR_AF=0.3847;AFR_AF=0.0711;EUR_AF=0.2167;SAS_AF=0.2607;AA=G|||;VT=SNP
11	133584361	rs7478695	C	T	100	PASS	AC=437;AF=0.0872604;AN=5008;NS=2504;DP=20868;EAS_AF=0.0794;AMR_AF=0.1873;AFR_AF=0.0318;EUR_AF=0.0417;SAS_AF=0.1462;AA=C|||;VT=SNP
11	133584482	rs55834955	C	T	100	PASS	AC=557;AF=0.111222;AN=5008;NS=2504;DP=20417;EAS_AF=0.0119;AMR_AF=0.0346;AFR_AF=0.3116;EUR_AF=0.0139;SAS_AF=0.0971;AA=C|||;VT=SNP
11	133584530	rs1079304	C	A	100	PASS	AC=835;AF=0.166733;AN=5008;NS=2504;DP=19908;EAS_AF=0.1101;AMR_AF=0.402;AFR_AF=0.0446;EUR_AF=0.2664;SAS_AF=0.1207;AA=C|||;VT=SNP
11	133584626	rs1079305	A	G	100	PASS	AC=962;AF=0.192093;AN=5008;NS=2504;DP=16760;EAS_AF=0.1558;AMR_AF=0.2291;AFR_AF=0.2519;EUR_AF=0.172;SAS_AF=0.1431;AA=A|||;VT=SNP
11	133585530	rs1039090	A	T	100	PASS	AC=2267;AF=0.452676;AN=5008;NS=2504;DP=17627;EAS_AF=0.2014;AMR_AF=0.3934;AFR_AF=0.7262;EUR_AF=0.3986;SAS_AF=0.4397;AA=T|||;VT=SNP
11	133585590	rs4937820	G	T	100	PASS	AC=1335;AF=0.266573;AN=5008;NS=2504;DP=18297;EAS_AF=0.3512;AMR_AF=0.4769;AFR_AF=0.084;EUR_AF=0.3529;SAS_AF=0.1881;AA=G|||;VT=SNP
11	133586336	rs10894734	C	T	100	PASS	AC=391;AF=0.0780751;AN=5008;NS=2504;DP=19238;EAS_AF=0.0258;AMR_AF=0.0648;AFR_AF=0.0651;EUR_AF=0.1412;SAS_AF=0.0941;AA=C|||;VT=SNP
11	133586650	rs10894735	G	A	100	PASS	AC=546;AF=0.109026;AN=5008;NS=2504;DP=19784;EAS_AF=0.0903;AMR_AF=0.1988;AFR_AF=0.0061;EUR_AF=0.168;SAS_AF=0.1431;AA=G|||;VT=SNP
11	133587167	rs11223567	G	A	100	PASS	AC=390;AF=0.0778754;AN=5008;NS=2504;DP=20977;EAS_AF=0.0258;AMR_AF=0.0648;AFR_AF=0.0651;EUR_AF=0.1402;SAS_AF=0.0941;AA=A|||;VT=SNP
11	133587360	rs4937821	C	G	100	PASS	AC=3199;AF=0.638778;AN=5008;NS=2504;DP=19970;EAS_AF=0.5427;AMR_AF=0.8112;AFR_AF=0.6974;EUR_AF=0.6272;SAS_AF=0.5481;AA=G|||;VT=SNP
11	133587477	rs11223568	G	A	100	PASS	AC=542;AF=0.108227;AN=5008;NS=2504;DP=21025;EAS_AF=0.0893;AMR_AF=0.2003;AFR_AF=0.0061;EUR_AF=0.167;SAS_AF=0.1401;AA=g|||;VT=SNP
11	133587552	rs11223569	G	A	100	PASS	AC=544;AF=0.108626;AN=5008;NS=2504;DP=20612;EAS_AF=0.0893;AMR_AF=0.2003;AFR_AF=0.0061;EUR_AF=0.169;SAS_AF=0.1401;AA=G|||;VT=SNP
11	133587983	rs903817	C	T	100	PASS	AC=2795;AF=0.558107;AN=5008;NS=2504;DP=16988;EAS_AF=0.4603;AMR_AF=0.6628;AFR_AF=0.5923;EUR_AF=0.5905;SAS_AF=0.5051;AA=T|||;VT=SNP
11	133588418	rs4936204	G	A	100	PASS	AC=1433;AF=0.286142;AN=5008;NS=2504;DP=17565;EAS_AF=0.2996;AMR_AF=0.2939;AFR_AF=0.2284;EUR_AF=0.2724;SAS_AF=0.3589;AA=A|||;VT=SNP
11	133588430	rs10894736	C	T	100	PASS	AC=892;AF=0.178115;AN=5008;NS=2504;DP=17765;EAS_AF=0.2788;AMR_AF=0.1354;AFR_AF=0.0855;EUR_AF=0.2227;SAS_AF=0.184;AA=C|||;VT=SNP
11	133588464	rs4936205	C	T	100	PASS	AC=2718;AF=0.542732;AN=5008;NS=2504;DP=17465;EAS_AF=0.2976;AMR_AF=0.7738;AFR_AF=0.475;EUR_AF=0.6899;SAS_AF=0.5716;AA=T|||;VT=SNP
11	133588532	rs10894737	C	T	100	PASS	AC=1771;AF=0.353634;AN=5008;NS=2504;DP=16909;EAS_AF=0.3839;AMR_AF=0.4236;AFR_AF=0.239;EUR_AF=0.4871;SAS_AF=0.2904;AA=T|||;VT=SNP
11	133588742	rs7126938	G	A	100	PASS	AC=1491;AF=0.297724;AN=5008;NS=2504;DP=20803;EAS_AF=0.1696;AMR_AF=0.4164;AFR_AF=0.3177;EUR_AF=0.2584;SAS_AF=0.3589;AA=A|||;VT=SNP
11	133588934	rs12364512	G	A	100	PASS	AC=342;AF=0.0682907;AN=5008;NS=2504;DP=17357;EAS_AF=0.0258;AMR_AF=0.0605;AFR_AF=0.0219;EUR_AF=0.1481;SAS_AF=0.0982;AA=G|||;VT=SNP
11	133589155	rs4534597	A	G	100	PASS	AC=3634;AF=0.725639;AN=5008;NS=2504;DP=17342;EAS_AF=0.5575;AMR_AF=0.8775;AFR_AF=0.7806;EUR_AF=0.7704;SAS_AF=0.6708;AA=G|||;VT=SNP
11	133589392	rs60034005	G	A	100	PASS	AC=1799;AF=0.359225;AN=5008;NS=2504;DP=20501;EAS_AF=0.1359;AMR_AF=0.4971;AFR_AF=0.5166;EUR_AF=0.3449;SAS_AF=0.2935;AA=A|||;VT=SNP
11	133589467	rs73594803	C	T	100	PASS	AC=320;AF=0.0638978;AN=5008;NS=2504;DP=19037;EAS_AF=0.0536;AMR_AF=0.0389;AFR_AF=0.1407;EUR_AF=0.0189;SAS_AF=0.0348;AA=C|||;VT=SNP
11	133589512	rs10894738	G	A	100	PASS	AC=573;AF=0.114417;AN=5008;NS=2504;DP=17331;EAS_AF=0.0913;AMR_AF=0.2017;AFR_AF=0.0242;EUR_AF=0.171;SAS_AF=0.1401;AA=G|||;VT=SNP
11	133589569	rs67250568	G	A	100	PASS	AC=1066;AF=0.212859;AN=5008;NS=2504;DP=15909;EAS_AF=0.1071;AMR_AF=0.317;AFR_AF=0.2693;EUR_AF=0.2734;SAS_AF=0.1094;AA=G|||;VT=SNP
11	133589578	rs7130699	A	T	100	PASS	AC=1789;AF=0.357228;AN=5008;NS=2504;DP=16152;EAS_AF=0.1329;AMR_AF=0.4971;AFR_AF=0.5129;EUR_AF=0.3439;SAS_AF=0.2924;AA=T|||;VT=SNP
11	133589582	rs7130793	C	T	100	PASS	AC=1682;AF=0.335863;AN=5008;NS=2504;DP=16547;EAS_AF=0.131;AMR_AF=0.4885;AFR_AF=0.4455;EUR_AF=0.3429;SAS_AF=0.2832;AA=C|||;VT=SNP
11	133589896	rs61911584	C	T	100	PASS	AC=617;AF=0.123203;AN=5008;NS=2504;DP=18153;EAS_AF=0.0268;AMR_AF=0.1686;AFR_AF=0.1589;EUR_AF=0.0676;SAS_AF=0.1994;AA=C|||;VT=SNP
11	133590335	rs7927483	G	A	100	PASS	AC=2950;AF=0.589058;AN=5008;NS=2504;DP=20492;EAS_AF=0.4623;AMR_AF=0.67;AFR_AF=0.6989;EUR_AF=0.5865;SAS_AF=0.5164;AA=G|||;VT=SNP
11	133590703	rs61911587	G	A	100	PASS	AC=578;AF=0.115415;AN=5008;NS=2504;DP=18968;EAS_AF=0.0258;AMR_AF=0.1686;AFR_AF=0.1513;EUR_AF=0.0676;SAS_AF=0.1708;AA=G|||;VT=SNP
11	133591340	rs7108925	G	A	100	PASS	AC=3572;AF=0.713259;AN=5008;NS=2504;DP=19405;EAS_AF=0.5466;AMR_AF=0.8761;AFR_AF=0.7625;EUR_AF=0.7594;SAS_AF=0.6554;AA=G|||;VT=SNP
11	133591377	rs11821200	T	C	100	PASS	AC=1420;AF=0.283546;AN=5008;NS=2504;DP=19385;EAS_AF=0.4534;AMR_AF=0.121;AFR_AF=0.2292;EUR_AF=0.2376;SAS_AF=0.3446;AA=T|||;VT=SNP
11	133591574	rs11828072	C	G	100	PASS	AC=1423;AF=0.284145;AN=5008;NS=2504;DP=20147;EAS_AF=0.4544;AMR_AF=0.121;AFR_AF=0.2292;EUR_AF=0.2396;SAS_AF=0.3446;AA=G|||;VT=SNP
11	133591579	rs34835651	G	A	100	PASS	AC=1411;AF=0.281749;AN=5008;NS=2504;DP=20052;EAS_AF=0.4544;AMR_AF=0.121;AFR_AF=0.2216;EUR_AF=0.2376;SAS_AF=0.3446;AA=G|||;VT=SNP
11	133591666	rs35048422	C	T	100	PASS	AC=1423;AF=0.284145;AN=5008;NS=2504;DP=19823;EAS_AF=0.4534;AMR_AF=0.1225;AFR_AF=0.2292;EUR_AF=0.2396;SAS_AF=0.3446;AA=T|||;VT=SNP
11	133591978	rs56773187	C	G	100	PASS	AC=1420;AF=0.283546;AN=5008;NS=2504;DP=19232;EAS_AF=0.4524;AMR_AF=0.121;AFR_AF=0.2284;EUR_AF=0.2396;SAS_AF=0.3446;AA=G|||;VT=SNP
11	133592048	rs59373565	C	T	100	PASS	AC=1420;AF=0.283546;AN=5008;NS=2504;DP=21441;EAS_AF=0.4534;AMR_AF=0.121;AFR_AF=0.2284;EUR_AF=0.2386;SAS_AF=0.3446;AA=T|||;VT=SNP
11	133592170	rs57715089	C	T	100	PASS	AC=1390;AF=0.277556;AN=5008;NS=2504;DP=20434;EAS_AF=0.4504;AMR_AF=0.1138;AFR_AF=0.2179;EUR_AF=0.2316;SAS_AF=0.3436;AA=c|||;VT=SNP
11	133592219	rs12805289	C	T	100	PASS	AC=1393;AF=0.278155;AN=5008;NS=2504;DP=19991;EAS_AF=0.4534;AMR_AF=0.1138;AFR_AF=0.2179;EUR_AF=0.2316;SAS_AF=0.3436;AA=T|||;VT=SNP
11	133592309	rs7113215	G	A	100	PASS	AC=440;AF=0.0878594;AN=5008;NS=2504;DP=18609;EAS_AF=0.0536;AMR_AF=0.0461;AFR_AF=0.2262;EUR_AF=0.0189;SAS_AF=0.0368;AA=G|||;VT=SNP
11	133592526	rs12806223	G	A	100	PASS	AC=1368;AF=0.273163;AN=5008;NS=2504;DP=17097;EAS_AF=0.4454;AMR_AF=0.1124;AFR_AF=0.2186;EUR_AF=0.2316;SAS_AF=0.3262;AA=G|||;VT=SNP
11	133592534	rs12806225	G	A	100	PASS	AC=1366;AF=0.272764;AN=5008;NS=2504;DP=16896;EAS_AF=0.4435;AMR_AF=0.1124;AFR_AF=0.2186;EUR_AF=0.2316;SAS_AF=0.3262;AA=A|||;VT=SNP
11	133592962	rs7116867	A	G	100	PASS	AC=275;AF=0.0549121;AN=5008;NS=2504;DP=18483;EAS_AF=0.0159;AMR_AF=0.0173;AFR_AF=0.1437;EUR_AF=0.0179;SAS_AF=0.0399;AA=A|||;VT=SNP
11	133593015	rs748798	G	T	100	PASS	AC=1400;AF=0.279553;AN=5008;NS=2504;DP=17479;EAS_AF=0.4494;AMR_AF=0.1124;AFR_AF=0.2239;EUR_AF=0.2336;SAS_AF=0.3456;AA=T|||;VT=SNP
11	133593033	rs748797	C	G	100	PASS	AC=1322;AF=0.263978;AN=5008;NS=2504;DP=17225;EAS_AF=0.3075;AMR_AF=0.3199;AFR_AF=0.2269;EUR_AF=0.2187;SAS_AF=0.2761;AA=C|||;VT=SNP
11	133593053	rs61911593	G	C	100	PASS	AC=1401;AF=0.279752;AN=5008;NS=2504;DP=16658;EAS_AF=0.4504;AMR_AF=0.1124;AFR_AF=0.2239;EUR_AF=0.2336;SAS_AF=0.3456;AA=G|||;VT=SNP
11	133593110	rs748799	T	A	100	PASS	AC=1117;AF=0.223043;AN=5008;NS=2504;DP=17803;EAS_AF=0.4504;AMR_AF=0.098;AFR_AF=0.0174;EUR_AF=0.2316;SAS_AF=0.3466;AA=T|||;VT=SNP
11	133593269	rs35436000	T	C	100	PASS	AC=1404;AF=0.280351;AN=5008;NS=2504;DP=21893;EAS_AF=0.4514;AMR_AF=0.1138;AFR_AF=0.2247;EUR_AF=0.2336;SAS_AF=0.3456;AA=T|||;VT=SNP
11	133594258	rs903818	C	T	100	PASS	AC=4497;AF=0.897963;AN=5008;NS=2504;DP=14936;EAS_AF=0.9732;AMR_AF=0.9236;AFR_AF=0.8759;EUR_AF=0.8499;SAS_AF=0.8814;AA=T|||;VT=SNP
11	133595048	rs10894739	G	A	100	PASS	AC=1009;AF=0.201478;AN=5008;NS=2504;DP=18493;EAS_AF=0.1052;AMR_AF=0.3285;AFR_AF=0.2126;EUR_AF=0.2783;SAS_AF=0.1166;AA=G|||;VT=SNP
11	133595128	rs3751102	C	T	100	PASS	AC=1407;AF=0.28095;AN=5008;NS=2504;DP=19068;EAS_AF=0.4514;AMR_AF=0.1138;AFR_AF=0.2262;EUR_AF=0.2326;SAS_AF=0.3476;AA=C|||;VT=SNP
11	133595256	rs3751103	G	A	100	PASS	AC=1410;AF=0.28155;AN=5008;NS=2504;DP=18401;EAS_AF=0.4514;AMR_AF=0.1138;AFR_AF=0.2262;EUR_AF=0.2326;SAS_AF=0.3507;AA=A|||;VT=SNP
11	133595613	rs11826106	A	G	100	PASS	AC=1449;AF=0.289337;AN=5008;NS=2504;DP=19978;EAS_AF=0.4524;AMR_AF=0.1196;AFR_AF=0.2315;EUR_AF=0.2425;SAS_AF=0.3681;AA=A|||;VT=SNP
11	133595794	rs11821467	G	A	100	PASS	AC=1449;AF=0.289337;AN=5008;NS=2504;DP=18974;EAS_AF=0.4534;AMR_AF=0.1196;AFR_AF=0.2315;EUR_AF=0.2416;SAS_AF=0.3681;AA=G|||;VT=SNP
11	133596122	rs10894740	G	A	100	PASS	AC=4611;AF=0.920727;AN=5008;NS=2504;DP=20282;EAS_AF=0.9732;AMR_AF=0.9366;AFR_AF=0.938;EUR_AF=0.8618;SAS_AF=0.8926;AA=A|||;VT=SNP
11	133596564	rs7116371	T	C	100	PASS	AC=1486;AF=0.296725;AN=5008;NS=2504;DP=19816;EAS_AF=0.4603;AMR_AF=0.1254;AFR_AF=0.233;EUR_AF=0.2505;SAS_AF=0.3834;AA=C|||;VT=SNP
11	133596917	rs12799518	T	C	100	PASS	AC=1482;AF=0.295927;AN=5008;NS=2504;DP=19812;EAS_AF=0.4593;AMR_AF=0.1239;AFR_AF=0.2345;EUR_AF=0.2485;SAS_AF=0.3814;AA=T|||;VT=SNP
11	133597719	rs10791308	T	C	100	PASS	AC=4565;AF=0.911542;AN=5008;NS=2504;DP=16620;EAS_AF=0.9752;AMR_AF=0.9337;AFR_AF=0.8782;EUR_AF=0.8738;SAS_AF=0.9141;AA=C|||;VT=SNP
11	133598674	rs4245124	A	C	100	PASS	AC=3187;AF=0.636382;AN=5008;NS=2504;DP=18180;EAS_AF=0.6369;AMR_AF=0.7565;AFR_AF=0.4713;EUR_AF=0.6918;SAS_AF=0.7168;AA=A|||;VT=SNP
11	133599242	rs10791309	T	C	100	PASS	AC=3870;AF=0.772764;AN=5008;NS=2504;DP=15359;EAS_AF=0.9107;AMR_AF=0.8098;AFR_AF=0.7088;EUR_AF=0.669;SAS_AF=0.7975;AA=C|||;VT=SNP
11	133599939	rs7945576	C	T	100	PASS	AC=2112;AF=0.421725;AN=5008;NS=2504;DP=19124;EAS_AF=0.6379;AMR_AF=0.438;AFR_AF=0.2595;EUR_AF=0.3827;SAS_AF=0.4468;AA=C|||;VT=SNP
11	133600861	rs12802451	T	C	100	PASS	AC=1024;AF=0.204473;AN=5008;NS=2504;DP=20768;EAS_AF=0.1925;AMR_AF=0.1888;AFR_AF=0.1067;EUR_AF=0.2584;SAS_AF=0.3047;AA=C|||;VT=SNP
11	133602329	rs11223572	C	T	100	PASS	AC=365;AF=0.0728834;AN=5008;NS=2504;DP=20147;EAS_AF=0.0704;AMR_AF=0.1153;AFR_AF=0.0061;EUR_AF=0.1312;SAS_AF=0.0757;AA=C|||;VT=SNP
11	133602717	rs34161433	A	C	100	PASS	AC=695;AF=0.138778;AN=5008;NS=2504;DP=17352;EAS_AF=0.1558;AMR_AF=0.1268;AFR_AF=0.0113;EUR_AF=0.169;SAS_AF=0.271;AA=A|||;VT=SNP
11	133602888	rs9988837	G	A	100	PASS	AC=365;AF=0.0728834;AN=5008;NS=2504;DP=20313;EAS_AF=0.0694;AMR_AF=0.1153;AFR_AF=0.0068;EUR_AF=0.1302;SAS_AF=0.0767;AA=G|||;VT=SNP
11	133602908	rs9988836	C	G	100	PASS	AC=4030;AF=0.804712;AN=5008;NS=2504;DP=20628;EAS_AF=0.9117;AMR_AF=0.8213;AFR_AF=0.8336;EUR_AF=0.6571;SAS_AF=0.7955;AA=C|||;VT=SNP
11	133603494	rs12279437	C	T	100	PASS	AC=978;AF=0.195288;AN=5008;NS=2504;DP=18285;EAS_AF=0.1895;AMR_AF=0.183;AFR_AF=0.0998;EUR_AF=0.2416;SAS_AF=0.2914;AA=C|||;VT=SNP
11	133604435	rs11603570	C	T	100	PASS	AC=370;AF=0.0738818;AN=5008;NS=2504;DP=17973;EAS_AF=0.0704;AMR_AF=0.1167;AFR_AF=0.0076;EUR_AF=0.1332;SAS_AF=0.0757;AA=C|||;VT=SNP
11	133605164	rs12288646	T	C	100	PASS	AC=1005;AF=0.200679;AN=5008;NS=2504;DP=18045;EAS_AF=0.1905;AMR_AF=0.1844;AFR_AF=0.1089;EUR_AF=0.2495;SAS_AF=0.2965;AA=T|||;VT=SNP
11	133605450	rs4937823	C	T	100	PASS	AC=4030;AF=0.804712;AN=5008;NS=2504;DP=21789;EAS_AF=0.9107;AMR_AF=0.8213;AFR_AF=0.8343;EUR_AF=0.6561;SAS_AF=0.7965;AA=T|||;VT=SNP
11	133605554	rs35741643	A	G	100	PASS	AC=695;AF=0.138778;AN=5008;NS=2504;DP=21547;EAS_AF=0.1558;AMR_AF=0.1282;AFR_AF=0.0106;EUR_AF=0.17;SAS_AF=0.2699;AA=A|||;VT=SNP
11	133605561	rs4937824	G	A	100	PASS	AC=2152;AF=0.429712;AN=5008;NS=2504;DP=21499;EAS_AF=0.6498;AMR_AF=0.4726;AFR_AF=0.3835;EUR_AF=0.2495;SAS_AF=0.4202;AA=G|||;VT=SNP
11	133605945	rs4937825	A	G	100	PASS	AC=4030;AF=0.804712;AN=5008;NS=2504;DP=20110;EAS_AF=0.9107;AMR_AF=0.8213;AFR_AF=0.8351;EUR_AF=0.6561;SAS_AF=0.7955;AA=G|||;VT=SNP
11	133606162	rs12283603	C	T	100	PASS	AC=366;AF=0.0730831;AN=5008;NS=2504;DP=20221;EAS_AF=0.0704;AMR_AF=0.1153;AFR_AF=0.0061;EUR_AF=0.1322;SAS_AF=0.0757;AA=C|||;VT=SNP
11	133606683	rs58143384	C	A	100	PASS	AC=383;AF=0.0764776;AN=5008;NS=2504;DP=15536;EAS_AF=0.2312;AMR_AF=0.0461;AFR_AF=0.003;EUR_AF=0.0219;SAS_AF=0.0941;AA=C|||;VT=SNP
11	133607512	rs11223573	A	G	100	PASS	AC=1044;AF=0.208466;AN=5008;NS=2504;DP=20932;EAS_AF=0.1905;AMR_AF=0.1974;AFR_AF=0.1377;EUR_AF=0.2455;SAS_AF=0.2924;AA=G|||;VT=SNP
11	133607524	rs11223574	C	T	100	PASS	AC=1122;AF=0.224042;AN=5008;NS=2504;DP=20032;EAS_AF=0.373;AMR_AF=0.1614;AFR_AF=0.1914;EUR_AF=0.1819;SAS_AF=0.2025;AA=C|||;VT=SNP
11	133607897	rs73038632	G	T	100	PASS	AC=868;AF=0.173323;AN=5008;NS=2504;DP=17315;EAS_AF=0.2738;AMR_AF=0.2983;AFR_AF=0.0711;EUR_AF=0.0716;SAS_AF=0.2239;AA=G|||;VT=SNP
11	133607995	rs73038693	A	G	100	PASS	AC=537;AF=0.107228;AN=5008;NS=2504;DP=16593;EAS_AF=0.2232;AMR_AF=0.1484;AFR_AF=0.0038;EUR_AF=0.0527;SAS_AF=0.1544;AA=A|||;VT=SNP
11	133608430	rs4937826	G	C	100	PASS	AC=1301;AF=0.259784;AN=5008;NS=2504;DP=19041;EAS_AF=0.377;AMR_AF=0.1801;AFR_AF=0.3116;EUR_AF=0.1869;SAS_AF=0.2004;AA=G|||;VT=SNP
11	133610039	rs10791310	A	G	100	PASS	AC=1328;AF=0.265176;AN=5008;NS=2504;DP=20484;EAS_AF=0.377;AMR_AF=0.1758;AFR_AF=0.3419;EUR_AF=0.1869;SAS_AF=0.1902;AA=A|||;VT=SNP
11	133611102	rs12224157	C	T	100	PASS	AC=2904;AF=0.579872;AN=5008;NS=2504;DP=15992;EAS_AF=0.7202;AMR_AF=0.6081;AFR_AF=0.6445;EUR_AF=0.3907;SAS_AF=0.5225;AA=C|||;VT=SNP
11	133611968	rs10894742	A	G	100	PASS	AC=402;AF=0.0802716;AN=5008;NS=2504;DP=17061;EAS_AF=0.246;AMR_AF=0.049;AFR_AF=0.0038;EUR_AF=0.0219;SAS_AF=0.0951;AA=A|||;VT=SNP
11	133612035	rs7944209	C	T	100	PASS	AC=1550;AF=0.309505;AN=5008;NS=2504;DP=16301;EAS_AF=0.3403;AMR_AF=0.4366;AFR_AF=0.3101;EUR_AF=0.2028;SAS_AF=0.2965;AA=C|||;VT=SNP
11	133612417	rs7944602	A	G	100	PASS	AC=3996;AF=0.797923;AN=5008;NS=2504;DP=17122;EAS_AF=0.9107;AMR_AF=0.8228;AFR_AF=0.8124;EUR_AF=0.6541;SAS_AF=0.7924;AA=g|||;VT=SNP
11	133614403	rs12276816	A	G	100	PASS	AC=900;AF=0.179712;AN=5008;NS=2504;DP=15756;EAS_AF=0.1925;AMR_AF=0.1859;AFR_AF=0.0242;EUR_AF=0.2455;SAS_AF=0.3047;AA=A|||;VT=SNP
11	133615688	rs11223576	G	C	100	PASS	AC=198;AF=0.0395367;AN=5008;NS=2504;DP=15864;EAS_AF=0.0357;AMR_AF=0.0576;AFR_AF=0.0106;EUR_AF=0.0785;SAS_AF=0.0297;AA=G|||;VT=SNP
11	133615843	rs10431101	C	T	100	PASS	AC=4061;AF=0.810903;AN=5008;NS=2504;DP=17081;EAS_AF=0.9107;AMR_AF=0.8256;AFR_AF=0.8691;EUR_AF=0.6501;SAS_AF=0.7843;AA=T|||;VT=SNP
11	133615858	rs11223577	T	G	100	PASS	AC=900;AF=0.179712;AN=5008;NS=2504;DP=17731;EAS_AF=0.1915;AMR_AF=0.1859;AFR_AF=0.0242;EUR_AF=0.2475;SAS_AF=0.3037;AA=T|||;VT=SNP
11	133617190	rs78790234	C	T	100	PASS	AC=770;AF=0.153754;AN=5008;NS=2504;DP=15381;EAS_AF=0.2798;AMR_AF=0.281;AFR_AF=0.0545;EUR_AF=0.0189;SAS_AF=0.2065;AA=C|||;VT=SNP
11	133618314	rs6590728	T	C	100	PASS	AC=3988;AF=0.796326;AN=5008;NS=2504;DP=17850;EAS_AF=0.9117;AMR_AF=0.8184;AFR_AF=0.8374;EUR_AF=0.6561;SAS_AF=0.7505;AA=C|||;VT=SNP
11	133618604	rs11223578	T	C	100	PASS	AC=408;AF=0.0814696;AN=5008;NS=2504;DP=18872;EAS_AF=0.245;AMR_AF=0.0504;AFR_AF=0.0038;EUR_AF=0.0268;SAS_AF=0.0961;AA=T|||;VT=SNP
11	133618819	rs1496241	T	C	100	PASS	AC=943;AF=0.188299;AN=5008;NS=2504;DP=21092;EAS_AF=0.1935;AMR_AF=0.1916;AFR_AF=0.0567;EUR_AF=0.2704;SAS_AF=0.274;AA=T|||;VT=SNP
11	133618841	rs1496242	T	C	100	PASS	AC=1082;AF=0.216054;AN=5008;NS=2504;DP=21545;EAS_AF=0.1944;AMR_AF=0.196;AFR_AF=0.1581;EUR_AF=0.2714;SAS_AF=0.274;AA=t|||;VT=SNP
11	133618905	rs11223579	C	T	100	PASS	AC=859;AF=0.171526;AN=5008;NS=2504;DP=22018;EAS_AF=0.2431;AMR_AF=0.1441;AFR_AF=0.1505;EUR_AF=0.1789;SAS_AF=0.138;AA=C|||;VT=SNP
11	133619566	rs61911602	T	C	100	PASS	AC=1040;AF=0.207668;AN=5008;NS=2504;DP=19006;EAS_AF=0.1954;AMR_AF=0.1945;AFR_AF=0.1256;EUR_AF=0.2704;SAS_AF=0.2761;AA=C|||;VT=SNP
11	133619783	rs61458219	T	C	100	PASS	AC=953;AF=0.190296;AN=5008;NS=2504;DP=16769;EAS_AF=0.4058;AMR_AF=0.2911;AFR_AF=0.0582;EUR_AF=0.0258;SAS_AF=0.2444;AA=T|||;VT=SNP
11	133620296	rs11606733	C	T	100	PASS	AC=449;AF=0.0896565;AN=5008;NS=2504;DP=15711;EAS_AF=0.0694;AMR_AF=0.134;AFR_AF=0.0106;EUR_AF=0.174;SAS_AF=0.0992;AA=C|||;VT=SNP
11	133620428	rs11600622	T	G	100	PASS	AC=461;AF=0.0920527;AN=5008;NS=2504;DP=13205;EAS_AF=0.0694;AMR_AF=0.1354;AFR_AF=0.0189;EUR_AF=0.174;SAS_AF=0.0992;AA=t|||;VT=SNP
11	133620944	rs1496243	A	G	100	PASS	AC=3938;AF=0.786342;AN=5008;NS=2504;DP=22232;EAS_AF=0.9137;AMR_AF=0.8127;AFR_AF=0.7912;EUR_AF=0.663;SAS_AF=0.7566;AA=G|||;VT=SNP
11	133621255	rs79369108	C	T	100	PASS	AC=489;AF=0.0976438;AN=5008;NS=2504;DP=20523;EAS_AF=0.2034;AMR_AF=0.1326;AFR_AF=0.0242;EUR_AF=0.0159;SAS_AF=0.1472;AA=C|||;VT=SNP
11	133621572	rs61911603	C	T	100	PASS	AC=679;AF=0.135583;AN=5008;NS=2504;DP=17366;EAS_AF=0.1617;AMR_AF=0.1225;AFR_AF=0.0129;EUR_AF=0.1769;SAS_AF=0.2413;AA=C|||;VT=SNP
11	133622745	rs12806439	G	C	100	PASS	AC=748;AF=0.149361;AN=5008;NS=2504;DP=20426;EAS_AF=0.1607;AMR_AF=0.1326;AFR_AF=0.0151;EUR_AF=0.2336;SAS_AF=0.2444;AA=G|||;VT=SNP
11	133623421	rs768507	C	G	100	PASS	AC=158;AF=0.0315495;AN=5008;NS=2504;DP=18598;EAS_AF=0.0357;AMR_AF=0.0418;AFR_AF=0.0045;EUR_AF=0.0596;SAS_AF=0.0276;AA=C|||;VT=SNP
11	133623890	rs2889035	C	G	100	PASS	AC=852;AF=0.170128;AN=5008;NS=2504;DP=19744;EAS_AF=0.1964;AMR_AF=0.1571;AFR_AF=0.0492;EUR_AF=0.2187;SAS_AF=0.2658;AA=C|||;VT=SNP
11	133624202	rs10791311	G	C	100	PASS	AC=1340;AF=0.267572;AN=5008;NS=2504;DP=17669;EAS_AF=0.3135;AMR_AF=0.281;AFR_AF=0.18;EUR_AF=0.3608;SAS_AF=0.2331;AA=G|||;VT=SNP
11	133624740	rs12272716	G	A	100	PASS	AC=853;AF=0.170327;AN=5008;NS=2504;DP=15274;EAS_AF=0.1964;AMR_AF=0.1571;AFR_AF=0.0492;EUR_AF=0.2197;SAS_AF=0.2658;AA=G|||;VT=SNP
11	133624860	rs10894743	G	C	100	PASS	AC=1373;AF=0.274161;AN=5008;NS=2504;DP=16631;EAS_AF=0.3155;AMR_AF=0.281;AFR_AF=0.2035;EUR_AF=0.3608;SAS_AF=0.2331;AA=G|||;VT=SNP
11	133625316	rs1982923	G	T	100	PASS	AC=1102;AF=0.220048;AN=5008;NS=2504;DP=19144;EAS_AF=0.3948;AMR_AF=0.2939;AFR_AF=0.1793;EUR_AF=0.0249;SAS_AF=0.2434;AA=G|||;VT=SNP
11	133625434	rs140938503	C	A	100	PASS	AC=80;AF=0.0159744;AN=5008;NS=2504;DP=18332;EAS_AF=0.002;AMR_AF=0.0187;AFR_AF=0.0008;EUR_AF=0.0199;SAS_AF=0.045;AA=C|||;VT=SNP
11	133626037	rs12803513	G	T	100	PASS	AC=657;AF=0.13119;AN=5008;NS=2504;DP=17318;EAS_AF=0.1627;AMR_AF=0.1138;AFR_AF=0.0136;EUR_AF=0.16;SAS_AF=0.2403;AA=G|||;VT=SNP
11	133630214	rs61911604	C	T	100	PASS	AC=662;AF=0.132188;AN=5008;NS=2504;DP=12337;EAS_AF=0.1627;AMR_AF=0.1138;AFR_AF=0.0166;EUR_AF=0.159;SAS_AF=0.2423;AA=C|||;VT=SNP
11	133631687	rs4936207	A	C	100	PASS	AC=3931;AF=0.784944;AN=5008;NS=2504;DP=15848;EAS_AF=0.9127;AMR_AF=0.7997;AFR_AF=0.8132;EUR_AF=0.6431;SAS_AF=0.7505;AA=C|||;VT=SNP
11	133635173	rs12577877	A	T	100	PASS	AC=1325;AF=0.264577;AN=5008;NS=2504;DP=12239;EAS_AF=0.3155;AMR_AF=0.2824;AFR_AF=0.1611;EUR_AF=0.3618;SAS_AF=0.2393;AA=A|||;VT=SNP
11	133636423	rs58961684	A	G	100	PASS	AC=195;AF=0.0389377;AN=5008;NS=2504;DP=14397;EAS_AF=0.0337;AMR_AF=0.0447;AFR_AF=0.034;EUR_AF=0.0596;SAS_AF=0.0256;AA=A|||;VT=SNP
11	133636514	rs12804866	C	T	100	PASS	AC=855;AF=0.170727;AN=5008;NS=2504;DP=14082;EAS_AF=0.1974;AMR_AF=0.1571;AFR_AF=0.0492;EUR_AF=0.2187;SAS_AF=0.2679;AA=C|||;VT=SNP
11	133639295	rs79310265	A	G	100	PASS	AC=1113;AF=0.222244;AN=5008;NS=2504;DP=17544;EAS_AF=0.3978;AMR_AF=0.2939;AFR_AF=0.1868;EUR_AF=0.0239;SAS_AF=0.2423;AA=A|||;VT=SNP
11	133639946	rs2220960	G	A	100	PASS	AC=3954;AF=0.789537;AN=5008;NS=2504;DP=16435;EAS_AF=0.9127;AMR_AF=0.8026;AFR_AF=0.8192;EUR_AF=0.6491;SAS_AF=0.7577;AA=A|||;VT=SNP
11	133640611	rs1603389	T	C	100	PASS	AC=1339;AF=0.267372;AN=5008;NS=2504;DP=17898;EAS_AF=0.3204;AMR_AF=0.2853;AFR_AF=0.1619;EUR_AF=0.3648;SAS_AF=0.2423;AA=T|||;VT=SNP
11	133641040	rs12282901	C	T	100	PASS	AC=157;AF=0.0313498;AN=5008;NS=2504;DP=19715;EAS_AF=0.0337;AMR_AF=0.0418;AFR_AF=0.0045;EUR_AF=0.0626;SAS_AF=0.0256;AA=C|||;VT=SNP
11	133642153	rs61911608	T	G	100	PASS	AC=2626;AF=0.524361;AN=5008;NS=2504;DP=18280;EAS_AF=0.5992;AMR_AF=0.5245;AFR_AF=0.6241;EUR_AF=0.2922;SAS_AF=0.5511;AA=G|||;VT=SNP
11	133642244	rs61911609	A	G	100	PASS	AC=1153;AF=0.230232;AN=5008;NS=2504;DP=16686;EAS_AF=0.1964;AMR_AF=0.1744;AFR_AF=0.2632;EUR_AF=0.2227;SAS_AF=0.2679;AA=G|||;VT=SNP
11	133642497	rs4937829	A	G	100	PASS	AC=4014;AF=0.801518;AN=5008;NS=2504;DP=18869;EAS_AF=0.9127;AMR_AF=0.8098;AFR_AF=0.8608;EUR_AF=0.6471;SAS_AF=0.7597;AA=G|||;VT=SNP
11	133643288	rs10894744	T	C	100	PASS	AC=1386;AF=0.276757;AN=5008;NS=2504;DP=16668;EAS_AF=0.3155;AMR_AF=0.2853;AFR_AF=0.202;EUR_AF=0.3638;SAS_AF=0.2423;AA=T|||;VT=SNP
11	133643644	rs2375250	T	C	100	PASS	AC=859;AF=0.171526;AN=5008;NS=2504;DP=16616;EAS_AF=0.1964;AMR_AF=0.1571;AFR_AF=0.0507;EUR_AF=0.2227;SAS_AF=0.2669;AA=T|||;VT=SNP
11	133644469	rs4936208	T	C	100	PASS	AC=3948;AF=0.788339;AN=5008;NS=2504;DP=18288;EAS_AF=0.9127;AMR_AF=0.8026;AFR_AF=0.8154;EUR_AF=0.6481;SAS_AF=0.7577;AA=t|||;VT=SNP
11	133644872	rs61911610	T	C	100	PASS	AC=205;AF=0.0409345;AN=5008;NS=2504;DP=18557;EAS_AF=0.0337;AMR_AF=0.0461;AFR_AF=0.0348;EUR_AF=0.0656;SAS_AF=0.0276;AA=T|||;VT=SNP
11	133644947	rs7104887	C	T	100	PASS	AC=1155;AF=0.230631;AN=5008;NS=2504;DP=18619;EAS_AF=0.1964;AMR_AF=0.1729;AFR_AF=0.2663;EUR_AF=0.2227;SAS_AF=0.2669;AA=C|||;VT=SNP
11	133644980	rs12416939	T	C	100	PASS	AC=1087;AF=0.217053;AN=5008;NS=2504;DP=18325;EAS_AF=0.3998;AMR_AF=0.2939;AFR_AF=0.1657;EUR_AF=0.0239;SAS_AF=0.2423;AA=T|||;VT=SNP
11	133645903	rs4937830	G	C	100	PASS	AC=3888;AF=0.776358;AN=5008;NS=2504;DP=18744;EAS_AF=0.9127;AMR_AF=0.7954;AFR_AF=0.7731;EUR_AF=0.6481;SAS_AF=0.7587;AA=C|||;VT=SNP
11	133646394	rs12290776	T	C	100	PASS	AC=819;AF=0.163538;AN=5008;NS=2504;DP=20963;EAS_AF=0.1964;AMR_AF=0.1499;AFR_AF=0.0484;EUR_AF=0.2097;SAS_AF=0.2474;AA=T|||;VT=SNP
11	133646406	rs12290778	T	C	100	PASS	AC=818;AF=0.163339;AN=5008;NS=2504;DP=21393;EAS_AF=0.1964;AMR_AF=0.1499;AFR_AF=0.0484;EUR_AF=0.2097;SAS_AF=0.2464;AA=T|||;VT=SNP
11	133646726	rs11223585	C	T	100	PASS	AC=1382;AF=0.275958;AN=5008;NS=2504;DP=19869;EAS_AF=0.3175;AMR_AF=0.2824;AFR_AF=0.202;EUR_AF=0.3598;SAS_AF=0.2423;AA=C|||;VT=SNP
11	133647016	rs10894745	A	G	100	PASS	AC=3886;AF=0.775958;AN=5008;NS=2504;DP=20124;EAS_AF=0.9127;AMR_AF=0.7954;AFR_AF=0.7738;EUR_AF=0.6471;SAS_AF=0.7566;AA=G|||;VT=SNP
11	133647306	rs12285633	C	G	100	PASS	AC=820;AF=0.163738;AN=5008;NS=2504;DP=21634;EAS_AF=0.1964;AMR_AF=0.1499;AFR_AF=0.0484;EUR_AF=0.2117;SAS_AF=0.2464;AA=C|||;VT=SNP
11	133647575	rs61911613	A	C	100	PASS	AC=623;AF=0.124401;AN=5008;NS=2504;DP=17703;EAS_AF=0.1637;AMR_AF=0.1066;AFR_AF=0.0136;EUR_AF=0.1501;SAS_AF=0.2198;AA=A|||;VT=SNP
11	133647594	rs2132489	C	T	100	PASS	AC=2502;AF=0.499601;AN=5008;NS=2504;DP=17110;EAS_AF=0.5139;AMR_AF=0.451;AFR_AF=0.4667;EUR_AF=0.5726;SAS_AF=0.4888;AA=T|||;VT=SNP
11	133650237	rs7926898	C	G	100	PASS	AC=2657;AF=0.530551;AN=5008;NS=2504;DP=18118;EAS_AF=0.5188;AMR_AF=0.4914;AFR_AF=0.5113;EUR_AF=0.6223;SAS_AF=0.502;AA=G|||;VT=SNP
11	133652076	rs74542082	G	A	100	PASS	AC=620;AF=0.123802;AN=5008;NS=2504;DP=17731;EAS_AF=0.1617;AMR_AF=0.1052;AFR_AF=0.0136;EUR_AF=0.1491;SAS_AF=0.2209;AA=G|||;VT=SNP
11	133652191	rs10791315	T	C	100	PASS	AC=2529;AF=0.504992;AN=5008;NS=2504;DP=14431;EAS_AF=0.5119;AMR_AF=0.4755;AFR_AF=0.4455;EUR_AF=0.6064;SAS_AF=0.4949;AA=C|||;VT=SNP
11	133652265	rs61911614	G	A	100	PASS	AC=815;AF=0.16274;AN=5008;NS=2504;DP=14222;EAS_AF=0.1964;AMR_AF=0.147;AFR_AF=0.0477;EUR_AF=0.2107;SAS_AF=0.2454;AA=G|||;VT=SNP
11	133652385	rs10791316	C	T	100	PASS	AC=1424;AF=0.284345;AN=5008;NS=2504;DP=14057;EAS_AF=0.3175;AMR_AF=0.3112;AFR_AF=0.1884;EUR_AF=0.3946;SAS_AF=0.2474;AA=C|||;VT=SNP
11	133652524	rs34502061	C	T	100	PASS	AC=822;AF=0.164137;AN=5008;NS=2504;DP=13671;EAS_AF=0.1964;AMR_AF=0.147;AFR_AF=0.0522;EUR_AF=0.2117;SAS_AF=0.2454;AA=C|||;VT=SNP
11	133653117	rs34393193	C	G	100	PASS	AC=806;AF=0.160942;AN=5008;NS=2504;DP=19383;EAS_AF=0.1964;AMR_AF=0.1484;AFR_AF=0.0469;EUR_AF=0.2087;SAS_AF=0.2382;AA=C|||;VT=SNP
11	133653120	rs35409856	G	A	100	PASS	AC=805;AF=0.160743;AN=5008;NS=2504;DP=19259;EAS_AF=0.1954;AMR_AF=0.147;AFR_AF=0.0469;EUR_AF=0.2097;SAS_AF=0.2382;AA=G|||;VT=SNP
11	133653169	rs35965631	G	A	100	PASS	AC=806;AF=0.160942;AN=5008;NS=2504;DP=19857;EAS_AF=0.1964;AMR_AF=0.147;AFR_AF=0.0469;EUR_AF=0.2087;SAS_AF=0.2393;AA=G|||;VT=SNP
11	133653176	rs61911624	C	T	100	PASS	AC=806;AF=0.160942;AN=5008;NS=2504;DP=19785;EAS_AF=0.1964;AMR_AF=0.147;AFR_AF=0.0469;EUR_AF=0.2087;SAS_AF=0.2393;AA=C|||;VT=SNP
11	133653260	rs7117087	C	T	100	PASS	AC=2518;AF=0.502796;AN=5008;NS=2504;DP=20229;EAS_AF=0.506;AMR_AF=0.4741;AFR_AF=0.4455;EUR_AF=0.6064;SAS_AF=0.4908;AA=C|||;VT=SNP
11	133653308	rs12283631	A	G	100	PASS	AC=820;AF=0.163738;AN=5008;NS=2504;DP=18605;EAS_AF=0.1964;AMR_AF=0.147;AFR_AF=0.0522;EUR_AF=0.2117;SAS_AF=0.2434;AA=A|||;VT=SNP
11	133653383	rs4937832	A	G	100	PASS	AC=1138;AF=0.227236;AN=5008;NS=2504;DP=18928;EAS_AF=0.4018;AMR_AF=0.2997;AFR_AF=0.1982;EUR_AF=0.0239;SAS_AF=0.2444;AA=A|||;VT=SNP
11	133653485	rs10791317	C	T	100	PASS	AC=1412;AF=0.281949;AN=5008;NS=2504;DP=20462;EAS_AF=0.3095;AMR_AF=0.3112;AFR_AF=0.1884;EUR_AF=0.3946;SAS_AF=0.2434;AA=C|||;VT=SNP
11	133653710	rs12283860	A	G	100	PASS	AC=814;AF=0.16254;AN=5008;NS=2504;DP=19344;EAS_AF=0.1964;AMR_AF=0.1455;AFR_AF=0.0477;EUR_AF=0.2117;SAS_AF=0.2444;AA=a|||;VT=SNP
11	133653827	rs6590730	C	T	100	PASS	AC=2517;AF=0.502596;AN=5008;NS=2504;DP=18933;EAS_AF=0.505;AMR_AF=0.4741;AFR_AF=0.4455;EUR_AF=0.6064;SAS_AF=0.4908;AA=C|||;VT=SNP
11	133654065	rs7942610	A	G	100	PASS	AC=1698;AF=0.339058;AN=5008;NS=2504;DP=20492;EAS_AF=0.3075;AMR_AF=0.3285;AFR_AF=0.3933;EUR_AF=0.3946;SAS_AF=0.2485;AA=G|||;VT=SNP
11	133654066	rs7942611	A	G	100	PASS	AC=1700;AF=0.339457;AN=5008;NS=2504;DP=20488;EAS_AF=0.3095;AMR_AF=0.3285;AFR_AF=0.3933;EUR_AF=0.3946;SAS_AF=0.2485;AA=A|||;VT=SNP
11	133654099	rs10750540	C	G	100	PASS	AC=1416;AF=0.282748;AN=5008;NS=2504;DP=20098;EAS_AF=0.3095;AMR_AF=0.3112;AFR_AF=0.1884;EUR_AF=0.3946;SAS_AF=0.2474;AA=C|||;VT=SNP
11	133655772	rs903816	G	A	100	PASS	AC=3910;AF=0.780751;AN=5008;NS=2504;DP=17735;EAS_AF=0.9087;AMR_AF=0.7983;AFR_AF=0.8238;EUR_AF=0.6312;SAS_AF=0.7321;AA=A|||;VT=SNP
11	133655889	rs67110673	T	G	100	PASS	AC=627;AF=0.1252;AN=5008;NS=2504;DP=18456;EAS_AF=0.1696;AMR_AF=0.1023;AFR_AF=0.0136;EUR_AF=0.1501;SAS_AF=0.2209;AA=T|||;VT=SNP
11	133656170	rs61911626	G	A	100	PASS	AC=158;AF=0.0315495;AN=5008;NS=2504;DP=19015;EAS_AF=0.0347;AMR_AF=0.0418;AFR_AF=0.0053;EUR_AF=0.0616;SAS_AF=0.0256;AA=G|||;VT=SNP
11	133656681	rs7130384	C	G	100	PASS	AC=3828;AF=0.764377;AN=5008;NS=2504;DP=18118;EAS_AF=0.9087;AMR_AF=0.7911;AFR_AF=0.7655;EUR_AF=0.6312;SAS_AF=0.7321;AA=G|||;VT=SNP
11	133656891	rs10791318	A	G	100	PASS	AC=1391;AF=0.277756;AN=5008;NS=2504;DP=18033;EAS_AF=0.3145;AMR_AF=0.3112;AFR_AF=0.1687;EUR_AF=0.3946;SAS_AF=0.2434;AA=A|||;VT=SNP
11	133657154	rs7106178	T	G	100	PASS	AC=4034;AF=0.805511;AN=5008;NS=2504;DP=16546;EAS_AF=0.9097;AMR_AF=0.8156;AFR_AF=0.854;EUR_AF=0.666;SAS_AF=0.7689;AA=G|||;VT=SNP
11	133657216	rs34790786	A	G	100	PASS	AC=850;AF=0.169728;AN=5008;NS=2504;DP=16679;EAS_AF=0.1994;AMR_AF=0.1455;AFR_AF=0.0522;EUR_AF=0.2117;SAS_AF=0.272;AA=A|||;VT=SNP
11	133657374	rs10732872	C	T	100	PASS	AC=3961;AF=0.790935;AN=5008;NS=2504;DP=15315;EAS_AF=0.9107;AMR_AF=0.8069;AFR_AF=0.8026;EUR_AF=0.668;SAS_AF=0.7669;AA=T|||;VT=SNP
11	133657425	rs11223586	C	G	100	PASS	AC=2857;AF=0.570487;AN=5008;NS=2504;DP=14076;EAS_AF=0.7173;AMR_AF=0.6009;AFR_AF=0.6868;EUR_AF=0.3648;SAS_AF=0.4519;AA=C|||;VT=SNP
11	133657500	rs10732873	A	C	100	PASS	AC=4852;AF=0.96885;AN=5008;NS=2504;DP=14341;EAS_AF=0.9673;AMR_AF=0.9597;AFR_AF=0.9939;EUR_AF=0.9374;SAS_AF=0.9755;AA=C|||;VT=SNP
11	133657849	rs10894747	C	G	100	PASS	AC=2451;AF=0.489417;AN=5008;NS=2504;DP=14829;EAS_AF=0.6062;AMR_AF=0.5504;AFR_AF=0.5257;EUR_AF=0.3459;SAS_AF=0.4243;AA=G|||;VT=SNP
11	133657931	rs34731155	A	G	100	PASS	AC=3341;AF=0.667133;AN=5008;NS=2504;DP=15315;EAS_AF=0.628;AMR_AF=0.6527;AFR_AF=0.7443;EUR_AF=0.5646;SAS_AF=0.7188;AA=A|||;VT=SNP
11	133658006	rs58773458	G	C	100	PASS	AC=1168;AF=0.233227;AN=5008;NS=2504;DP=16685;EAS_AF=0.2817;AMR_AF=0.2954;AFR_AF=0.3238;EUR_AF=0.0477;SAS_AF=0.2076;AA=G|||;VT=SNP
11	133658007	rs59722096	G	A	100	PASS	AC=2349;AF=0.46905;AN=5008;NS=2504;DP=16714;EAS_AF=0.5635;AMR_AF=0.4597;AFR_AF=0.5749;EUR_AF=0.2018;SAS_AF=0.5102;AA=A|||;VT=SNP
11	133658168	rs12795042	A	C	100	PASS	AC=3491;AF=0.697085;AN=5008;NS=2504;DP=19510;EAS_AF=0.63;AMR_AF=0.6844;AFR_AF=0.7685;EUR_AF=0.6342;SAS_AF=0.7434;AA=A|||;VT=SNP
11	133658661	rs7111235	T	C	100	PASS	AC=2166;AF=0.432508;AN=5008;NS=2504;DP=19275;EAS_AF=0.2887;AMR_AF=0.353;AFR_AF=0.4576;EUR_AF=0.503;SAS_AF=0.5307;AA=T|||;VT=SNP
11	133658924	rs7114538	T	C	100	PASS	AC=1335;AF=0.266573;AN=5008;NS=2504;DP=15339;EAS_AF=0.0913;AMR_AF=0.2061;AFR_AF=0.4478;EUR_AF=0.3091;SAS_AF=0.2014;AA=C|||;VT=SNP
11	133659773	rs4132718	C	T	100	PASS	AC=1703;AF=0.340056;AN=5008;NS=2504;DP=16617;EAS_AF=0.2847;AMR_AF=0.2983;AFR_AF=0.2307;EUR_AF=0.4503;SAS_AF=0.4611;AA=C|||;VT=SNP
11	133659847	rs4132717	T	C	100	PASS	AC=1887;AF=0.376797;AN=5008;NS=2504;DP=17073;EAS_AF=0.2847;AMR_AF=0.317;AFR_AF=0.3593;EUR_AF=0.4513;SAS_AF=0.4611;AA=C|||;VT=SNP
11	133660235	rs4448704	A	C	100	PASS	AC=1893;AF=0.377995;AN=5008;NS=2504;DP=17664;EAS_AF=0.2857;AMR_AF=0.317;AFR_AF=0.3616;EUR_AF=0.4523;SAS_AF=0.4622;AA=C|||;VT=SNP
11	133660677	rs4256997	A	G	100	PASS	AC=4189;AF=0.836462;AN=5008;NS=2504;DP=1314;EAS_AF=0.753;AMR_AF=0.879;AFR_AF=0.8427;EUR_AF=0.8579;SAS_AF=0.862;AA=G|||;VT=SNP
11	133660717	rs4379863	T	C	100	PASS	AC=4655;AF=0.929513;AN=5008;NS=2504;DP=9826;EAS_AF=0.8819;AMR_AF=0.9251;AFR_AF=0.9713;EUR_AF=0.9304;SAS_AF=0.9243;AA=C|||;VT=SNP
11	133661116	rs4551783	A	C	100	PASS	AC=4655;AF=0.929513;AN=5008;NS=2504;DP=18217;EAS_AF=0.8819;AMR_AF=0.9251;AFR_AF=0.9713;EUR_AF=0.9304;SAS_AF=0.9243;AA=C|||;VT=SNP
11	133661338	rs35045599	A	G	100	PASS	AC=1644;AF=0.328275;AN=5008;NS=2504;DP=17739;EAS_AF=0.2847;AMR_AF=0.2882;AFR_AF=0.1906;EUR_AF=0.4513;SAS_AF=0.4611;AA=A|||;VT=SNP
11	133661556	rs7107654	A	G	100	PASS	AC=1885;AF=0.376398;AN=5008;NS=2504;DP=18309;EAS_AF=0.2847;AMR_AF=0.3141;AFR_AF=0.3623;EUR_AF=0.4483;SAS_AF=0.4601;AA=A|||;VT=SNP
11	133661815	rs7111368	G	C	100	PASS	AC=1643;AF=0.328075;AN=5008;NS=2504;DP=14116;EAS_AF=0.2847;AMR_AF=0.2882;AFR_AF=0.1906;EUR_AF=0.4513;SAS_AF=0.4601;AA=G|||;VT=SNP
11	133661892	rs7111177	A	G	100	PASS	AC=1643;AF=0.328075;AN=5008;NS=2504;DP=16064;EAS_AF=0.2847;AMR_AF=0.2882;AFR_AF=0.1906;EUR_AF=0.4513;SAS_AF=0.4601;AA=A|||;VT=SNP
11	133661906	rs7933520	C	T	100	PASS	AC=1757;AF=0.350839;AN=5008;NS=2504;DP=15918;EAS_AF=0.4683;AMR_AF=0.5202;AFR_AF=0.1051;EUR_AF=0.3976;SAS_AF=0.3937;AA=C|||;VT=SNP
11	133662542	rs7112045	C	T	100	PASS	AC=2069;AF=0.413139;AN=5008;NS=2504;DP=17476;EAS_AF=0.4692;AMR_AF=0.549;AFR_AF=0.2995;EUR_AF=0.4105;SAS_AF=0.4151;AA=c|||;VT=SNP
11	133663395	rs10894748	T	A	100	PASS	AC=2302;AF=0.459665;AN=5008;NS=2504;DP=17436;EAS_AF=0.4683;AMR_AF=0.562;AFR_AF=0.4796;EUR_AF=0.4085;SAS_AF=0.4039;AA=C|||;VT=SNP
11	133663671	rs10791319	T	C	100	PASS	AC=2306;AF=0.460463;AN=5008;NS=2504;DP=19364;EAS_AF=0.4683;AMR_AF=0.562;AFR_AF=0.4803;EUR_AF=0.4085;SAS_AF=0.407;AA=T|||;VT=SNP
11	133663980	rs35408653	C	T	100	PASS	AC=1623;AF=0.324081;AN=5008;NS=2504;DP=21012;EAS_AF=0.2788;AMR_AF=0.2853;AFR_AF=0.1906;EUR_AF=0.4473;SAS_AF=0.4519;AA=C|||;VT=SNP
11	133664590	rs61911632	A	G	100	PASS	AC=1622;AF=0.323882;AN=5008;NS=2504;DP=19853;EAS_AF=0.2788;AMR_AF=0.2853;AFR_AF=0.1899;EUR_AF=0.4473;SAS_AF=0.4519;AA=A|||;VT=SNP
11	133664606	rs9667033	A	C	100	PASS	AC=4422;AF=0.882987;AN=5008;NS=2504;DP=19772;EAS_AF=0.747;AMR_AF=0.915;AFR_AF=0.9682;EUR_AF=0.9056;SAS_AF=0.862;AA=C|||;VT=SNP
11	133664693	rs55988347	C	T	100	PASS	AC=1690;AF=0.33746;AN=5008;NS=2504;DP=18416;EAS_AF=0.2788;AMR_AF=0.2939;AFR_AF=0.2368;EUR_AF=0.4473;SAS_AF=0.4519;AA=C|||;VT=SNP
11	133665213	rs12799645	A	T	100	PASS	AC=1690;AF=0.33746;AN=5008;NS=2504;DP=19236;EAS_AF=0.2788;AMR_AF=0.2939;AFR_AF=0.2368;EUR_AF=0.4473;SAS_AF=0.4519;AA=A|||;VT=SNP
11	133665570	rs12800478	C	T	100	PASS	AC=1692;AF=0.337859;AN=5008;NS=2504;DP=18253;EAS_AF=0.2788;AMR_AF=0.2939;AFR_AF=0.2383;EUR_AF=0.4473;SAS_AF=0.4519;AA=C|||;VT=SNP
11	133666245	rs10791320	C	T	100	PASS	AC=2045;AF=0.408347;AN=5008;NS=2504;DP=16711;EAS_AF=0.4683;AMR_AF=0.5476;AFR_AF=0.295;EUR_AF=0.4105;SAS_AF=0.3988;AA=C|||;VT=SNP
11	133666700	rs4073744	T	C	100	PASS	AC=1703;AF=0.340056;AN=5008;NS=2504;DP=21379;EAS_AF=0.2847;AMR_AF=0.2939;AFR_AF=0.2368;EUR_AF=0.4473;SAS_AF=0.4591;AA=T|||;VT=SNP
11	133667121	rs7110505	G	A	100	PASS	AC=644;AF=0.128594;AN=5008;NS=2504;DP=20959;EAS_AF=0.1885;AMR_AF=0.1052;AFR_AF=0.0076;EUR_AF=0.1233;SAS_AF=0.2526;AA=G|||;VT=SNP
11	133667674	rs7480395	A	G	100	PASS	AC=1993;AF=0.397963;AN=5008;NS=2504;DP=16229;EAS_AF=0.2798;AMR_AF=0.3429;AFR_AF=0.3911;EUR_AF=0.497;SAS_AF=0.4663;AA=G|||;VT=SNP
11	133667862	rs2851123	C	T	100	PASS	AC=186;AF=0.0371406;AN=5008;NS=2504;DP=19217;EAS_AF=0.0556;AMR_AF=0.0461;AFR_AF=0.003;EUR_AF=0.0666;SAS_AF=0.0276;AA=C|||;VT=SNP
11	133668690	rs2723604	G	A	100	PASS	AC=743;AF=0.148363;AN=5008;NS=2504;DP=21110;EAS_AF=0.253;AMR_AF=0.0922;AFR_AF=0.1513;EUR_AF=0.0924;SAS_AF=0.1339;AA=C|||;VT=SNP
11	133669387	rs2723603	G	A	100	PASS	AC=725;AF=0.144768;AN=5008;NS=2504;DP=20778;EAS_AF=0.253;AMR_AF=0.0922;AFR_AF=0.1377;EUR_AF=0.0924;SAS_AF=0.1339;AA=G|||;VT=SNP
11	133669679	rs1944729	T	G	100	PASS	AC=1738;AF=0.347045;AN=5008;NS=2504;DP=20746;EAS_AF=0.2847;AMR_AF=0.2997;AFR_AF=0.2595;EUR_AF=0.4483;SAS_AF=0.4591;AA=G|||;VT=SNP
11	133669755	rs1944730	A	G	100	PASS	AC=1726;AF=0.344649;AN=5008;NS=2504;DP=20169;EAS_AF=0.2788;AMR_AF=0.2997;AFR_AF=0.2572;EUR_AF=0.4483;SAS_AF=0.456;AA=A|||;VT=SNP
11	133670275	rs35223779	G	A	100	PASS	AC=1703;AF=0.340056;AN=5008;NS=2504;DP=17403;EAS_AF=0.2788;AMR_AF=0.2939;AFR_AF=0.2511;EUR_AF=0.4463;SAS_AF=0.4468;AA=G|||;VT=SNP
11	133671961	rs7131488	C	T	100	PASS	AC=1726;AF=0.344649;AN=5008;NS=2504;DP=16756;EAS_AF=0.2857;AMR_AF=0.2939;AFR_AF=0.2587;EUR_AF=0.4473;SAS_AF=0.4519;AA=T|||;VT=SNP
11	133672730	rs12788682	G	T	100	PASS	AC=1729;AF=0.345248;AN=5008;NS=2504;DP=20355;EAS_AF=0.2798;AMR_AF=0.3141;AFR_AF=0.2194;EUR_AF=0.495;SAS_AF=0.4509;AA=g|||;VT=SNP
11	133673154	rs34763330	G	C	100	PASS	AC=1644;AF=0.328275;AN=5008;NS=2504;DP=19691;EAS_AF=0.2798;AMR_AF=0.2853;AFR_AF=0.2095;EUR_AF=0.4483;SAS_AF=0.4458;AA=G|||;VT=SNP
11	133673744	rs2851124	C	T	100	PASS	AC=573;AF=0.114417;AN=5008;NS=2504;DP=15365;EAS_AF=0.253;AMR_AF=0.0821;AFR_AF=0.031;EUR_AF=0.0905;SAS_AF=0.1319;AA=C|||;VT=SNP
11	133674097	rs4529892	A	G	100	PASS	AC=1711;AF=0.341653;AN=5008;NS=2504;DP=16991;EAS_AF=0.2798;AMR_AF=0.2939;AFR_AF=0.2519;EUR_AF=0.4493;SAS_AF=0.4499;AA=A|||;VT=SNP
11	133674229	rs2723602	G	A	100	PASS	AC=813;AF=0.16234;AN=5008;NS=2504;DP=16480;EAS_AF=0.252;AMR_AF=0.121;AFR_AF=0.1422;EUR_AF=0.1392;SAS_AF=0.1503;AA=G|||;VT=SNP
11	133674271	rs4529893	A	T	100	PASS	AC=1711;AF=0.341653;AN=5008;NS=2504;DP=17161;EAS_AF=0.2798;AMR_AF=0.2939;AFR_AF=0.2519;EUR_AF=0.4493;SAS_AF=0.4499;AA=A|||;VT=SNP
11	133674814	rs12280972	C	T	100	PASS	AC=351;AF=0.0700879;AN=5008;NS=2504;DP=11918;EAS_AF=0.1171;AMR_AF=0.0778;AFR_AF=0.0287;EUR_AF=0.0696;SAS_AF=0.0726;AA=C|||;VT=SNP
11	133675017	rs7936122	C	T	100	PASS	AC=1749;AF=0.349241;AN=5008;NS=2504;DP=14686;EAS_AF=0.2798;AMR_AF=0.2983;AFR_AF=0.2806;EUR_AF=0.4493;SAS_AF=0.4468;AA=T|||;VT=SNP
11	133675184	rs34962430	A	T	100	PASS	AC=1677;AF=0.334864;AN=5008;NS=2504;DP=11624;EAS_AF=0.2798;AMR_AF=0.2882;AFR_AF=0.2315;EUR_AF=0.4493;SAS_AF=0.4468;AA=A|||;VT=SNP
11	133675733	rs34619364	T	C	100	PASS	AC=1618;AF=0.323083;AN=5008;NS=2504;DP=17465;EAS_AF=0.2808;AMR_AF=0.2795;AFR_AF=0.1899;EUR_AF=0.4503;SAS_AF=0.4468;AA=T|||;VT=SNP
11	133676938	rs2723601	G	A	100	PASS	AC=799;AF=0.159545;AN=5008;NS=2504;DP=16816;EAS_AF=0.252;AMR_AF=0.0994;AFR_AF=0.1876;EUR_AF=0.0934;SAS_AF=0.137;AA=G|||;VT=SNP
11	133677278	rs7130532	A	T	100	PASS	AC=1729;AF=0.345248;AN=5008;NS=2504;DP=17758;EAS_AF=0.2768;AMR_AF=0.3141;AFR_AF=0.2201;EUR_AF=0.496;SAS_AF=0.4519;AA=T|||;VT=SNP
11	133677303	rs12785628	G	A	100	PASS	AC=1880;AF=0.375399;AN=5008;NS=2504;DP=17466;EAS_AF=0.2768;AMR_AF=0.3285;AFR_AF=0.326;EUR_AF=0.497;SAS_AF=0.4519;AA=A|||;VT=SNP
11	133678019	rs2156677	G	A	100	PASS	AC=2672;AF=0.533546;AN=5008;NS=2504;DP=18403;EAS_AF=0.5298;AMR_AF=0.4265;AFR_AF=0.5174;EUR_AF=0.5875;SAS_AF=0.5798;AA=A|||;VT=SNP
11	133679495	rs1105602	C	A	100	PASS	AC=1613;AF=0.322085;AN=5008;NS=2504;DP=18130;EAS_AF=0.2817;AMR_AF=0.2795;AFR_AF=0.1891;EUR_AF=0.4443;SAS_AF=0.4479;AA=C|||;VT=SNP
11	133679758	rs2723600	G	A	100	PASS	AC=2955;AF=0.590056;AN=5008;NS=2504;DP=15591;EAS_AF=0.5298;AMR_AF=0.4467;AFR_AF=0.711;EUR_AF=0.5905;SAS_AF=0.59;AA=A|||;VT=SNP
11	133681071	rs2723599	T	C	100	PASS	AC=585;AF=0.116813;AN=5008;NS=2504;DP=21947;EAS_AF=0.2431;AMR_AF=0.0893;AFR_AF=0.0325;EUR_AF=0.1024;SAS_AF=0.135;AA=T|||;VT=SNP
11	133681074	rs2851122	C	G	100	PASS	AC=585;AF=0.116813;AN=5008;NS=2504;DP=21986;EAS_AF=0.2431;AMR_AF=0.0893;AFR_AF=0.0325;EUR_AF=0.1024;SAS_AF=0.135;AA=C|||;VT=SNP
11	133681425	rs2853118	G	A	100	PASS	AC=2831;AF=0.565296;AN=5008;NS=2504;DP=21312;EAS_AF=0.5863;AMR_AF=0.5663;AFR_AF=0.5136;EUR_AF=0.6133;SAS_AF=0.5634;AA=A|||;VT=SNP
11	133682252	rs10894749	A	G	100	PASS	AC=3267;AF=0.652356;AN=5008;NS=2504;DP=15032;EAS_AF=0.8819;AMR_AF=0.6542;AFR_AF=0.466;EUR_AF=0.5934;SAS_AF=0.727;AA=G|||;VT=SNP
11	133682550	rs12797371	T	C	100	PASS	AC=837;AF=0.167133;AN=5008;NS=2504;DP=19888;EAS_AF=0.1657;AMR_AF=0.1513;AFR_AF=0.1044;EUR_AF=0.2376;SAS_AF=0.1922;AA=t|||;VT=SNP
11	133682551	rs12795650	A	G	100	PASS	AC=828;AF=0.165335;AN=5008;NS=2504;DP=19940;EAS_AF=0.1687;AMR_AF=0.1513;AFR_AF=0.0953;EUR_AF=0.2376;SAS_AF=0.1922;AA=A|||;VT=SNP
11	133682592	rs12796225	G	C	100	PASS	AC=820;AF=0.163738;AN=5008;NS=2504;DP=19600;EAS_AF=0.1657;AMR_AF=0.1513;AFR_AF=0.0915;EUR_AF=0.2376;SAS_AF=0.1922;AA=G|||;VT=SNP
11	133682831	rs12221971	A	T	100	PASS	AC=668;AF=0.133387;AN=5008;NS=2504;DP=17506;EAS_AF=0.2698;AMR_AF=0.1326;AFR_AF=0.0741;EUR_AF=0.0268;SAS_AF=0.183;AA=A|||;VT=SNP
11	133683064	rs1806831	T	C	100	PASS	AC=1718;AF=0.343051;AN=5008;NS=2504;DP=16575;EAS_AF=0.495;AMR_AF=0.3501;AFR_AF=0.1861;EUR_AF=0.337;SAS_AF=0.3998;AA=C|||;VT=SNP
11	133683156	rs2723596	T	C	100	PASS	AC=192;AF=0.0383387;AN=5008;NS=2504;DP=13663;EAS_AF=0.0625;AMR_AF=0.0418;AFR_AF=0.0038;EUR_AF=0.0716;SAS_AF=0.0235;AA=T|||;VT=SNP
11	133685008	rs2853119	A	G	100	PASS	AC=1085;AF=0.216653;AN=5008;NS=2504;DP=17577;EAS_AF=0.1944;AMR_AF=0.2233;AFR_AF=0.1596;EUR_AF=0.3111;SAS_AF=0.2147;AA=G|||;VT=SNP
11	133686106	rs4936209	C	G	100	PASS	AC=840;AF=0.167732;AN=5008;NS=2504;DP=20967;EAS_AF=0.1558;AMR_AF=0.1772;AFR_AF=0.0998;EUR_AF=0.2396;SAS_AF=0.1912;AA=C|||;VT=SNP
11	133686117	rs2723594	A	G	100	PASS	AC=199;AF=0.0397364;AN=5008;NS=2504;DP=20533;EAS_AF=0.0635;AMR_AF=0.0432;AFR_AF=0.0053;EUR_AF=0.0746;SAS_AF=0.0235;AA=A|||;VT=SNP
11	133686324	rs12576074	C	T	100	PASS	AC=835;AF=0.166733;AN=5008;NS=2504;DP=21639;EAS_AF=0.1558;AMR_AF=0.1772;AFR_AF=0.0976;EUR_AF=0.2376;SAS_AF=0.1912;AA=T|||;VT=SNP
11	133686467	rs2851128	G	A	100	PASS	AC=2222;AF=0.44369;AN=5008;NS=2504;DP=21532;EAS_AF=0.496;AMR_AF=0.3991;AFR_AF=0.5053;EUR_AF=0.3419;SAS_AF=0.4427;AA=A|||;VT=SNP
11	133687453	rs2723593	G	C	100	PASS	AC=3744;AF=0.747604;AN=5008;NS=2504;DP=18545;EAS_AF=0.8244;AMR_AF=0.7233;AFR_AF=0.7292;EUR_AF=0.6928;SAS_AF=0.7669;AA=C|||;VT=SNP
11	133687574	rs2723592	C	T	100	PASS	AC=1747;AF=0.348842;AN=5008;NS=2504;DP=18477;EAS_AF=0.4821;AMR_AF=0.3617;AFR_AF=0.23;EUR_AF=0.338;SAS_AF=0.3742;AA=T|||;VT=SNP
11	133687610	rs2723591	C	T	100	PASS	AC=1175;AF=0.234625;AN=5008;NS=2504;DP=18223;EAS_AF=0.2232;AMR_AF=0.2305;AFR_AF=0.1989;EUR_AF=0.3141;SAS_AF=0.2157;AA=T|||;VT=SNP
11	133687837	rs2723590	A	G	100	PASS	AC=1706;AF=0.340655;AN=5008;NS=2504;DP=21372;EAS_AF=0.504;AMR_AF=0.3516;AFR_AF=0.1649;EUR_AF=0.341;SAS_AF=0.4018;AA=A|||;VT=SNP
11	133687923	rs9667066	G	A	100	PASS	AC=884;AF=0.176518;AN=5008;NS=2504;DP=22612;EAS_AF=0.2798;AMR_AF=0.1527;AFR_AF=0.2194;EUR_AF=0.0258;SAS_AF=0.184;AA=A|||;VT=SNP
11	133688009	rs2723589	G	A	100	PASS	AC=1922;AF=0.383786;AN=5008;NS=2504;DP=21555;EAS_AF=0.502;AMR_AF=0.3703;AFR_AF=0.3253;EUR_AF=0.337;SAS_AF=0.3988;AA=G|||;VT=SNP
11	133688273	rs2853120	G	A	100	PASS	AC=1477;AF=0.294928;AN=5008;NS=2504;DP=18827;EAS_AF=0.2252;AMR_AF=0.2579;AFR_AF=0.4107;EUR_AF=0.3121;SAS_AF=0.2188;AA=G|||;VT=SNP
11	133689963	rs2723588	A	G	100	PASS	AC=2269;AF=0.453075;AN=5008;NS=2504;DP=19102;EAS_AF=0.5079;AMR_AF=0.3847;AFR_AF=0.5431;EUR_AF=0.335;SAS_AF=0.4448;AA=G|||;VT=SNP
11	133690219	rs2851127	A	G	100	PASS	AC=2230;AF=0.445288;AN=5008;NS=2504;DP=20840;EAS_AF=0.5089;AMR_AF=0.3804;AFR_AF=0.5151;EUR_AF=0.335;SAS_AF=0.4448;AA=G|||;VT=SNP
11	133690456	rs11822562	A	C	100	PASS	AC=1143;AF=0.228235;AN=5008;NS=2504;DP=19193;EAS_AF=0.1498;AMR_AF=0.2089;AFR_AF=0.3169;EUR_AF=0.2396;SAS_AF=0.1912;AA=A|||;VT=SNP
11	133690987	rs115124044	T	C	100	PASS	AC=610;AF=0.121805;AN=5008;NS=2504;DP=18511;EAS_AF=0.2808;AMR_AF=0.1196;AFR_AF=0.0325;EUR_AF=0.0219;SAS_AF=0.183;AA=T|||;VT=SNP
11	133691060	rs4937835	G	C	100	PASS	AC=1137;AF=0.227037;AN=5008;NS=2504;DP=18195;EAS_AF=0.1498;AMR_AF=0.2075;AFR_AF=0.3139;EUR_AF=0.2396;SAS_AF=0.1902;AA=G|||;VT=SNP
11	133691230	rs2851126	G	A	100	PASS	AC=1382;AF=0.275958;AN=5008;NS=2504;DP=19039;EAS_AF=0.2183;AMR_AF=0.245;AFR_AF=0.3555;EUR_AF=0.3101;SAS_AF=0.2147;AA=A|||;VT=SNP
11	133691682	rs2723587	A	G	100	PASS	AC=1438;AF=0.287141;AN=5008;NS=2504;DP=20739;EAS_AF=0.4454;AMR_AF=0.1556;AFR_AF=0.3873;EUR_AF=0.1004;SAS_AF=0.274;AA=G|||;VT=SNP
11	133691984	rs9667722	C	A	100	PASS	AC=1142;AF=0.228035;AN=5008;NS=2504;DP=19917;EAS_AF=0.1577;AMR_AF=0.0807;AFR_AF=0.4644;EUR_AF=0.0586;SAS_AF=0.2597;AA=A|||;VT=SNP
11	133692109	rs73042834	T	C	100	PASS	AC=147;AF=0.029353;AN=5008;NS=2504;DP=19567;EAS_AF=0.0734;AMR_AF=0.0144;AFR_AF=0.0068;EUR_AF=0.0318;SAS_AF=0.0225;AA=T|||;VT=SNP
11	133692140	rs9667736	G	A	100	PASS	AC=996;AF=0.198882;AN=5008;NS=2504;DP=19556;EAS_AF=0.1974;AMR_AF=0.0576;AFR_AF=0.3729;EUR_AF=0.0268;SAS_AF=0.2423;AA=G|||;VT=SNP
11	133692349	rs9667845	G	A	100	PASS	AC=1376;AF=0.27476;AN=5008;NS=2504;DP=20580;EAS_AF=0.3472;AMR_AF=0.1268;AFR_AF=0.4697;EUR_AF=0.0567;SAS_AF=0.2658;AA=A|||;VT=SNP
11	133692536	rs10791321	T	C	100	PASS	AC=994;AF=0.198482;AN=5008;NS=2504;DP=19060;EAS_AF=0.3452;AMR_AF=0.0951;AFR_AF=0.2352;EUR_AF=0.0547;SAS_AF=0.2188;AA=T|||;VT=SNP
11	133692877	rs7131428	T	G	100	PASS	AC=437;AF=0.0872604;AN=5008;NS=2504;DP=19149;EAS_AF=0.0754;AMR_AF=0.0403;AFR_AF=0.177;EUR_AF=0.0308;SAS_AF=0.0695;AA=T|||;VT=SNP
11	133693236	rs2851125	C	T	100	PASS	AC=340;AF=0.0678914;AN=5008;NS=2504;DP=19351;EAS_AF=0.1399;AMR_AF=0.0504;AFR_AF=0.0038;EUR_AF=0.0746;SAS_AF=0.0859;AA=C|||;VT=SNP
11	133693264	rs4320967	C	A	100	PASS	AC=1292;AF=0.257987;AN=5008;NS=2504;DP=20153;EAS_AF=0.3452;AMR_AF=0.1196;AFR_AF=0.4115;EUR_AF=0.0567;SAS_AF=0.2658;AA=A|||;VT=SNP
11	133693601	rs7102034	T	C	100	PASS	AC=1032;AF=0.20607;AN=5008;NS=2504;DP=17608;EAS_AF=0.3442;AMR_AF=0.098;AFR_AF=0.2648;EUR_AF=0.0547;SAS_AF=0.2168;AA=C|||;VT=SNP
11	133694292	rs7120412	G	C	100	PASS	AC=1264;AF=0.252396;AN=5008;NS=2504;DP=14372;EAS_AF=0.3532;AMR_AF=0.1182;AFR_AF=0.382;EUR_AF=0.0567;SAS_AF=0.2699;AA=C|||;VT=SNP
11	133694415	rs7120562	G	T	100	PASS	AC=1265;AF=0.252596;AN=5008;NS=2504;DP=13846;EAS_AF=0.3532;AMR_AF=0.1196;AFR_AF=0.382;EUR_AF=0.0567;SAS_AF=0.2699;AA=G|||;VT=SNP
11	133694579	rs66615241	T	C	100	PASS	AC=380;AF=0.0758786;AN=5008;NS=2504;DP=16027;EAS_AF=0.0734;AMR_AF=0.0331;AFR_AF=0.1755;EUR_AF=0.0288;SAS_AF=0.0225;AA=C|||;VT=SNP
11	133695200	rs73042846	C	T	100	PASS	AC=145;AF=0.0289537;AN=5008;NS=2504;DP=18729;EAS_AF=0.0734;AMR_AF=0.013;AFR_AF=0.0083;EUR_AF=0.0288;SAS_AF=0.0225;AA=T|||;VT=SNP
11	133695213	rs73042847	G	A	100	PASS	AC=145;AF=0.0289537;AN=5008;NS=2504;DP=18233;EAS_AF=0.0734;AMR_AF=0.013;AFR_AF=0.0083;EUR_AF=0.0288;SAS_AF=0.0225;AA=G|||;VT=SNP
11	133695279	rs73042849	G	A	100	PASS	AC=142;AF=0.0283546;AN=5008;NS=2504;DP=16551;EAS_AF=0.0704;AMR_AF=0.013;AFR_AF=0.0083;EUR_AF=0.0288;SAS_AF=0.0225;AA=G|||;VT=SNP
11	133695530	rs77309249	T	C	100	PASS	AC=614;AF=0.122604;AN=5008;NS=2504;DP=17800;EAS_AF=0.2728;AMR_AF=0.062;AFR_AF=0.0643;EUR_AF=0.0199;SAS_AF=0.1953;AA=T|||;VT=SNP
11	133696258	rs2723616	T	C	100	PASS	AC=3484;AF=0.695687;AN=5008;NS=2504;DP=20101;EAS_AF=0.7718;AMR_AF=0.6455;AFR_AF=0.8245;EUR_AF=0.507;SAS_AF=0.6728;AA=C|||;VT=SNP
11	133696584	rs715797	C	T	100	PASS	AC=1144;AF=0.228435;AN=5008;NS=2504;DP=22400;EAS_AF=0.3452;AMR_AF=0.1052;AFR_AF=0.3064;EUR_AF=0.0567;SAS_AF=0.2669;AA=T|||;VT=SNP
11	133696629	rs715798	T	A	100	PASS	AC=1373;AF=0.274161;AN=5008;NS=2504;DP=22143;EAS_AF=0.3532;AMR_AF=0.1254;AFR_AF=0.4629;EUR_AF=0.0567;SAS_AF=0.2669;AA=A|||;VT=SNP
11	133697012	rs73042852	G	T	100	PASS	AC=150;AF=0.0299521;AN=5008;NS=2504;DP=20103;EAS_AF=0.0724;AMR_AF=0.013;AFR_AF=0.0129;EUR_AF=0.0288;SAS_AF=0.0225;AA=C|||;VT=SNP
11	133697359	rs7110432	A	G	100	PASS	AC=884;AF=0.176518;AN=5008;NS=2504;DP=19882;EAS_AF=0.2847;AMR_AF=0.0836;AFR_AF=0.202;EUR_AF=0.0278;SAS_AF=0.2495;AA=A|||;VT=SNP
11	133698721	rs12418092	T	A	100	PASS	AC=548;AF=0.109425;AN=5008;NS=2504;DP=18110;EAS_AF=0.1766;AMR_AF=0.1686;AFR_AF=0.0091;EUR_AF=0.0368;SAS_AF=0.2086;AA=T|||;VT=SNP
11	133698733	rs1105494	C	A	100	PASS	AC=1482;AF=0.295927;AN=5008;NS=2504;DP=18646;EAS_AF=0.4454;AMR_AF=0.2997;AFR_AF=0.0908;EUR_AF=0.3668;SAS_AF=0.3436;AA=C|||;VT=SNP
11	133700178	rs73042854	T	A	100	PASS	AC=63;AF=0.0125799;AN=5008;NS=2504;DP=20426;EAS_AF=0.0109;AMR_AF=0.0159;AFR_AF=0.0068;EUR_AF=0.0239;SAS_AF=0.0082;AA=T|||;VT=SNP
11	133700854	rs73042857	C	T	100	PASS	AC=170;AF=0.0339457;AN=5008;NS=2504;DP=18520;EAS_AF=0.0119;AMR_AF=0.0331;AFR_AF=0.0136;EUR_AF=0.0616;SAS_AF=0.0562;AA=c|||;VT=SNP
11	133701956	rs2097101	A	G	100	PASS	AC=1833;AF=0.366014;AN=5008;NS=2504;DP=16555;EAS_AF=0.6052;AMR_AF=0.3256;AFR_AF=0.1778;EUR_AF=0.4056;SAS_AF=0.362;AA=g|||;VT=SNP
11	133702211	rs80292708	T	C	100	PASS	AC=470;AF=0.0938498;AN=5008;NS=2504;DP=19726;EAS_AF=0.1022;AMR_AF=0.0605;AFR_AF=0.1067;EUR_AF=0.0249;SAS_AF=0.1626;AA=t|||;VT=SNP
11	133702429	rs10791322	G	A	100	PASS	AC=1669;AF=0.333267;AN=5008;NS=2504;DP=17592;EAS_AF=0.496;AMR_AF=0.3141;AFR_AF=0.1725;EUR_AF=0.3986;SAS_AF=0.3292;AA=a|||;VT=SNP
11	133702650	rs10791323	T	C	100	PASS	AC=2100;AF=0.419329;AN=5008;NS=2504;DP=9571;EAS_AF=0.6071;AMR_AF=0.3674;AFR_AF=0.2277;EUR_AF=0.5209;SAS_AF=0.4172;AA=t|||;VT=SNP
11	133702779	rs11604410	T	G	100	PASS	AC=2487;AF=0.496605;AN=5008;NS=2504;DP=6824;EAS_AF=0.7183;AMR_AF=0.5749;AFR_AF=0.3464;EUR_AF=0.4394;SAS_AF=0.4744;AA=g|||;VT=SNP
11	133703152	rs114421546	T	C	100	PASS	AC=375;AF=0.0748802;AN=5008;NS=2504;DP=6121;EAS_AF=0.0605;AMR_AF=0.1816;AFR_AF=0.0847;EUR_AF=0.0209;SAS_AF=0.0562;AA=t|||;VT=SNP
11	133703696	rs7928888	A	C	100	PASS	AC=2054;AF=0.410144;AN=5008;NS=2504;DP=11067;EAS_AF=0.6012;AMR_AF=0.3314;AFR_AF=0.351;EUR_AF=0.4026;SAS_AF=0.3569;AA=C|||;VT=SNP
11	133704065	rs10791324	T	C	100	PASS	AC=1799;AF=0.359225;AN=5008;NS=2504;DP=14752;EAS_AF=0.5982;AMR_AF=0.3199;AFR_AF=0.1778;EUR_AF=0.3877;SAS_AF=0.3569;AA=C|||;VT=SNP
11	133704567	rs2723615	C	T	100	PASS	AC=1703;AF=0.340056;AN=5008;NS=2504;DP=13808;EAS_AF=0.5982;AMR_AF=0.3184;AFR_AF=0.1089;EUR_AF=0.3926;SAS_AF=0.3476;AA=c|||;VT=SNP
11	133705266	rs2853117	T	G	100	PASS	AC=1817;AF=0.362819;AN=5008;NS=2504;DP=20844;EAS_AF=0.6012;AMR_AF=0.3228;AFR_AF=0.1785;EUR_AF=0.3996;SAS_AF=0.3569;AA=G|||;VT=SNP
11	133705356	rs1893850	T	C	100	PASS	AC=1818;AF=0.363019;AN=5008;NS=2504;DP=19789;EAS_AF=0.6012;AMR_AF=0.3242;AFR_AF=0.1785;EUR_AF=0.3996;SAS_AF=0.3569;AA=C|||;VT=SNP
11	133705381	rs2851115	C	A	100	PASS	AC=1755;AF=0.350439;AN=5008;NS=2504;DP=18934;EAS_AF=0.6012;AMR_AF=0.3228;AFR_AF=0.1437;EUR_AF=0.3926;SAS_AF=0.3476;AA=C|||;VT=SNP
11	133705759	rs2851116	G	A	100	PASS	AC=1700;AF=0.339457;AN=5008;NS=2504;DP=15809;EAS_AF=0.6002;AMR_AF=0.317;AFR_AF=0.1044;EUR_AF=0.3926;SAS_AF=0.3497;AA=G|||;VT=SNP
11	133705871	rs2723614	T	G	100	PASS	AC=1722;AF=0.34385;AN=5008;NS=2504;DP=18758;EAS_AF=0.6022;AMR_AF=0.3156;AFR_AF=0.115;EUR_AF=0.4016;SAS_AF=0.3476;AA=T|||;VT=SNP
11	133705905	rs2851117	C	T	100	PASS	AC=2355;AF=0.470248;AN=5008;NS=2504;DP=19674;EAS_AF=0.6607;AMR_AF=0.5288;AFR_AF=0.3404;EUR_AF=0.4433;SAS_AF=0.4356;AA=T|||;VT=SNP
11	133705995	rs2851118	A	C	100	PASS	AC=1817;AF=0.362819;AN=5008;NS=2504;DP=18908;EAS_AF=0.6012;AMR_AF=0.3228;AFR_AF=0.1785;EUR_AF=0.3996;SAS_AF=0.3569;AA=C|||;VT=SNP
11	133706179	rs80035044	C	T	100	PASS	AC=369;AF=0.0736821;AN=5008;NS=2504;DP=19238;EAS_AF=0.0595;AMR_AF=0.1787;AFR_AF=0.0832;EUR_AF=0.0199;SAS_AF=0.0562;AA=C|||;VT=SNP
11	133706382	rs2851119	T	C	100	PASS	AC=2824;AF=0.563898;AN=5008;NS=2504;DP=20386;EAS_AF=0.7956;AMR_AF=0.5951;AFR_AF=0.4213;EUR_AF=0.4722;SAS_AF=0.59;AA=C|||;VT=SNP
11	133706696	rs2723613	G	A	100	PASS	AC=1714;AF=0.342252;AN=5008;NS=2504;DP=18953;EAS_AF=0.6022;AMR_AF=0.317;AFR_AF=0.115;EUR_AF=0.3926;SAS_AF=0.3476;AA=G|||;VT=SNP
11	133707063	rs2853116	A	G	100	PASS	AC=1700;AF=0.339457;AN=5008;NS=2504;DP=19597;EAS_AF=0.6022;AMR_AF=0.317;AFR_AF=0.1044;EUR_AF=0.3926;SAS_AF=0.3476;AA=A|||;VT=SNP
11	133707908	rs2853115	A	G	100	PASS	AC=1704;AF=0.340256;AN=5008;NS=2504;DP=16414;EAS_AF=0.6022;AMR_AF=0.317;AFR_AF=0.1044;EUR_AF=0.3936;SAS_AF=0.3507;AA=A|||;VT=SNP
11	133708065	rs2851120	T	C	100	PASS	AC=1700;AF=0.339457;AN=5008;NS=2504;DP=17925;EAS_AF=0.6022;AMR_AF=0.317;AFR_AF=0.1044;EUR_AF=0.3926;SAS_AF=0.3476;AA=T|||;VT=SNP
11	133708707	rs10791325	G	A	100	PASS	AC=1818;AF=0.363019;AN=5008;NS=2504;DP=19334;EAS_AF=0.6022;AMR_AF=0.3228;AFR_AF=0.1785;EUR_AF=0.3996;SAS_AF=0.3569;AA=A|||;VT=SNP
11	133709514	rs148405947	A	G	100	PASS	AC=251;AF=0.0501198;AN=5008;NS=2504;DP=16184;EAS_AF=0.0595;AMR_AF=0.1671;AFR_AF=0.0015;EUR_AF=0.0179;SAS_AF=0.0562;AA=A|||;VT=SNP
11	133709592	rs116660928	A	T	100	PASS	AC=528;AF=0.105431;AN=5008;NS=2504;DP=13262;EAS_AF=0.0595;AMR_AF=0.2061;AFR_AF=0.1611;EUR_AF=0.0348;SAS_AF=0.0787;AA=A|||;VT=SNP
11	133710149	rs2723608	A	G	100	PASS	AC=1814;AF=0.36222;AN=5008;NS=2504;DP=18387;EAS_AF=0.6022;AMR_AF=0.3228;AFR_AF=0.1762;EUR_AF=0.3986;SAS_AF=0.3569;AA=G|||;VT=SNP
11	133710796	rs2250123	T	C	100	PASS	AC=1469;AF=0.293331;AN=5008;NS=2504;DP=18760;EAS_AF=0.5893;AMR_AF=0.2795;AFR_AF=0.0522;EUR_AF=0.329;SAS_AF=0.2873;AA=T|||;VT=SNP
11	133710914	rs2250025	G	A	100	PASS	AC=1700;AF=0.339457;AN=5008;NS=2504;DP=20415;EAS_AF=0.6022;AMR_AF=0.317;AFR_AF=0.1051;EUR_AF=0.3917;SAS_AF=0.3476;AA=G|||;VT=SNP
11	133711018	rs2723607	C	G	100	PASS	AC=1699;AF=0.339257;AN=5008;NS=2504;DP=21637;EAS_AF=0.6022;AMR_AF=0.317;AFR_AF=0.1044;EUR_AF=0.3917;SAS_AF=0.3476;AA=C|||;VT=SNP
11	133711241	rs2723605	C	G	100	PASS	AC=1814;AF=0.36222;AN=5008;NS=2504;DP=21882;EAS_AF=0.6022;AMR_AF=0.3228;AFR_AF=0.1762;EUR_AF=0.3986;SAS_AF=0.3569;AA=G|||;VT=SNP
11	133711652	rs2723598	G	A	100	PASS	AC=1699;AF=0.339257;AN=5008;NS=2504;DP=21210;EAS_AF=0.6022;AMR_AF=0.317;AFR_AF=0.1044;EUR_AF=0.3917;SAS_AF=0.3476;AA=G|||;VT=SNP
11	133712348	rs2257010	G	A	100	PASS	AC=1648;AF=0.329073;AN=5008;NS=2504;DP=20393;EAS_AF=0.6022;AMR_AF=0.3156;AFR_AF=0.0666;EUR_AF=0.3926;SAS_AF=0.3466;AA=G|||;VT=SNP;EX_TARGET
11	133712473	rs2257004	C	T	100	PASS	AC=1702;AF=0.339856;AN=5008;NS=2504;DP=20361;EAS_AF=0.6022;AMR_AF=0.3184;AFR_AF=0.1051;EUR_AF=0.3926;SAS_AF=0.3476;AA=C|||;VT=SNP;EX_TARGET
11	133712682	rs2187449	G	A	100	PASS	AC=4447;AF=0.887979;AN=5008;NS=2504;DP=18019;EAS_AF=0.9494;AMR_AF=0.853;AFR_AF=0.9516;EUR_AF=0.7922;SAS_AF=0.862;AA=A|||;VT=SNP
11	133713082	rs5019134	G	C	100	PASS	AC=1761;AF=0.351637;AN=5008;NS=2504;DP=15770;EAS_AF=0.6022;AMR_AF=0.3199;AFR_AF=0.1369;EUR_AF=0.4006;SAS_AF=0.3558;AA=C|||;VT=SNP
11	133713094	rs55801927	A	C	100	PASS	AC=1761;AF=0.351637;AN=5008;NS=2504;DP=15969;EAS_AF=0.6022;AMR_AF=0.3199;AFR_AF=0.1369;EUR_AF=0.4006;SAS_AF=0.3558;AA=C|||;VT=SNP
11	133713150	rs76588534	A	G	100	PASS	AC=57;AF=0.0113818;AN=5008;NS=2504;DP=16437;EAS_AF=0.0119;AMR_AF=0.0144;AFR_AF=0.0015;EUR_AF=0.0249;SAS_AF=0.0082;AA=A|||;VT=SNP
11	133713189	rs10750541	C	A	100	PASS	AC=1700;AF=0.339457;AN=5008;NS=2504;DP=16265;EAS_AF=0.6022;AMR_AF=0.317;AFR_AF=0.1044;EUR_AF=0.3926;SAS_AF=0.3476;AA=C|||;VT=SNP
11	133713436	rs10750542	T	C	100	PASS	AC=1769;AF=0.353235;AN=5008;NS=2504;DP=19488;EAS_AF=0.6022;AMR_AF=0.3199;AFR_AF=0.1415;EUR_AF=0.4006;SAS_AF=0.3579;AA=C|||;VT=SNP
11	133713730	rs10791328	A	G	100	PASS	AC=1650;AF=0.329473;AN=5008;NS=2504;DP=16333;EAS_AF=0.6022;AMR_AF=0.3141;AFR_AF=0.0681;EUR_AF=0.3926;SAS_AF=0.3476;AA=A|||;VT=SNP
11	133714522	rs2282602	G	A	100	PASS	AC=1700;AF=0.339457;AN=5008;NS=2504;DP=20435;EAS_AF=0.6022;AMR_AF=0.317;AFR_AF=0.1044;EUR_AF=0.3926;SAS_AF=0.3476;AA=G|||;VT=SNP;EX_TARGET
11	133714543	rs2282603	G	A	100	PASS	AC=465;AF=0.0928514;AN=5008;NS=2504;DP=21217;EAS_AF=0.1339;AMR_AF=0.0706;AFR_AF=0.0635;EUR_AF=0.0388;SAS_AF=0.1616;AA=G|||;VT=SNP;EX_TARGET
11	133714672	rs2282604	A	G	100	PASS	AC=1760;AF=0.351438;AN=5008;NS=2504;DP=21295;EAS_AF=0.6022;AMR_AF=0.3184;AFR_AF=0.1377;EUR_AF=0.3996;SAS_AF=0.3558;AA=a|||;VT=SNP
11	133715791	rs2156676	G	C	100	PASS	AC=1761;AF=0.351637;AN=5008;NS=2504;DP=18614;EAS_AF=0.6042;AMR_AF=0.3199;AFR_AF=0.1377;EUR_AF=0.3986;SAS_AF=0.3548;AA=T|||;VT=SNP
11	133715862	rs12418442	A	T	100	PASS	AC=365;AF=0.0728834;AN=5008;NS=2504;DP=17995;EAS_AF=0.0595;AMR_AF=0.1758;AFR_AF=0.0802;EUR_AF=0.0209;SAS_AF=0.0573;AA=A|||;VT=SNP
11	133716356	rs10791329	T	C	100	PASS	AC=1760;AF=0.351438;AN=5008;NS=2504;DP=18400;EAS_AF=0.6042;AMR_AF=0.3199;AFR_AF=0.1362;EUR_AF=0.3986;SAS_AF=0.3558;AA=C|||;VT=SNP
11	133717902	rs11223599	T	A	100	PASS	AC=1769;AF=0.353235;AN=5008;NS=2504;DP=16555;EAS_AF=0.6081;AMR_AF=0.3199;AFR_AF=0.1392;EUR_AF=0.3986;SAS_AF=0.3569;AA=A|||;VT=SNP
11	133718467	rs10750543	G	A	100	PASS	AC=1764;AF=0.352236;AN=5008;NS=2504;DP=17696;EAS_AF=0.6081;AMR_AF=0.3199;AFR_AF=0.1362;EUR_AF=0.3986;SAS_AF=0.3558;AA=A|||;VT=SNP
11	133718740	rs10750544	A	G	100	PASS	AC=2352;AF=0.469649;AN=5008;NS=2504;DP=18916;EAS_AF=0.6677;AMR_AF=0.5303;AFR_AF=0.3389;EUR_AF=0.4334;SAS_AF=0.4366;AA=G|||;VT=SNP
11	133719038	rs143018013	C	T	100	PASS	AC=370;AF=0.0738818;AN=5008;NS=2504;DP=20165;EAS_AF=0.0595;AMR_AF=0.1787;AFR_AF=0.0832;EUR_AF=0.0199;SAS_AF=0.0573;AA=C|||;VT=SNP
11	133719221	rs10750545	G	A	100	PASS	AC=1719;AF=0.343251;AN=5008;NS=2504;DP=19489;EAS_AF=0.6081;AMR_AF=0.3199;AFR_AF=0.1142;EUR_AF=0.3926;SAS_AF=0.3456;AA=G|||;VT=SNP
11	133719565	rs10750546	G	A	100	PASS	AC=1714;AF=0.342252;AN=5008;NS=2504;DP=18716;EAS_AF=0.6042;AMR_AF=0.3184;AFR_AF=0.1142;EUR_AF=0.3917;SAS_AF=0.3466;AA=A|||;VT=SNP
11	133720077	rs1944734	G	A	100	PASS	AC=1716;AF=0.342652;AN=5008;NS=2504;DP=18453;EAS_AF=0.6062;AMR_AF=0.3199;AFR_AF=0.115;EUR_AF=0.3897;SAS_AF=0.3466;AA=G|||;VT=SNP
11	133723892	rs73028348	G	A	100	PASS	AC=52;AF=0.0103834;AN=5008;NS=2504;DP=19281;EAS_AF=0.0089;AMR_AF=0.0159;AFR_AF=0.0008;EUR_AF=0.0239;SAS_AF=0.0072;AA=G|||;VT=SNP
11	133725046	rs117439990	C	T	100	PASS	AC=386;AF=0.0770767;AN=5008;NS=2504;DP=16898;EAS_AF=0.1339;AMR_AF=0.0663;AFR_AF=0.0091;EUR_AF=0.0388;SAS_AF=0.1575;AA=C|||;VT=SNP
11	133725945	rs1944733	A	G	100	PASS	AC=1280;AF=0.255591;AN=5008;NS=2504;DP=19920;EAS_AF=0.5863;AMR_AF=0.2334;AFR_AF=0.0469;EUR_AF=0.2197;SAS_AF=0.2495;AA=A|||;VT=SNP
11	133725989	rs1944732	A	G	100	PASS	AC=1757;AF=0.350839;AN=5008;NS=2504;DP=19308;EAS_AF=0.6091;AMR_AF=0.3271;AFR_AF=0.1324;EUR_AF=0.4016;SAS_AF=0.3446;AA=A|||;VT=SNP
11	133726067	rs1944731	G	A	100	PASS	AC=1727;AF=0.344848;AN=5008;NS=2504;DP=19038;EAS_AF=0.6091;AMR_AF=0.3242;AFR_AF=0.1112;EUR_AF=0.4016;SAS_AF=0.3446;AA=G|||;VT=SNP
11	133726083	rs7128438	C	T	100	PASS	AC=591;AF=0.118011;AN=5008;NS=2504;DP=19235;EAS_AF=0.0575;AMR_AF=0.2118;AFR_AF=0.2065;EUR_AF=0.0338;SAS_AF=0.0808;AA=T|||;VT=SNP
11	133727086	rs10894752	A	C	100	PASS	AC=1496;AF=0.298722;AN=5008;NS=2504;DP=16306;EAS_AF=0.6091;AMR_AF=0.2709;AFR_AF=0.0809;EUR_AF=0.2813;SAS_AF=0.3108;AA=A|||;VT=SNP
11	133727209	rs78406218	T	C	100	PASS	AC=422;AF=0.0842652;AN=5008;NS=2504;DP=16510;EAS_AF=0.1419;AMR_AF=0.0663;AFR_AF=0.0091;EUR_AF=0.0398;SAS_AF=0.1851;AA=T|||;VT=SNP
11	133727535	rs10791330	C	T	100	PASS	AC=2331;AF=0.465455;AN=5008;NS=2504;DP=17580;EAS_AF=0.6627;AMR_AF=0.536;AFR_AF=0.3283;EUR_AF=0.4354;SAS_AF=0.4284;AA=T|||;VT=SNP
11	133727824	rs77737960	T	C	100	PASS	AC=413;AF=0.0824681;AN=5008;NS=2504;DP=14519;EAS_AF=0.1339;AMR_AF=0.0663;AFR_AF=0.0091;EUR_AF=0.0388;SAS_AF=0.1851;AA=T|||;VT=SNP
11	133729097	rs116001048	C	A	100	PASS	AC=600;AF=0.119808;AN=5008;NS=2504;DP=15634;EAS_AF=0.0575;AMR_AF=0.2118;AFR_AF=0.2133;EUR_AF=0.0338;SAS_AF=0.0808;AA=c|||;VT=SNP
11	133729249	rs10750547	T	G	100	PASS	AC=654;AF=0.130591;AN=5008;NS=2504;DP=16490;EAS_AF=0.2897;AMR_AF=0.1585;AFR_AF=0.0091;EUR_AF=0.1292;SAS_AF=0.1125;AA=t|||;VT=SNP
11	133729469	rs10750548	A	G	100	PASS	AC=1729;AF=0.345248;AN=5008;NS=2504;DP=17889;EAS_AF=0.6091;AMR_AF=0.3242;AFR_AF=0.1112;EUR_AF=0.4026;SAS_AF=0.3456;AA=a|||;VT=SNP
11	133729516	rs80068472	C	G	100	PASS	AC=589;AF=0.117612;AN=5008;NS=2504;DP=18442;EAS_AF=0.0575;AMR_AF=0.2104;AFR_AF=0.205;EUR_AF=0.0338;SAS_AF=0.0818;AA=g|||;VT=SNP
11	133729775	rs75659599	C	T	100	PASS	AC=589;AF=0.117612;AN=5008;NS=2504;DP=18722;EAS_AF=0.0575;AMR_AF=0.2104;AFR_AF=0.205;EUR_AF=0.0338;SAS_AF=0.0818;AA=c|||;VT=SNP
11	133730060	rs77395601	A	T	100	PASS	AC=376;AF=0.0750799;AN=5008;NS=2504;DP=20651;EAS_AF=0.0575;AMR_AF=0.1801;AFR_AF=0.0877;EUR_AF=0.0189;SAS_AF=0.0593;AA=a|||;VT=SNP
11	133730180	rs76458353	G	A	100	PASS	AC=589;AF=0.117612;AN=5008;NS=2504;DP=16423;EAS_AF=0.0575;AMR_AF=0.2104;AFR_AF=0.205;EUR_AF=0.0338;SAS_AF=0.0818;AA=g|||;VT=SNP
11	133730241	rs78606729	G	A	100	PASS	AC=115;AF=0.0229633;AN=5008;NS=2504;DP=16636;EAS_AF=0.002;AMR_AF=0.0202;AFR_AF=0.0106;EUR_AF=0.0378;SAS_AF=0.0481;AA=a|||;VT=SNP
11	133730820	rs10750549	A	G	100	PASS	AC=1735;AF=0.346446;AN=5008;NS=2504;DP=17615;EAS_AF=0.6151;AMR_AF=0.3242;AFR_AF=0.1112;EUR_AF=0.4026;SAS_AF=0.3456;AA=A|||;VT=SNP
11	133731134	rs4937837	T	C	100	PASS	AC=1737;AF=0.346845;AN=5008;NS=2504;DP=16590;EAS_AF=0.6151;AMR_AF=0.3242;AFR_AF=0.1127;EUR_AF=0.4026;SAS_AF=0.3456;AA=T|||;VT=SNP
11	133731644	rs2156681	G	T	100	PASS	AC=2318;AF=0.462859;AN=5008;NS=2504;DP=14521;EAS_AF=0.6687;AMR_AF=0.5346;AFR_AF=0.3147;EUR_AF=0.4364;SAS_AF=0.4274;AA=T|||;VT=SNP
11	133732076	rs12417860	C	T	100	PASS	AC=588;AF=0.117412;AN=5008;NS=2504;DP=18997;EAS_AF=0.0575;AMR_AF=0.2104;AFR_AF=0.2042;EUR_AF=0.0338;SAS_AF=0.0818;AA=T|||;VT=SNP
11	133732128	rs12417869	C	T	100	PASS	AC=369;AF=0.0736821;AN=5008;NS=2504;DP=18367;EAS_AF=0.0575;AMR_AF=0.1772;AFR_AF=0.084;EUR_AF=0.0189;SAS_AF=0.0593;AA=c|||;VT=SNP
11	133732150	rs10791332	A	G	100	PASS	AC=2339;AF=0.467053;AN=5008;NS=2504;DP=18343;EAS_AF=0.6726;AMR_AF=0.5346;AFR_AF=0.3275;EUR_AF=0.4364;SAS_AF=0.4274;AA=G|||;VT=SNP
11	133732265	rs4489760	A	T	100	PASS	AC=2342;AF=0.467652;AN=5008;NS=2504;DP=17832;EAS_AF=0.6716;AMR_AF=0.5346;AFR_AF=0.3283;EUR_AF=0.4384;SAS_AF=0.4284;AA=a|||;VT=SNP
11	133732861	rs10791333	T	C	100	PASS	AC=1499;AF=0.299321;AN=5008;NS=2504;DP=19250;EAS_AF=0.6111;AMR_AF=0.2709;AFR_AF=0.0825;EUR_AF=0.2823;SAS_AF=0.3088;AA=T|||;VT=SNP
11	133732943	rs7104994	A	G	100	PASS	AC=593;AF=0.118411;AN=5008;NS=2504;DP=17928;EAS_AF=0.0575;AMR_AF=0.2104;AFR_AF=0.208;EUR_AF=0.0338;SAS_AF=0.0818;AA=A|||;VT=SNP
11	133733163	rs7121600	T	G	100	PASS	AC=590;AF=0.117812;AN=5008;NS=2504;DP=16879;EAS_AF=0.0575;AMR_AF=0.2089;AFR_AF=0.2073;EUR_AF=0.0338;SAS_AF=0.0808;AA=T|||;VT=SNP
11	133733620	rs35375713	G	A	100	PASS	AC=790;AF=0.157748;AN=5008;NS=2504;DP=10634;EAS_AF=0.1458;AMR_AF=0.1671;AFR_AF=0.031;EUR_AF=0.2584;SAS_AF=0.2311;AA=G|||;VT=SNP
11	133733864	rs7946883	T	C	100	PASS	AC=2402;AF=0.479633;AN=5008;NS=2504;DP=10524;EAS_AF=0.6766;AMR_AF=0.5303;AFR_AF=0.3555;EUR_AF=0.4394;SAS_AF=0.4499;AA=C|||;VT=SNP
11	133733893	rs7946895	T	C	100	PASS	AC=2393;AF=0.477835;AN=5008;NS=2504;DP=8900;EAS_AF=0.6687;AMR_AF=0.5303;AFR_AF=0.354;EUR_AF=0.4394;SAS_AF=0.4509;AA=C|||;VT=SNP
11	133734177	rs4937839	T	C	100	PASS	AC=2407;AF=0.480631;AN=5008;NS=2504;DP=8592;EAS_AF=0.6706;AMR_AF=0.5331;AFR_AF=0.3517;EUR_AF=0.4433;SAS_AF=0.4601;AA=C|||;VT=SNP
11	133734322	rs4937840	C	G	100	PASS	AC=1907;AF=0.380791;AN=5008;NS=2504;DP=10901;EAS_AF=0.5804;AMR_AF=0.3429;AFR_AF=0.1914;EUR_AF=0.4235;SAS_AF=0.4141;AA=G|||;VT=SNP
11	133734350	rs4269938	T	C	100	PASS	AC=749;AF=0.149561;AN=5008;NS=2504;DP=10698;EAS_AF=0.0942;AMR_AF=0.2421;AFR_AF=0.2005;EUR_AF=0.1402;SAS_AF=0.0818;AA=T|||;VT=SNP
11	133734461	rs4937841	A	T	100	PASS	AC=2329;AF=0.465056;AN=5008;NS=2504;DP=11471;EAS_AF=0.6726;AMR_AF=0.5144;AFR_AF=0.3759;EUR_AF=0.4145;SAS_AF=0.3885;AA=T|||;VT=SNP
11	133734542	rs4937842	G	C	100	PASS	AC=1830;AF=0.365415;AN=5008;NS=2504;DP=13120;EAS_AF=0.5694;AMR_AF=0.317;AFR_AF=0.1853;EUR_AF=0.4046;SAS_AF=0.3926;AA=G|||;VT=SNP
11	133734614	rs12420447	T	C	100	PASS	AC=458;AF=0.0914537;AN=5008;NS=2504;DP=14826;EAS_AF=0.1012;AMR_AF=0.1902;AFR_AF=0.1241;EUR_AF=0.0179;SAS_AF=0.0429;AA=T|||;VT=SNP
11	133734907	rs10894754	T	G	100	PASS	AC=690;AF=0.13778;AN=5008;NS=2504;DP=16853;EAS_AF=0.1032;AMR_AF=0.2435;AFR_AF=0.1747;EUR_AF=0.1362;SAS_AF=0.0501;AA=T|||;VT=SNP
11	133735238	rs12419337	C	A	100	PASS	AC=519;AF=0.103634;AN=5008;NS=2504;DP=17461;EAS_AF=0.1022;AMR_AF=0.1945;AFR_AF=0.1664;EUR_AF=0.0199;SAS_AF=0.0419;AA=C|||;VT=SNP
11	133735810	rs10791334	A	C	100	PASS	AC=1955;AF=0.390375;AN=5008;NS=2504;DP=15640;EAS_AF=0.5625;AMR_AF=0.33;AFR_AF=0.2315;EUR_AF=0.4374;SAS_AF=0.4223;AA=A|||;VT=SNP
11	133736083	rs10750550	A	G	100	PASS	AC=2560;AF=0.511182;AN=5008;NS=2504;DP=17305;EAS_AF=0.6657;AMR_AF=0.5274;AFR_AF=0.4198;EUR_AF=0.4751;SAS_AF=0.501;AA=G|||;VT=SNP
11	133736509	rs12417695	C	T	100	PASS	AC=570;AF=0.113818;AN=5008;NS=2504;DP=19750;EAS_AF=0.0962;AMR_AF=0.1988;AFR_AF=0.1672;EUR_AF=0.0368;SAS_AF=0.0787;AA=T|||;VT=SNP
11	133736632	rs7118985	C	A	100	PASS	AC=522;AF=0.104233;AN=5008;NS=2504;DP=19858;EAS_AF=0.0962;AMR_AF=0.1974;AFR_AF=0.1316;EUR_AF=0.0368;SAS_AF=0.0787;AA=A|||;VT=SNP
11	133736668	rs35842351	C	T	100	PASS	AC=608;AF=0.121406;AN=5008;NS=2504;DP=19441;EAS_AF=0.0962;AMR_AF=0.2003;AFR_AF=0.1936;EUR_AF=0.0378;SAS_AF=0.0798;AA=T|||;VT=SNP
11	133736703	rs11223607	G	A	100	PASS	AC=1950;AF=0.389377;AN=5008;NS=2504;DP=17912;EAS_AF=0.5327;AMR_AF=0.3285;AFR_AF=0.2542;EUR_AF=0.4384;SAS_AF=0.4172;AA=g|||;VT=SNP
11	133737251	rs74644696	C	T	100	PASS	AC=607;AF=0.121206;AN=5008;NS=2504;DP=18653;EAS_AF=0.0962;AMR_AF=0.2003;AFR_AF=0.1936;EUR_AF=0.0378;SAS_AF=0.0787;AA=T|||;VT=SNP
11	133737304	rs1114367	G	T	100	PASS	AC=1916;AF=0.382588;AN=5008;NS=2504;DP=19410;EAS_AF=0.5327;AMR_AF=0.3271;AFR_AF=0.2269;EUR_AF=0.4374;SAS_AF=0.4213;AA=T|||;VT=SNP
11	133737462	rs10750551	G	A	100	PASS	AC=1866;AF=0.372604;AN=5008;NS=2504;DP=17551;EAS_AF=0.5327;AMR_AF=0.3256;AFR_AF=0.1899;EUR_AF=0.4374;SAS_AF=0.4213;AA=g|||;VT=SNP
11	133737559	rs76604194	A	T	100	PASS	AC=607;AF=0.121206;AN=5008;NS=2504;DP=16928;EAS_AF=0.0962;AMR_AF=0.2003;AFR_AF=0.1936;EUR_AF=0.0378;SAS_AF=0.0787;AA=T|||;VT=SNP
11	133737674	rs73030342	G	C	100	PASS	AC=70;AF=0.0139776;AN=5008;NS=2504;DP=15716;EAS_AF=0.0149;AMR_AF=0.0245;AFR_AF=0.003;EUR_AF=0.0239;SAS_AF=0.0102;AA=G|||;VT=SNP
11	133738735	rs78868297	C	T	100	PASS	AC=567;AF=0.113219;AN=5008;NS=2504;DP=18968;EAS_AF=0.0962;AMR_AF=0.1988;AFR_AF=0.1649;EUR_AF=0.0368;SAS_AF=0.0787;AA=C|||;VT=SNP
11	133739535	rs78629006	G	A	100	PASS	AC=461;AF=0.0920527;AN=5008;NS=2504;DP=19404;EAS_AF=0.0962;AMR_AF=0.1916;AFR_AF=0.0885;EUR_AF=0.0368;SAS_AF=0.0787;AA=G|||;VT=SNP
11	133739571	rs10791335	T	A	100	PASS	AC=2524;AF=0.503994;AN=5008;NS=2504;DP=19787;EAS_AF=0.629;AMR_AF=0.5274;AFR_AF=0.4213;EUR_AF=0.4751;SAS_AF=0.5;AA=A|||;VT=SNP
11	133739685	rs10894755	A	G	100	PASS	AC=1915;AF=0.382388;AN=5008;NS=2504;DP=22550;EAS_AF=0.5317;AMR_AF=0.3271;AFR_AF=0.2269;EUR_AF=0.4374;SAS_AF=0.4213;AA=a|||;VT=SNP
11	133740048	rs10736608	C	T	100	PASS	AC=2523;AF=0.503794;AN=5008;NS=2504;DP=23360;EAS_AF=0.629;AMR_AF=0.5274;AFR_AF=0.4206;EUR_AF=0.4751;SAS_AF=0.5;AA=T|||;VT=SNP
11	133740141	rs10750552	C	A	100	PASS	AC=2523;AF=0.503794;AN=5008;NS=2504;DP=24281;EAS_AF=0.629;AMR_AF=0.5274;AFR_AF=0.4206;EUR_AF=0.4751;SAS_AF=0.5;AA=C|||;VT=SNP
11	133740251	rs10750553	T	C	100	PASS	AC=2523;AF=0.503794;AN=5008;NS=2504;DP=24068;EAS_AF=0.629;AMR_AF=0.5274;AFR_AF=0.4206;EUR_AF=0.4751;SAS_AF=0.5;AA=C|||;VT=SNP
11	133741766	rs11223609	C	T	100	PASS	AC=2525;AF=0.504193;AN=5008;NS=2504;DP=21976;EAS_AF=0.629;AMR_AF=0.5274;AFR_AF=0.4221;EUR_AF=0.4751;SAS_AF=0.5;AA=C|||;VT=SNP
11	133741942	rs78856946	G	A	100	PASS	AC=567;AF=0.113219;AN=5008;NS=2504;DP=18670;EAS_AF=0.0962;AMR_AF=0.1988;AFR_AF=0.1649;EUR_AF=0.0368;SAS_AF=0.0787;AA=G|||;VT=SNP
11	133742292	rs2156680	T	G	100	PASS	AC=2523;AF=0.503794;AN=5008;NS=2504;DP=20214;EAS_AF=0.629;AMR_AF=0.5274;AFR_AF=0.4206;EUR_AF=0.4751;SAS_AF=0.5;AA=G|||;VT=SNP
11	133742304	rs2156679	C	T	100	PASS	AC=2523;AF=0.503794;AN=5008;NS=2504;DP=19875;EAS_AF=0.629;AMR_AF=0.5274;AFR_AF=0.4206;EUR_AF=0.4751;SAS_AF=0.5;AA=T|||;VT=SNP
11	133742581	rs74663115	A	G	100	PASS	AC=567;AF=0.113219;AN=5008;NS=2504;DP=20439;EAS_AF=0.0962;AMR_AF=0.1988;AFR_AF=0.1649;EUR_AF=0.0368;SAS_AF=0.0787;AA=A|||;VT=SNP
11	133742656	rs4353292	A	G	100	PASS	AC=1956;AF=0.390575;AN=5008;NS=2504;DP=13025;EAS_AF=0.5327;AMR_AF=0.3285;AFR_AF=0.2557;EUR_AF=0.4384;SAS_AF=0.4213;AA=A|||;VT=SNP
11	133742842	rs1119851	T	C	100	PASS	AC=2524;AF=0.503994;AN=5008;NS=2504;DP=17108;EAS_AF=0.629;AMR_AF=0.5274;AFR_AF=0.4213;EUR_AF=0.4751;SAS_AF=0.5;AA=T|||;VT=SNP
11	133742843	rs79424350	G	A	100	PASS	AC=456;AF=0.0910543;AN=5008;NS=2504;DP=17087;EAS_AF=0.0962;AMR_AF=0.1888;AFR_AF=0.0862;EUR_AF=0.0368;SAS_AF=0.0787;AA=G|||;VT=SNP
11	133742911	rs4463860	G	C	100	PASS	AC=1568;AF=0.313099;AN=5008;NS=2504;DP=17471;EAS_AF=0.5327;AMR_AF=0.2738;AFR_AF=0.1089;EUR_AF=0.3201;SAS_AF=0.3834;AA=G|||;VT=SNP
11	133743022	rs1119852	C	A	100	PASS	AC=2523;AF=0.503794;AN=5008;NS=2504;DP=19001;EAS_AF=0.629;AMR_AF=0.5274;AFR_AF=0.4206;EUR_AF=0.4751;SAS_AF=0.5;AA=A|||;VT=SNP
11	133743644	rs11533204	A	G	100	PASS	AC=2523;AF=0.503794;AN=5008;NS=2504;DP=21348;EAS_AF=0.629;AMR_AF=0.5274;AFR_AF=0.4206;EUR_AF=0.4751;SAS_AF=0.5;AA=G|||;VT=SNP
11	133743670	rs11534483	T	C	100	PASS	AC=1563;AF=0.312101;AN=5008;NS=2504;DP=21529;EAS_AF=0.5327;AMR_AF=0.2738;AFR_AF=0.1051;EUR_AF=0.3201;SAS_AF=0.3834;AA=T|||;VT=SNP
11	133743792	rs2187450	A	G	100	PASS	AC=2522;AF=0.503594;AN=5008;NS=2504;DP=21185;EAS_AF=0.629;AMR_AF=0.5274;AFR_AF=0.4198;EUR_AF=0.4751;SAS_AF=0.5;AA=G|||;VT=SNP
11	133744442	rs7130231	C	T	100	PASS	AC=2337;AF=0.466653;AN=5008;NS=2504;DP=22135;EAS_AF=0.6071;AMR_AF=0.5;AFR_AF=0.3404;EUR_AF=0.4493;SAS_AF=0.4867;AA=T|||;VT=SNP
11	133745180	rs1120247	T	G	100	PASS	AC=2394;AF=0.478035;AN=5008;NS=2504;DP=19381;EAS_AF=0.6071;AMR_AF=0.5043;AFR_AF=0.3812;EUR_AF=0.4493;SAS_AF=0.4867;AA=G|||;VT=SNP
11	133745212	rs1120246	G	A	100	PASS	AC=2342;AF=0.467652;AN=5008;NS=2504;DP=18775;EAS_AF=0.6071;AMR_AF=0.5;AFR_AF=0.3442;EUR_AF=0.4493;SAS_AF=0.4867;AA=G|||;VT=SNP
11	133745290	rs1120245	A	G	100	PASS	AC=2392;AF=0.477636;AN=5008;NS=2504;DP=19380;EAS_AF=0.6071;AMR_AF=0.5014;AFR_AF=0.3812;EUR_AF=0.4493;SAS_AF=0.4867;AA=G|||;VT=SNP
11	133745852	rs10894756	G	A	100	PASS	AC=2392;AF=0.477636;AN=5008;NS=2504;DP=14146;EAS_AF=0.6071;AMR_AF=0.5014;AFR_AF=0.3812;EUR_AF=0.4493;SAS_AF=0.4867;AA=A|||;VT=SNP
11	133745999	rs10791336	G	A	100	PASS	AC=2393;AF=0.477835;AN=5008;NS=2504;DP=16370;EAS_AF=0.6071;AMR_AF=0.5014;AFR_AF=0.382;EUR_AF=0.4493;SAS_AF=0.4867;AA=A|||;VT=SNP
11	133747093	rs73030363	G	C	100	PASS	AC=123;AF=0.0245607;AN=5008;NS=2504;DP=19236;EAS_AF=0.0218;AMR_AF=0.0259;AFR_AF=0.0356;EUR_AF=0.0258;SAS_AF=0.0102;AA=g|||;VT=SNP
11	133747772	rs140543114	T	C	100	PASS	AC=523;AF=0.104433;AN=5008;NS=2504;DP=20266;EAS_AF=0.1458;AMR_AF=0.0764;AFR_AF=0.0794;EUR_AF=0.0348;SAS_AF=0.1871;AA=t|||;VT=SNP
11	133747893	rs59743120	T	C	100	PASS	AC=568;AF=0.113419;AN=5008;NS=2504;DP=20068;EAS_AF=0.0982;AMR_AF=0.1988;AFR_AF=0.1641;EUR_AF=0.0368;SAS_AF=0.0787;AA=t|||;VT=SNP
11	133748105	rs149542860	T	C	100	PASS	AC=573;AF=0.114417;AN=5008;NS=2504;DP=20917;EAS_AF=0.0982;AMR_AF=0.1988;AFR_AF=0.1679;EUR_AF=0.0368;SAS_AF=0.0787;AA=t|||;VT=SNP
11	133748217	rs148249473	C	G	100	PASS	AC=572;AF=0.114217;AN=5008;NS=2504;DP=20156;EAS_AF=0.0972;AMR_AF=0.1988;AFR_AF=0.1679;EUR_AF=0.0368;SAS_AF=0.0787;AA=c|||;VT=SNP
11	133748227	rs141199124	A	G	100	PASS	AC=573;AF=0.114417;AN=5008;NS=2504;DP=20394;EAS_AF=0.0982;AMR_AF=0.1988;AFR_AF=0.1679;EUR_AF=0.0368;SAS_AF=0.0787;AA=a|||;VT=SNP
11	133748316	rs139431478	T	C	100	PASS	AC=623;AF=0.124401;AN=5008;NS=2504;DP=19593;EAS_AF=0.0982;AMR_AF=0.2003;AFR_AF=0.205;EUR_AF=0.0368;SAS_AF=0.0787;AA=t|||;VT=SNP
11	133752842	rs4536234	G	A	100	PASS	AC=1561;AF=0.311701;AN=5008;NS=2504;DP=20504;EAS_AF=0.5327;AMR_AF=0.2738;AFR_AF=0.1059;EUR_AF=0.3201;SAS_AF=0.3804;AA=G|||;VT=SNP
11	133753286	rs113781015	T	C	100	PASS	AC=625;AF=0.1248;AN=5008;NS=2504;DP=18855;EAS_AF=0.0982;AMR_AF=0.2003;AFR_AF=0.2065;EUR_AF=0.0368;SAS_AF=0.0787;AA=C|||;VT=SNP
11	133753406	rs111586771	G	A	100	PASS	AC=612;AF=0.122204;AN=5008;NS=2504;DP=19670;EAS_AF=0.0982;AMR_AF=0.2003;AFR_AF=0.1967;EUR_AF=0.0368;SAS_AF=0.0787;AA=G|||;VT=SNP
11	133754373	rs1843289	T	C	100	PASS	AC=558;AF=0.111422;AN=5008;NS=2504;DP=20475;EAS_AF=0.0982;AMR_AF=0.1988;AFR_AF=0.1566;EUR_AF=0.0368;SAS_AF=0.0787;AA=T|||;VT=SNP
11	133754543	rs329663	A	G	100	PASS	AC=2475;AF=0.494209;AN=5008;NS=2504;DP=17609;EAS_AF=0.6319;AMR_AF=0.5259;AFR_AF=0.3858;EUR_AF=0.4742;SAS_AF=0.4969;AA=G|||;VT=SNP
11	133754795	rs4937846	C	T	100	PASS	AC=1572;AF=0.313898;AN=5008;NS=2504;DP=19484;EAS_AF=0.5337;AMR_AF=0.2738;AFR_AF=0.1135;EUR_AF=0.3201;SAS_AF=0.3804;AA=C|||;VT=SNP
11	133754804	rs7931768	T	C	100	PASS	AC=608;AF=0.121406;AN=5008;NS=2504;DP=19156;EAS_AF=0.0962;AMR_AF=0.2003;AFR_AF=0.1952;EUR_AF=0.0368;SAS_AF=0.0787;AA=C|||;VT=SNP
11	133754831	rs12574238	G	A	100	PASS	AC=716;AF=0.142971;AN=5008;NS=2504;DP=18859;EAS_AF=0.1498;AMR_AF=0.1599;AFR_AF=0.0363;EUR_AF=0.2286;SAS_AF=0.18;AA=G|||;VT=SNP
11	133754888	rs4937847	G	C	100	PASS	AC=1198;AF=0.239217;AN=5008;NS=2504;DP=17921;EAS_AF=0.5099;AMR_AF=0.2046;AFR_AF=0.0129;EUR_AF=0.2465;SAS_AF=0.2832;AA=G|||;VT=SNP
11	133754975	rs329664	G	T	100	PASS	AC=2515;AF=0.502196;AN=5008;NS=2504;DP=17046;EAS_AF=0.63;AMR_AF=0.5274;AFR_AF=0.416;EUR_AF=0.4751;SAS_AF=0.4969;AA=T|||;VT=SNP
11	133755234	rs11223611	G	A	100	PASS	AC=1573;AF=0.314097;AN=5008;NS=2504;DP=17213;EAS_AF=0.5337;AMR_AF=0.2738;AFR_AF=0.1135;EUR_AF=0.3211;SAS_AF=0.3804;AA=g|||;VT=SNP
11	133755242	rs11223612	G	A	100	PASS	AC=1573;AF=0.314097;AN=5008;NS=2504;DP=17772;EAS_AF=0.5337;AMR_AF=0.2738;AFR_AF=0.1135;EUR_AF=0.3211;SAS_AF=0.3804;AA=G|||;VT=SNP
11	133756187	rs1485197	A	G	100	PASS	AC=613;AF=0.122404;AN=5008;NS=2504;DP=20809;EAS_AF=0.0962;AMR_AF=0.2003;AFR_AF=0.1989;EUR_AF=0.0368;SAS_AF=0.0787;AA=A|||;VT=SNP
11	133757190	rs77113601	G	A	100	PASS	AC=561;AF=0.112021;AN=5008;NS=2504;DP=20803;EAS_AF=0.0962;AMR_AF=0.1988;AFR_AF=0.1604;EUR_AF=0.0368;SAS_AF=0.0787;AA=G|||;VT=SNP
11	133757791	rs4937849	A	G	100	PASS	AC=1577;AF=0.314896;AN=5008;NS=2504;DP=17798;EAS_AF=0.5347;AMR_AF=0.2738;AFR_AF=0.1135;EUR_AF=0.3211;SAS_AF=0.3834;AA=A|||;VT=SNP
11	133758417	rs1485196	C	A	100	PASS	AC=579;AF=0.115615;AN=5008;NS=2504;DP=18408;EAS_AF=0.0962;AMR_AF=0.2003;AFR_AF=0.1732;EUR_AF=0.0368;SAS_AF=0.0787;AA=C|||;VT=SNP
11	133758537	rs1485195	A	G	100	PASS	AC=556;AF=0.111022;AN=5008;NS=2504;DP=18469;EAS_AF=0.0962;AMR_AF=0.1988;AFR_AF=0.1566;EUR_AF=0.0368;SAS_AF=0.0787;AA=A|||;VT=SNP
11	133759242	rs6590732	A	G	100	PASS	AC=611;AF=0.122005;AN=5008;NS=2504;DP=19611;EAS_AF=0.0962;AMR_AF=0.2003;AFR_AF=0.1974;EUR_AF=0.0368;SAS_AF=0.0787;AA=G|||;VT=SNP
11	133760651	rs546381	T	G	100	PASS	AC=2480;AF=0.495208;AN=5008;NS=2504;DP=18938;EAS_AF=0.6329;AMR_AF=0.5259;AFR_AF=0.3858;EUR_AF=0.4751;SAS_AF=0.5;AA=G|||;VT=SNP
11	133760907	rs12418227	A	G	100	PASS	AC=623;AF=0.124401;AN=5008;NS=2504;DP=20045;EAS_AF=0.0982;AMR_AF=0.2003;AFR_AF=0.205;EUR_AF=0.0368;SAS_AF=0.0787;AA=A|||;VT=SNP
11	133761102	rs12418266	A	T	100	PASS	AC=574;AF=0.114617;AN=5008;NS=2504;DP=18131;EAS_AF=0.0982;AMR_AF=0.1988;AFR_AF=0.1687;EUR_AF=0.0368;SAS_AF=0.0787;AA=A|||;VT=SNP
11	133761330	rs76403833	A	G	100	PASS	AC=568;AF=0.113419;AN=5008;NS=2504;DP=22044;EAS_AF=0.0982;AMR_AF=0.1988;AFR_AF=0.1641;EUR_AF=0.0368;SAS_AF=0.0787;AA=A|||;VT=SNP
11	133761715	rs36086419	G	C	100	PASS	AC=741;AF=0.147963;AN=5008;NS=2504;DP=21501;EAS_AF=0.1488;AMR_AF=0.1643;AFR_AF=0.0363;EUR_AF=0.2475;SAS_AF=0.184;AA=G|||;VT=SNP
11	133761986	rs76465140	T	C	100	PASS	AC=623;AF=0.124401;AN=5008;NS=2504;DP=20281;EAS_AF=0.0972;AMR_AF=0.2003;AFR_AF=0.2065;EUR_AF=0.0368;SAS_AF=0.0777;AA=C|||;VT=SNP
11	133762135	rs651067	C	T	100	PASS	AC=764;AF=0.152556;AN=5008;NS=2504;DP=19965;EAS_AF=0.0972;AMR_AF=0.245;AFR_AF=0.1732;EUR_AF=0.1531;SAS_AF=0.1155;AA=C|||;VT=SNP
11	133762480	rs7948061	T	C	100	PASS	AC=618;AF=0.123403;AN=5008;NS=2504;DP=19803;EAS_AF=0.0972;AMR_AF=0.1974;AFR_AF=0.2042;EUR_AF=0.0368;SAS_AF=0.0777;AA=C|||;VT=SNP
11	133763079	rs1077251	A	G	100	PASS	AC=563;AF=0.11242;AN=5008;NS=2504;DP=20662;EAS_AF=0.0972;AMR_AF=0.196;AFR_AF=0.1634;EUR_AF=0.0368;SAS_AF=0.0777;AA=A|||;VT=SNP
11	133763351	rs79231264	G	A	100	PASS	AC=618;AF=0.123403;AN=5008;NS=2504;DP=21023;EAS_AF=0.0972;AMR_AF=0.1974;AFR_AF=0.2042;EUR_AF=0.0368;SAS_AF=0.0777;AA=A|||;VT=SNP
11	133763389	rs77626841	G	A	100	PASS	AC=570;AF=0.113818;AN=5008;NS=2504;DP=19647;EAS_AF=0.0972;AMR_AF=0.196;AFR_AF=0.1687;EUR_AF=0.0368;SAS_AF=0.0777;AA=G|||;VT=SNP
11	133763476	rs10894759	G	A	100	PASS	AC=1677;AF=0.334864;AN=5008;NS=2504;DP=16073;EAS_AF=0.5397;AMR_AF=0.2839;AFR_AF=0.1793;EUR_AF=0.3211;SAS_AF=0.3845;AA=G|||;VT=SNP
11	133763477	rs79883545	C	T	100	PASS	AC=618;AF=0.123403;AN=5008;NS=2504;DP=16072;EAS_AF=0.0972;AMR_AF=0.1974;AFR_AF=0.2042;EUR_AF=0.0368;SAS_AF=0.0777;AA=C|||;VT=SNP
11	133764491	rs75520597	T	C	100	PASS	AC=592;AF=0.118211;AN=5008;NS=2504;DP=19656;EAS_AF=0.0972;AMR_AF=0.1974;AFR_AF=0.1846;EUR_AF=0.0368;SAS_AF=0.0777;AA=T|||;VT=SNP
11	133764666	rs329647	G	C	100	PASS	AC=3210;AF=0.640974;AN=5008;NS=2504;DP=18659;EAS_AF=0.7837;AMR_AF=0.6945;AFR_AF=0.4266;EUR_AF=0.7038;SAS_AF=0.681;AA=G|||;VT=SNP
11	133764741	rs75050187	G	A	100	PASS	AC=583;AF=0.116414;AN=5008;NS=2504;DP=19284;EAS_AF=0.0952;AMR_AF=0.1974;AFR_AF=0.1793;EUR_AF=0.0368;SAS_AF=0.0777;AA=A|||;VT=SNP
11	133764891	rs4937850	G	C	100	PASS	AC=2292;AF=0.457668;AN=5008;NS=2504;DP=18728;EAS_AF=0.6855;AMR_AF=0.4366;AFR_AF=0.1483;EUR_AF=0.5457;SAS_AF=0.5654;AA=G|||;VT=SNP
11	133765127	rs10791337	G	T	100	PASS	AC=2291;AF=0.457468;AN=5008;NS=2504;DP=18630;EAS_AF=0.6865;AMR_AF=0.4366;AFR_AF=0.1475;EUR_AF=0.5467;SAS_AF=0.5634;AA=G|||;VT=SNP
11	133765367	rs329648	T	C	100	PASS	AC=2682;AF=0.535543;AN=5008;NS=2504;DP=18687;EAS_AF=0.6855;AMR_AF=0.5;AFR_AF=0.2897;EUR_AF=0.667;SAS_AF=0.6033;AA=T|||;VT=SNP
11	133765666	rs329649	A	G	100	PASS	AC=987;AF=0.197085;AN=5008;NS=2504;DP=16685;EAS_AF=0.0972;AMR_AF=0.2594;AFR_AF=0.3283;EUR_AF=0.159;SAS_AF=0.1176;AA=G|||;VT=SNP
11	133768886	rs3802918	G	A	100	PASS	AC=374;AF=0.0746805;AN=5008;NS=2504;DP=20289;EAS_AF=0.0972;AMR_AF=0.1758;AFR_AF=0.0333;EUR_AF=0.0348;SAS_AF=0.0767;AA=G|||;VT=SNP
11	133769699	rs329652	A	G	100	PASS	AC=2927;AF=0.584465;AN=5008;NS=2504;DP=21796;EAS_AF=0.6766;AMR_AF=0.5202;AFR_AF=0.447;EUR_AF=0.675;SAS_AF=0.6278;AA=G|||;VT=SNP
11	133770411	rs4936211	G	C	100	PASS	AC=1210;AF=0.241613;AN=5008;NS=2504;DP=18517;EAS_AF=0.503;AMR_AF=0.2089;AFR_AF=0.0219;EUR_AF=0.2485;SAS_AF=0.2853;AA=G|||;VT=SNP
11	133771179	rs329653	G	A	100	PASS	AC=2279;AF=0.455072;AN=5008;NS=2504;DP=19485;EAS_AF=0.6657;AMR_AF=0.438;AFR_AF=0.1445;EUR_AF=0.5457;SAS_AF=0.5767;AA=G|||;VT=SNP
11	133772838	rs11223616	T	C	100	PASS	AC=842;AF=0.168131;AN=5008;NS=2504;DP=16551;EAS_AF=0.1448;AMR_AF=0.2017;AFR_AF=0.0968;EUR_AF=0.2296;SAS_AF=0.2014;AA=t|||;VT=SNP
11	133772854	rs10894761	G	A	100	PASS	AC=2563;AF=0.511781;AN=5008;NS=2504;DP=16293;EAS_AF=0.6657;AMR_AF=0.4625;AFR_AF=0.351;EUR_AF=0.5477;SAS_AF=0.5685;AA=g|||;VT=SNP
11	133773691	rs73032046	A	C	100	PASS	AC=637;AF=0.127196;AN=5008;NS=2504;DP=18049;EAS_AF=0.1448;AMR_AF=0.1455;AFR_AF=0.0144;EUR_AF=0.1799;SAS_AF=0.1943;AA=a|||;VT=SNP
11	133774078	rs34013297	C	A	100	PASS	AC=844;AF=0.16853;AN=5008;NS=2504;DP=17363;EAS_AF=0.1458;AMR_AF=0.2017;AFR_AF=0.0983;EUR_AF=0.2296;SAS_AF=0.2004;AA=c|||;VT=SNP
11	133774863	rs510306	A	C	100	PASS	AC=2782;AF=0.555511;AN=5008;NS=2504;DP=16208;EAS_AF=0.746;AMR_AF=0.621;AFR_AF=0.351;EUR_AF=0.5567;SAS_AF=0.5879;AA=c|||;VT=SNP
11	133775443	rs10894762	T	C	100	PASS	AC=1239;AF=0.247404;AN=5008;NS=2504;DP=14251;EAS_AF=0.5129;AMR_AF=0.2118;AFR_AF=0.0257;EUR_AF=0.2535;SAS_AF=0.2924;AA=T|||;VT=SNP
11	133776948	rs329674	A	G	100	PASS	AC=3367;AF=0.672324;AN=5008;NS=2504;DP=19640;EAS_AF=0.8145;AMR_AF=0.6671;AFR_AF=0.4002;EUR_AF=0.7813;SAS_AF=0.7853;AA=G|||;VT=SNP
11	133778102	rs329675	C	T	100	PASS	AC=1184;AF=0.236422;AN=5008;NS=2504;DP=16288;EAS_AF=0.1577;AMR_AF=0.2795;AFR_AF=0.1233;EUR_AF=0.3728;SAS_AF=0.2996;AA=T|||;VT=SNP
11	133780757	rs11223617	G	A	100	PASS	AC=1321;AF=0.263778;AN=5008;NS=2504;DP=19184;EAS_AF=0.5119;AMR_AF=0.2147;AFR_AF=0.112;EUR_AF=0.2276;SAS_AF=0.2853;AA=G|||;VT=SNP
11	133781111	rs626583	T	C	100	PASS	AC=1189;AF=0.23742;AN=5008;NS=2504;DP=21992;EAS_AF=0.1577;AMR_AF=0.281;AFR_AF=0.1218;EUR_AF=0.3718;SAS_AF=0.3067;AA=T|||;VT=SNP
11	133781191	rs329676	C	G	100	PASS	AC=1222;AF=0.24401;AN=5008;NS=2504;DP=20513;EAS_AF=0.1587;AMR_AF=0.2795;AFR_AF=0.1467;EUR_AF=0.3718;SAS_AF=0.3067;AA=C|||;VT=SNP
11	133781706	rs35883589	C	T	100	PASS	AC=167;AF=0.0333466;AN=5008;NS=2504;DP=15891;EAS_AF=0.0198;AMR_AF=0.072;AFR_AF=0.0068;EUR_AF=0.0706;SAS_AF=0.0174;AA=C|||;VT=SNP
11	133783232	rs748919	T	C	100	PASS	AC=1305;AF=0.260583;AN=5008;NS=2504;DP=17713;EAS_AF=0.4901;AMR_AF=0.2147;AFR_AF=0.112;EUR_AF=0.2296;SAS_AF=0.2894;AA=T|||;VT=SNP
11	133783662	rs75990128	C	G	100	PASS	AC=386;AF=0.0770767;AN=5008;NS=2504;DP=20353;EAS_AF=0.1448;AMR_AF=0.0562;AFR_AF=0.0234;EUR_AF=0.0229;SAS_AF=0.1503;AA=G|||;VT=SNP
11	133784410	rs73032062	C	A	100	PASS	AC=656;AF=0.13099;AN=5008;NS=2504;DP=19777;EAS_AF=0.1468;AMR_AF=0.1455;AFR_AF=0.0318;EUR_AF=0.1759;SAS_AF=0.1922;AA=C|||;VT=SNP
11	133784499	rs901035	G	A	100	PASS	AC=658;AF=0.13139;AN=5008;NS=2504;DP=19217;EAS_AF=0.1478;AMR_AF=0.1455;AFR_AF=0.0325;EUR_AF=0.1759;SAS_AF=0.1922;AA=G|||;VT=SNP
11	133785194	rs329677	G	A	100	PASS	AC=1146;AF=0.228834;AN=5008;NS=2504;DP=10975;EAS_AF=0.1528;AMR_AF=0.2709;AFR_AF=0.1188;EUR_AF=0.3529;SAS_AF=0.2986;AA=G|||;VT=SNP
11	133786590	rs3824992	A	G	100	PASS	AC=2139;AF=0.427117;AN=5008;NS=2504;DP=20025;EAS_AF=0.3165;AMR_AF=0.4597;AFR_AF=0.3434;EUR_AF=0.5765;SAS_AF=0.4775;AA=G|||;VT=SNP
11	133786824	rs3802923	C	G	100	PASS	AC=868;AF=0.173323;AN=5008;NS=2504;DP=17216;EAS_AF=0.1577;AMR_AF=0.1931;AFR_AF=0.0764;EUR_AF=0.2644;SAS_AF=0.2127;AA=C|||;VT=SNP
11	133786945	rs3802922	A	C	100	PASS	AC=905;AF=0.180711;AN=5008;NS=2504;DP=19757;EAS_AF=0.1478;AMR_AF=0.1744;AFR_AF=0.202;EUR_AF=0.1829;SAS_AF=0.1881;AA=C|||;VT=SNP
11	133786993	rs3802921	T	C	100	PASS	AC=665;AF=0.132788;AN=5008;NS=2504;DP=19612;EAS_AF=0.1498;AMR_AF=0.1499;AFR_AF=0.0348;EUR_AF=0.1799;SAS_AF=0.1871;AA=T|||;VT=SNP
11	133787001	rs3802920	G	T	100	PASS	AC=654;AF=0.130591;AN=5008;NS=2504;DP=19268;EAS_AF=0.1498;AMR_AF=0.1455;AFR_AF=0.0318;EUR_AF=0.1769;SAS_AF=0.1861;AA=T|||;VT=SNP
11	133787549	rs3741104	T	C	100	PASS	AC=691;AF=0.137979;AN=5008;NS=2504;DP=17850;EAS_AF=0.1052;AMR_AF=0.1037;AFR_AF=0.2224;EUR_AF=0.0398;SAS_AF=0.183;AA=C|||;VT=SNP
11	133787717	rs73032070	G	A	100	PASS	AC=650;AF=0.129792;AN=5008;NS=2504;DP=13057;EAS_AF=0.1062;AMR_AF=0.1657;AFR_AF=0.034;EUR_AF=0.1978;SAS_AF=0.1881;AA=G|||;VT=SNP
11	133788407	rs4937856	C	A	100	PASS	AC=2007;AF=0.400759;AN=5008;NS=2504;DP=7944;EAS_AF=0.6746;AMR_AF=0.3732;AFR_AF=0.0877;EUR_AF=0.4702;SAS_AF=0.4898;AA=C|||;VT=SNP
11	133788869	rs10791338	A	G	100	PASS	AC=3406;AF=0.680112;AN=5008;NS=2504;DP=10295;EAS_AF=0.8224;AMR_AF=0.7968;AFR_AF=0.4561;EUR_AF=0.7296;SAS_AF=0.7025;AA=G|||;VT=SNP
11	133788992	rs12800905	T	C	100	PASS	AC=2080;AF=0.415335;AN=5008;NS=2504;DP=7224;EAS_AF=0.253;AMR_AF=0.3876;AFR_AF=0.6218;EUR_AF=0.3738;SAS_AF=0.3661;AA=T|||;VT=SNP;EX_TARGET
11	133789199	rs12801289	T	G	100	PASS	AC=2320;AF=0.463259;AN=5008;NS=2504;DP=12251;EAS_AF=0.621;AMR_AF=0.4294;AFR_AF=0.3472;EUR_AF=0.4662;SAS_AF=0.4785;AA=T|||;VT=SNP
11	133791354	rs11223621	C	T	100	PASS	AC=1834;AF=0.366214;AN=5008;NS=2504;DP=16689;EAS_AF=0.6121;AMR_AF=0.3588;AFR_AF=0.0643;EUR_AF=0.4185;SAS_AF=0.4724;AA=C|||;VT=SNP
11	133792021	rs596430	T	C	100	PASS	AC=3910;AF=0.780751;AN=5008;NS=2504;DP=17411;EAS_AF=0.8651;AMR_AF=0.7478;AFR_AF=0.6687;EUR_AF=0.838;SAS_AF=0.8098;AA=C|||;VT=SNP
11	133792644	rs34845616	G	A	100	PASS	AC=824;AF=0.164537;AN=5008;NS=2504;DP=17469;EAS_AF=0.2004;AMR_AF=0.1873;AFR_AF=0.0272;EUR_AF=0.2386;SAS_AF=0.2209;AA=G|||;VT=SNP;EX_TARGET
11	133792736	rs2027788	A	G	100	PASS	AC=2286;AF=0.45647;AN=5008;NS=2504;DP=19006;EAS_AF=0.6151;AMR_AF=0.3991;AFR_AF=0.3752;EUR_AF=0.4185;SAS_AF=0.4826;AA=A|||;VT=SNP
11	133792743	rs73032079	G	A	100	PASS	AC=172;AF=0.034345;AN=5008;NS=2504;DP=19103;EAS_AF=0.0466;AMR_AF=0.0476;AFR_AF=0.0023;EUR_AF=0.0596;SAS_AF=0.0297;AA=G|||;VT=SNP
11	133794488	rs2062368	T	C	100	PASS	AC=2478;AF=0.494808;AN=5008;NS=2504;DP=19216;EAS_AF=0.6012;AMR_AF=0.4366;AFR_AF=0.5061;EUR_AF=0.4314;SAS_AF=0.4765;AA=T|||;VT=SNP
11	133794599	rs329670	T	C	100	PASS	AC=4403;AF=0.879193;AN=5008;NS=2504;DP=17513;EAS_AF=0.9554;AMR_AF=0.9308;AFR_AF=0.82;EUR_AF=0.8767;SAS_AF=0.8466;AA=C|||;VT=SNP
11	133795017	rs329669	G	A	100	PASS	AC=1836;AF=0.366613;AN=5008;NS=2504;DP=19745;EAS_AF=0.2629;AMR_AF=0.3314;AFR_AF=0.4985;EUR_AF=0.3797;SAS_AF=0.3067;AA=A|||;VT=SNP
11	133795219	rs329668	T	C	100	PASS	AC=3937;AF=0.786142;AN=5008;NS=2504;DP=20965;EAS_AF=0.8651;AMR_AF=0.7651;AFR_AF=0.6921;EUR_AF=0.8529;SAS_AF=0.7781;AA=C|||;VT=SNP
11	133796538	rs329667	G	A	100	PASS	AC=1444;AF=0.288339;AN=5008;NS=2504;DP=19350;EAS_AF=0.2599;AMR_AF=0.3357;AFR_AF=0.1589;EUR_AF=0.4274;SAS_AF=0.316;AA=G|||;VT=SNP
11	133796676	rs11223625	A	C	100	PASS	AC=604;AF=0.120607;AN=5008;NS=2504;DP=16706;EAS_AF=0.0873;AMR_AF=0.1455;AFR_AF=0.0318;EUR_AF=0.163;SAS_AF=0.2137;AA=A|||;VT=SNP
11	133797581	rs167915	A	T	100	PASS	AC=1243;AF=0.248203;AN=5008;NS=2504;DP=19498;EAS_AF=0.2629;AMR_AF=0.2752;AFR_AF=0.1074;EUR_AF=0.3638;SAS_AF=0.2853;AA=A|||;VT=SNP
11	133797646	rs1612416	A	C	100	PASS	AC=2800;AF=0.559105;AN=5008;NS=2504;DP=17724;EAS_AF=0.3581;AMR_AF=0.585;AFR_AF=0.6241;EUR_AF=0.668;SAS_AF=0.5481;AA=C|||;VT=SNP
11	133798762	rs1793680	C	T	100	PASS	AC=1339;AF=0.267372;AN=5008;NS=2504;DP=21563;EAS_AF=0.2629;AMR_AF=0.2954;AFR_AF=0.143;EUR_AF=0.3777;SAS_AF=0.3067;AA=C|||;VT=SNP
11	133798999	rs329673	C	T	100	PASS	AC=3770;AF=0.752796;AN=5008;NS=2504;DP=19866;EAS_AF=0.8661;AMR_AF=0.7133;AFR_AF=0.6415;EUR_AF=0.7982;SAS_AF=0.7679;AA=T|||;VT=SNP
11	133799132	rs329672	C	T	100	PASS	AC=2426;AF=0.484425;AN=5008;NS=2504;DP=21787;EAS_AF=0.3502;AMR_AF=0.5086;AFR_AF=0.4387;EUR_AF=0.6113;SAS_AF=0.5368;AA=T|||;VT=SNP
11	133799408	rs10894763	C	T	100	PASS	AC=1110;AF=0.221645;AN=5008;NS=2504;DP=17856;EAS_AF=0.5139;AMR_AF=0.1787;AFR_AF=0.034;EUR_AF=0.1938;SAS_AF=0.2331;AA=C|||;VT=SNP
11	133800017	rs191300	C	T	100	PASS	AC=4224;AF=0.84345;AN=5008;NS=2504;DP=18028;EAS_AF=0.8879;AMR_AF=0.7896;AFR_AF=0.7398;EUR_AF=0.9553;SAS_AF=0.8609;AA=T|||;VT=SNP
11	133800219	rs1682859	C	A	100	PASS	AC=2899;AF=0.578874;AN=5008;NS=2504;DP=19221;EAS_AF=0.3413;AMR_AF=0.5634;AFR_AF=0.6732;EUR_AF=0.675;SAS_AF=0.6084;AA=A|||;VT=SNP
11	133800477	rs11223626	A	C	100	PASS	AC=892;AF=0.178115;AN=5008;NS=2504;DP=17038;EAS_AF=0.0744;AMR_AF=0.219;AFR_AF=0.0386;EUR_AF=0.3241;SAS_AF=0.2945;AA=A|||;VT=SNP
11	133800642	rs229285	A	T	100	PASS	AC=1388;AF=0.277157;AN=5008;NS=2504;DP=16923;EAS_AF=0.2708;AMR_AF=0.3055;AFR_AF=0.1921;EUR_AF=0.3598;SAS_AF=0.2935;AA=A|||;VT=SNP
11	133800769	rs11223627	G	A	100	PASS	AC=1542;AF=0.307907;AN=5008;NS=2504;DP=12381;EAS_AF=0.0694;AMR_AF=0.2968;AFR_AF=0.4508;EUR_AF=0.3748;SAS_AF=0.2996;AA=A|||;VT=SNP
11	133801262	rs329671	G	A	100	PASS	AC=1247;AF=0.249002;AN=5008;NS=2504;DP=13887;EAS_AF=0.2718;AMR_AF=0.2781;AFR_AF=0.1036;EUR_AF=0.3539;SAS_AF=0.2935;AA=G|||;VT=SNP
11	133803239	rs10894764	A	G	100	PASS	AC=1084;AF=0.216454;AN=5008;NS=2504;DP=21046;EAS_AF=0.5228;AMR_AF=0.1729;AFR_AF=0.0272;EUR_AF=0.1769;SAS_AF=0.228;AA=A|||;VT=SNP
11	133803278	rs486560	T	C	100	PASS	AC=1395;AF=0.278554;AN=5008;NS=2504;DP=21569;EAS_AF=0.2718;AMR_AF=0.33;AFR_AF=0.1142;EUR_AF=0.4344;SAS_AF=0.3108;AA=T|||;VT=SNP
11	133805585	rs329637	C	T	100	PASS	AC=1498;AF=0.299121;AN=5008;NS=2504;DP=19216;EAS_AF=0.3284;AMR_AF=0.33;AFR_AF=0.143;EUR_AF=0.4334;SAS_AF=0.32;AA=C|||;VT=SNP;EX_TARGET
11	133807097	rs329636	A	G	100	PASS	AC=3045;AF=0.608027;AN=5008;NS=2504;DP=14165;EAS_AF=0.3998;AMR_AF=0.5821;AFR_AF=0.6944;EUR_AF=0.7117;SAS_AF=0.6176;AA=G|||;VT=SNP
11	133808038	rs73034263	C	G	100	PASS	AC=482;AF=0.096246;AN=5008;NS=2504;DP=19493;EAS_AF=0.0744;AMR_AF=0.121;AFR_AF=0.0091;EUR_AF=0.2137;SAS_AF=0.0982;AA=C|||;VT=SNP
11	133808184	rs10894765	C	T	100	PASS	AC=1101;AF=0.219848;AN=5008;NS=2504;DP=10903;EAS_AF=0.4692;AMR_AF=0.2061;AFR_AF=0.0378;EUR_AF=0.2018;SAS_AF=0.2372;AA=C|||;VT=SNP
11	133809032	rs12278050	C	T	100	PASS	AC=736;AF=0.146965;AN=5008;NS=2504;DP=20467;EAS_AF=0.0665;AMR_AF=0.1671;AFR_AF=0.0348;EUR_AF=0.2634;SAS_AF=0.2474;AA=C|||;VT=SNP
11	133809385	rs558709	T	C	100	PASS	AC=1594;AF=0.318291;AN=5008;NS=2504;DP=23218;EAS_AF=0.3353;AMR_AF=0.3501;AFR_AF=0.1596;EUR_AF=0.4394;SAS_AF=0.3681;AA=T|||;VT=SNP
11	133809660	rs644854	A	G	100	PASS	AC=1594;AF=0.318291;AN=5008;NS=2504;DP=27209;EAS_AF=0.3353;AMR_AF=0.3501;AFR_AF=0.1596;EUR_AF=0.4394;SAS_AF=0.3681;AA=a|||;VT=SNP
11	133809690	rs11223630	C	T	100	PASS	AC=1096;AF=0.21885;AN=5008;NS=2504;DP=27722;EAS_AF=0.4663;AMR_AF=0.2046;AFR_AF=0.0371;EUR_AF=0.2008;SAS_AF=0.2382;AA=C|||;VT=SNP
11	133809810	rs645376	A	G	100	PASS	AC=2340;AF=0.467252;AN=5008;NS=2504;DP=27272;EAS_AF=0.4018;AMR_AF=0.5173;AFR_AF=0.1967;EUR_AF=0.7087;SAS_AF=0.6166;AA=G|||;VT=SNP
11	133810259	rs476821	C	A	100	PASS	AC=1594;AF=0.318291;AN=5008;NS=2504;DP=27817;EAS_AF=0.3353;AMR_AF=0.3501;AFR_AF=0.1596;EUR_AF=0.4394;SAS_AF=0.3681;AA=t|||;VT=SNP
11	133810283	rs11223632	G	A	100	PASS	AC=1094;AF=0.21845;AN=5008;NS=2504;DP=27755;EAS_AF=0.4653;AMR_AF=0.2046;AFR_AF=0.0363;EUR_AF=0.2008;SAS_AF=0.2382;AA=g|||;VT=SNP
11	133810656	rs1682862	A	G	100	PASS	AC=2351;AF=0.469449;AN=5008;NS=2504;DP=26681;EAS_AF=0.4028;AMR_AF=0.5202;AFR_AF=0.2027;EUR_AF=0.7078;SAS_AF=0.6176;AA=G|||;VT=SNP
11	133811160	rs10444323	C	T	100	PASS	AC=741;AF=0.147963;AN=5008;NS=2504;DP=16370;EAS_AF=0.0665;AMR_AF=0.1671;AFR_AF=0.0348;EUR_AF=0.2684;SAS_AF=0.2474;AA=C|||;VT=SNP
11	133811396	rs329641	T	A	100	PASS	AC=1598;AF=0.319089;AN=5008;NS=2504;DP=20169;EAS_AF=0.3363;AMR_AF=0.3501;AFR_AF=0.1611;EUR_AF=0.4394;SAS_AF=0.3691;AA=T|||;VT=SNP
11	133811531	rs10894767	G	A	100	PASS	AC=740;AF=0.147764;AN=5008;NS=2504;DP=18832;EAS_AF=0.0665;AMR_AF=0.1671;AFR_AF=0.0348;EUR_AF=0.2674;SAS_AF=0.2474;AA=G|||;VT=SNP
11	133812299	rs329642	T	C	100	PASS	AC=1497;AF=0.298922;AN=5008;NS=2504;DP=21204;EAS_AF=0.3363;AMR_AF=0.3372;AFR_AF=0.1157;EUR_AF=0.4334;SAS_AF=0.3425;AA=T|||;VT=SNP
11	133812526	rs329643	T	C	100	PASS	AC=2348;AF=0.46885;AN=5008;NS=2504;DP=20500;EAS_AF=0.4028;AMR_AF=0.5187;AFR_AF=0.2027;EUR_AF=0.7078;SAS_AF=0.6155;AA=C|||;VT=SNP
11	133812944	rs329644	C	G	100	PASS	AC=2752;AF=0.549521;AN=5008;NS=2504;DP=18127;EAS_AF=0.4028;AMR_AF=0.549;AFR_AF=0.4924;EUR_AF=0.7078;SAS_AF=0.6155;AA=C|||;VT=SNP
11	133813168	rs329645	C	T	100	PASS	AC=2989;AF=0.596845;AN=5008;NS=2504;DP=21323;EAS_AF=0.4028;AMR_AF=0.5749;AFR_AF=0.6558;EUR_AF=0.7107;SAS_AF=0.6155;AA=T|||;VT=SNP
11	133813425	rs11223634	A	G	100	PASS	AC=1096;AF=0.21885;AN=5008;NS=2504;DP=18028;EAS_AF=0.4653;AMR_AF=0.2061;AFR_AF=0.0378;EUR_AF=0.2008;SAS_AF=0.2372;AA=A|||;VT=SNP
11	133813626	rs329646	G	A	100	PASS	AC=1594;AF=0.318291;AN=5008;NS=2504;DP=21619;EAS_AF=0.3363;AMR_AF=0.3501;AFR_AF=0.1596;EUR_AF=0.4394;SAS_AF=0.3671;AA=G|||;VT=SNP
11	133814191	rs595986	A	G	100	PASS	AC=2444;AF=0.488019;AN=5008;NS=2504;DP=19566;EAS_AF=0.4028;AMR_AF=0.5389;AFR_AF=0.2602;EUR_AF=0.7117;SAS_AF=0.6176;AA=G|||;VT=SNP;EX_TARGET
11	133814468	rs28428505	C	T	100	PASS	AC=743;AF=0.148363;AN=5008;NS=2504;DP=17163;EAS_AF=0.0665;AMR_AF=0.1671;AFR_AF=0.0348;EUR_AF=0.2684;SAS_AF=0.2495;AA=C|||;VT=SNP
11	133814713	rs4937860	A	G	100	PASS	AC=603;AF=0.120407;AN=5008;NS=2504;DP=19659;EAS_AF=0.2599;AMR_AF=0.1282;AFR_AF=0.0197;EUR_AF=0.0875;SAS_AF=0.1411;AA=A|||;VT=SNP
11	133815350	rs59210593	A	G	100	PASS	AC=954;AF=0.190495;AN=5008;NS=2504;DP=19041;EAS_AF=0.4375;AMR_AF=0.17;AFR_AF=0.0265;EUR_AF=0.1531;SAS_AF=0.2106;AA=A|||;VT=SNP
11	133815792	rs11223635	A	G	100	PASS	AC=2331;AF=0.465455;AN=5008;NS=2504;DP=17974;EAS_AF=0.3601;AMR_AF=0.402;AFR_AF=0.674;EUR_AF=0.4414;SAS_AF=0.362;AA=A|||;VT=SNP
11	133815951	rs12291005	C	G	100	PASS	AC=594;AF=0.11861;AN=5008;NS=2504;DP=17058;EAS_AF=0.0804;AMR_AF=0.1037;AFR_AF=0.0378;EUR_AF=0.1421;SAS_AF=0.2536;AA=C|||;VT=SNP;EX_TARGET
11	133815981	rs10894768	C	G	100	PASS	AC=1776;AF=0.354633;AN=5008;NS=2504;DP=16482;EAS_AF=0.5208;AMR_AF=0.438;AFR_AF=0.3011;EUR_AF=0.2992;SAS_AF=0.2536;AA=G|||;VT=SNP;EX_TARGET
11	133816224	rs10894769	C	T	100	PASS	AC=1470;AF=0.29353;AN=5008;NS=2504;DP=15018;EAS_AF=0.0982;AMR_AF=0.3271;AFR_AF=0.6868;EUR_AF=0.163;SAS_AF=0.0736;AA=C|||;VT=SNP
11	133817009	rs91583	C	T	100	PASS	AC=1686;AF=0.336661;AN=5008;NS=2504;DP=16478;EAS_AF=0.3204;AMR_AF=0.3646;AFR_AF=0.2141;EUR_AF=0.4473;SAS_AF=0.3855;AA=C|||;VT=SNP
11	133817037	rs689380	C	T	100	PASS	AC=1615;AF=0.322484;AN=5008;NS=2504;DP=16169;EAS_AF=0.3125;AMR_AF=0.353;AFR_AF=0.1641;EUR_AF=0.4433;SAS_AF=0.4008;AA=C|||;VT=SNP
11	133817055	rs500166	A	G	100	PASS	AC=1662;AF=0.331869;AN=5008;NS=2504;DP=16632;EAS_AF=0.3135;AMR_AF=0.3588;AFR_AF=0.1884;EUR_AF=0.4503;SAS_AF=0.4039;AA=G|||;VT=SNP
11	133817223	rs688502	A	G	100	PASS	AC=2782;AF=0.555511;AN=5008;NS=2504;DP=18465;EAS_AF=0.3819;AMR_AF=0.4957;AFR_AF=0.6536;EUR_AF=0.5775;SAS_AF=0.6217;AA=G|||;VT=SNP
11	133817225	rs688500	C	T	100	PASS	AC=1577;AF=0.314896;AN=5008;NS=2504;DP=18481;EAS_AF=0.3095;AMR_AF=0.3516;AFR_AF=0.1687;EUR_AF=0.4404;SAS_AF=0.363;AA=T|||;VT=SNP
11	133817247	rs73034287	C	G	100	PASS	AC=636;AF=0.126997;AN=5008;NS=2504;DP=18009;EAS_AF=0.0734;AMR_AF=0.1009;AFR_AF=0.0825;EUR_AF=0.1332;SAS_AF=0.2546;AA=C|||;VT=SNP
11	133817333	rs502834	G	A	100	PASS	AC=1566;AF=0.3127;AN=5008;NS=2504;DP=17873;EAS_AF=0.3085;AMR_AF=0.3473;AFR_AF=0.1657;EUR_AF=0.4394;SAS_AF=0.3609;AA=g|||;VT=SNP
11	133817792	rs507378	T	C	100	PASS	AC=2213;AF=0.441893;AN=5008;NS=2504;DP=18970;EAS_AF=0.381;AMR_AF=0.4553;AFR_AF=0.2504;EUR_AF=0.5746;SAS_AF=0.6176;AA=c|||;VT=SNP
11	133817809	rs695134	C	T	100	PASS	AC=2284;AF=0.45607;AN=5008;NS=2504;DP=19228;EAS_AF=0.3988;AMR_AF=0.5259;AFR_AF=0.2504;EUR_AF=0.5746;SAS_AF=0.6217;AA=t|||;VT=SNP
11	133819222	rs11223638	C	T	100	PASS	AC=1032;AF=0.20607;AN=5008;NS=2504;DP=18225;EAS_AF=0.0625;AMR_AF=0.1326;AFR_AF=0.3729;EUR_AF=0.1362;SAS_AF=0.2526;AA=C|||;VT=SNP
11	133819417	rs564123	G	T	100	PASS	AC=1444;AF=0.288339;AN=5008;NS=2504;DP=17105;EAS_AF=0.3085;AMR_AF=0.3314;AFR_AF=0.1225;EUR_AF=0.4284;SAS_AF=0.317;AA=G|||;VT=SNP
11	133819442	rs11223639	A	G	100	PASS	AC=1131;AF=0.225839;AN=5008;NS=2504;DP=16716;EAS_AF=0.0625;AMR_AF=0.1455;AFR_AF=0.4191;EUR_AF=0.1421;SAS_AF=0.2761;AA=G|||;VT=SNP
11	133819690	rs11223640	C	G	100	PASS	AC=1033;AF=0.20627;AN=5008;NS=2504;DP=14671;EAS_AF=0.0625;AMR_AF=0.1326;AFR_AF=0.3737;EUR_AF=0.1362;SAS_AF=0.2526;AA=C|||;VT=SNP
11	133819814	rs77184211	G	A	100	PASS	AC=390;AF=0.0778754;AN=5008;NS=2504;DP=16713;EAS_AF=0.1151;AMR_AF=0.1758;AFR_AF=0.0477;EUR_AF=0.0089;SAS_AF=0.0818;AA=G|||;VT=SNP
11	133820816	rs77899339	C	A	100	PASS	AC=307;AF=0.0613019;AN=5008;NS=2504;DP=14004;EAS_AF=0.0605;AMR_AF=0.0432;AFR_AF=0.0061;EUR_AF=0.0219;SAS_AF=0.1902;AA=C|||;VT=SNP
11	133821131	rs329640	A	G	100	PASS	AC=2470;AF=0.493211;AN=5008;NS=2504;DP=15101;EAS_AF=0.2688;AMR_AF=0.415;AFR_AF=0.677;EUR_AF=0.4563;SAS_AF=0.5695;AA=G|||;VT=SNP
11	133821144	rs118031494	G	A	100	PASS	AC=263;AF=0.052516;AN=5008;NS=2504;DP=14779;EAS_AF=0.0754;AMR_AF=0.0634;AFR_AF=0.003;EUR_AF=0.0775;SAS_AF=0.0624;AA=G|||;VT=SNP
11	133821261	rs11223642	C	T	100	PASS	AC=1171;AF=0.233826;AN=5008;NS=2504;DP=12495;EAS_AF=0.5962;AMR_AF=0.2349;AFR_AF=0.0257;EUR_AF=0.1541;SAS_AF=0.2229;AA=C|||;VT=SNP
11	133822133	rs73034295	G	A	100	PASS	AC=443;AF=0.0884585;AN=5008;NS=2504;DP=20855;EAS_AF=0.0516;AMR_AF=0.1196;AFR_AF=0.0083;EUR_AF=0.2018;SAS_AF=0.0961;AA=G|||;VT=SNP
11	133822555	rs4936213	A	G	100	PASS	AC=1428;AF=0.285144;AN=5008;NS=2504;DP=27576;EAS_AF=0.6042;AMR_AF=0.3112;AFR_AF=0.028;EUR_AF=0.331;SAS_AF=0.2382;AA=A|||;VT=SNP
11	133822569	rs75059851	A	G	100	PASS	AC=457;AF=0.091254;AN=5008;NS=2504;DP=27701;EAS_AF=0.0526;AMR_AF=0.1196;AFR_AF=0.0091;EUR_AF=0.2008;SAS_AF=0.1094;AA=A|||;VT=SNP
11	133824539	rs694424	A	G	100	PASS	AC=4110;AF=0.820687;AN=5008;NS=2504;DP=6306;EAS_AF=0.8175;AMR_AF=0.8948;AFR_AF=0.7791;EUR_AF=0.8748;SAS_AF=0.772;AA=G|||;VT=SNP
11	133825855	rs12273435	G	A	100	PASS	AC=674;AF=0.134585;AN=5008;NS=2504;DP=5040;EAS_AF=0.0605;AMR_AF=0.1268;AFR_AF=0.0477;EUR_AF=0.1938;SAS_AF=0.273;AA=G|||;VT=SNP
11	133826414	rs12792661	G	A	100	PASS	AC=697;AF=0.139177;AN=5008;NS=2504;DP=4724;EAS_AF=0.0556;AMR_AF=0.134;AFR_AF=0.0431;EUR_AF=0.2217;SAS_AF=0.274;AA=g|||;VT=SNP
11	133826909	rs12291823	G	A	100	PASS	AC=673;AF=0.134385;AN=5008;NS=2504;DP=7638;EAS_AF=0.0536;AMR_AF=0.134;AFR_AF=0.0613;EUR_AF=0.2167;SAS_AF=0.2321;AA=G|||;VT=SNP
11	133827733	rs3802924	A	C	100	PASS	AC=456;AF=0.0910543;AN=5008;NS=2504;DP=17998;EAS_AF=0.0476;AMR_AF=0.1225;AFR_AF=0.0098;EUR_AF=0.2028;SAS_AF=0.1084;AA=A|||;VT=SNP
11	133828187	rs73036062	G	A	100	PASS	AC=546;AF=0.109026;AN=5008;NS=2504;DP=19896;EAS_AF=0.0476;AMR_AF=0.1297;AFR_AF=0.0741;EUR_AF=0.2028;SAS_AF=0.1084;AA=G|||;VT=SNP
11	133828758	rs73036063	G	A	100	PASS	AC=542;AF=0.108227;AN=5008;NS=2504;DP=20774;EAS_AF=0.0476;AMR_AF=0.1297;AFR_AF=0.0719;EUR_AF=0.2018;SAS_AF=0.1084;AA=G|||;VT=SNP
11	133829442	rs73036064	G	A	100	PASS	AC=552;AF=0.110224;AN=5008;NS=2504;DP=19739;EAS_AF=0.0476;AMR_AF=0.1311;AFR_AF=0.0794;EUR_AF=0.2018;SAS_AF=0.1074;AA=g|||;VT=SNP
11	133829644	rs3758927	C	G	100	PASS	AC=455;AF=0.0908546;AN=5008;NS=2504;DP=23080;EAS_AF=0.0466;AMR_AF=0.1225;AFR_AF=0.0106;EUR_AF=0.2018;SAS_AF=0.1084;AA=c|||;VT=SNP
11	133830067	rs73036065	G	T	100	PASS	AC=539;AF=0.107628;AN=5008;NS=2504;DP=23860;EAS_AF=0.0476;AMR_AF=0.1297;AFR_AF=0.0703;EUR_AF=0.2018;SAS_AF=0.1074;AA=G|||;VT=SNP
11	133832131	rs10894771	G	C	100	PASS	AC=1478;AF=0.295128;AN=5008;NS=2504;DP=16315;EAS_AF=0.5853;AMR_AF=0.2939;AFR_AF=0.084;EUR_AF=0.2624;SAS_AF=0.316;AA=G|||;VT=SNP
11	133832211	rs10791341	A	G	100	PASS	AC=2722;AF=0.54353;AN=5008;NS=2504;DP=18398;EAS_AF=0.6448;AMR_AF=0.5303;AFR_AF=0.3865;EUR_AF=0.5825;SAS_AF=0.6207;AA=G|||;VT=SNP
11	133834104	rs612823	T	C	100	PASS	AC=1977;AF=0.394768;AN=5008;NS=2504;DP=16004;EAS_AF=0.5933;AMR_AF=0.4006;AFR_AF=0.2224;EUR_AF=0.3867;SAS_AF=0.4274;AA=C|||;VT=SNP
11	133834494	rs61908397	C	T	100	PASS	AC=533;AF=0.10643;AN=5008;NS=2504;DP=17638;EAS_AF=0.2401;AMR_AF=0.0735;AFR_AF=0.0681;EUR_AF=0.0447;SAS_AF=0.1074;AA=C|||;VT=SNP
11	133834657	rs7109293	G	A	100	PASS	AC=1065;AF=0.21266;AN=5008;NS=2504;DP=18794;EAS_AF=0.3185;AMR_AF=0.2579;AFR_AF=0.1876;EUR_AF=0.0924;SAS_AF=0.229;AA=G|||;VT=SNP
11	133836301	rs669257	C	A	100	PASS	AC=1454;AF=0.290335;AN=5008;NS=2504;DP=16756;EAS_AF=0.2986;AMR_AF=0.3573;AFR_AF=0.27;EUR_AF=0.2137;SAS_AF=0.3405;AA=C|||;VT=SNP
11	133838221	rs2000852	C	T	100	PASS	AC=511;AF=0.102037;AN=5008;NS=2504;DP=22762;EAS_AF=0.0456;AMR_AF=0.1297;AFR_AF=0.0197;EUR_AF=0.2127;SAS_AF=0.138;AA=C|||;VT=SNP
11	133838259	rs329682	A	G	100	PASS	AC=4634;AF=0.925319;AN=5008;NS=2504;DP=21871;EAS_AF=0.9474;AMR_AF=0.9481;AFR_AF=0.9357;EUR_AF=0.8917;SAS_AF=0.907;AA=G|||;VT=SNP
11	133838417	rs2000853	A	G	100	PASS	AC=588;AF=0.117412;AN=5008;NS=2504;DP=18656;EAS_AF=0.0456;AMR_AF=0.1326;AFR_AF=0.0764;EUR_AF=0.2127;SAS_AF=0.138;AA=A|||;VT=SNP
11	133838808	rs7122746	T	C	100	PASS	AC=591;AF=0.118011;AN=5008;NS=2504;DP=20993;EAS_AF=0.0456;AMR_AF=0.1354;AFR_AF=0.0772;EUR_AF=0.2127;SAS_AF=0.138;AA=C|||;VT=SNP
11	133838837	rs7106806	G	C	100	PASS	AC=558;AF=0.111422;AN=5008;NS=2504;DP=20892;EAS_AF=0.0456;AMR_AF=0.1326;AFR_AF=0.0537;EUR_AF=0.2127;SAS_AF=0.138;AA=C|||;VT=SNP
11	133838905	rs7106715	C	T	100	PASS	AC=525;AF=0.104832;AN=5008;NS=2504;DP=22443;EAS_AF=0.0456;AMR_AF=0.1297;AFR_AF=0.0303;EUR_AF=0.2127;SAS_AF=0.138;AA=C|||;VT=SNP
11	133839560	rs11223646	G	A	100	PASS	AC=558;AF=0.111422;AN=5008;NS=2504;DP=19750;EAS_AF=0.0456;AMR_AF=0.1326;AFR_AF=0.0537;EUR_AF=0.2127;SAS_AF=0.138;AA=G|||;VT=SNP
11	133839588	rs11223647	G	A	100	PASS	AC=558;AF=0.111422;AN=5008;NS=2504;DP=19450;EAS_AF=0.0456;AMR_AF=0.1326;AFR_AF=0.0537;EUR_AF=0.2127;SAS_AF=0.138;AA=A|||;VT=SNP
11	133839857	rs7127156	T	C	100	PASS	AC=592;AF=0.118211;AN=5008;NS=2504;DP=22541;EAS_AF=0.0456;AMR_AF=0.1354;AFR_AF=0.0779;EUR_AF=0.2127;SAS_AF=0.138;AA=T|||;VT=SNP
11	133839918	rs329681	A	T	100	PASS	AC=3521;AF=0.703075;AN=5008;NS=2504;DP=21040;EAS_AF=0.8492;AMR_AF=0.7262;AFR_AF=0.7821;EUR_AF=0.5268;SAS_AF=0.6104;AA=A|||;VT=SNP
11	133840156	rs73036081	C	T	100	PASS	AC=525;AF=0.104832;AN=5008;NS=2504;DP=19127;EAS_AF=0.0456;AMR_AF=0.1297;AFR_AF=0.0303;EUR_AF=0.2127;SAS_AF=0.138;AA=T|||;VT=SNP
11	133840471	rs11223649	T	C	100	PASS	AC=525;AF=0.104832;AN=5008;NS=2504;DP=16620;EAS_AF=0.0456;AMR_AF=0.1297;AFR_AF=0.0303;EUR_AF=0.2127;SAS_AF=0.138;AA=t|||;VT=SNP
11	133840647	rs11223650	A	G	100	PASS	AC=526;AF=0.105032;AN=5008;NS=2504;DP=20074;EAS_AF=0.0456;AMR_AF=0.1297;AFR_AF=0.0303;EUR_AF=0.2127;SAS_AF=0.1391;AA=A|||;VT=SNP
11	133840793	rs55747998	C	T	100	PASS	AC=526;AF=0.105032;AN=5008;NS=2504;DP=18185;EAS_AF=0.0456;AMR_AF=0.1297;AFR_AF=0.0303;EUR_AF=0.2127;SAS_AF=0.1391;AA=C|||;VT=SNP
11	133840830	rs56241440	A	C	100	PASS	AC=525;AF=0.104832;AN=5008;NS=2504;DP=18581;EAS_AF=0.0456;AMR_AF=0.1297;AFR_AF=0.0303;EUR_AF=0.2127;SAS_AF=0.138;AA=C|||;VT=SNP
11	133841034	rs11223651	C	T	100	PASS	AC=525;AF=0.104832;AN=5008;NS=2504;DP=22654;EAS_AF=0.0456;AMR_AF=0.1297;AFR_AF=0.0303;EUR_AF=0.2127;SAS_AF=0.138;AA=C|||;VT=SNP
11	133841207	rs11223652	A	G	100	PASS	AC=512;AF=0.102236;AN=5008;NS=2504;DP=18963;EAS_AF=0.0456;AMR_AF=0.1297;AFR_AF=0.0197;EUR_AF=0.2137;SAS_AF=0.138;AA=A|||;VT=SNP
11	133841579	rs11223654	C	T	100	PASS	AC=526;AF=0.105032;AN=5008;NS=2504;DP=21630;EAS_AF=0.0456;AMR_AF=0.1297;AFR_AF=0.0303;EUR_AF=0.2137;SAS_AF=0.138;AA=C|||;VT=SNP
11	133841782	rs73036086	C	T	100	PASS	AC=525;AF=0.104832;AN=5008;NS=2504;DP=22332;EAS_AF=0.0456;AMR_AF=0.1297;AFR_AF=0.0303;EUR_AF=0.2127;SAS_AF=0.138;AA=T|||;VT=SNP
11	133842361	rs73036087	G	A	100	PASS	AC=511;AF=0.102037;AN=5008;NS=2504;DP=18214;EAS_AF=0.0456;AMR_AF=0.1297;AFR_AF=0.0197;EUR_AF=0.2127;SAS_AF=0.138;AA=G|||;VT=SNP
11	133842480	rs329680	T	C	100	PASS	AC=4663;AF=0.93111;AN=5008;NS=2504;DP=19570;EAS_AF=0.9474;AMR_AF=0.9496;AFR_AF=0.9576;EUR_AF=0.8897;SAS_AF=0.908;AA=C|||;VT=SNP
11	133842707	rs11223655	G	A	100	PASS	AC=518;AF=0.103435;AN=5008;NS=2504;DP=19119;EAS_AF=0.0456;AMR_AF=0.1297;AFR_AF=0.025;EUR_AF=0.2127;SAS_AF=0.138;AA=G|||;VT=SNP
11	133842973	rs11223656	T	A	100	PASS	AC=525;AF=0.104832;AN=5008;NS=2504;DP=18770;EAS_AF=0.0456;AMR_AF=0.1297;AFR_AF=0.0303;EUR_AF=0.2127;SAS_AF=0.138;AA=T|||;VT=SNP
11	133843216	rs11223658	G	A	100	PASS	AC=518;AF=0.103435;AN=5008;NS=2504;DP=17412;EAS_AF=0.0456;AMR_AF=0.1297;AFR_AF=0.025;EUR_AF=0.2127;SAS_AF=0.138;AA=G|||;VT=SNP
11	133843518	rs329678	C	G	100	PASS	AC=3551;AF=0.709065;AN=5008;NS=2504;DP=19035;EAS_AF=0.8492;AMR_AF=0.7291;AFR_AF=0.8056;EUR_AF=0.5268;SAS_AF=0.6074;AA=C|||;VT=SNP
11	133844024	rs57204268	A	G	100	PASS	AC=644;AF=0.128594;AN=5008;NS=2504;DP=22695;EAS_AF=0.2063;AMR_AF=0.1225;AFR_AF=0.0106;EUR_AF=0.1491;SAS_AF=0.1912;AA=A|||;VT=SNP
11	133844708	rs11223659	G	A	100	PASS	AC=511;AF=0.102037;AN=5008;NS=2504;DP=17355;EAS_AF=0.0456;AMR_AF=0.1297;AFR_AF=0.0197;EUR_AF=0.2127;SAS_AF=0.138;AA=G|||;VT=SNP
11	133844879	rs12576981	G	A	100	PASS	AC=895;AF=0.178714;AN=5008;NS=2504;DP=17654;EAS_AF=0.5357;AMR_AF=0.1455;AFR_AF=0.0113;EUR_AF=0.0527;SAS_AF=0.1902;AA=G|||;VT=SNP
11	133845385	rs12290617	C	T	100	PASS	AC=472;AF=0.0942492;AN=5008;NS=2504;DP=18870;EAS_AF=0.0496;AMR_AF=0.0865;AFR_AF=0.0401;EUR_AF=0.1501;SAS_AF=0.1616;AA=C|||;VT=SNP
11	133845904	rs329662	T	A	100	PASS	AC=4607;AF=0.919928;AN=5008;NS=2504;DP=18826;EAS_AF=0.9464;AMR_AF=0.9481;AFR_AF=0.9168;EUR_AF=0.8907;SAS_AF=0.907;AA=A|||;VT=SNP
11	133846385	rs12282724	G	T	100	PASS	AC=472;AF=0.0942492;AN=5008;NS=2504;DP=20988;EAS_AF=0.0496;AMR_AF=0.0865;AFR_AF=0.0401;EUR_AF=0.1501;SAS_AF=0.1616;AA=G|||;VT=SNP
11	133846499	rs329660	A	G	100	PASS	AC=4631;AF=0.92472;AN=5008;NS=2504;DP=19931;EAS_AF=0.9464;AMR_AF=0.9481;AFR_AF=0.9349;EUR_AF=0.8907;SAS_AF=0.907;AA=G|||;VT=SNP
11	133847148	rs12283206	G	T	100	PASS	AC=472;AF=0.0942492;AN=5008;NS=2504;DP=19908;EAS_AF=0.0496;AMR_AF=0.0865;AFR_AF=0.0401;EUR_AF=0.1501;SAS_AF=0.1616;AA=G|||;VT=SNP
11	133848212	rs1038480	G	A	100	PASS	AC=472;AF=0.0942492;AN=5008;NS=2504;DP=18970;EAS_AF=0.0496;AMR_AF=0.0865;AFR_AF=0.0393;EUR_AF=0.1501;SAS_AF=0.1626;AA=G|||;VT=SNP
11	133849206	rs12286758	C	T	100	PASS	AC=472;AF=0.0942492;AN=5008;NS=2504;DP=19039;EAS_AF=0.0496;AMR_AF=0.0865;AFR_AF=0.0401;EUR_AF=0.1491;SAS_AF=0.1626;AA=C|||;VT=SNP
11	133849281	rs329658	T	C	100	PASS	AC=4616;AF=0.921725;AN=5008;NS=2504;DP=20791;EAS_AF=0.9474;AMR_AF=0.9481;AFR_AF=0.9213;EUR_AF=0.8907;SAS_AF=0.909;AA=C|||;VT=SNP
11	133849403	rs329657	G	A	100	PASS	AC=4563;AF=0.911142;AN=5008;NS=2504;DP=18167;EAS_AF=0.9464;AMR_AF=0.9452;AFR_AF=0.882;EUR_AF=0.8897;SAS_AF=0.9121;AA=A|||;VT=SNP
11	133849448	rs329656	C	A	100	PASS	AC=4078;AF=0.814297;AN=5008;NS=2504;DP=18933;EAS_AF=0.8978;AMR_AF=0.8573;AFR_AF=0.8321;EUR_AF=0.7406;SAS_AF=0.7495;AA=C|||;VT=SNP
11	133850516	rs329655	C	A	100	PASS	AC=3685;AF=0.735823;AN=5008;NS=2504;DP=17786;EAS_AF=0.8988;AMR_AF=0.6816;AFR_AF=0.8593;EUR_AF=0.4761;SAS_AF=0.7065;AA=A|||;VT=SNP
11	133851412	rs11223661	G	T	100	PASS	AC=513;AF=0.102436;AN=5008;NS=2504;DP=17608;EAS_AF=0.0466;AMR_AF=0.1297;AFR_AF=0.0197;EUR_AF=0.2127;SAS_AF=0.1391;AA=G|||;VT=SNP
11	133852608	rs329654	C	T	100	PASS	AC=4312;AF=0.861022;AN=5008;NS=2504;DP=17188;EAS_AF=0.9435;AMR_AF=0.9193;AFR_AF=0.7239;EUR_AF=0.8907;SAS_AF=0.8896;AA=T|||;VT=SNP
11	133852681	rs12294011	G	A	100	PASS	AC=727;AF=0.145168;AN=5008;NS=2504;DP=18680;EAS_AF=0.0516;AMR_AF=0.1052;AFR_AF=0.2163;EUR_AF=0.1511;SAS_AF=0.1677;AA=G|||;VT=SNP
11	133852683	rs4936214	T	C	100	PASS	AC=1278;AF=0.255192;AN=5008;NS=2504;DP=18683;EAS_AF=0.0992;AMR_AF=0.2406;AFR_AF=0.2504;EUR_AF=0.3708;SAS_AF=0.3139;AA=C|||;VT=SNP
11	133852684	rs4936215	A	G	100	PASS	AC=545;AF=0.108826;AN=5008;NS=2504;DP=18656;EAS_AF=0.0476;AMR_AF=0.1354;AFR_AF=0.0287;EUR_AF=0.2207;SAS_AF=0.1462;AA=A|||;VT=SNP
11	133853008	rs4936216	C	T	100	PASS	AC=502;AF=0.10024;AN=5008;NS=2504;DP=14066;EAS_AF=0.0446;AMR_AF=0.1268;AFR_AF=0.0091;EUR_AF=0.2177;SAS_AF=0.1411;AA=C|||;VT=SNP
11	133853665	rs12366213	G	A	100	PASS	AC=769;AF=0.153554;AN=5008;NS=2504;DP=18765;EAS_AF=0.0516;AMR_AF=0.2118;AFR_AF=0.0537;EUR_AF=0.328;SAS_AF=0.1728;AA=G|||;VT=SNP
11	133853694	rs167914	C	G	100	PASS	AC=4027;AF=0.804113;AN=5008;NS=2504;DP=18821;EAS_AF=0.8998;AMR_AF=0.7983;AFR_AF=0.8911;EUR_AF=0.669;SAS_AF=0.7311;AA=C|||;VT=SNP
11	133854059	rs536866	A	G	100	PASS	AC=1398;AF=0.279153;AN=5008;NS=2504;DP=15454;EAS_AF=0.4921;AMR_AF=0.2291;AFR_AF=0.2542;EUR_AF=0.162;SAS_AF=0.2495;AA=A|||;VT=SNP
11	133854353	rs329688	C	T	100	PASS	AC=1213;AF=0.242212;AN=5008;NS=2504;DP=17342;EAS_AF=0.4871;AMR_AF=0.2176;AFR_AF=0.1278;EUR_AF=0.159;SAS_AF=0.2474;AA=C|||;VT=SNP
11	133855149	rs329686	A	G	100	PASS	AC=1298;AF=0.259185;AN=5008;NS=2504;DP=18769;EAS_AF=0.4881;AMR_AF=0.232;AFR_AF=0.1778;EUR_AF=0.162;SAS_AF=0.2526;AA=A|||;VT=SNP
11	133856803	rs7939344	G	C	100	PASS	AC=3086;AF=0.616214;AN=5008;NS=2504;DP=19196;EAS_AF=0.5208;AMR_AF=0.6931;AFR_AF=0.4985;EUR_AF=0.7694;SAS_AF=0.6616;AA=G|||;VT=SNP
11	133856811	rs12807621	G	C	100	PASS	AC=686;AF=0.136981;AN=5008;NS=2504;DP=19207;EAS_AF=0.1161;AMR_AF=0.147;AFR_AF=0.0575;EUR_AF=0.1849;SAS_AF=0.2096;AA=G|||;VT=SNP
11	133856832	rs7939047	A	G	100	PASS	AC=3381;AF=0.67512;AN=5008;NS=2504;DP=19647;EAS_AF=0.5169;AMR_AF=0.7089;AFR_AF=0.7231;EUR_AF=0.7634;SAS_AF=0.6585;AA=G|||;VT=SNP
11	133857478	rs329685	T	C	100	PASS	AC=1677;AF=0.334864;AN=5008;NS=2504;DP=18659;EAS_AF=0.0804;AMR_AF=0.3026;AFR_AF=0.5946;EUR_AF=0.337;SAS_AF=0.2669;AA=C|||;VT=SNP
11	133858478	rs750666	C	A	100	PASS	AC=2619;AF=0.522963;AN=5008;NS=2504;DP=17959;EAS_AF=0.8542;AMR_AF=0.5634;AFR_AF=0.2693;EUR_AF=0.495;SAS_AF=0.5245;AA=C|||;VT=SNP
11	133858679	rs56088265	C	T	100	PASS	AC=503;AF=0.100439;AN=5008;NS=2504;DP=16595;EAS_AF=0.0446;AMR_AF=0.1167;AFR_AF=0.031;EUR_AF=0.1829;SAS_AF=0.1554;AA=C|||;VT=SNP
11	133858766	rs901036	G	C	100	PASS	AC=1115;AF=0.222644;AN=5008;NS=2504;DP=20128;EAS_AF=0.5714;AMR_AF=0.1873;AFR_AF=0.0227;EUR_AF=0.0775;SAS_AF=0.3078;AA=G|||;VT=SNP
11	133858806	rs329684	G	A	100	PASS	AC=3146;AF=0.628195;AN=5008;NS=2504;DP=20542;EAS_AF=0.873;AMR_AF=0.6066;AFR_AF=0.5401;EUR_AF=0.5308;SAS_AF=0.6104;AA=G|||;VT=SNP
11	133858893	rs729870	C	T	100	PASS	AC=1724;AF=0.344249;AN=5008;NS=2504;DP=20723;EAS_AF=0.5804;AMR_AF=0.2939;AFR_AF=0.2988;EUR_AF=0.1829;SAS_AF=0.364;AA=C|||;VT=SNP
11	133859017	rs74384545	T	C	100	PASS	AC=660;AF=0.131789;AN=5008;NS=2504;DP=19116;EAS_AF=0.0625;AMR_AF=0.072;AFR_AF=0.1089;EUR_AF=0.1262;SAS_AF=0.2822;AA=T|||;VT=SNP
11	133859977	rs77688740	G	T	100	PASS	AC=326;AF=0.0650958;AN=5008;NS=2504;DP=20549;EAS_AF=0.0407;AMR_AF=0.0865;AFR_AF=0.0688;EUR_AF=0.0944;SAS_AF=0.0399;AA=G|||;VT=SNP
11	133860039	rs12364540	C	T	100	PASS	AC=2665;AF=0.532149;AN=5008;NS=2504;DP=19665;EAS_AF=0.5427;AMR_AF=0.5447;AFR_AF=0.559;EUR_AF=0.5596;SAS_AF=0.4479;AA=T|||;VT=SNP
11	133860344	rs11223663	T	C	100	PASS	AC=542;AF=0.108227;AN=5008;NS=2504;DP=18291;EAS_AF=0.1329;AMR_AF=0.0576;AFR_AF=0.0439;EUR_AF=0.0775;SAS_AF=0.2372;AA=T|||;VT=SNP
11	133860465	rs73596887	G	A	100	PASS	AC=498;AF=0.0994409;AN=5008;NS=2504;DP=17880;EAS_AF=0.0427;AMR_AF=0.1009;AFR_AF=0.1808;EUR_AF=0.0964;SAS_AF=0.0501;AA=A|||;VT=SNP
11	133860689	rs11606293	C	T	100	PASS	AC=471;AF=0.0940495;AN=5008;NS=2504;DP=16706;EAS_AF=0.1577;AMR_AF=0.085;AFR_AF=0.0598;EUR_AF=0.0775;SAS_AF=0.0982;AA=C|||;VT=SNP
11	133861146	rs73596889	C	A	100	PASS	AC=497;AF=0.0992412;AN=5008;NS=2504;DP=10964;EAS_AF=0.0437;AMR_AF=0.1009;AFR_AF=0.1793;EUR_AF=0.0964;SAS_AF=0.0501;AA=C|||;VT=SNP
11	133861243	rs75691728	A	C	100	PASS	AC=458;AF=0.0914537;AN=5008;NS=2504;DP=13139;EAS_AF=0.1448;AMR_AF=0.0879;AFR_AF=0.059;EUR_AF=0.0775;SAS_AF=0.0971;AA=C|||;VT=SNP
11	133861535	rs7928003	G	A	100	PASS	AC=496;AF=0.0990415;AN=5008;NS=2504;DP=17048;EAS_AF=0.0427;AMR_AF=0.0994;AFR_AF=0.1793;EUR_AF=0.0974;SAS_AF=0.0501;AA=G|||;VT=SNP
11	133861551	rs7928009	G	A	100	PASS	AC=463;AF=0.0924521;AN=5008;NS=2504;DP=17284;EAS_AF=0.0427;AMR_AF=0.0994;AFR_AF=0.1543;EUR_AF=0.0974;SAS_AF=0.0501;AA=G|||;VT=SNP
11	133862526	rs10791342	T	C	100	PASS	AC=1133;AF=0.226238;AN=5008;NS=2504;DP=17537;EAS_AF=0.375;AMR_AF=0.268;AFR_AF=0.0454;EUR_AF=0.2475;SAS_AF=0.2658;AA=T|||;VT=SNP
11	133862576	rs76634388	G	A	100	PASS	AC=395;AF=0.0788738;AN=5008;NS=2504;DP=16207;EAS_AF=0.1448;AMR_AF=0.0807;AFR_AF=0.0106;EUR_AF=0.0815;SAS_AF=0.0992;AA=G|||;VT=SNP
11	133862889	rs11607463	C	T	100	PASS	AC=464;AF=0.0926518;AN=5008;NS=2504;DP=13477;EAS_AF=0.1458;AMR_AF=0.0865;AFR_AF=0.059;EUR_AF=0.0815;SAS_AF=0.0992;AA=C|||;VT=SNP
11	133862915	rs11223665	A	T	100	PASS	AC=1022;AF=0.204073;AN=5008;NS=2504;DP=13164;EAS_AF=0.131;AMR_AF=0.1383;AFR_AF=0.3003;EUR_AF=0.1978;SAS_AF=0.2025;AA=a|||;VT=SNP
11	133862976	rs2019649	A	G	100	PASS	AC=1110;AF=0.221645;AN=5008;NS=2504;DP=15064;EAS_AF=0.376;AMR_AF=0.2666;AFR_AF=0.0439;EUR_AF=0.2396;SAS_AF=0.2526;AA=A|||;VT=SNP
11	133863594	rs7935665	A	G	100	PASS	AC=267;AF=0.0533147;AN=5008;NS=2504;DP=19264;EAS_AF=0.0427;AMR_AF=0.0879;AFR_AF=0.0091;EUR_AF=0.0994;SAS_AF=0.0521;AA=A|||;VT=SNP
11	133863810	rs12577993	C	G	100	PASS	AC=1107;AF=0.221046;AN=5008;NS=2504;DP=18034;EAS_AF=0.375;AMR_AF=0.2651;AFR_AF=0.0439;EUR_AF=0.2396;SAS_AF=0.2515;AA=C|||;VT=SNP
11	133864279	rs4937861	A	G	100	PASS	AC=3896;AF=0.777955;AN=5008;NS=2504;DP=15856;EAS_AF=0.6944;AMR_AF=0.7147;AFR_AF=0.9713;EUR_AF=0.7704;SAS_AF=0.6554;AA=G|||;VT=SNP
11	133864895	rs73038289	C	G	100	PASS	AC=1437;AF=0.286941;AN=5008;NS=2504;DP=16096;EAS_AF=0.3681;AMR_AF=0.3069;AFR_AF=0.2231;EUR_AF=0.3042;SAS_AF=0.2577;AA=C|||;VT=SNP
11	133864938	rs7929735	T	C	100	PASS	AC=3808;AF=0.760383;AN=5008;NS=2504;DP=17583;EAS_AF=0.6915;AMR_AF=0.6844;AFR_AF=0.9675;EUR_AF=0.7266;SAS_AF=0.6401;AA=C|||;VT=SNP
11	133865910	rs1985297	T	C	100	PASS	AC=899;AF=0.179513;AN=5008;NS=2504;DP=16904;EAS_AF=0.1925;AMR_AF=0.183;AFR_AF=0.1906;EUR_AF=0.1779;SAS_AF=0.1503;AA=T|||;VT=SNP
11	133867344	rs4937863	C	T	100	PASS	AC=334;AF=0.0666933;AN=5008;NS=2504;DP=18667;EAS_AF=0.0427;AMR_AF=0.0937;AFR_AF=0.0469;EUR_AF=0.1143;SAS_AF=0.0501;AA=c|||;VT=SNP
11	133868233	rs10791343	T	C	100	PASS	AC=3836;AF=0.765974;AN=5008;NS=2504;DP=16491;EAS_AF=0.7173;AMR_AF=0.6844;AFR_AF=0.9675;EUR_AF=0.7187;SAS_AF=0.6503;AA=C|||;VT=SNP
11	133869383	rs7925153	T	C	100	PASS	AC=2595;AF=0.518171;AN=5008;NS=2504;DP=18042;EAS_AF=0.5179;AMR_AF=0.4769;AFR_AF=0.5688;EUR_AF=0.5209;SAS_AF=0.4765;AA=T|||;VT=SNP
11	133871428	rs61111310	C	G	100	PASS	AC=390;AF=0.0778754;AN=5008;NS=2504;DP=19756;EAS_AF=0.1419;AMR_AF=0.0807;AFR_AF=0.0106;EUR_AF=0.0815;SAS_AF=0.0971;AA=C|||;VT=SNP
11	133871930	rs57317637	T	G	100	PASS	AC=825;AF=0.164736;AN=5008;NS=2504;DP=23233;EAS_AF=0.0982;AMR_AF=0.0951;AFR_AF=0.295;EUR_AF=0.0765;SAS_AF=0.1973;AA=T|||;VT=SNP
11	133874656	rs586802	G	A	100	PASS	AC=3858;AF=0.770367;AN=5008;NS=2504;DP=20926;EAS_AF=0.7798;AMR_AF=0.781;AFR_AF=0.8359;EUR_AF=0.7704;SAS_AF=0.6646;AA=G|||;VT=SNP
11	133874712	rs586313	T	C	100	PASS	AC=3850;AF=0.76877;AN=5008;NS=2504;DP=21654;EAS_AF=0.7837;AMR_AF=0.7795;AFR_AF=0.8222;EUR_AF=0.7714;SAS_AF=0.6708;AA=T|||;VT=SNP
11	133875078	rs643328	C	T	100	PASS	AC=2531;AF=0.505391;AN=5008;NS=2504;DP=23270;EAS_AF=0.38;AMR_AF=0.4755;AFR_AF=0.702;EUR_AF=0.497;SAS_AF=0.3988;AA=C|||;VT=SNP
11	133875360	rs595065	C	T	100	PASS	AC=2592;AF=0.517572;AN=5008;NS=2504;DP=19942;EAS_AF=0.38;AMR_AF=0.4942;AFR_AF=0.7368;EUR_AF=0.497;SAS_AF=0.4008;AA=T|||;VT=SNP
11	133876104	rs608671	C	T	100	PASS	AC=2594;AF=0.517971;AN=5008;NS=2504;DP=19261;EAS_AF=0.379;AMR_AF=0.4914;AFR_AF=0.7398;EUR_AF=0.498;SAS_AF=0.4008;AA=T|||;VT=SNP
11	133876162	rs694100	C	A	100	PASS	AC=2596;AF=0.518371;AN=5008;NS=2504;DP=20185;EAS_AF=0.379;AMR_AF=0.4928;AFR_AF=0.7405;EUR_AF=0.498;SAS_AF=0.4008;AA=A|||;VT=SNP
11	133876350	rs596422	T	G	100	PASS	AC=2574;AF=0.513978;AN=5008;NS=2504;DP=19336;EAS_AF=0.38;AMR_AF=0.4885;AFR_AF=0.7247;EUR_AF=0.499;SAS_AF=0.4008;AA=T|||;VT=SNP
11	133876804	rs517437	A	C	100	PASS	AC=3306;AF=0.660144;AN=5008;NS=2504;DP=20146;EAS_AF=0.5228;AMR_AF=0.6196;AFR_AF=0.9251;EUR_AF=0.6282;SAS_AF=0.5051;AA=C|||;VT=SNP
11	133876884	rs609317	C	G	100	PASS	AC=2573;AF=0.513778;AN=5008;NS=2504;DP=17659;EAS_AF=0.38;AMR_AF=0.487;AFR_AF=0.7239;EUR_AF=0.5;SAS_AF=0.4008;AA=C|||;VT=SNP
11	133876892	rs617323	A	G	100	PASS	AC=2599;AF=0.51897;AN=5008;NS=2504;DP=17569;EAS_AF=0.378;AMR_AF=0.4928;AFR_AF=0.7421;EUR_AF=0.5;SAS_AF=0.4008;AA=G|||;VT=SNP
11	133877097	rs75206103	C	T	100	PASS	AC=461;AF=0.0920527;AN=5008;NS=2504;DP=20703;EAS_AF=0.1429;AMR_AF=0.0879;AFR_AF=0.0666;EUR_AF=0.0805;SAS_AF=0.089;AA=C|||;VT=SNP
11	133877386	rs647198	C	T	100	PASS	AC=3086;AF=0.616214;AN=5008;NS=2504;DP=17125;EAS_AF=0.5228;AMR_AF=0.5807;AFR_AF=0.8253;EUR_AF=0.5795;SAS_AF=0.4928;AA=T|||;VT=SNP
11	133877553	rs524588	C	T	100	PASS	AC=4520;AF=0.902556;AN=5008;NS=2504;DP=22584;EAS_AF=0.9266;AMR_AF=0.8977;AFR_AF=0.9932;EUR_AF=0.8787;SAS_AF=0.7832;AA=T|||;VT=SNP
11	133879180	rs651203	C	A	100	PASS	AC=2613;AF=0.521765;AN=5008;NS=2504;DP=20431;EAS_AF=0.38;AMR_AF=0.4928;AFR_AF=0.7526;EUR_AF=0.498;SAS_AF=0.4008;AA=A|||;VT=SNP
11	133879612	rs679024	G	T	100	PASS	AC=2615;AF=0.522165;AN=5008;NS=2504;DP=16271;EAS_AF=0.3819;AMR_AF=0.4928;AFR_AF=0.7526;EUR_AF=0.498;SAS_AF=0.4008;AA=G|||;VT=SNP
11	133879623	rs679033	C	T	100	PASS	AC=2613;AF=0.521765;AN=5008;NS=2504;DP=16360;EAS_AF=0.3819;AMR_AF=0.4914;AFR_AF=0.7519;EUR_AF=0.498;SAS_AF=0.4008;AA=C|||;VT=SNP
11	133879683	rs679105	C	T	100	PASS	AC=2612;AF=0.521565;AN=5008;NS=2504;DP=15469;EAS_AF=0.38;AMR_AF=0.4914;AFR_AF=0.7519;EUR_AF=0.498;SAS_AF=0.4018;AA=C|||;VT=SNP
11	133879714	rs497741	C	T	100	PASS	AC=2573;AF=0.513778;AN=5008;NS=2504;DP=15544;EAS_AF=0.38;AMR_AF=0.487;AFR_AF=0.7247;EUR_AF=0.498;SAS_AF=0.4018;AA=C|||;VT=SNP
11	133880989	rs4936219	T	A	100	PASS	AC=813;AF=0.16234;AN=5008;NS=2504;DP=22567;EAS_AF=0.2887;AMR_AF=0.2594;AFR_AF=0.1543;EUR_AF=0.0835;SAS_AF=0.0552;AA=T|||;VT=SNP
11	133881446	rs620436	C	T	100	PASS	AC=2988;AF=0.596645;AN=5008;NS=2504;DP=22747;EAS_AF=0.63;AMR_AF=0.6542;AFR_AF=0.7534;EUR_AF=0.497;SAS_AF=0.4121;AA=C|||;VT=SNP
11	133882138	rs561836	A	G	100	PASS	AC=2966;AF=0.592252;AN=5008;NS=2504;DP=20099;EAS_AF=0.63;AMR_AF=0.6499;AFR_AF=0.7368;EUR_AF=0.499;SAS_AF=0.4131;AA=A|||;VT=SNP
11	133882202	rs673235	C	A	100	PASS	AC=3580;AF=0.714856;AN=5008;NS=2504;DP=18179;EAS_AF=0.7738;AMR_AF=0.7522;AFR_AF=0.9191;EUR_AF=0.5755;SAS_AF=0.4949;AA=A|||;VT=SNP
11	133882888	rs659896	G	A	100	PASS	AC=1718;AF=0.343051;AN=5008;NS=2504;DP=18150;EAS_AF=0.3413;AMR_AF=0.3458;AFR_AF=0.3366;EUR_AF=0.3429;SAS_AF=0.3517;AA=G|||;VT=SNP
11	133882921	rs479721	A	G	100	PASS	AC=2170;AF=0.433307;AN=5008;NS=2504;DP=18363;EAS_AF=0.3403;AMR_AF=0.3948;AFR_AF=0.5983;EUR_AF=0.4115;SAS_AF=0.3558;AA=A|||;VT=SNP
11	133882954	rs479821	C	A	100	PASS	AC=2099;AF=0.419129;AN=5008;NS=2504;DP=18913;EAS_AF=0.3403;AMR_AF=0.3818;AFR_AF=0.5908;EUR_AF=0.3678;SAS_AF=0.3476;AA=C|||;VT=SNP
11	133883070	rs604241	G	T	100	PASS	AC=2168;AF=0.432907;AN=5008;NS=2504;DP=19041;EAS_AF=0.3383;AMR_AF=0.3963;AFR_AF=0.5983;EUR_AF=0.4115;SAS_AF=0.3548;AA=G|||;VT=SNP
11	133883761	rs629164	C	T	100	PASS	AC=2149;AF=0.429113;AN=5008;NS=2504;DP=19643;EAS_AF=0.3373;AMR_AF=0.3919;AFR_AF=0.5983;EUR_AF=0.4006;SAS_AF=0.3507;AA=C|||;VT=SNP
11	133883893	rs11607468	T	C	100	PASS	AC=464;AF=0.0926518;AN=5008;NS=2504;DP=20539;EAS_AF=0.1349;AMR_AF=0.0893;AFR_AF=0.0787;EUR_AF=0.0795;SAS_AF=0.0838;AA=T|||;VT=SNP
11	133884019	rs627899	G	T	100	PASS	AC=2150;AF=0.429313;AN=5008;NS=2504;DP=19016;EAS_AF=0.3383;AMR_AF=0.3919;AFR_AF=0.5991;EUR_AF=0.3996;SAS_AF=0.3507;AA=G|||;VT=SNP
11	133884137	rs619091	A	T	100	PASS	AC=2878;AF=0.574681;AN=5008;NS=2504;DP=18180;EAS_AF=0.5;AMR_AF=0.4914;AFR_AF=0.6188;EUR_AF=0.6322;SAS_AF=0.592;AA=A|||;VT=SNP
11	133884207	rs619534	T	C	100	PASS	AC=2120;AF=0.423323;AN=5008;NS=2504;DP=18403;EAS_AF=0.3403;AMR_AF=0.3934;AFR_AF=0.5613;EUR_AF=0.4105;SAS_AF=0.3569;AA=C|||;VT=SNP
11	133884523	rs78971498	C	T	100	PASS	AC=461;AF=0.0920527;AN=5008;NS=2504;DP=16888;EAS_AF=0.1349;AMR_AF=0.0865;AFR_AF=0.0787;EUR_AF=0.0785;SAS_AF=0.0838;AA=C|||;VT=SNP
11	133887799	rs627455	G	A	100	PASS	AC=2642;AF=0.527556;AN=5008;NS=2504;DP=17237;EAS_AF=0.4722;AMR_AF=0.4712;AFR_AF=0.7466;EUR_AF=0.4364;SAS_AF=0.4223;AA=A|||;VT=SNP
11	133890469	rs4937864	G	A	100	PASS	AC=678;AF=0.135383;AN=5008;NS=2504;DP=20987;EAS_AF=0.2897;AMR_AF=0.2478;AFR_AF=0.0613;EUR_AF=0.0795;SAS_AF=0.0542;AA=G|||;VT=SNP
11	133890803	rs79444669	G	A	100	PASS	AC=372;AF=0.0742812;AN=5008;NS=2504;DP=17728;EAS_AF=0.1071;AMR_AF=0.0548;AFR_AF=0.025;EUR_AF=0.0775;SAS_AF=0.1176;AA=G|||;VT=SNP
11	133891409	rs669067	T	C	100	PASS	AC=3624;AF=0.723642;AN=5008;NS=2504;DP=22291;EAS_AF=0.7579;AMR_AF=0.7695;AFR_AF=0.9259;EUR_AF=0.6083;SAS_AF=0.501;AA=C|||;VT=SNP
11	133891688	rs667712	G	C	100	PASS	AC=4337;AF=0.866014;AN=5008;NS=2504;DP=19466;EAS_AF=0.9266;AMR_AF=0.8386;AFR_AF=0.9705;EUR_AF=0.8002;SAS_AF=0.7495;AA=C|||;VT=SNP
11	133892478	rs11607396	G	A	100	PASS	AC=441;AF=0.0880591;AN=5008;NS=2504;DP=19665;EAS_AF=0.1339;AMR_AF=0.0836;AFR_AF=0.0666;EUR_AF=0.0775;SAS_AF=0.0838;AA=G|||;VT=SNP
11	133892662	rs678998	C	T	100	PASS	AC=2166;AF=0.432508;AN=5008;NS=2504;DP=21928;EAS_AF=0.3304;AMR_AF=0.3818;AFR_AF=0.6278;EUR_AF=0.3986;SAS_AF=0.3446;AA=C|||;VT=SNP
11	133892911	rs75883489	G	A	100	PASS	AC=368;AF=0.0734824;AN=5008;NS=2504;DP=17365;EAS_AF=0.0744;AMR_AF=0.0576;AFR_AF=0.0658;EUR_AF=0.0765;SAS_AF=0.091;AA=g|||;VT=SNP
11	133892964	rs612737	A	G	100	PASS	AC=2640;AF=0.527157;AN=5008;NS=2504;DP=18394;EAS_AF=0.4653;AMR_AF=0.4726;AFR_AF=0.7133;EUR_AF=0.4771;SAS_AF=0.4294;AA=G|||;VT=SNP
11	133892980	rs58406308	C	T	100	PASS	AC=522;AF=0.104233;AN=5008;NS=2504;DP=18997;EAS_AF=0.1329;AMR_AF=0.0937;AFR_AF=0.1225;EUR_AF=0.0785;SAS_AF=0.0838;AA=C|||;VT=SNP
11	133893215	rs11607952	G	A	100	PASS	AC=526;AF=0.105032;AN=5008;NS=2504;DP=10677;EAS_AF=0.1329;AMR_AF=0.0937;AFR_AF=0.1248;EUR_AF=0.0795;SAS_AF=0.0838;AA=A|||;VT=SNP
11	133895386	rs75183845	C	T	100	PASS	AC=199;AF=0.0397364;AN=5008;NS=2504;DP=19759;EAS_AF=0.0704;AMR_AF=0.0159;AFR_AF=0.0053;EUR_AF=0.0368;SAS_AF=0.0746;AA=c|||;VT=SNP
11	133896537	rs486111	A	G	100	PASS	AC=660;AF=0.131789;AN=5008;NS=2504;DP=19064;EAS_AF=0.0754;AMR_AF=0.1095;AFR_AF=0.1195;EUR_AF=0.165;SAS_AF=0.1881;AA=A|||;VT=SNP
11	133896873	rs682386	A	G	100	PASS	AC=4351;AF=0.86881;AN=5008;NS=2504;DP=20253;EAS_AF=0.9335;AMR_AF=0.8386;AFR_AF=0.9758;EUR_AF=0.8012;SAS_AF=0.7485;AA=G|||;VT=SNP
11	133896965	rs74380652	G	A	100	PASS	AC=356;AF=0.0710863;AN=5008;NS=2504;DP=19700;EAS_AF=0.1329;AMR_AF=0.0793;AFR_AF=0.0053;EUR_AF=0.0785;SAS_AF=0.0828;AA=G|||;VT=SNP
11	133897089	rs80092584	T	C	100	PASS	AC=742;AF=0.148163;AN=5008;NS=2504;DP=19046;EAS_AF=0.1746;AMR_AF=0.0778;AFR_AF=0.0461;EUR_AF=0.2018;SAS_AF=0.2536;AA=T|||;VT=SNP
11	133897382	rs724095	A	G	100	PASS	AC=1063;AF=0.21226;AN=5008;NS=2504;DP=21485;EAS_AF=0.2996;AMR_AF=0.3141;AFR_AF=0.2254;EUR_AF=0.17;SAS_AF=0.0757;AA=A|||;VT=SNP
11	133897972	rs7127632	T	C	100	PASS	AC=1038;AF=0.207268;AN=5008;NS=2504;DP=18834;EAS_AF=0.2996;AMR_AF=0.3098;AFR_AF=0.2088;EUR_AF=0.169;SAS_AF=0.0767;AA=C|||;VT=SNP
11	133899614	rs7938718	G	A	100	PASS	AC=1010;AF=0.201677;AN=5008;NS=2504;DP=20672;EAS_AF=0.2996;AMR_AF=0.3084;AFR_AF=0.1906;EUR_AF=0.17;SAS_AF=0.0726;AA=G|||;VT=SNP
11	133899729	rs7938834	G	A	100	PASS	AC=992;AF=0.198083;AN=5008;NS=2504;DP=20387;EAS_AF=0.2966;AMR_AF=0.3084;AFR_AF=0.1793;EUR_AF=0.17;SAS_AF=0.0726;AA=G|||;VT=SNP
11	133901338	rs611504	C	T	100	PASS	AC=1323;AF=0.264177;AN=5008;NS=2504;DP=18331;EAS_AF=0.3125;AMR_AF=0.2579;AFR_AF=0.3109;EUR_AF=0.1571;SAS_AF=0.2658;AA=C|||;VT=SNP
11	133901436	rs611976	G	T	100	PASS	AC=4388;AF=0.876198;AN=5008;NS=2504;DP=15520;EAS_AF=0.9206;AMR_AF=0.8429;AFR_AF=0.9924;EUR_AF=0.8111;SAS_AF=0.7638;AA=T|||;VT=SNP
11	133901772	rs1007024	C	A	100	PASS	AC=1790;AF=0.357428;AN=5008;NS=2504;DP=20598;EAS_AF=0.4464;AMR_AF=0.4553;AFR_AF=0.3071;EUR_AF=0.3986;SAS_AF=0.2219;AA=A|||;VT=SNP
11	133901854	rs608838	A	G	100	PASS	AC=3191;AF=0.637181;AN=5008;NS=2504;DP=20305;EAS_AF=0.7589;AMR_AF=0.7147;AFR_AF=0.677;EUR_AF=0.5596;SAS_AF=0.4826;AA=G|||;VT=SNP
11	133901920	rs12417643	G	C	100	PASS	AC=643;AF=0.128395;AN=5008;NS=2504;DP=19532;EAS_AF=0.254;AMR_AF=0.1599;AFR_AF=0.0983;EUR_AF=0.0417;SAS_AF=0.1063;AA=G|||;VT=SNP
11	133902912	rs12361880	C	T	100	PASS	AC=1580;AF=0.315495;AN=5008;NS=2504;DP=13524;EAS_AF=0.2887;AMR_AF=0.3905;AFR_AF=0.4697;EUR_AF=0.2893;SAS_AF=0.1084;AA=C|||;VT=SNP
11	133904185	rs2236657	C	A	100	PASS	AC=909;AF=0.18151;AN=5008;NS=2504;DP=16713;EAS_AF=0.3125;AMR_AF=0.2911;AFR_AF=0.0802;EUR_AF=0.1859;SAS_AF=0.1012;AA=C|||;VT=SNP
11	133905234	rs12281234	C	T	100	PASS	AC=618;AF=0.123403;AN=5008;NS=2504;DP=19778;EAS_AF=0.1359;AMR_AF=0.1153;AFR_AF=0.0756;EUR_AF=0.171;SAS_AF=0.1319;AA=C|||;VT=SNP
11	133905334	rs687187	T	C	100	PASS	AC=2672;AF=0.533546;AN=5008;NS=2504;DP=22986;EAS_AF=0.63;AMR_AF=0.6081;AFR_AF=0.6641;EUR_AF=0.3817;SAS_AF=0.3609;AA=C|||;VT=SNP
11	133905962	rs3132800	A	C	100	PASS	AC=3688;AF=0.736422;AN=5008;NS=2504;DP=19253;EAS_AF=0.7679;AMR_AF=0.7666;AFR_AF=0.9493;EUR_AF=0.6133;SAS_AF=0.5215;AA=C|||;VT=SNP
11	133906047	rs3132823	G	C	100	PASS	AC=2666;AF=0.532348;AN=5008;NS=2504;DP=17215;EAS_AF=0.6329;AMR_AF=0.6095;AFR_AF=0.6626;EUR_AF=0.3738;SAS_AF=0.3609;AA=G|||;VT=SNP
11	133906264	rs11223668	C	A	100	PASS	AC=1265;AF=0.252596;AN=5008;NS=2504;DP=13845;EAS_AF=0.3155;AMR_AF=0.3473;AFR_AF=0.2844;EUR_AF=0.2256;SAS_AF=0.1053;AA=C|||;VT=SNP
11	133906529	rs880483	A	G	100	PASS	AC=2192;AF=0.4377;AN=5008;NS=2504;DP=12645;EAS_AF=0.4554;AMR_AF=0.5014;AFR_AF=0.4728;EUR_AF=0.4791;SAS_AF=0.2843;AA=A|||;VT=SNP
11	133906794	rs3893083	A	G	100	PASS	AC=2227;AF=0.444688;AN=5008;NS=2504;DP=8336;EAS_AF=0.4911;AMR_AF=0.5086;AFR_AF=0.5287;EUR_AF=0.4076;SAS_AF=0.2761;AA=G|||;VT=SNP
11	133907345	rs879601	G	T	100	PASS	AC=946;AF=0.188898;AN=5008;NS=2504;DP=11104;EAS_AF=0.129;AMR_AF=0.2003;AFR_AF=0.1543;EUR_AF=0.329;SAS_AF=0.1452;AA=T|||;VT=SNP
11	133908374	rs1260049	G	A	100	PASS	AC=557;AF=0.111222;AN=5008;NS=2504;DP=16481;EAS_AF=0.1329;AMR_AF=0.1081;AFR_AF=0.0265;EUR_AF=0.1581;SAS_AF=0.1575;AA=G|||;VT=SNP
11	133909341	rs1144231	T	C	100	PASS	AC=593;AF=0.118411;AN=5008;NS=2504;DP=18147;EAS_AF=0.1329;AMR_AF=0.1196;AFR_AF=0.0287;EUR_AF=0.164;SAS_AF=0.1769;AA=T|||;VT=SNP
11	133909657	rs1144232	T	A	100	PASS	AC=596;AF=0.11901;AN=5008;NS=2504;DP=21422;EAS_AF=0.1339;AMR_AF=0.1196;AFR_AF=0.028;EUR_AF=0.164;SAS_AF=0.18;AA=T|||;VT=SNP
11	133909733	rs2276073	G	A	100	PASS	AC=741;AF=0.147963;AN=5008;NS=2504;DP=20473;EAS_AF=0.3105;AMR_AF=0.2262;AFR_AF=0.053;EUR_AF=0.1402;SAS_AF=0.0613;AA=G|||;VT=SNP
11	133909881	rs574524	C	T	100	PASS	AC=665;AF=0.132788;AN=5008;NS=2504;DP=21935;EAS_AF=0.119;AMR_AF=0.085;AFR_AF=0.1528;EUR_AF=0.1491;SAS_AF=0.137;AA=C|||;VT=SNP
11	133910549	rs3168117	T	C	100	PASS	AC=1368;AF=0.273163;AN=5008;NS=2504;DP=19886;EAS_AF=0.1766;AMR_AF=0.2334;AFR_AF=0.1589;EUR_AF=0.3807;SAS_AF=0.4448;AA=T|||;VT=SNP
11	133913466	rs59212866	G	A	100	PASS	AC=845;AF=0.16873;AN=5008;NS=2504;DP=18294;EAS_AF=0.2837;AMR_AF=0.0865;AFR_AF=0.177;EUR_AF=0.0775;SAS_AF=0.1912;AA=G|||;VT=SNP
11	133913985	rs7127134	C	T	100	PASS	AC=1040;AF=0.207668;AN=5008;NS=2504;DP=18977;EAS_AF=0.2937;AMR_AF=0.1527;AFR_AF=0.3896;EUR_AF=0.0875;SAS_AF=0.0358;AA=C|||;VT=SNP
11	133914040	rs1784502	A	G	100	PASS	AC=3174;AF=0.633786;AN=5008;NS=2504;DP=18396;EAS_AF=0.6935;AMR_AF=0.5793;AFR_AF=0.7882;EUR_AF=0.493;SAS_AF=0.547;AA=G|||;VT=SNP
11	133914218	rs1784395	T	C	100	PASS	AC=3162;AF=0.63139;AN=5008;NS=2504;DP=18289;EAS_AF=0.6935;AMR_AF=0.5821;AFR_AF=0.7867;EUR_AF=0.4841;SAS_AF=0.544;AA=C|||;VT=SNP
11	133915265	rs1564848	A	G	100	PASS	AC=1295;AF=0.258586;AN=5008;NS=2504;DP=22273;EAS_AF=0.3006;AMR_AF=0.3242;AFR_AF=0.1876;EUR_AF=0.2376;SAS_AF=0.2863;AA=A|||;VT=SNP
11	133915783	rs7927885	C	T	100	PASS	AC=1167;AF=0.233027;AN=5008;NS=2504;DP=19578;EAS_AF=0.2937;AMR_AF=0.1671;AFR_AF=0.4682;EUR_AF=0.0954;SAS_AF=0.0409;AA=T|||;VT=SNP
11	133916305	rs1146198	G	A	100	PASS	AC=2942;AF=0.58746;AN=5008;NS=2504;DP=15958;EAS_AF=0.6925;AMR_AF=0.5591;AFR_AF=0.6573;EUR_AF=0.4682;SAS_AF=0.5276;AA=G|||;VT=SNP
11	133918496	rs1146199	C	T	100	PASS	AC=1280;AF=0.255591;AN=5008;NS=2504;DP=11067;EAS_AF=0.3016;AMR_AF=0.3256;AFR_AF=0.1815;EUR_AF=0.2316;SAS_AF=0.2832;AA=C|||;VT=SNP
11	133919721	rs7126672	A	C	100	PASS	AC=2870;AF=0.573083;AN=5008;NS=2504;DP=15804;EAS_AF=0.7024;AMR_AF=0.5605;AFR_AF=0.5953;EUR_AF=0.4652;SAS_AF=0.5297;AA=A|||;VT=SNP
11	133921465	rs2846633	G	T	100	PASS	AC=3490;AF=0.696885;AN=5008;NS=2504;DP=17974;EAS_AF=0.7639;AMR_AF=0.647;AFR_AF=0.7534;EUR_AF=0.6143;SAS_AF=0.6718;AA=T|||;VT=SNP
11	133921647	rs10894772	A	T	100	PASS	AC=908;AF=0.18131;AN=5008;NS=2504;DP=15015;EAS_AF=0.2907;AMR_AF=0.1772;AFR_AF=0.2073;EUR_AF=0.16;SAS_AF=0.0583;AA=A|||;VT=SNP
11	133923298	rs2017948	A	G	100	PASS	AC=694;AF=0.138578;AN=5008;NS=2504;DP=16125;EAS_AF=0.129;AMR_AF=0.0634;AFR_AF=0.1112;EUR_AF=0.0895;SAS_AF=0.2894;AA=A|||;VT=SNP
11	133923605	rs1784389	A	G	100	PASS	AC=1458;AF=0.291134;AN=5008;NS=2504;DP=16458;EAS_AF=0.3363;AMR_AF=0.2579;AFR_AF=0.385;EUR_AF=0.2942;SAS_AF=0.138;AA=G|||;VT=SNP
11	133924039	rs1784390	C	T	100	PASS	AC=608;AF=0.121406;AN=5008;NS=2504;DP=18041;EAS_AF=0.2867;AMR_AF=0.1153;AFR_AF=0.0832;EUR_AF=0.0765;SAS_AF=0.0532;AA=C|||;VT=SNP
11	133924638	rs34174902	A	C	100	PASS	AC=764;AF=0.152556;AN=5008;NS=2504;DP=21140;EAS_AF=0.13;AMR_AF=0.0692;AFR_AF=0.1808;EUR_AF=0.0895;SAS_AF=0.2618;AA=A|||;VT=SNP
11	133924689	rs12270892	G	A	100	PASS	AC=450;AF=0.0898562;AN=5008;NS=2504;DP=20235;EAS_AF=0.0506;AMR_AF=0.062;AFR_AF=0.1241;EUR_AF=0.1193;SAS_AF=0.0736;AA=G|||;VT=SNP
11	133924888	rs12270911	C	T	100	PASS	AC=485;AF=0.096845;AN=5008;NS=2504;DP=18271;EAS_AF=0.0506;AMR_AF=0.072;AFR_AF=0.1316;EUR_AF=0.1312;SAS_AF=0.0798;AA=C|||;VT=SNP
11	133925182	rs12790084	C	G	100	PASS	AC=2235;AF=0.446286;AN=5008;NS=2504;DP=16244;EAS_AF=0.4563;AMR_AF=0.3343;AFR_AF=0.5741;EUR_AF=0.3946;SAS_AF=0.3957;AA=G|||;VT=SNP
11	133926026	rs11223673	A	T	100	PASS	AC=2175;AF=0.434305;AN=5008;NS=2504;DP=16258;EAS_AF=0.4544;AMR_AF=0.3242;AFR_AF=0.5333;EUR_AF=0.3966;SAS_AF=0.3967;AA=A|||;VT=SNP
11	133926704	rs1784391	G	A	100	PASS	AC=1081;AF=0.215855;AN=5008;NS=2504;DP=18414;EAS_AF=0.3333;AMR_AF=0.3156;AFR_AF=0.0386;EUR_AF=0.2316;SAS_AF=0.2474;AA=G|||;VT=SNP
11	133927154	rs67559465	G	A	100	PASS	AC=664;AF=0.132588;AN=5008;NS=2504;DP=17819;EAS_AF=0.123;AMR_AF=0.0634;AFR_AF=0.115;EUR_AF=0.0895;SAS_AF=0.2597;AA=G|||;VT=SNP
11	133927714	rs59054177	T	C	100	PASS	AC=758;AF=0.151358;AN=5008;NS=2504;DP=14766;EAS_AF=0.0526;AMR_AF=0.134;AFR_AF=0.2315;EUR_AF=0.2127;SAS_AF=0.0941;AA=C|||;VT=SNP
11	133927788	rs58777499	C	T	100	PASS	AC=499;AF=0.0996406;AN=5008;NS=2504;DP=16225;EAS_AF=0.0516;AMR_AF=0.0749;AFR_AF=0.1369;EUR_AF=0.1292;SAS_AF=0.0859;AA=C|||;VT=SNP
11	133927789	rs1260057	A	G	100	PASS	AC=3812;AF=0.761182;AN=5008;NS=2504;DP=16163;EAS_AF=0.7907;AMR_AF=0.6873;AFR_AF=0.9644;EUR_AF=0.6292;SAS_AF=0.6442;AA=G|||;VT=SNP
11	133928061	rs75395822	A	G	100	PASS	AC=666;AF=0.132987;AN=5008;NS=2504;DP=18659;EAS_AF=0.125;AMR_AF=0.0634;AFR_AF=0.115;EUR_AF=0.0895;SAS_AF=0.2597;AA=A|||;VT=SNP
11	133928189	rs11223674	G	A	100	PASS	AC=500;AF=0.0998403;AN=5008;NS=2504;DP=16236;EAS_AF=0.0516;AMR_AF=0.0749;AFR_AF=0.1377;EUR_AF=0.1292;SAS_AF=0.0859;AA=G|||;VT=SNP
11	133928249	rs12226601	G	A	100	PASS	AC=614;AF=0.122604;AN=5008;NS=2504;DP=15207;EAS_AF=0.2788;AMR_AF=0.1225;AFR_AF=0.084;EUR_AF=0.0954;SAS_AF=0.0419;AA=G|||;VT=SNP
11	133928265	rs12803490	C	T	100	PASS	AC=664;AF=0.132588;AN=5008;NS=2504;DP=14764;EAS_AF=0.123;AMR_AF=0.0634;AFR_AF=0.115;EUR_AF=0.0895;SAS_AF=0.2597;AA=C|||;VT=SNP
11	133928704	rs4937866	C	T	100	PASS	AC=771;AF=0.153954;AN=5008;NS=2504;DP=20231;EAS_AF=0.2788;AMR_AF=0.1354;AFR_AF=0.1959;EUR_AF=0.0954;SAS_AF=0.0419;AA=C|||;VT=SNP
11	133928770	rs11223675	G	A	100	PASS	AC=704;AF=0.140575;AN=5008;NS=2504;DP=20455;EAS_AF=0.0526;AMR_AF=0.1326;AFR_AF=0.1921;EUR_AF=0.2117;SAS_AF=0.0941;AA=A|||;VT=SNP
11	133929556	rs1146200	A	C	100	PASS	AC=3580;AF=0.714856;AN=5008;NS=2504;DP=19409;EAS_AF=0.7897;AMR_AF=0.6657;AFR_AF=0.7821;EUR_AF=0.6282;SAS_AF=0.6708;AA=C|||;VT=SNP
11	133929987	rs10894773	T	C	100	PASS	AC=1484;AF=0.296326;AN=5008;NS=2504;DP=17227;EAS_AF=0.1766;AMR_AF=0.1974;AFR_AF=0.3714;EUR_AF=0.3032;SAS_AF=0.3814;AA=C|||;VT=SNP
11	133931013	rs585166	A	G	100	PASS	AC=4501;AF=0.898762;AN=5008;NS=2504;DP=20739;EAS_AF=0.8145;AMR_AF=0.8098;AFR_AF=0.9924;EUR_AF=0.8897;SAS_AF=0.9315;AA=G|||;VT=SNP
11	133932333	rs12275749	G	T	100	PASS	AC=498;AF=0.0994409;AN=5008;NS=2504;DP=19318;EAS_AF=0.0506;AMR_AF=0.0749;AFR_AF=0.1354;EUR_AF=0.1302;SAS_AF=0.0869;AA=G|||;VT=SNP
11	133932652	rs661820	T	C	100	PASS	AC=4013;AF=0.801318;AN=5008;NS=2504;DP=21089;EAS_AF=0.7827;AMR_AF=0.8847;AFR_AF=0.8563;EUR_AF=0.8062;SAS_AF=0.682;AA=C|||;VT=SNP
11	133932785	rs11601844	C	G	100	PASS	AC=648;AF=0.129393;AN=5008;NS=2504;DP=18458;EAS_AF=0.1071;AMR_AF=0.0634;AFR_AF=0.1135;EUR_AF=0.0895;SAS_AF=0.2618;AA=C|||;VT=SNP
11	133933568	rs7941172	T	C	100	PASS	AC=765;AF=0.152756;AN=5008;NS=2504;DP=15123;EAS_AF=0.2887;AMR_AF=0.134;AFR_AF=0.1891;EUR_AF=0.0895;SAS_AF=0.0419;AA=T|||;VT=SNP
11	133933616	rs12277727	C	T	100	PASS	AC=252;AF=0.0503195;AN=5008;NS=2504;DP=14240;EAS_AF=0.0198;AMR_AF=0.0533;AFR_AF=0.0129;EUR_AF=0.1173;SAS_AF=0.0613;AA=C|||;VT=SNP
11	133934413	rs636162	G	A	100	PASS	AC=1092;AF=0.218051;AN=5008;NS=2504;DP=13021;EAS_AF=0.0833;AMR_AF=0.2219;AFR_AF=0.1112;EUR_AF=0.4215;SAS_AF=0.2894;AA=A|||;VT=SNP
11	133934962	rs643843	G	T	100	PASS	AC=2386;AF=0.476438;AN=5008;NS=2504;DP=16451;EAS_AF=0.3988;AMR_AF=0.4063;AFR_AF=0.7973;EUR_AF=0.3648;SAS_AF=0.2873;AA=T|||;VT=SNP
11	133934995	rs694410	A	G	100	PASS	AC=2024;AF=0.404153;AN=5008;NS=2504;DP=16702;EAS_AF=0.504;AMR_AF=0.379;AFR_AF=0.5129;EUR_AF=0.2664;SAS_AF=0.3139;AA=A|||;VT=SNP
11	133935551	rs11223677	A	T	100	PASS	AC=672;AF=0.134185;AN=5008;NS=2504;DP=18768;EAS_AF=0.0169;AMR_AF=0.0994;AFR_AF=0.2799;EUR_AF=0.1531;SAS_AF=0.0634;AA=A|||;VT=SNP
11	133935635	rs11607765	A	G	100	PASS	AC=472;AF=0.0942492;AN=5008;NS=2504;DP=20332;EAS_AF=0.1131;AMR_AF=0.1326;AFR_AF=0.1112;EUR_AF=0.0815;SAS_AF=0.0378;AA=A|||;VT=SNP
11	133936055	rs7115486	A	C	100	PASS	AC=634;AF=0.126597;AN=5008;NS=2504;DP=20981;EAS_AF=0.0169;AMR_AF=0.0951;AFR_AF=0.2526;EUR_AF=0.1531;SAS_AF=0.0644;AA=a|||;VT=SNP
11	133936487	rs12273384	G	A	100	PASS	AC=631;AF=0.125998;AN=5008;NS=2504;DP=18471;EAS_AF=0.0169;AMR_AF=0.0951;AFR_AF=0.2511;EUR_AF=0.1531;SAS_AF=0.0634;AA=G|||;VT=SNP
11	133936722	rs686008	A	G	100	PASS	AC=3675;AF=0.733826;AN=5008;NS=2504;DP=14496;EAS_AF=0.7867;AMR_AF=0.6455;AFR_AF=0.9115;EUR_AF=0.5845;SAS_AF=0.6554;AA=G|||;VT=SNP
11	133937024	rs1107368	C	T	100	PASS	AC=2345;AF=0.468251;AN=5008;NS=2504;DP=21297;EAS_AF=0.4067;AMR_AF=0.3271;AFR_AF=0.8336;EUR_AF=0.3181;SAS_AF=0.2924;AA=T|||;VT=SNP
11	133939837	rs11223679	G	A	100	PASS	AC=306;AF=0.0611022;AN=5008;NS=2504;DP=19104;EAS_AF=0.0397;AMR_AF=0.0533;AFR_AF=0.1029;EUR_AF=0.0656;SAS_AF=0.0276;AA=G|||;VT=SNP
11	133940173	rs646763	G	C	100	PASS	AC=1390;AF=0.277556;AN=5008;NS=2504;DP=20672;EAS_AF=0.3938;AMR_AF=0.2205;AFR_AF=0.3336;EUR_AF=0.1779;SAS_AF=0.2249;AA=G|||;VT=SNP
11	133940197	rs35590990	G	C	100	PASS	AC=313;AF=0.0625;AN=5008;NS=2504;DP=20600;EAS_AF=0.1032;AMR_AF=0.1254;AFR_AF=0.0023;EUR_AF=0.0815;SAS_AF=0.0378;AA=G|||;VT=SNP
11	133941046	rs641501	C	T	100	PASS	AC=1951;AF=0.389577;AN=5008;NS=2504;DP=16320;EAS_AF=0.4107;AMR_AF=0.3084;AFR_AF=0.5537;EUR_AF=0.3171;SAS_AF=0.2781;AA=T|||;VT=SNP
11	133941104	rs583109	T	G	100	PASS	AC=2314;AF=0.462061;AN=5008;NS=2504;DP=15812;EAS_AF=0.4107;AMR_AF=0.3285;AFR_AF=0.8169;EUR_AF=0.3181;SAS_AF=0.2781;AA=G|||;VT=SNP
11	133941411	rs595102	G	A	100	PASS	AC=1951;AF=0.389577;AN=5008;NS=2504;DP=16675;EAS_AF=0.4107;AMR_AF=0.3084;AFR_AF=0.5537;EUR_AF=0.3171;SAS_AF=0.2781;AA=G|||;VT=SNP
11	133941545	rs34671397	G	A	100	PASS	AC=310;AF=0.061901;AN=5008;NS=2504;DP=16626;EAS_AF=0.1032;AMR_AF=0.1268;AFR_AF=0.0023;EUR_AF=0.0805;SAS_AF=0.0348;AA=G|||;VT=SNP
11	133942800	rs670123	C	T	100	PASS	AC=1952;AF=0.389776;AN=5008;NS=2504;DP=19823;EAS_AF=0.4107;AMR_AF=0.3084;AFR_AF=0.5545;EUR_AF=0.3171;SAS_AF=0.2781;AA=C|||;VT=SNP
11	133943474	rs617391	C	G	100	PASS	AC=1952;AF=0.389776;AN=5008;NS=2504;DP=19064;EAS_AF=0.4107;AMR_AF=0.3084;AFR_AF=0.5545;EUR_AF=0.3171;SAS_AF=0.2781;AA=G|||;VT=SNP
11	133943706	rs618378	A	T	100	PASS	AC=1953;AF=0.389976;AN=5008;NS=2504;DP=20413;EAS_AF=0.4107;AMR_AF=0.3084;AFR_AF=0.5545;EUR_AF=0.3181;SAS_AF=0.2781;AA=A|||;VT=SNP
11	133944023	rs4936220	A	G	100	PASS	AC=1221;AF=0.24381;AN=5008;NS=2504;DP=19060;EAS_AF=0.3839;AMR_AF=0.2867;AFR_AF=0.0454;EUR_AF=0.2177;SAS_AF=0.364;AA=A|||;VT=SNP
11	133944987	rs7358529	C	G	100	PASS	AC=561;AF=0.112021;AN=5008;NS=2504;DP=18130;EAS_AF=0.0169;AMR_AF=0.0965;AFR_AF=0.1974;EUR_AF=0.1541;SAS_AF=0.0624;AA=C|||;VT=SNP
11	133945291	rs682833	C	A	100	PASS	AC=1953;AF=0.389976;AN=5008;NS=2504;DP=19445;EAS_AF=0.4107;AMR_AF=0.3084;AFR_AF=0.5545;EUR_AF=0.3181;SAS_AF=0.2781;AA=A|||;VT=SNP
11	133945422	rs670332	C	T	100	PASS	AC=1953;AF=0.389976;AN=5008;NS=2504;DP=19650;EAS_AF=0.4107;AMR_AF=0.3084;AFR_AF=0.5545;EUR_AF=0.3181;SAS_AF=0.2781;AA=C|||;VT=SNP
11	133945730	rs671974	C	T	100	PASS	AC=1390;AF=0.277556;AN=5008;NS=2504;DP=17845;EAS_AF=0.3938;AMR_AF=0.2118;AFR_AF=0.3555;EUR_AF=0.164;SAS_AF=0.2157;AA=C|||;VT=SNP
11	133946270	rs603009	G	A	100	PASS	AC=2026;AF=0.404553;AN=5008;NS=2504;DP=13232;EAS_AF=0.4107;AMR_AF=0.3098;AFR_AF=0.6089;EUR_AF=0.3181;SAS_AF=0.2781;AA=G|||;VT=SNP
11	133946713	rs1267746	C	A	100	PASS	AC=1186;AF=0.236821;AN=5008;NS=2504;DP=13813;EAS_AF=0.3938;AMR_AF=0.2003;AFR_AF=0.208;EUR_AF=0.163;SAS_AF=0.2157;AA=C|||;VT=SNP
11	133946837	rs11223683	C	G	100	PASS	AC=304;AF=0.0607029;AN=5008;NS=2504;DP=17992;EAS_AF=0.0397;AMR_AF=0.0533;AFR_AF=0.1029;EUR_AF=0.0656;SAS_AF=0.0256;AA=C|||;VT=SNP
11	133947253	rs2509224	G	A	100	PASS	AC=501;AF=0.10004;AN=5008;NS=2504;DP=16286;EAS_AF=0.251;AMR_AF=0.0144;AFR_AF=0.0552;EUR_AF=0.0159;SAS_AF=0.1524;AA=G|||;VT=SNP
11	133947505	rs10750554	C	T	100	PASS	AC=2026;AF=0.404553;AN=5008;NS=2504;DP=13519;EAS_AF=0.4107;AMR_AF=0.3098;AFR_AF=0.6089;EUR_AF=0.3181;SAS_AF=0.2781;AA=C|||;VT=SNP
11	133947534	rs7358423	G	A	100	PASS	AC=2024;AF=0.404153;AN=5008;NS=2504;DP=12564;EAS_AF=0.4107;AMR_AF=0.3098;AFR_AF=0.6074;EUR_AF=0.3181;SAS_AF=0.2781;AA=G|||;VT=SNP
11	133947732	rs10894777	A	G	100	PASS	AC=632;AF=0.126198;AN=5008;NS=2504;DP=13691;EAS_AF=0.0169;AMR_AF=0.098;AFR_AF=0.2504;EUR_AF=0.1541;SAS_AF=0.0624;AA=A|||;VT=SNP
11	133948133	rs150290629	G	C	100	PASS	AC=297;AF=0.0593051;AN=5008;NS=2504;DP=17350;EAS_AF=0.0397;AMR_AF=0.0533;AFR_AF=0.0976;EUR_AF=0.0656;SAS_AF=0.0256;AA=G|||;VT=SNP
11	133948826	rs657838	T	C	100	PASS	AC=2047;AF=0.408746;AN=5008;NS=2504;DP=16573;EAS_AF=0.4107;AMR_AF=0.3127;AFR_AF=0.6233;EUR_AF=0.3181;SAS_AF=0.2781;AA=t|||;VT=SNP
11	133948981	rs671800	C	T	100	PASS	AC=2069;AF=0.413139;AN=5008;NS=2504;DP=18079;EAS_AF=0.4107;AMR_AF=0.3141;AFR_AF=0.6377;EUR_AF=0.3191;SAS_AF=0.2791;AA=C|||;VT=SNP
11	133949565	rs644247	C	T	100	PASS	AC=2047;AF=0.408746;AN=5008;NS=2504;DP=18122;EAS_AF=0.4107;AMR_AF=0.3127;AFR_AF=0.6233;EUR_AF=0.3181;SAS_AF=0.2781;AA=C|||;VT=SNP
11	133950618	rs654160	T	G	100	PASS	AC=1247;AF=0.249002;AN=5008;NS=2504;DP=19224;EAS_AF=0.3938;AMR_AF=0.2061;AFR_AF=0.2511;EUR_AF=0.163;SAS_AF=0.2157;AA=T|||;VT=SNP
11	133950628	rs117177496	A	C	100	PASS	AC=352;AF=0.0702875;AN=5008;NS=2504;DP=19143;EAS_AF=0.1032;AMR_AF=0.1297;AFR_AF=0.0295;EUR_AF=0.0815;SAS_AF=0.0378;AA=A|||;VT=SNP
11	133950824	rs642831	G	A	100	PASS	AC=2311;AF=0.461462;AN=5008;NS=2504;DP=18318;EAS_AF=0.4107;AMR_AF=0.3285;AFR_AF=0.8139;EUR_AF=0.3191;SAS_AF=0.2781;AA=A|||;VT=SNP
11	133950966	rs470590	G	A	100	PASS	AC=501;AF=0.10004;AN=5008;NS=2504;DP=18098;EAS_AF=0.251;AMR_AF=0.0144;AFR_AF=0.0552;EUR_AF=0.0159;SAS_AF=0.1524;AA=A|||;VT=SNP
11	133951803	rs470514	T	G	100	PASS	AC=2047;AF=0.408746;AN=5008;NS=2504;DP=20529;EAS_AF=0.4107;AMR_AF=0.3127;AFR_AF=0.6233;EUR_AF=0.3181;SAS_AF=0.2781;AA=G|||;VT=SNP
11	133952750	rs470956	G	A	100	PASS	AC=2032;AF=0.405751;AN=5008;NS=2504;DP=17982;EAS_AF=0.4107;AMR_AF=0.3112;AFR_AF=0.612;EUR_AF=0.3181;SAS_AF=0.2791;AA=A|||;VT=SNP
11	133953405	rs11603717	A	G	100	PASS	AC=630;AF=0.125799;AN=5008;NS=2504;DP=20433;EAS_AF=0.0169;AMR_AF=0.098;AFR_AF=0.2489;EUR_AF=0.1541;SAS_AF=0.0624;AA=A|||;VT=SNP
11	133953505	rs2155086	A	T	100	PASS	AC=313;AF=0.0625;AN=5008;NS=2504;DP=20325;EAS_AF=0.1032;AMR_AF=0.1254;AFR_AF=0.0023;EUR_AF=0.0815;SAS_AF=0.0378;AA=A|||;VT=SNP
11	133955325	rs647837	A	G	100	PASS	AC=850;AF=0.169728;AN=5008;NS=2504;DP=15170;EAS_AF=0.2907;AMR_AF=0.072;AFR_AF=0.1906;EUR_AF=0.0815;SAS_AF=0.1769;AA=A|||;VT=SNP
11	133955336	rs12363949	A	G	100	PASS	AC=304;AF=0.0607029;AN=5008;NS=2504;DP=14799;EAS_AF=0.0397;AMR_AF=0.0533;AFR_AF=0.1029;EUR_AF=0.0656;SAS_AF=0.0256;AA=A|||;VT=SNP
11	133956458	rs621698	G	C	100	PASS	AC=2375;AF=0.474241;AN=5008;NS=2504;DP=15665;EAS_AF=0.4107;AMR_AF=0.3314;AFR_AF=0.8396;EUR_AF=0.3191;SAS_AF=0.3067;AA=C|||;VT=SNP
11	133956588	rs659196	T	C	100	PASS	AC=2075;AF=0.414337;AN=5008;NS=2504;DP=16409;EAS_AF=0.4107;AMR_AF=0.3127;AFR_AF=0.6233;EUR_AF=0.3181;SAS_AF=0.3067;AA=T|||;VT=SNP
11	133956702	rs470553	T	G	100	PASS	AC=485;AF=0.096845;AN=5008;NS=2504;DP=16993;EAS_AF=0.251;AMR_AF=0.013;AFR_AF=0.0439;EUR_AF=0.0159;SAS_AF=0.1524;AA=t|||;VT=SNP
11	133956879	rs630896	T	C	100	PASS	AC=529;AF=0.105631;AN=5008;NS=2504;DP=16900;EAS_AF=0.251;AMR_AF=0.0144;AFR_AF=0.0552;EUR_AF=0.0159;SAS_AF=0.181;AA=T|||;VT=SNP
11	133956961	rs470880	G	A	100	PASS	AC=2032;AF=0.405751;AN=5008;NS=2504;DP=18385;EAS_AF=0.4107;AMR_AF=0.3112;AFR_AF=0.612;EUR_AF=0.3181;SAS_AF=0.2791;AA=A|||;VT=SNP
11	133957489	rs470481	C	T	100	PASS	AC=2348;AF=0.46885;AN=5008;NS=2504;DP=19009;EAS_AF=0.4107;AMR_AF=0.3314;AFR_AF=0.8396;EUR_AF=0.3191;SAS_AF=0.2791;AA=T|||;VT=SNP
11	133957730	rs470531	T	G	100	PASS	AC=2061;AF=0.411542;AN=5008;NS=2504;DP=20953;EAS_AF=0.4107;AMR_AF=0.3112;AFR_AF=0.6127;EUR_AF=0.3181;SAS_AF=0.3078;AA=T|||;VT=SNP
11	133958242	rs592902	G	A	100	PASS	AC=2061;AF=0.411542;AN=5008;NS=2504;DP=17106;EAS_AF=0.4107;AMR_AF=0.3112;AFR_AF=0.6127;EUR_AF=0.3181;SAS_AF=0.3078;AA=A|||;VT=SNP
11	133958375	rs12793689	A	G	100	PASS	AC=314;AF=0.0626997;AN=5008;NS=2504;DP=14781;EAS_AF=0.1032;AMR_AF=0.1254;AFR_AF=0.0023;EUR_AF=0.0815;SAS_AF=0.0389;AA=A|||;VT=SNP
11	133958611	rs471007	G	T	100	PASS	AC=2344;AF=0.468051;AN=5008;NS=2504;DP=19129;EAS_AF=0.4107;AMR_AF=0.3285;AFR_AF=0.8169;EUR_AF=0.3191;SAS_AF=0.3078;AA=T|||;VT=SNP
11	133959358	rs1259687	T	C	100	PASS	AC=2376;AF=0.474441;AN=5008;NS=2504;DP=16175;EAS_AF=0.4107;AMR_AF=0.3314;AFR_AF=0.8396;EUR_AF=0.3191;SAS_AF=0.3078;AA=C|||;VT=SNP
11	133960366	rs470855	A	G	100	PASS	AC=2077;AF=0.414736;AN=5008;NS=2504;DP=19102;EAS_AF=0.4117;AMR_AF=0.3127;AFR_AF=0.6233;EUR_AF=0.3181;SAS_AF=0.3078;AA=G|||;VT=SNP
11	133960378	rs470780	A	C	100	PASS	AC=1392;AF=0.277955;AN=5008;NS=2504;DP=19357;EAS_AF=0.3948;AMR_AF=0.2133;AFR_AF=0.3343;EUR_AF=0.163;SAS_AF=0.2454;AA=A|||;VT=SNP
11	133961250	rs626322	T	C	100	PASS	AC=2343;AF=0.467851;AN=5008;NS=2504;DP=16208;EAS_AF=0.4107;AMR_AF=0.3285;AFR_AF=0.8162;EUR_AF=0.3191;SAS_AF=0.3078;AA=T|||;VT=SNP
11	133961348	rs71486981	C	G	100	PASS	AC=308;AF=0.0615016;AN=5008;NS=2504;DP=16113;EAS_AF=0.1032;AMR_AF=0.1254;AFR_AF=0.0023;EUR_AF=0.0805;SAS_AF=0.0337;AA=C|||;VT=SNP
11	133961452	rs674487	A	G	100	PASS	AC=4307;AF=0.860024;AN=5008;NS=2504;DP=17210;EAS_AF=0.9544;AMR_AF=0.8732;AFR_AF=0.9637;EUR_AF=0.6958;SAS_AF=0.7822;AA=G|||;VT=SNP
11	133961798	rs2510345	G	A	100	PASS	AC=2076;AF=0.414537;AN=5008;NS=2504;DP=14498;EAS_AF=0.4107;AMR_AF=0.3127;AFR_AF=0.6233;EUR_AF=0.3181;SAS_AF=0.3078;AA=A|||;VT=SNP
11	133961946	rs1784500	C	T	100	PASS	AC=2375;AF=0.474241;AN=5008;NS=2504;DP=17800;EAS_AF=0.4107;AMR_AF=0.3314;AFR_AF=0.8389;EUR_AF=0.3191;SAS_AF=0.3078;AA=T|||;VT=SNP
11	133962127	rs77739582	G	A	100	PASS	AC=314;AF=0.0626997;AN=5008;NS=2504;DP=20100;EAS_AF=0.1032;AMR_AF=0.1254;AFR_AF=0.0023;EUR_AF=0.0815;SAS_AF=0.0389;AA=g|||;VT=SNP
11	133962206	rs11223686	C	T	100	PASS	AC=629;AF=0.125599;AN=5008;NS=2504;DP=19361;EAS_AF=0.0169;AMR_AF=0.098;AFR_AF=0.2481;EUR_AF=0.1541;SAS_AF=0.0624;AA=C|||;VT=SNP
11	133964570	rs470796	A	T	100	PASS	AC=2076;AF=0.414537;AN=5008;NS=2504;DP=21337;EAS_AF=0.4107;AMR_AF=0.3127;AFR_AF=0.6233;EUR_AF=0.3181;SAS_AF=0.3078;AA=A|||;VT=SNP
11	133965607	rs631156	A	T	100	PASS	AC=949;AF=0.189497;AN=5008;NS=2504;DP=18981;EAS_AF=0.2907;AMR_AF=0.0807;AFR_AF=0.239;EUR_AF=0.0815;SAS_AF=0.2065;AA=A|||;VT=SNP
11	133966142	rs470836	C	T	100	PASS	AC=2075;AF=0.414337;AN=5008;NS=2504;DP=18485;EAS_AF=0.4107;AMR_AF=0.3127;AFR_AF=0.6233;EUR_AF=0.3181;SAS_AF=0.3067;AA=C|||;VT=SNP
11	133967378	rs470982	A	G	100	PASS	AC=2075;AF=0.414337;AN=5008;NS=2504;DP=16460;EAS_AF=0.4107;AMR_AF=0.3127;AFR_AF=0.6233;EUR_AF=0.3181;SAS_AF=0.3067;AA=G|||;VT=SNP
11	133968076	rs11223689	C	G	100	PASS	AC=631;AF=0.125998;AN=5008;NS=2504;DP=14712;EAS_AF=0.0169;AMR_AF=0.098;AFR_AF=0.2496;EUR_AF=0.1541;SAS_AF=0.0624;AA=C|||;VT=SNP
11	133968377	rs470437	C	T	100	PASS	AC=885;AF=0.176717;AN=5008;NS=2504;DP=20144;EAS_AF=0.2907;AMR_AF=0.072;AFR_AF=0.1952;EUR_AF=0.0815;SAS_AF=0.2065;AA=C|||;VT=SNP
11	133969102	rs470434	T	G	100	PASS	AC=2121;AF=0.423522;AN=5008;NS=2504;DP=18304;EAS_AF=0.4554;AMR_AF=0.3141;AFR_AF=0.6233;EUR_AF=0.3181;SAS_AF=0.3067;AA=G|||;VT=SNP
11	133969537	rs470372	A	G	100	PASS	AC=2343;AF=0.467851;AN=5008;NS=2504;DP=17914;EAS_AF=0.4107;AMR_AF=0.3285;AFR_AF=0.8169;EUR_AF=0.3191;SAS_AF=0.3067;AA=G|||;VT=SNP
11	133969570	rs470474	T	C	100	PASS	AC=2077;AF=0.414736;AN=5008;NS=2504;DP=17878;EAS_AF=0.4107;AMR_AF=0.3127;AFR_AF=0.6248;EUR_AF=0.3181;SAS_AF=0.3067;AA=C|||;VT=SNP
11	133970215	rs470536	T	C	100	PASS	AC=2340;AF=0.467252;AN=5008;NS=2504;DP=17961;EAS_AF=0.4107;AMR_AF=0.3285;AFR_AF=0.8147;EUR_AF=0.3191;SAS_AF=0.3067;AA=C|||;VT=SNP
11	133970561	rs470461	G	A	100	PASS	AC=885;AF=0.176717;AN=5008;NS=2504;DP=18796;EAS_AF=0.2907;AMR_AF=0.072;AFR_AF=0.1944;EUR_AF=0.0815;SAS_AF=0.2076;AA=G|||;VT=SNP
11	133970758	rs470944	A	G	100	PASS	AC=2075;AF=0.414337;AN=5008;NS=2504;DP=20901;EAS_AF=0.4107;AMR_AF=0.3127;AFR_AF=0.6233;EUR_AF=0.3181;SAS_AF=0.3067;AA=G|||;VT=SNP
11	133971452	rs470522	A	T	100	PASS	AC=2075;AF=0.414337;AN=5008;NS=2504;DP=18143;EAS_AF=0.4107;AMR_AF=0.3127;AFR_AF=0.6233;EUR_AF=0.3181;SAS_AF=0.3067;AA=T|||;VT=SNP
11	133971727	rs470694	T	C	100	PASS	AC=2376;AF=0.474441;AN=5008;NS=2504;DP=18128;EAS_AF=0.4107;AMR_AF=0.3314;AFR_AF=0.8396;EUR_AF=0.3191;SAS_AF=0.3078;AA=C|||;VT=SNP
11	133971731	rs470388	G	T	100	PASS	AC=884;AF=0.176518;AN=5008;NS=2504;DP=18025;EAS_AF=0.2907;AMR_AF=0.072;AFR_AF=0.1944;EUR_AF=0.0815;SAS_AF=0.2065;AA=G|||;VT=SNP
11	133972159	rs470456	G	T	100	PASS	AC=2073;AF=0.413938;AN=5008;NS=2504;DP=18676;EAS_AF=0.4107;AMR_AF=0.3127;AFR_AF=0.6218;EUR_AF=0.3181;SAS_AF=0.3067;AA=G|||;VT=SNP
11	133972336	rs470451	C	A	100	PASS	AC=2075;AF=0.414337;AN=5008;NS=2504;DP=20265;EAS_AF=0.4107;AMR_AF=0.3127;AFR_AF=0.6233;EUR_AF=0.3181;SAS_AF=0.3067;AA=C|||;VT=SNP
11	133973695	rs9666359	G	A	100	PASS	AC=634;AF=0.126597;AN=5008;NS=2504;DP=20921;EAS_AF=0.0169;AMR_AF=0.098;AFR_AF=0.2519;EUR_AF=0.1541;SAS_AF=0.0624;AA=G|||;VT=SNP
11	133974496	rs1143811	T	A	100	PASS	AC=2075;AF=0.414337;AN=5008;NS=2504;DP=17823;EAS_AF=0.4107;AMR_AF=0.3127;AFR_AF=0.6241;EUR_AF=0.3171;SAS_AF=0.3067;AA=T|||;VT=SNP
11	133974577	rs1143812	G	A	100	PASS	AC=1264;AF=0.252396;AN=5008;NS=2504;DP=18419;EAS_AF=0.3938;AMR_AF=0.2061;AFR_AF=0.2428;EUR_AF=0.163;SAS_AF=0.2444;AA=g|||;VT=SNP
11	133976662	rs637517	C	G	100	PASS	AC=2341;AF=0.467452;AN=5008;NS=2504;DP=22935;EAS_AF=0.4107;AMR_AF=0.3285;AFR_AF=0.8154;EUR_AF=0.3191;SAS_AF=0.3067;AA=C|||;VT=SNP
11	133976708	rs148057824	A	G	100	PASS	AC=311;AF=0.0621006;AN=5008;NS=2504;DP=22150;EAS_AF=0.1022;AMR_AF=0.1239;AFR_AF=0.0023;EUR_AF=0.0815;SAS_AF=0.0378;AA=A|||;VT=SNP
11	133976873	rs11223690	C	G	100	PASS	AC=633;AF=0.126398;AN=5008;NS=2504;DP=21571;EAS_AF=0.0169;AMR_AF=0.0994;AFR_AF=0.2504;EUR_AF=0.1541;SAS_AF=0.0624;AA=C|||;VT=SNP
11	133977350	rs470639	G	C	100	PASS	AC=2375;AF=0.474241;AN=5008;NS=2504;DP=18208;EAS_AF=0.4107;AMR_AF=0.3314;AFR_AF=0.8396;EUR_AF=0.3191;SAS_AF=0.3067;AA=C|||;VT=SNP
11	133977365	rs470409	A	T	100	PASS	AC=2375;AF=0.474241;AN=5008;NS=2504;DP=17056;EAS_AF=0.4107;AMR_AF=0.3314;AFR_AF=0.8396;EUR_AF=0.3191;SAS_AF=0.3067;AA=T|||;VT=SNP
11	133977462	rs470854	G	C	100	PASS	AC=515;AF=0.102835;AN=5008;NS=2504;DP=17330;EAS_AF=0.251;AMR_AF=0.0144;AFR_AF=0.0454;EUR_AF=0.0159;SAS_AF=0.18;AA=G|||;VT=SNP
11	133977833	rs470565	A	G	100	PASS	AC=2343;AF=0.467851;AN=5008;NS=2504;DP=16405;EAS_AF=0.4107;AMR_AF=0.3285;AFR_AF=0.8169;EUR_AF=0.3191;SAS_AF=0.3067;AA=G|||;VT=SNP
11	133978396	rs470960	C	T	100	PASS	AC=2077;AF=0.414736;AN=5008;NS=2504;DP=16219;EAS_AF=0.4117;AMR_AF=0.3127;AFR_AF=0.6241;EUR_AF=0.3181;SAS_AF=0.3067;AA=C|||;VT=SNP
11	133978454	rs470961	C	T	100	PASS	AC=2076;AF=0.414537;AN=5008;NS=2504;DP=16090;EAS_AF=0.4107;AMR_AF=0.3127;AFR_AF=0.6241;EUR_AF=0.3181;SAS_AF=0.3067;AA=C|||;VT=SNP
11	133978710	rs470953	T	A	100	PASS	AC=2076;AF=0.414537;AN=5008;NS=2504;DP=16891;EAS_AF=0.4107;AMR_AF=0.3127;AFR_AF=0.6241;EUR_AF=0.3181;SAS_AF=0.3067;AA=A|||;VT=SNP
11	133981075	rs1267813	G	C	100	PASS	AC=2075;AF=0.414337;AN=5008;NS=2504;DP=10506;EAS_AF=0.4107;AMR_AF=0.3127;AFR_AF=0.6233;EUR_AF=0.3181;SAS_AF=0.3067;AA=G|||;VT=SNP
11	133981391	rs11223694	A	C	100	PASS	AC=313;AF=0.0625;AN=5008;NS=2504;DP=18220;EAS_AF=0.1032;AMR_AF=0.1254;AFR_AF=0.0023;EUR_AF=0.0815;SAS_AF=0.0378;AA=A|||;VT=SNP
11	133981405	rs639165	G	A	100	PASS	AC=2077;AF=0.414736;AN=5008;NS=2504;DP=18010;EAS_AF=0.4107;AMR_AF=0.3127;AFR_AF=0.6248;EUR_AF=0.3181;SAS_AF=0.3067;AA=A|||;VT=SNP
11	133981635	rs626717	G	A	100	PASS	AC=2077;AF=0.414736;AN=5008;NS=2504;DP=18416;EAS_AF=0.4107;AMR_AF=0.3127;AFR_AF=0.6248;EUR_AF=0.3181;SAS_AF=0.3067;AA=A|||;VT=SNP
11	133982074	rs11223695	C	T	100	PASS	AC=567;AF=0.113219;AN=5008;NS=2504;DP=19466;EAS_AF=0.1181;AMR_AF=0.0821;AFR_AF=0.0083;EUR_AF=0.1521;SAS_AF=0.2321;AA=C|||;VT=SNP
11	133982230	rs11604360	G	C	100	PASS	AC=632;AF=0.126198;AN=5008;NS=2504;DP=17789;EAS_AF=0.0169;AMR_AF=0.098;AFR_AF=0.2504;EUR_AF=0.1541;SAS_AF=0.0624;AA=G|||;VT=SNP
11	133982820	rs658544	A	C	100	PASS	AC=2075;AF=0.414337;AN=5008;NS=2504;DP=18096;EAS_AF=0.4107;AMR_AF=0.3127;AFR_AF=0.6233;EUR_AF=0.3181;SAS_AF=0.3067;AA=C|||;VT=SNP
11	133982866	rs11604455	C	T	100	PASS	AC=313;AF=0.0625;AN=5008;NS=2504;DP=16675;EAS_AF=0.1032;AMR_AF=0.1254;AFR_AF=0.0023;EUR_AF=0.0815;SAS_AF=0.0378;AA=C|||;VT=SNP
11	133982988	rs621953	C	T	100	PASS	AC=2074;AF=0.414137;AN=5008;NS=2504;DP=18258;EAS_AF=0.4107;AMR_AF=0.3127;AFR_AF=0.6233;EUR_AF=0.3181;SAS_AF=0.3057;AA=T|||;VT=SNP
11	133983832	rs1259915	T	C	100	PASS	AC=481;AF=0.0960463;AN=5008;NS=2504;DP=22774;EAS_AF=0.245;AMR_AF=0.0101;AFR_AF=0.0257;EUR_AF=0.0159;SAS_AF=0.181;AA=T|||;VT=SNP
11	133984128	rs658450	T	C	100	PASS	AC=2078;AF=0.414936;AN=5008;NS=2504;DP=19683;EAS_AF=0.4107;AMR_AF=0.3127;AFR_AF=0.6248;EUR_AF=0.3181;SAS_AF=0.3078;AA=C|||;VT=SNP
11	133984827	rs470882	T	A	100	PASS	AC=2343;AF=0.467851;AN=5008;NS=2504;DP=17520;EAS_AF=0.4107;AMR_AF=0.3285;AFR_AF=0.8169;EUR_AF=0.3191;SAS_AF=0.3067;AA=A|||;VT=SNP
11	133985498	rs470966	T	C	100	PASS	AC=2077;AF=0.414736;AN=5008;NS=2504;DP=17571;EAS_AF=0.4107;AMR_AF=0.3127;AFR_AF=0.6248;EUR_AF=0.3181;SAS_AF=0.3067;AA=T|||;VT=SNP
11	133985528	rs470425	G	T	100	PASS	AC=490;AF=0.0978435;AN=5008;NS=2504;DP=17277;EAS_AF=0.251;AMR_AF=0.0101;AFR_AF=0.028;EUR_AF=0.0159;SAS_AF=0.181;AA=G|||;VT=SNP
11	133985785	rs470957	A	G	100	PASS	AC=3776;AF=0.753994;AN=5008;NS=2504;DP=17639;EAS_AF=0.7946;AMR_AF=0.6556;AFR_AF=0.9584;EUR_AF=0.5835;SAS_AF=0.681;AA=G|||;VT=SNP
11	133986152	rs12574945	A	G	100	PASS	AC=458;AF=0.0914537;AN=5008;NS=2504;DP=16913;EAS_AF=0.2639;AMR_AF=0.1585;AFR_AF=0.003;EUR_AF=0.0169;SAS_AF=0.0624;AA=A|||;VT=SNP
11	133986159	rs470483	T	A	100	PASS	AC=488;AF=0.0974441;AN=5008;NS=2504;DP=16946;EAS_AF=0.251;AMR_AF=0.0101;AFR_AF=0.0265;EUR_AF=0.0159;SAS_AF=0.181;AA=T|||;VT=SNP
11	133986339	rs486017	G	C	100	PASS	AC=2077;AF=0.414736;AN=5008;NS=2504;DP=17013;EAS_AF=0.4107;AMR_AF=0.3127;AFR_AF=0.6241;EUR_AF=0.3181;SAS_AF=0.3078;AA=G|||;VT=SNP
11	133986641	rs11223699	G	A	100	PASS	AC=635;AF=0.126797;AN=5008;NS=2504;DP=17968;EAS_AF=0.0169;AMR_AF=0.098;AFR_AF=0.2526;EUR_AF=0.1541;SAS_AF=0.0624;AA=G|||;VT=SNP
11	133986967	rs610684	C	A	100	PASS	AC=2076;AF=0.414537;AN=5008;NS=2504;DP=14581;EAS_AF=0.4107;AMR_AF=0.3127;AFR_AF=0.6241;EUR_AF=0.3181;SAS_AF=0.3067;AA=A|||;VT=SNP
11	133987099	rs611170	G	C	100	PASS	AC=2075;AF=0.414337;AN=5008;NS=2504;DP=14947;EAS_AF=0.4107;AMR_AF=0.3127;AFR_AF=0.6233;EUR_AF=0.3181;SAS_AF=0.3067;AA=C|||;VT=SNP
11	133987204	rs622111	G	A	100	PASS	AC=1263;AF=0.252196;AN=5008;NS=2504;DP=16459;EAS_AF=0.3938;AMR_AF=0.2061;AFR_AF=0.2421;EUR_AF=0.163;SAS_AF=0.2444;AA=g|||;VT=SNP
11	133987594	rs623823	G	A	100	PASS	AC=2076;AF=0.414537;AN=5008;NS=2504;DP=20745;EAS_AF=0.4107;AMR_AF=0.3127;AFR_AF=0.6241;EUR_AF=0.3181;SAS_AF=0.3067;AA=A|||;VT=SNP
11	133988646	rs7942767	C	T	100	PASS	AC=634;AF=0.126597;AN=5008;NS=2504;DP=19704;EAS_AF=0.0169;AMR_AF=0.098;AFR_AF=0.2519;EUR_AF=0.1541;SAS_AF=0.0624;AA=C|||;VT=SNP
11	133988779	rs625740	G	A	100	PASS	AC=2344;AF=0.468051;AN=5008;NS=2504;DP=18210;EAS_AF=0.4117;AMR_AF=0.3285;AFR_AF=0.8169;EUR_AF=0.3191;SAS_AF=0.3067;AA=A|||;VT=SNP
11	133989012	rs624504	A	G	100	PASS	AC=2078;AF=0.414936;AN=5008;NS=2504;DP=15248;EAS_AF=0.4107;AMR_AF=0.3127;AFR_AF=0.6256;EUR_AF=0.3181;SAS_AF=0.3067;AA=G|||;VT=SNP
11	133989200	rs470829	T	G	100	PASS	AC=488;AF=0.0974441;AN=5008;NS=2504;DP=18674;EAS_AF=0.251;AMR_AF=0.0101;AFR_AF=0.0265;EUR_AF=0.0159;SAS_AF=0.181;AA=T|||;VT=SNP
11	133990164	rs12287552	C	T	100	PASS	AC=632;AF=0.126198;AN=5008;NS=2504;DP=17481;EAS_AF=0.0169;AMR_AF=0.098;AFR_AF=0.2504;EUR_AF=0.1541;SAS_AF=0.0624;AA=C|||;VT=SNP
11	133990177	rs11601362	A	G	100	PASS	AC=313;AF=0.0625;AN=5008;NS=2504;DP=17991;EAS_AF=0.1032;AMR_AF=0.1254;AFR_AF=0.0023;EUR_AF=0.0815;SAS_AF=0.0378;AA=A|||;VT=SNP
11	133990450	rs12275818	A	T	100	PASS	AC=634;AF=0.126597;AN=5008;NS=2504;DP=19305;EAS_AF=0.0169;AMR_AF=0.098;AFR_AF=0.2519;EUR_AF=0.1541;SAS_AF=0.0624;AA=A|||;VT=SNP
11	133991156	rs470547	G	A	100	PASS	AC=2086;AF=0.416534;AN=5008;NS=2504;DP=20722;EAS_AF=0.4107;AMR_AF=0.3127;AFR_AF=0.6218;EUR_AF=0.3181;SAS_AF=0.32;AA=G|||;VT=SNP
11	133991305	rs470500	G	A	100	PASS	AC=2075;AF=0.414337;AN=5008;NS=2504;DP=15984;EAS_AF=0.4107;AMR_AF=0.3127;AFR_AF=0.6233;EUR_AF=0.3181;SAS_AF=0.3067;AA=A|||;VT=SNP
11	133991827	rs71486988	C	T	100	PASS	AC=313;AF=0.0625;AN=5008;NS=2504;DP=17970;EAS_AF=0.1032;AMR_AF=0.1254;AFR_AF=0.0023;EUR_AF=0.0815;SAS_AF=0.0378;AA=C|||;VT=SNP
11	133992432	rs9804672	C	T	100	PASS	AC=632;AF=0.126198;AN=5008;NS=2504;DP=18767;EAS_AF=0.0179;AMR_AF=0.098;AFR_AF=0.2504;EUR_AF=0.1531;SAS_AF=0.0624;AA=c|||;VT=SNP
11	133993256	rs470846	A	G	100	PASS	AC=2374;AF=0.474042;AN=5008;NS=2504;DP=12552;EAS_AF=0.4107;AMR_AF=0.3314;AFR_AF=0.8389;EUR_AF=0.3191;SAS_AF=0.3067;AA=G|||;VT=SNP
11	133993690	rs470830	A	G	100	PASS	AC=517;AF=0.103235;AN=5008;NS=2504;DP=16447;EAS_AF=0.252;AMR_AF=0.0144;AFR_AF=0.0454;EUR_AF=0.0159;SAS_AF=0.181;AA=A|||;VT=SNP
11	133994048	rs11223702	C	T	100	PASS	AC=394;AF=0.0786741;AN=5008;NS=2504;DP=19475;EAS_AF=0.0397;AMR_AF=0.062;AFR_AF=0.1664;EUR_AF=0.0656;SAS_AF=0.0256;AA=C|||;VT=SNP
11	133994183	rs7101690	T	G	100	PASS	AC=772;AF=0.154153;AN=5008;NS=2504;DP=19319;EAS_AF=0.1429;AMR_AF=0.196;AFR_AF=0.2133;EUR_AF=0.1471;SAS_AF=0.0634;AA=T|||;VT=SNP
11	133994276	rs470952	G	A	100	PASS	AC=4278;AF=0.854233;AN=5008;NS=2504;DP=19842;EAS_AF=0.9544;AMR_AF=0.8646;AFR_AF=0.9629;EUR_AF=0.675;SAS_AF=0.7812;AA=A|||;VT=SNP
11	133995008	rs10894778	C	T	100	PASS	AC=1314;AF=0.26238;AN=5008;NS=2504;DP=10143;EAS_AF=0.3938;AMR_AF=0.2075;AFR_AF=0.2799;EUR_AF=0.163;SAS_AF=0.2444;AA=C|||;VT=SNP
11	133995251	rs11223703	G	C	100	PASS	AC=773;AF=0.154353;AN=5008;NS=2504;DP=17278;EAS_AF=0.1429;AMR_AF=0.196;AFR_AF=0.2141;EUR_AF=0.1471;SAS_AF=0.0634;AA=G|||;VT=SNP
11	133996479	rs4937867	C	T	100	PASS	AC=1212;AF=0.242013;AN=5008;NS=2504;DP=22199;EAS_AF=0.381;AMR_AF=0.2867;AFR_AF=0.0446;EUR_AF=0.2167;SAS_AF=0.3599;AA=C|||;VT=SNP
11	133997052	rs11223704	T	A	100	PASS	AC=777;AF=0.155152;AN=5008;NS=2504;DP=20078;EAS_AF=0.1438;AMR_AF=0.196;AFR_AF=0.2163;EUR_AF=0.1471;SAS_AF=0.0634;AA=T|||;VT=SNP
11	133997653	rs470719	C	T	100	PASS	AC=491;AF=0.0980431;AN=5008;NS=2504;DP=19609;EAS_AF=0.251;AMR_AF=0.0101;AFR_AF=0.028;EUR_AF=0.0169;SAS_AF=0.181;AA=C|||;VT=SNP
11	133997898	rs470713	A	G	100	PASS	AC=2375;AF=0.474241;AN=5008;NS=2504;DP=18256;EAS_AF=0.4107;AMR_AF=0.3314;AFR_AF=0.8404;EUR_AF=0.3181;SAS_AF=0.3067;AA=G|||;VT=SNP
11	133998353	rs470407	T	C	100	PASS	AC=2340;AF=0.467252;AN=5008;NS=2504;DP=19385;EAS_AF=0.4097;AMR_AF=0.3285;AFR_AF=0.8162;EUR_AF=0.3181;SAS_AF=0.3067;AA=C|||;VT=SNP
11	133998516	rs71486989	C	T	100	PASS	AC=313;AF=0.0625;AN=5008;NS=2504;DP=16102;EAS_AF=0.1032;AMR_AF=0.1254;AFR_AF=0.0023;EUR_AF=0.0815;SAS_AF=0.0378;AA=c|||;VT=SNP
11	133998727	rs625641	G	A	100	PASS	AC=2076;AF=0.414537;AN=5008;NS=2504;DP=18994;EAS_AF=0.4097;AMR_AF=0.3127;AFR_AF=0.6256;EUR_AF=0.3171;SAS_AF=0.3067;AA=A|||;VT=SNP
11	133999845	rs470659	C	T	100	PASS	AC=515;AF=0.102835;AN=5008;NS=2504;DP=15230;EAS_AF=0.25;AMR_AF=0.0144;AFR_AF=0.0454;EUR_AF=0.0159;SAS_AF=0.181;AA=C|||;VT=SNP
11	134000514	rs470570	T	C	100	PASS	AC=2076;AF=0.414537;AN=5008;NS=2504;DP=18810;EAS_AF=0.4097;AMR_AF=0.3127;AFR_AF=0.6256;EUR_AF=0.3171;SAS_AF=0.3067;AA=C|||;VT=SNP
11	134001033	rs11223705	C	A	100	PASS	AC=633;AF=0.126398;AN=5008;NS=2504;DP=15177;EAS_AF=0.0169;AMR_AF=0.098;AFR_AF=0.2511;EUR_AF=0.1541;SAS_AF=0.0624;AA=C|||;VT=SNP
11	134001233	rs12286321	A	G	100	PASS	AC=635;AF=0.126797;AN=5008;NS=2504;DP=15201;EAS_AF=0.0169;AMR_AF=0.098;AFR_AF=0.2526;EUR_AF=0.1541;SAS_AF=0.0624;AA=A|||;VT=SNP
11	134001771	rs2155088	G	A	100	PASS	AC=174;AF=0.0347444;AN=5008;NS=2504;DP=18485;EAS_AF=0.0397;AMR_AF=0.0389;AFR_AF=0.0129;EUR_AF=0.0646;SAS_AF=0.0256;AA=G|||;VT=SNP
11	134002480	rs470452	T	C	100	PASS	AC=2077;AF=0.414736;AN=5008;NS=2504;DP=17891;EAS_AF=0.4107;AMR_AF=0.3127;AFR_AF=0.6256;EUR_AF=0.3171;SAS_AF=0.3067;AA=t|||;VT=SNP
11	134002630	rs470564	A	G	100	PASS	AC=2375;AF=0.474241;AN=5008;NS=2504;DP=16117;EAS_AF=0.4107;AMR_AF=0.3314;AFR_AF=0.8404;EUR_AF=0.3181;SAS_AF=0.3067;AA=G|||;VT=SNP
11	134002741	rs11223706	C	T	100	PASS	AC=635;AF=0.126797;AN=5008;NS=2504;DP=16985;EAS_AF=0.0179;AMR_AF=0.098;AFR_AF=0.2519;EUR_AF=0.1541;SAS_AF=0.0624;AA=C|||;VT=SNP
11	134002868	rs470417	C	T	100	PASS	AC=516;AF=0.103035;AN=5008;NS=2504;DP=18351;EAS_AF=0.251;AMR_AF=0.0144;AFR_AF=0.0454;EUR_AF=0.0159;SAS_AF=0.181;AA=C|||;VT=SNP
11	134004037	rs79978516	C	G	100	PASS	AC=229;AF=0.0457268;AN=5008;NS=2504;DP=18361;EAS_AF=0.0397;AMR_AF=0.0403;AFR_AF=0.0537;EUR_AF=0.0646;SAS_AF=0.0256;AA=C|||;VT=SNP
11	134004187	rs74724065	G	A	100	PASS	AC=634;AF=0.126597;AN=5008;NS=2504;DP=17437;EAS_AF=0.0169;AMR_AF=0.098;AFR_AF=0.2519;EUR_AF=0.1541;SAS_AF=0.0624;AA=G|||;VT=SNP
11	134004562	rs470680	T	G	100	PASS	AC=2372;AF=0.473642;AN=5008;NS=2504;DP=17704;EAS_AF=0.4077;AMR_AF=0.3314;AFR_AF=0.8404;EUR_AF=0.3181;SAS_AF=0.3067;AA=G|||;VT=SNP
11	134004725	rs4264164	T	G	100	PASS	AC=634;AF=0.126597;AN=5008;NS=2504;DP=19935;EAS_AF=0.0169;AMR_AF=0.098;AFR_AF=0.2519;EUR_AF=0.1541;SAS_AF=0.0624;AA=T|||;VT=SNP
11	134004773	rs11223709	T	G	100	PASS	AC=1220;AF=0.24361;AN=5008;NS=2504;DP=7226;EAS_AF=0.3849;AMR_AF=0.2867;AFR_AF=0.0454;EUR_AF=0.2177;SAS_AF=0.362;AA=T|||;VT=SNP
11	134005495	rs470587	T	C	100	PASS	AC=2074;AF=0.414137;AN=5008;NS=2504;DP=12943;EAS_AF=0.4077;AMR_AF=0.3127;AFR_AF=0.6256;EUR_AF=0.3171;SAS_AF=0.3067;AA=T|||;VT=SNP
11	134005940	rs111473077	G	A	100	PASS	AC=311;AF=0.0621006;AN=5008;NS=2504;DP=16501;EAS_AF=0.1002;AMR_AF=0.1268;AFR_AF=0.0023;EUR_AF=0.0815;SAS_AF=0.0378;AA=G|||;VT=SNP
11	134006964	rs7947419	C	T	100	PASS	AC=421;AF=0.0840655;AN=5008;NS=2504;DP=12520;EAS_AF=0.0397;AMR_AF=0.0677;AFR_AF=0.1838;EUR_AF=0.0656;SAS_AF=0.0256;AA=C|||;VT=SNP
11	134007108	rs1783814	A	G	100	PASS	AC=2075;AF=0.414337;AN=5008;NS=2504;DP=20458;EAS_AF=0.4077;AMR_AF=0.3127;AFR_AF=0.6256;EUR_AF=0.3181;SAS_AF=0.3067;AA=G|||;VT=SNP
11	134008678	rs470936	C	T	100	PASS	AC=2078;AF=0.414936;AN=5008;NS=2504;DP=20342;EAS_AF=0.4107;AMR_AF=0.3127;AFR_AF=0.6256;EUR_AF=0.3181;SAS_AF=0.3067;AA=C|||;VT=SNP
11	134008769	rs470935	A	G	100	PASS	AC=482;AF=0.096246;AN=5008;NS=2504;DP=19375;EAS_AF=0.251;AMR_AF=0.0101;AFR_AF=0.0219;EUR_AF=0.0159;SAS_AF=0.181;AA=A|||;VT=SNP
11	134008909	rs470459	T	C	100	PASS	AC=1951;AF=0.389577;AN=5008;NS=2504;DP=18086;EAS_AF=0.4107;AMR_AF=0.3055;AFR_AF=0.5333;EUR_AF=0.3181;SAS_AF=0.3067;AA=T|||;VT=SNP
11	134009111	rs470600	T	G	100	PASS	AC=2376;AF=0.474441;AN=5008;NS=2504;DP=21276;EAS_AF=0.4107;AMR_AF=0.3314;AFR_AF=0.8404;EUR_AF=0.3191;SAS_AF=0.3067;AA=G|||;VT=SNP
11	134009253	rs6590734	G	A	100	PASS	AC=634;AF=0.126597;AN=5008;NS=2504;DP=18047;EAS_AF=0.0169;AMR_AF=0.098;AFR_AF=0.2526;EUR_AF=0.1541;SAS_AF=0.0613;AA=G|||;VT=SNP
11	134009302	rs470608	G	A	100	PASS	AC=2079;AF=0.415136;AN=5008;NS=2504;DP=16555;EAS_AF=0.4107;AMR_AF=0.3127;AFR_AF=0.6256;EUR_AF=0.3181;SAS_AF=0.3078;AA=G|||;VT=SNP
11	134009860	rs2276266	T	C	100	PASS	AC=772;AF=0.154153;AN=5008;NS=2504;DP=19430;EAS_AF=0.1429;AMR_AF=0.196;AFR_AF=0.2133;EUR_AF=0.1471;SAS_AF=0.0634;AA=T|||;VT=SNP
11	134010042	rs12575294	C	A	100	PASS	AC=307;AF=0.0613019;AN=5008;NS=2504;DP=19509;EAS_AF=0.1032;AMR_AF=0.1254;AFR_AF=0.0023;EUR_AF=0.0805;SAS_AF=0.0327;AA=C|||;VT=SNP
11	134010722	rs646998	A	G	100	PASS	AC=2343;AF=0.467851;AN=5008;NS=2504;DP=16852;EAS_AF=0.4117;AMR_AF=0.3256;AFR_AF=0.8177;EUR_AF=0.3191;SAS_AF=0.3067;AA=G|||;VT=SNP
11	134011021	rs10894780	T	A	100	PASS	AC=630;AF=0.125799;AN=5008;NS=2504;DP=18276;EAS_AF=0.0169;AMR_AF=0.0951;AFR_AF=0.2504;EUR_AF=0.1541;SAS_AF=0.0624;AA=T|||;VT=SNP
11	134011651	rs34732010	C	T	100	PASS	AC=772;AF=0.154153;AN=5008;NS=2504;DP=14534;EAS_AF=0.1429;AMR_AF=0.196;AFR_AF=0.2133;EUR_AF=0.1471;SAS_AF=0.0634;AA=C|||;VT=SNP
11	134011913	rs470809	C	T	100	PASS	AC=2085;AF=0.416334;AN=5008;NS=2504;DP=18607;EAS_AF=0.4107;AMR_AF=0.3098;AFR_AF=0.6286;EUR_AF=0.3221;SAS_AF=0.3078;AA=C|||;VT=SNP
11	134012013	rs10791345	G	A	100	PASS	AC=772;AF=0.154153;AN=5008;NS=2504;DP=19103;EAS_AF=0.1429;AMR_AF=0.196;AFR_AF=0.2133;EUR_AF=0.1471;SAS_AF=0.0634;AA=G|||;VT=SNP
11	134013706	rs60632066	A	G	100	PASS	AC=643;AF=0.128395;AN=5008;NS=2504;DP=21188;EAS_AF=0.0169;AMR_AF=0.0951;AFR_AF=0.2526;EUR_AF=0.164;SAS_AF=0.0624;AA=A|||;VT=SNP
11	134015154	rs11605753	G	A	100	PASS	AC=313;AF=0.0625;AN=5008;NS=2504;DP=18984;EAS_AF=0.1032;AMR_AF=0.1254;AFR_AF=0.0023;EUR_AF=0.0815;SAS_AF=0.0378;AA=G|||;VT=SNP
11	134015451	rs1815858	T	C	100	PASS	AC=643;AF=0.128395;AN=5008;NS=2504;DP=17380;EAS_AF=0.0169;AMR_AF=0.0965;AFR_AF=0.2526;EUR_AF=0.164;SAS_AF=0.0613;AA=T|||;VT=SNP
11	134016011	rs11223714	T	C	100	PASS	AC=642;AF=0.128195;AN=5008;NS=2504;DP=17734;EAS_AF=0.0169;AMR_AF=0.0965;AFR_AF=0.2519;EUR_AF=0.164;SAS_AF=0.0613;AA=T|||;VT=SNP
11	134016635	rs627592	T	C	100	PASS	AC=491;AF=0.0980431;AN=5008;NS=2504;DP=16272;EAS_AF=0.251;AMR_AF=0.0101;AFR_AF=0.028;EUR_AF=0.0159;SAS_AF=0.182;AA=T|||;VT=SNP
11	134016905	rs646513	C	G	100	PASS	AC=2433;AF=0.485823;AN=5008;NS=2504;DP=18708;EAS_AF=0.7788;AMR_AF=0.487;AFR_AF=0.2549;EUR_AF=0.3777;SAS_AF=0.6063;AA=C|||;VT=SNP
11	134017421	rs12270157	A	G	100	PASS	AC=1037;AF=0.207069;AN=5008;NS=2504;DP=11936;EAS_AF=0.119;AMR_AF=0.2233;AFR_AF=0.3162;EUR_AF=0.2455;SAS_AF=0.0992;AA=a|||;VT=SNP
11	134017462	rs113163924	A	G	100	PASS	AC=313;AF=0.0625;AN=5008;NS=2504;DP=10780;EAS_AF=0.1022;AMR_AF=0.1254;AFR_AF=0.0023;EUR_AF=0.0825;SAS_AF=0.0378;AA=a|||;VT=SNP
11	134017557	rs694186	G	A	100	PASS	AC=806;AF=0.160942;AN=5008;NS=2504;DP=10233;EAS_AF=0.2788;AMR_AF=0.1196;AFR_AF=0.1808;EUR_AF=0.0159;SAS_AF=0.1912;AA=A|||;VT=SNP
11	134017632	rs111796206	C	T	100	PASS	AC=757;AF=0.151158;AN=5008;NS=2504;DP=12401;EAS_AF=0.0417;AMR_AF=0.0994;AFR_AF=0.3404;EUR_AF=0.1412;SAS_AF=0.0552;AA=c|||;VT=SNP
11	134017642	rs113489119	A	G	100	PASS	AC=544;AF=0.108626;AN=5008;NS=2504;DP=12631;EAS_AF=0.0159;AMR_AF=0.0749;AFR_AF=0.2617;EUR_AF=0.1074;SAS_AF=0.0225;AA=A|||;VT=SNP
11	134017661	rs595584	G	A	100	PASS	AC=1169;AF=0.233427;AN=5008;NS=2504;DP=13372;EAS_AF=0.2887;AMR_AF=0.0951;AFR_AF=0.3585;EUR_AF=0.0934;SAS_AF=0.2495;AA=g|||;VT=SNP
11	134018656	rs610382	T	C	100	PASS	AC=2695;AF=0.538139;AN=5008;NS=2504;DP=17002;EAS_AF=0.6429;AMR_AF=0.4697;AFR_AF=0.8192;EUR_AF=0.329;SAS_AF=0.3139;AA=C|||;VT=SNP;EX_TARGET
11	134018745	rs610829	G	A	100	PASS	AC=783;AF=0.15635;AN=5008;NS=2504;DP=15897;EAS_AF=0.1835;AMR_AF=0.062;AFR_AF=0.2073;EUR_AF=0.0815;SAS_AF=0.2035;AA=G|||;VT=SNP;EX_TARGET
11	134018980	rs12795060	G	A	100	PASS	AC=286;AF=0.0571086;AN=5008;NS=2504;DP=19710;EAS_AF=0.0843;AMR_AF=0.1225;AFR_AF=0.0015;EUR_AF=0.0825;SAS_AF=0.0317;AA=G|||;VT=SNP;EX_TARGET
11	134019112	rs55689702	G	T	100	PASS	AC=230;AF=0.0459265;AN=5008;NS=2504;DP=17391;EAS_AF=0.0377;AMR_AF=0.0403;AFR_AF=0.056;EUR_AF=0.0646;SAS_AF=0.0256;AA=G|||;VT=SNP;EX_TARGET
11	134019361	rs597320	G	A	100	PASS	AC=2403;AF=0.479832;AN=5008;NS=2504;DP=19261;EAS_AF=0.4435;AMR_AF=0.4841;AFR_AF=0.7065;EUR_AF=0.3628;SAS_AF=0.3282;AA=G|||;VT=SNP
11	134019675	rs11223715	T	C	100	PASS	AC=363;AF=0.072484;AN=5008;NS=2504;DP=16935;EAS_AF=0.0387;AMR_AF=0.0677;AFR_AF=0.1157;EUR_AF=0.0895;SAS_AF=0.0348;AA=T|||;VT=SNP
11	134019901	rs7936421	T	C	100	PASS	AC=645;AF=0.128794;AN=5008;NS=2504;DP=15460;EAS_AF=0.0169;AMR_AF=0.098;AFR_AF=0.2534;EUR_AF=0.16;SAS_AF=0.0654;AA=T|||;VT=SNP
11	134020222	rs11223716	T	G	100	PASS	AC=1532;AF=0.305911;AN=5008;NS=2504;DP=18635;EAS_AF=0.4881;AMR_AF=0.4121;AFR_AF=0.0477;EUR_AF=0.2952;SAS_AF=0.4029;AA=T|||;VT=SNP
11	134020848	rs641024	G	A	100	PASS	AC=905;AF=0.180711;AN=5008;NS=2504;DP=17556;EAS_AF=0.2946;AMR_AF=0.072;AFR_AF=0.2065;EUR_AF=0.0825;SAS_AF=0.2065;AA=G|||;VT=SNP
11	134021477	rs643447	G	T	100	PASS	AC=845;AF=0.16873;AN=5008;NS=2504;DP=21295;EAS_AF=0.2917;AMR_AF=0.0591;AFR_AF=0.1664;EUR_AF=0.0865;SAS_AF=0.2076;AA=G|||;VT=SNP
11	134021859	rs655627	G	A	100	PASS	AC=3595;AF=0.717851;AN=5008;NS=2504;DP=20387;EAS_AF=0.7956;AMR_AF=0.621;AFR_AF=0.8691;EUR_AF=0.5507;SAS_AF=0.6738;AA=A|||;VT=SNP
11	134022087	rs6590735	G	T	100	PASS	AC=2891;AF=0.577276;AN=5008;NS=2504;DP=17356;EAS_AF=0.5427;AMR_AF=0.5951;AFR_AF=0.7057;EUR_AF=0.5249;SAS_AF=0.4806;AA=G|||;VT=SNP
11	134022388	rs11223717	T	A	100	PASS	AC=179;AF=0.0357428;AN=5008;NS=2504;DP=14985;EAS_AF=0.0417;AMR_AF=0.0389;AFR_AF=0.0113;EUR_AF=0.0696;SAS_AF=0.0256;AA=T|||;VT=SNP
11	134023728	rs94499	A	G	100	PASS	AC=1367;AF=0.272963;AN=5008;NS=2504;DP=18907;EAS_AF=0.3075;AMR_AF=0.1412;AFR_AF=0.3366;EUR_AF=0.2475;SAS_AF=0.271;AA=A|||;VT=SNP
11	134023859	rs2014708	C	A	100	PASS	AC=316;AF=0.063099;AN=5008;NS=2504;DP=17561;EAS_AF=0.1032;AMR_AF=0.1268;AFR_AF=0.0023;EUR_AF=0.0825;SAS_AF=0.0389;AA=C|||;VT=SNP
11	134024427	rs1259158	G	A	100	PASS	AC=1286;AF=0.256789;AN=5008;NS=2504;DP=11618;EAS_AF=0.2827;AMR_AF=0.134;AFR_AF=0.3548;EUR_AF=0.2068;SAS_AF=0.2362;AA=G|||;VT=SNP
11	134025034	rs12789117	T	C	100	PASS	AC=317;AF=0.0632987;AN=5008;NS=2504;DP=18320;EAS_AF=0.1032;AMR_AF=0.1268;AFR_AF=0.0038;EUR_AF=0.0815;SAS_AF=0.0389;AA=t|||;VT=SNP
11	134025501	rs611384	G	A	100	PASS	AC=1066;AF=0.212859;AN=5008;NS=2504;DP=19661;EAS_AF=0.2639;AMR_AF=0.0994;AFR_AF=0.2383;EUR_AF=0.1759;SAS_AF=0.2444;AA=G|||;VT=SNP
11	134025568	rs622260	G	A	100	PASS	AC=2358;AF=0.470847;AN=5008;NS=2504;DP=19548;EAS_AF=0.4058;AMR_AF=0.33;AFR_AF=0.8245;EUR_AF=0.327;SAS_AF=0.3078;AA=A|||;VT=SNP
11	134026088	rs624477	G	A	100	PASS	AC=1554;AF=0.310304;AN=5008;NS=2504;DP=17421;EAS_AF=0.3046;AMR_AF=0.1643;AFR_AF=0.4697;EUR_AF=0.2465;SAS_AF=0.2699;AA=G|||;VT=SNP
11	134027217	rs1143814	A	G	100	PASS	AC=2362;AF=0.471645;AN=5008;NS=2504;DP=20143;EAS_AF=0.4067;AMR_AF=0.33;AFR_AF=0.8245;EUR_AF=0.329;SAS_AF=0.3088;AA=G|||;VT=SNP
11	134028447	rs55683807	G	A	100	PASS	AC=516;AF=0.103035;AN=5008;NS=2504;DP=18293;EAS_AF=0.2688;AMR_AF=0.1643;AFR_AF=0.003;EUR_AF=0.0189;SAS_AF=0.1104;AA=G|||;VT=SNP
11	134029579	rs581591	A	G	100	PASS	AC=487;AF=0.0972444;AN=5008;NS=2504;DP=21832;EAS_AF=0.25;AMR_AF=0.0101;AFR_AF=0.025;EUR_AF=0.0159;SAS_AF=0.183;AA=A|||;VT=SNP
11	134030768	rs589670	T	C	100	PASS	AC=2368;AF=0.472843;AN=5008;NS=2504;DP=16490;EAS_AF=0.4127;AMR_AF=0.3285;AFR_AF=0.8245;EUR_AF=0.33;SAS_AF=0.3088;AA=C|||;VT=SNP
11	134031246	rs609631	G	C	100	PASS	AC=2367;AF=0.472644;AN=5008;NS=2504;DP=16591;EAS_AF=0.4127;AMR_AF=0.3285;AFR_AF=0.8245;EUR_AF=0.329;SAS_AF=0.3088;AA=C|||;VT=SNP
11	134032102	rs605930	G	A	100	PASS	AC=1564;AF=0.3123;AN=5008;NS=2504;DP=18009;EAS_AF=0.3095;AMR_AF=0.1671;AFR_AF=0.4728;EUR_AF=0.2455;SAS_AF=0.2699;AA=G|||;VT=SNP
11	134032480	rs11601638	G	A	100	PASS	AC=314;AF=0.0626997;AN=5008;NS=2504;DP=19973;EAS_AF=0.1032;AMR_AF=0.1254;AFR_AF=0.0023;EUR_AF=0.0815;SAS_AF=0.0389;AA=g|||;VT=SNP
11	134032505	rs617971	C	A	100	PASS	AC=1091;AF=0.217851;AN=5008;NS=2504;DP=19737;EAS_AF=0.2698;AMR_AF=0.1009;AFR_AF=0.2519;EUR_AF=0.1759;SAS_AF=0.2444;AA=C|||;VT=SNP
11	134032541	rs625815	A	G	100	PASS	AC=2367;AF=0.472644;AN=5008;NS=2504;DP=20178;EAS_AF=0.4127;AMR_AF=0.3285;AFR_AF=0.8245;EUR_AF=0.329;SAS_AF=0.3088;AA=G|||;VT=SNP
11	134032707	rs79935816	G	A	100	PASS	AC=176;AF=0.0351438;AN=5008;NS=2504;DP=21155;EAS_AF=0.0387;AMR_AF=0.0389;AFR_AF=0.0113;EUR_AF=0.0696;SAS_AF=0.0256;AA=G|||;VT=SNP
11	134033752	rs113332288	G	A	100	PASS	AC=167;AF=0.0333466;AN=5008;NS=2504;DP=10608;EAS_AF=0.0982;AMR_AF=0.0677;AFR_AF=0.0008;EUR_AF=0.0089;SAS_AF=0.0112;AA=G|||;VT=SNP
11	134033944	rs12788980	G	A	100	PASS	AC=314;AF=0.0626997;AN=5008;NS=2504;DP=18289;EAS_AF=0.1032;AMR_AF=0.1254;AFR_AF=0.0023;EUR_AF=0.0815;SAS_AF=0.0389;AA=G|||;VT=SNP
11	134033999	rs621516	A	G	100	PASS	AC=2312;AF=0.461661;AN=5008;NS=2504;DP=17363;EAS_AF=0.4127;AMR_AF=0.3271;AFR_AF=0.7844;EUR_AF=0.328;SAS_AF=0.3088;AA=G|||;VT=SNP
11	134034218	rs632858	G	T	100	PASS	AC=2313;AF=0.461861;AN=5008;NS=2504;DP=22103;EAS_AF=0.4127;AMR_AF=0.3271;AFR_AF=0.7844;EUR_AF=0.329;SAS_AF=0.3088;AA=T|||;VT=SNP
11	134034248	rs632886	C	T	100	PASS	AC=1916;AF=0.382588;AN=5008;NS=2504;DP=22583;EAS_AF=0.4127;AMR_AF=0.2954;AFR_AF=0.5015;EUR_AF=0.328;SAS_AF=0.3088;AA=T|||;VT=SNP
11	134034305	rs632951	T	C	100	PASS	AC=2367;AF=0.472644;AN=5008;NS=2504;DP=21837;EAS_AF=0.4127;AMR_AF=0.3285;AFR_AF=0.8245;EUR_AF=0.329;SAS_AF=0.3088;AA=t|||;VT=SNP
11	134034727	rs635024	G	A	100	PASS	AC=1091;AF=0.217851;AN=5008;NS=2504;DP=25607;EAS_AF=0.2698;AMR_AF=0.1009;AFR_AF=0.2519;EUR_AF=0.1759;SAS_AF=0.2444;AA=g|||;VT=SNP
11	134034966	rs11223718	C	T	100	PASS	AC=314;AF=0.0626997;AN=5008;NS=2504;DP=24399;EAS_AF=0.1032;AMR_AF=0.1254;AFR_AF=0.0023;EUR_AF=0.0815;SAS_AF=0.0389;AA=N|||;VT=SNP
11	134035577	rs115462785	T	C	100	PASS	AC=336;AF=0.0670927;AN=5008;NS=2504;DP=21006;EAS_AF=0.0397;AMR_AF=0.0591;AFR_AF=0.121;EUR_AF=0.0696;SAS_AF=0.0256;AA=N|||;VT=SNP
11	134036741	rs35268670	C	T	100	PASS	AC=314;AF=0.0626997;AN=5008;NS=2504;DP=17087;EAS_AF=0.1032;AMR_AF=0.1254;AFR_AF=0.0023;EUR_AF=0.0815;SAS_AF=0.0389;AA=-|||;VT=SNP
11	134038538	rs73731	C	T	100	PASS	AC=1659;AF=0.33127;AN=5008;NS=2504;DP=20038;EAS_AF=0.3829;AMR_AF=0.1671;AFR_AF=0.4864;EUR_AF=0.2465;SAS_AF=0.272;AA=c|||;VT=SNP;EX_TARGET
11	134039021	rs2305381	C	T	100	PASS	AC=242;AF=0.0483227;AN=5008;NS=2504;DP=20118;EAS_AF=0.0397;AMR_AF=0.0403;AFR_AF=0.0598;EUR_AF=0.0696;SAS_AF=0.0256;AA=C|||;VT=SNP
11	134039963	rs11606866	A	C	100	PASS	AC=314;AF=0.0626997;AN=5008;NS=2504;DP=19871;EAS_AF=0.1032;AMR_AF=0.1254;AFR_AF=0.0023;EUR_AF=0.0815;SAS_AF=0.0389;AA=A|||;VT=SNP
11	134041634	rs10791346	C	T	100	PASS	AC=1536;AF=0.306709;AN=5008;NS=2504;DP=19775;EAS_AF=0.3065;AMR_AF=0.1657;AFR_AF=0.4546;EUR_AF=0.2455;SAS_AF=0.2699;AA=c|||;VT=SNP
11	134041726	rs10750555	G	C	100	PASS	AC=2364;AF=0.472045;AN=5008;NS=2504;DP=19555;EAS_AF=0.4097;AMR_AF=0.33;AFR_AF=0.8238;EUR_AF=0.329;SAS_AF=0.3088;AA=C|||;VT=SNP
11	134041884	rs10736610	C	T	100	PASS	AC=2366;AF=0.472444;AN=5008;NS=2504;DP=20965;EAS_AF=0.4097;AMR_AF=0.3314;AFR_AF=0.8245;EUR_AF=0.329;SAS_AF=0.3088;AA=T|||;VT=SNP
11	134041889	rs10736611	A	G	100	PASS	AC=2312;AF=0.461661;AN=5008;NS=2504;DP=21160;EAS_AF=0.4097;AMR_AF=0.33;AFR_AF=0.7852;EUR_AF=0.328;SAS_AF=0.3088;AA=G|||;VT=SNP
11	134042480	rs2186759	A	G	100	PASS	AC=2310;AF=0.461262;AN=5008;NS=2504;DP=20031;EAS_AF=0.4097;AMR_AF=0.3285;AFR_AF=0.7844;EUR_AF=0.328;SAS_AF=0.3088;AA=G|||;VT=SNP
11	134043086	rs10750556	G	A	100	PASS	AC=1876;AF=0.374601;AN=5008;NS=2504;DP=16865;EAS_AF=0.4097;AMR_AF=0.2939;AFR_AF=0.475;EUR_AF=0.327;SAS_AF=0.3088;AA=G|||;VT=SNP
11	134043191	rs10736612	G	A	100	PASS	AC=1877;AF=0.3748;AN=5008;NS=2504;DP=18843;EAS_AF=0.4097;AMR_AF=0.2939;AFR_AF=0.4758;EUR_AF=0.327;SAS_AF=0.3088;AA=G|||;VT=SNP
11	134043724	rs10894781	C	T	100	PASS	AC=1080;AF=0.215655;AN=5008;NS=2504;DP=14268;EAS_AF=0.2569;AMR_AF=0.1009;AFR_AF=0.2534;EUR_AF=0.1759;SAS_AF=0.2444;AA=C|||;VT=SNP
11	134044143	rs10791347	T	C	100	PASS	AC=1879;AF=0.3752;AN=5008;NS=2504;DP=13259;EAS_AF=0.4097;AMR_AF=0.2939;AFR_AF=0.4773;EUR_AF=0.327;SAS_AF=0.3088;AA=T|||;VT=SNP
11	134044504	rs7126232	A	G	100	PASS	AC=2312;AF=0.461661;AN=5008;NS=2504;DP=14893;EAS_AF=0.4107;AMR_AF=0.33;AFR_AF=0.7844;EUR_AF=0.328;SAS_AF=0.3088;AA=G|||;VT=SNP
11	134047243	rs2276265	T	C	100	PASS	AC=2369;AF=0.473043;AN=5008;NS=2504;DP=21957;EAS_AF=0.4137;AMR_AF=0.33;AFR_AF=0.8245;EUR_AF=0.329;SAS_AF=0.3088;AA=C|||;VT=SNP;EX_TARGET
11	134047676	rs11223722	G	A	100	PASS	AC=2369;AF=0.473043;AN=5008;NS=2504;DP=16758;EAS_AF=0.4137;AMR_AF=0.33;AFR_AF=0.8245;EUR_AF=0.329;SAS_AF=0.3088;AA=A|||;VT=SNP
11	134048143	rs10894782	G	T	100	PASS	AC=1881;AF=0.375599;AN=5008;NS=2504;DP=15287;EAS_AF=0.4127;AMR_AF=0.2939;AFR_AF=0.4766;EUR_AF=0.327;SAS_AF=0.3088;AA=G|||;VT=SNP
11	134050868	rs3737446	C	T	100	PASS	AC=316;AF=0.063099;AN=5008;NS=2504;DP=19579;EAS_AF=0.1032;AMR_AF=0.1268;AFR_AF=0.0023;EUR_AF=0.0815;SAS_AF=0.0399;AA=C|||;VT=SNP
11	134054089	rs7131644	T	G	100	PASS	AC=1092;AF=0.218051;AN=5008;NS=2504;DP=18038;EAS_AF=0.2698;AMR_AF=0.1009;AFR_AF=0.2526;EUR_AF=0.1759;SAS_AF=0.2444;AA=T|||;VT=SNP
11	134055478	rs10894783	C	A	100	PASS	AC=1092;AF=0.218051;AN=5008;NS=2504;DP=14593;EAS_AF=0.2698;AMR_AF=0.1009;AFR_AF=0.2526;EUR_AF=0.1759;SAS_AF=0.2444;AA=C|||;VT=SNP
11	134056256	rs74843747	C	T	100	PASS	AC=336;AF=0.0670927;AN=5008;NS=2504;DP=17924;EAS_AF=0.0407;AMR_AF=0.0576;AFR_AF=0.121;EUR_AF=0.0696;SAS_AF=0.0256;AA=C|||;VT=SNP
11	134056876	rs10791348	T	C	100	PASS	AC=1524;AF=0.304313;AN=5008;NS=2504;DP=15951;EAS_AF=0.3105;AMR_AF=0.1643;AFR_AF=0.4418;EUR_AF=0.2475;SAS_AF=0.2699;AA=T|||;VT=SNP
11	134060331	rs4424683	T	C	100	PASS	AC=318;AF=0.0634984;AN=5008;NS=2504;DP=23712;EAS_AF=0.1032;AMR_AF=0.1326;AFR_AF=0.0023;EUR_AF=0.0855;SAS_AF=0.0337;AA=T|||;VT=SNP
11	134061599	rs10894784	A	G	100	PASS	AC=2328;AF=0.464856;AN=5008;NS=2504;DP=18734;EAS_AF=0.4196;AMR_AF=0.3343;AFR_AF=0.7837;EUR_AF=0.333;SAS_AF=0.3088;AA=a|||;VT=SNP
11	134063200	rs77011790	T	C	100	PASS	AC=324;AF=0.0646965;AN=5008;NS=2504;DP=15700;EAS_AF=0.1032;AMR_AF=0.1326;AFR_AF=0.0023;EUR_AF=0.0865;SAS_AF=0.0389;AA=T|||;VT=SNP
11	134063553	rs12294111	C	G	100	PASS	AC=590;AF=0.117812;AN=5008;NS=2504;DP=16641;EAS_AF=0.0149;AMR_AF=0.0908;AFR_AF=0.2269;EUR_AF=0.16;SAS_AF=0.0521;AA=C|||;VT=SNP
11	134064540	rs1125399	T	C	100	PASS	AC=1521;AF=0.303714;AN=5008;NS=2504;DP=16450;EAS_AF=0.3095;AMR_AF=0.1628;AFR_AF=0.4433;EUR_AF=0.2455;SAS_AF=0.2689;AA=T|||;VT=SNP;EX_TARGET
11	134064675	rs12573858	G	T	100	PASS	AC=316;AF=0.063099;AN=5008;NS=2504;DP=16507;EAS_AF=0.1032;AMR_AF=0.1282;AFR_AF=0.0023;EUR_AF=0.0815;SAS_AF=0.0389;AA=G|||;VT=SNP
11	134065678	rs58224221	C	T	100	PASS	AC=235;AF=0.0469249;AN=5008;NS=2504;DP=16947;EAS_AF=0.0407;AMR_AF=0.0403;AFR_AF=0.0537;EUR_AF=0.0696;SAS_AF=0.0256;AA=C|||;VT=SNP
11	134066103	rs11223724	A	G	100	PASS	AC=1889;AF=0.377196;AN=5008;NS=2504;DP=17261;EAS_AF=0.4107;AMR_AF=0.2997;AFR_AF=0.4773;EUR_AF=0.332;SAS_AF=0.3088;AA=A|||;VT=SNP
11	134066752	rs11820053	T	C	100	PASS	AC=2323;AF=0.463858;AN=5008;NS=2504;DP=17943;EAS_AF=0.4137;AMR_AF=0.3343;AFR_AF=0.7844;EUR_AF=0.333;SAS_AF=0.3088;AA=C|||;VT=SNP
11	134067463	rs7105263	C	T	100	PASS	AC=1468;AF=0.293131;AN=5008;NS=2504;DP=19509;EAS_AF=0.3095;AMR_AF=0.1599;AFR_AF=0.4047;EUR_AF=0.2455;SAS_AF=0.2689;AA=c|||;VT=SNP
11	134068546	rs74648805	G	C	100	PASS	AC=488;AF=0.0974441;AN=5008;NS=2504;DP=18087;EAS_AF=0.254;AMR_AF=0.0101;AFR_AF=0.0234;EUR_AF=0.0159;SAS_AF=0.182;AA=G|||;VT=SNP
11	134068655	rs11607466	C	T	100	PASS	AC=324;AF=0.0646965;AN=5008;NS=2504;DP=17917;EAS_AF=0.1032;AMR_AF=0.1326;AFR_AF=0.0023;EUR_AF=0.0865;SAS_AF=0.0389;AA=C|||;VT=SNP
11	134069014	rs11607531	C	T	100	PASS	AC=324;AF=0.0646965;AN=5008;NS=2504;DP=16634;EAS_AF=0.1032;AMR_AF=0.1326;AFR_AF=0.0023;EUR_AF=0.0865;SAS_AF=0.0389;AA=C|||;VT=SNP
11	134069713	rs11223725	T	C	100	PASS	AC=498;AF=0.0994409;AN=5008;NS=2504;DP=20678;EAS_AF=0.254;AMR_AF=0.0101;AFR_AF=0.0242;EUR_AF=0.0159;SAS_AF=0.1912;AA=T|||;VT=SNP
11	134070402	rs7940071	G	A	100	PASS	AC=1955;AF=0.390375;AN=5008;NS=2504;DP=18123;EAS_AF=0.4117;AMR_AF=0.317;AFR_AF=0.4803;EUR_AF=0.3728;SAS_AF=0.317;AA=G|||;VT=SNP
11	134071458	rs34903942	T	C	100	PASS	AC=324;AF=0.0646965;AN=5008;NS=2504;DP=18811;EAS_AF=0.1032;AMR_AF=0.1326;AFR_AF=0.0023;EUR_AF=0.0865;SAS_AF=0.0389;AA=T|||;VT=SNP
11	134072014	rs10750557	C	T	100	PASS	AC=2317;AF=0.46266;AN=5008;NS=2504;DP=19934;EAS_AF=0.4087;AMR_AF=0.3343;AFR_AF=0.7844;EUR_AF=0.333;SAS_AF=0.3078;AA=T|||;VT=SNP
11	134072378	rs7934522	T	C	100	PASS	AC=1516;AF=0.302716;AN=5008;NS=2504;DP=15557;EAS_AF=0.3056;AMR_AF=0.1628;AFR_AF=0.4418;EUR_AF=0.2455;SAS_AF=0.2699;AA=T|||;VT=SNP
11	134072910	rs2305380	C	T	100	PASS	AC=1208;AF=0.241214;AN=5008;NS=2504;DP=18565;EAS_AF=0.3879;AMR_AF=0.2781;AFR_AF=0.0439;EUR_AF=0.2097;SAS_AF=0.363;AA=C|||;VT=SNP
11	134073019	rs2305379	A	T	100	PASS	AC=1588;AF=0.317093;AN=5008;NS=2504;DP=19259;EAS_AF=0.3056;AMR_AF=0.1859;AFR_AF=0.4448;EUR_AF=0.2893;SAS_AF=0.2781;AA=A|||;VT=SNP;EX_TARGET
11	134073154	rs2305378	A	G	100	PASS	AC=1220;AF=0.24361;AN=5008;NS=2504;DP=17849;EAS_AF=0.3879;AMR_AF=0.2853;AFR_AF=0.0439;EUR_AF=0.2137;SAS_AF=0.3661;AA=A|||;VT=SNP
11	134073913	rs896409	C	T	100	PASS	AC=1087;AF=0.217053;AN=5008;NS=2504;DP=19023;EAS_AF=0.2659;AMR_AF=0.1009;AFR_AF=0.2526;EUR_AF=0.1759;SAS_AF=0.2434;AA=C|||;VT=SNP;EX_TARGET
11	134074099	rs10791349	T	C	100	PASS	AC=1090;AF=0.217652;AN=5008;NS=2504;DP=18439;EAS_AF=0.2688;AMR_AF=0.1009;AFR_AF=0.2526;EUR_AF=0.1759;SAS_AF=0.2434;AA=T|||;VT=SNP;EX_TARGET
11	134076940	rs10894785	G	T	100	PASS	AC=2363;AF=0.471845;AN=5008;NS=2504;DP=17451;EAS_AF=0.4097;AMR_AF=0.33;AFR_AF=0.8238;EUR_AF=0.328;SAS_AF=0.3088;AA=T|||;VT=SNP
11	134079663	rs10894786	A	T	100	PASS	AC=1087;AF=0.217053;AN=5008;NS=2504;DP=19902;EAS_AF=0.2659;AMR_AF=0.1009;AFR_AF=0.2526;EUR_AF=0.175;SAS_AF=0.2444;AA=A|||;VT=SNP
11	134080741	rs7108464	G	A	100	PASS	AC=585;AF=0.116813;AN=5008;NS=2504;DP=19724;EAS_AF=0.0149;AMR_AF=0.0908;AFR_AF=0.2239;EUR_AF=0.159;SAS_AF=0.0521;AA=G|||;VT=SNP
11	134081407	rs10894787	C	A	100	PASS	AC=2304;AF=0.460064;AN=5008;NS=2504;DP=17308;EAS_AF=0.4107;AMR_AF=0.3285;AFR_AF=0.7844;EUR_AF=0.327;SAS_AF=0.3027;AA=A|||;VT=SNP
11	134081670	rs10791350	T	G	100	PASS	AC=1523;AF=0.304113;AN=5008;NS=2504;DP=17877;EAS_AF=0.3115;AMR_AF=0.1628;AFR_AF=0.4425;EUR_AF=0.2445;SAS_AF=0.271;AA=T|||;VT=SNP
11	134085771	rs1551184	G	A	100	PASS	AC=3754;AF=0.749601;AN=5008;NS=2504;DP=19711;EAS_AF=0.7966;AMR_AF=0.6412;AFR_AF=0.9584;EUR_AF=0.5716;SAS_AF=0.6789;AA=A|||;VT=SNP
11	134088682	rs1031381	G	A	100	PASS	AC=2027;AF=0.404752;AN=5008;NS=2504;DP=19625;EAS_AF=0.5427;AMR_AF=0.5418;AFR_AF=0.1815;EUR_AF=0.3807;SAS_AF=0.4918;AA=g|||;VT=SNP
11	134091813	rs11223729	A	G	100	PASS	AC=306;AF=0.0611022;AN=5008;NS=2504;DP=19837;EAS_AF=0.0407;AMR_AF=0.049;AFR_AF=0.1203;EUR_AF=0.0517;SAS_AF=0.0204;AA=A|||;VT=SNP
11	134092051	rs2010438	T	A	100	PASS	AC=3766;AF=0.751997;AN=5008;NS=2504;DP=18943;EAS_AF=0.7966;AMR_AF=0.6412;AFR_AF=0.9584;EUR_AF=0.5716;SAS_AF=0.6912;AA=A|||;VT=SNP
11	134093724	rs12803807	T	C	100	PASS	AC=331;AF=0.0660942;AN=5008;NS=2504;DP=7965;EAS_AF=0.1111;AMR_AF=0.1297;AFR_AF=0.0023;EUR_AF=0.0875;SAS_AF=0.0389;AA=T|||;VT=SNP
11	134093888	rs11607699	G	C	100	PASS	AC=332;AF=0.0662939;AN=5008;NS=2504;DP=10781;EAS_AF=0.1111;AMR_AF=0.1297;AFR_AF=0.0023;EUR_AF=0.0885;SAS_AF=0.0389;AA=G|||;VT=SNP
11	134094398	rs11223730	G	T	100	PASS	AC=205;AF=0.0409345;AN=5008;NS=2504;DP=13622;EAS_AF=0.0407;AMR_AF=0.0317;AFR_AF=0.053;EUR_AF=0.0517;SAS_AF=0.0204;AA=G|||;VT=SNP
11	134094399	rs7130894	T	C	100	PASS	AC=2255;AF=0.45028;AN=5008;NS=2504;DP=13706;EAS_AF=0.4137;AMR_AF=0.3228;AFR_AF=0.7799;EUR_AF=0.3151;SAS_AF=0.272;AA=t|||;VT=SNP
11	134094874	rs4937869	C	T	100	PASS	AC=1089;AF=0.217452;AN=5008;NS=2504;DP=6890;EAS_AF=0.3621;AMR_AF=0.1354;AFR_AF=0.0416;EUR_AF=0.1928;SAS_AF=0.3896;AA=C|||;VT=SNP
11	134095673	rs523621	C	T	100	PASS	AC=2696;AF=0.538339;AN=5008;NS=2504;DP=16111;EAS_AF=0.5883;AMR_AF=0.6744;AFR_AF=0.1793;EUR_AF=0.6799;SAS_AF=0.7301;AA=C|||;VT=SNP
11	134099101	rs543528	T	G	100	PASS	AC=2750;AF=0.549121;AN=5008;NS=2504;DP=16887;EAS_AF=0.5903;AMR_AF=0.6758;AFR_AF=0.2171;EUR_AF=0.6859;SAS_AF=0.7249;AA=T|||;VT=SNP
11	134100499	rs11223731	G	A	100	PASS	AC=1243;AF=0.248203;AN=5008;NS=2504;DP=20804;EAS_AF=0.3879;AMR_AF=0.2882;AFR_AF=0.0424;EUR_AF=0.2078;SAS_AF=0.3957;AA=G|||;VT=SNP
11	134101903	rs522134	G	A	100	PASS	AC=2690;AF=0.537141;AN=5008;NS=2504;DP=21507;EAS_AF=0.5883;AMR_AF=0.6744;AFR_AF=0.1762;EUR_AF=0.6839;SAS_AF=0.7239;AA=G|||;VT=SNP
11	134105030	rs1259022	A	G	100	PASS	AC=3770;AF=0.752796;AN=5008;NS=2504;DP=17998;EAS_AF=0.631;AMR_AF=0.8386;AFR_AF=0.7708;EUR_AF=0.7863;SAS_AF=0.7587;AA=G|||;VT=SNP
11	134106052	rs12800423	A	T	100	PASS	AC=614;AF=0.122604;AN=5008;NS=2504;DP=15282;EAS_AF=0.0466;AMR_AF=0.0821;AFR_AF=0.2519;EUR_AF=0.1352;SAS_AF=0.0419;AA=T|||;VT=SNP
11	134106675	rs573929	A	G	100	PASS	AC=3578;AF=0.714457;AN=5008;NS=2504;DP=19288;EAS_AF=0.628;AMR_AF=0.8012;AFR_AF=0.7572;EUR_AF=0.7187;SAS_AF=0.68;AA=G|||;VT=SNP
11	134108059	rs61703311	G	T	100	PASS	AC=1403;AF=0.280152;AN=5008;NS=2504;DP=19025;EAS_AF=0.3869;AMR_AF=0.3271;AFR_AF=0.1218;EUR_AF=0.2545;SAS_AF=0.3773;AA=G|||;VT=SNP
11	134110800	rs574608	C	T	100	PASS	AC=4537;AF=0.90595;AN=5008;NS=2504;DP=14980;EAS_AF=0.751;AMR_AF=0.9885;AFR_AF=0.9864;EUR_AF=0.9732;SAS_AF=0.8292;AA=T|||;VT=SNP
11	134111547	rs10894788	A	G	100	PASS	AC=1413;AF=0.282149;AN=5008;NS=2504;DP=19236;EAS_AF=0.3859;AMR_AF=0.3285;AFR_AF=0.1286;EUR_AF=0.2545;SAS_AF=0.3783;AA=a|||;VT=SNP
11	134112033	rs4362160	G	A	100	PASS	AC=1406;AF=0.280751;AN=5008;NS=2504;DP=20420;EAS_AF=0.3869;AMR_AF=0.3285;AFR_AF=0.1218;EUR_AF=0.2555;SAS_AF=0.3783;AA=G|||;VT=SNP
11	134112662	rs2282562	G	A	100	PASS	AC=1284;AF=0.25639;AN=5008;NS=2504;DP=21335;EAS_AF=0.3859;AMR_AF=0.3069;AFR_AF=0.0424;EUR_AF=0.2545;SAS_AF=0.3783;AA=G|||;VT=SNP
11	134116125	rs12180	G	A	100	PASS	AC=1194;AF=0.238419;AN=5008;NS=2504;DP=18342;EAS_AF=0.2044;AMR_AF=0.3703;AFR_AF=0.093;EUR_AF=0.338;SAS_AF=0.274;AA=G|||;VT=SNP
11	134117015	rs492761	T	C	100	PASS	AC=4634;AF=0.925319;AN=5008;NS=2504;DP=19631;EAS_AF=0.8343;AMR_AF=0.987;AFR_AF=0.9864;EUR_AF=0.9742;SAS_AF=0.8425;AA=G|||;VT=SNP
11	134118109	rs2305382	C	G	100	PASS	AC=237;AF=0.0473243;AN=5008;NS=2504;DP=18216;EAS_AF=0.0347;AMR_AF=0.036;AFR_AF=0.056;EUR_AF=0.0805;SAS_AF=0.0225;AA=C|||;VT=SNP
11	134122250	rs570113	C	T	100	PASS	AC=1217;AF=0.243011;AN=5008;NS=2504;DP=22145;EAS_AF=0.2063;AMR_AF=0.3804;AFR_AF=0.0953;EUR_AF=0.3489;SAS_AF=0.274;AA=C|||;VT=SNP
11	134122461	rs12292140	C	T	100	PASS	AC=1413;AF=0.282149;AN=5008;NS=2504;DP=18641;EAS_AF=0.3869;AMR_AF=0.3256;AFR_AF=0.1256;EUR_AF=0.2555;SAS_AF=0.3824;AA=C|||;VT=SNP
11	134124124	rs1048761	C	A	100	PASS	AC=1945;AF=0.388379;AN=5008;NS=2504;DP=14192;EAS_AF=0.3899;AMR_AF=0.3804;AFR_AF=0.4682;EUR_AF=0.3131;SAS_AF=0.362;AA=A|||;VT=SNP
11	134124312	rs11223734	G	A	100	PASS	AC=1926;AF=0.384585;AN=5008;NS=2504;DP=15597;EAS_AF=0.3849;AMR_AF=0.3804;AFR_AF=0.469;EUR_AF=0.2972;SAS_AF=0.363;AA=A|||;VT=SNP
11	134124614	rs1551182	T	C	100	PASS	AC=1388;AF=0.277157;AN=5008;NS=2504;DP=17458;EAS_AF=0.3899;AMR_AF=0.3271;AFR_AF=0.1241;EUR_AF=0.2555;SAS_AF=0.3548;AA=T|||;VT=SNP
11	134124818	rs1551183	T	C	100	PASS	AC=1387;AF=0.276957;AN=5008;NS=2504;DP=18731;EAS_AF=0.3899;AMR_AF=0.3271;AFR_AF=0.1241;EUR_AF=0.2555;SAS_AF=0.3538;AA=T|||;VT=SNP
11	134125351	rs3758925	C	A	100	PASS	AC=1929;AF=0.385184;AN=5008;NS=2504;DP=19183;EAS_AF=0.3899;AMR_AF=0.379;AFR_AF=0.4675;EUR_AF=0.2972;SAS_AF=0.364;AA=C|||;VT=SNP
11	134125359	rs3758924	C	G	100	PASS	AC=1929;AF=0.385184;AN=5008;NS=2504;DP=19530;EAS_AF=0.3899;AMR_AF=0.379;AFR_AF=0.4675;EUR_AF=0.2972;SAS_AF=0.364;AA=C|||;VT=SNP
11	134125514	rs7941201	G	A	100	PASS	AC=1929;AF=0.385184;AN=5008;NS=2504;DP=19228;EAS_AF=0.3899;AMR_AF=0.379;AFR_AF=0.4675;EUR_AF=0.2972;SAS_AF=0.364;AA=A|||;VT=SNP
11	134125990	rs12417114	G	A	100	PASS	AC=1928;AF=0.384984;AN=5008;NS=2504;DP=19993;EAS_AF=0.3899;AMR_AF=0.3775;AFR_AF=0.4675;EUR_AF=0.2972;SAS_AF=0.364;AA=G|||;VT=SNP
11	134126612	rs473041	T	C	100	PASS	AC=1238;AF=0.247204;AN=5008;NS=2504;DP=17962;EAS_AF=0.2054;AMR_AF=0.3804;AFR_AF=0.0976;EUR_AF=0.341;SAS_AF=0.3016;AA=T|||;VT=SNP
11	134127782	rs10894789	T	C	100	PASS	AC=1934;AF=0.386182;AN=5008;NS=2504;DP=13043;EAS_AF=0.3899;AMR_AF=0.379;AFR_AF=0.469;EUR_AF=0.2972;SAS_AF=0.3671;AA=C|||;VT=SNP
11	134128313	rs11223738	G	T	100	PASS	AC=1684;AF=0.336262;AN=5008;NS=2504;DP=19092;EAS_AF=0.3889;AMR_AF=0.3559;AFR_AF=0.2935;EUR_AF=0.2972;SAS_AF=0.3661;AA=G|||;VT=SNP
11	134130174	rs498602	T	C	100	PASS	AC=4623;AF=0.923123;AN=5008;NS=2504;DP=20095;EAS_AF=0.8323;AMR_AF=0.9885;AFR_AF=0.9758;EUR_AF=0.9742;SAS_AF=0.8466;AA=C|||;VT=SNP
11	134130189	rs12226809	C	T	100	PASS	AC=1397;AF=0.278954;AN=5008;NS=2504;DP=20157;EAS_AF=0.3899;AMR_AF=0.3271;AFR_AF=0.1309;EUR_AF=0.2555;SAS_AF=0.3548;AA=C|||;VT=SNP
11	134132157	rs74339999	C	T	100	PASS	AC=225;AF=0.0449281;AN=5008;NS=2504;DP=18765;EAS_AF=0.0347;AMR_AF=0.036;AFR_AF=0.0461;EUR_AF=0.0825;SAS_AF=0.0215;AA=C|||;VT=SNP
11	134132334	rs73603086	G	C	100	PASS	AC=587;AF=0.117212;AN=5008;NS=2504;DP=14252;EAS_AF=0.0198;AMR_AF=0.0937;AFR_AF=0.2201;EUR_AF=0.1471;SAS_AF=0.0644;AA=G|||;VT=SNP
11	134132559	rs561945	G	A	100	PASS	AC=1230;AF=0.245607;AN=5008;NS=2504;DP=17761;EAS_AF=0.2054;AMR_AF=0.3761;AFR_AF=0.0953;EUR_AF=0.339;SAS_AF=0.3016;AA=G|||;VT=SNP
11	134136831	rs10791351	T	C	100	PASS	AC=1396;AF=0.278754;AN=5008;NS=2504;DP=21029;EAS_AF=0.3899;AMR_AF=0.3242;AFR_AF=0.1309;EUR_AF=0.2565;SAS_AF=0.3548;AA=T|||;VT=SNP
11	134136920	rs514417	G	A	100	PASS	AC=1233;AF=0.246206;AN=5008;NS=2504;DP=20543;EAS_AF=0.2054;AMR_AF=0.3804;AFR_AF=0.0953;EUR_AF=0.339;SAS_AF=0.3016;AA=G|||;VT=SNP
11	134137444	rs58897957	G	A	100	PASS	AC=1396;AF=0.278754;AN=5008;NS=2504;DP=20383;EAS_AF=0.3899;AMR_AF=0.3242;AFR_AF=0.1309;EUR_AF=0.2565;SAS_AF=0.3548;AA=G|||;VT=SNP
11	134137451	rs57534561	G	C	100	PASS	AC=1644;AF=0.328275;AN=5008;NS=2504;DP=19971;EAS_AF=0.3899;AMR_AF=0.3473;AFR_AF=0.3064;EUR_AF=0.2565;SAS_AF=0.3548;AA=G|||;VT=SNP
11	134138626	rs10894790	A	G	100	PASS	AC=1399;AF=0.279353;AN=5008;NS=2504;DP=19164;EAS_AF=0.3899;AMR_AF=0.3271;AFR_AF=0.1309;EUR_AF=0.2565;SAS_AF=0.3558;AA=A|||;VT=SNP
11	134139101	rs79204670	C	G	100	PASS	AC=240;AF=0.0479233;AN=5008;NS=2504;DP=14985;EAS_AF=0.0337;AMR_AF=0.0403;AFR_AF=0.0545;EUR_AF=0.0835;SAS_AF=0.0225;AA=C|||;VT=SNP
11	134139579	rs1839796	T	C	100	PASS	AC=1397;AF=0.278954;AN=5008;NS=2504;DP=16541;EAS_AF=0.3889;AMR_AF=0.3271;AFR_AF=0.1309;EUR_AF=0.2565;SAS_AF=0.3548;AA=T|||;VT=SNP
11	134139780	rs478881	A	G	100	PASS	AC=3582;AF=0.715256;AN=5008;NS=2504;DP=14063;EAS_AF=0.628;AMR_AF=0.8069;AFR_AF=0.7496;EUR_AF=0.7217;SAS_AF=0.6871;AA=a|||;VT=SNP
11	134139831	rs66594429	A	G	100	PASS	AC=1929;AF=0.385184;AN=5008;NS=2504;DP=15699;EAS_AF=0.3889;AMR_AF=0.3761;AFR_AF=0.469;EUR_AF=0.2982;SAS_AF=0.364;AA=G|||;VT=SNP
11	134140586	rs11223741	A	T	100	PASS	AC=1395;AF=0.278554;AN=5008;NS=2504;DP=18870;EAS_AF=0.3889;AMR_AF=0.3228;AFR_AF=0.1316;EUR_AF=0.2565;SAS_AF=0.3548;AA=A|||;VT=SNP
11	134142033	rs10894791	A	G	100	PASS	AC=1370;AF=0.273562;AN=5008;NS=2504;DP=16308;EAS_AF=0.3919;AMR_AF=0.3156;AFR_AF=0.1346;EUR_AF=0.2565;SAS_AF=0.3272;AA=A|||;VT=SNP
11	134142520	rs55823731	G	A	100	PASS	AC=1395;AF=0.278554;AN=5008;NS=2504;DP=18574;EAS_AF=0.3899;AMR_AF=0.3199;AFR_AF=0.1346;EUR_AF=0.2555;SAS_AF=0.3528;AA=G|||;VT=SNP
11	134142530	rs554874	G	A	100	PASS	AC=1241;AF=0.247804;AN=5008;NS=2504;DP=18959;EAS_AF=0.2063;AMR_AF=0.3905;AFR_AF=0.0938;EUR_AF=0.34;SAS_AF=0.3027;AA=G|||;VT=SNP
11	134142634	rs553991	C	T	100	PASS	AC=4536;AF=0.905751;AN=5008;NS=2504;DP=22549;EAS_AF=0.751;AMR_AF=0.9885;AFR_AF=0.9803;EUR_AF=0.9742;SAS_AF=0.8354;AA=T|||;VT=SNP
11	134142949	rs529419	G	A	100	PASS	AC=1243;AF=0.248203;AN=5008;NS=2504;DP=17429;EAS_AF=0.2073;AMR_AF=0.3905;AFR_AF=0.0946;EUR_AF=0.34;SAS_AF=0.3027;AA=G|||;VT=SNP
11	134143420	rs486119	A	G	100	PASS	AC=1243;AF=0.248203;AN=5008;NS=2504;DP=17360;EAS_AF=0.2063;AMR_AF=0.3905;AFR_AF=0.0946;EUR_AF=0.34;SAS_AF=0.3037;AA=A|||;VT=SNP
11	134146010	rs2443557	T	C	100	PASS	AC=831;AF=0.165935;AN=5008;NS=2504;DP=11417;EAS_AF=0.0288;AMR_AF=0.1527;AFR_AF=0.18;EUR_AF=0.2883;SAS_AF=0.1718;AA=T|||;VT=SNP
11	134146025	rs2443558	G	A	100	PASS	AC=2350;AF=0.469249;AN=5008;NS=2504;DP=10974;EAS_AF=0.4196;AMR_AF=0.4827;AFR_AF=0.4418;EUR_AF=0.5149;SAS_AF=0.501;AA=A|||;VT=SNP
11	134146233	rs11223742	G	A	100	PASS	AC=671;AF=0.133986;AN=5008;NS=2504;DP=12406;EAS_AF=0.1438;AMR_AF=0.2637;AFR_AF=0.053;EUR_AF=0.1252;SAS_AF=0.1503;AA=G|||;VT=SNP
11	134146406	rs3132809	G	C	100	PASS	AC=1811;AF=0.361621;AN=5008;NS=2504;DP=10649;EAS_AF=0.1944;AMR_AF=0.4769;AFR_AF=0.4281;EUR_AF=0.4125;SAS_AF=0.3098;AA=G|||;VT=SNP
11	134147371	rs67473835	G	A	100	PASS	AC=1294;AF=0.258387;AN=5008;NS=2504;DP=18690;EAS_AF=0.3919;AMR_AF=0.2695;AFR_AF=0.1346;EUR_AF=0.1899;SAS_AF=0.3507;AA=G|||;VT=SNP
11	134147600	rs76849136	T	C	100	PASS	AC=51;AF=0.0101837;AN=5008;NS=2504;DP=17048;EAS_AF=0.003;AMR_AF=0.0101;AFR_AF=0.0015;EUR_AF=0.0368;SAS_AF=0.002;AA=T|||;VT=SNP;EX_TARGET
11	134148862	rs1669258	G	T	100	PASS	AC=2147;AF=0.428714;AN=5008;NS=2504;DP=19452;EAS_AF=0.4216;AMR_AF=0.4438;AFR_AF=0.3306;EUR_AF=0.4791;SAS_AF=0.5061;AA=T|||;VT=SNP
11	134149074	rs3132810	A	G	100	PASS	AC=708;AF=0.141374;AN=5008;NS=2504;DP=15145;EAS_AF=0.0288;AMR_AF=0.1614;AFR_AF=0.0832;EUR_AF=0.2932;SAS_AF=0.1656;AA=A|||;VT=SNP
11	134149641	rs536449	G	A	100	PASS	AC=4573;AF=0.913139;AN=5008;NS=2504;DP=17582;EAS_AF=0.7679;AMR_AF=0.987;AFR_AF=0.9773;EUR_AF=0.9851;SAS_AF=0.8497;AA=A|||;VT=SNP
11	134150557	rs12805143	C	T	100	PASS	AC=133;AF=0.0265575;AN=5008;NS=2504;DP=19273;EAS_AF=0.002;AMR_AF=0.0591;AFR_AF=0.0015;EUR_AF=0.0666;SAS_AF=0.0215;AA=T|||;VT=SNP
11	134150896	rs503676	C	G	100	PASS	AC=760;AF=0.151757;AN=5008;NS=2504;DP=18516;EAS_AF=0.0288;AMR_AF=0.1628;AFR_AF=0.1233;EUR_AF=0.2932;SAS_AF=0.1636;AA=C|||;VT=SNP
11	134151039	rs11223743	A	G	100	PASS	AC=1389;AF=0.277356;AN=5008;NS=2504;DP=17572;EAS_AF=0.3938;AMR_AF=0.3055;AFR_AF=0.1407;EUR_AF=0.2336;SAS_AF=0.3671;AA=A|||;VT=SNP
11	134151975	rs472287	G	C	100	PASS	AC=4546;AF=0.907748;AN=5008;NS=2504;DP=14511;EAS_AF=0.8135;AMR_AF=0.8559;AFR_AF=0.9766;EUR_AF=0.9871;SAS_AF=0.8671;AA=C|||;VT=SNP;EX_TARGET
11	134152030	rs10791352	G	A	100	PASS	AC=3597;AF=0.718251;AN=5008;NS=2504;DP=19245;EAS_AF=0.7798;AMR_AF=0.7219;AFR_AF=0.6036;EUR_AF=0.8022;SAS_AF=0.7209;AA=A|||;VT=SNP
11	134152289	rs579856	G	A	100	PASS	AC=548;AF=0.109425;AN=5008;NS=2504;DP=15284;EAS_AF=0.0298;AMR_AF=0.1009;AFR_AF=0.0923;EUR_AF=0.1849;SAS_AF=0.1431;AA=G|||;VT=SNP
11	134152348	rs4936224	A	G	100	PASS	AC=661;AF=0.131989;AN=5008;NS=2504;DP=17493;EAS_AF=0.1657;AMR_AF=0.2709;AFR_AF=0.0106;EUR_AF=0.1262;SAS_AF=0.1687;AA=G|||;VT=SNP
11	134153418	rs10894792	G	T	100	PASS	AC=793;AF=0.158347;AN=5008;NS=2504;DP=15851;EAS_AF=0.1657;AMR_AF=0.2781;AFR_AF=0.1112;EUR_AF=0.1292;SAS_AF=0.1595;AA=G|||;VT=SNP
11	134153518	rs492383	G	A	100	PASS	AC=604;AF=0.120607;AN=5008;NS=2504;DP=14337;EAS_AF=0.0337;AMR_AF=0.1095;AFR_AF=0.1248;EUR_AF=0.1859;SAS_AF=0.1452;AA=A|||;VT=SNP
11	134154407	rs521637	A	G	100	PASS	AC=805;AF=0.160743;AN=5008;NS=2504;DP=18545;EAS_AF=0.0565;AMR_AF=0.2579;AFR_AF=0.1808;EUR_AF=0.1859;SAS_AF=0.1462;AA=A|||;VT=SNP
11	134154577	rs495732	C	G	100	PASS	AC=489;AF=0.0976438;AN=5008;NS=2504;DP=15420;EAS_AF=0.0288;AMR_AF=0.0994;AFR_AF=0.0499;EUR_AF=0.1839;SAS_AF=0.1431;AA=C|||;VT=SNP
11	134155202	rs78910050	A	G	100	PASS	AC=437;AF=0.0872604;AN=5008;NS=2504;DP=19523;EAS_AF=0.256;AMR_AF=0.0418;AFR_AF=0.0038;EUR_AF=0.0368;SAS_AF=0.1104;AA=A|||;VT=SNP
11	134155418	rs10894793	G	C	100	PASS	AC=1178;AF=0.235224;AN=5008;NS=2504;DP=16575;EAS_AF=0.3571;AMR_AF=0.1282;AFR_AF=0.1626;EUR_AF=0.1769;SAS_AF=0.3436;AA=G|||;VT=SNP
11	134155539	rs2850255	C	T	100	PASS	AC=623;AF=0.124401;AN=5008;NS=2504;DP=16983;EAS_AF=0.1379;AMR_AF=0.1441;AFR_AF=0.025;EUR_AF=0.2396;SAS_AF=0.1125;AA=C|||;VT=SNP
11	134155714	rs12278484	T	C	100	PASS	AC=1177;AF=0.235024;AN=5008;NS=2504;DP=21343;EAS_AF=0.3562;AMR_AF=0.1282;AFR_AF=0.1626;EUR_AF=0.1769;SAS_AF=0.3436;AA=T|||;VT=SNP
11	134155879	rs2581883	C	T	100	PASS	AC=1503;AF=0.30012;AN=5008;NS=2504;DP=14693;EAS_AF=0.1885;AMR_AF=0.3026;AFR_AF=0.3207;EUR_AF=0.4881;SAS_AF=0.1922;AA=c|||;VT=SNP
11	134156395	rs7123222	C	T	100	PASS	AC=1532;AF=0.305911;AN=5008;NS=2504;DP=11766;EAS_AF=0.1885;AMR_AF=0.3069;AFR_AF=0.3238;EUR_AF=0.501;SAS_AF=0.2014;AA=C|||;VT=SNP
11	134156658	rs58159886	G	A	100	PASS	AC=1183;AF=0.236222;AN=5008;NS=2504;DP=14183;EAS_AF=0.3591;AMR_AF=0.1282;AFR_AF=0.1626;EUR_AF=0.1769;SAS_AF=0.3466;AA=-|||;VT=SNP
11	134157035	rs4936225	C	A	100	PASS	AC=1202;AF=0.240016;AN=5008;NS=2504;DP=13868;EAS_AF=0.3571;AMR_AF=0.1297;AFR_AF=0.1785;EUR_AF=0.1759;SAS_AF=0.3466;AA=A|||;VT=SNP
11	134157073	rs4936226	A	G	100	PASS	AC=1245;AF=0.248602;AN=5008;NS=2504;DP=16148;EAS_AF=0.3571;AMR_AF=0.1369;AFR_AF=0.2088;EUR_AF=0.175;SAS_AF=0.3456;AA=G|||;VT=SNP
11	134157749	rs1144230	C	T	100	PASS	AC=1791;AF=0.357628;AN=5008;NS=2504;DP=18295;EAS_AF=0.2173;AMR_AF=0.4669;AFR_AF=0.4077;EUR_AF=0.504;SAS_AF=0.2065;AA=C|||;VT=SNP
11	134158458	rs959046	C	G	100	PASS	AC=2689;AF=0.536941;AN=5008;NS=2504;DP=21106;EAS_AF=0.4613;AMR_AF=0.7392;AFR_AF=0.5371;EUR_AF=0.6302;SAS_AF=0.3753;AA=G|||;VT=SNP
11	134158745	rs3824995	A	G	100	PASS	AC=1170;AF=0.233626;AN=5008;NS=2504;DP=20634;EAS_AF=0.3502;AMR_AF=0.1311;AFR_AF=0.1589;EUR_AF=0.1759;SAS_AF=0.3466;AA=A|||;VT=SNP;EX_TARGET
11	134158817	rs10894794	A	C	100	PASS	AC=1170;AF=0.233626;AN=5008;NS=2504;DP=19445;EAS_AF=0.3502;AMR_AF=0.1311;AFR_AF=0.1589;EUR_AF=0.1759;SAS_AF=0.3466;AA=A|||;VT=SNP
11	134159051	rs1146196	A	G	100	PASS	AC=1888;AF=0.376997;AN=5008;NS=2504;DP=20698;EAS_AF=0.2907;AMR_AF=0.4654;AFR_AF=0.4107;EUR_AF=0.5129;SAS_AF=0.2178;AA=A|||;VT=SNP
11	134159213	rs485752	G	A	100	PASS	AC=1671;AF=0.333666;AN=5008;NS=2504;DP=19173;EAS_AF=0.379;AMR_AF=0.2334;AFR_AF=0.2163;EUR_AF=0.3579;SAS_AF=0.4918;AA=G|||;VT=SNP
11	134159345	rs59246351	G	A	100	PASS	AC=261;AF=0.0521166;AN=5008;NS=2504;DP=18746;EAS_AF=0.0308;AMR_AF=0.0749;AFR_AF=0.0136;EUR_AF=0.1163;SAS_AF=0.044;AA=G|||;VT=SNP
11	134159467	rs1146195	A	G	100	PASS	AC=1883;AF=0.375998;AN=5008;NS=2504;DP=21071;EAS_AF=0.2897;AMR_AF=0.4654;AFR_AF=0.4092;EUR_AF=0.5119;SAS_AF=0.2168;AA=G|||;VT=SNP
11	134159501	rs1272233	A	G	100	PASS	AC=1881;AF=0.375599;AN=5008;NS=2504;DP=20842;EAS_AF=0.2887;AMR_AF=0.4654;AFR_AF=0.4085;EUR_AF=0.5119;SAS_AF=0.2168;AA=G|||;VT=SNP
11	134159539	rs2846390	C	A	100	PASS	AC=1881;AF=0.375599;AN=5008;NS=2504;DP=20538;EAS_AF=0.2887;AMR_AF=0.4654;AFR_AF=0.4085;EUR_AF=0.5119;SAS_AF=0.2168;AA=C|||;VT=SNP
11	134160054	rs521321	C	T	100	PASS	AC=1664;AF=0.332268;AN=5008;NS=2504;DP=17123;EAS_AF=0.372;AMR_AF=0.2334;AFR_AF=0.2156;EUR_AF=0.3569;SAS_AF=0.4939;AA=C|||;VT=SNP
11	134160332	rs1144229	T	C	100	PASS	AC=1796;AF=0.358626;AN=5008;NS=2504;DP=13290;EAS_AF=0.2173;AMR_AF=0.4654;AFR_AF=0.4107;EUR_AF=0.5099;SAS_AF=0.2025;AA=T|||;VT=SNP
11	134160433	rs1144228	C	T	100	PASS	AC=1463;AF=0.292133;AN=5008;NS=2504;DP=11676;EAS_AF=0.1885;AMR_AF=0.3112;AFR_AF=0.2648;EUR_AF=0.5089;SAS_AF=0.1994;AA=C|||;VT=SNP
11	134160839	rs542707	A	G	100	PASS	AC=3522;AF=0.703275;AN=5008;NS=2504;DP=19221;EAS_AF=0.5982;AMR_AF=0.7003;AFR_AF=0.6649;EUR_AF=0.8678;SAS_AF=0.6963;AA=G|||;VT=SNP
11	134161100	rs1144227	G	A	100	PASS	AC=1792;AF=0.357827;AN=5008;NS=2504;DP=19306;EAS_AF=0.2153;AMR_AF=0.4654;AFR_AF=0.4092;EUR_AF=0.5099;SAS_AF=0.2025;AA=G|||;VT=SNP
11	134161381	rs576900	C	G	100	PASS	AC=1611;AF=0.321685;AN=5008;NS=2504;DP=17538;EAS_AF=0.38;AMR_AF=0.2161;AFR_AF=0.2133;EUR_AF=0.3181;SAS_AF=0.4867;AA=C|||;VT=SNP
11	134161452	rs570020	C	T	100	PASS	AC=3470;AF=0.692891;AN=5008;NS=2504;DP=19849;EAS_AF=0.5982;AMR_AF=0.6988;AFR_AF=0.6271;EUR_AF=0.8668;SAS_AF=0.6963;AA=T|||;VT=SNP
11	134161479	rs570106	T	C	100	PASS	AC=4386;AF=0.875799;AN=5008;NS=2504;DP=21705;EAS_AF=0.7649;AMR_AF=0.9784;AFR_AF=0.8389;EUR_AF=0.9861;SAS_AF=0.8538;AA=C|||;VT=SNP
11	134161652	rs1258844	T	G	100	PASS	AC=1855;AF=0.370407;AN=5008;NS=2504;DP=15000;EAS_AF=0.2153;AMR_AF=0.4827;AFR_AF=0.413;EUR_AF=0.5487;SAS_AF=0.2096;AA=T|||;VT=SNP
11	134162412	rs1144225	C	T	100	PASS	AC=1787;AF=0.356829;AN=5008;NS=2504;DP=18435;EAS_AF=0.2153;AMR_AF=0.464;AFR_AF=0.407;EUR_AF=0.5089;SAS_AF=0.2025;AA=C|||;VT=SNP
11	134162437	rs546420	A	G	100	PASS	AC=3517;AF=0.702276;AN=5008;NS=2504;DP=17701;EAS_AF=0.5972;AMR_AF=0.6988;AFR_AF=0.6626;EUR_AF=0.8668;SAS_AF=0.6973;AA=a|||;VT=SNP
11	134162625	rs544629	A	G	100	PASS	AC=4616;AF=0.921725;AN=5008;NS=2504;DP=15347;EAS_AF=0.7649;AMR_AF=0.9914;AFR_AF=0.9985;EUR_AF=0.9861;SAS_AF=0.864;AA=G|||;VT=SNP
11	134162630	rs1146194	C	T	100	PASS	AC=1788;AF=0.357029;AN=5008;NS=2504;DP=15755;EAS_AF=0.2153;AMR_AF=0.464;AFR_AF=0.4077;EUR_AF=0.5089;SAS_AF=0.2025;AA=C|||;VT=SNP
11	134162644	rs1144224	G	C	100	PASS	AC=1786;AF=0.356629;AN=5008;NS=2504;DP=15013;EAS_AF=0.2143;AMR_AF=0.464;AFR_AF=0.4077;EUR_AF=0.5089;SAS_AF=0.2014;AA=C|||;VT=SNP
11	134162759	rs1146193	C	G	100	PASS	AC=1788;AF=0.357029;AN=5008;NS=2504;DP=18246;EAS_AF=0.2153;AMR_AF=0.464;AFR_AF=0.4077;EUR_AF=0.5089;SAS_AF=0.2025;AA=C|||;VT=SNP
11	134162866	rs1144223	G	A	100	PASS	AC=1785;AF=0.35643;AN=5008;NS=2504;DP=17856;EAS_AF=0.2153;AMR_AF=0.4625;AFR_AF=0.4062;EUR_AF=0.5089;SAS_AF=0.2025;AA=G|||;VT=SNP
11	134163401	rs1144222	C	T	100	PASS	AC=1786;AF=0.356629;AN=5008;NS=2504;DP=16250;EAS_AF=0.2153;AMR_AF=0.464;AFR_AF=0.4062;EUR_AF=0.5089;SAS_AF=0.2025;AA=C|||;VT=SNP
11	134163777	rs512731	A	G	100	PASS	AC=4091;AF=0.816893;AN=5008;NS=2504;DP=15171;EAS_AF=0.7361;AMR_AF=0.817;AFR_AF=0.7579;EUR_AF=0.9463;SAS_AF=0.8466;AA=G|||;VT=SNP
11	134164552	rs473798	C	T	100	PASS	AC=521;AF=0.104034;AN=5008;NS=2504;DP=19112;EAS_AF=0.0288;AMR_AF=0.1081;AFR_AF=0.0703;EUR_AF=0.1809;SAS_AF=0.1452;AA=C|||;VT=SNP
11	134164553	rs1899113	T	C	100	PASS	AC=437;AF=0.0872604;AN=5008;NS=2504;DP=19116;EAS_AF=0.1429;AMR_AF=0.2046;AFR_AF=0.0076;EUR_AF=0.0746;SAS_AF=0.0675;AA=T|||;VT=SNP
11	134164618	rs1144221	C	A	100	PASS	AC=1204;AF=0.240415;AN=5008;NS=2504;DP=20190;EAS_AF=0.1577;AMR_AF=0.2392;AFR_AF=0.2458;EUR_AF=0.3976;SAS_AF=0.1575;AA=c|||;VT=SNP
11	134164712	rs483244	C	T	100	PASS	AC=2360;AF=0.471246;AN=5008;NS=2504;DP=20161;EAS_AF=0.244;AMR_AF=0.572;AFR_AF=0.5159;EUR_AF=0.6909;SAS_AF=0.3476;AA=T|||;VT=SNP
11	134167225	rs1258842	A	T	100	PASS	AC=1041;AF=0.207867;AN=5008;NS=2504;DP=15024;EAS_AF=0.1657;AMR_AF=0.2277;AFR_AF=0.1581;EUR_AF=0.3529;SAS_AF=0.1554;AA=A|||;VT=SNP
11	134168519	rs1837566	C	A	100	PASS	AC=798;AF=0.159345;AN=5008;NS=2504;DP=19406;EAS_AF=0.1746;AMR_AF=0.2738;AFR_AF=0.1195;EUR_AF=0.1193;SAS_AF=0.1575;AA=C|||;VT=SNP
11	134168806	rs1595895	T	C	100	PASS	AC=795;AF=0.158746;AN=5008;NS=2504;DP=19595;EAS_AF=0.1706;AMR_AF=0.2738;AFR_AF=0.1203;EUR_AF=0.1193;SAS_AF=0.1575;AA=T|||;VT=SNP
11	134169194	rs1146192	T	C	100	PASS	AC=622;AF=0.124201;AN=5008;NS=2504;DP=21458;EAS_AF=0.1359;AMR_AF=0.1484;AFR_AF=0.025;EUR_AF=0.2435;SAS_AF=0.1063;AA=T|||;VT=SNP
11	134172031	rs1144219	G	T	100	PASS	AC=999;AF=0.199481;AN=5008;NS=2504;DP=14644;EAS_AF=0.253;AMR_AF=0.2363;AFR_AF=0.0416;EUR_AF=0.3598;SAS_AF=0.1667;AA=G|||;VT=SNP
11	134172319	rs493499	A	G	100	PASS	AC=646;AF=0.128994;AN=5008;NS=2504;DP=15589;EAS_AF=0.0327;AMR_AF=0.1095;AFR_AF=0.1543;EUR_AF=0.1759;SAS_AF=0.1595;AA=a|||;VT=SNP
11	134172670	rs495623	G	A	100	PASS	AC=624;AF=0.124601;AN=5008;NS=2504;DP=18642;EAS_AF=0.0288;AMR_AF=0.1066;AFR_AF=0.1445;EUR_AF=0.1759;SAS_AF=0.1564;AA=A|||;VT=SNP
11	134173746	rs1893054	T	C	100	PASS	AC=1783;AF=0.35603;AN=5008;NS=2504;DP=15831;EAS_AF=0.3601;AMR_AF=0.3098;AFR_AF=0.4932;EUR_AF=0.2008;SAS_AF=0.3589;AA=T|||;VT=SNP
11	134174232	rs565713	T	A	100	PASS	AC=3847;AF=0.768171;AN=5008;NS=2504;DP=17755;EAS_AF=0.6538;AMR_AF=0.7248;AFR_AF=0.8502;EUR_AF=0.8678;SAS_AF=0.7035;AA=A|||;VT=SNP
11	134174334	rs10750558	T	G	100	PASS	AC=1613;AF=0.322085;AN=5008;NS=2504;DP=16575;EAS_AF=0.3611;AMR_AF=0.2997;AFR_AF=0.3699;EUR_AF=0.1998;SAS_AF=0.3589;AA=T|||;VT=SNP
11	134175486	rs10894796	C	G	100	PASS	AC=1805;AF=0.360423;AN=5008;NS=2504;DP=15510;EAS_AF=0.3601;AMR_AF=0.3141;AFR_AF=0.4939;EUR_AF=0.2117;SAS_AF=0.3661;AA=C|||;VT=SNP
11	134177205	rs12272129	G	T	100	PASS	AC=979;AF=0.195487;AN=5008;NS=2504;DP=18767;EAS_AF=0.3313;AMR_AF=0.1124;AFR_AF=0.0174;EUR_AF=0.1958;SAS_AF=0.3548;AA=G|||;VT=SNP
11	134177275	rs2510356	C	T	100	PASS	AC=3407;AF=0.680312;AN=5008;NS=2504;DP=20205;EAS_AF=0.6409;AMR_AF=0.6455;AFR_AF=0.677;EUR_AF=0.7435;SAS_AF=0.6851;AA=C|||;VT=SNP
11	134178959	rs489131	C	T	100	PASS	AC=4497;AF=0.897963;AN=5008;NS=2504;DP=18100;EAS_AF=0.7758;AMR_AF=0.9769;AFR_AF=0.9395;EUR_AF=0.9722;SAS_AF=0.8354;AA=T|||;VT=SNP
11	134178997	rs569316	A	G	100	PASS	AC=669;AF=0.133586;AN=5008;NS=2504;DP=18151;EAS_AF=0.0288;AMR_AF=0.1124;AFR_AF=0.1747;EUR_AF=0.1759;SAS_AF=0.1575;AA=A|||;VT=SNP
11	134179321	rs7924934	A	G	100	PASS	AC=541;AF=0.108027;AN=5008;NS=2504;DP=17016;EAS_AF=0.0417;AMR_AF=0.2075;AFR_AF=0.1543;EUR_AF=0.1262;SAS_AF=0.0245;AA=A|||;VT=SNP
11	134179387	rs493501	T	C	100	PASS	AC=633;AF=0.126398;AN=5008;NS=2504;DP=17308;EAS_AF=0.0278;AMR_AF=0.1066;AFR_AF=0.1498;EUR_AF=0.1759;SAS_AF=0.1595;AA=T|||;VT=SNP
11	134179397	rs573028	C	T	100	PASS	AC=3701;AF=0.739018;AN=5008;NS=2504;DP=17340;EAS_AF=0.6429;AMR_AF=0.7104;AFR_AF=0.7542;EUR_AF=0.8648;SAS_AF=0.7086;AA=T|||;VT=SNP
11	134180695	rs526507	G	C	100	PASS	AC=4379;AF=0.874401;AN=5008;NS=2504;DP=17545;EAS_AF=0.7758;AMR_AF=0.9741;AFR_AF=0.8593;EUR_AF=0.9702;SAS_AF=0.8272;AA=C|||;VT=SNP
11	134180773	rs548378	A	G	100	PASS	AC=652;AF=0.130192;AN=5008;NS=2504;DP=19943;EAS_AF=0.0288;AMR_AF=0.1081;AFR_AF=0.1505;EUR_AF=0.1918;SAS_AF=0.1595;AA=G|||;VT=SNP
11	134180874	rs11223753	G	A	100	PASS	AC=569;AF=0.113618;AN=5008;NS=2504;DP=17938;EAS_AF=0.0417;AMR_AF=0.2104;AFR_AF=0.1755;EUR_AF=0.1243;SAS_AF=0.0245;AA=G|||;VT=SNP
11	134181101	rs1144218	T	C	100	PASS	AC=1527;AF=0.304912;AN=5008;NS=2504;DP=18483;EAS_AF=0.376;AMR_AF=0.4827;AFR_AF=0.0461;EUR_AF=0.4722;SAS_AF=0.2832;AA=T|||;VT=SNP
11	134181337	rs553231	T	C	100	PASS	AC=4381;AF=0.8748;AN=5008;NS=2504;DP=15847;EAS_AF=0.7758;AMR_AF=0.9741;AFR_AF=0.8608;EUR_AF=0.9702;SAS_AF=0.8272;AA=C|||;VT=SNP
11	134182135	rs751719	T	C	100	PASS	AC=4427;AF=0.883986;AN=5008;NS=2504;DP=21367;EAS_AF=0.7778;AMR_AF=0.9755;AFR_AF=0.8918;EUR_AF=0.9702;SAS_AF=0.8292;AA=C|||;VT=SNP
11	134182856	rs1144216	A	G	100	PASS	AC=3630;AF=0.72484;AN=5008;NS=2504;DP=16581;EAS_AF=0.7609;AMR_AF=0.8602;AFR_AF=0.5847;EUR_AF=0.7893;SAS_AF=0.7147;AA=A|||;VT=SNP
11	134182970	rs73604928	C	T	100	PASS	AC=449;AF=0.0896565;AN=5008;NS=2504;DP=17490;EAS_AF=0.0407;AMR_AF=0.196;AFR_AF=0.0998;EUR_AF=0.1173;SAS_AF=0.0225;AA=C|||;VT=SNP
11	134183450	rs1144215	T	C	100	PASS	AC=1975;AF=0.394369;AN=5008;NS=2504;DP=14437;EAS_AF=0.3919;AMR_AF=0.5231;AFR_AF=0.3661;EUR_AF=0.4314;SAS_AF=0.3057;AA=T|||;VT=SNP
11	134184141	rs1144214	C	T	100	PASS	AC=990;AF=0.197684;AN=5008;NS=2504;DP=19039;EAS_AF=0.2579;AMR_AF=0.2233;AFR_AF=0.034;EUR_AF=0.3608;SAS_AF=0.1708;AA=C|||;VT=SNP
11	134184715	rs579409	T	C	100	PASS	AC=2740;AF=0.547125;AN=5008;NS=2504;DP=18273;EAS_AF=0.3304;AMR_AF=0.6066;AFR_AF=0.7398;EUR_AF=0.669;SAS_AF=0.3425;AA=C|||;VT=SNP
11	134185247	rs486360	A	C	100	PASS	AC=3892;AF=0.777157;AN=5008;NS=2504;DP=15445;EAS_AF=0.6498;AMR_AF=0.7147;AFR_AF=0.8782;EUR_AF=0.9056;SAS_AF=0.684;AA=C|||;VT=SNP
11	134185832	rs512958	G	A	100	PASS	AC=2541;AF=0.507388;AN=5008;NS=2504;DP=16904;EAS_AF=0.3304;AMR_AF=0.5879;AFR_AF=0.5998;EUR_AF=0.669;SAS_AF=0.3415;AA=A|||;VT=SNP
11	134186137	rs515699	T	A	100	PASS	AC=4527;AF=0.903954;AN=5008;NS=2504;DP=14496;EAS_AF=0.7768;AMR_AF=0.987;AFR_AF=0.9584;EUR_AF=0.9781;SAS_AF=0.8262;AA=A|||;VT=SNP
11	134187896	rs574328	A	G	100	PASS	AC=2962;AF=0.591454;AN=5008;NS=2504;DP=17826;EAS_AF=0.4593;AMR_AF=0.8401;AFR_AF=0.534;EUR_AF=0.7396;SAS_AF=0.4765;AA=G|||;VT=SNP
11	134188408	rs1144213	T	C	100	PASS	AC=1041;AF=0.207867;AN=5008;NS=2504;DP=19788;EAS_AF=0.2579;AMR_AF=0.2305;AFR_AF=0.0764;EUR_AF=0.3519;SAS_AF=0.1697;AA=T|||;VT=SNP
11	134188414	rs578825	T	C	100	PASS	AC=2727;AF=0.544529;AN=5008;NS=2504;DP=19947;EAS_AF=0.3313;AMR_AF=0.598;AFR_AF=0.7337;EUR_AF=0.669;SAS_AF=0.3425;AA=C|||;VT=SNP
11	134188542	rs481252	T	C	100	PASS	AC=1967;AF=0.392772;AN=5008;NS=2504;DP=19996;EAS_AF=0.2877;AMR_AF=0.3718;AFR_AF=0.4327;EUR_AF=0.5328;SAS_AF=0.318;AA=C|||;VT=SNP;EX_TARGET
11	134191585	rs1146191	T	C	100	PASS	AC=1484;AF=0.296326;AN=5008;NS=2504;DP=18299;EAS_AF=0.372;AMR_AF=0.4827;AFR_AF=0.0393;EUR_AF=0.4225;SAS_AF=0.3037;AA=T|||;VT=SNP
11	134192256	rs1146190	T	A	100	PASS	AC=1485;AF=0.296526;AN=5008;NS=2504;DP=18914;EAS_AF=0.372;AMR_AF=0.4841;AFR_AF=0.0393;EUR_AF=0.4225;SAS_AF=0.3037;AA=T|||;VT=SNP
11	134193742	rs512359	T	C	100	PASS	AC=1336;AF=0.266773;AN=5008;NS=2504;DP=18228;EAS_AF=0.0883;AMR_AF=0.3415;AFR_AF=0.3956;EUR_AF=0.3161;SAS_AF=0.1728;AA=T|||;VT=SNP
11	134193829	rs568044	A	G	100	PASS	AC=1328;AF=0.265176;AN=5008;NS=2504;DP=17379;EAS_AF=0.0883;AMR_AF=0.3401;AFR_AF=0.3896;EUR_AF=0.3171;SAS_AF=0.1728;AA=A|||;VT=SNP
11	134194345	rs68192549	G	A	100	PASS	AC=516;AF=0.103035;AN=5008;NS=2504;DP=15971;EAS_AF=0.0437;AMR_AF=0.2089;AFR_AF=0.1256;EUR_AF=0.1362;SAS_AF=0.0245;AA=G|||;VT=SNP
11	134194750	rs576408	A	C	100	PASS	AC=1353;AF=0.270168;AN=5008;NS=2504;DP=12126;EAS_AF=0.0893;AMR_AF=0.3458;AFR_AF=0.4054;EUR_AF=0.3161;SAS_AF=0.1728;AA=A|||;VT=SNP
11	134194937	rs513412	G	A	100	PASS	AC=2383;AF=0.475839;AN=5008;NS=2504;DP=15247;EAS_AF=0.3452;AMR_AF=0.5692;AFR_AF=0.4758;EUR_AF=0.67;SAS_AF=0.3446;AA=g|||;VT=SNP
11	134196132	rs11600362	C	T	100	PASS	AC=550;AF=0.109824;AN=5008;NS=2504;DP=17033;EAS_AF=0.0437;AMR_AF=0.2176;AFR_AF=0.1513;EUR_AF=0.1302;SAS_AF=0.0245;AA=T|||;VT=SNP
11	134196311	rs11606054	C	T	100	PASS	AC=560;AF=0.111821;AN=5008;NS=2504;DP=18053;EAS_AF=0.0437;AMR_AF=0.2176;AFR_AF=0.1513;EUR_AF=0.1402;SAS_AF=0.0245;AA=C|||;VT=SNP
11	134196321	rs11606067	C	T	100	PASS	AC=482;AF=0.096246;AN=5008;NS=2504;DP=18382;EAS_AF=0.0437;AMR_AF=0.2104;AFR_AF=0.0961;EUR_AF=0.1402;SAS_AF=0.0245;AA=C|||;VT=SNP
11	134196442	rs1146189	G	A	100	PASS	AC=1434;AF=0.286342;AN=5008;NS=2504;DP=21123;EAS_AF=0.37;AMR_AF=0.4769;AFR_AF=0.0386;EUR_AF=0.4195;SAS_AF=0.2628;AA=G|||;VT=SNP
11	134196629	rs3133072	T	C	100	PASS	AC=2527;AF=0.504593;AN=5008;NS=2504;DP=17075;EAS_AF=0.4177;AMR_AF=0.634;AFR_AF=0.4917;EUR_AF=0.6103;SAS_AF=0.411;AA=C|||;VT=SNP
11	134196784	rs11223756	C	T	100	PASS	AC=483;AF=0.0964457;AN=5008;NS=2504;DP=18201;EAS_AF=0.0446;AMR_AF=0.2104;AFR_AF=0.0961;EUR_AF=0.1402;SAS_AF=0.0245;AA=C|||;VT=SNP
11	134196849	rs548465	A	G	100	PASS	AC=2990;AF=0.597045;AN=5008;NS=2504;DP=19829;EAS_AF=0.4613;AMR_AF=0.8329;AFR_AF=0.5877;EUR_AF=0.7396;SAS_AF=0.4356;AA=A|||;VT=SNP
11	134197635	rs1146188	T	C	100	PASS	AC=1478;AF=0.295128;AN=5008;NS=2504;DP=18180;EAS_AF=0.4028;AMR_AF=0.4769;AFR_AF=0.0386;EUR_AF=0.4304;SAS_AF=0.2628;AA=T|||;VT=SNP
11	134198172	rs530357	C	T	100	PASS	AC=4604;AF=0.919329;AN=5008;NS=2504;DP=16251;EAS_AF=0.7966;AMR_AF=0.9899;AFR_AF=0.9939;EUR_AF=0.9781;SAS_AF=0.8344;AA=T|||;VT=SNP
11	134198486	rs11223757	A	T	100	PASS	AC=277;AF=0.0553115;AN=5008;NS=2504;DP=16543;EAS_AF=0.002;AMR_AF=0.0648;AFR_AF=0.0681;EUR_AF=0.1272;SAS_AF=0.0123;AA=A|||;VT=SNP
11	134199915	rs3133073	T	A	100	PASS	AC=3224;AF=0.64377;AN=5008;NS=2504;DP=11830;EAS_AF=0.4772;AMR_AF=0.8458;AFR_AF=0.7436;EUR_AF=0.7406;SAS_AF=0.4376;AA=a|||;VT=SNP
11	134200295	rs10894797	T	C	100	PASS	AC=513;AF=0.102436;AN=5008;NS=2504;DP=18692;EAS_AF=0.0437;AMR_AF=0.2133;AFR_AF=0.1248;EUR_AF=0.1312;SAS_AF=0.0245;AA=T|||;VT=SNP
11	134201864	rs3098651	T	C	100	PASS	AC=3296;AF=0.658147;AN=5008;NS=2504;DP=4701;EAS_AF=0.4762;AMR_AF=0.853;AFR_AF=0.7723;EUR_AF=0.7475;SAS_AF=0.4611;AA=C|||;VT=SNP
11	134202036	rs7124693	C	T	100	PASS	AC=958;AF=0.191294;AN=5008;NS=2504;DP=7324;EAS_AF=0.0317;AMR_AF=0.1484;AFR_AF=0.3245;EUR_AF=0.2445;SAS_AF=0.1513;AA=C|||;VT=SNP;EX_TARGET
11	134203357	rs7950541	C	T	100	PASS	AC=918;AF=0.183307;AN=5008;NS=2504;DP=18834;EAS_AF=0.0298;AMR_AF=0.1369;AFR_AF=0.3245;EUR_AF=0.2137;SAS_AF=0.1524;AA=C|||;VT=SNP
11	134203404	rs7950754	G	A	100	PASS	AC=3080;AF=0.615016;AN=5008;NS=2504;DP=17805;EAS_AF=0.4742;AMR_AF=0.7622;AFR_AF=0.8268;EUR_AF=0.6262;SAS_AF=0.3579;AA=A|||;VT=SNP
11	134203538	rs1258854	T	C	100	PASS	AC=2571;AF=0.513379;AN=5008;NS=2504;DP=19724;EAS_AF=0.4514;AMR_AF=0.6239;AFR_AF=0.5212;EUR_AF=0.5974;SAS_AF=0.4018;AA=C|||;VT=SNP
11	134203737	rs1258853	C	A	100	PASS	AC=3203;AF=0.639577;AN=5008;NS=2504;DP=19912;EAS_AF=0.4712;AMR_AF=0.8314;AFR_AF=0.7481;EUR_AF=0.7346;SAS_AF=0.4325;AA=A|||;VT=SNP
11	134204105	rs10894798	G	C	100	PASS	AC=1554;AF=0.310304;AN=5008;NS=2504;DP=15725;EAS_AF=0.3056;AMR_AF=0.3473;AFR_AF=0.2723;EUR_AF=0.2883;SAS_AF=0.363;AA=G|||;VT=SNP
11	134205993	rs11223758	C	T	100	PASS	AC=1398;AF=0.279153;AN=5008;NS=2504;DP=18507;EAS_AF=0.2748;AMR_AF=0.2882;AFR_AF=0.1967;EUR_AF=0.4115;SAS_AF=0.2526;AA=c|||;VT=SNP
11	134206797	rs11223759	T	C	100	PASS	AC=1466;AF=0.292732;AN=5008;NS=2504;DP=19197;EAS_AF=0.2788;AMR_AF=0.2968;AFR_AF=0.2269;EUR_AF=0.4165;SAS_AF=0.2658;AA=T|||;VT=SNP
11	134207089	rs7123380	A	G	100	PASS	AC=1562;AF=0.311901;AN=5008;NS=2504;DP=19440;EAS_AF=0.2798;AMR_AF=0.3069;AFR_AF=0.2844;EUR_AF=0.4165;SAS_AF=0.2781;AA=G|||;VT=SNP
11	134208139	rs7949029	C	T	100	PASS	AC=1561;AF=0.311701;AN=5008;NS=2504;DP=20038;EAS_AF=0.2778;AMR_AF=0.3084;AFR_AF=0.2912;EUR_AF=0.4135;SAS_AF=0.272;AA=C|||;VT=SNP
11	134208765	rs11223760	T	C	100	PASS	AC=1519;AF=0.303315;AN=5008;NS=2504;DP=17703;EAS_AF=0.2837;AMR_AF=0.3055;AFR_AF=0.2526;EUR_AF=0.4155;SAS_AF=0.2751;AA=C|||;VT=SNP
11	134208908	rs10894799	T	C	100	PASS	AC=1571;AF=0.313698;AN=5008;NS=2504;DP=20555;EAS_AF=0.2837;AMR_AF=0.3084;AFR_AF=0.2905;EUR_AF=0.4155;SAS_AF=0.2751;AA=C|||;VT=SNP
11	134209347	rs10791354	T	G	100	PASS	AC=1444;AF=0.288339;AN=5008;NS=2504;DP=18962;EAS_AF=0.2837;AMR_AF=0.2954;AFR_AF=0.1982;EUR_AF=0.4155;SAS_AF=0.2791;AA=T|||;VT=SNP
11	134209957	rs71487002	G	A	100	PASS	AC=162;AF=0.0323482;AN=5008;NS=2504;DP=19831;EAS_AF=0.0516;AMR_AF=0.0216;AFR_AF=0.0151;EUR_AF=0.0656;SAS_AF=0.0092;AA=G|||;VT=SNP
11	134210483	rs9888274	A	G	100	PASS	AC=1538;AF=0.307109;AN=5008;NS=2504;DP=16627;EAS_AF=0.2808;AMR_AF=0.3069;AFR_AF=0.2648;EUR_AF=0.4155;SAS_AF=0.2802;AA=G|||;VT=SNP
11	134210529	rs1258852	A	G	100	PASS	AC=537;AF=0.107228;AN=5008;NS=2504;DP=17624;EAS_AF=0.0149;AMR_AF=0.0865;AFR_AF=0.1377;EUR_AF=0.1352;SAS_AF=0.1472;AA=A|||;VT=SNP
11	134210544	rs11223761	C	T	100	PASS	AC=1433;AF=0.286142;AN=5008;NS=2504;DP=17808;EAS_AF=0.2768;AMR_AF=0.2939;AFR_AF=0.1982;EUR_AF=0.4155;SAS_AF=0.2761;AA=C|||;VT=SNP
11	134210661	rs11223762	T	C	100	PASS	AC=1571;AF=0.313698;AN=5008;NS=2504;DP=20745;EAS_AF=0.2817;AMR_AF=0.3084;AFR_AF=0.2905;EUR_AF=0.4155;SAS_AF=0.2771;AA=C|||;VT=SNP
11	134211300	rs1258851	C	T	100	PASS	AC=1484;AF=0.296326;AN=5008;NS=2504;DP=16979;EAS_AF=0.6379;AMR_AF=0.3689;AFR_AF=0.025;EUR_AF=0.164;SAS_AF=0.3957;AA=C|||;VT=SNP
11	134212084	rs71489003	T	C	100	PASS	AC=165;AF=0.0329473;AN=5008;NS=2504;DP=10727;EAS_AF=0.0476;AMR_AF=0.0216;AFR_AF=0.0151;EUR_AF=0.0706;SAS_AF=0.0112;AA=T|||;VT=SNP
11	134213543	rs71489004	A	G	100	PASS	AC=129;AF=0.0257588;AN=5008;NS=2504;DP=16831;EAS_AF=0.0565;AMR_AF=0.0072;AFR_AF=0.0136;EUR_AF=0.0427;SAS_AF=0.0061;AA=A|||;VT=SNP
11	134213630	rs733091	T	C	100	PASS	AC=1603;AF=0.320088;AN=5008;NS=2504;DP=17473;EAS_AF=0.2331;AMR_AF=0.3026;AFR_AF=0.3419;EUR_AF=0.4026;SAS_AF=0.3078;AA=C|||;VT=SNP
11	134214375	rs370186550	A	C	100	PASS	AC=194;AF=0.038738;AN=5008;NS=2504;DP=19462;EAS_AF=0.0357;AMR_AF=0.0245;AFR_AF=0.059;EUR_AF=0.0338;SAS_AF=0.0297;AA=A|||;VT=SNP
11	134214380	rs111433290	C	T	100	PASS	AC=1043;AF=0.208267;AN=5008;NS=2504;DP=19435;EAS_AF=0.0813;AMR_AF=0.1542;AFR_AF=0.3699;EUR_AF=0.1521;SAS_AF=0.2168;AA=C|||;VT=SNP
11	134216182	rs72653410	C	A	100	PASS	AC=654;AF=0.130591;AN=5008;NS=2504;DP=19960;EAS_AF=0.2867;AMR_AF=0.0461;AFR_AF=0.0908;EUR_AF=0.0537;SAS_AF=0.1626;AA=C|||;VT=SNP
11	134216865	rs11223765	C	A	100	PASS	AC=546;AF=0.109026;AN=5008;NS=2504;DP=21063;EAS_AF=0.128;AMR_AF=0.1369;AFR_AF=0.0091;EUR_AF=0.166;SAS_AF=0.1462;AA=C|||;VT=SNP
11	134217210	rs10894800	C	T	100	PASS	AC=781;AF=0.15595;AN=5008;NS=2504;DP=20199;EAS_AF=0.3075;AMR_AF=0.062;AFR_AF=0.1157;EUR_AF=0.0646;SAS_AF=0.2147;AA=T|||;VT=SNP;EX_TARGET
11	134217453	rs67013198	G	A	100	PASS	AC=571;AF=0.114018;AN=5008;NS=2504;DP=20588;EAS_AF=0.2897;AMR_AF=0.0231;AFR_AF=0.0605;EUR_AF=0.0328;SAS_AF=0.1534;AA=G|||;VT=SNP
11	134217463	rs73030608	C	T	100	PASS	AC=300;AF=0.0599042;AN=5008;NS=2504;DP=20946;EAS_AF=0.0526;AMR_AF=0.0692;AFR_AF=0.0076;EUR_AF=0.1173;SAS_AF=0.0726;AA=C|||;VT=SNP
11	134217987	rs10750560	C	T	100	PASS	AC=4621;AF=0.922724;AN=5008;NS=2504;DP=16163;EAS_AF=0.9524;AMR_AF=0.8746;AFR_AF=0.9652;EUR_AF=0.837;SAS_AF=0.9571;AA=T|||;VT=SNP
11	134218162	rs61026557	A	G	100	PASS	AC=941;AF=0.187899;AN=5008;NS=2504;DP=16432;EAS_AF=0.0317;AMR_AF=0.1455;AFR_AF=0.2012;EUR_AF=0.2465;SAS_AF=0.3006;AA=A|||;VT=SNP
11	134218275	rs59278384	A	G	100	PASS	AC=1513;AF=0.302117;AN=5008;NS=2504;DP=13348;EAS_AF=0.3304;AMR_AF=0.1772;AFR_AF=0.2315;EUR_AF=0.2525;SAS_AF=0.5082;AA=G|||;VT=SNP
11	134219850	rs78612862	C	T	100	PASS	AC=297;AF=0.0593051;AN=5008;NS=2504;DP=18493;EAS_AF=0.0526;AMR_AF=0.0259;AFR_AF=0.1316;EUR_AF=0.0477;SAS_AF=0.0041;AA=C|||;VT=SNP
11	134220057	rs78651735	T	C	100	PASS	AC=300;AF=0.0599042;AN=5008;NS=2504;DP=22012;EAS_AF=0.0526;AMR_AF=0.0259;AFR_AF=0.1339;EUR_AF=0.0477;SAS_AF=0.0041;AA=T|||;VT=SNP
11	134220710	rs80229287	G	A	100	PASS	AC=115;AF=0.0229633;AN=5008;NS=2504;DP=21121;EAS_AF=0.0526;AMR_AF=0.0115;AFR_AF=0.0023;EUR_AF=0.0467;SAS_AF=0.0041;AA=G|||;VT=SNP
11	134220816	rs73030611	T	C	100	PASS	AC=806;AF=0.160942;AN=5008;NS=2504;DP=20022;EAS_AF=0.0317;AMR_AF=0.1369;AFR_AF=0.1006;EUR_AF=0.2435;SAS_AF=0.3078;AA=T|||;VT=SNP
11	134220859	rs61908675	T	A	100	PASS	AC=373;AF=0.0744808;AN=5008;NS=2504;DP=19868;EAS_AF=0.0417;AMR_AF=0.072;AFR_AF=0.0091;EUR_AF=0.173;SAS_AF=0.0971;AA=T|||;VT=SNP
11	134221847	rs10791356	C	G	100	PASS	AC=1660;AF=0.33147;AN=5008;NS=2504;DP=16691;EAS_AF=0.3631;AMR_AF=0.562;AFR_AF=0.0651;EUR_AF=0.4781;SAS_AF=0.3446;AA=C|||;VT=SNP
11	134222792	rs147248452	T	C	100	PASS	AC=691;AF=0.137979;AN=5008;NS=2504;DP=12364;EAS_AF=0.1974;AMR_AF=0.0879;AFR_AF=0.2103;EUR_AF=0.0855;SAS_AF=0.0685;AA=T|||;VT=SNP
11	134223302	rs58937199	T	C	100	PASS	AC=534;AF=0.106629;AN=5008;NS=2504;DP=16076;EAS_AF=0.1964;AMR_AF=0.0548;AFR_AF=0.1309;EUR_AF=0.0606;SAS_AF=0.0654;AA=T|||;VT=SNP
11	134224899	rs6590738	C	T	100	PASS	AC=3468;AF=0.692492;AN=5008;NS=2504;DP=17037;EAS_AF=0.9246;AMR_AF=0.7291;AFR_AF=0.587;EUR_AF=0.6143;SAS_AF=0.6503;AA=T|||;VT=SNP
11	134225456	rs73604976	G	T	100	PASS	AC=531;AF=0.10603;AN=5008;NS=2504;DP=18403;EAS_AF=0.1954;AMR_AF=0.0548;AFR_AF=0.1301;EUR_AF=0.0596;SAS_AF=0.0654;AA=G|||;VT=SNP
11	134225692	rs7940114	G	A	100	PASS	AC=1630;AF=0.325479;AN=5008;NS=2504;DP=21210;EAS_AF=0.3651;AMR_AF=0.549;AFR_AF=0.0643;EUR_AF=0.4523;SAS_AF=0.3487;AA=G|||;VT=SNP
11	134226278	rs3802928	C	T	100	PASS	AC=634;AF=0.126597;AN=5008;NS=2504;DP=17955;EAS_AF=0.1944;AMR_AF=0.0677;AFR_AF=0.2027;EUR_AF=0.0596;SAS_AF=0.0644;AA=C|||;VT=SNP;EX_TARGET
11	134227401	rs7103356	A	G	100	PASS	AC=3482;AF=0.695288;AN=5008;NS=2504;DP=20562;EAS_AF=0.9256;AMR_AF=0.7262;AFR_AF=0.6346;EUR_AF=0.5954;SAS_AF=0.6207;AA=G|||;VT=SNP
11	134227749	rs2360226	G	A	100	PASS	AC=4437;AF=0.885982;AN=5008;NS=2504;DP=19122;EAS_AF=0.9563;AMR_AF=0.866;AFR_AF=0.8313;EUR_AF=0.834;SAS_AF=0.955;AA=A|||;VT=SNP
11	134227768	rs73604982	G	A	100	PASS	AC=469;AF=0.0936502;AN=5008;NS=2504;DP=19822;EAS_AF=0.1925;AMR_AF=0.0461;AFR_AF=0.0923;EUR_AF=0.0567;SAS_AF=0.0654;AA=G|||;VT=SNP
11	134227993	rs893948	G	A	100	PASS	AC=4265;AF=0.851637;AN=5008;NS=2504;DP=18943;EAS_AF=0.9563;AMR_AF=0.8372;AFR_AF=0.7352;EUR_AF=0.8111;SAS_AF=0.953;AA=G|||;VT=SNP
11	134228429	rs73604984	C	T	100	PASS	AC=394;AF=0.0786741;AN=5008;NS=2504;DP=22518;EAS_AF=0.1935;AMR_AF=0.0418;AFR_AF=0.0378;EUR_AF=0.0567;SAS_AF=0.0644;AA=C|||;VT=SNP
11	134231061	rs2119298	A	G	100	PASS	AC=1584;AF=0.316294;AN=5008;NS=2504;DP=18339;EAS_AF=0.3641;AMR_AF=0.5346;AFR_AF=0.062;EUR_AF=0.4374;SAS_AF=0.3313;AA=A|||;VT=SNP
11	134232399	rs79250858	C	T	100	PASS	AC=231;AF=0.0461262;AN=5008;NS=2504;DP=14395;EAS_AF=0.0367;AMR_AF=0.0331;AFR_AF=0.003;EUR_AF=0.0606;SAS_AF=0.1084;AA=C|||;VT=SNP
11	134233114	rs35355076	A	G	100	PASS	AC=2283;AF=0.455871;AN=5008;NS=2504;DP=19269;EAS_AF=0.5714;AMR_AF=0.3444;AFR_AF=0.23;EUR_AF=0.5447;SAS_AF=0.6299;AA=A|||;VT=SNP
11	134234081	rs11601964	G	C	100	PASS	AC=1199;AF=0.239417;AN=5008;NS=2504;DP=18612;EAS_AF=0.499;AMR_AF=0.1254;AFR_AF=0.0333;EUR_AF=0.163;SAS_AF=0.41;AA=G|||;VT=SNP
11	134234186	rs60460137	G	A	100	PASS	AC=1574;AF=0.314297;AN=5008;NS=2504;DP=20184;EAS_AF=0.498;AMR_AF=0.2205;AFR_AF=0.1271;EUR_AF=0.3111;SAS_AF=0.4479;AA=G|||;VT=SNP;EX_TARGET
11	134234406	rs4262740	A	T	100	PASS	AC=4620;AF=0.922524;AN=5008;NS=2504;DP=18286;EAS_AF=0.994;AMR_AF=0.9063;AFR_AF=0.9879;EUR_AF=0.7863;SAS_AF=0.9121;AA=T|||;VT=SNP
11	134234408	rs7103363	G	A	100	PASS	AC=1665;AF=0.332468;AN=5008;NS=2504;DP=18235;EAS_AF=0.5;AMR_AF=0.2277;AFR_AF=0.1929;EUR_AF=0.3131;SAS_AF=0.4427;AA=G|||;VT=SNP
11	134234452	rs7103469	G	A	100	PASS	AC=1669;AF=0.333267;AN=5008;NS=2504;DP=18402;EAS_AF=0.501;AMR_AF=0.2291;AFR_AF=0.1936;EUR_AF=0.3141;SAS_AF=0.4427;AA=G|||;VT=SNP
11	134235392	rs4937877	G	A	100	PASS	AC=3950;AF=0.788738;AN=5008;NS=2504;DP=22092;EAS_AF=0.9246;AMR_AF=0.7738;AFR_AF=0.7292;EUR_AF=0.6849;SAS_AF=0.8466;AA=A|||;VT=SNP
11	134235738	rs11603105	G	A	100	PASS	AC=1519;AF=0.303315;AN=5008;NS=2504;DP=20149;EAS_AF=0.499;AMR_AF=0.2147;AFR_AF=0.0908;EUR_AF=0.3082;SAS_AF=0.4468;AA=G|||;VT=SNP
11	134235865	rs10894801	G	A	100	PASS	AC=1580;AF=0.315495;AN=5008;NS=2504;DP=22125;EAS_AF=0.501;AMR_AF=0.2233;AFR_AF=0.1278;EUR_AF=0.3111;SAS_AF=0.4479;AA=A|||;VT=SNP
11	134235924	rs4937879	A	G	100	PASS	AC=3999;AF=0.798522;AN=5008;NS=2504;DP=20400;EAS_AF=0.9236;AMR_AF=0.7896;AFR_AF=0.7352;EUR_AF=0.7127;SAS_AF=0.8497;AA=G|||;VT=SNP
11	134236361	rs55914067	A	G	100	PASS	AC=1628;AF=0.32508;AN=5008;NS=2504;DP=17999;EAS_AF=0.501;AMR_AF=0.2378;AFR_AF=0.1309;EUR_AF=0.339;SAS_AF=0.454;AA=A|||;VT=SNP
11	134236760	rs11223771	A	G	100	PASS	AC=2190;AF=0.4373;AN=5008;NS=2504;DP=10589;EAS_AF=0.501;AMR_AF=0.2839;AFR_AF=0.5219;EUR_AF=0.3429;SAS_AF=0.4632;AA=G|||;VT=SNP
11	134237113	rs10791357	C	A	100	PASS	AC=1115;AF=0.222644;AN=5008;NS=2504;DP=16891;EAS_AF=0.371;AMR_AF=0.353;AFR_AF=0.0492;EUR_AF=0.2147;SAS_AF=0.2198;AA=C|||;VT=SNP
11	134237620	rs2119297	A	G	100	PASS	AC=4120;AF=0.822684;AN=5008;NS=2504;DP=19344;EAS_AF=0.9266;AMR_AF=0.8084;AFR_AF=0.7912;EUR_AF=0.7396;SAS_AF=0.8538;AA=G|||;VT=SNP
11	134237806	rs2884942	C	T	100	PASS	AC=1124;AF=0.224441;AN=5008;NS=2504;DP=14109;EAS_AF=0.3651;AMR_AF=0.3934;AFR_AF=0.0469;EUR_AF=0.2107;SAS_AF=0.2137;AA=T|||;VT=SNP
11	134237888	rs7127277	A	G	100	PASS	AC=1415;AF=0.282548;AN=5008;NS=2504;DP=12178;EAS_AF=0.0387;AMR_AF=0.2291;AFR_AF=0.5325;EUR_AF=0.3091;SAS_AF=0.2065;AA=G|||;VT=SNP
11	134237891	rs79893499	G	A	100	PASS	AC=695;AF=0.138778;AN=5008;NS=2504;DP=12382;EAS_AF=0.0387;AMR_AF=0.1095;AFR_AF=0.202;EUR_AF=0.1541;SAS_AF=0.1616;AA=G|||;VT=SNP
11	134238372	rs3741101	C	G	100	PASS	AC=1221;AF=0.24381;AN=5008;NS=2504;DP=17483;EAS_AF=0.5069;AMR_AF=0.1254;AFR_AF=0.0303;EUR_AF=0.17;SAS_AF=0.4213;AA=C|||;VT=SNP
11	134238389	rs3741100	G	C	100	PASS	AC=1185;AF=0.236621;AN=5008;NS=2504;DP=18626;EAS_AF=0.371;AMR_AF=0.402;AFR_AF=0.0734;EUR_AF=0.2237;SAS_AF=0.2147;AA=G|||;VT=SNP
11	134239888	rs80082975	G	A	100	PASS	AC=448;AF=0.0894569;AN=5008;NS=2504;DP=21196;EAS_AF=0.128;AMR_AF=0.0634;AFR_AF=0.0113;EUR_AF=0.1044;SAS_AF=0.1585;AA=g|||;VT=SNP
11	134240142	rs10791358	T	C	100	PASS	AC=1544;AF=0.308307;AN=5008;NS=2504;DP=18573;EAS_AF=0.4206;AMR_AF=0.4856;AFR_AF=0.0507;EUR_AF=0.3549;SAS_AF=0.3671;AA=T|||;VT=SNP
11	134240524	rs3741099	T	C	100	PASS	AC=1215;AF=0.242612;AN=5008;NS=2504;DP=16387;EAS_AF=0.373;AMR_AF=0.4179;AFR_AF=0.0227;EUR_AF=0.2893;SAS_AF=0.2331;AA=T|||;VT=SNP
11	134241094	rs4937880	A	G	100	PASS	AC=1582;AF=0.315895;AN=5008;NS=2504;DP=18817;EAS_AF=0.4206;AMR_AF=0.4885;AFR_AF=0.0635;EUR_AF=0.3618;SAS_AF=0.3793;AA=A|||;VT=SNP
11	134242327	rs11608146	A	G	100	PASS	AC=3879;AF=0.774561;AN=5008;NS=2504;DP=14214;EAS_AF=0.9266;AMR_AF=0.7882;AFR_AF=0.6619;EUR_AF=0.7237;SAS_AF=0.8129;AA=G|||;VT=SNP
11	134242530	rs12808458	C	A	100	PASS	AC=1481;AF=0.295727;AN=5008;NS=2504;DP=18897;EAS_AF=0.4018;AMR_AF=0.4755;AFR_AF=0.0408;EUR_AF=0.328;SAS_AF=0.3701;AA=C|||;VT=SNP
11	134243049	rs10894802	G	A	100	PASS	AC=1124;AF=0.224441;AN=5008;NS=2504;DP=17669;EAS_AF=0.4514;AMR_AF=0.1124;AFR_AF=0.0787;EUR_AF=0.1342;SAS_AF=0.3599;AA=G|||;VT=SNP
11	134243254	rs10894803	T	A	100	PASS	AC=1331;AF=0.265775;AN=5008;NS=2504;DP=18781;EAS_AF=0.5079;AMR_AF=0.1527;AFR_AF=0.0877;EUR_AF=0.2097;SAS_AF=0.3947;AA=T|||;VT=SNP
11	134243447	rs3741098	C	T	100	PASS	AC=1489;AF=0.297324;AN=5008;NS=2504;DP=16980;EAS_AF=0.5069;AMR_AF=0.1614;AFR_AF=0.1899;EUR_AF=0.2237;SAS_AF=0.3988;AA=C|||;VT=SNP
11	134244123	rs3741097	C	G	100	PASS	AC=1333;AF=0.266174;AN=5008;NS=2504;DP=19376;EAS_AF=0.5089;AMR_AF=0.1527;AFR_AF=0.0877;EUR_AF=0.2097;SAS_AF=0.3957;AA=C|||;VT=SNP;EX_TARGET
11	134244322	rs893947	A	C	100	PASS	AC=2415;AF=0.482228;AN=5008;NS=2504;DP=18550;EAS_AF=0.5089;AMR_AF=0.3112;AFR_AF=0.621;EUR_AF=0.4235;SAS_AF=0.4489;AA=C|||;VT=SNP
11	134245284	rs9783402	T	C	100	PASS	AC=3939;AF=0.786542;AN=5008;NS=2504;DP=19493;EAS_AF=0.9266;AMR_AF=0.7968;AFR_AF=0.6694;EUR_AF=0.7594;SAS_AF=0.8211;AA=C|||;VT=SNP
11	134246067	rs78173727	C	T	100	PASS	AC=1375;AF=0.274561;AN=5008;NS=2504;DP=14435;EAS_AF=0.5079;AMR_AF=0.1427;AFR_AF=0.1483;EUR_AF=0.1829;SAS_AF=0.3926;AA=C|||;VT=SNP
11	134246900	rs7112912	C	T	100	PASS	AC=3482;AF=0.695288;AN=5008;NS=2504;DP=19092;EAS_AF=0.9216;AMR_AF=0.6787;AFR_AF=0.5983;EUR_AF=0.5308;SAS_AF=0.774;AA=T|||;VT=SNP
11	134246938	rs56112441	C	T	100	PASS	AC=555;AF=0.110823;AN=5008;NS=2504;DP=19272;EAS_AF=0.129;AMR_AF=0.0821;AFR_AF=0.0635;EUR_AF=0.1233;SAS_AF=0.1636;AA=C|||;VT=SNP
11	134247187	rs7113199	A	C	100	PASS	AC=3896;AF=0.777955;AN=5008;NS=2504;DP=21353;EAS_AF=0.9286;AMR_AF=0.7824;AFR_AF=0.6672;EUR_AF=0.7356;SAS_AF=0.8129;AA=C|||;VT=SNP
11	134247315	rs11223774	A	G	100	PASS	AC=3893;AF=0.777356;AN=5008;NS=2504;DP=18434;EAS_AF=0.9276;AMR_AF=0.7824;AFR_AF=0.6634;EUR_AF=0.7366;SAS_AF=0.8149;AA=G|||;VT=SNP
11	134247728	rs12363198	C	G	100	PASS	AC=624;AF=0.124601;AN=5008;NS=2504;DP=15705;EAS_AF=0.1677;AMR_AF=0.0807;AFR_AF=0.0855;EUR_AF=0.1233;SAS_AF=0.1656;AA=C|||;VT=SNP
11	134247842	rs10894804	A	T	100	PASS	AC=2348;AF=0.46885;AN=5008;NS=2504;DP=16609;EAS_AF=0.6766;AMR_AF=0.598;AFR_AF=0.1278;EUR_AF=0.508;SAS_AF=0.5838;AA=A|||;VT=SNP
11	134247895	rs11223775	C	T	100	PASS	AC=1553;AF=0.310104;AN=5008;NS=2504;DP=16330;EAS_AF=0.3581;AMR_AF=0.487;AFR_AF=0.1339;EUR_AF=0.3499;SAS_AF=0.3323;AA=T|||;VT=SNP
11	134248055	rs10894805	G	A	100	PASS	AC=2522;AF=0.503594;AN=5008;NS=2504;DP=17915;EAS_AF=0.244;AMR_AF=0.4135;AFR_AF=0.7912;EUR_AF=0.5706;SAS_AF=0.3773;AA=A|||;VT=SNP
11	134248081	rs11223776	T	C	100	PASS	AC=897;AF=0.179113;AN=5008;NS=2504;DP=17067;EAS_AF=0.3373;AMR_AF=0.049;AFR_AF=0.2103;EUR_AF=0.0219;SAS_AF=0.228;AA=T|||;VT=SNP
11	134249321	rs893953	T	C	100	PASS	AC=4001;AF=0.798922;AN=5008;NS=2504;DP=11452;EAS_AF=0.9365;AMR_AF=0.7882;AFR_AF=0.7254;EUR_AF=0.7505;SAS_AF=0.8139;AA=c|||;VT=SNP
11	134249349	rs893952	T	C	100	PASS	AC=3953;AF=0.789337;AN=5008;NS=2504;DP=11265;EAS_AF=0.9365;AMR_AF=0.7795;AFR_AF=0.7254;EUR_AF=0.7416;SAS_AF=0.7802;AA=t|||;VT=SNP
11	134249550	rs78977082	C	T	100	PASS	AC=283;AF=0.0565096;AN=5008;NS=2504;DP=17349;EAS_AF=0.0437;AMR_AF=0.0562;AFR_AF=0.0038;EUR_AF=0.0537;SAS_AF=0.1442;AA=c|||;VT=SNP
11	134250818	rs4937881	G	T	100	PASS	AC=3223;AF=0.64357;AN=5008;NS=2504;DP=17095;EAS_AF=0.9276;AMR_AF=0.6729;AFR_AF=0.3699;EUR_AF=0.5626;SAS_AF=0.7832;AA=G|||;VT=SNP
11	134251252	rs7951640	C	T	100	PASS	AC=3232;AF=0.645367;AN=5008;NS=2504;DP=20397;EAS_AF=0.9276;AMR_AF=0.6744;AFR_AF=0.3744;EUR_AF=0.5626;SAS_AF=0.7853;AA=C|||;VT=SNP
11	134251777	rs729687	C	A	100	PASS	AC=2033;AF=0.40595;AN=5008;NS=2504;DP=18963;EAS_AF=0.6677;AMR_AF=0.5476;AFR_AF=0.0507;EUR_AF=0.3946;SAS_AF=0.5276;AA=C|||;VT=SNP
11	134254796	rs12806537	C	T	100	PASS	AC=1068;AF=0.213259;AN=5008;NS=2504;DP=20212;EAS_AF=0.3165;AMR_AF=0.3631;AFR_AF=0.0182;EUR_AF=0.2833;SAS_AF=0.1922;AA=C|||;VT=SNP
11	134255189	rs61908689	G	T	100	PASS	AC=787;AF=0.157149;AN=5008;NS=2504;DP=16740;EAS_AF=0.2292;AMR_AF=0.0937;AFR_AF=0.0976;EUR_AF=0.1173;SAS_AF=0.2495;AA=T|||;VT=SNP
11	134255244	rs10791359	T	C	100	PASS	AC=3727;AF=0.744209;AN=5008;NS=2504;DP=17556;EAS_AF=0.9355;AMR_AF=0.7522;AFR_AF=0.4781;EUR_AF=0.7167;SAS_AF=0.9294;AA=T|||;VT=SNP
11	134255325	rs11223777	T	C	100	PASS	AC=1012;AF=0.202077;AN=5008;NS=2504;DP=18063;EAS_AF=0.2808;AMR_AF=0.3213;AFR_AF=0.1596;EUR_AF=0.0865;SAS_AF=0.2127;AA=T|||;VT=SNP
11	134255464	rs10894807	G	C	100	PASS	AC=3195;AF=0.637979;AN=5008;NS=2504;DP=20957;EAS_AF=0.7629;AMR_AF=0.7118;AFR_AF=0.5658;EUR_AF=0.5954;SAS_AF=0.5982;AA=G|||;VT=SNP
11	134255979	rs75219147	C	T	100	PASS	AC=336;AF=0.0670927;AN=5008;NS=2504;DP=20407;EAS_AF=0.0833;AMR_AF=0.0735;AFR_AF=0.0061;EUR_AF=0.0835;SAS_AF=0.1115;AA=C|||;VT=SNP
11	134256781	rs11223778	C	G	100	PASS	AC=2001;AF=0.399561;AN=5008;NS=2504;DP=20336;EAS_AF=0.6607;AMR_AF=0.4524;AFR_AF=0.1074;EUR_AF=0.3827;SAS_AF=0.5051;AA=C|||;VT=SNP
11	134256805	rs10894808	C	T	100	PASS	AC=334;AF=0.0666933;AN=5008;NS=2504;DP=19403;EAS_AF=0.0784;AMR_AF=0.0403;AFR_AF=0.0265;EUR_AF=0.1014;SAS_AF=0.092;AA=c|||;VT=SNP
11	134257078	rs78488408	C	G	100	PASS	AC=361;AF=0.0720847;AN=5008;NS=2504;DP=19727;EAS_AF=0.0883;AMR_AF=0.0749;AFR_AF=0.0068;EUR_AF=0.0885;SAS_AF=0.1247;AA=C|||;VT=SNP
11	134258416	rs893951	T	G	100	PASS	AC=3868;AF=0.772364;AN=5008;NS=2504;DP=19377;EAS_AF=0.9038;AMR_AF=0.7507;AFR_AF=0.7428;EUR_AF=0.7078;SAS_AF=0.7587;AA=G|||;VT=SNP
11	134259563	rs59803683	G	C	100	PASS	AC=627;AF=0.1252;AN=5008;NS=2504;DP=14516;EAS_AF=0.0526;AMR_AF=0.0562;AFR_AF=0.3079;EUR_AF=0.0408;SAS_AF=0.089;AA=G|||;VT=SNP
11	134261150	rs11223780	A	G	100	PASS	AC=787;AF=0.157149;AN=5008;NS=2504;DP=15499;EAS_AF=0.1101;AMR_AF=0.0749;AFR_AF=0.2799;EUR_AF=0.1282;SAS_AF=0.1278;AA=G|||;VT=SNP
11	134262154	rs77954628	A	G	100	PASS	AC=1034;AF=0.20647;AN=5008;NS=2504;DP=17711;EAS_AF=0.1111;AMR_AF=0.1182;AFR_AF=0.3918;EUR_AF=0.1839;SAS_AF=0.1401;AA=G|||;VT=SNP
11	134262338	rs893950	T	A	100	PASS	AC=3036;AF=0.60623;AN=5008;NS=2504;DP=19709;EAS_AF=0.8185;AMR_AF=0.5778;AFR_AF=0.5514;EUR_AF=0.4851;SAS_AF=0.6063;AA=A|||;VT=SNP
11	134262599	rs7103855	C	G	100	PASS	AC=625;AF=0.1248;AN=5008;NS=2504;DP=18050;EAS_AF=0.0149;AMR_AF=0.0692;AFR_AF=0.3638;EUR_AF=0.0586;SAS_AF=0.0225;AA=G|||;VT=SNP
11	134263728	rs79256507	C	A	100	PASS	AC=331;AF=0.0660942;AN=5008;NS=2504;DP=16083;EAS_AF=0.0486;AMR_AF=0.0432;AFR_AF=0.0318;EUR_AF=0.1203;SAS_AF=0.091;AA=C|||;VT=SNP
11	134263734	rs80021729	A	C	100	PASS	AC=331;AF=0.0660942;AN=5008;NS=2504;DP=16339;EAS_AF=0.0486;AMR_AF=0.0432;AFR_AF=0.0318;EUR_AF=0.1203;SAS_AF=0.091;AA=A|||;VT=SNP
11	134264142	rs58475265	T	C	100	PASS	AC=964;AF=0.192492;AN=5008;NS=2504;DP=16426;EAS_AF=0.1121;AMR_AF=0.0965;AFR_AF=0.3752;EUR_AF=0.1481;SAS_AF=0.1421;AA=T|||;VT=SNP
11	134264213	rs74639401	C	T	100	PASS	AC=334;AF=0.0666933;AN=5008;NS=2504;DP=17911;EAS_AF=0.0476;AMR_AF=0.0447;AFR_AF=0.0325;EUR_AF=0.1223;SAS_AF=0.091;AA=C|||;VT=SNP
11	134264227	rs74622686	A	G	100	PASS	AC=597;AF=0.119209;AN=5008;NS=2504;DP=17684;EAS_AF=0.0476;AMR_AF=0.0735;AFR_AF=0.2171;EUR_AF=0.1213;SAS_AF=0.091;AA=G|||;VT=SNP
11	134264255	rs60337613	T	C	100	PASS	AC=597;AF=0.119209;AN=5008;NS=2504;DP=17006;EAS_AF=0.0476;AMR_AF=0.0735;AFR_AF=0.2163;EUR_AF=0.1223;SAS_AF=0.091;AA=C|||;VT=SNP
11	134264491	rs78212286	C	A	100	PASS	AC=270;AF=0.0539137;AN=5008;NS=2504;DP=16999;EAS_AF=0.0635;AMR_AF=0.0173;AFR_AF=0.1021;EUR_AF=0.0159;SAS_AF=0.044;AA=C|||;VT=SNP
11	134264506	rs75373472	T	G	100	PASS	AC=332;AF=0.0662939;AN=5008;NS=2504;DP=16941;EAS_AF=0.0476;AMR_AF=0.0447;AFR_AF=0.0333;EUR_AF=0.1223;SAS_AF=0.0879;AA=A|||;VT=SNP
11	134264529	rs111711955	A	G	100	PASS	AC=337;AF=0.0672923;AN=5008;NS=2504;DP=16691;EAS_AF=0.0476;AMR_AF=0.0432;AFR_AF=0.034;EUR_AF=0.1223;SAS_AF=0.093;AA=G|||;VT=SNP
11	134264596	rs77478906	T	C	100	PASS	AC=452;AF=0.0902556;AN=5008;NS=2504;DP=17492;EAS_AF=0.0486;AMR_AF=0.0533;AFR_AF=0.1029;EUR_AF=0.1322;SAS_AF=0.0992;AA=C|||;VT=SNP
11	134264729	rs78975867	G	A	100	PASS	AC=333;AF=0.0664936;AN=5008;NS=2504;DP=19888;EAS_AF=0.0476;AMR_AF=0.0432;AFR_AF=0.0333;EUR_AF=0.1213;SAS_AF=0.091;AA=G|||;VT=SNP
11	134265121	rs79449985	C	T	100	PASS	AC=531;AF=0.10603;AN=5008;NS=2504;DP=14748;EAS_AF=0.0486;AMR_AF=0.0576;AFR_AF=0.1611;EUR_AF=0.1322;SAS_AF=0.0982;AA=C|||;VT=SNP
11	134265173	rs77897340	C	T	100	PASS	AC=454;AF=0.090655;AN=5008;NS=2504;DP=15717;EAS_AF=0.0486;AMR_AF=0.0533;AFR_AF=0.1044;EUR_AF=0.1332;SAS_AF=0.0982;AA=C|||;VT=SNP
11	134265236	rs75842822	C	T	100	PASS	AC=453;AF=0.0904553;AN=5008;NS=2504;DP=16738;EAS_AF=0.0486;AMR_AF=0.0533;AFR_AF=0.1044;EUR_AF=0.1322;SAS_AF=0.0982;AA=C|||;VT=SNP
11	134265254	rs2360225	A	G	100	PASS	AC=454;AF=0.090655;AN=5008;NS=2504;DP=17450;EAS_AF=0.0486;AMR_AF=0.0548;AFR_AF=0.1044;EUR_AF=0.1322;SAS_AF=0.0982;AA=G|||;VT=SNP
11	134265315	rs877456	T	C	100	PASS	AC=453;AF=0.0904553;AN=5008;NS=2504;DP=15607;EAS_AF=0.0486;AMR_AF=0.0533;AFR_AF=0.1044;EUR_AF=0.1322;SAS_AF=0.0982;AA=T|||;VT=SNP
11	134265723	rs55751035	C	T	100	PASS	AC=337;AF=0.0672923;AN=5008;NS=2504;DP=20694;EAS_AF=0.0476;AMR_AF=0.0432;AFR_AF=0.0363;EUR_AF=0.1213;SAS_AF=0.091;AA=C|||;VT=SNP
11	134265967	rs7928758	T	G	100	PASS	AC=611;AF=0.122005;AN=5008;NS=2504;DP=21212;EAS_AF=0.0486;AMR_AF=0.0706;AFR_AF=0.202;EUR_AF=0.1431;SAS_AF=0.1043;AA=G|||;VT=SNP
11	134266372	rs878987	A	G	100	PASS	AC=553;AF=0.110423;AN=5008;NS=2504;DP=16957;EAS_AF=0.0238;AMR_AF=0.0677;AFR_AF=0.1838;EUR_AF=0.1431;SAS_AF=0.0971;AA=G|||;VT=SNP
11	134267092	rs75474440	C	T	100	PASS	AC=334;AF=0.0666933;AN=5008;NS=2504;DP=17687;EAS_AF=0.0476;AMR_AF=0.0432;AFR_AF=0.0348;EUR_AF=0.1203;SAS_AF=0.091;AA=C|||;VT=SNP
11	134267093	rs746431	A	G	100	PASS	AC=1126;AF=0.22484;AN=5008;NS=2504;DP=17759;EAS_AF=0.1081;AMR_AF=0.147;AFR_AF=0.4349;EUR_AF=0.1938;SAS_AF=0.1483;AA=G|||;VT=SNP
11	134268110	rs76369658	C	T	100	PASS	AC=349;AF=0.0696885;AN=5008;NS=2504;DP=21137;EAS_AF=0.0575;AMR_AF=0.0432;AFR_AF=0.0363;EUR_AF=0.1213;SAS_AF=0.093;AA=C|||;VT=SNP
11	134268411	rs2165313	T	C	100	PASS	AC=528;AF=0.105431;AN=5008;NS=2504;DP=22813;EAS_AF=0.0615;AMR_AF=0.0836;AFR_AF=0.0431;EUR_AF=0.2068;SAS_AF=0.1462;AA=T|||;VT=SNP
11	134268453	rs11820880	T	C	100	PASS	AC=516;AF=0.103035;AN=5008;NS=2504;DP=22140;EAS_AF=0.0476;AMR_AF=0.0605;AFR_AF=0.1505;EUR_AF=0.1332;SAS_AF=0.0951;AA=T|||;VT=SNP
11	134268634	rs7929612	C	T	100	PASS	AC=777;AF=0.155152;AN=5008;NS=2504;DP=15045;EAS_AF=0.0486;AMR_AF=0.0821;AFR_AF=0.3321;EUR_AF=0.1332;SAS_AF=0.1002;AA=T|||;VT=SNP
11	134269091	rs7948031	T	C	100	PASS	AC=756;AF=0.150958;AN=5008;NS=2504;DP=20177;EAS_AF=0.0268;AMR_AF=0.0836;AFR_AF=0.3328;EUR_AF=0.1322;SAS_AF=0.1002;AA=C|||;VT=SNP
11	134269120	rs78642342	G	A	100	PASS	AC=380;AF=0.0758786;AN=5008;NS=2504;DP=20291;EAS_AF=0.0476;AMR_AF=0.0447;AFR_AF=0.0673;EUR_AF=0.1213;SAS_AF=0.092;AA=G|||;VT=SNP
11	134269637	rs4937882	C	T	100	PASS	AC=3100;AF=0.61901;AN=5008;NS=2504;DP=22003;EAS_AF=0.8085;AMR_AF=0.6009;AFR_AF=0.5537;EUR_AF=0.5;SAS_AF=0.6472;AA=T|||;VT=SNP
11	134269772	rs75190711	G	C	100	PASS	AC=481;AF=0.0960463;AN=5008;NS=2504;DP=21231;EAS_AF=0.0486;AMR_AF=0.0533;AFR_AF=0.1241;EUR_AF=0.1322;SAS_AF=0.1002;AA=C|||;VT=SNP
11	134270003	rs79416046	C	T	100	PASS	AC=664;AF=0.132588;AN=5008;NS=2504;DP=18580;EAS_AF=0.0476;AMR_AF=0.0735;AFR_AF=0.267;EUR_AF=0.1213;SAS_AF=0.092;AA=C|||;VT=SNP
11	134270070	rs11823810	A	G	100	PASS	AC=779;AF=0.155551;AN=5008;NS=2504;DP=19534;EAS_AF=0.0486;AMR_AF=0.0836;AFR_AF=0.3336;EUR_AF=0.1322;SAS_AF=0.1002;AA=G|||;VT=SNP
11	134270721	rs34702205	G	A	100	PASS	AC=663;AF=0.132388;AN=5008;NS=2504;DP=21667;EAS_AF=0.0476;AMR_AF=0.0735;AFR_AF=0.2663;EUR_AF=0.1213;SAS_AF=0.092;AA=G|||;VT=SNP
11	134270955	rs56007027	G	A	100	PASS	AC=771;AF=0.153954;AN=5008;NS=2504;DP=22214;EAS_AF=0.0486;AMR_AF=0.0821;AFR_AF=0.329;EUR_AF=0.1312;SAS_AF=0.1002;AA=G|||;VT=SNP
11	134271645	rs11822913	T	A	100	PASS	AC=652;AF=0.130192;AN=5008;NS=2504;DP=15206;EAS_AF=0.0476;AMR_AF=0.072;AFR_AF=0.2595;EUR_AF=0.1213;SAS_AF=0.091;AA=-|||;VT=SNP
11	134271665	rs11600529	C	T	100	PASS	AC=235;AF=0.0469249;AN=5008;NS=2504;DP=15305;EAS_AF=0.0615;AMR_AF=0.0461;AFR_AF=0.0333;EUR_AF=0.0507;SAS_AF=0.047;AA=C|||;VT=SNP
11	134271771	rs11822935	T	C	100	PASS	AC=658;AF=0.13139;AN=5008;NS=2504;DP=13478;EAS_AF=0.0476;AMR_AF=0.072;AFR_AF=0.2632;EUR_AF=0.1213;SAS_AF=0.092;AA=C|||;VT=SNP
11	134271805	rs11825120	A	G	100	PASS	AC=659;AF=0.131589;AN=5008;NS=2504;DP=10622;EAS_AF=0.0476;AMR_AF=0.072;AFR_AF=0.264;EUR_AF=0.1213;SAS_AF=0.092;AA=G|||;VT=SNP
11	134272144	rs76956658	G	A	100	PASS	AC=366;AF=0.0730831;AN=5008;NS=2504;DP=16062;EAS_AF=0.0476;AMR_AF=0.0418;AFR_AF=0.059;EUR_AF=0.1203;SAS_AF=0.092;AA=G|||;VT=SNP
11	134272451	rs7945585	G	A	100	PASS	AC=658;AF=0.13139;AN=5008;NS=2504;DP=18373;EAS_AF=0.0476;AMR_AF=0.072;AFR_AF=0.264;EUR_AF=0.1203;SAS_AF=0.092;AA=G|||;VT=SNP
11	134273304	rs11826381	A	G	100	PASS	AC=899;AF=0.179513;AN=5008;NS=2504;DP=18568;EAS_AF=0.0486;AMR_AF=0.0994;AFR_AF=0.4039;EUR_AF=0.1431;SAS_AF=0.1053;AA=G|||;VT=SNP
11	134273559	rs10894810	C	T	100	PASS	AC=1132;AF=0.226038;AN=5008;NS=2504;DP=16977;EAS_AF=0.1111;AMR_AF=0.1455;AFR_AF=0.4357;EUR_AF=0.1938;SAS_AF=0.1513;AA=T|||;VT=SNP
11	134274550	rs78033321	C	A	100	PASS	AC=230;AF=0.0459265;AN=5008;NS=2504;DP=16119;EAS_AF=0.0605;AMR_AF=0.0461;AFR_AF=0.0303;EUR_AF=0.0507;SAS_AF=0.047;AA=C|||;VT=SNP
11	134274575	rs11602310	G	A	100	PASS	AC=359;AF=0.0716853;AN=5008;NS=2504;DP=16176;EAS_AF=0.0605;AMR_AF=0.0634;AFR_AF=0.1074;EUR_AF=0.0616;SAS_AF=0.0511;AA=G|||;VT=SNP
11	134274676	rs1866769	A	G	100	PASS	AC=1185;AF=0.236621;AN=5008;NS=2504;DP=20139;EAS_AF=0.126;AMR_AF=0.1455;AFR_AF=0.4561;EUR_AF=0.1958;SAS_AF=0.1605;AA=A|||;VT=SNP
11	134274710	rs1866768	A	G	100	PASS	AC=1189;AF=0.23742;AN=5008;NS=2504;DP=19987;EAS_AF=0.129;AMR_AF=0.147;AFR_AF=0.4569;EUR_AF=0.1948;SAS_AF=0.1605;AA=A|||;VT=SNP
11	134274763	rs1866767	C	T	100	PASS	AC=630;AF=0.125799;AN=5008;NS=2504;DP=18555;EAS_AF=0.0496;AMR_AF=0.0663;AFR_AF=0.2542;EUR_AF=0.1064;SAS_AF=0.093;AA=C|||;VT=SNP
11	134275922	rs11223784	C	T	100	PASS	AC=274;AF=0.0547125;AN=5008;NS=2504;DP=18530;EAS_AF=0.0625;AMR_AF=0.0519;AFR_AF=0.059;EUR_AF=0.0507;SAS_AF=0.047;AA=C|||;VT=SNP
11	134275986	rs11223785	G	A	100	PASS	AC=747;AF=0.149161;AN=5008;NS=2504;DP=15819;EAS_AF=0.1121;AMR_AF=0.1066;AFR_AF=0.1838;EUR_AF=0.1809;SAS_AF=0.138;AA=A|||;VT=SNP
11	134276142	rs7932600	A	G	100	PASS	AC=1165;AF=0.232628;AN=5008;NS=2504;DP=15916;EAS_AF=0.1131;AMR_AF=0.147;AFR_AF=0.4561;EUR_AF=0.1938;SAS_AF=0.1544;AA=G|||;VT=SNP
11	134276302	rs56766695	A	G	100	PASS	AC=836;AF=0.166933;AN=5008;NS=2504;DP=13020;EAS_AF=0.1131;AMR_AF=0.1167;AFR_AF=0.2231;EUR_AF=0.1928;SAS_AF=0.1554;AA=G|||;VT=SNP
11	134276970	rs56387937	C	T	100	PASS	AC=625;AF=0.1248;AN=5008;NS=2504;DP=20297;EAS_AF=0.0873;AMR_AF=0.0879;AFR_AF=0.1634;EUR_AF=0.1531;SAS_AF=0.1084;AA=C|||;VT=SNP
11	134277750	rs75184941	G	A	100	PASS	AC=549;AF=0.109625;AN=5008;NS=2504;DP=17564;EAS_AF=0.0506;AMR_AF=0.0663;AFR_AF=0.1626;EUR_AF=0.1421;SAS_AF=0.0961;AA=G|||;VT=SNP
11	134277978	rs11223787	G	A	100	PASS	AC=1053;AF=0.210264;AN=5008;NS=2504;DP=20576;EAS_AF=0.1131;AMR_AF=0.098;AFR_AF=0.4448;EUR_AF=0.1471;SAS_AF=0.138;AA=-|||;VT=SNP
11	134278010	rs113328990	G	T	100	PASS	AC=550;AF=0.109824;AN=5008;NS=2504;DP=19609;EAS_AF=0.0506;AMR_AF=0.0663;AFR_AF=0.1626;EUR_AF=0.1421;SAS_AF=0.0971;AA=-|||;VT=SNP
11	134279352	rs11824649	T	C	100	PASS	AC=876;AF=0.17492;AN=5008;NS=2504;DP=18957;EAS_AF=0.0506;AMR_AF=0.0951;AFR_AF=0.3941;EUR_AF=0.1421;SAS_AF=0.0971;AA=t|||;VT=SNP
11	134279882	rs56134226	T	C	100	PASS	AC=845;AF=0.16873;AN=5008;NS=2504;DP=20752;EAS_AF=0.0506;AMR_AF=0.0951;AFR_AF=0.3707;EUR_AF=0.1421;SAS_AF=0.0971;AA=C|||;VT=SNP
11	134280067	rs56330625	G	A	100	PASS	AC=845;AF=0.16873;AN=5008;NS=2504;DP=18856;EAS_AF=0.0506;AMR_AF=0.0951;AFR_AF=0.3707;EUR_AF=0.1421;SAS_AF=0.0971;AA=G|||;VT=SNP
11	134280126	rs55986667	A	C	100	PASS	AC=845;AF=0.16873;AN=5008;NS=2504;DP=18582;EAS_AF=0.0506;AMR_AF=0.0951;AFR_AF=0.3707;EUR_AF=0.1421;SAS_AF=0.0971;AA=C|||;VT=SNP
11	134280503	rs28378882	G	T	100	PASS	AC=844;AF=0.16853;AN=5008;NS=2504;DP=21108;EAS_AF=0.0506;AMR_AF=0.0951;AFR_AF=0.3707;EUR_AF=0.1412;SAS_AF=0.0971;AA=G|||;VT=SNP
11	134280504	rs28625034	C	T	100	PASS	AC=844;AF=0.16853;AN=5008;NS=2504;DP=21262;EAS_AF=0.0506;AMR_AF=0.0951;AFR_AF=0.3707;EUR_AF=0.1412;SAS_AF=0.0971;AA=C|||;VT=SNP
11	134280521	rs28402124	T	C	100	PASS	AC=845;AF=0.16873;AN=5008;NS=2504;DP=21156;EAS_AF=0.0506;AMR_AF=0.0951;AFR_AF=0.3714;EUR_AF=0.1412;SAS_AF=0.0971;AA=T|||;VT=SNP
11	134280766	rs7108503	A	G	100	PASS	AC=1013;AF=0.202276;AN=5008;NS=2504;DP=22293;EAS_AF=0.1131;AMR_AF=0.0951;AFR_AF=0.4175;EUR_AF=0.1471;SAS_AF=0.136;AA=A|||;VT=SNP
11	134280860	rs7108756	C	A	100	PASS	AC=982;AF=0.196086;AN=5008;NS=2504;DP=19782;EAS_AF=0.1131;AMR_AF=0.0951;AFR_AF=0.3941;EUR_AF=0.1471;SAS_AF=0.136;AA=C|||;VT=SNP
11	134281220	rs7109198	C	T	100	PASS	AC=572;AF=0.114217;AN=5008;NS=2504;DP=15523;EAS_AF=0.0635;AMR_AF=0.0504;AFR_AF=0.2905;EUR_AF=0.0278;SAS_AF=0.0624;AA=T|||;VT=SNP
11	134281332	rs78760579	T	G	100	PASS	AC=409;AF=0.0816693;AN=5008;NS=2504;DP=12866;EAS_AF=0.0476;AMR_AF=0.0447;AFR_AF=0.1044;EUR_AF=0.1213;SAS_AF=0.0716;AA=T|||;VT=SNP
11	134282729	rs11223791	T	C	100	PASS	AC=759;AF=0.151558;AN=5008;NS=2504;DP=9405;EAS_AF=0.1627;AMR_AF=0.098;AFR_AF=0.0673;EUR_AF=0.2475;SAS_AF=0.1933;AA=t|||;VT=SNP
11	134285414	rs57755918	A	G	100	PASS	AC=876;AF=0.17492;AN=5008;NS=2504;DP=21240;EAS_AF=0.0605;AMR_AF=0.0634;AFR_AF=0.4856;EUR_AF=0.0318;SAS_AF=0.0992;AA=G|||;VT=SNP
11	134286609	rs78751202	T	C	100	PASS	AC=289;AF=0.0577077;AN=5008;NS=2504;DP=21253;EAS_AF=0.0496;AMR_AF=0.0346;AFR_AF=0.0318;EUR_AF=0.1044;SAS_AF=0.0695;AA=T|||;VT=SNP
11	134287396	rs11223794	C	T	100	PASS	AC=739;AF=0.147564;AN=5008;NS=2504;DP=16457;EAS_AF=0.1101;AMR_AF=0.0706;AFR_AF=0.2292;EUR_AF=0.1461;SAS_AF=0.1319;AA=T|||;VT=SNP
11	134290032	rs1440480	A	G	100	PASS	AC=3516;AF=0.702077;AN=5008;NS=2504;DP=17337;EAS_AF=0.8919;AMR_AF=0.683;AFR_AF=0.553;EUR_AF=0.6322;SAS_AF=0.7935;AA=G|||;VT=SNP
11	134292765	rs55646072	G	T	100	PASS	AC=289;AF=0.0577077;AN=5008;NS=2504;DP=21128;EAS_AF=0.0486;AMR_AF=0.0346;AFR_AF=0.0318;EUR_AF=0.1064;SAS_AF=0.0685;AA=G|||;VT=SNP
11	134292819	rs56129946	C	T	100	PASS	AC=290;AF=0.0579073;AN=5008;NS=2504;DP=20274;EAS_AF=0.0486;AMR_AF=0.0346;AFR_AF=0.0318;EUR_AF=0.1064;SAS_AF=0.0695;AA=C|||;VT=SNP
11	134293443	rs4937883	A	G	100	PASS	AC=4665;AF=0.93151;AN=5008;NS=2504;DP=19989;EAS_AF=0.9028;AMR_AF=0.8963;AFR_AF=0.9803;EUR_AF=0.9334;SAS_AF=0.9182;AA=G|||;VT=SNP
11	134293610	rs77867811	A	G	100	PASS	AC=290;AF=0.0579073;AN=5008;NS=2504;DP=19976;EAS_AF=0.0486;AMR_AF=0.0346;AFR_AF=0.0318;EUR_AF=0.1064;SAS_AF=0.0695;AA=A|||;VT=SNP
11	134294571	rs1561613	T	A	100	PASS	AC=787;AF=0.157149;AN=5008;NS=2504;DP=21070;EAS_AF=0.1667;AMR_AF=0.0533;AFR_AF=0.1952;EUR_AF=0.1024;SAS_AF=0.226;AA=T|||;VT=SNP
11	134294730	rs2119299	C	T	100	PASS	AC=898;AF=0.179313;AN=5008;NS=2504;DP=19297;EAS_AF=0.0714;AMR_AF=0.0807;AFR_AF=0.4297;EUR_AF=0.1243;SAS_AF=0.0787;AA=c|||;VT=SNP
11	134294813	rs55943924	G	A	100	PASS	AC=460;AF=0.091853;AN=5008;NS=2504;DP=19999;EAS_AF=0.1052;AMR_AF=0.0461;AFR_AF=0.1089;EUR_AF=0.1083;SAS_AF=0.0706;AA=G|||;VT=SNP
11	134296384	rs893949	C	T	100	PASS	AC=3088;AF=0.616613;AN=5008;NS=2504;DP=23643;EAS_AF=0.7222;AMR_AF=0.611;AFR_AF=0.5802;EUR_AF=0.5348;SAS_AF=0.6452;AA=T|||;VT=SNP
11	134296641	rs733856	A	G	100	PASS	AC=2731;AF=0.545327;AN=5008;NS=2504;DP=20623;EAS_AF=0.7222;AMR_AF=0.5793;AFR_AF=0.3744;EUR_AF=0.5099;SAS_AF=0.6063;AA=G|||;VT=SNP
11	134297110	rs4937884	A	G	100	PASS	AC=2726;AF=0.544329;AN=5008;NS=2504;DP=19631;EAS_AF=0.7212;AMR_AF=0.5793;AFR_AF=0.3714;EUR_AF=0.5099;SAS_AF=0.6063;AA=G|||;VT=SNP
11	134297345	rs10750561	A	G	100	PASS	AC=2400;AF=0.479233;AN=5008;NS=2504;DP=21751;EAS_AF=0.5794;AMR_AF=0.5605;AFR_AF=0.2844;EUR_AF=0.505;SAS_AF=0.5552;AA=A|||;VT=SNP
11	134297678	rs10894811	C	T	100	PASS	AC=1857;AF=0.370807;AN=5008;NS=2504;DP=17726;EAS_AF=0.5268;AMR_AF=0.4654;AFR_AF=0.2504;EUR_AF=0.3012;SAS_AF=0.3773;AA=T|||;VT=SNP
11	134298318	rs7106392	C	G	100	PASS	AC=4176;AF=0.833866;AN=5008;NS=2504;DP=20345;EAS_AF=0.8512;AMR_AF=0.9294;AFR_AF=0.6505;EUR_AF=0.9463;SAS_AF=0.8804;AA=C|||;VT=SNP
11	134299606	rs1561612	T	C	100	PASS	AC=4694;AF=0.9373;AN=5008;NS=2504;DP=20824;EAS_AF=0.9484;AMR_AF=0.938;AFR_AF=0.9909;EUR_AF=0.9135;SAS_AF=0.8773;AA=C|||;VT=SNP
11	134299864	rs920481	G	A	100	PASS	AC=2899;AF=0.578874;AN=5008;NS=2504;DP=18994;EAS_AF=0.4573;AMR_AF=0.4971;AFR_AF=0.6982;EUR_AF=0.6431;SAS_AF=0.5348;AA=G|||;VT=SNP
11	134299945	rs920480	G	C	100	PASS	AC=2569;AF=0.512979;AN=5008;NS=2504;DP=19571;EAS_AF=0.4563;AMR_AF=0.4697;AFR_AF=0.4629;EUR_AF=0.6431;SAS_AF=0.5358;AA=G|||;VT=SNP
11	134299948	rs12281210	A	G	100	PASS	AC=2147;AF=0.428714;AN=5008;NS=2504;DP=19504;EAS_AF=0.4911;AMR_AF=0.4755;AFR_AF=0.5318;EUR_AF=0.2783;SAS_AF=0.3466;AA=G|||;VT=SNP
11	134299961	rs12294512	G	A	100	PASS	AC=1235;AF=0.246605;AN=5008;NS=2504;DP=19355;EAS_AF=0.3601;AMR_AF=0.4135;AFR_AF=0.0499;EUR_AF=0.2594;SAS_AF=0.2638;AA=A|||;VT=SNP
11	134300267	rs10219279	A	T	100	PASS	AC=4096;AF=0.817891;AN=5008;NS=2504;DP=19017;EAS_AF=0.8274;AMR_AF=0.8991;AFR_AF=0.7284;EUR_AF=0.8936;SAS_AF=0.7935;AA=A|||;VT=SNP
11	134300415	rs7937081	A	G	100	PASS	AC=4120;AF=0.822684;AN=5008;NS=2504;DP=17002;EAS_AF=0.8264;AMR_AF=0.902;AFR_AF=0.7458;EUR_AF=0.8936;SAS_AF=0.7935;AA=A|||;VT=SNP
11	134300559	rs10219432	C	T	100	PASS	AC=4706;AF=0.939696;AN=5008;NS=2504;DP=17795;EAS_AF=0.9484;AMR_AF=0.9452;AFR_AF=0.9864;EUR_AF=0.9215;SAS_AF=0.8824;AA=T|||;VT=SNP
11	134300644	rs7937326	A	C	100	PASS	AC=4706;AF=0.939696;AN=5008;NS=2504;DP=20814;EAS_AF=0.9484;AMR_AF=0.9452;AFR_AF=0.9864;EUR_AF=0.9215;SAS_AF=0.8824;AA=A|||;VT=SNP
11	134300921	rs2884941	C	T	100	PASS	AC=4717;AF=0.941893;AN=5008;NS=2504;DP=16433;EAS_AF=0.9484;AMR_AF=0.9452;AFR_AF=0.9947;EUR_AF=0.9215;SAS_AF=0.8824;AA=T|||;VT=SNP
11	134301136	rs1561611	C	T	100	PASS	AC=4699;AF=0.938299;AN=5008;NS=2504;DP=15088;EAS_AF=0.9484;AMR_AF=0.9424;AFR_AF=0.9826;EUR_AF=0.9215;SAS_AF=0.8824;AA=c|||;VT=SNP
11	134301403	rs1561610	A	G	100	PASS	AC=4677;AF=0.933906;AN=5008;NS=2504;DP=17752;EAS_AF=0.9484;AMR_AF=0.9366;AFR_AF=0.9796;EUR_AF=0.9125;SAS_AF=0.8773;AA=G|||;VT=SNP
11	134301569	rs1975391	A	C	100	PASS	AC=4717;AF=0.941893;AN=5008;NS=2504;DP=15081;EAS_AF=0.9484;AMR_AF=0.9452;AFR_AF=0.9947;EUR_AF=0.9215;SAS_AF=0.8824;AA=C|||;VT=SNP
11	134301693	rs11223799	G	T	100	PASS	AC=153;AF=0.0305511;AN=5008;NS=2504;DP=16503;EAS_AF=0.003;AMR_AF=0.0403;AFR_AF=0.0038;EUR_AF=0.1054;SAS_AF=0.0112;AA=G|||;VT=SNP
11	134301899	rs10791360	C	A	100	PASS	AC=4507;AF=0.89996;AN=5008;NS=2504;DP=16326;EAS_AF=0.8264;AMR_AF=0.9409;AFR_AF=0.9728;EUR_AF=0.9165;SAS_AF=0.8313;AA=A|||;VT=SNP
11	134302141	rs4936231	A	G	100	PASS	AC=4717;AF=0.941893;AN=5008;NS=2504;DP=19396;EAS_AF=0.9484;AMR_AF=0.9452;AFR_AF=0.9947;EUR_AF=0.9215;SAS_AF=0.8824;AA=G|||;VT=SNP
11	134302477	rs4937885	T	G	100	PASS	AC=4715;AF=0.941494;AN=5008;NS=2504;DP=18938;EAS_AF=0.9464;AMR_AF=0.9467;AFR_AF=0.9947;EUR_AF=0.9205;SAS_AF=0.8824;AA=G|||;VT=SNP
11	134302845	rs10750562	C	T	100	PASS	AC=4716;AF=0.941693;AN=5008;NS=2504;DP=22448;EAS_AF=0.9474;AMR_AF=0.9452;AFR_AF=0.9947;EUR_AF=0.9215;SAS_AF=0.8824;AA=C|||;VT=SNP
11	134303058	rs10791361	C	T	100	PASS	AC=4507;AF=0.89996;AN=5008;NS=2504;DP=22226;EAS_AF=0.8274;AMR_AF=0.9409;AFR_AF=0.9728;EUR_AF=0.9165;SAS_AF=0.8303;AA=C|||;VT=SNP
11	134303121	rs10894812	C	T	100	PASS	AC=4114;AF=0.821486;AN=5008;NS=2504;DP=22360;EAS_AF=0.8264;AMR_AF=0.9035;AFR_AF=0.736;EUR_AF=0.8996;SAS_AF=0.7935;AA=C|||;VT=SNP
11	134303306	rs7949167	C	G	100	PASS	AC=4508;AF=0.90016;AN=5008;NS=2504;DP=22801;EAS_AF=0.8274;AMR_AF=0.9409;AFR_AF=0.9728;EUR_AF=0.9165;SAS_AF=0.8313;AA=C|||;VT=SNP
11	134303405	rs6590740	A	G	100	PASS	AC=4718;AF=0.942093;AN=5008;NS=2504;DP=19486;EAS_AF=0.9484;AMR_AF=0.9452;AFR_AF=0.9947;EUR_AF=0.9225;SAS_AF=0.8824;AA=A|||;VT=SNP
11	134303426	rs7935849	T	C	100	PASS	AC=4718;AF=0.942093;AN=5008;NS=2504;DP=19164;EAS_AF=0.9484;AMR_AF=0.9452;AFR_AF=0.9947;EUR_AF=0.9225;SAS_AF=0.8824;AA=C|||;VT=SNP
11	134303586	rs4937886	C	T	100	PASS	AC=4717;AF=0.941893;AN=5008;NS=2504;DP=20090;EAS_AF=0.9484;AMR_AF=0.9452;AFR_AF=0.9947;EUR_AF=0.9215;SAS_AF=0.8824;AA=T|||;VT=SNP
11	134303682	rs4937887	T	C	100	PASS	AC=4717;AF=0.941893;AN=5008;NS=2504;DP=20471;EAS_AF=0.9484;AMR_AF=0.9452;AFR_AF=0.9947;EUR_AF=0.9215;SAS_AF=0.8824;AA=T|||;VT=SNP
11	134303701	rs4937888	G	A	100	PASS	AC=4717;AF=0.941893;AN=5008;NS=2504;DP=19705;EAS_AF=0.9484;AMR_AF=0.9452;AFR_AF=0.9947;EUR_AF=0.9215;SAS_AF=0.8824;AA=G|||;VT=SNP
11	134303908	rs4937889	C	T	100	PASS	AC=4718;AF=0.942093;AN=5008;NS=2504;DP=15796;EAS_AF=0.9484;AMR_AF=0.9467;AFR_AF=0.9947;EUR_AF=0.9215;SAS_AF=0.8824;AA=C|||;VT=SNP
11	134304632	rs77627888	T	C	100	PASS	AC=261;AF=0.0521166;AN=5008;NS=2504;DP=13487;EAS_AF=0.12;AMR_AF=0.0331;AFR_AF=0.0136;EUR_AF=0.0457;SAS_AF=0.0542;AA=T|||;VT=SNP
11	134304715	rs7925223	A	G	100	PASS	AC=4717;AF=0.941893;AN=5008;NS=2504;DP=11698;EAS_AF=0.9484;AMR_AF=0.9452;AFR_AF=0.9947;EUR_AF=0.9215;SAS_AF=0.8824;AA=g|||;VT=SNP
11	134305110	rs10791362	G	A	100	PASS	AC=4509;AF=0.900359;AN=5008;NS=2504;DP=14635;EAS_AF=0.8274;AMR_AF=0.9409;AFR_AF=0.9728;EUR_AF=0.9165;SAS_AF=0.8323;AA=G|||;VT=SNP
11	134305181	rs10750563	G	T	100	PASS	AC=4718;AF=0.942093;AN=5008;NS=2504;DP=14082;EAS_AF=0.9484;AMR_AF=0.9452;AFR_AF=0.9947;EUR_AF=0.9215;SAS_AF=0.8834;AA=G|||;VT=SNP
11	134305196	rs10736613	G	A	100	PASS	AC=4718;AF=0.942093;AN=5008;NS=2504;DP=14376;EAS_AF=0.9484;AMR_AF=0.9452;AFR_AF=0.9947;EUR_AF=0.9215;SAS_AF=0.8834;AA=G|||;VT=SNP
11	134305754	rs10791363	G	A	100	PASS	AC=4606;AF=0.919728;AN=5008;NS=2504;DP=17471;EAS_AF=0.9484;AMR_AF=0.9337;AFR_AF=0.9349;EUR_AF=0.9135;SAS_AF=0.8661;AA=G|||;VT=SNP
11	134306727	rs7933196	A	G	100	PASS	AC=4754;AF=0.949281;AN=5008;NS=2504;DP=20378;EAS_AF=0.9484;AMR_AF=0.9467;AFR_AF=0.9947;EUR_AF=0.9215;SAS_AF=0.9192;AA=G|||;VT=SNP
11	134307716	rs4245129	A	G	100	PASS	AC=4309;AF=0.860423;AN=5008;NS=2504;DP=20229;EAS_AF=0.9484;AMR_AF=0.902;AFR_AF=0.733;EUR_AF=0.9036;SAS_AF=0.8681;AA=G|||;VT=SNP
11	134307770	rs4245130	T	C	100	PASS	AC=4718;AF=0.942093;AN=5008;NS=2504;DP=19087;EAS_AF=0.9494;AMR_AF=0.9438;AFR_AF=0.9947;EUR_AF=0.9215;SAS_AF=0.8834;AA=C|||;VT=SNP
11	134308031	rs4245131	C	T	100	PASS	AC=1120;AF=0.223642;AN=5008;NS=2504;DP=20138;EAS_AF=0.3839;AMR_AF=0.3501;AFR_AF=0.0492;EUR_AF=0.1511;SAS_AF=0.2791;AA=C|||;VT=SNP
11	134308161	rs11223807	G	T	100	PASS	AC=1138;AF=0.227236;AN=5008;NS=2504;DP=17631;EAS_AF=0.2708;AMR_AF=0.1412;AFR_AF=0.1914;EUR_AF=0.2853;SAS_AF=0.2321;AA=T|||;VT=SNP
11	134308169	rs4937890	C	T	100	PASS	AC=902;AF=0.180112;AN=5008;NS=2504;DP=17567;EAS_AF=0.2649;AMR_AF=0.3386;AFR_AF=0.0174;EUR_AF=0.1461;SAS_AF=0.2352;AA=C|||;VT=SNP
11	134308569	rs11223808	G	A	100	PASS	AC=2356;AF=0.470447;AN=5008;NS=2504;DP=20927;EAS_AF=0.6845;AMR_AF=0.5648;AFR_AF=0.1778;EUR_AF=0.4732;SAS_AF=0.5757;AA=G|||;VT=SNP
11	134308729	rs56323805	G	A	100	PASS	AC=667;AF=0.133187;AN=5008;NS=2504;DP=19244;EAS_AF=0.126;AMR_AF=0.1254;AFR_AF=0.0809;EUR_AF=0.2416;SAS_AF=0.1053;AA=G|||;VT=SNP
11	134308765	rs10894814	C	T	100	PASS	AC=3569;AF=0.71266;AN=5008;NS=2504;DP=18997;EAS_AF=0.7748;AMR_AF=0.8098;AFR_AF=0.6725;EUR_AF=0.6938;SAS_AF=0.6534;AA=C|||;VT=SNP
11	134308907	rs10791364	G	A	100	PASS	AC=2816;AF=0.5623;AN=5008;NS=2504;DP=22038;EAS_AF=0.6448;AMR_AF=0.6715;AFR_AF=0.5356;EUR_AF=0.4523;SAS_AF=0.5491;AA=G|||;VT=SNP
11	134308919	rs7484072	G	A	100	PASS	AC=2294;AF=0.458067;AN=5008;NS=2504;DP=22309;EAS_AF=0.5526;AMR_AF=0.6427;AFR_AF=0.267;EUR_AF=0.4453;SAS_AF=0.501;AA=G|||;VT=SNP
11	134309155	rs4643092	T	C	100	PASS	AC=3601;AF=0.71905;AN=5008;NS=2504;DP=19034;EAS_AF=0.7788;AMR_AF=0.8098;AFR_AF=0.6785;EUR_AF=0.6938;SAS_AF=0.6738;AA=C|||;VT=SNP
11	134309304	rs4575291	C	T	100	PASS	AC=3618;AF=0.722444;AN=5008;NS=2504;DP=22801;EAS_AF=0.7788;AMR_AF=0.8098;AFR_AF=0.6785;EUR_AF=0.6938;SAS_AF=0.6912;AA=C|||;VT=SNP
11	134309317	rs4460830	T	C	100	PASS	AC=3618;AF=0.722444;AN=5008;NS=2504;DP=22809;EAS_AF=0.7788;AMR_AF=0.8098;AFR_AF=0.6785;EUR_AF=0.6938;SAS_AF=0.6912;AA=t|||;VT=SNP
11	134309454	rs4575292	C	T	100	PASS	AC=2822;AF=0.563498;AN=5008;NS=2504;DP=19801;EAS_AF=0.6518;AMR_AF=0.67;AFR_AF=0.5363;EUR_AF=0.4513;SAS_AF=0.5491;AA=C|||;VT=SNP
11	134309625	rs10894815	A	G	100	PASS	AC=3698;AF=0.738419;AN=5008;NS=2504;DP=19321;EAS_AF=0.7788;AMR_AF=0.817;AFR_AF=0.7352;EUR_AF=0.6938;SAS_AF=0.6912;AA=G|||;VT=SNP
11	134309805	rs11223809	T	C	100	PASS	AC=3619;AF=0.722644;AN=5008;NS=2504;DP=18019;EAS_AF=0.7788;AMR_AF=0.8098;AFR_AF=0.6793;EUR_AF=0.6938;SAS_AF=0.6912;AA=C|||;VT=SNP
11	134309991	rs55917458	C	T	100	PASS	AC=3620;AF=0.722843;AN=5008;NS=2504;DP=20893;EAS_AF=0.7788;AMR_AF=0.8098;AFR_AF=0.6793;EUR_AF=0.6948;SAS_AF=0.6912;AA=c|||;VT=SNP
11	134310000	rs56126629	G	A	100	PASS	AC=797;AF=0.159145;AN=5008;NS=2504;DP=20765;EAS_AF=0.127;AMR_AF=0.1398;AFR_AF=0.1422;EUR_AF=0.2435;SAS_AF=0.1421;AA=g|||;VT=SNP
11	134310801	rs4264165	G	C	100	PASS	AC=3673;AF=0.733427;AN=5008;NS=2504;DP=21007;EAS_AF=0.7788;AMR_AF=0.817;AFR_AF=0.7042;EUR_AF=0.7048;SAS_AF=0.6963;AA=C|||;VT=SNP
11	134311772	rs75992462	T	C	100	PASS	AC=663;AF=0.132388;AN=5008;NS=2504;DP=14433;EAS_AF=0.127;AMR_AF=0.1167;AFR_AF=0.0923;EUR_AF=0.2078;SAS_AF=0.1258;AA=T|||;VT=SNP
11	134311979	rs10732874	T	C	100	PASS	AC=3754;AF=0.749601;AN=5008;NS=2504;DP=17638;EAS_AF=0.7817;AMR_AF=0.8213;AFR_AF=0.7519;EUR_AF=0.7256;SAS_AF=0.6871;AA=T|||;VT=SNP
11	134312019	rs10750569	C	T	100	PASS	AC=3216;AF=0.642173;AN=5008;NS=2504;DP=17250;EAS_AF=0.6825;AMR_AF=0.7853;AFR_AF=0.4871;EUR_AF=0.7087;SAS_AF=0.6401;AA=T|||;VT=SNP
11	134312341	rs7935549	C	T	100	PASS	AC=1335;AF=0.266573;AN=5008;NS=2504;DP=16380;EAS_AF=0.1458;AMR_AF=0.2277;AFR_AF=0.3495;EUR_AF=0.3678;SAS_AF=0.2025;AA=T|||;VT=SNP
11	134312443	rs7950809	T	G	100	PASS	AC=3870;AF=0.772764;AN=5008;NS=2504;DP=16978;EAS_AF=0.7738;AMR_AF=0.8271;AFR_AF=0.8404;EUR_AF=0.7256;SAS_AF=0.6902;AA=G|||;VT=SNP
11	134312488	rs7935790	C	T	100	PASS	AC=2567;AF=0.51258;AN=5008;NS=2504;DP=17132;EAS_AF=0.5496;AMR_AF=0.6671;AFR_AF=0.4516;EUR_AF=0.5;SAS_AF=0.4601;AA=C|||;VT=SNP
11	134312742	rs11223813	T	C	100	PASS	AC=1093;AF=0.218251;AN=5008;NS=2504;DP=18852;EAS_AF=0.2242;AMR_AF=0.134;AFR_AF=0.2602;EUR_AF=0.2137;SAS_AF=0.2198;AA=C|||;VT=SNP
11	134312775	rs11223814	A	G	100	PASS	AC=1096;AF=0.21885;AN=5008;NS=2504;DP=17357;EAS_AF=0.2252;AMR_AF=0.1326;AFR_AF=0.2617;EUR_AF=0.2137;SAS_AF=0.2209;AA=G|||;VT=SNP
11	134313681	rs12576256	C	A	100	PASS	AC=848;AF=0.169329;AN=5008;NS=2504;DP=19152;EAS_AF=0.1319;AMR_AF=0.121;AFR_AF=0.1906;EUR_AF=0.2147;SAS_AF=0.1667;AA=C|||;VT=SNP
11	134315229	rs12802834	G	A	100	PASS	AC=1164;AF=0.232428;AN=5008;NS=2504;DP=19459;EAS_AF=0.4206;AMR_AF=0.4467;AFR_AF=0.0197;EUR_AF=0.1421;SAS_AF=0.2669;AA=G|||;VT=SNP
11	134315244	rs10894817	C	T	100	PASS	AC=2627;AF=0.524561;AN=5008;NS=2504;DP=19483;EAS_AF=0.5595;AMR_AF=0.6844;AFR_AF=0.466;EUR_AF=0.5;SAS_AF=0.4796;AA=C|||;VT=SNP
11	134315273	rs12287744	G	A	100	PASS	AC=591;AF=0.118011;AN=5008;NS=2504;DP=18432;EAS_AF=0.1359;AMR_AF=0.1412;AFR_AF=0.0318;EUR_AF=0.2217;SAS_AF=0.093;AA=G|||;VT=SNP
11	134315499	rs11223816	G	A	100	PASS	AC=934;AF=0.186502;AN=5008;NS=2504;DP=20550;EAS_AF=0.1409;AMR_AF=0.2032;AFR_AF=0.0772;EUR_AF=0.3569;SAS_AF=0.1943;AA=G|||;VT=SNP
11	134316222	rs10894818	G	A	100	PASS	AC=2346;AF=0.46845;AN=5008;NS=2504;DP=19401;EAS_AF=0.5129;AMR_AF=0.6686;AFR_AF=0.2965;EUR_AF=0.499;SAS_AF=0.4816;AA=G|||;VT=SNP
11	134316231	rs55888805	C	G	100	PASS	AC=675;AF=0.134784;AN=5008;NS=2504;DP=19572;EAS_AF=0.1359;AMR_AF=0.1009;AFR_AF=0.0787;EUR_AF=0.2018;SAS_AF=0.1646;AA=C|||;VT=SNP
11	134316532	rs7938546	T	G	100	PASS	AC=2756;AF=0.550319;AN=5008;NS=2504;DP=12386;EAS_AF=0.5605;AMR_AF=0.7003;AFR_AF=0.5492;EUR_AF=0.502;SAS_AF=0.4847;AA=T|||;VT=SNP
11	134317228	rs7934317	C	G	100	PASS	AC=2160;AF=0.43131;AN=5008;NS=2504;DP=16945;EAS_AF=0.2639;AMR_AF=0.4424;AFR_AF=0.3548;EUR_AF=0.6511;SAS_AF=0.4734;AA=C|||;VT=SNP
11	134317377	rs4390362	C	T	100	PASS	AC=3662;AF=0.73123;AN=5008;NS=2504;DP=15602;EAS_AF=0.8929;AMR_AF=0.8069;AFR_AF=0.5953;EUR_AF=0.7276;SAS_AF=0.6984;AA=C|||;VT=SNP
11	134318228	rs11223819	C	T	100	PASS	AC=621;AF=0.124002;AN=5008;NS=2504;DP=20438;EAS_AF=0.0665;AMR_AF=0.1066;AFR_AF=0.1407;EUR_AF=0.171;SAS_AF=0.1247;AA=C|||;VT=SNP
11	134318482	rs11223820	A	G	100	PASS	AC=543;AF=0.108427;AN=5008;NS=2504;DP=20124;EAS_AF=0.0665;AMR_AF=0.1037;AFR_AF=0.0772;EUR_AF=0.1769;SAS_AF=0.1268;AA=A|||;VT=SNP
11	134319582	rs10128718	T	C	100	PASS	AC=4106;AF=0.819888;AN=5008;NS=2504;DP=19929;EAS_AF=0.9048;AMR_AF=0.8271;AFR_AF=0.8964;EUR_AF=0.7157;SAS_AF=0.7311;AA=C|||;VT=SNP
11	134319718	rs10128652	G	C	100	PASS	AC=3850;AF=0.76877;AN=5008;NS=2504;DP=18972;EAS_AF=0.9028;AMR_AF=0.804;AFR_AF=0.7118;EUR_AF=0.7227;SAS_AF=0.7301;AA=C|||;VT=SNP
11	134319838	rs35624240	A	G	100	PASS	AC=608;AF=0.121406;AN=5008;NS=2504;DP=17723;EAS_AF=0.0665;AMR_AF=0.1037;AFR_AF=0.1437;EUR_AF=0.174;SAS_AF=0.1063;AA=A|||;VT=SNP
11	134320343	rs35419292	T	C	100	PASS	AC=501;AF=0.10004;AN=5008;NS=2504;DP=17675;EAS_AF=0.0665;AMR_AF=0.0994;AFR_AF=0.0681;EUR_AF=0.171;SAS_AF=0.1053;AA=T|||;VT=SNP
11	134322262	rs73034335	C	T	100	PASS	AC=597;AF=0.119209;AN=5008;NS=2504;DP=9759;EAS_AF=0.0665;AMR_AF=0.1037;AFR_AF=0.1384;EUR_AF=0.171;SAS_AF=0.1053;AA=C|||;VT=SNP
11	134322328	rs7926191	C	T	100	PASS	AC=3034;AF=0.605831;AN=5008;NS=2504;DP=8077;EAS_AF=0.8353;AMR_AF=0.6816;AFR_AF=0.4236;EUR_AF=0.5437;SAS_AF=0.6258;AA=C|||;VT=SNP
11	134323250	rs11601026	T	C	100	PASS	AC=1127;AF=0.22504;AN=5008;NS=2504;DP=21059;EAS_AF=0.5327;AMR_AF=0.3415;AFR_AF=0.0129;EUR_AF=0.0656;SAS_AF=0.2761;AA=.|||;VT=SNP
11	134323342	rs4245132	A	G	100	PASS	AC=4103;AF=0.819289;AN=5008;NS=2504;DP=20556;EAS_AF=0.9018;AMR_AF=0.8271;AFR_AF=0.8956;EUR_AF=0.7167;SAS_AF=0.7311;AA=.|||;VT=SNP
11	134323444	rs4245133	C	T	100	PASS	AC=3035;AF=0.60603;AN=5008;NS=2504;DP=18442;EAS_AF=0.8353;AMR_AF=0.6816;AFR_AF=0.4244;EUR_AF=0.5437;SAS_AF=0.6258;AA=.|||;VT=SNP
11	134323455	rs11223824	G	A	100	PASS	AC=597;AF=0.119209;AN=5008;NS=2504;DP=18738;EAS_AF=0.0665;AMR_AF=0.1037;AFR_AF=0.1384;EUR_AF=0.171;SAS_AF=0.1053;AA=.|||;VT=SNP
11	134323597	rs4937891	C	T	100	PASS	AC=3034;AF=0.605831;AN=5008;NS=2504;DP=17255;EAS_AF=0.8353;AMR_AF=0.6816;AFR_AF=0.4244;EUR_AF=0.5437;SAS_AF=0.6247;AA=.|||;VT=SNP
11	134323771	rs73034340	T	A	100	PASS	AC=597;AF=0.119209;AN=5008;NS=2504;DP=16710;EAS_AF=0.0665;AMR_AF=0.1037;AFR_AF=0.1384;EUR_AF=0.171;SAS_AF=0.1053;AA=.|||;VT=SNP
11	134324387	rs10791367	T	C	100	PASS	AC=3632;AF=0.72524;AN=5008;NS=2504;DP=19816;EAS_AF=0.9018;AMR_AF=0.7853;AFR_AF=0.5628;EUR_AF=0.7147;SAS_AF=0.7311;AA=.|||;VT=SNP
11	134324677	rs10894821	A	G	100	PASS	AC=3033;AF=0.605631;AN=5008;NS=2504;DP=23541;EAS_AF=0.8353;AMR_AF=0.6801;AFR_AF=0.4244;EUR_AF=0.5437;SAS_AF=0.6247;AA=.|||;VT=SNP
11	134325046	rs11223825	C	G	100	PASS	AC=586;AF=0.117013;AN=5008;NS=2504;DP=23740;EAS_AF=0.0665;AMR_AF=0.1037;AFR_AF=0.1301;EUR_AF=0.171;SAS_AF=0.1053;AA=.|||;VT=SNP
11	134325175	rs10894822	G	A	100	PASS	AC=3039;AF=0.606829;AN=5008;NS=2504;DP=21078;EAS_AF=0.8462;AMR_AF=0.6801;AFR_AF=0.4213;EUR_AF=0.5437;SAS_AF=0.6237;AA=.|||;VT=SNP
11	134325318	rs10791368	C	T	100	PASS	AC=3033;AF=0.605631;AN=5008;NS=2504;DP=21617;EAS_AF=0.8353;AMR_AF=0.6801;AFR_AF=0.4244;EUR_AF=0.5437;SAS_AF=0.6247;AA=.|||;VT=SNP
11	134325328	rs11223826	A	C	100	PASS	AC=598;AF=0.119409;AN=5008;NS=2504;DP=21734;EAS_AF=0.0665;AMR_AF=0.1037;AFR_AF=0.1384;EUR_AF=0.171;SAS_AF=0.1063;AA=.|||;VT=SNP
11	134325431	rs10791369	T	A	100	PASS	AC=3631;AF=0.72504;AN=5008;NS=2504;DP=21674;EAS_AF=0.9018;AMR_AF=0.7839;AFR_AF=0.5628;EUR_AF=0.7147;SAS_AF=0.7311;AA=.|||;VT=SNP
11	134326336	rs11223827	T	C	100	PASS	AC=3835;AF=0.765775;AN=5008;NS=2504;DP=20400;EAS_AF=0.9018;AMR_AF=0.7983;AFR_AF=0.7095;EUR_AF=0.7147;SAS_AF=0.7311;AA=.|||;VT=SNP
11	134326363	rs11223828	C	T	100	PASS	AC=3836;AF=0.765974;AN=5008;NS=2504;DP=20914;EAS_AF=0.9018;AMR_AF=0.7983;AFR_AF=0.7103;EUR_AF=0.7147;SAS_AF=0.7311;AA=.|||;VT=SNP
11	134326516	rs10894823	T	C	100	PASS	AC=4788;AF=0.95607;AN=5008;NS=2504;DP=17650;EAS_AF=0.9613;AMR_AF=0.9438;AFR_AF=0.9955;EUR_AF=0.9284;SAS_AF=0.9346;AA=.|||;VT=SNP
11	134326518	rs11223829	C	T	100	PASS	AC=3036;AF=0.60623;AN=5008;NS=2504;DP=17627;EAS_AF=0.8373;AMR_AF=0.6801;AFR_AF=0.4251;EUR_AF=0.5437;SAS_AF=0.6247;AA=.|||;VT=SNP
11	134328254	rs34304413	G	A	100	PASS	AC=596;AF=0.11901;AN=5008;NS=2504;DP=19052;EAS_AF=0.0665;AMR_AF=0.1023;AFR_AF=0.1384;EUR_AF=0.171;SAS_AF=0.1053;AA=.|||;VT=SNP
11	134329063	rs4937892	A	G	100	PASS	AC=4074;AF=0.813498;AN=5008;NS=2504;DP=14863;EAS_AF=0.8998;AMR_AF=0.8242;AFR_AF=0.879;EUR_AF=0.7147;SAS_AF=0.7301;AA=.|||;VT=SNP
11	134329294	rs10160471	A	G	100	PASS	AC=3632;AF=0.72524;AN=5008;NS=2504;DP=20629;EAS_AF=0.9018;AMR_AF=0.7839;AFR_AF=0.5635;EUR_AF=0.7147;SAS_AF=0.7311;AA=.|||;VT=SNP
11	134329368	rs10160807	G	A	100	PASS	AC=3632;AF=0.72524;AN=5008;NS=2504;DP=20418;EAS_AF=0.9018;AMR_AF=0.7839;AFR_AF=0.5635;EUR_AF=0.7147;SAS_AF=0.7311;AA=.|||;VT=SNP
11	134329581	rs10791370	A	G	100	PASS	AC=3632;AF=0.72524;AN=5008;NS=2504;DP=19616;EAS_AF=0.9018;AMR_AF=0.7839;AFR_AF=0.5635;EUR_AF=0.7147;SAS_AF=0.7311;AA=.|||;VT=SNP
11	134329835	rs12802879	C	G	100	PASS	AC=597;AF=0.119209;AN=5008;NS=2504;DP=18570;EAS_AF=0.0665;AMR_AF=0.1037;AFR_AF=0.1384;EUR_AF=0.171;SAS_AF=0.1053;AA=.|||;VT=SNP
11	134330045	rs73034363	A	C	100	PASS	AC=599;AF=0.119609;AN=5008;NS=2504;DP=21315;EAS_AF=0.0665;AMR_AF=0.1052;AFR_AF=0.1392;EUR_AF=0.171;SAS_AF=0.1053;AA=.|||;VT=SNP
11	134330254	rs12226875	G	C	100	PASS	AC=3834;AF=0.765575;AN=5008;NS=2504;DP=16326;EAS_AF=0.9018;AMR_AF=0.7983;AFR_AF=0.7088;EUR_AF=0.7147;SAS_AF=0.7311;AA=.|||;VT=SNP
11	134330399	rs7115342	G	A	100	PASS	AC=497;AF=0.0992412;AN=5008;NS=2504;DP=15630;EAS_AF=0.0655;AMR_AF=0.1009;AFR_AF=0.0673;EUR_AF=0.17;SAS_AF=0.1033;AA=.|||;VT=SNP
11	134330404	rs10894827	C	T	100	PASS	AC=3082;AF=0.615415;AN=5008;NS=2504;DP=15353;EAS_AF=0.8363;AMR_AF=0.6801;AFR_AF=0.4576;EUR_AF=0.5447;SAS_AF=0.6278;AA=.|||;VT=SNP
11	134330409	rs11223841	C	T	100	PASS	AC=594;AF=0.11861;AN=5008;NS=2504;DP=15194;EAS_AF=0.0655;AMR_AF=0.1052;AFR_AF=0.1384;EUR_AF=0.17;SAS_AF=0.1033;AA=.|||;VT=SNP
11	134330418	rs11223842	A	G	100	PASS	AC=2798;AF=0.558706;AN=5008;NS=2504;DP=14595;EAS_AF=0.7242;AMR_AF=0.67;AFR_AF=0.3548;EUR_AF=0.5427;SAS_AF=0.6012;AA=.|||;VT=SNP
11	134330488	rs7115253	C	T	100	PASS	AC=599;AF=0.119609;AN=5008;NS=2504;DP=15023;EAS_AF=0.0665;AMR_AF=0.1052;AFR_AF=0.1392;EUR_AF=0.171;SAS_AF=0.1053;AA=.|||;VT=SNP
11	134331380	rs4075617	G	C	100	PASS	AC=3029;AF=0.604832;AN=5008;NS=2504;DP=21324;EAS_AF=0.8353;AMR_AF=0.6787;AFR_AF=0.4228;EUR_AF=0.5437;SAS_AF=0.6237;AA=.|||;VT=SNP
11	134332113	rs4335562	C	A	100	PASS	AC=1795;AF=0.358427;AN=5008;NS=2504;DP=22472;EAS_AF=0.6508;AMR_AF=0.4424;AFR_AF=0.087;EUR_AF=0.2694;SAS_AF=0.456;AA=.|||;VT=SNP
11	134332177	rs11223843	C	T	100	PASS	AC=2945;AF=0.588059;AN=5008;NS=2504;DP=23371;EAS_AF=0.8353;AMR_AF=0.6729;AFR_AF=0.3616;EUR_AF=0.5437;SAS_AF=0.6247;AA=.|||;VT=SNP
11	134332593	rs4937893	A	C	100	PASS	AC=2806;AF=0.560304;AN=5008;NS=2504;DP=19858;EAS_AF=0.7242;AMR_AF=0.6715;AFR_AF=0.3585;EUR_AF=0.5457;SAS_AF=0.6002;AA=.|||;VT=SNP
11	134332616	rs35483338	A	T	100	PASS	AC=598;AF=0.119409;AN=5008;NS=2504;DP=19734;EAS_AF=0.0665;AMR_AF=0.1052;AFR_AF=0.1407;EUR_AF=0.168;SAS_AF=0.1053;AA=.|||;VT=SNP
11	134332624	rs34572307	A	G	100	PASS	AC=597;AF=0.119209;AN=5008;NS=2504;DP=19602;EAS_AF=0.0665;AMR_AF=0.1052;AFR_AF=0.1399;EUR_AF=0.168;SAS_AF=0.1053;AA=.|||;VT=SNP
11	134332800	rs66853247	T	C	100	PASS	AC=808;AF=0.161342;AN=5008;NS=2504;DP=16022;EAS_AF=0.0675;AMR_AF=0.1196;AFR_AF=0.2882;EUR_AF=0.171;SAS_AF=0.1063;AA=.|||;VT=SNP
11	134333087	rs67260687	C	T	100	PASS	AC=601;AF=0.120008;AN=5008;NS=2504;DP=16639;EAS_AF=0.0675;AMR_AF=0.1052;AFR_AF=0.1399;EUR_AF=0.171;SAS_AF=0.1053;AA=.|||;VT=SNP
11	134333351	rs34064974	A	G	100	PASS	AC=605;AF=0.120807;AN=5008;NS=2504;DP=15427;EAS_AF=0.0665;AMR_AF=0.1052;AFR_AF=0.1437;EUR_AF=0.171;SAS_AF=0.1053;AA=.|||;VT=SNP
11	134333360	rs4937894	A	G	100	PASS	AC=4086;AF=0.815895;AN=5008;NS=2504;DP=15151;EAS_AF=0.9018;AMR_AF=0.8256;AFR_AF=0.8835;EUR_AF=0.7157;SAS_AF=0.7321;AA=.|||;VT=SNP
11	134333658	rs73034383	C	T	100	PASS	AC=502;AF=0.10024;AN=5008;NS=2504;DP=16265;EAS_AF=0.0665;AMR_AF=0.1009;AFR_AF=0.0666;EUR_AF=0.171;SAS_AF=0.1074;AA=.|||;VT=SNP
11	134333794	rs11223844	C	T	100	PASS	AC=605;AF=0.120807;AN=5008;NS=2504;DP=16245;EAS_AF=0.0665;AMR_AF=0.1052;AFR_AF=0.1422;EUR_AF=0.171;SAS_AF=0.1074;AA=.|||;VT=SNP
11	134334574	rs67206424	G	A	100	PASS	AC=591;AF=0.118011;AN=5008;NS=2504;DP=17996;EAS_AF=0.0665;AMR_AF=0.1023;AFR_AF=0.1331;EUR_AF=0.171;SAS_AF=0.1074;AA=.|||;VT=SNP
11	134334611	rs67901227	T	C	100	PASS	AC=604;AF=0.120607;AN=5008;NS=2504;DP=18096;EAS_AF=0.0665;AMR_AF=0.1052;AFR_AF=0.1415;EUR_AF=0.171;SAS_AF=0.1074;AA=.|||;VT=SNP
11	134334619	rs35135125	A	G	100	PASS	AC=654;AF=0.130591;AN=5008;NS=2504;DP=17963;EAS_AF=0.0665;AMR_AF=0.1066;AFR_AF=0.1778;EUR_AF=0.171;SAS_AF=0.1084;AA=.|||;VT=SNP
11	134335717	rs7106366	A	G	100	PASS	AC=650;AF=0.129792;AN=5008;NS=2504;DP=19810;EAS_AF=0.0665;AMR_AF=0.1081;AFR_AF=0.1747;EUR_AF=0.171;SAS_AF=0.1074;AA=A|||;VT=SNP
11	134335720	rs4495909	T	C	100	PASS	AC=4071;AF=0.812899;AN=5008;NS=2504;DP=19859;EAS_AF=0.9028;AMR_AF=0.8271;AFR_AF=0.8949;EUR_AF=0.7167;SAS_AF=0.6984;AA=N|||;VT=SNP
11	134335917	rs4559699	A	T	100	PASS	AC=3851;AF=0.76897;AN=5008;NS=2504;DP=19075;EAS_AF=0.9008;AMR_AF=0.804;AFR_AF=0.7337;EUR_AF=0.7137;SAS_AF=0.7127;AA=T|||;VT=SNP
11	134335953	rs3935519	C	T	100	PASS	AC=3815;AF=0.761781;AN=5008;NS=2504;DP=19386;EAS_AF=0.9018;AMR_AF=0.8026;AFR_AF=0.7095;EUR_AF=0.7127;SAS_AF=0.7096;AA=T|||;VT=SNP
11	134336459	rs73034390	T	C	100	PASS	AC=723;AF=0.144369;AN=5008;NS=2504;DP=14614;EAS_AF=0.0972;AMR_AF=0.1037;AFR_AF=0.18;EUR_AF=0.1938;SAS_AF=0.1227;AA=T|||;VT=SNP
11	134336887	rs4937896	C	T	100	PASS	AC=2343;AF=0.467851;AN=5008;NS=2504;DP=15936;EAS_AF=0.6359;AMR_AF=0.5605;AFR_AF=0.3654;EUR_AF=0.3201;SAS_AF=0.5194;AA=C|||;VT=SNP
11	134337361	rs7350520	A	G	100	PASS	AC=850;AF=0.169728;AN=5008;NS=2504;DP=18726;EAS_AF=0.2589;AMR_AF=0.1037;AFR_AF=0.202;EUR_AF=0.1243;SAS_AF=0.1278;AA=A|||;VT=SNP
11	134337566	rs78071771	T	G	100	PASS	AC=1077;AF=0.215056;AN=5008;NS=2504;DP=20695;EAS_AF=0.0714;AMR_AF=0.2522;AFR_AF=0.2088;EUR_AF=0.3638;SAS_AF=0.1922;AA=T|||;VT=SNP
11	134337728	rs10894828	A	G	100	PASS	AC=1505;AF=0.300519;AN=5008;NS=2504;DP=19987;EAS_AF=0.1954;AMR_AF=0.2795;AFR_AF=0.3994;EUR_AF=0.3718;SAS_AF=0.2168;AA=G|||;VT=SNP
11	134337850	rs10791371	C	T	100	PASS	AC=1444;AF=0.288339;AN=5008;NS=2504;DP=17660;EAS_AF=0.1964;AMR_AF=0.2536;AFR_AF=0.3873;EUR_AF=0.3499;SAS_AF=0.2106;AA=T|||;VT=SNP
11	134339632	rs7117021	T	C	100	PASS	AC=1497;AF=0.298922;AN=5008;NS=2504;DP=19619;EAS_AF=0.3065;AMR_AF=0.3256;AFR_AF=0.2791;EUR_AF=0.3738;SAS_AF=0.2219;AA=C|||;VT=SNP
11	134339651	rs9783310	C	G	100	PASS	AC=1022;AF=0.204073;AN=5008;NS=2504;DP=19807;EAS_AF=0.1161;AMR_AF=0.2478;AFR_AF=0.1324;EUR_AF=0.3648;SAS_AF=0.1953;AA=C|||;VT=SNP
11	134339741	rs73034394	C	T	100	PASS	AC=115;AF=0.0229633;AN=5008;NS=2504;DP=21265;EAS_AF=0.005;AMR_AF=0.0288;AFR_AF=0.0038;EUR_AF=0.0398;SAS_AF=0.046;AA=C|||;VT=SNP
11	134340279	rs4937897	G	C	100	PASS	AC=1445;AF=0.288538;AN=5008;NS=2504;DP=17215;EAS_AF=0.3026;AMR_AF=0.3156;AFR_AF=0.239;EUR_AF=0.3787;SAS_AF=0.229;AA=G|||;VT=SNP
11	134340403	rs10894829	G	A	100	PASS	AC=1231;AF=0.245807;AN=5008;NS=2504;DP=18648;EAS_AF=0.3065;AMR_AF=0.2983;AFR_AF=0.0946;EUR_AF=0.3708;SAS_AF=0.2219;AA=G|||;VT=SNP
11	134340457	rs10791372	T	G	100	PASS	AC=1492;AF=0.297923;AN=5008;NS=2504;DP=19356;EAS_AF=0.3065;AMR_AF=0.3199;AFR_AF=0.2791;EUR_AF=0.3718;SAS_AF=0.2229;AA=G|||;VT=SNP
11	134341183	rs11223852	C	T	100	PASS	AC=1500;AF=0.299521;AN=5008;NS=2504;DP=17876;EAS_AF=0.3056;AMR_AF=0.3285;AFR_AF=0.2738;EUR_AF=0.3767;SAS_AF=0.228;AA=T|||;VT=SNP
11	134341435	rs117359673	T	G	100	PASS	AC=136;AF=0.0271565;AN=5008;NS=2504;DP=15028;EAS_AF=0.0347;AMR_AF=0.0259;AFR_AF=0;EUR_AF=0.0239;SAS_AF=0.0603;AA=T|||;VT=SNP
11	134342005	rs12418947	G	A	100	PASS	AC=360;AF=0.071885;AN=5008;NS=2504;DP=16265;EAS_AF=0.0972;AMR_AF=0.0677;AFR_AF=0.0189;EUR_AF=0.0944;SAS_AF=0.0971;AA=G|||;VT=SNP
11	134342782	rs4128665	T	C	100	PASS	AC=3987;AF=0.796126;AN=5008;NS=2504;DP=20557;EAS_AF=0.8889;AMR_AF=0.7334;AFR_AF=0.8797;EUR_AF=0.6312;SAS_AF=0.8016;AA=T|||;VT=SNP
11	134343048	rs4128666	G	A	100	PASS	AC=3595;AF=0.717851;AN=5008;NS=2504;DP=17529;EAS_AF=0.7073;AMR_AF=0.6686;AFR_AF=0.7821;EUR_AF=0.6213;SAS_AF=0.7761;AA=g|||;VT=SNP
11	134343932	rs4579940	T	C	100	PASS	AC=4009;AF=0.800519;AN=5008;NS=2504;DP=18274;EAS_AF=0.8899;AMR_AF=0.7378;AFR_AF=0.8888;EUR_AF=0.6352;SAS_AF=0.8037;AA=t|||;VT=SNP
11	134343947	rs4567482	C	T	100	PASS	AC=400;AF=0.0798722;AN=5008;NS=2504;DP=17745;EAS_AF=0.0962;AMR_AF=0.0735;AFR_AF=0.0197;EUR_AF=0.1163;SAS_AF=0.1115;AA=C|||;VT=SNP
11	134343958	rs4522185	T	C	100	PASS	AC=4009;AF=0.800519;AN=5008;NS=2504;DP=17254;EAS_AF=0.8899;AMR_AF=0.7378;AFR_AF=0.8888;EUR_AF=0.6352;SAS_AF=0.8037;AA=T|||;VT=SNP
11	134344068	rs35379631	C	T	100	PASS	AC=531;AF=0.10603;AN=5008;NS=2504;DP=16577;EAS_AF=0.0962;AMR_AF=0.0778;AFR_AF=0.1233;EUR_AF=0.1074;SAS_AF=0.1115;AA=C|||;VT=SNP
11	134344525	rs4936232	T	C	100	PASS	AC=4129;AF=0.824481;AN=5008;NS=2504;DP=17421;EAS_AF=0.9018;AMR_AF=0.7997;AFR_AF=0.938;EUR_AF=0.6362;SAS_AF=0.8027;AA=C|||;VT=SNP
11	134344729	rs4936233	C	A	100	PASS	AC=4003;AF=0.799321;AN=5008;NS=2504;DP=20735;EAS_AF=0.8879;AMR_AF=0.7363;AFR_AF=0.888;EUR_AF=0.6352;SAS_AF=0.8016;AA=A|||;VT=SNP
11	134345428	rs4245134	A	G	100	PASS	AC=4017;AF=0.802117;AN=5008;NS=2504;DP=20991;EAS_AF=0.8859;AMR_AF=0.7378;AFR_AF=0.8979;EUR_AF=0.6352;SAS_AF=0.8037;AA=N|||;VT=SNP
11	134345870	rs117003879	T	C	100	PASS	AC=88;AF=0.0175719;AN=5008;NS=2504;DP=22358;EAS_AF=0.0069;AMR_AF=0.0144;AFR_AF=0.0045;EUR_AF=0.0467;SAS_AF=0.0184;AA=t|||;VT=SNP
11	134346119	rs7130091	A	G	100	PASS	AC=3194;AF=0.63778;AN=5008;NS=2504;DP=18483;EAS_AF=0.7976;AMR_AF=0.5951;AFR_AF=0.8631;EUR_AF=0.3121;SAS_AF=0.5337;AA=G|||;VT=SNP
11	134346430	rs4937898	C	A	100	PASS	AC=3540;AF=0.706869;AN=5008;NS=2504;DP=18962;EAS_AF=0.7014;AMR_AF=0.6729;AFR_AF=0.7284;EUR_AF=0.6322;SAS_AF=0.7843;AA=C|||;VT=SNP
11	134346431	rs4937899	A	G	100	PASS	AC=3755;AF=0.7498;AN=5008;NS=2504;DP=19145;EAS_AF=0.7014;AMR_AF=0.6888;AFR_AF=0.885;EUR_AF=0.6292;SAS_AF=0.7843;AA=A|||;VT=SNP
11	134346497	rs73036312	G	T	100	PASS	AC=1332;AF=0.265974;AN=5008;NS=2504;DP=17646;EAS_AF=0.4881;AMR_AF=0.3617;AFR_AF=0.0643;EUR_AF=0.1571;SAS_AF=0.3538;AA=G|||;VT=SNP
11	134347974	rs10791373	C	T	100	PASS	AC=1289;AF=0.257388;AN=5008;NS=2504;DP=19429;EAS_AF=0.2292;AMR_AF=0.2291;AFR_AF=0.4183;EUR_AF=0.1799;SAS_AF=0.1687;AA=T|||;VT=SNP
11	134348134	rs4245135	T	G	100	PASS	AC=2593;AF=0.517772;AN=5008;NS=2504;DP=18721;EAS_AF=0.5556;AMR_AF=0.5245;AFR_AF=0.503;EUR_AF=0.4235;SAS_AF=0.591;AA=T|||;VT=SNP
11	134348139	rs11223856	G	A	100	PASS	AC=1190;AF=0.23762;AN=5008;NS=2504;DP=18534;EAS_AF=0.3155;AMR_AF=0.2608;AFR_AF=0.2247;EUR_AF=0.1461;SAS_AF=0.2526;AA=G|||;VT=SNP
11	134348291	rs10894830	G	A	100	PASS	AC=497;AF=0.0992412;AN=5008;NS=2504;DP=15036;EAS_AF=0.1141;AMR_AF=0.1124;AFR_AF=0.0106;EUR_AF=0.1292;SAS_AF=0.1636;AA=G|||;VT=SNP
11	134348426	rs10791374	A	G	100	PASS	AC=2823;AF=0.563698;AN=5008;NS=2504;DP=16821;EAS_AF=0.631;AMR_AF=0.4755;AFR_AF=0.6914;EUR_AF=0.4165;SAS_AF=0.5358;AA=A|||;VT=SNP
11	134348650	rs11824640	C	T	100	PASS	AC=612;AF=0.122204;AN=5008;NS=2504;DP=16714;EAS_AF=0.119;AMR_AF=0.1499;AFR_AF=0.0862;EUR_AF=0.1044;SAS_AF=0.1728;AA=c|||;VT=SNP
11	134348704	rs11819954	A	G	100	PASS	AC=1030;AF=0.205671;AN=5008;NS=2504;DP=15713;EAS_AF=0.2351;AMR_AF=0.196;AFR_AF=0.2231;EUR_AF=0.1213;SAS_AF=0.2454;AA=A|||;VT=SNP
11	134348726	rs60829123	C	T	100	PASS	AC=617;AF=0.123203;AN=5008;NS=2504;DP=15601;EAS_AF=0.2004;AMR_AF=0.2709;AFR_AF=0.0862;EUR_AF=0.0885;SAS_AF=0.0245;AA=C|||;VT=SNP
11	134348756	rs4281495	T	A	100	PASS	AC=1119;AF=0.223442;AN=5008;NS=2504;DP=15488;EAS_AF=0.254;AMR_AF=0.3386;AFR_AF=0.2035;EUR_AF=0.2575;SAS_AF=0.1022;AA=A|||;VT=SNP
11	134348915	rs7941895	C	T	100	PASS	AC=1067;AF=0.213059;AN=5008;NS=2504;DP=23770;EAS_AF=0.1815;AMR_AF=0.1571;AFR_AF=0.3109;EUR_AF=0.1044;SAS_AF=0.2648;AA=C|||;VT=SNP
11	134349208	rs61910482	G	A	100	PASS	AC=577;AF=0.115216;AN=5008;NS=2504;DP=17896;EAS_AF=0.2123;AMR_AF=0.2378;AFR_AF=0.1044;EUR_AF=0.0348;SAS_AF=0.0256;AA=G|||;VT=SNP
11	134349224	rs11223857	C	T	100	PASS	AC=647;AF=0.129193;AN=5008;NS=2504;DP=20649;EAS_AF=0.2312;AMR_AF=0.0879;AFR_AF=0.0076;EUR_AF=0.1342;SAS_AF=0.2127;AA=C|||;VT=SNP
11	134349326	rs61910483	A	T	100	PASS	AC=578;AF=0.115415;AN=5008;NS=2504;DP=22189;EAS_AF=0.2123;AMR_AF=0.2378;AFR_AF=0.1036;EUR_AF=0.0348;SAS_AF=0.0276;AA=A|||;VT=SNP
11	134349542	rs7121146	G	C	100	PASS	AC=1285;AF=0.256589;AN=5008;NS=2504;DP=21825;EAS_AF=0.2351;AMR_AF=0.2176;AFR_AF=0.3427;EUR_AF=0.1849;SAS_AF=0.2638;AA=C|||;VT=SNP
11	134349754	rs10894831	A	G	100	PASS	AC=663;AF=0.132388;AN=5008;NS=2504;DP=22195;EAS_AF=0.2401;AMR_AF=0.0937;AFR_AF=0.0098;EUR_AF=0.1352;SAS_AF=0.2117;AA=A|||;VT=SNP
11	134350107	rs11223858	C	T	100	PASS	AC=588;AF=0.117412;AN=5008;NS=2504;DP=21807;EAS_AF=0.0089;AMR_AF=0.0951;AFR_AF=0.0946;EUR_AF=0.1849;SAS_AF=0.2065;AA=c|||;VT=SNP
11	134350108	rs12419998	G	A	100	PASS	AC=1232;AF=0.246006;AN=5008;NS=2504;DP=21796;EAS_AF=0.4147;AMR_AF=0.2608;AFR_AF=0.1263;EUR_AF=0.2187;SAS_AF=0.2515;AA=g|||;VT=SNP
11	134351075	rs56737742	G	A	100	PASS	AC=764;AF=0.152556;AN=5008;NS=2504;DP=19425;EAS_AF=0.0238;AMR_AF=0.1052;AFR_AF=0.3457;EUR_AF=0.0895;SAS_AF=0.1227;AA=g|||;VT=SNP
11	134351243	rs11223859	G	T	100	PASS	AC=640;AF=0.127796;AN=5008;NS=2504;DP=20830;EAS_AF=0.2272;AMR_AF=0.0893;AFR_AF=0.0083;EUR_AF=0.1412;SAS_AF=0.2004;AA=g|||;VT=SNP
11	134351268	rs56291804	T	C	100	PASS	AC=809;AF=0.161542;AN=5008;NS=2504;DP=21202;EAS_AF=0.0466;AMR_AF=0.1052;AFR_AF=0.3616;EUR_AF=0.0895;SAS_AF=0.1237;AA=N|||;VT=SNP
11	134351885	rs7925572	C	T	100	PASS	AC=506;AF=0.101038;AN=5008;NS=2504;DP=17632;EAS_AF=0.0228;AMR_AF=0.085;AFR_AF=0.1634;EUR_AF=0.0875;SAS_AF=0.1227;AA=C|||;VT=SNP
11	134352219	rs6590741	G	T	100	PASS	AC=883;AF=0.176318;AN=5008;NS=2504;DP=14952;EAS_AF=0.0228;AMR_AF=0.1138;AFR_AF=0.4297;EUR_AF=0.0924;SAS_AF=0.1227;AA=G|||;VT=SNP
11	134352896	rs11606721	G	C	100	PASS	AC=906;AF=0.180911;AN=5008;NS=2504;DP=16214;EAS_AF=0.0466;AMR_AF=0.1124;AFR_AF=0.4297;EUR_AF=0.0924;SAS_AF=0.1227;AA=G|||;VT=SNP
11	134352951	rs11600556	T	G	100	PASS	AC=906;AF=0.180911;AN=5008;NS=2504;DP=16748;EAS_AF=0.0466;AMR_AF=0.1124;AFR_AF=0.4297;EUR_AF=0.0924;SAS_AF=0.1227;AA=G|||;VT=SNP
11	134352974	rs76131411	C	T	100	PASS	AC=576;AF=0.115016;AN=5008;NS=2504;DP=16613;EAS_AF=0.2282;AMR_AF=0.2305;AFR_AF=0.0998;EUR_AF=0.0348;SAS_AF=0.0194;AA=c|||;VT=SNP
11	134352975	rs10894832	A	G	100	PASS	AC=3303;AF=0.659545;AN=5008;NS=2504;DP=16537;EAS_AF=0.5744;AMR_AF=0.6441;AFR_AF=0.7874;EUR_AF=0.5905;SAS_AF=0.6564;AA=G|||;VT=SNP
11	134353399	rs141912147	C	T	100	PASS	AC=81;AF=0.0161741;AN=5008;NS=2504;DP=22518;EAS_AF=0.0526;AMR_AF=0.0058;AFR_AF=0;EUR_AF=0.0209;SAS_AF=0.0031;AA=c|||;VT=SNP
11	134353827	rs7111077	A	G	100	PASS	AC=882;AF=0.176118;AN=5008;NS=2504;DP=20109;EAS_AF=0.0228;AMR_AF=0.1124;AFR_AF=0.4297;EUR_AF=0.0924;SAS_AF=0.1227;AA=G|||;VT=SNP
11	134353946	rs61349996	A	G	100	PASS	AC=886;AF=0.176917;AN=5008;NS=2504;DP=19232;EAS_AF=0.0228;AMR_AF=0.1124;AFR_AF=0.4327;EUR_AF=0.0924;SAS_AF=0.1227;AA=G|||;VT=SNP
11	134354140	rs75560348	A	G	100	PASS	AC=886;AF=0.176917;AN=5008;NS=2504;DP=19036;EAS_AF=0.0228;AMR_AF=0.1124;AFR_AF=0.4327;EUR_AF=0.0924;SAS_AF=0.1227;AA=G|||;VT=SNP
11	134354443	rs4076615	A	G	100	PASS	AC=434;AF=0.0866613;AN=5008;NS=2504;DP=19102;EAS_AF=0.2282;AMR_AF=0.2089;AFR_AF=0.0038;EUR_AF=0.0348;SAS_AF=0.0194;AA=A|||;VT=SNP
11	134354512	rs4076616	G	A	100	PASS	AC=880;AF=0.175719;AN=5008;NS=2504;DP=18920;EAS_AF=0.0228;AMR_AF=0.1124;AFR_AF=0.4281;EUR_AF=0.0924;SAS_AF=0.1227;AA=G|||;VT=SNP
11	134354531	rs11607792	C	T	100	PASS	AC=880;AF=0.175719;AN=5008;NS=2504;DP=19221;EAS_AF=0.0228;AMR_AF=0.1124;AFR_AF=0.4281;EUR_AF=0.0924;SAS_AF=0.1227;AA=C|||;VT=SNP
11	134354648	rs4335563	A	G	100	PASS	AC=3190;AF=0.636981;AN=5008;NS=2504;DP=21189;EAS_AF=0.5437;AMR_AF=0.5836;AFR_AF=0.7882;EUR_AF=0.5537;SAS_AF=0.6524;AA=G|||;VT=SNP
11	134354659	rs11601681	T	C	100	PASS	AC=882;AF=0.176118;AN=5008;NS=2504;DP=21460;EAS_AF=0.0238;AMR_AF=0.1124;AFR_AF=0.4289;EUR_AF=0.0924;SAS_AF=0.1227;AA=A|||;VT=SNP
11	134354718	rs11603653	A	G	100	PASS	AC=387;AF=0.0772764;AN=5008;NS=2504;DP=21822;EAS_AF=0.0238;AMR_AF=0.0793;AFR_AF=0.0749;EUR_AF=0.0885;SAS_AF=0.1227;AA=A|||;VT=SNP
11	134355088	rs7116103	G	A	100	PASS	AC=870;AF=0.173722;AN=5008;NS=2504;DP=17846;EAS_AF=0.0218;AMR_AF=0.1052;AFR_AF=0.4274;EUR_AF=0.0915;SAS_AF=0.1207;AA=G|||;VT=SNP
11	134355933	rs7119746	A	G	100	PASS	AC=4414;AF=0.88139;AN=5008;NS=2504;DP=22677;EAS_AF=0.9782;AMR_AF=0.8646;AFR_AF=0.8464;EUR_AF=0.8519;SAS_AF=0.8712;AA=G|||;VT=SNP
11	134356705	rs11602971	C	T	100	PASS	AC=379;AF=0.0756789;AN=5008;NS=2504;DP=19251;EAS_AF=0.0218;AMR_AF=0.0807;AFR_AF=0.0734;EUR_AF=0.0875;SAS_AF=0.1186;AA=c|||;VT=SNP
11	134357023	rs12418713	C	T	100	PASS	AC=1590;AF=0.317492;AN=5008;NS=2504;DP=21004;EAS_AF=0.2887;AMR_AF=0.3487;AFR_AF=0.4092;EUR_AF=0.2217;SAS_AF=0.2996;AA=C|||;VT=SNP
11	134357078	rs77116101	C	A	100	PASS	AC=434;AF=0.0866613;AN=5008;NS=2504;DP=19891;EAS_AF=0.2292;AMR_AF=0.2075;AFR_AF=0.0038;EUR_AF=0.0348;SAS_AF=0.0194;AA=c|||;VT=SNP
11	134357150	rs12418724	C	G	100	PASS	AC=1594;AF=0.318291;AN=5008;NS=2504;DP=18896;EAS_AF=0.2887;AMR_AF=0.3487;AFR_AF=0.4092;EUR_AF=0.2217;SAS_AF=0.3037;AA=C|||;VT=SNP
11	134357770	rs59375486	A	G	100	PASS	AC=977;AF=0.195088;AN=5008;NS=2504;DP=21234;EAS_AF=0.0595;AMR_AF=0.1052;AFR_AF=0.3139;EUR_AF=0.173;SAS_AF=0.2607;AA=A|||;VT=SNP
11	134359186	rs7119754	G	A	100	PASS	AC=383;AF=0.0764776;AN=5008;NS=2504;DP=19700;EAS_AF=0.0248;AMR_AF=0.0735;AFR_AF=0.0809;EUR_AF=0.0815;SAS_AF=0.1207;AA=g|||;VT=SNP
11	134359194	rs4457763	A	G	100	PASS	AC=3145;AF=0.627995;AN=5008;NS=2504;DP=19560;EAS_AF=0.7163;AMR_AF=0.598;AFR_AF=0.4644;EUR_AF=0.7157;SAS_AF=0.6892;AA=N|||;VT=SNP
11	134359808	rs11223863	A	G	100	PASS	AC=887;AF=0.177117;AN=5008;NS=2504;DP=19449;EAS_AF=0.0248;AMR_AF=0.134;AFR_AF=0.3381;EUR_AF=0.165;SAS_AF=0.1595;AA=N|||;VT=SNP
11	134360064	rs4469900	G	A	100	PASS	AC=504;AF=0.100639;AN=5008;NS=2504;DP=20070;EAS_AF=0.0605;AMR_AF=0.0778;AFR_AF=0.0227;EUR_AF=0.1501;SAS_AF=0.2127;AA=g|||;VT=SNP
11	134360350	rs113209969	C	T	100	PASS	AC=891;AF=0.177915;AN=5008;NS=2504;DP=17765;EAS_AF=0.0248;AMR_AF=0.1354;AFR_AF=0.3396;EUR_AF=0.166;SAS_AF=0.1595;AA=N|||;VT=SNP
11	134360586	rs111884379	A	G	100	PASS	AC=898;AF=0.179313;AN=5008;NS=2504;DP=20579;EAS_AF=0.0258;AMR_AF=0.1369;AFR_AF=0.3419;EUR_AF=0.168;SAS_AF=0.1595;AA=N|||;VT=SNP
11	134361597	rs113079643	C	T	100	PASS	AC=1054;AF=0.210463;AN=5008;NS=2504;DP=22674;EAS_AF=0.0595;AMR_AF=0.1167;AFR_AF=0.3669;EUR_AF=0.172;SAS_AF=0.2607;AA=-|||;VT=SNP
11	134362384	rs4471437	T	A	100	PASS	AC=2248;AF=0.448882;AN=5008;NS=2504;DP=18367;EAS_AF=0.6905;AMR_AF=0.464;AFR_AF=0.1225;EUR_AF=0.5517;SAS_AF=0.5245;AA=t|||;VT=SNP
11	134364797	rs61910487	G	A	100	PASS	AC=493;AF=0.0984425;AN=5008;NS=2504;DP=17149;EAS_AF=0.2252;AMR_AF=0.2248;AFR_AF=0.0151;EUR_AF=0.0497;SAS_AF=0.0409;AA=G|||;VT=SNP
11	134366228	rs113242741	G	T	100	PASS	AC=450;AF=0.0898562;AN=5008;NS=2504;DP=21610;EAS_AF=0.0248;AMR_AF=0.0764;AFR_AF=0.1286;EUR_AF=0.0825;SAS_AF=0.1217;AA=G|||;VT=SNP
11	134366256	rs11223870	G	A	100	PASS	AC=886;AF=0.176917;AN=5008;NS=2504;DP=21155;EAS_AF=0.0248;AMR_AF=0.1354;AFR_AF=0.3359;EUR_AF=0.166;SAS_AF=0.1595;AA=G|||;VT=SNP
11	134366810	rs111671280	G	A	100	PASS	AC=387;AF=0.0772764;AN=5008;NS=2504;DP=21088;EAS_AF=0.0248;AMR_AF=0.0749;AFR_AF=0.0794;EUR_AF=0.0825;SAS_AF=0.1247;AA=G|||;VT=SNP
11	134367136	rs59254338	G	A	100	PASS	AC=886;AF=0.176917;AN=5008;NS=2504;DP=21101;EAS_AF=0.0248;AMR_AF=0.1354;AFR_AF=0.3359;EUR_AF=0.166;SAS_AF=0.1595;AA=A|||;VT=SNP
11	134367330	rs11606333	G	A	100	PASS	AC=1072;AF=0.214058;AN=5008;NS=2504;DP=20959;EAS_AF=0.0595;AMR_AF=0.1196;AFR_AF=0.3797;EUR_AF=0.172;SAS_AF=0.2597;AA=G|||;VT=SNP
11	134367484	rs7117302	T	G	100	PASS	AC=967;AF=0.193091;AN=5008;NS=2504;DP=20012;EAS_AF=0.0248;AMR_AF=0.1398;AFR_AF=0.3949;EUR_AF=0.166;SAS_AF=0.1595;AA=G|||;VT=SNP
11	134367642	rs73036335	T	A	100	PASS	AC=484;AF=0.0966454;AN=5008;NS=2504;DP=19971;EAS_AF=0.0595;AMR_AF=0.0764;AFR_AF=0.0098;EUR_AF=0.1491;SAS_AF=0.2127;AA=T|||;VT=SNP
11	134367663	rs4512874	C	A	100	PASS	AC=884;AF=0.176518;AN=5008;NS=2504;DP=19451;EAS_AF=0.0248;AMR_AF=0.1354;AFR_AF=0.3359;EUR_AF=0.166;SAS_AF=0.1575;AA=C|||;VT=SNP
11	134367664	rs4576835	T	G	100	PASS	AC=885;AF=0.176717;AN=5008;NS=2504;DP=19331;EAS_AF=0.0248;AMR_AF=0.1354;AFR_AF=0.3366;EUR_AF=0.166;SAS_AF=0.1575;AA=G|||;VT=SNP
11	134367820	rs4268526	C	A	100	PASS	AC=884;AF=0.176518;AN=5008;NS=2504;DP=19563;EAS_AF=0.0248;AMR_AF=0.1354;AFR_AF=0.3359;EUR_AF=0.166;SAS_AF=0.1575;AA=A|||;VT=SNP
11	134367977	rs4578403	G	A	100	PASS	AC=447;AF=0.0892572;AN=5008;NS=2504;DP=19923;EAS_AF=0.0248;AMR_AF=0.0764;AFR_AF=0.1286;EUR_AF=0.0825;SAS_AF=0.1186;AA=G|||;VT=SNP
11	134368252	rs12577387	C	T	100	PASS	AC=558;AF=0.111422;AN=5008;NS=2504;DP=18478;EAS_AF=0.2242;AMR_AF=0.232;AFR_AF=0.062;EUR_AF=0.0497;SAS_AF=0.0399;AA=C|||;VT=SNP
11	134368765	rs79817170	G	A	100	PASS	AC=445;AF=0.0888578;AN=5008;NS=2504;DP=19194;EAS_AF=0.0248;AMR_AF=0.0764;AFR_AF=0.1278;EUR_AF=0.0815;SAS_AF=0.1186;AA=G|||;VT=SNP
11	134368766	rs77200068	C	T	100	PASS	AC=446;AF=0.0890575;AN=5008;NS=2504;DP=19294;EAS_AF=0.0248;AMR_AF=0.0764;AFR_AF=0.1278;EUR_AF=0.0825;SAS_AF=0.1186;AA=C|||;VT=SNP
11	134368792	rs11223871	C	T	100	PASS	AC=880;AF=0.175719;AN=5008;NS=2504;DP=18935;EAS_AF=0.0248;AMR_AF=0.1354;AFR_AF=0.3336;EUR_AF=0.165;SAS_AF=0.1575;AA=C|||;VT=SNP
11	134368807	rs11223872	C	A	100	PASS	AC=807;AF=0.161142;AN=5008;NS=2504;DP=18995;EAS_AF=0.0248;AMR_AF=0.1311;AFR_AF=0.2791;EUR_AF=0.166;SAS_AF=0.1585;AA=C|||;VT=SNP
11	134369170	rs11223873	A	G	100	PASS	AC=662;AF=0.132188;AN=5008;NS=2504;DP=21929;EAS_AF=0.0248;AMR_AF=0.1009;AFR_AF=0.2753;EUR_AF=0.0865;SAS_AF=0.1186;AA=A|||;VT=SNP
11	134369417	rs7109883	G	T	100	PASS	AC=2296;AF=0.458466;AN=5008;NS=2504;DP=20097;EAS_AF=0.6895;AMR_AF=0.4755;AFR_AF=0.1241;EUR_AF=0.5795;SAS_AF=0.5358;AA=G|||;VT=SNP
11	134369628	rs11223874	A	G	100	PASS	AC=883;AF=0.176318;AN=5008;NS=2504;DP=22012;EAS_AF=0.0248;AMR_AF=0.1354;AFR_AF=0.3351;EUR_AF=0.166;SAS_AF=0.1575;AA=G|||;VT=SNP
11	134369755	rs11223875	A	G	100	PASS	AC=880;AF=0.175719;AN=5008;NS=2504;DP=21959;EAS_AF=0.0248;AMR_AF=0.1354;AFR_AF=0.3328;EUR_AF=0.166;SAS_AF=0.1575;AA=A|||;VT=SNP
11	134370291	rs7950968	T	C	100	PASS	AC=2328;AF=0.464856;AN=5008;NS=2504;DP=20088;EAS_AF=0.6915;AMR_AF=0.4755;AFR_AF=0.1445;EUR_AF=0.5815;SAS_AF=0.5368;AA=T|||;VT=SNP
11	134370586	rs7936220	C	G	100	PASS	AC=880;AF=0.175719;AN=5008;NS=2504;DP=15337;EAS_AF=0.0248;AMR_AF=0.1354;AFR_AF=0.3328;EUR_AF=0.166;SAS_AF=0.1575;AA=G|||;VT=SNP
11	134370657	rs61910490	G	T	100	PASS	AC=495;AF=0.0988419;AN=5008;NS=2504;DP=21282;EAS_AF=0.2242;AMR_AF=0.2291;AFR_AF=0.0151;EUR_AF=0.0497;SAS_AF=0.0409;AA=G|||;VT=SNP
11	134371119	rs4937904	A	G	100	PASS	AC=2182;AF=0.435703;AN=5008;NS=2504;DP=20762;EAS_AF=0.6915;AMR_AF=0.464;AFR_AF=0.0499;EUR_AF=0.5755;SAS_AF=0.5297;AA=A|||;VT=SNP
11	134371265	rs59057270	T	C	100	PASS	AC=893;AF=0.178315;AN=5008;NS=2504;DP=20894;EAS_AF=0.0248;AMR_AF=0.1369;AFR_AF=0.3381;EUR_AF=0.168;SAS_AF=0.1605;AA=C|||;VT=SNP
11	134371311	rs11600295	G	A	100	PASS	AC=731;AF=0.145966;AN=5008;NS=2504;DP=20940;EAS_AF=0.0694;AMR_AF=0.0865;AFR_AF=0.1634;EUR_AF=0.1412;SAS_AF=0.2485;AA=G|||;VT=SNP
11	134372248	rs55981903	T	C	100	PASS	AC=677;AF=0.135184;AN=5008;NS=2504;DP=14526;EAS_AF=0.0238;AMR_AF=0.0879;AFR_AF=0.3215;EUR_AF=0.1044;SAS_AF=0.0634;AA=C|||;VT=SNP
11	134372527	rs11223877	A	G	100	PASS	AC=4126;AF=0.823882;AN=5008;NS=2504;DP=15330;EAS_AF=0.9762;AMR_AF=0.8617;AFR_AF=0.6021;EUR_AF=0.834;SAS_AF=0.9294;AA=G|||;VT=SNP
11	134373419	rs4937905	A	T	100	PASS	AC=2331;AF=0.465455;AN=5008;NS=2504;DP=17557;EAS_AF=0.6905;AMR_AF=0.4798;AFR_AF=0.1346;EUR_AF=0.5974;SAS_AF=0.5348;AA=A|||;VT=SNP
11	134373462	rs58327513	A	G	100	PASS	AC=1026;AF=0.204872;AN=5008;NS=2504;DP=19079;EAS_AF=0.0615;AMR_AF=0.1066;AFR_AF=0.3737;EUR_AF=0.1392;SAS_AF=0.2618;AA=A|||;VT=SNP
11	134373881	rs11605721	A	C	100	PASS	AC=799;AF=0.159545;AN=5008;NS=2504;DP=17710;EAS_AF=0.25;AMR_AF=0.2954;AFR_AF=0.0356;EUR_AF=0.1362;SAS_AF=0.1616;AA=A|||;VT=SNP
11	134374111	rs12804946	G	A	100	PASS	AC=2313;AF=0.461861;AN=5008;NS=2504;DP=15959;EAS_AF=0.6895;AMR_AF=0.4784;AFR_AF=0.1248;EUR_AF=0.5954;SAS_AF=0.5337;AA=G|||;VT=SNP
11	134374153	rs12804812	C	T	100	PASS	AC=2476;AF=0.494409;AN=5008;NS=2504;DP=17228;EAS_AF=0.7133;AMR_AF=0.5029;AFR_AF=0.1853;EUR_AF=0.6163;SAS_AF=0.5552;AA=C|||;VT=SNP
11	134374269	rs61191138	C	T	100	PASS	AC=964;AF=0.192492;AN=5008;NS=2504;DP=18981;EAS_AF=0.0615;AMR_AF=0.1066;AFR_AF=0.3381;EUR_AF=0.1282;SAS_AF=0.2577;AA=C|||;VT=SNP
11	134374708	rs12574933	C	T	100	PASS	AC=505;AF=0.100839;AN=5008;NS=2504;DP=20020;EAS_AF=0.2252;AMR_AF=0.2291;AFR_AF=0.0204;EUR_AF=0.0497;SAS_AF=0.0429;AA=C|||;VT=SNP
11	134374713	rs73036346	C	T	100	PASS	AC=446;AF=0.0890575;AN=5008;NS=2504;DP=20289;EAS_AF=0.0605;AMR_AF=0.0663;AFR_AF=0.0083;EUR_AF=0.1213;SAS_AF=0.2106;AA=C|||;VT=SNP
11	134374772	rs4582990	T	C	100	PASS	AC=2881;AF=0.57528;AN=5008;NS=2504;DP=19224;EAS_AF=0.7173;AMR_AF=0.572;AFR_AF=0.3306;EUR_AF=0.6988;SAS_AF=0.635;AA=C|||;VT=SNP
11	134375308	rs11223878	T	G	100	PASS	AC=2383;AF=0.475839;AN=5008;NS=2504;DP=18631;EAS_AF=0.6925;AMR_AF=0.4683;AFR_AF=0.1566;EUR_AF=0.6024;SAS_AF=0.5593;AA=T|||;VT=SNP
11	134375557	rs61910491	G	A	100	PASS	AC=522;AF=0.104233;AN=5008;NS=2504;DP=21018;EAS_AF=0.2202;AMR_AF=0.2334;AFR_AF=0.0356;EUR_AF=0.0507;SAS_AF=0.0409;AA=G|||;VT=SNP
11	134375575	rs61910492	T	C	100	PASS	AC=526;AF=0.105032;AN=5008;NS=2504;DP=21180;EAS_AF=0.2202;AMR_AF=0.2363;AFR_AF=0.0378;EUR_AF=0.0497;SAS_AF=0.0409;AA=T|||;VT=SNP
11	134375776	rs4528346	G	T	100	PASS	AC=639;AF=0.127596;AN=5008;NS=2504;DP=20091;EAS_AF=0.2202;AMR_AF=0.2363;AFR_AF=0.1233;EUR_AF=0.0497;SAS_AF=0.0409;AA=G|||;VT=SNP
11	134376082	rs75712899	T	G	100	PASS	AC=347;AF=0.0692891;AN=5008;NS=2504;DP=20318;EAS_AF=0.0248;AMR_AF=0.0706;AFR_AF=0.0537;EUR_AF=0.0934;SAS_AF=0.1104;AA=T|||;VT=SNP
11	134376084	rs7946411	T	C	100	PASS	AC=2476;AF=0.494409;AN=5008;NS=2504;DP=20223;EAS_AF=0.375;AMR_AF=0.4726;AFR_AF=0.7239;EUR_AF=0.3479;SAS_AF=0.4734;AA=C|||;VT=SNP
11	134376325	rs10894834	A	C	100	PASS	AC=2476;AF=0.494409;AN=5008;NS=2504;DP=21775;EAS_AF=0.375;AMR_AF=0.4726;AFR_AF=0.7239;EUR_AF=0.3479;SAS_AF=0.4734;AA=C|||;VT=SNP
11	134376558	rs61910493	G	A	100	PASS	AC=646;AF=0.128994;AN=5008;NS=2504;DP=15785;EAS_AF=0.2202;AMR_AF=0.2435;AFR_AF=0.1248;EUR_AF=0.0497;SAS_AF=0.0409;AA=A|||;VT=SNP
11	134376622	rs11604268	A	G	100	PASS	AC=996;AF=0.198882;AN=5008;NS=2504;DP=18976;EAS_AF=0.246;AMR_AF=0.3141;AFR_AF=0.18;EUR_AF=0.1431;SAS_AF=0.1513;AA=G|||;VT=SNP
11	134377227	rs77070540	T	G	100	PASS	AC=89;AF=0.0177716;AN=5008;NS=2504;DP=16011;EAS_AF=0.0238;AMR_AF=0.0216;AFR_AF=0.0023;EUR_AF=0.0268;SAS_AF=0.0204;AA=T|||;VT=SNP
11	134377708	rs12796502	T	C	100	PASS	AC=2329;AF=0.465056;AN=5008;NS=2504;DP=16880;EAS_AF=0.6518;AMR_AF=0.4568;AFR_AF=0.2511;EUR_AF=0.5825;SAS_AF=0.4468;AA=T|||;VT=SNP
11	134377889	rs75252979	T	C	100	PASS	AC=1596;AF=0.31869;AN=5008;NS=2504;DP=16727;EAS_AF=0.1518;AMR_AF=0.2075;AFR_AF=0.4856;EUR_AF=0.1928;SAS_AF=0.4734;AA=C|||;VT=SNP
11	134377915	rs61910496	T	G	100	PASS	AC=1382;AF=0.275958;AN=5008;NS=2504;DP=18694;EAS_AF=0.2431;AMR_AF=0.3271;AFR_AF=0.4796;EUR_AF=0.1272;SAS_AF=0.1513;AA=G|||;VT=SNP
11	134377975	rs66537956	G	T	100	PASS	AC=3345;AF=0.667931;AN=5008;NS=2504;DP=18488;EAS_AF=0.6359;AMR_AF=0.6369;AFR_AF=0.4766;EUR_AF=0.8559;SAS_AF=0.7883;AA=G|||;VT=SNP
11	134377978	rs35097692	G	A	100	PASS	AC=2098;AF=0.41893;AN=5008;NS=2504;DP=17862;EAS_AF=0.5883;AMR_AF=0.4438;AFR_AF=0.1573;EUR_AF=0.5785;SAS_AF=0.4162;AA=G|||;VT=SNP
11	134378235	rs73036358	C	T	100	PASS	AC=662;AF=0.132188;AN=5008;NS=2504;DP=19104;EAS_AF=0.12;AMR_AF=0.1052;AFR_AF=0.0242;EUR_AF=0.1481;SAS_AF=0.2935;AA=C|||;VT=SNP
11	134378236	rs79126357	G	A	100	PASS	AC=90;AF=0.0179712;AN=5008;NS=2504;DP=19046;EAS_AF=0.0238;AMR_AF=0.0216;AFR_AF=0.0023;EUR_AF=0.0268;SAS_AF=0.0215;AA=G|||;VT=SNP
11	134378348	rs4937906	G	C	100	PASS	AC=3425;AF=0.683906;AN=5008;NS=2504;DP=15812;EAS_AF=0.7093;AMR_AF=0.7305;AFR_AF=0.7504;EUR_AF=0.66;SAS_AF=0.5593;AA=C|||;VT=SNP
11	134378391	rs111425423	T	C	100	PASS	AC=370;AF=0.0738818;AN=5008;NS=2504;DP=12994;EAS_AF=0.0248;AMR_AF=0.062;AFR_AF=0.0749;EUR_AF=0.0795;SAS_AF=0.1258;AA=C|||;VT=SNP
11	134378425	rs370946961	C	G	100	PASS	AC=90;AF=0.0179712;AN=5008;NS=2504;DP=19011;EAS_AF=0.0238;AMR_AF=0.0216;AFR_AF=0.0023;EUR_AF=0.0268;SAS_AF=0.0215;AA=G|||;VT=SNP
11	134378520	rs74826231	A	G	100	PASS	AC=441;AF=0.0880591;AN=5008;NS=2504;DP=20947;EAS_AF=0.0248;AMR_AF=0.0677;AFR_AF=0.1256;EUR_AF=0.0795;SAS_AF=0.1258;AA=A|||;VT=SNP
11	134378893	rs77167234	T	C	100	PASS	AC=91;AF=0.0181709;AN=5008;NS=2504;DP=18037;EAS_AF=0.0238;AMR_AF=0.0231;AFR_AF=0.0023;EUR_AF=0.0268;SAS_AF=0.0215;AA=T|||;VT=SNP
11	134379060	rs7937148	T	A	100	PASS	AC=835;AF=0.166733;AN=5008;NS=2504;DP=19792;EAS_AF=0.252;AMR_AF=0.2738;AFR_AF=0.2466;EUR_AF=0.0437;SAS_AF=0.0215;AA=T|||;VT=SNP
11	134379083	rs78958473	A	G	100	PASS	AC=332;AF=0.0662939;AN=5008;NS=2504;DP=19274;EAS_AF=0.0248;AMR_AF=0.0634;AFR_AF=0.0454;EUR_AF=0.0795;SAS_AF=0.1258;AA=G|||;VT=SNP
11	134379297	rs78153233	C	T	100	PASS	AC=187;AF=0.0373403;AN=5008;NS=2504;DP=17803;EAS_AF=0.0238;AMR_AF=0.0432;AFR_AF=0.0393;EUR_AF=0.0408;SAS_AF=0.0409;AA=C|||;VT=SNP
11	134379438	rs74451874	C	T	100	PASS	AC=332;AF=0.0662939;AN=5008;NS=2504;DP=16301;EAS_AF=0.0248;AMR_AF=0.0634;AFR_AF=0.0454;EUR_AF=0.0795;SAS_AF=0.1258;AA=C|||;VT=SNP
11	134379443	rs117433606	A	C	100	PASS	AC=375;AF=0.0748802;AN=5008;NS=2504;DP=16264;EAS_AF=0.0298;AMR_AF=0.0663;AFR_AF=0.0635;EUR_AF=0.0815;SAS_AF=0.136;AA=C|||;VT=SNP
11	134379890	rs77035130	T	C	100	PASS	AC=331;AF=0.0660942;AN=5008;NS=2504;DP=15260;EAS_AF=0.0248;AMR_AF=0.0634;AFR_AF=0.0446;EUR_AF=0.0795;SAS_AF=0.1258;AA=C|||;VT=SNP
11	134379980	rs117129241	C	T	100	PASS	AC=186;AF=0.0371406;AN=5008;NS=2504;DP=18759;EAS_AF=0.0238;AMR_AF=0.0432;AFR_AF=0.0386;EUR_AF=0.0408;SAS_AF=0.0409;AA=C|||;VT=SNP
11	134380050	rs114321875	T	C	100	PASS	AC=177;AF=0.0353435;AN=5008;NS=2504;DP=20040;EAS_AF=0.0238;AMR_AF=0.0432;AFR_AF=0.0318;EUR_AF=0.0408;SAS_AF=0.0409;AA=T|||;VT=SNP
11	134380116	rs117149759	C	T	100	PASS	AC=331;AF=0.0660942;AN=5008;NS=2504;DP=16896;EAS_AF=0.0248;AMR_AF=0.0634;AFR_AF=0.0446;EUR_AF=0.0795;SAS_AF=0.1258;AA=C|||;VT=SNP
11	134380120	rs12276453	C	T	100	PASS	AC=2169;AF=0.433107;AN=5008;NS=2504;DP=16682;EAS_AF=0.5982;AMR_AF=0.4035;AFR_AF=0.2466;EUR_AF=0.5636;SAS_AF=0.4018;AA=C|||;VT=SNP
11	134380429	rs75493105	A	G	100	PASS	AC=331;AF=0.0660942;AN=5008;NS=2504;DP=19250;EAS_AF=0.0248;AMR_AF=0.0634;AFR_AF=0.0446;EUR_AF=0.0795;SAS_AF=0.1258;AA=G|||;VT=SNP
11	134380488	rs75187237	C	T	100	PASS	AC=133;AF=0.0265575;AN=5008;NS=2504;DP=17922;EAS_AF=0.004;AMR_AF=0.0216;AFR_AF=0.034;EUR_AF=0.0427;SAS_AF=0.0266;AA=C|||;VT=SNP
11	134380711	rs3924981	G	C	100	PASS	AC=582;AF=0.116214;AN=5008;NS=2504;DP=18066;EAS_AF=0.0248;AMR_AF=0.0865;AFR_AF=0.2224;EUR_AF=0.0795;SAS_AF=0.1258;AA=C|||;VT=SNP
11	134381231	rs4427580	A	G	100	PASS	AC=3303;AF=0.659545;AN=5008;NS=2504;DP=22794;EAS_AF=0.8502;AMR_AF=0.7003;AFR_AF=0.702;EUR_AF=0.6074;SAS_AF=0.4305;AA=G|||;VT=SNP
11	134381546	rs4245136	A	G	100	PASS	AC=2071;AF=0.413538;AN=5008;NS=2504;DP=21561;EAS_AF=0.5962;AMR_AF=0.3991;AFR_AF=0.1732;EUR_AF=0.5636;SAS_AF=0.4059;AA=A|||;VT=SNP
11	134381569	rs4606492	G	A	100	PASS	AC=496;AF=0.0990415;AN=5008;NS=2504;DP=576;EAS_AF=0.252;AMR_AF=0.2536;AFR_AF=0.0045;EUR_AF=0.0388;SAS_AF=0.0215;AA=G|||;VT=SNP
11	134381582	rs4357701	G	A	100	PASS	AC=496;AF=0.0990415;AN=5008;NS=2504;DP=3507;EAS_AF=0.252;AMR_AF=0.2536;AFR_AF=0.0045;EUR_AF=0.0388;SAS_AF=0.0215;AA=G|||;VT=SNP
11	134381739	rs11223879	C	G	100	PASS	AC=335;AF=0.066893;AN=5008;NS=2504;DP=21280;EAS_AF=0.1617;AMR_AF=0.0274;AFR_AF=0.0038;EUR_AF=0.0408;SAS_AF=0.1094;AA=C|||;VT=SNP
11	134381842	rs61230581	T	C	100	PASS	AC=486;AF=0.0970447;AN=5008;NS=2504;DP=20573;EAS_AF=0.2421;AMR_AF=0.2536;AFR_AF=0.0045;EUR_AF=0.0388;SAS_AF=0.0215;AA=C|||;VT=SNP
11	134381990	rs60718772	C	T	100	PASS	AC=489;AF=0.0976438;AN=5008;NS=2504;DP=18769;EAS_AF=0.2421;AMR_AF=0.2536;AFR_AF=0.0045;EUR_AF=0.0388;SAS_AF=0.0245;AA=C|||;VT=SNP
11	134381999	rs59652355	A	G	100	PASS	AC=486;AF=0.0970447;AN=5008;NS=2504;DP=18378;EAS_AF=0.2421;AMR_AF=0.2536;AFR_AF=0.0045;EUR_AF=0.0388;SAS_AF=0.0215;AA=G|||;VT=SNP
11	134382054	rs56668652	A	G	100	PASS	AC=486;AF=0.0970447;AN=5008;NS=2504;DP=17591;EAS_AF=0.2421;AMR_AF=0.2536;AFR_AF=0.0045;EUR_AF=0.0388;SAS_AF=0.0215;AA=A|||;VT=SNP
11	134382314	rs56722435	A	G	100	PASS	AC=489;AF=0.0976438;AN=5008;NS=2504;DP=18694;EAS_AF=0.2421;AMR_AF=0.2579;AFR_AF=0.0045;EUR_AF=0.0388;SAS_AF=0.0215;AA=G|||;VT=SNP
11	134382338	rs61464189	A	G	100	PASS	AC=489;AF=0.0976438;AN=5008;NS=2504;DP=18719;EAS_AF=0.2421;AMR_AF=0.2579;AFR_AF=0.0045;EUR_AF=0.0388;SAS_AF=0.0215;AA=A|||;VT=SNP
11	134382365	rs57004182	G	A	100	PASS	AC=489;AF=0.0976438;AN=5008;NS=2504;DP=18303;EAS_AF=0.2421;AMR_AF=0.2579;AFR_AF=0.0045;EUR_AF=0.0388;SAS_AF=0.0215;AA=G|||;VT=SNP
11	134382646	rs59601502	C	T	100	PASS	AC=485;AF=0.096845;AN=5008;NS=2504;DP=18644;EAS_AF=0.2421;AMR_AF=0.2522;AFR_AF=0.0045;EUR_AF=0.0388;SAS_AF=0.0215;AA=T|||;VT=SNP
11	134383072	rs61910520	A	C	100	PASS	AC=485;AF=0.096845;AN=5008;NS=2504;DP=20316;EAS_AF=0.2411;AMR_AF=0.2536;AFR_AF=0.0045;EUR_AF=0.0388;SAS_AF=0.0215;AA=C|||;VT=SNP
11	134383266	rs61910521	C	G	100	PASS	AC=485;AF=0.096845;AN=5008;NS=2504;DP=18512;EAS_AF=0.2411;AMR_AF=0.2536;AFR_AF=0.0045;EUR_AF=0.0388;SAS_AF=0.0215;AA=G|||;VT=SNP
11	134383352	rs7925307	T	C	100	PASS	AC=736;AF=0.146965;AN=5008;NS=2504;DP=19324;EAS_AF=0.2411;AMR_AF=0.2695;AFR_AF=0.1823;EUR_AF=0.0437;SAS_AF=0.0215;AA=C|||;VT=SNP
11	134383597	rs61910522	A	G	100	PASS	AC=829;AF=0.165535;AN=5008;NS=2504;DP=18968;EAS_AF=0.2649;AMR_AF=0.2925;AFR_AF=0.1861;EUR_AF=0.0706;SAS_AF=0.0429;AA=G|||;VT=SNP
11	134383599	rs61910523	G	A	100	PASS	AC=766;AF=0.152955;AN=5008;NS=2504;DP=18928;EAS_AF=0.246;AMR_AF=0.2565;AFR_AF=0.1762;EUR_AF=0.0666;SAS_AF=0.0409;AA=G|||;VT=SNP
11	134383615	rs377250313	A	G	100	PASS	AC=813;AF=0.16234;AN=5008;NS=2504;DP=18164;EAS_AF=0.2649;AMR_AF=0.2911;AFR_AF=0.1762;EUR_AF=0.0686;SAS_AF=0.0429;AA=a|||;VT=SNP
11	134383697	rs76042035	C	T	100	PASS	AC=559;AF=0.111621;AN=5008;NS=2504;DP=14335;EAS_AF=0.255;AMR_AF=0.2651;AFR_AF=0.0068;EUR_AF=0.0656;SAS_AF=0.044;AA=a|||;VT=SNP
11	134383714	rs116896039	T	C	100	PASS	AC=616;AF=0.123003;AN=5008;NS=2504;DP=14534;EAS_AF=0.2649;AMR_AF=0.2795;AFR_AF=0.0348;EUR_AF=0.0656;SAS_AF=0.044;AA=N|||;VT=SNP
11	134383848	rs76026394	G	T	100	PASS	AC=577;AF=0.115216;AN=5008;NS=2504;DP=16626;EAS_AF=0.2649;AMR_AF=0.2767;AFR_AF=0.0068;EUR_AF=0.0656;SAS_AF=0.044;AA=T|||;VT=SNP
11	134383874	rs74872374	C	T	100	PASS	AC=577;AF=0.115216;AN=5008;NS=2504;DP=17762;EAS_AF=0.2649;AMR_AF=0.2767;AFR_AF=0.0068;EUR_AF=0.0656;SAS_AF=0.044;AA=C|||;VT=SNP
11	134384043	rs79327862	C	A	100	PASS	AC=723;AF=0.144369;AN=5008;NS=2504;DP=18440;EAS_AF=0.2659;AMR_AF=0.2954;AFR_AF=0.0182;EUR_AF=0.1034;SAS_AF=0.1247;AA=A|||;VT=SNP
11	134384102	rs61910525	A	G	100	PASS	AC=577;AF=0.115216;AN=5008;NS=2504;DP=18760;EAS_AF=0.2649;AMR_AF=0.2767;AFR_AF=0.0068;EUR_AF=0.0656;SAS_AF=0.044;AA=A|||;VT=SNP
11	134384387	rs10750572	G	C	100	PASS	AC=3745;AF=0.747804;AN=5008;NS=2504;DP=18846;EAS_AF=0.873;AMR_AF=0.7939;AFR_AF=0.761;EUR_AF=0.7366;SAS_AF=0.5798;AA=C|||;VT=SNP
11	134384580	rs12221828	A	G	100	PASS	AC=2263;AF=0.451877;AN=5008;NS=2504;DP=17770;EAS_AF=0.6498;AMR_AF=0.4323;AFR_AF=0.236;EUR_AF=0.5795;SAS_AF=0.4223;AA=A|||;VT=SNP
11	134384687	rs78800140	T	G	100	PASS	AC=170;AF=0.0339457;AN=5008;NS=2504;DP=18075;EAS_AF=0.0258;AMR_AF=0.0274;AFR_AF=0.0575;EUR_AF=0.0268;SAS_AF=0.0225;AA=T|||;VT=SNP
11	134385025	rs111793124	A	G	100	PASS	AC=136;AF=0.0271565;AN=5008;NS=2504;DP=18562;EAS_AF=0.0258;AMR_AF=0.0274;AFR_AF=0.0242;EUR_AF=0.0308;SAS_AF=0.0286;AA=G|||;VT=SNP
11	134385026	rs117786140	C	T	100	PASS	AC=114;AF=0.0227636;AN=5008;NS=2504;DP=18650;EAS_AF=0.0258;AMR_AF=0.0259;AFR_AF=0.0083;EUR_AF=0.0308;SAS_AF=0.0286;AA=C|||;VT=SNP
11	134385168	rs73036375	C	T	100	PASS	AC=1091;AF=0.217851;AN=5008;NS=2504;DP=18447;EAS_AF=0.2391;AMR_AF=0.2536;AFR_AF=0.0976;EUR_AF=0.2157;SAS_AF=0.3354;AA=C|||;VT=SNP
11	134386313	rs11223880	T	G	100	PASS	AC=1742;AF=0.347843;AN=5008;NS=2504;DP=20789;EAS_AF=0.5823;AMR_AF=0.3689;AFR_AF=0.0454;EUR_AF=0.4831;SAS_AF=0.3609;AA=T|||;VT=SNP
11	134386519	rs61910526	C	G	100	PASS	AC=562;AF=0.11222;AN=5008;NS=2504;DP=18223;EAS_AF=0.251;AMR_AF=0.2781;AFR_AF=0.0129;EUR_AF=0.0676;SAS_AF=0.0317;AA=C|||;VT=SNP
11	134386530	rs61910527	C	G	100	PASS	AC=560;AF=0.111821;AN=5008;NS=2504;DP=18429;EAS_AF=0.251;AMR_AF=0.2752;AFR_AF=0.0129;EUR_AF=0.0676;SAS_AF=0.0317;AA=C|||;VT=SNP
11	134386613	rs12797672	T	C	100	PASS	AC=1885;AF=0.376398;AN=5008;NS=2504;DP=17631;EAS_AF=0.5853;AMR_AF=0.3905;AFR_AF=0.0893;EUR_AF=0.5249;SAS_AF=0.3865;AA=T|||;VT=SNP
11	134386701	rs7951177	G	A	100	PASS	AC=926;AF=0.184904;AN=5008;NS=2504;DP=18869;EAS_AF=0.0268;AMR_AF=0.0764;AFR_AF=0.559;EUR_AF=0.0189;SAS_AF=0.09;AA=G|||;VT=SNP
11	134387446	rs7933606	G	T	100	PASS	AC=555;AF=0.110823;AN=5008;NS=2504;DP=17925;EAS_AF=0.251;AMR_AF=0.2738;AFR_AF=0.0121;EUR_AF=0.0656;SAS_AF=0.0307;AA=G|||;VT=SNP
11	134387458	rs7933502	C	T	100	PASS	AC=548;AF=0.109425;AN=5008;NS=2504;DP=17657;EAS_AF=0.251;AMR_AF=0.2738;AFR_AF=0.0068;EUR_AF=0.0656;SAS_AF=0.0307;AA=C|||;VT=SNP
11	134387515	rs12419058	C	T	100	PASS	AC=565;AF=0.112819;AN=5008;NS=2504;DP=17707;EAS_AF=0.253;AMR_AF=0.2781;AFR_AF=0.0129;EUR_AF=0.0676;SAS_AF=0.0327;AA=C|||;VT=SNP
11	134387826	rs61910528	A	G	100	PASS	AC=550;AF=0.109824;AN=5008;NS=2504;DP=19645;EAS_AF=0.252;AMR_AF=0.2738;AFR_AF=0.0076;EUR_AF=0.0656;SAS_AF=0.0307;AA=A|||;VT=SNP
11	134388029	rs61910529	G	A	100	PASS	AC=595;AF=0.11881;AN=5008;NS=2504;DP=19357;EAS_AF=0.252;AMR_AF=0.2767;AFR_AF=0.0378;EUR_AF=0.0656;SAS_AF=0.0337;AA=A|||;VT=SNP
11	134388552	rs3934863	T	A	100	PASS	AC=555;AF=0.110823;AN=5008;NS=2504;DP=19539;EAS_AF=0.251;AMR_AF=0.2738;AFR_AF=0.0121;EUR_AF=0.0656;SAS_AF=0.0307;AA=A|||;VT=SNP
11	134388943	rs3935330	T	A	100	PASS	AC=556;AF=0.111022;AN=5008;NS=2504;DP=20752;EAS_AF=0.251;AMR_AF=0.2738;AFR_AF=0.0121;EUR_AF=0.0656;SAS_AF=0.0317;AA=A|||;VT=SNP
11	134388955	rs3935329	T	G	100	PASS	AC=555;AF=0.110823;AN=5008;NS=2504;DP=21274;EAS_AF=0.251;AMR_AF=0.2738;AFR_AF=0.0121;EUR_AF=0.0656;SAS_AF=0.0307;AA=T|||;VT=SNP
11	134389316	rs61910530	G	C	100	PASS	AC=556;AF=0.111022;AN=5008;NS=2504;DP=20771;EAS_AF=0.252;AMR_AF=0.2738;AFR_AF=0.0121;EUR_AF=0.0656;SAS_AF=0.0307;AA=g|||;VT=SNP
11	134389529	rs61910531	G	A	100	PASS	AC=552;AF=0.110224;AN=5008;NS=2504;DP=18636;EAS_AF=0.251;AMR_AF=0.2738;AFR_AF=0.0098;EUR_AF=0.0656;SAS_AF=0.0307;AA=A|||;VT=SNP
11	134389535	rs61910532	A	G	100	PASS	AC=552;AF=0.110224;AN=5008;NS=2504;DP=18845;EAS_AF=0.251;AMR_AF=0.2738;AFR_AF=0.0098;EUR_AF=0.0656;SAS_AF=0.0307;AA=a|||;VT=SNP
11	134389808	rs61910533	G	A	100	PASS	AC=555;AF=0.110823;AN=5008;NS=2504;DP=19237;EAS_AF=0.251;AMR_AF=0.2738;AFR_AF=0.0121;EUR_AF=0.0656;SAS_AF=0.0307;AA=G|||;VT=SNP
11	134390215	rs61910534	A	G	100	PASS	AC=556;AF=0.111022;AN=5008;NS=2504;DP=20386;EAS_AF=0.252;AMR_AF=0.2738;AFR_AF=0.0121;EUR_AF=0.0656;SAS_AF=0.0307;AA=G|||;VT=SNP
11	134390316	rs61910535	T	C	100	PASS	AC=555;AF=0.110823;AN=5008;NS=2504;DP=19668;EAS_AF=0.251;AMR_AF=0.2738;AFR_AF=0.0121;EUR_AF=0.0656;SAS_AF=0.0307;AA=C|||;VT=SNP
11	134390943	rs7948792	A	G	100	PASS	AC=1007;AF=0.201078;AN=5008;NS=2504;DP=18662;EAS_AF=0.251;AMR_AF=0.3112;AFR_AF=0.3306;EUR_AF=0.0666;SAS_AF=0.0348;AA=G|||;VT=SNP
11	134391132	rs7949323	G	A	100	PASS	AC=555;AF=0.110823;AN=5008;NS=2504;DP=18565;EAS_AF=0.251;AMR_AF=0.2738;AFR_AF=0.0121;EUR_AF=0.0656;SAS_AF=0.0307;AA=G|||;VT=SNP
11	134391209	rs7949139	A	G	100	PASS	AC=983;AF=0.196286;AN=5008;NS=2504;DP=19417;EAS_AF=0.251;AMR_AF=0.3098;AFR_AF=0.3139;EUR_AF=0.0656;SAS_AF=0.0348;AA=G|||;VT=SNP
11	134391551	rs7936175	T	C	100	PASS	AC=1006;AF=0.200879;AN=5008;NS=2504;DP=19014;EAS_AF=0.25;AMR_AF=0.3112;AFR_AF=0.3306;EUR_AF=0.0666;SAS_AF=0.0348;AA=C|||;VT=SNP
11	134391593	rs12420612	C	T	100	PASS	AC=1815;AF=0.36242;AN=5008;NS=2504;DP=19793;EAS_AF=0.5804;AMR_AF=0.3545;AFR_AF=0.1089;EUR_AF=0.4652;SAS_AF=0.3804;AA=C|||;VT=SNP
11	134391603	rs61910536	C	T	100	PASS	AC=554;AF=0.110623;AN=5008;NS=2504;DP=20359;EAS_AF=0.25;AMR_AF=0.2738;AFR_AF=0.0121;EUR_AF=0.0656;SAS_AF=0.0307;AA=C|||;VT=SNP
11	134391747	rs7128583	A	G	100	PASS	AC=3682;AF=0.735224;AN=5008;NS=2504;DP=18546;EAS_AF=0.8621;AMR_AF=0.7853;AFR_AF=0.7791;EUR_AF=0.6968;SAS_AF=0.5491;AA=G|||;VT=SNP
11	134392432	rs61910537	G	A	100	PASS	AC=555;AF=0.110823;AN=5008;NS=2504;DP=24966;EAS_AF=0.251;AMR_AF=0.2738;AFR_AF=0.0121;EUR_AF=0.0656;SAS_AF=0.0307;AA=G|||;VT=SNP
11	134392906	rs10894835	C	T	100	PASS	AC=2976;AF=0.594249;AN=5008;NS=2504;DP=17784;EAS_AF=0.6091;AMR_AF=0.4654;AFR_AF=0.7375;EUR_AF=0.5626;SAS_AF=0.5092;AA=T|||;VT=SNP
11	134393025	rs57234634	A	T	100	PASS	AC=565;AF=0.112819;AN=5008;NS=2504;DP=16401;EAS_AF=0.25;AMR_AF=0.2752;AFR_AF=0.0197;EUR_AF=0.0656;SAS_AF=0.0307;AA=T|||;VT=SNP
11	134395242	rs7936730	A	G	100	PASS	AC=3069;AF=0.612819;AN=5008;NS=2504;DP=21131;EAS_AF=0.4077;AMR_AF=0.5951;AFR_AF=0.8797;EUR_AF=0.4761;SAS_AF=0.6166;AA=G|||;VT=SNP
11	134395448	rs10894836	C	T	100	PASS	AC=1417;AF=0.282947;AN=5008;NS=2504;DP=18250;EAS_AF=0.13;AMR_AF=0.2219;AFR_AF=0.2534;EUR_AF=0.3191;SAS_AF=0.4867;AA=C|||;VT=SNP
11	134395635	rs7952453	T	G	100	PASS	AC=545;AF=0.108826;AN=5008;NS=2504;DP=18256;EAS_AF=0.249;AMR_AF=0.2738;AFR_AF=0.0068;EUR_AF=0.0656;SAS_AF=0.0297;AA=T|||;VT=SNP
11	134395978	rs61910539	T	C	100	PASS	AC=723;AF=0.144369;AN=5008;NS=2504;DP=18050;EAS_AF=0.249;AMR_AF=0.3127;AFR_AF=0.0234;EUR_AF=0.1501;SAS_AF=0.0746;AA=C|||;VT=SNP
11	134396173	rs11600008	C	T	100	PASS	AC=2702;AF=0.539537;AN=5008;NS=2504;DP=20374;EAS_AF=0.4077;AMR_AF=0.5634;AFR_AF=0.6203;EUR_AF=0.4761;SAS_AF=0.6145;AA=T|||;VT=SNP
11	134397357	rs61910540	G	C	100	PASS	AC=544;AF=0.108626;AN=5008;NS=2504;DP=17164;EAS_AF=0.249;AMR_AF=0.2709;AFR_AF=0.0068;EUR_AF=0.0646;SAS_AF=0.0317;AA=G|||;VT=SNP
11	134398295	rs79127612	C	T	100	PASS	AC=891;AF=0.177915;AN=5008;NS=2504;DP=19575;EAS_AF=0.1409;AMR_AF=0.0778;AFR_AF=0.1233;EUR_AF=0.0974;SAS_AF=0.4438;AA=C|||;VT=SNP
11	134398890	rs61910542	G	A	100	PASS	AC=614;AF=0.122604;AN=5008;NS=2504;DP=20256;EAS_AF=0.2242;AMR_AF=0.2882;AFR_AF=0.0053;EUR_AF=0.1233;SAS_AF=0.0583;AA=G|||;VT=SNP
11	134399594	rs4936236	G	A	100	PASS	AC=4579;AF=0.914337;AN=5008;NS=2504;DP=17002;EAS_AF=0.9563;AMR_AF=0.9395;AFR_AF=0.9138;EUR_AF=0.9185;SAS_AF=0.8497;AA=A|||;VT=SNP
11	134399736	rs4936237	T	C	100	PASS	AC=944;AF=0.188498;AN=5008;NS=2504;DP=13631;EAS_AF=0.1687;AMR_AF=0.2032;AFR_AF=0.3374;EUR_AF=0.0487;SAS_AF=0.1411;AA=C|||;VT=SNP
11	134399760	rs4936238	G	A	100	PASS	AC=2885;AF=0.576078;AN=5008;NS=2504;DP=13253;EAS_AF=0.7976;AMR_AF=0.6888;AFR_AF=0.2065;EUR_AF=0.6372;SAS_AF=0.7045;AA=A|||;VT=SNP
11	134400905	rs77018746	C	G	100	PASS	AC=133;AF=0.0265575;AN=5008;NS=2504;DP=19475;EAS_AF=0.0069;AMR_AF=0.0303;AFR_AF=0.0325;EUR_AF=0.0358;SAS_AF=0.0266;AA=G|||;VT=SNP
11	134401302	rs12418354	T	C	100	PASS	AC=1487;AF=0.296925;AN=5008;NS=2504;DP=15765;EAS_AF=0.2212;AMR_AF=0.2795;AFR_AF=0.469;EUR_AF=0.2356;SAS_AF=0.2178;AA=C|||;VT=SNP
11	134401754	rs10791377	A	T	100	PASS	AC=1680;AF=0.335463;AN=5008;NS=2504;DP=16465;EAS_AF=0.5823;AMR_AF=0.3444;AFR_AF=0.1233;EUR_AF=0.331;SAS_AF=0.3661;AA=A|||;VT=SNP
11	134401780	rs10750573	A	G	100	PASS	AC=2989;AF=0.596845;AN=5008;NS=2504;DP=15871;EAS_AF=0.6637;AMR_AF=0.5346;AFR_AF=0.5953;EUR_AF=0.5944;SAS_AF=0.5767;AA=A|||;VT=SNP
11	134402324	rs55659847	C	T	100	PASS	AC=452;AF=0.0902556;AN=5008;NS=2504;DP=19468;EAS_AF=0.002;AMR_AF=0.062;AFR_AF=0.0825;EUR_AF=0.1382;SAS_AF=0.1626;AA=t|||;VT=SNP
11	134402611	rs7944093	A	G	100	PASS	AC=4151;AF=0.828874;AN=5008;NS=2504;DP=17977;EAS_AF=0.9851;AMR_AF=0.8213;AFR_AF=0.8638;EUR_AF=0.6938;SAS_AF=0.7648;AA=G|||;VT=SNP
11	134403004	rs33999186	C	T	100	PASS	AC=1271;AF=0.253794;AN=5008;NS=2504;DP=18247;EAS_AF=0.6111;AMR_AF=0.379;AFR_AF=0.0356;EUR_AF=0.17;SAS_AF=0.1779;AA=c|||;VT=SNP
11	134403183	rs12273199	C	T	100	PASS	AC=515;AF=0.102835;AN=5008;NS=2504;DP=18916;EAS_AF=0.0149;AMR_AF=0.0548;AFR_AF=0.1036;EUR_AF=0.1173;SAS_AF=0.2117;AA=C|||;VT=SNP
11	134403389	rs11223888	C	T	100	PASS	AC=3483;AF=0.695487;AN=5008;NS=2504;DP=20364;EAS_AF=0.7748;AMR_AF=0.6657;AFR_AF=0.7663;EUR_AF=0.5596;SAS_AF=0.6789;AA=c|||;VT=SNP
11	134403616	rs12287910	A	C	100	PASS	AC=3163;AF=0.631589;AN=5008;NS=2504;DP=21405;EAS_AF=0.8056;AMR_AF=0.6427;AFR_AF=0.5144;EUR_AF=0.5577;SAS_AF=0.6789;AA=C|||;VT=SNP
11	134404193	rs3924413	G	A	100	PASS	AC=4015;AF=0.801717;AN=5008;NS=2504;DP=20388;EAS_AF=0.9841;AMR_AF=0.7781;AFR_AF=0.8517;EUR_AF=0.6431;SAS_AF=0.726;AA=A|||;VT=SNP
11	134404479	rs76546472	A	T	100	PASS	AC=513;AF=0.102436;AN=5008;NS=2504;DP=16961;EAS_AF=0.1825;AMR_AF=0.1182;AFR_AF=0.0749;EUR_AF=0.1004;SAS_AF=0.0481;AA=A|||;VT=SNP
11	134405033	rs4936239	G	C	100	PASS	AC=4052;AF=0.809105;AN=5008;NS=2504;DP=19995;EAS_AF=0.9841;AMR_AF=0.7853;AFR_AF=0.857;EUR_AF=0.6521;SAS_AF=0.7423;AA=G|||;VT=SNP
11	134405964	rs6590742	A	G	100	PASS	AC=4026;AF=0.803914;AN=5008;NS=2504;DP=18370;EAS_AF=0.9841;AMR_AF=0.7839;AFR_AF=0.8404;EUR_AF=0.6501;SAS_AF=0.7413;AA=G|||;VT=SNP
11	134405996	rs6590743	A	G	100	PASS	AC=121;AF=0.0241613;AN=5008;NS=2504;DP=17569;EAS_AF=0.0258;AMR_AF=0.0202;AFR_AF=0.003;EUR_AF=0.0527;SAS_AF=0.0245;AA=A|||;VT=SNP
11	134406059	rs6590744	A	G	100	PASS	AC=4047;AF=0.808107;AN=5008;NS=2504;DP=19336;EAS_AF=0.9841;AMR_AF=0.7853;AFR_AF=0.8563;EUR_AF=0.6481;SAS_AF=0.7423;AA=G|||;VT=SNP
11	134406309	rs7109085	C	T	100	PASS	AC=198;AF=0.0395367;AN=5008;NS=2504;DP=18509;EAS_AF=0.0258;AMR_AF=0.0403;AFR_AF=0.0386;EUR_AF=0.0666;SAS_AF=0.0266;AA=C|||;VT=SNP
11	134406903	rs11602388	T	C	100	PASS	AC=1043;AF=0.208267;AN=5008;NS=2504;DP=16272;EAS_AF=0.1736;AMR_AF=0.1542;AFR_AF=0.4629;EUR_AF=0.1014;SAS_AF=0.0481;AA=T|||;VT=SNP
11	134407108	rs10894837	A	C	100	PASS	AC=4046;AF=0.807907;AN=5008;NS=2504;DP=14715;EAS_AF=0.9841;AMR_AF=0.7853;AFR_AF=0.8555;EUR_AF=0.6481;SAS_AF=0.7423;AA=C|||;VT=SNP
11	134407305	rs11600683	C	T	100	PASS	AC=941;AF=0.187899;AN=5008;NS=2504;DP=15257;EAS_AF=0.1667;AMR_AF=0.1441;AFR_AF=0.3971;EUR_AF=0.1014;SAS_AF=0.047;AA=T|||;VT=SNP
11	134407370	rs12272206	C	G	100	PASS	AC=959;AF=0.191494;AN=5008;NS=2504;DP=15809;EAS_AF=0.1339;AMR_AF=0.1427;AFR_AF=0.0968;EUR_AF=0.2286;SAS_AF=0.3753;AA=C|||;VT=SNP
11	134407406	rs11600736	G	T	100	PASS	AC=494;AF=0.0986422;AN=5008;NS=2504;DP=16874;EAS_AF=0.1667;AMR_AF=0.1167;AFR_AF=0.0749;EUR_AF=0.1004;SAS_AF=0.046;AA=G|||;VT=SNP
11	134408575	rs34796975	G	A	100	PASS	AC=1717;AF=0.342851;AN=5008;NS=2504;DP=20766;EAS_AF=0.7798;AMR_AF=0.4294;AFR_AF=0.0968;EUR_AF=0.2217;SAS_AF=0.2883;AA=A|||;VT=SNP
11	134408581	rs34791591	G	C	100	PASS	AC=1734;AF=0.346246;AN=5008;NS=2504;DP=20619;EAS_AF=0.7798;AMR_AF=0.4308;AFR_AF=0.1097;EUR_AF=0.2207;SAS_AF=0.2883;AA=G|||;VT=SNP
11	134408935	rs6590745	C	T	100	PASS	AC=200;AF=0.0399361;AN=5008;NS=2504;DP=16383;EAS_AF=0.0258;AMR_AF=0.0418;AFR_AF=0.0386;EUR_AF=0.0676;SAS_AF=0.0266;AA=C|||;VT=SNP
11	134408988	rs7129387	G	T	100	PASS	AC=121;AF=0.0241613;AN=5008;NS=2504;DP=17421;EAS_AF=0.0258;AMR_AF=0.0202;AFR_AF=0.003;EUR_AF=0.0527;SAS_AF=0.0245;AA=G|||;VT=SNP
11	134409243	rs35072498	C	G	100	PASS	AC=1264;AF=0.252396;AN=5008;NS=2504;DP=18204;EAS_AF=0.6677;AMR_AF=0.3285;AFR_AF=0.0817;EUR_AF=0.0915;SAS_AF=0.1667;AA=C|||;VT=SNP
11	134409341	rs76022972	G	T	100	PASS	AC=428;AF=0.0854633;AN=5008;NS=2504;DP=16555;EAS_AF=0.1687;AMR_AF=0.1124;AFR_AF=0.0212;EUR_AF=0.1064;SAS_AF=0.046;AA=G|||;VT=SNP
11	134409652	rs12417998	G	A	100	PASS	AC=1277;AF=0.254992;AN=5008;NS=2504;DP=18104;EAS_AF=0.6726;AMR_AF=0.3285;AFR_AF=0.087;EUR_AF=0.0924;SAS_AF=0.1667;AA=G|||;VT=SNP
11	134409677	rs61911865	G	A	100	PASS	AC=1391;AF=0.277756;AN=5008;NS=2504;DP=17014;EAS_AF=0.0169;AMR_AF=0.1239;AFR_AF=0.587;EUR_AF=0.167;SAS_AF=0.3517;AA=A|||;VT=SNP
11	134409981	rs11602023	G	A	100	PASS	AC=439;AF=0.0876597;AN=5008;NS=2504;DP=16774;EAS_AF=0.1687;AMR_AF=0.1153;AFR_AF=0.0287;EUR_AF=0.1064;SAS_AF=0.045;AA=G|||;VT=SNP
11	134410045	rs61911866	C	T	100	PASS	AC=539;AF=0.107628;AN=5008;NS=2504;DP=15821;EAS_AF=0.0149;AMR_AF=0.0692;AFR_AF=0.0756;EUR_AF=0.1302;SAS_AF=0.2505;AA=C|||;VT=SNP
11	134410197	rs11223889	T	C	100	PASS	AC=832;AF=0.166134;AN=5008;NS=2504;DP=16166;EAS_AF=0.0139;AMR_AF=0.1859;AFR_AF=0.1082;EUR_AF=0.2992;SAS_AF=0.2505;AA=T|||;VT=SNP
11	134410212	rs7103313	C	A	100	PASS	AC=1104;AF=0.220447;AN=5008;NS=2504;DP=16572;EAS_AF=0.127;AMR_AF=0.1311;AFR_AF=0.497;EUR_AF=0.1083;SAS_AF=0.1217;AA=C|||;VT=SNP
11	134410451	rs4325325	C	T	100	PASS	AC=1237;AF=0.247005;AN=5008;NS=2504;DP=15082;EAS_AF=0.1825;AMR_AF=0.2997;AFR_AF=0.1377;EUR_AF=0.3976;SAS_AF=0.2689;AA=C|||;VT=SNP
11	134410565	rs4625482	G	A	100	PASS	AC=1405;AF=0.280551;AN=5008;NS=2504;DP=16882;EAS_AF=0.0169;AMR_AF=0.1239;AFR_AF=0.5756;EUR_AF=0.17;SAS_AF=0.3783;AA=G|||;VT=SNP
11	134410606	rs12278035	G	C	100	PASS	AC=540;AF=0.107827;AN=5008;NS=2504;DP=15288;EAS_AF=0.0149;AMR_AF=0.0692;AFR_AF=0.0764;EUR_AF=0.1302;SAS_AF=0.2505;AA=G|||;VT=SNP
11	134410837	rs10894838	G	T	100	PASS	AC=833;AF=0.166334;AN=5008;NS=2504;DP=16495;EAS_AF=0.0139;AMR_AF=0.1859;AFR_AF=0.1082;EUR_AF=0.2972;SAS_AF=0.2536;AA=G|||;VT=SNP
11	134411391	rs7107863	C	T	100	PASS	AC=3957;AF=0.790136;AN=5008;NS=2504;DP=20279;EAS_AF=0.871;AMR_AF=0.8127;AFR_AF=0.7776;EUR_AF=0.7555;SAS_AF=0.7434;AA=T|||;VT=SNP
11	134411435	rs7930732	G	A	100	PASS	AC=1271;AF=0.253794;AN=5008;NS=2504;DP=18632;EAS_AF=0.1825;AMR_AF=0.2997;AFR_AF=0.1369;EUR_AF=0.4016;SAS_AF=0.3006;AA=G|||;VT=SNP
11	134411731	rs7108293	C	T	100	PASS	AC=1548;AF=0.309105;AN=5008;NS=2504;DP=21156;EAS_AF=0.7748;AMR_AF=0.3761;AFR_AF=0.09;EUR_AF=0.1322;SAS_AF=0.2597;AA=c|||;VT=SNP
11	134411781	rs3922657	T	C	100	PASS	AC=1641;AF=0.327676;AN=5008;NS=2504;DP=20635;EAS_AF=0.0427;AMR_AF=0.17;AFR_AF=0.6498;EUR_AF=0.2455;SAS_AF=0.3824;AA=C|||;VT=SNP
11	134411809	rs4491247	T	C	100	PASS	AC=1034;AF=0.20647;AN=5008;NS=2504;DP=21448;EAS_AF=0.0278;AMR_AF=0.0965;AFR_AF=0.5363;EUR_AF=0.1044;SAS_AF=0.1278;AA=T|||;VT=SNP
11	134411914	rs6590746	T	C	100	PASS	AC=1583;AF=0.316094;AN=5008;NS=2504;DP=23504;EAS_AF=0.2391;AMR_AF=0.3415;AFR_AF=0.2103;EUR_AF=0.4414;SAS_AF=0.3916;AA=T|||;VT=SNP
11	134412059	rs12280153	G	A	100	PASS	AC=541;AF=0.108027;AN=5008;NS=2504;DP=21478;EAS_AF=0.0218;AMR_AF=0.0692;AFR_AF=0.0749;EUR_AF=0.1302;SAS_AF=0.2464;AA=G|||;VT=SNP
11	134412112	rs11603227	G	C	100	PASS	AC=434;AF=0.0866613;AN=5008;NS=2504;DP=19634;EAS_AF=0.1746;AMR_AF=0.1138;AFR_AF=0.0212;EUR_AF=0.1044;SAS_AF=0.047;AA=G|||;VT=SNP
11	134412307	rs11223892	A	G	100	PASS	AC=2897;AF=0.578474;AN=5008;NS=2504;DP=24195;EAS_AF=0.2242;AMR_AF=0.4712;AFR_AF=0.789;EUR_AF=0.6372;SAS_AF=0.6748;AA=G|||;VT=SNP
11	134412414	rs11223893	C	T	100	PASS	AC=1552;AF=0.309904;AN=5008;NS=2504;DP=20668;EAS_AF=0.7768;AMR_AF=0.3761;AFR_AF=0.09;EUR_AF=0.1322;SAS_AF=0.2618;AA=G|||;VT=SNP
11	134412774	rs10894839	C	T	100	PASS	AC=1150;AF=0.229633;AN=5008;NS=2504;DP=20354;EAS_AF=0.1806;AMR_AF=0.2392;AFR_AF=0.3396;EUR_AF=0.2535;SAS_AF=0.1002;AA=T|||;VT=SNP
11	134412800	rs11223894	G	A	100	PASS	AC=760;AF=0.151757;AN=5008;NS=2504;DP=19433;EAS_AF=0.1587;AMR_AF=0.1888;AFR_AF=0.1694;EUR_AF=0.1809;SAS_AF=0.0644;AA=G|||;VT=SNP
11	134412867	rs75521445	C	A	100	PASS	AC=277;AF=0.0553115;AN=5008;NS=2504;DP=18233;EAS_AF=0.0268;AMR_AF=0.0461;AFR_AF=0.0772;EUR_AF=0.0626;SAS_AF=0.0542;AA=A|||;VT=SNP
11	134413683	rs77944592	C	T	100	PASS	AC=352;AF=0.0702875;AN=5008;NS=2504;DP=20001;EAS_AF=0.0952;AMR_AF=0.0447;AFR_AF=0.0696;EUR_AF=0.0398;SAS_AF=0.0951;AA=C|||;VT=SNP
11	134413722	rs7938789	C	G	100	PASS	AC=2063;AF=0.411941;AN=5008;NS=2504;DP=19410;EAS_AF=0.6538;AMR_AF=0.549;AFR_AF=0.18;EUR_AF=0.4155;SAS_AF=0.3753;AA=C|||;VT=SNP
11	134413972	rs7941918	A	G	100	PASS	AC=4578;AF=0.914137;AN=5008;NS=2504;DP=19616;EAS_AF=0.998;AMR_AF=0.9035;AFR_AF=0.8457;EUR_AF=0.8867;SAS_AF=0.956;AA=G|||;VT=SNP
11	134414325	rs73593289	C	T	100	PASS	AC=778;AF=0.155351;AN=5008;NS=2504;DP=20238;EAS_AF=0.0149;AMR_AF=0.0533;AFR_AF=0.4297;EUR_AF=0.0398;SAS_AF=0.1207;AA=C|||;VT=SNP
11	134414424	rs10791378	A	G	100	PASS	AC=2964;AF=0.591853;AN=5008;NS=2504;DP=19669;EAS_AF=0.9236;AMR_AF=0.7032;AFR_AF=0.3275;EUR_AF=0.5527;SAS_AF=0.5685;AA=G|||;VT=SNP
11	134414496	rs11223895	T	C	100	PASS	AC=2400;AF=0.479233;AN=5008;NS=2504;DP=20601;EAS_AF=0.756;AMR_AF=0.5922;AFR_AF=0.2247;EUR_AF=0.4592;SAS_AF=0.4785;AA=T|||;VT=SNP
11	134414597	rs11223896	G	T	100	PASS	AC=2398;AF=0.478834;AN=5008;NS=2504;DP=19227;EAS_AF=0.756;AMR_AF=0.5922;AFR_AF=0.2247;EUR_AF=0.4563;SAS_AF=0.4796;AA=G|||;VT=SNP
11	134414622	rs11825319	G	A	100	PASS	AC=984;AF=0.196486;AN=5008;NS=2504;DP=18381;EAS_AF=0.0149;AMR_AF=0.1153;AFR_AF=0.4395;EUR_AF=0.161;SAS_AF=0.1493;AA=G|||;VT=SNP
11	134414657	rs7942818	C	T	100	PASS	AC=708;AF=0.141374;AN=5008;NS=2504;DP=17179;EAS_AF=0.0595;AMR_AF=0.0965;AFR_AF=0.1309;EUR_AF=0.173;SAS_AF=0.2393;AA=C|||;VT=SNP
11	134414774	rs7945798	C	G	100	PASS	AC=124;AF=0.0247604;AN=5008;NS=2504;DP=18332;EAS_AF=0.0208;AMR_AF=0.0216;AFR_AF=0.0068;EUR_AF=0.0487;SAS_AF=0.0307;AA=C|||;VT=SNP
11	134415541	rs118003852	C	T	100	PASS	AC=124;AF=0.0247604;AN=5008;NS=2504;DP=17199;EAS_AF=0.0208;AMR_AF=0.0216;AFR_AF=0.0068;EUR_AF=0.0487;SAS_AF=0.0307;AA=C|||;VT=SNP
11	134415543	rs4525252	T	A	100	PASS	AC=4118;AF=0.822284;AN=5008;NS=2504;DP=17142;EAS_AF=0.998;AMR_AF=0.8746;AFR_AF=0.5166;EUR_AF=0.8837;SAS_AF=0.954;AA=A|||;VT=SNP
11	134416212	rs12287648	G	A	100	PASS	AC=566;AF=0.113019;AN=5008;NS=2504;DP=16757;EAS_AF=0.0575;AMR_AF=0.085;AFR_AF=0.059;EUR_AF=0.173;SAS_AF=0.2014;AA=G|||;VT=SNP
11	134416360	rs34861820	T	C	100	PASS	AC=822;AF=0.164137;AN=5008;NS=2504;DP=16479;EAS_AF=0.4137;AMR_AF=0.3112;AFR_AF=0.0174;EUR_AF=0.0686;SAS_AF=0.0992;AA=T|||;VT=SNP
11	134416490	rs61908863	G	A	100	PASS	AC=440;AF=0.0878594;AN=5008;NS=2504;DP=18132;EAS_AF=0.0367;AMR_AF=0.0605;AFR_AF=0.0522;EUR_AF=0.1243;SAS_AF=0.1708;AA=G|||;VT=SNP
11	134416685	rs10791379	A	G	100	PASS	AC=2503;AF=0.4998;AN=5008;NS=2504;DP=14487;EAS_AF=0.7579;AMR_AF=0.5965;AFR_AF=0.2784;EUR_AF=0.4483;SAS_AF=0.5174;AA=A|||;VT=SNP
11	134416704	rs10791380	C	T	100	PASS	AC=3055;AF=0.610024;AN=5008;NS=2504;DP=14562;EAS_AF=0.9256;AMR_AF=0.7176;AFR_AF=0.3578;EUR_AF=0.5567;SAS_AF=0.6043;AA=T|||;VT=SNP
11	134416860	rs10791381	G	A	100	PASS	AC=2471;AF=0.493411;AN=5008;NS=2504;DP=16703;EAS_AF=0.7321;AMR_AF=0.5965;AFR_AF=0.2769;EUR_AF=0.4483;SAS_AF=0.5133;AA=G|||;VT=SNP
11	134417759	rs7936692	G	A	100	PASS	AC=1369;AF=0.273363;AN=5008;NS=2504;DP=15914;EAS_AF=0.0377;AMR_AF=0.1988;AFR_AF=0.5575;EUR_AF=0.2644;SAS_AF=0.1943;AA=A|||;VT=SNP
11	134418452	rs76776526	A	G	100	PASS	AC=310;AF=0.061901;AN=5008;NS=2504;DP=17023;EAS_AF=0.0159;AMR_AF=0.0202;AFR_AF=0.1006;EUR_AF=0.0318;SAS_AF=0.1176;AA=A|||;VT=SNP
11	134418459	rs4937907	C	T	100	PASS	AC=3206;AF=0.640176;AN=5008;NS=2504;DP=16971;EAS_AF=0.6488;AMR_AF=0.7046;AFR_AF=0.7262;EUR_AF=0.5785;SAS_AF=0.5327;AA=T|||;VT=SNP
11	134418934	rs7940755	C	G	100	PASS	AC=1370;AF=0.273562;AN=5008;NS=2504;DP=13938;EAS_AF=0.0387;AMR_AF=0.1988;AFR_AF=0.5537;EUR_AF=0.2664;SAS_AF=0.1973;AA=G|||;VT=SNP
11	134421456	rs12806825	T	G	100	PASS	AC=978;AF=0.195288;AN=5008;NS=2504;DP=16652;EAS_AF=0.4087;AMR_AF=0.3156;AFR_AF=0.1021;EUR_AF=0.0875;SAS_AF=0.1268;AA=T|||;VT=SNP
11	134421798	rs12288735	G	T	100	PASS	AC=886;AF=0.176917;AN=5008;NS=2504;DP=15030;EAS_AF=0.2093;AMR_AF=0.196;AFR_AF=0.0711;EUR_AF=0.2376;SAS_AF=0.2106;AA=G|||;VT=SNP
11	134421971	rs76904687	A	T	100	PASS	AC=420;AF=0.0838658;AN=5008;NS=2504;DP=13981;EAS_AF=0.1756;AMR_AF=0.1182;AFR_AF=0.0061;EUR_AF=0.1093;SAS_AF=0.044;AA=A|||;VT=SNP
11	134422722	rs75201574	T	C	100	PASS	AC=105;AF=0.0209665;AN=5008;NS=2504;DP=20646;EAS_AF=0.0208;AMR_AF=0.0202;AFR_AF=0.003;EUR_AF=0.0398;SAS_AF=0.0266;AA=T|||;VT=SNP
11	134423252	rs11223899	C	T	100	PASS	AC=660;AF=0.131789;AN=5008;NS=2504;DP=14927;EAS_AF=0.0119;AMR_AF=0.1585;AFR_AF=0.0144;EUR_AF=0.2704;SAS_AF=0.2526;AA=C|||;VT=SNP
11	134423307	rs61908867	T	A	100	PASS	AC=893;AF=0.178315;AN=5008;NS=2504;DP=13864;EAS_AF=0.2123;AMR_AF=0.196;AFR_AF=0.0703;EUR_AF=0.2445;SAS_AF=0.2086;AA=T|||;VT=SNP
11	134423543	rs73038356	T	C	100	PASS	AC=868;AF=0.173323;AN=5008;NS=2504;DP=16323;EAS_AF=0.2113;AMR_AF=0.1945;AFR_AF=0.0537;EUR_AF=0.2435;SAS_AF=0.2086;AA=T|||;VT=SNP
11	134423761	rs112166515	C	G	100	PASS	AC=105;AF=0.0209665;AN=5008;NS=2504;DP=12187;EAS_AF=0.0198;AMR_AF=0.0216;AFR_AF=0.003;EUR_AF=0.0398;SAS_AF=0.0266;AA=C|||;VT=SNP
11	134424092	rs34944754	G	A	100	PASS	AC=959;AF=0.191494;AN=5008;NS=2504;DP=13308;EAS_AF=0.4087;AMR_AF=0.3055;AFR_AF=0.1293;EUR_AF=0.0636;SAS_AF=0.1022;AA=G|||;VT=SNP
11	134425315	rs4597081	C	T	100	PASS	AC=1253;AF=0.2502;AN=5008;NS=2504;DP=17839;EAS_AF=0.0169;AMR_AF=0.2017;AFR_AF=0.4735;EUR_AF=0.2873;SAS_AF=0.1851;AA=T|||;VT=SNP
11	134425833	rs7118423	A	G	100	PASS	AC=1446;AF=0.288738;AN=5008;NS=2504;DP=18429;EAS_AF=0.0169;AMR_AF=0.2133;AFR_AF=0.6195;EUR_AF=0.2883;SAS_AF=0.1759;AA=A|||;VT=SNP
11	134426461	rs13377274	A	G	100	PASS	AC=368;AF=0.0734824;AN=5008;NS=2504;DP=21832;EAS_AF=0.005;AMR_AF=0.0519;AFR_AF=0.0477;EUR_AF=0.1252;SAS_AF=0.1411;AA=A|||;VT=SNP
11	134427176	rs61908870	G	A	100	PASS	AC=499;AF=0.0996406;AN=5008;NS=2504;DP=21643;EAS_AF=0.005;AMR_AF=0.0692;AFR_AF=0.1415;EUR_AF=0.1252;SAS_AF=0.136;AA=G|||;VT=SNP
11	134427657	rs11223900	G	C	100	PASS	AC=1687;AF=0.336861;AN=5008;NS=2504;DP=14853;EAS_AF=0.0069;AMR_AF=0.2579;AFR_AF=0.6218;EUR_AF=0.4125;SAS_AF=0.2699;AA=C|||;VT=SNP
11	134428126	rs73595010	C	T	100	PASS	AC=977;AF=0.195088;AN=5008;NS=2504;DP=21752;EAS_AF=0.0169;AMR_AF=0.1081;AFR_AF=0.497;EUR_AF=0.1252;SAS_AF=0.1043;AA=C|||;VT=SNP
11	134428586	rs10894842	G	A	100	PASS	AC=620;AF=0.123802;AN=5008;NS=2504;DP=20064;EAS_AF=0.1171;AMR_AF=0.1167;AFR_AF=0.1082;EUR_AF=0.1153;SAS_AF=0.1656;AA=G|||;VT=SNP
11	134429683	rs74525686	G	A	100	PASS	AC=717;AF=0.143171;AN=5008;NS=2504;DP=16837;EAS_AF=0.0248;AMR_AF=0.1383;AFR_AF=0.0136;EUR_AF=0.2753;SAS_AF=0.3078;AA=G|||;VT=SNP
11	134429821	rs12800764	C	T	100	PASS	AC=2183;AF=0.435903;AN=5008;NS=2504;DP=21004;EAS_AF=0.5109;AMR_AF=0.4597;AFR_AF=0.4682;EUR_AF=0.3857;SAS_AF=0.3497;AA=T|||;VT=SNP
11	134429855	rs12800788	C	T	100	PASS	AC=3084;AF=0.615815;AN=5008;NS=2504;DP=21467;EAS_AF=0.5308;AMR_AF=0.5749;AFR_AF=0.8517;EUR_AF=0.5179;SAS_AF=0.5143;AA=T|||;VT=SNP
11	134430272	rs7113440	A	G	100	PASS	AC=2233;AF=0.445887;AN=5008;NS=2504;DP=18487;EAS_AF=0.4077;AMR_AF=0.4164;AFR_AF=0.5802;EUR_AF=0.3131;SAS_AF=0.4611;AA=A|||;VT=SNP
11	134430826	rs11223901	A	G	100	PASS	AC=1195;AF=0.238618;AN=5008;NS=2504;DP=15920;EAS_AF=0.4742;AMR_AF=0.3271;AFR_AF=0.1657;EUR_AF=0.1064;SAS_AF=0.1677;AA=G|||;VT=SNP
11	134431218	rs11223902	T	G	100	PASS	AC=755;AF=0.150759;AN=5008;NS=2504;DP=16428;EAS_AF=0.0367;AMR_AF=0.1513;AFR_AF=0.0174;EUR_AF=0.2793;SAS_AF=0.316;AA=T|||;VT=SNP
11	134431368	rs61440209	A	G	100	PASS	AC=1644;AF=0.328275;AN=5008;NS=2504;DP=16657;EAS_AF=0.497;AMR_AF=0.3862;AFR_AF=0.3328;EUR_AF=0.2266;SAS_AF=0.2117;AA=A|||;VT=SNP
11	134431676	rs12789838	C	T	100	PASS	AC=2013;AF=0.401957;AN=5008;NS=2504;DP=19161;EAS_AF=0.4931;AMR_AF=0.4798;AFR_AF=0.4175;EUR_AF=0.3549;SAS_AF=0.2802;AA=C|||;VT=SNP
11	134431715	rs11223903	A	C	100	PASS	AC=2631;AF=0.525359;AN=5008;NS=2504;DP=19825;EAS_AF=0.5347;AMR_AF=0.5375;AFR_AF=0.6331;EUR_AF=0.4871;SAS_AF=0.4008;AA=A|||;VT=SNP
11	134431779	rs74804910	G	T	100	PASS	AC=727;AF=0.145168;AN=5008;NS=2504;DP=17807;EAS_AF=0.0198;AMR_AF=0.1037;AFR_AF=0.2731;EUR_AF=0.1431;SAS_AF=0.1329;AA=G|||;VT=SNP
11	134431834	rs11223904	T	G	100	PASS	AC=3041;AF=0.607228;AN=5008;NS=2504;DP=15206;EAS_AF=0.5308;AMR_AF=0.5778;AFR_AF=0.8646;EUR_AF=0.5209;SAS_AF=0.4479;AA=G|||;VT=SNP
11	134432050	rs4936241	G	A	100	PASS	AC=1759;AF=0.351238;AN=5008;NS=2504;DP=21346;EAS_AF=0.4931;AMR_AF=0.4438;AFR_AF=0.2882;EUR_AF=0.3479;SAS_AF=0.228;AA=a|||;VT=SNP
11	134432080	rs11223906	T	C	100	PASS	AC=613;AF=0.122404;AN=5008;NS=2504;DP=23141;EAS_AF=0.0417;AMR_AF=0.0562;AFR_AF=0.2133;EUR_AF=0.1292;SAS_AF=0.1227;AA=t|||;VT=SNP
11	134433004	rs12574383	C	T	100	PASS	AC=951;AF=0.189896;AN=5008;NS=2504;DP=16488;EAS_AF=0.4772;AMR_AF=0.2882;AFR_AF=0.0439;EUR_AF=0.0954;SAS_AF=0.1186;AA=C|||;VT=SNP
11	134433019	rs12575528	T	C	100	PASS	AC=1837;AF=0.366813;AN=5008;NS=2504;DP=17361;EAS_AF=0.496;AMR_AF=0.451;AFR_AF=0.3389;EUR_AF=0.3509;SAS_AF=0.228;AA=C|||;VT=SNP
11	134433069	rs12574399	G	T	100	PASS	AC=950;AF=0.189696;AN=5008;NS=2504;DP=18053;EAS_AF=0.4772;AMR_AF=0.2882;AFR_AF=0.0439;EUR_AF=0.0944;SAS_AF=0.1186;AA=T|||;VT=SNP
11	134433221	rs78817699	T	C	100	PASS	AC=950;AF=0.189696;AN=5008;NS=2504;DP=16645;EAS_AF=0.4772;AMR_AF=0.2882;AFR_AF=0.0439;EUR_AF=0.0944;SAS_AF=0.1186;AA=C|||;VT=SNP
11	134433271	rs11223907	A	C	100	PASS	AC=951;AF=0.189896;AN=5008;NS=2504;DP=16354;EAS_AF=0.4772;AMR_AF=0.2882;AFR_AF=0.0439;EUR_AF=0.0944;SAS_AF=0.1196;AA=A|||;VT=SNP
11	134433670	rs75706939	C	T	100	PASS	AC=512;AF=0.102236;AN=5008;NS=2504;DP=16643;EAS_AF=0.0179;AMR_AF=0.062;AFR_AF=0.2224;EUR_AF=0.0775;SAS_AF=0.0808;AA=C|||;VT=SNP
11	134434086	rs60813067	C	T	100	PASS	AC=949;AF=0.189497;AN=5008;NS=2504;DP=16572;EAS_AF=0.4762;AMR_AF=0.2882;AFR_AF=0.0439;EUR_AF=0.0944;SAS_AF=0.1186;AA=-|||;VT=SNP
11	134434697	rs79081419	G	C	100	PASS	AC=513;AF=0.102436;AN=5008;NS=2504;DP=22265;EAS_AF=0.0179;AMR_AF=0.062;AFR_AF=0.2224;EUR_AF=0.0775;SAS_AF=0.0818;AA=G|||;VT=SNP
11	134435090	rs77522230	C	T	100	PASS	AC=511;AF=0.102037;AN=5008;NS=2504;DP=20882;EAS_AF=0.0179;AMR_AF=0.062;AFR_AF=0.2224;EUR_AF=0.0775;SAS_AF=0.0798;AA=c|||;VT=SNP
11	134435178	rs78410889	G	T	100	PASS	AC=514;AF=0.102636;AN=5008;NS=2504;DP=22631;EAS_AF=0.0179;AMR_AF=0.062;AFR_AF=0.2231;EUR_AF=0.0785;SAS_AF=0.0808;AA=g|||;VT=SNP
11	134435383	rs78605372	C	T	100	PASS	AC=146;AF=0.0291534;AN=5008;NS=2504;DP=31292;EAS_AF=0.0179;AMR_AF=0.0101;AFR_AF=0.028;EUR_AF=0.0199;SAS_AF=0.0654;AA=c|||;VT=SNP
11	134435720	rs77074429	A	G	100	PASS	AC=1008;AF=0.201278;AN=5008;NS=2504;DP=27661;EAS_AF=0.5377;AMR_AF=0.2882;AFR_AF=0.0401;EUR_AF=0.0944;SAS_AF=0.1207;AA=A|||;VT=SNP
11	134435790	rs75524069	A	T	100	PASS	AC=965;AF=0.192692;AN=5008;NS=2504;DP=24518;EAS_AF=0.5367;AMR_AF=0.2867;AFR_AF=0.0091;EUR_AF=0.0944;SAS_AF=0.1207;AA=A|||;VT=SNP
11	134435870	rs58575564	G	A	100	PASS	AC=529;AF=0.105631;AN=5008;NS=2504;DP=21363;EAS_AF=0.0179;AMR_AF=0.0663;AFR_AF=0.233;EUR_AF=0.0785;SAS_AF=0.0798;AA=G|||;VT=SNP
11	134436048	rs74624226	T	A	100	PASS	AC=512;AF=0.102236;AN=5008;NS=2504;DP=19988;EAS_AF=0.0179;AMR_AF=0.062;AFR_AF=0.2231;EUR_AF=0.0775;SAS_AF=0.0798;AA=T|||;VT=SNP
11	134436323	rs56952827	C	A	100	PASS	AC=1007;AF=0.201078;AN=5008;NS=2504;DP=18756;EAS_AF=0.5357;AMR_AF=0.2882;AFR_AF=0.0401;EUR_AF=0.0954;SAS_AF=0.1207;AA=C|||;VT=SNP
11	134436529	rs79198148	C	T	100	PASS	AC=527;AF=0.105232;AN=5008;NS=2504;DP=16288;EAS_AF=0.0179;AMR_AF=0.0663;AFR_AF=0.2315;EUR_AF=0.0785;SAS_AF=0.0798;AA=C|||;VT=SNP
11	134436599	rs61908906	G	A	100	PASS	AC=364;AF=0.0726837;AN=5008;NS=2504;DP=16185;EAS_AF=0.0417;AMR_AF=0.0418;AFR_AF=0.0325;EUR_AF=0.1292;SAS_AF=0.1227;AA=G|||;VT=SNP
11	134437138	rs7929054	T	C	100	PASS	AC=1386;AF=0.276757;AN=5008;NS=2504;DP=16691;EAS_AF=0.5387;AMR_AF=0.317;AFR_AF=0.2579;EUR_AF=0.1143;SAS_AF=0.1708;AA=T|||;VT=SNP
11	134437385	rs6590749	G	C	100	PASS	AC=3009;AF=0.600839;AN=5008;NS=2504;DP=16355;EAS_AF=0.6012;AMR_AF=0.5663;AFR_AF=0.7549;EUR_AF=0.5676;SAS_AF=0.4509;AA=C|||;VT=SNP
11	134437873	rs4937908	T	G	100	PASS	AC=3271;AF=0.653155;AN=5008;NS=2504;DP=17916;EAS_AF=0.6012;AMR_AF=0.5965;AFR_AF=0.8941;EUR_AF=0.5755;SAS_AF=0.501;AA=T|||;VT=SNP
11	134438262	rs76331104	A	G	100	PASS	AC=151;AF=0.0301518;AN=5008;NS=2504;DP=18585;EAS_AF=0.0179;AMR_AF=0.0101;AFR_AF=0.0318;EUR_AF=0.0199;SAS_AF=0.0654;AA=A|||;VT=SNP
11	134438961	rs12287452	A	G	100	PASS	AC=348;AF=0.0694888;AN=5008;NS=2504;DP=16410;EAS_AF=0.0407;AMR_AF=0.0418;AFR_AF=0.0219;EUR_AF=0.1282;SAS_AF=0.1227;AA=A|||;VT=SNP
11	134438991	rs4132239	C	T	100	PASS	AC=988;AF=0.197284;AN=5008;NS=2504;DP=17112;EAS_AF=0.5179;AMR_AF=0.2867;AFR_AF=0.0408;EUR_AF=0.0964;SAS_AF=0.1186;AA=C|||;VT=SNP
11	134439125	rs4129604	A	G	100	PASS	AC=1913;AF=0.381989;AN=5008;NS=2504;DP=16912;EAS_AF=0.5367;AMR_AF=0.4524;AFR_AF=0.3631;EUR_AF=0.3529;SAS_AF=0.228;AA=G|||;VT=SNP
11	134439166	rs74718041	T	A	100	PASS	AC=517;AF=0.103235;AN=5008;NS=2504;DP=16813;EAS_AF=0.0179;AMR_AF=0.0663;AFR_AF=0.2224;EUR_AF=0.0795;SAS_AF=0.0808;AA=T|||;VT=SNP
11	134440132	rs10894843	C	A	100	PASS	AC=357;AF=0.0712859;AN=5008;NS=2504;DP=17767;EAS_AF=0.0407;AMR_AF=0.0418;AFR_AF=0.0295;EUR_AF=0.1282;SAS_AF=0.1217;AA=C|||;VT=SNP
11	134440192	rs11223908	A	G	100	PASS	AC=987;AF=0.197085;AN=5008;NS=2504;DP=17174;EAS_AF=0.5179;AMR_AF=0.2867;AFR_AF=0.0408;EUR_AF=0.0964;SAS_AF=0.1176;AA=A|||;VT=SNP
11	134440263	rs76705841	C	T	100	PASS	AC=613;AF=0.122404;AN=5008;NS=2504;DP=17034;EAS_AF=0.0179;AMR_AF=0.0735;AFR_AF=0.2897;EUR_AF=0.0815;SAS_AF=0.0808;AA=C|||;VT=SNP
11	134441438	rs117168003	C	G	100	PASS	AC=112;AF=0.0223642;AN=5008;NS=2504;DP=18601;EAS_AF=0.0179;AMR_AF=0.0058;AFR_AF=0.0045;EUR_AF=0.0199;SAS_AF=0.0654;AA=C|||;VT=SNP
11	134441821	rs4937909	T	C	100	PASS	AC=982;AF=0.196086;AN=5008;NS=2504;DP=19864;EAS_AF=0.5149;AMR_AF=0.2824;AFR_AF=0.0408;EUR_AF=0.0964;SAS_AF=0.1186;AA=T|||;VT=SNP
11	134442417	rs4497424	C	T	100	PASS	AC=978;AF=0.195288;AN=5008;NS=2504;DP=17597;EAS_AF=0.5139;AMR_AF=0.2824;AFR_AF=0.0408;EUR_AF=0.0954;SAS_AF=0.1166;AA=C|||;VT=SNP
11	134442493	rs4362161	A	G	100	PASS	AC=978;AF=0.195288;AN=5008;NS=2504;DP=19264;EAS_AF=0.5139;AMR_AF=0.2824;AFR_AF=0.0408;EUR_AF=0.0954;SAS_AF=0.1166;AA=A|||;VT=SNP
11	134443468	rs4937911	C	T	100	PASS	AC=1250;AF=0.249601;AN=5008;NS=2504;DP=18688;EAS_AF=0.5159;AMR_AF=0.3732;AFR_AF=0.0401;EUR_AF=0.2734;SAS_AF=0.1462;AA=G|||;VT=SNP
11	134443554	rs11223909	A	G	100	PASS	AC=190;AF=0.0379393;AN=5008;NS=2504;DP=17987;EAS_AF=0.0308;AMR_AF=0.0231;AFR_AF=0.0696;EUR_AF=0.0328;SAS_AF=0.0184;AA=A|||;VT=SNP
11	134444050	rs4612821	C	T	100	PASS	AC=1754;AF=0.35024;AN=5008;NS=2504;DP=17288;EAS_AF=0.5327;AMR_AF=0.4092;AFR_AF=0.2912;EUR_AF=0.2893;SAS_AF=0.2628;AA=C|||;VT=SNP
11	134444801	rs12099351	T	C	100	PASS	AC=1211;AF=0.241813;AN=5008;NS=2504;DP=19169;EAS_AF=0.0188;AMR_AF=0.1844;AFR_AF=0.4955;EUR_AF=0.2505;SAS_AF=0.1605;AA=C|||;VT=SNP
11	134444923	rs4937912	C	G	100	PASS	AC=2528;AF=0.504792;AN=5008;NS=2504;DP=18390;EAS_AF=0.5784;AMR_AF=0.5202;AFR_AF=0.4818;EUR_AF=0.506;SAS_AF=0.4479;AA=G|||;VT=SNP
11	134444986	rs56301156	T	A	100	PASS	AC=1096;AF=0.21885;AN=5008;NS=2504;DP=17261;EAS_AF=0.5248;AMR_AF=0.3112;AFR_AF=0.0537;EUR_AF=0.1511;SAS_AF=0.1309;AA=T|||;VT=SNP
11	134444987	rs56059242	G	A	100	PASS	AC=1097;AF=0.21905;AN=5008;NS=2504;DP=17151;EAS_AF=0.5248;AMR_AF=0.3112;AFR_AF=0.0537;EUR_AF=0.1521;SAS_AF=0.1309;AA=G|||;VT=SNP
11	134445018	rs7946099	G	A	100	PASS	AC=1023;AF=0.204273;AN=5008;NS=2504;DP=15644;EAS_AF=0.0218;AMR_AF=0.1268;AFR_AF=0.4713;EUR_AF=0.1511;SAS_AF=0.1411;AA=G|||;VT=SNP
11	134445139	rs76529930	T	C	100	PASS	AC=965;AF=0.192692;AN=5008;NS=2504;DP=17296;EAS_AF=0.5149;AMR_AF=0.281;AFR_AF=0.0265;EUR_AF=0.0964;SAS_AF=0.1217;AA=T|||;VT=SNP
11	134445140	rs75580958	G	A	100	PASS	AC=965;AF=0.192692;AN=5008;NS=2504;DP=17270;EAS_AF=0.5149;AMR_AF=0.281;AFR_AF=0.0265;EUR_AF=0.0964;SAS_AF=0.1217;AA=G|||;VT=SNP
11	134445199	rs35327266	C	A	100	PASS	AC=1583;AF=0.316094;AN=5008;NS=2504;DP=18897;EAS_AF=0.5179;AMR_AF=0.4193;AFR_AF=0.1762;EUR_AF=0.325;SAS_AF=0.2147;AA=A|||;VT=SNP
11	134445315	rs34655993	G	A	100	PASS	AC=2305;AF=0.460264;AN=5008;NS=2504;DP=19319;EAS_AF=0.5377;AMR_AF=0.4942;AFR_AF=0.5507;EUR_AF=0.4016;SAS_AF=0.2945;AA=A|||;VT=SNP
11	134445343	rs11223911	G	A	100	PASS	AC=367;AF=0.0732827;AN=5008;NS=2504;DP=19246;EAS_AF=0.0407;AMR_AF=0.0548;AFR_AF=0.0242;EUR_AF=0.1382;SAS_AF=0.1196;AA=G|||;VT=SNP
11	134445424	rs79812921	C	T	100	PASS	AC=961;AF=0.191893;AN=5008;NS=2504;DP=17425;EAS_AF=0.5139;AMR_AF=0.281;AFR_AF=0.0257;EUR_AF=0.0954;SAS_AF=0.1207;AA=C|||;VT=SNP
11	134445695	rs78926050	A	C	100	PASS	AC=720;AF=0.14377;AN=5008;NS=2504;DP=20155;EAS_AF=0.0179;AMR_AF=0.0778;AFR_AF=0.3729;EUR_AF=0.0765;SAS_AF=0.0798;AA=A|||;VT=SNP
11	134446211	rs4937913	C	T	100	PASS	AC=962;AF=0.192093;AN=5008;NS=2504;DP=21399;EAS_AF=0.5139;AMR_AF=0.281;AFR_AF=0.0257;EUR_AF=0.0954;SAS_AF=0.1217;AA=C|||;VT=SNP
11	134446469	rs4937914	C	T	100	PASS	AC=959;AF=0.191494;AN=5008;NS=2504;DP=20267;EAS_AF=0.5129;AMR_AF=0.281;AFR_AF=0.0257;EUR_AF=0.0954;SAS_AF=0.1196;AA=C|||;VT=SNP
11	134446470	rs4937915	A	G	100	PASS	AC=3212;AF=0.641374;AN=5008;NS=2504;DP=20213;EAS_AF=0.5784;AMR_AF=0.5937;AFR_AF=0.8752;EUR_AF=0.5686;SAS_AF=0.499;AA=a|||;VT=SNP
11	134446506	rs4937916	C	T	100	PASS	AC=963;AF=0.192292;AN=5008;NS=2504;DP=20084;EAS_AF=0.5149;AMR_AF=0.281;AFR_AF=0.0265;EUR_AF=0.0954;SAS_AF=0.1207;AA=C|||;VT=SNP
11	134447404	rs10894844	C	T	100	PASS	AC=659;AF=0.131589;AN=5008;NS=2504;DP=19547;EAS_AF=0.0347;AMR_AF=0.0793;AFR_AF=0.2882;EUR_AF=0.1093;SAS_AF=0.0798;AA=C|||;VT=SNP
11	134448470	rs10894845	C	T	100	PASS	AC=1320;AF=0.263578;AN=5008;NS=2504;DP=15724;EAS_AF=0.5278;AMR_AF=0.3156;AFR_AF=0.2269;EUR_AF=0.1322;SAS_AF=0.1391;AA=c|||;VT=SNP
11	134448815	rs10894846	A	C	100	PASS	AC=1609;AF=0.321286;AN=5008;NS=2504;DP=19847;EAS_AF=0.5278;AMR_AF=0.3689;AFR_AF=0.3616;EUR_AF=0.1899;SAS_AF=0.1554;AA=A|||;VT=SNP
11	134448928	rs9919597	G	A	100	PASS	AC=2287;AF=0.456669;AN=5008;NS=2504;DP=18465;EAS_AF=0.1706;AMR_AF=0.3501;AFR_AF=0.5363;EUR_AF=0.5298;SAS_AF=0.6442;AA=G|||;VT=SNP
11	134449111	rs9919596	C	A	100	PASS	AC=1574;AF=0.314297;AN=5008;NS=2504;DP=19284;EAS_AF=0.1657;AMR_AF=0.2565;AFR_AF=0.1815;EUR_AF=0.4384;SAS_AF=0.5603;AA=C|||;VT=SNP
11	134449247	rs9919607	G	A	100	PASS	AC=2086;AF=0.416534;AN=5008;NS=2504;DP=19156;EAS_AF=0.1667;AMR_AF=0.2968;AFR_AF=0.5053;EUR_AF=0.4423;SAS_AF=0.6125;AA=G|||;VT=SNP
11	134449758	rs11223912	G	A	100	PASS	AC=1050;AF=0.209665;AN=5008;NS=2504;DP=18399;EAS_AF=0.5278;AMR_AF=0.3012;AFR_AF=0.0295;EUR_AF=0.1322;SAS_AF=0.1401;AA=G|||;VT=SNP
11	134449779	rs58123928	A	C	100	PASS	AC=1050;AF=0.209665;AN=5008;NS=2504;DP=17867;EAS_AF=0.5278;AMR_AF=0.2997;AFR_AF=0.0295;EUR_AF=0.1322;SAS_AF=0.1411;AA=A|||;VT=SNP
11	134451870	rs12807438	T	C	100	PASS	AC=102;AF=0.0203674;AN=5008;NS=2504;DP=17691;EAS_AF=0.0308;AMR_AF=0.0216;AFR_AF=0.003;EUR_AF=0.0318;SAS_AF=0.0204;AA=T|||;VT=SNP
11	134451935	rs4482042	T	C	100	PASS	AC=4367;AF=0.872005;AN=5008;NS=2504;DP=20095;EAS_AF=0.6984;AMR_AF=0.9078;AFR_AF=0.9781;EUR_AF=0.9155;SAS_AF=0.8374;AA=C|||;VT=SNP
11	134452124	rs12806964	G	A	100	PASS	AC=102;AF=0.0203674;AN=5008;NS=2504;DP=15857;EAS_AF=0.0308;AMR_AF=0.0216;AFR_AF=0.003;EUR_AF=0.0318;SAS_AF=0.0204;AA=G|||;VT=SNP
11	134453680	rs7122711	T	C	100	PASS	AC=4371;AF=0.872804;AN=5008;NS=2504;DP=21336;EAS_AF=0.6974;AMR_AF=0.9078;AFR_AF=0.9781;EUR_AF=0.9155;SAS_AF=0.8425;AA=C|||;VT=SNP
11	134454503	rs10791382	T	C	100	PASS	AC=4146;AF=0.827875;AN=5008;NS=2504;DP=21022;EAS_AF=0.6935;AMR_AF=0.8588;AFR_AF=0.9085;EUR_AF=0.838;SAS_AF=0.8252;AA=C|||;VT=SNP
11	134454647	rs35839531	G	C	100	PASS	AC=1109;AF=0.221446;AN=5008;NS=2504;DP=18425;EAS_AF=0.5288;AMR_AF=0.3876;AFR_AF=0.0287;EUR_AF=0.1302;SAS_AF=0.1411;AA=G|||;VT=SNP
11	134454789	rs7936271	G	A	100	PASS	AC=1961;AF=0.391573;AN=5008;NS=2504;DP=16233;EAS_AF=0.1627;AMR_AF=0.2997;AFR_AF=0.4153;EUR_AF=0.4821;SAS_AF=0.5675;AA=G|||;VT=SNP
11	134455203	rs6590750	T	G	100	PASS	AC=1960;AF=0.391374;AN=5008;NS=2504;DP=16739;EAS_AF=0.1627;AMR_AF=0.2997;AFR_AF=0.4153;EUR_AF=0.4811;SAS_AF=0.5675;AA=T|||;VT=SNP
11	134455278	rs4937917	T	G	100	PASS	AC=4147;AF=0.828075;AN=5008;NS=2504;DP=19685;EAS_AF=0.6935;AMR_AF=0.8588;AFR_AF=0.9085;EUR_AF=0.839;SAS_AF=0.8252;AA=G|||;VT=SNP
11	134455371	rs4937918	A	C	100	PASS	AC=4147;AF=0.828075;AN=5008;NS=2504;DP=22227;EAS_AF=0.6935;AMR_AF=0.8588;AFR_AF=0.9092;EUR_AF=0.839;SAS_AF=0.8241;AA=C|||;VT=SNP
11	134455747	rs10894848	C	T	100	PASS	AC=1193;AF=0.238219;AN=5008;NS=2504;DP=20955;EAS_AF=0.5298;AMR_AF=0.3919;AFR_AF=0.0507;EUR_AF=0.1421;SAS_AF=0.181;AA=C|||;VT=SNP
11	134455749	rs4411287	C	A	100	PASS	AC=2371;AF=0.473442;AN=5008;NS=2504;DP=20894;EAS_AF=0.1627;AMR_AF=0.3674;AFR_AF=0.6369;EUR_AF=0.5308;SAS_AF=0.589;AA=C|||;VT=SNP
11	134457599	rs12799211	C	T	100	PASS	AC=1126;AF=0.22484;AN=5008;NS=2504;DP=20172;EAS_AF=0.5288;AMR_AF=0.3977;AFR_AF=0.0295;EUR_AF=0.1402;SAS_AF=0.1401;AA=C|||;VT=SNP
11	134457783	rs10894849	G	T	100	PASS	AC=1817;AF=0.362819;AN=5008;NS=2504;DP=17653;EAS_AF=0.1627;AMR_AF=0.2925;AFR_AF=0.2753;EUR_AF=0.4811;SAS_AF=0.6155;AA=G|||;VT=SNP
11	134458118	rs4245137	A	G	100	PASS	AC=4290;AF=0.856629;AN=5008;NS=2504;DP=19341;EAS_AF=0.6974;AMR_AF=0.902;AFR_AF=0.9191;EUR_AF=0.9155;SAS_AF=0.8436;AA=G|||;VT=SNP
11	134458153	rs4245138	G	A	100	PASS	AC=1133;AF=0.226238;AN=5008;NS=2504;DP=20542;EAS_AF=0.5288;AMR_AF=0.402;AFR_AF=0.0325;EUR_AF=0.1402;SAS_AF=0.1401;AA=G|||;VT=SNP
11	134458748	rs11223914	C	T	100	PASS	AC=1125;AF=0.224641;AN=5008;NS=2504;DP=24861;EAS_AF=0.5288;AMR_AF=0.3963;AFR_AF=0.0295;EUR_AF=0.1402;SAS_AF=0.1401;AA=C|||;VT=SNP
11	134460324	rs10894850	T	C	100	PASS	AC=3744;AF=0.747604;AN=5008;NS=2504;DP=12283;EAS_AF=0.6935;AMR_AF=0.8329;AFR_AF=0.6354;EUR_AF=0.837;SAS_AF=0.8027;AA=T|||;VT=SNP
11	134463411	rs4245139	A	T	100	PASS	AC=4268;AF=0.852236;AN=5008;NS=2504;DP=16112;EAS_AF=0.7192;AMR_AF=0.9006;AFR_AF=0.8941;EUR_AF=0.9314;SAS_AF=0.817;AA=T|||;VT=SNP
11	134464014	rs10791383	T	G	100	PASS	AC=4515;AF=0.901558;AN=5008;NS=2504;DP=19793;EAS_AF=0.7202;AMR_AF=0.9265;AFR_AF=0.9955;EUR_AF=0.9513;SAS_AF=0.8926;AA=G|||;VT=SNP
11	134464532	rs7108471	A	T	100	PASS	AC=4327;AF=0.864018;AN=5008;NS=2504;DP=17457;EAS_AF=0.7192;AMR_AF=0.9035;AFR_AF=0.9191;EUR_AF=0.9324;SAS_AF=0.8405;AA=T|||;VT=SNP
11	134464533	rs34135450	C	T	100	PASS	AC=120;AF=0.0239617;AN=5008;NS=2504;DP=17511;EAS_AF=0.0298;AMR_AF=0.0346;AFR_AF=0.0038;EUR_AF=0.0408;SAS_AF=0.0204;AA=C|||;VT=SNP
11	134465220	rs4937919	T	C	100	PASS	AC=3849;AF=0.76857;AN=5008;NS=2504;DP=19899;EAS_AF=0.7153;AMR_AF=0.8588;AFR_AF=0.6513;EUR_AF=0.8787;SAS_AF=0.8047;AA=c|||;VT=SNP
11	134465744	rs4937920	C	T	100	PASS	AC=1028;AF=0.205272;AN=5008;NS=2504;DP=19402;EAS_AF=0.501;AMR_AF=0.3674;AFR_AF=0.0265;EUR_AF=0.1153;SAS_AF=0.1196;AA=C|||;VT=SNP
11	134466278	rs7925548	T	A	100	PASS	AC=3824;AF=0.763578;AN=5008;NS=2504;DP=19572;EAS_AF=0.7153;AMR_AF=0.8559;AFR_AF=0.6362;EUR_AF=0.8767;SAS_AF=0.8037;AA=T|||;VT=SNP
11	134466656	rs7926027	T	C	100	PASS	AC=4310;AF=0.860623;AN=5008;NS=2504;DP=20096;EAS_AF=0.7192;AMR_AF=0.902;AFR_AF=0.9251;EUR_AF=0.9314;SAS_AF=0.817;AA=C|||;VT=SNP
11	134467067	rs10894851	T	C	100	PASS	AC=1713;AF=0.342053;AN=5008;NS=2504;DP=15444;EAS_AF=0.5526;AMR_AF=0.487;AFR_AF=0.3192;EUR_AF=0.2366;SAS_AF=0.1616;AA=T|||;VT=SNP
11	134468463	rs10894852	G	A	100	PASS	AC=1191;AF=0.237819;AN=5008;NS=2504;DP=18239;EAS_AF=0.5377;AMR_AF=0.4107;AFR_AF=0.0295;EUR_AF=0.163;SAS_AF=0.1646;AA=G|||;VT=SNP
11	134470178	rs12279808	C	T	100	PASS	AC=1745;AF=0.348442;AN=5008;NS=2504;DP=16351;EAS_AF=0.1776;AMR_AF=0.2695;AFR_AF=0.3018;EUR_AF=0.4632;SAS_AF=0.5256;AA=c|||;VT=SNP
11	134470507	rs10791384	T	C	100	PASS	AC=3509;AF=0.700679;AN=5008;NS=2504;DP=11806;EAS_AF=0.7044;AMR_AF=0.7939;AFR_AF=0.5121;EUR_AF=0.7992;SAS_AF=0.7843;AA=T|||;VT=SNP
11	134472661	rs4300405	T	A	100	PASS	AC=3950;AF=0.788738;AN=5008;NS=2504;DP=16330;EAS_AF=0.6964;AMR_AF=0.8372;AFR_AF=0.7784;EUR_AF=0.8539;SAS_AF=0.7965;AA=A|||;VT=SNP
11	134473365	rs10894854	C	A	100	PASS	AC=1138;AF=0.227236;AN=5008;NS=2504;DP=21086;EAS_AF=0.5149;AMR_AF=0.4035;AFR_AF=0.0522;EUR_AF=0.1451;SAS_AF=0.1268;AA=C|||;VT=SNP
11	134473872	rs10750575	C	A	100	PASS	AC=4402;AF=0.878994;AN=5008;NS=2504;DP=16527;EAS_AF=0.6974;AMR_AF=0.9107;AFR_AF=0.938;EUR_AF=0.9493;SAS_AF=0.8916;AA=A|||;VT=SNP
11	134473947	rs7113773	T	A	100	PASS	AC=3466;AF=0.692093;AN=5008;NS=2504;DP=17110;EAS_AF=0.7024;AMR_AF=0.7896;AFR_AF=0.5272;EUR_AF=0.7893;SAS_AF=0.7352;AA=T|||;VT=SNP
11	134474169	rs7128409	C	T	100	PASS	AC=3951;AF=0.788938;AN=5008;NS=2504;DP=14716;EAS_AF=0.6964;AMR_AF=0.8372;AFR_AF=0.7791;EUR_AF=0.8539;SAS_AF=0.7965;AA=T|||;VT=SNP
11	134474758	rs9988879	G	A	100	PASS	AC=1741;AF=0.347644;AN=5008;NS=2504;DP=20050;EAS_AF=0.1766;AMR_AF=0.2695;AFR_AF=0.3018;EUR_AF=0.4642;SAS_AF=0.5215;AA=G|||;VT=SNP
11	134475308	rs4411286	C	T	100	PASS	AC=3435;AF=0.685903;AN=5008;NS=2504;DP=20224;EAS_AF=0.6746;AMR_AF=0.7896;AFR_AF=0.5272;EUR_AF=0.7873;SAS_AF=0.7342;AA=T|||;VT=SNP
11	134475682	rs4315093	C	T	100	PASS	AC=3456;AF=0.690096;AN=5008;NS=2504;DP=21012;EAS_AF=0.6935;AMR_AF=0.7896;AFR_AF=0.5265;EUR_AF=0.7873;SAS_AF=0.7372;AA=T|||;VT=SNP
11	134475781	rs6421618	T	C	100	PASS	AC=3456;AF=0.690096;AN=5008;NS=2504;DP=20083;EAS_AF=0.6925;AMR_AF=0.7911;AFR_AF=0.5265;EUR_AF=0.7873;SAS_AF=0.7372;AA=T|||;VT=SNP
11	134476362	rs7107009	G	A	100	PASS	AC=1969;AF=0.393171;AN=5008;NS=2504;DP=18079;EAS_AF=0.1746;AMR_AF=0.3012;AFR_AF=0.416;EUR_AF=0.4712;SAS_AF=0.5726;AA=G|||;VT=SNP
11	134476412	rs7106815	C	T	100	PASS	AC=3455;AF=0.689896;AN=5008;NS=2504;DP=19010;EAS_AF=0.6925;AMR_AF=0.7896;AFR_AF=0.5265;EUR_AF=0.7873;SAS_AF=0.7372;AA=C|||;VT=SNP
11	134477024	rs7118368	C	T	100	PASS	AC=3269;AF=0.652756;AN=5008;NS=2504;DP=22238;EAS_AF=0.6915;AMR_AF=0.7651;AFR_AF=0.4418;EUR_AF=0.7803;SAS_AF=0.6871;AA=C|||;VT=SNP
11	134479291	rs1944864	A	G	100	PASS	AC=1002;AF=0.20008;AN=5008;NS=2504;DP=17358;EAS_AF=0.3026;AMR_AF=0.1772;AFR_AF=0.1543;EUR_AF=0.2256;SAS_AF=0.1462;AA=A|||;VT=SNP
11	134479371	rs1944865	A	T	100	PASS	AC=571;AF=0.114018;AN=5008;NS=2504;DP=15558;EAS_AF=0.3026;AMR_AF=0.0821;AFR_AF=0.0401;EUR_AF=0.0507;SAS_AF=0.1074;AA=A|||;VT=SNP
11	134479892	rs4550236	C	T	100	PASS	AC=1343;AF=0.268171;AN=5008;NS=2504;DP=4503;EAS_AF=0.3046;AMR_AF=0.1585;AFR_AF=0.4244;EUR_AF=0.1223;SAS_AF=0.2474;AA=T|||;VT=SNP
11	134480099	rs3017971	A	G	100	PASS	AC=2990;AF=0.597045;AN=5008;NS=2504;DP=16976;EAS_AF=0.8224;AMR_AF=0.7075;AFR_AF=0.5454;EUR_AF=0.5249;SAS_AF=0.4305;AA=G|||;VT=SNP
11	134480291	rs3017972	A	C	100	PASS	AC=3353;AF=0.669529;AN=5008;NS=2504;DP=21635;EAS_AF=0.8234;AMR_AF=0.7305;AFR_AF=0.7632;EUR_AF=0.5368;SAS_AF=0.4775;AA=c|||;VT=SNP
11	134480516	rs3017973	C	T	100	PASS	AC=3369;AF=0.672724;AN=5008;NS=2504;DP=16087;EAS_AF=0.8234;AMR_AF=0.7363;AFR_AF=0.7723;EUR_AF=0.5368;SAS_AF=0.4775;AA=T|||;VT=SNP
11	134481078	rs3019689	G	A	100	PASS	AC=1152;AF=0.230032;AN=5008;NS=2504;DP=19304;EAS_AF=0.5169;AMR_AF=0.4063;AFR_AF=0.062;EUR_AF=0.1461;SAS_AF=0.1227;AA=G|||;VT=SNP
11	134481403	rs3017974	C	T	100	PASS	AC=1621;AF=0.323682;AN=5008;NS=2504;DP=19230;EAS_AF=0.5169;AMR_AF=0.5058;AFR_AF=0.1589;EUR_AF=0.3161;SAS_AF=0.226;AA=C|||;VT=SNP
11	134482466	rs1944866	T	C	100	PASS	AC=1215;AF=0.242612;AN=5008;NS=2504;DP=19238;EAS_AF=0.3056;AMR_AF=0.1441;AFR_AF=0.3933;EUR_AF=0.1193;SAS_AF=0.1708;AA=T|||;VT=SNP
11	134482756	rs7113634	G	A	100	PASS	AC=1661;AF=0.331669;AN=5008;NS=2504;DP=20153;EAS_AF=0.3065;AMR_AF=0.219;AFR_AF=0.5666;EUR_AF=0.2157;SAS_AF=0.2393;AA=G|||;VT=SNP
11	134483015	rs9667811	G	A	100	PASS	AC=1660;AF=0.33147;AN=5008;NS=2504;DP=17368;EAS_AF=0.3056;AMR_AF=0.219;AFR_AF=0.5666;EUR_AF=0.2157;SAS_AF=0.2393;AA=A|||;VT=SNP
11	134483079	rs58664545	G	A	100	PASS	AC=1671;AF=0.333666;AN=5008;NS=2504;DP=16525;EAS_AF=0.3056;AMR_AF=0.219;AFR_AF=0.5666;EUR_AF=0.2157;SAS_AF=0.2505;AA=G|||;VT=SNP
11	134483176	rs57687175	A	G	100	PASS	AC=1660;AF=0.33147;AN=5008;NS=2504;DP=18621;EAS_AF=0.3056;AMR_AF=0.219;AFR_AF=0.5666;EUR_AF=0.2157;SAS_AF=0.2393;AA=G|||;VT=SNP
11	134483198	rs61154338	G	A	100	PASS	AC=1660;AF=0.33147;AN=5008;NS=2504;DP=18565;EAS_AF=0.3056;AMR_AF=0.219;AFR_AF=0.5666;EUR_AF=0.2157;SAS_AF=0.2393;AA=G|||;VT=SNP
11	134483394	rs3017976	C	T	100	PASS	AC=1150;AF=0.229633;AN=5008;NS=2504;DP=18704;EAS_AF=0.5169;AMR_AF=0.4035;AFR_AF=0.062;EUR_AF=0.1461;SAS_AF=0.1227;AA=C|||;VT=SNP
11	134483871	rs3019687	A	C	100	PASS	AC=3391;AF=0.677117;AN=5008;NS=2504;DP=21728;EAS_AF=0.8244;AMR_AF=0.7363;AFR_AF=0.764;EUR_AF=0.5586;SAS_AF=0.4877;AA=C|||;VT=SNP
11	134484141	rs3019686	T	C	100	PASS	AC=1400;AF=0.279553;AN=5008;NS=2504;DP=21487;EAS_AF=0.5179;AMR_AF=0.4308;AFR_AF=0.171;EUR_AF=0.171;SAS_AF=0.1851;AA=T|||;VT=SNP
11	134484246	rs2156701	A	G	100	PASS	AC=3414;AF=0.681709;AN=5008;NS=2504;DP=20494;EAS_AF=0.8234;AMR_AF=0.7406;AFR_AF=0.7799;EUR_AF=0.5586;SAS_AF=0.4877;AA=G|||;VT=SNP
11	134484487	rs4245140	A	G	100	PASS	AC=1663;AF=0.332069;AN=5008;NS=2504;DP=20439;EAS_AF=0.3075;AMR_AF=0.2205;AFR_AF=0.5666;EUR_AF=0.2167;SAS_AF=0.2382;AA=G|||;VT=SNP
11	134484547	rs2156702	C	G	100	PASS	AC=3389;AF=0.676717;AN=5008;NS=2504;DP=20578;EAS_AF=0.8234;AMR_AF=0.7349;AFR_AF=0.764;EUR_AF=0.5586;SAS_AF=0.4877;AA=G|||;VT=SNP
11	134484711	rs2156703	T	C	100	PASS	AC=1708;AF=0.341054;AN=5008;NS=2504;DP=16670;EAS_AF=0.5159;AMR_AF=0.5159;AFR_AF=0.1823;EUR_AF=0.3439;SAS_AF=0.2485;AA=T|||;VT=SNP
11	134485021	rs2156704	T	C	100	PASS	AC=1663;AF=0.332069;AN=5008;NS=2504;DP=18914;EAS_AF=0.3056;AMR_AF=0.2205;AFR_AF=0.5681;EUR_AF=0.2157;SAS_AF=0.2393;AA=C|||;VT=SNP
11	134485101	rs2000856	T	C	100	PASS	AC=3565;AF=0.711861;AN=5008;NS=2504;DP=19002;EAS_AF=0.8224;AMR_AF=0.755;AFR_AF=0.8865;EUR_AF=0.5596;SAS_AF=0.4877;AA=C|||;VT=SNP
11	134485352	rs3019685	A	G	100	PASS	AC=1706;AF=0.340655;AN=5008;NS=2504;DP=20492;EAS_AF=0.5169;AMR_AF=0.5173;AFR_AF=0.18;EUR_AF=0.3429;SAS_AF=0.2485;AA=A|||;VT=SNP
11	134485458	rs2000858	A	G	100	PASS	AC=1680;AF=0.335463;AN=5008;NS=2504;DP=22024;EAS_AF=0.3234;AMR_AF=0.2205;AFR_AF=0.5673;EUR_AF=0.2157;SAS_AF=0.2393;AA=G|||;VT=SNP
11	134485499	rs2000859	T	G	100	PASS	AC=1680;AF=0.335463;AN=5008;NS=2504;DP=21699;EAS_AF=0.3234;AMR_AF=0.2205;AFR_AF=0.5673;EUR_AF=0.2157;SAS_AF=0.2393;AA=T|||;VT=SNP
11	134485625	rs67824656	T	G	100	PASS	AC=1679;AF=0.335264;AN=5008;NS=2504;DP=18750;EAS_AF=0.3234;AMR_AF=0.2205;AFR_AF=0.5666;EUR_AF=0.2157;SAS_AF=0.2393;AA=T|||;VT=SNP
11	134486796	rs2226891	T	G	100	PASS	AC=1673;AF=0.334065;AN=5008;NS=2504;DP=18518;EAS_AF=0.3224;AMR_AF=0.2161;AFR_AF=0.5666;EUR_AF=0.2137;SAS_AF=0.2393;AA=G|||;VT=SNP
11	134486859	rs2097112	A	G	100	PASS	AC=3398;AF=0.678514;AN=5008;NS=2504;DP=19493;EAS_AF=0.8224;AMR_AF=0.7378;AFR_AF=0.77;EUR_AF=0.5586;SAS_AF=0.4877;AA=G|||;VT=SNP
11	134487221	rs56167774	G	T	100	PASS	AC=1657;AF=0.330871;AN=5008;NS=2504;DP=18577;EAS_AF=0.3036;AMR_AF=0.2205;AFR_AF=0.5643;EUR_AF=0.2167;SAS_AF=0.2393;AA=G|||;VT=SNP
11	134487480	rs11821186	T	C	100	PASS	AC=1677;AF=0.334864;AN=5008;NS=2504;DP=21506;EAS_AF=0.3056;AMR_AF=0.2233;AFR_AF=0.5749;EUR_AF=0.2187;SAS_AF=0.2393;AA=c|||;VT=SNP
11	134487605	rs3019684	G	C	100	PASS	AC=1018;AF=0.203275;AN=5008;NS=2504;DP=19081;EAS_AF=0.4871;AMR_AF=0.3804;AFR_AF=0.0121;EUR_AF=0.1312;SAS_AF=0.1176;AA=g|||;VT=SNP
11	134488163	rs3019683	T	C	100	PASS	AC=1727;AF=0.344848;AN=5008;NS=2504;DP=17997;EAS_AF=0.5169;AMR_AF=0.5202;AFR_AF=0.1936;EUR_AF=0.3449;SAS_AF=0.2474;AA=c|||;VT=SNP
11	134488572	rs2097113	G	A	100	PASS	AC=2771;AF=0.553315;AN=5008;NS=2504;DP=16340;EAS_AF=0.8175;AMR_AF=0.647;AFR_AF=0.5227;EUR_AF=0.4115;SAS_AF=0.4018;AA=a|||;VT=SNP
11	134488595	rs7950440	T	C	100	PASS	AC=1926;AF=0.384585;AN=5008;NS=2504;DP=16882;EAS_AF=0.5179;AMR_AF=0.5317;AFR_AF=0.3374;EUR_AF=0.3449;SAS_AF=0.2474;AA=c|||;VT=SNP
11	134488644	rs2097114	T	C	100	PASS	AC=2673;AF=0.533746;AN=5008;NS=2504;DP=15832;EAS_AF=0.8165;AMR_AF=0.6412;AFR_AF=0.4962;EUR_AF=0.4006;SAS_AF=0.3538;AA=t|||;VT=SNP
11	134488690	rs3019682	C	G	100	PASS	AC=1925;AF=0.384385;AN=5008;NS=2504;DP=16742;EAS_AF=0.5169;AMR_AF=0.5317;AFR_AF=0.3374;EUR_AF=0.3449;SAS_AF=0.2474;AA=g|||;VT=SNP
11	134489279	rs3017978	C	T	100	PASS	AC=1877;AF=0.3748;AN=5008;NS=2504;DP=16725;EAS_AF=0.5159;AMR_AF=0.5259;AFR_AF=0.3048;EUR_AF=0.3449;SAS_AF=0.2474;AA=c|||;VT=SNP
11	134489717	rs3019681	A	T	100	PASS	AC=1925;AF=0.384385;AN=5008;NS=2504;DP=13432;EAS_AF=0.5159;AMR_AF=0.5317;AFR_AF=0.3381;EUR_AF=0.3449;SAS_AF=0.2474;AA=a|||;VT=SNP
11	134490000	rs3019680	C	T	100	PASS	AC=3456;AF=0.690096;AN=5008;NS=2504;DP=13488;EAS_AF=0.8194;AMR_AF=0.7507;AFR_AF=0.7829;EUR_AF=0.5924;SAS_AF=0.4888;AA=t|||;VT=SNP
11	134490077	rs3019679	G	T	100	PASS	AC=1922;AF=0.383786;AN=5008;NS=2504;DP=11128;EAS_AF=0.5159;AMR_AF=0.5288;AFR_AF=0.3374;EUR_AF=0.3449;SAS_AF=0.2474;AA=t|||;VT=SNP
11	134490127	rs3019678	C	T	100	PASS	AC=1676;AF=0.334665;AN=5008;NS=2504;DP=10355;EAS_AF=0.5159;AMR_AF=0.4424;AFR_AF=0.3737;EUR_AF=0.173;SAS_AF=0.1851;AA=c|||;VT=SNP
11	134490388	rs3017979	T	C	100	PASS	AC=1350;AF=0.269569;AN=5008;NS=2504;DP=15505;EAS_AF=0.5159;AMR_AF=0.4121;AFR_AF=0.1846;EUR_AF=0.166;SAS_AF=0.136;AA=t|||;VT=SNP
11	134490599	rs3019677	T	G	100	PASS	AC=1919;AF=0.383187;AN=5008;NS=2504;DP=18203;EAS_AF=0.5159;AMR_AF=0.5288;AFR_AF=0.3351;EUR_AF=0.3449;SAS_AF=0.2474;AA=t|||;VT=SNP
11	134490641	rs2000860	C	G	100	PASS	AC=847;AF=0.169129;AN=5008;NS=2504;DP=19348;EAS_AF=0.3591;AMR_AF=0.1671;AFR_AF=0.1589;EUR_AF=0.0547;SAS_AF=0.1063;AA=c|||;VT=SNP
11	134490687	rs3019676	C	T	100	PASS	AC=1935;AF=0.386382;AN=5008;NS=2504;DP=18885;EAS_AF=0.499;AMR_AF=0.5317;AFR_AF=0.3578;EUR_AF=0.3449;SAS_AF=0.2485;AA=t|||;VT=SNP
11	134490977	rs4937922	G	A	100	PASS	AC=759;AF=0.151558;AN=5008;NS=2504;DP=16949;EAS_AF=0.3145;AMR_AF=0.1066;AFR_AF=0.1581;EUR_AF=0.0547;SAS_AF=0.1063;AA=g|||;VT=SNP
11	134490998	rs3019675	C	T	100	PASS	AC=1902;AF=0.379792;AN=5008;NS=2504;DP=18692;EAS_AF=0.499;AMR_AF=0.5288;AFR_AF=0.3351;EUR_AF=0.3449;SAS_AF=0.2474;AA=c|||;VT=SNP
11	134491369	rs3019674	T	C	100	PASS	AC=1902;AF=0.379792;AN=5008;NS=2504;DP=17268;EAS_AF=0.499;AMR_AF=0.5288;AFR_AF=0.3351;EUR_AF=0.3449;SAS_AF=0.2474;AA=t|||;VT=SNP
11	134491488	rs3019673	C	T	100	PASS	AC=1902;AF=0.379792;AN=5008;NS=2504;DP=18721;EAS_AF=0.499;AMR_AF=0.5288;AFR_AF=0.3351;EUR_AF=0.3449;SAS_AF=0.2474;AA=c|||;VT=SNP
11	134492509	rs3017980	T	G	100	PASS	AC=1917;AF=0.382788;AN=5008;NS=2504;DP=19278;EAS_AF=0.5159;AMR_AF=0.5288;AFR_AF=0.3343;EUR_AF=0.3439;SAS_AF=0.2474;AA=T|||;VT=SNP
11	134492684	rs3019672	G	C	100	PASS	AC=1915;AF=0.382388;AN=5008;NS=2504;DP=19468;EAS_AF=0.5159;AMR_AF=0.5274;AFR_AF=0.3343;EUR_AF=0.3449;SAS_AF=0.2454;AA=G|||;VT=SNP
11	134492920	rs3017982	G	A	100	PASS	AC=1899;AF=0.379193;AN=5008;NS=2504;DP=21485;EAS_AF=0.498;AMR_AF=0.5288;AFR_AF=0.3343;EUR_AF=0.3439;SAS_AF=0.2474;AA=A|||;VT=SNP
11	134493110	rs2187463	G	A	100	PASS	AC=1331;AF=0.265775;AN=5008;NS=2504;DP=19022;EAS_AF=0.498;AMR_AF=0.4121;AFR_AF=0.1838;EUR_AF=0.166;SAS_AF=0.136;AA=G|||;VT=SNP
11	134493127	rs2187464	A	G	100	PASS	AC=1902;AF=0.379792;AN=5008;NS=2504;DP=18569;EAS_AF=0.497;AMR_AF=0.5288;AFR_AF=0.3374;EUR_AF=0.3439;SAS_AF=0.2474;AA=A|||;VT=SNP
11	134493161	rs2187465	G	C	100	PASS	AC=1121;AF=0.223842;AN=5008;NS=2504;DP=19239;EAS_AF=0.498;AMR_AF=0.402;AFR_AF=0.0325;EUR_AF=0.163;SAS_AF=0.136;AA=G|||;VT=SNP
11	134493327	rs2156705	A	G	100	PASS	AC=1924;AF=0.384185;AN=5008;NS=2504;DP=21233;EAS_AF=0.5149;AMR_AF=0.5303;AFR_AF=0.3396;EUR_AF=0.3439;SAS_AF=0.2474;AA=A|||;VT=SNP
11	134493977	rs3017983	G	A	100	PASS	AC=2033;AF=0.40595;AN=5008;NS=2504;DP=20044;EAS_AF=0.5149;AMR_AF=0.5303;AFR_AF=0.4349;EUR_AF=0.327;SAS_AF=0.2474;AA=G|||;VT=SNP
11	134494054	rs3019671	C	T	100	PASS	AC=2601;AF=0.519369;AN=5008;NS=2504;DP=20373;EAS_AF=0.8115;AMR_AF=0.6138;AFR_AF=0.503;EUR_AF=0.3917;SAS_AF=0.3047;AA=T|||;VT=SNP
11	134494468	rs3019670	A	C	100	PASS	AC=2126;AF=0.424521;AN=5008;NS=2504;DP=19982;EAS_AF=0.5149;AMR_AF=0.5692;AFR_AF=0.4357;EUR_AF=0.4185;SAS_AF=0.2198;AA=C|||;VT=SNP
11	134495011	rs3017984	G	A	100	PASS	AC=1517;AF=0.302915;AN=5008;NS=2504;DP=20644;EAS_AF=0.498;AMR_AF=0.4222;AFR_AF=0.3185;EUR_AF=0.166;SAS_AF=0.137;AA=g|||;VT=SNP
11	134495764	rs3019669	G	C	100	PASS	AC=1537;AF=0.306909;AN=5008;NS=2504;DP=16089;EAS_AF=0.497;AMR_AF=0.4222;AFR_AF=0.3336;EUR_AF=0.167;SAS_AF=0.137;AA=G|||;VT=SNP
11	134495874	rs3019668	G	A	100	PASS	AC=1538;AF=0.307109;AN=5008;NS=2504;DP=18861;EAS_AF=0.498;AMR_AF=0.4222;AFR_AF=0.3336;EUR_AF=0.167;SAS_AF=0.137;AA=G|||;VT=SNP
11	134496459	rs2000862	A	G	100	PASS	AC=1894;AF=0.378195;AN=5008;NS=2504;DP=17031;EAS_AF=0.3046;AMR_AF=0.33;AFR_AF=0.4463;EUR_AF=0.4284;SAS_AF=0.3446;AA=G|||;VT=SNP
11	134496674	rs3019667	C	T	100	PASS	AC=3239;AF=0.646765;AN=5008;NS=2504;DP=16905;EAS_AF=0.8145;AMR_AF=0.7205;AFR_AF=0.767;EUR_AF=0.495;SAS_AF=0.4151;AA=T|||;VT=SNP
11	134498065	rs1944879	G	C	100	PASS	AC=725;AF=0.144768;AN=5008;NS=2504;DP=19556;EAS_AF=0.2887;AMR_AF=0.1066;AFR_AF=0.1581;EUR_AF=0.0547;SAS_AF=0.0982;AA=G|||;VT=SNP
11	134498120	rs1944878	A	C	100	PASS	AC=1922;AF=0.383786;AN=5008;NS=2504;DP=18307;EAS_AF=0.5278;AMR_AF=0.464;AFR_AF=0.4909;EUR_AF=0.2157;SAS_AF=0.2065;AA=A|||;VT=SNP
11	134498385	rs1944877	G	A	100	PASS	AC=1706;AF=0.340655;AN=5008;NS=2504;DP=20207;EAS_AF=0.5248;AMR_AF=0.4395;AFR_AF=0.3661;EUR_AF=0.1968;SAS_AF=0.1943;AA=A|||;VT=SNP
11	134498637	rs72653411	G	A	100	PASS	AC=724;AF=0.144569;AN=5008;NS=2504;DP=21822;EAS_AF=0.2867;AMR_AF=0.1066;AFR_AF=0.1589;EUR_AF=0.0547;SAS_AF=0.0982;AA=G|||;VT=SNP
11	134499106	rs7122771	T	C	100	PASS	AC=1664;AF=0.332268;AN=5008;NS=2504;DP=16133;EAS_AF=0.3056;AMR_AF=0.2291;AFR_AF=0.5673;EUR_AF=0.2406;SAS_AF=0.2096;AA=C|||;VT=SNP
11	134500531	rs3019638	C	T	100	PASS	AC=3278;AF=0.654553;AN=5008;NS=2504;DP=18998;EAS_AF=0.8075;AMR_AF=0.7305;AFR_AF=0.77;EUR_AF=0.5139;SAS_AF=0.4315;AA=T|||;VT=SNP
11	134500922	rs7115305	G	A	100	PASS	AC=1619;AF=0.323283;AN=5008;NS=2504;DP=19393;EAS_AF=0.2788;AMR_AF=0.2334;AFR_AF=0.5575;EUR_AF=0.2465;SAS_AF=0.1953;AA=G|||;VT=SNP
11	134501203	rs10894855	T	C	100	PASS	AC=3324;AF=0.663738;AN=5008;NS=2504;DP=17714;EAS_AF=0.8115;AMR_AF=0.7363;AFR_AF=0.7958;EUR_AF=0.5209;SAS_AF=0.4284;AA=t|||;VT=SNP
11	134501763	rs3019639	C	A	100	PASS	AC=1679;AF=0.335264;AN=5008;NS=2504;DP=18137;EAS_AF=0.8056;AMR_AF=0.487;AFR_AF=0.1415;EUR_AF=0.1272;SAS_AF=0.2188;AA=C|||;VT=SNP
11	134501885	rs3019640	T	C	100	PASS	AC=3059;AF=0.610823;AN=5008;NS=2504;DP=17577;EAS_AF=0.8155;AMR_AF=0.7032;AFR_AF=0.7746;EUR_AF=0.3827;SAS_AF=0.3476;AA=t|||;VT=SNP
11	134502040	rs3019641	A	G	100	PASS	AC=2279;AF=0.455072;AN=5008;NS=2504;DP=17393;EAS_AF=0.8105;AMR_AF=0.6138;AFR_AF=0.3283;EUR_AF=0.3002;SAS_AF=0.3067;AA=G|||;VT=SNP
11	134502285	rs3019642	G	A	100	PASS	AC=1974;AF=0.394169;AN=5008;NS=2504;DP=17507;EAS_AF=0.8065;AMR_AF=0.5778;AFR_AF=0.1641;EUR_AF=0.2883;SAS_AF=0.2587;AA=G|||;VT=SNP
11	134502530	rs3017970	T	A	100	PASS	AC=1676;AF=0.334665;AN=5008;NS=2504;DP=16296;EAS_AF=0.8065;AMR_AF=0.4942;AFR_AF=0.1528;EUR_AF=0.1262;SAS_AF=0.1953;AA=T|||;VT=SNP
11	134502649	rs3017969	G	C	100	PASS	AC=2142;AF=0.427716;AN=5008;NS=2504;DP=19988;EAS_AF=0.8065;AMR_AF=0.6052;AFR_AF=0.2368;EUR_AF=0.2962;SAS_AF=0.3047;AA=G|||;VT=SNP
11	134503079	rs3017968	T	C	100	PASS	AC=2197;AF=0.438698;AN=5008;NS=2504;DP=21656;EAS_AF=0.8065;AMR_AF=0.6095;AFR_AF=0.2761;EUR_AF=0.2962;SAS_AF=0.3047;AA=C|||;VT=SNP
11	134503242	rs3019643	A	G	100	PASS	AC=2201;AF=0.439497;AN=5008;NS=2504;DP=19824;EAS_AF=0.8105;AMR_AF=0.6095;AFR_AF=0.2761;EUR_AF=0.2962;SAS_AF=0.3047;AA=G|||;VT=SNP
11	134503875	rs3019644	C	T	100	PASS	AC=1973;AF=0.39397;AN=5008;NS=2504;DP=20193;EAS_AF=0.8056;AMR_AF=0.5778;AFR_AF=0.1641;EUR_AF=0.2883;SAS_AF=0.2587;AA=T|||;VT=SNP
11	134504018	rs4936242	G	A	100	PASS	AC=1731;AF=0.345647;AN=5008;NS=2504;DP=22285;EAS_AF=0.8056;AMR_AF=0.4986;AFR_AF=0.1929;EUR_AF=0.1262;SAS_AF=0.1953;AA=A|||;VT=SNP
11	134504060	rs4343039	T	G	100	PASS	AC=2831;AF=0.565296;AN=5008;NS=2504;DP=21083;EAS_AF=0.8095;AMR_AF=0.6729;AFR_AF=0.6626;EUR_AF=0.3748;SAS_AF=0.3016;AA=G|||;VT=SNP
11	134504133	rs4937923	C	T	100	PASS	AC=1726;AF=0.344649;AN=5008;NS=2504;DP=18877;EAS_AF=0.8056;AMR_AF=0.5;AFR_AF=0.1876;EUR_AF=0.1272;SAS_AF=0.1953;AA=C|||;VT=SNP
11	134504134	rs4937924	A	G	100	PASS	AC=1819;AF=0.363219;AN=5008;NS=2504;DP=18905;EAS_AF=0.8095;AMR_AF=0.5043;AFR_AF=0.2526;EUR_AF=0.1272;SAS_AF=0.1953;AA=A|||;VT=SNP
11	134504239	rs4466855	C	T	100	PASS	AC=2932;AF=0.585463;AN=5008;NS=2504;DP=18711;EAS_AF=0.8095;AMR_AF=0.7017;AFR_AF=0.7035;EUR_AF=0.3817;SAS_AF=0.3221;AA=T|||;VT=SNP
11	134504278	rs4545574	A	G	100	PASS	AC=2878;AF=0.574681;AN=5008;NS=2504;DP=18569;EAS_AF=0.8095;AMR_AF=0.6772;AFR_AF=0.6967;EUR_AF=0.3738;SAS_AF=0.3016;AA=A|||;VT=SNP
11	134504398	rs4529891	C	G	100	PASS	AC=2663;AF=0.531749;AN=5008;NS=2504;DP=19188;EAS_AF=0.8095;AMR_AF=0.6182;AFR_AF=0.6944;EUR_AF=0.2207;SAS_AF=0.2843;AA=C|||;VT=SNP
11	134504584	rs3017967	T	C	100	PASS	AC=2959;AF=0.590855;AN=5008;NS=2504;DP=17917;EAS_AF=0.8095;AMR_AF=0.7003;AFR_AF=0.705;EUR_AF=0.3827;SAS_AF=0.3476;AA=T|||;VT=SNP
11	134504614	rs2187466	G	A	100	PASS	AC=2958;AF=0.590655;AN=5008;NS=2504;DP=18235;EAS_AF=0.8095;AMR_AF=0.6988;AFR_AF=0.705;EUR_AF=0.3827;SAS_AF=0.3476;AA=A|||;VT=SNP
11	134504819	rs3017966	A	C	100	PASS	AC=2780;AF=0.555112;AN=5008;NS=2504;DP=18652;EAS_AF=0.8075;AMR_AF=0.6902;AFR_AF=0.5961;EUR_AF=0.3817;SAS_AF=0.3221;AA=C|||;VT=SNP
11	134504859	rs3019645	G	A	100	PASS	AC=2602;AF=0.519569;AN=5008;NS=2504;DP=17820;EAS_AF=0.8075;AMR_AF=0.6628;AFR_AF=0.5159;EUR_AF=0.3738;SAS_AF=0.2761;AA=G|||;VT=SNP
11	134505056	rs3019646	G	C	100	PASS	AC=2783;AF=0.555711;AN=5008;NS=2504;DP=19381;EAS_AF=0.8075;AMR_AF=0.6888;AFR_AF=0.6006;EUR_AF=0.3807;SAS_AF=0.3211;AA=C|||;VT=SNP
11	134505134	rs3019647	G	A	100	PASS	AC=1665;AF=0.332468;AN=5008;NS=2504;DP=21498;EAS_AF=0.8036;AMR_AF=0.4914;AFR_AF=0.1483;EUR_AF=0.1262;SAS_AF=0.1953;AA=A|||;VT=SNP
11	134505872	rs3019648	T	C	100	PASS	AC=1531;AF=0.305711;AN=5008;NS=2504;DP=16963;EAS_AF=0.8075;AMR_AF=0.4798;AFR_AF=0.0855;EUR_AF=0.1163;SAS_AF=0.1575;AA=T|||;VT=SNP
11	134506052	rs3019649	T	C	100	PASS	AC=3053;AF=0.609625;AN=5008;NS=2504;DP=19722;EAS_AF=0.8075;AMR_AF=0.7046;AFR_AF=0.7753;EUR_AF=0.3827;SAS_AF=0.3476;AA=t|||;VT=SNP
11	134506483	rs3019650	C	A	100	PASS	AC=1746;AF=0.348642;AN=5008;NS=2504;DP=20409;EAS_AF=0.8036;AMR_AF=0.5;AFR_AF=0.2042;EUR_AF=0.1282;SAS_AF=0.1943;AA=C|||;VT=SNP
11	134506955	rs3017965	C	A	100	PASS	AC=3095;AF=0.618011;AN=5008;NS=2504;DP=20972;EAS_AF=0.8532;AMR_AF=0.7046;AFR_AF=0.7753;EUR_AF=0.3807;SAS_AF=0.3456;AA=A|||;VT=SNP
11	134507408	rs3017964	C	T	100	PASS	AC=1786;AF=0.356629;AN=5008;NS=2504;DP=21353;EAS_AF=0.8056;AMR_AF=0.4942;AFR_AF=0.2731;EUR_AF=0.1163;SAS_AF=0.1564;AA=C|||;VT=SNP
11	134507482	rs949112	A	G	100	PASS	AC=3046;AF=0.608227;AN=5008;NS=2504;DP=20513;EAS_AF=0.8075;AMR_AF=0.7046;AFR_AF=0.7693;EUR_AF=0.3837;SAS_AF=0.3476;AA=G|||;VT=SNP
11	134507623	rs3019651	C	T	100	PASS	AC=3048;AF=0.608626;AN=5008;NS=2504;DP=20831;EAS_AF=0.8065;AMR_AF=0.7046;AFR_AF=0.7723;EUR_AF=0.3827;SAS_AF=0.3476;AA=T|||;VT=SNP
11	134507926	rs949111	T	A	100	PASS	AC=3039;AF=0.606829;AN=5008;NS=2504;DP=17780;EAS_AF=0.8046;AMR_AF=0.7046;AFR_AF=0.767;EUR_AF=0.3827;SAS_AF=0.3476;AA=A|||;VT=SNP
11	134508438	rs3017963	A	G	100	PASS	AC=1912;AF=0.381789;AN=5008;NS=2504;DP=20028;EAS_AF=0.8075;AMR_AF=0.5058;AFR_AF=0.323;EUR_AF=0.1282;SAS_AF=0.1953;AA=A|||;VT=SNP
11	134508966	rs3019652	T	C	100	PASS	AC=3056;AF=0.610224;AN=5008;NS=2504;DP=16648;EAS_AF=0.8085;AMR_AF=0.7046;AFR_AF=0.7753;EUR_AF=0.3837;SAS_AF=0.3487;AA=C|||;VT=SNP
11	134509641	rs3019654	T	C	100	PASS	AC=3053;AF=0.609625;AN=5008;NS=2504;DP=16661;EAS_AF=0.8046;AMR_AF=0.7032;AFR_AF=0.7753;EUR_AF=0.3847;SAS_AF=0.3497;AA=C|||;VT=SNP
11	134510309	rs3018015	T	C	100	PASS	AC=3055;AF=0.610024;AN=5008;NS=2504;DP=21512;EAS_AF=0.8046;AMR_AF=0.7017;AFR_AF=0.7753;EUR_AF=0.3837;SAS_AF=0.3538;AA=C|||;VT=SNP
11	134510563	rs3019655	G	T	100	PASS	AC=1124;AF=0.224441;AN=5008;NS=2504;DP=18467;EAS_AF=0.503;AMR_AF=0.402;AFR_AF=0.1573;EUR_AF=0.0755;SAS_AF=0.0552;AA=T|||;VT=SNP
11	134510741	rs3019656	T	C	100	PASS	AC=3026;AF=0.604233;AN=5008;NS=2504;DP=18239;EAS_AF=0.8046;AMR_AF=0.6974;AFR_AF=0.7579;EUR_AF=0.3837;SAS_AF=0.3507;AA=C|||;VT=SNP
11	134511210	rs11223922	C	A	100	PASS	AC=602;AF=0.120208;AN=5008;NS=2504;DP=19004;EAS_AF=0.2966;AMR_AF=0.0893;AFR_AF=0.0734;EUR_AF=0.0417;SAS_AF=0.1043;AA=T|||;VT=SNP
11	134511261	rs3018014	T	A	100	PASS	AC=3042;AF=0.607428;AN=5008;NS=2504;DP=18528;EAS_AF=0.8036;AMR_AF=0.7017;AFR_AF=0.7685;EUR_AF=0.3837;SAS_AF=0.3507;AA=A|||;VT=SNP
11	134511647	rs3019657	G	A	100	PASS	AC=1880;AF=0.375399;AN=5008;NS=2504;DP=18513;EAS_AF=0.7986;AMR_AF=0.5043;AFR_AF=0.3041;EUR_AF=0.1292;SAS_AF=0.1973;AA=G|||;VT=SNP
11	134512715	rs3018013	C	T	100	PASS	AC=3043;AF=0.607628;AN=5008;NS=2504;DP=15150;EAS_AF=0.8036;AMR_AF=0.7017;AFR_AF=0.7685;EUR_AF=0.3837;SAS_AF=0.3517;AA=C|||;VT=SNP
11	134512956	rs3019658	G	A	100	PASS	AC=1010;AF=0.201677;AN=5008;NS=2504;DP=22071;EAS_AF=0.502;AMR_AF=0.3963;AFR_AF=0.0749;EUR_AF=0.0755;SAS_AF=0.0552;AA=G|||;VT=SNP
11	134512957	rs3018012	G	A	100	PASS	AC=1010;AF=0.201677;AN=5008;NS=2504;DP=21973;EAS_AF=0.502;AMR_AF=0.3963;AFR_AF=0.0749;EUR_AF=0.0755;SAS_AF=0.0552;AA=G|||;VT=SNP
11	134513044	rs11223923	G	A	100	PASS	AC=601;AF=0.120008;AN=5008;NS=2504;DP=18882;EAS_AF=0.2966;AMR_AF=0.0893;AFR_AF=0.0734;EUR_AF=0.0417;SAS_AF=0.1033;AA=G|||;VT=SNP
11	134513162	rs11223924	G	A	100	PASS	AC=612;AF=0.122204;AN=5008;NS=2504;DP=18823;EAS_AF=0.2966;AMR_AF=0.0908;AFR_AF=0.0809;EUR_AF=0.0417;SAS_AF=0.1033;AA=G|||;VT=SNP
11	134513438	rs11223925	C	T	100	PASS	AC=612;AF=0.122204;AN=5008;NS=2504;DP=17513;EAS_AF=0.2966;AMR_AF=0.0908;AFR_AF=0.0809;EUR_AF=0.0417;SAS_AF=0.1033;AA=C|||;VT=SNP
11	134513448	rs3019659	G	A	100	PASS	AC=3052;AF=0.609425;AN=5008;NS=2504;DP=16789;EAS_AF=0.8036;AMR_AF=0.7017;AFR_AF=0.7753;EUR_AF=0.3837;SAS_AF=0.3517;AA=A|||;VT=SNP
11	134514282	rs949110	T	C	100	PASS	AC=2936;AF=0.586262;AN=5008;NS=2504;DP=16850;EAS_AF=0.8026;AMR_AF=0.6945;AFR_AF=0.7262;EUR_AF=0.3787;SAS_AF=0.3108;AA=C|||;VT=SNP
11	134514679	rs3018011	G	T	100	PASS	AC=989;AF=0.197484;AN=5008;NS=2504;DP=18134;EAS_AF=0.502;AMR_AF=0.3919;AFR_AF=0.0703;EUR_AF=0.0636;SAS_AF=0.0552;AA=G|||;VT=SNP
11	134515510	rs3018009	A	G	100	PASS	AC=2319;AF=0.463059;AN=5008;NS=2504;DP=17579;EAS_AF=0.506;AMR_AF=0.6052;AFR_AF=0.6452;EUR_AF=0.331;SAS_AF=0.2076;AA=G|||;VT=SNP
11	134515724	rs3019660	G	A	100	PASS	AC=989;AF=0.197484;AN=5008;NS=2504;DP=19043;EAS_AF=0.501;AMR_AF=0.3919;AFR_AF=0.0711;EUR_AF=0.0636;SAS_AF=0.0552;AA=G|||;VT=SNP
11	134516348	rs3019661	C	T	100	PASS	AC=986;AF=0.196885;AN=5008;NS=2504;DP=16457;EAS_AF=0.502;AMR_AF=0.3919;AFR_AF=0.0703;EUR_AF=0.0636;SAS_AF=0.0521;AA=C|||;VT=SNP
11	134516427	rs3018008	T	C	100	PASS	AC=986;AF=0.196885;AN=5008;NS=2504;DP=15287;EAS_AF=0.502;AMR_AF=0.3919;AFR_AF=0.0703;EUR_AF=0.0636;SAS_AF=0.0521;AA=T|||;VT=SNP
11	134517052	rs3018007	C	T	100	PASS	AC=1127;AF=0.22504;AN=5008;NS=2504;DP=17530;EAS_AF=0.503;AMR_AF=0.4049;AFR_AF=0.1309;EUR_AF=0.0755;SAS_AF=0.092;AA=T|||;VT=SNP
11	134517478	rs11223926	G	A	100	PASS	AC=601;AF=0.120008;AN=5008;NS=2504;DP=19104;EAS_AF=0.2966;AMR_AF=0.0893;AFR_AF=0.0741;EUR_AF=0.0408;SAS_AF=0.1033;AA=G|||;VT=SNP
11	134518738	rs3019662	C	T	100	PASS	AC=3480;AF=0.694888;AN=5008;NS=2504;DP=20754;EAS_AF=0.8065;AMR_AF=0.7594;AFR_AF=0.8873;EUR_AF=0.5417;SAS_AF=0.4315;AA=T|||;VT=SNP
11	134519606	rs2226892	C	A	100	PASS	AC=3059;AF=0.610823;AN=5008;NS=2504;DP=17387;EAS_AF=0.8036;AMR_AF=0.7061;AFR_AF=0.7746;EUR_AF=0.3917;SAS_AF=0.3487;AA=A|||;VT=SNP
11	134520818	rs61910769	T	C	100	PASS	AC=118;AF=0.0235623;AN=5008;NS=2504;DP=15309;EAS_AF=0.0198;AMR_AF=0.0144;AFR_AF=0.0008;EUR_AF=0.0408;SAS_AF=0.047;AA=T|||;VT=SNP
11	134521051	rs3019663	T	C	100	PASS	AC=3064;AF=0.611821;AN=5008;NS=2504;DP=15246;EAS_AF=0.8036;AMR_AF=0.7075;AFR_AF=0.7753;EUR_AF=0.3917;SAS_AF=0.3517;AA=C|||;VT=SNP
11	134521301	rs11532042	G	A	100	PASS	AC=602;AF=0.120208;AN=5008;NS=2504;DP=17085;EAS_AF=0.2976;AMR_AF=0.0879;AFR_AF=0.0741;EUR_AF=0.0417;SAS_AF=0.1033;AA=G|||;VT=SNP
11	134523498	rs3018005	C	T	100	PASS	AC=2257;AF=0.450679;AN=5008;NS=2504;DP=14035;EAS_AF=0.5079;AMR_AF=0.5836;AFR_AF=0.6097;EUR_AF=0.335;SAS_AF=0.2014;AA=T|||;VT=SNP
11	134523500	rs3018004	G	A	100	PASS	AC=2255;AF=0.45028;AN=5008;NS=2504;DP=14100;EAS_AF=0.5069;AMR_AF=0.5836;AFR_AF=0.6089;EUR_AF=0.335;SAS_AF=0.2014;AA=A|||;VT=SNP
11	134524449	rs11603151	G	A	100	PASS	AC=2036;AF=0.40655;AN=5008;NS=2504;DP=21578;EAS_AF=0.3006;AMR_AF=0.3098;AFR_AF=0.6868;EUR_AF=0.3181;SAS_AF=0.2965;AA=A|||;VT=SNP
11	134524663	rs3018003	A	C	100	PASS	AC=3065;AF=0.612021;AN=5008;NS=2504;DP=18502;EAS_AF=0.8056;AMR_AF=0.7061;AFR_AF=0.7746;EUR_AF=0.3897;SAS_AF=0.3548;AA=C|||;VT=SNP
11	134525406	rs3019664	A	G	100	PASS	AC=917;AF=0.183107;AN=5008;NS=2504;DP=21769;EAS_AF=0.502;AMR_AF=0.3862;AFR_AF=0.0106;EUR_AF=0.0736;SAS_AF=0.0562;AA=A|||;VT=SNP
11	134525634	rs3019665	C	T	100	PASS	AC=1802;AF=0.359824;AN=5008;NS=2504;DP=17473;EAS_AF=0.5069;AMR_AF=0.5504;AFR_AF=0.3147;EUR_AF=0.3221;SAS_AF=0.1728;AA=C|||;VT=SNP
11	134525648	rs11223927	G	A	100	PASS	AC=606;AF=0.121006;AN=5008;NS=2504;DP=17336;EAS_AF=0.2966;AMR_AF=0.0922;AFR_AF=0.0749;EUR_AF=0.0427;SAS_AF=0.1033;AA=G|||;VT=SNP
11	134526280	rs3018001	T	C	100	PASS	AC=3324;AF=0.663738;AN=5008;NS=2504;DP=20036;EAS_AF=0.8313;AMR_AF=0.7464;AFR_AF=0.77;EUR_AF=0.4751;SAS_AF=0.4826;AA=-|||;VT=SNP
11	134526983	rs114529218	G	A	100	PASS	AC=603;AF=0.120407;AN=5008;NS=2504;DP=20092;EAS_AF=0.2966;AMR_AF=0.0908;AFR_AF=0.0741;EUR_AF=0.0427;SAS_AF=0.1022;AA=-|||;VT=SNP
11	134527421	rs11223928	C	T	100	PASS	AC=3031;AF=0.605232;AN=5008;NS=2504;DP=20361;EAS_AF=0.8036;AMR_AF=0.7046;AFR_AF=0.7685;EUR_AF=0.3887;SAS_AF=0.3323;AA=-|||;VT=SNP
11	134527562	rs1123501	G	A	100	PASS	AC=1146;AF=0.228834;AN=5008;NS=2504;DP=19548;EAS_AF=0.506;AMR_AF=0.3934;AFR_AF=0.171;EUR_AF=0.0726;SAS_AF=0.0654;AA=-|||;VT=SNP
11	134528873	rs60471450	G	T	100	PASS	AC=600;AF=0.119808;AN=5008;NS=2504;DP=18222;EAS_AF=0.2946;AMR_AF=0.0908;AFR_AF=0.0741;EUR_AF=0.0417;SAS_AF=0.1022;AA=g|||;VT=SNP
11	134529499	rs3019637	C	T	100	PASS	AC=1897;AF=0.378794;AN=5008;NS=2504;DP=14852;EAS_AF=0.7996;AMR_AF=0.4899;AFR_AF=0.3616;EUR_AF=0.1133;SAS_AF=0.1626;AA=C|||;VT=SNP
11	134530291	rs3017987	G	A	100	PASS	AC=2494;AF=0.498003;AN=5008;NS=2504;DP=19929;EAS_AF=0.8006;AMR_AF=0.6758;AFR_AF=0.3873;EUR_AF=0.3847;SAS_AF=0.3262;AA=G|||;VT=SNP
11	134530396	rs74856908	C	T	100	PASS	AC=600;AF=0.119808;AN=5008;NS=2504;DP=18175;EAS_AF=0.2946;AMR_AF=0.0908;AFR_AF=0.0741;EUR_AF=0.0417;SAS_AF=0.1022;AA=C|||;VT=SNP
11	134530726	rs999786	T	A	100	PASS	AC=2796;AF=0.558307;AN=5008;NS=2504;DP=20555;EAS_AF=0.8006;AMR_AF=0.6916;AFR_AF=0.6067;EUR_AF=0.3857;SAS_AF=0.3262;AA=T|||;VT=SNP
11	134531267	rs999785	A	C	100	PASS	AC=2805;AF=0.560104;AN=5008;NS=2504;DP=19123;EAS_AF=0.8006;AMR_AF=0.6916;AFR_AF=0.6135;EUR_AF=0.3857;SAS_AF=0.3262;AA=C|||;VT=SNP
11	134531636	rs3017988	A	C	100	PASS	AC=3034;AF=0.605831;AN=5008;NS=2504;DP=19485;EAS_AF=0.8046;AMR_AF=0.7032;AFR_AF=0.7678;EUR_AF=0.3887;SAS_AF=0.3364;AA=C|||;VT=SNP
11	134531650	rs3017989	T	C	100	PASS	AC=2796;AF=0.558307;AN=5008;NS=2504;DP=19652;EAS_AF=0.8006;AMR_AF=0.6916;AFR_AF=0.6067;EUR_AF=0.3857;SAS_AF=0.3262;AA=t|||;VT=SNP
11	134531882	rs3017990	T	C	100	PASS	AC=2369;AF=0.473043;AN=5008;NS=2504;DP=18138;EAS_AF=0.7996;AMR_AF=0.621;AFR_AF=0.4206;EUR_AF=0.3509;SAS_AF=0.228;AA=T|||;VT=SNP
11	134531891	rs3017991	T	C	100	PASS	AC=1603;AF=0.320088;AN=5008;NS=2504;DP=17501;EAS_AF=0.7986;AMR_AF=0.4755;AFR_AF=0.149;EUR_AF=0.1123;SAS_AF=0.1616;AA=T|||;VT=SNP
11	134532595	rs1893868	A	G	100	PASS	AC=3050;AF=0.609026;AN=5008;NS=2504;DP=18083;EAS_AF=0.8075;AMR_AF=0.7046;AFR_AF=0.7769;EUR_AF=0.3887;SAS_AF=0.3364;AA=G|||;VT=SNP
11	134532846	rs1944876	A	T	100	PASS	AC=2936;AF=0.586262;AN=5008;NS=2504;DP=19869;EAS_AF=0.8105;AMR_AF=0.6614;AFR_AF=0.6914;EUR_AF=0.3956;SAS_AF=0.3558;AA=A|||;VT=SNP
11	134533494	rs949109	A	G	100	PASS	AC=3451;AF=0.689097;AN=5008;NS=2504;DP=20457;EAS_AF=0.8065;AMR_AF=0.7522;AFR_AF=0.8888;EUR_AF=0.5487;SAS_AF=0.3978;AA=G|||;VT=SNP
11	134533576	rs12799798	G	C	100	PASS	AC=1686;AF=0.336661;AN=5008;NS=2504;DP=19838;EAS_AF=0.2907;AMR_AF=0.2334;AFR_AF=0.4501;EUR_AF=0.3688;SAS_AF=0.271;AA=G|||;VT=SNP
11	134533704	rs76186275	T	C	100	PASS	AC=602;AF=0.120208;AN=5008;NS=2504;DP=20240;EAS_AF=0.2996;AMR_AF=0.0908;AFR_AF=0.0734;EUR_AF=0.0408;SAS_AF=0.1012;AA=T|||;VT=SNP
11	134533774	rs76089077	C	T	100	PASS	AC=603;AF=0.120407;AN=5008;NS=2504;DP=20857;EAS_AF=0.2996;AMR_AF=0.0908;AFR_AF=0.0741;EUR_AF=0.0408;SAS_AF=0.1012;AA=C|||;VT=SNP
11	134533869	rs11223929	G	A	100	PASS	AC=100;AF=0.0199681;AN=5008;NS=2504;DP=19490;EAS_AF=0.0139;AMR_AF=0.0274;AFR_AF=0.0023;EUR_AF=0.0348;SAS_AF=0.0297;AA=-|||;VT=SNP
11	134534942	rs3017992	A	C	100	PASS	AC=3327;AF=0.664337;AN=5008;NS=2504;DP=18223;EAS_AF=0.8105;AMR_AF=0.7406;AFR_AF=0.798;EUR_AF=0.5487;SAS_AF=0.3978;AA=C|||;VT=SNP
11	134535003	rs949108	T	C	100	PASS	AC=4668;AF=0.932109;AN=5008;NS=2504;DP=18515;EAS_AF=0.9752;AMR_AF=0.9366;AFR_AF=0.9894;EUR_AF=0.8946;SAS_AF=0.8456;AA=C|||;VT=SNP
11	134535429	rs59613820	G	A	100	PASS	AC=602;AF=0.120208;AN=5008;NS=2504;DP=19387;EAS_AF=0.2927;AMR_AF=0.0908;AFR_AF=0.0787;EUR_AF=0.0417;SAS_AF=0.1002;AA=G|||;VT=SNP
11	134535457	rs34453616	C	G	100	PASS	AC=921;AF=0.183906;AN=5008;NS=2504;DP=21171;EAS_AF=0.2966;AMR_AF=0.1686;AFR_AF=0.0968;EUR_AF=0.2028;SAS_AF=0.1769;AA=c|||;VT=SNP
11	134535544	rs3019635	C	T	100	PASS	AC=813;AF=0.16234;AN=5008;NS=2504;DP=21087;EAS_AF=0.4881;AMR_AF=0.3559;AFR_AF=0.0076;EUR_AF=0.0338;SAS_AF=0.0307;AA=T|||;VT=SNP
11	134536000	rs949107	G	T	100	PASS	AC=3332;AF=0.665335;AN=5008;NS=2504;DP=22467;EAS_AF=0.8075;AMR_AF=0.7421;AFR_AF=0.8026;EUR_AF=0.5497;SAS_AF=0.3978;AA=T|||;VT=SNP
11	134536937	rs3019634	G	A	100	PASS	AC=3329;AF=0.664736;AN=5008;NS=2504;DP=21102;EAS_AF=0.8056;AMR_AF=0.7421;AFR_AF=0.8018;EUR_AF=0.5497;SAS_AF=0.3978;AA=g|||;VT=SNP
11	134537108	rs3019633	C	G	100	PASS	AC=3331;AF=0.665136;AN=5008;NS=2504;DP=20167;EAS_AF=0.8056;AMR_AF=0.7421;AFR_AF=0.8026;EUR_AF=0.5507;SAS_AF=0.3978;AA=G|||;VT=SNP
11	134537383	rs3017993	C	G	100	PASS	AC=2284;AF=0.45607;AN=5008;NS=2504;DP=19557;EAS_AF=0.5079;AMR_AF=0.5937;AFR_AF=0.4758;EUR_AF=0.5099;SAS_AF=0.2229;AA=G|||;VT=SNP
11	134537732	rs3017994	A	G	100	PASS	AC=2284;AF=0.45607;AN=5008;NS=2504;DP=17008;EAS_AF=0.5079;AMR_AF=0.5937;AFR_AF=0.4766;EUR_AF=0.5089;SAS_AF=0.2229;AA=G|||;VT=SNP
11	134538212	rs11223933	C	G	100	PASS	AC=177;AF=0.0353435;AN=5008;NS=2504;DP=16572;EAS_AF=0.0268;AMR_AF=0.0187;AFR_AF=0.0008;EUR_AF=0.0427;SAS_AF=0.0951;AA=C|||;VT=SNP
11	134538795	rs1944875	T	A	100	PASS	AC=1306;AF=0.260783;AN=5008;NS=2504;DP=21005;EAS_AF=0.499;AMR_AF=0.4669;AFR_AF=0.146;EUR_AF=0.1918;SAS_AF=0.0951;AA=T|||;VT=SNP
11	134538843	rs3016419	G	A	100	PASS	AC=944;AF=0.188498;AN=5008;NS=2504;DP=21509;EAS_AF=0.496;AMR_AF=0.3847;AFR_AF=0.0363;EUR_AF=0.0696;SAS_AF=0.0603;AA=G|||;VT=SNP
11	134539212	rs2096773	G	T	100	PASS	AC=1467;AF=0.292931;AN=5008;NS=2504;DP=21214;EAS_AF=0.5;AMR_AF=0.5058;AFR_AF=0.205;EUR_AF=0.2137;SAS_AF=0.1288;AA=G|||;VT=SNP
11	134539404	rs948044	A	T	100	PASS	AC=1522;AF=0.303914;AN=5008;NS=2504;DP=20641;EAS_AF=0.5466;AMR_AF=0.5058;AFR_AF=0.211;EUR_AF=0.2137;SAS_AF=0.1288;AA=a|||;VT=SNP
11	134539716	rs3017995	T	C	100	PASS	AC=960;AF=0.191693;AN=5008;NS=2504;DP=21249;EAS_AF=0.5456;AMR_AF=0.3833;AFR_AF=0.0121;EUR_AF=0.0686;SAS_AF=0.0603;AA=T|||;VT=SNP
11	134539744	rs78584303	G	T	100	PASS	AC=558;AF=0.111422;AN=5008;NS=2504;DP=19837;EAS_AF=0.244;AMR_AF=0.0965;AFR_AF=0.0408;EUR_AF=0.0517;SAS_AF=0.1421;AA=G|||;VT=SNP
11	134540453	rs6590757	G	C	100	PASS	AC=1070;AF=0.213658;AN=5008;NS=2504;DP=21266;EAS_AF=0.0228;AMR_AF=0.1311;AFR_AF=0.3411;EUR_AF=0.336;SAS_AF=0.1708;AA=C|||;VT=SNP
11	134540578	rs3019632	G	A	100	PASS	AC=3449;AF=0.688698;AN=5008;NS=2504;DP=21579;EAS_AF=0.8214;AMR_AF=0.7579;AFR_AF=0.7995;EUR_AF=0.6034;SAS_AF=0.4407;AA=A|||;VT=SNP
11	134541247	rs3017996	C	T	100	PASS	AC=1575;AF=0.314497;AN=5008;NS=2504;DP=17606;EAS_AF=0.5476;AMR_AF=0.5144;AFR_AF=0.2428;EUR_AF=0.2167;SAS_AF=0.1299;AA=C|||;VT=SNP
11	134541267	rs3019631	G	C	100	PASS	AC=1575;AF=0.314497;AN=5008;NS=2504;DP=19938;EAS_AF=0.5476;AMR_AF=0.5144;AFR_AF=0.2428;EUR_AF=0.2167;SAS_AF=0.1299;AA=G|||;VT=SNP
11	134541433	rs76189767	A	T	100	PASS	AC=557;AF=0.111222;AN=5008;NS=2504;DP=19843;EAS_AF=0.25;AMR_AF=0.0937;AFR_AF=0.0764;EUR_AF=0.0417;SAS_AF=0.0992;AA=A|||;VT=SNP
11	134541894	rs7946497	T	A	100	PASS	AC=1072;AF=0.214058;AN=5008;NS=2504;DP=20658;EAS_AF=0.0228;AMR_AF=0.1311;AFR_AF=0.3434;EUR_AF=0.335;SAS_AF=0.1708;AA=T|||;VT=SNP
11	134542279	rs10894856	T	A	100	PASS	AC=1087;AF=0.217053;AN=5008;NS=2504;DP=19083;EAS_AF=0.0228;AMR_AF=0.1354;AFR_AF=0.3442;EUR_AF=0.3439;SAS_AF=0.1728;AA=G|||;VT=SNP
11	134542909	rs11223934	A	G	100	PASS	AC=1062;AF=0.212061;AN=5008;NS=2504;DP=13582;EAS_AF=0.0248;AMR_AF=0.1311;AFR_AF=0.3343;EUR_AF=0.335;SAS_AF=0.1708;AA=G|||;VT=SNP
11	134542941	rs12274504	T	A	100	PASS	AC=698;AF=0.139377;AN=5008;NS=2504;DP=13843;EAS_AF=0.0407;AMR_AF=0.1326;AFR_AF=0.0144;EUR_AF=0.2555;SAS_AF=0.2955;AA=T|||;VT=SNP
11	134543085	rs3016427	A	G	100	PASS	AC=1533;AF=0.30611;AN=5008;NS=2504;DP=16815;EAS_AF=0.5466;AMR_AF=0.5058;AFR_AF=0.2186;EUR_AF=0.2147;SAS_AF=0.1288;AA=A|||;VT=SNP
11	134543139	rs3019630	A	G	100	PASS	AC=3450;AF=0.688898;AN=5008;NS=2504;DP=17208;EAS_AF=0.8214;AMR_AF=0.7579;AFR_AF=0.7995;EUR_AF=0.6044;SAS_AF=0.4407;AA=G|||;VT=SNP
11	134543293	rs61910795	G	A	100	PASS	AC=1026;AF=0.204872;AN=5008;NS=2504;DP=16888;EAS_AF=0.251;AMR_AF=0.183;AFR_AF=0.2209;EUR_AF=0.1849;SAS_AF=0.1718;AA=G|||;VT=SNP
11	134544301	rs3016428	G	A	100	PASS	AC=1533;AF=0.30611;AN=5008;NS=2504;DP=17550;EAS_AF=0.5466;AMR_AF=0.5058;AFR_AF=0.2186;EUR_AF=0.2147;SAS_AF=0.1288;AA=G|||;VT=SNP
11	134544904	rs1939727	G	A	100	PASS	AC=835;AF=0.166733;AN=5008;NS=2504;DP=18820;EAS_AF=0.252;AMR_AF=0.121;AFR_AF=0.2315;EUR_AF=0.0527;SAS_AF=0.1411;AA=G|||;VT=SNP
11	134545418	rs11223935	A	C	100	PASS	AC=1068;AF=0.213259;AN=5008;NS=2504;DP=1948;EAS_AF=0.0228;AMR_AF=0.1297;AFR_AF=0.3404;EUR_AF=0.336;SAS_AF=0.1708;AA=A|||;VT=SNP
11	134545646	rs10894857	A	G	100	PASS	AC=1104;AF=0.220447;AN=5008;NS=2504;DP=16477;EAS_AF=0.0228;AMR_AF=0.1311;AFR_AF=0.3676;EUR_AF=0.335;SAS_AF=0.1708;AA=A|||;VT=SNP
11	134545980	rs11825627	A	G	100	PASS	AC=1293;AF=0.258187;AN=5008;NS=2504;DP=17856;EAS_AF=0.0228;AMR_AF=0.1513;AFR_AF=0.4985;EUR_AF=0.337;SAS_AF=0.1708;AA=G|||;VT=SNP
11	134546035	rs11820994	G	A	100	PASS	AC=1287;AF=0.256989;AN=5008;NS=2504;DP=17204;EAS_AF=0.0228;AMR_AF=0.1513;AFR_AF=0.4939;EUR_AF=0.337;SAS_AF=0.1708;AA=A|||;VT=SNP
11	134546306	rs12791408	G	T	100	PASS	AC=1243;AF=0.248203;AN=5008;NS=2504;DP=19875;EAS_AF=0.0228;AMR_AF=0.1513;AFR_AF=0.4607;EUR_AF=0.337;SAS_AF=0.1708;AA=G|||;VT=SNP
11	134546566	rs55662799	C	T	100	PASS	AC=552;AF=0.110224;AN=5008;NS=2504;DP=19559;EAS_AF=0.0228;AMR_AF=0.0576;AFR_AF=0.1203;EUR_AF=0.2038;SAS_AF=0.1278;AA=C|||;VT=SNP
11	134546567	rs55980538	A	G	100	PASS	AC=797;AF=0.159145;AN=5008;NS=2504;DP=19562;EAS_AF=0.0228;AMR_AF=0.0634;AFR_AF=0.3033;EUR_AF=0.2038;SAS_AF=0.1268;AA=A|||;VT=SNP
11	134546676	rs56205450	A	G	100	PASS	AC=727;AF=0.145168;AN=5008;NS=2504;DP=17506;EAS_AF=0.0228;AMR_AF=0.0591;AFR_AF=0.2943;EUR_AF=0.1581;SAS_AF=0.1176;AA=A|||;VT=SNP
11	134547276	rs61910800	G	A	100	PASS	AC=427;AF=0.0852636;AN=5008;NS=2504;DP=21774;EAS_AF=0.0228;AMR_AF=0.0548;AFR_AF=0.0083;EUR_AF=0.2028;SAS_AF=0.1544;AA=G|||;VT=SNP
11	134547554	rs1939728	A	C	100	PASS	AC=3444;AF=0.6877;AN=5008;NS=2504;DP=20769;EAS_AF=0.8224;AMR_AF=0.7608;AFR_AF=0.7935;EUR_AF=0.6034;SAS_AF=0.4407;AA=C|||;VT=SNP
11	134547857	rs75090534	C	T	100	PASS	AC=617;AF=0.123203;AN=5008;NS=2504;DP=22123;EAS_AF=0.253;AMR_AF=0.1009;AFR_AF=0.0772;EUR_AF=0.0517;SAS_AF=0.1411;AA=C|||;VT=SNP
11	134547958	rs11603224	A	G	100	PASS	AC=699;AF=0.139577;AN=5008;NS=2504;DP=21947;EAS_AF=0.0407;AMR_AF=0.1326;AFR_AF=0.0144;EUR_AF=0.2565;SAS_AF=0.2955;AA=A|||;VT=SNP
11	134548147	rs1939730	G	C	100	PASS	AC=939;AF=0.1875;AN=5008;NS=2504;DP=21281;EAS_AF=0.5446;AMR_AF=0.3804;AFR_AF=0.0113;EUR_AF=0.0676;SAS_AF=0.044;AA=G|||;VT=SNP
11	134548453	rs1939731	A	G	100	PASS	AC=938;AF=0.1873;AN=5008;NS=2504;DP=21404;EAS_AF=0.5446;AMR_AF=0.3804;AFR_AF=0.0106;EUR_AF=0.0676;SAS_AF=0.044;AA=A|||;VT=SNP
11	134548813	rs11223936	G	A	100	PASS	AC=2508;AF=0.500799;AN=5008;NS=2504;DP=20389;EAS_AF=0.2768;AMR_AF=0.3804;AFR_AF=0.7874;EUR_AF=0.5328;SAS_AF=0.3967;AA=g|||;VT=SNP
11	134548876	rs76585640	G	C	100	PASS	AC=622;AF=0.124201;AN=5008;NS=2504;DP=20775;EAS_AF=0.253;AMR_AF=0.1023;AFR_AF=0.0794;EUR_AF=0.0527;SAS_AF=0.1411;AA=G|||;VT=SNP
11	134548918	rs3016429	C	T	100	PASS	AC=1428;AF=0.285144;AN=5008;NS=2504;DP=21023;EAS_AF=0.5466;AMR_AF=0.5;AFR_AF=0.1551;EUR_AF=0.2137;SAS_AF=0.1125;AA=C|||;VT=SNP
11	134549010	rs10894858	T	G	100	PASS	AC=1306;AF=0.260783;AN=5008;NS=2504;DP=21939;EAS_AF=0.0238;AMR_AF=0.1556;AFR_AF=0.497;EUR_AF=0.334;SAS_AF=0.1851;AA=T|||;VT=SNP
11	134549157	rs1892992	C	G	100	PASS	AC=3439;AF=0.686701;AN=5008;NS=2504;DP=18480;EAS_AF=0.8224;AMR_AF=0.7579;AFR_AF=0.7958;EUR_AF=0.5994;SAS_AF=0.4387;AA=G|||;VT=SNP
11	134549478	rs1892993	T	C	100	PASS	AC=1306;AF=0.260783;AN=5008;NS=2504;DP=21859;EAS_AF=0.0228;AMR_AF=0.1556;AFR_AF=0.4977;EUR_AF=0.334;SAS_AF=0.1851;AA=T|||;VT=SNP
11	134549569	rs1892994	C	G	100	PASS	AC=1306;AF=0.260783;AN=5008;NS=2504;DP=19673;EAS_AF=0.0228;AMR_AF=0.1556;AFR_AF=0.4977;EUR_AF=0.334;SAS_AF=0.1851;AA=C|||;VT=SNP
11	134550051	rs3019629	T	C	100	PASS	AC=3439;AF=0.686701;AN=5008;NS=2504;DP=20981;EAS_AF=0.8214;AMR_AF=0.7579;AFR_AF=0.7935;EUR_AF=0.6014;SAS_AF=0.4407;AA=C|||;VT=SNP
11	134550057	rs3017997	C	T	100	PASS	AC=940;AF=0.1877;AN=5008;NS=2504;DP=20927;EAS_AF=0.5456;AMR_AF=0.379;AFR_AF=0.0113;EUR_AF=0.0686;SAS_AF=0.044;AA=C|||;VT=SNP
11	134550660	rs2155295	C	T	100	PASS	AC=620;AF=0.123802;AN=5008;NS=2504;DP=18534;EAS_AF=0.252;AMR_AF=0.1009;AFR_AF=0.0779;EUR_AF=0.0527;SAS_AF=0.1431;AA=C|||;VT=SNP
11	134551169	rs1944895	G	A	100	PASS	AC=1056;AF=0.210863;AN=5008;NS=2504;DP=17351;EAS_AF=0.0208;AMR_AF=0.0951;AFR_AF=0.4629;EUR_AF=0.2008;SAS_AF=0.1585;AA=G|||;VT=SNP
11	134551259	rs3016420	G	A	100	PASS	AC=1482;AF=0.295927;AN=5008;NS=2504;DP=17766;EAS_AF=0.5486;AMR_AF=0.4827;AFR_AF=0.2171;EUR_AF=0.1978;SAS_AF=0.1104;AA=G|||;VT=SNP
11	134551575	rs4439527	T	G	100	PASS	AC=1306;AF=0.260783;AN=5008;NS=2504;DP=19650;EAS_AF=0.0208;AMR_AF=0.1556;AFR_AF=0.4985;EUR_AF=0.331;SAS_AF=0.1892;AA=T|||;VT=SNP
11	134551700	rs1944893	T	C	100	PASS	AC=1481;AF=0.295727;AN=5008;NS=2504;DP=17492;EAS_AF=0.5486;AMR_AF=0.4827;AFR_AF=0.2163;EUR_AF=0.1978;SAS_AF=0.1104;AA=T|||;VT=SNP
11	134551866	rs75037851	A	T	100	PASS	AC=620;AF=0.123802;AN=5008;NS=2504;DP=18950;EAS_AF=0.252;AMR_AF=0.1009;AFR_AF=0.0779;EUR_AF=0.0527;SAS_AF=0.1431;AA=A|||;VT=SNP
11	134552637	rs79693696	T	G	100	PASS	AC=618;AF=0.123403;AN=5008;NS=2504;DP=18436;EAS_AF=0.247;AMR_AF=0.1009;AFR_AF=0.0802;EUR_AF=0.0527;SAS_AF=0.1431;AA=t|||;VT=SNP
11	134553300	rs1893869	G	A	100	PASS	AC=1424;AF=0.284345;AN=5008;NS=2504;DP=16076;EAS_AF=0.5675;AMR_AF=0.4769;AFR_AF=0.1604;EUR_AF=0.1978;SAS_AF=0.1125;AA=G|||;VT=SNP
11	134553798	rs2155296	G	A	100	PASS	AC=453;AF=0.0904553;AN=5008;NS=2504;DP=17270;EAS_AF=0.0208;AMR_AF=0.0692;AFR_AF=0.0098;EUR_AF=0.1998;SAS_AF=0.1738;AA=G|||;VT=SNP
11	134553822	rs76184956	C	T	100	PASS	AC=283;AF=0.0565096;AN=5008;NS=2504;DP=17393;EAS_AF=0.1448;AMR_AF=0.0447;AFR_AF=0.0015;EUR_AF=0.0199;SAS_AF=0.0859;AA=C|||;VT=SNP
11	134554076	rs34559680	T	G	100	PASS	AC=2278;AF=0.454872;AN=5008;NS=2504;DP=17041;EAS_AF=0.5933;AMR_AF=0.5288;AFR_AF=0.497;EUR_AF=0.3748;SAS_AF=0.2853;AA=G|||;VT=SNP
11	134554100	rs2000863	T	C	100	PASS	AC=2904;AF=0.579872;AN=5008;NS=2504;DP=15422;EAS_AF=0.8343;AMR_AF=0.6268;AFR_AF=0.6203;EUR_AF=0.4274;SAS_AF=0.3865;AA=C|||;VT=SNP
11	134554692	rs3017998	G	C	100	PASS	AC=3247;AF=0.648363;AN=5008;NS=2504;DP=15610;EAS_AF=0.8274;AMR_AF=0.7277;AFR_AF=0.671;EUR_AF=0.5726;SAS_AF=0.455;AA=C|||;VT=SNP
11	134554799	rs7111841	G	A	100	PASS	AC=503;AF=0.100439;AN=5008;NS=2504;DP=19380;EAS_AF=0.0218;AMR_AF=0.0706;AFR_AF=0.0507;EUR_AF=0.1988;SAS_AF=0.1687;AA=G|||;VT=SNP
11	134554964	rs2096774	A	G	100	PASS	AC=3344;AF=0.667732;AN=5008;NS=2504;DP=19703;EAS_AF=0.8294;AMR_AF=0.7363;AFR_AF=0.7383;EUR_AF=0.5716;SAS_AF=0.456;AA=G|||;VT=SNP
11	134555214	rs2156707	A	C	100	PASS	AC=2759;AF=0.550919;AN=5008;NS=2504;DP=20851;EAS_AF=0.8264;AMR_AF=0.6398;AFR_AF=0.4682;EUR_AF=0.4483;SAS_AF=0.4213;AA=c|||;VT=SNP
11	134555348	rs2155299	A	G	100	PASS	AC=1666;AF=0.332668;AN=5008;NS=2504;DP=21351;EAS_AF=0.8046;AMR_AF=0.4841;AFR_AF=0.1346;EUR_AF=0.1233;SAS_AF=0.2219;AA=A|||;VT=SNP
11	134555526	rs3016425	G	A	100	PASS	AC=3364;AF=0.671725;AN=5008;NS=2504;DP=21666;EAS_AF=0.8264;AMR_AF=0.7363;AFR_AF=0.7564;EUR_AF=0.5716;SAS_AF=0.455;AA=A|||;VT=SNP
11	134556240	rs3017999	A	G	100	PASS	AC=2724;AF=0.54393;AN=5008;NS=2504;DP=21326;EAS_AF=0.8264;AMR_AF=0.6297;AFR_AF=0.4478;EUR_AF=0.4473;SAS_AF=0.4213;AA=G|||;VT=SNP
11	134556266	rs12098913	T	C	100	PASS	AC=1008;AF=0.201278;AN=5008;NS=2504;DP=21408;EAS_AF=0.0218;AMR_AF=0.1412;AFR_AF=0.2769;EUR_AF=0.325;SAS_AF=0.1994;AA=T|||;VT=SNP
11	134556580	rs3737494	C	T	100	PASS	AC=482;AF=0.096246;AN=5008;NS=2504;DP=19026;EAS_AF=0.2411;AMR_AF=0.0821;AFR_AF=0.0068;EUR_AF=0.0676;SAS_AF=0.1074;AA=C|||;VT=SNP
11	134556622	rs3737493	T	C	100	PASS	AC=638;AF=0.127396;AN=5008;NS=2504;DP=19971;EAS_AF=0.2431;AMR_AF=0.1196;AFR_AF=0.0469;EUR_AF=0.0726;SAS_AF=0.1789;AA=T|||;VT=SNP
11	134556655	rs1939721	C	T	100	PASS	AC=2663;AF=0.531749;AN=5008;NS=2504;DP=19941;EAS_AF=0.8264;AMR_AF=0.621;AFR_AF=0.4062;EUR_AF=0.4473;SAS_AF=0.4213;AA=T|||;VT=SNP
11	134556946	rs2282608	T	C	100	PASS	AC=685;AF=0.136781;AN=5008;NS=2504;DP=19813;EAS_AF=0.0218;AMR_AF=0.072;AFR_AF=0.1884;EUR_AF=0.1978;SAS_AF=0.1687;AA=T|||;VT=SNP
11	134557038	rs2282607	T	A	100	PASS	AC=3354;AF=0.669728;AN=5008;NS=2504;DP=21265;EAS_AF=0.8264;AMR_AF=0.7334;AFR_AF=0.7511;EUR_AF=0.5706;SAS_AF=0.455;AA=A|||;VT=SNP
11	134557359	rs2282606	T	G	100	PASS	AC=2781;AF=0.555312;AN=5008;NS=2504;DP=20617;EAS_AF=0.8264;AMR_AF=0.6354;AFR_AF=0.4879;EUR_AF=0.4473;SAS_AF=0.4213;AA=G|||;VT=SNP
11	134557999	rs3016424	A	G	100	PASS	AC=2217;AF=0.442692;AN=5008;NS=2504;DP=19224;EAS_AF=0.8264;AMR_AF=0.5591;AFR_AF=0.2171;EUR_AF=0.3231;SAS_AF=0.3926;AA=A|||;VT=SNP
11	134559196	rs74420843	G	A	100	PASS	AC=319;AF=0.0636981;AN=5008;NS=2504;DP=20382;EAS_AF=0.1022;AMR_AF=0.0303;AFR_AF=0.0182;EUR_AF=0.0487;SAS_AF=0.1247;AA=G|||;VT=SNP
11	134559204	rs948046	A	G	100	PASS	AC=914;AF=0.182508;AN=5008;NS=2504;DP=20191;EAS_AF=0.0218;AMR_AF=0.1354;AFR_AF=0.208;EUR_AF=0.325;SAS_AF=0.2004;AA=A|||;VT=SNP
11	134559475	rs3018000	T	G	100	PASS	AC=3363;AF=0.671526;AN=5008;NS=2504;DP=18538;EAS_AF=0.8274;AMR_AF=0.7709;AFR_AF=0.677;EUR_AF=0.6421;SAS_AF=0.4632;AA=G|||;VT=SNP
11	134560189	rs2187467	C	T	100	PASS	AC=1748;AF=0.349042;AN=5008;NS=2504;DP=20002;EAS_AF=0.8046;AMR_AF=0.5014;AFR_AF=0.1611;EUR_AF=0.159;SAS_AF=0.2209;AA=T|||;VT=SNP
11	134560357	rs2156706	A	G	100	PASS	AC=3305;AF=0.659944;AN=5008;NS=2504;DP=19191;EAS_AF=0.8264;AMR_AF=0.7406;AFR_AF=0.68;EUR_AF=0.6083;SAS_AF=0.4571;AA=G|||;VT=SNP
11	134561194	rs4638321	C	T	100	PASS	AC=1264;AF=0.252396;AN=5008;NS=2504;DP=13243;EAS_AF=0.2798;AMR_AF=0.1945;AFR_AF=0.3502;EUR_AF=0.2237;SAS_AF=0.1626;AA=C|||;VT=SNP
11	134561571	rs1939720	T	A	100	PASS	AC=759;AF=0.151558;AN=5008;NS=2504;DP=18298;EAS_AF=0.4256;AMR_AF=0.3112;AFR_AF=0.0295;EUR_AF=0.0447;SAS_AF=0.0307;AA=T|||;VT=SNP
11	134561678	rs11223939	C	T	100	PASS	AC=188;AF=0.0375399;AN=5008;NS=2504;DP=19816;EAS_AF=0.0119;AMR_AF=0.049;AFR_AF=0.0325;EUR_AF=0.0507;SAS_AF=0.0491;AA=T|||;VT=SNP
11	134562283	rs11223940	T	C	100	PASS	AC=272;AF=0.0543131;AN=5008;NS=2504;DP=18947;EAS_AF=0.0119;AMR_AF=0.0605;AFR_AF=0.0537;EUR_AF=0.0606;SAS_AF=0.0879;AA=C|||;VT=SNP
11	134562295	rs1944870	C	T	100	PASS	AC=2908;AF=0.580671;AN=5008;NS=2504;DP=18996;EAS_AF=0.7937;AMR_AF=0.6744;AFR_AF=0.7035;EUR_AF=0.3996;SAS_AF=0.3149;AA=T|||;VT=SNP
11	134562616	rs11223941	T	C	100	PASS	AC=272;AF=0.0543131;AN=5008;NS=2504;DP=18667;EAS_AF=0.0119;AMR_AF=0.0605;AFR_AF=0.0537;EUR_AF=0.0606;SAS_AF=0.0879;AA=C|||;VT=SNP
11	134562734	rs11223942	G	A	100	PASS	AC=272;AF=0.0543131;AN=5008;NS=2504;DP=18841;EAS_AF=0.0119;AMR_AF=0.0605;AFR_AF=0.0537;EUR_AF=0.0606;SAS_AF=0.0879;AA=G|||;VT=SNP
11	134562832	rs11223944	G	A	100	PASS	AC=272;AF=0.0543131;AN=5008;NS=2504;DP=21229;EAS_AF=0.0119;AMR_AF=0.0605;AFR_AF=0.0537;EUR_AF=0.0606;SAS_AF=0.0879;AA=G|||;VT=SNP
11	134562968	rs11223946	G	C	100	PASS	AC=272;AF=0.0543131;AN=5008;NS=2504;DP=21431;EAS_AF=0.0119;AMR_AF=0.0605;AFR_AF=0.0537;EUR_AF=0.0606;SAS_AF=0.0879;AA=C|||;VT=SNP
11	134563189	rs142732943	T	C	100	PASS	AC=272;AF=0.0543131;AN=5008;NS=2504;DP=20568;EAS_AF=0.0119;AMR_AF=0.0605;AFR_AF=0.0537;EUR_AF=0.0606;SAS_AF=0.0879;AA=T|||;VT=SNP
11	134563418	rs113349494	C	T	100	PASS	AC=272;AF=0.0543131;AN=5008;NS=2504;DP=20147;EAS_AF=0.0119;AMR_AF=0.0605;AFR_AF=0.0537;EUR_AF=0.0606;SAS_AF=0.0879;AA=c|||;VT=SNP
11	134563643	rs11223947	T	C	100	PASS	AC=272;AF=0.0543131;AN=5008;NS=2504;DP=19068;EAS_AF=0.0119;AMR_AF=0.0605;AFR_AF=0.0537;EUR_AF=0.0606;SAS_AF=0.0879;AA=C|||;VT=SNP
11	134563654	rs11223948	G	A	100	PASS	AC=272;AF=0.0543131;AN=5008;NS=2504;DP=19109;EAS_AF=0.0119;AMR_AF=0.0605;AFR_AF=0.0537;EUR_AF=0.0606;SAS_AF=0.0879;AA=A|||;VT=SNP
11	134563735	rs11223949	G	A	100	PASS	AC=73;AF=0.0145767;AN=5008;NS=2504;DP=18106;EAS_AF=0.0099;AMR_AF=0.0231;AFR_AF=0.0023;EUR_AF=0.0308;SAS_AF=0.0133;AA=G|||;VT=SNP
11	134563813	rs11223950	T	C	100	PASS	AC=272;AF=0.0543131;AN=5008;NS=2504;DP=17503;EAS_AF=0.0119;AMR_AF=0.0605;AFR_AF=0.0537;EUR_AF=0.0606;SAS_AF=0.0879;AA=C|||;VT=SNP
11	134563918	rs11223951	G	A	100	PASS	AC=272;AF=0.0543131;AN=5008;NS=2504;DP=16388;EAS_AF=0.0119;AMR_AF=0.0605;AFR_AF=0.0537;EUR_AF=0.0606;SAS_AF=0.0879;AA=A|||;VT=SNP
11	134564126	rs11223952	T	C	100	PASS	AC=272;AF=0.0543131;AN=5008;NS=2504;DP=16225;EAS_AF=0.0119;AMR_AF=0.0605;AFR_AF=0.0537;EUR_AF=0.0606;SAS_AF=0.0879;AA=T|||;VT=SNP
11	134564680	rs60385395	T	C	100	PASS	AC=273;AF=0.0545128;AN=5008;NS=2504;DP=14030;EAS_AF=0.0119;AMR_AF=0.0605;AFR_AF=0.0545;EUR_AF=0.0606;SAS_AF=0.0879;AA=T|||;VT=SNP
11	134565375	rs11223953	T	C	100	PASS	AC=272;AF=0.0543131;AN=5008;NS=2504;DP=17490;EAS_AF=0.0119;AMR_AF=0.0591;AFR_AF=0.0545;EUR_AF=0.0606;SAS_AF=0.0879;AA=T|||;VT=SNP
11	134565417	rs11223954	A	C	100	PASS	AC=272;AF=0.0543131;AN=5008;NS=2504;DP=16613;EAS_AF=0.0119;AMR_AF=0.0591;AFR_AF=0.0545;EUR_AF=0.0606;SAS_AF=0.0879;AA=A|||;VT=SNP
11	134566116	rs1944871	A	G	100	PASS	AC=1246;AF=0.248802;AN=5008;NS=2504;DP=16541;EAS_AF=0.3581;AMR_AF=0.2118;AFR_AF=0.2769;EUR_AF=0.2097;SAS_AF=0.1646;AA=A|||;VT=SNP
11	134566275	rs28680389	G	A	100	PASS	AC=1038;AF=0.207268;AN=5008;NS=2504;DP=18343;EAS_AF=0.3571;AMR_AF=0.1527;AFR_AF=0.27;EUR_AF=0.0785;SAS_AF=0.1391;AA=G|||;VT=SNP
11	134566423	rs11605177	A	T	100	PASS	AC=1245;AF=0.248602;AN=5008;NS=2504;DP=19422;EAS_AF=0.3571;AMR_AF=0.2118;AFR_AF=0.2769;EUR_AF=0.2097;SAS_AF=0.1646;AA=A|||;VT=SNP
11	134566439	rs3017985	G	C	100	PASS	AC=888;AF=0.177316;AN=5008;NS=2504;DP=18726;EAS_AF=0.4256;AMR_AF=0.3228;AFR_AF=0.1203;EUR_AF=0.0457;SAS_AF=0.0307;AA=G|||;VT=SNP
11	134566586	rs3017986	A	G	100	PASS	AC=1148;AF=0.229233;AN=5008;NS=2504;DP=18039;EAS_AF=0.4276;AMR_AF=0.3674;AFR_AF=0.2141;EUR_AF=0.0755;SAS_AF=0.1053;AA=A|||;VT=SNP
11	134567878	rs79823690	C	T	100	PASS	AC=99;AF=0.0197684;AN=5008;NS=2504;DP=20117;EAS_AF=0.0099;AMR_AF=0.0245;AFR_AF=0.0219;EUR_AF=0.0298;SAS_AF=0.0133;AA=C|||;VT=SNP
11	134568812	rs12788448	G	C	100	PASS	AC=830;AF=0.165735;AN=5008;NS=2504;DP=20723;EAS_AF=0.0119;AMR_AF=0.1427;AFR_AF=0.3154;EUR_AF=0.1889;SAS_AF=0.1145;AA=C|||;VT=SNP
11	134568904	rs11223955	C	T	100	PASS	AC=473;AF=0.0944489;AN=5008;NS=2504;DP=19041;EAS_AF=0.0119;AMR_AF=0.1196;AFR_AF=0.0582;EUR_AF=0.1879;SAS_AF=0.1145;AA=T|||;VT=SNP
11	134568942	rs11223956	T	C	100	PASS	AC=453;AF=0.0904553;AN=5008;NS=2504;DP=19674;EAS_AF=0.0099;AMR_AF=0.0476;AFR_AF=0.2753;EUR_AF=0.0318;SAS_AF=0.0143;AA=T|||;VT=SNP
11	134569102	rs12277397	G	T	100	PASS	AC=860;AF=0.171725;AN=5008;NS=2504;DP=21752;EAS_AF=0.3671;AMR_AF=0.1542;AFR_AF=0.0976;EUR_AF=0.1143;SAS_AF=0.1421;AA=G|||;VT=SNP
11	134569120	rs11223957	G	A	100	PASS	AC=1178;AF=0.235224;AN=5008;NS=2504;DP=22857;EAS_AF=0.0119;AMR_AF=0.2133;AFR_AF=0.4213;EUR_AF=0.3101;SAS_AF=0.1524;AA=A|||;VT=SNP
11	134570087	rs12224700	T	C	100	PASS	AC=1136;AF=0.226837;AN=5008;NS=2504;DP=21285;EAS_AF=0.0119;AMR_AF=0.2147;AFR_AF=0.3843;EUR_AF=0.3141;SAS_AF=0.1544;AA=C|||;VT=SNP
11	134570214	rs12223636	G	C	100	PASS	AC=811;AF=0.161941;AN=5008;NS=2504;DP=20504;EAS_AF=0.0119;AMR_AF=0.1916;AFR_AF=0.1513;EUR_AF=0.3151;SAS_AF=0.1524;AA=G|||;VT=SNP
11	134570935	rs11223958	C	T	100	PASS	AC=847;AF=0.169129;AN=5008;NS=2504;DP=19304;EAS_AF=0.3571;AMR_AF=0.1556;AFR_AF=0.0923;EUR_AF=0.1163;SAS_AF=0.1431;AA=c|||;VT=SNP
11	134572169	rs7118729	G	A	100	PASS	AC=3388;AF=0.676518;AN=5008;NS=2504;DP=16030;EAS_AF=0.7927;AMR_AF=0.7334;AFR_AF=0.7481;EUR_AF=0.6034;SAS_AF=0.4949;AA=A|||;VT=SNP
11	134576216	rs1939726	G	A	100	PASS	AC=2984;AF=0.595847;AN=5008;NS=2504;DP=17525;EAS_AF=0.7728;AMR_AF=0.6787;AFR_AF=0.7269;EUR_AF=0.4334;SAS_AF=0.3446;AA=A|||;VT=SNP
11	134577633	rs1944872	T	A	100	PASS	AC=1869;AF=0.373203;AN=5008;NS=2504;DP=19477;EAS_AF=0.754;AMR_AF=0.4914;AFR_AF=0.3116;EUR_AF=0.1511;SAS_AF=0.2086;AA=T|||;VT=SNP
11	134578733	rs4937933	C	A	100	PASS	AC=343;AF=0.0684904;AN=5008;NS=2504;DP=9403;EAS_AF=0.0248;AMR_AF=0.0648;AFR_AF=0.1309;EUR_AF=0.0716;SAS_AF=0.0286;AA=c|||;VT=SNP
11	134578735	rs7943590	A	C	100	PASS	AC=741;AF=0.147963;AN=5008;NS=2504;DP=9282;EAS_AF=0.0456;AMR_AF=0.0836;AFR_AF=0.326;EUR_AF=0.0825;SAS_AF=0.1258;AA=A|||;VT=SNP
11	134579241	rs11826073	G	A	100	PASS	AC=1634;AF=0.326278;AN=5008;NS=2504;DP=17488;EAS_AF=0.4276;AMR_AF=0.4323;AFR_AF=0.4402;EUR_AF=0.161;SAS_AF=0.1626;AA=A|||;VT=SNP
11	134580591	rs4937935	A	T	100	PASS	AC=2971;AF=0.593251;AN=5008;NS=2504;DP=20801;EAS_AF=0.755;AMR_AF=0.6801;AFR_AF=0.7254;EUR_AF=0.4384;SAS_AF=0.3456;AA=T|||;VT=SNP
11	134580634	rs80051554	T	G	100	PASS	AC=1636;AF=0.326677;AN=5008;NS=2504;DP=20952;EAS_AF=0.4286;AMR_AF=0.4323;AFR_AF=0.4402;EUR_AF=0.162;SAS_AF=0.1626;AA=G|||;VT=SNP
11	134580920	rs1955023	C	A	100	PASS	AC=883;AF=0.176318;AN=5008;NS=2504;DP=20044;EAS_AF=0.3264;AMR_AF=0.1715;AFR_AF=0.1097;EUR_AF=0.1372;SAS_AF=0.1554;AA=C|||;VT=SNP
11	134581277	rs61910820	A	G	100	PASS	AC=399;AF=0.0796725;AN=5008;NS=2504;DP=17897;EAS_AF=0.0397;AMR_AF=0.0576;AFR_AF=0.0098;EUR_AF=0.163;SAS_AF=0.1452;AA=A|||;VT=SNP
11	134581403	rs4936244	A	C	100	PASS	AC=1364;AF=0.272364;AN=5008;NS=2504;DP=17299;EAS_AF=0.4276;AMR_AF=0.415;AFR_AF=0.2769;EUR_AF=0.1511;SAS_AF=0.1299;AA=A|||;VT=SNP
11	134582491	rs28440152	G	A	100	PASS	AC=764;AF=0.152556;AN=5008;NS=2504;DP=9882;EAS_AF=0.3185;AMR_AF=0.1527;AFR_AF=0.0666;EUR_AF=0.1083;SAS_AF=0.1431;AA=G|||;VT=SNP
11	134582746	rs4379864	G	A	100	PASS	AC=911;AF=0.181909;AN=5008;NS=2504;DP=14801;EAS_AF=0.4266;AMR_AF=0.3127;AFR_AF=0.1498;EUR_AF=0.0139;SAS_AF=0.0532;AA=G|||;VT=SNP
11	134583198	rs11823478	A	G	100	PASS	AC=1677;AF=0.334864;AN=5008;NS=2504;DP=18216;EAS_AF=0.4286;AMR_AF=0.4395;AFR_AF=0.4425;EUR_AF=0.1879;SAS_AF=0.1697;AA=G|||;VT=SNP
11	134583554	rs10791385	T	C	100	PASS	AC=1679;AF=0.335264;AN=5008;NS=2504;DP=20592;EAS_AF=0.4266;AMR_AF=0.4438;AFR_AF=0.444;EUR_AF=0.1859;SAS_AF=0.1708;AA=C|||;VT=SNP
11	134584801	rs6590759	T	A	100	PASS	AC=1018;AF=0.203275;AN=5008;NS=2504;DP=20429;EAS_AF=0.4246;AMR_AF=0.3256;AFR_AF=0.2012;EUR_AF=0.0378;SAS_AF=0.0613;AA=T|||;VT=SNP
11	134585056	rs7120885	A	C	100	PASS	AC=1673;AF=0.334065;AN=5008;NS=2504;DP=16787;EAS_AF=0.4276;AMR_AF=0.4438;AFR_AF=0.4402;EUR_AF=0.1849;SAS_AF=0.1697;AA=C|||;VT=SNP
11	134585109	rs6590760	C	T	100	PASS	AC=3007;AF=0.600439;AN=5008;NS=2504;DP=17271;EAS_AF=0.755;AMR_AF=0.6873;AFR_AF=0.7247;EUR_AF=0.4642;SAS_AF=0.3517;AA=T|||;VT=SNP
11	134586703	rs10894859	T	C	100	PASS	AC=2982;AF=0.595447;AN=5008;NS=2504;DP=18048;EAS_AF=0.755;AMR_AF=0.6945;AFR_AF=0.6982;EUR_AF=0.4672;SAS_AF=0.3538;AA=C|||;VT=SNP
11	134586708	rs12277680	A	G	100	PASS	AC=2772;AF=0.553514;AN=5008;NS=2504;DP=17980;EAS_AF=0.747;AMR_AF=0.6657;AFR_AF=0.5946;EUR_AF=0.4354;SAS_AF=0.3405;AA=G|||;VT=SNP
11	134586728	rs948043	T	C	100	PASS	AC=1675;AF=0.334465;AN=5008;NS=2504;DP=17855;EAS_AF=0.4266;AMR_AF=0.4438;AFR_AF=0.444;EUR_AF=0.1839;SAS_AF=0.1687;AA=c|||;VT=SNP
11	134587122	rs7929431	A	C	100	PASS	AC=1670;AF=0.333466;AN=5008;NS=2504;DP=20417;EAS_AF=0.4266;AMR_AF=0.4438;AFR_AF=0.4387;EUR_AF=0.1849;SAS_AF=0.1697;AA=C|||;VT=SNP
11	134588240	rs6590761	A	C	100	PASS	AC=1675;AF=0.334465;AN=5008;NS=2504;DP=18752;EAS_AF=0.4266;AMR_AF=0.4409;AFR_AF=0.444;EUR_AF=0.1849;SAS_AF=0.1697;AA=C|||;VT=SNP
11	134588562	rs6590762	G	T	100	PASS	AC=1019;AF=0.203474;AN=5008;NS=2504;DP=18696;EAS_AF=0.4246;AMR_AF=0.3256;AFR_AF=0.202;EUR_AF=0.0388;SAS_AF=0.0603;AA=G|||;VT=SNP
11	134589018	rs4936245	C	A	100	PASS	AC=1028;AF=0.205272;AN=5008;NS=2504;DP=21360;EAS_AF=0.4355;AMR_AF=0.3256;AFR_AF=0.2012;EUR_AF=0.0378;SAS_AF=0.0603;AA=C|||;VT=SNP
11	134589161	rs4936246	C	T	100	PASS	AC=1281;AF=0.255791;AN=5008;NS=2504;DP=20106;EAS_AF=0.4256;AMR_AF=0.3415;AFR_AF=0.3601;EUR_AF=0.0477;SAS_AF=0.093;AA=C|||;VT=SNP
11	134589355	rs61909165	T	A	100	PASS	AC=412;AF=0.0822684;AN=5008;NS=2504;DP=23335;EAS_AF=0.0417;AMR_AF=0.0576;AFR_AF=0.0189;EUR_AF=0.163;SAS_AF=0.1442;AA=T|||;VT=SNP
11	134589740	rs4937936	C	A	100	PASS	AC=828;AF=0.165335;AN=5008;NS=2504;DP=16242;EAS_AF=0.3204;AMR_AF=0.1513;AFR_AF=0.1135;EUR_AF=0.1093;SAS_AF=0.1431;AA=C|||;VT=SNP
11	134589877	rs7119532	C	T	100	PASS	AC=1274;AF=0.254393;AN=5008;NS=2504;DP=9855;EAS_AF=0.4256;AMR_AF=0.3415;AFR_AF=0.3548;EUR_AF=0.0477;SAS_AF=0.093;AA=C|||;VT=SNP
11	134589947	rs61456992	G	A	100	PASS	AC=1028;AF=0.205272;AN=5008;NS=2504;DP=12016;EAS_AF=0.4355;AMR_AF=0.3256;AFR_AF=0.2012;EUR_AF=0.0378;SAS_AF=0.0603;AA=G|||;VT=SNP
11	134592912	rs34748926	G	A	100	PASS	AC=1031;AF=0.205871;AN=5008;NS=2504;DP=19495;EAS_AF=0.3016;AMR_AF=0.2133;AFR_AF=0.121;EUR_AF=0.2604;SAS_AF=0.1605;AA=G|||;VT=SNP
11	134594262	rs73600945	T	C	100	PASS	AC=862;AF=0.172125;AN=5008;NS=2504;DP=21620;EAS_AF=0.3056;AMR_AF=0.1124;AFR_AF=0.1082;EUR_AF=0.1093;SAS_AF=0.228;AA=T|||;VT=SNP
11	134594998	rs10894860	C	T	100	PASS	AC=2391;AF=0.477436;AN=5008;NS=2504;DP=19148;EAS_AF=0.7282;AMR_AF=0.5937;AFR_AF=0.3563;EUR_AF=0.4612;SAS_AF=0.317;AA=C|||;VT=SNP
11	134595036	rs11823283	G	A	100	PASS	AC=666;AF=0.132987;AN=5008;NS=2504;DP=19130;EAS_AF=0.0655;AMR_AF=0.0821;AFR_AF=0.1914;EUR_AF=0.1491;SAS_AF=0.1431;AA=G|||;VT=SNP
11	134595195	rs12279719	C	G	100	PASS	AC=815;AF=0.16274;AN=5008;NS=2504;DP=16431;EAS_AF=0.3512;AMR_AF=0.1095;AFR_AF=0.1089;EUR_AF=0.1064;SAS_AF=0.137;AA=G|||;VT=SNP
11	134595578	rs7948875	T	C	100	PASS	AC=3151;AF=0.629193;AN=5008;NS=2504;DP=18762;EAS_AF=0.7589;AMR_AF=0.6585;AFR_AF=0.7542;EUR_AF=0.5288;SAS_AF=0.409;AA=C|||;VT=SNP
11	134595774	rs7951888	T	C	100	PASS	AC=2417;AF=0.482628;AN=5008;NS=2504;DP=21698;EAS_AF=0.7361;AMR_AF=0.5937;AFR_AF=0.3654;EUR_AF=0.4642;SAS_AF=0.32;AA=T|||;VT=SNP
11	134597652	rs11223968	C	T	100	PASS	AC=1448;AF=0.289137;AN=5008;NS=2504;DP=17197;EAS_AF=0.376;AMR_AF=0.4755;AFR_AF=0.205;EUR_AF=0.3082;SAS_AF=0.1616;AA=C|||;VT=SNP
11	134598043	rs7952193	A	G	100	PASS	AC=3946;AF=0.787939;AN=5008;NS=2504;DP=17235;EAS_AF=0.8581;AMR_AF=0.7767;AFR_AF=0.8933;EUR_AF=0.7167;SAS_AF=0.6544;AA=A|||;VT=SNP
11	134598232	rs73600953	G	C	100	PASS	AC=855;AF=0.170727;AN=5008;NS=2504;DP=20001;EAS_AF=0.0089;AMR_AF=0.1354;AFR_AF=0.3865;EUR_AF=0.167;SAS_AF=0.0746;AA=C|||;VT=SNP
11	134598450	rs11223969	T	C	100	PASS	AC=696;AF=0.138978;AN=5008;NS=2504;DP=21099;EAS_AF=0.4306;AMR_AF=0.2767;AFR_AF=0.0023;EUR_AF=0.0139;SAS_AF=0.0542;AA=T|||;VT=SNP
11	134600370	rs11223970	A	G	100	PASS	AC=396;AF=0.0790735;AN=5008;NS=2504;DP=17107;EAS_AF=0.0089;AMR_AF=0.0533;AFR_AF=0.0507;EUR_AF=0.1571;SAS_AF=0.1278;AA=G|||;VT=SNP
11	134600585	rs10791386	A	T	100	PASS	AC=676;AF=0.134984;AN=5008;NS=2504;DP=18616;EAS_AF=0.1022;AMR_AF=0.1095;AFR_AF=0.239;EUR_AF=0.1342;SAS_AF=0.047;AA=A|||;VT=SNP
11	134600907	rs11223971	G	C	100	PASS	AC=950;AF=0.189696;AN=5008;NS=2504;DP=15198;EAS_AF=0.0645;AMR_AF=0.1931;AFR_AF=0.1278;EUR_AF=0.2853;SAS_AF=0.3016;AA=G|||;VT=SNP
11	134601012	rs12364470	T	G	100	PASS	AC=388;AF=0.077476;AN=5008;NS=2504;DP=20480;EAS_AF=0.0089;AMR_AF=0.0533;AFR_AF=0.0454;EUR_AF=0.1551;SAS_AF=0.1288;AA=G|||;VT=SNP
11	134601435	rs59161742	A	T	100	PASS	AC=903;AF=0.180312;AN=5008;NS=2504;DP=20015;EAS_AF=0.3849;AMR_AF=0.3012;AFR_AF=0.174;EUR_AF=0.0199;SAS_AF=0.0573;AA=A|||;VT=SNP
11	134601525	rs12282518	C	A	100	PASS	AC=612;AF=0.122204;AN=5008;NS=2504;DP=20877;EAS_AF=0.3542;AMR_AF=0.0389;AFR_AF=0.0151;EUR_AF=0.1093;SAS_AF=0.1002;AA=C|||;VT=SNP
11	134601963	rs11223972	G	A	100	PASS	AC=2383;AF=0.475839;AN=5008;NS=2504;DP=19466;EAS_AF=0.3869;AMR_AF=0.5937;AFR_AF=0.5492;EUR_AF=0.4692;SAS_AF=0.3916;AA=A|||;VT=SNP
11	134602333	rs61105947	C	T	100	PASS	AC=634;AF=0.126597;AN=5008;NS=2504;DP=18809;EAS_AF=0.4296;AMR_AF=0.1873;AFR_AF=0.0174;EUR_AF=0.0219;SAS_AF=0.0266;AA=C|||;VT=SNP
11	134602480	rs4936248	A	T	100	PASS	AC=1579;AF=0.315296;AN=5008;NS=2504;DP=19272;EAS_AF=0.379;AMR_AF=0.3285;AFR_AF=0.1536;EUR_AF=0.3579;SAS_AF=0.4151;AA=A|||;VT=SNP
11	134602841	rs73600961	A	G	100	PASS	AC=866;AF=0.172923;AN=5008;NS=2504;DP=18901;EAS_AF=0.0972;AMR_AF=0.1354;AFR_AF=0.3548;EUR_AF=0.1501;SAS_AF=0.0552;AA=A|||;VT=SNP
11	134602946	rs11604608	G	A	100	PASS	AC=605;AF=0.120807;AN=5008;NS=2504;DP=19901;EAS_AF=0.2817;AMR_AF=0.2205;AFR_AF=0.0098;EUR_AF=0.0845;SAS_AF=0.0716;AA=G|||;VT=SNP
11	134603992	rs7947975	C	T	100	PASS	AC=1549;AF=0.309305;AN=5008;NS=2504;DP=19911;EAS_AF=0.379;AMR_AF=0.3646;AFR_AF=0.41;EUR_AF=0.2525;SAS_AF=0.1207;AA=T|||;VT=SNP
11	134604072	rs2000576	T	C	100	PASS	AC=906;AF=0.180911;AN=5008;NS=2504;DP=19646;EAS_AF=0.0972;AMR_AF=0.1326;AFR_AF=0.3873;EUR_AF=0.1491;SAS_AF=0.0552;AA=T|||;VT=SNP
11	134604912	rs7130741	C	T	100	PASS	AC=893;AF=0.178315;AN=5008;NS=2504;DP=15913;EAS_AF=0.0972;AMR_AF=0.1311;AFR_AF=0.3782;EUR_AF=0.1491;SAS_AF=0.0552;AA=C|||;VT=SNP
11	134605091	rs35868113	T	C	100	PASS	AC=888;AF=0.177316;AN=5008;NS=2504;DP=14918;EAS_AF=0.0129;AMR_AF=0.1513;AFR_AF=0.3654;EUR_AF=0.2008;SAS_AF=0.0869;AA=T|||;VT=SNP
11	134606194	rs4937941	G	A	100	PASS	AC=1566;AF=0.3127;AN=5008;NS=2504;DP=16974;EAS_AF=0.379;AMR_AF=0.3718;AFR_AF=0.4138;EUR_AF=0.2525;SAS_AF=0.1278;AA=A|||;VT=SNP
11	134606394	rs4937942	A	C	100	PASS	AC=1566;AF=0.3127;AN=5008;NS=2504;DP=19079;EAS_AF=0.379;AMR_AF=0.3718;AFR_AF=0.4138;EUR_AF=0.2525;SAS_AF=0.1278;AA=C|||;VT=SNP
11	134606939	rs11824131	C	T	100	PASS	AC=929;AF=0.185503;AN=5008;NS=2504;DP=17614;EAS_AF=0.0972;AMR_AF=0.1326;AFR_AF=0.4047;EUR_AF=0.1491;SAS_AF=0.0552;AA=C|||;VT=SNP
11	134606989	rs28361542	G	A	100	PASS	AC=739;AF=0.147564;AN=5008;NS=2504;DP=19912;EAS_AF=0.0972;AMR_AF=0.1095;AFR_AF=0.2723;EUR_AF=0.1501;SAS_AF=0.0552;AA=G|||;VT=SNP
11	134607064	rs28694380	A	G	100	PASS	AC=1104;AF=0.220447;AN=5008;NS=2504;DP=19299;EAS_AF=0.1478;AMR_AF=0.1455;AFR_AF=0.357;EUR_AF=0.2326;SAS_AF=0.1513;AA=A|||;VT=SNP
11	134607871	rs7929317	T	G	100	PASS	AC=1049;AF=0.209465;AN=5008;NS=2504;DP=20427;EAS_AF=0.0962;AMR_AF=0.1657;AFR_AF=0.4032;EUR_AF=0.2028;SAS_AF=0.1022;AA=G|||;VT=SNP
11	134607989	rs76060115	C	T	100	PASS	AC=887;AF=0.177117;AN=5008;NS=2504;DP=18997;EAS_AF=0.0952;AMR_AF=0.1167;AFR_AF=0.3986;EUR_AF=0.1322;SAS_AF=0.0511;AA=C|||;VT=SNP
11	134607990	rs79557043	A	G	100	PASS	AC=887;AF=0.177117;AN=5008;NS=2504;DP=18984;EAS_AF=0.0952;AMR_AF=0.1167;AFR_AF=0.3986;EUR_AF=0.1322;SAS_AF=0.0511;AA=G|||;VT=SNP
11	134607994	rs77333119	C	T	100	PASS	AC=887;AF=0.177117;AN=5008;NS=2504;DP=18949;EAS_AF=0.0952;AMR_AF=0.1167;AFR_AF=0.3986;EUR_AF=0.1322;SAS_AF=0.0511;AA=T|||;VT=SNP
11	134608079	rs7929564	T	G	100	PASS	AC=1045;AF=0.208666;AN=5008;NS=2504;DP=19245;EAS_AF=0.0962;AMR_AF=0.1657;AFR_AF=0.4009;EUR_AF=0.2028;SAS_AF=0.1012;AA=G|||;VT=SNP
11	134608118	rs7943044	G	A	100	PASS	AC=851;AF=0.169928;AN=5008;NS=2504;DP=19061;EAS_AF=0.0952;AMR_AF=0.1167;AFR_AF=0.3714;EUR_AF=0.1322;SAS_AF=0.0511;AA=G|||;VT=SNP
11	134608614	rs60437326	C	T	100	PASS	AC=694;AF=0.138578;AN=5008;NS=2504;DP=26036;EAS_AF=0.0387;AMR_AF=0.0994;AFR_AF=0.3215;EUR_AF=0.1173;SAS_AF=0.044;AA=c|||;VT=SNP
11	134608758	rs111211592	C	T	100	PASS	AC=866;AF=0.172923;AN=5008;NS=2504;DP=25258;EAS_AF=0.0942;AMR_AF=0.1167;AFR_AF=0.3843;EUR_AF=0.1312;SAS_AF=0.0511;AA=c|||;VT=SNP
11	134608916	rs11825482	C	A	100	PASS	AC=668;AF=0.133387;AN=5008;NS=2504;DP=29820;EAS_AF=0.0129;AMR_AF=0.0951;AFR_AF=0.3411;EUR_AF=0.1064;SAS_AF=0.0317;AA=c|||;VT=SNP
11	134609179	rs12286049	C	T	100	PASS	AC=1469;AF=0.293331;AN=5008;NS=2504;DP=22601;EAS_AF=0.4425;AMR_AF=0.304;AFR_AF=0.1172;EUR_AF=0.2873;SAS_AF=0.3763;AA=c|||;VT=SNP
11	134609801	rs12361529	A	G	100	PASS	AC=1195;AF=0.238618;AN=5008;NS=2504;DP=17452;EAS_AF=0.1042;AMR_AF=0.1657;AFR_AF=0.4077;EUR_AF=0.2853;SAS_AF=0.1524;AA=N|||;VT=SNP
11	134610965	rs60622467	C	T	100	PASS	AC=863;AF=0.172324;AN=5008;NS=2504;DP=4906;EAS_AF=0.0952;AMR_AF=0.1182;AFR_AF=0.3797;EUR_AF=0.1322;SAS_AF=0.0511;AA=c|||;VT=SNP
11	134611125	rs11223975	C	T	100	PASS	AC=1361;AF=0.271765;AN=5008;NS=2504;DP=20886;EAS_AF=0.7004;AMR_AF=0.4006;AFR_AF=0.0431;EUR_AF=0.16;SAS_AF=0.1626;AA=T|||;VT=SNP
11	134611176	rs10894861	A	G	100	PASS	AC=4007;AF=0.80012;AN=5008;NS=2504;DP=22024;EAS_AF=0.8452;AMR_AF=0.7983;AFR_AF=0.8911;EUR_AF=0.7654;SAS_AF=0.6677;AA=G|||;VT=SNP
11	134611335	rs10894862	A	G	100	PASS	AC=2130;AF=0.425319;AN=5008;NS=2504;DP=19154;EAS_AF=0.5407;AMR_AF=0.3963;AFR_AF=0.4092;EUR_AF=0.4493;SAS_AF=0.3241;AA=G|||;VT=SNP
11	134611390	rs111258054	C	T	100	PASS	AC=367;AF=0.0732827;AN=5008;NS=2504;DP=16763;EAS_AF=0.0099;AMR_AF=0.0677;AFR_AF=0.0106;EUR_AF=0.1829;SAS_AF=0.1145;AA=C|||;VT=SNP
11	134611417	rs12360957	T	A	100	PASS	AC=1375;AF=0.274561;AN=5008;NS=2504;DP=16607;EAS_AF=0.1052;AMR_AF=0.232;AFR_AF=0.3865;EUR_AF=0.3837;SAS_AF=0.2157;AA=A|||;VT=SNP
11	134611483	rs58887922	C	T	100	PASS	AC=1103;AF=0.220248;AN=5008;NS=2504;DP=16408;EAS_AF=0.1369;AMR_AF=0.1398;AFR_AF=0.3714;EUR_AF=0.2296;SAS_AF=0.1493;AA=C|||;VT=SNP
11	134611807	rs7930275	C	T	100	PASS	AC=1119;AF=0.223442;AN=5008;NS=2504;DP=15963;EAS_AF=0.1062;AMR_AF=0.1412;AFR_AF=0.4183;EUR_AF=0.2217;SAS_AF=0.1411;AA=T|||;VT=SNP
11	134612652	rs7931468	G	A	100	PASS	AC=999;AF=0.199481;AN=5008;NS=2504;DP=17979;EAS_AF=0.0466;AMR_AF=0.1758;AFR_AF=0.3548;EUR_AF=0.2475;SAS_AF=0.1145;AA=A|||;VT=SNP
11	134612701	rs7946307	T	A	100	PASS	AC=1733;AF=0.346046;AN=5008;NS=2504;DP=17967;EAS_AF=0.3462;AMR_AF=0.4265;AFR_AF=0.4251;EUR_AF=0.3658;SAS_AF=0.1616;AA=A|||;VT=SNP
11	134613005	rs57952722	G	A	100	PASS	AC=671;AF=0.133986;AN=5008;NS=2504;DP=17311;EAS_AF=0.0476;AMR_AF=0.085;AFR_AF=0.3343;EUR_AF=0.0895;SAS_AF=0.0327;AA=G|||;VT=SNP
11	134613171	rs7934611	C	T	100	PASS	AC=1578;AF=0.315096;AN=5008;NS=2504;DP=20126;EAS_AF=0.8234;AMR_AF=0.3617;AFR_AF=0.1702;EUR_AF=0.0845;SAS_AF=0.1912;AA=C|||;VT=SNP
11	134613230	rs11223983	T	A	100	PASS	AC=768;AF=0.153355;AN=5008;NS=2504;DP=19476;EAS_AF=0.2817;AMR_AF=0.2133;AFR_AF=0.0688;EUR_AF=0.166;SAS_AF=0.0798;AA=A|||;VT=SNP
11	134613603	rs61909313	G	C	100	PASS	AC=264;AF=0.0527157;AN=5008;NS=2504;DP=18822;EAS_AF=0.0179;AMR_AF=0.0432;AFR_AF=0.0045;EUR_AF=0.0875;SAS_AF=0.1247;AA=G|||;VT=SNP
11	134613630	rs10791387	C	T	100	PASS	AC=2484;AF=0.496006;AN=5008;NS=2504;DP=17661;EAS_AF=0.1756;AMR_AF=0.4035;AFR_AF=0.5;EUR_AF=0.6501;SAS_AF=0.728;AA=C|||;VT=SNP
11	134613697	rs35397222	C	T	100	PASS	AC=735;AF=0.146765;AN=5008;NS=2504;DP=16618;EAS_AF=0.2917;AMR_AF=0.1888;AFR_AF=0.0053;EUR_AF=0.1024;SAS_AF=0.2045;AA=C|||;VT=SNP
11	134613731	rs11223984	C	T	100	PASS	AC=672;AF=0.134185;AN=5008;NS=2504;DP=18137;EAS_AF=0.0615;AMR_AF=0.1167;AFR_AF=0.1694;EUR_AF=0.1809;SAS_AF=0.1258;AA=C|||;VT=SNP
11	134613917	rs1892984	G	T	100	PASS	AC=1564;AF=0.3123;AN=5008;NS=2504;DP=18453;EAS_AF=0.4841;AMR_AF=0.3617;AFR_AF=0.3215;EUR_AF=0.2356;SAS_AF=0.1667;AA=G|||;VT=SNP
11	134614138	rs67344499	T	A	100	PASS	AC=1306;AF=0.260783;AN=5008;NS=2504;DP=21137;EAS_AF=0.4931;AMR_AF=0.2781;AFR_AF=0.3374;EUR_AF=0.0497;SAS_AF=0.1227;AA=T|||;VT=SNP
11	134614175	rs12807823	T	C	100	PASS	AC=312;AF=0.0623003;AN=5008;NS=2504;DP=20669;EAS_AF=0.0198;AMR_AF=0.0663;AFR_AF=0.0098;EUR_AF=0.1302;SAS_AF=0.1043;AA=T|||;VT=SNP
11	134614183	rs12807834	T	G	100	PASS	AC=312;AF=0.0623003;AN=5008;NS=2504;DP=20593;EAS_AF=0.0198;AMR_AF=0.0663;AFR_AF=0.0098;EUR_AF=0.1302;SAS_AF=0.1043;AA=T|||;VT=SNP
11	134614305	rs4614466	A	T	100	PASS	AC=2231;AF=0.445487;AN=5008;NS=2504;DP=17608;EAS_AF=0.8095;AMR_AF=0.5389;AFR_AF=0.4455;EUR_AF=0.2296;SAS_AF=0.226;AA=T|||;VT=SNP
11	134614552	rs67182737	G	C	100	PASS	AC=1329;AF=0.265375;AN=5008;NS=2504;DP=17266;EAS_AF=0.4325;AMR_AF=0.281;AFR_AF=0.3094;EUR_AF=0.0746;SAS_AF=0.2188;AA=G|||;VT=SNP
11	134614585	rs4937947	A	G	100	PASS	AC=2915;AF=0.582069;AN=5008;NS=2504;DP=15717;EAS_AF=0.869;AMR_AF=0.6254;AFR_AF=0.612;EUR_AF=0.3807;SAS_AF=0.4223;AA=N|||;VT=SNP
11	134614608	rs4937948	G	A	100	PASS	AC=1067;AF=0.213059;AN=5008;NS=2504;DP=15107;EAS_AF=0.4355;AMR_AF=0.2305;AFR_AF=0.1278;EUR_AF=0.1481;SAS_AF=0.1534;AA=N|||;VT=SNP
11	134614642	rs4936250	C	G	100	PASS	AC=4181;AF=0.834864;AN=5008;NS=2504;DP=15716;EAS_AF=0.9742;AMR_AF=0.8487;AFR_AF=0.9334;EUR_AF=0.668;SAS_AF=0.7198;AA=N|||;VT=SNP
11	134615042	rs59291637	C	T	100	PASS	AC=1187;AF=0.237021;AN=5008;NS=2504;DP=17119;EAS_AF=0.4345;AMR_AF=0.2709;AFR_AF=0.3011;EUR_AF=0.0467;SAS_AF=0.1186;AA=C|||;VT=SNP
11	134615043	rs75967183	G	A	100	PASS	AC=1149;AF=0.229433;AN=5008;NS=2504;DP=17158;EAS_AF=0.0625;AMR_AF=0.1686;AFR_AF=0.3041;EUR_AF=0.2058;SAS_AF=0.3681;AA=G|||;VT=SNP
11	134615334	rs10750576	G	A	100	PASS	AC=2541;AF=0.507388;AN=5008;NS=2504;DP=18087;EAS_AF=0.8274;AMR_AF=0.6081;AFR_AF=0.4531;EUR_AF=0.3628;SAS_AF=0.3282;AA=A|||;VT=SNP
11	134615426	rs10791388	C	T	100	PASS	AC=2235;AF=0.446286;AN=5008;NS=2504;DP=17950;EAS_AF=0.8095;AMR_AF=0.5447;AFR_AF=0.444;EUR_AF=0.2366;SAS_AF=0.2209;AA=T|||;VT=SNP
11	134615539	rs11223986	G	C	100	PASS	AC=1343;AF=0.268171;AN=5008;NS=2504;DP=20497;EAS_AF=0.3919;AMR_AF=0.3357;AFR_AF=0.143;EUR_AF=0.3171;SAS_AF=0.2117;AA=C|||;VT=SNP
11	134615817	rs4937949	A	G	100	PASS	AC=2547;AF=0.508586;AN=5008;NS=2504;DP=21019;EAS_AF=0.8274;AMR_AF=0.6081;AFR_AF=0.4569;EUR_AF=0.3648;SAS_AF=0.3272;AA=G|||;VT=SNP
11	134615847	rs4937950	C	T	100	PASS	AC=1198;AF=0.239217;AN=5008;NS=2504;DP=20198;EAS_AF=0.4345;AMR_AF=0.2723;AFR_AF=0.3094;EUR_AF=0.0477;SAS_AF=0.1166;AA=C|||;VT=SNP
11	134615934	rs10894867	A	T	100	PASS	AC=1348;AF=0.269169;AN=5008;NS=2504;DP=19065;EAS_AF=0.3948;AMR_AF=0.3357;AFR_AF=0.1452;EUR_AF=0.3171;SAS_AF=0.2106;AA=T|||;VT=SNP
11	134616066	rs11223987	G	A	100	PASS	AC=1344;AF=0.268371;AN=5008;NS=2504;DP=19639;EAS_AF=0.3948;AMR_AF=0.3357;AFR_AF=0.1422;EUR_AF=0.3171;SAS_AF=0.2106;AA=G|||;VT=SNP
11	134616086	rs35818328	G	C	100	PASS	AC=309;AF=0.0617013;AN=5008;NS=2504;DP=20445;EAS_AF=0.0188;AMR_AF=0.0663;AFR_AF=0.0091;EUR_AF=0.1292;SAS_AF=0.1043;AA=G|||;VT=SNP
11	134616207	rs1944880	C	T	100	PASS	AC=2541;AF=0.507388;AN=5008;NS=2504;DP=19692;EAS_AF=0.8274;AMR_AF=0.6081;AFR_AF=0.4531;EUR_AF=0.3648;SAS_AF=0.3262;AA=T|||;VT=SNP
11	134616366	rs34226067	C	T	100	PASS	AC=412;AF=0.0822684;AN=5008;NS=2504;DP=18981;EAS_AF=0.0188;AMR_AF=0.0677;AFR_AF=0.0855;EUR_AF=0.1292;SAS_AF=0.1053;AA=C|||;VT=SNP
11	134617082	rs11223988	C	T	100	PASS	AC=1168;AF=0.233227;AN=5008;NS=2504;DP=22009;EAS_AF=0.4345;AMR_AF=0.2622;AFR_AF=0.3018;EUR_AF=0.0368;SAS_AF=0.1145;AA=C|||;VT=SNP
11	134617231	rs11223989	A	G	100	PASS	AC=1195;AF=0.238618;AN=5008;NS=2504;DP=21465;EAS_AF=0.4335;AMR_AF=0.2723;AFR_AF=0.3086;EUR_AF=0.0477;SAS_AF=0.1155;AA=A|||;VT=SNP
11	134617321	rs4937951	G	A	100	PASS	AC=1345;AF=0.26857;AN=5008;NS=2504;DP=19870;EAS_AF=0.3938;AMR_AF=0.3357;AFR_AF=0.143;EUR_AF=0.3171;SAS_AF=0.2117;AA=G|||;VT=SNP
11	134617556	rs11223990	A	T	100	PASS	AC=1369;AF=0.273363;AN=5008;NS=2504;DP=18356;EAS_AF=0.3958;AMR_AF=0.3444;AFR_AF=0.146;EUR_AF=0.328;SAS_AF=0.2127;AA=T|||;VT=SNP
11	134618253	rs1892988	T	C	100	PASS	AC=2636;AF=0.526358;AN=5008;NS=2504;DP=16757;EAS_AF=0.8274;AMR_AF=0.6297;AFR_AF=0.4917;EUR_AF=0.3847;SAS_AF=0.3354;AA=T|||;VT=SNP
11	134618405	rs11223991	C	A	100	PASS	AC=447;AF=0.0892572;AN=5008;NS=2504;DP=21320;EAS_AF=0.0764;AMR_AF=0.049;AFR_AF=0.1823;EUR_AF=0.0736;SAS_AF=0.0215;AA=C|||;VT=SNP
11	134618899	rs73031712	C	A	100	PASS	AC=959;AF=0.191494;AN=5008;NS=2504;DP=21259;EAS_AF=0.2044;AMR_AF=0.1225;AFR_AF=0.1498;EUR_AF=0.2147;SAS_AF=0.2597;AA=A|||;VT=SNP
11	134618900	rs76093320	G	A	100	PASS	AC=216;AF=0.043131;AN=5008;NS=2504;DP=21250;EAS_AF=0.003;AMR_AF=0.0274;AFR_AF=0.031;EUR_AF=0.0696;SAS_AF=0.0849;AA=G|||;VT=SNP
11	134618944	rs7481161	A	T	100	PASS	AC=2590;AF=0.517173;AN=5008;NS=2504;DP=20597;EAS_AF=0.3998;AMR_AF=0.6412;AFR_AF=0.5613;EUR_AF=0.4771;SAS_AF=0.5317;AA=T|||;VT=SNP
11	134619154	rs11601707	T	C	100	PASS	AC=2050;AF=0.409345;AN=5008;NS=2504;DP=18692;EAS_AF=0.3274;AMR_AF=0.3934;AFR_AF=0.4803;EUR_AF=0.3191;SAS_AF=0.502;AA=C|||;VT=SNP
11	134619197	rs10894868	A	G	100	PASS	AC=776;AF=0.154952;AN=5008;NS=2504;DP=20468;EAS_AF=0.0228;AMR_AF=0.2032;AFR_AF=0.2534;EUR_AF=0.1879;SAS_AF=0.09;AA=a|||;VT=SNP
11	134619220	rs4937953	C	G	100	PASS	AC=2733;AF=0.545727;AN=5008;NS=2504;DP=20837;EAS_AF=0.625;AMR_AF=0.5937;AFR_AF=0.5023;EUR_AF=0.504;SAS_AF=0.5317;AA=C|||;VT=SNP
11	134619520	rs1944882	C	G	100	PASS	AC=3329;AF=0.664736;AN=5008;NS=2504;DP=19478;EAS_AF=0.6954;AMR_AF=0.7493;AFR_AF=0.5182;EUR_AF=0.7843;SAS_AF=0.6483;AA=C|||;VT=SNP
11	134619861	rs58822187	A	C	100	PASS	AC=574;AF=0.114617;AN=5008;NS=2504;DP=17209;EAS_AF=0.127;AMR_AF=0.0706;AFR_AF=0.1952;EUR_AF=0.0308;SAS_AF=0.1104;AA=A|||;VT=SNP
11	134620146	rs746541	A	T	100	PASS	AC=3283;AF=0.655551;AN=5008;NS=2504;DP=23383;EAS_AF=0.87;AMR_AF=0.634;AFR_AF=0.6067;EUR_AF=0.5388;SAS_AF=0.636;AA=T|||;VT=SNP
11	134621010	rs11600687	G	A	100	PASS	AC=710;AF=0.141773;AN=5008;NS=2504;DP=20995;EAS_AF=0.2748;AMR_AF=0.1643;AFR_AF=0.031;EUR_AF=0.0964;SAS_AF=0.1851;AA=G|||;VT=SNP
11	134621270	rs1892991	A	C	100	PASS	AC=985;AF=0.196685;AN=5008;NS=2504;DP=16715;EAS_AF=0.2817;AMR_AF=0.1844;AFR_AF=0.2133;EUR_AF=0.1034;SAS_AF=0.1912;AA=A|||;VT=SNP
11	134621603	rs7932707	T	C	100	PASS	AC=2916;AF=0.582268;AN=5008;NS=2504;DP=20089;EAS_AF=0.5913;AMR_AF=0.7046;AFR_AF=0.3865;EUR_AF=0.7326;SAS_AF=0.5961;AA=T|||;VT=SNP
11	134621625	rs1944883	C	G	100	PASS	AC=4775;AF=0.953474;AN=5008;NS=2504;DP=20004;EAS_AF=0.9881;AMR_AF=0.9827;AFR_AF=0.9909;EUR_AF=0.9404;SAS_AF=0.8599;AA=G|||;VT=SNP
11	134622325	rs1944884	C	T	100	PASS	AC=2870;AF=0.573083;AN=5008;NS=2504;DP=18671;EAS_AF=0.5883;AMR_AF=0.7017;AFR_AF=0.3593;EUR_AF=0.7296;SAS_AF=0.5941;AA=C|||;VT=SNP
11	134622399	rs6590763	C	G	100	PASS	AC=3228;AF=0.644569;AN=5008;NS=2504;DP=18759;EAS_AF=0.5913;AMR_AF=0.7277;AFR_AF=0.6142;EUR_AF=0.7296;SAS_AF=0.5941;AA=C|||;VT=SNP
11	134622517	rs67420314	C	T	100	PASS	AC=324;AF=0.0646965;AN=5008;NS=2504;DP=21240;EAS_AF=0.0446;AMR_AF=0.0288;AFR_AF=0.1278;EUR_AF=0.0606;SAS_AF=0.0297;AA=C|||;VT=SNP
11	134622564	rs6590764	G	A	100	PASS	AC=3225;AF=0.64397;AN=5008;NS=2504;DP=19227;EAS_AF=0.5883;AMR_AF=0.7262;AFR_AF=0.615;EUR_AF=0.7296;SAS_AF=0.5941;AA=G|||;VT=SNP
11	134622757	rs6590765	A	G	100	PASS	AC=4534;AF=0.905351;AN=5008;NS=2504;DP=17763;EAS_AF=0.9881;AMR_AF=0.9669;AFR_AF=0.8177;EUR_AF=0.9394;SAS_AF=0.8599;AA=G|||;VT=SNP
11	134623381	rs11604476	T	C	100	PASS	AC=756;AF=0.150958;AN=5008;NS=2504;DP=18547;EAS_AF=0.2768;AMR_AF=0.1686;AFR_AF=0.0507;EUR_AF=0.1054;SAS_AF=0.1912;AA=T|||;VT=SNP
11	134623809	rs11602394	G	T	100	PASS	AC=1551;AF=0.309704;AN=5008;NS=2504;DP=17936;EAS_AF=0.3968;AMR_AF=0.2522;AFR_AF=0.4493;EUR_AF=0.1491;SAS_AF=0.2372;AA=T|||;VT=SNP
11	134623889	rs6590766	C	T	100	PASS	AC=977;AF=0.195088;AN=5008;NS=2504;DP=19403;EAS_AF=0.125;AMR_AF=0.2997;AFR_AF=0.1452;EUR_AF=0.2972;SAS_AF=0.1554;AA=C|||;VT=SNP
11	134624014	rs948047	T	C	100	PASS	AC=2867;AF=0.572484;AN=5008;NS=2504;DP=19252;EAS_AF=0.7867;AMR_AF=0.5821;AFR_AF=0.3858;EUR_AF=0.5398;SAS_AF=0.6309;AA=C|||;VT=SNP
11	134624196	rs80332289	C	T	100	PASS	AC=315;AF=0.0628994;AN=5008;NS=2504;DP=20623;EAS_AF=0.0764;AMR_AF=0.049;AFR_AF=0.0877;EUR_AF=0.0437;SAS_AF=0.045;AA=C|||;VT=SNP
11	134624423	rs11602945	G	A	100	PASS	AC=859;AF=0.171526;AN=5008;NS=2504;DP=19561;EAS_AF=0.2768;AMR_AF=0.1772;AFR_AF=0.1241;EUR_AF=0.1054;SAS_AF=0.1912;AA=G|||;VT=SNP
11	134624454	rs11605136	T	C	100	PASS	AC=764;AF=0.152556;AN=5008;NS=2504;DP=18598;EAS_AF=0.2778;AMR_AF=0.17;AFR_AF=0.0552;EUR_AF=0.1054;SAS_AF=0.1912;AA=T|||;VT=SNP
11	134624576	rs73031733	C	T	100	PASS	AC=453;AF=0.0904553;AN=5008;NS=2504;DP=20075;EAS_AF=0.0764;AMR_AF=0.0692;AFR_AF=0.1157;EUR_AF=0.1024;SAS_AF=0.0736;AA=C|||;VT=SNP
11	134624615	rs1944885	C	A	100	PASS	AC=4531;AF=0.904752;AN=5008;NS=2504;DP=21030;EAS_AF=0.9881;AMR_AF=0.9669;AFR_AF=0.8162;EUR_AF=0.9384;SAS_AF=0.8599;AA=A|||;VT=SNP
11	134624641	rs1944886	A	G	100	PASS	AC=4767;AF=0.951877;AN=5008;NS=2504;DP=20530;EAS_AF=0.9881;AMR_AF=0.9827;AFR_AF=0.9856;EUR_AF=0.9404;SAS_AF=0.8589;AA=G|||;VT=SNP
11	134624671	rs10894870	A	G	100	PASS	AC=1759;AF=0.351238;AN=5008;NS=2504;DP=18978;EAS_AF=0.4038;AMR_AF=0.4683;AFR_AF=0.2148;EUR_AF=0.4016;SAS_AF=0.3466;AA=A|||;VT=SNP
11	134624738	rs7929855	C	T	100	PASS	AC=2322;AF=0.463658;AN=5008;NS=2504;DP=21234;EAS_AF=0.5208;AMR_AF=0.5461;AFR_AF=0.3714;EUR_AF=0.507;SAS_AF=0.4264;AA=T|||;VT=SNP
11	134624888	rs4569023	C	T	100	PASS	AC=975;AF=0.194688;AN=5008;NS=2504;DP=20122;EAS_AF=0.125;AMR_AF=0.2983;AFR_AF=0.1452;EUR_AF=0.2962;SAS_AF=0.1554;AA=C|||;VT=SNP
11	134624942	rs4539335	C	T	100	PASS	AC=4274;AF=0.853435;AN=5008;NS=2504;DP=19608;EAS_AF=0.9881;AMR_AF=0.9481;AFR_AF=0.6316;EUR_AF=0.9384;SAS_AF=0.8599;AA=C|||;VT=SNP
11	134624976	rs4454738	C	T	100	PASS	AC=329;AF=0.0656949;AN=5008;NS=2504;DP=21160;EAS_AF=0.0942;AMR_AF=0.1427;AFR_AF=0.0265;EUR_AF=0.0855;SAS_AF=0.0143;AA=C|||;VT=SNP
11	134625044	rs4548634	G	A	100	PASS	AC=973;AF=0.194289;AN=5008;NS=2504;DP=22580;EAS_AF=0.125;AMR_AF=0.2983;AFR_AF=0.1437;EUR_AF=0.2962;SAS_AF=0.1554;AA=G|||;VT=SNP
11	134625046	rs4269937	A	C	100	PASS	AC=1192;AF=0.238019;AN=5008;NS=2504;DP=22707;EAS_AF=0.1696;AMR_AF=0.3098;AFR_AF=0.2685;EUR_AF=0.2962;SAS_AF=0.1564;AA=A|||;VT=SNP
11	134625076	rs4573692	G	A	100	PASS	AC=1193;AF=0.238219;AN=5008;NS=2504;DP=22643;EAS_AF=0.1696;AMR_AF=0.3098;AFR_AF=0.2693;EUR_AF=0.2962;SAS_AF=0.1564;AA=C|||;VT=SNP
11	134625128	rs12575477	G	A	100	PASS	AC=726;AF=0.144968;AN=5008;NS=2504;DP=21649;EAS_AF=0.2778;AMR_AF=0.1657;AFR_AF=0.0287;EUR_AF=0.1054;SAS_AF=0.1912;AA=G|||;VT=SNP
11	134625149	rs59511896	G	A	100	PASS	AC=766;AF=0.152955;AN=5008;NS=2504;DP=21320;EAS_AF=0.2778;AMR_AF=0.17;AFR_AF=0.0567;EUR_AF=0.1054;SAS_AF=0.1912;AA=G|||;VT=SNP
11	134625186	rs10791389	A	C	100	PASS	AC=4292;AF=0.857029;AN=5008;NS=2504;DP=21944;EAS_AF=0.9881;AMR_AF=0.9481;AFR_AF=0.6452;EUR_AF=0.9384;SAS_AF=0.8599;AA=C|||;VT=SNP
11	134625518	rs12288121	T	C	100	PASS	AC=642;AF=0.128195;AN=5008;NS=2504;DP=19350;EAS_AF=0.0308;AMR_AF=0.1556;AFR_AF=0.1142;EUR_AF=0.2117;SAS_AF=0.1421;AA=T|||;VT=SNP
11	134625552	rs12281154	C	A	100	PASS	AC=639;AF=0.127596;AN=5008;NS=2504;DP=19470;EAS_AF=0.0308;AMR_AF=0.1542;AFR_AF=0.1135;EUR_AF=0.2117;SAS_AF=0.1411;AA=C|||;VT=SNP
11	134625554	rs7111624	G	T	100	PASS	AC=1708;AF=0.341054;AN=5008;NS=2504;DP=19329;EAS_AF=0.4653;AMR_AF=0.3746;AFR_AF=0.1097;EUR_AF=0.4145;SAS_AF=0.4264;AA=G|||;VT=SNP
11	134625703	rs4937954	T	C	100	PASS	AC=4277;AF=0.854034;AN=5008;NS=2504;DP=22414;EAS_AF=0.9881;AMR_AF=0.9467;AFR_AF=0.6354;EUR_AF=0.9384;SAS_AF=0.8589;AA=C|||;VT=SNP
11	134625735	rs4937955	G	A	100	PASS	AC=762;AF=0.152157;AN=5008;NS=2504;DP=21282;EAS_AF=0.2778;AMR_AF=0.17;AFR_AF=0.0567;EUR_AF=0.1054;SAS_AF=0.1871;AA=G|||;VT=SNP
11	134625851	rs12294419	A	T	100	PASS	AC=1193;AF=0.238219;AN=5008;NS=2504;DP=20063;EAS_AF=0.1696;AMR_AF=0.3098;AFR_AF=0.2693;EUR_AF=0.2962;SAS_AF=0.1564;AA=G|||;VT=SNP
11	134625924	rs4937956	T	C	100	PASS	AC=762;AF=0.152157;AN=5008;NS=2504;DP=21754;EAS_AF=0.2778;AMR_AF=0.17;AFR_AF=0.0567;EUR_AF=0.1054;SAS_AF=0.1871;AA=T|||;VT=SNP
11	134626123	rs1944887	A	G	100	PASS	AC=2948;AF=0.588658;AN=5008;NS=2504;DP=22202;EAS_AF=0.8185;AMR_AF=0.6182;AFR_AF=0.3396;EUR_AF=0.5815;SAS_AF=0.6748;AA=A|||;VT=SNP
11	134626169	rs1944888	T	G	100	PASS	AC=978;AF=0.195288;AN=5008;NS=2504;DP=21557;EAS_AF=0.129;AMR_AF=0.2983;AFR_AF=0.1437;EUR_AF=0.2972;SAS_AF=0.1554;AA=T|||;VT=SNP
11	134626493	rs948048	C	T	100	PASS	AC=776;AF=0.154952;AN=5008;NS=2504;DP=20206;EAS_AF=0.3115;AMR_AF=0.2349;AFR_AF=0.0318;EUR_AF=0.174;SAS_AF=0.0838;AA=C|||;VT=SNP
11	134626551	rs948049	C	G	100	PASS	AC=3554;AF=0.709665;AN=5008;NS=2504;DP=21633;EAS_AF=0.7093;AMR_AF=0.7911;AFR_AF=0.5794;EUR_AF=0.8519;SAS_AF=0.682;AA=G|||;VT=SNP
11	134626887	rs11223996	T	C	100	PASS	AC=504;AF=0.100639;AN=5008;NS=2504;DP=21022;EAS_AF=0.0962;AMR_AF=0.1657;AFR_AF=0.0764;EUR_AF=0.1481;SAS_AF=0.0429;AA=T|||;VT=SNP
11	134627577	rs7948887	C	T	100	PASS	AC=460;AF=0.091853;AN=5008;NS=2504;DP=19874;EAS_AF=0.0962;AMR_AF=0.1657;AFR_AF=0.0961;EUR_AF=0.0954;SAS_AF=0.0256;AA=C|||;VT=SNP
11	134627893	rs7952242	G	A	100	PASS	AC=461;AF=0.0920527;AN=5008;NS=2504;DP=21513;EAS_AF=0.0962;AMR_AF=0.1671;AFR_AF=0.0961;EUR_AF=0.0954;SAS_AF=0.0256;AA=G|||;VT=SNP
11	134627975	rs948050	G	A	100	PASS	AC=1718;AF=0.343051;AN=5008;NS=2504;DP=21706;EAS_AF=0.4623;AMR_AF=0.3746;AFR_AF=0.1104;EUR_AF=0.4235;SAS_AF=0.4294;AA=G|||;VT=SNP
11	134628152	rs2155300	G	C	100	PASS	AC=2507;AF=0.500599;AN=5008;NS=2504;DP=22457;EAS_AF=0.4623;AMR_AF=0.4366;AFR_AF=0.6059;EUR_AF=0.4861;SAS_AF=0.4581;AA=C|||;VT=SNP
11	134628201	rs73031758	C	T	100	PASS	AC=443;AF=0.0884585;AN=5008;NS=2504;DP=23601;EAS_AF=0.0962;AMR_AF=0.1571;AFR_AF=0.0953;EUR_AF=0.0895;SAS_AF=0.0215;AA=C|||;VT=SNP
11	134628300	rs11223997	C	A	100	PASS	AC=878;AF=0.175319;AN=5008;NS=2504;DP=22075;EAS_AF=0.1071;AMR_AF=0.2003;AFR_AF=0.1437;EUR_AF=0.2535;SAS_AF=0.1902;AA=C|||;VT=SNP
11	134628326	rs73031759	C	T	100	PASS	AC=461;AF=0.0920527;AN=5008;NS=2504;DP=20836;EAS_AF=0.0962;AMR_AF=0.1671;AFR_AF=0.0961;EUR_AF=0.0954;SAS_AF=0.0256;AA=C|||;VT=SNP
11	134628452	rs1944889	T	C	100	PASS	AC=4019;AF=0.802516;AN=5008;NS=2504;DP=17484;EAS_AF=0.7083;AMR_AF=0.8127;AFR_AF=0.9395;EUR_AF=0.834;SAS_AF=0.6748;AA=C|||;VT=SNP
11	134628589	rs11223998	T	C	100	PASS	AC=1055;AF=0.210663;AN=5008;NS=2504;DP=20742;EAS_AF=0.1498;AMR_AF=0.2104;AFR_AF=0.2383;EUR_AF=0.2535;SAS_AF=0.1922;AA=T|||;VT=SNP
11	134628757	rs1944890	A	G	100	PASS	AC=1717;AF=0.342851;AN=5008;NS=2504;DP=20710;EAS_AF=0.4623;AMR_AF=0.3746;AFR_AF=0.1104;EUR_AF=0.4235;SAS_AF=0.4284;AA=A|||;VT=SNP
11	134628807	rs10894872	A	G	100	PASS	AC=1717;AF=0.342851;AN=5008;NS=2504;DP=20509;EAS_AF=0.4623;AMR_AF=0.3746;AFR_AF=0.1104;EUR_AF=0.4235;SAS_AF=0.4284;AA=A|||;VT=SNP
11	134629111	rs7928150	G	A	100	PASS	AC=1717;AF=0.342851;AN=5008;NS=2504;DP=21221;EAS_AF=0.4623;AMR_AF=0.3746;AFR_AF=0.1104;EUR_AF=0.4235;SAS_AF=0.4284;AA=G|||;VT=SNP
11	134629148	rs12277245	C	T	100	PASS	AC=1053;AF=0.210264;AN=5008;NS=2504;DP=22499;EAS_AF=0.1498;AMR_AF=0.2104;AFR_AF=0.2375;EUR_AF=0.2525;SAS_AF=0.1922;AA=C|||;VT=SNP
11	134629437	rs6590767	C	A	100	PASS	AC=4027;AF=0.804113;AN=5008;NS=2504;DP=23307;EAS_AF=0.7113;AMR_AF=0.8141;AFR_AF=0.9395;EUR_AF=0.837;SAS_AF=0.6759;AA=A|||;VT=SNP
11	134629466	rs112522138	G	A	100	PASS	AC=463;AF=0.0924521;AN=5008;NS=2504;DP=24849;EAS_AF=0.0972;AMR_AF=0.1657;AFR_AF=0.0968;EUR_AF=0.0964;SAS_AF=0.0256;AA=A|||;VT=SNP
11	134630514	rs11224000	A	C	100	PASS	AC=338;AF=0.067492;AN=5008;NS=2504;DP=18417;EAS_AF=0.0962;AMR_AF=0.1455;AFR_AF=0.0287;EUR_AF=0.0875;SAS_AF=0.0143;AA=A|||;VT=SNP
11	134630973	rs78133315	G	T	100	PASS	AC=338;AF=0.067492;AN=5008;NS=2504;DP=9972;EAS_AF=0.0962;AMR_AF=0.1455;AFR_AF=0.0287;EUR_AF=0.0875;SAS_AF=0.0143;AA=G|||;VT=SNP
11	134631047	rs10750577	G	C	100	PASS	AC=4021;AF=0.802915;AN=5008;NS=2504;DP=12206;EAS_AF=0.7083;AMR_AF=0.8127;AFR_AF=0.9395;EUR_AF=0.835;SAS_AF=0.6759;AA=C|||;VT=SNP
11	134631823	rs7939430	A	G	100	PASS	AC=4019;AF=0.802516;AN=5008;NS=2504;DP=16497;EAS_AF=0.7073;AMR_AF=0.8127;AFR_AF=0.9395;EUR_AF=0.834;SAS_AF=0.6759;AA=G|||;VT=SNP
11	134632044	rs10750578	G	A	100	PASS	AC=1718;AF=0.343051;AN=5008;NS=2504;DP=11994;EAS_AF=0.4613;AMR_AF=0.379;AFR_AF=0.1104;EUR_AF=0.4245;SAS_AF=0.4264;AA=G|||;VT=SNP
11	134632074	rs7939769	A	G	100	PASS	AC=4767;AF=0.951877;AN=5008;NS=2504;DP=11580;EAS_AF=0.9881;AMR_AF=0.9827;AFR_AF=0.9902;EUR_AF=0.9404;SAS_AF=0.8528;AA=G|||;VT=SNP
11	134632326	rs113007184	A	T	100	PASS	AC=457;AF=0.091254;AN=5008;NS=2504;DP=11099;EAS_AF=0.0962;AMR_AF=0.17;AFR_AF=0.0885;EUR_AF=0.0974;SAS_AF=0.0276;AA=A|||;VT=SNP
11	134632476	rs114781441	C	T	100	PASS	AC=231;AF=0.0461262;AN=5008;NS=2504;DP=10348;EAS_AF=0.0774;AMR_AF=0.0288;AFR_AF=0.0303;EUR_AF=0.0437;SAS_AF=0.0501;AA=-|||;VT=SNP
11	134632496	rs111822320	T	A	100	PASS	AC=453;AF=0.0904553;AN=5008;NS=2504;DP=11248;EAS_AF=0.0962;AMR_AF=0.1686;AFR_AF=0.0855;EUR_AF=0.0994;SAS_AF=0.0266;AA=T|||;VT=SNP
11	134632636	rs7119012	G	C	100	PASS	AC=3512;AF=0.701278;AN=5008;NS=2504;DP=10224;EAS_AF=0.7073;AMR_AF=0.7637;AFR_AF=0.6589;EUR_AF=0.7634;SAS_AF=0.6442;AA=G|||;VT=SNP
11	134632881	rs61906986	G	C	100	PASS	AC=1063;AF=0.21226;AN=5008;NS=2504;DP=14921;EAS_AF=0.1498;AMR_AF=0.1902;AFR_AF=0.27;EUR_AF=0.2445;SAS_AF=0.181;AA=C|||;VT=SNP
11	134632902	rs7122072	C	T	100	PASS	AC=3063;AF=0.611621;AN=5008;NS=2504;DP=14964;EAS_AF=0.5367;AMR_AF=0.5908;AFR_AF=0.6248;EUR_AF=0.6918;SAS_AF=0.6033;AA=T|||;VT=SNP
11	134633506	rs77263182	C	T	100	PASS	AC=722;AF=0.144169;AN=5008;NS=2504;DP=17742;EAS_AF=0.2808;AMR_AF=0.1671;AFR_AF=0.0265;EUR_AF=0.1103;SAS_AF=0.181;AA=C|||;VT=SNP
11	134633538	rs10750580	A	G	100	PASS	AC=3390;AF=0.676917;AN=5008;NS=2504;DP=18670;EAS_AF=0.7073;AMR_AF=0.7608;AFR_AF=0.5053;EUR_AF=0.8201;SAS_AF=0.6708;AA=A|||;VT=SNP
11	134633950	rs10894873	C	T	100	PASS	AC=2282;AF=0.455671;AN=5008;NS=2504;DP=19795;EAS_AF=0.245;AMR_AF=0.4294;AFR_AF=0.8313;EUR_AF=0.4006;SAS_AF=0.2403;AA=C|||;VT=SNP
11	134633992	rs10894874	C	G	100	PASS	AC=2141;AF=0.427516;AN=5008;NS=2504;DP=20900;EAS_AF=0.245;AMR_AF=0.4121;AFR_AF=0.8056;EUR_AF=0.339;SAS_AF=0.2065;AA=C|||;VT=SNP
11	134634277	rs7126788	A	G	100	PASS	AC=2783;AF=0.555711;AN=5008;NS=2504;DP=21970;EAS_AF=0.6121;AMR_AF=0.5749;AFR_AF=0.385;EUR_AF=0.6581;SAS_AF=0.6094;AA=A|||;VT=SNP
11	134634296	rs11224001	G	A	100	PASS	AC=1713;AF=0.342053;AN=5008;NS=2504;DP=21724;EAS_AF=0.4623;AMR_AF=0.3732;AFR_AF=0.1089;EUR_AF=0.4215;SAS_AF=0.4294;AA=G|||;VT=SNP
11	134634574	rs9888241	G	T	100	PASS	AC=3988;AF=0.796326;AN=5008;NS=2504;DP=18491;EAS_AF=0.7073;AMR_AF=0.8026;AFR_AF=0.9418;EUR_AF=0.8211;SAS_AF=0.6616;AA=T|||;VT=SNP
11	134635102	rs10894875	C	T	100	PASS	AC=2096;AF=0.41853;AN=5008;NS=2504;DP=17583;EAS_AF=0.2024;AMR_AF=0.4063;AFR_AF=0.7912;EUR_AF=0.339;SAS_AF=0.228;AA=C|||;VT=SNP
11	134635982	rs11224002	C	T	100	PASS	AC=347;AF=0.0692891;AN=5008;NS=2504;DP=19570;EAS_AF=0.0952;AMR_AF=0.1556;AFR_AF=0.0272;EUR_AF=0.0924;SAS_AF=0.0143;AA=C|||;VT=SNP
11	134637008	rs78041131	C	T	100	PASS	AC=369;AF=0.0736821;AN=5008;NS=2504;DP=19813;EAS_AF=0.0952;AMR_AF=0.1571;AFR_AF=0.0431;EUR_AF=0.0924;SAS_AF=0.0143;AA=C|||;VT=SNP
11	134637128	rs10894876	C	G	100	PASS	AC=1685;AF=0.336462;AN=5008;NS=2504;DP=19569;EAS_AF=0.4623;AMR_AF=0.3732;AFR_AF=0.1082;EUR_AF=0.4215;SAS_AF=0.4018;AA=C|||;VT=SNP
11	134637381	rs7102831	T	C	100	PASS	AC=3987;AF=0.796126;AN=5008;NS=2504;DP=15061;EAS_AF=0.7073;AMR_AF=0.8026;AFR_AF=0.9418;EUR_AF=0.8221;SAS_AF=0.6595;AA=C|||;VT=SNP
11	134637840	rs11224003	G	A	100	PASS	AC=530;AF=0.105831;AN=5008;NS=2504;DP=19078;EAS_AF=0.0317;AMR_AF=0.1427;AFR_AF=0.0439;EUR_AF=0.2087;SAS_AF=0.1339;AA=G|||;VT=SNP
11	134638090	rs1944891	A	G	100	PASS	AC=3988;AF=0.796326;AN=5008;NS=2504;DP=21260;EAS_AF=0.7083;AMR_AF=0.8026;AFR_AF=0.9425;EUR_AF=0.8211;SAS_AF=0.6595;AA=G|||;VT=SNP
11	134638254	rs1944892	T	A	100	PASS	AC=3987;AF=0.796126;AN=5008;NS=2504;DP=19763;EAS_AF=0.7073;AMR_AF=0.8026;AFR_AF=0.9425;EUR_AF=0.8211;SAS_AF=0.6595;AA=A|||;VT=SNP
11	134638786	rs11532043	A	G	100	PASS	AC=347;AF=0.0692891;AN=5008;NS=2504;DP=16964;EAS_AF=0.0952;AMR_AF=0.1556;AFR_AF=0.028;EUR_AF=0.0915;SAS_AF=0.0143;AA=A|||;VT=SNP
11	134639939	rs11500924	G	T	100	PASS	AC=699;AF=0.139577;AN=5008;NS=2504;DP=14876;EAS_AF=0.0317;AMR_AF=0.1542;AFR_AF=0.1483;EUR_AF=0.2097;SAS_AF=0.1564;AA=G|||;VT=SNP
11	134640455	rs11224004	C	T	100	PASS	AC=666;AF=0.132987;AN=5008;NS=2504;DP=14029;EAS_AF=0.0317;AMR_AF=0.1527;AFR_AF=0.1248;EUR_AF=0.2087;SAS_AF=0.1564;AA=C|||;VT=SNP
11	134640932	rs1289464	A	G	100	PASS	AC=3987;AF=0.796126;AN=5008;NS=2504;DP=18611;EAS_AF=0.7073;AMR_AF=0.8026;AFR_AF=0.9418;EUR_AF=0.8211;SAS_AF=0.6605;AA=A|||;VT=SNP
11	134640978	rs1289463	A	G	100	PASS	AC=1687;AF=0.336861;AN=5008;NS=2504;DP=18629;EAS_AF=0.4623;AMR_AF=0.3732;AFR_AF=0.1089;EUR_AF=0.4215;SAS_AF=0.4029;AA=A|||;VT=SNP
11	134641159	rs10894877	G	A	100	PASS	AC=1224;AF=0.244409;AN=5008;NS=2504;DP=19417;EAS_AF=0.1498;AMR_AF=0.2176;AFR_AF=0.3517;EUR_AF=0.2455;SAS_AF=0.2147;AA=G|||;VT=SNP
11	134641164	rs11224005	T	A	100	PASS	AC=368;AF=0.0734824;AN=5008;NS=2504;DP=19382;EAS_AF=0.0952;AMR_AF=0.1571;AFR_AF=0.0424;EUR_AF=0.0924;SAS_AF=0.0143;AA=T|||;VT=SNP
11	134641222	rs11224006	A	G	100	PASS	AC=669;AF=0.133586;AN=5008;NS=2504;DP=19141;EAS_AF=0.0317;AMR_AF=0.1527;AFR_AF=0.1256;EUR_AF=0.2107;SAS_AF=0.1564;AA=A|||;VT=SNP
11	134641831	rs10894878	C	T	100	PASS	AC=1310;AF=0.261581;AN=5008;NS=2504;DP=14922;EAS_AF=0.1518;AMR_AF=0.2262;AFR_AF=0.41;EUR_AF=0.2465;SAS_AF=0.2147;AA=C|||;VT=SNP
11	134641861	rs1289462	C	T	100	PASS	AC=3985;AF=0.795727;AN=5008;NS=2504;DP=15513;EAS_AF=0.7063;AMR_AF=0.8026;AFR_AF=0.9418;EUR_AF=0.8211;SAS_AF=0.6595;AA=T|||;VT=SNP
11	134641934	rs1289461	C	A	100	PASS	AC=3987;AF=0.796126;AN=5008;NS=2504;DP=16635;EAS_AF=0.7073;AMR_AF=0.8026;AFR_AF=0.9425;EUR_AF=0.8211;SAS_AF=0.6595;AA=A|||;VT=SNP
11	134642280	rs1289460	G	A	100	PASS	AC=3986;AF=0.795927;AN=5008;NS=2504;DP=16483;EAS_AF=0.7073;AMR_AF=0.8026;AFR_AF=0.9418;EUR_AF=0.8211;SAS_AF=0.6595;AA=A|||;VT=SNP
11	134642632	rs1289459	A	G	100	PASS	AC=1685;AF=0.336462;AN=5008;NS=2504;DP=19734;EAS_AF=0.4623;AMR_AF=0.3718;AFR_AF=0.1097;EUR_AF=0.4205;SAS_AF=0.4018;AA=A|||;VT=SNP
11	134642852	rs1289458	G	A	100	PASS	AC=1684;AF=0.336262;AN=5008;NS=2504;DP=18633;EAS_AF=0.4613;AMR_AF=0.3718;AFR_AF=0.1097;EUR_AF=0.4205;SAS_AF=0.4018;AA=G|||;VT=SNP
11	134643064	rs1289456	C	G	100	PASS	AC=1685;AF=0.336462;AN=5008;NS=2504;DP=17012;EAS_AF=0.4623;AMR_AF=0.3732;AFR_AF=0.1089;EUR_AF=0.4205;SAS_AF=0.4018;AA=C|||;VT=SNP
11	134643147	rs1289455	A	G	100	PASS	AC=3986;AF=0.795927;AN=5008;NS=2504;DP=16252;EAS_AF=0.7073;AMR_AF=0.8026;AFR_AF=0.9418;EUR_AF=0.8211;SAS_AF=0.6595;AA=G|||;VT=SNP
11	134643204	rs1289454	A	T	100	PASS	AC=3986;AF=0.795927;AN=5008;NS=2504;DP=17299;EAS_AF=0.7073;AMR_AF=0.8026;AFR_AF=0.9418;EUR_AF=0.8211;SAS_AF=0.6595;AA=T|||;VT=SNP
11	134643329	rs1289453	G	A	100	PASS	AC=1676;AF=0.334665;AN=5008;NS=2504;DP=18453;EAS_AF=0.4563;AMR_AF=0.3718;AFR_AF=0.1089;EUR_AF=0.4195;SAS_AF=0.4008;AA=G|||;VT=SNP
11	134643465	rs182515224	A	G	100	PASS	AC=609;AF=0.121605;AN=5008;NS=2504;DP=16752;EAS_AF=0.1012;AMR_AF=0.1441;AFR_AF=0.1112;EUR_AF=0.1441;SAS_AF=0.1176;AA=a|||;VT=SNP
11	134644282	rs1289452	G	A	100	PASS	AC=3320;AF=0.662939;AN=5008;NS=2504;DP=19763;EAS_AF=0.5377;AMR_AF=0.6254;AFR_AF=0.8911;EUR_AF=0.5795;SAS_AF=0.5961;AA=A|||;VT=SNP
11	134644926	rs7120408	A	G	100	PASS	AC=2301;AF=0.459465;AN=5008;NS=2504;DP=19374;EAS_AF=0.245;AMR_AF=0.428;AFR_AF=0.8328;EUR_AF=0.4016;SAS_AF=0.2577;AA=G|||;VT=SNP
11	134644931	rs1289451	A	G	100	PASS	AC=1021;AF=0.203874;AN=5008;NS=2504;DP=19382;EAS_AF=0.2927;AMR_AF=0.1974;AFR_AF=0.0582;EUR_AF=0.1789;SAS_AF=0.3395;AA=A|||;VT=SNP
11	134645307	rs7121029	C	G	100	PASS	AC=347;AF=0.0692891;AN=5008;NS=2504;DP=20760;EAS_AF=0.0952;AMR_AF=0.1542;AFR_AF=0.028;EUR_AF=0.0924;SAS_AF=0.0143;AA=C|||;VT=SNP
11	134645637	rs7121326	A	G	100	PASS	AC=2299;AF=0.459065;AN=5008;NS=2504;DP=19713;EAS_AF=0.245;AMR_AF=0.428;AFR_AF=0.8313;EUR_AF=0.4016;SAS_AF=0.2577;AA=A|||;VT=SNP
11	134645729	rs7107231	T	G	100	PASS	AC=347;AF=0.0692891;AN=5008;NS=2504;DP=18170;EAS_AF=0.0952;AMR_AF=0.1556;AFR_AF=0.0272;EUR_AF=0.0924;SAS_AF=0.0143;AA=T|||;VT=SNP
11	134646252	rs10160383	A	G	100	PASS	AC=1277;AF=0.254992;AN=5008;NS=2504;DP=17632;EAS_AF=0.0317;AMR_AF=0.1945;AFR_AF=0.562;EUR_AF=0.2127;SAS_AF=0.1564;AA=A|||;VT=SNP
11	134646641	rs1289450	C	T	100	PASS	AC=1123;AF=0.224241;AN=5008;NS=2504;DP=18327;EAS_AF=0.2927;AMR_AF=0.2118;AFR_AF=0.0598;EUR_AF=0.2396;SAS_AF=0.3691;AA=C|||;VT=SNP
11	134647177	rs1289449	G	A	100	PASS	AC=1122;AF=0.224042;AN=5008;NS=2504;DP=17330;EAS_AF=0.2927;AMR_AF=0.2118;AFR_AF=0.0598;EUR_AF=0.2396;SAS_AF=0.3681;AA=G|||;VT=SNP
11	134647527	rs1289448	G	C	100	PASS	AC=1122;AF=0.224042;AN=5008;NS=2504;DP=17921;EAS_AF=0.2927;AMR_AF=0.2118;AFR_AF=0.0598;EUR_AF=0.2396;SAS_AF=0.3681;AA=G|||;VT=SNP
11	134648247	rs11603506	A	G	100	PASS	AC=223;AF=0.0445288;AN=5008;NS=2504;DP=16030;EAS_AF=0.0427;AMR_AF=0.0245;AFR_AF=0.1074;EUR_AF=0.008;SAS_AF=0.0133;AA=A|||;VT=SNP
11	134648623	rs1289447	G	A	100	PASS	AC=2301;AF=0.459465;AN=5008;NS=2504;DP=18362;EAS_AF=0.1756;AMR_AF=0.4107;AFR_AF=0.7776;EUR_AF=0.4344;SAS_AF=0.3824;AA=A|||;VT=SNP
11	134648681	rs1289446	G	A	100	PASS	AC=3200;AF=0.638978;AN=5008;NS=2504;DP=18178;EAS_AF=0.5337;AMR_AF=0.5994;AFR_AF=0.8828;EUR_AF=0.5288;SAS_AF=0.5593;AA=A|||;VT=SNP
11	134648775	rs78497816	A	G	100	PASS	AC=247;AF=0.0493211;AN=5008;NS=2504;DP=19670;EAS_AF=0.0119;AMR_AF=0.0216;AFR_AF=0.028;EUR_AF=0.0427;SAS_AF=0.1431;AA=A|||;VT=SNP
11	134648828	rs1289445	C	T	100	PASS	AC=692;AF=0.138179;AN=5008;NS=2504;DP=19212;EAS_AF=0.0317;AMR_AF=0.147;AFR_AF=0.1293;EUR_AF=0.2227;SAS_AF=0.1667;AA=C|||;VT=SNP
11	134648843	rs1289444	A	G	100	PASS	AC=1977;AF=0.394768;AN=5008;NS=2504;DP=19097;EAS_AF=0.4573;AMR_AF=0.4813;AFR_AF=0.3033;EUR_AF=0.4225;SAS_AF=0.364;AA=A|||;VT=SNP
11	134649046	rs67338270	G	C	100	PASS	AC=1173;AF=0.234225;AN=5008;NS=2504;DP=19727;EAS_AF=0.3294;AMR_AF=0.2147;AFR_AF=0.2171;EUR_AF=0.1849;SAS_AF=0.2239;AA=C|||;VT=SNP
11	134650371	rs73033780	G	A	100	PASS	AC=361;AF=0.0720847;AN=5008;NS=2504;DP=17339;EAS_AF=0.0427;AMR_AF=0.0389;AFR_AF=0.1354;EUR_AF=0.0716;SAS_AF=0.0409;AA=G|||;VT=SNP
11	134650750	rs79467923	G	C	100	PASS	AC=224;AF=0.0447284;AN=5008;NS=2504;DP=16022;EAS_AF=0.0119;AMR_AF=0.0187;AFR_AF=0.0144;EUR_AF=0.0408;SAS_AF=0.1421;AA=G|||;VT=SNP
11	134650992	rs7123717	C	T	100	PASS	AC=362;AF=0.0722843;AN=5008;NS=2504;DP=18923;EAS_AF=0.0427;AMR_AF=0.0389;AFR_AF=0.1354;EUR_AF=0.0716;SAS_AF=0.0419;AA=C|||;VT=SNP
11	134651050	rs77843073	T	C	100	PASS	AC=243;AF=0.0485224;AN=5008;NS=2504;DP=17981;EAS_AF=0.0734;AMR_AF=0.0432;AFR_AF=0.0484;EUR_AF=0.0308;SAS_AF=0.045;AA=T|||;VT=SNP
11	134651444	rs2000578	C	G	100	PASS	AC=304;AF=0.0607029;AN=5008;NS=2504;DP=19427;EAS_AF=0.0119;AMR_AF=0.0274;AFR_AF=0.0673;EUR_AF=0.0427;SAS_AF=0.1442;AA=C|||;VT=SNP
11	134651908	rs1289504	A	G	100	PASS	AC=3002;AF=0.599441;AN=5008;NS=2504;DP=17872;EAS_AF=0.5407;AMR_AF=0.5965;AFR_AF=0.708;EUR_AF=0.5507;SAS_AF=0.5654;AA=a|||;VT=SNP
11	134651957	rs1289503	C	A	100	PASS	AC=1169;AF=0.233427;AN=5008;NS=2504;DP=18930;EAS_AF=0.126;AMR_AF=0.3055;AFR_AF=0.2905;EUR_AF=0.2922;SAS_AF=0.1554;AA=C|||;VT=SNP
11	134652238	rs80123452	A	C	100	PASS	AC=1286;AF=0.256789;AN=5008;NS=2504;DP=20866;EAS_AF=0.371;AMR_AF=0.2421;AFR_AF=0.1467;EUR_AF=0.1879;SAS_AF=0.3691;AA=A|||;VT=SNP
11	134652283	rs73033784	T	C	100	PASS	AC=364;AF=0.0726837;AN=5008;NS=2504;DP=20320;EAS_AF=0.0446;AMR_AF=0.0389;AFR_AF=0.1362;EUR_AF=0.0716;SAS_AF=0.0409;AA=C|||;VT=SNP
11	134652785	rs61512864	G	T	100	PASS	AC=1529;AF=0.305312;AN=5008;NS=2504;DP=18339;EAS_AF=0.4038;AMR_AF=0.2637;AFR_AF=0.3464;EUR_AF=0.2167;SAS_AF=0.2689;AA=T|||;VT=SNP
11	134653053	rs12420691	A	C	100	PASS	AC=1059;AF=0.211462;AN=5008;NS=2504;DP=17775;EAS_AF=0.3591;AMR_AF=0.219;AFR_AF=0.1331;EUR_AF=0.1451;SAS_AF=0.228;AA=A|||;VT=SNP
11	134653172	rs12419432	T	C	100	PASS	AC=1166;AF=0.232827;AN=5008;NS=2504;DP=16187;EAS_AF=0.3591;AMR_AF=0.2248;AFR_AF=0.211;EUR_AF=0.1451;SAS_AF=0.228;AA=T|||;VT=SNP
11	134653286	rs56772282	G	A	100	PASS	AC=211;AF=0.0421326;AN=5008;NS=2504;DP=17661;EAS_AF=0.0446;AMR_AF=0.0202;AFR_AF=0.0454;EUR_AF=0.0636;SAS_AF=0.0286;AA=G|||;VT=SNP
11	134653828	rs11827154	A	G	100	PASS	AC=1166;AF=0.232827;AN=5008;NS=2504;DP=22672;EAS_AF=0.3591;AMR_AF=0.2248;AFR_AF=0.211;EUR_AF=0.1451;SAS_AF=0.228;AA=A|||;VT=SNP
11	134654160	rs1289502	A	G	100	PASS	AC=2996;AF=0.598243;AN=5008;NS=2504;DP=19678;EAS_AF=0.5417;AMR_AF=0.5951;AFR_AF=0.7042;EUR_AF=0.5497;SAS_AF=0.5654;AA=G|||;VT=SNP
11	134654797	rs59218406	G	A	100	PASS	AC=360;AF=0.071885;AN=5008;NS=2504;DP=18706;EAS_AF=0.0427;AMR_AF=0.0389;AFR_AF=0.1354;EUR_AF=0.0706;SAS_AF=0.0409;AA=G|||;VT=SNP
11	134654987	rs57140849	C	T	100	PASS	AC=356;AF=0.0710863;AN=5008;NS=2504;DP=18478;EAS_AF=0.0446;AMR_AF=0.0389;AFR_AF=0.1301;EUR_AF=0.0716;SAS_AF=0.0409;AA=C|||;VT=SNP
11	134655626	rs73033792	C	T	100	PASS	AC=326;AF=0.0650958;AN=5008;NS=2504;DP=16410;EAS_AF=0.0446;AMR_AF=0.0375;AFR_AF=0.1082;EUR_AF=0.0716;SAS_AF=0.0409;AA=C|||;VT=SNP
11	134655690	rs11224017	T	C	100	PASS	AC=1128;AF=0.22524;AN=5008;NS=2504;DP=15935;EAS_AF=0.3433;AMR_AF=0.268;AFR_AF=0.2239;EUR_AF=0.2078;SAS_AF=0.093;AA=T|||;VT=SNP
11	134655837	rs1289501	T	C	100	PASS	AC=1202;AF=0.240016;AN=5008;NS=2504;DP=20154;EAS_AF=0.126;AMR_AF=0.3055;AFR_AF=0.2912;EUR_AF=0.2913;SAS_AF=0.1892;AA=T|||;VT=SNP
11	134657101	rs79898696	A	G	100	PASS	AC=236;AF=0.0471246;AN=5008;NS=2504;DP=19798;EAS_AF=0.0734;AMR_AF=0.0418;AFR_AF=0.0439;EUR_AF=0.0308;SAS_AF=0.045;AA=A|||;VT=SNP
11	134657103	rs78466338	G	T	100	PASS	AC=236;AF=0.0471246;AN=5008;NS=2504;DP=19762;EAS_AF=0.0734;AMR_AF=0.0418;AFR_AF=0.0439;EUR_AF=0.0308;SAS_AF=0.045;AA=G|||;VT=SNP
11	134657359	rs11224018	T	G	100	PASS	AC=313;AF=0.0625;AN=5008;NS=2504;DP=17656;EAS_AF=0.0913;AMR_AF=0.1484;AFR_AF=0.0257;EUR_AF=0.0706;SAS_AF=0.0133;AA=T|||;VT=SNP
11	134658100	rs1289500	G	A	100	PASS	AC=3098;AF=0.61861;AN=5008;NS=2504;DP=16928;EAS_AF=0.5377;AMR_AF=0.647;AFR_AF=0.7073;EUR_AF=0.5974;SAS_AF=0.5838;AA=A|||;VT=SNP
11	134658808	rs57661273	G	A	100	PASS	AC=976;AF=0.194888;AN=5008;NS=2504;DP=17254;EAS_AF=0.3591;AMR_AF=0.2118;AFR_AF=0.0741;EUR_AF=0.1451;SAS_AF=0.228;AA=G|||;VT=SNP
11	134659462	rs61323393	G	A	100	PASS	AC=972;AF=0.194089;AN=5008;NS=2504;DP=16544;EAS_AF=0.3512;AMR_AF=0.2147;AFR_AF=0.0749;EUR_AF=0.1471;SAS_AF=0.227;AA=A|||;VT=SNP
11	134660163	rs4936252	T	C	100	PASS	AC=1677;AF=0.334864;AN=5008;NS=2504;DP=10887;EAS_AF=0.3482;AMR_AF=0.2579;AFR_AF=0.4697;EUR_AF=0.1789;SAS_AF=0.3538;AA=T|||;VT=SNP
11	134660704	rs7119365	C	T	100	PASS	AC=1168;AF=0.233227;AN=5008;NS=2504;DP=16192;EAS_AF=0.2232;AMR_AF=0.1354;AFR_AF=0.59;EUR_AF=0.0417;SAS_AF=0.0276;AA=T|||;VT=SNP
11	134662127	rs753353	A	G	100	PASS	AC=2414;AF=0.482029;AN=5008;NS=2504;DP=18304;EAS_AF=0.4226;AMR_AF=0.3473;AFR_AF=0.6831;EUR_AF=0.4473;SAS_AF=0.4029;AA=G|||;VT=SNP
11	134662527	rs10894879	C	T	100	PASS	AC=1818;AF=0.363019;AN=5008;NS=2504;DP=18281;EAS_AF=0.4187;AMR_AF=0.2911;AFR_AF=0.323;EUR_AF=0.3936;SAS_AF=0.3793;AA=T|||;VT=SNP
11	134662579	rs10894880	G	A	100	PASS	AC=1618;AF=0.323083;AN=5008;NS=2504;DP=17580;EAS_AF=0.376;AMR_AF=0.2723;AFR_AF=0.2421;EUR_AF=0.3757;SAS_AF=0.3599;AA=G|||;VT=SNP
11	134663326	rs7131512	A	G	100	PASS	AC=2405;AF=0.480232;AN=5008;NS=2504;DP=17239;EAS_AF=0.4206;AMR_AF=0.3415;AFR_AF=0.6778;EUR_AF=0.4543;SAS_AF=0.3998;AA=G|||;VT=SNP
11	134663551	rs7101583	C	T	100	PASS	AC=1542;AF=0.307907;AN=5008;NS=2504;DP=18825;EAS_AF=0.376;AMR_AF=0.2752;AFR_AF=0.1619;EUR_AF=0.4046;SAS_AF=0.3589;AA=C|||;VT=SNP
11	134663826	rs10791392	A	G	100	PASS	AC=1723;AF=0.34405;AN=5008;NS=2504;DP=20429;EAS_AF=0.4206;AMR_AF=0.2896;AFR_AF=0.2322;EUR_AF=0.4076;SAS_AF=0.3896;AA=G|||;VT=SNP
11	134664007	rs10791393	A	G	100	PASS	AC=1521;AF=0.303714;AN=5008;NS=2504;DP=19283;EAS_AF=0.376;AMR_AF=0.2738;AFR_AF=0.1619;EUR_AF=0.3926;SAS_AF=0.3507;AA=G|||;VT=SNP
11	134664123	rs10894881	G	A	100	PASS	AC=1521;AF=0.303714;AN=5008;NS=2504;DP=21401;EAS_AF=0.378;AMR_AF=0.2723;AFR_AF=0.1611;EUR_AF=0.3926;SAS_AF=0.3507;AA=G|||;VT=SNP
11	134664138	rs10894882	G	A	100	PASS	AC=3029;AF=0.604832;AN=5008;NS=2504;DP=21137;EAS_AF=0.4762;AMR_AF=0.536;AFR_AF=0.7398;EUR_AF=0.664;SAS_AF=0.5429;AA=A|||;VT=SNP
11	134664413	rs61907013	C	T	100	PASS	AC=930;AF=0.185703;AN=5008;NS=2504;DP=18112;EAS_AF=0.0546;AMR_AF=0.2464;AFR_AF=0.2519;EUR_AF=0.2207;SAS_AF=0.1524;AA=C|||;VT=SNP
11	134664976	rs11224019	T	C	100	PASS	AC=1708;AF=0.341054;AN=5008;NS=2504;DP=18344;EAS_AF=0.4216;AMR_AF=0.2896;AFR_AF=0.2436;EUR_AF=0.3936;SAS_AF=0.3722;AA=C|||;VT=SNP
11	134665242	rs61907014	T	C	100	PASS	AC=1526;AF=0.304712;AN=5008;NS=2504;DP=16949;EAS_AF=0.381;AMR_AF=0.2767;AFR_AF=0.1604;EUR_AF=0.3926;SAS_AF=0.3507;AA=C|||;VT=SNP
11	134666245	rs12272594	G	C	100	PASS	AC=1623;AF=0.324081;AN=5008;NS=2504;DP=15298;EAS_AF=0.3899;AMR_AF=0.304;AFR_AF=0.1634;EUR_AF=0.4145;SAS_AF=0.3947;AA=G|||;VT=SNP
11	134667546	rs2076848	A	T	100	PASS	AC=1676;AF=0.334665;AN=5008;NS=2504;DP=17085;EAS_AF=0.3879;AMR_AF=0.3213;AFR_AF=0.1717;EUR_AF=0.4344;SAS_AF=0.407;AA=A|||;VT=SNP
11	134667681	rs11826145	A	G	100	PASS	AC=739;AF=0.147564;AN=5008;NS=2504;DP=17710;EAS_AF=0.0248;AMR_AF=0.1527;AFR_AF=0.1649;EUR_AF=0.2087;SAS_AF=0.184;AA=A|||;VT=SNP
11	134667741	rs35781524	A	G	100	PASS	AC=751;AF=0.14996;AN=5008;NS=2504;DP=16319;EAS_AF=0.0248;AMR_AF=0.1527;AFR_AF=0.1657;EUR_AF=0.2097;SAS_AF=0.1943;AA=G|||;VT=SNP
11	134667764	rs732804	A	G	100	PASS	AC=767;AF=0.153155;AN=5008;NS=2504;DP=15374;EAS_AF=0.0804;AMR_AF=0.2075;AFR_AF=0.1543;EUR_AF=0.2207;SAS_AF=0.1186;AA=A|||;VT=SNP
11	134667859	rs10894884	T	G	100	PASS	AC=1000;AF=0.199681;AN=5008;NS=2504;DP=15251;EAS_AF=0.3651;AMR_AF=0.1628;AFR_AF=0.0265;EUR_AF=0.2366;SAS_AF=0.2515;AA=T|||;VT=SNP
11	134668051	rs11224020	A	G	100	PASS	AC=647;AF=0.129193;AN=5008;NS=2504;DP=17754;EAS_AF=0.0665;AMR_AF=0.1988;AFR_AF=0.0756;EUR_AF=0.2376;SAS_AF=0.1053;AA=A|||;VT=SNP
11	134668079	rs12805123	T	C	100	PASS	AC=863;AF=0.172324;AN=5008;NS=2504;DP=17779;EAS_AF=0.0288;AMR_AF=0.1816;AFR_AF=0.1884;EUR_AF=0.2326;SAS_AF=0.2301;AA=T|||;VT=SNP
11	134668256	rs10791394	T	C	100	PASS	AC=1999;AF=0.399161;AN=5008;NS=2504;DP=17328;EAS_AF=0.4266;AMR_AF=0.33;AFR_AF=0.3306;EUR_AF=0.4602;SAS_AF=0.4499;AA=T|||;VT=SNP
11	134668393	rs57197430	G	A	100	PASS	AC=83;AF=0.0165735;AN=5008;NS=2504;DP=17997;EAS_AF=0.0069;AMR_AF=0.0058;AFR_AF=0.0189;EUR_AF=0.0298;SAS_AF=0.0174;AA=G|||;VT=SNP
11	134668665	rs1039778	G	A	100	PASS	AC=3551;AF=0.709065;AN=5008;NS=2504;DP=18559;EAS_AF=0.4653;AMR_AF=0.6844;AFR_AF=0.9599;EUR_AF=0.7575;SAS_AF=0.589;AA=A|||;VT=SNP
11	134668864	rs11224021	G	A	100	PASS	AC=1019;AF=0.203474;AN=5008;NS=2504;DP=16855;EAS_AF=0.38;AMR_AF=0.147;AFR_AF=0.1172;EUR_AF=0.1491;SAS_AF=0.2342;AA=G|||;VT=SNP
11	134669635	rs35488033	G	A	100	PASS	AC=642;AF=0.128195;AN=5008;NS=2504;DP=14560;EAS_AF=0.0069;AMR_AF=0.1542;AFR_AF=0.1157;EUR_AF=0.1978;SAS_AF=0.18;AA=G|||;VT=SNP
11	134669679	rs10750581	A	G	100	PASS	AC=3157;AF=0.630391;AN=5008;NS=2504;DP=16084;EAS_AF=0.505;AMR_AF=0.5187;AFR_AF=0.7852;EUR_AF=0.6471;SAS_AF=0.6125;AA=G|||;VT=SNP
11	134669752	rs11224022	T	C	100	PASS	AC=1992;AF=0.397764;AN=5008;NS=2504;DP=14416;EAS_AF=0.1071;AMR_AF=0.3646;AFR_AF=0.5862;EUR_AF=0.493;SAS_AF=0.3681;AA=C|||;VT=SNP
11	134670110	rs10750582	G	A	100	PASS	AC=764;AF=0.152556;AN=5008;NS=2504;DP=11710;EAS_AF=0.3214;AMR_AF=0.1124;AFR_AF=0.0106;EUR_AF=0.1332;SAS_AF=0.2188;AA=G|||;VT=SNP
11	134670150	rs7931119	G	A	100	PASS	AC=1627;AF=0.32488;AN=5008;NS=2504;DP=10791;EAS_AF=0.0268;AMR_AF=0.2983;AFR_AF=0.5386;EUR_AF=0.4135;SAS_AF=0.271;AA=A|||;VT=SNP
11	134670337	rs7931065	A	G	100	PASS	AC=538;AF=0.107428;AN=5008;NS=2504;DP=16663;EAS_AF=0.0198;AMR_AF=0.121;AFR_AF=0.093;EUR_AF=0.2147;SAS_AF=0.0971;AA=A|||;VT=SNP
11	134671308	rs931932	A	C	100	PASS	AC=1145;AF=0.228634;AN=5008;NS=2504;DP=16524;EAS_AF=0.3988;AMR_AF=0.1499;AFR_AF=0.1868;EUR_AF=0.1511;SAS_AF=0.2454;AA=A|||;VT=SNP
11	134671688	rs10894887	A	G	100	PASS	AC=2896;AF=0.578275;AN=5008;NS=2504;DP=14383;EAS_AF=0.4385;AMR_AF=0.5389;AFR_AF=0.6778;EUR_AF=0.6402;SAS_AF=0.5521;AA=A|||;VT=SNP
11	134671792	rs61907020	A	G	100	PASS	AC=759;AF=0.151558;AN=5008;NS=2504;DP=15182;EAS_AF=0.0198;AMR_AF=0.1369;AFR_AF=0.2557;EUR_AF=0.2107;SAS_AF=0.0961;AA=A|||;VT=SNP
11	134671878	rs10736617	T	C	100	PASS	AC=2963;AF=0.591653;AN=5008;NS=2504;DP=17958;EAS_AF=0.4266;AMR_AF=0.4769;AFR_AF=0.7723;EUR_AF=0.6382;SAS_AF=0.5511;AA=C|||;VT=SNP
11	134672036	rs7116815	A	G	100	PASS	AC=2264;AF=0.452077;AN=5008;NS=2504;DP=20436;EAS_AF=0.4067;AMR_AF=0.3386;AFR_AF=0.6331;EUR_AF=0.3618;SAS_AF=0.4274;AA=A|||;VT=SNP
11	134672128	rs12807278	G	A	100	PASS	AC=669;AF=0.133586;AN=5008;NS=2504;DP=20208;EAS_AF=0.0069;AMR_AF=0.1585;AFR_AF=0.1233;EUR_AF=0.2107;SAS_AF=0.181;AA=G|||;VT=SNP
11	134672234	rs7117049	A	G	100	PASS	AC=506;AF=0.101038;AN=5008;NS=2504;DP=18640;EAS_AF=0.0655;AMR_AF=0.0533;AFR_AF=0.2005;EUR_AF=0.0835;SAS_AF=0.0552;AA=G|||;VT=SNP
11	134672625	rs73035318	C	T	100	PASS	AC=657;AF=0.13119;AN=5008;NS=2504;DP=17706;EAS_AF=0.0655;AMR_AF=0.0591;AFR_AF=0.3222;EUR_AF=0.0855;SAS_AF=0.0389;AA=T|||;VT=SNP
11	134672955	rs10750583	C	T	100	PASS	AC=2968;AF=0.592652;AN=5008;NS=2504;DP=18683;EAS_AF=0.4276;AMR_AF=0.4769;AFR_AF=0.7769;EUR_AF=0.6372;SAS_AF=0.5501;AA=T|||;VT=SNP
11	134673378	rs61907021	G	A	100	PASS	AC=561;AF=0.112021;AN=5008;NS=2504;DP=17572;EAS_AF=0.0615;AMR_AF=0.1282;AFR_AF=0.0832;EUR_AF=0.2117;SAS_AF=0.089;AA=G|||;VT=SNP
11	134673492	rs11825380	C	T	100	PASS	AC=481;AF=0.0960463;AN=5008;NS=2504;DP=18271;EAS_AF=0.0526;AMR_AF=0.0519;AFR_AF=0.2277;EUR_AF=0.0636;SAS_AF=0.0276;AA=C|||;VT=SNP
11	134673696	rs2102431	A	G	100	PASS	AC=2756;AF=0.550319;AN=5008;NS=2504;DP=16722;EAS_AF=0.369;AMR_AF=0.5288;AFR_AF=0.7421;EUR_AF=0.5368;SAS_AF=0.5072;AA=a|||;VT=SNP
11	134673950	rs76566554	G	A	100	PASS	AC=210;AF=0.0419329;AN=5008;NS=2504;DP=16843;EAS_AF=0.0149;AMR_AF=0.0115;AFR_AF=0.1142;EUR_AF=0.0189;SAS_AF=0.0174;AA=G|||;VT=SNP
11	134674218	rs2155302	G	A	100	PASS	AC=1179;AF=0.235423;AN=5008;NS=2504;DP=19639;EAS_AF=0.0724;AMR_AF=0.1744;AFR_AF=0.466;EUR_AF=0.2495;SAS_AF=0.1207;AA=A|||;VT=SNP
11	134674852	rs2136098	G	A	100	PASS	AC=2519;AF=0.502995;AN=5008;NS=2504;DP=18235;EAS_AF=0.378;AMR_AF=0.3761;AFR_AF=0.7451;EUR_AF=0.4414;SAS_AF=0.4581;AA=G|||;VT=SNP
11	134675378	rs77346167	C	T	100	PASS	AC=609;AF=0.121605;AN=5008;NS=2504;DP=16544;EAS_AF=0.2599;AMR_AF=0.0634;AFR_AF=0.0484;EUR_AF=0.0716;SAS_AF=0.1708;AA=N|||;VT=SNP
11	134678632	rs11224024	A	G	100	PASS	AC=788;AF=0.157348;AN=5008;NS=2504;DP=20115;EAS_AF=0.2669;AMR_AF=0.1095;AFR_AF=0.0946;EUR_AF=0.1352;SAS_AF=0.1861;AA=A|||;VT=SNP
11	134679225	rs35190814	T	C	100	PASS	AC=465;AF=0.0928514;AN=5008;NS=2504;DP=17262;EAS_AF=0.0347;AMR_AF=0.0807;AFR_AF=0.1233;EUR_AF=0.0915;SAS_AF=0.1217;AA=T|||;VT=SNP
11	134679293	rs34284944	C	T	100	PASS	AC=287;AF=0.0573083;AN=5008;NS=2504;DP=16192;EAS_AF=0.0119;AMR_AF=0.0562;AFR_AF=0.1225;EUR_AF=0.0537;SAS_AF=0.0204;AA=C|||;VT=SNP
11	134679495	rs74527124	C	T	100	PASS	AC=288;AF=0.057508;AN=5008;NS=2504;DP=13342;EAS_AF=0.0119;AMR_AF=0.0562;AFR_AF=0.1233;EUR_AF=0.0537;SAS_AF=0.0204;AA=c|||;VT=SNP
11	134679617	rs57214808	G	C	100	PASS	AC=586;AF=0.117013;AN=5008;NS=2504;DP=16208;EAS_AF=0.0506;AMR_AF=0.1081;AFR_AF=0.1672;EUR_AF=0.165;SAS_AF=0.0746;AA=G|||;VT=SNP
11	134679824	rs78061217	C	T	100	PASS	AC=786;AF=0.156949;AN=5008;NS=2504;DP=15693;EAS_AF=0.2659;AMR_AF=0.1081;AFR_AF=0.0946;EUR_AF=0.1352;SAS_AF=0.1861;AA=C|||;VT=SNP
11	134680171	rs7128592	A	G	100	PASS	AC=2597;AF=0.51857;AN=5008;NS=2504;DP=18037;EAS_AF=0.378;AMR_AF=0.3876;AFR_AF=0.8003;EUR_AF=0.4732;SAS_AF=0.4223;AA=G|||;VT=SNP
11	134680194	rs10791396	T	C	100	PASS	AC=1838;AF=0.367013;AN=5008;NS=2504;DP=17939;EAS_AF=0.3313;AMR_AF=0.2507;AFR_AF=0.5492;EUR_AF=0.328;SAS_AF=0.2802;AA=C|||;VT=SNP
11	134680981	rs906626	G	A	100	PASS	AC=2593;AF=0.517772;AN=5008;NS=2504;DP=18707;EAS_AF=0.377;AMR_AF=0.3876;AFR_AF=0.8003;EUR_AF=0.4712;SAS_AF=0.4213;AA=A|||;VT=SNP
11	134681667	rs7103398	G	A	100	PASS	AC=288;AF=0.057508;AN=5008;NS=2504;DP=19943;EAS_AF=0.0119;AMR_AF=0.0562;AFR_AF=0.1233;EUR_AF=0.0537;SAS_AF=0.0204;AA=G|||;VT=SNP
11	134681941	rs7106361	A	G	100	PASS	AC=2601;AF=0.519369;AN=5008;NS=2504;DP=20012;EAS_AF=0.376;AMR_AF=0.3876;AFR_AF=0.8041;EUR_AF=0.4732;SAS_AF=0.4233;AA=G|||;VT=SNP
11	134682306	rs34265320	C	T	100	PASS	AC=516;AF=0.103035;AN=5008;NS=2504;DP=16531;EAS_AF=0.0347;AMR_AF=0.0821;AFR_AF=0.1604;EUR_AF=0.0924;SAS_AF=0.1217;AA=C|||;VT=SNP
11	134682518	rs61907039	C	T	100	PASS	AC=586;AF=0.117013;AN=5008;NS=2504;DP=21037;EAS_AF=0.0506;AMR_AF=0.1081;AFR_AF=0.1672;EUR_AF=0.165;SAS_AF=0.0746;AA=C|||;VT=SNP
11	134683159	rs10791397	G	A	100	PASS	AC=2600;AF=0.519169;AN=5008;NS=2504;DP=13163;EAS_AF=0.377;AMR_AF=0.3876;AFR_AF=0.8033;EUR_AF=0.4732;SAS_AF=0.4223;AA=A|||;VT=SNP
11	134683177	rs12799339	T	C	100	PASS	AC=802;AF=0.160144;AN=5008;NS=2504;DP=13097;EAS_AF=0.0466;AMR_AF=0.1383;AFR_AF=0.2829;EUR_AF=0.1451;SAS_AF=0.1421;AA=T|||;VT=SNP
11	134683861	rs2000577	G	A	100	PASS	AC=590;AF=0.117812;AN=5008;NS=2504;DP=18887;EAS_AF=0.0506;AMR_AF=0.1081;AFR_AF=0.1702;EUR_AF=0.165;SAS_AF=0.0746;AA=G|||;VT=SNP
11	134683957	rs12804167	C	T	100	PASS	AC=871;AF=0.173922;AN=5008;NS=2504;DP=19440;EAS_AF=0.0466;AMR_AF=0.1383;AFR_AF=0.3351;EUR_AF=0.1451;SAS_AF=0.1421;AA=T|||;VT=SNP
11	134683990	rs34965705	T	C	100	PASS	AC=872;AF=0.174121;AN=5008;NS=2504;DP=19122;EAS_AF=0.0466;AMR_AF=0.1383;AFR_AF=0.3351;EUR_AF=0.1461;SAS_AF=0.1421;AA=C|||;VT=SNP
11	134684090	rs12804688	G	A	100	PASS	AC=871;AF=0.173922;AN=5008;NS=2504;DP=19090;EAS_AF=0.0466;AMR_AF=0.1383;AFR_AF=0.3351;EUR_AF=0.1451;SAS_AF=0.1421;AA=A|||;VT=SNP
11	134684259	rs12786926	T	C	100	PASS	AC=881;AF=0.175919;AN=5008;NS=2504;DP=19998;EAS_AF=0.0456;AMR_AF=0.1383;AFR_AF=0.3434;EUR_AF=0.1451;SAS_AF=0.1421;AA=T|||;VT=SNP
11	134684267	rs12785284	A	C	100	PASS	AC=868;AF=0.173323;AN=5008;NS=2504;DP=19986;EAS_AF=0.0456;AMR_AF=0.1383;AFR_AF=0.3336;EUR_AF=0.1451;SAS_AF=0.1421;AA=A|||;VT=SNP
11	134684406	rs11224025	A	G	100	PASS	AC=551;AF=0.110024;AN=5008;NS=2504;DP=21111;EAS_AF=0.2649;AMR_AF=0.0605;AFR_AF=0.003;EUR_AF=0.0716;SAS_AF=0.1697;AA=A|||;VT=SNP
11	134684914	rs12786906	C	A	100	PASS	AC=800;AF=0.159744;AN=5008;NS=2504;DP=21066;EAS_AF=0.0466;AMR_AF=0.1383;AFR_AF=0.2806;EUR_AF=0.1461;SAS_AF=0.1421;AA=C|||;VT=SNP
11	134685397	rs12223192	T	C	100	PASS	AC=2557;AF=0.510583;AN=5008;NS=2504;DP=20101;EAS_AF=0.3631;AMR_AF=0.3876;AFR_AF=0.7829;EUR_AF=0.4732;SAS_AF=0.4202;AA=C|||;VT=SNP
11	134685459	rs11224026	A	G	100	PASS	AC=1208;AF=0.241214;AN=5008;NS=2504;DP=17625;EAS_AF=0.2798;AMR_AF=0.1427;AFR_AF=0.3487;EUR_AF=0.163;SAS_AF=0.2065;AA=G|||;VT=SNP
11	134685903	rs11820535	C	T	100	PASS	AC=634;AF=0.126597;AN=5008;NS=2504;DP=15690;EAS_AF=0.0506;AMR_AF=0.1167;AFR_AF=0.1997;EUR_AF=0.165;SAS_AF=0.0736;AA=C|||;VT=SNP
11	134686119	rs11224027	T	C	100	PASS	AC=612;AF=0.122204;AN=5008;NS=2504;DP=17860;EAS_AF=0.2649;AMR_AF=0.0634;AFR_AF=0.0477;EUR_AF=0.0716;SAS_AF=0.1697;AA=T|||;VT=SNP
11	134687055	rs60907573	A	G	100	PASS	AC=1374;AF=0.274361;AN=5008;NS=2504;DP=15367;EAS_AF=0.3165;AMR_AF=0.2161;AFR_AF=0.2632;EUR_AF=0.3002;SAS_AF=0.2607;AA=A|||;VT=SNP
11	134687798	rs11224028	G	A	100	PASS	AC=778;AF=0.155351;AN=5008;NS=2504;DP=17748;EAS_AF=0.2649;AMR_AF=0.1009;AFR_AF=0.093;EUR_AF=0.1352;SAS_AF=0.1861;AA=g|||;VT=SNP
11	134688836	rs78351114	C	T	100	PASS	AC=291;AF=0.058107;AN=5008;NS=2504;DP=20606;EAS_AF=0.0119;AMR_AF=0.0605;AFR_AF=0.1233;EUR_AF=0.0537;SAS_AF=0.0204;AA=C|||;VT=SNP
11	134688935	rs55808446	C	T	100	PASS	AC=522;AF=0.104233;AN=5008;NS=2504;DP=21529;EAS_AF=0.0357;AMR_AF=0.0893;AFR_AF=0.1589;EUR_AF=0.0924;SAS_AF=0.1237;AA=C|||;VT=SNP
11	134689224	rs34542693	G	A	100	PASS	AC=303;AF=0.0605032;AN=5008;NS=2504;DP=17919;EAS_AF=0.0119;AMR_AF=0.062;AFR_AF=0.1316;EUR_AF=0.0537;SAS_AF=0.0204;AA=G|||;VT=SNP
11	134689520	rs34536405	G	A	100	PASS	AC=292;AF=0.0583067;AN=5008;NS=2504;DP=17883;EAS_AF=0.0119;AMR_AF=0.062;AFR_AF=0.1233;EUR_AF=0.0537;SAS_AF=0.0204;AA=G|||;VT=SNP
11	134689579	rs4293132	G	C	100	PASS	AC=2023;AF=0.403954;AN=5008;NS=2504;DP=18316;EAS_AF=0.3224;AMR_AF=0.3012;AFR_AF=0.6309;EUR_AF=0.3807;SAS_AF=0.2781;AA=C|||;VT=SNP
11	134691119	rs7108393	T	C	100	PASS	AC=764;AF=0.152556;AN=5008;NS=2504;DP=17736;EAS_AF=0.2599;AMR_AF=0.098;AFR_AF=0.0946;EUR_AF=0.1382;SAS_AF=0.1738;AA=T|||;VT=SNP
11	134691606	rs7123244	A	T	100	PASS	AC=554;AF=0.110623;AN=5008;NS=2504;DP=21452;EAS_AF=0.0506;AMR_AF=0.0879;AFR_AF=0.171;EUR_AF=0.0924;SAS_AF=0.1258;AA=A|||;VT=SNP
11	134692092	rs7127211	G	A	100	PASS	AC=304;AF=0.0607029;AN=5008;NS=2504;DP=21183;EAS_AF=0.0119;AMR_AF=0.062;AFR_AF=0.1316;EUR_AF=0.0537;SAS_AF=0.0215;AA=g|||;VT=SNP
11	134692180	rs1467017	G	A	100	PASS	AC=1960;AF=0.391374;AN=5008;NS=2504;DP=18532;EAS_AF=0.3175;AMR_AF=0.2853;AFR_AF=0.6241;EUR_AF=0.3499;SAS_AF=0.271;AA=G|||;VT=SNP
11	134692242	rs59196059	G	T	100	PASS	AC=604;AF=0.120607;AN=5008;NS=2504;DP=18317;EAS_AF=0.0516;AMR_AF=0.1009;AFR_AF=0.1876;EUR_AF=0.1581;SAS_AF=0.0767;AA=G|||;VT=SNP
11	134693077	rs6590770	A	C	100	PASS	AC=2625;AF=0.524161;AN=5008;NS=2504;DP=20130;EAS_AF=0.374;AMR_AF=0.389;AFR_AF=0.8268;EUR_AF=0.4751;SAS_AF=0.4162;AA=C|||;VT=SNP
11	134694110	rs12788379	C	G	100	PASS	AC=906;AF=0.180911;AN=5008;NS=2504;DP=21135;EAS_AF=0.0645;AMR_AF=0.1628;AFR_AF=0.3086;EUR_AF=0.2217;SAS_AF=0.0992;AA=C|||;VT=SNP
11	134694677	rs10894888	C	T	100	PASS	AC=625;AF=0.1248;AN=5008;NS=2504;DP=13878;EAS_AF=0.2579;AMR_AF=0.111;AFR_AF=0.053;EUR_AF=0.0696;SAS_AF=0.1513;AA=c|||;VT=SNP
11	134696042	rs4936253	G	A	100	PASS	AC=1484;AF=0.296326;AN=5008;NS=2504;DP=20435;EAS_AF=0.252;AMR_AF=0.3473;AFR_AF=0.1467;EUR_AF=0.3797;SAS_AF=0.4223;AA=G|||;VT=SNP
11	134696354	rs6590773	C	T	100	PASS	AC=1560;AF=0.311502;AN=5008;NS=2504;DP=18131;EAS_AF=0.3264;AMR_AF=0.2622;AFR_AF=0.4319;EUR_AF=0.2256;SAS_AF=0.2566;AA=C|||;VT=SNP
11	134696375	rs10894890	T	C	100	PASS	AC=1647;AF=0.328874;AN=5008;NS=2504;DP=19221;EAS_AF=0.3274;AMR_AF=0.2738;AFR_AF=0.4864;EUR_AF=0.2247;SAS_AF=0.2638;AA=T|||;VT=SNP
11	134696477	rs1567299	T	A	100	PASS	AC=1205;AF=0.240615;AN=5008;NS=2504;DP=17727;EAS_AF=0.1329;AMR_AF=0.2723;AFR_AF=0.3472;EUR_AF=0.2495;SAS_AF=0.1759;AA=T|||;VT=SNP
11	134696765	rs1007705	A	G	100	PASS	AC=1347;AF=0.26897;AN=5008;NS=2504;DP=18501;EAS_AF=0.1319;AMR_AF=0.2824;AFR_AF=0.4637;EUR_AF=0.2416;SAS_AF=0.1656;AA=G|||;VT=SNP
11	134696778	rs1007704	C	T	100	PASS	AC=1205;AF=0.240615;AN=5008;NS=2504;DP=18248;EAS_AF=0.131;AMR_AF=0.268;AFR_AF=0.3646;EUR_AF=0.2416;SAS_AF=0.1656;AA=C|||;VT=SNP
11	134696912	rs2512917	C	A	100	PASS	AC=1160;AF=0.231629;AN=5008;NS=2504;DP=14706;EAS_AF=0.13;AMR_AF=0.2709;AFR_AF=0.323;EUR_AF=0.2565;SAS_AF=0.1595;AA=C|||;VT=SNP
11	134697176	rs12798506	T	C	100	PASS	AC=1206;AF=0.240815;AN=5008;NS=2504;DP=11062;EAS_AF=0.129;AMR_AF=0.268;AFR_AF=0.3661;EUR_AF=0.2435;SAS_AF=0.1646;AA=C|||;VT=SNP
11	134698175	rs2846187	T	C	100	PASS	AC=1207;AF=0.241014;AN=5008;NS=2504;DP=17038;EAS_AF=0.129;AMR_AF=0.2695;AFR_AF=0.3661;EUR_AF=0.2435;SAS_AF=0.1646;AA=T|||;VT=SNP
11	134698180	rs66823972	T	C	100	PASS	AC=1207;AF=0.241014;AN=5008;NS=2504;DP=16900;EAS_AF=0.129;AMR_AF=0.2695;AFR_AF=0.3661;EUR_AF=0.2435;SAS_AF=0.1646;AA=C|||;VT=SNP
11	134698224	rs68091574	G	C	100	PASS	AC=1207;AF=0.241014;AN=5008;NS=2504;DP=16153;EAS_AF=0.129;AMR_AF=0.2695;AFR_AF=0.3661;EUR_AF=0.2435;SAS_AF=0.1646;AA=G|||;VT=SNP
11	134698376	rs2846186	T	C	100	PASS	AC=1207;AF=0.241014;AN=5008;NS=2504;DP=20152;EAS_AF=0.129;AMR_AF=0.2695;AFR_AF=0.3661;EUR_AF=0.2435;SAS_AF=0.1646;AA=C|||;VT=SNP
11	134698575	rs2661962	A	G	100	PASS	AC=1207;AF=0.241014;AN=5008;NS=2504;DP=20121;EAS_AF=0.129;AMR_AF=0.2695;AFR_AF=0.3661;EUR_AF=0.2435;SAS_AF=0.1646;AA=G|||;VT=SNP
11	134698912	rs77222285	T	A	100	PASS	AC=503;AF=0.100439;AN=5008;NS=2504;DP=16981;EAS_AF=0.2718;AMR_AF=0.1081;AFR_AF=0.0053;EUR_AF=0.0497;SAS_AF=0.0992;AA=T|||;VT=SNP
11	134699358	rs2661963	C	G	100	PASS	AC=1208;AF=0.241214;AN=5008;NS=2504;DP=13405;EAS_AF=0.129;AMR_AF=0.2709;AFR_AF=0.3661;EUR_AF=0.2435;SAS_AF=0.1646;AA=G|||;VT=SNP
11	134699390	rs2846185	A	T	100	PASS	AC=1208;AF=0.241214;AN=5008;NS=2504;DP=13818;EAS_AF=0.129;AMR_AF=0.2709;AFR_AF=0.3661;EUR_AF=0.2435;SAS_AF=0.1646;AA=T|||;VT=SNP
11	134700083	rs2661964	G	A	100	PASS	AC=1216;AF=0.242812;AN=5008;NS=2504;DP=17212;EAS_AF=0.129;AMR_AF=0.2695;AFR_AF=0.3729;EUR_AF=0.2435;SAS_AF=0.1646;AA=G|||;VT=SNP
11	134700170	rs2846184	T	G	100	PASS	AC=1208;AF=0.241214;AN=5008;NS=2504;DP=18753;EAS_AF=0.129;AMR_AF=0.2695;AFR_AF=0.3661;EUR_AF=0.2455;SAS_AF=0.1636;AA=T|||;VT=SNP
11	134700222	rs2661965	G	A	100	PASS	AC=1151;AF=0.229832;AN=5008;NS=2504;DP=17360;EAS_AF=0.129;AMR_AF=0.2666;AFR_AF=0.3253;EUR_AF=0.2435;SAS_AF=0.1646;AA=G|||;VT=SNP
11	134700234	rs2661966	A	G	100	PASS	AC=1207;AF=0.241014;AN=5008;NS=2504;DP=17623;EAS_AF=0.129;AMR_AF=0.2695;AFR_AF=0.3661;EUR_AF=0.2435;SAS_AF=0.1646;AA=G|||;VT=SNP
11	134700351	rs3133340	C	T	100	PASS	AC=1207;AF=0.241014;AN=5008;NS=2504;DP=18765;EAS_AF=0.129;AMR_AF=0.2695;AFR_AF=0.3661;EUR_AF=0.2435;SAS_AF=0.1646;AA=T|||;VT=SNP
11	134700598	rs67998008	C	G	100	PASS	AC=1207;AF=0.241014;AN=5008;NS=2504;DP=18362;EAS_AF=0.129;AMR_AF=0.2695;AFR_AF=0.3661;EUR_AF=0.2435;SAS_AF=0.1646;AA=G|||;VT=SNP
11	134700722	rs2846183	T	A	100	PASS	AC=1182;AF=0.236022;AN=5008;NS=2504;DP=16627;EAS_AF=0.129;AMR_AF=0.268;AFR_AF=0.348;EUR_AF=0.2435;SAS_AF=0.1646;AA=t|||;VT=SNP
11	134701217	rs2508831	T	C	100	PASS	AC=1183;AF=0.236222;AN=5008;NS=2504;DP=18186;EAS_AF=0.129;AMR_AF=0.268;AFR_AF=0.3487;EUR_AF=0.2435;SAS_AF=0.1646;AA=C|||;VT=SNP
11	134701669	rs75001757	G	A	100	PASS	AC=644;AF=0.128594;AN=5008;NS=2504;DP=14191;EAS_AF=0.0585;AMR_AF=0.1009;AFR_AF=0.2315;EUR_AF=0.0954;SAS_AF=0.1155;AA=G|||;VT=SNP
11	134702027	rs2846182	T	C	100	PASS	AC=1182;AF=0.236022;AN=5008;NS=2504;DP=16006;EAS_AF=0.129;AMR_AF=0.268;AFR_AF=0.348;EUR_AF=0.2435;SAS_AF=0.1646;AA=T|||;VT=SNP
11	134702234	rs2662004	G	A	100	PASS	AC=1211;AF=0.241813;AN=5008;NS=2504;DP=19690;EAS_AF=0.129;AMR_AF=0.2723;AFR_AF=0.3676;EUR_AF=0.2435;SAS_AF=0.1646;AA=A|||;VT=SNP
11	134702775	rs77833531	G	C	100	PASS	AC=502;AF=0.10024;AN=5008;NS=2504;DP=20034;EAS_AF=0.2718;AMR_AF=0.1066;AFR_AF=0.0053;EUR_AF=0.0497;SAS_AF=0.0992;AA=G|||;VT=SNP
11	134702818	rs12789362	G	A	100	PASS	AC=1183;AF=0.236222;AN=5008;NS=2504;DP=18853;EAS_AF=0.129;AMR_AF=0.268;AFR_AF=0.3487;EUR_AF=0.2435;SAS_AF=0.1646;AA=G|||;VT=SNP
11	134702936	rs2846181	T	C	100	PASS	AC=1183;AF=0.236222;AN=5008;NS=2504;DP=16640;EAS_AF=0.129;AMR_AF=0.268;AFR_AF=0.3487;EUR_AF=0.2435;SAS_AF=0.1646;AA=T|||;VT=SNP
11	134703264	rs2662003	T	G	100	PASS	AC=1187;AF=0.237021;AN=5008;NS=2504;DP=16431;EAS_AF=0.129;AMR_AF=0.2709;AFR_AF=0.3487;EUR_AF=0.2455;SAS_AF=0.1646;AA=G|||;VT=SNP
11	134703285	rs2662002	A	T	100	PASS	AC=2686;AF=0.536342;AN=5008;NS=2504;DP=16626;EAS_AF=0.4603;AMR_AF=0.5288;AFR_AF=0.7201;EUR_AF=0.4791;SAS_AF=0.4305;AA=T|||;VT=SNP
11	134703322	rs2662001	G	A	100	PASS	AC=1185;AF=0.236621;AN=5008;NS=2504;DP=16657;EAS_AF=0.129;AMR_AF=0.2695;AFR_AF=0.3487;EUR_AF=0.2445;SAS_AF=0.1646;AA=A|||;VT=SNP
11	134703344	rs2846180	C	T	100	PASS	AC=1193;AF=0.238219;AN=5008;NS=2504;DP=16705;EAS_AF=0.129;AMR_AF=0.2709;AFR_AF=0.3525;EUR_AF=0.2445;SAS_AF=0.1667;AA=T|||;VT=SNP
11	134703451	rs2662000	G	T	100	PASS	AC=1185;AF=0.236621;AN=5008;NS=2504;DP=18720;EAS_AF=0.129;AMR_AF=0.2695;AFR_AF=0.3487;EUR_AF=0.2445;SAS_AF=0.1646;AA=G|||;VT=SNP
11	134703585	rs2661999	A	G	100	PASS	AC=2666;AF=0.532348;AN=5008;NS=2504;DP=19134;EAS_AF=0.4593;AMR_AF=0.5259;AFR_AF=0.7201;EUR_AF=0.4761;SAS_AF=0.4162;AA=G|||;VT=SNP
11	134703722	rs1939725	T	G	100	PASS	AC=2678;AF=0.534744;AN=5008;NS=2504;DP=18280;EAS_AF=0.4593;AMR_AF=0.5259;AFR_AF=0.7201;EUR_AF=0.4781;SAS_AF=0.4264;AA=G|||;VT=SNP
11	134703752	rs1939724	C	T	100	PASS	AC=1210;AF=0.241613;AN=5008;NS=2504;DP=18154;EAS_AF=0.129;AMR_AF=0.2709;AFR_AF=0.3676;EUR_AF=0.2435;SAS_AF=0.1646;AA=C|||;VT=SNP
11	134703901	rs1939723	G	A	100	PASS	AC=1209;AF=0.241414;AN=5008;NS=2504;DP=17914;EAS_AF=0.129;AMR_AF=0.2709;AFR_AF=0.3669;EUR_AF=0.2435;SAS_AF=0.1646;AA=A|||;VT=SNP
11	134704373	rs2846177	A	G	100	PASS	AC=1183;AF=0.236222;AN=5008;NS=2504;DP=20987;EAS_AF=0.129;AMR_AF=0.2695;AFR_AF=0.3472;EUR_AF=0.2435;SAS_AF=0.1656;AA=a|||;VT=SNP
11	134704522	rs2846176	T	C	100	PASS	AC=1183;AF=0.236222;AN=5008;NS=2504;DP=20992;EAS_AF=0.129;AMR_AF=0.2695;AFR_AF=0.348;EUR_AF=0.2435;SAS_AF=0.1646;AA=T|||;VT=SNP
11	134704595	rs2661997	G	A	100	PASS	AC=1183;AF=0.236222;AN=5008;NS=2504;DP=18694;EAS_AF=0.129;AMR_AF=0.2695;AFR_AF=0.348;EUR_AF=0.2435;SAS_AF=0.1646;AA=A|||;VT=SNP
11	134704874	rs2661996	G	A	100	PASS	AC=1182;AF=0.236022;AN=5008;NS=2504;DP=15830;EAS_AF=0.129;AMR_AF=0.2695;AFR_AF=0.3472;EUR_AF=0.2435;SAS_AF=0.1646;AA=G|||;VT=SNP
11	134704892	rs2661995	T	C	100	PASS	AC=1184;AF=0.236422;AN=5008;NS=2504;DP=16283;EAS_AF=0.129;AMR_AF=0.2695;AFR_AF=0.3487;EUR_AF=0.2435;SAS_AF=0.1646;AA=C|||;VT=SNP
11	134705179	rs2508829	A	G	100	PASS	AC=1183;AF=0.236222;AN=5008;NS=2504;DP=16928;EAS_AF=0.129;AMR_AF=0.2695;AFR_AF=0.348;EUR_AF=0.2435;SAS_AF=0.1646;AA=G|||;VT=SNP
11	134705296	rs2512916	C	T	100	PASS	AC=1184;AF=0.236422;AN=5008;NS=2504;DP=17343;EAS_AF=0.129;AMR_AF=0.268;AFR_AF=0.3495;EUR_AF=0.2435;SAS_AF=0.1646;AA=C|||;VT=SNP
11	134705338	rs11599970	T	C	100	PASS	AC=777;AF=0.155152;AN=5008;NS=2504;DP=18443;EAS_AF=0.2748;AMR_AF=0.1427;AFR_AF=0.1301;EUR_AF=0.1083;SAS_AF=0.1227;AA=T|||;VT=SNP
11	134705417	rs11606147	C	T	100	PASS	AC=507;AF=0.101238;AN=5008;NS=2504;DP=20318;EAS_AF=0.2738;AMR_AF=0.1095;AFR_AF=0.0061;EUR_AF=0.0497;SAS_AF=0.0992;AA=C|||;VT=SNP
11	134705536	rs2661994	A	G	100	PASS	AC=2037;AF=0.406749;AN=5008;NS=2504;DP=17746;EAS_AF=0.4028;AMR_AF=0.4265;AFR_AF=0.4879;EUR_AF=0.3827;SAS_AF=0.3119;AA=G|||;VT=SNP
11	134705646	rs2186715	A	G	100	PASS	AC=1182;AF=0.236022;AN=5008;NS=2504;DP=19328;EAS_AF=0.129;AMR_AF=0.2695;AFR_AF=0.3472;EUR_AF=0.2435;SAS_AF=0.1646;AA=A|||;VT=SNP
11	134705675	rs2186714	A	G	100	PASS	AC=1955;AF=0.390375;AN=5008;NS=2504;DP=20992;EAS_AF=0.4028;AMR_AF=0.4107;AFR_AF=0.4758;EUR_AF=0.3519;SAS_AF=0.2873;AA=G|||;VT=SNP
11	134705943	rs2155304	T	C	100	PASS	AC=1955;AF=0.390375;AN=5008;NS=2504;DP=16809;EAS_AF=0.4028;AMR_AF=0.4107;AFR_AF=0.4758;EUR_AF=0.3519;SAS_AF=0.2873;AA=C|||;VT=SNP
11	134706069	rs2186713	C	T	100	PASS	AC=1206;AF=0.240815;AN=5008;NS=2504;DP=19122;EAS_AF=0.127;AMR_AF=0.2709;AFR_AF=0.3661;EUR_AF=0.2435;SAS_AF=0.1646;AA=C|||;VT=SNP
11	134706397	rs2846175	A	G	100	PASS	AC=1221;AF=0.24381;AN=5008;NS=2504;DP=18079;EAS_AF=0.129;AMR_AF=0.2709;AFR_AF=0.3759;EUR_AF=0.2435;SAS_AF=0.1646;AA=A|||;VT=SNP
11	134706495	rs2136100	T	A	100	PASS	AC=2681;AF=0.535343;AN=5008;NS=2504;DP=18816;EAS_AF=0.4623;AMR_AF=0.5259;AFR_AF=0.7194;EUR_AF=0.4791;SAS_AF=0.4264;AA=A|||;VT=SNP
11	134706680	rs1939722	C	T	100	PASS	AC=1992;AF=0.397764;AN=5008;NS=2504;DP=20344;EAS_AF=0.1865;AMR_AF=0.3977;AFR_AF=0.6286;EUR_AF=0.3996;SAS_AF=0.3016;AA=T|||;VT=SNP
11	134706951	rs11603669	C	T	100	PASS	AC=933;AF=0.186302;AN=5008;NS=2504;DP=18091;EAS_AF=0.2907;AMR_AF=0.196;AFR_AF=0.0961;EUR_AF=0.174;SAS_AF=0.2065;AA=T|||;VT=SNP
11	134706970	rs11603673	C	T	100	PASS	AC=510;AF=0.101837;AN=5008;NS=2504;DP=18590;EAS_AF=0.2718;AMR_AF=0.1081;AFR_AF=0.0113;EUR_AF=0.0497;SAS_AF=0.0982;AA=C|||;VT=SNP
11	134707162	rs11607861	A	C	100	PASS	AC=1201;AF=0.239816;AN=5008;NS=2504;DP=19160;EAS_AF=0.38;AMR_AF=0.1643;AFR_AF=0.3533;EUR_AF=0.1034;SAS_AF=0.136;AA=A|||;VT=SNP
11	134707260	rs7924471	T	G	100	PASS	AC=1040;AF=0.207668;AN=5008;NS=2504;DP=15888;EAS_AF=0.1677;AMR_AF=0.0937;AFR_AF=0.3956;EUR_AF=0.1044;SAS_AF=0.182;AA=T|||;VT=SNP
11	134707392	rs2846174	A	G	100	PASS	AC=2099;AF=0.419129;AN=5008;NS=2504;DP=18210;EAS_AF=0.245;AMR_AF=0.4236;AFR_AF=0.4887;EUR_AF=0.4652;SAS_AF=0.454;AA=A|||;VT=SNP
11	134707419	rs2846173	T	C	100	PASS	AC=2847;AF=0.56849;AN=5008;NS=2504;DP=19094;EAS_AF=0.497;AMR_AF=0.5476;AFR_AF=0.764;EUR_AF=0.498;SAS_AF=0.4652;AA=T|||;VT=SNP
11	134707435	rs2846172	C	A	100	PASS	AC=1742;AF=0.347843;AN=5008;NS=2504;DP=19335;EAS_AF=0.1944;AMR_AF=0.3689;AFR_AF=0.4864;EUR_AF=0.3807;SAS_AF=0.2699;AA=C|||;VT=SNP
11	134707460	rs12787678	T	C	100	PASS	AC=1714;AF=0.342252;AN=5008;NS=2504;DP=20047;EAS_AF=0.2093;AMR_AF=0.3602;AFR_AF=0.466;EUR_AF=0.3519;SAS_AF=0.2894;AA=C|||;VT=SNP
11	134707604	rs4936254	T	C	100	PASS	AC=396;AF=0.0790735;AN=5008;NS=2504;DP=18716;EAS_AF=0.2798;AMR_AF=0.0865;AFR_AF=0.003;EUR_AF=0.0328;SAS_AF=0.0174;AA=T|||;VT=SNP
11	134707747	rs2661992	A	G	100	PASS	AC=3004;AF=0.59984;AN=5008;NS=2504;DP=19079;EAS_AF=0.4226;AMR_AF=0.5519;AFR_AF=0.9576;EUR_AF=0.4831;SAS_AF=0.453;AA=a|||;VT=SNP
11	134707774	rs2661991	C	G	100	PASS	AC=1465;AF=0.292532;AN=5008;NS=2504;DP=18905;EAS_AF=0.1181;AMR_AF=0.2983;AFR_AF=0.4826;EUR_AF=0.2714;SAS_AF=0.2331;AA=G|||;VT=SNP
11	134707982	rs2846171	G	C	100	PASS	AC=1473;AF=0.294129;AN=5008;NS=2504;DP=18961;EAS_AF=0.12;AMR_AF=0.3458;AFR_AF=0.3964;EUR_AF=0.333;SAS_AF=0.2587;AA=G|||;VT=SNP
11	134708041	rs2846170	T	G	100	PASS	AC=1222;AF=0.24401;AN=5008;NS=2504;DP=18502;EAS_AF=0.1181;AMR_AF=0.2709;AFR_AF=0.3896;EUR_AF=0.2416;SAS_AF=0.1605;AA=T|||;VT=SNP
11	134708047	rs2846169	A	G	100	PASS	AC=1224;AF=0.244409;AN=5008;NS=2504;DP=18330;EAS_AF=0.119;AMR_AF=0.2709;AFR_AF=0.3911;EUR_AF=0.2425;SAS_AF=0.1585;AA=A|||;VT=SNP
11	134708196	rs2661990	A	C	100	PASS	AC=1598;AF=0.319089;AN=5008;NS=2504;DP=16627;EAS_AF=0.12;AMR_AF=0.366;AFR_AF=0.4743;EUR_AF=0.338;SAS_AF=0.2618;AA=C|||;VT=SNP
11	134708325	rs2186712	G	A	100	PASS	AC=1339;AF=0.267372;AN=5008;NS=2504;DP=19534;EAS_AF=0.1181;AMR_AF=0.2925;AFR_AF=0.4561;EUR_AF=0.2475;SAS_AF=0.1687;AA=A|||;VT=SNP
11	134708646	rs2155303	T	C	100	PASS	AC=1360;AF=0.271565;AN=5008;NS=2504;DP=18430;EAS_AF=0.119;AMR_AF=0.2939;AFR_AF=0.4758;EUR_AF=0.2465;SAS_AF=0.1626;AA=C|||;VT=SNP
11	134708801	rs2846168	T	C	100	PASS	AC=1378;AF=0.27516;AN=5008;NS=2504;DP=17920;EAS_AF=0.1181;AMR_AF=0.2939;AFR_AF=0.4917;EUR_AF=0.2465;SAS_AF=0.1605;AA=C|||;VT=SNP
11	134708988	rs2846167	C	T	100	PASS	AC=1081;AF=0.215855;AN=5008;NS=2504;DP=18811;EAS_AF=0.1181;AMR_AF=0.2622;AFR_AF=0.3245;EUR_AF=0.2167;SAS_AF=0.136;AA=C|||;VT=SNP
11	134709164	rs2846166	G	A	100	PASS	AC=1246;AF=0.248802;AN=5008;NS=2504;DP=17696;EAS_AF=0.1181;AMR_AF=0.281;AFR_AF=0.3971;EUR_AF=0.2485;SAS_AF=0.1605;AA=A|||;VT=SNP
11	134710295	rs59918499	G	T	100	PASS	AC=1091;AF=0.217851;AN=5008;NS=2504;DP=20527;EAS_AF=0.119;AMR_AF=0.2594;AFR_AF=0.3328;EUR_AF=0.2167;SAS_AF=0.136;AA=T|||;VT=SNP
11	134710492	rs2508827	C	G	100	PASS	AC=1081;AF=0.215855;AN=5008;NS=2504;DP=17648;EAS_AF=0.121;AMR_AF=0.2594;AFR_AF=0.3245;EUR_AF=0.2167;SAS_AF=0.135;AA=C|||;VT=SNP
11	134710969	rs2247155	A	G	100	PASS	AC=2534;AF=0.50599;AN=5008;NS=2504;DP=19621;EAS_AF=0.4077;AMR_AF=0.513;AFR_AF=0.7035;EUR_AF=0.4463;SAS_AF=0.3967;AA=a|||;VT=SNP
11	134711210	rs2846159	C	T	100	PASS	AC=1084;AF=0.216454;AN=5008;NS=2504;DP=19930;EAS_AF=0.122;AMR_AF=0.2594;AFR_AF=0.3275;EUR_AF=0.2187;SAS_AF=0.1309;AA=T|||;VT=SNP
11	134711724	rs2846160	A	G	100	PASS	AC=1083;AF=0.216254;AN=5008;NS=2504;DP=22338;EAS_AF=0.121;AMR_AF=0.2594;AFR_AF=0.3283;EUR_AF=0.2177;SAS_AF=0.1309;AA=A|||;VT=SNP
11	134711870	rs2846161	G	T	100	PASS	AC=1083;AF=0.216254;AN=5008;NS=2504;DP=20884;EAS_AF=0.121;AMR_AF=0.2594;AFR_AF=0.3283;EUR_AF=0.2177;SAS_AF=0.1309;AA=G|||;VT=SNP
11	134712183	rs7106918	G	A	100	PASS	AC=1084;AF=0.216454;AN=5008;NS=2504;DP=20894;EAS_AF=0.121;AMR_AF=0.2594;AFR_AF=0.3283;EUR_AF=0.2187;SAS_AF=0.1309;AA=A|||;VT=SNP
11	134712270	rs2661987	T	C	100	PASS	AC=1342;AF=0.267971;AN=5008;NS=2504;DP=21195;EAS_AF=0.121;AMR_AF=0.2896;AFR_AF=0.466;EUR_AF=0.2495;SAS_AF=0.1554;AA=C|||;VT=SNP
11	134712775	rs2846147	G	A	100	PASS	AC=1072;AF=0.214058;AN=5008;NS=2504;DP=23232;EAS_AF=0.119;AMR_AF=0.2579;AFR_AF=0.3222;EUR_AF=0.2177;SAS_AF=0.1309;AA=G|||;VT=SNP
11	134712777	rs2661986	A	C	100	PASS	AC=1075;AF=0.214657;AN=5008;NS=2504;DP=22957;EAS_AF=0.119;AMR_AF=0.2579;AFR_AF=0.3245;EUR_AF=0.2177;SAS_AF=0.1309;AA=A|||;VT=SNP
11	134712785	rs56704033	A	G	100	PASS	AC=660;AF=0.131789;AN=5008;NS=2504;DP=22987;EAS_AF=0.2728;AMR_AF=0.1369;AFR_AF=0.0431;EUR_AF=0.1083;SAS_AF=0.1268;AA=A|||;VT=SNP
11	134713046	rs2661985	G	A	100	PASS	AC=603;AF=0.120407;AN=5008;NS=2504;DP=21280;EAS_AF=0.1052;AMR_AF=0.1686;AFR_AF=0.1014;EUR_AF=0.1392;SAS_AF=0.1084;AA=G|||;VT=SNP
11	134713158	rs2846148	T	C	100	PASS	AC=1085;AF=0.216653;AN=5008;NS=2504;DP=20206;EAS_AF=0.119;AMR_AF=0.2594;AFR_AF=0.3313;EUR_AF=0.2177;SAS_AF=0.1309;AA=C|||;VT=SNP
11	134713407	rs2661984	A	G	100	PASS	AC=1084;AF=0.216454;AN=5008;NS=2504;DP=15785;EAS_AF=0.119;AMR_AF=0.2594;AFR_AF=0.3306;EUR_AF=0.2177;SAS_AF=0.1309;AA=G|||;VT=SNP
11	134713703	rs2846149	T	C	100	PASS	AC=1084;AF=0.216454;AN=5008;NS=2504;DP=20843;EAS_AF=0.119;AMR_AF=0.2594;AFR_AF=0.3306;EUR_AF=0.2177;SAS_AF=0.1309;AA=t|||;VT=SNP
11	134713740	rs2846150	G	A	100	PASS	AC=1085;AF=0.216653;AN=5008;NS=2504;DP=18694;EAS_AF=0.119;AMR_AF=0.2594;AFR_AF=0.3306;EUR_AF=0.2177;SAS_AF=0.1319;AA=A|||;VT=SNP
11	134713759	rs2846151	A	C	100	PASS	AC=1084;AF=0.216454;AN=5008;NS=2504;DP=18041;EAS_AF=0.119;AMR_AF=0.2594;AFR_AF=0.3306;EUR_AF=0.2177;SAS_AF=0.1309;AA=C|||;VT=SNP
11	134713792	rs2661983	T	C	100	PASS	AC=1513;AF=0.302117;AN=5008;NS=2504;DP=17513;EAS_AF=0.121;AMR_AF=0.3602;AFR_AF=0.3986;EUR_AF=0.34;SAS_AF=0.2781;AA=C|||;VT=SNP
11	134714186	rs2846152	A	G	100	PASS	AC=1084;AF=0.216454;AN=5008;NS=2504;DP=15855;EAS_AF=0.119;AMR_AF=0.2594;AFR_AF=0.3306;EUR_AF=0.2177;SAS_AF=0.1309;AA=G|||;VT=SNP
11	134714407	rs2846153	T	C	100	PASS	AC=1096;AF=0.21885;AN=5008;NS=2504;DP=18423;EAS_AF=0.122;AMR_AF=0.2594;AFR_AF=0.3359;EUR_AF=0.2187;SAS_AF=0.1319;AA=t|||;VT=SNP
11	134714635	rs2846154	C	T	100	PASS	AC=1077;AF=0.215056;AN=5008;NS=2504;DP=16984;EAS_AF=0.119;AMR_AF=0.2579;AFR_AF=0.3245;EUR_AF=0.2197;SAS_AF=0.1309;AA=C|||;VT=SNP
11	134714989	rs2661982	A	G	100	PASS	AC=1086;AF=0.216853;AN=5008;NS=2504;DP=16924;EAS_AF=0.119;AMR_AF=0.2608;AFR_AF=0.3298;EUR_AF=0.2197;SAS_AF=0.1309;AA=A|||;VT=SNP
11	134715006	rs2846155	C	T	100	PASS	AC=1077;AF=0.215056;AN=5008;NS=2504;DP=17289;EAS_AF=0.119;AMR_AF=0.2608;AFR_AF=0.323;EUR_AF=0.2197;SAS_AF=0.1309;AA=C|||;VT=SNP
11	134715056	rs2661981	G	A	100	PASS	AC=1085;AF=0.216653;AN=5008;NS=2504;DP=17563;EAS_AF=0.119;AMR_AF=0.2594;AFR_AF=0.3298;EUR_AF=0.2197;SAS_AF=0.1309;AA=A|||;VT=SNP
11	134715082	rs2661980	T	A	100	PASS	AC=1188;AF=0.23722;AN=5008;NS=2504;DP=17312;EAS_AF=0.119;AMR_AF=0.2637;AFR_AF=0.4054;EUR_AF=0.2197;SAS_AF=0.1309;AA=A|||;VT=SNP
11	134715417	rs2661979	T	C	100	PASS	AC=1262;AF=0.251997;AN=5008;NS=2504;DP=16170;EAS_AF=0.12;AMR_AF=0.2839;AFR_AF=0.4085;EUR_AF=0.2505;SAS_AF=0.1554;AA=C|||;VT=SNP
11	134715777	rs1892987	T	C	100	PASS	AC=1538;AF=0.307109;AN=5008;NS=2504;DP=17145;EAS_AF=0.121;AMR_AF=0.3602;AFR_AF=0.4145;EUR_AF=0.3429;SAS_AF=0.2791;AA=C|||;VT=SNP
11	134716068	rs2155298	G	A	100	PASS	AC=1147;AF=0.229034;AN=5008;NS=2504;DP=16600;EAS_AF=0.119;AMR_AF=0.2622;AFR_AF=0.3752;EUR_AF=0.2197;SAS_AF=0.1309;AA=A|||;VT=SNP
11	134716264	rs2661978	C	G	100	PASS	AC=1182;AF=0.236022;AN=5008;NS=2504;DP=16414;EAS_AF=0.119;AMR_AF=0.2795;AFR_AF=0.3495;EUR_AF=0.2525;SAS_AF=0.1554;AA=C|||;VT=SNP
11	134716409	rs2661977	T	C	100	PASS	AC=1261;AF=0.251797;AN=5008;NS=2504;DP=18579;EAS_AF=0.119;AMR_AF=0.2839;AFR_AF=0.4077;EUR_AF=0.2515;SAS_AF=0.1554;AA=C|||;VT=SNP
11	134716459	rs2846146	C	T	100	PASS	AC=1181;AF=0.235823;AN=5008;NS=2504;DP=19062;EAS_AF=0.119;AMR_AF=0.2795;AFR_AF=0.3495;EUR_AF=0.2515;SAS_AF=0.1554;AA=T|||;VT=SNP
11	134716566	rs2661976	T	C	100	PASS	AC=1387;AF=0.276957;AN=5008;NS=2504;DP=18002;EAS_AF=0.119;AMR_AF=0.2882;AFR_AF=0.5008;EUR_AF=0.2515;SAS_AF=0.1554;AA=C|||;VT=SNP
11	134716654	rs2661975	T	G	100	PASS	AC=1262;AF=0.251997;AN=5008;NS=2504;DP=17714;EAS_AF=0.12;AMR_AF=0.2853;AFR_AF=0.4077;EUR_AF=0.2505;SAS_AF=0.1554;AA=G|||;VT=SNP
11	134716829	rs2846145	G	A	100	PASS	AC=1181;AF=0.235823;AN=5008;NS=2504;DP=19060;EAS_AF=0.119;AMR_AF=0.2795;AFR_AF=0.3495;EUR_AF=0.2505;SAS_AF=0.1564;AA=G|||;VT=SNP
11	134716905	rs10894891	C	G	100	PASS	AC=3755;AF=0.7498;AN=5008;NS=2504;DP=19158;EAS_AF=0.881;AMR_AF=0.7017;AFR_AF=0.6483;EUR_AF=0.6998;SAS_AF=0.8374;AA=G|||;VT=SNP
11	134716969	rs2661974	T	G	100	PASS	AC=1183;AF=0.236222;AN=5008;NS=2504;DP=19741;EAS_AF=0.119;AMR_AF=0.2795;AFR_AF=0.3517;EUR_AF=0.2505;SAS_AF=0.1554;AA=T|||;VT=SNP
11	134717062	rs2661973	G	T	100	PASS	AC=1181;AF=0.235823;AN=5008;NS=2504;DP=22905;EAS_AF=0.119;AMR_AF=0.281;AFR_AF=0.3495;EUR_AF=0.2505;SAS_AF=0.1554;AA=G|||;VT=SNP
11	134717090	rs2846144	G	A	100	PASS	AC=1173;AF=0.234225;AN=5008;NS=2504;DP=22079;EAS_AF=0.119;AMR_AF=0.2795;AFR_AF=0.3442;EUR_AF=0.2505;SAS_AF=0.1554;AA=G|||;VT=SNP
11	134717316	rs2155297	G	A	100	PASS	AC=1076;AF=0.214856;AN=5008;NS=2504;DP=18010;EAS_AF=0.0863;AMR_AF=0.2075;AFR_AF=0.3343;EUR_AF=0.2505;SAS_AF=0.1544;AA=G|||;VT=SNP
11	134717600	rs2846143	T	C	100	PASS	AC=1220;AF=0.24361;AN=5008;NS=2504;DP=16209;EAS_AF=0.122;AMR_AF=0.2767;AFR_AF=0.3896;EUR_AF=0.2366;SAS_AF=0.1554;AA=C|||;VT=SNP
11	134717644	rs2661972	C	A	100	PASS	AC=1249;AF=0.249401;AN=5008;NS=2504;DP=16577;EAS_AF=0.122;AMR_AF=0.2824;AFR_AF=0.3979;EUR_AF=0.2505;SAS_AF=0.1554;AA=A|||;VT=SNP
11	134718065	rs2661971	G	C	100	PASS	AC=1173;AF=0.234225;AN=5008;NS=2504;DP=18163;EAS_AF=0.123;AMR_AF=0.2781;AFR_AF=0.3404;EUR_AF=0.2515;SAS_AF=0.1564;AA=G|||;VT=SNP
11	134718067	rs2661970	A	T	100	PASS	AC=1172;AF=0.234026;AN=5008;NS=2504;DP=18206;EAS_AF=0.123;AMR_AF=0.2781;AFR_AF=0.3396;EUR_AF=0.2515;SAS_AF=0.1564;AA=A|||;VT=SNP
11	134718095	rs2846142	G	A	100	PASS	AC=1172;AF=0.234026;AN=5008;NS=2504;DP=18161;EAS_AF=0.123;AMR_AF=0.2781;AFR_AF=0.3396;EUR_AF=0.2515;SAS_AF=0.1564;AA=G|||;VT=SNP
11	134718195	rs2846141	A	G	100	PASS	AC=1212;AF=0.242013;AN=5008;NS=2504;DP=17115;EAS_AF=0.122;AMR_AF=0.2795;AFR_AF=0.3714;EUR_AF=0.2505;SAS_AF=0.1554;AA=G|||;VT=SNP
11	134718217	rs2661969	T	C	100	PASS	AC=1249;AF=0.249401;AN=5008;NS=2504;DP=17042;EAS_AF=0.121;AMR_AF=0.2824;AFR_AF=0.3979;EUR_AF=0.2515;SAS_AF=0.1554;AA=C|||;VT=SNP
11	134718288	rs1892986	T	C	100	PASS	AC=1169;AF=0.233427;AN=5008;NS=2504;DP=17762;EAS_AF=0.122;AMR_AF=0.2781;AFR_AF=0.3396;EUR_AF=0.2505;SAS_AF=0.1554;AA=T|||;VT=SNP
11	134718377	rs1892985	T	A	100	PASS	AC=1247;AF=0.249002;AN=5008;NS=2504;DP=15635;EAS_AF=0.122;AMR_AF=0.2824;AFR_AF=0.3979;EUR_AF=0.2485;SAS_AF=0.1554;AA=A|||;VT=SNP
11	134718784	rs2661968	A	T	100	PASS	AC=1276;AF=0.254792;AN=5008;NS=2504;DP=17543;EAS_AF=0.123;AMR_AF=0.304;AFR_AF=0.348;EUR_AF=0.3052;SAS_AF=0.1779;AA=T|||;VT=SNP
11	134719123	rs2661967	C	T	100	PASS	AC=591;AF=0.118011;AN=5008;NS=2504;DP=17419;EAS_AF=0.1081;AMR_AF=0.1686;AFR_AF=0.0885;EUR_AF=0.1412;SAS_AF=0.1084;AA=C|||;VT=SNP
11	134719726	rs12578074	G	A	100	PASS	AC=1053;AF=0.210264;AN=5008;NS=2504;DP=18431;EAS_AF=0.122;AMR_AF=0.2565;AFR_AF=0.3064;EUR_AF=0.2177;SAS_AF=0.1309;AA=g|||;VT=SNP
11	134720173	rs7118455	C	T	100	PASS	AC=1305;AF=0.260583;AN=5008;NS=2504;DP=19846;EAS_AF=0.119;AMR_AF=0.2867;AFR_AF=0.4418;EUR_AF=0.2485;SAS_AF=0.1554;AA=t|||;VT=SNP
11	134720344	rs7104195	T	C	100	PASS	AC=1131;AF=0.225839;AN=5008;NS=2504;DP=18232;EAS_AF=0.119;AMR_AF=0.2608;AFR_AF=0.3654;EUR_AF=0.2177;SAS_AF=0.1309;AA=N|||;VT=SNP
11	134721036	rs12793067	T	C	100	PASS	AC=1336;AF=0.266773;AN=5008;NS=2504;DP=18283;EAS_AF=0.119;AMR_AF=0.2853;AFR_AF=0.4637;EUR_AF=0.2485;SAS_AF=0.1585;AA=N|||;VT=SNP
11	134721471	rs11605126	A	G	100	PASS	AC=559;AF=0.111621;AN=5008;NS=2504;DP=20652;EAS_AF=0.2738;AMR_AF=0.1196;AFR_AF=0.0068;EUR_AF=0.0666;SAS_AF=0.1268;AA=a|||;VT=SNP
11	134722181	rs66472320	A	G	100	PASS	AC=1307;AF=0.260982;AN=5008;NS=2504;DP=18898;EAS_AF=0.12;AMR_AF=0.281;AFR_AF=0.4433;EUR_AF=0.2455;SAS_AF=0.1616;AA=G|||;VT=SNP
11	134723096	rs7131091	C	T	100	PASS	AC=844;AF=0.16853;AN=5008;NS=2504;DP=19251;EAS_AF=0.3254;AMR_AF=0.1311;AFR_AF=0.1936;EUR_AF=0.0497;SAS_AF=0.1217;AA=C|||;VT=SNP
11	134724337	rs11822880	C	G	100	PASS	AC=1182;AF=0.236022;AN=5008;NS=2504;DP=20898;EAS_AF=0.3264;AMR_AF=0.1729;AFR_AF=0.3684;EUR_AF=0.1044;SAS_AF=0.1442;AA=G|||;VT=SNP
11	134724426	rs60428408	G	A	100	PASS	AC=1015;AF=0.202676;AN=5008;NS=2504;DP=19779;EAS_AF=0.119;AMR_AF=0.2493;AFR_AF=0.2852;EUR_AF=0.2117;SAS_AF=0.135;AA=G|||;VT=SNP
11	134726115	rs11828313	A	T	100	PASS	AC=1111;AF=0.221845;AN=5008;NS=2504;DP=21181;EAS_AF=0.3254;AMR_AF=0.1643;AFR_AF=0.3192;EUR_AF=0.1054;SAS_AF=0.1442;AA=A|||;VT=SNP
11	134726590	rs1995763	G	A	100	PASS	AC=2278;AF=0.454872;AN=5008;NS=2504;DP=19940;EAS_AF=0.4127;AMR_AF=0.4424;AFR_AF=0.6921;EUR_AF=0.3459;SAS_AF=0.2986;AA=G|||;VT=SNP
11	134726725	rs1995764	G	A	100	PASS	AC=996;AF=0.198882;AN=5008;NS=2504;DP=17673;EAS_AF=0.1052;AMR_AF=0.1988;AFR_AF=0.3079;EUR_AF=0.2117;SAS_AF=0.135;AA=g|||;VT=SNP
11	134727469	rs11603594	T	C	100	PASS	AC=2720;AF=0.543131;AN=5008;NS=2504;DP=16538;EAS_AF=0.4782;AMR_AF=0.5202;AFR_AF=0.7352;EUR_AF=0.4433;SAS_AF=0.4693;AA=t|||;VT=SNP
11	134727566	rs58005948	G	A	100	PASS	AC=1459;AF=0.291334;AN=5008;NS=2504;DP=21208;EAS_AF=0.1161;AMR_AF=0.317;AFR_AF=0.4864;EUR_AF=0.3002;SAS_AF=0.181;AA=G|||;VT=SNP
11	134727600	rs11224039	T	A	100	PASS	AC=2998;AF=0.598642;AN=5008;NS=2504;DP=22372;EAS_AF=0.4683;AMR_AF=0.5418;AFR_AF=0.9584;EUR_AF=0.4443;SAS_AF=0.4458;AA=A|||;VT=SNP
11	134727651	rs58174945	C	T	100	PASS	AC=1478;AF=0.295128;AN=5008;NS=2504;DP=21730;EAS_AF=0.1161;AMR_AF=0.3184;AFR_AF=0.5;EUR_AF=0.3012;SAS_AF=0.18;AA=T|||;VT=SNP
11	134727848	rs11224040	T	C	100	PASS	AC=1407;AF=0.28095;AN=5008;NS=2504;DP=18410;EAS_AF=0.1151;AMR_AF=0.2954;AFR_AF=0.5151;EUR_AF=0.2465;SAS_AF=0.1605;AA=C|||;VT=SNP
11	134728805	rs12786937	T	C	100	PASS	AC=1341;AF=0.267772;AN=5008;NS=2504;DP=19923;EAS_AF=0.1151;AMR_AF=0.2939;AFR_AF=0.469;EUR_AF=0.2445;SAS_AF=0.1585;AA=C|||;VT=SNP
11	134729072	rs34631556	G	A	100	PASS	AC=1237;AF=0.247005;AN=5008;NS=2504;DP=22498;EAS_AF=0.1151;AMR_AF=0.2824;AFR_AF=0.3964;EUR_AF=0.2445;SAS_AF=0.1585;AA=G|||;VT=SNP
11	134729907	rs7930666	G	A	100	PASS	AC=1236;AF=0.246805;AN=5008;NS=2504;DP=20994;EAS_AF=0.1151;AMR_AF=0.2824;AFR_AF=0.3949;EUR_AF=0.2445;SAS_AF=0.1595;AA=G|||;VT=SNP
11	134730670	rs6590776	G	A	100	PASS	AC=866;AF=0.172923;AN=5008;NS=2504;DP=18749;EAS_AF=0.3204;AMR_AF=0.1326;AFR_AF=0.2126;EUR_AF=0.0497;SAS_AF=0.1227;AA=g|||;VT=SNP
11	134731159	rs35342314	C	T	100	PASS	AC=1225;AF=0.244609;AN=5008;NS=2504;DP=16365;EAS_AF=0.1151;AMR_AF=0.281;AFR_AF=0.3888;EUR_AF=0.2435;SAS_AF=0.1585;AA=C|||;VT=SNP
11	134731790	rs67693463	G	A	100	PASS	AC=1035;AF=0.206669;AN=5008;NS=2504;DP=15530;EAS_AF=0.1081;AMR_AF=0.2536;AFR_AF=0.2973;EUR_AF=0.2207;SAS_AF=0.138;AA=g|||;VT=SNP
11	134732128	rs7938791	G	A	100	PASS	AC=3328;AF=0.664537;AN=5008;NS=2504;DP=17487;EAS_AF=0.8829;AMR_AF=0.6513;AFR_AF=0.4402;EUR_AF=0.6133;SAS_AF=0.8047;AA=A|||;VT=SNP
11	134732363	rs1508540	T	C	100	PASS	AC=1829;AF=0.365216;AN=5008;NS=2504;DP=17729;EAS_AF=0.4881;AMR_AF=0.3501;AFR_AF=0.2368;EUR_AF=0.3101;SAS_AF=0.4796;AA=T|||;VT=SNP
11	134732776	rs7120769	G	A	100	PASS	AC=1153;AF=0.230232;AN=5008;NS=2504;DP=19088;EAS_AF=0.3185;AMR_AF=0.2104;AFR_AF=0.2201;EUR_AF=0.1421;SAS_AF=0.2577;AA=G|||;VT=SNP
11	134734296	rs7125596	C	T	100	PASS	AC=2692;AF=0.53754;AN=5008;NS=2504;DP=18293;EAS_AF=0.5843;AMR_AF=0.5202;AFR_AF=0.3964;EUR_AF=0.5606;SAS_AF=0.6687;AA=T|||;VT=SNP
11	134734400	rs10791399	G	T	100	PASS	AC=2184;AF=0.436102;AN=5008;NS=2504;DP=18253;EAS_AF=0.5476;AMR_AF=0.464;AFR_AF=0.1331;EUR_AF=0.5189;SAS_AF=0.6258;AA=G|||;VT=SNP
11	134735464	rs7951054	A	G	100	PASS	AC=1156;AF=0.230831;AN=5008;NS=2504;DP=18241;EAS_AF=0.3214;AMR_AF=0.2104;AFR_AF=0.2156;EUR_AF=0.1451;SAS_AF=0.2607;AA=A|||;VT=SNP
11	134735908	rs4936255	C	G	100	PASS	AC=1868;AF=0.373003;AN=5008;NS=2504;DP=16362;EAS_AF=0.5317;AMR_AF=0.3646;AFR_AF=0.2292;EUR_AF=0.3171;SAS_AF=0.4673;AA=C|||;VT=SNP
11	134736837	rs76602061	G	T	100	PASS	AC=809;AF=0.161542;AN=5008;NS=2504;DP=18442;EAS_AF=0.2758;AMR_AF=0.17;AFR_AF=0.0635;EUR_AF=0.1103;SAS_AF=0.2229;AA=G|||;VT=SNP
11	134736966	rs78167799	T	G	100	PASS	AC=572;AF=0.114217;AN=5008;NS=2504;DP=16604;EAS_AF=0.2599;AMR_AF=0.1196;AFR_AF=0.0635;EUR_AF=0.0497;SAS_AF=0.0951;AA=T|||;VT=SNP
11	134736999	rs4937969	T	A	100	PASS	AC=2991;AF=0.597244;AN=5008;NS=2504;DP=16116;EAS_AF=0.8671;AMR_AF=0.5764;AFR_AF=0.4856;EUR_AF=0.496;SAS_AF=0.589;AA=C|||;VT=SNP
11	134737999	rs11224048	T	C	100	PASS	AC=1669;AF=0.333267;AN=5008;NS=2504;DP=19524;EAS_AF=0.3135;AMR_AF=0.2738;AFR_AF=0.4788;EUR_AF=0.2684;SAS_AF=0.2658;AA=C|||;VT=SNP
11	134738270	rs906628	A	C	100	PASS	AC=455;AF=0.0908546;AN=5008;NS=2504;DP=19029;EAS_AF=0.0377;AMR_AF=0.0548;AFR_AF=0.2126;EUR_AF=0.0666;SAS_AF=0.0317;AA=C|||;VT=SNP
11	134738411	rs73593415	G	A	100	PASS	AC=1765;AF=0.352436;AN=5008;NS=2504;DP=13995;EAS_AF=0.3135;AMR_AF=0.3055;AFR_AF=0.4856;EUR_AF=0.3082;SAS_AF=0.2914;AA=A|||;VT=SNP
11	134738634	rs61352759	A	C	100	PASS	AC=1742;AF=0.347843;AN=5008;NS=2504;DP=16429;EAS_AF=0.4177;AMR_AF=0.2824;AFR_AF=0.4153;EUR_AF=0.2873;SAS_AF=0.2935;AA=A|||;VT=SNP
11	134738703	rs79518674	C	T	100	PASS	AC=879;AF=0.175519;AN=5008;NS=2504;DP=14835;EAS_AF=0.2778;AMR_AF=0.1744;AFR_AF=0.121;EUR_AF=0.1213;SAS_AF=0.2004;AA=T|||;VT=SNP
11	134738732	rs78607875	A	T	100	PASS	AC=1041;AF=0.207867;AN=5008;NS=2504;DP=14719;EAS_AF=0.2758;AMR_AF=0.2118;AFR_AF=0.1725;EUR_AF=0.175;SAS_AF=0.2168;AA=A|||;VT=SNP
11	134738885	rs7931903	T	C	100	PASS	AC=1596;AF=0.31869;AN=5008;NS=2504;DP=14686;EAS_AF=0.2778;AMR_AF=0.3242;AFR_AF=0.3003;EUR_AF=0.3708;SAS_AF=0.3282;AA=T|||;VT=SNP
11	134738931	rs11224049	T	C	100	PASS	AC=1442;AF=0.287939;AN=5008;NS=2504;DP=16779;EAS_AF=0.2738;AMR_AF=0.2896;AFR_AF=0.2935;EUR_AF=0.3161;SAS_AF=0.2648;AA=C|||;VT=SNP
11	134739149	rs7932186	T	G	100	PASS	AC=1396;AF=0.278754;AN=5008;NS=2504;DP=14144;EAS_AF=0.2748;AMR_AF=0.2565;AFR_AF=0.3396;EUR_AF=0.2505;SAS_AF=0.2454;AA=T|||;VT=SNP
11	134739273	rs7945641	A	G	100	PASS	AC=1260;AF=0.251597;AN=5008;NS=2504;DP=16452;EAS_AF=0.2738;AMR_AF=0.2522;AFR_AF=0.2398;EUR_AF=0.2505;SAS_AF=0.2454;AA=G|||;VT=SNP
11	134739343	rs7932439	T	C	100	PASS	AC=1299;AF=0.259385;AN=5008;NS=2504;DP=16677;EAS_AF=0.2738;AMR_AF=0.2522;AFR_AF=0.2693;EUR_AF=0.2505;SAS_AF=0.2454;AA=T|||;VT=SNP
11	134739444	rs7945804	A	G	100	PASS	AC=1302;AF=0.259984;AN=5008;NS=2504;DP=16042;EAS_AF=0.2738;AMR_AF=0.2522;AFR_AF=0.2685;EUR_AF=0.2505;SAS_AF=0.2495;AA=A|||;VT=SNP
11	134739525	rs7932673	T	C	100	PASS	AC=1302;AF=0.259984;AN=5008;NS=2504;DP=15484;EAS_AF=0.2738;AMR_AF=0.2536;AFR_AF=0.2678;EUR_AF=0.2505;SAS_AF=0.2495;AA=C|||;VT=SNP
11	134740058	rs75355374	T	C	100	PASS	AC=828;AF=0.165335;AN=5008;NS=2504;DP=20094;EAS_AF=0.2738;AMR_AF=0.1715;AFR_AF=0.0787;EUR_AF=0.1113;SAS_AF=0.2219;AA=T|||;VT=SNP
11	134740154	rs58440468	G	A	100	PASS	AC=1307;AF=0.260982;AN=5008;NS=2504;DP=21209;EAS_AF=0.2738;AMR_AF=0.2507;AFR_AF=0.267;EUR_AF=0.2495;SAS_AF=0.2587;AA=G|||;VT=SNP
11	134740293	rs74395207	G	A	100	PASS	AC=505;AF=0.100839;AN=5008;NS=2504;DP=21879;EAS_AF=0.2579;AMR_AF=0.1167;AFR_AF=0.0121;EUR_AF=0.0477;SAS_AF=0.1022;AA=g|||;VT=SNP
11	134740597	rs11224050	G	A	100	PASS	AC=1299;AF=0.259385;AN=5008;NS=2504;DP=21101;EAS_AF=0.2738;AMR_AF=0.2507;AFR_AF=0.2678;EUR_AF=0.2495;SAS_AF=0.2495;AA=g|||;VT=SNP
11	134740686	rs11224051	A	G	100	PASS	AC=1298;AF=0.259185;AN=5008;NS=2504;DP=19903;EAS_AF=0.2738;AMR_AF=0.2507;AFR_AF=0.267;EUR_AF=0.2495;SAS_AF=0.2495;AA=G|||;VT=SNP
11	134740773	rs11224052	G	T	100	PASS	AC=1298;AF=0.259185;AN=5008;NS=2504;DP=16316;EAS_AF=0.2738;AMR_AF=0.2507;AFR_AF=0.267;EUR_AF=0.2495;SAS_AF=0.2495;AA=G|||;VT=SNP
11	134741237	rs2102432	C	T	100	PASS	AC=3524;AF=0.703674;AN=5008;NS=2504;DP=15703;EAS_AF=0.88;AMR_AF=0.6628;AFR_AF=0.6301;EUR_AF=0.6272;SAS_AF=0.729;AA=T|||;VT=SNP
11	134742696	rs4937970	G	A	100	PASS	AC=3563;AF=0.711462;AN=5008;NS=2504;DP=16144;EAS_AF=0.8819;AMR_AF=0.6715;AFR_AF=0.6536;EUR_AF=0.6272;SAS_AF=0.729;AA=A|||;VT=SNP
11	134743830	rs76664429	G	A	100	PASS	AC=505;AF=0.100839;AN=5008;NS=2504;DP=20760;EAS_AF=0.2579;AMR_AF=0.1167;AFR_AF=0.0121;EUR_AF=0.0477;SAS_AF=0.1022;AA=G|||;VT=SNP
11	134744661	rs11224056	T	G	100	PASS	AC=1349;AF=0.269369;AN=5008;NS=2504;DP=20795;EAS_AF=0.2738;AMR_AF=0.2507;AFR_AF=0.3064;EUR_AF=0.2495;SAS_AF=0.2485;AA=G|||;VT=SNP
11	134744877	rs73593442	T	C	100	PASS	AC=1351;AF=0.269768;AN=5008;NS=2504;DP=18650;EAS_AF=0.2738;AMR_AF=0.2522;AFR_AF=0.3064;EUR_AF=0.2505;SAS_AF=0.2485;AA=C|||;VT=SNP
11	134745012	rs73593443	A	G	100	PASS	AC=1349;AF=0.269369;AN=5008;NS=2504;DP=20820;EAS_AF=0.2738;AMR_AF=0.2507;AFR_AF=0.3064;EUR_AF=0.2495;SAS_AF=0.2485;AA=a|||;VT=SNP
11	134745766	rs11224057	A	C	100	PASS	AC=1353;AF=0.270168;AN=5008;NS=2504;DP=14647;EAS_AF=0.2738;AMR_AF=0.2522;AFR_AF=0.3064;EUR_AF=0.2525;SAS_AF=0.2485;AA=C|||;VT=SNP
11	134745782	rs11224058	C	A	100	PASS	AC=1608;AF=0.321086;AN=5008;NS=2504;DP=14955;EAS_AF=0.5714;AMR_AF=0.3473;AFR_AF=0.0303;EUR_AF=0.3111;SAS_AF=0.4479;AA=C|||;VT=SNP
11	134746130	rs10458997	C	T	100	PASS	AC=1762;AF=0.351837;AN=5008;NS=2504;DP=17913;EAS_AF=0.5694;AMR_AF=0.3646;AFR_AF=0.1399;EUR_AF=0.3131;SAS_AF=0.4448;AA=C|||;VT=SNP
11	134747335	rs79564337	C	T	100	PASS	AC=451;AF=0.0900559;AN=5008;NS=2504;DP=21346;EAS_AF=0.2272;AMR_AF=0.1095;AFR_AF=0.0045;EUR_AF=0.0417;SAS_AF=0.1002;AA=C|||;VT=SNP
11	134747831	rs12574331	T	C	100	PASS	AC=856;AF=0.170927;AN=5008;NS=2504;DP=20023;EAS_AF=0.0466;AMR_AF=0.0994;AFR_AF=0.3064;EUR_AF=0.1412;SAS_AF=0.1973;AA=T|||;VT=SNP
11	134748290	rs73041210	T	A	100	PASS	AC=463;AF=0.0924521;AN=5008;NS=2504;DP=18779;EAS_AF=0.003;AMR_AF=0.1297;AFR_AF=0.0545;EUR_AF=0.2247;SAS_AF=0.0736;AA=T|||;VT=SNP
11	134748438	rs11224059	C	T	100	PASS	AC=1294;AF=0.258387;AN=5008;NS=2504;DP=20637;EAS_AF=0.0407;AMR_AF=0.2738;AFR_AF=0.3812;EUR_AF=0.3857;SAS_AF=0.1748;AA=T|||;VT=SNP
11	134748523	rs11224060	A	T	100	PASS	AC=1124;AF=0.224441;AN=5008;NS=2504;DP=21288;EAS_AF=0.0258;AMR_AF=0.2161;AFR_AF=0.2685;EUR_AF=0.3946;SAS_AF=0.2004;AA=T|||;VT=SNP
11	134749163	rs2136099	T	C	100	PASS	AC=2404;AF=0.480032;AN=5008;NS=2504;DP=18405;EAS_AF=0.5357;AMR_AF=0.4107;AFR_AF=0.4191;EUR_AF=0.496;SAS_AF=0.5378;AA=C|||;VT=SNP
11	134749879	rs34351909	A	T	100	PASS	AC=1770;AF=0.353435;AN=5008;NS=2504;DP=19743;EAS_AF=0.5228;AMR_AF=0.2997;AFR_AF=0.1891;EUR_AF=0.334;SAS_AF=0.4591;AA=T|||;VT=SNP
11	134749911	rs7939914	G	A	100	PASS	AC=2365;AF=0.472244;AN=5008;NS=2504;DP=20520;EAS_AF=0.5327;AMR_AF=0.4006;AFR_AF=0.4153;EUR_AF=0.4911;SAS_AF=0.5184;AA=A|||;VT=SNP
11	134750023	rs11602088	T	A	100	PASS	AC=1770;AF=0.353435;AN=5008;NS=2504;DP=21829;EAS_AF=0.5228;AMR_AF=0.2997;AFR_AF=0.1891;EUR_AF=0.334;SAS_AF=0.4591;AA=T|||;VT=SNP
11	134750249	rs7940357	G	A	100	PASS	AC=1759;AF=0.351238;AN=5008;NS=2504;DP=20547;EAS_AF=0.5129;AMR_AF=0.2997;AFR_AF=0.1884;EUR_AF=0.334;SAS_AF=0.4591;AA=g|||;VT=SNP
11	134750523	rs74426818	T	C	100	PASS	AC=491;AF=0.0980431;AN=5008;NS=2504;DP=17008;EAS_AF=0.252;AMR_AF=0.0764;AFR_AF=0.0204;EUR_AF=0.0308;SAS_AF=0.1288;AA=T|||;VT=SNP
11	134750838	rs35113837	G	T	100	PASS	AC=700;AF=0.139776;AN=5008;NS=2504;DP=14568;EAS_AF=0.006;AMR_AF=0.1138;AFR_AF=0.1225;EUR_AF=0.2326;SAS_AF=0.2239;AA=G|||;VT=SNP
11	134750869	rs34569189	C	T	100	PASS	AC=701;AF=0.139976;AN=5008;NS=2504;DP=14102;EAS_AF=0.0069;AMR_AF=0.1153;AFR_AF=0.121;EUR_AF=0.2336;SAS_AF=0.2239;AA=C|||;VT=SNP
11	134750897	rs4937971	G	A	100	PASS	AC=1760;AF=0.351438;AN=5008;NS=2504;DP=14209;EAS_AF=0.5119;AMR_AF=0.3012;AFR_AF=0.1884;EUR_AF=0.334;SAS_AF=0.4601;AA=G|||;VT=SNP
11	134751043	rs73043045	G	A	100	PASS	AC=701;AF=0.139976;AN=5008;NS=2504;DP=19402;EAS_AF=0.0069;AMR_AF=0.1153;AFR_AF=0.121;EUR_AF=0.2326;SAS_AF=0.2249;AA=G|||;VT=SNP
11	134751789	rs11224062	G	A	100	PASS	AC=1765;AF=0.352436;AN=5008;NS=2504;DP=17749;EAS_AF=0.5079;AMR_AF=0.3026;AFR_AF=0.1906;EUR_AF=0.335;SAS_AF=0.4642;AA=A|||;VT=SNP
11	134751798	rs55680743	C	T	100	PASS	AC=575;AF=0.114816;AN=5008;NS=2504;DP=17373;EAS_AF=0.003;AMR_AF=0.111;AFR_AF=0.0552;EUR_AF=0.2286;SAS_AF=0.1963;AA=C|||;VT=SNP
11	134751861	rs12417445	G	A	100	PASS	AC=1733;AF=0.346046;AN=5008;NS=2504;DP=15779;EAS_AF=0.5129;AMR_AF=0.3012;AFR_AF=0.1823;EUR_AF=0.328;SAS_AF=0.4458;AA=G|||;VT=SNP
11	134751887	rs11224063	G	A	100	PASS	AC=1058;AF=0.211262;AN=5008;NS=2504;DP=16041;EAS_AF=0.5069;AMR_AF=0.1859;AFR_AF=0.0613;EUR_AF=0.1004;SAS_AF=0.2413;AA=G|||;VT=SNP
11	134752034	rs10894895	C	G	100	PASS	AC=1848;AF=0.36901;AN=5008;NS=2504;DP=14502;EAS_AF=0.5;AMR_AF=0.3098;AFR_AF=0.2526;EUR_AF=0.338;SAS_AF=0.4652;AA=C|||;VT=SNP
11	134752053	rs11224064	A	G	100	PASS	AC=1985;AF=0.396366;AN=5008;NS=2504;DP=14694;EAS_AF=0.506;AMR_AF=0.317;AFR_AF=0.3457;EUR_AF=0.34;SAS_AF=0.4663;AA=a|||;VT=SNP
11	134752246	rs4937972	A	C	100	PASS	AC=1081;AF=0.215855;AN=5008;NS=2504;DP=17083;EAS_AF=0.506;AMR_AF=0.1873;AFR_AF=0.0787;EUR_AF=0.1014;SAS_AF=0.2403;AA=A|||;VT=SNP
11	134752714	rs4937973	A	C	100	PASS	AC=1042;AF=0.208067;AN=5008;NS=2504;DP=16558;EAS_AF=0.506;AMR_AF=0.1787;AFR_AF=0.0507;EUR_AF=0.1014;SAS_AF=0.2444;AA=A|||;VT=SNP
11	134753037	rs10791401	G	C	100	PASS	AC=1409;AF=0.28135;AN=5008;NS=2504;DP=15384;EAS_AF=0.5069;AMR_AF=0.2464;AFR_AF=0.1528;EUR_AF=0.2316;SAS_AF=0.2986;AA=G|||;VT=SNP
11	134753092	rs73043052	C	T	100	PASS	AC=724;AF=0.144569;AN=5008;NS=2504;DP=15814;EAS_AF=0.0069;AMR_AF=0.1153;AFR_AF=0.1218;EUR_AF=0.2336;SAS_AF=0.2464;AA=C|||;VT=SNP
11	134753227	rs11224065	A	T	100	PASS	AC=2435;AF=0.486222;AN=5008;NS=2504;DP=17149;EAS_AF=0.5218;AMR_AF=0.4006;AFR_AF=0.472;EUR_AF=0.4911;SAS_AF=0.5245;AA=T|||;VT=SNP
11	134753551	rs67888275	C	T	100	PASS	AC=765;AF=0.152756;AN=5008;NS=2504;DP=15874;EAS_AF=0.0169;AMR_AF=0.1369;AFR_AF=0.1309;EUR_AF=0.2565;SAS_AF=0.227;AA=C|||;VT=SNP
11	134753627	rs67038736	G	A	100	PASS	AC=617;AF=0.123203;AN=5008;NS=2504;DP=15956;EAS_AF=0.005;AMR_AF=0.1023;AFR_AF=0.2481;EUR_AF=0.1541;SAS_AF=0.0593;AA=G|||;VT=SNP
11	134753958	rs7120880	T	A	100	PASS	AC=1196;AF=0.238818;AN=5008;NS=2504;DP=19048;EAS_AF=0.25;AMR_AF=0.1988;AFR_AF=0.1868;EUR_AF=0.2594;SAS_AF=0.3047;AA=T|||;VT=SNP
11	134754907	rs1677564	C	G	100	PASS	AC=4164;AF=0.83147;AN=5008;NS=2504;DP=17150;EAS_AF=0.9871;AMR_AF=0.8588;AFR_AF=0.8759;EUR_AF=0.7107;SAS_AF=0.7157;AA=G|||;VT=SNP
11	134755928	rs7113516	G	A	100	PASS	AC=531;AF=0.10603;AN=5008;NS=2504;DP=19440;EAS_AF=0.2391;AMR_AF=0.0807;AFR_AF=0.0635;EUR_AF=0.0288;SAS_AF=0.1237;AA=G|||;VT=SNP
11	134756307	rs7129840	T	C	100	PASS	AC=1816;AF=0.36262;AN=5008;NS=2504;DP=14138;EAS_AF=0.5913;AMR_AF=0.4741;AFR_AF=0.264;EUR_AF=0.2445;SAS_AF=0.3027;AA=T|||;VT=SNP
11	134756766	rs10894897	G	A	100	PASS	AC=2608;AF=0.520767;AN=5008;NS=2504;DP=18343;EAS_AF=0.4762;AMR_AF=0.3732;AFR_AF=0.6036;EUR_AF=0.505;SAS_AF=0.5757;AA=A|||;VT=SNP
11	134757144	rs149822112	A	G	100	PASS	AC=512;AF=0.102236;AN=5008;NS=2504;DP=14266;EAS_AF=0.2887;AMR_AF=0.0778;AFR_AF=0.0204;EUR_AF=0.0298;SAS_AF=0.1125;AA=A|||;VT=SNP
11	134757343	rs7104477	C	T	100	PASS	AC=790;AF=0.157748;AN=5008;NS=2504;DP=18522;EAS_AF=0.0516;AMR_AF=0.1628;AFR_AF=0.0605;EUR_AF=0.3082;SAS_AF=0.2403;AA=C|||;VT=SNP
11	134757882	rs7108263	C	T	100	PASS	AC=751;AF=0.14996;AN=5008;NS=2504;DP=19920;EAS_AF=0.0069;AMR_AF=0.1599;AFR_AF=0.0575;EUR_AF=0.3042;SAS_AF=0.2566;AA=C|||;VT=SNP
11	134758036	rs7108306	A	C	100	PASS	AC=2784;AF=0.555911;AN=5008;NS=2504;DP=21264;EAS_AF=0.5228;AMR_AF=0.4452;AFR_AF=0.6112;EUR_AF=0.5437;SAS_AF=0.6063;AA=C|||;VT=SNP
11	134758443	rs4937974	C	A	100	PASS	AC=3373;AF=0.673522;AN=5008;NS=2504;DP=22257;EAS_AF=0.7728;AMR_AF=0.5274;AFR_AF=0.7216;EUR_AF=0.5726;SAS_AF=0.7137;AA=A|||;VT=SNP
11	134758485	rs7125232	T	A	100	PASS	AC=1108;AF=0.221246;AN=5008;NS=2504;DP=21752;EAS_AF=0.0169;AMR_AF=0.2277;AFR_AF=0.1377;EUR_AF=0.4374;SAS_AF=0.318;AA=T|||;VT=SNP
11	134758520	rs4937975	T	A	100	PASS	AC=1368;AF=0.273163;AN=5008;NS=2504;DP=21040;EAS_AF=0.4891;AMR_AF=0.196;AFR_AF=0.27;EUR_AF=0.1054;SAS_AF=0.2822;AA=T|||;VT=SNP
11	134758670	rs10791402	G	T	100	PASS	AC=1347;AF=0.26897;AN=5008;NS=2504;DP=19864;EAS_AF=0.4891;AMR_AF=0.1945;AFR_AF=0.2549;EUR_AF=0.1054;SAS_AF=0.2822;AA=G|||;VT=SNP
11	134758740	rs543517	A	T	100	PASS	AC=4547;AF=0.907947;AN=5008;NS=2504;DP=20031;EAS_AF=0.8661;AMR_AF=0.8775;AFR_AF=0.9909;EUR_AF=0.8827;SAS_AF=0.8865;AA=T|||;VT=SNP
11	134759111	rs4937976	T	C	100	PASS	AC=1443;AF=0.288139;AN=5008;NS=2504;DP=20487;EAS_AF=0.4881;AMR_AF=0.2017;AFR_AF=0.3169;EUR_AF=0.1074;SAS_AF=0.2904;AA=T|||;VT=SNP
11	134759325	rs4937977	T	C	100	PASS	AC=1052;AF=0.210064;AN=5008;NS=2504;DP=19516;EAS_AF=0.4891;AMR_AF=0.1772;AFR_AF=0.0575;EUR_AF=0.1014;SAS_AF=0.2638;AA=T|||;VT=SNP
11	134759586	rs2063220	C	T	100	PASS	AC=2142;AF=0.427716;AN=5008;NS=2504;DP=21388;EAS_AF=0.506;AMR_AF=0.3559;AFR_AF=0.3306;EUR_AF=0.4095;SAS_AF=0.5481;AA=T|||;VT=SNP
11	134759761	rs1478751	T	C	100	PASS	AC=2488;AF=0.496805;AN=5008;NS=2504;DP=18755;EAS_AF=0.5079;AMR_AF=0.4265;AFR_AF=0.4077;EUR_AF=0.5427;SAS_AF=0.6084;AA=C|||;VT=SNP
11	134759896	rs1478750	T	C	100	PASS	AC=2684;AF=0.535942;AN=5008;NS=2504;DP=19678;EAS_AF=0.5109;AMR_AF=0.4424;AFR_AF=0.5431;EUR_AF=0.5477;SAS_AF=0.6063;AA=C|||;VT=SNP
11	134760573	rs7939829	G	A	100	PASS	AC=939;AF=0.1875;AN=5008;NS=2504;DP=19199;EAS_AF=0.249;AMR_AF=0.1484;AFR_AF=0.1921;EUR_AF=0.166;SAS_AF=0.1677;AA=A|||;VT=SNP
11	134760606	rs75153491	C	T	100	PASS	AC=256;AF=0.0511182;AN=5008;NS=2504;DP=20040;EAS_AF=0.0635;AMR_AF=0.1844;AFR_AF=0.0045;EUR_AF=0.0268;SAS_AF=0.0317;AA=C|||;VT=SNP
11	134761316	rs10894898	A	G	100	PASS	AC=2079;AF=0.415136;AN=5008;NS=2504;DP=19879;EAS_AF=0.248;AMR_AF=0.4856;AFR_AF=0.6127;EUR_AF=0.4135;SAS_AF=0.272;AA=a|||;VT=SNP
11	134762929	rs11224068	G	A	100	PASS	AC=1199;AF=0.239417;AN=5008;NS=2504;DP=17445;EAS_AF=0.4306;AMR_AF=0.1729;AFR_AF=0.2247;EUR_AF=0.173;SAS_AF=0.1779;AA=A|||;VT=SNP
11	134763141	rs528420	T	C	100	PASS	AC=3021;AF=0.603235;AN=5008;NS=2504;DP=19122;EAS_AF=0.6657;AMR_AF=0.6556;AFR_AF=0.3321;EUR_AF=0.673;SAS_AF=0.7965;AA=T|||;VT=SNP
11	134763304	rs529516	T	C	100	PASS	AC=2129;AF=0.42512;AN=5008;NS=2504;DP=18143;EAS_AF=0.5099;AMR_AF=0.4107;AFR_AF=0.1876;EUR_AF=0.5298;SAS_AF=0.5613;AA=C|||;VT=SNP
11	134763404	rs527199	C	T	100	PASS	AC=2110;AF=0.421326;AN=5008;NS=2504;DP=17485;EAS_AF=0.505;AMR_AF=0.4236;AFR_AF=0.1815;EUR_AF=0.5249;SAS_AF=0.5511;AA=T|||;VT=SNP
11	134763726	rs1382498	T	C	100	PASS	AC=3153;AF=0.629593;AN=5008;NS=2504;DP=18609;EAS_AF=0.5228;AMR_AF=0.6542;AFR_AF=0.7731;EUR_AF=0.6292;SAS_AF=0.5286;AA=T|||;VT=SNP
11	134763825	rs1382497	G	C	100	PASS	AC=3280;AF=0.654952;AN=5008;NS=2504;DP=18866;EAS_AF=0.5317;AMR_AF=0.6643;AFR_AF=0.8684;EUR_AF=0.6233;SAS_AF=0.5194;AA=C|||;VT=SNP
11	134763975	rs1824830	C	T	100	PASS	AC=2540;AF=0.507188;AN=5008;NS=2504;DP=18288;EAS_AF=0.4464;AMR_AF=0.5692;AFR_AF=0.6051;EUR_AF=0.4622;SAS_AF=0.4397;AA=c|||;VT=SNP
11	134763993	rs4495910	C	G	100	PASS	AC=2110;AF=0.421326;AN=5008;NS=2504;DP=18698;EAS_AF=0.2966;AMR_AF=0.5634;AFR_AF=0.4864;EUR_AF=0.4453;SAS_AF=0.3364;AA=C|||;VT=SNP
11	134764054	rs34670930	G	C	100	PASS	AC=480;AF=0.0958466;AN=5008;NS=2504;DP=18710;EAS_AF=0.255;AMR_AF=0.072;AFR_AF=0.0227;EUR_AF=0.0298;SAS_AF=0.1155;AA=G|||;VT=SNP
11	134764129	rs4290246	G	T	100	PASS	AC=1744;AF=0.348243;AN=5008;NS=2504;DP=17794;EAS_AF=0.2649;AMR_AF=0.4726;AFR_AF=0.3555;EUR_AF=0.4304;SAS_AF=0.2515;AA=G|||;VT=SNP
11	134764252	rs4290247	G	A	100	PASS	AC=2802;AF=0.559505;AN=5008;NS=2504;DP=18317;EAS_AF=0.5;AMR_AF=0.5821;AFR_AF=0.7368;EUR_AF=0.4781;SAS_AF=0.4489;AA=A|||;VT=SNP
11	134764305	rs4290248	G	A	100	PASS	AC=2817;AF=0.5625;AN=5008;NS=2504;DP=17058;EAS_AF=0.501;AMR_AF=0.585;AFR_AF=0.7458;EUR_AF=0.4781;SAS_AF=0.4489;AA=G|||;VT=SNP
11	134764364	rs4272797	T	C	100	PASS	AC=2820;AF=0.563099;AN=5008;NS=2504;DP=16186;EAS_AF=0.501;AMR_AF=0.585;AFR_AF=0.7458;EUR_AF=0.4791;SAS_AF=0.4509;AA=T|||;VT=SNP
11	134764384	rs72653413	C	T	100	PASS	AC=429;AF=0.0856629;AN=5008;NS=2504;DP=15837;EAS_AF=0.2272;AMR_AF=0.0692;AFR_AF=0.0212;EUR_AF=0.0179;SAS_AF=0.1084;AA=C|||;VT=SNP
11	134764708	rs4936257	C	T	100	PASS	AC=2831;AF=0.565296;AN=5008;NS=2504;DP=16156;EAS_AF=0.501;AMR_AF=0.5865;AFR_AF=0.7542;EUR_AF=0.4791;SAS_AF=0.4499;AA=C|||;VT=SNP
11	134764922	rs4937978	G	A	100	PASS	AC=2065;AF=0.41234;AN=5008;NS=2504;DP=19904;EAS_AF=0.2688;AMR_AF=0.4942;AFR_AF=0.5537;EUR_AF=0.4423;SAS_AF=0.2802;AA=G|||;VT=SNP
11	134765476	rs10894899	T	C	100	PASS	AC=2897;AF=0.578474;AN=5008;NS=2504;DP=18377;EAS_AF=0.5;AMR_AF=0.5922;AFR_AF=0.8026;EUR_AF=0.4791;SAS_AF=0.4489;AA=C|||;VT=SNP
11	134766038	rs4937979	A	G	100	PASS	AC=2836;AF=0.566294;AN=5008;NS=2504;DP=17137;EAS_AF=0.5;AMR_AF=0.5865;AFR_AF=0.7595;EUR_AF=0.4791;SAS_AF=0.4489;AA=G|||;VT=SNP
11	134766095	rs4936258	C	A	100	PASS	AC=2836;AF=0.566294;AN=5008;NS=2504;DP=17711;EAS_AF=0.5;AMR_AF=0.5865;AFR_AF=0.7595;EUR_AF=0.4791;SAS_AF=0.4489;AA=A|||;VT=SNP
11	134766208	rs72653414	A	G	100	PASS	AC=496;AF=0.0990415;AN=5008;NS=2504;DP=16749;EAS_AF=0.2302;AMR_AF=0.072;AFR_AF=0.0681;EUR_AF=0.0179;SAS_AF=0.1084;AA=A|||;VT=SNP
11	134766405	rs7934970	A	G	100	PASS	AC=2839;AF=0.566893;AN=5008;NS=2504;DP=15580;EAS_AF=0.501;AMR_AF=0.5879;AFR_AF=0.7602;EUR_AF=0.4791;SAS_AF=0.4489;AA=A|||;VT=SNP
11	134766593	rs6590778	A	G	100	PASS	AC=2764;AF=0.551917;AN=5008;NS=2504;DP=13864;EAS_AF=0.501;AMR_AF=0.5793;AFR_AF=0.7095;EUR_AF=0.4771;SAS_AF=0.4489;AA=G|||;VT=SNP
11	134767529	rs2199668	A	T	100	PASS	AC=2025;AF=0.404353;AN=5008;NS=2504;DP=17793;EAS_AF=0.2698;AMR_AF=0.4914;AFR_AF=0.5242;EUR_AF=0.4414;SAS_AF=0.2812;AA=A|||;VT=SNP
11	134769411	rs10894900	C	G	100	PASS	AC=2116;AF=0.422524;AN=5008;NS=2504;DP=21422;EAS_AF=0.3452;AMR_AF=0.3761;AFR_AF=0.6876;EUR_AF=0.2833;SAS_AF=0.32;AA=G|||;VT=SNP
11	134769426	rs1478747	G	A	100	PASS	AC=792;AF=0.158147;AN=5008;NS=2504;DP=21613;EAS_AF=0.1994;AMR_AF=0.1801;AFR_AF=0.0303;EUR_AF=0.2575;SAS_AF=0.1708;AA=G|||;VT=SNP
11	134769854	rs1478744	C	T	100	PASS	AC=3256;AF=0.65016;AN=5008;NS=2504;DP=19171;EAS_AF=0.7113;AMR_AF=0.6326;AFR_AF=0.7829;EUR_AF=0.5845;SAS_AF=0.4877;AA=c|||;VT=SNP
11	134770250	rs2885463	A	G	100	PASS	AC=2458;AF=0.490815;AN=5008;NS=2504;DP=19520;EAS_AF=0.506;AMR_AF=0.5807;AFR_AF=0.6528;EUR_AF=0.3946;SAS_AF=0.2914;AA=G|||;VT=SNP
11	134770779	rs10894901	A	G	100	PASS	AC=2367;AF=0.472644;AN=5008;NS=2504;DP=17024;EAS_AF=0.4752;AMR_AF=0.5029;AFR_AF=0.6528;EUR_AF=0.3917;SAS_AF=0.2883;AA=A|||;VT=SNP
11	134770934	rs1382496	C	T	100	PASS	AC=443;AF=0.0884585;AN=5008;NS=2504;DP=18134;EAS_AF=0.249;AMR_AF=0.0677;AFR_AF=0.0189;EUR_AF=0.0169;SAS_AF=0.1053;AA=c|||;VT=SNP
11	134771700	rs10894902	T	C	100	PASS	AC=2359;AF=0.471046;AN=5008;NS=2504;DP=21356;EAS_AF=0.4772;AMR_AF=0.5;AFR_AF=0.6528;EUR_AF=0.3857;SAS_AF=0.2863;AA=C|||;VT=SNP
11	134771808	rs10791403	C	T	100	PASS	AC=2083;AF=0.415935;AN=5008;NS=2504;DP=20917;EAS_AF=0.4772;AMR_AF=0.4827;AFR_AF=0.4561;EUR_AF=0.3817;SAS_AF=0.2863;AA=C|||;VT=SNP
11	134772511	rs72653415	A	G	100	PASS	AC=445;AF=0.0888578;AN=5008;NS=2504;DP=20117;EAS_AF=0.25;AMR_AF=0.0677;AFR_AF=0.0197;EUR_AF=0.0169;SAS_AF=0.1053;AA=A|||;VT=SNP
11	134772654	rs12184440	C	T	100	PASS	AC=2223;AF=0.44389;AN=5008;NS=2504;DP=21906;EAS_AF=0.4772;AMR_AF=0.4914;AFR_AF=0.5499;EUR_AF=0.3907;SAS_AF=0.2873;AA=c|||;VT=SNP
11	134773360	rs1987961	C	T	100	PASS	AC=2371;AF=0.473442;AN=5008;NS=2504;DP=19806;EAS_AF=0.4772;AMR_AF=0.5072;AFR_AF=0.6528;EUR_AF=0.3917;SAS_AF=0.2873;AA=t|||;VT=SNP
11	134773425	rs906627	A	C	100	PASS	AC=2371;AF=0.473442;AN=5008;NS=2504;DP=18726;EAS_AF=0.4772;AMR_AF=0.5072;AFR_AF=0.6528;EUR_AF=0.3917;SAS_AF=0.2873;AA=c|||;VT=SNP
11	134774845	rs1154904	A	G	100	PASS	AC=3368;AF=0.672524;AN=5008;NS=2504;DP=12452;EAS_AF=0.7321;AMR_AF=0.6499;AFR_AF=0.8903;EUR_AF=0.5358;SAS_AF=0.4734;AA=g|||;VT=SNP
11	134775317	rs1154905	C	A	100	PASS	AC=2248;AF=0.448882;AN=5008;NS=2504;DP=21721;EAS_AF=0.4603;AMR_AF=0.4899;AFR_AF=0.6112;EUR_AF=0.3618;SAS_AF=0.2781;AA=a|||;VT=SNP
11	134775992	rs113076319	C	T	100	PASS	AC=178;AF=0.0355431;AN=5008;NS=2504;DP=16926;EAS_AF=0.0595;AMR_AF=0.0591;AFR_AF=0.0053;EUR_AF=0.0527;SAS_AF=0.0174;AA=t|||;VT=SNP
11	134776970	rs476135	A	G	100	PASS	AC=289;AF=0.0577077;AN=5008;NS=2504;DP=18646;EAS_AF=0.002;AMR_AF=0.0591;AFR_AF=0.0756;EUR_AF=0.1064;SAS_AF=0.0399;AA=g|||;VT=SNP
11	134777176	rs2015703	A	G	100	PASS	AC=1965;AF=0.392372;AN=5008;NS=2504;DP=17598;EAS_AF=0.4792;AMR_AF=0.464;AFR_AF=0.3964;EUR_AF=0.3489;SAS_AF=0.2914;AA=g|||;VT=SNP
11	134778792	rs1316723	T	C	100	PASS	AC=2571;AF=0.513379;AN=5008;NS=2504;DP=16161;EAS_AF=0.5;AMR_AF=0.5043;AFR_AF=0.7443;EUR_AF=0.3877;SAS_AF=0.3507;AA=c|||;VT=SNP
11	134778918	rs2885465	G	T	100	PASS	AC=1975;AF=0.394369;AN=5008;NS=2504;DP=19756;EAS_AF=0.4653;AMR_AF=0.464;AFR_AF=0.4077;EUR_AF=0.3489;SAS_AF=0.3006;AA=t|||;VT=SNP
11	134778982	rs1080724	G	A	100	PASS	AC=1976;AF=0.394569;AN=5008;NS=2504;DP=19391;EAS_AF=0.4663;AMR_AF=0.464;AFR_AF=0.4077;EUR_AF=0.3489;SAS_AF=0.3006;AA=a|||;VT=SNP
11	134779369	rs11828067	T	C	100	PASS	AC=2568;AF=0.51278;AN=5008;NS=2504;DP=19321;EAS_AF=0.498;AMR_AF=0.5043;AFR_AF=0.7451;EUR_AF=0.3877;SAS_AF=0.3487;AA=c|||;VT=SNP
11	134779381	rs35233026	C	A	100	PASS	AC=1763;AF=0.352037;AN=5008;NS=2504;DP=18992;EAS_AF=0.4494;AMR_AF=0.4207;AFR_AF=0.3835;EUR_AF=0.2555;SAS_AF=0.2597;AA=c|||;VT=SNP
11	134779802	rs10750584	T	C	100	PASS	AC=3156;AF=0.630192;AN=5008;NS=2504;DP=19595;EAS_AF=0.7639;AMR_AF=0.5994;AFR_AF=0.7973;EUR_AF=0.4443;SAS_AF=0.4796;AA=c|||;VT=SNP
11	134780595	rs3862649	G	A	100	PASS	AC=1975;AF=0.394369;AN=5008;NS=2504;DP=17279;EAS_AF=0.4653;AMR_AF=0.464;AFR_AF=0.4085;EUR_AF=0.3489;SAS_AF=0.2996;AA=a|||;VT=SNP
11	134780932	rs1156313	T	C	100	PASS	AC=2438;AF=0.486821;AN=5008;NS=2504;DP=19152;EAS_AF=0.499;AMR_AF=0.5;AFR_AF=0.6483;EUR_AF=0.3877;SAS_AF=0.3487;AA=g|||;VT=SNP
11	134781021	rs1156314	G	A	100	PASS	AC=1964;AF=0.392173;AN=5008;NS=2504;DP=18096;EAS_AF=0.4653;AMR_AF=0.4597;AFR_AF=0.4032;EUR_AF=0.3479;SAS_AF=0.2996;AA=g|||;VT=SNP
11	134781259	rs1156315	T	C	100	PASS	AC=1975;AF=0.394369;AN=5008;NS=2504;DP=20088;EAS_AF=0.4653;AMR_AF=0.464;AFR_AF=0.4085;EUR_AF=0.3489;SAS_AF=0.2996;AA=t|||;VT=SNP
11	134781265	rs1156316	G	A	100	PASS	AC=1975;AF=0.394369;AN=5008;NS=2504;DP=20020;EAS_AF=0.4653;AMR_AF=0.464;AFR_AF=0.4085;EUR_AF=0.3489;SAS_AF=0.2996;AA=a|||;VT=SNP
11	134781624	rs2169860	G	A	100	PASS	AC=1713;AF=0.342053;AN=5008;NS=2504;DP=19667;EAS_AF=0.4623;AMR_AF=0.4107;AFR_AF=0.3419;EUR_AF=0.2545;SAS_AF=0.2597;AA=g|||;VT=SNP
11	134781867	rs2127073	T	C	100	PASS	AC=1963;AF=0.391973;AN=5008;NS=2504;DP=18453;EAS_AF=0.4653;AMR_AF=0.4597;AFR_AF=0.4024;EUR_AF=0.3479;SAS_AF=0.2996;AA=t|||;VT=SNP
11	134782633	rs2127074	G	A	100	PASS	AC=1964;AF=0.392173;AN=5008;NS=2504;DP=20158;EAS_AF=0.4653;AMR_AF=0.4597;AFR_AF=0.4024;EUR_AF=0.3479;SAS_AF=0.3006;AA=g|||;VT=SNP
11	134782646	rs2127075	C	G	100	PASS	AC=2422;AF=0.483626;AN=5008;NS=2504;DP=20629;EAS_AF=0.498;AMR_AF=0.5;AFR_AF=0.6369;EUR_AF=0.3877;SAS_AF=0.3487;AA=g|||;VT=SNP
11	134782947	rs2127076	A	G	100	PASS	AC=2568;AF=0.51278;AN=5008;NS=2504;DP=21660;EAS_AF=0.498;AMR_AF=0.5043;AFR_AF=0.7443;EUR_AF=0.3877;SAS_AF=0.3497;AA=g|||;VT=SNP
11	134783018	rs7932220	G	A	100	PASS	AC=1716;AF=0.342652;AN=5008;NS=2504;DP=21838;EAS_AF=0.4633;AMR_AF=0.4107;AFR_AF=0.3434;EUR_AF=0.2545;SAS_AF=0.2597;AA=g|||;VT=SNP
11	134783363	rs11224074	G	A	100	PASS	AC=1782;AF=0.355831;AN=5008;NS=2504;DP=17705;EAS_AF=0.4643;AMR_AF=0.4207;AFR_AF=0.3865;EUR_AF=0.2555;SAS_AF=0.2597;AA=g|||;VT=SNP
11	134784400	rs11224075	A	G	100	PASS	AC=2573;AF=0.513778;AN=5008;NS=2504;DP=22248;EAS_AF=0.501;AMR_AF=0.5043;AFR_AF=0.7451;EUR_AF=0.3877;SAS_AF=0.3507;AA=a|||;VT=SNP
11	134784794	rs4937980	C	G	100	PASS	AC=2570;AF=0.513179;AN=5008;NS=2504;DP=19541;EAS_AF=0.498;AMR_AF=0.5043;AFR_AF=0.7451;EUR_AF=0.3877;SAS_AF=0.3507;AA=g|||;VT=SNP
11	134785001	rs12226882	C	T	100	PASS	AC=1666;AF=0.332668;AN=5008;NS=2504;DP=21493;EAS_AF=0.4633;AMR_AF=0.4006;AFR_AF=0.3116;EUR_AF=0.2525;SAS_AF=0.2607;AA=c|||;VT=SNP
11	134785106	rs10894903	C	T	100	PASS	AC=2259;AF=0.451078;AN=5008;NS=2504;DP=18932;EAS_AF=0.4712;AMR_AF=0.4827;AFR_AF=0.5545;EUR_AF=0.3847;SAS_AF=0.3364;AA=c|||;VT=SNP
11	134785113	rs10894904	G	A	100	PASS	AC=2259;AF=0.451078;AN=5008;NS=2504;DP=18649;EAS_AF=0.4712;AMR_AF=0.4827;AFR_AF=0.5545;EUR_AF=0.3847;SAS_AF=0.3364;AA=a|||;VT=SNP
11	134785124	rs10894905	C	T	100	PASS	AC=2208;AF=0.440895;AN=5008;NS=2504;DP=18604;EAS_AF=0.4673;AMR_AF=0.4813;AFR_AF=0.5197;EUR_AF=0.3847;SAS_AF=0.3364;AA=c|||;VT=SNP
11	134785334	rs72653416	T	C	100	PASS	AC=445;AF=0.0888578;AN=5008;NS=2504;DP=16423;EAS_AF=0.2619;AMR_AF=0.0692;AFR_AF=0.0091;EUR_AF=0.0159;SAS_AF=0.1074;AA=t|||;VT=SNP
11	134785914	rs12224400	A	C	100	PASS	AC=3023;AF=0.603634;AN=5008;NS=2504;DP=21009;EAS_AF=0.7589;AMR_AF=0.5735;AFR_AF=0.764;EUR_AF=0.4026;SAS_AF=0.455;AA=c|||;VT=SNP
11	134786382	rs55676277	T	C	100	PASS	AC=3022;AF=0.603435;AN=5008;NS=2504;DP=21339;EAS_AF=0.7589;AMR_AF=0.5735;AFR_AF=0.764;EUR_AF=0.4036;SAS_AF=0.453;AA=c|||;VT=SNP
11	134786985	rs2127077	A	G	100	PASS	AC=2121;AF=0.423522;AN=5008;NS=2504;DP=20200;EAS_AF=0.4712;AMR_AF=0.4813;AFR_AF=0.4516;EUR_AF=0.3857;SAS_AF=0.3344;AA=g|||;VT=SNP
11	134789668	rs11224076	C	T	100	PASS	AC=1958;AF=0.390974;AN=5008;NS=2504;DP=16538;EAS_AF=0.4643;AMR_AF=0.4524;AFR_AF=0.4024;EUR_AF=0.3489;SAS_AF=0.2996;AA=c|||;VT=SNP
11	134790122	rs11224077	C	T	100	PASS	AC=1705;AF=0.340455;AN=5008;NS=2504;DP=17050;EAS_AF=0.4633;AMR_AF=0.3991;AFR_AF=0.3419;EUR_AF=0.2535;SAS_AF=0.2597;AA=c|||;VT=SNP
11	134790568	rs10791404	A	G	100	PASS	AC=2561;AF=0.511382;AN=5008;NS=2504;DP=18770;EAS_AF=0.498;AMR_AF=0.4971;AFR_AF=0.7436;EUR_AF=0.3867;SAS_AF=0.3497;AA=-|||;VT=SNP
11	134791008	rs11224078	C	T	100	PASS	AC=1701;AF=0.339657;AN=5008;NS=2504;DP=19062;EAS_AF=0.4623;AMR_AF=0.3991;AFR_AF=0.3411;EUR_AF=0.2525;SAS_AF=0.2587;AA=c|||;VT=SNP
11	134792003	rs1564245	A	G	100	PASS	AC=3019;AF=0.602835;AN=5008;NS=2504;DP=19391;EAS_AF=0.7599;AMR_AF=0.5663;AFR_AF=0.7632;EUR_AF=0.4036;SAS_AF=0.455;AA=g|||;VT=SNP
11	134792477	rs1478748	C	T	100	PASS	AC=2568;AF=0.51278;AN=5008;NS=2504;DP=20733;EAS_AF=0.498;AMR_AF=0.5014;AFR_AF=0.7451;EUR_AF=0.3877;SAS_AF=0.3507;AA=t|||;VT=SNP
11	134792759	rs7950628	C	T	100	PASS	AC=2567;AF=0.51258;AN=5008;NS=2504;DP=20099;EAS_AF=0.498;AMR_AF=0.5014;AFR_AF=0.7451;EUR_AF=0.3877;SAS_AF=0.3497;AA=t|||;VT=SNP
11	134793220	rs7951313	G	A	100	PASS	AC=1961;AF=0.391573;AN=5008;NS=2504;DP=19685;EAS_AF=0.4653;AMR_AF=0.4568;AFR_AF=0.4017;EUR_AF=0.3479;SAS_AF=0.3006;AA=g|||;VT=SNP
11	134793739	rs972642	A	G	100	PASS	AC=2402;AF=0.479633;AN=5008;NS=2504;DP=19401;EAS_AF=0.498;AMR_AF=0.4942;AFR_AF=0.6248;EUR_AF=0.3877;SAS_AF=0.3487;AA=g|||;VT=SNP
11	134794094	rs7479091	A	G	100	PASS	AC=2425;AF=0.484225;AN=5008;NS=2504;DP=20097;EAS_AF=0.498;AMR_AF=0.4971;AFR_AF=0.6392;EUR_AF=0.3887;SAS_AF=0.3497;AA=g|||;VT=SNP
11	134794297	rs72653417	G	A	100	PASS	AC=413;AF=0.0824681;AN=5008;NS=2504;DP=20439;EAS_AF=0.2351;AMR_AF=0.0692;AFR_AF=0.0091;EUR_AF=0.0149;SAS_AF=0.1033;AA=g|||;VT=SNP
11	134794564	rs1567300	C	A	100	PASS	AC=2424;AF=0.484026;AN=5008;NS=2504;DP=17375;EAS_AF=0.498;AMR_AF=0.4971;AFR_AF=0.6392;EUR_AF=0.3877;SAS_AF=0.3497;AA=a|||;VT=SNP
11	134794869	rs7108016	G	T	100	PASS	AC=2072;AF=0.413738;AN=5008;NS=2504;DP=17868;EAS_AF=0.4871;AMR_AF=0.4323;AFR_AF=0.5756;EUR_AF=0.2535;SAS_AF=0.271;AA=N|||;VT=SNP
11	134796196	rs35301608	A	G	100	PASS	AC=2423;AF=0.483826;AN=5008;NS=2504;DP=19933;EAS_AF=0.498;AMR_AF=0.4971;AFR_AF=0.6384;EUR_AF=0.3877;SAS_AF=0.3497;AA=N|||;VT=SNP
11	134796250	rs35436325	G	A	100	PASS	AC=2081;AF=0.415535;AN=5008;NS=2504;DP=20238;EAS_AF=0.4901;AMR_AF=0.4323;AFR_AF=0.5741;EUR_AF=0.2575;SAS_AF=0.2751;AA=N|||;VT=SNP
11	134800882	rs7119469	T	C	100	PASS	AC=2000;AF=0.399361;AN=5008;NS=2504;DP=16935;EAS_AF=0.4901;AMR_AF=0.4294;AFR_AF=0.5151;EUR_AF=0.2565;SAS_AF=0.2751;AA=N|||;VT=SNP
11	134801406	rs12791112	C	T	100	PASS	AC=1713;AF=0.342053;AN=5008;NS=2504;DP=15461;EAS_AF=0.4633;AMR_AF=0.4049;AFR_AF=0.3434;EUR_AF=0.2545;SAS_AF=0.2607;AA=N|||;VT=SNP
11	134801524	rs12797636	T	C	100	PASS	AC=2426;AF=0.484425;AN=5008;NS=2504;DP=16326;EAS_AF=0.498;AMR_AF=0.4986;AFR_AF=0.6399;EUR_AF=0.3877;SAS_AF=0.3497;AA=N|||;VT=SNP
11	134802170	rs4247669	C	A	100	PASS	AC=2996;AF=0.598243;AN=5008;NS=2504;DP=20839;EAS_AF=0.7331;AMR_AF=0.5706;AFR_AF=0.764;EUR_AF=0.4036;SAS_AF=0.455;AA=N|||;VT=SNP
11	134803123	rs4937983	T	C	100	PASS	AC=2244;AF=0.448083;AN=5008;NS=2504;DP=20113;EAS_AF=0.496;AMR_AF=0.4553;AFR_AF=0.6256;EUR_AF=0.2962;SAS_AF=0.3098;AA=N|||;VT=SNP
11	134803591	rs4937984	T	C	100	PASS	AC=2568;AF=0.51278;AN=5008;NS=2504;DP=18999;EAS_AF=0.497;AMR_AF=0.5029;AFR_AF=0.7451;EUR_AF=0.3887;SAS_AF=0.3497;AA=N|||;VT=SNP
11	134807432	rs4293133	G	A	100	PASS	AC=2241;AF=0.447484;AN=5008;NS=2504;DP=19300;EAS_AF=0.496;AMR_AF=0.4553;AFR_AF=0.6241;EUR_AF=0.2962;SAS_AF=0.3088;AA=-|||;VT=SNP
11	134807625	rs7118700	T	A	100	PASS	AC=1550;AF=0.309505;AN=5008;NS=2504;DP=16757;EAS_AF=0.4623;AMR_AF=0.3905;AFR_AF=0.23;EUR_AF=0.2535;SAS_AF=0.2597;AA=t|||;VT=SNP
11	134810281	rs1319913	T	C	100	PASS	AC=1715;AF=0.342452;AN=5008;NS=2504;DP=18634;EAS_AF=0.4633;AMR_AF=0.4063;AFR_AF=0.3427;EUR_AF=0.2565;SAS_AF=0.2607;AA=t|||;VT=SNP
11	134810823	rs11224084	C	G	100	PASS	AC=2539;AF=0.506989;AN=5008;NS=2504;DP=15721;EAS_AF=0.498;AMR_AF=0.5043;AFR_AF=0.7224;EUR_AF=0.3877;SAS_AF=0.3497;AA=-|||;VT=SNP
11	134811490	rs10894907	G	T	100	PASS	AC=2536;AF=0.50639;AN=5008;NS=2504;DP=21734;EAS_AF=0.497;AMR_AF=0.5072;AFR_AF=0.7239;EUR_AF=0.3817;SAS_AF=0.3497;AA=t|||;VT=SNP
11	134811498	rs11224085	G	A	100	PASS	AC=1702;AF=0.339856;AN=5008;NS=2504;DP=21610;EAS_AF=0.4623;AMR_AF=0.4049;AFR_AF=0.3419;EUR_AF=0.2465;SAS_AF=0.2607;AA=g|||;VT=SNP
11	134811887	rs12288344	G	A	100	PASS	AC=1040;AF=0.207668;AN=5008;NS=2504;DP=21685;EAS_AF=0.2679;AMR_AF=0.1556;AFR_AF=0.2489;EUR_AF=0.1491;SAS_AF=0.1871;AA=g|||;VT=SNP
11	134812013	rs11224086	G	A	100	PASS	AC=675;AF=0.134784;AN=5008;NS=2504;DP=18429;EAS_AF=0.3274;AMR_AF=0.1153;AFR_AF=0.0083;EUR_AF=0.1213;SAS_AF=0.135;AA=g|||;VT=SNP
11	134812058	rs11224087	C	T	100	PASS	AC=727;AF=0.145168;AN=5008;NS=2504;DP=18417;EAS_AF=0.3036;AMR_AF=0.1499;AFR_AF=0.0121;EUR_AF=0.164;SAS_AF=0.1391;AA=t|||;VT=SNP
11	134812076	rs7938605	T	A	100	PASS	AC=1023;AF=0.204273;AN=5008;NS=2504;DP=18393;EAS_AF=0.1171;AMR_AF=0.2522;AFR_AF=0.3457;EUR_AF=0.161;SAS_AF=0.1135;AA=t|||;VT=SNP
11	134812082	rs7952210	G	A	100	PASS	AC=1022;AF=0.204073;AN=5008;NS=2504;DP=18192;EAS_AF=0.1171;AMR_AF=0.2522;AFR_AF=0.3449;EUR_AF=0.161;SAS_AF=0.1135;AA=g|||;VT=SNP
11	134812125	rs7952020	C	T	100	PASS	AC=2615;AF=0.522165;AN=5008;NS=2504;DP=18660;EAS_AF=0.7153;AMR_AF=0.6081;AFR_AF=0.4123;EUR_AF=0.5099;SAS_AF=0.4233;AA=t|||;VT=SNP
11	134812323	rs6590779	G	T	100	PASS	AC=1071;AF=0.213858;AN=5008;NS=2504;DP=14730;EAS_AF=0.3581;AMR_AF=0.1311;AFR_AF=0.2254;EUR_AF=0.1372;SAS_AF=0.1871;AA=t|||;VT=SNP
11	134812412	rs6590780	T	C	100	PASS	AC=2133;AF=0.425919;AN=5008;NS=2504;DP=16127;EAS_AF=0.4792;AMR_AF=0.5634;AFR_AF=0.503;EUR_AF=0.3012;SAS_AF=0.2975;AA=t|||;VT=SNP
11	134812471	rs7952694	G	T	100	PASS	AC=1066;AF=0.212859;AN=5008;NS=2504;DP=17200;EAS_AF=0.1438;AMR_AF=0.2882;AFR_AF=0.3638;EUR_AF=0.1352;SAS_AF=0.1063;AA=g|||;VT=SNP
11	134812672	rs7131575	A	G	100	PASS	AC=3079;AF=0.614816;AN=5008;NS=2504;DP=14869;EAS_AF=0.7173;AMR_AF=0.5879;AFR_AF=0.8533;EUR_AF=0.3479;SAS_AF=0.4806;AA=a|||;VT=SNP
11	134812734	rs12418128	A	G	100	PASS	AC=2198;AF=0.438898;AN=5008;NS=2504;DP=13995;EAS_AF=0.5466;AMR_AF=0.4798;AFR_AF=0.5287;EUR_AF=0.2883;SAS_AF=0.3323;AA=a|||;VT=SNP
11	134813592	rs11224088	G	A	100	PASS	AC=706;AF=0.140974;AN=5008;NS=2504;DP=16610;EAS_AF=0.1657;AMR_AF=0.1254;AFR_AF=0.1157;EUR_AF=0.1511;SAS_AF=0.1503;AA=g|||;VT=SNP
11	134814301	rs11224089	G	A	100	PASS	AC=707;AF=0.141174;AN=5008;NS=2504;DP=16681;EAS_AF=0.1657;AMR_AF=0.1254;AFR_AF=0.1157;EUR_AF=0.1511;SAS_AF=0.1513;AA=g|||;VT=SNP
11	134814364	rs11224090	G	A	100	PASS	AC=691;AF=0.137979;AN=5008;NS=2504;DP=16600;EAS_AF=0.2202;AMR_AF=0.1153;AFR_AF=0.0643;EUR_AF=0.1511;SAS_AF=0.1554;AA=g|||;VT=SNP
11	134814369	rs11224091	C	T	100	PASS	AC=876;AF=0.17492;AN=5008;NS=2504;DP=16973;EAS_AF=0.1657;AMR_AF=0.1412;AFR_AF=0.2345;EUR_AF=0.1521;SAS_AF=0.1513;AA=c|||;VT=SNP
11	134814836	rs7932513	C	G	100	PASS	AC=1666;AF=0.332668;AN=5008;NS=2504;DP=15918;EAS_AF=0.3353;AMR_AF=0.4135;AFR_AF=0.3949;EUR_AF=0.2724;SAS_AF=0.2505;AA=c|||;VT=SNP
11	134815043	rs11224092	G	A	100	PASS	AC=706;AF=0.140974;AN=5008;NS=2504;DP=16917;EAS_AF=0.1657;AMR_AF=0.1254;AFR_AF=0.1157;EUR_AF=0.1511;SAS_AF=0.1503;AA=g|||;VT=SNP
11	134815559	rs11224093	T	G	100	PASS	AC=890;AF=0.177716;AN=5008;NS=2504;DP=16644;EAS_AF=0.1657;AMR_AF=0.1427;AFR_AF=0.2443;EUR_AF=0.1521;SAS_AF=0.1513;AA=a|||;VT=SNP
11	134816100	rs75665793	C	G	100	PASS	AC=379;AF=0.0756789;AN=5008;NS=2504;DP=16768;EAS_AF=0.2123;AMR_AF=0.0461;AFR_AF=0.0386;EUR_AF=0.0427;SAS_AF=0.0399;AA=c|||;VT=SNP
11	134816133	rs6590781	C	T	100	PASS	AC=1671;AF=0.333666;AN=5008;NS=2504;DP=16990;EAS_AF=0.3353;AMR_AF=0.4135;AFR_AF=0.3949;EUR_AF=0.2724;SAS_AF=0.2556;AA=c|||;VT=SNP
11	134816491	rs1478743	A	G	100	PASS	AC=905;AF=0.180711;AN=5008;NS=2504;DP=13757;EAS_AF=0.1786;AMR_AF=0.1427;AFR_AF=0.2458;EUR_AF=0.1521;SAS_AF=0.1513;AA=g|||;VT=SNP
11	134817138	rs57050214	C	T	100	PASS	AC=337;AF=0.0672923;AN=5008;NS=2504;DP=15060;EAS_AF=0.2083;AMR_AF=0.0418;AFR_AF=0.0121;EUR_AF=0.0427;SAS_AF=0.0399;AA=c|||;VT=SNP
11	134818123	rs57768460	T	C	100	PASS	AC=896;AF=0.178914;AN=5008;NS=2504;DP=14803;EAS_AF=0.1657;AMR_AF=0.1412;AFR_AF=0.2458;EUR_AF=0.1521;SAS_AF=0.1564;AA=c|||;VT=SNP
11	134818568	rs11224097	G	T	100	PASS	AC=488;AF=0.0974441;AN=5008;NS=2504;DP=19211;EAS_AF=0.1339;AMR_AF=0.1066;AFR_AF=0.0091;EUR_AF=0.1392;SAS_AF=0.1299;AA=-|||;VT=SNP
11	134818600	rs11224098	A	G	100	PASS	AC=728;AF=0.145367;AN=5008;NS=2504;DP=19800;EAS_AF=0.2222;AMR_AF=0.1167;AFR_AF=0.0862;EUR_AF=0.1521;SAS_AF=0.1595;AA=a|||;VT=SNP
11	134818631	rs11224099	G	A	100	PASS	AC=707;AF=0.141174;AN=5008;NS=2504;DP=19902;EAS_AF=0.1657;AMR_AF=0.1254;AFR_AF=0.1165;EUR_AF=0.1511;SAS_AF=0.1503;AA=g|||;VT=SNP
11	134818684	rs10894909	A	G	100	PASS	AC=3154;AF=0.629792;AN=5008;NS=2504;DP=20066;EAS_AF=0.7103;AMR_AF=0.6427;AFR_AF=0.7247;EUR_AF=0.5577;SAS_AF=0.4836;AA=g|||;VT=SNP
11	134819699	rs73046806	G	A	100	PASS	AC=707;AF=0.141174;AN=5008;NS=2504;DP=21967;EAS_AF=0.1657;AMR_AF=0.1254;AFR_AF=0.1188;EUR_AF=0.1501;SAS_AF=0.1483;AA=g|||;VT=SNP
11	134819838	rs74784905	C	G	100	PASS	AC=380;AF=0.0758786;AN=5008;NS=2504;DP=20040;EAS_AF=0.2133;AMR_AF=0.0461;AFR_AF=0.0386;EUR_AF=0.0427;SAS_AF=0.0399;AA=c|||;VT=SNP
11	134819993	rs6590782	G	A	100	PASS	AC=1656;AF=0.330671;AN=5008;NS=2504;DP=20217;EAS_AF=0.3343;AMR_AF=0.4135;AFR_AF=0.3835;EUR_AF=0.2734;SAS_AF=0.2556;AA=g|||;VT=SNP
11	134820423	rs11224100	C	G	100	PASS	AC=709;AF=0.141573;AN=5008;NS=2504;DP=18098;EAS_AF=0.1657;AMR_AF=0.1254;AFR_AF=0.1165;EUR_AF=0.1531;SAS_AF=0.1503;AA=c|||;VT=SNP
11	134820490	rs11224101	T	C	100	PASS	AC=706;AF=0.140974;AN=5008;NS=2504;DP=20474;EAS_AF=0.1657;AMR_AF=0.1254;AFR_AF=0.1157;EUR_AF=0.1511;SAS_AF=0.1503;AA=t|||;VT=SNP
11	134820769	rs56370036	A	C	100	PASS	AC=520;AF=0.103834;AN=5008;NS=2504;DP=17479;EAS_AF=0.1389;AMR_AF=0.1124;AFR_AF=0.0098;EUR_AF=0.1491;SAS_AF=0.1421;AA=a|||;VT=SNP
11	134821044	rs11224102	G	A	100	PASS	AC=693;AF=0.138379;AN=5008;NS=2504;DP=20205;EAS_AF=0.2212;AMR_AF=0.1153;AFR_AF=0.062;EUR_AF=0.1511;SAS_AF=0.1595;AA=a|||;VT=SNP
11	134821122	rs57373089	G	A	100	PASS	AC=764;AF=0.152556;AN=5008;NS=2504;DP=17188;EAS_AF=0.1657;AMR_AF=0.1297;AFR_AF=0.1573;EUR_AF=0.1511;SAS_AF=0.1503;AA=g|||;VT=SNP
11	134821250	rs140826452	A	G	100	PASS	AC=764;AF=0.152556;AN=5008;NS=2504;DP=19753;EAS_AF=0.1657;AMR_AF=0.1297;AFR_AF=0.1573;EUR_AF=0.1511;SAS_AF=0.1503;AA=a|||;VT=SNP
11	134821370	rs11224103	C	T	100	PASS	AC=1740;AF=0.347444;AN=5008;NS=2504;DP=20328;EAS_AF=0.2798;AMR_AF=0.428;AFR_AF=0.4887;EUR_AF=0.2724;SAS_AF=0.2464;AA=t|||;VT=SNP
11	134821569	rs75441444	G	A	100	PASS	AC=406;AF=0.0810703;AN=5008;NS=2504;DP=19001;EAS_AF=0.2183;AMR_AF=0.0677;AFR_AF=0.0083;EUR_AF=0.0159;SAS_AF=0.1145;AA=g|||;VT=SNP
11	134821622	rs34787259	A	C	100	PASS	AC=818;AF=0.163339;AN=5008;NS=2504;DP=19814;EAS_AF=0.1657;AMR_AF=0.134;AFR_AF=0.1944;EUR_AF=0.1531;SAS_AF=0.1503;AA=c|||;VT=SNP
11	134821715	rs56371880	G	A	100	PASS	AC=707;AF=0.141174;AN=5008;NS=2504;DP=20743;EAS_AF=0.1657;AMR_AF=0.1254;AFR_AF=0.1157;EUR_AF=0.1521;SAS_AF=0.1503;AA=g|||;VT=SNP
11	134821797	rs12270697	G	A	100	PASS	AC=282;AF=0.0563099;AN=5008;NS=2504;DP=18078;EAS_AF=0.004;AMR_AF=0.0663;AFR_AF=0.0182;EUR_AF=0.1451;SAS_AF=0.0634;AA=a|||;VT=SNP
11	134821821	rs6590783	A	G	100	PASS	AC=2503;AF=0.4998;AN=5008;NS=2504;DP=18932;EAS_AF=0.4911;AMR_AF=0.5245;AFR_AF=0.6573;EUR_AF=0.4503;SAS_AF=0.3292;AA=G|||;VT=SNP
11	134821974	rs75372522	G	A	100	PASS	AC=739;AF=0.147564;AN=5008;NS=2504;DP=20018;EAS_AF=0.1637;AMR_AF=0.1254;AFR_AF=0.1437;EUR_AF=0.1511;SAS_AF=0.1483;AA=G|||;VT=SNP
11	134821993	rs6590784	C	T	100	PASS	AC=3100;AF=0.61901;AN=5008;NS=2504;DP=20380;EAS_AF=0.7133;AMR_AF=0.6398;AFR_AF=0.6914;EUR_AF=0.5557;SAS_AF=0.4744;AA=T|||;VT=SNP
11	134822052	rs78922543	C	T	100	PASS	AC=387;AF=0.0772764;AN=5008;NS=2504;DP=19001;EAS_AF=0.2063;AMR_AF=0.049;AFR_AF=0.0477;EUR_AF=0.0447;SAS_AF=0.0378;AA=C|||;VT=SNP
11	134822090	rs59799738	C	T	100	PASS	AC=854;AF=0.170527;AN=5008;NS=2504;DP=17747;EAS_AF=0.1706;AMR_AF=0.134;AFR_AF=0.2186;EUR_AF=0.1511;SAS_AF=0.1513;AA=T|||;VT=SNP
11	134822092	rs61602763	A	G	100	PASS	AC=852;AF=0.170128;AN=5008;NS=2504;DP=17010;EAS_AF=0.1716;AMR_AF=0.134;AFR_AF=0.2171;EUR_AF=0.1511;SAS_AF=0.1503;AA=G|||;VT=SNP
11	134822123	rs59817129	C	T	100	PASS	AC=763;AF=0.152356;AN=5008;NS=2504;DP=17531;EAS_AF=0.1647;AMR_AF=0.1297;AFR_AF=0.1573;EUR_AF=0.1511;SAS_AF=0.1503;AA=C|||;VT=SNP
11	134822743	rs11224104	G	A	100	PASS	AC=333;AF=0.0664936;AN=5008;NS=2504;DP=18957;EAS_AF=0.2063;AMR_AF=0.0418;AFR_AF=0.0113;EUR_AF=0.0437;SAS_AF=0.0378;AA=G|||;VT=SNP
11	134822929	rs11224105	A	C	100	PASS	AC=2408;AF=0.480831;AN=5008;NS=2504;DP=19768;EAS_AF=0.5506;AMR_AF=0.5144;AFR_AF=0.5779;EUR_AF=0.4056;SAS_AF=0.3313;AA=C|||;VT=SNP
11	134823025	rs11224106	T	G	100	PASS	AC=2430;AF=0.485224;AN=5008;NS=2504;DP=19776;EAS_AF=0.5506;AMR_AF=0.5231;AFR_AF=0.5779;EUR_AF=0.4095;SAS_AF=0.3436;AA=T|||;VT=SNP
11	134823063	rs11224107	G	T	100	PASS	AC=3172;AF=0.633387;AN=5008;NS=2504;DP=20585;EAS_AF=0.7163;AMR_AF=0.6441;AFR_AF=0.736;EUR_AF=0.5567;SAS_AF=0.4806;AA=T|||;VT=SNP
11	134823208	rs11224108	C	T	100	PASS	AC=275;AF=0.0549121;AN=5008;NS=2504;DP=23505;EAS_AF=0.002;AMR_AF=0.0476;AFR_AF=0.0469;EUR_AF=0.1342;SAS_AF=0.044;AA=C|||;VT=SNP
11	134823345	rs73046818	C	T	100	PASS	AC=707;AF=0.141174;AN=5008;NS=2504;DP=20615;EAS_AF=0.1657;AMR_AF=0.1254;AFR_AF=0.1165;EUR_AF=0.1521;SAS_AF=0.1493;AA=C|||;VT=SNP
11	134823808	rs12417657	C	T	100	PASS	AC=336;AF=0.0670927;AN=5008;NS=2504;DP=17016;EAS_AF=0.2093;AMR_AF=0.0418;AFR_AF=0.0113;EUR_AF=0.0437;SAS_AF=0.0378;AA=C|||;VT=SNP
11	134824029	rs11224109	C	A	100	PASS	AC=694;AF=0.138578;AN=5008;NS=2504;DP=20159;EAS_AF=0.2222;AMR_AF=0.1153;AFR_AF=0.0628;EUR_AF=0.1511;SAS_AF=0.1585;AA=C|||;VT=SNP
11	134824477	rs55887002	C	G	100	PASS	AC=766;AF=0.152955;AN=5008;NS=2504;DP=19645;EAS_AF=0.1657;AMR_AF=0.1297;AFR_AF=0.1573;EUR_AF=0.1521;SAS_AF=0.1513;AA=C|||;VT=SNP
11	134824564	rs113850297	G	A	100	PASS	AC=385;AF=0.076877;AN=5008;NS=2504;DP=19804;EAS_AF=0.2063;AMR_AF=0.0461;AFR_AF=0.0484;EUR_AF=0.0437;SAS_AF=0.0378;AA=G|||;VT=SNP
11	134824671	rs10750585	C	T	100	PASS	AC=3200;AF=0.638978;AN=5008;NS=2504;DP=21596;EAS_AF=0.7153;AMR_AF=0.647;AFR_AF=0.7557;EUR_AF=0.5567;SAS_AF=0.4816;AA=T|||;VT=SNP
11	134824874	rs10791405	T	C	100	PASS	AC=3156;AF=0.630192;AN=5008;NS=2504;DP=19045;EAS_AF=0.7153;AMR_AF=0.6455;AFR_AF=0.7269;EUR_AF=0.5567;SAS_AF=0.4765;AA=T|||;VT=SNP
11	134825049	rs10894910	A	C	100	PASS	AC=801;AF=0.159944;AN=5008;NS=2504;DP=19102;EAS_AF=0.1657;AMR_AF=0.1369;AFR_AF=0.1755;EUR_AF=0.1531;SAS_AF=0.1564;AA=C|||;VT=SNP
11	134825109	rs10894911	A	G	100	PASS	AC=766;AF=0.152955;AN=5008;NS=2504;DP=18615;EAS_AF=0.1657;AMR_AF=0.1297;AFR_AF=0.1581;EUR_AF=0.1521;SAS_AF=0.1503;AA=C|||;VT=SNP
11	134825168	rs10894912	G	A	100	PASS	AC=766;AF=0.152955;AN=5008;NS=2504;DP=16548;EAS_AF=0.1657;AMR_AF=0.1297;AFR_AF=0.1581;EUR_AF=0.1521;SAS_AF=0.1503;AA=G|||;VT=SNP
11	134825198	rs77314322	G	A	100	PASS	AC=333;AF=0.0664936;AN=5008;NS=2504;DP=17090;EAS_AF=0.2063;AMR_AF=0.0418;AFR_AF=0.0113;EUR_AF=0.0437;SAS_AF=0.0378;AA=G|||;VT=SNP
11	134825463	rs11224110	G	A	100	PASS	AC=708;AF=0.141374;AN=5008;NS=2504;DP=17703;EAS_AF=0.1657;AMR_AF=0.1254;AFR_AF=0.1165;EUR_AF=0.1521;SAS_AF=0.1503;AA=G|||;VT=SNP
11	134825498	rs11224111	C	T	100	PASS	AC=767;AF=0.153155;AN=5008;NS=2504;DP=18117;EAS_AF=0.1657;AMR_AF=0.1297;AFR_AF=0.1581;EUR_AF=0.1531;SAS_AF=0.1503;AA=C|||;VT=SNP
11	134825751	rs4022298	G	A	100	PASS	AC=974;AF=0.194489;AN=5008;NS=2504;DP=20827;EAS_AF=0.1141;AMR_AF=0.2983;AFR_AF=0.3306;EUR_AF=0.1203;SAS_AF=0.0961;AA=G|||;VT=SNP
11	134826258	rs12418444	C	T	100	PASS	AC=384;AF=0.0766773;AN=5008;NS=2504;DP=20774;EAS_AF=0.2054;AMR_AF=0.0461;AFR_AF=0.0484;EUR_AF=0.0437;SAS_AF=0.0378;AA=C|||;VT=SNP
11	134826305	rs12099070	C	A	100	PASS	AC=765;AF=0.152756;AN=5008;NS=2504;DP=21622;EAS_AF=0.1647;AMR_AF=0.1297;AFR_AF=0.1581;EUR_AF=0.1521;SAS_AF=0.1503;AA=C|||;VT=SNP
11	134826407	rs12099074	G	A	100	PASS	AC=766;AF=0.152955;AN=5008;NS=2504;DP=20829;EAS_AF=0.1647;AMR_AF=0.1297;AFR_AF=0.1589;EUR_AF=0.1521;SAS_AF=0.1503;AA=A|||;VT=SNP
11	134826709	rs12099365	A	G	100	PASS	AC=750;AF=0.14976;AN=5008;NS=2504;DP=18252;EAS_AF=0.1448;AMR_AF=0.1268;AFR_AF=0.1694;EUR_AF=0.1441;SAS_AF=0.1503;AA=A|||;VT=SNP
11	134826719	rs7108597	G	A	100	PASS	AC=3073;AF=0.613618;AN=5008;NS=2504;DP=17955;EAS_AF=0.7113;AMR_AF=0.6196;AFR_AF=0.7557;EUR_AF=0.4573;SAS_AF=0.4775;AA=G|||;VT=SNP
11	134826768	rs57326741	A	T	100	PASS	AC=796;AF=0.158946;AN=5008;NS=2504;DP=20541;EAS_AF=0.1627;AMR_AF=0.134;AFR_AF=0.1672;EUR_AF=0.1521;SAS_AF=0.1687;AA=T|||;VT=SNP
11	134826858	rs34481541	C	T	100	PASS	AC=948;AF=0.189297;AN=5008;NS=2504;DP=20770;EAS_AF=0.1716;AMR_AF=0.2262;AFR_AF=0.2481;EUR_AF=0.1461;SAS_AF=0.1462;AA=C|||;VT=SNP
11	134826898	rs56707491	T	G	100	PASS	AC=961;AF=0.191893;AN=5008;NS=2504;DP=20453;EAS_AF=0.1746;AMR_AF=0.2378;AFR_AF=0.2436;EUR_AF=0.1471;SAS_AF=0.1534;AA=G|||;VT=SNP
11	134826934	rs60582819	A	G	100	PASS	AC=936;AF=0.186901;AN=5008;NS=2504;DP=20288;EAS_AF=0.1677;AMR_AF=0.2565;AFR_AF=0.27;EUR_AF=0.1074;SAS_AF=0.1268;AA=G|||;VT=SNP
11	134827180	rs112886196	G	T	100	PASS	AC=947;AF=0.189097;AN=5008;NS=2504;DP=18375;EAS_AF=0.1062;AMR_AF=0.2954;AFR_AF=0.3253;EUR_AF=0.1193;SAS_AF=0.0869;AA=g|||;VT=SNP
11	134827396	rs58325068	A	G	100	PASS	AC=2703;AF=0.539736;AN=5008;NS=2504;DP=17915;EAS_AF=0.7212;AMR_AF=0.5634;AFR_AF=0.5961;EUR_AF=0.3728;SAS_AF=0.4315;AA=G|||;VT=SNP
11	134827505	rs114518124	G	A	100	PASS	AC=696;AF=0.138978;AN=5008;NS=2504;DP=18259;EAS_AF=0.119;AMR_AF=0.2752;AFR_AF=0.1293;EUR_AF=0.1183;SAS_AF=0.0971;AA=G|||;VT=SNP
11	134827564	rs78806407	C	T	100	PASS	AC=751;AF=0.14996;AN=5008;NS=2504;DP=17113;EAS_AF=0.1369;AMR_AF=0.1311;AFR_AF=0.1634;EUR_AF=0.1531;SAS_AF=0.1554;AA=C|||;VT=SNP
11	134827583	rs11825133	A	G	100	PASS	AC=753;AF=0.150359;AN=5008;NS=2504;DP=16301;EAS_AF=0.1379;AMR_AF=0.1297;AFR_AF=0.1641;EUR_AF=0.1531;SAS_AF=0.1564;AA=G|||;VT=SNP
11	134827971	rs10894913	T	C	100	PASS	AC=3028;AF=0.604633;AN=5008;NS=2504;DP=16303;EAS_AF=0.7173;AMR_AF=0.6196;AFR_AF=0.7209;EUR_AF=0.4622;SAS_AF=0.4673;AA=-|||;VT=SNP
11	134827973	rs10894914	A	C	100	PASS	AC=1151;AF=0.229832;AN=5008;NS=2504;DP=16322;EAS_AF=0.3819;AMR_AF=0.1772;AFR_AF=0.1952;EUR_AF=0.1998;SAS_AF=0.1881;AA=A|||;VT=SNP
11	134828028	rs117585853	C	A	100	PASS	AC=372;AF=0.0742812;AN=5008;NS=2504;DP=16007;EAS_AF=0.244;AMR_AF=0.0418;AFR_AF=0.0113;EUR_AF=0.0447;SAS_AF=0.0378;AA=C|||;VT=SNP
11	134828320	rs2169859	G	A	100	PASS	AC=1398;AF=0.279153;AN=5008;NS=2504;DP=16563;EAS_AF=0.2827;AMR_AF=0.2493;AFR_AF=0.2231;EUR_AF=0.328;SAS_AF=0.3221;AA=G|||;VT=SNP
11	134828457	rs12272293	C	T	100	PASS	AC=63;AF=0.0125799;AN=5008;NS=2504;DP=16769;EAS_AF=0.0169;AMR_AF=0.0346;AFR_AF=0;EUR_AF=0.0189;SAS_AF=0.0031;AA=C|||;VT=SNP
11	134828655	rs12098967	C	T	100	PASS	AC=742;AF=0.148163;AN=5008;NS=2504;DP=19163;EAS_AF=0.1379;AMR_AF=0.1297;AFR_AF=0.1619;EUR_AF=0.1521;SAS_AF=0.1493;AA=C|||;VT=SNP
11	134828730	rs7946054	C	A	100	PASS	AC=1515;AF=0.302516;AN=5008;NS=2504;DP=19247;EAS_AF=0.3294;AMR_AF=0.3876;AFR_AF=0.3828;EUR_AF=0.174;SAS_AF=0.2382;AA=C|||;VT=SNP
11	134828860	rs73046832	A	G	100	PASS	AC=743;AF=0.148363;AN=5008;NS=2504;DP=19321;EAS_AF=0.1379;AMR_AF=0.1297;AFR_AF=0.1619;EUR_AF=0.1521;SAS_AF=0.1503;AA=G|||;VT=SNP
11	134828899	rs73046833	G	A	100	PASS	AC=741;AF=0.147963;AN=5008;NS=2504;DP=18301;EAS_AF=0.1379;AMR_AF=0.1297;AFR_AF=0.1604;EUR_AF=0.1521;SAS_AF=0.1503;AA=G|||;VT=SNP
11	134829069	rs73046835	T	C	100	PASS	AC=742;AF=0.148163;AN=5008;NS=2504;DP=20979;EAS_AF=0.1379;AMR_AF=0.1297;AFR_AF=0.1611;EUR_AF=0.1521;SAS_AF=0.1503;AA=C|||;VT=SNP
11	134829072	rs77113911	T	C	100	PASS	AC=402;AF=0.0802716;AN=5008;NS=2504;DP=21029;EAS_AF=0.2133;AMR_AF=0.0663;AFR_AF=0.0083;EUR_AF=0.0159;SAS_AF=0.1166;AA=T|||;VT=SNP
11	134829405	rs11823733	T	C	100	PASS	AC=742;AF=0.148163;AN=5008;NS=2504;DP=18339;EAS_AF=0.1379;AMR_AF=0.1297;AFR_AF=0.1611;EUR_AF=0.1521;SAS_AF=0.1503;AA=C|||;VT=SNP
11	134829696	rs11821804	C	T	100	PASS	AC=742;AF=0.148163;AN=5008;NS=2504;DP=20380;EAS_AF=0.1379;AMR_AF=0.1297;AFR_AF=0.1611;EUR_AF=0.1521;SAS_AF=0.1503;AA=c|||;VT=SNP
11	134829810	rs11821825	C	A	100	PASS	AC=742;AF=0.148163;AN=5008;NS=2504;DP=18689;EAS_AF=0.1379;AMR_AF=0.1297;AFR_AF=0.1611;EUR_AF=0.1521;SAS_AF=0.1503;AA=A|||;VT=SNP
11	134830024	rs10894915	G	T	100	PASS	AC=742;AF=0.148163;AN=5008;NS=2504;DP=19059;EAS_AF=0.1379;AMR_AF=0.1297;AFR_AF=0.1611;EUR_AF=0.1521;SAS_AF=0.1503;AA=G|||;VT=SNP
11	134830082	rs11224112	T	C	100	PASS	AC=742;AF=0.148163;AN=5008;NS=2504;DP=20489;EAS_AF=0.1379;AMR_AF=0.1297;AFR_AF=0.1611;EUR_AF=0.1521;SAS_AF=0.1503;AA=T|||;VT=SNP
11	134830287	rs11224113	G	T	100	PASS	AC=742;AF=0.148163;AN=5008;NS=2504;DP=16787;EAS_AF=0.1379;AMR_AF=0.1297;AFR_AF=0.1611;EUR_AF=0.1521;SAS_AF=0.1503;AA=G|||;VT=SNP
11	134830332	rs1564252	T	C	100	PASS	AC=741;AF=0.147963;AN=5008;NS=2504;DP=17773;EAS_AF=0.1379;AMR_AF=0.1297;AFR_AF=0.1611;EUR_AF=0.1511;SAS_AF=0.1503;AA=C|||;VT=SNP
11	134830333	rs1564251	G	A	100	PASS	AC=741;AF=0.147963;AN=5008;NS=2504;DP=17788;EAS_AF=0.1379;AMR_AF=0.1297;AFR_AF=0.1611;EUR_AF=0.1511;SAS_AF=0.1503;AA=A|||;VT=SNP
11	134830468	rs3929245	A	G	100	PASS	AC=742;AF=0.148163;AN=5008;NS=2504;DP=17984;EAS_AF=0.1379;AMR_AF=0.1297;AFR_AF=0.1611;EUR_AF=0.1521;SAS_AF=0.1503;AA=a|||;VT=SNP
11	134830542	rs4319529	C	T	100	PASS	AC=742;AF=0.148163;AN=5008;NS=2504;DP=17048;EAS_AF=0.1379;AMR_AF=0.1297;AFR_AF=0.1611;EUR_AF=0.1521;SAS_AF=0.1503;AA=C|||;VT=SNP
11	134830639	rs4326814	T	C	100	PASS	AC=742;AF=0.148163;AN=5008;NS=2504;DP=17226;EAS_AF=0.1379;AMR_AF=0.1297;AFR_AF=0.1611;EUR_AF=0.1521;SAS_AF=0.1503;AA=C|||;VT=SNP
11	134830727	rs2362400	T	G	100	PASS	AC=742;AF=0.148163;AN=5008;NS=2504;DP=19284;EAS_AF=0.1379;AMR_AF=0.1297;AFR_AF=0.1611;EUR_AF=0.1521;SAS_AF=0.1503;AA=t|||;VT=SNP
11	134830840	rs2127072	C	T	100	PASS	AC=742;AF=0.148163;AN=5008;NS=2504;DP=18056;EAS_AF=0.1379;AMR_AF=0.1297;AFR_AF=0.1611;EUR_AF=0.1521;SAS_AF=0.1503;AA=C|||;VT=SNP
11	134831290	rs114469675	T	C	100	PASS	AC=742;AF=0.148163;AN=5008;NS=2504;DP=16643;EAS_AF=0.1379;AMR_AF=0.1297;AFR_AF=0.1611;EUR_AF=0.1521;SAS_AF=0.1503;AA=C|||;VT=SNP
11	134831353	rs73595350	G	A	100	PASS	AC=1542;AF=0.307907;AN=5008;NS=2504;DP=15775;EAS_AF=0.3304;AMR_AF=0.389;AFR_AF=0.3941;EUR_AF=0.1799;SAS_AF=0.2423;AA=G|||;VT=SNP
11	134832210	rs34862180	C	G	100	PASS	AC=740;AF=0.147764;AN=5008;NS=2504;DP=18676;EAS_AF=0.1369;AMR_AF=0.1282;AFR_AF=0.1604;EUR_AF=0.1531;SAS_AF=0.1503;AA=A|||;VT=SNP
11	134832265	rs73046842	G	A	100	PASS	AC=772;AF=0.154153;AN=5008;NS=2504;DP=21649;EAS_AF=0.1429;AMR_AF=0.1311;AFR_AF=0.1793;EUR_AF=0.1521;SAS_AF=0.1503;AA=G|||;VT=SNP
11	134832589	rs12224806	T	A	100	PASS	AC=1167;AF=0.233027;AN=5008;NS=2504;DP=20352;EAS_AF=0.3829;AMR_AF=0.1758;AFR_AF=0.2095;EUR_AF=0.1968;SAS_AF=0.1881;AA=A|||;VT=SNP
11	134832653	rs73046846	T	C	100	PASS	AC=742;AF=0.148163;AN=5008;NS=2504;DP=20974;EAS_AF=0.1379;AMR_AF=0.1297;AFR_AF=0.1611;EUR_AF=0.1521;SAS_AF=0.1503;AA=C|||;VT=SNP
11	134832809	rs10894916	A	G	100	PASS	AC=551;AF=0.110024;AN=5008;NS=2504;DP=17781;EAS_AF=0.2163;AMR_AF=0.0908;AFR_AF=0.056;EUR_AF=0.0547;SAS_AF=0.1442;AA=A|||;VT=SNP
11	134833166	rs11224114	C	T	100	PASS	AC=735;AF=0.146765;AN=5008;NS=2504;DP=14365;EAS_AF=0.1379;AMR_AF=0.1282;AFR_AF=0.1566;EUR_AF=0.1521;SAS_AF=0.1503;AA=T|||;VT=SNP
11	134833168	rs11224115	C	T	100	PASS	AC=735;AF=0.146765;AN=5008;NS=2504;DP=14327;EAS_AF=0.1379;AMR_AF=0.1282;AFR_AF=0.1566;EUR_AF=0.1521;SAS_AF=0.1503;AA=T|||;VT=SNP
11	134833588	rs11224116	C	T	100	PASS	AC=742;AF=0.148163;AN=5008;NS=2504;DP=16391;EAS_AF=0.1379;AMR_AF=0.1297;AFR_AF=0.1611;EUR_AF=0.1521;SAS_AF=0.1503;AA=T|||;VT=SNP
11	134833782	rs11224117	A	G	100	PASS	AC=679;AF=0.135583;AN=5008;NS=2504;DP=19190;EAS_AF=0.1379;AMR_AF=0.1239;AFR_AF=0.1165;EUR_AF=0.1521;SAS_AF=0.1503;AA=A|||;VT=SNP
11	134834380	rs11224118	A	G	100	PASS	AC=693;AF=0.138379;AN=5008;NS=2504;DP=17453;EAS_AF=0.1379;AMR_AF=0.1225;AFR_AF=0.1278;EUR_AF=0.1521;SAS_AF=0.1503;AA=G|||;VT=SNP
11	134834459	rs11224119	C	T	100	PASS	AC=693;AF=0.138379;AN=5008;NS=2504;DP=15566;EAS_AF=0.1379;AMR_AF=0.1225;AFR_AF=0.1278;EUR_AF=0.1521;SAS_AF=0.1503;AA=A|||;VT=SNP
11	134834512	rs10894917	T	C	100	PASS	AC=3046;AF=0.608227;AN=5008;NS=2504;DP=16005;EAS_AF=0.7202;AMR_AF=0.621;AFR_AF=0.7284;EUR_AF=0.4652;SAS_AF=0.4683;AA=C|||;VT=SNP
11	134835286	rs36075441	C	T	100	PASS	AC=693;AF=0.138379;AN=5008;NS=2504;DP=17695;EAS_AF=0.1379;AMR_AF=0.1225;AFR_AF=0.1278;EUR_AF=0.1521;SAS_AF=0.1503;AA=C|||;VT=SNP
11	134835614	rs10894918	C	T	100	PASS	AC=1190;AF=0.23762;AN=5008;NS=2504;DP=20309;EAS_AF=0.3879;AMR_AF=0.1744;AFR_AF=0.2239;EUR_AF=0.1968;SAS_AF=0.1881;AA=T|||;VT=SNP
11	134835852	rs10894919	G	A	100	PASS	AC=1166;AF=0.232827;AN=5008;NS=2504;DP=18371;EAS_AF=0.3819;AMR_AF=0.1758;AFR_AF=0.2095;EUR_AF=0.1968;SAS_AF=0.1881;AA=G|||;VT=SNP
11	134835973	rs11224120	C	T	100	PASS	AC=630;AF=0.125799;AN=5008;NS=2504;DP=18149;EAS_AF=0.1379;AMR_AF=0.1167;AFR_AF=0.0832;EUR_AF=0.1521;SAS_AF=0.1503;AA=C|||;VT=SNP
11	134836148	rs77090483	C	T	100	PASS	AC=498;AF=0.0994409;AN=5008;NS=2504;DP=16692;EAS_AF=0.245;AMR_AF=0.062;AFR_AF=0.0817;EUR_AF=0.0487;SAS_AF=0.0521;AA=T|||;VT=SNP
11	134836154	rs10894920	G	A	100	PASS	AC=1120;AF=0.223642;AN=5008;NS=2504;DP=16392;EAS_AF=0.3829;AMR_AF=0.1744;AFR_AF=0.1732;EUR_AF=0.1978;SAS_AF=0.1892;AA=A|||;VT=SNP
11	134836162	rs11224121	A	G	100	PASS	AC=693;AF=0.138379;AN=5008;NS=2504;DP=16143;EAS_AF=0.1379;AMR_AF=0.1225;AFR_AF=0.1278;EUR_AF=0.1521;SAS_AF=0.1503;AA=A|||;VT=SNP
11	134836513	rs58395327	T	C	100	PASS	AC=460;AF=0.091853;AN=5008;NS=2504;DP=14916;EAS_AF=0.245;AMR_AF=0.0533;AFR_AF=0.0711;EUR_AF=0.0447;SAS_AF=0.0378;AA=T|||;VT=SNP
11	134836815	rs10894921	A	G	100	PASS	AC=629;AF=0.125599;AN=5008;NS=2504;DP=14091;EAS_AF=0.1369;AMR_AF=0.1167;AFR_AF=0.0832;EUR_AF=0.1521;SAS_AF=0.1503;AA=A|||;VT=SNP
11	134836981	rs11224122	A	G	100	PASS	AC=692;AF=0.138179;AN=5008;NS=2504;DP=14692;EAS_AF=0.1369;AMR_AF=0.1225;AFR_AF=0.1278;EUR_AF=0.1521;SAS_AF=0.1503;AA=A|||;VT=SNP
11	134837059	rs11224123	G	A	100	PASS	AC=692;AF=0.138179;AN=5008;NS=2504;DP=16168;EAS_AF=0.1369;AMR_AF=0.1225;AFR_AF=0.1278;EUR_AF=0.1521;SAS_AF=0.1503;AA=G|||;VT=SNP
11	134837198	rs7949928	C	T	100	PASS	AC=3053;AF=0.609625;AN=5008;NS=2504;DP=15637;EAS_AF=0.7202;AMR_AF=0.6182;AFR_AF=0.7368;EUR_AF=0.4632;SAS_AF=0.4683;AA=T|||;VT=SNP
11	134837518	rs11224124	G	A	100	PASS	AC=628;AF=0.125399;AN=5008;NS=2504;DP=15976;EAS_AF=0.1379;AMR_AF=0.1167;AFR_AF=0.0832;EUR_AF=0.1521;SAS_AF=0.1483;AA=G|||;VT=SNP
11	134837648	rs11224125	T	C	100	PASS	AC=692;AF=0.138179;AN=5008;NS=2504;DP=15813;EAS_AF=0.1369;AMR_AF=0.1225;AFR_AF=0.1278;EUR_AF=0.1521;SAS_AF=0.1503;AA=T|||;VT=SNP
11	134837802	rs11224126	C	T	100	PASS	AC=692;AF=0.138179;AN=5008;NS=2504;DP=17825;EAS_AF=0.1369;AMR_AF=0.1225;AFR_AF=0.1278;EUR_AF=0.1521;SAS_AF=0.1503;AA=T|||;VT=SNP
11	134837968	rs55852933	A	T	100	PASS	AC=692;AF=0.138179;AN=5008;NS=2504;DP=15230;EAS_AF=0.1369;AMR_AF=0.1225;AFR_AF=0.1278;EUR_AF=0.1521;SAS_AF=0.1503;AA=A|||;VT=SNP
11	134838134	rs55850305	A	C	100	PASS	AC=692;AF=0.138179;AN=5008;NS=2504;DP=15015;EAS_AF=0.1369;AMR_AF=0.1225;AFR_AF=0.1278;EUR_AF=0.1521;SAS_AF=0.1503;AA=C|||;VT=SNP
11	134838311	rs11224127	G	A	100	PASS	AC=553;AF=0.110423;AN=5008;NS=2504;DP=14714;EAS_AF=0.2173;AMR_AF=0.0893;AFR_AF=0.0582;EUR_AF=0.0547;SAS_AF=0.1431;AA=G|||;VT=SNP
11	134838352	rs79133487	C	T	100	PASS	AC=403;AF=0.0804712;AN=5008;NS=2504;DP=14126;EAS_AF=0.2143;AMR_AF=0.0663;AFR_AF=0.0091;EUR_AF=0.0169;SAS_AF=0.1145;AA=T|||;VT=SNP
11	134838353	rs11224128	G	A	100	PASS	AC=630;AF=0.125799;AN=5008;NS=2504;DP=14026;EAS_AF=0.1369;AMR_AF=0.1167;AFR_AF=0.084;EUR_AF=0.1521;SAS_AF=0.1503;AA=G|||;VT=SNP
11	134838419	rs11224129	A	T	100	PASS	AC=692;AF=0.138179;AN=5008;NS=2504;DP=13601;EAS_AF=0.1369;AMR_AF=0.1225;AFR_AF=0.1278;EUR_AF=0.1521;SAS_AF=0.1503;AA=A|||;VT=SNP
11	134839210	rs11224132	C	T	100	PASS	AC=691;AF=0.137979;AN=5008;NS=2504;DP=16041;EAS_AF=0.1369;AMR_AF=0.1225;AFR_AF=0.1271;EUR_AF=0.1521;SAS_AF=0.1503;AA=C|||;VT=SNP
11	134839301	rs11224133	T	C	100	PASS	AC=3056;AF=0.610224;AN=5008;NS=2504;DP=15362;EAS_AF=0.7202;AMR_AF=0.621;AFR_AF=0.7375;EUR_AF=0.4622;SAS_AF=0.4693;AA=c|||;VT=SNP
11	134839449	rs11224134	T	C	100	PASS	AC=691;AF=0.137979;AN=5008;NS=2504;DP=16442;EAS_AF=0.1369;AMR_AF=0.1225;AFR_AF=0.1271;EUR_AF=0.1521;SAS_AF=0.1503;AA=c|||;VT=SNP
11	134839731	rs73046861	G	A	100	PASS	AC=691;AF=0.137979;AN=5008;NS=2504;DP=15958;EAS_AF=0.1369;AMR_AF=0.1225;AFR_AF=0.1271;EUR_AF=0.1521;SAS_AF=0.1503;AA=G|||;VT=SNP
11	134839747	rs12578083	A	G	100	PASS	AC=429;AF=0.0856629;AN=5008;NS=2504;DP=16177;EAS_AF=0.245;AMR_AF=0.049;AFR_AF=0.0499;EUR_AF=0.0447;SAS_AF=0.0378;AA=A|||;VT=SNP
11	134839990	rs11224135	G	A	100	PASS	AC=1333;AF=0.266174;AN=5008;NS=2504;DP=18844;EAS_AF=0.3869;AMR_AF=0.1888;AFR_AF=0.3253;EUR_AF=0.1968;SAS_AF=0.1881;AA=A|||;VT=SNP
11	134840005	rs73046863	C	T	100	PASS	AC=625;AF=0.1248;AN=5008;NS=2504;DP=18929;EAS_AF=0.1369;AMR_AF=0.1153;AFR_AF=0.0825;EUR_AF=0.1501;SAS_AF=0.1503;AA=C|||;VT=SNP
11	134840038	rs73046865	G	A	100	PASS	AC=483;AF=0.0964457;AN=5008;NS=2504;DP=19250;EAS_AF=0.1052;AMR_AF=0.1095;AFR_AF=0.0106;EUR_AF=0.1481;SAS_AF=0.1411;AA=G|||;VT=SNP
11	134840394	rs116658034	A	T	100	PASS	AC=485;AF=0.096845;AN=5008;NS=2504;DP=15293;EAS_AF=0.246;AMR_AF=0.0533;AFR_AF=0.0893;EUR_AF=0.0447;SAS_AF=0.0378;AA=A|||;VT=SNP
11	134840476	rs12419785	G	A	100	PASS	AC=545;AF=0.108826;AN=5008;NS=2504;DP=21021;EAS_AF=0.245;AMR_AF=0.0591;AFR_AF=0.1316;EUR_AF=0.0457;SAS_AF=0.0378;AA=G|||;VT=SNP
11	134840497	rs12421260	T	C	100	PASS	AC=544;AF=0.108626;AN=5008;NS=2504;DP=20083;EAS_AF=0.245;AMR_AF=0.0591;AFR_AF=0.1316;EUR_AF=0.0447;SAS_AF=0.0378;AA=t|||;VT=SNP
11	134840623	rs11224136	G	A	100	PASS	AC=642;AF=0.128195;AN=5008;NS=2504;DP=19433;EAS_AF=0.1488;AMR_AF=0.1225;AFR_AF=0.0825;EUR_AF=0.1501;SAS_AF=0.1503;AA=G|||;VT=SNP
11	134840644	rs12417054	A	C	100	PASS	AC=544;AF=0.108626;AN=5008;NS=2504;DP=19774;EAS_AF=0.245;AMR_AF=0.0591;AFR_AF=0.1316;EUR_AF=0.0447;SAS_AF=0.0378;AA=C|||;VT=SNP
11	134840898	rs12420108	C	T	100	PASS	AC=544;AF=0.108626;AN=5008;NS=2504;DP=20819;EAS_AF=0.245;AMR_AF=0.0591;AFR_AF=0.1316;EUR_AF=0.0447;SAS_AF=0.0378;AA=T|||;VT=SNP
11	134841333	rs56325224	G	A	100	PASS	AC=1503;AF=0.30012;AN=5008;NS=2504;DP=20178;EAS_AF=0.3889;AMR_AF=0.2291;AFR_AF=0.3396;EUR_AF=0.2793;SAS_AF=0.227;AA=A|||;VT=SNP
11	134841468	rs4936260	T	C	100	PASS	AC=3032;AF=0.605431;AN=5008;NS=2504;DP=17861;EAS_AF=0.7202;AMR_AF=0.6182;AFR_AF=0.7201;EUR_AF=0.4632;SAS_AF=0.4693;AA=C|||;VT=SNP
11	134841658	rs57656365	C	T	100	PASS	AC=1258;AF=0.251198;AN=5008;NS=2504;DP=21725;EAS_AF=0.3869;AMR_AF=0.1816;AFR_AF=0.2738;EUR_AF=0.1948;SAS_AF=0.1881;AA=T|||;VT=SNP
11	134841806	rs60227782	T	G	100	PASS	AC=495;AF=0.0988419;AN=5008;NS=2504;DP=18135;EAS_AF=0.245;AMR_AF=0.0519;AFR_AF=0.0983;EUR_AF=0.0447;SAS_AF=0.0378;AA=G|||;VT=SNP
11	134841987	rs56812889	C	T	100	PASS	AC=495;AF=0.0988419;AN=5008;NS=2504;DP=21733;EAS_AF=0.245;AMR_AF=0.0519;AFR_AF=0.0983;EUR_AF=0.0447;SAS_AF=0.0378;AA=C|||;VT=SNP
11	134842181	rs11828702	T	C	100	PASS	AC=495;AF=0.0988419;AN=5008;NS=2504;DP=20278;EAS_AF=0.245;AMR_AF=0.0519;AFR_AF=0.0983;EUR_AF=0.0447;SAS_AF=0.0378;AA=C|||;VT=SNP
11	134842214	rs11224138	C	T	100	PASS	AC=673;AF=0.134385;AN=5008;NS=2504;DP=19087;EAS_AF=0.1359;AMR_AF=0.1225;AFR_AF=0.1157;EUR_AF=0.1501;SAS_AF=0.1503;AA=C|||;VT=SNP
11	134842248	rs12576843	G	A	100	PASS	AC=380;AF=0.0758786;AN=5008;NS=2504;DP=17173;EAS_AF=0.245;AMR_AF=0.0418;AFR_AF=0.0166;EUR_AF=0.0447;SAS_AF=0.0378;AA=G|||;VT=SNP
11	134842290	rs12576856	G	A	100	PASS	AC=380;AF=0.0758786;AN=5008;NS=2504;DP=17725;EAS_AF=0.245;AMR_AF=0.0418;AFR_AF=0.0166;EUR_AF=0.0447;SAS_AF=0.0378;AA=G|||;VT=SNP
11	134842336	rs11224139	G	T	100	PASS	AC=495;AF=0.0988419;AN=5008;NS=2504;DP=19722;EAS_AF=0.245;AMR_AF=0.0519;AFR_AF=0.0983;EUR_AF=0.0447;SAS_AF=0.0378;AA=G|||;VT=SNP
11	134842530	rs11224140	A	G	100	PASS	AC=496;AF=0.0990415;AN=5008;NS=2504;DP=19591;EAS_AF=0.245;AMR_AF=0.0519;AFR_AF=0.0983;EUR_AF=0.0447;SAS_AF=0.0389;AA=A|||;VT=SNP
11	134842727	rs12225258	G	A	100	PASS	AC=674;AF=0.134585;AN=5008;NS=2504;DP=18894;EAS_AF=0.1369;AMR_AF=0.1225;AFR_AF=0.1157;EUR_AF=0.1501;SAS_AF=0.1503;AA=G|||;VT=SNP
11	134842926	rs79240382	G	C	100	PASS	AC=554;AF=0.110623;AN=5008;NS=2504;DP=19213;EAS_AF=0.2173;AMR_AF=0.0893;AFR_AF=0.059;EUR_AF=0.0547;SAS_AF=0.1431;AA=G|||;VT=SNP
11	134842980	rs11224141	T	C	100	PASS	AC=744;AF=0.148562;AN=5008;NS=2504;DP=19174;EAS_AF=0.1369;AMR_AF=0.1282;AFR_AF=0.1657;EUR_AF=0.1501;SAS_AF=0.1503;AA=T|||;VT=SNP
11	134843442	rs61326643	C	T	100	PASS	AC=484;AF=0.0966454;AN=5008;NS=2504;DP=19805;EAS_AF=0.2341;AMR_AF=0.0519;AFR_AF=0.0983;EUR_AF=0.0447;SAS_AF=0.0378;AA=C|||;VT=SNP
11	134843810	rs12362099	A	G	100	PASS	AC=1540;AF=0.307508;AN=5008;NS=2504;DP=21796;EAS_AF=0.3423;AMR_AF=0.3905;AFR_AF=0.3782;EUR_AF=0.1859;SAS_AF=0.2423;AA=A|||;VT=SNP
11	134844039	rs77209311	A	G	100	PASS	AC=482;AF=0.096246;AN=5008;NS=2504;DP=20780;EAS_AF=0.2331;AMR_AF=0.0519;AFR_AF=0.0976;EUR_AF=0.0447;SAS_AF=0.0378;AA=A|||;VT=SNP
11	134844063	rs78801199	C	T	100	PASS	AC=482;AF=0.096246;AN=5008;NS=2504;DP=21118;EAS_AF=0.2331;AMR_AF=0.0519;AFR_AF=0.0976;EUR_AF=0.0447;SAS_AF=0.0378;AA=T|||;VT=SNP
11	134844077	rs79424047	T	A	100	PASS	AC=482;AF=0.096246;AN=5008;NS=2504;DP=21119;EAS_AF=0.2331;AMR_AF=0.0519;AFR_AF=0.0976;EUR_AF=0.0447;SAS_AF=0.0378;AA=A|||;VT=SNP
11	134844102	rs73595358	C	T	100	PASS	AC=983;AF=0.196286;AN=5008;NS=2504;DP=20604;EAS_AF=0.124;AMR_AF=0.2997;AFR_AF=0.32;EUR_AF=0.1292;SAS_AF=0.0992;AA=c|||;VT=SNP
11	134844513	rs79975954	G	A	100	PASS	AC=556;AF=0.111022;AN=5008;NS=2504;DP=20476;EAS_AF=0.2173;AMR_AF=0.0893;AFR_AF=0.059;EUR_AF=0.0567;SAS_AF=0.1431;AA=G|||;VT=SNP
11	134844521	rs113031831	T	A	100	PASS	AC=484;AF=0.0966454;AN=5008;NS=2504;DP=20357;EAS_AF=0.2341;AMR_AF=0.0519;AFR_AF=0.0983;EUR_AF=0.0447;SAS_AF=0.0378;AA=T|||;VT=SNP
11	134844581	rs111903941	G	A	100	PASS	AC=485;AF=0.096845;AN=5008;NS=2504;DP=18599;EAS_AF=0.2341;AMR_AF=0.0519;AFR_AF=0.0983;EUR_AF=0.0457;SAS_AF=0.0378;AA=G|||;VT=SNP
11	134844669	rs111935857	A	G	100	PASS	AC=484;AF=0.0966454;AN=5008;NS=2504;DP=15948;EAS_AF=0.2341;AMR_AF=0.0519;AFR_AF=0.0983;EUR_AF=0.0447;SAS_AF=0.0378;AA=g|||;VT=SNP
11	134844742	rs112741070	G	T	100	PASS	AC=483;AF=0.0964457;AN=5008;NS=2504;DP=23573;EAS_AF=0.2331;AMR_AF=0.0519;AFR_AF=0.0983;EUR_AF=0.0447;SAS_AF=0.0378;AA=-|||;VT=SNP
11	134845518	rs193069229	C	A	100	PASS	AC=412;AF=0.0822684;AN=5008;NS=2504;DP=25434;EAS_AF=0.2113;AMR_AF=0.0663;AFR_AF=0.0174;EUR_AF=0.0159;SAS_AF=0.1166;AA=-|||;VT=SNP
11	134845638	rs80215193	C	T	100	PASS	AC=1540;AF=0.307508;AN=5008;NS=2504;DP=23687;EAS_AF=0.3423;AMR_AF=0.3876;AFR_AF=0.379;EUR_AF=0.1859;SAS_AF=0.2434;AA=-|||;VT=SNP
11	134845711	rs112587102	G	C	100	PASS	AC=481;AF=0.0960463;AN=5008;NS=2504;DP=21530;EAS_AF=0.2321;AMR_AF=0.0519;AFR_AF=0.0991;EUR_AF=0.0427;SAS_AF=0.0378;AA=t|||;VT=SNP
11	134845720	rs80297410	T	G	100	PASS	AC=1269;AF=0.253395;AN=5008;NS=2504;DP=21420;EAS_AF=0.374;AMR_AF=0.183;AFR_AF=0.2852;EUR_AF=0.2018;SAS_AF=0.1892;AA=g|||;VT=SNP
11	134845721	rs75447419	T	C	100	PASS	AC=1276;AF=0.254792;AN=5008;NS=2504;DP=21550;EAS_AF=0.374;AMR_AF=0.1859;AFR_AF=0.2882;EUR_AF=0.2028;SAS_AF=0.1892;AA=c|||;VT=SNP
11	134845898	rs79916460	C	T	100	PASS	AC=485;AF=0.096845;AN=5008;NS=2504;DP=21729;EAS_AF=0.2351;AMR_AF=0.0519;AFR_AF=0.0983;EUR_AF=0.0447;SAS_AF=0.0378;AA=t|||;VT=SNP
11	134845899	rs114470962	A	G	100	PASS	AC=485;AF=0.096845;AN=5008;NS=2504;DP=21734;EAS_AF=0.2351;AMR_AF=0.0519;AFR_AF=0.0983;EUR_AF=0.0447;SAS_AF=0.0378;AA=g|||;VT=SNP
11	134846058	rs113364078	T	A	100	PASS	AC=484;AF=0.0966454;AN=5008;NS=2504;DP=18297;EAS_AF=0.2341;AMR_AF=0.0519;AFR_AF=0.0983;EUR_AF=0.0447;SAS_AF=0.0378;AA=a|||;VT=SNP
11	134846071	rs79140932	G	C	100	PASS	AC=485;AF=0.096845;AN=5008;NS=2504;DP=17564;EAS_AF=0.2341;AMR_AF=0.0519;AFR_AF=0.0991;EUR_AF=0.0447;SAS_AF=0.0378;AA=g|||;VT=SNP
11	134846283	rs113235518	G	A	100	PASS	AC=423;AF=0.0844649;AN=5008;NS=2504;DP=18390;EAS_AF=0.2351;AMR_AF=0.0461;AFR_AF=0.0545;EUR_AF=0.0447;SAS_AF=0.0378;AA=g|||;VT=SNP
11	134846843	rs74579087	A	G	100	PASS	AC=484;AF=0.0966454;AN=5008;NS=2504;DP=19544;EAS_AF=0.2341;AMR_AF=0.0519;AFR_AF=0.0983;EUR_AF=0.0447;SAS_AF=0.0378;AA=a|||;VT=SNP
11	134846952	rs10400402	G	A	100	PASS	AC=677;AF=0.135184;AN=5008;NS=2504;DP=16872;EAS_AF=0.1379;AMR_AF=0.1254;AFR_AF=0.1157;EUR_AF=0.1501;SAS_AF=0.1503;AA=g|||;VT=SNP
11	134847013	rs11828905	C	T	100	PASS	AC=484;AF=0.0966454;AN=5008;NS=2504;DP=16435;EAS_AF=0.2341;AMR_AF=0.0519;AFR_AF=0.0983;EUR_AF=0.0447;SAS_AF=0.0378;AA=C|||;VT=SNP
11	134847031	rs10400252	T	A	100	PASS	AC=778;AF=0.155351;AN=5008;NS=2504;DP=17387;EAS_AF=0.1379;AMR_AF=0.1412;AFR_AF=0.1558;EUR_AF=0.1759;SAS_AF=0.1616;AA=T|||;VT=SNP
11	134847138	rs10400302	A	G	100	PASS	AC=1248;AF=0.249201;AN=5008;NS=2504;DP=19253;EAS_AF=0.377;AMR_AF=0.1816;AFR_AF=0.2738;EUR_AF=0.1948;SAS_AF=0.1881;AA=G|||;VT=SNP
11	134847218	rs117758837	G	A	100	PASS	AC=370;AF=0.0738818;AN=5008;NS=2504;DP=17033;EAS_AF=0.2341;AMR_AF=0.0418;AFR_AF=0.0174;EUR_AF=0.0447;SAS_AF=0.0378;AA=G|||;VT=SNP
11	134847528	rs10400403	C	G	100	PASS	AC=677;AF=0.135184;AN=5008;NS=2504;DP=19498;EAS_AF=0.1379;AMR_AF=0.1254;AFR_AF=0.1157;EUR_AF=0.1511;SAS_AF=0.1493;AA=C|||;VT=SNP
11	134847570	rs61233187	C	T	100	PASS	AC=475;AF=0.0948482;AN=5008;NS=2504;DP=19875;EAS_AF=0.2341;AMR_AF=0.0504;AFR_AF=0.0923;EUR_AF=0.0447;SAS_AF=0.0378;AA=T|||;VT=SNP
11	134847781	rs10791406	C	T	100	PASS	AC=3059;AF=0.610823;AN=5008;NS=2504;DP=18444;EAS_AF=0.7202;AMR_AF=0.621;AFR_AF=0.7383;EUR_AF=0.4672;SAS_AF=0.4663;AA=T|||;VT=SNP
11	134848034	rs58296310	C	T	100	PASS	AC=422;AF=0.0842652;AN=5008;NS=2504;DP=19364;EAS_AF=0.2341;AMR_AF=0.0461;AFR_AF=0.0545;EUR_AF=0.0447;SAS_AF=0.0378;AA=A|||;VT=SNP
11	134848070	rs11820300	G	T	100	PASS	AC=483;AF=0.0964457;AN=5008;NS=2504;DP=19512;EAS_AF=0.2341;AMR_AF=0.0519;AFR_AF=0.0976;EUR_AF=0.0447;SAS_AF=0.0378;AA=T|||;VT=SNP
11	134848308	rs58058991	G	A	100	PASS	AC=499;AF=0.0996406;AN=5008;NS=2504;DP=16210;EAS_AF=0.2341;AMR_AF=0.0519;AFR_AF=0.1104;EUR_AF=0.0437;SAS_AF=0.0378;AA=G|||;VT=SNP
11	134848809	rs71489101	T	C	100	PASS	AC=446;AF=0.0890575;AN=5008;NS=2504;DP=19861;EAS_AF=0.2133;AMR_AF=0.0259;AFR_AF=0.1014;EUR_AF=0.0408;SAS_AF=0.0389;AA=C|||;VT=SNP
11	134848866	rs79522212	C	G	100	PASS	AC=484;AF=0.0966454;AN=5008;NS=2504;DP=17241;EAS_AF=0.2341;AMR_AF=0.0519;AFR_AF=0.0983;EUR_AF=0.0447;SAS_AF=0.0378;AA=C|||;VT=SNP
11	134848935	rs56286717	T	A	100	PASS	AC=683;AF=0.136382;AN=5008;NS=2504;DP=16941;EAS_AF=0.1438;AMR_AF=0.1225;AFR_AF=0.1172;EUR_AF=0.1501;SAS_AF=0.1503;AA=T|||;VT=SNP
11	134849060	rs56013364	T	G	100	PASS	AC=1170;AF=0.233626;AN=5008;NS=2504;DP=16844;EAS_AF=0.379;AMR_AF=0.1772;AFR_AF=0.2133;EUR_AF=0.1948;SAS_AF=0.1912;AA=G|||;VT=SNP
11	134849549	rs55866950	G	A	100	PASS	AC=754;AF=0.150559;AN=5008;NS=2504;DP=15661;EAS_AF=0.2212;AMR_AF=0.134;AFR_AF=0.0893;EUR_AF=0.1402;SAS_AF=0.183;AA=G|||;VT=SNP
11	134849906	rs144915235	T	C	100	PASS	AC=374;AF=0.0746805;AN=5008;NS=2504;DP=18196;EAS_AF=0.2341;AMR_AF=0.0418;AFR_AF=0.0204;EUR_AF=0.0447;SAS_AF=0.0378;AA=T|||;VT=SNP
11	134850545	rs12417240	T	C	100	PASS	AC=368;AF=0.0734824;AN=5008;NS=2504;DP=20066;EAS_AF=0.2341;AMR_AF=0.0418;AFR_AF=0.0159;EUR_AF=0.0447;SAS_AF=0.0378;AA=T|||;VT=SNP
11	134850557	rs11224144	G	A	100	PASS	AC=469;AF=0.0936502;AN=5008;NS=2504;DP=19953;EAS_AF=0.2341;AMR_AF=0.0533;AFR_AF=0.0862;EUR_AF=0.0447;SAS_AF=0.0378;AA=G|||;VT=SNP
11	134850607	rs12577588	G	A	100	PASS	AC=375;AF=0.0748802;AN=5008;NS=2504;DP=18338;EAS_AF=0.2351;AMR_AF=0.0418;AFR_AF=0.0204;EUR_AF=0.0447;SAS_AF=0.0378;AA=G|||;VT=SNP
11	134850615	rs1965277	C	G	100	PASS	AC=2779;AF=0.554912;AN=5008;NS=2504;DP=18314;EAS_AF=0.7073;AMR_AF=0.5951;AFR_AF=0.5832;EUR_AF=0.4662;SAS_AF=0.4223;AA=G|||;VT=SNP
11	134850661	rs1965276	T	C	100	PASS	AC=546;AF=0.109026;AN=5008;NS=2504;DP=18234;EAS_AF=0.1131;AMR_AF=0.1196;AFR_AF=0.0461;EUR_AF=0.1491;SAS_AF=0.1411;AA=N|||;VT=SNP
11	134850892	rs55958142	G	A	100	PASS	AC=879;AF=0.175519;AN=5008;NS=2504;DP=16956;EAS_AF=0.124;AMR_AF=0.2954;AFR_AF=0.2443;EUR_AF=0.1292;SAS_AF=0.0982;AA=g|||;VT=SNP
11	134851066	rs1965275	T	G	100	PASS	AC=3044;AF=0.607827;AN=5008;NS=2504;DP=15969;EAS_AF=0.7262;AMR_AF=0.6182;AFR_AF=0.7247;EUR_AF=0.4672;SAS_AF=0.4652;AA=N|||;VT=SNP
11	134851160	rs56893576	A	G	100	PASS	AC=886;AF=0.176917;AN=5008;NS=2504;DP=18597;EAS_AF=0.4633;AMR_AF=0.1138;AFR_AF=0.0953;EUR_AF=0.0606;SAS_AF=0.1564;AA=a|||;VT=SNP
11	134851240	rs3926659	C	A	100	PASS	AC=987;AF=0.197085;AN=5008;NS=2504;DP=18462;EAS_AF=0.124;AMR_AF=0.3012;AFR_AF=0.3222;EUR_AF=0.1302;SAS_AF=0.0982;AA=c|||;VT=SNP
11	134851777	rs7112780	A	T	100	PASS	AC=987;AF=0.197085;AN=5008;NS=2504;DP=16770;EAS_AF=0.124;AMR_AF=0.3012;AFR_AF=0.323;EUR_AF=0.1292;SAS_AF=0.0982;AA=a|||;VT=SNP
11	134852098	rs11224145	C	T	100	PASS	AC=676;AF=0.134984;AN=5008;NS=2504;DP=18035;EAS_AF=0.1448;AMR_AF=0.1225;AFR_AF=0.112;EUR_AF=0.1501;SAS_AF=0.1493;AA=c|||;VT=SNP
11	134852627	rs12416857	G	C	100	PASS	AC=408;AF=0.0814696;AN=5008;NS=2504;DP=17390;EAS_AF=0.2093;AMR_AF=0.0447;AFR_AF=0.0567;EUR_AF=0.0447;SAS_AF=0.047;AA=N|||;VT=SNP
11	134852776	rs12416859	C	T	100	PASS	AC=486;AF=0.0970447;AN=5008;NS=2504;DP=19290;EAS_AF=0.2331;AMR_AF=0.0533;AFR_AF=0.0968;EUR_AF=0.0447;SAS_AF=0.0419;AA=t|||;VT=SNP
11	134853001	rs11224146	G	A	100	PASS	AC=712;AF=0.142173;AN=5008;NS=2504;DP=18854;EAS_AF=0.1498;AMR_AF=0.1225;AFR_AF=0.1354;EUR_AF=0.1501;SAS_AF=0.1493;AA=g|||;VT=SNP
11	134853128	rs34617743	A	T	100	PASS	AC=488;AF=0.0974441;AN=5008;NS=2504;DP=18152;EAS_AF=0.2341;AMR_AF=0.0519;AFR_AF=0.0983;EUR_AF=0.0447;SAS_AF=0.0419;AA=a|||;VT=SNP
11	134853361	rs12418350	T	C	100	PASS	AC=1136;AF=0.226837;AN=5008;NS=2504;DP=19317;EAS_AF=0.3403;AMR_AF=0.1744;AFR_AF=0.2284;EUR_AF=0.1948;SAS_AF=0.1779;AA=N|||;VT=SNP
11	134853368	rs12416928	C	T	100	PASS	AC=367;AF=0.0732827;AN=5008;NS=2504;DP=19187;EAS_AF=0.2331;AMR_AF=0.0418;AFR_AF=0.0159;EUR_AF=0.0447;SAS_AF=0.0378;AA=c|||;VT=SNP
11	134853379	rs57357975	G	A	100	PASS	AC=360;AF=0.071885;AN=5008;NS=2504;DP=19126;EAS_AF=0.2331;AMR_AF=0.0418;AFR_AF=0.0106;EUR_AF=0.0447;SAS_AF=0.0378;AA=g|||;VT=SNP
11	134853541	rs1814589	A	G	100	PASS	AC=1177;AF=0.235024;AN=5008;NS=2504;DP=18478;EAS_AF=0.372;AMR_AF=0.1744;AFR_AF=0.2284;EUR_AF=0.1948;SAS_AF=0.1871;AA=N|||;VT=SNP
11	134854807	rs117566658	C	T	100	PASS	AC=373;AF=0.0744808;AN=5008;NS=2504;DP=19218;EAS_AF=0.2331;AMR_AF=0.0418;AFR_AF=0.0204;EUR_AF=0.0447;SAS_AF=0.0378;AA=c|||;VT=SNP
11	134854867	rs75440354	C	G	100	PASS	AC=451;AF=0.0900559;AN=5008;NS=2504;DP=18283;EAS_AF=0.2331;AMR_AF=0.049;AFR_AF=0.0756;EUR_AF=0.0447;SAS_AF=0.0378;AA=g|||;VT=SNP
11	134855131	rs11224147	G	A	100	PASS	AC=518;AF=0.103435;AN=5008;NS=2504;DP=20069;EAS_AF=0.2173;AMR_AF=0.085;AFR_AF=0.034;EUR_AF=0.0547;SAS_AF=0.1431;AA=g|||;VT=SNP
11	134856536	rs11826779	A	G	100	PASS	AC=515;AF=0.102835;AN=5008;NS=2504;DP=18337;EAS_AF=0.2341;AMR_AF=0.0548;AFR_AF=0.1203;EUR_AF=0.0447;SAS_AF=0.0378;AA=N|||;VT=SNP
11	134856603	rs117318814	C	T	100	PASS	AC=360;AF=0.071885;AN=5008;NS=2504;DP=20189;EAS_AF=0.2331;AMR_AF=0.0418;AFR_AF=0.0106;EUR_AF=0.0447;SAS_AF=0.0378;AA=c|||;VT=SNP
11	134856661	rs1971950	C	A	100	PASS	AC=2919;AF=0.582867;AN=5008;NS=2504;DP=21065;EAS_AF=0.6766;AMR_AF=0.5793;AFR_AF=0.6936;EUR_AF=0.4662;SAS_AF=0.4591;AA=a|||;VT=SNP
11	134856792	rs11826814	A	G	100	PASS	AC=514;AF=0.102636;AN=5008;NS=2504;DP=19404;EAS_AF=0.2331;AMR_AF=0.0548;AFR_AF=0.1203;EUR_AF=0.0447;SAS_AF=0.0378;AA=N|||;VT=SNP
11	134857289	rs3862650	A	C	100	PASS	AC=1476;AF=0.294728;AN=5008;NS=2504;DP=19249;EAS_AF=0.2976;AMR_AF=0.3602;AFR_AF=0.3858;EUR_AF=0.1829;SAS_AF=0.2372;AA=-|||;VT=SNP
11	134857533	rs77380308	A	G	100	PASS	AC=482;AF=0.096246;AN=5008;NS=2504;DP=16049;EAS_AF=0.2331;AMR_AF=0.0519;AFR_AF=0.0976;EUR_AF=0.0447;SAS_AF=0.0378;AA=a|||;VT=SNP
11	134857899	rs1814588	C	T	100	PASS	AC=2952;AF=0.589457;AN=5008;NS=2504;DP=18884;EAS_AF=0.6726;AMR_AF=0.5793;AFR_AF=0.7247;EUR_AF=0.4652;SAS_AF=0.456;AA=t|||;VT=SNP
11	134858041	rs11224155	C	T	100	PASS	AC=82;AF=0.0163738;AN=5008;NS=2504;DP=23969;EAS_AF=0.002;AMR_AF=0.0202;AFR_AF=0;EUR_AF=0.0388;SAS_AF=0.0276;AA=c|||;VT=SNP
11	134858268	rs11224156	C	A	100	PASS	AC=518;AF=0.103435;AN=5008;NS=2504;DP=25480;EAS_AF=0.2173;AMR_AF=0.085;AFR_AF=0.034;EUR_AF=0.0547;SAS_AF=0.1431;AA=c|||;VT=SNP
11	134858302	rs11224157	G	A	100	PASS	AC=2925;AF=0.584065;AN=5008;NS=2504;DP=24652;EAS_AF=0.6766;AMR_AF=0.5793;AFR_AF=0.6952;EUR_AF=0.4652;SAS_AF=0.4642;AA=a|||;VT=SNP
11	134858314	rs117141571	G	A	100	PASS	AC=923;AF=0.184305;AN=5008;NS=2504;DP=24628;EAS_AF=0.0804;AMR_AF=0.2709;AFR_AF=0.3298;EUR_AF=0.1282;SAS_AF=0.091;AA=g|||;VT=SNP
11	134858906	rs1975955	T	C	100	PASS	AC=937;AF=0.187101;AN=5008;NS=2504;DP=18457;EAS_AF=0.0804;AMR_AF=0.2795;AFR_AF=0.3351;EUR_AF=0.1302;SAS_AF=0.09;AA=t|||;VT=SNP
11	134859329	rs7950207	T	C	100	PASS	AC=2790;AF=0.557109;AN=5008;NS=2504;DP=10406;EAS_AF=0.5972;AMR_AF=0.5274;AFR_AF=0.5257;EUR_AF=0.6352;SAS_AF=0.499;AA=N|||;VT=SNP
11	134859685	rs7925993	G	T	100	PASS	AC=1547;AF=0.308906;AN=5008;NS=2504;DP=11790;EAS_AF=0.5724;AMR_AF=0.2709;AFR_AF=0.0877;EUR_AF=0.334;SAS_AF=0.3374;AA=t|||;VT=SNP
11	134859964	rs9667532	G	C	100	PASS	AC=1001;AF=0.19988;AN=5008;NS=2504;DP=15662;EAS_AF=0.4514;AMR_AF=0.1369;AFR_AF=0.1301;EUR_AF=0.0994;SAS_AF=0.183;AA=g|||;VT=SNP
11	134860099	rs58156923	C	A	100	PASS	AC=401;AF=0.0800719;AN=5008;NS=2504;DP=16834;EAS_AF=0.2302;AMR_AF=0.0447;AFR_AF=0.0416;EUR_AF=0.0457;SAS_AF=0.0378;AA=c|||;VT=SNP
11	134860252	rs7103725	G	A	100	PASS	AC=1002;AF=0.20008;AN=5008;NS=2504;DP=19302;EAS_AF=0.4514;AMR_AF=0.1369;AFR_AF=0.1301;EUR_AF=0.1004;SAS_AF=0.183;AA=a|||;VT=SNP
11	134860614	rs2362407	C	G	100	PASS	AC=2809;AF=0.560903;AN=5008;NS=2504;DP=18857;EAS_AF=0.6835;AMR_AF=0.5836;AFR_AF=0.6036;EUR_AF=0.4891;SAS_AF=0.4346;AA=g|||;VT=SNP
11	134860927	rs60654334	C	T	100	PASS	AC=395;AF=0.0788738;AN=5008;NS=2504;DP=19278;EAS_AF=0.2262;AMR_AF=0.0447;AFR_AF=0.0416;EUR_AF=0.0457;SAS_AF=0.0358;AA=c|||;VT=SNP
11	134860957	rs7107712	G	A	100	PASS	AC=2337;AF=0.466653;AN=5008;NS=2504;DP=19631;EAS_AF=0.4573;AMR_AF=0.5331;AFR_AF=0.5068;EUR_AF=0.4433;SAS_AF=0.3988;AA=g|||;VT=SNP
11	134861142	rs11821037	T	C	100	PASS	AC=472;AF=0.0942492;AN=5008;NS=2504;DP=20831;EAS_AF=0.2262;AMR_AF=0.0504;AFR_AF=0.0968;EUR_AF=0.0457;SAS_AF=0.0358;AA=t|||;VT=SNP
11	134861304	rs11827913	C	A	100	PASS	AC=472;AF=0.0942492;AN=5008;NS=2504;DP=19351;EAS_AF=0.2262;AMR_AF=0.0504;AFR_AF=0.0968;EUR_AF=0.0457;SAS_AF=0.0358;AA=a|||;VT=SNP
11	134861391	rs11821080	T	C	100	PASS	AC=468;AF=0.0934505;AN=5008;NS=2504;DP=19376;EAS_AF=0.2262;AMR_AF=0.049;AFR_AF=0.0938;EUR_AF=0.0457;SAS_AF=0.0368;AA=N|||;VT=SNP
11	134861458	rs11821103	T	C	100	PASS	AC=472;AF=0.0942492;AN=5008;NS=2504;DP=19169;EAS_AF=0.2262;AMR_AF=0.0504;AFR_AF=0.0968;EUR_AF=0.0457;SAS_AF=0.0358;AA=N|||;VT=SNP
11	134861591	rs58502710	T	A	100	PASS	AC=472;AF=0.0942492;AN=5008;NS=2504;DP=19656;EAS_AF=0.2262;AMR_AF=0.0504;AFR_AF=0.0968;EUR_AF=0.0457;SAS_AF=0.0358;AA=N|||;VT=SNP
11	134862196	rs11224158	T	G	100	PASS	AC=1019;AF=0.203474;AN=5008;NS=2504;DP=17739;EAS_AF=0.38;AMR_AF=0.1686;AFR_AF=0.1074;EUR_AF=0.2008;SAS_AF=0.1789;AA=t|||;VT=SNP
11	134862259	rs10894925	C	T	100	PASS	AC=1476;AF=0.294728;AN=5008;NS=2504;DP=18478;EAS_AF=0.3016;AMR_AF=0.3602;AFR_AF=0.385;EUR_AF=0.1829;SAS_AF=0.2342;AA=c|||;VT=SNP
11	134862311	rs111571863	A	G	100	PASS	AC=863;AF=0.172324;AN=5008;NS=2504;DP=18857;EAS_AF=0.0754;AMR_AF=0.2608;AFR_AF=0.295;EUR_AF=0.1252;SAS_AF=0.092;AA=a|||;VT=SNP
11	134862405	rs10894926	G	C	100	PASS	AC=1545;AF=0.308506;AN=5008;NS=2504;DP=20379;EAS_AF=0.3016;AMR_AF=0.3646;AFR_AF=0.4327;EUR_AF=0.1849;SAS_AF=0.2352;AA=g|||;VT=SNP
11	134862450	rs12421968	G	C	100	PASS	AC=473;AF=0.0944489;AN=5008;NS=2504;DP=19940;EAS_AF=0.2262;AMR_AF=0.0504;AFR_AF=0.0976;EUR_AF=0.0457;SAS_AF=0.0358;AA=N|||;VT=SNP
11	134862580	rs12417884	T	C	100	PASS	AC=472;AF=0.0942492;AN=5008;NS=2504;DP=19043;EAS_AF=0.2262;AMR_AF=0.0504;AFR_AF=0.0968;EUR_AF=0.0457;SAS_AF=0.0358;AA=t|||;VT=SNP
11	134862676	rs1824828	C	T	100	PASS	AC=2808;AF=0.560703;AN=5008;NS=2504;DP=18886;EAS_AF=0.6835;AMR_AF=0.5821;AFR_AF=0.6036;EUR_AF=0.4891;SAS_AF=0.4346;AA=t|||;VT=SNP
11	134862951	rs10466629	T	C	100	PASS	AC=567;AF=0.113219;AN=5008;NS=2504;DP=20615;EAS_AF=0.1538;AMR_AF=0.1182;AFR_AF=0.0257;EUR_AF=0.1551;SAS_AF=0.1431;AA=t|||;VT=SNP
11	134863162	rs11819902	C	T	100	PASS	AC=472;AF=0.0942492;AN=5008;NS=2504;DP=16695;EAS_AF=0.2262;AMR_AF=0.0504;AFR_AF=0.0968;EUR_AF=0.0457;SAS_AF=0.0358;AA=c|||;VT=SNP
11	134863196	rs11819904	C	T	100	PASS	AC=472;AF=0.0942492;AN=5008;NS=2504;DP=17668;EAS_AF=0.2262;AMR_AF=0.0504;AFR_AF=0.0968;EUR_AF=0.0457;SAS_AF=0.0358;AA=c|||;VT=SNP
11	134863594	rs77574837	C	T	100	PASS	AC=359;AF=0.0716853;AN=5008;NS=2504;DP=18316;EAS_AF=0.2262;AMR_AF=0.0403;AFR_AF=0.0166;EUR_AF=0.0457;SAS_AF=0.0358;AA=c|||;VT=SNP
11	134864594	rs936538	A	T	100	PASS	AC=663;AF=0.132388;AN=5008;NS=2504;DP=19500;EAS_AF=0.2401;AMR_AF=0.0965;AFR_AF=0.112;EUR_AF=0.1481;SAS_AF=0.0583;AA=t|||;VT=SNP
11	134864596	rs936537	G	C	100	PASS	AC=663;AF=0.132388;AN=5008;NS=2504;DP=19486;EAS_AF=0.2401;AMR_AF=0.0965;AFR_AF=0.112;EUR_AF=0.1481;SAS_AF=0.0583;AA=N|||;VT=SNP
11	134865599	rs1871266	A	C	100	PASS	AC=422;AF=0.0842652;AN=5008;NS=2504;DP=16376;EAS_AF=0.2381;AMR_AF=0.0447;AFR_AF=0.0522;EUR_AF=0.0457;SAS_AF=0.0368;AA=a|||;VT=SNP
11	134865605	rs1351186	A	T	100	PASS	AC=3037;AF=0.60643;AN=5008;NS=2504;DP=16397;EAS_AF=0.7252;AMR_AF=0.5965;AFR_AF=0.7315;EUR_AF=0.4911;SAS_AF=0.4407;AA=t|||;VT=SNP
11	134866102	rs11821890	G	T	100	PASS	AC=645;AF=0.128794;AN=5008;NS=2504;DP=19327;EAS_AF=0.1538;AMR_AF=0.1254;AFR_AF=0.0809;EUR_AF=0.1551;SAS_AF=0.1431;AA=g|||;VT=SNP
11	134866743	rs11821985	C	T	100	PASS	AC=270;AF=0.0539137;AN=5008;NS=2504;DP=16933;EAS_AF=0.004;AMR_AF=0.0432;AFR_AF=0.1059;EUR_AF=0.0775;SAS_AF=0.0184;AA=t|||;VT=SNP
11	134866800	rs11224160	T	C	100	PASS	AC=880;AF=0.175719;AN=5008;NS=2504;DP=18798;EAS_AF=0.1627;AMR_AF=0.1556;AFR_AF=0.2557;EUR_AF=0.1521;SAS_AF=0.1196;AA=N|||;VT=SNP
11	134867672	rs73595378	A	C	100	PASS	AC=976;AF=0.194888;AN=5008;NS=2504;DP=18989;EAS_AF=0.0754;AMR_AF=0.2767;AFR_AF=0.3714;EUR_AF=0.1292;SAS_AF=0.089;AA=a|||;VT=SNP
11	134867800	rs79036623	C	T	100	PASS	AC=69;AF=0.013778;AN=5008;NS=2504;DP=19971;EAS_AF=0.002;AMR_AF=0.0202;AFR_AF=0.0008;EUR_AF=0.0368;SAS_AF=0.0153;AA=c|||;VT=SNP
11	134868053	rs7107234	C	G	100	PASS	AC=1082;AF=0.216054;AN=5008;NS=2504;DP=17858;EAS_AF=0.0754;AMR_AF=0.2824;AFR_AF=0.447;EUR_AF=0.1312;SAS_AF=0.089;AA=g|||;VT=SNP
11	134868394	rs12418711	C	T	100	PASS	AC=362;AF=0.0722843;AN=5008;NS=2504;DP=17360;EAS_AF=0.2381;AMR_AF=0.0403;AFR_AF=0.0098;EUR_AF=0.0457;SAS_AF=0.0358;AA=c|||;VT=SNP
11	134869107	rs58639033	A	G	100	PASS	AC=361;AF=0.0720847;AN=5008;NS=2504;DP=17235;EAS_AF=0.2371;AMR_AF=0.0403;AFR_AF=0.0098;EUR_AF=0.0457;SAS_AF=0.0358;AA=-|||;VT=SNP
11	134869121	rs11224161	T	C	100	PASS	AC=949;AF=0.189497;AN=5008;NS=2504;DP=17362;EAS_AF=0.3988;AMR_AF=0.1614;AFR_AF=0.0378;EUR_AF=0.2008;SAS_AF=0.1871;AA=-|||;VT=SNP
11	134869557	rs1871265	G	A	100	PASS	AC=451;AF=0.0900559;AN=5008;NS=2504;DP=17539;EAS_AF=0.244;AMR_AF=0.049;AFR_AF=0.0673;EUR_AF=0.0467;SAS_AF=0.0358;AA=N|||;VT=SNP
11	134869607	rs1478746	A	C	100	PASS	AC=1692;AF=0.337859;AN=5008;NS=2504;DP=18280;EAS_AF=0.622;AMR_AF=0.2622;AFR_AF=0.2262;EUR_AF=0.2565;SAS_AF=0.3333;AA=N|||;VT=SNP
11	134869794	rs1478745	T	C	100	PASS	AC=2841;AF=0.567292;AN=5008;NS=2504;DP=18678;EAS_AF=0.6984;AMR_AF=0.585;AFR_AF=0.6089;EUR_AF=0.4891;SAS_AF=0.4438;AA=N|||;VT=SNP
11	134869940	rs73595384	T	C	100	PASS	AC=1082;AF=0.216054;AN=5008;NS=2504;DP=19344;EAS_AF=0.0754;AMR_AF=0.2824;AFR_AF=0.4478;EUR_AF=0.1302;SAS_AF=0.089;AA=N|||;VT=SNP
11	134870150	rs12222123	G	C	100	PASS	AC=1139;AF=0.227436;AN=5008;NS=2504;DP=20856;EAS_AF=0.3998;AMR_AF=0.2075;AFR_AF=0.062;EUR_AF=0.3052;SAS_AF=0.2076;AA=N|||;VT=SNP
11	134870270	rs11224162	G	A	100	PASS	AC=555;AF=0.110823;AN=5008;NS=2504;DP=21341;EAS_AF=0.1558;AMR_AF=0.1182;AFR_AF=0.0098;EUR_AF=0.1551;SAS_AF=0.1503;AA=N|||;VT=SNP
11	134870483	rs10894927	A	G	100	PASS	AC=2841;AF=0.567292;AN=5008;NS=2504;DP=22385;EAS_AF=0.6984;AMR_AF=0.585;AFR_AF=0.6089;EUR_AF=0.4891;SAS_AF=0.4438;AA=N|||;VT=SNP
11	134870502	rs55866063	G	A	100	PASS	AC=1074;AF=0.214457;AN=5008;NS=2504;DP=22087;EAS_AF=0.0754;AMR_AF=0.2824;AFR_AF=0.4418;EUR_AF=0.1302;SAS_AF=0.089;AA=N|||;VT=SNP
11	134871190	rs73595388	C	T	100	PASS	AC=1057;AF=0.211062;AN=5008;NS=2504;DP=22045;EAS_AF=0.0754;AMR_AF=0.2824;AFR_AF=0.4289;EUR_AF=0.1302;SAS_AF=0.089;AA=N|||;VT=SNP
11	134871275	rs12275324	G	A	100	PASS	AC=539;AF=0.107628;AN=5008;NS=2504;DP=22191;EAS_AF=0.2232;AMR_AF=0.0879;AFR_AF=0.0408;EUR_AF=0.0537;SAS_AF=0.1483;AA=N|||;VT=SNP
11	134871338	rs73595390	G	C	100	PASS	AC=961;AF=0.191893;AN=5008;NS=2504;DP=20895;EAS_AF=0.0754;AMR_AF=0.2767;AFR_AF=0.3601;EUR_AF=0.1292;SAS_AF=0.089;AA=N|||;VT=SNP
11	134871369	rs73595392	G	C	100	PASS	AC=1057;AF=0.211062;AN=5008;NS=2504;DP=21347;EAS_AF=0.0754;AMR_AF=0.2824;AFR_AF=0.4289;EUR_AF=0.1302;SAS_AF=0.089;AA=N|||;VT=SNP
11	134871585	rs80347407	A	C	100	PASS	AC=330;AF=0.0658946;AN=5008;NS=2504;DP=19338;EAS_AF=0.0595;AMR_AF=0.2017;AFR_AF=0.0083;EUR_AF=0.0487;SAS_AF=0.0716;AA=N|||;VT=SNP
11	134871598	rs60887583	G	T	100	PASS	AC=952;AF=0.190096;AN=5008;NS=2504;DP=18571;EAS_AF=0.0754;AMR_AF=0.2752;AFR_AF=0.354;EUR_AF=0.1292;SAS_AF=0.089;AA=N|||;VT=SNP
11	134871705	rs10894928	C	T	100	PASS	AC=538;AF=0.107428;AN=5008;NS=2504;DP=14300;EAS_AF=0.2232;AMR_AF=0.0879;AFR_AF=0.0408;EUR_AF=0.0537;SAS_AF=0.1472;AA=N|||;VT=SNP
11	134872304	rs7102094	C	T	100	PASS	AC=2844;AF=0.567891;AN=5008;NS=2504;DP=16639;EAS_AF=0.6984;AMR_AF=0.5879;AFR_AF=0.6082;EUR_AF=0.4911;SAS_AF=0.4438;AA=N|||;VT=SNP
11	134872333	rs7102009	A	G	100	PASS	AC=1006;AF=0.200879;AN=5008;NS=2504;DP=16573;EAS_AF=0.0764;AMR_AF=0.2781;AFR_AF=0.4017;EUR_AF=0.1282;SAS_AF=0.0777;AA=N|||;VT=SNP
11	134872342	rs11224163	G	A	100	PASS	AC=574;AF=0.114617;AN=5008;NS=2504;DP=16616;EAS_AF=0.1558;AMR_AF=0.1182;AFR_AF=0.0242;EUR_AF=0.1551;SAS_AF=0.1503;AA=N|||;VT=SNP
11	134872605	rs10750586	G	A	100	PASS	AC=2299;AF=0.459065;AN=5008;NS=2504;DP=19667;EAS_AF=0.4752;AMR_AF=0.4971;AFR_AF=0.5651;EUR_AF=0.4354;SAS_AF=0.2965;AA=N|||;VT=SNP
11	134872705	rs10750587	T	C	100	PASS	AC=2974;AF=0.59385;AN=5008;NS=2504;DP=19945;EAS_AF=0.6984;AMR_AF=0.598;AFR_AF=0.7012;EUR_AF=0.4911;SAS_AF=0.4438;AA=N|||;VT=SNP
11	134872785	rs1600233	T	C	100	PASS	AC=1034;AF=0.20647;AN=5008;NS=2504;DP=21290;EAS_AF=0.0754;AMR_AF=0.2795;AFR_AF=0.413;EUR_AF=0.1302;SAS_AF=0.089;AA=N|||;VT=SNP
11	134873047	rs1600232	T	C	100	PASS	AC=1036;AF=0.206869;AN=5008;NS=2504;DP=21153;EAS_AF=0.0754;AMR_AF=0.2795;AFR_AF=0.4145;EUR_AF=0.1302;SAS_AF=0.089;AA=N|||;VT=SNP
11	134873327	rs12292197	A	G	100	PASS	AC=651;AF=0.129992;AN=5008;NS=2504;DP=18021;EAS_AF=0.2609;AMR_AF=0.098;AFR_AF=0.09;EUR_AF=0.0547;SAS_AF=0.1493;AA=N|||;VT=SNP
11	134873635	rs10894929	G	A	100	PASS	AC=85;AF=0.0169728;AN=5008;NS=2504;DP=15850;EAS_AF=0.002;AMR_AF=0.0202;AFR_AF=0.0008;EUR_AF=0.0408;SAS_AF=0.0276;AA=N|||;VT=SNP
11	134873657	rs7109925	C	G	100	PASS	AC=648;AF=0.129393;AN=5008;NS=2504;DP=14736;EAS_AF=0.1587;AMR_AF=0.1239;AFR_AF=0.0106;EUR_AF=0.174;SAS_AF=0.2178;AA=N|||;VT=SNP
11	134874316	rs11224164	A	G	100	PASS	AC=542;AF=0.108227;AN=5008;NS=2504;DP=19858;EAS_AF=0.2232;AMR_AF=0.0879;AFR_AF=0.0408;EUR_AF=0.0537;SAS_AF=0.1513;AA=N|||;VT=SNP
11	134874355	rs10894930	G	C	100	PASS	AC=1794;AF=0.358227;AN=5008;NS=2504;DP=19733;EAS_AF=0.2976;AMR_AF=0.3761;AFR_AF=0.615;EUR_AF=0.1849;SAS_AF=0.2393;AA=N|||;VT=SNP
11	134874461	rs4502009	T	A	100	PASS	AC=1159;AF=0.23143;AN=5008;NS=2504;DP=19331;EAS_AF=0.3998;AMR_AF=0.2061;AFR_AF=0.0772;EUR_AF=0.3062;SAS_AF=0.2076;AA=N|||;VT=SNP
11	134874748	rs11224165	T	A	100	PASS	AC=1632;AF=0.325879;AN=5008;NS=2504;DP=20418;EAS_AF=0.2986;AMR_AF=0.3646;AFR_AF=0.4992;EUR_AF=0.1819;SAS_AF=0.2403;AA=N|||;VT=SNP
11	134874751	rs1463550	C	T	100	PASS	AC=956;AF=0.190895;AN=5008;NS=2504;DP=20382;EAS_AF=0.3968;AMR_AF=0.1527;AFR_AF=0.056;EUR_AF=0.1938;SAS_AF=0.1851;AA=N|||;VT=SNP
11	134874764	rs11224166	G	A	100	PASS	AC=705;AF=0.140775;AN=5008;NS=2504;DP=19802;EAS_AF=0.2232;AMR_AF=0.098;AFR_AF=0.1581;EUR_AF=0.0547;SAS_AF=0.1513;AA=N|||;VT=SNP
11	134874833	rs11224167	A	G	100	PASS	AC=1632;AF=0.325879;AN=5008;NS=2504;DP=18022;EAS_AF=0.2986;AMR_AF=0.3646;AFR_AF=0.4992;EUR_AF=0.1819;SAS_AF=0.2403;AA=N|||;VT=SNP
11	134875211	rs10894931	C	A	100	PASS	AC=1633;AF=0.326078;AN=5008;NS=2504;DP=16462;EAS_AF=0.2986;AMR_AF=0.3631;AFR_AF=0.4992;EUR_AF=0.1819;SAS_AF=0.2423;AA=N|||;VT=SNP
11	134875272	rs7131010	T	C	100	PASS	AC=568;AF=0.113419;AN=5008;NS=2504;DP=16033;EAS_AF=0.1567;AMR_AF=0.1182;AFR_AF=0.0182;EUR_AF=0.1551;SAS_AF=0.1513;AA=N|||;VT=SNP
11	134875631	rs57609270	A	T	100	PASS	AC=984;AF=0.196486;AN=5008;NS=2504;DP=17720;EAS_AF=0.0764;AMR_AF=0.268;AFR_AF=0.3835;EUR_AF=0.1272;SAS_AF=0.0879;AA=N|||;VT=SNP
11	134875704	rs11224168	G	A	100	PASS	AC=1632;AF=0.325879;AN=5008;NS=2504;DP=21419;EAS_AF=0.2986;AMR_AF=0.3631;AFR_AF=0.4992;EUR_AF=0.1819;SAS_AF=0.2413;AA=N|||;VT=SNP
11	134875812	rs12419485	G	A	100	PASS	AC=361;AF=0.0720847;AN=5008;NS=2504;DP=18481;EAS_AF=0.2361;AMR_AF=0.0403;AFR_AF=0.0098;EUR_AF=0.0457;SAS_AF=0.0368;AA=N|||;VT=SNP
11	134876110	rs7104706	T	C	100	PASS	AC=2860;AF=0.571086;AN=5008;NS=2504;DP=17996;EAS_AF=0.6984;AMR_AF=0.5764;AFR_AF=0.6256;EUR_AF=0.4881;SAS_AF=0.4479;AA=N|||;VT=SNP
11	134876437	rs7108093	T	C	100	PASS	AC=1630;AF=0.325479;AN=5008;NS=2504;DP=18536;EAS_AF=0.2986;AMR_AF=0.3631;AFR_AF=0.4992;EUR_AF=0.1819;SAS_AF=0.2393;AA=N|||;VT=SNP
11	134876487	rs7122522	C	G	100	PASS	AC=852;AF=0.170128;AN=5008;NS=2504;DP=17712;EAS_AF=0.0754;AMR_AF=0.2536;AFR_AF=0.2943;EUR_AF=0.1243;SAS_AF=0.0879;AA=c|||;VT=SNP
11	134876645	rs11224169	C	T	100	PASS	AC=544;AF=0.108626;AN=5008;NS=2504;DP=18485;EAS_AF=0.2232;AMR_AF=0.0879;AFR_AF=0.0408;EUR_AF=0.0547;SAS_AF=0.1524;AA=c|||;VT=SNP
11	134876820	rs10894932	T	C	100	PASS	AC=2834;AF=0.565895;AN=5008;NS=2504;DP=18940;EAS_AF=0.7083;AMR_AF=0.5735;AFR_AF=0.5915;EUR_AF=0.499;SAS_AF=0.4479;AA=N|||;VT=SNP
11	134877438	rs1871264	G	A	100	PASS	AC=1603;AF=0.320088;AN=5008;NS=2504;DP=18195;EAS_AF=0.2986;AMR_AF=0.3631;AFR_AF=0.4992;EUR_AF=0.1819;SAS_AF=0.2117;AA=g|||;VT=SNP
11	134877666	rs755526	T	C	100	PASS	AC=1582;AF=0.315895;AN=5008;NS=2504;DP=19777;EAS_AF=0.2986;AMR_AF=0.3631;AFR_AF=0.4622;EUR_AF=0.1819;SAS_AF=0.2403;AA=N|||;VT=SNP
11	134877674	rs755525	A	G	100	PASS	AC=1583;AF=0.316094;AN=5008;NS=2504;DP=20069;EAS_AF=0.2986;AMR_AF=0.3631;AFR_AF=0.4622;EUR_AF=0.1819;SAS_AF=0.2413;AA=N|||;VT=SNP
11	134878117	rs12366078	T	C	100	PASS	AC=1631;AF=0.325679;AN=5008;NS=2504;DP=21507;EAS_AF=0.2986;AMR_AF=0.3631;AFR_AF=0.4992;EUR_AF=0.1819;SAS_AF=0.2403;AA=t|||;VT=SNP
11	134878187	rs73597108	T	C	100	PASS	AC=1631;AF=0.325679;AN=5008;NS=2504;DP=20285;EAS_AF=0.2986;AMR_AF=0.3631;AFR_AF=0.4992;EUR_AF=0.1819;SAS_AF=0.2403;AA=N|||;VT=SNP
11	134878205	rs75088400	C	A	100	PASS	AC=543;AF=0.108427;AN=5008;NS=2504;DP=19364;EAS_AF=0.2232;AMR_AF=0.0879;AFR_AF=0.0408;EUR_AF=0.0537;SAS_AF=0.1524;AA=c|||;VT=SNP
11	134878240	rs73597110	A	G	100	PASS	AC=1631;AF=0.325679;AN=5008;NS=2504;DP=19568;EAS_AF=0.2986;AMR_AF=0.3631;AFR_AF=0.4992;EUR_AF=0.1819;SAS_AF=0.2403;AA=a|||;VT=SNP
11	134878340	rs56165107	G	A	100	PASS	AC=1088;AF=0.217252;AN=5008;NS=2504;DP=19102;EAS_AF=0.0754;AMR_AF=0.2752;AFR_AF=0.4584;EUR_AF=0.1282;SAS_AF=0.0879;AA=g|||;VT=SNP
11	134878390	rs58732879	C	T	100	PASS	AC=1631;AF=0.325679;AN=5008;NS=2504;DP=18977;EAS_AF=0.2986;AMR_AF=0.3631;AFR_AF=0.4992;EUR_AF=0.1819;SAS_AF=0.2403;AA=c|||;VT=SNP
11	134878687	rs151216524	G	A	100	PASS	AC=365;AF=0.0728834;AN=5008;NS=2504;DP=15366;EAS_AF=0.2381;AMR_AF=0.0403;AFR_AF=0.0106;EUR_AF=0.0467;SAS_AF=0.0368;AA=g|||;VT=SNP
11	134878720	rs9736541	G	A	100	PASS	AC=2843;AF=0.567692;AN=5008;NS=2504;DP=15133;EAS_AF=0.6964;AMR_AF=0.5764;AFR_AF=0.6135;EUR_AF=0.4891;SAS_AF=0.4479;AA=a|||;VT=SNP
11	134878767	rs10894934	T	A	100	PASS	AC=541;AF=0.108027;AN=5008;NS=2504;DP=14076;EAS_AF=0.2212;AMR_AF=0.0879;AFR_AF=0.0408;EUR_AF=0.0537;SAS_AF=0.1524;AA=t|||;VT=SNP
11	134878773	rs55924743	C	A	100	PASS	AC=1088;AF=0.217252;AN=5008;NS=2504;DP=13860;EAS_AF=0.0754;AMR_AF=0.2767;AFR_AF=0.4576;EUR_AF=0.1282;SAS_AF=0.0879;AA=c|||;VT=SNP
11	134878855	rs7101368	G	A	100	PASS	AC=1644;AF=0.328275;AN=5008;NS=2504;DP=13430;EAS_AF=0.3115;AMR_AF=0.3631;AFR_AF=0.4985;EUR_AF=0.1819;SAS_AF=0.2413;AA=g|||;VT=SNP
11	134878890	rs10894935	G	T	100	PASS	AC=543;AF=0.108427;AN=5008;NS=2504;DP=12674;EAS_AF=0.2232;AMR_AF=0.0879;AFR_AF=0.0408;EUR_AF=0.0537;SAS_AF=0.1524;AA=g|||;VT=SNP
11	134878944	rs10894936	C	T	100	PASS	AC=592;AF=0.118211;AN=5008;NS=2504;DP=13598;EAS_AF=0.2232;AMR_AF=0.0951;AFR_AF=0.0741;EUR_AF=0.0537;SAS_AF=0.1524;AA=c|||;VT=SNP
11	134879336	rs10894937	C	T	100	PASS	AC=543;AF=0.108427;AN=5008;NS=2504;DP=17210;EAS_AF=0.2232;AMR_AF=0.0879;AFR_AF=0.0408;EUR_AF=0.0537;SAS_AF=0.1524;AA=c|||;VT=SNP
11	134879915	rs12364719	T	C	100	PASS	AC=1656;AF=0.330671;AN=5008;NS=2504;DP=14705;EAS_AF=0.3016;AMR_AF=0.366;AFR_AF=0.5136;EUR_AF=0.1819;SAS_AF=0.2413;AA=N|||;VT=SNP
11	134879920	rs112859059	G	A	100	PASS	AC=1087;AF=0.217053;AN=5008;NS=2504;DP=14718;EAS_AF=0.0754;AMR_AF=0.2752;AFR_AF=0.4576;EUR_AF=0.1282;SAS_AF=0.0879;AA=g|||;VT=SNP
11	134879974	rs10894939	G	A	100	PASS	AC=550;AF=0.109824;AN=5008;NS=2504;DP=14186;EAS_AF=0.2282;AMR_AF=0.0879;AFR_AF=0.0416;EUR_AF=0.0537;SAS_AF=0.1534;AA=g|||;VT=SNP
11	134880170	rs7129628	T	C	100	PASS	AC=579;AF=0.115615;AN=5008;NS=2504;DP=21297;EAS_AF=0.2232;AMR_AF=0.0879;AFR_AF=0.0408;EUR_AF=0.0537;SAS_AF=0.1892;AA=t|||;VT=SNP
11	134880693	rs12224068	G	C	100	PASS	AC=579;AF=0.115615;AN=5008;NS=2504;DP=17432;EAS_AF=0.1558;AMR_AF=0.121;AFR_AF=0.0234;EUR_AF=0.1581;SAS_AF=0.1513;AA=g|||;VT=SNP
11	134880859	rs11224172	C	T	100	PASS	AC=545;AF=0.108826;AN=5008;NS=2504;DP=15533;EAS_AF=0.2242;AMR_AF=0.0879;AFR_AF=0.0408;EUR_AF=0.0537;SAS_AF=0.1534;AA=c|||;VT=SNP
11	134881142	rs10750588	G	T	100	PASS	AC=2835;AF=0.566094;AN=5008;NS=2504;DP=17846;EAS_AF=0.6974;AMR_AF=0.5764;AFR_AF=0.6097;EUR_AF=0.4851;SAS_AF=0.4479;AA=t|||;VT=SNP
11	134881173	rs11224173	G	A	100	PASS	AC=576;AF=0.115016;AN=5008;NS=2504;DP=17480;EAS_AF=0.1558;AMR_AF=0.121;AFR_AF=0.0219;EUR_AF=0.1581;SAS_AF=0.1503;AA=g|||;VT=SNP
11	134881538	rs61501107	G	A	100	PASS	AC=1088;AF=0.217252;AN=5008;NS=2504;DP=22489;EAS_AF=0.0754;AMR_AF=0.2752;AFR_AF=0.4584;EUR_AF=0.1282;SAS_AF=0.0879;AA=g|||;VT=SNP
11	134882485	rs10894940	T	C	100	PASS	AC=542;AF=0.108227;AN=5008;NS=2504;DP=17527;EAS_AF=0.2232;AMR_AF=0.0879;AFR_AF=0.0424;EUR_AF=0.0507;SAS_AF=0.1524;AA=-|||;VT=SNP
11	134882534	rs11224174	T	G	100	PASS	AC=1630;AF=0.325479;AN=5008;NS=2504;DP=18316;EAS_AF=0.2986;AMR_AF=0.3631;AFR_AF=0.5008;EUR_AF=0.1789;SAS_AF=0.2403;AA=-|||;VT=SNP
11	134882546	rs11224175	T	A	100	PASS	AC=576;AF=0.115016;AN=5008;NS=2504;DP=18245;EAS_AF=0.1558;AMR_AF=0.121;AFR_AF=0.0219;EUR_AF=0.1581;SAS_AF=0.1503;AA=-|||;VT=SNP
11	134882585	rs10894941	C	T	100	PASS	AC=1631;AF=0.325679;AN=5008;NS=2504;DP=17997;EAS_AF=0.2986;AMR_AF=0.3631;AFR_AF=0.5008;EUR_AF=0.1789;SAS_AF=0.2413;AA=-|||;VT=SNP
11	134882673	rs10791407	A	G	100	PASS	AC=2838;AF=0.566693;AN=5008;NS=2504;DP=19538;EAS_AF=0.6984;AMR_AF=0.5764;AFR_AF=0.6112;EUR_AF=0.4851;SAS_AF=0.4479;AA=-|||;VT=SNP
11	134882846	rs57640216	A	G	100	PASS	AC=363;AF=0.072484;AN=5008;NS=2504;DP=18522;EAS_AF=0.2371;AMR_AF=0.0403;AFR_AF=0.0098;EUR_AF=0.0467;SAS_AF=0.0368;AA=-|||;VT=SNP
11	134883022	rs10894942	G	A	100	PASS	AC=541;AF=0.108027;AN=5008;NS=2504;DP=19227;EAS_AF=0.2232;AMR_AF=0.0879;AFR_AF=0.0408;EUR_AF=0.0507;SAS_AF=0.1534;AA=-|||;VT=SNP
11	134883150	rs11501291	C	T	100	PASS	AC=1629;AF=0.32528;AN=5008;NS=2504;DP=20366;EAS_AF=0.2986;AMR_AF=0.3631;AFR_AF=0.5;EUR_AF=0.1789;SAS_AF=0.2403;AA=-|||;VT=SNP
11	134883855	rs11224176	T	A	100	PASS	AC=1629;AF=0.32528;AN=5008;NS=2504;DP=20342;EAS_AF=0.2986;AMR_AF=0.3646;AFR_AF=0.4992;EUR_AF=0.1789;SAS_AF=0.2403;AA=t|||;VT=SNP
11	134884066	rs11224178	T	C	100	PASS	AC=1630;AF=0.325479;AN=5008;NS=2504;DP=20965;EAS_AF=0.2986;AMR_AF=0.3631;AFR_AF=0.5008;EUR_AF=0.1789;SAS_AF=0.2403;AA=N|||;VT=SNP
11	134884238	rs11224179	A	T	100	PASS	AC=1634;AF=0.326278;AN=5008;NS=2504;DP=20545;EAS_AF=0.2986;AMR_AF=0.3646;AFR_AF=0.503;EUR_AF=0.1789;SAS_AF=0.2403;AA=a|||;VT=SNP
11	134884278	rs11224180	A	G	100	PASS	AC=1631;AF=0.325679;AN=5008;NS=2504;DP=19124;EAS_AF=0.2986;AMR_AF=0.3631;AFR_AF=0.5015;EUR_AF=0.1789;SAS_AF=0.2403;AA=a|||;VT=SNP
11	134884350	rs59661974	C	G	100	PASS	AC=1630;AF=0.325479;AN=5008;NS=2504;DP=18105;EAS_AF=0.2986;AMR_AF=0.3631;AFR_AF=0.5008;EUR_AF=0.1789;SAS_AF=0.2403;AA=g|||;VT=SNP
11	134884651	rs11224181	C	T	100	PASS	AC=542;AF=0.108227;AN=5008;NS=2504;DP=17052;EAS_AF=0.2232;AMR_AF=0.0879;AFR_AF=0.0424;EUR_AF=0.0507;SAS_AF=0.1524;AA=c|||;VT=SNP
11	134884818	rs12577331	G	A	100	PASS	AC=348;AF=0.0694888;AN=5008;NS=2504;DP=17274;EAS_AF=0.2371;AMR_AF=0.0389;AFR_AF=0;EUR_AF=0.0467;SAS_AF=0.0358;AA=g|||;VT=SNP
11	134885209	rs113183882	G	A	100	PASS	AC=857;AF=0.171126;AN=5008;NS=2504;DP=19424;EAS_AF=0.0754;AMR_AF=0.2536;AFR_AF=0.298;EUR_AF=0.1243;SAS_AF=0.0879;AA=g|||;VT=SNP
11	134885241	rs56033983	G	A	100	PASS	AC=1628;AF=0.32508;AN=5008;NS=2504;DP=20225;EAS_AF=0.2986;AMR_AF=0.3631;AFR_AF=0.4992;EUR_AF=0.1789;SAS_AF=0.2403;AA=g|||;VT=SNP
11	134885413	rs12291647	G	A	100	PASS	AC=540;AF=0.107827;AN=5008;NS=2504;DP=21016;EAS_AF=0.2232;AMR_AF=0.0879;AFR_AF=0.0408;EUR_AF=0.0507;SAS_AF=0.1524;AA=a|||;VT=SNP
11	134885475	rs12278408	A	G	100	PASS	AC=1630;AF=0.325479;AN=5008;NS=2504;DP=21320;EAS_AF=0.2986;AMR_AF=0.3631;AFR_AF=0.5008;EUR_AF=0.1789;SAS_AF=0.2403;AA=N|||;VT=SNP
11	134885901	rs11224182	T	G	100	PASS	AC=1811;AF=0.361621;AN=5008;NS=2504;DP=17566;EAS_AF=0.3006;AMR_AF=0.4078;AFR_AF=0.5204;EUR_AF=0.2803;SAS_AF=0.2607;AA=N|||;VT=SNP
11	134885964	rs11828026	C	T	100	PASS	AC=1090;AF=0.217652;AN=5008;NS=2504;DP=13819;EAS_AF=0.0754;AMR_AF=0.2738;AFR_AF=0.4607;EUR_AF=0.1282;SAS_AF=0.0879;AA=c|||;VT=SNP
11	134886525	rs56141165	G	A	100	PASS	AC=1089;AF=0.217452;AN=5008;NS=2504;DP=13510;EAS_AF=0.0754;AMR_AF=0.2767;AFR_AF=0.4584;EUR_AF=0.1282;SAS_AF=0.0879;AA=g|||;VT=SNP
11	134886687	rs2219784	G	A	100	PASS	AC=1063;AF=0.21226;AN=5008;NS=2504;DP=12795;EAS_AF=0.0754;AMR_AF=0.2738;AFR_AF=0.4349;EUR_AF=0.1272;SAS_AF=0.0961;AA=g|||;VT=SNP
11	134887028	rs1382495	C	T	100	PASS	AC=1089;AF=0.217452;AN=5008;NS=2504;DP=18937;EAS_AF=0.0754;AMR_AF=0.2752;AFR_AF=0.4584;EUR_AF=0.1282;SAS_AF=0.089;AA=g|||;VT=SNP
11	134887096	rs73597127	C	T	100	PASS	AC=1088;AF=0.217252;AN=5008;NS=2504;DP=18345;EAS_AF=0.0754;AMR_AF=0.2752;AFR_AF=0.4584;EUR_AF=0.1282;SAS_AF=0.0879;AA=t|||;VT=SNP
11	134887468	rs11224184	C	T	100	PASS	AC=559;AF=0.111621;AN=5008;NS=2504;DP=15789;EAS_AF=0.1558;AMR_AF=0.121;AFR_AF=0.0091;EUR_AF=0.1581;SAS_AF=0.1503;AA=c|||;VT=SNP
11	134887590	rs11828793	C	T	100	PASS	AC=1089;AF=0.217452;AN=5008;NS=2504;DP=16494;EAS_AF=0.0754;AMR_AF=0.2752;AFR_AF=0.4584;EUR_AF=0.1282;SAS_AF=0.089;AA=c|||;VT=SNP
11	134887915	rs11224185	T	C	100	PASS	AC=972;AF=0.194089;AN=5008;NS=2504;DP=15232;EAS_AF=0.3978;AMR_AF=0.1643;AFR_AF=0.053;EUR_AF=0.2048;SAS_AF=0.1851;AA=t|||;VT=SNP
11	134887929	rs75119999	A	T	100	PASS	AC=329;AF=0.0656949;AN=5008;NS=2504;DP=15359;EAS_AF=0.0575;AMR_AF=0.1974;AFR_AF=0.0083;EUR_AF=0.0527;SAS_AF=0.0716;AA=a|||;VT=SNP
11	134888449	rs12574029	C	T	100	PASS	AC=420;AF=0.0838658;AN=5008;NS=2504;DP=21045;EAS_AF=0.2212;AMR_AF=0.0663;AFR_AF=0.0098;EUR_AF=0.0159;SAS_AF=0.1247;AA=c|||;VT=SNP
11	134888574	rs1904226	G	A	100	PASS	AC=1089;AF=0.217452;AN=5008;NS=2504;DP=20136;EAS_AF=0.0754;AMR_AF=0.2752;AFR_AF=0.4576;EUR_AF=0.1282;SAS_AF=0.09;AA=g|||;VT=SNP
11	134888811	rs725880	A	T	100	PASS	AC=860;AF=0.171725;AN=5008;NS=2504;DP=22298;EAS_AF=0.0754;AMR_AF=0.2536;AFR_AF=0.2995;EUR_AF=0.1243;SAS_AF=0.089;AA=a|||;VT=SNP
11	134888862	rs725879	A	C	100	PASS	AC=1089;AF=0.217452;AN=5008;NS=2504;DP=22920;EAS_AF=0.0754;AMR_AF=0.2752;AFR_AF=0.4584;EUR_AF=0.1282;SAS_AF=0.089;AA=a|||;VT=SNP
11	134889076	rs10894943	A	C	100	PASS	AC=540;AF=0.107827;AN=5008;NS=2504;DP=20207;EAS_AF=0.2232;AMR_AF=0.0879;AFR_AF=0.0408;EUR_AF=0.0507;SAS_AF=0.1524;AA=a|||;VT=SNP
11	134889099	rs2016039	A	T	100	PASS	AC=1089;AF=0.217452;AN=5008;NS=2504;DP=19915;EAS_AF=0.0754;AMR_AF=0.2752;AFR_AF=0.4584;EUR_AF=0.1282;SAS_AF=0.089;AA=a|||;VT=SNP
11	134889130	rs725877	T	C	100	PASS	AC=931;AF=0.185903;AN=5008;NS=2504;DP=20817;EAS_AF=0.0754;AMR_AF=0.2651;AFR_AF=0.3442;EUR_AF=0.1272;SAS_AF=0.09;AA=t|||;VT=SNP
11	134889485	rs55969429	T	C	100	PASS	AC=2254;AF=0.45008;AN=5008;NS=2504;DP=19015;EAS_AF=0.4692;AMR_AF=0.4784;AFR_AF=0.5688;EUR_AF=0.4085;SAS_AF=0.2924;AA=N|||;VT=SNP
11	134890077	rs7926411	G	A	100	PASS	AC=1090;AF=0.217652;AN=5008;NS=2504;DP=20377;EAS_AF=0.0754;AMR_AF=0.2752;AFR_AF=0.4592;EUR_AF=0.1282;SAS_AF=0.089;AA=g|||;VT=SNP
11	134890082	rs7941197	T	G	100	PASS	AC=1089;AF=0.217452;AN=5008;NS=2504;DP=20533;EAS_AF=0.0754;AMR_AF=0.2752;AFR_AF=0.4584;EUR_AF=0.1282;SAS_AF=0.089;AA=N|||;VT=SNP
11	134890143	rs61471147	G	A	100	PASS	AC=1089;AF=0.217452;AN=5008;NS=2504;DP=19705;EAS_AF=0.0754;AMR_AF=0.2752;AFR_AF=0.4584;EUR_AF=0.1282;SAS_AF=0.089;AA=a|||;VT=SNP
11	134890642	rs3916078	G	A	100	PASS	AC=1254;AF=0.250399;AN=5008;NS=2504;DP=13924;EAS_AF=0.3016;AMR_AF=0.2651;AFR_AF=0.1172;EUR_AF=0.2992;SAS_AF=0.317;AA=g|||;VT=SNP
11	134890879	rs73597134	A	G	100	PASS	AC=859;AF=0.171526;AN=5008;NS=2504;DP=16510;EAS_AF=0.0754;AMR_AF=0.2522;AFR_AF=0.2995;EUR_AF=0.1243;SAS_AF=0.089;AA=a|||;VT=SNP
11	134890928	rs73597136	C	T	100	PASS	AC=1057;AF=0.211062;AN=5008;NS=2504;DP=15610;EAS_AF=0.0754;AMR_AF=0.2738;AFR_AF=0.4357;EUR_AF=0.1272;SAS_AF=0.089;AA=c|||;VT=SNP
11	134891347	rs1478742	A	G	100	PASS	AC=2290;AF=0.457268;AN=5008;NS=2504;DP=19039;EAS_AF=0.4663;AMR_AF=0.4885;AFR_AF=0.5688;EUR_AF=0.4344;SAS_AF=0.2986;AA=N|||;VT=SNP
11	134891410	rs1478741	T	C	100	PASS	AC=1090;AF=0.217652;AN=5008;NS=2504;DP=20651;EAS_AF=0.0754;AMR_AF=0.2752;AFR_AF=0.4592;EUR_AF=0.1282;SAS_AF=0.089;AA=t|||;VT=SNP
11	134891846	rs7948888	T	C	100	PASS	AC=1093;AF=0.218251;AN=5008;NS=2504;DP=19764;EAS_AF=0.0754;AMR_AF=0.2781;AFR_AF=0.4599;EUR_AF=0.1282;SAS_AF=0.089;AA=t|||;VT=SNP
11	134892698	rs7101375	T	C	100	PASS	AC=1089;AF=0.217452;AN=5008;NS=2504;DP=19298;EAS_AF=0.0754;AMR_AF=0.2752;AFR_AF=0.4584;EUR_AF=0.1282;SAS_AF=0.089;AA=t|||;VT=SNP
11	134892704	rs10894944	G	T	100	PASS	AC=1208;AF=0.241214;AN=5008;NS=2504;DP=19149;EAS_AF=0.3998;AMR_AF=0.2133;AFR_AF=0.1104;EUR_AF=0.3062;SAS_AF=0.2076;AA=g|||;VT=SNP
11	134893106	rs10894945	A	C	100	PASS	AC=569;AF=0.113618;AN=5008;NS=2504;DP=19925;EAS_AF=0.2272;AMR_AF=0.085;AFR_AF=0.062;EUR_AF=0.0497;SAS_AF=0.1524;AA=a|||;VT=SNP
11	134893619	rs56131964	G	A	100	PASS	AC=955;AF=0.190695;AN=5008;NS=2504;DP=19316;EAS_AF=0.0754;AMR_AF=0.268;AFR_AF=0.3616;EUR_AF=0.1272;SAS_AF=0.089;AA=g|||;VT=SNP
11	134893765	rs7120263	G	A	100	PASS	AC=1060;AF=0.211661;AN=5008;NS=2504;DP=19602;EAS_AF=0.0754;AMR_AF=0.2752;AFR_AF=0.4365;EUR_AF=0.1282;SAS_AF=0.089;AA=g|||;VT=SNP
11	134893915	rs7120419	G	A	100	PASS	AC=1064;AF=0.21246;AN=5008;NS=2504;DP=18776;EAS_AF=0.0754;AMR_AF=0.2752;AFR_AF=0.4395;EUR_AF=0.1282;SAS_AF=0.089;AA=a|||;VT=SNP
11	134894229	rs6590785	C	A	100	PASS	AC=1060;AF=0.211661;AN=5008;NS=2504;DP=16709;EAS_AF=0.0754;AMR_AF=0.2752;AFR_AF=0.4365;EUR_AF=0.1282;SAS_AF=0.089;AA=c|||;VT=SNP
11	134894557	rs10894946	T	A	100	PASS	AC=565;AF=0.112819;AN=5008;NS=2504;DP=16376;EAS_AF=0.2212;AMR_AF=0.0879;AFR_AF=0.062;EUR_AF=0.0487;SAS_AF=0.1534;AA=t|||;VT=SNP
11	134894643	rs7124203	C	T	100	PASS	AC=1046;AF=0.208866;AN=5008;NS=2504;DP=19684;EAS_AF=0.0754;AMR_AF=0.2752;AFR_AF=0.4259;EUR_AF=0.1282;SAS_AF=0.089;AA=c|||;VT=SNP
11	134895062	rs2363069	T	C	100	PASS	AC=1065;AF=0.21266;AN=5008;NS=2504;DP=18382;EAS_AF=0.0754;AMR_AF=0.2767;AFR_AF=0.4365;EUR_AF=0.1312;SAS_AF=0.09;AA=N|||;VT=SNP
11	134895823	rs11224189	C	T	100	PASS	AC=970;AF=0.19369;AN=5008;NS=2504;DP=19086;EAS_AF=0.3978;AMR_AF=0.1643;AFR_AF=0.0582;EUR_AF=0.2048;SAS_AF=0.1759;AA=c|||;VT=SNP
11	134895850	rs2363070	T	C	100	PASS	AC=1060;AF=0.211661;AN=5008;NS=2504;DP=19151;EAS_AF=0.0754;AMR_AF=0.2752;AFR_AF=0.4365;EUR_AF=0.1282;SAS_AF=0.089;AA=N|||;VT=SNP
11	134896148	rs11224190	T	C	100	PASS	AC=562;AF=0.11222;AN=5008;NS=2504;DP=16597;EAS_AF=0.1567;AMR_AF=0.121;AFR_AF=0.0091;EUR_AF=0.1581;SAS_AF=0.1524;AA=t|||;VT=SNP
11	134896538	rs7925371	G	A	100	PASS	AC=1046;AF=0.208866;AN=5008;NS=2504;DP=19269;EAS_AF=0.0754;AMR_AF=0.2752;AFR_AF=0.4259;EUR_AF=0.1282;SAS_AF=0.089;AA=a|||;VT=SNP
11	134896633	rs2363071	C	T	100	PASS	AC=1046;AF=0.208866;AN=5008;NS=2504;DP=19232;EAS_AF=0.0754;AMR_AF=0.2752;AFR_AF=0.4259;EUR_AF=0.1282;SAS_AF=0.089;AA=c|||;VT=SNP
11	134897304	rs718239	G	A	100	PASS	AC=1046;AF=0.208866;AN=5008;NS=2504;DP=19226;EAS_AF=0.0754;AMR_AF=0.2752;AFR_AF=0.4259;EUR_AF=0.1282;SAS_AF=0.089;AA=a|||;VT=SNP
11	134897468	rs1871267	C	A	100	PASS	AC=553;AF=0.110423;AN=5008;NS=2504;DP=14082;EAS_AF=0.2153;AMR_AF=0.0879;AFR_AF=0.0567;EUR_AF=0.0497;SAS_AF=0.1534;AA=c|||;VT=SNP
11	134897974	rs12575415	G	C	100	PASS	AC=560;AF=0.111821;AN=5008;NS=2504;DP=11791;EAS_AF=0.2153;AMR_AF=0.0879;AFR_AF=0.062;EUR_AF=0.0487;SAS_AF=0.1544;AA=g|||;VT=SNP
11	134898011	rs12575417	G	C	100	PASS	AC=1723;AF=0.34405;AN=5008;NS=2504;DP=12771;EAS_AF=0.2976;AMR_AF=0.4366;AFR_AF=0.5318;EUR_AF=0.1769;SAS_AF=0.2444;AA=N|||;VT=SNP
11	134898848	rs7111462	G	T	100	PASS	AC=1044;AF=0.208466;AN=5008;NS=2504;DP=19441;EAS_AF=0.0744;AMR_AF=0.2723;AFR_AF=0.4259;EUR_AF=0.1282;SAS_AF=0.09;AA=g|||;VT=SNP
11	134899045	rs7111710	G	A	100	PASS	AC=1038;AF=0.207268;AN=5008;NS=2504;DP=17507;EAS_AF=0.0744;AMR_AF=0.2723;AFR_AF=0.4206;EUR_AF=0.1292;SAS_AF=0.09;AA=g|||;VT=SNP
11	134899527	rs112598306	C	A	100	PASS	AC=1024;AF=0.204473;AN=5008;NS=2504;DP=18440;EAS_AF=0.0734;AMR_AF=0.2723;AFR_AF=0.4236;EUR_AF=0.1213;SAS_AF=0.0808;AA=-|||;VT=SNP
11	134899576	rs12576349	A	G	100	PASS	AC=555;AF=0.110823;AN=5008;NS=2504;DP=16612;EAS_AF=0.2163;AMR_AF=0.0879;AFR_AF=0.0575;EUR_AF=0.0487;SAS_AF=0.1544;AA=a|||;VT=SNP
11	134899605	rs7944401	C	A	100	PASS	AC=973;AF=0.194289;AN=5008;NS=2504;DP=17413;EAS_AF=0.0744;AMR_AF=0.2651;AFR_AF=0.3759;EUR_AF=0.1282;SAS_AF=0.09;AA=c|||;VT=SNP
11	134899721	rs7944422	A	G	100	PASS	AC=1051;AF=0.209864;AN=5008;NS=2504;DP=18502;EAS_AF=0.0734;AMR_AF=0.2781;AFR_AF=0.4281;EUR_AF=0.1292;SAS_AF=0.09;AA=N|||;VT=SNP
11	134900314	rs1382500	G	A	100	PASS	AC=213;AF=0.0425319;AN=5008;NS=2504;DP=17494;EAS_AF=0.002;AMR_AF=0.049;AFR_AF=0.028;EUR_AF=0.1143;SAS_AF=0.0256;AA=a|||;VT=SNP
11	134900469	rs11224191	C	T	100	PASS	AC=2450;AF=0.489217;AN=5008;NS=2504;DP=21200;EAS_AF=0.62;AMR_AF=0.5346;AFR_AF=0.4486;EUR_AF=0.4563;SAS_AF=0.411;AA=t|||;VT=SNP
11	134900860	rs1478754	C	T	100	PASS	AC=475;AF=0.0948482;AN=5008;NS=2504;DP=21118;EAS_AF=0.2113;AMR_AF=0.0677;AFR_AF=0.0605;EUR_AF=0.0129;SAS_AF=0.1247;AA=c|||;VT=SNP
11	134901048	rs10894947	G	A	100	PASS	AC=1951;AF=0.389577;AN=5008;NS=2504;DP=19850;EAS_AF=0.6151;AMR_AF=0.3055;AFR_AF=0.3162;EUR_AF=0.3588;SAS_AF=0.3476;AA=a|||;VT=SNP
11	134901664	rs11224192	G	C	100	PASS	AC=544;AF=0.108626;AN=5008;NS=2504;DP=19785;EAS_AF=0.1379;AMR_AF=0.1167;AFR_AF=0.0098;EUR_AF=0.163;SAS_AF=0.1503;AA=g|||;VT=SNP
11	134902536	rs1478753	G	A	100	PASS	AC=3030;AF=0.605032;AN=5008;NS=2504;DP=21867;EAS_AF=0.6915;AMR_AF=0.5865;AFR_AF=0.7632;EUR_AF=0.4861;SAS_AF=0.4376;AA=a|||;VT=SNP
11	134903050	rs10750589	A	G	100	PASS	AC=1994;AF=0.398163;AN=5008;NS=2504;DP=21013;EAS_AF=0.6151;AMR_AF=0.3069;AFR_AF=0.3472;EUR_AF=0.3588;SAS_AF=0.3487;AA=N|||;VT=SNP
11	134903460	rs12575381	G	A	100	PASS	AC=805;AF=0.160743;AN=5008;NS=2504;DP=22463;EAS_AF=0.245;AMR_AF=0.1023;AFR_AF=0.2194;EUR_AF=0.1501;SAS_AF=0.047;AA=g|||;VT=SNP
11	134903583	rs12575376	C	T	100	PASS	AC=352;AF=0.0702875;AN=5008;NS=2504;DP=19835;EAS_AF=0.2381;AMR_AF=0.0403;AFR_AF=0.0091;EUR_AF=0.0467;SAS_AF=0.0256;AA=c|||;VT=SNP
11	134903770	rs1478752	G	A	100	PASS	AC=559;AF=0.111621;AN=5008;NS=2504;DP=20306;EAS_AF=0.2153;AMR_AF=0.0879;AFR_AF=0.062;EUR_AF=0.0487;SAS_AF=0.1534;AA=g|||;VT=SNP
11	134904302	rs10894948	T	G	100	PASS	AC=799;AF=0.159545;AN=5008;NS=2504;DP=19847;EAS_AF=0.246;AMR_AF=0.1023;AFR_AF=0.2148;EUR_AF=0.1501;SAS_AF=0.046;AA=t|||;VT=SNP
11	134904692	rs79848929	A	G	100	PASS	AC=81;AF=0.0161741;AN=5008;NS=2504;DP=18529;EAS_AF=0.002;AMR_AF=0.0216;AFR_AF=0.0008;EUR_AF=0.0358;SAS_AF=0.0276;AA=a|||;VT=SNP
11	134905534	rs67859035	T	C	100	PASS	AC=819;AF=0.163538;AN=5008;NS=2504;DP=23832;EAS_AF=0.246;AMR_AF=0.1023;AFR_AF=0.2307;EUR_AF=0.1491;SAS_AF=0.046;AA=t|||;VT=SNP
11	134905665	rs1351189	G	T	100	PASS	AC=1996;AF=0.398562;AN=5008;NS=2504;DP=23371;EAS_AF=0.6151;AMR_AF=0.3069;AFR_AF=0.3487;EUR_AF=0.3588;SAS_AF=0.3487;AA=t|||;VT=SNP
11	134905781	rs1351188	G	A	100	PASS	AC=1388;AF=0.277157;AN=5008;NS=2504;DP=22464;EAS_AF=0.4623;AMR_AF=0.1902;AFR_AF=0.2988;EUR_AF=0.1988;SAS_AF=0.1994;AA=g|||;VT=SNP
11	134906095	rs117063597	T	G	100	PASS	AC=354;AF=0.0706869;AN=5008;NS=2504;DP=17639;EAS_AF=0.2401;AMR_AF=0.0403;AFR_AF=0.0091;EUR_AF=0.0467;SAS_AF=0.0256;AA=t|||;VT=SNP
11	134906282	rs11224193	C	T	100	PASS	AC=571;AF=0.114018;AN=5008;NS=2504;DP=20676;EAS_AF=0.2163;AMR_AF=0.0879;AFR_AF=0.0703;EUR_AF=0.0487;SAS_AF=0.1534;AA=t|||;VT=SNP
11	134906378	rs11224194	C	T	100	PASS	AC=1154;AF=0.230431;AN=5008;NS=2504;DP=18123;EAS_AF=0.369;AMR_AF=0.2032;AFR_AF=0.1029;EUR_AF=0.2078;SAS_AF=0.3027;AA=c|||;VT=SNP
11	134906463	rs12576323	C	T	100	PASS	AC=440;AF=0.0878594;AN=5008;NS=2504;DP=17836;EAS_AF=0.244;AMR_AF=0.0504;AFR_AF=0.0651;EUR_AF=0.0467;SAS_AF=0.0266;AA=c|||;VT=SNP
11	134906858	rs79757976	C	A	100	PASS	AC=439;AF=0.0876597;AN=5008;NS=2504;DP=19409;EAS_AF=0.244;AMR_AF=0.0504;AFR_AF=0.0643;EUR_AF=0.0467;SAS_AF=0.0266;AA=c|||;VT=SNP
11	134907140	rs10791408	G	A	100	PASS	AC=1382;AF=0.275958;AN=5008;NS=2504;DP=19515;EAS_AF=0.4623;AMR_AF=0.1902;AFR_AF=0.2943;EUR_AF=0.1988;SAS_AF=0.1994;AA=g|||;VT=SNP
11	134907644	rs60303858	C	T	100	PASS	AC=833;AF=0.166334;AN=5008;NS=2504;DP=14382;EAS_AF=0.2411;AMR_AF=0.1037;AFR_AF=0.2436;EUR_AF=0.1501;SAS_AF=0.046;AA=-|||;VT=SNP
11	134907848	rs58068871	T	C	100	PASS	AC=472;AF=0.0942492;AN=5008;NS=2504;DP=14706;EAS_AF=0.244;AMR_AF=0.0519;AFR_AF=0.0877;EUR_AF=0.0467;SAS_AF=0.0276;AA=-|||;VT=SNP
11	134908295	rs78310575	G	A	100	PASS	AC=340;AF=0.0678914;AN=5008;NS=2504;DP=18098;EAS_AF=0.2391;AMR_AF=0.0389;AFR_AF=0;EUR_AF=0.0467;SAS_AF=0.0256;AA=N|||;VT=SNP
11	134908639	rs10894949	G	A	100	PASS	AC=81;AF=0.0161741;AN=5008;NS=2504;DP=19545;EAS_AF=0.002;AMR_AF=0.0202;AFR_AF=0.0008;EUR_AF=0.0358;SAS_AF=0.0286;AA=N|||;VT=SNP
11	134908823	rs737574	A	G	100	PASS	AC=2021;AF=0.403554;AN=5008;NS=2504;DP=18376;EAS_AF=0.6151;AMR_AF=0.3084;AFR_AF=0.3631;EUR_AF=0.3598;SAS_AF=0.3528;AA=N|||;VT=SNP
11	134909180	rs59916146	C	G	100	PASS	AC=352;AF=0.0702875;AN=5008;NS=2504;DP=19419;EAS_AF=0.2391;AMR_AF=0.0403;AFR_AF=0.0091;EUR_AF=0.0467;SAS_AF=0.0245;AA=N|||;VT=SNP
11	134909393	rs734808	C	G	100	PASS	AC=889;AF=0.177516;AN=5008;NS=2504;DP=18524;EAS_AF=0.0754;AMR_AF=0.2637;AFR_AF=0.3116;EUR_AF=0.1292;SAS_AF=0.09;AA=N|||;VT=SNP
11	134909649	rs57715698	G	T	100	PASS	AC=719;AF=0.14357;AN=5008;NS=2504;DP=19157;EAS_AF=0.246;AMR_AF=0.0922;AFR_AF=0.1604;EUR_AF=0.1501;SAS_AF=0.045;AA=N|||;VT=SNP
11	134909667	rs4022295	C	A	100	PASS	AC=1388;AF=0.277157;AN=5008;NS=2504;DP=19865;EAS_AF=0.3988;AMR_AF=0.2133;AFR_AF=0.2534;EUR_AF=0.3101;SAS_AF=0.1953;AA=N|||;VT=SNP
11	134912652	rs60526738	G	T	100	PASS	AC=797;AF=0.159145;AN=5008;NS=2504;DP=18908;EAS_AF=0.246;AMR_AF=0.0994;AFR_AF=0.2148;EUR_AF=0.1501;SAS_AF=0.046;AA=g|||;VT=SNP
11	134912668	rs12274506	A	G	100	PASS	AC=797;AF=0.159145;AN=5008;NS=2504;DP=19758;EAS_AF=0.246;AMR_AF=0.0994;AFR_AF=0.2148;EUR_AF=0.1501;SAS_AF=0.046;AA=N|||;VT=SNP
11	134912673	rs11224195	C	T	100	PASS	AC=582;AF=0.116214;AN=5008;NS=2504;DP=19870;EAS_AF=0.1895;AMR_AF=0.0937;AFR_AF=0.0968;EUR_AF=0.0487;SAS_AF=0.1524;AA=c|||;VT=SNP
11	134912827	rs10894950	T	C	100	PASS	AC=1940;AF=0.38738;AN=5008;NS=2504;DP=21812;EAS_AF=0.5893;AMR_AF=0.304;AFR_AF=0.329;EUR_AF=0.3579;SAS_AF=0.3476;AA=t|||;VT=SNP
11	134912835	rs12294853	T	C	100	PASS	AC=1426;AF=0.284744;AN=5008;NS=2504;DP=21369;EAS_AF=0.3998;AMR_AF=0.2205;AFR_AF=0.2784;EUR_AF=0.3091;SAS_AF=0.1953;AA=N|||;VT=SNP
11	134912866	rs55791917	T	A	100	PASS	AC=604;AF=0.120607;AN=5008;NS=2504;DP=20002;EAS_AF=0.1528;AMR_AF=0.1167;AFR_AF=0.0469;EUR_AF=0.16;SAS_AF=0.1493;AA=t|||;VT=SNP
11	134914510	rs56399734	T	C	100	PASS	AC=541;AF=0.108027;AN=5008;NS=2504;DP=18746;EAS_AF=0.1905;AMR_AF=0.0879;AFR_AF=0.0681;EUR_AF=0.0487;SAS_AF=0.1524;AA=-|||;VT=SNP
11	134915316	rs73048564	C	T	100	PASS	AC=551;AF=0.110024;AN=5008;NS=2504;DP=18892;EAS_AF=0.1528;AMR_AF=0.1153;AFR_AF=0.0091;EUR_AF=0.1581;SAS_AF=0.1493;AA=N|||;VT=SNP
11	134915376	rs7931251	C	G	100	PASS	AC=3000;AF=0.599042;AN=5008;NS=2504;DP=20038;EAS_AF=0.6677;AMR_AF=0.5821;AFR_AF=0.7602;EUR_AF=0.4861;SAS_AF=0.4387;AA=N|||;VT=SNP
11	134916016	rs55971108	C	A	100	PASS	AC=780;AF=0.155751;AN=5008;NS=2504;DP=18651;EAS_AF=0.249;AMR_AF=0.0994;AFR_AF=0.1989;EUR_AF=0.1511;SAS_AF=0.046;AA=N|||;VT=SNP
11	134916275	rs11224196	T	G	100	PASS	AC=553;AF=0.110423;AN=5008;NS=2504;DP=19360;EAS_AF=0.1528;AMR_AF=0.1153;AFR_AF=0.0091;EUR_AF=0.159;SAS_AF=0.1503;AA=N|||;VT=SNP
11	134916463	rs73597189	G	A	100	PASS	AC=481;AF=0.0960463;AN=5008;NS=2504;DP=14598;EAS_AF=0.2431;AMR_AF=0.0432;AFR_AF=0.0983;EUR_AF=0.0507;SAS_AF=0.0256;AA=N|||;VT=SNP
11	134916479	rs1463549	C	T	100	PASS	AC=554;AF=0.110623;AN=5008;NS=2504;DP=14499;EAS_AF=0.1528;AMR_AF=0.1167;AFR_AF=0.0091;EUR_AF=0.1581;SAS_AF=0.1513;AA=N|||;VT=SNP
11	134916495	rs1463548	T	C	100	PASS	AC=1974;AF=0.394169;AN=5008;NS=2504;DP=14578;EAS_AF=0.5972;AMR_AF=0.3127;AFR_AF=0.3404;EUR_AF=0.3618;SAS_AF=0.3487;AA=N|||;VT=SNP
11	134916544	rs1463547	A	G	100	PASS	AC=3090;AF=0.617013;AN=5008;NS=2504;DP=14878;EAS_AF=0.6687;AMR_AF=0.6066;AFR_AF=0.7943;EUR_AF=0.504;SAS_AF=0.4479;AA=N|||;VT=SNP
11	134916733	rs10458998	G	A	100	PASS	AC=1938;AF=0.386981;AN=5008;NS=2504;DP=18236;EAS_AF=0.5694;AMR_AF=0.3256;AFR_AF=0.3222;EUR_AF=0.3688;SAS_AF=0.3487;AA=N|||;VT=SNP
11	134917168	rs10894951	C	T	100	PASS	AC=1383;AF=0.276158;AN=5008;NS=2504;DP=20106;EAS_AF=0.4395;AMR_AF=0.2032;AFR_AF=0.2859;EUR_AF=0.2207;SAS_AF=0.2035;AA=N|||;VT=SNP
11	134917197	rs73048569	G	A	100	PASS	AC=563;AF=0.11242;AN=5008;NS=2504;DP=19715;EAS_AF=0.1528;AMR_AF=0.1138;AFR_AF=0.0182;EUR_AF=0.1581;SAS_AF=0.1503;AA=N|||;VT=SNP
11	134918178	rs59247183	T	C	100	PASS	AC=567;AF=0.113219;AN=5008;NS=2504;DP=17724;EAS_AF=0.1905;AMR_AF=0.0893;AFR_AF=0.087;EUR_AF=0.0487;SAS_AF=0.1524;AA=N|||;VT=SNP
11	134918371	rs12576965	G	A	100	PASS	AC=459;AF=0.0916534;AN=5008;NS=2504;DP=17521;EAS_AF=0.25;AMR_AF=0.049;AFR_AF=0.0832;EUR_AF=0.0398;SAS_AF=0.0235;AA=N|||;VT=SNP
11	134919300	rs10894952	A	T	100	PASS	AC=1337;AF=0.266973;AN=5008;NS=2504;DP=19337;EAS_AF=0.4415;AMR_AF=0.1859;AFR_AF=0.2867;EUR_AF=0.1938;SAS_AF=0.1933;AA=N|||;VT=SNP
11	134919439	rs10894953	C	T	100	PASS	AC=1202;AF=0.240016;AN=5008;NS=2504;DP=20166;EAS_AF=0.4415;AMR_AF=0.1801;AFR_AF=0.1906;EUR_AF=0.1909;SAS_AF=0.1922;AA=N|||;VT=SNP
11	134919742	rs74721805	G	A	100	PASS	AC=707;AF=0.141174;AN=5008;NS=2504;DP=18998;EAS_AF=0.0744;AMR_AF=0.2464;AFR_AF=0.1876;EUR_AF=0.1243;SAS_AF=0.09;AA=N|||;VT=SNP
11	134920023	rs75901483	T	C	100	PASS	AC=349;AF=0.0696885;AN=5008;NS=2504;DP=18760;EAS_AF=0.245;AMR_AF=0.0375;AFR_AF=0.0091;EUR_AF=0.0408;SAS_AF=0.0235;AA=N|||;VT=SNP
11	134920190	rs11224200	T	C	100	PASS	AC=82;AF=0.0163738;AN=5008;NS=2504;DP=19458;EAS_AF=0.002;AMR_AF=0.0202;AFR_AF=0.0008;EUR_AF=0.0358;SAS_AF=0.0297;AA=N|||;VT=SNP
11	134920353	rs58555076	T	C	100	PASS	AC=1901;AF=0.379593;AN=5008;NS=2504;DP=17717;EAS_AF=0.5942;AMR_AF=0.304;AFR_AF=0.2958;EUR_AF=0.3588;SAS_AF=0.3466;AA=N|||;VT=SNP
11	134920502	rs57053785	G	A	100	PASS	AC=928;AF=0.185304;AN=5008;NS=2504;DP=18999;EAS_AF=0.0744;AMR_AF=0.2637;AFR_AF=0.3427;EUR_AF=0.1282;SAS_AF=0.09;AA=N|||;VT=SNP
11	134920860	rs10894954	A	G	100	PASS	AC=538;AF=0.107428;AN=5008;NS=2504;DP=19208;EAS_AF=0.1895;AMR_AF=0.0879;AFR_AF=0.0681;EUR_AF=0.0487;SAS_AF=0.1503;AA=N|||;VT=SNP
11	134921112	rs12421887	G	C	100	PASS	AC=401;AF=0.0800719;AN=5008;NS=2504;DP=21206;EAS_AF=0.25;AMR_AF=0.0418;AFR_AF=0.0431;EUR_AF=0.0398;SAS_AF=0.0235;AA=N|||;VT=SNP
11	134921483	rs11224201	A	G	100	PASS	AC=1394;AF=0.278355;AN=5008;NS=2504;DP=19354;EAS_AF=0.4415;AMR_AF=0.1902;AFR_AF=0.3268;EUR_AF=0.1938;SAS_AF=0.1943;AA=a|||;VT=SNP
11	134921963	rs79482372	C	T	100	PASS	AC=538;AF=0.107428;AN=5008;NS=2504;DP=20436;EAS_AF=0.1895;AMR_AF=0.0879;AFR_AF=0.0681;EUR_AF=0.0487;SAS_AF=0.1503;AA=c|||;VT=SNP
11	134922121	rs74339661	T	G	100	PASS	AC=959;AF=0.191494;AN=5008;NS=2504;DP=18856;EAS_AF=0.1161;AMR_AF=0.2594;AFR_AF=0.3359;EUR_AF=0.1282;SAS_AF=0.091;AA=t|||;VT=SNP
11	134922745	rs10894955	C	T	100	PASS	AC=111;AF=0.0221645;AN=5008;NS=2504;DP=15485;EAS_AF=0.002;AMR_AF=0.0202;AFR_AF=0.0227;EUR_AF=0.0358;SAS_AF=0.0297;AA=c|||;VT=SNP
11	134922764	rs75977720	G	A	100	PASS	AC=349;AF=0.0696885;AN=5008;NS=2504;DP=15909;EAS_AF=0.2411;AMR_AF=0.0375;AFR_AF=0.0098;EUR_AF=0.0398;SAS_AF=0.0276;AA=a|||;VT=SNP
11	134922825	rs7119608	A	C	100	PASS	AC=542;AF=0.108227;AN=5008;NS=2504;DP=15985;EAS_AF=0.1925;AMR_AF=0.0879;AFR_AF=0.0688;EUR_AF=0.0487;SAS_AF=0.1503;AA=a|||;VT=SNP
11	134922913	rs73597196	A	G	100	PASS	AC=988;AF=0.197284;AN=5008;NS=2504;DP=15047;EAS_AF=0.0754;AMR_AF=0.268;AFR_AF=0.3858;EUR_AF=0.1272;SAS_AF=0.09;AA=a|||;VT=SNP
11	134922936	rs7120030	G	A	100	PASS	AC=1972;AF=0.39377;AN=5008;NS=2504;DP=15534;EAS_AF=0.5903;AMR_AF=0.3098;AFR_AF=0.3487;EUR_AF=0.3598;SAS_AF=0.3466;AA=a|||;VT=SNP
11	134923119	rs10894956	G	C	100	PASS	AC=1281;AF=0.255791;AN=5008;NS=2504;DP=18139;EAS_AF=0.4375;AMR_AF=0.1888;AFR_AF=0.239;EUR_AF=0.2008;SAS_AF=0.1953;AA=N|||;VT=SNP
11	134923612	rs11224205	T	G	100	PASS	AC=564;AF=0.11262;AN=5008;NS=2504;DP=18657;EAS_AF=0.1528;AMR_AF=0.1182;AFR_AF=0.0091;EUR_AF=0.165;SAS_AF=0.1534;AA=t|||;VT=SNP
11	134923760	rs11224206	G	A	100	PASS	AC=554;AF=0.110623;AN=5008;NS=2504;DP=17773;EAS_AF=0.1528;AMR_AF=0.1153;AFR_AF=0.0106;EUR_AF=0.1571;SAS_AF=0.1513;AA=a|||;VT=SNP
11	134923872	rs73048582	G	A	100	PASS	AC=552;AF=0.110224;AN=5008;NS=2504;DP=17771;EAS_AF=0.1528;AMR_AF=0.1153;AFR_AF=0.0091;EUR_AF=0.1571;SAS_AF=0.1513;AA=g|||;VT=SNP
11	134924542	rs1564253	G	A	100	PASS	AC=1776;AF=0.354633;AN=5008;NS=2504;DP=17851;EAS_AF=0.5893;AMR_AF=0.2997;AFR_AF=0.2073;EUR_AF=0.3579;SAS_AF=0.3476;AA=a|||;VT=SNP
11	134924887	rs73597199	T	C	100	PASS	AC=932;AF=0.186102;AN=5008;NS=2504;DP=17323;EAS_AF=0.0744;AMR_AF=0.2651;AFR_AF=0.3502;EUR_AF=0.1252;SAS_AF=0.0859;AA=t|||;VT=SNP
11	134925231	rs80184168	C	A	100	PASS	AC=405;AF=0.0808706;AN=5008;NS=2504;DP=18049;EAS_AF=0.245;AMR_AF=0.0447;AFR_AF=0.0408;EUR_AF=0.0477;SAS_AF=0.0256;AA=c|||;VT=SNP
11	134925451	rs11224212	C	T	100	PASS	AC=558;AF=0.111422;AN=5008;NS=2504;DP=18176;EAS_AF=0.1478;AMR_AF=0.1182;AFR_AF=0.0091;EUR_AF=0.165;SAS_AF=0.1524;AA=c|||;VT=SNP
11	134925487	rs11224214	G	A	100	PASS	AC=600;AF=0.119808;AN=5008;NS=2504;DP=16783;EAS_AF=0.1468;AMR_AF=0.1254;AFR_AF=0.0113;EUR_AF=0.171;SAS_AF=0.182;AA=g|||;VT=SNP
11	134926021	rs73032108	G	T	100	PASS	AC=551;AF=0.110024;AN=5008;NS=2504;DP=17077;EAS_AF=0.1528;AMR_AF=0.1153;AFR_AF=0.0091;EUR_AF=0.1571;SAS_AF=0.1503;AA=g|||;VT=SNP
11	134926427	rs11224216	C	T	100	PASS	AC=539;AF=0.107628;AN=5008;NS=2504;DP=17443;EAS_AF=0.1895;AMR_AF=0.0879;AFR_AF=0.0681;EUR_AF=0.0487;SAS_AF=0.1513;AA=c|||;VT=SNP
11	134926509	rs11224217	C	T	100	PASS	AC=539;AF=0.107628;AN=5008;NS=2504;DP=19419;EAS_AF=0.1895;AMR_AF=0.0879;AFR_AF=0.0681;EUR_AF=0.0487;SAS_AF=0.1513;AA=c|||;VT=SNP
11	134926754	rs6590788	G	A	100	PASS	AC=4098;AF=0.818291;AN=5008;NS=2504;DP=17267;EAS_AF=0.6657;AMR_AF=0.7997;AFR_AF=0.9871;EUR_AF=0.9135;SAS_AF=0.6626;AA=a|||;VT=SNP
11	134926811	rs7106317	C	T	100	PASS	AC=536;AF=0.107029;AN=5008;NS=2504;DP=17697;EAS_AF=0.1895;AMR_AF=0.0865;AFR_AF=0.0681;EUR_AF=0.0487;SAS_AF=0.1493;AA=c|||;VT=SNP
11	134926834	rs7106433	C	T	100	PASS	AC=540;AF=0.107827;AN=5008;NS=2504;DP=17548;EAS_AF=0.1895;AMR_AF=0.0879;AFR_AF=0.0681;EUR_AF=0.0487;SAS_AF=0.1524;AA=c|||;VT=SNP
11	134927095	rs7122863	T	C	100	PASS	AC=1977;AF=0.394768;AN=5008;NS=2504;DP=18639;EAS_AF=0.5913;AMR_AF=0.3098;AFR_AF=0.3495;EUR_AF=0.3608;SAS_AF=0.3487;AA=t|||;VT=SNP
11	134927104	rs7106629	A	G	100	PASS	AC=615;AF=0.122804;AN=5008;NS=2504;DP=18577;EAS_AF=0.1895;AMR_AF=0.098;AFR_AF=0.1188;EUR_AF=0.0507;SAS_AF=0.1513;AA=N|||;VT=SNP
11	134927174	rs7106727	A	C	100	PASS	AC=539;AF=0.107628;AN=5008;NS=2504;DP=17883;EAS_AF=0.1895;AMR_AF=0.0879;AFR_AF=0.0681;EUR_AF=0.0487;SAS_AF=0.1513;AA=a|||;VT=SNP
11	134927447	rs12418692	G	C	100	PASS	AC=1406;AF=0.280751;AN=5008;NS=2504;DP=21424;EAS_AF=0.4385;AMR_AF=0.1931;AFR_AF=0.3283;EUR_AF=0.2018;SAS_AF=0.1973;AA=g|||;VT=SNP
11	134927578	rs56666382	C	G	100	PASS	AC=540;AF=0.107827;AN=5008;NS=2504;DP=18390;EAS_AF=0.1905;AMR_AF=0.0879;AFR_AF=0.0681;EUR_AF=0.0487;SAS_AF=0.1513;AA=c|||;VT=SNP
11	134927777	rs58203348	C	T	100	PASS	AC=539;AF=0.107628;AN=5008;NS=2504;DP=18691;EAS_AF=0.1895;AMR_AF=0.0879;AFR_AF=0.0681;EUR_AF=0.0487;SAS_AF=0.1513;AA=.|||;VT=SNP
11	134928223	rs7933507	C	T	100	PASS	AC=540;AF=0.107827;AN=5008;NS=2504;DP=14038;EAS_AF=0.1895;AMR_AF=0.0879;AFR_AF=0.0681;EUR_AF=0.0487;SAS_AF=0.1524;AA=.|||;VT=SNP
11	134928308	rs7933616	C	T	100	PASS	AC=1387;AF=0.276957;AN=5008;NS=2504;DP=13553;EAS_AF=0.4385;AMR_AF=0.1873;AFR_AF=0.3245;EUR_AF=0.1938;SAS_AF=0.1953;AA=.|||;VT=SNP
11	134928459	rs4623918	C	G	100	PASS	AC=360;AF=0.071885;AN=5008;NS=2504;DP=13121;EAS_AF=0.2431;AMR_AF=0.0389;AFR_AF=0.0091;EUR_AF=0.0477;SAS_AF=0.0286;AA=.|||;VT=SNP
11	134928602	rs4508216	A	C	100	PASS	AC=1066;AF=0.212859;AN=5008;NS=2504;DP=14018;EAS_AF=0.4365;AMR_AF=0.1441;AFR_AF=0.1914;EUR_AF=0.0964;SAS_AF=0.18;AA=.|||;VT=SNP
11	134928683	rs146014402	C	T	100	PASS	AC=34;AF=0.00678914;AN=5008;NS=2504;DP=15177;EAS_AF=0.002;AMR_AF=0.0014;AFR_AF=0;EUR_AF=0.0109;SAS_AF=0.0204;AA=.|||;VT=SNP
11	134929444	rs7123524	C	T	100	PASS	AC=1252;AF=0.25;AN=5008;NS=2504;DP=21353;EAS_AF=0.3304;AMR_AF=0.2968;AFR_AF=0.3359;EUR_AF=0.167;SAS_AF=0.1033;AA=.|||;VT=SNP
11	134929715	rs12286529	A	T	100	PASS	AC=907;AF=0.18111;AN=5008;NS=2504;DP=20757;EAS_AF=0.1954;AMR_AF=0.1455;AFR_AF=0.2148;EUR_AF=0.1521;SAS_AF=0.1759;AA=.|||;VT=SNP
11	134929784	rs12273395	C	A	100	PASS	AC=1082;AF=0.216054;AN=5008;NS=2504;DP=20003;EAS_AF=0.1954;AMR_AF=0.1556;AFR_AF=0.3396;EUR_AF=0.1551;SAS_AF=0.1759;AA=.|||;VT=SNP
11	134929931	rs4528347	T	C	100	PASS	AC=3012;AF=0.601438;AN=5008;NS=2504;DP=16720;EAS_AF=0.6786;AMR_AF=0.5807;AFR_AF=0.7663;EUR_AF=0.4871;SAS_AF=0.4315;AA=.|||;VT=SNP
11	134930200	rs12281950	T	C	100	PASS	AC=1046;AF=0.208866;AN=5008;NS=2504;DP=19765;EAS_AF=0.1954;AMR_AF=0.1513;AFR_AF=0.3154;EUR_AF=0.1541;SAS_AF=0.1759;AA=.|||;VT=SNP
11	134930689	rs4540845	G	A	100	PASS	AC=971;AF=0.19389;AN=5008;NS=2504;DP=20609;EAS_AF=0.1954;AMR_AF=0.1441;AFR_AF=0.2625;EUR_AF=0.1541;SAS_AF=0.1759;AA=.|||;VT=SNP
11	134931635	rs12290238	A	G	100	PASS	AC=972;AF=0.194089;AN=5008;NS=2504;DP=18607;EAS_AF=0.1954;AMR_AF=0.1441;AFR_AF=0.2632;EUR_AF=0.1541;SAS_AF=0.1759;AA=.|||;VT=SNP
11	134931766	rs11224218	T	C	100	PASS	AC=668;AF=0.133387;AN=5008;NS=2504;DP=18033;EAS_AF=0.1518;AMR_AF=0.1225;AFR_AF=0.0946;EUR_AF=0.1571;SAS_AF=0.1503;AA=.|||;VT=SNP
11	134932481	rs73032131	T	C	100	PASS	AC=581;AF=0.116014;AN=5008;NS=2504;DP=16374;EAS_AF=0.1518;AMR_AF=0.1153;AFR_AF=0.0318;EUR_AF=0.1581;SAS_AF=0.1503;AA=.|||;VT=SNP
11	134932565	rs7929069	G	A	100	PASS	AC=972;AF=0.194089;AN=5008;NS=2504;DP=16809;EAS_AF=0.1954;AMR_AF=0.1427;AFR_AF=0.2648;EUR_AF=0.1531;SAS_AF=0.1759;AA=.|||;VT=SNP
11	134932667	rs7946786	T	C	100	PASS	AC=3024;AF=0.603834;AN=5008;NS=2504;DP=17142;EAS_AF=0.6786;AMR_AF=0.5807;AFR_AF=0.7753;EUR_AF=0.4871;SAS_AF=0.4315;AA=.|||;VT=SNP
11	134932745	rs7931837	C	T	100	PASS	AC=1067;AF=0.213059;AN=5008;NS=2504;DP=18111;EAS_AF=0.1964;AMR_AF=0.1527;AFR_AF=0.3306;EUR_AF=0.1541;SAS_AF=0.1748;AA=.|||;VT=SNP
11	134933513	rs10894957	T	C	100	PASS	AC=1746;AF=0.348642;AN=5008;NS=2504;DP=20538;EAS_AF=0.3482;AMR_AF=0.2767;AFR_AF=0.4297;EUR_AF=0.3121;SAS_AF=0.3282;AA=.|||;VT=SNP
11	134933972	rs10894958	A	G	100	PASS	AC=539;AF=0.107628;AN=5008;NS=2504;DP=21553;EAS_AF=0.1905;AMR_AF=0.0865;AFR_AF=0.0673;EUR_AF=0.0487;SAS_AF=0.1524;AA=.|||;VT=SNP
11	134934063	rs12294124	A	G	100	PASS	AC=1152;AF=0.230032;AN=5008;NS=2504;DP=19454;EAS_AF=0.1964;AMR_AF=0.1599;AFR_AF=0.3888;EUR_AF=0.1551;SAS_AF=0.1769;AA=.|||;VT=SNP
11	134934181	rs61907167	A	G	100	PASS	AC=1113;AF=0.222244;AN=5008;NS=2504;DP=18073;EAS_AF=0.1964;AMR_AF=0.1571;AFR_AF=0.3623;EUR_AF=0.1541;SAS_AF=0.1759;AA=.|||;VT=SNP
11	134934255	rs78046179	C	A	100	PASS	AC=336;AF=0.0670927;AN=5008;NS=2504;DP=19808;EAS_AF=0.1627;AMR_AF=0.0634;AFR_AF=0.0015;EUR_AF=0.0119;SAS_AF=0.1166;AA=.|||;VT=SNP
11	134934517	rs143698923	G	A	100	PASS	AC=530;AF=0.105831;AN=5008;NS=2504;DP=13698;EAS_AF=0.1905;AMR_AF=0.0865;AFR_AF=0.0613;EUR_AF=0.0487;SAS_AF=0.1513;AA=.|||;VT=SNP
11	134934550	rs11826792	T	C	100	PASS	AC=940;AF=0.1877;AN=5008;NS=2504;DP=16809;EAS_AF=0.0744;AMR_AF=0.2637;AFR_AF=0.3593;EUR_AF=0.1282;SAS_AF=0.0798;AA=.|||;VT=SNP
11	134934677	rs4639956	A	C	100	PASS	AC=1122;AF=0.224042;AN=5008;NS=2504;DP=18182;EAS_AF=0.1964;AMR_AF=0.1614;AFR_AF=0.3669;EUR_AF=0.1541;SAS_AF=0.1759;AA=.|||;VT=SNP
11	134934715	rs141759417	C	T	100	PASS	AC=82;AF=0.0163738;AN=5008;NS=2504;DP=18061;EAS_AF=0.003;AMR_AF=0.0187;AFR_AF=0.0008;EUR_AF=0.0358;SAS_AF=0.0297;AA=.|||;VT=SNP
11	134935024	rs56386976	C	T	100	PASS	AC=1119;AF=0.223442;AN=5008;NS=2504;DP=15030;EAS_AF=0.1964;AMR_AF=0.1614;AFR_AF=0.3646;EUR_AF=0.1541;SAS_AF=0.1759;AA=.|||;VT=SNP
11	134935189	rs143942860	C	G	100	PASS	AC=386;AF=0.0770767;AN=5008;NS=2504;DP=16011;EAS_AF=0.1875;AMR_AF=0.0648;AFR_AF=0.0151;EUR_AF=0.0129;SAS_AF=0.1217;AA=.|||;VT=SNP
11	134936185	rs11224224	A	G	100	PASS	AC=1159;AF=0.23143;AN=5008;NS=2504;DP=19469;EAS_AF=0.1964;AMR_AF=0.1643;AFR_AF=0.3933;EUR_AF=0.1551;SAS_AF=0.1748;AA=.|||;VT=SNP
11	134936379	rs11224225	T	C	100	PASS	AC=560;AF=0.111821;AN=5008;NS=2504;DP=18039;EAS_AF=0.1607;AMR_AF=0.1138;AFR_AF=0.0091;EUR_AF=0.1581;SAS_AF=0.1513;AA=.|||;VT=SNP
11	134936509	rs12293304	T	A	100	PASS	AC=1003;AF=0.20028;AN=5008;NS=2504;DP=20266;EAS_AF=0.1964;AMR_AF=0.1571;AFR_AF=0.2814;EUR_AF=0.1521;SAS_AF=0.1748;AA=.|||;VT=SNP
11	134936853	rs7126697	C	T	100	PASS	AC=3021;AF=0.603235;AN=5008;NS=2504;DP=17298;EAS_AF=0.6657;AMR_AF=0.5865;AFR_AF=0.7799;EUR_AF=0.4881;SAS_AF=0.4305;AA=.|||;VT=SNP
11	134936894	rs7126927	G	A	100	PASS	AC=987;AF=0.197085;AN=5008;NS=2504;DP=18635;EAS_AF=0.1964;AMR_AF=0.1556;AFR_AF=0.27;EUR_AF=0.1521;SAS_AF=0.1748;AA=.|||;VT=SNP
11	134937633	rs11224226	C	T	100	PASS	AC=1866;AF=0.372604;AN=5008;NS=2504;DP=18428;EAS_AF=0.4702;AMR_AF=0.4222;AFR_AF=0.3896;EUR_AF=0.332;SAS_AF=0.2556;AA=.|||;VT=SNP
11	134937654	rs77522482	G	T	100	PASS	AC=345;AF=0.0688898;AN=5008;NS=2504;DP=18301;EAS_AF=0.2421;AMR_AF=0.0403;AFR_AF=0;EUR_AF=0.0477;SAS_AF=0.0256;AA=.|||;VT=SNP
11	134937726	rs4427581	G	T	100	PASS	AC=983;AF=0.196286;AN=5008;NS=2504;DP=18754;EAS_AF=0.1935;AMR_AF=0.1556;AFR_AF=0.2685;EUR_AF=0.1531;SAS_AF=0.1748;AA=.|||;VT=SNP
11	134937737	rs73599127	C	T	100	PASS	AC=906;AF=0.180911;AN=5008;NS=2504;DP=19180;EAS_AF=0.0665;AMR_AF=0.2637;AFR_AF=0.3411;EUR_AF=0.1272;SAS_AF=0.0787;AA=.|||;VT=SNP
11	134937875	rs10894959	G	C	100	PASS	AC=987;AF=0.197085;AN=5008;NS=2504;DP=21420;EAS_AF=0.1964;AMR_AF=0.1556;AFR_AF=0.27;EUR_AF=0.1521;SAS_AF=0.1748;AA=.|||;VT=SNP
11	134938470	rs4338544	G	A	100	PASS	AC=987;AF=0.197085;AN=5008;NS=2504;DP=15847;EAS_AF=0.1964;AMR_AF=0.1542;AFR_AF=0.27;EUR_AF=0.1521;SAS_AF=0.1759;AA=.|||;VT=SNP
11	134938820	rs4331122	G	A	100	PASS	AC=525;AF=0.104832;AN=5008;NS=2504;DP=15092;EAS_AF=0.1905;AMR_AF=0.085;AFR_AF=0.059;EUR_AF=0.0487;SAS_AF=0.1503;AA=.|||;VT=SNP
11	134938847	rs4293134	C	T	100	PASS	AC=3044;AF=0.607827;AN=5008;NS=2504;DP=15046;EAS_AF=0.6776;AMR_AF=0.585;AFR_AF=0.7799;EUR_AF=0.4881;SAS_AF=0.4427;AA=.|||;VT=SNP
11	134939126	rs12288815	T	A	100	PASS	AC=986;AF=0.196885;AN=5008;NS=2504;DP=14608;EAS_AF=0.1964;AMR_AF=0.1542;AFR_AF=0.27;EUR_AF=0.1521;SAS_AF=0.1748;AA=.|||;VT=SNP
11	134939134	rs12281911	G	T	100	PASS	AC=976;AF=0.194888;AN=5008;NS=2504;DP=14896;EAS_AF=0.1944;AMR_AF=0.1556;AFR_AF=0.2655;EUR_AF=0.1511;SAS_AF=0.1728;AA=.|||;VT=SNP
11	134939136	rs12294971	A	G	100	PASS	AC=986;AF=0.196885;AN=5008;NS=2504;DP=14543;EAS_AF=0.1964;AMR_AF=0.1542;AFR_AF=0.27;EUR_AF=0.1521;SAS_AF=0.1748;AA=.|||;VT=SNP
11	134939292	rs73599129	C	T	100	PASS	AC=1264;AF=0.252396;AN=5008;NS=2504;DP=18803;EAS_AF=0.3214;AMR_AF=0.304;AFR_AF=0.3411;EUR_AF=0.175;SAS_AF=0.1043;AA=.|||;VT=SNP
11	134939337	rs12282026	G	C	100	PASS	AC=929;AF=0.185503;AN=5008;NS=2504;DP=20086;EAS_AF=0.1964;AMR_AF=0.1427;AFR_AF=0.233;EUR_AF=0.1521;SAS_AF=0.1748;AA=.|||;VT=SNP
11	134939461	rs12295143	A	G	100	PASS	AC=931;AF=0.185903;AN=5008;NS=2504;DP=21391;EAS_AF=0.1964;AMR_AF=0.1441;AFR_AF=0.2337;EUR_AF=0.1521;SAS_AF=0.1748;AA=.|||;VT=SNP
11	134940079	rs11224227	C	G	100	PASS	AC=994;AF=0.198482;AN=5008;NS=2504;DP=20044;EAS_AF=0.2024;AMR_AF=0.1556;AFR_AF=0.2693;EUR_AF=0.1541;SAS_AF=0.1748;AA=.|||;VT=SNP
11	134940416	rs11224228	C	T	100	PASS	AC=1002;AF=0.20008;AN=5008;NS=2504;DP=19268;EAS_AF=0.2014;AMR_AF=0.1556;AFR_AF=0.2776;EUR_AF=0.1521;SAS_AF=0.1748;AA=.|||;VT=SNP
11	134940485	rs74604648	G	A	100	PASS	AC=143;AF=0.0285543;AN=5008;NS=2504;DP=19456;EAS_AF=0.003;AMR_AF=0.0216;AFR_AF=0.0454;EUR_AF=0.0358;SAS_AF=0.0297;AA=.|||;VT=SNP
11	134940959	rs11224229	T	G	100	PASS	AC=1171;AF=0.233826;AN=5008;NS=2504;DP=20032;EAS_AF=0.2014;AMR_AF=0.1671;AFR_AF=0.3971;EUR_AF=0.1551;SAS_AF=0.1748;AA=.|||;VT=SNP
11	134941330	rs4373942	T	C	100	PASS	AC=3018;AF=0.602636;AN=5008;NS=2504;DP=16657;EAS_AF=0.6786;AMR_AF=0.598;AFR_AF=0.7769;EUR_AF=0.4891;SAS_AF=0.409;AA=.|||;VT=SNP
11	134941472	rs76544895	G	T	100	PASS	AC=357;AF=0.0712859;AN=5008;NS=2504;DP=16320;EAS_AF=0.254;AMR_AF=0.0403;AFR_AF=0;EUR_AF=0.0477;SAS_AF=0.0256;AA=.|||;VT=SNP
11	134941700	rs11224230	C	T	100	PASS	AC=941;AF=0.187899;AN=5008;NS=2504;DP=19409;EAS_AF=0.2063;AMR_AF=0.1484;AFR_AF=0.2481;EUR_AF=0.1521;SAS_AF=0.1524;AA=.|||;VT=SNP
11	134942100	rs10791409	C	T	100	PASS	AC=567;AF=0.113219;AN=5008;NS=2504;DP=19035;EAS_AF=0.1607;AMR_AF=0.1153;AFR_AF=0.0136;EUR_AF=0.1581;SAS_AF=0.1513;AA=.|||;VT=SNP
11	134942171	rs7480520	G	T	100	PASS	AC=566;AF=0.113019;AN=5008;NS=2504;DP=20551;EAS_AF=0.1607;AMR_AF=0.1153;AFR_AF=0.0129;EUR_AF=0.1581;SAS_AF=0.1513;AA=.|||;VT=SNP
11	134942370	rs56964566	A	G	100	PASS	AC=946;AF=0.188898;AN=5008;NS=2504;DP=17297;EAS_AF=0.1984;AMR_AF=0.1196;AFR_AF=0.3472;EUR_AF=0.0517;SAS_AF=0.1554;AA=.|||;VT=SNP
11	134942402	rs7483202	G	A	100	PASS	AC=566;AF=0.113019;AN=5008;NS=2504;DP=18513;EAS_AF=0.1607;AMR_AF=0.1153;AFR_AF=0.0129;EUR_AF=0.1581;SAS_AF=0.1513;AA=.|||;VT=SNP
11	134942469	rs7483230	G	A	100	PASS	AC=562;AF=0.11222;AN=5008;NS=2504;DP=19332;EAS_AF=0.1607;AMR_AF=0.1153;AFR_AF=0.0098;EUR_AF=0.1581;SAS_AF=0.1513;AA=.|||;VT=SNP
11	134942543	rs4430530	A	G	100	PASS	AC=936;AF=0.186901;AN=5008;NS=2504;DP=20266;EAS_AF=0.0635;AMR_AF=0.268;AFR_AF=0.3623;EUR_AF=0.1282;SAS_AF=0.0798;AA=.|||;VT=SNP
11	134942626	rs4430531	A	G	100	PASS	AC=3025;AF=0.604034;AN=5008;NS=2504;DP=20455;EAS_AF=0.6786;AMR_AF=0.5893;AFR_AF=0.7723;EUR_AF=0.4891;SAS_AF=0.4284;AA=.|||;VT=SNP
11	134942926	rs7130009	A	G	100	PASS	AC=1707;AF=0.340855;AN=5008;NS=2504;DP=19411;EAS_AF=0.3611;AMR_AF=0.2781;AFR_AF=0.3926;EUR_AF=0.3131;SAS_AF=0.3231;AA=.|||;VT=SNP
11	134943190	rs7129981	G	A	100	PASS	AC=3028;AF=0.604633;AN=5008;NS=2504;DP=18830;EAS_AF=0.6786;AMR_AF=0.5879;AFR_AF=0.7753;EUR_AF=0.4891;SAS_AF=0.4284;AA=.|||;VT=SNP
11	134944142	rs4078382	G	C	100	PASS	AC=2052;AF=0.409744;AN=5008;NS=2504;DP=20029;EAS_AF=0.4077;AMR_AF=0.4726;AFR_AF=0.4297;EUR_AF=0.3658;SAS_AF=0.3855;AA=.|||;VT=SNP
11	134944160	rs11224231	C	G	100	PASS	AC=2010;AF=0.401358;AN=5008;NS=2504;DP=20192;EAS_AF=0.3234;AMR_AF=0.4092;AFR_AF=0.2549;EUR_AF=0.5089;SAS_AF=0.5634;AA=.|||;VT=SNP
11	134944606	rs4076253	T	A	100	PASS	AC=525;AF=0.104832;AN=5008;NS=2504;DP=21734;EAS_AF=0.0149;AMR_AF=0.062;AFR_AF=0.2799;EUR_AF=0.0755;SAS_AF=0.0215;AA=.|||;VT=SNP
11	134944770	rs11224232	C	G	100	PASS	AC=531;AF=0.10603;AN=5008;NS=2504;DP=22659;EAS_AF=0.1944;AMR_AF=0.0865;AFR_AF=0.0628;EUR_AF=0.0477;SAS_AF=0.1472;AA=.|||;VT=SNP
11	134945308	rs10894960	C	T	100	PASS	AC=967;AF=0.193091;AN=5008;NS=2504;DP=19313;EAS_AF=0.1984;AMR_AF=0.121;AFR_AF=0.3654;EUR_AF=0.0517;SAS_AF=0.1513;AA=.|||;VT=SNP
11	134945373	rs11828008	C	G	100	PASS	AC=774;AF=0.154553;AN=5008;NS=2504;DP=18663;EAS_AF=0.0615;AMR_AF=0.2406;AFR_AF=0.2769;EUR_AF=0.1024;SAS_AF=0.0777;AA=.|||;VT=SNP
11	134945413	rs116841545	C	T	100	PASS	AC=382;AF=0.076278;AN=5008;NS=2504;DP=17715;EAS_AF=0.1905;AMR_AF=0.0648;AFR_AF=0.0144;EUR_AF=0.0119;SAS_AF=0.1166;AA=.|||;VT=SNP
11	134945522	rs11224233	G	A	100	PASS	AC=525;AF=0.104832;AN=5008;NS=2504;DP=19019;EAS_AF=0.1935;AMR_AF=0.0865;AFR_AF=0.0598;EUR_AF=0.0477;SAS_AF=0.1462;AA=.|||;VT=SNP
11	134945710	rs11823417	A	G	100	PASS	AC=1267;AF=0.252995;AN=5008;NS=2504;DP=14007;EAS_AF=0.3056;AMR_AF=0.3069;AFR_AF=0.3654;EUR_AF=0.159;SAS_AF=0.1053;AA=.|||;VT=SNP
11	134945765	rs80294507	G	A	100	PASS	AC=525;AF=0.104832;AN=5008;NS=2504;DP=12946;EAS_AF=0.1935;AMR_AF=0.0865;AFR_AF=0.0598;EUR_AF=0.0477;SAS_AF=0.1462;AA=.|||;VT=SNP
```
