## Supplementary material for "Characterization of shared and ancestry-specific signals driving complex traits using multi-ancestry fine-mapping": mesusieoutput

```
                 eur          afr      eur_afr
   [1,] 5.007926e-03 7.370889e-05 1.872925e-03
   [2,] 1.921888e-02 7.532198e-05 7.310035e-03
   [3,] 5.223113e-03 7.297034e-05 1.947718e-03
   [4,] 6.928286e-04 1.138779e-04 2.751225e-04
   [5,] 1.072603e-04 1.366496e-04 3.119165e-05
   [6,] 1.075425e-04 1.366300e-04 3.124954e-05
   [7,] 1.000333e-04 1.495428e-04 2.636252e-05
   [8,] 1.072603e-04 1.362315e-04 3.133650e-05
   [9,] 1.075425e-04 1.363340e-04 3.135151e-05
  [10,] 6.574800e-04 1.098020e-04 2.640293e-04
  [11,] 1.483572e-02 7.321082e-05 5.579168e-03
  [12,] 3.960427e-03 7.086312e-05 1.459673e-03
  [13,] 9.837086e-05 1.587838e-04 3.764506e-05
  [14,] 1.431274e-04 7.497021e-05 2.351087e-05
  [15,] 6.688619e-04 1.143930e-04 2.709371e-04
  [16,] 1.081220e-04 1.364440e-04 3.150780e-05
  [17,] 9.883337e-05 1.587838e-04 3.830572e-05
  [18,] 3.796059e-03 7.380366e-05 1.420371e-03
  [19,] 6.574800e-04 1.130031e-04 2.657096e-04
  [20,] 1.432795e-04 7.562283e-05 2.358706e-05
  [21,] 6.196635e-04 1.045976e-04 2.465542e-04
  [22,] 2.276664e-02 6.264263e-05 7.990164e-03
  [23,] 1.127066e-04 1.363122e-04 3.276302e-05
  [24,] 1.447946e-04 7.582013e-05 2.354805e-05
  [25,] 2.158952e-02 6.515574e-05 6.812168e-03
  [26,] 3.559154e-02 6.143221e-05 1.225812e-02
  [27,] 9.084888e-03 7.740301e-05 3.094308e-03
  [28,] 6.868789e-03 6.818322e-05 2.049435e-03
  [29,] 1.658391e-02 5.941941e-05 5.464188e-03
  [30,] 1.617019e-02 6.086503e-05 5.053757e-03
  [31,] 4.897324e-02 5.948285e-05 1.622906e-02
  [32,] 1.774302e-01 5.952014e-05 5.875476e-02
  [33,] 2.898142e-02 5.947503e-05 9.605864e-03
  [34,] 2.174332e-04 1.554942e-04 1.002124e-04
  [35,] 2.646625e-02 5.982707e-05 9.003442e-03
  [36,] 2.470585e-02 5.964292e-05 8.358758e-03
  [37,] 9.508271e-03 7.721759e-05 3.226706e-03
  [38,] 2.358503e-02 6.057462e-05 8.096128e-03
  [39,] 2.576311e-02 6.059695e-05 8.846334e-03
  [40,] 2.466407e-04 1.532853e-04 1.119988e-04
  [41,] 2.063024e-02 6.066870e-05 7.092315e-03
  [42,] 1.979550e-02 6.199807e-05 6.810800e-03
  [43,] 1.573619e-02 6.192848e-05 5.407283e-03
  [44,] 1.713118e-02 6.161441e-05 5.852691e-03
  [45,] 4.138503e-04 7.335311e-05 1.428138e-04
  [46,] 1.172304e-04 8.033863e-05 2.211390e-05
  [47,] 1.600013e-04 1.479227e-04 2.600925e-05
  [48,] 1.288405e-04 7.932298e-05 2.736171e-05
  [49,] 1.302261e-04 7.895312e-05 2.735530e-05
  [50,] 1.155381e-04 1.253443e-04 3.603805e-05
  [51,] 9.227837e-05 6.943887e-05 1.948807e-05
  [52,] 1.555936e-04 1.056116e-04 3.004309e-05
  [53,] 9.198997e-04 1.024963e-04 3.649759e-04
  [54,] 4.783279e-04 1.522379e-04 2.003230e-04
  [55,] 7.761653e-05 6.106009e-05 1.674771e-05
  [56,] 5.518114e-04 1.475064e-04 2.242115e-04
  [57,] 4.075680e-03 1.050367e-04 1.395273e-03
  [58,] 6.865512e-04 1.452794e-04 2.427777e-04
  [59,] 7.733647e-05 6.153228e-05 1.646970e-05
  [60,] 7.729040e-04 1.392583e-04 2.447353e-04
  [61,] 7.683692e-05 6.328101e-05 1.690119e-05
  [62,] 7.231686e-04 1.395213e-04 2.346537e-04
  [63,] 3.447662e-04 1.451719e-04 1.396822e-04
  [64,] 7.746705e-05 6.255605e-05 1.687962e-05
  [65,] 7.771225e-05 6.186261e-05 1.697753e-05
  [66,] 6.987287e-04 1.380777e-04 2.083932e-04
  [67,] 8.037483e-05 6.467033e-05 1.655106e-05
  [68,] 2.602206e-04 1.009160e-04 4.816562e-05
  [69,] 1.628551e-04 9.664185e-05 3.129386e-05
  [70,] 8.165771e-05 6.794954e-05 1.734142e-05
  [71,] 7.359780e-04 1.142816e-04 1.526640e-04
  [72,] 2.598785e-03 1.252387e-04 9.182639e-04
  [73,] 2.932566e-04 1.194471e-04 7.829876e-05
  [74,] 7.539773e-04 1.195550e-04 2.624447e-04
  [75,] 8.031662e-05 7.879231e-05 2.050699e-05
  [76,] 1.197653e-04 1.781037e-04 3.516317e-05
  [77,] 1.629566e-03 1.854327e-04 7.140964e-04
  [78,] 1.193607e-04 9.631573e-05 2.899392e-05
  [79,] 3.905742e-04 7.060653e-05 1.301418e-04
  [80,] 7.457573e-04 1.869045e-04 3.786678e-04
  [81,] 7.549037e-05 1.680048e-04 2.986394e-05
  [82,] 7.623472e-05 2.216459e-04 3.471281e-05
  [83,] 1.344878e-04 7.316606e-05 2.410478e-05
  [84,] 3.636459e-04 1.213381e-04 1.179380e-04
  [85,] 1.832649e-04 1.697414e-04 6.856999e-05
  [86,] 1.172045e-04 1.040191e-04 2.392954e-05
  [87,] 1.167662e-04 1.055066e-04 2.631285e-05
  [88,] 8.389902e-05 8.307097e-05 2.036734e-05
  [89,] 8.411459e-05 8.289018e-05 2.046010e-05
  [90,] 1.489434e-04 1.154630e-04 4.409726e-05
  [91,] 8.176353e-05 1.243502e-04 2.361236e-05
  [92,] 1.095891e-04 1.292934e-04 2.068823e-05
  [93,] 1.294462e-04 1.735493e-04 3.716049e-05
  [94,] 1.142687e-04 7.833319e-05 2.356691e-05
  [95,] 8.235777e-05 8.114349e-05 1.928146e-05
  [96,] 9.294672e-05 8.803451e-05 1.891552e-05
  [97,] 1.247803e-04 1.500967e-04 3.823703e-05
  [98,] 3.769301e-03 2.018892e-04 2.167652e-03
  [99,] 1.308069e-04 1.624601e-04 4.594285e-05
 [100,] 1.090904e-04 1.925250e-04 3.208361e-05
 [101,] 1.008994e-04 1.268169e-04 2.985779e-05
 [102,] 1.693714e-04 1.530338e-04 5.053725e-05
 [103,] 9.030908e-05 9.078440e-05 2.650042e-05
 [104,] 1.403301e-04 1.812161e-04 5.737098e-05
 [105,] 9.979116e-05 1.396554e-04 2.858766e-05
 [106,] 1.346970e-04 1.859016e-04 6.291346e-05
 [107,] 9.455821e-05 2.019010e-04 4.668144e-05
 [108,] 2.524583e-04 1.578080e-04 1.112295e-04
 [109,] 1.857564e-04 1.407253e-04 3.679801e-05
 [110,] 4.065217e-04 2.473049e-04 3.819348e-04
 [111,] 3.069621e-04 2.171149e-04 2.037077e-04
 [112,] 2.433678e-04 2.704577e-04 2.035423e-04
 [113,] 1.437787e-04 2.045846e-04 3.503292e-05
 [114,] 1.402857e-04 2.005478e-04 3.495109e-05
 [115,] 1.522166e-04 6.142268e-04 2.300401e-04
 [116,] 1.300603e-04 1.350906e-04 3.780845e-05
 [117,] 1.096138e-03 2.109832e-04 9.556816e-04
 [118,] 3.164850e-04 4.741480e-04 5.603345e-04
 [119,] 9.653384e-05 6.787723e-04 1.886239e-04
 [120,] 1.995249e-04 1.514410e-03 9.973085e-04
 [121,] 2.988838e-04 9.898988e-04 1.351738e-03
 [122,] 2.091261e-04 2.154201e-04 1.388054e-04
 [123,] 1.681026e-04 3.505541e-03 1.694729e-03
 [124,] 1.849552e-04 2.736523e-03 1.633371e-03
 [125,] 1.895045e-04 1.555302e-03 9.475823e-04
 [126,] 1.208043e-04 1.135762e-03 4.546270e-04
 [127,] 1.617512e-04 2.598005e-03 1.150066e-03
 [128,] 9.552352e-05 1.297107e-04 2.748134e-05
 [129,] 1.672610e-04 1.329580e-04 3.896085e-05
 [130,] 1.800915e-04 2.365616e-03 1.332292e-03
 [131,] 7.679774e-05 4.514823e-04 7.026100e-05
 [132,] 1.141441e-04 1.157853e-03 4.156835e-04
 [133,] 1.143677e-04 1.195448e-03 1.559708e-04
 [134,] 1.143677e-04 1.181297e-03 1.545447e-04
 [135,] 1.139969e-04 1.220537e-03 1.602625e-04
 [136,] 1.141807e-04 1.261121e-03 1.642347e-04
 [137,] 1.139969e-04 1.261121e-03 1.651544e-04
 [138,] 1.748981e-04 1.140059e-03 5.907652e-04
 [139,] 1.127151e-04 9.820301e-04 3.505790e-04
 [140,] 1.114218e-04 7.540629e-04 1.185067e-04
 [141,] 1.137440e-04 7.373662e-04 2.767695e-04
 [142,] 1.742832e-04 8.820971e-04 4.482233e-04
 [143,] 1.084283e-04 6.574123e-04 2.277527e-04
 [144,] 1.738346e-04 7.844397e-04 3.944793e-04
 [145,] 1.098702e-04 1.023026e-03 1.631821e-04
 [146,] 1.163822e-04 6.987154e-04 2.768399e-04
 [147,] 1.738346e-04 7.183181e-04 3.593474e-04
 [148,] 1.224390e-04 4.792884e-04 2.141693e-04
 [149,] 1.099614e-04 9.439887e-04 1.516024e-04
 [150,] 1.754161e-04 7.486747e-04 3.810194e-04
 [151,] 1.015871e-04 3.976536e-04 1.334275e-04
 [152,] 1.836669e-04 6.243141e-04 3.386077e-04
 [153,] 1.115440e-04 6.934130e-04 1.109004e-04
 [154,] 1.822144e-04 6.243141e-04 3.343731e-04
 [155,] 1.120191e-04 5.315557e-04 2.005704e-04
 [156,] 1.816357e-04 6.310646e-04 3.366604e-04
 [157,] 1.753567e-04 8.281923e-04 4.235368e-04
 [158,] 9.768421e-05 3.943090e-04 1.221738e-04
 [159,] 1.151136e-04 6.990133e-04 1.021308e-04
 [160,] 1.141467e-04 6.990133e-04 1.046841e-04
 [161,] 1.770275e-04 8.384612e-04 4.365931e-04
 [162,] 1.621992e-04 1.740905e-04 3.090178e-05
 [163,] 8.676715e-05 8.645777e-05 2.673213e-05
 [164,] 1.079759e-04 8.694358e-05 1.763819e-05
 [165,] 1.226844e-04 4.860973e-04 1.487330e-04
 [166,] 3.271212e-04 1.337642e-04 2.774072e-05
 [167,] 1.998858e-04 2.607906e-04 2.304051e-05
 [168,] 1.739185e-04 1.100497e-03 5.644916e-04
 [169,] 3.326601e-04 1.295548e-04 2.819761e-05
 [170,] 3.050936e-04 1.279554e-04 2.743693e-05
 [171,] 4.569577e-04 1.611091e-04 2.236944e-04
 [172,] 1.798172e-04 1.759430e-03 9.710563e-04
 [173,] 1.735715e-04 1.177225e-03 6.030935e-04
 [174,] 3.020156e-04 1.208540e-04 2.798588e-05
 [175,] 8.153879e-05 2.076287e-04 2.638960e-05
 [176,] 3.097088e-04 1.293507e-04 2.708808e-05
 [177,] 2.171147e-04 1.556980e-04 3.473417e-05
 [178,] 8.197365e-05 1.442760e-04 2.734612e-05
 [179,] 7.590066e-05 1.874082e-04 3.682835e-05
 [180,] 3.525388e-04 4.133242e-04 6.011691e-04
 [181,] 9.522687e-05 1.497384e-04 2.266725e-05
 [182,] 2.048914e-04 1.477798e-03 1.053894e-03
 [183,] 1.852259e-04 1.392546e-04 2.357082e-05
 [184,] 1.097292e-04 1.424893e-04 2.561588e-05
 [185,] 2.143851e-04 1.546500e-04 8.672211e-05
 [186,] 8.900116e-05 1.157188e-04 2.215712e-05
 [187,] 2.431758e-04 1.979867e-04 1.504655e-04
 [188,] 2.391269e-04 1.842214e-04 1.277690e-04
 [189,] 8.784133e-05 1.436711e-04 2.061243e-05
 [190,] 8.621713e-05 1.187922e-04 2.269967e-05
 [191,] 4.716788e-04 1.757649e-04 2.807081e-04
 [192,] 1.960981e-04 1.640480e-04 9.472813e-05
 [193,] 4.615823e-04 1.799152e-04 2.863577e-04
 [194,] 2.024288e-04 1.589763e-04 9.373581e-05
 [195,] 1.992606e-04 8.957766e-04 5.885026e-04
 [196,] 4.667354e-04 1.718746e-04 2.666525e-04
 [197,] 1.985235e-04 8.540202e-04 5.559168e-04
 [198,] 4.716788e-04 1.651123e-04 2.502868e-04
 [199,] 4.575323e-04 1.666946e-04 2.471116e-04
 [200,] 4.667354e-04 1.631322e-04 2.420472e-04
 [201,] 2.101837e-04 1.541370e-04 9.335704e-05
 [202,] 1.992922e-04 1.539822e-04 8.788337e-05
 [203,] 4.808023e-04 1.608254e-04 2.429563e-04
 [204,] 8.785302e-05 1.404366e-04 2.015570e-05
 [205,] 2.248700e-04 1.508944e-04 9.692621e-05
 [206,] 4.711171e-04 1.608708e-04 2.380695e-04
 [207,] 4.756721e-04 1.549572e-04 2.223314e-04
 [208,] 4.808023e-04 1.586420e-04 2.364450e-04
 [209,] 4.808023e-04 1.581002e-04 2.348244e-04
 [210,] 8.891717e-05 1.414328e-04 2.004032e-05
 [211,] 4.756721e-04 1.579332e-04 2.318322e-04
 [212,] 2.213281e-04 7.636274e-04 5.613942e-04
 [213,] 2.114474e-04 1.512368e-04 8.237125e-05
 [214,] 2.184713e-04 1.520066e-04 8.612020e-05
 [215,] 1.596303e-04 1.236227e-04 2.370520e-05
 [216,] 2.058961e-04 1.606032e-04 9.716268e-05
 [217,] 1.434309e-04 3.345900e-04 3.332371e-05
 [218,] 1.434309e-04 3.345900e-04 3.332371e-05
 [219,] 4.452414e-04 1.657872e-04 2.376113e-04
 [220,] 1.442266e-04 3.251174e-04 3.269795e-05
 [221,] 1.349716e-04 2.002819e-04 3.525092e-05
 [222,] 1.488305e-04 3.314960e-04 3.234922e-05
 [223,] 2.185737e-04 1.542378e-04 9.735875e-05
 [224,] 2.018991e-04 1.555715e-04 9.047284e-05
 [225,] 8.251709e-05 1.346881e-04 2.087933e-05
 [226,] 2.059242e-04 1.557133e-04 9.261992e-05
 [227,] 2.270067e-04 1.568469e-04 1.042982e-04
 [228,] 8.348554e-05 8.625928e-05 2.198694e-05
 [229,] 1.846248e-04 1.512258e-04 7.842971e-05
 [230,] 3.692022e-04 1.556595e-04 1.744631e-04
 [231,] 1.903438e-04 1.470409e-04 7.751442e-05
 [232,] 1.834969e-04 1.510818e-04 7.777627e-05
 [233,] 9.700577e-05 1.516742e-04 1.950326e-05
 [234,] 8.339777e-05 1.154205e-04 2.653622e-05
 [235,] 1.224756e-04 1.153379e-04 2.412156e-05
 [236,] 1.626085e-04 1.573896e-04 9.684830e-05
 [237,] 8.009122e-05 2.291763e-04 4.295386e-05
 [238,] 1.131447e-04 1.610488e-04 6.128150e-05
 [239,] 9.629222e-05 1.520861e-04 1.959825e-05
 [240,] 1.215806e-04 1.114790e-04 2.398891e-05
 [241,] 2.312154e-04 7.113227e-04 5.459505e-04
 [242,] 1.234517e-04 1.119576e-04 2.395271e-05
 [243,] 2.058961e-04 1.645898e-04 9.247216e-05
 [244,] 8.407030e-05 1.100092e-04 2.633487e-05
 [245,] 8.792676e-05 2.609377e-04 6.892986e-05
 [246,] 1.197975e-04 1.114790e-04 2.404654e-05
 [247,] 1.193772e-04 1.114790e-04 2.406171e-05
 [248,] 2.299125e-04 7.028288e-04 5.347069e-04
 [249,] 8.346093e-05 1.114690e-04 2.600753e-05
 [250,] 1.206987e-04 1.109820e-04 2.399890e-05
 [251,] 2.254392e-04 7.004738e-04 5.211488e-04
 [252,] 1.206987e-04 1.112296e-04 2.400742e-05
 [253,] 1.244173e-04 1.100325e-04 2.388072e-05
 [254,] 2.301438e-04 7.004738e-04 5.338298e-04
 [255,] 1.206987e-04 1.114790e-04 2.401610e-05
 [256,] 8.421148e-05 1.096902e-04 2.641520e-05
 [257,] 8.421148e-05 1.109329e-04 2.662572e-05
 [258,] 2.273954e-04 6.624040e-04 4.941277e-04
 [259,] 8.467414e-05 1.127346e-04 2.728485e-05
 [260,] 1.184485e-04 1.137788e-04 2.431803e-05
 [261,] 7.762833e-05 7.980782e-05 1.780127e-05
 [262,] 1.196577e-04 1.172738e-04 2.444181e-05
 [263,] 1.192492e-04 1.150919e-04 2.433905e-05
 [264,] 2.336943e-04 5.291388e-04 3.958002e-04
 [265,] 2.411946e-04 5.185581e-04 3.995318e-04
 [266,] 8.489363e-05 1.159706e-04 2.762850e-05
 [267,] 2.328408e-04 5.128494e-04 3.800537e-04
 [268,] 2.110096e-04 1.853149e-04 1.413978e-04
 [269,] 8.489363e-05 1.162418e-04 2.767344e-05
 [270,] 2.344010e-04 4.718958e-04 3.486400e-04
 [271,] 1.168739e-04 1.186917e-04 2.467838e-05
 [272,] 8.402701e-05 1.227908e-04 2.775029e-05
 [273,] 8.816096e-05 1.707072e-04 4.859889e-05
 [274,] 2.349420e-04 4.574048e-04 3.371343e-04
 [275,] 8.005411e-05 1.433503e-04 3.037518e-05
 [276,] 2.211473e-04 4.020455e-04 2.737249e-04
 [277,] 2.366872e-04 6.917072e-04 5.441580e-04
 [278,] 2.317369e-04 1.494404e-04 6.166477e-05
 [279,] 1.953138e-04 1.561563e-04 2.878795e-05
 [280,] 1.308378e-04 7.995934e-04 4.047637e-05
 [281,] 1.976847e-04 1.643857e-04 1.092342e-04
 [282,] 8.100497e-05 8.410557e-05 2.392324e-05
 [283,] 1.399993e-04 8.503743e-05 3.986884e-05
 [284,] 2.081185e-04 1.402495e-04 9.378720e-05
 [285,] 1.380900e-04 1.247275e-04 2.376495e-05
 [286,] 8.904962e-05 1.277940e-04 2.447591e-05
 [287,] 8.291990e-05 7.437902e-05 1.726649e-05
 [288,] 8.566155e-05 1.348305e-04 2.962960e-05
 [289,] 7.965517e-05 8.344586e-05 2.305021e-05
 [290,] 1.103892e-04 8.677383e-05 2.428389e-05
 [291,] 1.794378e-04 1.731952e-04 1.059167e-04
 [292,] 1.227229e-04 1.660895e-04 2.720565e-05
 [293,] 1.441686e-04 1.487047e-04 2.491443e-05
 [294,] 1.316316e-04 1.308535e-04 2.925935e-05
 [295,] 9.825594e-05 1.122597e-04 3.714622e-05
 [296,] 1.580026e-04 9.463988e-05 1.676183e-05
 [297,] 1.368090e-04 8.292396e-05 1.671990e-05
 [298,] 1.499744e-04 1.678415e-04 5.288637e-05
 [299,] 1.219648e-04 1.275646e-04 3.076693e-05
 [300,] 1.605617e-04 1.644470e-04 5.126143e-05
 [301,] 1.086959e-04 1.630891e-04 3.782355e-05
 [302,] 1.296911e-04 1.880671e-04 3.535061e-05
 [303,] 1.484884e-04 1.563469e-04 5.046558e-05
 [304,] 2.818037e-04 1.013969e-04 1.975558e-05
 [305,] 2.528082e-04 1.095969e-04 1.769969e-05
 [306,] 1.831195e-04 6.875899e-05 2.243220e-05
 [307,] 5.838345e-04 1.024886e-04 2.414999e-05
 [308,] 1.149284e-04 1.444084e-04 4.465842e-05
 [309,] 9.074429e-05 6.751841e-05 2.004619e-05
 [310,] 1.368189e-04 9.282491e-05 4.564860e-05
 [311,] 9.665991e-05 6.829716e-05 1.896069e-05
 [312,] 2.672532e-04 3.096733e-04 3.068411e-05
 [313,] 1.646214e-04 2.373887e-04 1.136429e-04
 [314,] 1.115253e-04 2.154276e-04 4.313910e-05
 [315,] 1.056055e-04 9.811810e-05 1.802653e-05
 [316,] 1.413278e-04 1.517411e-04 2.942508e-05
 [317,] 2.611783e-04 1.815778e-04 4.352683e-05
 [318,] 1.319877e-04 1.747892e-04 5.656985e-05
 [319,] 4.008965e-04 9.583748e-05 2.358341e-05
 [320,] 1.684715e-04 1.867008e-04 3.381993e-05
 [321,] 1.789190e-04 1.661492e-04 3.130192e-05
 [322,] 2.477987e-04 1.139867e-04 4.519634e-05
 [323,] 2.342396e-04 1.145248e-04 4.272094e-05
 [324,] 6.325093e-04 1.137394e-04 9.775498e-05
 [325,] 9.673614e-05 1.922370e-04 2.109418e-05
 [326,] 9.869087e-05 1.874214e-04 2.069697e-05
 [327,] 1.774019e-04 1.270373e-04 7.896028e-05
 [328,] 1.785149e-04 8.342722e-05 4.403529e-05
 [329,] 1.304716e-04 6.628397e-05 2.287198e-05
 [330,] 1.103688e-04 8.486921e-05 3.193339e-05
 [331,] 1.146670e-04 1.509937e-04 3.537791e-05
 [332,] 8.576108e-05 7.225849e-05 2.082704e-05
 [333,] 8.960437e-03 2.707673e-04 1.407625e-02
 [334,] 1.696332e-04 7.194450e-05 2.742237e-05
 [335,] 1.691063e-04 7.218764e-05 2.880735e-05
 [336,] 7.538547e-05 7.310846e-05 1.762393e-05
 [337,] 7.412193e-05 7.479594e-05 1.925901e-05
 [338,] 7.443252e-05 7.455078e-05 1.935872e-05
 [339,] 7.430980e-05 7.834174e-05 1.965678e-05
 [340,] 7.391898e-05 7.845345e-05 1.996220e-05
 [341,] 7.378759e-05 8.237178e-05 2.063500e-05
 [342,] 7.378040e-05 8.964644e-05 2.194280e-05
 [343,] 1.508434e-04 7.326127e-05 1.937460e-05
 [344,] 7.232985e-05 8.050157e-05 1.960645e-05
 [345,] 7.226998e-05 8.250016e-05 1.984416e-05
 [346,] 7.239767e-05 9.717610e-05 2.230603e-05
 [347,] 7.232985e-05 8.199118e-05 1.984574e-05
 [348,] 9.194582e-05 7.993395e-05 2.689958e-05
 [349,] 7.239767e-05 8.466964e-05 2.035974e-05
 [350,] 9.097486e-05 1.583815e-04 3.028984e-05
 [351,] 1.039630e-04 7.982221e-05 3.015231e-05
 [352,] 2.353275e-04 1.223697e-04 4.746217e-05
 [353,] 1.458022e-04 7.820339e-05 1.928588e-05
 [354,] 8.328739e-05 8.176169e-05 2.477757e-05
 [355,] 7.277620e-05 7.699118e-05 1.940348e-05
 [356,] 9.754773e-05 7.741959e-05 2.734752e-05
 [357,] 1.387356e-04 7.838498e-05 1.905630e-05
 [358,] 8.042476e-05 6.817516e-05 1.695671e-05
 [359,] 9.154936e-05 1.502976e-04 2.827483e-05
 [360,] 7.978187e-05 6.724747e-05 1.692400e-05
 [361,] 7.247346e-05 7.945944e-05 1.958985e-05
 [362,] 7.264902e-05 7.883784e-05 1.963877e-05
 [363,] 1.017940e-04 8.026459e-05 2.973408e-05
 [364,] 9.354066e-05 7.355606e-05 2.456007e-05
 [365,] 9.281212e-05 1.324430e-04 2.565662e-05
 [366,] 9.176047e-05 1.252303e-04 2.498353e-05
 [367,] 1.218902e-04 1.344476e-04 1.885738e-05
 [368,] 1.368642e-04 7.100913e-05 1.943527e-05
 [369,] 7.873828e-05 6.675884e-05 1.682313e-05
 [370,] 7.873828e-05 6.705293e-05 1.684035e-05
 [371,] 1.000351e-04 7.283115e-05 2.746053e-05
 [372,] 7.873828e-05 6.654984e-05 1.678423e-05
 [373,] 7.935202e-05 6.658111e-05 1.672082e-05
 [374,] 1.627435e-04 1.472297e-04 4.614268e-05
 [375,] 1.504536e-04 6.935918e-05 2.273032e-05
 [376,] 7.741157e-05 7.172422e-05 1.782009e-05
 [377,] 7.750786e-05 7.148104e-05 1.774104e-05
 [378,] 1.211411e-04 6.829569e-05 2.203837e-05
 [379,] 8.972072e-05 1.014613e-04 2.512567e-05
 [380,] 8.973522e-05 9.557909e-05 2.426447e-05
 [381,] 1.307839e-04 1.526510e-04 4.050720e-05
 [382,] 7.773321e-05 7.120001e-05 1.761635e-05
 [383,] 7.750786e-05 7.120001e-05 1.770479e-05
 [384,] 2.647198e-04 1.625398e-04 1.056727e-04
 [385,] 8.972644e-05 9.788772e-05 2.435134e-05
 [386,] 7.821580e-05 7.007068e-05 1.732671e-05
 [387,] 7.762198e-05 7.051373e-05 1.756534e-05
 [388,] 8.973405e-05 9.686225e-05 2.448464e-05
 [389,] 1.178074e-04 6.860713e-05 2.167269e-05
 [390,] 8.975108e-05 9.653728e-05 2.397631e-05
 [391,] 1.222269e-04 7.193962e-05 2.065415e-05
 [392,] 1.296614e-04 7.332710e-05 2.661127e-05
 [393,] 1.188968e-04 6.857661e-05 2.232231e-05
 [394,] 1.213000e-04 7.032738e-05 2.033292e-05
 [395,] 2.380059e-04 6.599111e-05 4.100878e-05
 [396,] 8.977226e-05 8.833550e-05 2.252579e-05
 [397,] 1.301761e-04 7.099025e-05 3.230491e-05
 [398,] 8.973650e-05 8.988552e-05 2.290945e-05
 [399,] 1.316424e-04 6.784047e-05 3.000375e-05
 [400,] 8.977436e-05 9.030021e-05 2.346572e-05
 [401,] 8.972694e-05 9.030021e-05 2.326129e-05
 [402,] 3.079855e-04 6.846769e-05 5.220979e-05
 [403,] 7.816287e-05 6.835613e-05 1.714061e-05
 [404,] 2.271057e-03 1.555256e-04 6.256781e-04
 [405,] 3.055052e-04 6.665095e-05 3.276761e-05
 [406,] 2.307464e-03 1.554522e-04 6.363988e-04
 [407,] 2.900170e-04 6.715514e-05 3.084175e-05
 [408,] 1.761245e-04 8.210266e-05 2.131999e-05
 [409,] 1.806162e-04 8.227748e-05 2.144568e-05
 [410,] 2.994005e-04 6.732573e-05 3.068051e-05
 [411,] 8.027824e-05 6.714973e-05 1.687585e-05
 [412,] 1.526131e-04 2.027079e-04 3.119746e-05
 [413,] 1.035196e-04 8.377584e-05 2.838811e-05
 [414,] 1.402735e-04 6.770671e-05 2.241637e-05
 [415,] 1.055091e-04 8.319908e-05 2.870359e-05
 [416,] 1.558320e-04 1.271233e-04 4.980561e-05
 [417,] 1.232326e-04 8.255828e-05 2.928622e-05
 [418,] 2.271057e-03 1.553574e-04 5.838973e-04
 [419,] 1.561445e-04 1.256736e-04 4.907381e-05
 [420,] 9.035730e-05 8.674914e-05 2.229250e-05
 [421,] 1.029941e-04 8.461475e-05 2.860239e-05
 [422,] 8.007964e-05 6.408758e-05 1.669533e-05
 [423,] 1.031896e-04 6.810666e-05 2.197577e-05
 [424,] 1.039792e-04 8.767857e-05 2.987675e-05
 [425,] 9.031532e-05 9.111778e-05 2.313126e-05
 [426,] 1.066371e-04 8.760385e-05 3.055009e-05
 [427,] 1.786797e-04 9.521763e-05 2.019486e-05
 [428,] 1.065149e-04 8.753605e-05 3.043092e-05
 [429,] 8.218553e-05 6.591945e-05 1.690810e-05
 [430,] 1.106030e-04 8.942187e-05 3.218623e-05
 [431,] 5.078808e-04 1.045290e-04 3.049425e-05
 [432,] 1.555813e-04 6.333729e-05 2.204609e-05
 [433,] 3.847023e-04 1.515401e-04 1.027236e-04
 [434,] 9.142191e-05 9.372682e-05 2.379547e-05
 [435,] 1.774747e-04 1.147296e-04 1.980193e-05
 [436,] 2.578449e-04 1.565553e-04 2.909745e-05
 [437,] 1.322663e-04 1.746877e-04 3.128357e-05
 [438,] 1.613089e-04 1.373996e-04 1.794553e-05
 [439,] 2.426834e-04 1.571734e-04 5.647813e-05
 [440,] 1.426296e-04 8.770038e-05 2.811476e-05
 [441,] 2.351779e-04 1.673041e-04 5.452997e-05
 [442,] 2.239561e-04 9.985015e-05 2.150243e-05
 [443,] 6.750581e-04 1.256218e-04 2.198200e-04
 [444,] 7.947817e-05 7.873699e-05 2.051802e-05
 [445,] 1.057546e-03 1.592662e-04 1.558845e-04
 [446,] 1.807129e-04 1.002625e-04 2.010034e-05
 [447,] 3.164422e-04 1.092347e-04 2.173889e-05
 [448,] 3.164422e-04 1.072922e-04 2.180043e-05
 [449,] 3.164422e-04 1.076764e-04 2.176090e-05
 [450,] 1.860582e-04 1.025470e-04 1.987176e-05
 [451,] 1.404514e-04 1.302035e-04 4.474358e-05
 [452,] 2.952734e-04 1.070613e-04 2.131117e-05
 [453,] 1.040689e-03 1.543827e-04 1.678565e-04
 [454,] 3.466278e-04 7.297488e-05 2.185080e-05
 [455,] 1.447878e-04 2.188057e-04 5.034967e-05
 [456,] 1.402166e-04 1.327741e-04 4.559780e-05
 [457,] 8.417705e-05 2.340623e-04 3.609545e-05
 [458,] 7.279399e-05 8.377786e-05 1.923804e-05
 [459,] 1.261465e-03 2.005435e-04 1.151262e-04
 [460,] 8.352486e-05 2.662594e-04 3.091588e-05
 [461,] 1.505774e-04 1.422226e-04 6.685099e-05
 [462,] 1.276067e-04 1.362136e-04 4.195721e-05
 [463,] 9.384390e-05 1.309358e-04 3.919321e-05
 [464,] 9.946068e-04 1.389743e-04 1.299917e-04
 [465,] 1.051269e-04 8.451711e-05 2.200010e-05
 [466,] 1.267952e-04 1.435234e-04 4.190424e-05
 [467,] 9.461245e-05 3.811518e-04 2.988903e-05
 [468,] 2.207247e-03 1.877417e-04 2.687293e-04
 [469,] 1.268080e-04 1.419028e-04 4.093860e-05
 [470,] 7.507674e-05 8.473673e-05 2.039547e-05
 [471,] 3.813458e-04 1.975687e-04 2.795764e-04
 [472,] 1.268583e-04 1.431050e-04 4.086530e-05
 [473,] 2.346200e-04 1.800708e-04 4.308996e-05
 [474,] 9.844443e-05 1.652886e-04 4.082228e-05
 [475,] 9.666424e-05 8.916319e-05 2.259671e-05
 [476,] 1.307695e-04 8.644136e-05 2.559653e-05
 [477,] 7.545847e-05 8.468741e-05 2.051128e-05
 [478,] 1.017357e-04 8.584215e-05 2.123527e-05
 [479,] 3.773054e-04 2.097852e-04 3.002913e-04
 [480,] 1.033566e-04 8.575789e-05 2.140382e-05
 [481,] 1.270126e-04 1.463059e-04 4.104687e-05
 [482,] 7.538905e-05 8.556081e-05 2.081327e-05
 [483,] 7.538905e-05 8.564607e-05 2.083415e-05
 [484,] 7.583658e-05 8.626587e-05 2.101685e-05
 [485,] 2.737845e-04 1.710606e-04 1.661791e-04
 [486,] 9.679290e-05 4.594563e-04 2.883406e-05
 [487,] 3.794267e-04 3.011130e-04 4.830088e-04
 [488,] 2.513949e-04 1.357704e-04 3.020468e-05
 [489,] 3.705946e-04 3.044922e-04 4.776256e-04
 [490,] 1.332526e-03 1.337994e-04 1.088085e-04
 [491,] 1.126692e-03 1.323634e-04 9.126287e-05
 [492,] 2.391759e-04 1.344156e-04 3.025460e-05
 [493,] 2.400566e-04 1.346546e-04 3.025559e-05
 [494,] 3.767135e-04 3.005534e-04 4.791651e-04
 [495,] 7.552240e-05 7.442119e-05 1.970228e-05
 [496,] 9.133777e-05 2.968126e-04 6.833336e-05
 [497,] 2.850451e-04 1.826175e-04 1.893309e-04
 [498,] 3.810101e-04 3.083012e-04 5.003322e-04
 [499,] 8.651309e-05 1.929521e-04 4.144009e-05
 [500,] 1.095263e-04 9.007843e-05 1.731091e-05
 [501,] 1.111853e-04 8.971752e-05 1.728400e-05
 [502,] 1.139876e-04 8.894512e-05 1.724736e-05
 [503,] 1.130352e-04 8.830907e-05 1.724635e-05
 [504,] 7.509121e-05 7.338266e-05 1.935575e-05
 [505,] 9.316737e-05 3.419178e-04 7.987884e-05
 [506,] 2.793478e-04 1.871486e-04 1.916469e-04
 [507,] 3.887693e-04 3.400540e-04 5.757304e-04
 [508,] 2.606385e-04 1.382613e-04 3.035341e-05
 [509,] 9.277441e-05 3.587195e-04 8.185705e-05
 [510,] 2.375609e-04 1.516312e-04 3.242805e-05
 [511,] 1.085200e-04 1.011250e-04 3.835274e-05
 [512,] 1.849090e-04 1.539209e-04 3.450320e-05
 [513,] 9.242814e-05 3.630944e-04 8.178766e-05
 [514,] 9.151540e-05 6.263398e-05 1.717864e-05
 [515,] 1.440673e-04 4.374118e-04 6.129214e-05
 [516,] 1.086217e-04 8.574396e-05 1.724670e-05
 [517,] 2.764160e-04 2.188211e-04 2.314845e-04
 [518,] 4.987443e-04 8.900631e-05 2.277743e-05
 [519,] 1.340240e-04 2.277871e-04 5.209845e-05
 [520,] 7.620482e-05 7.363889e-05 1.978675e-05
 [521,] 9.151540e-05 6.475017e-05 1.691669e-05
 [522,] 1.315299e-04 2.182988e-04 5.218670e-05
 [523,] 8.972675e-05 6.548582e-05 1.686124e-05
 [524,] 2.648629e-04 1.431845e-04 3.027274e-05
 [525,] 5.751814e-04 9.156583e-05 2.606394e-05
 [526,] 1.141808e-04 1.706528e-04 3.633211e-05
 [527,] 1.969085e-04 2.208835e-04 1.552384e-04
 [528,] 8.997862e-05 7.307337e-05 1.795879e-05
 [529,] 5.135975e-04 9.048226e-05 1.111467e-04
 [530,] 1.073933e-04 2.767651e-04 8.404128e-05
 [531,] 1.317964e-04 2.614119e-04 6.076563e-05
 [532,] 1.320559e-04 7.290119e-05 2.930448e-05
 [533,] 1.340069e-04 2.953971e-04 6.485365e-05
 [534,] 1.064074e-04 2.132972e-04 6.586767e-05
 [535,] 1.322207e-04 2.924168e-04 6.659984e-05
 [536,] 1.361730e-04 1.906645e-04 3.956419e-05
 [537,] 1.024795e-04 8.424626e-05 2.883282e-05
 [538,] 1.316373e-04 3.181810e-04 7.238262e-05
 [539,] 1.294854e-04 3.097066e-04 7.462458e-05
 [540,] 1.078989e-04 9.881909e-05 3.668072e-05
 [541,] 8.367522e-05 2.906864e-04 3.468151e-05
 [542,] 3.455494e-04 2.332687e-04 3.208841e-04
 [543,] 3.630541e-04 2.591261e-04 3.811160e-04
 [544,] 1.555089e-04 1.006550e-04 3.052989e-05
 [545,] 3.408690e-04 3.543841e-04 5.222020e-04
 [546,] 3.887849e-04 3.733432e-04 6.449645e-04
 [547,] 1.390064e-04 1.014189e-04 3.081024e-05
 [548,] 2.857760e-04 3.278700e-04 3.367889e-05
 [549,] 3.043772e-04 9.267899e-05 7.811588e-05
 [550,] 3.853110e-04 2.037924e-04 2.927407e-04
 [551,] 1.851244e-04 2.424683e-04 4.187293e-05
 [552,] 1.271008e-04 1.133472e-04 3.232983e-05
 [553,] 1.127302e-04 6.201053e-04 1.523894e-04
 [554,] 7.679756e-05 2.836695e-04 4.398270e-05
 [555,] 9.546415e-05 8.799959e-05 2.540277e-05
 [556,] 9.139329e-05 1.167115e-04 1.885571e-05
 [557,] 2.256210e-04 1.637588e-04 3.191143e-05
 [558,] 7.762217e-05 9.103499e-05 1.930447e-05
 [559,] 1.465574e-04 1.463999e-04 4.113499e-05
 [560,] 8.082605e-05 1.222604e-04 2.094308e-05
 [561,] 2.285429e-04 1.724823e-04 3.231417e-05
 [562,] 1.701988e-04 1.257391e-04 5.479543e-05
 [563,] 8.228106e-05 1.024938e-04 2.609404e-05
 [564,] 9.201784e-05 1.131535e-04 3.243827e-05
 [565,] 9.221470e-05 3.672436e-04 5.936543e-05
 [566,] 9.357214e-05 6.840025e-05 1.819973e-05
 [567,] 9.138372e-05 4.773038e-04 6.800617e-05
 [568,] 8.756806e-05 6.321566e-04 8.233650e-05
 [569,] 1.003417e-04 6.682636e-05 1.924313e-05
 [570,] 8.761326e-05 6.400013e-04 8.264488e-05
 [571,] 8.772005e-05 6.528026e-04 8.231149e-05
 [572,] 8.761326e-05 6.460589e-04 8.317352e-05
 [573,] 9.142594e-05 6.001972e-04 7.364443e-05
 [574,] 8.766393e-05 5.692856e-04 7.570697e-05
 [575,] 8.938526e-05 6.689623e-05 1.796275e-05
 [576,] 9.318333e-05 6.633364e-05 1.884563e-05
 [577,] 9.012040e-05 6.724984e-05 1.948363e-05
 [578,] 8.252657e-05 6.684944e-05 1.816696e-05
 [579,] 9.189561e-05 5.751645e-04 7.291811e-05
 [580,] 9.266340e-05 2.624807e-04 7.490221e-05
 [581,] 1.174909e-04 2.622530e-04 1.064845e-04
 [582,] 9.144130e-05 2.639560e-04 7.383142e-05
 [583,] 9.144130e-05 2.586601e-04 7.258267e-05
 [584,] 9.219009e-05 2.476682e-04 7.132023e-05
 [585,] 1.006291e-04 6.823518e-05 2.174171e-05
 [586,] 8.358112e-05 2.475214e-04 5.040485e-05
 [587,] 8.505411e-05 8.759163e-05 2.202992e-05
 [588,] 9.087456e-05 3.335768e-04 6.087031e-05
 [589,] 9.352999e-05 2.054771e-04 6.267338e-05
 [590,] 9.008553e-05 1.591150e-04 4.640995e-05
 [591,] 9.070899e-05 1.552442e-04 4.610744e-05
 [592,] 9.070899e-05 1.493878e-04 4.459224e-05
 [593,] 9.039350e-05 1.493878e-04 4.427202e-05
 [594,] 9.153770e-05 2.324144e-04 4.388866e-05
 [595,] 8.431460e-05 8.745234e-05 2.204583e-05
 [596,] 8.277526e-05 8.743792e-05 2.173844e-05
 [597,] 9.170119e-05 1.474223e-04 4.488665e-05
 [598,] 1.041163e-04 1.559500e-04 5.692642e-05
 [599,] 7.656805e-05 6.714466e-05 1.784004e-05
 [600,] 9.460806e-05 1.512676e-04 4.811617e-05
 [601,] 9.311682e-05 1.470494e-04 4.556374e-05
 [602,] 1.432431e-04 1.411269e-04 4.353443e-05
 [603,] 1.310586e-04 1.202171e-04 5.339843e-05
 [604,] 1.282061e-04 1.448032e-04 3.869881e-05
 [605,] 1.078050e-04 1.289344e-04 2.602545e-05
 [606,] 1.259788e-04 1.155323e-04 4.967782e-05
 [607,] 1.441613e-04 1.385022e-04 4.000214e-05
 [608,] 9.881934e-05 7.179775e-05 1.966634e-05
 [609,] 4.924343e-04 1.250123e-04 1.975610e-04
 [610,] 2.951314e-04 1.131343e-04 1.144482e-04
 [611,] 1.497614e-04 8.934815e-05 2.779040e-05
 [612,] 1.446268e-04 9.039529e-05 2.800293e-05
 [613,] 1.446702e-04 8.971564e-05 2.785903e-05
 [614,] 2.186629e-04 1.023148e-04 7.796276e-05
 [615,] 1.627886e-04 1.331169e-04 2.977474e-05
 [616,] 1.457053e-04 8.747791e-05 2.762994e-05
 [617,] 1.378744e-04 1.864152e-04 4.451302e-05
 [618,] 1.523674e-04 7.758609e-05 4.014057e-05
 [619,] 1.732540e-04 6.708199e-05 3.369102e-05
 [620,] 2.536695e-04 6.720564e-05 4.216563e-05
 [621,] 2.789869e-04 6.603732e-05 4.273077e-05
 [622,] 2.534515e-04 6.548004e-05 3.955126e-05
 [623,] 4.675546e-04 8.547242e-05 3.276751e-05
 [624,] 2.575458e-04 6.716876e-05 4.271730e-05
 [625,] 2.349331e-04 6.526560e-05 3.783093e-05
 [626,] 1.876000e-04 6.684649e-05 3.525907e-05
 [627,] 1.876000e-04 6.684649e-05 3.525907e-05
 [628,] 2.701019e-04 6.622889e-05 4.256307e-05
 [629,] 2.701019e-04 6.593667e-05 4.205986e-05
 [630,] 4.066031e-04 9.670829e-05 2.051819e-05
 [631,] 2.655508e-04 6.545768e-05 4.083436e-05
 [632,] 2.655508e-04 6.514662e-05 4.028731e-05
 [633,] 1.901270e-04 6.559933e-05 3.395556e-05
 [634,] 1.913526e-04 6.441748e-05 3.246612e-05
 [635,] 2.719309e-04 6.557553e-05 4.129885e-05
 [636,] 2.054778e-04 6.551687e-05 3.462691e-05
 [637,] 2.517121e-04 6.248086e-05 3.268860e-05
 [638,] 2.613944e-04 7.365931e-05 4.751801e-05
 [639,] 1.431090e-04 8.141542e-05 2.539056e-05
 [640,] 1.876794e-04 6.358752e-05 3.072733e-05
 [641,] 1.876794e-04 6.355347e-05 3.040318e-05
 [642,] 2.469449e-04 7.574504e-05 4.903221e-05
 [643,] 2.403075e-04 7.462217e-05 4.675646e-05
 [644,] 1.740994e-04 6.405862e-05 3.011407e-05
 [645,] 1.739140e-04 7.793449e-05 4.170387e-05
 [646,] 1.740994e-04 6.445941e-05 3.061468e-05
 [647,] 1.534760e-03 1.532285e-04 3.762966e-04
 [648,] 1.707287e-04 6.564090e-05 3.165587e-05
 [649,] 1.705548e-04 6.578141e-05 3.179479e-05
 [650,] 2.298960e-04 6.506473e-05 3.620879e-05
 [651,] 2.257442e-04 6.455993e-05 3.508657e-05
 [652,] 2.266734e-04 7.878117e-05 5.084677e-05
 [653,] 1.618421e-04 6.676831e-05 3.185325e-05
 [654,] 1.718167e-04 6.661328e-05 3.285309e-05
 [655,] 2.331909e-04 7.616197e-05 4.829465e-05
 [656,] 2.573424e-04 7.871656e-05 5.526667e-05
 [657,] 2.403075e-04 7.178104e-05 3.800421e-05
 [658,] 2.169441e-04 6.748857e-05 3.780392e-05
 [659,] 2.240105e-04 6.424592e-05 3.092383e-05
 [660,] 1.625715e-04 7.079819e-05 3.501548e-05
 [661,] 7.684569e-05 8.026311e-05 2.028315e-05
 [662,] 7.856525e-05 7.804253e-05 2.059235e-05
 [663,] 1.185816e-04 6.777025e-05 2.506300e-05
 [664,] 1.287195e-04 6.560989e-05 2.433777e-05
 [665,] 1.552418e-04 7.316117e-05 2.970908e-05
 [666,] 1.584861e-04 7.308940e-05 2.961831e-05
 [667,] 1.124937e-04 8.900726e-05 2.457319e-05
 [668,] 1.616871e-04 7.261366e-05 2.904812e-05
 [669,] 1.653573e-04 9.770210e-05 3.211667e-05
 [670,] 1.655090e-04 9.832236e-05 3.248299e-05
 [671,] 1.702323e-04 1.638467e-04 4.762364e-05
 [672,] 1.724376e-04 1.673033e-04 4.755404e-05
 [673,] 9.791785e-05 1.322214e-04 3.826497e-05
 [674,] 7.711520e-05 6.658105e-05 1.765629e-05
 [675,] 1.053486e-04 8.438922e-05 2.792211e-05
 [676,] 8.949718e-05 6.760174e-05 1.864248e-05
 [677,] 9.072142e-05 6.576790e-05 1.920565e-05
 [678,] 7.354455e-05 6.910624e-05 1.696266e-05
 [679,] 1.563827e-04 9.874653e-05 2.992965e-05
 [680,] 7.279203e-05 7.323961e-05 1.833063e-05
 [681,] 1.558675e-04 9.561069e-05 2.934610e-05
 [682,] 7.306295e-05 7.091539e-05 1.827857e-05
 [683,] 7.286662e-05 7.313371e-05 1.845218e-05
 [684,] 9.026060e-05 6.359976e-05 1.838366e-05
 [685,] 9.508884e-05 1.215527e-04 2.765977e-05
 [686,] 8.598000e-05 1.830583e-04 3.834868e-05
 [687,] 4.034163e-04 1.211345e-04 1.262370e-04
 [688,] 7.818284e-05 9.417886e-05 2.333282e-05
 [689,] 7.763217e-05 1.288078e-04 2.814660e-05
 [690,] 1.489879e-04 1.616300e-04 4.771069e-05
 [691,] 1.103393e-04 1.078882e-04 2.338658e-05
 [692,] 7.625605e-05 1.029564e-04 2.527411e-05
 [693,] 1.091839e-04 1.388368e-04 4.552955e-05
 [694,] 1.321234e-04 1.611717e-04 4.286475e-05
 [695,] 8.847370e-05 8.165068e-05 2.614672e-05
 [696,] 9.037616e-05 7.849512e-05 2.562465e-05
 [697,] 9.097506e-05 7.872858e-05 2.588431e-05
 [698,] 7.810000e-05 8.950584e-05 2.406218e-05
 [699,] 7.496871e-05 8.882727e-05 2.130166e-05
 [700,] 1.562116e-04 1.095127e-04 8.379328e-05
 [701,] 1.477435e-04 9.676641e-05 5.603101e-05
 [702,] 1.815993e-04 1.493472e-04 5.502787e-05
 [703,] 1.906047e-04 7.189309e-05 1.004606e-03
 [704,] 7.385307e-04 7.051319e-05 5.437109e-03
 [705,] 3.908021e-04 6.981078e-05 2.778753e-03
 [706,] 8.740118e-04 6.877174e-05 5.572939e-03
 [707,] 2.862473e-04 7.012441e-05 2.099358e-03
 [708,] 2.591070e-04 7.044660e-05 1.957324e-03
 [709,] 2.591070e-04 7.044660e-05 1.957324e-03
 [710,] 3.350728e-04 7.107607e-05 2.641600e-03
 [711,] 2.546394e-04 7.036415e-05 1.878384e-03
 [712,] 4.140888e-04 7.256972e-05 3.624957e-03
 [713,] 1.625937e-04 7.107016e-05 5.776702e-04
 [714,] 1.646246e-04 7.124478e-05 6.328297e-04
 [715,] 1.797705e-04 6.829257e-05 7.188009e-04
 [716,] 1.282599e-04 7.609440e-05 1.996188e-04
 [717,] 1.188693e-04 7.655501e-05 1.388092e-04
 [718,] 2.880858e-04 1.377642e-04 1.535014e-04
 [719,] 1.636029e-04 6.924384e-05 5.671352e-04
 [720,] 1.137834e-04 1.334429e-04 3.386457e-05
 [721,] 1.615553e-04 7.237681e-05 8.145957e-04
 [722,] 1.615553e-04 7.018885e-05 7.247623e-04
 [723,] 1.707540e-04 6.985509e-05 1.061205e-03
 [724,] 2.981834e-04 6.862852e-05 2.114007e-03
 [725,] 1.702507e-04 6.972354e-05 1.044537e-03
 [726,] 1.702507e-04 6.955328e-05 1.028670e-03
 [727,] 1.702507e-04 6.955328e-05 1.028670e-03
 [728,] 1.733826e-04 6.940211e-05 9.363732e-04
 [729,] 1.615553e-04 6.907315e-05 6.609957e-04
 [730,] 1.076127e-02 7.646865e-05 1.835762e-01
 [731,] 1.668249e-04 6.876943e-05 6.609365e-04
 [732,] 1.606147e-04 6.907315e-05 5.094813e-04
 [733,] 1.584103e-04 6.847417e-05 4.322515e-04
 [734,] 1.680670e-04 6.847417e-05 8.427479e-04
 [735,] 1.659281e-04 6.818727e-05 7.431732e-04
 [736,] 1.681110e-04 6.827135e-05 9.000581e-04
 [737,] 1.697408e-04 6.847417e-05 7.650189e-04
 [738,] 1.747249e-04 6.833723e-05 9.431780e-04
 [739,] 1.659281e-04 6.833723e-05 7.545820e-04
 [740,] 1.659281e-04 6.818727e-05 7.431732e-04
 [741,] 1.659281e-04 6.818727e-05 7.431732e-04
 [742,] 2.045842e-02 7.517378e-05 3.220015e-01
 [743,] 1.659281e-04 6.776527e-05 7.110715e-04
 [744,] 1.793750e-04 6.724088e-05 1.101207e-03
 [745,] 1.659281e-04 6.749906e-05 6.908087e-04
 [746,] 1.680670e-04 6.651364e-05 6.778452e-04
 [747,] 1.276241e-04 1.391872e-04 3.785491e-05
 [748,] 1.636029e-04 6.699064e-05 5.857486e-04
 [749,] 1.575844e-04 6.686210e-05 4.322792e-04
 [750,] 1.630847e-04 6.639325e-05 4.976110e-04
 [751,] 1.680670e-04 6.662381e-05 6.871806e-04
 [752,] 1.281537e-04 1.389285e-04 3.792980e-05
 [753,] 1.615553e-04 6.659538e-05 5.003839e-04
 [754,] 1.575844e-04 6.651364e-05 4.143681e-04
 [755,] 1.595495e-04 6.651364e-05 4.561407e-04
 [756,] 2.195574e-04 6.554675e-05 1.081399e-03
 [757,] 1.595495e-04 6.651364e-05 4.561407e-04
 [758,] 1.139432e-04 1.328637e-04 3.395406e-05
 [759,] 1.615553e-04 6.651364e-05 5.021845e-04
 [760,] 8.551960e-05 1.579036e-04 3.154599e-05
 [761,] 1.402531e-03 7.510153e-05 1.677730e-02
 [762,] 2.586360e-04 2.373288e-04 2.259633e-04
 [763,] 1.481675e-04 6.825130e-05 3.282906e-04
 [764,] 1.378068e-04 1.319852e-04 3.854409e-05
 [765,] 1.437640e-04 7.078209e-05 2.383105e-05
 [766,] 1.550910e-04 6.963589e-05 2.449309e-05
 [767,] 1.531499e-04 6.996935e-05 2.452688e-05
 [768,] 2.083108e-04 2.417629e-04 1.771331e-04
 [769,] 3.268974e-03 7.187530e-05 4.192938e-02
 [770,] 1.205330e-04 6.965092e-05 2.231692e-05
 [771,] 3.935524e-03 3.500487e-04 2.202058e-02
 [772,] 4.932983e-03 4.694976e-04 3.953700e-02
 [773,] 1.447625e-04 7.042200e-05 2.385077e-05
 [774,] 1.636079e-04 4.540703e-04 2.225290e-04
 [775,] 1.669856e-04 4.487938e-04 2.272923e-04
 [776,] 1.867559e-04 4.630539e-04 2.744241e-04
 [777,] 4.389800e-03 4.344428e-04 3.200458e-02
 [778,] 1.206600e-04 6.948257e-05 2.280713e-05
 [779,] 1.815911e-04 4.589685e-04 2.612156e-04
 [780,] 1.501171e-04 7.058133e-05 2.459502e-05
 [781,] 2.211108e-04 2.553611e-04 2.024856e-04
 [782,] 2.211108e-04 2.553611e-04 2.024856e-04
 [783,] 1.534738e-04 5.249569e-04 2.283979e-04
 [784,] 3.186051e-03 4.291611e-04 2.275191e-02
 [785,] 1.508947e-04 7.071431e-05 2.473822e-05
 [786,] 2.001768e-04 2.464196e-04 1.726213e-04
 [787,] 1.880089e-04 6.520469e-05 2.287530e-05
 [788,] 1.694157e-04 1.597204e-04 6.277447e-05
 [789,] 1.945340e-04 2.512794e-04 1.694359e-04
 [790,] 1.851613e-04 6.518703e-05 2.274102e-05
 [791,] 1.930580e-04 6.522198e-05 2.307249e-05
 [792,] 4.574336e-04 7.833840e-05 7.073195e-03
 [793,] 1.568857e-04 7.188218e-05 2.589995e-05
 [794,] 1.409984e-04 1.156582e-04 4.985951e-05
 [795,] 5.056974e-04 8.056353e-05 8.417382e-03
 [796,] 5.591281e-04 8.099603e-05 9.344192e-03
 [797,] 4.555575e-04 8.311493e-05 8.454152e-03
 [798,] 8.173384e-05 1.824618e-04 3.149602e-05
 [799,] 1.129916e-04 8.274070e-05 1.330244e-03
 [800,] 1.396330e-03 8.180973e-05 1.983575e-02
 [801,] 1.483143e-04 6.658023e-05 2.157610e-05
 [802,] 1.381776e-04 6.766844e-05 2.192986e-05
 [803,] 1.387899e-04 7.129937e-05 2.347082e-05
 [804,] 6.603735e-04 2.216274e-04 5.989355e-04
 [805,] 7.973754e-03 7.995011e-05 5.543203e-02
 [806,] 6.099169e-04 2.139199e-04 5.249573e-04
 [807,] 6.752972e-04 2.177797e-04 5.997812e-04
 [808,] 6.220693e-04 2.194189e-04 5.544606e-04
 [809,] 1.429935e-04 6.670788e-05 2.188057e-05
 [810,] 1.113223e-03 1.891101e-04 9.468796e-04
 [811,] 1.430519e-04 6.652339e-05 2.180450e-05
 [812,] 1.437941e-04 6.596071e-05 2.159262e-05
 [813,] 5.542253e-04 2.196635e-04 4.904259e-04
 [814,] 1.418592e-04 7.327357e-05 2.335067e-05
 [815,] 1.886293e-03 6.356479e-05 9.790904e-04
 [816,] 1.234587e-03 6.564604e-05 3.393187e-03
 [817,] 1.325798e-04 6.295211e-05 2.396637e-05
 [818,] 2.040691e-04 6.438292e-05 2.219813e-04
 [819,] 3.739003e-04 1.411318e-04 1.712479e-04
 [820,] 1.475646e-04 1.321074e-04 4.021984e-05
 [821,] 4.942316e-04 2.441338e-04 4.904406e-04
 [822,] 6.228709e-04 2.103542e-04 6.500346e-05
 [823,] 5.861109e-04 6.429732e-05 6.160827e-05
 [824,] 6.494455e-03 6.183599e-05 6.320433e-03
 [825,] 2.950431e-03 6.515572e-05 1.115800e-03
 [826,] 5.343627e-04 1.977274e-04 4.087773e-04
 [827,] 1.753856e-03 6.392693e-05 1.186007e-03
 [828,] 1.338090e-04 1.550285e-04 4.216930e-05
 [829,] 1.469967e-04 1.606253e-04 4.402212e-05
 [830,] 1.139649e-02 6.816433e-05 2.459413e-03
 [831,] 8.198180e-04 1.610561e-04 4.641711e-04
 [832,] 5.834261e-04 1.731586e-04 3.703967e-04
 [833,] 1.480466e-04 1.550654e-04 4.263195e-05
 [834,] 9.582828e-04 1.651233e-04 5.657367e-04
 [835,] 1.463035e-03 1.959463e-04 1.691450e-03
 [836,] 2.612272e-03 2.030434e-04 2.724923e-03
 [837,] 1.600440e-02 6.365389e-05 1.177005e-02
 [838,] 2.807785e-03 2.401473e-04 3.073094e-03
 [839,] 1.371228e-03 1.302763e-04 4.875682e-04
 [840,] 4.338327e-04 1.823615e-04 2.887412e-04
 [841,] 4.105183e-04 1.700550e-04 2.448520e-04
 [842,] 1.553011e-04 9.674155e-05 3.515452e-05
 [843,] 2.337174e-04 7.034981e-05 2.160026e-05
 [844,] 1.872773e-04 9.761092e-05 3.121941e-05
 [845,] 3.675775e-04 8.474371e-05 8.947785e-05
 [846,] 1.309690e-04 9.486049e-05 3.532948e-05
 [847,] 4.362447e-04 6.213563e-05 4.026328e-05
 [848,] 3.854628e-04 6.222615e-05 3.841385e-05
 [849,] 1.239951e-04 9.409571e-05 3.323212e-05
 [850,] 1.264815e-04 9.514573e-05 3.437427e-05
 [851,] 1.752225e-04 9.060821e-05 4.031194e-05
 [852,] 2.394862e-04 6.125893e-05 2.712280e-05
 [853,] 1.256173e-04 9.688274e-05 3.499162e-05
 [854,] 2.206845e-04 6.304750e-05 3.223325e-05
 [855,] 1.707513e-04 9.034530e-05 3.947503e-05
 [856,] 1.208993e-04 9.467367e-05 3.260122e-05
 [857,] 1.651687e-04 8.990907e-05 3.822152e-05
 [858,] 3.524254e-04 6.136925e-05 3.519826e-05
 [859,] 3.802998e-04 6.140854e-05 3.663404e-05
 [860,] 1.243991e-04 9.670491e-05 3.461060e-05
 [861,] 3.810400e-04 6.533578e-05 4.906538e-05
 [862,] 1.283398e-04 9.649922e-05 3.560782e-05
 [863,] 2.523030e-04 6.044604e-05 2.438559e-05
 [864,] 2.476643e-04 6.044604e-05 2.421870e-05
 [865,] 4.477861e-04 6.009456e-05 3.921094e-05
 [866,] 1.495413e-04 9.465380e-05 3.892717e-05
 [867,] 1.488797e-04 9.465380e-05 3.878737e-05
 [868,] 1.700658e-04 8.766687e-05 3.748866e-05
 [869,] 3.794171e-04 6.016247e-05 3.503292e-05
 [870,] 1.955273e-04 6.127366e-05 2.103146e-05
 [871,] 3.427813e-04 6.464287e-05 4.699628e-05
 [872,] 3.373499e-04 6.003161e-05 3.406927e-05
 [873,] 2.521572e-04 6.187583e-05 2.225097e-05
 [874,] 1.114567e-04 1.115879e-04 3.626209e-05
 [875,] 1.842938e-04 1.824144e-04 4.223972e-05
 [876,] 1.838264e-04 1.822646e-04 4.226122e-05
 [877,] 1.700385e-04 8.756023e-05 3.710404e-05
 [878,] 1.824781e-04 1.819495e-04 4.233340e-05
 [879,] 1.836765e-04 1.816524e-04 4.223477e-05
 [880,] 1.708887e-04 8.748344e-05 3.715752e-05
 [881,] 1.708887e-04 8.748344e-05 3.715752e-05
 [882,] 1.118463e-04 1.097420e-04 3.585869e-05
 [883,] 1.836765e-04 1.808829e-04 4.218966e-05
 [884,] 1.639770e-04 9.054805e-05 3.877997e-05
 [885,] 1.614605e-04 6.339541e-05 1.880374e-05
 [886,] 1.478848e-04 6.375913e-05 2.802217e-05
 [887,] 1.838264e-04 1.800950e-04 4.214910e-05
 [888,] 1.632373e-04 8.859956e-05 3.703084e-05
 [889,] 1.838264e-04 1.796481e-04 4.212382e-05
 [890,] 1.838264e-04 1.796481e-04 4.212382e-05
 [891,] 1.839918e-04 1.795051e-04 4.210598e-05
 [892,] 1.839918e-04 1.795051e-04 4.210598e-05
 [893,] 1.839918e-04 1.796481e-04 4.211397e-05
 [894,] 1.683468e-04 8.793789e-05 3.718596e-05
 [895,] 1.841426e-04 1.793624e-04 4.208922e-05
 [896,] 1.632373e-04 8.937422e-05 3.764971e-05
 [897,] 1.481931e-04 9.135664e-05 3.653547e-05
 [898,] 1.841871e-04 1.792201e-04 4.210609e-05
 [899,] 1.136370e-04 7.867236e-05 2.838547e-05
 [900,] 1.105556e-04 1.086808e-04 3.486934e-05
 [901,] 1.667248e-04 8.908490e-05 3.789922e-05
 [902,] 1.113061e-04 1.119696e-04 3.630641e-05
 [903,] 1.878874e-04 6.277417e-05 3.073172e-05
 [904,] 1.864873e-04 1.793624e-04 4.196161e-05
 [905,] 1.616997e-04 8.894236e-05 3.706269e-05
 [906,] 1.113061e-04 1.103003e-04 3.576934e-05
 [907,] 1.880177e-04 6.437416e-05 1.918252e-05
 [908,] 1.665171e-04 6.330817e-05 2.945366e-05
 [909,] 1.590276e-04 8.846184e-05 3.619844e-05
 [910,] 3.279671e-04 6.383212e-05 2.294425e-05
 [911,] 1.869334e-04 1.751106e-04 4.171541e-05
 [912,] 1.469712e-04 8.931796e-05 3.496241e-05
 [913,] 2.008805e-04 6.382103e-05 3.338281e-05
 [914,] 1.108101e-04 1.102764e-04 3.547501e-05
 [915,] 1.071468e-04 1.143098e-04 3.454966e-05
 [916,] 1.587732e-04 9.007068e-05 3.722588e-05
 [917,] 1.462597e-04 9.194129e-05 3.640021e-05
 [918,] 1.070386e-04 1.155658e-04 3.456793e-05
 [919,] 1.512294e-04 9.196130e-05 3.736822e-05
 [920,] 1.068874e-04 1.162207e-04 3.460440e-05
 [921,] 3.612819e-04 6.241790e-05 2.578333e-05
 [922,] 1.373487e-04 1.035292e-04 4.185947e-05
 [923,] 2.427180e-04 6.276052e-05 2.202856e-05
 [924,] 1.120955e-04 1.115564e-04 3.654590e-05
 [925,] 1.196635e-04 9.948477e-05 3.429364e-05
 [926,] 1.118843e-04 1.114943e-04 3.621699e-05
 [927,] 3.932103e-04 7.142753e-05 6.626899e-05
 [928,] 4.435449e-04 7.035080e-05 6.871033e-05
 [929,] 3.791560e-04 6.846456e-05 5.851177e-05
 [930,] 4.247220e-04 7.019482e-05 6.659731e-05
 [931,] 1.470146e-04 9.707992e-05 3.973332e-05
 [932,] 1.244724e-04 9.842279e-05 3.508977e-05
 [933,] 1.718476e-04 1.551506e-04 5.015486e-05
 [934,] 1.264604e-04 1.139028e-04 3.336205e-05
 [935,] 2.418643e-04 1.191881e-04 6.026501e-05
 [936,] 1.412011e-03 9.880910e-05 8.740855e-05
 [937,] 1.354073e-03 9.891010e-05 8.509909e-05
 [938,] 1.273734e-03 1.004168e-04 7.862246e-05
 [939,] 1.127012e-03 1.029792e-04 6.828281e-05
 [940,] 1.484580e-03 1.314816e-04 6.677411e-05
 [941,] 1.168830e-03 1.340824e-04 5.809165e-05
 [942,] 1.196811e-03 1.046828e-04 7.017779e-05
 [943,] 9.297750e-05 7.100590e-05 1.955353e-05
 [944,] 1.028590e-03 9.274298e-05 1.024291e-04
 [945,] 1.453576e-04 1.392037e-04 3.086248e-05
 [946,] 2.030602e-04 1.548312e-04 8.080179e-05
 [947,] 1.851339e-04 1.462262e-04 6.931352e-05
 [948,] 1.435504e-04 1.500311e-04 4.306634e-05
 [949,] 1.745355e-04 1.270585e-04 5.634291e-05
 [950,] 1.427193e-04 1.539898e-04 4.081439e-05
 [951,] 1.354335e-04 7.795501e-05 3.615713e-05
 [952,] 1.349174e-04 1.278433e-04 6.620522e-05
 [953,] 1.436667e-04 1.761619e-04 6.168939e-05
 [954,] 1.568206e-04 1.531587e-04 6.118515e-05
 [955,] 1.438758e-04 1.744567e-04 6.131204e-05
 [956,] 1.450349e-04 1.627044e-04 5.791744e-05
 [957,] 1.459487e-04 1.772954e-04 6.423426e-05
 [958,] 1.247070e-04 9.825945e-05 2.461498e-05
 [959,] 2.337971e-04 6.774691e-05 2.933548e-05
 [960,] 1.593540e-04 1.380740e-04 5.655907e-05
 [961,] 1.595578e-04 1.370332e-04 5.613979e-05
 [962,] 1.581753e-04 1.380740e-04 5.598825e-05
 [963,] 1.582325e-04 1.363662e-04 5.499105e-05
 [964,] 1.562219e-04 1.343611e-04 5.307220e-05
 [965,] 1.550455e-04 1.428305e-04 5.648807e-05
 [966,] 1.399543e-04 1.668175e-04 5.379613e-05
 [967,] 1.384957e-04 1.803439e-04 5.505157e-05
 [968,] 1.484890e-04 1.562385e-04 3.867965e-05
 [969,] 1.560467e-04 1.439155e-04 5.583006e-05
 [970,] 1.534652e-04 1.430207e-04 5.421475e-05
 [971,] 1.420074e-04 7.328476e-05 3.418501e-05
 [972,] 8.950708e-05 1.155504e-04 2.637695e-05
 [973,] 1.369096e-04 1.825964e-04 6.269839e-05
 [974,] 1.496682e-04 7.142802e-05 3.308966e-05
 [975,] 1.650207e-04 8.006561e-05 2.532391e-05
 [976,] 1.487135e-04 1.515567e-04 5.638732e-05
 [977,] 1.102044e-04 8.703327e-05 2.674282e-05
 [978,] 1.146690e-04 7.237654e-05 2.756530e-05
 [979,] 1.661676e-04 6.433205e-05 3.060421e-05
 [980,] 1.194135e-04 7.295376e-05 2.882192e-05
 [981,] 2.036945e-04 7.295376e-05 4.128921e-05
 [982,] 2.162688e-04 7.381354e-05 4.419782e-05
 [983,] 2.068131e-04 7.214725e-05 4.052092e-05
 [984,] 2.357264e-04 6.258128e-05 2.641611e-05
 [985,] 4.877489e-04 6.094282e-05 4.293645e-05
 [986,] 1.054349e-04 6.281365e-05 1.877129e-05
 [987,] 1.136361e-04 6.373605e-05 1.855349e-05
 [988,] 2.384021e-04 7.122498e-05 4.272916e-05
 [989,] 2.423247e-04 7.122498e-05 4.316252e-05
 [990,] 1.649352e-04 1.241911e-04 4.678996e-05
 [991,] 2.107299e-04 7.010610e-05 3.801855e-05
 [992,] 2.649908e-04 7.032212e-05 4.344975e-05
 [993,] 3.037177e-04 7.087618e-05 4.841654e-05
 [994,] 2.634639e-04 7.109907e-05 4.489363e-05
 [995,] 2.542327e-04 7.114375e-05 4.462904e-05
 [996,] 1.145554e-04 6.545318e-05 1.812512e-05
 [997,] 3.109840e-04 7.032791e-05 5.012231e-05
 [998,] 1.002755e-04 6.322129e-05 1.825455e-05
 [999,] 1.010614e-04 7.152372e-05 1.928342e-05
[1000,] 2.952807e-04 7.223979e-05 5.122626e-05
[1001,] 1.592062e-04 1.233190e-04 3.980094e-05
[1002,] 2.669820e-04 7.164279e-05 4.664608e-05
[1003,] 1.511866e-04 7.182554e-05 3.301566e-05
[1004,] 2.678050e-04 6.451340e-05 3.552398e-05
[1005,] 2.701682e-04 7.477045e-05 5.278218e-05
[1006,] 1.380969e-04 7.416543e-05 3.316976e-05
[1007,] 2.791564e-04 7.329127e-05 5.174350e-05
[1008,] 1.228312e-04 1.266401e-04 3.286011e-05
[1009,] 3.116566e-04 6.367688e-05 3.399156e-05
[1010,] 2.458277e-04 7.216465e-05 4.496066e-05
[1011,] 3.545205e-04 6.034040e-05 3.109305e-05
[1012,] 2.260226e-04 7.261221e-05 4.388247e-05
[1013,] 9.870214e-05 1.180949e-04 1.955876e-05
[1014,] 1.416190e-04 8.183425e-05 4.010467e-05
[1015,] 1.482262e-03 7.095019e-05 1.691455e-04
[1016,] 2.471629e-04 6.624365e-05 3.981826e-05
[1017,] 1.181251e-04 1.241991e-04 1.833603e-05
[1018,] 2.393499e-03 6.415440e-05 2.212556e-04
[1019,] 1.998621e-03 6.467715e-05 1.525136e-04
[1020,] 2.029172e-04 8.031240e-05 1.733741e-05
[1021,] 1.488836e-04 1.376238e-04 5.025680e-05
[1022,] 1.477287e-03 1.055954e-04 1.603902e-04
[1023,] 1.107913e-04 2.704335e-04 6.224092e-05
[1024,] 8.104681e-04 6.431936e-05 5.658364e-05
[1025,] 7.539834e-04 6.416489e-05 5.358091e-05
[1026,] 2.107572e-04 7.214774e-05 1.845509e-05
[1027,] 8.128749e-04 6.433006e-05 5.214788e-05
[1028,] 9.492693e-05 2.078923e-04 3.231927e-05
[1029,] 9.199351e-05 2.099731e-04 3.465317e-05
[1030,] 9.450428e-05 2.142506e-04 3.325852e-05
[1031,] 2.371529e-04 7.300292e-05 1.878068e-05
[1032,] 9.515492e-05 2.115917e-04 3.231547e-05
[1033,] 9.548310e-05 2.273231e-04 3.290446e-05
[1034,] 1.133583e-04 2.882283e-04 7.243676e-05
[1035,] 1.624796e-04 1.222371e-04 4.201964e-05
[1036,] 1.156518e-04 3.033123e-04 7.789040e-05
[1037,] 1.151488e-04 3.077644e-04 7.780064e-05
[1038,] 1.170968e-04 3.184845e-04 8.548077e-05
[1039,] 1.173625e-04 3.224505e-04 8.679308e-05
[1040,] 9.230918e-05 2.400933e-04 3.528845e-05
[1041,] 1.138133e-04 3.347076e-04 8.190717e-05
[1042,] 9.249891e-05 2.309656e-04 3.423595e-05
[1043,] 9.264913e-05 2.400933e-04 3.448808e-05
[1044,] 9.263068e-05 2.406370e-04 3.455684e-05
[1045,] 9.496092e-05 2.273292e-04 3.264379e-05
[1046,] 9.470502e-05 2.317054e-04 3.314276e-05
[1047,] 1.119124e-04 3.312397e-04 7.450332e-05
[1048,] 1.660394e-03 1.010061e-04 1.470137e-04
[1049,] 9.421162e-05 2.450941e-04 3.451565e-05
[1050,] 9.421162e-05 2.456537e-04 3.454781e-05
[1051,] 9.411155e-05 2.456537e-04 3.469834e-05
[1052,] 9.421162e-05 2.456537e-04 3.454781e-05
[1053,] 1.423106e-03 1.083526e-04 1.201296e-04
[1054,] 2.086022e-04 8.403625e-05 1.826537e-05
[1055,] 1.130244e-04 3.272442e-04 7.698836e-05
[1056,] 1.130244e-04 3.272442e-04 7.698836e-05
[1057,] 1.576538e-03 1.104463e-04 1.351344e-04
[1058,] 1.130244e-04 3.297562e-04 7.742015e-05
[1059,] 1.941812e-04 7.748303e-05 1.832445e-05
[1060,] 1.352918e-03 1.146967e-04 1.114463e-04
[1061,] 1.151488e-04 3.322698e-04 8.231389e-05
[1062,] 9.360214e-05 2.410377e-04 3.535241e-05
[1063,] 1.134602e-04 3.222894e-04 7.700955e-05
[1064,] 9.416847e-05 2.412826e-04 3.556446e-05
[1065,] 9.407398e-05 2.602797e-04 3.698477e-05
[1066,] 2.516825e-04 6.691445e-04 2.107691e-05
[1067,] 3.045109e-04 6.646931e-04 1.979245e-05
[1068,] 2.578517e-04 6.405756e-04 2.046211e-05
[1069,] 2.539081e-04 6.542978e-04 2.065036e-05
[1070,] 2.578517e-04 6.341534e-04 2.041454e-05
[1071,] 2.664156e-04 6.341534e-04 2.024004e-05
[1072,] 3.532689e-04 7.223526e-05 4.618830e-05
[1073,] 2.492652e-04 7.151032e-04 2.153849e-05
[1074,] 2.572882e-04 7.659412e-04 2.170594e-05
[1075,] 2.698055e-04 7.727913e-04 2.144883e-05
[1076,] 2.534992e-04 6.344577e-04 2.072559e-05
[1077,] 2.601422e-04 7.558767e-04 2.156195e-05
[1078,] 2.652279e-04 7.638324e-04 2.149450e-05
[1079,] 2.641517e-04 7.550071e-04 2.140506e-05
[1080,] 2.682477e-04 7.746041e-04 2.139082e-05
[1081,] 1.036711e-04 1.121499e-04 2.367964e-05
[1082,] 3.130137e-04 7.712804e-04 2.046704e-05
[1083,] 3.079576e-04 7.493278e-04 2.042082e-05
[1084,] 2.567291e-04 8.406445e-04 2.194270e-05
[1085,] 2.833713e-04 8.430501e-04 2.133374e-05
[1086,] 1.497473e-04 1.341148e-04 4.019246e-05
[1087,] 1.383164e-04 2.418150e-04 8.682324e-05
[1088,] 7.892401e-05 8.484945e-05 2.108802e-05
[1089,] 7.770847e-05 7.926316e-05 2.126355e-05
[1090,] 8.136383e-05 7.478480e-05 2.128400e-05
[1091,] 7.573424e-05 7.670772e-05 2.019191e-05
[1092,] 7.846109e-05 7.959123e-05 2.120132e-05
[1093,] 7.964963e-05 1.025951e-04 2.757473e-05
[1094,] 1.031502e-04 1.035394e-04 4.167084e-05
[1095,] 1.281069e-04 8.016298e-05 3.262923e-05
[1096,] 1.214646e-04 8.143805e-05 3.209720e-05
[1097,] 1.297352e-04 8.226430e-05 3.271877e-05
[1098,] 1.112300e-04 8.281572e-05 3.063958e-05
[1099,] 1.117766e-04 9.887411e-05 4.259243e-05
[1100,] 7.594319e-05 8.916726e-05 2.147754e-05
[1101,] 2.026889e-04 7.504187e-05 4.138357e-05
[1102,] 2.105799e-04 7.455652e-05 3.981501e-05
[1103,] 7.929292e-05 9.609453e-05 1.910231e-05
[1104,] 7.902391e-05 9.641153e-05 1.917230e-05
[1105,] 2.088907e-04 8.068584e-05 4.697453e-05
[1106,] 1.093502e-04 1.127025e-04 4.922960e-05
[1107,] 8.044614e-05 9.322891e-05 1.873833e-05
[1108,] 2.282423e-04 8.001453e-05 4.883968e-05
[1109,] 3.030359e-04 8.918011e-05 7.164052e-05
[1110,] 1.941721e-04 1.001880e-04 3.377796e-05
[1111,] 1.260049e-04 1.707989e-04 4.372582e-05
[1112,] 1.495432e-04 1.107912e-04 3.474413e-05
[1113,] 1.430831e-03 8.484462e-05 1.943664e-04
[1114,] 6.068091e-04 8.157833e-05 4.840125e-05
[1115,] 1.239107e-04 1.019671e-04 2.831841e-05
[1116,] 1.452353e-04 1.396277e-04 4.145629e-05
[1117,] 5.543510e-04 7.165520e-05 6.270140e-05
[1118,] 8.891860e-04 7.220850e-05 7.165445e-05
[1119,] 2.679043e-04 9.554756e-05 7.222662e-05
[1120,] 9.684534e-03 7.696245e-05 8.252906e-04
[1121,] 1.223811e-04 7.679598e-05 2.556962e-05
[1122,] 1.474983e-04 1.625674e-04 4.787690e-05
[1123,] 8.078095e-05 5.276910e-04 5.574340e-05
[1124,] 1.853862e-04 1.638278e-04 9.193403e-05
[1125,] 1.550842e-04 8.666929e-05 4.496534e-05
[1126,] 1.597427e-04 9.825096e-05 4.548109e-05
[1127,] 1.340196e-04 9.752710e-05 2.794353e-05
[1128,] 1.357932e-04 9.895962e-05 2.796298e-05
[1129,] 9.733866e-05 1.304486e-04 3.064156e-05
[1130,] 1.363133e-04 1.011590e-04 2.809472e-05
[1131,] 8.802786e-05 8.385985e-05 1.984499e-05
[1132,] 8.768870e-05 1.036262e-04 2.495474e-05
[1133,] 1.362027e-04 1.008994e-04 2.828644e-05
[1134,] 1.446878e-04 8.716792e-05 4.394317e-05
[1135,] 1.410660e-04 1.011790e-04 2.823351e-05
[1136,] 9.105547e-05 7.859210e-05 2.027569e-05
[1137,] 1.351216e-04 9.985064e-05 2.823949e-05
[1138,] 1.371247e-04 1.025653e-04 2.825596e-05
[1139,] 1.339545e-04 9.055445e-05 4.343217e-05
[1140,] 1.361867e-04 1.011790e-04 2.826082e-05
[1141,] 1.365563e-04 1.012738e-04 2.825812e-05
[1142,] 8.934921e-05 1.020265e-04 2.461343e-05
[1143,] 9.080939e-05 8.044313e-05 1.998628e-05
[1144,] 1.351216e-04 1.018778e-04 2.831342e-05
[1145,] 1.347810e-04 1.017681e-04 2.831765e-05
[1146,] 8.750636e-05 1.025455e-04 2.456702e-05
[1147,] 8.927943e-05 1.018139e-04 2.457589e-05
[1148,] 8.927943e-05 1.018390e-04 2.460027e-05
[1149,] 8.856429e-05 1.020450e-04 2.459196e-05
[1150,] 8.946926e-05 1.015995e-04 2.474139e-05
[1151,] 8.649179e-05 1.018044e-04 2.395440e-05
[1152,] 1.388290e-04 8.872390e-05 4.336167e-05
[1153,] 8.640522e-05 1.021746e-04 2.401839e-05
[1154,] 8.729214e-05 7.716327e-05 2.158160e-05
[1155,] 1.373115e-04 9.425640e-05 3.101046e-05
[1156,] 8.715500e-05 1.027374e-04 2.428794e-05
[1157,] 1.127080e-04 1.541452e-04 6.424763e-05
[1158,] 1.452198e-04 9.264891e-05 2.901384e-05
[1159,] 8.503982e-05 1.051315e-04 2.398848e-05
[1160,] 8.220160e-05 7.677296e-05 2.022429e-05
[1161,] 8.234681e-05 7.671712e-05 2.024610e-05
[1162,] 8.113497e-05 7.660132e-05 1.987285e-05
[1163,] 9.775184e-05 7.984544e-05 2.581981e-05
[1164,] 2.040554e-04 9.377939e-05 3.731814e-05
[1165,] 1.706020e-04 1.524522e-04 1.031343e-04
[1166,] 1.596810e-04 1.363771e-04 8.473859e-05
[1167,] 9.904149e-05 1.411472e-04 5.272523e-05
[1168,] 9.685273e-05 1.651502e-04 5.917826e-05
[1169,] 9.746499e-05 1.604290e-04 5.817080e-05
[1170,] 1.417136e-04 9.452158e-05 3.036776e-05
[1171,] 1.438623e-04 9.600697e-05 3.161834e-05
[1172,] 9.521606e-05 1.974680e-04 6.692123e-05
[1173,] 9.344137e-05 1.856400e-04 6.157994e-05
[1174,] 8.900231e-05 1.894650e-04 5.778977e-05
[1175,] 9.556816e-05 1.338321e-04 4.717586e-05
[1176,] 9.112732e-05 1.244568e-04 4.098494e-05
[1177,] 1.087367e-04 8.150302e-05 3.067027e-05
[1178,] 1.039191e-04 1.714543e-04 3.523252e-05
[1179,] 1.061809e-04 3.698802e-04 8.879428e-05
[1180,] 6.217927e-04 1.447906e-03 4.682695e-03
[1181,] 9.931290e-05 1.298876e-04 3.482122e-05
[1182,] 8.048042e-05 9.663629e-05 2.434705e-05
[1183,] 1.977712e-04 9.654408e-04 6.382984e-04
[1184,] 1.104663e-04 1.131340e-04 4.513187e-05
[1185,] 1.128650e-04 2.960265e-04 1.030949e-04
[1186,] 1.353024e-04 3.803081e-04 1.698293e-04
[1187,] 1.217145e-04 1.685441e-04 3.856459e-05
[1188,] 1.499995e-04 3.738471e-04 1.954617e-04
[1189,] 2.287959e-04 2.265381e-04 1.699264e-04
[1190,] 9.647774e-05 8.977694e-05 2.776447e-05
[1191,] 1.850742e-04 2.451156e-04 1.385019e-04
[1192,] 1.218476e-04 1.182101e-04 5.562230e-05
[1193,] 1.208552e-04 1.117103e-04 5.151941e-05
[1194,] 3.733332e-04 4.398425e-04 7.614389e-04
[1195,] 3.677501e-04 1.455497e-03 2.347147e-03
[1196,] 2.443245e-04 2.145333e-04 1.700336e-04
[1197,] 3.567930e-04 1.302130e-03 2.030882e-03
[1198,] 1.012677e-04 1.707654e-04 4.622784e-05
[1199,] 2.622978e-04 2.348196e-04 2.120615e-04
[1200,] 1.443091e-04 1.225927e-04 3.254766e-05
[1201,] 1.361587e-04 1.097380e-04 5.090341e-05
[1202,] 1.179896e-04 3.620126e-04 1.329076e-04
[1203,] 1.169091e-04 1.126911e-04 5.008070e-05
[1204,] 5.727102e-04 2.151161e-03 6.143773e-03
[1205,] 1.605534e-04 2.054228e-04 5.022939e-05
[1206,] 1.264494e-04 1.193936e-04 3.102780e-05
[1207,] 5.115889e-04 1.669367e-03 4.191200e-03
[1208,] 9.960760e-05 1.700976e-04 4.521819e-05
[1209,] 1.011567e-04 2.011824e-04 5.255656e-05
[1210,] 1.272917e-04 1.228550e-04 3.021722e-05
[1211,] 4.295907e-04 1.691323e-03 3.361778e-03
[1212,] 4.905538e-04 1.650376e-03 3.912704e-03
[1213,] 1.210804e-04 1.199094e-04 2.992589e-05
[1214,] 1.164167e-04 1.034080e-04 4.019296e-05
[1215,] 6.597207e-04 2.060760e-03 7.172933e-03
[1216,] 1.141429e-04 1.227336e-04 5.323925e-05
[1217,] 5.655215e-04 1.493460e-03 4.293383e-03
[1218,] 1.322626e-04 1.505021e-04 4.321082e-05
[1219,] 4.279538e-04 1.257582e-03 2.523747e-03
[1220,] 1.303861e-04 1.007100e-04 4.317110e-05
[1221,] 1.158674e-04 1.594827e-04 7.050176e-05
[1222,] 5.450928e-04 1.444343e-03 3.955368e-03
[1223,] 6.390620e-04 1.281652e-03 4.309006e-03
[1224,] 6.154982e-04 1.317865e-03 4.224925e-03
[1225,] 5.258122e-04 1.031239e-03 2.710508e-03
[1226,] 3.958629e-04 7.186464e-04 1.325511e-03
[1227,] 1.952116e-04 1.265843e-04 4.830769e-05
[1228,] 1.860236e-04 5.323565e-04 3.578118e-04
[1229,] 1.280162e-04 1.670617e-03 4.639090e-04
[1230,] 1.205737e-04 1.645801e-03 4.081871e-04
[1231,] 1.115773e-04 1.813037e-03 3.698852e-04
[1232,] 1.172984e-04 1.798928e-03 4.069832e-04
[1233,] 1.138058e-04 1.811826e-03 3.839883e-04
[1234,] 7.940736e-05 1.127956e-04 2.964602e-05
[1235,] 1.268028e-04 2.193906e-03 5.484407e-04
[1236,] 1.229686e-04 2.176156e-03 5.126549e-04
[1237,] 1.255749e-04 2.238081e-03 5.429255e-04
[1238,] 1.484550e-04 2.510029e-03 8.167893e-04
[1239,] 1.540176e-04 2.489332e-03 8.689711e-04
[1240,] 1.521250e-04 2.855812e-03 9.418913e-04
[1241,] 1.502711e-04 2.223994e-03 7.656047e-04
[1242,] 9.051190e-05 1.086739e-04 3.401381e-05
[1243,] 1.535462e-04 2.581271e-03 8.831871e-04
[1244,] 1.633905e-04 2.754419e-03 1.036666e-03
[1245,] 1.564687e-04 1.801144e-04 9.300144e-05
[1246,] 1.346409e-04 1.853588e-03 5.473337e-04
[1247,] 1.226381e-04 1.569503e-03 4.013995e-04
[1248,] 7.635542e-05 1.108634e-04 2.636325e-05
[1249,] 9.631370e-05 1.121565e-04 2.535583e-05
[1250,] 1.401940e-04 1.390587e-04 4.068330e-05
[1251,] 1.533513e-04 3.369401e-04 8.630921e-05
[1252,] 1.562281e-04 1.778877e-03 3.031208e-04
[1253,] 1.804320e-04 2.719921e-03 3.201388e-04
[1254,] 1.202979e-04 1.415000e-03 5.466711e-05
[1255,] 1.375926e-04 1.031162e-04 3.389727e-05
[1256,] 1.488578e-04 2.160095e-04 8.907098e-05
[1257,] 1.180273e-04 1.550034e-04 2.081140e-05
[1258,] 1.658445e-04 2.702113e-04 1.308502e-04
[1259,] 1.579072e-04 2.712489e-04 1.217286e-04
[1260,] 1.560621e-04 2.832067e-04 1.244857e-04
[1261,] 1.211322e-04 9.654199e-05 1.926979e-05
[1262,] 1.570275e-04 3.060887e-04 1.350229e-04
[1263,] 1.570275e-04 3.007122e-04 1.328205e-04
[1264,] 1.535793e-04 2.861145e-03 6.116055e-04
[1265,] 1.592889e-04 3.265836e-03 5.900833e-04
[1266,] 1.475271e-04 1.192748e-04 4.380741e-05
[1267,] 1.510501e-04 1.305438e-04 4.920583e-05
[1268,] 9.495293e-05 4.106927e-04 3.232444e-05
[1269,] 1.699886e-04 1.249224e-04 2.766282e-05
[1270,] 1.116021e-04 2.146889e-04 5.810891e-05
[1271,] 1.289444e-04 1.156056e-04 3.405244e-05
[1272,] 1.131646e-04 1.180539e-04 3.260711e-05
[1273,] 1.434614e-04 6.134149e-04 2.039055e-04
[1274,] 1.334720e-04 3.814169e-04 1.455906e-04
[1275,] 1.921072e-04 3.211664e-04 2.472819e-04
[1276,] 1.088862e-04 7.828034e-04 2.652615e-04
[1277,] 1.063748e-04 2.900486e-04 1.116852e-04
[1278,] 1.152218e-04 1.909118e-04 4.888182e-05
[1279,] 1.130001e-04 1.948114e-04 4.764590e-05
[1280,] 1.076052e-04 1.570316e-04 3.504672e-05
[1281,] 1.607722e-04 1.662791e-04 7.114488e-05
[1282,] 8.083790e-05 4.139459e-04 6.499700e-05
[1283,] 1.504212e-04 2.028792e-04 9.737398e-05
[1284,] 8.276640e-05 1.617485e-03 2.493919e-04
[1285,] 1.527399e-04 2.003335e-04 9.809064e-05
[1286,] 1.070615e-04 1.566368e-04 3.509895e-05
[1287,] 1.071249e-04 1.567301e-04 3.517465e-05
[1288,] 1.078995e-04 1.573926e-04 3.586200e-05
[1289,] 1.562643e-04 1.846906e-04 9.262497e-05
[1290,] 1.322912e-04 2.059451e-04 9.526531e-05
[1291,] 1.341187e-04 2.059451e-04 9.705134e-05
[1292,] 1.801729e-04 1.464501e-04 6.213528e-05
[1293,] 1.085000e-04 1.578081e-04 3.678158e-05
[1294,] 1.149862e-04 2.260044e-04 1.010052e-04
[1295,] 1.755394e-04 1.627952e-04 7.445146e-05
[1296,] 1.728315e-04 1.366478e-04 3.163803e-05
[1297,] 1.733758e-04 1.482757e-04 3.131416e-05
[1298,] 1.051023e-04 6.286807e-04 2.192952e-04
[1299,] 1.426428e-04 1.470284e-04 6.399697e-05
[1300,] 1.065440e-04 1.635231e-04 3.535003e-05
[1301,] 1.065717e-04 1.623434e-04 3.527133e-05
[1302,] 8.373819e-05 2.793957e-04 5.539330e-05
[1303,] 1.670991e-04 1.434753e-04 3.115356e-05
[1304,] 1.068742e-04 1.623134e-04 3.491864e-05
[1305,] 9.744794e-05 1.203199e-04 3.293361e-05
[1306,] 1.503526e-04 1.509044e-04 3.116648e-05
[1307,] 8.777347e-05 2.678621e-04 6.466424e-05
[1308,] 1.571148e-04 2.939849e-04 1.374627e-04
[1309,] 1.557586e-04 2.367332e-04 1.309562e-04
[1310,] 1.371722e-04 2.823338e-04 1.346371e-04
[1311,] 1.395193e-04 1.048404e-04 3.386721e-05
[1312,] 2.420640e-04 1.275629e-04 9.433862e-05
[1313,] 2.199286e-04 1.167259e-04 7.738412e-05
[1314,] 2.183626e-04 1.107811e-04 7.151603e-05
[1315,] 2.083123e-04 1.070067e-04 6.572080e-05
[1316,] 9.672001e-05 1.216830e-04 3.394425e-05
[1317,] 1.575959e-04 1.279849e-04 4.594192e-05
[1318,] 2.399277e-04 7.591168e-05 4.049450e-05
[1319,] 1.607277e-04 1.289876e-04 4.775806e-05
[1320,] 2.404136e-04 7.325016e-05 3.792349e-05
[1321,] 2.404136e-04 7.317569e-05 3.783228e-05
[1322,] 2.335758e-04 7.235074e-05 3.645234e-05
[1323,] 2.096650e-04 7.317333e-05 3.516334e-05
[1324,] 1.128931e-04 1.144771e-04 2.587971e-05
[1325,] 1.139686e-04 1.456057e-04 3.503945e-05
[1326,] 1.518060e-04 1.139868e-04 4.168190e-05
[1327,] 2.136133e-04 7.961087e-05 4.188590e-05
[1328,] 2.279482e-04 7.931432e-05 4.319043e-05
[1329,] 1.002222e-03 6.991987e-05 9.469647e-05
[1330,] 2.195786e-04 7.870441e-05 4.164580e-05
[1331,] 1.118909e-04 1.440932e-04 2.895483e-05
[1332,] 7.606837e-04 1.065764e-04 2.003942e-04
[1333,] 1.360626e-04 1.137483e-04 3.395185e-05
[1334,] 7.467846e-04 1.040534e-04 1.893437e-04
[1335,] 1.220923e-04 2.582111e-04 4.364561e-05
[1336,] 1.361544e-04 1.137719e-04 3.399859e-05
[1337,] 8.817281e-04 1.002868e-04 1.975086e-04
[1338,] 1.364124e-04 1.138982e-04 3.414267e-05
[1339,] 1.364455e-04 1.136941e-04 3.407172e-05
[1340,] 7.755146e-04 1.007919e-04 1.846086e-04
[1341,] 1.364794e-04 1.132337e-04 3.390887e-05
[1342,] 1.469809e-04 1.375891e-04 3.170286e-05
[1343,] 8.142541e-04 1.005772e-04 1.898232e-04
[1344,] 8.640092e-04 9.619651e-05 1.810124e-04
[1345,] 8.459447e-04 9.659507e-05 1.799895e-04
[1346,] 1.373864e-04 1.137993e-04 3.422916e-05
[1347,] 1.917941e-04 1.708112e-04 8.385889e-05
[1348,] 1.344338e-04 1.131062e-04 3.335964e-05
[1349,] 1.361808e-04 1.979365e-04 5.560712e-05
[1350,] 1.812262e-04 1.109481e-04 4.414251e-05
[1351,] 1.476678e-04 1.347630e-04 3.239230e-05
[1352,] 1.923254e-04 8.914094e-05 5.634417e-05
[1353,] 7.785157e-04 9.290315e-05 1.576339e-04
[1354,] 1.775418e-04 1.603447e-04 7.075418e-05
[1355,] 1.413167e-04 1.264234e-04 3.331835e-05
[1356,] 3.170209e-04 8.187399e-05 4.169201e-05
[1357,] 8.256138e-04 1.009258e-04 1.926617e-04
[1358,] 3.787630e-04 1.382738e-04 1.539653e-04
[1359,] 3.828497e-04 1.378193e-04 1.545959e-04
[1360,] 3.828497e-04 1.389066e-04 1.563230e-04
[1361,] 5.742653e-04 1.382987e-04 2.198433e-04
[1362,] 3.978952e-04 1.390395e-04 1.620972e-04
[1363,] 3.978952e-04 1.318054e-04 1.490967e-04
[1364,] 1.025380e-03 9.586138e-05 2.005437e-04
[1365,] 2.003814e-04 1.480797e-04 7.369559e-05
[1366,] 1.658214e-04 9.594996e-05 3.228383e-05
[1367,] 1.680711e-04 9.644126e-05 3.167042e-05
[1368,] 4.063976e-04 1.329716e-04 1.535853e-04
[1369,] 1.093651e-03 9.670626e-05 2.128232e-04
[1370,] 4.057523e-04 1.300344e-04 1.474548e-04
[1371,] 4.057523e-04 1.303860e-04 1.479616e-04
[1372,] 1.093651e-03 9.586138e-05 2.090397e-04
[1373,] 1.048616e-03 1.113406e-04 2.715351e-04
[1374,] 4.154648e-04 1.226079e-04 1.376431e-04
[1375,] 1.834375e-04 1.114846e-04 4.595228e-05
[1376,] 1.571264e-04 1.287053e-04 3.441445e-05
[1377,] 3.900196e-04 1.231708e-04 1.318452e-04
[1378,] 1.403091e-03 9.628169e-05 2.473146e-04
[1379,] 3.890117e-04 1.275277e-04 1.390887e-04
[1380,] 1.345558e-03 9.131960e-05 2.151662e-04
[1381,] 4.197764e-04 1.200622e-04 1.339743e-04
[1382,] 4.241479e-04 1.200622e-04 1.349714e-04
[1383,] 4.427187e-04 1.205531e-04 1.401082e-04
[1384,] 9.510831e-04 9.581013e-05 1.849100e-04
[1385,] 1.064337e-03 9.641247e-05 2.016721e-04
[1386,] 1.429534e-04 1.129576e-04 3.534421e-05
[1387,] 1.584944e-04 1.264420e-04 3.554328e-05
[1388,] 2.061654e-04 1.117184e-04 5.039680e-05
[1389,] 1.437751e-04 1.131102e-04 3.562852e-05
[1390,] 1.109685e-03 1.000647e-04 2.242284e-04
[1391,] 1.085794e-03 1.015748e-04 2.336369e-04
[1392,] 1.422370e-04 1.140268e-04 3.530870e-05
[1393,] 1.858623e-04 1.524853e-04 7.018127e-05
[1394,] 2.209144e-04 1.464050e-04 9.036421e-05
[1395,] 2.201566e-04 1.460501e-04 8.981298e-05
[1396,] 2.172491e-04 1.481930e-04 9.050869e-05
[1397,] 2.205670e-04 1.485569e-04 9.212991e-05
[1398,] 2.176220e-04 1.503909e-04 9.254089e-05
[1399,] 1.393343e-04 1.197171e-04 3.669220e-05
[1400,] 1.828920e-04 1.596807e-04 7.279810e-05
[1401,] 1.436498e-04 1.138963e-04 3.532067e-05
[1402,] 1.767655e-04 1.776791e-04 7.889127e-05
[1403,] 1.728996e-03 1.162757e-04 4.138786e-04
[1404,] 5.023500e-04 9.462140e-05 6.792285e-05
[1405,] 2.079224e-04 1.553505e-04 9.266321e-05
[1406,] 2.079224e-04 1.561651e-04 9.328313e-05
[1407,] 2.079224e-04 1.553505e-04 9.266321e-05
[1408,] 2.086050e-04 1.597642e-04 9.631426e-05
[1409,] 1.855336e-04 1.670370e-04 7.828163e-05
[1410,] 1.689872e-03 1.146563e-04 3.968480e-04
[1411,] 1.655541e-03 1.146563e-04 3.914322e-04
[1412,] 1.655541e-03 1.104869e-04 3.644957e-04
[1413,] 4.041711e-04 1.706496e-04 2.074371e-04
[1414,] 2.195813e-04 9.714700e-05 3.439861e-05
[1415,] 4.006549e-04 1.692751e-04 2.036308e-04
[1416,] 1.753656e-04 1.858048e-04 8.198401e-05
[1417,] 4.216579e-04 1.639179e-04 2.024978e-04
[1418,] 2.110761e-04 9.855684e-05 3.251750e-05
[1419,] 1.853991e-04 1.000760e-04 2.996205e-05
[1420,] 1.850876e-04 1.005802e-04 2.987911e-05
[1421,] 4.359936e-04 1.630111e-04 2.064026e-04
[1422,] 2.200507e-04 1.140309e-04 5.115889e-05
[1423,] 1.853991e-04 9.905137e-05 3.067748e-05
[1424,] 1.837928e-04 9.917438e-05 3.067712e-05
[1425,] 1.721146e-04 1.331954e-04 3.503211e-05
[1426,] 1.807409e-04 9.864123e-05 3.092114e-05
[1427,] 4.428970e-04 1.800394e-04 2.383984e-04
[1428,] 1.269126e-04 1.153670e-04 3.337872e-05
[1429,] 1.883242e-04 2.495727e-04 1.284697e-04
[1430,] 9.416312e-05 1.353179e-04 2.891739e-05
[1431,] 1.840091e-04 2.096685e-04 9.985257e-05
[1432,] 2.154449e-04 1.341468e-04 3.935572e-05
[1433,] 1.854503e-04 2.256997e-04 1.106037e-04
[1434,] 2.322758e-04 1.342562e-04 4.038749e-05
[1435,] 2.375222e-04 1.343532e-04 4.066253e-05
[1436,] 9.815700e-05 1.168964e-04 4.138602e-05
[1437,] 9.767333e-05 1.347881e-04 2.851530e-05
[1438,] 1.288897e-04 1.116786e-04 3.063731e-05
[1439,] 1.057265e-04 1.080271e-04 2.505327e-05
[1440,] 2.189850e-04 1.351618e-04 3.896755e-05
[1441,] 2.154449e-04 1.353241e-04 3.865295e-05
[1442,] 1.428017e-03 1.341804e-04 1.962792e-04
[1443,] 1.954388e-04 1.320952e-04 4.031862e-05
[1444,] 1.095369e-04 1.656498e-04 4.066985e-05
[1445,] 1.406984e-04 1.135512e-04 3.420271e-05
[1446,] 1.090036e-04 1.123974e-04 2.716981e-05
[1447,] 8.107236e-05 8.692121e-05 2.221309e-05
[1448,] 8.184346e-05 8.681080e-05 2.290645e-05
[1449,] 1.276195e-04 1.135345e-04 3.219969e-05
[1450,] 8.100425e-05 8.599090e-05 2.197348e-05
[1451,] 8.138027e-05 8.269070e-05 2.170543e-05
[1452,] 1.741066e-04 1.160160e-04 3.505195e-05
[1453,] 2.233321e-04 7.949570e-05 2.374051e-05
[1454,] 1.181241e-04 7.207845e-05 2.112405e-05
[1455,] 5.210528e-04 1.358550e-04 1.126129e-04
[1456,] 3.041348e-04 6.631370e-05 2.764659e-05
[1457,] 1.051686e-04 1.651669e-04 3.309686e-05
[1458,] 1.615199e-04 8.136072e-05 1.772825e-05
[1459,] 3.199497e-04 6.394912e-05 3.057381e-05
[1460,] 2.451066e-04 6.656951e-05 2.257926e-05
[1461,] 1.297638e-04 1.270918e-04 3.301045e-05
[1462,] 2.265000e-04 7.047067e-05 2.060464e-05
[1463,] 1.144985e-04 6.601039e-05 2.125815e-05
[1464,] 1.799199e-04 6.667811e-05 1.903467e-05
[1465,] 1.285542e-04 1.241535e-04 3.322758e-05
[1466,] 1.223127e-04 6.373783e-05 1.869857e-05
[1467,] 2.294603e-04 6.964579e-05 2.136958e-05
[1468,] 2.272246e-04 8.378302e-05 1.917188e-05
[1469,] 2.193757e-04 8.680707e-05 1.900907e-05
[1470,] 2.125144e-04 7.802461e-05 1.966874e-05
[1471,] 4.649471e-04 1.352178e-04 1.038100e-04
[1472,] 1.110584e-04 1.006978e-04 2.988131e-05
[1473,] 2.108947e-04 8.295960e-05 1.838556e-05
[1474,] 2.110705e-04 8.220890e-05 1.852021e-05
[1475,] 2.221047e-04 8.384715e-05 1.852157e-05
[1476,] 2.454848e-04 8.495324e-05 1.950016e-05
[1477,] 1.835815e-04 7.113573e-05 1.958248e-05
[1478,] 2.857721e-04 8.738128e-05 1.890296e-05
[1479,] 4.438349e-04 1.364541e-04 1.164622e-04
[1480,] 2.767085e-04 9.381632e-05 1.862042e-05
[1481,] 3.711662e-04 8.859795e-05 1.955476e-05
[1482,] 2.829965e-04 9.038936e-05 1.881365e-05
[1483,] 2.244672e-04 8.964084e-05 1.847425e-05
[1484,] 1.624597e-04 2.265645e-04 3.277720e-05
[1485,] 2.206222e-04 7.057523e-05 2.708554e-05
[1486,] 1.326490e-04 8.006488e-05 3.496233e-05
[1487,] 1.279490e-04 8.126738e-05 3.387344e-05
[1488,] 1.105373e-04 9.668100e-05 3.739278e-05
[1489,] 1.398899e-04 9.716575e-05 4.443377e-05
[1490,] 1.432590e-04 1.124893e-04 5.467779e-05
[1491,] 1.656700e-04 1.364457e-04 7.847395e-05
[1492,] 2.002689e-04 1.481957e-04 1.040633e-04
[1493,] 2.177776e-04 1.193162e-04 8.398353e-05
[1494,] 1.952048e-04 1.613039e-04 1.123711e-04
[1495,] 1.920386e-04 1.597185e-04 1.093265e-04
[1496,] 2.158234e-04 1.632471e-04 9.123993e-05
[1497,] 4.089558e-04 1.161168e-04 1.290552e-04
[1498,] 2.008850e-04 1.284799e-04 4.835222e-05
[1499,] 3.196537e-04 1.851345e-04 2.082005e-04
[1500,] 8.311347e-05 1.743685e-04 3.788762e-05
[1501,] 3.097481e-04 2.542018e-04 3.086082e-04
[1502,] 1.274343e-04 1.127736e-04 4.133604e-05
[1503,] 1.260233e-04 1.127336e-04 4.071508e-05
[1504,] 8.427557e-05 2.863840e-04 5.882855e-05
[1505,] 2.034897e-04 1.528492e-04 5.577275e-05
[1506,] 2.245481e-04 1.610622e-04 1.061713e-04
[1507,] 9.374071e-05 9.630406e-05 2.422774e-05
[1508,] 2.353183e-04 1.306757e-04 7.878478e-05
[1509,] 8.062934e-05 1.489205e-04 3.279767e-05
[1510,] 1.032375e-04 1.133105e-04 2.061473e-05
[1511,] 2.299170e-04 1.286086e-04 7.561745e-05
[1512,] 7.969381e-05 1.471955e-04 3.158573e-05
[1513,] 2.167422e-04 1.144311e-04 6.485914e-05
[1514,] 1.354426e-04 9.281134e-05 1.997056e-05
[1515,] 2.440908e-04 1.072170e-04 6.269283e-05
[1516,] 1.365160e-04 9.456244e-05 1.992404e-05
[1517,] 1.015395e-04 1.155706e-04 2.072964e-05
[1518,] 8.030073e-05 1.944912e-04 4.095850e-05
[1519,] 2.279427e-04 1.154611e-04 6.795015e-05
[1520,] 2.370909e-04 1.138211e-04 6.850274e-05
[1521,] 1.014331e-04 1.137291e-04 2.062188e-05
[1522,] 1.014331e-04 1.145995e-04 2.067291e-05
[1523,] 2.048840e-04 1.427129e-04 8.170969e-05
[1524,] 1.014331e-04 1.104870e-04 2.043333e-05
[1525,] 2.285756e-04 1.095857e-04 6.220871e-05
[1526,] 2.338603e-04 1.063104e-04 5.972835e-05
[1527,] 2.203526e-04 1.274759e-04 7.111554e-05
[1528,] 7.941322e-05 1.302614e-04 2.709984e-05
[1529,] 1.128836e-04 1.012432e-04 1.940267e-05
[1530,] 2.126778e-04 1.257829e-04 6.684873e-05
[1531,] 1.172976e-04 1.002131e-04 1.930285e-05
[1532,] 1.109795e-04 1.043892e-04 1.960365e-05
[1533,] 1.128010e-04 9.887507e-05 1.936001e-05
[1534,] 1.134926e-04 1.053650e-04 1.955442e-05
[1535,] 1.141958e-04 1.118108e-04 1.976803e-05
[1536,] 1.070576e-04 1.084802e-04 1.995191e-05
[1537,] 1.056833e-04 7.970160e-05 1.931380e-05
[1538,] 1.096315e-04 8.074866e-05 1.932324e-05
[1539,] 1.243962e-04 7.754103e-05 1.951901e-05
[1540,] 1.260023e-04 1.000619e-04 1.918602e-05
[1541,] 1.225087e-04 9.862153e-05 1.919693e-05
[1542,] 1.269116e-04 9.907799e-05 1.916649e-05
[1543,] 8.035275e-05 1.245409e-04 2.460840e-05
[1544,] 2.261399e-04 1.004779e-04 5.112682e-05
[1545,] 7.944599e-05 1.142758e-04 2.592031e-05
[1546,] 1.131566e-04 1.042034e-04 1.952418e-05
[1547,] 1.117602e-04 1.029042e-04 1.952215e-05
[1548,] 7.947851e-05 9.166224e-05 2.226462e-05
[1549,] 8.419789e-05 8.003695e-05 2.129359e-05
[1550,] 7.941164e-05 8.916320e-05 2.158404e-05
[1551,] 7.940651e-05 9.870808e-05 2.284553e-05
[1552,] 8.085122e-05 1.936227e-04 3.087696e-05
[1553,] 1.465200e-04 1.237618e-04 4.622996e-05
[1554,] 1.695203e-04 1.357868e-04 6.160969e-05
[1555,] 8.016028e-05 2.309104e-04 3.480486e-05
[1556,] 8.030942e-05 1.777279e-04 3.078532e-05
[1557,] 1.699307e-04 1.108930e-04 5.058358e-05
[1558,] 1.196532e-04 1.416928e-04 2.064333e-05
[1559,] 1.095809e-04 1.385935e-04 2.123142e-05
[1560,] 7.923252e-05 2.016082e-04 3.409202e-05
[1561,] 1.188606e-04 1.442626e-04 2.080444e-05
[1562,] 1.188606e-04 1.498014e-04 2.104823e-05
[1563,] 1.859967e-04 1.110257e-04 5.485504e-05
[1564,] 7.908442e-05 2.273458e-04 3.732913e-05
[1565,] 7.915476e-05 2.267477e-04 3.698716e-05
[1566,] 1.858280e-04 1.114430e-04 5.499449e-05
[1567,] 2.197401e-04 1.075090e-04 2.093563e-05
[1568,] 7.972273e-05 2.436784e-04 3.708923e-05
[1569,] 2.182168e-04 1.100329e-04 2.090473e-05
[1570,] 7.997986e-05 2.475928e-04 3.687245e-05
[1571,] 1.188064e-04 1.386977e-04 2.055050e-05
[1572,] 1.139193e-04 2.358947e-04 2.301325e-05
[1573,] 8.077230e-05 2.616169e-04 3.675250e-05
[1574,] 1.230196e-04 1.552863e-04 2.100731e-05
[1575,] 8.131251e-05 2.640141e-04 3.613834e-05
[1576,] 8.118413e-05 2.689788e-04 3.672534e-05
[1577,] 8.221443e-05 2.818402e-04 3.636284e-05
[1578,] 8.154084e-05 2.843191e-04 3.742977e-05
[1579,] 8.134453e-05 3.003457e-04 3.896424e-05
[1580,] 1.482354e-04 1.576587e-04 1.996368e-05
[1581,] 8.265635e-05 2.791463e-04 3.565639e-05
[1582,] 8.117542e-05 3.424013e-04 4.099440e-05
[1583,] 8.109728e-05 3.090910e-04 3.991392e-05
[1584,] 8.029107e-05 3.636828e-04 4.584411e-05
[1585,] 1.898390e-04 1.050986e-04 5.095719e-05
[1586,] 3.155496e-04 1.265270e-04 5.855864e-05
[1587,] 1.883144e-04 1.402078e-04 7.290046e-05
[1588,] 8.347789e-05 4.023618e-04 4.276711e-05
[1589,] 2.956836e-04 9.091382e-05 2.530935e-05
[1590,] 8.376124e-05 1.676390e-04 2.720579e-05
[1591,] 2.011367e-04 1.151536e-04 6.701489e-05
[1592,] 1.053412e-04 1.682801e-04 5.980755e-05
[1593,] 1.547760e-04 9.699057e-05 3.624998e-05
[1594,] 9.773370e-05 1.790972e-04 5.577293e-05
[1595,] 1.732753e-04 1.559792e-04 4.762595e-05
[1596,] 1.497651e-04 1.010434e-04 3.718255e-05
[1597,] 9.478302e-05 1.745752e-04 5.106806e-05
[1598,] 9.330540e-05 1.867690e-04 5.209259e-05
[1599,] 9.641852e-05 1.913515e-04 4.407196e-05
[1600,] 1.474371e-04 9.065350e-05 3.070220e-05
[1601,] 1.488216e-04 9.175863e-05 3.218363e-05
[1602,] 9.539434e-05 1.603534e-04 4.819931e-05
[1603,] 1.560557e-04 8.967602e-05 3.089272e-05
[1604,] 1.445217e-04 1.729260e-04 9.259881e-05
[1605,] 9.645990e-05 1.742886e-04 4.410817e-05
[1606,] 1.491193e-04 8.933182e-05 3.034585e-05
[1607,] 9.087885e-05 1.988227e-04 5.137144e-05
[1608,] 1.373490e-04 8.960733e-05 2.937709e-05
[1609,] 1.529607e-04 9.100721e-05 3.178192e-05
[1610,] 1.415065e-04 9.098305e-05 3.009959e-05
[1611,] 1.405752e-04 8.940482e-05 2.963160e-05
[1612,] 1.545553e-04 9.070968e-05 3.178521e-05
[1613,] 1.540461e-04 9.070717e-05 3.186235e-05
[1614,] 1.359505e-04 8.924577e-05 2.895294e-05
[1615,] 8.144257e-05 5.112846e-04 8.778610e-05
[1616,] 1.323736e-04 1.008162e-04 3.379640e-05
[1617,] 1.381390e-04 9.683976e-05 3.400531e-05
[1618,] 1.381811e-04 9.704946e-05 3.416414e-05
[1619,] 1.381790e-04 9.485550e-05 3.315893e-05
[1620,] 9.704928e-05 2.632399e-04 7.835809e-05
[1621,] 1.003176e-04 1.723911e-04 5.636845e-05
[1622,] 1.509640e-04 8.937727e-05 3.020590e-05
[1623,] 1.410713e-04 9.429234e-05 3.344726e-05
[1624,] 1.417217e-04 9.445647e-05 3.367497e-05
[1625,] 1.374792e-04 9.473156e-05 3.280925e-05
[1626,] 1.540786e-04 8.905676e-05 3.010817e-05
[1627,] 9.589034e-05 2.534511e-04 7.351605e-05
[1628,] 1.505783e-04 8.965719e-05 3.028781e-05
[1629,] 1.357578e-04 9.481290e-05 3.227013e-05
[1630,] 1.365667e-04 9.481290e-05 3.243554e-05
[1631,] 1.359256e-04 9.517699e-05 3.241026e-05
[1632,] 1.662832e-04 1.961262e-04 5.396863e-05
[1633,] 1.079735e-04 1.607100e-04 5.516778e-05
[1634,] 1.271757e-04 9.917943e-05 3.065013e-05
[1635,] 1.572564e-04 1.062551e-04 4.050886e-05
[1636,] 1.554233e-04 1.037055e-04 3.876066e-05
[1637,] 1.557762e-04 1.066647e-04 4.030629e-05
[1638,] 1.328129e-04 9.780868e-05 3.216209e-05
[1639,] 1.474592e-04 1.572956e-04 8.003743e-05
[1640,] 1.278343e-04 1.011177e-04 3.164931e-05
[1641,] 1.275747e-04 9.472231e-05 2.953901e-05
[1642,] 1.323704e-04 9.559786e-05 3.116266e-05
[1643,] 1.291152e-04 9.835566e-05 3.143464e-05
[1644,] 1.009359e-04 1.767482e-04 4.799062e-05
[1645,] 9.998432e-05 1.475801e-04 3.139302e-05
[1646,] 1.301203e-04 9.955816e-05 3.057565e-05
[1647,] 1.539686e-04 1.075727e-04 3.818334e-05
[1648,] 1.294852e-04 9.954291e-05 3.074610e-05
[1649,] 1.279735e-04 9.862528e-05 2.992723e-05
[1650,] 1.297982e-04 9.898917e-05 3.068458e-05
[1651,] 1.506969e-04 1.074615e-04 3.733050e-05
[1652,] 1.383078e-04 1.101205e-04 4.338564e-05
[1653,] 1.272752e-04 9.908819e-05 2.979703e-05
[1654,] 1.265133e-04 1.008355e-04 2.957537e-05
[1655,] 1.273127e-04 9.917930e-05 2.984659e-05
[1656,] 8.968820e-05 2.042907e-04 3.414112e-05
[1657,] 1.278726e-04 1.014860e-04 3.072148e-05
[1658,] 1.262575e-04 1.013771e-04 2.988179e-05
[1659,] 1.290061e-04 9.948093e-05 3.021879e-05
[1660,] 1.262926e-04 1.015956e-04 3.000974e-05
[1661,] 1.290351e-04 1.000174e-04 3.086886e-05
[1662,] 1.300011e-04 1.021127e-04 3.195951e-05
[1663,] 1.251669e-04 1.008550e-04 2.974649e-05
[1664,] 1.270869e-04 1.009029e-04 3.032489e-05
[1665,] 9.107263e-05 9.732826e-05 2.518678e-05
[1666,] 9.172568e-05 9.732826e-05 2.553415e-05
[1667,] 9.064441e-05 9.653080e-05 2.476768e-05
[1668,] 9.187222e-05 9.801035e-05 2.576172e-05
[1669,] 9.187222e-05 9.720563e-05 2.557856e-05
[1670,] 8.987675e-05 9.622350e-05 2.409612e-05
[1671,] 8.979105e-05 9.646900e-05 2.400776e-05
[1672,] 1.273558e-04 1.023316e-04 3.088300e-05
[1673,] 1.441379e-04 1.093840e-04 3.679545e-05
[1674,] 8.953915e-05 9.600162e-05 2.449717e-05
[1675,] 8.860241e-05 9.817073e-05 2.363744e-05
[1676,] 8.858596e-05 9.847272e-05 2.398601e-05
[1677,] 8.858596e-05 9.938370e-05 2.412011e-05
[1678,] 8.106195e-05 3.272886e-04 3.836448e-05
[1679,] 8.915835e-05 1.031116e-04 2.473673e-05
[1680,] 9.786060e-05 1.362891e-04 2.994433e-05
[1681,] 8.915835e-05 1.029279e-04 2.471019e-05
[1682,] 9.979006e-05 1.710279e-04 2.964528e-05
[1683,] 8.862243e-05 1.022068e-04 2.465011e-05
[1684,] 1.000530e-04 1.699369e-04 2.941759e-05
[1685,] 8.867948e-05 1.034643e-04 2.497115e-05
[1686,] 8.858596e-05 1.006400e-04 2.429270e-05
[1687,] 1.047525e-04 1.748366e-04 2.817960e-05
[1688,] 9.741839e-05 1.358946e-04 2.981266e-05
[1689,] 9.979006e-05 1.856708e-04 3.101226e-05
[1690,] 8.857020e-05 9.982761e-05 2.400083e-05
[1691,] 8.556344e-05 2.387907e-04 2.767931e-05
[1692,] 8.030999e-05 2.306967e-04 3.028561e-05
[1693,] 8.336173e-05 9.905235e-05 2.256156e-05
[1694,] 9.901234e-05 1.372360e-04 3.057774e-05
[1695,] 8.303821e-05 2.651909e-04 3.047819e-05
[1696,] 1.018020e-04 1.506530e-04 2.706356e-05
[1697,] 8.556344e-05 2.454767e-04 2.791893e-05
[1698,] 8.443130e-05 2.503460e-04 2.866415e-05
[1699,] 1.028391e-04 1.720685e-04 2.870948e-05
[1700,] 9.989626e-05 2.361919e-04 3.062384e-05
[1701,] 1.388486e-04 1.450736e-04 4.532786e-05
[1702,] 9.993888e-05 1.675905e-04 3.090337e-05
[1703,] 7.717080e-04 1.139776e-04 3.448151e-05
[1704,] 8.193985e-05 7.425374e-05 1.900762e-05
[1705,] 8.175125e-05 7.421357e-05 1.900261e-05
[1706,] 8.193662e-05 7.429519e-05 1.900299e-05
[1707,] 8.222822e-05 7.364216e-05 1.903852e-05
[1708,] 8.380568e-05 7.382738e-05 1.910669e-05
[1709,] 8.223938e-05 7.364215e-05 1.903933e-05
[1710,] 1.623458e-04 1.598683e-04 4.859196e-05
[1711,] 1.621625e-04 1.619118e-04 4.919423e-05
[1712,] 8.223938e-05 7.373077e-05 1.901956e-05
[1713,] 8.339521e-05 7.383331e-05 1.907650e-05
[1714,] 8.248902e-05 7.369131e-05 1.904545e-05
[1715,] 1.626660e-04 1.622957e-04 4.889532e-05
[1716,] 8.202477e-05 7.418610e-05 1.911146e-05
[1717,] 8.074292e-05 7.410623e-05 1.896748e-05
[1718,] 1.177990e-04 1.350683e-04 3.046821e-05
[1719,] 9.254066e-05 1.478225e-04 2.932505e-05
[1720,] 8.168754e-05 7.413374e-05 1.900868e-05
[1721,] 8.188680e-05 7.441454e-05 1.942825e-05
[1722,] 1.111980e-04 8.297479e-05 1.905311e-05
[1723,] 1.056591e-04 9.410255e-05 1.810139e-05
[1724,] 8.026994e-05 7.419250e-05 1.888974e-05
[1725,] 9.267020e-05 1.489873e-04 2.919833e-05
[1726,] 1.019070e-04 8.188141e-05 1.903384e-05
[1727,] 8.349486e-05 7.923432e-05 1.916626e-05
[1728,] 8.374242e-05 8.060223e-05 1.922247e-05
[1729,] 8.375179e-05 8.031678e-05 1.921591e-05
[1730,] 8.349486e-05 8.183675e-05 1.929742e-05
[1731,] 8.325511e-05 8.423226e-05 1.943783e-05
[1732,] 8.400362e-05 8.363156e-05 1.936799e-05
[1733,] 8.608326e-05 9.687396e-05 1.975538e-05
[1734,] 8.539569e-05 8.411181e-05 1.936040e-05
[1735,] 8.374242e-05 8.440800e-05 1.943882e-05
[1736,] 8.360651e-05 8.382163e-05 1.955192e-05
[1737,] 1.496568e-04 1.238199e-04 1.856105e-05
[1738,] 8.687687e-05 8.863511e-05 1.959295e-05
[1739,] 9.572952e-05 2.126421e-04 3.312500e-05
[1740,] 8.321985e-05 3.113058e-04 3.662006e-05
[1741,] 1.269174e-04 2.282103e-04 3.046953e-05
[1742,] 9.579012e-05 2.071692e-04 3.276890e-05
[1743,] 9.584057e-05 2.498426e-04 3.466143e-05
[1744,] 9.608479e-05 2.537677e-04 3.447835e-05
[1745,] 9.617381e-05 2.539725e-04 3.437115e-05
[1746,] 9.595275e-05 2.555122e-04 3.474338e-05
[1747,] 1.272250e-04 2.737874e-04 2.442883e-05
[1748,] 1.290018e-04 2.742122e-04 2.676317e-05
[1749,] 9.693039e-05 2.775417e-04 3.447468e-05
[1750,] 9.669289e-05 2.745251e-04 3.459999e-05
[1751,] 9.601211e-05 2.794967e-04 3.470306e-05
[1752,] 1.423008e-04 1.499771e-04 4.128662e-05
[1753,] 9.612337e-05 3.099487e-04 3.562867e-05
[1754,] 9.601211e-05 3.092351e-04 3.574537e-05
[1755,] 9.775405e-05 3.300847e-04 3.543589e-05
[1756,] 1.570200e-04 1.589582e-04 4.053714e-05
[1757,] 1.685948e-04 1.524314e-04 3.216034e-05
[1758,] 1.607640e-04 1.518558e-04 3.172408e-05
[1759,] 9.812193e-05 3.306313e-04 3.514376e-05
[1760,] 9.686563e-05 3.166073e-04 3.586038e-05
[1761,] 1.421400e-04 2.831314e-04 2.384021e-05
[1762,] 9.925008e-05 3.228061e-04 3.417010e-05
[1763,] 1.466138e-04 2.861592e-04 2.386286e-05
[1764,] 1.427361e-04 1.501580e-04 4.105901e-05
[1765,] 1.408421e-04 2.794332e-04 2.382272e-05
[1766,] 1.395669e-04 2.758024e-04 2.383752e-05
[1767,] 1.423352e-04 2.823457e-04 2.382605e-05
[1768,] 1.303409e-04 2.842033e-04 2.383201e-05
[1769,] 1.383141e-04 2.666158e-04 2.382840e-05
[1770,] 1.395669e-04 2.700452e-04 2.382996e-05
[1771,] 1.717094e-04 1.518264e-04 3.232358e-05
[1772,] 1.071020e-04 3.207988e-04 3.221258e-05
[1773,] 1.074329e-04 3.307483e-04 3.231270e-05
[1774,] 1.794755e-04 2.736661e-04 2.445673e-05
[1775,] 1.062037e-04 3.231217e-04 3.245977e-05
[1776,] 1.055884e-04 3.221330e-04 3.259597e-05
[1777,] 1.052891e-04 3.281464e-04 3.279216e-05
[1778,] 1.568019e-04 1.547710e-04 3.174147e-05
[1779,] 1.663150e-04 2.941637e-04 2.446872e-05
[1780,] 1.773921e-04 1.737207e-04 7.171254e-05
[1781,] 8.536774e-05 8.752921e-05 1.804373e-05
[1782,] 1.128989e-04 7.390223e-05 2.333248e-05
[1783,] 1.051126e-04 8.760226e-05 1.706980e-05
[1784,] 1.251966e-04 7.831550e-05 1.803087e-05
[1785,] 8.463989e-05 8.271956e-05 2.233268e-05
[1786,] 1.450702e-04 2.281200e-04 5.620641e-05
[1787,] 1.016660e-04 9.753901e-05 2.511471e-05
[1788,] 7.953334e-05 9.701595e-05 2.552596e-05
```
