## Supplementary material for "Characterization of shared and ancestry-specific signals driving complex traits using multi-ancestry fine-mapping": s1_data_1kg.pvar

```
##FILTER=<ID=PASS,Description="All filters passed">
##reference=ftp://ftp.1000genomes.ebi.ac.uk//vol1/ftp/technical/reference/phase2_reference_assembly_sequence/hs37d5.fa.gz
##contig=<ID=12,assembly=b37,length=133851895>
##ALT=<ID=CNV,Description="Copy Number Polymorphism">
##ALT=<ID=DEL,Description="Deletion">
##ALT=<ID=DUP,Description="Duplication">
##ALT=<ID=INS:ME:ALU,Description="Insertion of ALU element">
##ALT=<ID=INS:ME:LINE1,Description="Insertion of LINE1 element">
##ALT=<ID=INS:ME:SVA,Description="Insertion of SVA element">
##ALT=<ID=INS:MT,Description="Nuclear Mitochondrial Insertion">
##ALT=<ID=INV,Description="Inversion">
##ALT=<ID=CN0,Description="Copy number allele: 0 copies">
##ALT=<ID=CN1,Description="Copy number allele: 1 copy">
##ALT=<ID=CN2,Description="Copy number allele: 2 copies">
##ALT=<ID=CN3,Description="Copy number allele: 3 copies">
##ALT=<ID=CN4,Description="Copy number allele: 4 copies">
##ALT=<ID=CN5,Description="Copy number allele: 5 copies">
##ALT=<ID=CN6,Description="Copy number allele: 6 copies">
##ALT=<ID=CN7,Description="Copy number allele: 7 copies">
##ALT=<ID=CN8,Description="Copy number allele: 8 copies">
##ALT=<ID=CN9,Description="Copy number allele: 9 copies">
##ALT=<ID=CN10,Description="Copy number allele: 10 copies">
##ALT=<ID=CN11,Description="Copy number allele: 11 copies">
##ALT=<ID=CN12,Description="Copy number allele: 12 copies">
##ALT=<ID=CN13,Description="Copy number allele: 13 copies">
##ALT=<ID=CN14,Description="Copy number allele: 14 copies">
##ALT=<ID=CN15,Description="Copy number allele: 15 copies">
##ALT=<ID=CN16,Description="Copy number allele: 16 copies">
##ALT=<ID=CN17,Description="Copy number allele: 17 copies">
##ALT=<ID=CN18,Description="Copy number allele: 18 copies">
##ALT=<ID=CN19,Description="Copy number allele: 19 copies">
##ALT=<ID=CN20,Description="Copy number allele: 20 copies">
##ALT=<ID=CN21,Description="Copy number allele: 21 copies">
##ALT=<ID=CN22,Description="Copy number allele: 22 copies">
##ALT=<ID=CN23,Description="Copy number allele: 23 copies">
##ALT=<ID=CN24,Description="Copy number allele: 24 copies">
##ALT=<ID=CN25,Description="Copy number allele: 25 copies">
##ALT=<ID=CN26,Description="Copy number allele: 26 copies">
##ALT=<ID=CN27,Description="Copy number allele: 27 copies">
##ALT=<ID=CN28,Description="Copy number allele: 28 copies">
##ALT=<ID=CN29,Description="Copy number allele: 29 copies">
##ALT=<ID=CN30,Description="Copy number allele: 30 copies">
##ALT=<ID=CN31,Description="Copy number allele: 31 copies">
##ALT=<ID=CN32,Description="Copy number allele: 32 copies">
##ALT=<ID=CN33,Description="Copy number allele: 33 copies">
##ALT=<ID=CN34,Description="Copy number allele: 34 copies">
##ALT=<ID=CN35,Description="Copy number allele: 35 copies">
##ALT=<ID=CN36,Description="Copy number allele: 36 copies">
##ALT=<ID=CN37,Description="Copy number allele: 37 copies">
##ALT=<ID=CN38,Description="Copy number allele: 38 copies">
##ALT=<ID=CN39,Description="Copy number allele: 39 copies">
##ALT=<ID=CN40,Description="Copy number allele: 40 copies">
##ALT=<ID=CN41,Description="Copy number allele: 41 copies">
##ALT=<ID=CN42,Description="Copy number allele: 42 copies">
##ALT=<ID=CN43,Description="Copy number allele: 43 copies">
##ALT=<ID=CN44,Description="Copy number allele: 44 copies">
##ALT=<ID=CN45,Description="Copy number allele: 45 copies">
##ALT=<ID=CN46,Description="Copy number allele: 46 copies">
##ALT=<ID=CN47,Description="Copy number allele: 47 copies">
##ALT=<ID=CN48,Description="Copy number allele: 48 copies">
##ALT=<ID=CN49,Description="Copy number allele: 49 copies">
##ALT=<ID=CN50,Description="Copy number allele: 50 copies">
##ALT=<ID=CN51,Description="Copy number allele: 51 copies">
##ALT=<ID=CN52,Description="Copy number allele: 52 copies">
##ALT=<ID=CN53,Description="Copy number allele: 53 copies">
##ALT=<ID=CN54,Description="Copy number allele: 54 copies">
##ALT=<ID=CN55,Description="Copy number allele: 55 copies">
##ALT=<ID=CN56,Description="Copy number allele: 56 copies">
##ALT=<ID=CN57,Description="Copy number allele: 57 copies">
##ALT=<ID=CN58,Description="Copy number allele: 58 copies">
##ALT=<ID=CN59,Description="Copy number allele: 59 copies">
##ALT=<ID=CN60,Description="Copy number allele: 60 copies">
##ALT=<ID=CN61,Description="Copy number allele: 61 copies">
##ALT=<ID=CN62,Description="Copy number allele: 62 copies">
##ALT=<ID=CN63,Description="Copy number allele: 63 copies">
##ALT=<ID=CN64,Description="Copy number allele: 64 copies">
##ALT=<ID=CN65,Description="Copy number allele: 65 copies">
##ALT=<ID=CN66,Description="Copy number allele: 66 copies">
##ALT=<ID=CN67,Description="Copy number allele: 67 copies">
##ALT=<ID=CN68,Description="Copy number allele: 68 copies">
##ALT=<ID=CN69,Description="Copy number allele: 69 copies">
##ALT=<ID=CN70,Description="Copy number allele: 70 copies">
##ALT=<ID=CN71,Description="Copy number allele: 71 copies">
##ALT=<ID=CN72,Description="Copy number allele: 72 copies">
##ALT=<ID=CN73,Description="Copy number allele: 73 copies">
##ALT=<ID=CN74,Description="Copy number allele: 74 copies">
##ALT=<ID=CN75,Description="Copy number allele: 75 copies">
##ALT=<ID=CN76,Description="Copy number allele: 76 copies">
##ALT=<ID=CN77,Description="Copy number allele: 77 copies">
##ALT=<ID=CN78,Description="Copy number allele: 78 copies">
##ALT=<ID=CN79,Description="Copy number allele: 79 copies">
##ALT=<ID=CN80,Description="Copy number allele: 80 copies">
##ALT=<ID=CN81,Description="Copy number allele: 81 copies">
##ALT=<ID=CN82,Description="Copy number allele: 82 copies">
##ALT=<ID=CN83,Description="Copy number allele: 83 copies">
##ALT=<ID=CN84,Description="Copy number allele: 84 copies">
##ALT=<ID=CN85,Description="Copy number allele: 85 copies">
##ALT=<ID=CN86,Description="Copy number allele: 86 copies">
##ALT=<ID=CN87,Description="Copy number allele: 87 copies">
##ALT=<ID=CN88,Description="Copy number allele: 88 copies">
##ALT=<ID=CN89,Description="Copy number allele: 89 copies">
##ALT=<ID=CN90,Description="Copy number allele: 90 copies">
##ALT=<ID=CN91,Description="Copy number allele: 91 copies">
##ALT=<ID=CN92,Description="Copy number allele: 92 copies">
##ALT=<ID=CN93,Description="Copy number allele: 93 copies">
##ALT=<ID=CN94,Description="Copy number allele: 94 copies">
##ALT=<ID=CN95,Description="Copy number allele: 95 copies">
##ALT=<ID=CN96,Description="Copy number allele: 96 copies">
##ALT=<ID=CN97,Description="Copy number allele: 97 copies">
##ALT=<ID=CN98,Description="Copy number allele: 98 copies">
##ALT=<ID=CN99,Description="Copy number allele: 99 copies">
##ALT=<ID=CN100,Description="Copy number allele: 100 copies">
##ALT=<ID=CN101,Description="Copy number allele: 101 copies">
##ALT=<ID=CN102,Description="Copy number allele: 102 copies">
##ALT=<ID=CN103,Description="Copy number allele: 103 copies">
##ALT=<ID=CN104,Description="Copy number allele: 104 copies">
##ALT=<ID=CN105,Description="Copy number allele: 105 copies">
##ALT=<ID=CN106,Description="Copy number allele: 106 copies">
##ALT=<ID=CN107,Description="Copy number allele: 107 copies">
##ALT=<ID=CN108,Description="Copy number allele: 108 copies">
##ALT=<ID=CN109,Description="Copy number allele: 109 copies">
##ALT=<ID=CN110,Description="Copy number allele: 110 copies">
##ALT=<ID=CN111,Description="Copy number allele: 111 copies">
##ALT=<ID=CN112,Description="Copy number allele: 112 copies">
##ALT=<ID=CN113,Description="Copy number allele: 113 copies">
##ALT=<ID=CN114,Description="Copy number allele: 114 copies">
##ALT=<ID=CN115,Description="Copy number allele: 115 copies">
##ALT=<ID=CN116,Description="Copy number allele: 116 copies">
##ALT=<ID=CN117,Description="Copy number allele: 117 copies">
##ALT=<ID=CN118,Description="Copy number allele: 118 copies">
##ALT=<ID=CN119,Description="Copy number allele: 119 copies">
##ALT=<ID=CN120,Description="Copy number allele: 120 copies">
##ALT=<ID=CN121,Description="Copy number allele: 121 copies">
##ALT=<ID=CN122,Description="Copy number allele: 122 copies">
##ALT=<ID=CN123,Description="Copy number allele: 123 copies">
##ALT=<ID=CN124,Description="Copy number allele: 124 copies">
##INFO=<ID=CIEND,Number=2,Type=Integer,Description="Confidence interval around END for imprecise variants">
##INFO=<ID=CIPOS,Number=2,Type=Integer,Description="Confidence interval around POS for imprecise variants">
##INFO=<ID=CS,Number=1,Type=String,Description="Source call set.">
##INFO=<ID=END,Number=1,Type=Integer,Description="End coordinate of this variant">
##INFO=<ID=IMPRECISE,Number=0,Type=Flag,Description="Imprecise structural variation">
##INFO=<ID=MC,Number=.,Type=String,Description="Merged calls.">
##INFO=<ID=MEINFO,Number=4,Type=String,Description="Mobile element info of the form NAME,START,END<POLARITY; If there is only 5' OR 3' support for this call, will be NULL NULL for START and END">
##INFO=<ID=MEND,Number=1,Type=Integer,Description="Mitochondrial end coordinate of inserted sequence">
##INFO=<ID=MLEN,Number=1,Type=Integer,Description="Estimated length of mitochondrial insert">
##INFO=<ID=MSTART,Number=1,Type=Integer,Description="Mitochondrial start coordinate of inserted sequence">
##INFO=<ID=SVLEN,Number=.,Type=Integer,Description="SV length. It is only calculated for structural variation MEIs. For other types of SVs; one may calculate the SV length by INFO:END-START+1, or by finding the difference between lengthes of REF and ALT alleles">
##INFO=<ID=SVTYPE,Number=1,Type=String,Description="Type of structural variant">
##INFO=<ID=TSD,Number=1,Type=String,Description="Precise Target Site Duplication for bases, if unknown, value will be NULL">
##INFO=<ID=AC,Number=A,Type=Integer,Description="Total number of alternate alleles in called genotypes">
##INFO=<ID=AF,Number=A,Type=Float,Description="Estimated allele frequency in the range (0,1)">
##INFO=<ID=NS,Number=1,Type=Integer,Description="Number of samples with data">
##INFO=<ID=AN,Number=1,Type=Integer,Description="Total number of alleles in called genotypes">
##INFO=<ID=EAS_AF,Number=A,Type=Float,Description="Allele frequency in the EAS populations calculated from AC and AN, in the range (0,1)">
##INFO=<ID=EUR_AF,Number=A,Type=Float,Description="Allele frequency in the EUR populations calculated from AC and AN, in the range (0,1)">
##INFO=<ID=AFR_AF,Number=A,Type=Float,Description="Allele frequency in the AFR populations calculated from AC and AN, in the range (0,1)">
##INFO=<ID=AMR_AF,Number=A,Type=Float,Description="Allele frequency in the AMR populations calculated from AC and AN, in the range (0,1)">
##INFO=<ID=SAS_AF,Number=A,Type=Float,Description="Allele frequency in the SAS populations calculated from AC and AN, in the range (0,1)">
##INFO=<ID=DP,Number=1,Type=Integer,Description="Total read depth; only low coverage data were counted towards the DP, exome data were not used">
##INFO=<ID=AA,Number=1,Type=String,Description="Ancestral Allele. Format: AA|REF|ALT|IndelType. AA: Ancestral allele, REF:Reference Allele, ALT:Alternate Allele, IndelType:Type of Indel (REF, ALT and IndelType are only defined for indels)">
##INFO=<ID=VT,Number=.,Type=String,Description="indicates what type of variant the line represents">
##INFO=<ID=EX_TARGET,Number=0,Type=Flag,Description="indicates whether a variant is within the exon pull down target boundaries">
##INFO=<ID=MULTI_ALLELIC,Number=0,Type=Flag,Description="indicates whether a site is multi-allelic">
#CHROM	POS	ID	REF	ALT	QUAL	FILTER	INFO
12	1885262	rs7974422	A	G	100	PASS	AC=1817;AF=0.362819;AN=5008;NS=2504;DP=17342;EAS_AF=0.3899;AMR_AF=0.3545;AFR_AF=0.1641;EUR_AF=0.5199;SAS_AF=0.4479;AA=A|||;VT=SNP
12	1885306	rs10773991	C	T	100	PASS	AC=1762;AF=0.351837;AN=5008;NS=2504;DP=18860;EAS_AF=0.3899;AMR_AF=0.3415;AFR_AF=0.1626;EUR_AF=0.499;SAS_AF=0.4243;AA=C|||;VT=SNP
12	1885309	rs11615284	A	C	100	PASS	AC=17;AF=0.00339457;AN=5008;NS=2504;DP=19192;EAS_AF=0;AMR_AF=0;AFR_AF=0.0008;EUR_AF=0.0159;SAS_AF=0;AA=A|||;VT=SNP
12	1885382	rs140402805	A	G	100	PASS	AC=53;AF=0.0105831;AN=5008;NS=2504;DP=21062;EAS_AF=0;AMR_AF=0.0144;AFR_AF=0.0008;EUR_AF=0.0229;SAS_AF=0.0194;AA=A|||;VT=SNP
12	1885440	rs145603937	A	G	100	PASS	AC=44;AF=0.00878594;AN=5008;NS=2504;DP=20829;EAS_AF=0;AMR_AF=0.0173;AFR_AF=0.0008;EUR_AF=0.0268;SAS_AF=0.0041;AA=A|||;VT=SNP
12	1886643	rs3759374	C	T	100	PASS	AC=1817;AF=0.362819;AN=5008;NS=2504;DP=12330;EAS_AF=0.3899;AMR_AF=0.3545;AFR_AF=0.1641;EUR_AF=0.5199;SAS_AF=0.4479;AA=C|||;VT=SNP
12	1887698	rs2370055	C	T	100	PASS	AC=1469;AF=0.293331;AN=5008;NS=2504;DP=18605;EAS_AF=0.3214;AMR_AF=0.4986;AFR_AF=0.1218;EUR_AF=0.3121;SAS_AF=0.3313;AA=C|||;VT=SNP
12	1888596	rs1860055	G	A	100	PASS	AC=507;AF=0.101238;AN=5008;NS=2504;DP=21824;EAS_AF=0.0258;AMR_AF=0.0663;AFR_AF=0.1906;EUR_AF=0.1252;SAS_AF=0.0583;AA=G|||;VT=SNP
12	1888598	rs1860054	C	T	100	PASS	AC=507;AF=0.101238;AN=5008;NS=2504;DP=21903;EAS_AF=0.0258;AMR_AF=0.0663;AFR_AF=0.1906;EUR_AF=0.1252;SAS_AF=0.0583;AA=c|||;VT=SNP
12	1889823	rs767870	G	A	100	PASS	AC=3563;AF=0.711462;AN=5008;NS=2504;DP=16757;EAS_AF=0.8889;AMR_AF=0.8588;AFR_AF=0.3147;EUR_AF=0.8479;SAS_AF=0.82;AA=A|||;VT=SNP;EX_TARGET
12	1890199	rs16928751	G	A	100	PASS	AC=532;AF=0.10623;AN=5008;NS=2504;DP=18929;EAS_AF=0.0258;AMR_AF=0.0663;AFR_AF=0.208;EUR_AF=0.1252;SAS_AF=0.0603;AA=G|||;VT=SNP;EX_TARGET
12	1890394	rs67405160	T	A	100	PASS	AC=513;AF=0.102436;AN=5008;NS=2504;DP=19298;EAS_AF=0.0258;AMR_AF=0.0663;AFR_AF=0.1952;EUR_AF=0.1252;SAS_AF=0.0583;AA=T|||;VT=SNP
12	1890589	rs2286385	G	A	100	PASS	AC=1816;AF=0.36262;AN=5008;NS=2504;DP=18401;EAS_AF=0.497;AMR_AF=0.5187;AFR_AF=0.1672;EUR_AF=0.3469;SAS_AF=0.3937;AA=G|||;VT=SNP
12	1891043	rs2286384	G	C	100	PASS	AC=3072;AF=0.613419;AN=5008;NS=2504;DP=21526;EAS_AF=0.6091;AMR_AF=0.6412;AFR_AF=0.7103;EUR_AF=0.499;SAS_AF=0.5849;AA=C|||;VT=SNP
12	1891372	rs2286383	C	T	100	PASS	AC=3007;AF=0.600439;AN=5008;NS=2504;DP=23031;EAS_AF=0.6091;AMR_AF=0.6282;AFR_AF=0.7088;EUR_AF=0.4781;SAS_AF=0.5511;AA=T|||;VT=SNP
12	1891528	rs12824519	G	A	100	PASS	AC=21;AF=0.00419329;AN=5008;NS=2504;DP=19220;EAS_AF=0;AMR_AF=0.0072;AFR_AF=0.0008;EUR_AF=0.0129;SAS_AF=0.002;AA=G|||;VT=SNP
12	1891705	rs9805109	A	G	100	PASS	AC=1190;AF=0.23762;AN=5008;NS=2504;DP=19746;EAS_AF=0.1111;AMR_AF=0.111;AFR_AF=0.5416;EUR_AF=0.1312;SAS_AF=0.1564;AA=A|||;VT=SNP
12	1892432	rs75871325	G	A	100	PASS	AC=323;AF=0.0644968;AN=5008;NS=2504;DP=17276;EAS_AF=0.1637;AMR_AF=0.0202;AFR_AF=0.0416;EUR_AF=0.0278;SAS_AF=0.0624;AA=G|||;VT=SNP
12	1892816	rs2240613	C	T	100	PASS	AC=1843;AF=0.368011;AN=5008;NS=2504;DP=19071;EAS_AF=0.498;AMR_AF=0.5202;AFR_AF=0.1846;EUR_AF=0.3479;SAS_AF=0.3947;AA=C|||;VT=SNP
12	1893077	rs35854772	C	A	100	PASS	AC=513;AF=0.102436;AN=5008;NS=2504;DP=18446;EAS_AF=0.0258;AMR_AF=0.0663;AFR_AF=0.1952;EUR_AF=0.1252;SAS_AF=0.0583;AA=C|||;VT=SNP;EX_TARGET
12	1893170	rs9805042	C	T	100	PASS	AC=1189;AF=0.23742;AN=5008;NS=2504;DP=18023;EAS_AF=0.1111;AMR_AF=0.111;AFR_AF=0.5416;EUR_AF=0.1302;SAS_AF=0.1564;AA=C|||;VT=SNP;EX_TARGET
12	1893650	rs9805049	C	A	100	PASS	AC=2992;AF=0.597444;AN=5008;NS=2504;DP=19510;EAS_AF=0.5972;AMR_AF=0.6282;AFR_AF=0.7088;EUR_AF=0.4781;SAS_AF=0.5481;AA=A|||;VT=SNP
12	1894141	rs3809266	G	T	100	PASS	AC=1817;AF=0.362819;AN=5008;NS=2504;DP=19514;EAS_AF=0.498;AMR_AF=0.5173;AFR_AF=0.1672;EUR_AF=0.3469;SAS_AF=0.3947;AA=G|||;VT=SNP
12	1894398	rs79195769	A	G	100	PASS	AC=43;AF=0.00858626;AN=5008;NS=2504;DP=21260;EAS_AF=0;AMR_AF=0.0159;AFR_AF=0.0015;EUR_AF=0.0258;SAS_AF=0.0041;AA=A|||;VT=SNP
12	1894973	rs150246066	C	T	100	PASS	AC=29;AF=0.00579073;AN=5008;NS=2504;DP=16814;EAS_AF=0;AMR_AF=0.0173;AFR_AF=0;EUR_AF=0.0129;SAS_AF=0.0041;AA=C|||;VT=SNP
12	1896779	rs2286382	G	A	100	PASS	AC=327;AF=0.0652955;AN=5008;NS=2504;DP=20410;EAS_AF=0.1696;AMR_AF=0.0144;AFR_AF=0.0439;EUR_AF=0.0288;SAS_AF=0.0603;AA=G|||;VT=SNP
12	1896880	rs12342	C	T	100	PASS	AC=1816;AF=0.36262;AN=5008;NS=2504;DP=20396;EAS_AF=0.497;AMR_AF=0.5187;AFR_AF=0.1672;EUR_AF=0.3469;SAS_AF=0.3937;AA=C|||;VT=SNP
12	1896956	rs1044471	C	T	100	PASS	AC=1736;AF=0.346645;AN=5008;NS=2504;DP=21346;EAS_AF=0.3889;AMR_AF=0.3372;AFR_AF=0.1725;EUR_AF=0.4702;SAS_AF=0.4182;AA=C|||;VT=SNP
12	1897284	rs2286380	A	T	100	PASS	AC=522;AF=0.104233;AN=5008;NS=2504;DP=20727;EAS_AF=0.0258;AMR_AF=0.0663;AFR_AF=0.202;EUR_AF=0.1252;SAS_AF=0.0583;AA=A|||;VT=SNP
12	1897413	rs111477952	A	G	100	PASS	AC=22;AF=0.00439297;AN=5008;NS=2504;DP=22119;EAS_AF=0;AMR_AF=0.0029;AFR_AF=0;EUR_AF=0.0159;SAS_AF=0.0041;AA=A|||;VT=SNP
12	1897852	rs11610397	G	A	100	PASS	AC=411;AF=0.0820687;AN=5008;NS=2504;DP=19311;EAS_AF=0.1766;AMR_AF=0.0202;AFR_AF=0.0923;EUR_AF=0.0348;SAS_AF=0.0634;AA=G|||;VT=SNP
12	1898300	rs113377562	G	T	100	PASS	AC=515;AF=0.102835;AN=5008;NS=2504;DP=19904;EAS_AF=0.002;AMR_AF=0.0749;AFR_AF=0.1997;EUR_AF=0.1262;SAS_AF=0.0716;AA=-|||;VT=SNP
12	1898481	rs73041873	A	G	100	PASS	AC=373;AF=0.0744808;AN=5008;NS=2504;DP=18580;EAS_AF=0.001;AMR_AF=0.0591;AFR_AF=0.112;EUR_AF=0.1262;SAS_AF=0.0573;AA=-|||;VT=SNP
12	1898647	rs4766416	G	C	100	PASS	AC=2296;AF=0.458466;AN=5008;NS=2504;DP=17687;EAS_AF=0.6448;AMR_AF=0.3732;AFR_AF=0.2625;EUR_AF=0.5547;SAS_AF=0.4928;AA=G|||;VT=SNP
12	1898650	rs4766417	G	A	100	PASS	AC=1691;AF=0.33766;AN=5008;NS=2504;DP=17668;EAS_AF=0.4663;AMR_AF=0.3386;AFR_AF=0.0318;EUR_AF=0.5199;SAS_AF=0.4305;AA=G|||;VT=SNP
12	1899217	rs35396561	G	T	100	PASS	AC=746;AF=0.148962;AN=5008;NS=2504;DP=18986;EAS_AF=0.1766;AMR_AF=0.2305;AFR_AF=0.0234;EUR_AF=0.164;SAS_AF=0.2168;AA=G|||;VT=SNP
12	1899291	rs1968095	T	A	100	PASS	AC=2810;AF=0.561102;AN=5008;NS=2504;DP=18173;EAS_AF=0.5327;AMR_AF=0.4611;AFR_AF=0.5303;EUR_AF=0.6839;SAS_AF=0.5767;AA=A|||;VT=SNP
12	1899349	rs35595244	G	T	100	PASS	AC=22;AF=0.00439297;AN=5008;NS=2504;DP=18631;EAS_AF=0;AMR_AF=0.0014;AFR_AF=0.0008;EUR_AF=0.0129;SAS_AF=0.0072;AA=G|||;VT=SNP
12	1899552	rs1476732	C	A	100	PASS	AC=1828;AF=0.365016;AN=5008;NS=2504;DP=21407;EAS_AF=0.4623;AMR_AF=0.3674;AFR_AF=0.093;EUR_AF=0.5447;SAS_AF=0.4458;AA=A|||;VT=SNP
12	1899584	rs12300993	T	C	100	PASS	AC=2204;AF=0.440096;AN=5008;NS=2504;DP=21347;EAS_AF=0.4633;AMR_AF=0.4207;AFR_AF=0.1982;EUR_AF=0.674;SAS_AF=0.5164;AA=T|||;VT=SNP
12	1899714	rs7294540	A	C	100	PASS	AC=1830;AF=0.365415;AN=5008;NS=2504;DP=21388;EAS_AF=0.4613;AMR_AF=0.366;AFR_AF=0.0885;EUR_AF=0.5477;SAS_AF=0.453;AA=C|||;VT=SNP
12	1900430	rs4766418	C	G	100	PASS	AC=1818;AF=0.363019;AN=5008;NS=2504;DP=19444;EAS_AF=0.4613;AMR_AF=0.3732;AFR_AF=0.0862;EUR_AF=0.5408;SAS_AF=0.4458;AA=C|||;VT=SNP
12	1900735	rs10744552	C	G	100	PASS	AC=1824;AF=0.364217;AN=5008;NS=2504;DP=21105;EAS_AF=0.4603;AMR_AF=0.366;AFR_AF=0.0885;EUR_AF=0.5457;SAS_AF=0.4499;AA=C|||;VT=SNP
12	1900952	rs117116427	G	A	100	PASS	AC=105;AF=0.0209665;AN=5008;NS=2504;DP=18041;EAS_AF=0;AMR_AF=0.0303;AFR_AF=0.0023;EUR_AF=0.0507;SAS_AF=0.0307;AA=G|||;VT=SNP
12	1900957	rs7316101	G	C	100	PASS	AC=544;AF=0.108626;AN=5008;NS=2504;DP=18568;EAS_AF=0.0774;AMR_AF=0.2406;AFR_AF=0.0681;EUR_AF=0.1024;SAS_AF=0.1084;AA=G|||;VT=SNP
12	1900968	rs11833546	G	A	100	PASS	AC=385;AF=0.076877;AN=5008;NS=2504;DP=19153;EAS_AF=0.001;AMR_AF=0.0591;AFR_AF=0.0998;EUR_AF=0.1471;SAS_AF=0.0644;AA=G|||;VT=SNP
12	1901434	rs13219	C	T	100	PASS	AC=1873;AF=0.374002;AN=5008;NS=2504;DP=21830;EAS_AF=0.4653;AMR_AF=0.3746;AFR_AF=0.118;EUR_AF=0.5447;SAS_AF=0.4499;AA=C|||;VT=SNP
12	1901485	rs1044825	G	T	100	PASS	AC=1876;AF=0.374601;AN=5008;NS=2504;DP=22421;EAS_AF=0.4653;AMR_AF=0.3703;AFR_AF=0.1218;EUR_AF=0.5447;SAS_AF=0.4509;AA=T|||;VT=SNP
12	1901546	rs12811035	A	C	100	PASS	AC=761;AF=0.151957;AN=5008;NS=2504;DP=22224;EAS_AF=0.1786;AMR_AF=0.2305;AFR_AF=0.0234;EUR_AF=0.165;SAS_AF=0.229;AA=A|||;VT=SNP
12	1902164	rs2286379	C	T	100	PASS	AC=1864;AF=0.372204;AN=5008;NS=2504;DP=21269;EAS_AF=0.4663;AMR_AF=0.3703;AFR_AF=0.115;EUR_AF=0.5447;SAS_AF=0.4468;AA=C|||;VT=SNP
12	1902354	rs73041886	T	C	100	PASS	AC=232;AF=0.0463259;AN=5008;NS=2504;DP=20754;EAS_AF=0.002;AMR_AF=0.0605;AFR_AF=0.0053;EUR_AF=0.1183;SAS_AF=0.0634;AA=T|||;VT=SNP
12	1902358	rs73041888	C	T	100	PASS	AC=232;AF=0.0463259;AN=5008;NS=2504;DP=20712;EAS_AF=0.002;AMR_AF=0.0591;AFR_AF=0.0053;EUR_AF=0.1193;SAS_AF=0.0634;AA=C|||;VT=SNP
12	1902766	rs2058111	T	G	100	PASS	AC=1923;AF=0.383986;AN=5008;NS=2504;DP=18522;EAS_AF=0.4653;AMR_AF=0.3703;AFR_AF=0.1596;EUR_AF=0.5447;SAS_AF=0.4479;AA=T|||;VT=SNP
12	1902905	rs33912216	G	A	100	PASS	AC=613;AF=0.122404;AN=5008;NS=2504;DP=17428;EAS_AF=0.0774;AMR_AF=0.2478;AFR_AF=0.1218;EUR_AF=0.1044;SAS_AF=0.0992;AA=G|||;VT=SNP;EX_TARGET
12	1903390	rs10128890	A	T	100	PASS	AC=1879;AF=0.3752;AN=5008;NS=2504;DP=21049;EAS_AF=0.4663;AMR_AF=0.3674;AFR_AF=0.1271;EUR_AF=0.5447;SAS_AF=0.4479;AA=A|||;VT=SNP
12	1903496	rs10773997	C	T	100	PASS	AC=1809;AF=0.361222;AN=5008;NS=2504;DP=20495;EAS_AF=0.4444;AMR_AF=0.3689;AFR_AF=0.0893;EUR_AF=0.5447;SAS_AF=0.4489;AA=T|||;VT=SNP
12	1903503	rs10773998	A	G	100	PASS	AC=1809;AF=0.361222;AN=5008;NS=2504;DP=20353;EAS_AF=0.4444;AMR_AF=0.3689;AFR_AF=0.0893;EUR_AF=0.5447;SAS_AF=0.4489;AA=A|||;VT=SNP
12	1903507	rs10773999	G	C	100	PASS	AC=1809;AF=0.361222;AN=5008;NS=2504;DP=20376;EAS_AF=0.4444;AMR_AF=0.3689;AFR_AF=0.0893;EUR_AF=0.5447;SAS_AF=0.4489;AA=C|||;VT=SNP
12	1903653	rs138094351	G	A	100	PASS	AC=9;AF=0.00179712;AN=5008;NS=2504;DP=19364;EAS_AF=0;AMR_AF=0.0029;AFR_AF=0.0008;EUR_AF=0.006;SAS_AF=0;AA=G|||;VT=SNP
12	1903676	rs73041895	G	A	100	PASS	AC=23;AF=0.00459265;AN=5008;NS=2504;DP=19424;EAS_AF=0;AMR_AF=0.0029;AFR_AF=0.0008;EUR_AF=0.0169;SAS_AF=0.0031;AA=G|||;VT=SNP
12	1903869	rs117455128	C	T	100	PASS	AC=102;AF=0.0203674;AN=5008;NS=2504;DP=20258;EAS_AF=0;AMR_AF=0.0303;AFR_AF=0.0023;EUR_AF=0.0497;SAS_AF=0.0286;AA=C|||;VT=SNP
12	1904197	rs73041897	A	G	100	PASS	AC=411;AF=0.0820687;AN=5008;NS=2504;DP=21060;EAS_AF=0.001;AMR_AF=0.0605;AFR_AF=0.1165;EUR_AF=0.1501;SAS_AF=0.0644;AA=A|||;VT=SNP
12	1905091	rs3815325	G	A	100	PASS	AC=1583;AF=0.316094;AN=5008;NS=2504;DP=15522;EAS_AF=0.2599;AMR_AF=0.2911;AFR_AF=0.4584;EUR_AF=0.2048;SAS_AF=0.3139;AA=G|||;VT=SNP
12	1905303	rs7137757	T	C	100	PASS	AC=845;AF=0.16873;AN=5008;NS=2504;DP=14581;EAS_AF=0.246;AMR_AF=0.0965;AFR_AF=0.1838;EUR_AF=0.1093;SAS_AF=0.181;AA=T|||;VT=SNP
12	1905632	rs111663721	T	C	100	PASS	AC=105;AF=0.0209665;AN=5008;NS=2504;DP=16147;EAS_AF=0;AMR_AF=0.0375;AFR_AF=0.0015;EUR_AF=0.0656;SAS_AF=0.0112;AA=T|||;VT=SNP
12	1905837	rs12830504	C	T	100	PASS	AC=215;AF=0.0429313;AN=5008;NS=2504;DP=14275;EAS_AF=0;AMR_AF=0.0605;AFR_AF=0.0189;EUR_AF=0.0785;SAS_AF=0.0706;AA=C|||;VT=SNP
12	1905986	rs10848576	T	C	100	PASS	AC=3955;AF=0.789736;AN=5008;NS=2504;DP=13551;EAS_AF=0.8214;AMR_AF=0.9063;AFR_AF=0.5666;EUR_AF=0.8946;SAS_AF=0.8681;AA=T|||;VT=SNP
12	1906207	rs7979395	G	T	100	PASS	AC=868;AF=0.173323;AN=5008;NS=2504;DP=12481;EAS_AF=0.2242;AMR_AF=0.1153;AFR_AF=0.2073;EUR_AF=0.1799;SAS_AF=0.1094;AA=G|||;VT=SNP
12	1906208	rs7980272	C	T	100	PASS	AC=868;AF=0.173323;AN=5008;NS=2504;DP=12466;EAS_AF=0.2242;AMR_AF=0.1153;AFR_AF=0.2073;EUR_AF=0.1799;SAS_AF=0.1094;AA=C|||;VT=SNP
12	1906764	rs74059368	C	T	100	PASS	AC=788;AF=0.157348;AN=5008;NS=2504;DP=14302;EAS_AF=0.1627;AMR_AF=0.0677;AFR_AF=0.2474;EUR_AF=0.0805;SAS_AF=0.1728;AA=C|||;VT=SNP
12	1906903	rs968422	G	C	100	PASS	AC=3194;AF=0.63778;AN=5008;NS=2504;DP=12810;EAS_AF=0.6667;AMR_AF=0.6715;AFR_AF=0.5136;EUR_AF=0.7445;SAS_AF=0.6421;AA=C|||;VT=SNP
12	1906960	rs117980475	G	A	100	PASS	AC=20;AF=0.00399361;AN=5008;NS=2504;DP=13847;EAS_AF=0;AMR_AF=0.0014;AFR_AF=0.0008;EUR_AF=0.0169;SAS_AF=0.001;AA=G|||;VT=SNP
12	1907089	rs117705360	C	T	100	PASS	AC=15;AF=0.00299521;AN=5008;NS=2504;DP=13463;EAS_AF=0;AMR_AF=0.0014;AFR_AF=0.0008;EUR_AF=0.0129;SAS_AF=0;AA=C|||;VT=SNP
12	1907376	rs114674211	A	G	100	PASS	AC=98;AF=0.0195687;AN=5008;NS=2504;DP=17499;EAS_AF=0;AMR_AF=0.0216;AFR_AF=0.034;EUR_AF=0.0308;SAS_AF=0.0072;AA=G|||;VT=SNP
12	1907383	rs7134317	G	A	100	PASS	AC=4134;AF=0.825479;AN=5008;NS=2504;DP=17458;EAS_AF=0.9018;AMR_AF=0.9251;AFR_AF=0.5855;EUR_AF=0.9483;SAS_AF=0.8742;AA=A|||;VT=SNP
12	1907853	rs6489330	A	G	100	PASS	AC=3257;AF=0.650359;AN=5008;NS=2504;DP=19361;EAS_AF=0.6597;AMR_AF=0.7161;AFR_AF=0.5159;EUR_AF=0.7982;SAS_AF=0.6237;AA=G|||;VT=SNP
12	1908273	rs7960114	C	T	100	PASS	AC=565;AF=0.112819;AN=5008;NS=2504;DP=17668;EAS_AF=0.1667;AMR_AF=0.2262;AFR_AF=0.0416;EUR_AF=0.0845;SAS_AF=0.1022;AA=C|||;VT=SNP
12	1908432	rs758168	C	T	100	PASS	AC=2399;AF=0.479034;AN=5008;NS=2504;DP=15465;EAS_AF=0.4861;AMR_AF=0.4481;AFR_AF=0.3275;EUR_AF=0.671;SAS_AF=0.501;AA=C|||;VT=SNP
12	1909243	rs151123177	G	A	100	PASS	AC=52;AF=0.0103834;AN=5008;NS=2504;DP=18200;EAS_AF=0;AMR_AF=0.0187;AFR_AF=0.0015;EUR_AF=0.0308;SAS_AF=0.0061;AA=G|||;VT=SNP;EX_TARGET
12	1909407	rs117240148	C	T	100	PASS	AC=32;AF=0.00638978;AN=5008;NS=2504;DP=17725;EAS_AF=0.001;AMR_AF=0.0101;AFR_AF=0.0008;EUR_AF=0.0199;SAS_AF=0.0031;AA=C|||;VT=SNP
12	1909979	rs2286378	G	A	100	PASS	AC=3456;AF=0.690096;AN=5008;NS=2504;DP=16087;EAS_AF=0.7421;AMR_AF=0.7536;AFR_AF=0.5393;EUR_AF=0.8091;SAS_AF=0.6728;AA=A|||;VT=SNP
12	1910299	rs147575839	C	T	100	PASS	AC=62;AF=0.0123802;AN=5008;NS=2504;DP=16022;EAS_AF=0;AMR_AF=0.0187;AFR_AF=0.0083;EUR_AF=0.0308;SAS_AF=0.0072;AA=c|||;VT=SNP;EX_TARGET
12	1910786	rs62621429	C	T	100	PASS	AC=53;AF=0.0105831;AN=5008;NS=2504;DP=18810;EAS_AF=0;AMR_AF=0.0187;AFR_AF=0.0015;EUR_AF=0.0308;SAS_AF=0.0072;AA=C|||;VT=SNP;EX_TARGET
12	1911388	rs73043810	T	C	100	PASS	AC=263;AF=0.052516;AN=5008;NS=2504;DP=17130;EAS_AF=0.002;AMR_AF=0.0504;AFR_AF=0.0045;EUR_AF=0.1481;SAS_AF=0.0726;AA=T|||;VT=SNP
12	1911860	rs12580035	C	T	100	PASS	AC=613;AF=0.122404;AN=5008;NS=2504;DP=18188;EAS_AF=0.0675;AMR_AF=0.2003;AFR_AF=0.0272;EUR_AF=0.171;SAS_AF=0.2025;AA=C|||;VT=SNP
12	1912192	rs12823985	C	T	100	PASS	AC=598;AF=0.119409;AN=5008;NS=2504;DP=21960;EAS_AF=0.1706;AMR_AF=0.2392;AFR_AF=0.0507;EUR_AF=0.0934;SAS_AF=0.1012;AA=C|||;VT=SNP
12	1912526	rs7300241	T	C	100	PASS	AC=2579;AF=0.514976;AN=5008;NS=2504;DP=20795;EAS_AF=0.495;AMR_AF=0.4568;AFR_AF=0.4365;EUR_AF=0.6759;SAS_AF=0.5174;AA=C|||;VT=SNP
12	1912673	rs16928759	C	T	100	PASS	AC=596;AF=0.11901;AN=5008;NS=2504;DP=21702;EAS_AF=0.1706;AMR_AF=0.2392;AFR_AF=0.0507;EUR_AF=0.0915;SAS_AF=0.1012;AA=C|||;VT=SNP
12	1912880	rs7315298	C	T	100	PASS	AC=2380;AF=0.47524;AN=5008;NS=2504;DP=21540;EAS_AF=0.4931;AMR_AF=0.4481;AFR_AF=0.3026;EUR_AF=0.6759;SAS_AF=0.5031;AA=C|||;VT=SNP
12	1912996	rs78518031	G	A	100	PASS	AC=52;AF=0.0103834;AN=5008;NS=2504;DP=20862;EAS_AF=0;AMR_AF=0.0187;AFR_AF=0.0015;EUR_AF=0.0308;SAS_AF=0.0061;AA=G|||;VT=SNP
12	1913492	rs73043818	A	C	100	PASS	AC=197;AF=0.0393371;AN=5008;NS=2504;DP=18885;EAS_AF=0.002;AMR_AF=0.0504;AFR_AF=0.0045;EUR_AF=0.1054;SAS_AF=0.0491;AA=A|||;VT=SNP
12	1913862	rs970482	T	C	100	PASS	AC=569;AF=0.113618;AN=5008;NS=2504;DP=16295;EAS_AF=0.1706;AMR_AF=0.2392;AFR_AF=0.0219;EUR_AF=0.0924;SAS_AF=0.1115;AA=T|||;VT=SNP
12	1914065	rs73043819	G	T	100	PASS	AC=425;AF=0.0848642;AN=5008;NS=2504;DP=18571;EAS_AF=0.002;AMR_AF=0.0634;AFR_AF=0.1286;EUR_AF=0.1421;SAS_AF=0.0675;AA=G|||;VT=SNP
12	1914066	rs73043822	G	A	100	PASS	AC=425;AF=0.0848642;AN=5008;NS=2504;DP=18567;EAS_AF=0.002;AMR_AF=0.0634;AFR_AF=0.1286;EUR_AF=0.1421;SAS_AF=0.0675;AA=G|||;VT=SNP
12	1914273	rs3741974	T	C	100	PASS	AC=3196;AF=0.638179;AN=5008;NS=2504;DP=16616;EAS_AF=0.6915;AMR_AF=0.6931;AFR_AF=0.4902;EUR_AF=0.7555;SAS_AF=0.6237;AA=C|||;VT=SNP
12	1914321	rs3741973	T	C	100	PASS	AC=2540;AF=0.507188;AN=5008;NS=2504;DP=15709;EAS_AF=0.4911;AMR_AF=0.4582;AFR_AF=0.4115;EUR_AF=0.6759;SAS_AF=0.5143;AA=T|||;VT=SNP
12	1914474	rs3741971	A	G	100	PASS	AC=2543;AF=0.507788;AN=5008;NS=2504;DP=16248;EAS_AF=0.4891;AMR_AF=0.4582;AFR_AF=0.413;EUR_AF=0.6789;SAS_AF=0.5143;AA=A|||;VT=SNP
12	1914670	rs35786612	G	A	100	PASS	AC=164;AF=0.0327476;AN=5008;NS=2504;DP=17044;EAS_AF=0;AMR_AF=0.049;AFR_AF=0.0023;EUR_AF=0.0726;SAS_AF=0.0552;AA=g|||;VT=SNP
12	1915559	rs758167	G	A	100	PASS	AC=647;AF=0.129193;AN=5008;NS=2504;DP=15384;EAS_AF=0.1855;AMR_AF=0.2378;AFR_AF=0.0915;EUR_AF=0.0785;SAS_AF=0.0971;AA=A|||;VT=SNP
12	1915739	rs77295699	G	A	100	PASS	AC=18;AF=0.00359425;AN=5008;NS=2504;DP=19810;EAS_AF=0;AMR_AF=0.0072;AFR_AF=0;EUR_AF=0.0119;SAS_AF=0.001;AA=G|||;VT=SNP
12	1916770	rs4766421	A	G	100	PASS	AC=1953;AF=0.389976;AN=5008;NS=2504;DP=18317;EAS_AF=0.4881;AMR_AF=0.3977;AFR_AF=0.1195;EUR_AF=0.5865;SAS_AF=0.4468;AA=A|||;VT=SNP
12	1916838	rs11611260	C	T	100	PASS	AC=75;AF=0.014976;AN=5008;NS=2504;DP=16894;EAS_AF=0.002;AMR_AF=0.0202;AFR_AF=0.0008;EUR_AF=0.0437;SAS_AF=0.0143;AA=T|||;VT=SNP
12	1917188	rs79845762	T	C	100	PASS	AC=192;AF=0.0383387;AN=5008;NS=2504;DP=19715;EAS_AF=0.1141;AMR_AF=0.0288;AFR_AF=0.0015;EUR_AF=0.0249;SAS_AF=0.0307;AA=T|||;VT=SNP
12	1917392	rs80062255	C	A	100	PASS	AC=203;AF=0.0405351;AN=5008;NS=2504;DP=14003;EAS_AF=0.0675;AMR_AF=0.0245;AFR_AF=0.0356;EUR_AF=0.0099;SAS_AF=0.0624;AA=C|||;VT=SNP
12	1918234	rs74980847	T	C	100	PASS	AC=158;AF=0.0315495;AN=5008;NS=2504;DP=19764;EAS_AF=0;AMR_AF=0.0418;AFR_AF=0.0015;EUR_AF=0.0616;SAS_AF=0.0665;AA=T|||;VT=SNP
12	1918574	rs146761598	T	C	100	PASS	AC=68;AF=0.0135783;AN=5008;NS=2504;DP=19287;EAS_AF=0.001;AMR_AF=0.0216;AFR_AF=0.0023;EUR_AF=0.0338;SAS_AF=0.0153;AA=T|||;VT=SNP
12	1919543	rs2286377	C	T	100	PASS	AC=2315;AF=0.46226;AN=5008;NS=2504;DP=19800;EAS_AF=0.5714;AMR_AF=0.4452;AFR_AF=0.23;EUR_AF=0.6123;SAS_AF=0.5215;AA=C|||;VT=SNP
12	1919968	rs34708777	G	A	100	PASS	AC=609;AF=0.121605;AN=5008;NS=2504;DP=24078;EAS_AF=0.1944;AMR_AF=0.2392;AFR_AF=0.0484;EUR_AF=0.0885;SAS_AF=0.0961;AA=G|||;VT=SNP
12	1920058	rs141125651	C	T	100	PASS	AC=25;AF=0.00499201;AN=5008;NS=2504;DP=21171;EAS_AF=0.001;AMR_AF=0.0058;AFR_AF=0.0008;EUR_AF=0.0129;SAS_AF=0.0061;AA=C|||;VT=SNP
12	1920710	rs75216512	G	A	100	PASS	AC=107;AF=0.0213658;AN=5008;NS=2504;DP=13554;EAS_AF=0.001;AMR_AF=0.0274;AFR_AF=0.025;EUR_AF=0.0398;SAS_AF=0.0143;AA=G|||;VT=SNP
12	1921148	rs71454842	A	G	100	PASS	AC=31;AF=0.0061901;AN=5008;NS=2504;DP=17115;EAS_AF=0;AMR_AF=0.0159;AFR_AF=0;EUR_AF=0.0179;SAS_AF=0.002;AA=A|||;VT=SNP
12	1921974	rs17800972	G	A	100	PASS	AC=657;AF=0.13119;AN=5008;NS=2504;DP=15076;EAS_AF=0.0645;AMR_AF=0.1888;AFR_AF=0.025;EUR_AF=0.165;SAS_AF=0.2679;AA=.|||;VT=SNP
12	1922035	rs34885511	C	A	100	PASS	AC=30;AF=0.00599042;AN=5008;NS=2504;DP=17330;EAS_AF=0;AMR_AF=0.0159;AFR_AF=0;EUR_AF=0.0169;SAS_AF=0.002;AA=.|||;VT=SNP
12	1922164	rs78079456	G	C	100	PASS	AC=75;AF=0.014976;AN=5008;NS=2504;DP=19592;EAS_AF=0.001;AMR_AF=0.0245;AFR_AF=0.0023;EUR_AF=0.0408;SAS_AF=0.0133;AA=.|||;VT=SNP
12	1922305	rs76782035	A	G	100	PASS	AC=280;AF=0.0559105;AN=5008;NS=2504;DP=19855;EAS_AF=0.1786;AMR_AF=0.0389;AFR_AF=0.0023;EUR_AF=0.0318;SAS_AF=0.0389;AA=.|||;VT=SNP
12	1922816	rs76831689	C	T	100	PASS	AC=81;AF=0.0161741;AN=5008;NS=2504;DP=16860;EAS_AF=0;AMR_AF=0.0202;AFR_AF=0.0015;EUR_AF=0.0358;SAS_AF=0.0297;AA=.|||;VT=SNP
12	1923040	rs12578700	T	G	100	PASS	AC=1096;AF=0.21885;AN=5008;NS=2504;DP=16263;EAS_AF=0.0645;AMR_AF=0.2493;AFR_AF=0.1649;EUR_AF=0.2783;SAS_AF=0.3681;AA=.|||;VT=SNP
12	1923211	rs78614635	C	T	100	PASS	AC=40;AF=0.00798722;AN=5008;NS=2504;DP=20657;EAS_AF=0;AMR_AF=0.0101;AFR_AF=0;EUR_AF=0.0318;SAS_AF=0.001;AA=.|||;VT=SNP
12	1923626	rs76603393	C	T	100	PASS	AC=62;AF=0.0123802;AN=5008;NS=2504;DP=19767;EAS_AF=0;AMR_AF=0.0274;AFR_AF=0.0008;EUR_AF=0.0388;SAS_AF=0.0031;AA=.|||;VT=SNP
12	1924172	rs139163869	C	T	100	PASS	AC=98;AF=0.0195687;AN=5008;NS=2504;DP=21024;EAS_AF=0;AMR_AF=0.0245;AFR_AF=0.0015;EUR_AF=0.0676;SAS_AF=0.0112;AA=.|||;VT=SNP
12	1924569	rs7964245	T	C	100	PASS	AC=2533;AF=0.505791;AN=5008;NS=2504;DP=16884;EAS_AF=0.5764;AMR_AF=0.549;AFR_AF=0.2617;EUR_AF=0.659;SAS_AF=0.5746;AA=.|||;VT=SNP
12	1924678	rs56063849	T	C	100	PASS	AC=206;AF=0.0411342;AN=5008;NS=2504;DP=19984;EAS_AF=0.003;AMR_AF=0.062;AFR_AF=0.0038;EUR_AF=0.1054;SAS_AF=0.0501;AA=.|||;VT=SNP
12	1925299	rs35000021	G	A	100	PASS	AC=577;AF=0.115216;AN=5008;NS=2504;DP=20021;EAS_AF=0.1667;AMR_AF=0.2363;AFR_AF=0.0454;EUR_AF=0.0934;SAS_AF=0.093;AA=.|||;VT=SNP
12	1925344	rs148134497	T	C	100	PASS	AC=29;AF=0.00579073;AN=5008;NS=2504;DP=21125;EAS_AF=0.001;AMR_AF=0.0101;AFR_AF=0.0008;EUR_AF=0.0179;SAS_AF=0.002;AA=.|||;VT=SNP
12	1925802	rs76973439	G	A	100	PASS	AC=73;AF=0.0145767;AN=5008;NS=2504;DP=24308;EAS_AF=0;AMR_AF=0.0144;AFR_AF=0.0023;EUR_AF=0.0437;SAS_AF=0.0164;AA=.|||;VT=SNP
12	1925873	rs75252905	G	C	100	PASS	AC=182;AF=0.0363419;AN=5008;NS=2504;DP=26229;EAS_AF=0;AMR_AF=0.0418;AFR_AF=0.0136;EUR_AF=0.0626;SAS_AF=0.0736;AA=.|||;VT=SNP
12	1925943	rs73046049	C	T	100	PASS	AC=25;AF=0.00499201;AN=5008;NS=2504;DP=25860;EAS_AF=0;AMR_AF=0.0029;AFR_AF=0.0008;EUR_AF=0.0189;SAS_AF=0.0031;AA=.|||;VT=SNP
12	1926518	rs12231587	A	T	100	PASS	AC=478;AF=0.0954473;AN=5008;NS=2504;DP=21325;EAS_AF=0.0685;AMR_AF=0.1009;AFR_AF=0.1082;EUR_AF=0.1133;SAS_AF=0.0838;AA=.|||;VT=SNP
12	1928289	rs10744553	C	T	100	PASS	AC=2536;AF=0.50639;AN=5008;NS=2504;DP=14936;EAS_AF=0.745;AMR_AF=0.5735;AFR_AF=0.2474;EUR_AF=0.5805;SAS_AF=0.4867;AA=.|||;VT=SNP
12	1928338	rs59962311	C	A	100	PASS	AC=746;AF=0.148962;AN=5008;NS=2504;DP=16341;EAS_AF=0.1786;AMR_AF=0.2305;AFR_AF=0.1831;EUR_AF=0.0865;SAS_AF=0.0787;AA=.|||;VT=SNP
12	1929543	rs139835495	A	G	100	PASS	AC=60;AF=0.0119808;AN=5008;NS=2504;DP=16682;EAS_AF=0;AMR_AF=0.013;AFR_AF=0.0008;EUR_AF=0.0219;SAS_AF=0.0286;AA=.|||;VT=SNP
12	1929958	rs4765845	G	A	100	PASS	AC=2097;AF=0.41873;AN=5008;NS=2504;DP=17962;EAS_AF=0.629;AMR_AF=0.3847;AFR_AF=0.1762;EUR_AF=0.504;SAS_AF=0.4663;AA=.|||;VT=SNP
12	1930059	rs78939196	C	T	100	PASS	AC=77;AF=0.0153754;AN=5008;NS=2504;DP=16337;EAS_AF=0;AMR_AF=0.0274;AFR_AF=0.0023;EUR_AF=0.0358;SAS_AF=0.0194;AA=.|||;VT=SNP
12	1930912	rs12369395	G	A	100	PASS	AC=2087;AF=0.416733;AN=5008;NS=2504;DP=16123;EAS_AF=0.625;AMR_AF=0.4611;AFR_AF=0.152;EUR_AF=0.4771;SAS_AF=0.4663;AA=G|||;VT=SNP
12	1930931	rs74422092	C	T	100	PASS	AC=55;AF=0.0109824;AN=5008;NS=2504;DP=15533;EAS_AF=0.0179;AMR_AF=0.0058;AFR_AF=0;EUR_AF=0.0149;SAS_AF=0.0184;AA=C|||;VT=SNP
12	1931299	rs11608292	C	T	100	PASS	AC=200;AF=0.0399361;AN=5008;NS=2504;DP=12705;EAS_AF=0.003;AMR_AF=0.0519;AFR_AF=0.0106;EUR_AF=0.0815;SAS_AF=0.0665;AA=C|||;VT=SNP
12	1931679	rs77548576	T	C	100	PASS	AC=1093;AF=0.218251;AN=5008;NS=2504;DP=13940;EAS_AF=0.4306;AMR_AF=0.1354;AFR_AF=0.1006;EUR_AF=0.165;SAS_AF=0.272;AA=T|||;VT=SNP
12	1931937	rs2041137	C	G	100	PASS	AC=4164;AF=0.83147;AN=5008;NS=2504;DP=16009;EAS_AF=0.8135;AMR_AF=0.7478;AFR_AF=0.8389;EUR_AF=0.8648;SAS_AF=0.865;AA=G|||;VT=SNP
12	1932067	rs141677414	C	T	100	PASS	AC=260;AF=0.0519169;AN=5008;NS=2504;DP=14118;EAS_AF=0.0069;AMR_AF=0.1614;AFR_AF=0.0242;EUR_AF=0.0249;SAS_AF=0.0859;AA=C|||;VT=SNP
12	1932158	rs4765846	T	C	100	PASS	AC=1411;AF=0.281749;AN=5008;NS=2504;DP=17460;EAS_AF=0.1409;AMR_AF=0.4424;AFR_AF=0.3555;EUR_AF=0.2883;SAS_AF=0.2065;AA=C|||;VT=SNP
12	1933553	rs11061988	T	G	100	PASS	AC=1333;AF=0.266174;AN=5008;NS=2504;DP=20279;EAS_AF=0.0685;AMR_AF=0.3141;AFR_AF=0.5726;EUR_AF=0.1143;SAS_AF=0.1779;AA=G|||;VT=SNP
12	1934302	rs117756150	C	T	100	PASS	AC=70;AF=0.0139776;AN=5008;NS=2504;DP=19892;EAS_AF=0;AMR_AF=0.0144;AFR_AF=0.0023;EUR_AF=0.0437;SAS_AF=0.0133;AA=C|||;VT=SNP
12	1934408	rs10848579	G	A	100	PASS	AC=3564;AF=0.711661;AN=5008;NS=2504;DP=19828;EAS_AF=0.8185;AMR_AF=0.7406;AFR_AF=0.6694;EUR_AF=0.7256;SAS_AF=0.6237;AA=A|||;VT=SNP
12	1934417	rs10848580	G	C	100	PASS	AC=3623;AF=0.723442;AN=5008;NS=2504;DP=19821;EAS_AF=0.8214;AMR_AF=0.7421;AFR_AF=0.711;EUR_AF=0.7256;SAS_AF=0.6237;AA=G|||;VT=SNP
12	1934461	rs75695718	A	G	100	PASS	AC=337;AF=0.0672923;AN=5008;NS=2504;DP=19756;EAS_AF=0.001;AMR_AF=0.0447;AFR_AF=0.1293;EUR_AF=0.0537;SAS_AF=0.0818;AA=A|||;VT=SNP
12	1934548	rs11061990	T	C	100	PASS	AC=913;AF=0.182308;AN=5008;NS=2504;DP=19412;EAS_AF=0.0635;AMR_AF=0.1052;AFR_AF=0.4607;EUR_AF=0.0626;SAS_AF=0.1063;AA=T|||;VT=SNP
12	1934581	rs2887631	G	A	100	PASS	AC=3665;AF=0.731829;AN=5008;NS=2504;DP=19851;EAS_AF=0.8601;AMR_AF=0.7378;AFR_AF=0.7156;EUR_AF=0.7256;SAS_AF=0.6237;AA=A|||;VT=SNP
12	1934610	rs886947	C	A	100	PASS	AC=2951;AF=0.589257;AN=5008;NS=2504;DP=20195;EAS_AF=0.8562;AMR_AF=0.6297;AFR_AF=0.4576;EUR_AF=0.5666;SAS_AF=0.4867;AA=C|||;VT=SNP
12	1934690	rs73046071	A	G	100	PASS	AC=205;AF=0.0409345;AN=5008;NS=2504;DP=21185;EAS_AF=0.003;AMR_AF=0.0548;AFR_AF=0.003;EUR_AF=0.1064;SAS_AF=0.0542;AA=A|||;VT=SNP
12	1934920	rs10491960	T	G	100	PASS	AC=2423;AF=0.483826;AN=5008;NS=2504;DP=19825;EAS_AF=0.7966;AMR_AF=0.5778;AFR_AF=0.1263;EUR_AF=0.5716;SAS_AF=0.4877;AA=T|||;VT=SNP
12	1935073	rs10848581	A	G	100	PASS	AC=3403;AF=0.679513;AN=5008;NS=2504;DP=23242;EAS_AF=0.7996;AMR_AF=0.7017;AFR_AF=0.6127;EUR_AF=0.7147;SAS_AF=0.5941;AA=A|||;VT=SNP
12	1935841	rs10437822	G	A	100	PASS	AC=2671;AF=0.533347;AN=5008;NS=2504;DP=13931;EAS_AF=0.8264;AMR_AF=0.428;AFR_AF=0.3411;EUR_AF=0.5915;SAS_AF=0.5061;AA=A|||;VT=SNP
12	1935963	rs60072629	G	A	100	PASS	AC=742;AF=0.148163;AN=5008;NS=2504;DP=15261;EAS_AF=0.006;AMR_AF=0.2594;AFR_AF=0.2383;EUR_AF=0.1004;SAS_AF=0.1431;AA=G|||;VT=SNP
12	1935983	rs11611941	G	C	100	PASS	AC=121;AF=0.0241613;AN=5008;NS=2504;DP=15694;EAS_AF=0.002;AMR_AF=0.0288;AFR_AF=0.0015;EUR_AF=0.0646;SAS_AF=0.0327;AA=G|||;VT=SNP
12	1936665	rs61909413	T	A	100	PASS	AC=105;AF=0.0209665;AN=5008;NS=2504;DP=16755;EAS_AF=0;AMR_AF=0.0317;AFR_AF=0.0068;EUR_AF=0.0696;SAS_AF=0.0041;AA=T|||;VT=SNP
12	1936988	rs12813682	C	A	100	PASS	AC=1825;AF=0.364417;AN=5008;NS=2504;DP=16447;EAS_AF=0.6944;AMR_AF=0.3127;AFR_AF=0.0484;EUR_AF=0.5358;SAS_AF=0.3119;AA=A|||;VT=SNP
12	1937023	rs73046076	C	T	100	PASS	AC=275;AF=0.0549121;AN=5008;NS=2504;DP=14521;EAS_AF=0.121;AMR_AF=0.0447;AFR_AF=0.028;EUR_AF=0.0507;SAS_AF=0.0348;AA=T|||;VT=SNP
12	1937075	rs11061991	C	G	100	PASS	AC=796;AF=0.158946;AN=5008;NS=2504;DP=15671;EAS_AF=0.1915;AMR_AF=0.0994;AFR_AF=0.1649;EUR_AF=0.1402;SAS_AF=0.1789;AA=G|||;VT=SNP
12	1937124	rs886946	T	C	100	PASS	AC=4049;AF=0.808506;AN=5008;NS=2504;DP=15001;EAS_AF=0.8929;AMR_AF=0.8372;AFR_AF=0.6475;EUR_AF=0.8201;SAS_AF=0.907;AA=T|||;VT=SNP
12	1937126	rs76320768	A	G	100	PASS	AC=185;AF=0.0369409;AN=5008;NS=2504;DP=14507;EAS_AF=0.0377;AMR_AF=0.0375;AFR_AF=0.0015;EUR_AF=0.0537;SAS_AF=0.0665;AA=A|||;VT=SNP
12	1937511	rs10437823	T	C	100	PASS	AC=3052;AF=0.609425;AN=5008;NS=2504;DP=16408;EAS_AF=0.377;AMR_AF=0.6902;AFR_AF=0.7171;EUR_AF=0.6093;SAS_AF=0.6462;AA=T|||;VT=SNP
12	1937551	rs16928794	G	A	100	PASS	AC=163;AF=0.0325479;AN=5008;NS=2504;DP=16414;EAS_AF=0.0099;AMR_AF=0.0793;AFR_AF=0.003;EUR_AF=0.0537;SAS_AF=0.0409;AA=G|||;VT=SNP
12	1937688	rs886945	T	G	100	PASS	AC=3603;AF=0.719449;AN=5008;NS=2504;DP=17481;EAS_AF=0.9177;AMR_AF=0.7954;AFR_AF=0.3744;EUR_AF=0.8082;SAS_AF=0.8364;AA=T|||;VT=SNP
12	1937786	rs886944	G	C	100	PASS	AC=4394;AF=0.877396;AN=5008;NS=2504;DP=18263;EAS_AF=0.9504;AMR_AF=0.9265;AFR_AF=0.7405;EUR_AF=0.8907;SAS_AF=0.9387;AA=G|||;VT=SNP
12	1937801	rs886943	T	C	100	PASS	AC=3987;AF=0.796126;AN=5008;NS=2504;DP=18084;EAS_AF=0.8363;AMR_AF=0.8329;AFR_AF=0.7413;EUR_AF=0.7813;SAS_AF=0.818;AA=T|||;VT=SNP
12	1937802	rs117625848	G	C	100	PASS	AC=30;AF=0.00599042;AN=5008;NS=2504;DP=17903;EAS_AF=0;AMR_AF=0.0058;AFR_AF=0;EUR_AF=0.0169;SAS_AF=0.0092;AA=G|||;VT=SNP
12	1937952	rs78967508	T	C	100	PASS	AC=116;AF=0.0231629;AN=5008;NS=2504;DP=19427;EAS_AF=0;AMR_AF=0.0432;AFR_AF=0.0038;EUR_AF=0.0676;SAS_AF=0.0133;AA=T|||;VT=SNP
12	1938144	rs11061993	C	T	100	PASS	AC=335;AF=0.066893;AN=5008;NS=2504;DP=17772;EAS_AF=0.0377;AMR_AF=0.0548;AFR_AF=0.0794;EUR_AF=0.0895;SAS_AF=0.0654;AA=C|||;VT=SNP
12	1938510	rs77732151	G	A	100	PASS	AC=277;AF=0.0553115;AN=5008;NS=2504;DP=16342;EAS_AF=0.0724;AMR_AF=0.1052;AFR_AF=0.003;EUR_AF=0.0596;SAS_AF=0.0685;AA=G|||;VT=SNP
12	1938767	rs35951631	G	A	100	PASS	AC=310;AF=0.061901;AN=5008;NS=2504;DP=12642;EAS_AF=0.002;AMR_AF=0.0533;AFR_AF=0.0318;EUR_AF=0.1233;SAS_AF=0.1074;AA=A|||;VT=SNP
12	1939048	rs12827147	C	T	100	PASS	AC=464;AF=0.0926518;AN=5008;NS=2504;DP=14060;EAS_AF=0.003;AMR_AF=0.0605;AFR_AF=0.0953;EUR_AF=0.1799;SAS_AF=0.1145;AA=C|||;VT=SNP
12	1939252	rs12301312	C	A	100	PASS	AC=1791;AF=0.357628;AN=5008;NS=2504;DP=17588;EAS_AF=0.0308;AMR_AF=0.3444;AFR_AF=0.6067;EUR_AF=0.4384;SAS_AF=0.2843;AA=A|||;VT=SNP
12	1939915	rs35791125	A	G	100	PASS	AC=685;AF=0.136781;AN=5008;NS=2504;DP=21898;EAS_AF=0.003;AMR_AF=0.098;AFR_AF=0.2269;EUR_AF=0.1948;SAS_AF=0.1207;AA=A|||;VT=SNP
12	1940514	rs41276696	G	A	100	PASS	AC=171;AF=0.0341454;AN=5008;NS=2504;DP=16137;EAS_AF=0.005;AMR_AF=0.0504;AFR_AF=0.0015;EUR_AF=0.0586;SAS_AF=0.0716;AA=G|||;VT=SNP;EX_TARGET
12	1941341	rs76806233	G	C	100	PASS	AC=383;AF=0.0764776;AN=5008;NS=2504;DP=19342;EAS_AF=0.002;AMR_AF=0.1066;AFR_AF=0.0348;EUR_AF=0.1491;SAS_AF=0.1135;AA=G|||;VT=SNP
12	1941355	rs75973512	T	C	100	PASS	AC=383;AF=0.0764776;AN=5008;NS=2504;DP=19131;EAS_AF=0.002;AMR_AF=0.1066;AFR_AF=0.0348;EUR_AF=0.1491;SAS_AF=0.1135;AA=C|||;VT=SNP
12	1941456	rs4765847	T	C	100	PASS	AC=3983;AF=0.795327;AN=5008;NS=2504;DP=20435;EAS_AF=0.9851;AMR_AF=0.8156;AFR_AF=0.6097;EUR_AF=0.7744;SAS_AF=0.8579;AA=T|||;VT=SNP
12	1941585	rs7958636	A	T	100	PASS	AC=382;AF=0.076278;AN=5008;NS=2504;DP=21399;EAS_AF=0.002;AMR_AF=0.1037;AFR_AF=0.0348;EUR_AF=0.1501;SAS_AF=0.1135;AA=A|||;VT=SNP
12	1941932	rs7961753	A	G	100	PASS	AC=334;AF=0.0666933;AN=5008;NS=2504;DP=19237;EAS_AF=0.002;AMR_AF=0.0951;AFR_AF=0.0061;EUR_AF=0.1461;SAS_AF=0.1135;AA=G|||;VT=SNP
12	1942018	rs7961866	A	G	100	PASS	AC=335;AF=0.066893;AN=5008;NS=2504;DP=16294;EAS_AF=0.002;AMR_AF=0.0951;AFR_AF=0.0061;EUR_AF=0.1461;SAS_AF=0.1145;AA=A|||;VT=SNP
12	1942408	rs77934635	G	A	100	PASS	AC=15;AF=0.00299521;AN=5008;NS=2504;DP=17060;EAS_AF=0;AMR_AF=0.0029;AFR_AF=0;EUR_AF=0.0129;SAS_AF=0;AA=G|||;VT=SNP
12	1942445	rs74786746	C	T	100	PASS	AC=345;AF=0.0688898;AN=5008;NS=2504;DP=15489;EAS_AF=0.002;AMR_AF=0.0951;AFR_AF=0.0159;EUR_AF=0.1441;SAS_AF=0.1135;AA=C|||;VT=SNP
12	1942557	rs78592391	C	T	100	PASS	AC=368;AF=0.0734824;AN=5008;NS=2504;DP=17608;EAS_AF=0.002;AMR_AF=0.0965;AFR_AF=0.0348;EUR_AF=0.1412;SAS_AF=0.1135;AA=C|||;VT=SNP
12	1942752	rs7303599	T	C	100	PASS	AC=4592;AF=0.916933;AN=5008;NS=2504;DP=19871;EAS_AF=0.9881;AMR_AF=0.9063;AFR_AF=0.8306;EUR_AF=0.9155;SAS_AF=0.9693;AA=C|||;VT=SNP
12	1942840	rs7303742	T	C	100	PASS	AC=4703;AF=0.939097;AN=5008;NS=2504;DP=20363;EAS_AF=0.9881;AMR_AF=0.915;AFR_AF=0.9107;EUR_AF=0.9145;SAS_AF=0.9693;AA=C|||;VT=SNP
12	1943116	rs80093051	C	T	100	PASS	AC=337;AF=0.0672923;AN=5008;NS=2504;DP=19777;EAS_AF=0.002;AMR_AF=0.0951;AFR_AF=0.0151;EUR_AF=0.1382;SAS_AF=0.1125;AA=C|||;VT=SNP
12	1943384	rs79174514	G	A	100	PASS	AC=346;AF=0.0690895;AN=5008;NS=2504;DP=17330;EAS_AF=0.002;AMR_AF=0.0951;AFR_AF=0.0159;EUR_AF=0.1451;SAS_AF=0.1135;AA=G|||;VT=SNP
12	1944599	rs78537235	A	G	100	PASS	AC=430;AF=0.0858626;AN=5008;NS=2504;DP=19845;EAS_AF=0.002;AMR_AF=0.1081;AFR_AF=0.0688;EUR_AF=0.1511;SAS_AF=0.1125;AA=A|||;VT=SNP
12	1944825	rs11061994	A	G	100	PASS	AC=430;AF=0.0858626;AN=5008;NS=2504;DP=19690;EAS_AF=0.002;AMR_AF=0.1081;AFR_AF=0.0681;EUR_AF=0.1511;SAS_AF=0.1135;AA=A|||;VT=SNP
12	1945042	rs11061995	G	A	100	PASS	AC=422;AF=0.0842652;AN=5008;NS=2504;DP=20236;EAS_AF=0.002;AMR_AF=0.1081;AFR_AF=0.0628;EUR_AF=0.1501;SAS_AF=0.1135;AA=A|||;VT=SNP
12	1945468	rs118070468	A	G	100	PASS	AC=29;AF=0.00579073;AN=5008;NS=2504;DP=20276;EAS_AF=0.001;AMR_AF=0.0058;AFR_AF=0;EUR_AF=0.0219;SAS_AF=0.002;AA=A|||;VT=SNP
12	1945499	rs11061996	G	A	100	PASS	AC=2714;AF=0.541933;AN=5008;NS=2504;DP=18767;EAS_AF=0.9484;AMR_AF=0.5173;AFR_AF=0.1755;EUR_AF=0.5239;SAS_AF=0.6544;AA=G|||;VT=SNP
12	1945577	rs75024051	G	A	100	PASS	AC=265;AF=0.0529153;AN=5008;NS=2504;DP=16381;EAS_AF=0.002;AMR_AF=0.0677;AFR_AF=0.0038;EUR_AF=0.1083;SAS_AF=0.1043;AA=G|||;VT=SNP
12	1945603	rs74374144	A	G	100	PASS	AC=65;AF=0.0129792;AN=5008;NS=2504;DP=15914;EAS_AF=0.001;AMR_AF=0.0115;AFR_AF=0;EUR_AF=0.0487;SAS_AF=0.0072;AA=A|||;VT=SNP
12	1946012	rs9971711	T	C	100	PASS	AC=826;AF=0.164936;AN=5008;NS=2504;DP=16257;EAS_AF=0.0367;AMR_AF=0.1225;AFR_AF=0.4236;EUR_AF=0.0716;SAS_AF=0.0736;AA=T|||;VT=SNP
12	1946191	rs12423378	A	C	100	PASS	AC=502;AF=0.10024;AN=5008;NS=2504;DP=16601;EAS_AF=0.0218;AMR_AF=0.0735;AFR_AF=0.1044;EUR_AF=0.1382;SAS_AF=0.1554;AA=A|||;VT=SNP
12	1946830	rs146701386	C	T	100	PASS	AC=39;AF=0.00778754;AN=5008;NS=2504;DP=16606;EAS_AF=0;AMR_AF=0.013;AFR_AF=0;EUR_AF=0.0258;SAS_AF=0.0041;AA=C|||;VT=SNP
12	1947193	rs10735004	C	T	100	PASS	AC=3035;AF=0.60603;AN=5008;NS=2504;DP=17540;EAS_AF=0.9286;AMR_AF=0.6311;AFR_AF=0.3275;EUR_AF=0.5944;SAS_AF=0.6442;AA=C|||;VT=SNP
12	1947930	rs9971758	T	C	100	PASS	AC=4564;AF=0.911342;AN=5008;NS=2504;DP=18799;EAS_AF=0.999;AMR_AF=0.8991;AFR_AF=0.8124;EUR_AF=0.9066;SAS_AF=0.9683;AA=C|||;VT=SNP
12	1948158	rs7138109	C	G	100	PASS	AC=4696;AF=0.9377;AN=5008;NS=2504;DP=19026;EAS_AF=0.999;AMR_AF=0.9193;AFR_AF=0.9024;EUR_AF=0.9066;SAS_AF=0.9673;AA=G|||;VT=SNP
12	1948386	rs11061997	C	T	100	PASS	AC=3204;AF=0.639776;AN=5008;NS=2504;DP=19687;EAS_AF=0.5685;AMR_AF=0.67;AFR_AF=0.5983;EUR_AF=0.7694;SAS_AF=0.6145;AA=C|||;VT=SNP
12	1948947	rs758166	G	T	100	PASS	AC=904;AF=0.180511;AN=5008;NS=2504;DP=21215;EAS_AF=0.4216;AMR_AF=0.1326;AFR_AF=0.0961;EUR_AF=0.0139;SAS_AF=0.2515;AA=G|||;VT=SNP
12	1948977	rs721159	C	T	100	PASS	AC=3793;AF=0.757388;AN=5008;NS=2504;DP=21326;EAS_AF=0.5774;AMR_AF=0.7867;AFR_AF=0.8056;EUR_AF=0.8946;SAS_AF=0.7157;AA=T|||;VT=SNP
12	1949234	rs758165	C	A	100	PASS	AC=4700;AF=0.938498;AN=5008;NS=2504;DP=16203;EAS_AF=0.999;AMR_AF=0.9193;AFR_AF=0.9032;EUR_AF=0.9085;SAS_AF=0.9683;AA=A|||;VT=SNP
12	1949309	rs10744554	C	G	100	PASS	AC=4628;AF=0.924121;AN=5008;NS=2504;DP=13459;EAS_AF=0.999;AMR_AF=0.9107;AFR_AF=0.8533;EUR_AF=0.9085;SAS_AF=0.9683;AA=G|||;VT=SNP
12	1949411	rs68174430	T	C	100	PASS	AC=217;AF=0.0433307;AN=5008;NS=2504;DP=11119;EAS_AF=0.003;AMR_AF=0.0447;AFR_AF=0.0061;EUR_AF=0.1153;SAS_AF=0.0603;AA=T|||;VT=SNP
12	1949463	rs10744555	T	C	100	PASS	AC=4700;AF=0.938498;AN=5008;NS=2504;DP=9844;EAS_AF=0.999;AMR_AF=0.9193;AFR_AF=0.9032;EUR_AF=0.9085;SAS_AF=0.9683;AA=C|||;VT=SNP
12	1949939	rs33972365	C	T	100	PASS	AC=637;AF=0.127196;AN=5008;NS=2504;DP=15002;EAS_AF=0.0238;AMR_AF=0.0706;AFR_AF=0.2602;EUR_AF=0.1163;SAS_AF=0.1053;AA=C|||;VT=SNP;EX_TARGET
12	1950255	rs117572973	T	G	100	PASS	AC=167;AF=0.0333466;AN=5008;NS=2504;DP=20591;EAS_AF=0;AMR_AF=0.0389;AFR_AF=0.003;EUR_AF=0.0785;SAS_AF=0.0583;AA=T|||;VT=SNP
12	1950457	rs11835900	G	A	100	PASS	AC=804;AF=0.160543;AN=5008;NS=2504;DP=19057;EAS_AF=0.3938;AMR_AF=0.1268;AFR_AF=0.0794;EUR_AF=0.0129;SAS_AF=0.2055;AA=G|||;VT=SNP
12	1950537	rs117113203	C	T	100	PASS	AC=167;AF=0.0333466;AN=5008;NS=2504;DP=19161;EAS_AF=0;AMR_AF=0.036;AFR_AF=0.003;EUR_AF=0.0765;SAS_AF=0.0624;AA=C|||;VT=SNP
12	1951440	rs145644190	C	T	100	PASS	AC=20;AF=0.00399361;AN=5008;NS=2504;DP=16975;EAS_AF=0;AMR_AF=0.0058;AFR_AF=0.0008;EUR_AF=0.0139;SAS_AF=0.001;AA=C|||;VT=SNP
12	1951680	rs7960850	T	C	100	PASS	AC=4784;AF=0.955272;AN=5008;NS=2504;DP=13887;EAS_AF=0.999;AMR_AF=0.9539;AFR_AF=0.9107;EUR_AF=0.9433;SAS_AF=0.9836;AA=C|||;VT=SNP
12	1951805	rs11834934	A	G	100	PASS	AC=839;AF=0.167532;AN=5008;NS=2504;DP=8850;EAS_AF=0.4028;AMR_AF=0.1326;AFR_AF=0.093;EUR_AF=0.0139;SAS_AF=0.2086;AA=A|||;VT=SNP
12	1952034	rs117283396	G	A	100	PASS	AC=78;AF=0.0155751;AN=5008;NS=2504;DP=14245;EAS_AF=0.001;AMR_AF=0.0101;AFR_AF=0.0008;EUR_AF=0.0636;SAS_AF=0.0051;AA=G|||;VT=SNP
12	1952815	rs140562886	C	T	100	PASS	AC=69;AF=0.013778;AN=5008;NS=2504;DP=17588;EAS_AF=0;AMR_AF=0.0115;AFR_AF=0.0008;EUR_AF=0.0129;SAS_AF=0.0481;AA=C|||;VT=SNP
12	1952990	rs7967890	T	C	100	PASS	AC=177;AF=0.0353435;AN=5008;NS=2504;DP=15004;EAS_AF=0;AMR_AF=0.0403;AFR_AF=0.0053;EUR_AF=0.0805;SAS_AF=0.0624;AA=C|||;VT=SNP
12	1953092	rs137901010	G	C	100	PASS	AC=69;AF=0.013778;AN=5008;NS=2504;DP=13474;EAS_AF=0;AMR_AF=0.0115;AFR_AF=0.0008;EUR_AF=0.0129;SAS_AF=0.0481;AA=G|||;VT=SNP
12	1953424	rs75813147	G	A	100	PASS	AC=54;AF=0.0107827;AN=5008;NS=2504;DP=19356;EAS_AF=0.001;AMR_AF=0.0101;AFR_AF=0;EUR_AF=0.0408;SAS_AF=0.0051;AA=G|||;VT=SNP
12	1953866	rs2286375	A	C	100	PASS	AC=919;AF=0.183506;AN=5008;NS=2504;DP=22727;EAS_AF=0.4276;AMR_AF=0.1427;AFR_AF=0.0946;EUR_AF=0.0139;SAS_AF=0.2556;AA=A|||;VT=SNP
12	1954096	rs4766424	C	G	100	PASS	AC=4700;AF=0.938498;AN=5008;NS=2504;DP=19593;EAS_AF=0.999;AMR_AF=0.9193;AFR_AF=0.9032;EUR_AF=0.9076;SAS_AF=0.9693;AA=G|||;VT=SNP
12	1954620	rs111831477	C	G	100	PASS	AC=62;AF=0.0123802;AN=5008;NS=2504;DP=13350;EAS_AF=0;AMR_AF=0.0259;AFR_AF=0.0015;EUR_AF=0.0398;SAS_AF=0.002;AA=C|||;VT=SNP
12	1955546	rs35541108	T	A	100	PASS	AC=217;AF=0.0433307;AN=5008;NS=2504;DP=18428;EAS_AF=0.003;AMR_AF=0.0447;AFR_AF=0.0061;EUR_AF=0.1153;SAS_AF=0.0603;AA=T|||;VT=SNP
12	1955552	rs11062000	A	C	100	PASS	AC=174;AF=0.0347444;AN=5008;NS=2504;DP=18280;EAS_AF=0;AMR_AF=0.0403;AFR_AF=0.003;EUR_AF=0.0805;SAS_AF=0.0624;AA=A|||;VT=SNP
12	1955621	rs117757079	T	C	100	PASS	AC=76;AF=0.0151757;AN=5008;NS=2504;DP=17762;EAS_AF=0;AMR_AF=0.0476;AFR_AF=0.0008;EUR_AF=0.0398;SAS_AF=0.002;AA=T|||;VT=SNP
12	1955668	rs7138458	C	A	100	PASS	AC=3594;AF=0.717652;AN=5008;NS=2504;DP=17212;EAS_AF=0.5724;AMR_AF=0.7363;AFR_AF=0.7927;EUR_AF=0.8121;SAS_AF=0.6554;AA=C|||;VT=SNP
12	1955786	rs11836202	G	A	100	PASS	AC=894;AF=0.178514;AN=5008;NS=2504;DP=17398;EAS_AF=0.4206;AMR_AF=0.1354;AFR_AF=0.087;EUR_AF=0.0139;SAS_AF=0.2526;AA=G|||;VT=SNP;EX_TARGET
12	1955890	rs7137876	T	C	100	PASS	AC=4504;AF=0.899361;AN=5008;NS=2504;DP=17292;EAS_AF=0.999;AMR_AF=0.8761;AFR_AF=0.8865;EUR_AF=0.825;SAS_AF=0.907;AA=C|||;VT=SNP
12	1955993	rs11062001	T	C	100	PASS	AC=399;AF=0.0796725;AN=5008;NS=2504;DP=17229;EAS_AF=0.0069;AMR_AF=0.0764;AFR_AF=0.1589;EUR_AF=0.0626;SAS_AF=0.0675;AA=T|||;VT=SNP
12	1956290	rs7303991	G	A	100	PASS	AC=4408;AF=0.880192;AN=5008;NS=2504;DP=19685;EAS_AF=0.9782;AMR_AF=0.8689;AFR_AF=0.8351;EUR_AF=0.826;SAS_AF=0.9039;AA=G|||;VT=SNP
12	1956311	rs7135189	A	G	100	PASS	AC=4604;AF=0.919329;AN=5008;NS=2504;DP=19519;EAS_AF=0.9782;AMR_AF=0.9107;AFR_AF=0.8533;EUR_AF=0.9076;SAS_AF=0.9663;AA=C|||;VT=SNP
12	1956462	rs12582053	G	A	100	PASS	AC=830;AF=0.165735;AN=5008;NS=2504;DP=22399;EAS_AF=0.4058;AMR_AF=0.1383;AFR_AF=0.0832;EUR_AF=0.0139;SAS_AF=0.2055;AA=A|||;VT=SNP
12	1956645	rs10161058	C	T	100	PASS	AC=2479;AF=0.495008;AN=5008;NS=2504;DP=18756;EAS_AF=0.5288;AMR_AF=0.562;AFR_AF=0.3298;EUR_AF=0.6233;SAS_AF=0.5041;AA=C|||;VT=SNP
12	1956775	rs10161097	C	T	100	PASS	AC=3279;AF=0.654752;AN=5008;NS=2504;DP=17025;EAS_AF=0.5615;AMR_AF=0.7046;AFR_AF=0.5522;EUR_AF=0.8091;SAS_AF=0.6953;AA=t|||;VT=SNP
12	1957298	rs11062002	G	A	100	PASS	AC=1247;AF=0.249002;AN=5008;NS=2504;DP=18896;EAS_AF=0.4216;AMR_AF=0.196;AFR_AF=0.2458;EUR_AF=0.0954;SAS_AF=0.271;AA=A|||;VT=SNP
12	1957335	rs11062003	G	A	100	PASS	AC=1243;AF=0.248203;AN=5008;NS=2504;DP=18945;EAS_AF=0.4216;AMR_AF=0.196;AFR_AF=0.2428;EUR_AF=0.0954;SAS_AF=0.271;AA=G|||;VT=SNP
12	1957588	rs11062004	C	T	100	PASS	AC=1222;AF=0.24401;AN=5008;NS=2504;DP=15539;EAS_AF=0.4226;AMR_AF=0.1945;AFR_AF=0.2315;EUR_AF=0.0954;SAS_AF=0.2648;AA=C|||;VT=SNP
12	1957678	rs917368	A	G	100	PASS	AC=1226;AF=0.244808;AN=5008;NS=2504;DP=14213;EAS_AF=0.4226;AMR_AF=0.1945;AFR_AF=0.2284;EUR_AF=0.0954;SAS_AF=0.273;AA=G|||;VT=SNP
12	1957927	rs181169602	C	T	100	PASS	AC=355;AF=0.0708866;AN=5008;NS=2504;DP=9750;EAS_AF=0;AMR_AF=0.0533;AFR_AF=0.1301;EUR_AF=0.0815;SAS_AF=0.0654;AA=C|||;VT=SNP
12	1958320	rs736310	G	T	100	PASS	AC=1226;AF=0.244808;AN=5008;NS=2504;DP=16902;EAS_AF=0.4226;AMR_AF=0.1945;AFR_AF=0.2284;EUR_AF=0.0954;SAS_AF=0.273;AA=G|||;VT=SNP
12	1958488	rs758164	C	T	100	PASS	AC=4333;AF=0.865216;AN=5008;NS=2504;DP=17130;EAS_AF=0.999;AMR_AF=0.8631;AFR_AF=0.7632;EUR_AF=0.825;SAS_AF=0.908;AA=T|||;VT=SNP
12	1958693	rs75627462	G	A	100	PASS	AC=24;AF=0.00479233;AN=5008;NS=2504;DP=17335;EAS_AF=0;AMR_AF=0;AFR_AF=0.0008;EUR_AF=0.0219;SAS_AF=0.001;AA=G|||;VT=SNP
12	1958907	rs960671	G	A	100	PASS	AC=873;AF=0.174321;AN=5008;NS=2504;DP=19207;EAS_AF=0.4226;AMR_AF=0.1412;AFR_AF=0.0968;EUR_AF=0.0139;SAS_AF=0.2117;AA=G|||;VT=SNP
12	1958949	rs758163	C	A	100	PASS	AC=3375;AF=0.673922;AN=5008;NS=2504;DP=19199;EAS_AF=0.5764;AMR_AF=0.7118;AFR_AF=0.6097;EUR_AF=0.8091;SAS_AF=0.6953;AA=A|||;VT=SNP
12	1959752	rs73047930	A	G	100	PASS	AC=216;AF=0.043131;AN=5008;NS=2504;DP=16714;EAS_AF=0.003;AMR_AF=0.0432;AFR_AF=0.0061;EUR_AF=0.1153;SAS_AF=0.0603;AA=A|||;VT=SNP
12	1959973	rs145143436	A	G	100	PASS	AC=1305;AF=0.260583;AN=5008;NS=2504;DP=13504;EAS_AF=0.4435;AMR_AF=0.196;AFR_AF=0.2405;EUR_AF=0.0954;SAS_AF=0.3149;AA=G|||;VT=SNP
12	1960237	rs10774000	C	T	100	PASS	AC=3458;AF=0.690495;AN=5008;NS=2504;DP=15305;EAS_AF=0.5764;AMR_AF=0.7219;AFR_AF=0.6641;EUR_AF=0.8111;SAS_AF=0.6973;AA=T|||;VT=SNP
12	1960588	rs140750341	C	T	100	PASS	AC=17;AF=0.00339457;AN=5008;NS=2504;DP=17510;EAS_AF=0;AMR_AF=0.0072;AFR_AF=0;EUR_AF=0.0099;SAS_AF=0.002;AA=C|||;VT=SNP
12	1960589	rs113968263	C	T	100	PASS	AC=19;AF=0.00379393;AN=5008;NS=2504;DP=17596;EAS_AF=0;AMR_AF=0.0014;AFR_AF=0;EUR_AF=0.0159;SAS_AF=0.002;AA=c|||;VT=SNP
12	1960651	rs117698340	A	C	100	PASS	AC=61;AF=0.0121805;AN=5008;NS=2504;DP=17771;EAS_AF=0;AMR_AF=0.0115;AFR_AF=0.0023;EUR_AF=0.0219;SAS_AF=0.0286;AA=A|||;VT=SNP
12	1961336	rs59620123	A	G	100	PASS	AC=875;AF=0.17472;AN=5008;NS=2504;DP=17648;EAS_AF=0.4226;AMR_AF=0.1412;AFR_AF=0.0991;EUR_AF=0.0139;SAS_AF=0.2106;AA=A|||;VT=SNP
12	1962113	rs12425981	C	T	100	PASS	AC=33;AF=0.00658946;AN=5008;NS=2504;DP=21361;EAS_AF=0.001;AMR_AF=0.0115;AFR_AF=0;EUR_AF=0.0199;SAS_AF=0.0041;AA=C|||;VT=SNP
12	1962500	rs11062005	T	A	100	PASS	AC=176;AF=0.0351438;AN=5008;NS=2504;DP=18445;EAS_AF=0;AMR_AF=0.0403;AFR_AF=0.003;EUR_AF=0.0805;SAS_AF=0.0644;AA=T|||;VT=SNP
12	1962759	rs2286374	T	C	100	PASS	AC=3456;AF=0.690096;AN=5008;NS=2504;DP=17752;EAS_AF=0.5764;AMR_AF=0.7205;AFR_AF=0.6641;EUR_AF=0.8111;SAS_AF=0.6963;AA=C|||;VT=SNP
12	1962934	rs79839151	C	T	100	PASS	AC=391;AF=0.0780751;AN=5008;NS=2504;DP=19489;EAS_AF=0.0069;AMR_AF=0.0749;AFR_AF=0.1536;EUR_AF=0.0626;SAS_AF=0.0675;AA=C|||;VT=SNP
12	1962992	rs2041141	A	G	100	PASS	AC=4700;AF=0.938498;AN=5008;NS=2504;DP=19400;EAS_AF=0.999;AMR_AF=0.9193;AFR_AF=0.9047;EUR_AF=0.9066;SAS_AF=0.9683;AA=G|||;VT=SNP
12	1963359	rs4766425	C	T	100	PASS	AC=871;AF=0.173922;AN=5008;NS=2504;DP=22223;EAS_AF=0.4226;AMR_AF=0.1412;AFR_AF=0.0961;EUR_AF=0.0139;SAS_AF=0.2106;AA=C|||;VT=SNP
12	1963425	rs12297577	A	T	100	PASS	AC=391;AF=0.0780751;AN=5008;NS=2504;DP=21104;EAS_AF=0.0069;AMR_AF=0.0749;AFR_AF=0.1536;EUR_AF=0.0626;SAS_AF=0.0675;AA=A|||;VT=SNP
12	1963948	rs2041140	A	G	100	PASS	AC=4682;AF=0.934904;AN=5008;NS=2504;DP=18353;EAS_AF=0.999;AMR_AF=0.9164;AFR_AF=0.8926;EUR_AF=0.9066;SAS_AF=0.9683;AA=G|||;VT=SNP
12	1964267	rs11062006	C	T	100	PASS	AC=1164;AF=0.232428;AN=5008;NS=2504;DP=17926;EAS_AF=0.4435;AMR_AF=0.1916;AFR_AF=0.1649;EUR_AF=0.0964;SAS_AF=0.2751;AA=C|||;VT=SNP
12	1964375	rs11062007	G	C	100	PASS	AC=173;AF=0.0345447;AN=5008;NS=2504;DP=21821;EAS_AF=0;AMR_AF=0.0403;AFR_AF=0.003;EUR_AF=0.0805;SAS_AF=0.0613;AA=G|||;VT=SNP
12	1964416	rs1860053	C	G	100	PASS	AC=3340;AF=0.666933;AN=5008;NS=2504;DP=21486;EAS_AF=0.5556;AMR_AF=0.7118;AFR_AF=0.6006;EUR_AF=0.8091;SAS_AF=0.6933;AA=C|||;VT=SNP
12	1964510	rs57854489	G	A	100	PASS	AC=872;AF=0.174121;AN=5008;NS=2504;DP=22251;EAS_AF=0.4216;AMR_AF=0.1441;AFR_AF=0.0961;EUR_AF=0.0139;SAS_AF=0.2106;AA=G|||;VT=SNP
12	1964541	rs1860052	C	G	100	PASS	AC=3224;AF=0.64377;AN=5008;NS=2504;DP=22318;EAS_AF=0.5347;AMR_AF=0.7046;AFR_AF=0.5651;EUR_AF=0.8091;SAS_AF=0.6493;AA=C|||;VT=SNP
12	1964640	rs4766426	G	A	100	PASS	AC=1165;AF=0.232628;AN=5008;NS=2504;DP=21735;EAS_AF=0.4435;AMR_AF=0.1916;AFR_AF=0.1657;EUR_AF=0.0964;SAS_AF=0.2751;AA=G|||;VT=SNP
12	1964846	rs11062008	G	A	100	PASS	AC=387;AF=0.0772764;AN=5008;NS=2504;DP=20943;EAS_AF=0.0069;AMR_AF=0.0749;AFR_AF=0.1505;EUR_AF=0.0626;SAS_AF=0.0675;AA=G|||;VT=SNP
12	1964885	rs886942	C	T	100	PASS	AC=4503;AF=0.899161;AN=5008;NS=2504;DP=21962;EAS_AF=0.999;AMR_AF=0.9035;AFR_AF=0.7648;EUR_AF=0.9056;SAS_AF=0.9683;AA=T|||;VT=SNP
12	1965165	rs143736778	G	A	100	PASS	AC=16;AF=0.00319489;AN=5008;NS=2504;DP=19797;EAS_AF=0;AMR_AF=0.0029;AFR_AF=0.0008;EUR_AF=0.0099;SAS_AF=0.0031;AA=G|||;VT=SNP
12	1965313	rs2286373	C	A	100	PASS	AC=387;AF=0.0772764;AN=5008;NS=2504;DP=21915;EAS_AF=0.0069;AMR_AF=0.0749;AFR_AF=0.1505;EUR_AF=0.0626;SAS_AF=0.0675;AA=C|||;VT=SNP;EX_TARGET
12	1965369	rs2286372	G	A	100	PASS	AC=871;AF=0.173922;AN=5008;NS=2504;DP=21761;EAS_AF=0.4226;AMR_AF=0.1412;AFR_AF=0.0961;EUR_AF=0.0139;SAS_AF=0.2106;AA=G|||;VT=SNP;EX_TARGET
12	1965954	rs75327924	C	T	100	PASS	AC=261;AF=0.0521166;AN=5008;NS=2504;DP=22486;EAS_AF=0.001;AMR_AF=0.0216;AFR_AF=0.1316;EUR_AF=0.0487;SAS_AF=0.0225;AA=C|||;VT=SNP
12	1966067	rs182631984	C	T	100	PASS	AC=22;AF=0.00439297;AN=5008;NS=2504;DP=19245;EAS_AF=0;AMR_AF=0.0014;AFR_AF=0.0008;EUR_AF=0.0179;SAS_AF=0.002;AA=C|||;VT=SNP
12	1966289	rs758162	C	T	100	PASS	AC=2759;AF=0.550919;AN=5008;NS=2504;DP=22827;EAS_AF=0.5486;AMR_AF=0.6196;AFR_AF=0.3116;EUR_AF=0.7465;SAS_AF=0.6268;AA=C|||;VT=SNP
12	1966561	rs4363670	G	C	100	PASS	AC=995;AF=0.198682;AN=5008;NS=2504;DP=21120;EAS_AF=0.4435;AMR_AF=0.1513;AFR_AF=0.1649;EUR_AF=0.0159;SAS_AF=0.2137;AA=G|||;VT=SNP
12	1966627	rs758161	C	T	100	PASS	AC=4676;AF=0.933706;AN=5008;NS=2504;DP=22905;EAS_AF=0.999;AMR_AF=0.9063;AFR_AF=0.8933;EUR_AF=0.9066;SAS_AF=0.9683;AA=T|||;VT=SNP
12	1966651	rs1076331	A	G	100	PASS	AC=1168;AF=0.233227;AN=5008;NS=2504;DP=23465;EAS_AF=0.4435;AMR_AF=0.1916;AFR_AF=0.1679;EUR_AF=0.0964;SAS_AF=0.2751;AA=G|||;VT=SNP
12	1967465	rs16928837	T	C	100	PASS	AC=995;AF=0.198682;AN=5008;NS=2504;DP=20233;EAS_AF=0.4435;AMR_AF=0.1513;AFR_AF=0.1649;EUR_AF=0.0159;SAS_AF=0.2137;AA=C|||;VT=SNP
12	1967526	rs917367	G	A	100	PASS	AC=3268;AF=0.652556;AN=5008;NS=2504;DP=18639;EAS_AF=0.5556;AMR_AF=0.7046;AFR_AF=0.5499;EUR_AF=0.8091;SAS_AF=0.6933;AA=G|||;VT=SNP
12	1967540	rs3815324	A	T	100	PASS	AC=994;AF=0.198482;AN=5008;NS=2504;DP=17737;EAS_AF=0.4435;AMR_AF=0.1513;AFR_AF=0.1641;EUR_AF=0.0159;SAS_AF=0.2137;AA=T|||;VT=SNP
12	1967676	rs2286371	G	A	100	PASS	AC=829;AF=0.165535;AN=5008;NS=2504;DP=17566;EAS_AF=0.4226;AMR_AF=0.1398;AFR_AF=0.0651;EUR_AF=0.0139;SAS_AF=0.2106;AA=G|||;VT=SNP
12	1967853	rs112675242	T	C	100	PASS	AC=25;AF=0.00499201;AN=5008;NS=2504;DP=18845;EAS_AF=0;AMR_AF=0.0043;AFR_AF=0.0008;EUR_AF=0.0199;SAS_AF=0.001;AA=T|||;VT=SNP
12	1967947	rs2286369	C	G	100	PASS	AC=2779;AF=0.554912;AN=5008;NS=2504;DP=18854;EAS_AF=0.5486;AMR_AF=0.621;AFR_AF=0.326;EUR_AF=0.7465;SAS_AF=0.6268;AA=C|||;VT=SNP
12	1967955	rs2286368	A	G	100	PASS	AC=1169;AF=0.233427;AN=5008;NS=2504;DP=18654;EAS_AF=0.4435;AMR_AF=0.1945;AFR_AF=0.1672;EUR_AF=0.0964;SAS_AF=0.2751;AA=G|||;VT=SNP
12	1968090	rs16928848	C	T	100	PASS	AC=1170;AF=0.233626;AN=5008;NS=2504;DP=17208;EAS_AF=0.4435;AMR_AF=0.1945;AFR_AF=0.1672;EUR_AF=0.0964;SAS_AF=0.2761;AA=T|||;VT=SNP
12	1968209	rs59850857	C	T	100	PASS	AC=870;AF=0.173722;AN=5008;NS=2504;DP=18130;EAS_AF=0.4226;AMR_AF=0.1412;AFR_AF=0.0961;EUR_AF=0.0139;SAS_AF=0.2096;AA=C|||;VT=SNP
12	1968790	rs4765645	A	G	100	PASS	AC=4522;AF=0.902955;AN=5008;NS=2504;DP=22687;EAS_AF=0.9782;AMR_AF=0.9063;AFR_AF=0.795;EUR_AF=0.9076;SAS_AF=0.9642;AA=G|||;VT=SNP
12	1969262	rs10848582	T	C	100	PASS	AC=1592;AF=0.317891;AN=5008;NS=2504;DP=21928;EAS_AF=0.3403;AMR_AF=0.4669;AFR_AF=0.0507;EUR_AF=0.5149;SAS_AF=0.3476;AA=T|||;VT=SNP
12	1969435	rs2370057	G	C	100	PASS	AC=2931;AF=0.585264;AN=5008;NS=2504;DP=17201;EAS_AF=0.5437;AMR_AF=0.4467;AFR_AF=0.8654;EUR_AF=0.3797;SAS_AF=0.5593;AA=C|||;VT=SNP
12	1969505	rs56110511	G	A	100	PASS	AC=1632;AF=0.325879;AN=5008;NS=2504;DP=17464;EAS_AF=0.4683;AMR_AF=0.2406;AFR_AF=0.4644;EUR_AF=0.0825;SAS_AF=0.3027;AA=C|||;VT=SNP
12	1969633	rs10774001	C	T	100	PASS	AC=4338;AF=0.866214;AN=5008;NS=2504;DP=22006;EAS_AF=0.8938;AMR_AF=0.8991;AFR_AF=0.7723;EUR_AF=0.8936;SAS_AF=0.9131;AA=T|||;VT=SNP
12	1969645	rs28702527	A	G	100	PASS	AC=2008;AF=0.400958;AN=5008;NS=2504;DP=22508;EAS_AF=0.4792;AMR_AF=0.2968;AFR_AF=0.5151;EUR_AF=0.2097;SAS_AF=0.4366;AA=A|||;VT=SNP
12	1969834	rs4590933	T	C	100	PASS	AC=851;AF=0.169928;AN=5008;NS=2504;DP=18499;EAS_AF=0.4226;AMR_AF=0.1369;AFR_AF=0.0825;EUR_AF=0.0169;SAS_AF=0.2086;AA=T|||;VT=SNP
12	1969917	rs7962150	A	G	100	PASS	AC=4539;AF=0.90635;AN=5008;NS=2504;DP=21121;EAS_AF=0.8938;AMR_AF=0.9135;AFR_AF=0.9168;EUR_AF=0.8936;SAS_AF=0.9131;AA=G|||;VT=SNP
12	1971107	rs7315910	C	A	100	PASS	AC=315;AF=0.0628994;AN=5008;NS=2504;DP=20397;EAS_AF=0.001;AMR_AF=0.1124;AFR_AF=0.0045;EUR_AF=0.1431;SAS_AF=0.0879;AA=C|||;VT=SNP
12	1971265	rs4765646	G	A	100	PASS	AC=4539;AF=0.90635;AN=5008;NS=2504;DP=21474;EAS_AF=0.8938;AMR_AF=0.9135;AFR_AF=0.916;EUR_AF=0.8946;SAS_AF=0.9131;AA=A|||;VT=SNP
12	1971338	rs7304762	T	C	100	PASS	AC=332;AF=0.0662939;AN=5008;NS=2504;DP=20007;EAS_AF=0.001;AMR_AF=0.1153;AFR_AF=0.0159;EUR_AF=0.1431;SAS_AF=0.0879;AA=C|||;VT=SNP
12	1971518	rs7304981	T	G	100	PASS	AC=440;AF=0.0878594;AN=5008;NS=2504;DP=20171;EAS_AF=0.0258;AMR_AF=0.0692;AFR_AF=0.1074;EUR_AF=0.1292;SAS_AF=0.0961;AA=T|||;VT=SNP
12	1971618	rs113313523	T	C	100	PASS	AC=98;AF=0.0195687;AN=5008;NS=2504;DP=19364;EAS_AF=0;AMR_AF=0.036;AFR_AF=0.0023;EUR_AF=0.0676;SAS_AF=0.002;AA=T|||;VT=SNP
12	1971868	rs4765849	C	T	100	PASS	AC=713;AF=0.142372;AN=5008;NS=2504;DP=18439;EAS_AF=0.4087;AMR_AF=0.1268;AFR_AF=0.0015;EUR_AF=0.0139;SAS_AF=0.2014;AA=C|||;VT=SNP
12	1972109	rs4765850	A	T	100	PASS	AC=852;AF=0.170128;AN=5008;NS=2504;DP=19093;EAS_AF=0.4206;AMR_AF=0.1369;AFR_AF=0.0832;EUR_AF=0.0169;SAS_AF=0.2106;AA=A|||;VT=SNP
12	1972278	rs4765851	A	G	100	PASS	AC=4540;AF=0.90655;AN=5008;NS=2504;DP=18577;EAS_AF=0.8938;AMR_AF=0.9135;AFR_AF=0.9168;EUR_AF=0.8946;SAS_AF=0.9131;AA=G|||;VT=SNP
12	1972524	rs11062009	G	A	100	PASS	AC=321;AF=0.0640974;AN=5008;NS=2504;DP=17848;EAS_AF=0.001;AMR_AF=0.1153;AFR_AF=0.0083;EUR_AF=0.1421;SAS_AF=0.0879;AA=G|||;VT=SNP
12	1973063	rs79136720	C	G	100	PASS	AC=123;AF=0.0245607;AN=5008;NS=2504;DP=15640;EAS_AF=0.002;AMR_AF=0.0476;AFR_AF=0.0023;EUR_AF=0.0477;SAS_AF=0.0378;AA=C|||;VT=SNP
12	1973321	rs11062010	C	T	100	PASS	AC=315;AF=0.0628994;AN=5008;NS=2504;DP=17548;EAS_AF=0.001;AMR_AF=0.1124;AFR_AF=0.0045;EUR_AF=0.1431;SAS_AF=0.0879;AA=C|||;VT=SNP
12	1973329	rs2108641	T	C	100	PASS	AC=4787;AF=0.955871;AN=5008;NS=2504;DP=17650;EAS_AF=0.999;AMR_AF=0.9236;AFR_AF=0.9728;EUR_AF=0.9006;SAS_AF=0.9683;AA=C|||;VT=SNP
12	1973348	rs2108640	C	A	100	PASS	AC=2603;AF=0.519768;AN=5008;NS=2504;DP=17286;EAS_AF=0.4474;AMR_AF=0.5663;AFR_AF=0.4887;EUR_AF=0.6044;SAS_AF=0.5164;AA=C|||;VT=SNP
12	1973384	rs2108639	C	T	100	PASS	AC=4538;AF=0.90615;AN=5008;NS=2504;DP=17101;EAS_AF=0.8938;AMR_AF=0.9135;AFR_AF=0.9168;EUR_AF=0.8936;SAS_AF=0.9121;AA=T|||;VT=SNP
12	1974036	rs76657028	G	C	100	PASS	AC=28;AF=0.00559105;AN=5008;NS=2504;DP=17989;EAS_AF=0;AMR_AF=0.0101;AFR_AF=0.0008;EUR_AF=0.0199;SAS_AF=0;AA=G|||;VT=SNP
12	1974236	rs78739662	C	T	100	PASS	AC=228;AF=0.0455272;AN=5008;NS=2504;DP=14300;EAS_AF=0.0843;AMR_AF=0.0418;AFR_AF=0.0053;EUR_AF=0.0577;SAS_AF=0.0501;AA=C|||;VT=SNP
12	1974604	rs1860051	T	C	100	PASS	AC=3638;AF=0.726438;AN=5008;NS=2504;DP=16354;EAS_AF=0.8651;AMR_AF=0.7767;AFR_AF=0.5825;EUR_AF=0.7406;SAS_AF=0.728;AA=t|||;VT=SNP
12	1974620	rs1860050	G	C	100	PASS	AC=262;AF=0.0523163;AN=5008;NS=2504;DP=15878;EAS_AF=0.003;AMR_AF=0.0548;AFR_AF=0.0061;EUR_AF=0.1233;SAS_AF=0.091;AA=G|||;VT=SNP
12	1974803	rs10774002	T	G	100	PASS	AC=2552;AF=0.509585;AN=5008;NS=2504;DP=11502;EAS_AF=0.4236;AMR_AF=0.598;AFR_AF=0.4766;EUR_AF=0.6252;SAS_AF=0.4611;AA=T|||;VT=SNP
12	1974908	rs10848583	A	G	100	PASS	AC=3463;AF=0.691494;AN=5008;NS=2504;DP=8752;EAS_AF=0.4524;AMR_AF=0.7637;AFR_AF=0.7088;EUR_AF=0.8787;SAS_AF=0.6708;AA=G|||;VT=SNP
12	1975014	rs4765852	T	C	100	PASS	AC=4031;AF=0.804912;AN=5008;NS=2504;DP=16189;EAS_AF=0.875;AMR_AF=0.7507;AFR_AF=0.8215;EUR_AF=0.7505;SAS_AF=0.8047;AA=T|||;VT=SNP
12	1975210	rs72653429	G	A	100	PASS	AC=865;AF=0.172724;AN=5008;NS=2504;DP=15427;EAS_AF=0.4415;AMR_AF=0.0908;AFR_AF=0.0575;EUR_AF=0.0229;SAS_AF=0.2638;AA=G|||;VT=SNP
12	1976010	rs9668804	G	A	100	PASS	AC=4099;AF=0.81849;AN=5008;NS=2504;DP=13930;EAS_AF=0.876;AMR_AF=0.8458;AFR_AF=0.6392;EUR_AF=0.9016;SAS_AF=0.8967;AA=G|||;VT=SNP
12	1977539	rs4765853	G	A	100	PASS	AC=3861;AF=0.770966;AN=5008;NS=2504;DP=23613;EAS_AF=0.8661;AMR_AF=0.8285;AFR_AF=0.5257;EUR_AF=0.8917;SAS_AF=0.8395;AA=G|||;VT=SNP
12	1978027	rs73032415	C	T	100	PASS	AC=393;AF=0.0784744;AN=5008;NS=2504;DP=23600;EAS_AF=0.0188;AMR_AF=0.0461;AFR_AF=0.118;EUR_AF=0.1034;SAS_AF=0.0838;AA=C|||;VT=SNP
12	1978632	rs61907965	C	T	100	PASS	AC=29;AF=0.00579073;AN=5008;NS=2504;DP=20391;EAS_AF=0;AMR_AF=0.013;AFR_AF=0;EUR_AF=0.0189;SAS_AF=0.001;AA=C|||;VT=SNP
12	1980185	rs7131989	A	C	100	PASS	AC=4179;AF=0.834465;AN=5008;NS=2504;DP=23629;EAS_AF=0.8958;AMR_AF=0.755;AFR_AF=0.8676;EUR_AF=0.7515;SAS_AF=0.8681;AA=C|||;VT=SNP
12	1981404	rs7294565	T	C	100	PASS	AC=603;AF=0.120407;AN=5008;NS=2504;DP=18328;EAS_AF=0.0268;AMR_AF=0.036;AFR_AF=0.3343;EUR_AF=0.0109;SAS_AF=0.1002;AA=T|||;VT=SNP
12	1981450	rs7305362	G	A	100	PASS	AC=594;AF=0.11861;AN=5008;NS=2504;DP=18502;EAS_AF=0.0268;AMR_AF=0.0346;AFR_AF=0.3275;EUR_AF=0.0109;SAS_AF=0.1012;AA=A|||;VT=SNP
12	1981899	rs10848584	C	G	100	PASS	AC=2127;AF=0.42472;AN=5008;NS=2504;DP=17908;EAS_AF=0.4187;AMR_AF=0.5692;AFR_AF=0.2141;EUR_AF=0.6143;SAS_AF=0.4182;AA=C|||;VT=SNP
12	1982125	rs11062012	G	C	100	PASS	AC=4155;AF=0.829673;AN=5008;NS=2504;DP=20907;EAS_AF=0.8919;AMR_AF=0.7536;AFR_AF=0.854;EUR_AF=0.7515;SAS_AF=0.8671;AA=C|||;VT=SNP
12	1982151	rs12368779	C	T	100	PASS	AC=311;AF=0.0621006;AN=5008;NS=2504;DP=19708;EAS_AF=0.001;AMR_AF=0.1153;AFR_AF=0.0045;EUR_AF=0.1501;SAS_AF=0.0746;AA=C|||;VT=SNP
12	1983649	rs78631693	G	A	100	PASS	AC=12;AF=0.00239617;AN=5008;NS=2504;DP=22190;EAS_AF=0;AMR_AF=0.0014;AFR_AF=0.0008;EUR_AF=0.0089;SAS_AF=0.001;AA=G|||;VT=SNP
12	1983744	rs737102	T	C	100	PASS	AC=1109;AF=0.221446;AN=5008;NS=2504;DP=23886;EAS_AF=0.0456;AMR_AF=0.0893;AFR_AF=0.5348;EUR_AF=0.1143;SAS_AF=0.183;AA=C|||;VT=SNP
12	1983782	rs758160	C	T	100	PASS	AC=476;AF=0.0950479;AN=5008;NS=2504;DP=25448;EAS_AF=0.0357;AMR_AF=0.0461;AFR_AF=0.1377;EUR_AF=0.1034;SAS_AF=0.1247;AA=C|||;VT=SNP;EX_TARGET
12	1984753	rs73032423	G	A	100	PASS	AC=1102;AF=0.220048;AN=5008;NS=2504;DP=18294;EAS_AF=0.0565;AMR_AF=0.0865;AFR_AF=0.5227;EUR_AF=0.1153;SAS_AF=0.182;AA=G|||;VT=SNP
12	1984844	rs73032427	C	T	100	PASS	AC=709;AF=0.141573;AN=5008;NS=2504;DP=20877;EAS_AF=0.0357;AMR_AF=0.0605;AFR_AF=0.3056;EUR_AF=0.1044;SAS_AF=0.1247;AA=C|||;VT=SNP
12	1985104	rs12312103	C	T	100	PASS	AC=875;AF=0.17472;AN=5008;NS=2504;DP=18520;EAS_AF=0.4296;AMR_AF=0.0908;AFR_AF=0.0719;EUR_AF=0.0229;SAS_AF=0.2669;AA=C|||;VT=SNP
12	1985156	rs7957635	G	A	100	PASS	AC=1092;AF=0.218051;AN=5008;NS=2504;DP=17809;EAS_AF=0.0466;AMR_AF=0.0865;AFR_AF=0.5227;EUR_AF=0.1143;SAS_AF=0.183;AA=A|||;VT=SNP
12	1985599	rs16928860	T	C	100	PASS	AC=875;AF=0.17472;AN=5008;NS=2504;DP=19597;EAS_AF=0.4296;AMR_AF=0.0908;AFR_AF=0.0711;EUR_AF=0.0229;SAS_AF=0.2679;AA=T|||;VT=SNP
12	1985745	rs149753735	T	C	100	PASS	AC=12;AF=0.00239617;AN=5008;NS=2504;DP=20647;EAS_AF=0;AMR_AF=0;AFR_AF=0;EUR_AF=0.0099;SAS_AF=0.002;AA=T|||;VT=SNP
12	1986638	rs73032431	A	G	100	PASS	AC=1083;AF=0.216254;AN=5008;NS=2504;DP=21698;EAS_AF=0.0456;AMR_AF=0.0865;AFR_AF=0.5174;EUR_AF=0.1143;SAS_AF=0.182;AA=A|||;VT=SNP
12	1987044	rs7297190	T	C	100	PASS	AC=1155;AF=0.230631;AN=5008;NS=2504;DP=19948;EAS_AF=0.0456;AMR_AF=0.0908;AFR_AF=0.5688;EUR_AF=0.1143;SAS_AF=0.183;AA=C|||;VT=SNP
12	1987245	rs7308134	G	A	100	PASS	AC=1155;AF=0.230631;AN=5008;NS=2504;DP=19969;EAS_AF=0.0456;AMR_AF=0.0893;AFR_AF=0.5688;EUR_AF=0.1143;SAS_AF=0.184;AA=A|||;VT=SNP
12	1987712	rs117638123	A	G	100	PASS	AC=62;AF=0.0123802;AN=5008;NS=2504;DP=22325;EAS_AF=0;AMR_AF=0.0058;AFR_AF=0.0038;EUR_AF=0.0457;SAS_AF=0.0072;AA=A|||;VT=SNP
12	1988167	rs7966806	T	C	100	PASS	AC=763;AF=0.152356;AN=5008;NS=2504;DP=16899;EAS_AF=0.0357;AMR_AF=0.0663;AFR_AF=0.3396;EUR_AF=0.1083;SAS_AF=0.1258;AA=T|||;VT=SNP;EX_TARGET
12	1988431	rs76576804	G	A	100	PASS	AC=600;AF=0.119808;AN=5008;NS=2504;DP=18153;EAS_AF=0.0357;AMR_AF=0.0562;AFR_AF=0.2224;EUR_AF=0.1074;SAS_AF=0.1258;AA=G|||;VT=SNP
12	1988524	rs58041839	G	A	100	PASS	AC=1160;AF=0.231629;AN=5008;NS=2504;DP=18556;EAS_AF=0.0456;AMR_AF=0.0922;AFR_AF=0.5688;EUR_AF=0.1183;SAS_AF=0.183;AA=G|||;VT=SNP
12	1988685	rs740457	C	T	100	PASS	AC=2136;AF=0.426518;AN=5008;NS=2504;DP=17538;EAS_AF=0.4157;AMR_AF=0.5706;AFR_AF=0.2269;EUR_AF=0.6103;SAS_AF=0.4162;AA=C|||;VT=SNP
12	1988689	rs73032438	G	A	100	PASS	AC=841;AF=0.167931;AN=5008;NS=2504;DP=17632;EAS_AF=0.0357;AMR_AF=0.0735;AFR_AF=0.3949;EUR_AF=0.1083;SAS_AF=0.1258;AA=A|||;VT=SNP
12	1988751	rs77874864	T	G	100	PASS	AC=1138;AF=0.227236;AN=5008;NS=2504;DP=18923;EAS_AF=0.0456;AMR_AF=0.0908;AFR_AF=0.553;EUR_AF=0.1183;SAS_AF=0.183;AA=G|||;VT=SNP
12	1988912	rs73032440	G	A	100	PASS	AC=258;AF=0.0515176;AN=5008;NS=2504;DP=21008;EAS_AF=0.002;AMR_AF=0.0331;AFR_AF=0.0356;EUR_AF=0.1054;SAS_AF=0.0818;AA=G|||;VT=SNP
12	1989018	rs60945277	T	C	100	PASS	AC=1158;AF=0.23123;AN=5008;NS=2504;DP=20455;EAS_AF=0.0427;AMR_AF=0.0922;AFR_AF=0.5688;EUR_AF=0.1183;SAS_AF=0.184;AA=C|||;VT=SNP;EX_TARGET
12	1989197	rs61085710	A	G	100	PASS	AC=1161;AF=0.231829;AN=5008;NS=2504;DP=20256;EAS_AF=0.0456;AMR_AF=0.0922;AFR_AF=0.5696;EUR_AF=0.1183;SAS_AF=0.183;AA=G|||;VT=SNP
12	1989354	rs117336996	C	T	100	PASS	AC=26;AF=0.00519169;AN=5008;NS=2504;DP=21965;EAS_AF=0;AMR_AF=0.0101;AFR_AF=0.0015;EUR_AF=0.0159;SAS_AF=0.001;AA=C|||;VT=SNP
12	1989355	rs11838338	G	A	100	PASS	AC=1160;AF=0.231629;AN=5008;NS=2504;DP=21950;EAS_AF=0.0456;AMR_AF=0.0908;AFR_AF=0.5696;EUR_AF=0.1183;SAS_AF=0.183;AA=G|||;VT=SNP
12	1989414	rs740458	C	T	100	PASS	AC=2126;AF=0.424521;AN=5008;NS=2504;DP=22833;EAS_AF=0.4167;AMR_AF=0.5677;AFR_AF=0.2201;EUR_AF=0.6103;SAS_AF=0.4162;AA=C|||;VT=SNP
12	1989584	rs11829061	G	C	100	PASS	AC=1161;AF=0.231829;AN=5008;NS=2504;DP=18521;EAS_AF=0.0456;AMR_AF=0.0922;AFR_AF=0.5696;EUR_AF=0.1183;SAS_AF=0.183;AA=C|||;VT=SNP
12	1989735	rs12371387	A	G	100	PASS	AC=26;AF=0.00519169;AN=5008;NS=2504;DP=19298;EAS_AF=0;AMR_AF=0.0029;AFR_AF=0.0008;EUR_AF=0.0179;SAS_AF=0.0051;AA=A|||;VT=SNP
12	1989781	rs139768928	G	A	100	PASS	AC=10;AF=0.00199681;AN=5008;NS=2504;DP=21527;EAS_AF=0;AMR_AF=0.0043;AFR_AF=0.0015;EUR_AF=0.005;SAS_AF=0;AA=G|||;VT=SNP
12	1990170	rs79208794	C	G	100	PASS	AC=258;AF=0.0515176;AN=5008;NS=2504;DP=20393;EAS_AF=0.002;AMR_AF=0.0331;AFR_AF=0.0356;EUR_AF=0.1054;SAS_AF=0.0818;AA=C|||;VT=SNP
12	1990391	rs12311729	C	T	100	PASS	AC=870;AF=0.173722;AN=5008;NS=2504;DP=20964;EAS_AF=0.4296;AMR_AF=0.0922;AFR_AF=0.0696;EUR_AF=0.0239;SAS_AF=0.2628;AA=C|||;VT=SNP
12	1990675	rs9669070	C	T	100	PASS	AC=456;AF=0.0910543;AN=5008;NS=2504;DP=20443;EAS_AF=0.0188;AMR_AF=0.0519;AFR_AF=0.1589;EUR_AF=0.1074;SAS_AF=0.0849;AA=C|||;VT=SNP
12	1990683	rs73032452	C	T	100	PASS	AC=381;AF=0.0760783;AN=5008;NS=2504;DP=20305;EAS_AF=0.0188;AMR_AF=0.0461;AFR_AF=0.1051;EUR_AF=0.1074;SAS_AF=0.0849;AA=C|||;VT=SNP
12	1991347	rs758159	G	A	100	PASS	AC=502;AF=0.10024;AN=5008;NS=2504;DP=17718;EAS_AF=0.1091;AMR_AF=0.1282;AFR_AF=0.1112;EUR_AF=0.0984;SAS_AF=0.0583;AA=G|||;VT=SNP
12	1991782	rs73036228	G	A	100	PASS	AC=495;AF=0.0988419;AN=5008;NS=2504;DP=12842;EAS_AF=0.0357;AMR_AF=0.0504;AFR_AF=0.146;EUR_AF=0.1074;SAS_AF=0.1258;AA=g|||;VT=SNP
12	1991830	rs68074245	A	G	100	PASS	AC=1832;AF=0.365815;AN=5008;NS=2504;DP=15114;EAS_AF=0.4762;AMR_AF=0.1715;AFR_AF=0.4947;EUR_AF=0.1412;SAS_AF=0.4468;AA=G|||;VT=SNP
12	1991971	rs55779143	A	G	100	PASS	AC=1840;AF=0.367412;AN=5008;NS=2504;DP=16083;EAS_AF=0.4762;AMR_AF=0.1715;AFR_AF=0.5008;EUR_AF=0.1412;SAS_AF=0.4468;AA=G|||;VT=SNP
12	1992360	rs7964656	G	C	100	PASS	AC=943;AF=0.188299;AN=5008;NS=2504;DP=17184;EAS_AF=0.0456;AMR_AF=0.0778;AFR_AF=0.413;EUR_AF=0.1173;SAS_AF=0.183;AA=G|||;VT=SNP
12	1992500	rs7980286	A	G	100	PASS	AC=1842;AF=0.367812;AN=5008;NS=2504;DP=19514;EAS_AF=0.4762;AMR_AF=0.1715;AFR_AF=0.5015;EUR_AF=0.1412;SAS_AF=0.4479;AA=G|||;VT=SNP
12	1992889	rs34211451	G	A	100	PASS	AC=277;AF=0.0553115;AN=5008;NS=2504;DP=19610;EAS_AF=0.0764;AMR_AF=0.0735;AFR_AF=0.0076;EUR_AF=0.0895;SAS_AF=0.0501;AA=G|||;VT=SNP
12	1993258	rs12298882	T	C	100	PASS	AC=1837;AF=0.366813;AN=5008;NS=2504;DP=18739;EAS_AF=0.4762;AMR_AF=0.17;AFR_AF=0.4992;EUR_AF=0.1412;SAS_AF=0.4468;AA=C|||;VT=SNP
12	1993337	rs2429184	T	C	100	PASS	AC=4695;AF=0.9375;AN=5008;NS=2504;DP=18570;EAS_AF=0.999;AMR_AF=0.8862;AFR_AF=0.9955;EUR_AF=0.8509;SAS_AF=0.9213;AA=C|||;VT=SNP
12	1994363	rs60708075	G	C	100	PASS	AC=633;AF=0.126398;AN=5008;NS=2504;DP=19847;EAS_AF=0.0357;AMR_AF=0.0605;AFR_AF=0.2398;EUR_AF=0.1074;SAS_AF=0.1329;AA=G|||;VT=SNP
12	1994402	rs61457024	T	C	100	PASS	AC=594;AF=0.11861;AN=5008;NS=2504;DP=20148;EAS_AF=0.0357;AMR_AF=0.0548;AFR_AF=0.2133;EUR_AF=0.1074;SAS_AF=0.1329;AA=T|||;VT=SNP
12	1994572	rs725652	G	A	100	PASS	AC=63;AF=0.0125799;AN=5008;NS=2504;DP=16524;EAS_AF=0;AMR_AF=0.0187;AFR_AF=0;EUR_AF=0.0417;SAS_AF=0.0082;AA=G|||;VT=SNP
12	1994791	rs2429185	C	T	100	PASS	AC=1967;AF=0.392772;AN=5008;NS=2504;DP=21624;EAS_AF=0.4147;AMR_AF=0.5504;AFR_AF=0.1157;EUR_AF=0.6074;SAS_AF=0.4121;AA=C|||;VT=SNP
12	1994792	rs73036240	G	A	100	PASS	AC=595;AF=0.11881;AN=5008;NS=2504;DP=21506;EAS_AF=0.0357;AMR_AF=0.0548;AFR_AF=0.2141;EUR_AF=0.1074;SAS_AF=0.1329;AA=G|||;VT=SNP
12	1995118	rs61386831	C	T	100	PASS	AC=559;AF=0.111621;AN=5008;NS=2504;DP=20070;EAS_AF=0.0357;AMR_AF=0.0576;AFR_AF=0.1861;EUR_AF=0.1064;SAS_AF=0.1329;AA=c|||;VT=SNP;EX_TARGET
12	1995403	rs10735005	T	C	100	PASS	AC=4693;AF=0.937101;AN=5008;NS=2504;DP=21258;EAS_AF=0.999;AMR_AF=0.8847;AFR_AF=0.9947;EUR_AF=0.8509;SAS_AF=0.9213;AA=C|||;VT=SNP;EX_TARGET
12	1995622	rs2906892	G	C	100	PASS	AC=4695;AF=0.9375;AN=5008;NS=2504;DP=21088;EAS_AF=0.999;AMR_AF=0.8862;AFR_AF=0.9955;EUR_AF=0.8509;SAS_AF=0.9213;AA=C|||;VT=SNP
12	1995699	rs2906893	T	C	100	PASS	AC=4165;AF=0.831669;AN=5008;NS=2504;DP=19924;EAS_AF=0.8482;AMR_AF=0.7507;AFR_AF=0.8865;EUR_AF=0.7584;SAS_AF=0.8732;AA=t|||;VT=SNP
12	1996476	rs78207232	T	C	100	PASS	AC=17;AF=0.00339457;AN=5008;NS=2504;DP=20082;EAS_AF=0;AMR_AF=0.0043;AFR_AF=0.0008;EUR_AF=0.0129;SAS_AF=0;AA=T|||;VT=SNP
12	1996831	rs12300820	G	C	100	PASS	AC=697;AF=0.139177;AN=5008;NS=2504;DP=20379;EAS_AF=0.0357;AMR_AF=0.072;AFR_AF=0.2799;EUR_AF=0.1103;SAS_AF=0.1329;AA=G|||;VT=SNP
12	1997152	rs4765854	A	C	100	PASS	AC=1140;AF=0.227636;AN=5008;NS=2504;DP=20317;EAS_AF=0.0456;AMR_AF=0.1009;AFR_AF=0.5424;EUR_AF=0.1203;SAS_AF=0.1902;AA=C|||;VT=SNP
12	1997181	rs4765855	C	T	100	PASS	AC=821;AF=0.163938;AN=5008;NS=2504;DP=20163;EAS_AF=0.0357;AMR_AF=0.0821;AFR_AF=0.3684;EUR_AF=0.1103;SAS_AF=0.1329;AA=C|||;VT=SNP
12	1997252	rs4765856	G	A	100	PASS	AC=697;AF=0.139177;AN=5008;NS=2504;DP=20890;EAS_AF=0.0357;AMR_AF=0.072;AFR_AF=0.2799;EUR_AF=0.1103;SAS_AF=0.1329;AA=G|||;VT=SNP
12	1997336	rs1990232	A	G	100	PASS	AC=4657;AF=0.929912;AN=5008;NS=2504;DP=22323;EAS_AF=0.999;AMR_AF=0.8804;AFR_AF=0.9697;EUR_AF=0.8509;SAS_AF=0.9213;AA=G|||;VT=SNP
12	1997728	rs1990233	G	T	100	PASS	AC=2017;AF=0.402756;AN=5008;NS=2504;DP=21997;EAS_AF=0.4137;AMR_AF=0.5548;AFR_AF=0.1354;EUR_AF=0.6133;SAS_AF=0.4284;AA=G|||;VT=SNP
12	1997975	rs2108633	G	A	100	PASS	AC=4026;AF=0.803914;AN=5008;NS=2504;DP=17999;EAS_AF=0.8889;AMR_AF=0.7507;AFR_AF=0.7504;EUR_AF=0.7575;SAS_AF=0.8742;AA=A|||;VT=SNP
12	1998044	rs2013064	C	T	100	PASS	AC=4692;AF=0.936901;AN=5008;NS=2504;DP=19380;EAS_AF=0.999;AMR_AF=0.8862;AFR_AF=0.9932;EUR_AF=0.8509;SAS_AF=0.9213;AA=T|||;VT=SNP
12	1998269	rs10774004	A	C	100	PASS	AC=502;AF=0.10024;AN=5008;NS=2504;DP=18506;EAS_AF=0.1101;AMR_AF=0.1282;AFR_AF=0.1233;EUR_AF=0.0924;SAS_AF=0.047;AA=A|||;VT=SNP
12	1998471	rs2013095	T	C	100	PASS	AC=3040;AF=0.607029;AN=5008;NS=2504;DP=16382;EAS_AF=0.8433;AMR_AF=0.6585;AFR_AF=0.32;EUR_AF=0.6372;SAS_AF=0.684;AA=T|||;VT=SNP
12	1999138	rs2370058	A	C	100	PASS	AC=2756;AF=0.550319;AN=5008;NS=2504;DP=16046;EAS_AF=0.4504;AMR_AF=0.6326;AFR_AF=0.4433;EUR_AF=0.7237;SAS_AF=0.5613;AA=A|||;VT=SNP
12	1999172	rs74321314	G	A	100	PASS	AC=29;AF=0.00579073;AN=5008;NS=2504;DP=16735;EAS_AF=0;AMR_AF=0.0043;AFR_AF=0.0023;EUR_AF=0.0219;SAS_AF=0.001;AA=G|||;VT=SNP
12	1999472	rs114279654	G	A	100	PASS	AC=76;AF=0.0151757;AN=5008;NS=2504;DP=19368;EAS_AF=0;AMR_AF=0.0922;AFR_AF=0.0008;EUR_AF=0.0109;SAS_AF=0;AA=G|||;VT=SNP
12	2000098	rs7299904	T	G	100	PASS	AC=1564;AF=0.3123;AN=5008;NS=2504;DP=21495;EAS_AF=0.1558;AMR_AF=0.2133;AFR_AF=0.6165;EUR_AF=0.2107;SAS_AF=0.2372;AA=T|||;VT=SNP
12	2000278	rs2470393	T	G	100	PASS	AC=1989;AF=0.397165;AN=5008;NS=2504;DP=19767;EAS_AF=0.4147;AMR_AF=0.5533;AFR_AF=0.1142;EUR_AF=0.6133;SAS_AF=0.4284;AA=T|||;VT=SNP
12	2000374	rs143863167	C	A	100	PASS	AC=18;AF=0.00359425;AN=5008;NS=2504;DP=18642;EAS_AF=0;AMR_AF=0.0072;AFR_AF=0.0008;EUR_AF=0.0119;SAS_AF=0;AA=C|||;VT=SNP
12	2001244	rs77656151	C	T	100	PASS	AC=60;AF=0.0119808;AN=5008;NS=2504;DP=16816;EAS_AF=0;AMR_AF=0.0231;AFR_AF=0.0015;EUR_AF=0.0358;SAS_AF=0.0061;AA=C|||;VT=SNP
12	2002276	rs2429152	A	T	100	PASS	AC=4695;AF=0.9375;AN=5008;NS=2504;DP=19195;EAS_AF=0.999;AMR_AF=0.8862;AFR_AF=0.9955;EUR_AF=0.8509;SAS_AF=0.9213;AA=T|||;VT=SNP
12	2002362	rs10848587	A	G	100	PASS	AC=697;AF=0.139177;AN=5008;NS=2504;DP=19274;EAS_AF=0.1101;AMR_AF=0.1398;AFR_AF=0.264;EUR_AF=0.0934;SAS_AF=0.047;AA=A|||;VT=SNP
12	2002568	rs4765649	C	T	100	PASS	AC=886;AF=0.176917;AN=5008;NS=2504;DP=13740;EAS_AF=0.4286;AMR_AF=0.0922;AFR_AF=0.0877;EUR_AF=0.0239;SAS_AF=0.2556;AA=C|||;VT=SNP
12	2002717	rs12368709	T	C	100	PASS	AC=484;AF=0.0966454;AN=5008;NS=2504;DP=14096;EAS_AF=0.1101;AMR_AF=0.1282;AFR_AF=0.1097;EUR_AF=0.0924;SAS_AF=0.047;AA=T|||;VT=SNP
12	2002732	rs4765650	G	A	100	PASS	AC=4657;AF=0.929912;AN=5008;NS=2504;DP=14404;EAS_AF=0.999;AMR_AF=0.8804;AFR_AF=0.9697;EUR_AF=0.8509;SAS_AF=0.9213;AA=A|||;VT=SNP
12	2002770	rs58106028	G	T	100	PASS	AC=412;AF=0.0822684;AN=5008;NS=2504;DP=15738;EAS_AF=0.0188;AMR_AF=0.0476;AFR_AF=0.0998;EUR_AF=0.1074;SAS_AF=0.1227;AA=G|||;VT=SNP
12	2004066	rs4765651	T	G	100	PASS	AC=4695;AF=0.9375;AN=5008;NS=2504;DP=18386;EAS_AF=0.999;AMR_AF=0.8862;AFR_AF=0.9955;EUR_AF=0.8509;SAS_AF=0.9213;AA=G|||;VT=SNP
12	2004261	rs2190767	G	T	100	PASS	AC=3962;AF=0.791134;AN=5008;NS=2504;DP=16669;EAS_AF=0.8889;AMR_AF=0.7406;AFR_AF=0.708;EUR_AF=0.7565;SAS_AF=0.8742;AA=G|||;VT=SNP
12	2004492	rs2190768	T	C	100	PASS	AC=3060;AF=0.611022;AN=5008;NS=2504;DP=16301;EAS_AF=0.4603;AMR_AF=0.647;AFR_AF=0.6089;EUR_AF=0.7326;SAS_AF=0.6186;AA=T|||;VT=SNP
12	2004617	rs11513702	A	T	100	PASS	AC=694;AF=0.138578;AN=5008;NS=2504;DP=15395;EAS_AF=0.1101;AMR_AF=0.1398;AFR_AF=0.2617;EUR_AF=0.0934;SAS_AF=0.047;AA=A|||;VT=SNP
12	2004697	rs11519567	T	C	100	PASS	AC=693;AF=0.138379;AN=5008;NS=2504;DP=15763;EAS_AF=0.1101;AMR_AF=0.1398;AFR_AF=0.261;EUR_AF=0.0934;SAS_AF=0.047;AA=T|||;VT=SNP
12	2005384	rs2263027	G	A	100	PASS	AC=4656;AF=0.929712;AN=5008;NS=2504;DP=17928;EAS_AF=0.999;AMR_AF=0.8804;AFR_AF=0.9697;EUR_AF=0.8499;SAS_AF=0.9213;AA=A|||;VT=SNP
12	2005957	rs12321764	C	G	100	PASS	AC=886;AF=0.176917;AN=5008;NS=2504;DP=18756;EAS_AF=0.4286;AMR_AF=0.0922;AFR_AF=0.0877;EUR_AF=0.0239;SAS_AF=0.2556;AA=C|||;VT=SNP
12	2006127	rs2429153	A	G	100	PASS	AC=4001;AF=0.798922;AN=5008;NS=2504;DP=19375;EAS_AF=0.8889;AMR_AF=0.745;AFR_AF=0.7352;EUR_AF=0.7565;SAS_AF=0.8742;AA=G|||;VT=SNP
12	2006307	rs7314799	C	T	100	PASS	AC=692;AF=0.138179;AN=5008;NS=2504;DP=19899;EAS_AF=0.1101;AMR_AF=0.1398;AFR_AF=0.2602;EUR_AF=0.0934;SAS_AF=0.047;AA=C|||;VT=SNP
12	2006308	rs2429154	A	G	100	PASS	AC=4694;AF=0.9373;AN=5008;NS=2504;DP=19891;EAS_AF=0.999;AMR_AF=0.8862;AFR_AF=0.9955;EUR_AF=0.8499;SAS_AF=0.9213;AA=G|||;VT=SNP
12	2006568	rs12302138	A	G	100	PASS	AC=888;AF=0.177316;AN=5008;NS=2504;DP=20949;EAS_AF=0.4296;AMR_AF=0.0937;AFR_AF=0.0877;EUR_AF=0.0239;SAS_AF=0.2556;AA=A|||;VT=SNP
12	2007347	rs35131804	C	G	100	PASS	AC=692;AF=0.138179;AN=5008;NS=2504;DP=16370;EAS_AF=0.1101;AMR_AF=0.1398;AFR_AF=0.2602;EUR_AF=0.0934;SAS_AF=0.047;AA=C|||;VT=SNP
12	2007588	rs2429155	A	T	100	PASS	AC=4656;AF=0.929712;AN=5008;NS=2504;DP=19361;EAS_AF=0.999;AMR_AF=0.8804;AFR_AF=0.9697;EUR_AF=0.8499;SAS_AF=0.9213;AA=T|||;VT=SNP
12	2008375	rs12824938	T	G	100	PASS	AC=693;AF=0.138379;AN=5008;NS=2504;DP=14763;EAS_AF=0.1101;AMR_AF=0.1412;AFR_AF=0.2602;EUR_AF=0.0934;SAS_AF=0.047;AA=T|||;VT=SNP
12	2008548	rs12307334	T	C	100	PASS	AC=888;AF=0.177316;AN=5008;NS=2504;DP=15246;EAS_AF=0.4296;AMR_AF=0.0937;AFR_AF=0.0877;EUR_AF=0.0239;SAS_AF=0.2556;AA=T|||;VT=SNP
12	2008680	rs11062014	A	G	100	PASS	AC=692;AF=0.138179;AN=5008;NS=2504;DP=16906;EAS_AF=0.1101;AMR_AF=0.1398;AFR_AF=0.2602;EUR_AF=0.0934;SAS_AF=0.047;AA=A|||;VT=SNP
12	2008799	rs2190769	T	C	100	PASS	AC=3964;AF=0.791534;AN=5008;NS=2504;DP=15848;EAS_AF=0.8889;AMR_AF=0.7406;AFR_AF=0.7095;EUR_AF=0.7565;SAS_AF=0.8742;AA=T|||;VT=SNP
12	2009110	rs4765859	T	C	100	PASS	AC=3965;AF=0.791733;AN=5008;NS=2504;DP=17284;EAS_AF=0.8889;AMR_AF=0.7406;AFR_AF=0.7103;EUR_AF=0.7565;SAS_AF=0.8742;AA=T|||;VT=SNP
12	2009506	rs10774006	A	G	100	PASS	AC=4657;AF=0.929912;AN=5008;NS=2504;DP=16482;EAS_AF=0.999;AMR_AF=0.8804;AFR_AF=0.9697;EUR_AF=0.8509;SAS_AF=0.9213;AA=G|||;VT=SNP
12	2009780	rs7134485	T	C	100	PASS	AC=888;AF=0.177316;AN=5008;NS=2504;DP=19246;EAS_AF=0.4296;AMR_AF=0.0937;AFR_AF=0.0877;EUR_AF=0.0239;SAS_AF=0.2556;AA=T|||;VT=SNP
12	2010224	rs7135033	T	C	100	PASS	AC=3964;AF=0.791534;AN=5008;NS=2504;DP=17858;EAS_AF=0.8889;AMR_AF=0.7406;AFR_AF=0.7095;EUR_AF=0.7565;SAS_AF=0.8742;AA=T|||;VT=SNP
12	2010517	rs145028325	C	T	100	PASS	AC=63;AF=0.0125799;AN=5008;NS=2504;DP=16556;EAS_AF=0;AMR_AF=0.0259;AFR_AF=0.0023;EUR_AF=0.0348;SAS_AF=0.0072;AA=C|||;VT=SNP
12	2010944	rs2470428	A	G	100	PASS	AC=4694;AF=0.9373;AN=5008;NS=2504;DP=18123;EAS_AF=0.999;AMR_AF=0.8862;AFR_AF=0.9955;EUR_AF=0.8499;SAS_AF=0.9213;AA=G|||;VT=SNP
12	2011280	rs7294328	T	G	100	PASS	AC=723;AF=0.144369;AN=5008;NS=2504;DP=19981;EAS_AF=0.1101;AMR_AF=0.1398;AFR_AF=0.261;EUR_AF=0.0934;SAS_AF=0.0777;AA=T|||;VT=SNP
12	2011473	rs11062015	C	A	100	PASS	AC=1631;AF=0.325679;AN=5008;NS=2504;DP=17598;EAS_AF=0.3373;AMR_AF=0.4697;AFR_AF=0.0522;EUR_AF=0.5239;SAS_AF=0.3773;AA=C|||;VT=SNP
12	2011572	rs11513703	C	T	100	PASS	AC=693;AF=0.138379;AN=5008;NS=2504;DP=17728;EAS_AF=0.1101;AMR_AF=0.1398;AFR_AF=0.261;EUR_AF=0.0934;SAS_AF=0.047;AA=C|||;VT=SNP
12	2012103	rs11513705	A	G	100	PASS	AC=723;AF=0.144369;AN=5008;NS=2504;DP=18360;EAS_AF=0.1101;AMR_AF=0.1398;AFR_AF=0.261;EUR_AF=0.0934;SAS_AF=0.0777;AA=A|||;VT=SNP
12	2012497	rs2079609	T	C	100	PASS	AC=4694;AF=0.9373;AN=5008;NS=2504;DP=19533;EAS_AF=0.999;AMR_AF=0.8862;AFR_AF=0.9955;EUR_AF=0.8509;SAS_AF=0.9202;AA=C|||;VT=SNP
12	2012573	rs11503095	C	T	100	PASS	AC=840;AF=0.167732;AN=5008;NS=2504;DP=19325;EAS_AF=0.4296;AMR_AF=0.0922;AFR_AF=0.0749;EUR_AF=0.0239;SAS_AF=0.2249;AA=C|||;VT=SNP
12	2012683	rs12319690	G	A	100	PASS	AC=854;AF=0.170527;AN=5008;NS=2504;DP=19589;EAS_AF=0.4296;AMR_AF=0.0922;AFR_AF=0.0855;EUR_AF=0.0239;SAS_AF=0.2249;AA=G|||;VT=SNP
12	2012813	rs2429156	C	T	100	PASS	AC=4694;AF=0.9373;AN=5008;NS=2504;DP=20273;EAS_AF=0.999;AMR_AF=0.8862;AFR_AF=0.9955;EUR_AF=0.8499;SAS_AF=0.9213;AA=T|||;VT=SNP
12	2012885	rs2470431	G	A	100	PASS	AC=4694;AF=0.9373;AN=5008;NS=2504;DP=19706;EAS_AF=0.999;AMR_AF=0.8862;AFR_AF=0.9955;EUR_AF=0.8499;SAS_AF=0.9213;AA=A|||;VT=SNP
12	2012894	rs2470432	G	A	100	PASS	AC=3933;AF=0.785343;AN=5008;NS=2504;DP=19488;EAS_AF=0.8889;AMR_AF=0.7406;AFR_AF=0.7088;EUR_AF=0.7565;SAS_AF=0.8436;AA=G|||;VT=SNP
12	2012979	rs11503099	G	C	100	PASS	AC=840;AF=0.167732;AN=5008;NS=2504;DP=19531;EAS_AF=0.4296;AMR_AF=0.0922;AFR_AF=0.0741;EUR_AF=0.0239;SAS_AF=0.226;AA=G|||;VT=SNP
12	2013164	rs11062016	T	C	100	PASS	AC=1562;AF=0.311901;AN=5008;NS=2504;DP=19886;EAS_AF=0.5397;AMR_AF=0.232;AFR_AF=0.3351;EUR_AF=0.1173;SAS_AF=0.3027;AA=T|||;VT=SNP
12	2013219	rs2429157	C	G	100	PASS	AC=3933;AF=0.785343;AN=5008;NS=2504;DP=19410;EAS_AF=0.8889;AMR_AF=0.7406;AFR_AF=0.7088;EUR_AF=0.7565;SAS_AF=0.8436;AA=G|||;VT=SNP
12	2013928	rs2887632	T	C	100	PASS	AC=854;AF=0.170527;AN=5008;NS=2504;DP=16118;EAS_AF=0.4296;AMR_AF=0.0922;AFR_AF=0.0855;EUR_AF=0.0239;SAS_AF=0.2249;AA=T|||;VT=SNP
12	2014006	rs10848591	A	G	100	PASS	AC=721;AF=0.14397;AN=5008;NS=2504;DP=16967;EAS_AF=0.1101;AMR_AF=0.1398;AFR_AF=0.2595;EUR_AF=0.0934;SAS_AF=0.0777;AA=A|||;VT=SNP
12	2014033	rs2159097	A	G	100	PASS	AC=4003;AF=0.799321;AN=5008;NS=2504;DP=16559;EAS_AF=0.8889;AMR_AF=0.7464;AFR_AF=0.736;EUR_AF=0.7565;SAS_AF=0.8742;AA=A|||;VT=SNP
12	2014178	rs78958072	A	G	100	PASS	AC=60;AF=0.0119808;AN=5008;NS=2504;DP=17434;EAS_AF=0;AMR_AF=0.0115;AFR_AF=0.0008;EUR_AF=0.0328;SAS_AF=0.0184;AA=A|||;VT=SNP
12	2014353	rs2190770	A	C	100	PASS	AC=3074;AF=0.613818;AN=5008;NS=2504;DP=18645;EAS_AF=0.4593;AMR_AF=0.647;AFR_AF=0.6278;EUR_AF=0.7316;SAS_AF=0.6094;AA=C|||;VT=SNP
12	2015044	rs10848592	C	T	100	PASS	AC=839;AF=0.167532;AN=5008;NS=2504;DP=16665;EAS_AF=0.4296;AMR_AF=0.0922;AFR_AF=0.0741;EUR_AF=0.0239;SAS_AF=0.2249;AA=C|||;VT=SNP
12	2015160	rs2470439	A	G	100	PASS	AC=4657;AF=0.929912;AN=5008;NS=2504;DP=18256;EAS_AF=0.999;AMR_AF=0.8804;AFR_AF=0.9697;EUR_AF=0.8509;SAS_AF=0.9213;AA=G|||;VT=SNP
12	2015802	rs2429158	C	T	100	PASS	AC=4695;AF=0.9375;AN=5008;NS=2504;DP=16765;EAS_AF=0.999;AMR_AF=0.8862;AFR_AF=0.9955;EUR_AF=0.8509;SAS_AF=0.9213;AA=T|||;VT=SNP
12	2015807	rs2470438	A	G	100	PASS	AC=4695;AF=0.9375;AN=5008;NS=2504;DP=16644;EAS_AF=0.999;AMR_AF=0.8862;AFR_AF=0.9955;EUR_AF=0.8509;SAS_AF=0.9213;AA=G|||;VT=SNP
12	2016250	rs2470437	A	C	100	PASS	AC=2780;AF=0.555112;AN=5008;NS=2504;DP=19667;EAS_AF=0.4504;AMR_AF=0.6311;AFR_AF=0.4622;EUR_AF=0.7237;SAS_AF=0.5613;AA=A|||;VT=SNP
12	2016256	rs7969511	C	T	100	PASS	AC=211;AF=0.0421326;AN=5008;NS=2504;DP=20079;EAS_AF=0.002;AMR_AF=0.0303;AFR_AF=0.0038;EUR_AF=0.1024;SAS_AF=0.0818;AA=C|||;VT=SNP
12	2016322	rs2429159	T	C	100	PASS	AC=4695;AF=0.9375;AN=5008;NS=2504;DP=21745;EAS_AF=0.999;AMR_AF=0.8862;AFR_AF=0.9955;EUR_AF=0.8509;SAS_AF=0.9213;AA=C|||;VT=SNP
12	2016441	rs72653430	T	C	100	PASS	AC=1000;AF=0.199681;AN=5008;NS=2504;DP=19666;EAS_AF=0.4296;AMR_AF=0.1023;AFR_AF=0.1899;EUR_AF=0.0249;SAS_AF=0.2249;AA=T|||;VT=SNP
12	2017473	rs72653431	G	T	100	PASS	AC=738;AF=0.147364;AN=5008;NS=2504;DP=15631;EAS_AF=0.4177;AMR_AF=0.0807;AFR_AF=0.025;EUR_AF=0.0189;SAS_AF=0.2137;AA=G|||;VT=SNP
12	2017576	rs78723906	G	A	100	PASS	AC=293;AF=0.0585064;AN=5008;NS=2504;DP=14281;EAS_AF=0.0188;AMR_AF=0.036;AFR_AF=0.0446;EUR_AF=0.1044;SAS_AF=0.0869;AA=G|||;VT=SNP
12	2018088	rs61907996	C	A	100	PASS	AC=428;AF=0.0854633;AN=5008;NS=2504;DP=16874;EAS_AF=0.0933;AMR_AF=0.085;AFR_AF=0.0083;EUR_AF=0.1044;SAS_AF=0.1626;AA=C|||;VT=SNP
12	2018124	rs8181681	T	C	100	PASS	AC=4692;AF=0.936901;AN=5008;NS=2504;DP=15934;EAS_AF=0.999;AMR_AF=0.8862;AFR_AF=0.9955;EUR_AF=0.8499;SAS_AF=0.9192;AA=C|||;VT=SNP
12	2018149	rs8181666	A	G	100	PASS	AC=4692;AF=0.936901;AN=5008;NS=2504;DP=15294;EAS_AF=0.999;AMR_AF=0.8862;AFR_AF=0.9955;EUR_AF=0.8499;SAS_AF=0.9192;AA=A|||;VT=SNP
12	2018160	rs117500016	C	T	100	PASS	AC=336;AF=0.0670927;AN=5008;NS=2504;DP=15442;EAS_AF=0.0635;AMR_AF=0.1225;AFR_AF=0.003;EUR_AF=0.0805;SAS_AF=0.1043;AA=C|||;VT=SNP
12	2018987	rs34288687	A	G	100	PASS	AC=1181;AF=0.235823;AN=5008;NS=2504;DP=16221;EAS_AF=0.5228;AMR_AF=0.1671;AFR_AF=0.0809;EUR_AF=0.1372;SAS_AF=0.2996;AA=A|||;VT=SNP
12	2019322	rs8181786	G	A	100	PASS	AC=4691;AF=0.936701;AN=5008;NS=2504;DP=23143;EAS_AF=0.999;AMR_AF=0.8862;AFR_AF=0.9939;EUR_AF=0.8499;SAS_AF=0.9202;AA=A|||;VT=SNP
12	2020015	rs2470414	G	A	100	PASS	AC=2357;AF=0.470647;AN=5008;NS=2504;DP=19338;EAS_AF=0.3562;AMR_AF=0.5461;AFR_AF=0.3797;EUR_AF=0.6093;SAS_AF=0.5153;AA=G|||;VT=SNP
12	2020045	rs4765862	A	C	100	PASS	AC=2336;AF=0.466454;AN=5008;NS=2504;DP=20397;EAS_AF=0.6429;AMR_AF=0.3386;AFR_AF=0.6165;EUR_AF=0.2406;SAS_AF=0.4049;AA=C|||;VT=SNP
12	2020047	rs73038172	C	T	100	PASS	AC=210;AF=0.0419329;AN=5008;NS=2504;DP=19845;EAS_AF=0.002;AMR_AF=0.0303;AFR_AF=0.0038;EUR_AF=0.1034;SAS_AF=0.0798;AA=C|||;VT=SNP
12	2020184	rs4765863	A	G	100	PASS	AC=1273;AF=0.254193;AN=5008;NS=2504;DP=18162;EAS_AF=0.5238;AMR_AF=0.1772;AFR_AF=0.1422;EUR_AF=0.1392;SAS_AF=0.3006;AA=A|||;VT=SNP
12	2020315	rs11062018	G	A	100	PASS	AC=526;AF=0.105032;AN=5008;NS=2504;DP=15236;EAS_AF=0.1091;AMR_AF=0.134;AFR_AF=0.118;EUR_AF=0.1153;SAS_AF=0.0521;AA=G|||;VT=SNP
12	2021187	rs1558140	T	C	100	PASS	AC=3109;AF=0.620807;AN=5008;NS=2504;DP=17983;EAS_AF=0.4722;AMR_AF=0.6974;AFR_AF=0.6437;EUR_AF=0.7197;SAS_AF=0.5869;AA=T|||;VT=SNP
12	2021194	rs2429161	T	C	100	PASS	AC=2058;AF=0.410942;AN=5008;NS=2504;DP=17815;EAS_AF=0.3442;AMR_AF=0.5115;AFR_AF=0.3192;EUR_AF=0.5189;SAS_AF=0.4213;AA=T|||;VT=SNP
12	2021218	rs1558141	T	G	100	PASS	AC=4662;AF=0.930911;AN=5008;NS=2504;DP=16945;EAS_AF=0.999;AMR_AF=0.879;AFR_AF=0.9788;EUR_AF=0.8429;SAS_AF=0.9233;AA=T|||;VT=SNP
12	2021395	rs4765864	T	C	100	PASS	AC=939;AF=0.1875;AN=5008;NS=2504;DP=18714;EAS_AF=0.1121;AMR_AF=0.1816;AFR_AF=0.2564;EUR_AF=0.2048;SAS_AF=0.1585;AA=T|||;VT=SNP
12	2021520	rs2429162	T	C	100	PASS	AC=2714;AF=0.541933;AN=5008;NS=2504;DP=19508;EAS_AF=0.3859;AMR_AF=0.5764;AFR_AF=0.6392;EUR_AF=0.5785;SAS_AF=0.5092;AA=T|||;VT=SNP
12	2021533	rs2470415	A	G	100	PASS	AC=4754;AF=0.949281;AN=5008;NS=2504;DP=19505;EAS_AF=0.998;AMR_AF=0.9121;AFR_AF=0.9962;EUR_AF=0.8867;SAS_AF=0.9264;AA=A|||;VT=SNP
12	2021700	rs10848593	T	A	100	PASS	AC=579;AF=0.115615;AN=5008;NS=2504;DP=19559;EAS_AF=0.1558;AMR_AF=0.134;AFR_AF=0.0991;EUR_AF=0.1074;SAS_AF=0.092;AA=T|||;VT=SNP
12	2021855	rs12422324	T	A	100	PASS	AC=1205;AF=0.240615;AN=5008;NS=2504;DP=20692;EAS_AF=0.5179;AMR_AF=0.1715;AFR_AF=0.09;EUR_AF=0.1372;SAS_AF=0.3139;AA=T|||;VT=SNP
12	2022148	rs117076618	G	A	100	PASS	AC=23;AF=0.00459265;AN=5008;NS=2504;DP=19690;EAS_AF=0.001;AMR_AF=0.0043;AFR_AF=0;EUR_AF=0.0169;SAS_AF=0.002;AA=G|||;VT=SNP
12	2022411	rs1558142	T	C	100	PASS	AC=4657;AF=0.929912;AN=5008;NS=2504;DP=21609;EAS_AF=0.999;AMR_AF=0.8703;AFR_AF=0.9939;EUR_AF=0.833;SAS_AF=0.9141;AA=T|||;VT=SNP
12	2022501	rs2429163	A	G	100	PASS	AC=4659;AF=0.930312;AN=5008;NS=2504;DP=21800;EAS_AF=0.999;AMR_AF=0.8703;AFR_AF=0.9947;EUR_AF=0.834;SAS_AF=0.9141;AA=G|||;VT=SNP
12	2022733	rs720456	T	C	100	PASS	AC=4659;AF=0.930312;AN=5008;NS=2504;DP=21613;EAS_AF=0.999;AMR_AF=0.8703;AFR_AF=0.9947;EUR_AF=0.834;SAS_AF=0.9141;AA=C|||;VT=SNP
12	2023168	rs11062020	C	T	100	PASS	AC=409;AF=0.0816693;AN=5008;NS=2504;DP=16272;EAS_AF=0.1052;AMR_AF=0.121;AFR_AF=0.0734;EUR_AF=0.0915;SAS_AF=0.0307;AA=C|||;VT=SNP
12	2023486	rs16928921	C	G	100	PASS	AC=624;AF=0.124601;AN=5008;NS=2504;DP=17984;EAS_AF=0.1081;AMR_AF=0.1441;AFR_AF=0.2194;EUR_AF=0.0944;SAS_AF=0.0307;AA=C|||;VT=SNP
12	2023563	rs2429164	C	G	100	PASS	AC=4662;AF=0.930911;AN=5008;NS=2504;DP=17059;EAS_AF=0.999;AMR_AF=0.8718;AFR_AF=0.9947;EUR_AF=0.834;SAS_AF=0.9162;AA=G|||;VT=SNP
12	2024092	rs73038195	T	C	100	PASS	AC=220;AF=0.0439297;AN=5008;NS=2504;DP=21457;EAS_AF=0.002;AMR_AF=0.036;AFR_AF=0.0076;EUR_AF=0.1054;SAS_AF=0.0787;AA=T|||;VT=SNP;EX_TARGET
12	2024274	rs73595519	C	A	100	PASS	AC=578;AF=0.115415;AN=5008;NS=2504;DP=23583;EAS_AF=0.1012;AMR_AF=0.1297;AFR_AF=0.2262;EUR_AF=0.0616;SAS_AF=0.0256;AA=C|||;VT=SNP
12	2024316	rs758157	A	G	100	PASS	AC=4726;AF=0.94369;AN=5008;NS=2504;DP=23498;EAS_AF=0.999;AMR_AF=0.9063;AFR_AF=0.9962;EUR_AF=0.8757;SAS_AF=0.9121;AA=G|||;VT=SNP
12	2024433	rs112128847	G	A	100	PASS	AC=124;AF=0.0247604;AN=5008;NS=2504;DP=20086;EAS_AF=0.001;AMR_AF=0.0461;AFR_AF=0.0242;EUR_AF=0.0517;SAS_AF=0.0072;AA=G|||;VT=SNP
12	2024637	rs2887633	T	C	100	PASS	AC=292;AF=0.0583067;AN=5008;NS=2504;DP=19571;EAS_AF=0.001;AMR_AF=0.1254;AFR_AF=0.0061;EUR_AF=0.1282;SAS_AF=0.0685;AA=T|||;VT=SNP
12	2025204	rs758158	A	G	100	PASS	AC=4736;AF=0.945687;AN=5008;NS=2504;DP=19600;EAS_AF=0.999;AMR_AF=0.9063;AFR_AF=0.9962;EUR_AF=0.8757;SAS_AF=0.9223;AA=G|||;VT=SNP
12	2025379	rs2008352	T	C	100	PASS	AC=4740;AF=0.946486;AN=5008;NS=2504;DP=20007;EAS_AF=0.999;AMR_AF=0.9063;AFR_AF=0.9962;EUR_AF=0.8797;SAS_AF=0.9223;AA=C|||;VT=SNP
12	2025700	rs116958615	G	A	100	PASS	AC=33;AF=0.00658946;AN=5008;NS=2504;DP=17961;EAS_AF=0.001;AMR_AF=0.0058;AFR_AF=0.0015;EUR_AF=0.0249;SAS_AF=0.001;AA=G|||;VT=SNP
12	2025800	rs117990721	C	T	100	PASS	AC=178;AF=0.0355431;AN=5008;NS=2504;DP=18153;EAS_AF=0;AMR_AF=0.0476;AFR_AF=0.0023;EUR_AF=0.0577;SAS_AF=0.0859;AA=c|||;VT=SNP
12	2025907	rs2429166	A	G	100	PASS	AC=1390;AF=0.277556;AN=5008;NS=2504;DP=19203;EAS_AF=0.505;AMR_AF=0.2046;AFR_AF=0.2443;EUR_AF=0.161;SAS_AF=0.2597;AA=a|||;VT=SNP
12	2026158	rs11062021	T	C	100	PASS	AC=2753;AF=0.54972;AN=5008;NS=2504;DP=17181;EAS_AF=0.4841;AMR_AF=0.6369;AFR_AF=0.4894;EUR_AF=0.6103;SAS_AF=0.5746;AA=T|||;VT=SNP
12	2026690	rs886939	A	C	100	PASS	AC=4723;AF=0.943091;AN=5008;NS=2504;DP=19876;EAS_AF=0.999;AMR_AF=0.902;AFR_AF=0.9955;EUR_AF=0.8718;SAS_AF=0.9172;AA=C|||;VT=SNP
12	2026808	rs886940	C	T	100	PASS	AC=2640;AF=0.527157;AN=5008;NS=2504;DP=21233;EAS_AF=0.4673;AMR_AF=0.6326;AFR_AF=0.4803;EUR_AF=0.6054;SAS_AF=0.4969;AA=C|||;VT=SNP
12	2026893	rs76519414	C	T	100	PASS	AC=46;AF=0.0091853;AN=5008;NS=2504;DP=19453;EAS_AF=0;AMR_AF=0.0144;AFR_AF=0;EUR_AF=0.0318;SAS_AF=0.0041;AA=C|||;VT=SNP
12	2026915	rs886941	T	C	100	PASS	AC=4723;AF=0.943091;AN=5008;NS=2504;DP=20291;EAS_AF=0.999;AMR_AF=0.902;AFR_AF=0.9947;EUR_AF=0.8728;SAS_AF=0.9172;AA=T|||;VT=SNP
12	2027003	rs117716648	G	A	100	PASS	AC=47;AF=0.00938498;AN=5008;NS=2504;DP=19786;EAS_AF=0;AMR_AF=0.0115;AFR_AF=0.0008;EUR_AF=0.0159;SAS_AF=0.0225;AA=G|||;VT=SNP
12	2028046	rs2429167	C	T	100	PASS	AC=4723;AF=0.943091;AN=5008;NS=2504;DP=18658;EAS_AF=0.999;AMR_AF=0.902;AFR_AF=0.9955;EUR_AF=0.8718;SAS_AF=0.9172;AA=C|||;VT=SNP
12	2028322	rs2470409	A	G	100	PASS	AC=4723;AF=0.943091;AN=5008;NS=2504;DP=18886;EAS_AF=0.999;AMR_AF=0.902;AFR_AF=0.9955;EUR_AF=0.8718;SAS_AF=0.9172;AA=G|||;VT=SNP
12	2028356	rs78999196	G	A	100	PASS	AC=148;AF=0.0295527;AN=5008;NS=2504;DP=20767;EAS_AF=0.1071;AMR_AF=0.0115;AFR_AF=0.0015;EUR_AF=0.0258;SAS_AF=0.0041;AA=G|||;VT=SNP
12	2028482	rs2429168	G	T	100	PASS	AC=4723;AF=0.943091;AN=5008;NS=2504;DP=22840;EAS_AF=0.999;AMR_AF=0.902;AFR_AF=0.9955;EUR_AF=0.8718;SAS_AF=0.9172;AA=T|||;VT=SNP
12	2029258	rs11062022	A	G	100	PASS	AC=671;AF=0.133986;AN=5008;NS=2504;DP=18854;EAS_AF=0.1022;AMR_AF=0.1369;AFR_AF=0.289;EUR_AF=0.0626;SAS_AF=0.0286;AA=A|||;VT=SNP
12	2029619	rs144615696	C	T	100	PASS	AC=54;AF=0.0107827;AN=5008;NS=2504;DP=19438;EAS_AF=0.003;AMR_AF=0.0389;AFR_AF=0.0008;EUR_AF=0.0189;SAS_AF=0.0041;AA=C|||;VT=SNP
12	2029737	rs2429169	A	G	100	PASS	AC=4728;AF=0.944089;AN=5008;NS=2504;DP=17333;EAS_AF=0.999;AMR_AF=0.9078;AFR_AF=0.9955;EUR_AF=0.8738;SAS_AF=0.9162;AA=G|||;VT=SNP
12	2030045	rs4765865	T	C	100	PASS	AC=794;AF=0.158546;AN=5008;NS=2504;DP=20225;EAS_AF=0.002;AMR_AF=0.1052;AFR_AF=0.3941;EUR_AF=0.1233;SAS_AF=0.0757;AA=T|||;VT=SNP
12	2030317	rs7976130	C	T	100	PASS	AC=504;AF=0.100639;AN=5008;NS=2504;DP=15589;EAS_AF=0.0218;AMR_AF=0.0605;AFR_AF=0.2148;EUR_AF=0.0835;SAS_AF=0.0736;AA=C|||;VT=SNP
12	2030515	rs77937956	C	T	100	PASS	AC=405;AF=0.0808706;AN=5008;NS=2504;DP=17764;EAS_AF=0.124;AMR_AF=0.1311;AFR_AF=0.0779;EUR_AF=0.0318;SAS_AF=0.0552;AA=C|||;VT=SNP
12	2030670	rs60501578	T	C	100	PASS	AC=2618;AF=0.522764;AN=5008;NS=2504;DP=14841;EAS_AF=0.4117;AMR_AF=0.5749;AFR_AF=0.5764;EUR_AF=0.5288;SAS_AF=0.5215;AA=T|||;VT=SNP
12	2032113	rs7305265	A	G	100	PASS	AC=3225;AF=0.64397;AN=5008;NS=2504;DP=16787;EAS_AF=0.369;AMR_AF=0.6931;AFR_AF=0.7292;EUR_AF=0.7545;SAS_AF=0.6636;AA=G|||;VT=SNP
12	2032253	rs11062023	T	G	100	PASS	AC=2119;AF=0.423123;AN=5008;NS=2504;DP=17355;EAS_AF=0.3145;AMR_AF=0.5821;AFR_AF=0.1823;EUR_AF=0.6352;SAS_AF=0.5297;AA=T|||;VT=SNP
12	2032515	rs7973672	T	C	100	PASS	AC=3039;AF=0.606829;AN=5008;NS=2504;DP=21066;EAS_AF=0.3671;AMR_AF=0.6772;AFR_AF=0.6263;EUR_AF=0.7376;SAS_AF=0.6431;AA=C|||;VT=SNP
12	2032717	rs78109762	G	A	100	PASS	AC=19;AF=0.00379393;AN=5008;NS=2504;DP=22348;EAS_AF=0;AMR_AF=0;AFR_AF=0.0008;EUR_AF=0.0179;SAS_AF=0;AA=G|||;VT=SNP
12	2033038	rs74059663	G	A	100	PASS	AC=418;AF=0.0834665;AN=5008;NS=2504;DP=17287;EAS_AF=0.1528;AMR_AF=0.1095;AFR_AF=0.0189;EUR_AF=0.1133;SAS_AF=0.0501;AA=G|||;VT=SNP
12	2033287	rs112724598	A	C	100	PASS	AC=209;AF=0.0417332;AN=5008;NS=2504;DP=14945;EAS_AF=0;AMR_AF=0.0965;AFR_AF=0.0053;EUR_AF=0.0974;SAS_AF=0.0378;AA=A|||;VT=SNP
12	2034290	rs12229242	A	G	100	PASS	AC=2042;AF=0.407748;AN=5008;NS=2504;DP=20077;EAS_AF=0.3095;AMR_AF=0.585;AFR_AF=0.1861;EUR_AF=0.6252;SAS_AF=0.4591;AA=G|||;VT=SNP
12	2034862	rs180826918	G	T	100	PASS	AC=54;AF=0.0107827;AN=5008;NS=2504;DP=20733;EAS_AF=0.001;AMR_AF=0.0389;AFR_AF=0.0008;EUR_AF=0.0199;SAS_AF=0.0051;AA=G|||;VT=SNP
12	2034887	rs10848596	A	G	100	PASS	AC=2384;AF=0.476038;AN=5008;NS=2504;DP=20093;EAS_AF=0.4633;AMR_AF=0.67;AFR_AF=0.233;EUR_AF=0.675;SAS_AF=0.4755;AA=G|||;VT=SNP
12	2036141	rs11610387	T	C	100	PASS	AC=1633;AF=0.326078;AN=5008;NS=2504;DP=21188;EAS_AF=0.3075;AMR_AF=0.464;AFR_AF=0.0416;EUR_AF=0.5338;SAS_AF=0.4182;AA=T|||;VT=SNP
12	2036241	rs2429170	G	A	100	PASS	AC=916;AF=0.182907;AN=5008;NS=2504;DP=22896;EAS_AF=0.0506;AMR_AF=0.085;AFR_AF=0.4493;EUR_AF=0.1074;SAS_AF=0.1063;AA=G|||;VT=SNP
12	2036675	rs112721517	G	A	100	PASS	AC=18;AF=0.00359425;AN=5008;NS=2504;DP=22185;EAS_AF=0;AMR_AF=0.0014;AFR_AF=0;EUR_AF=0.0169;SAS_AF=0;AA=G|||;VT=SNP
12	2037035	rs186893348	G	A	100	PASS	AC=37;AF=0.00738818;AN=5008;NS=2504;DP=18041;EAS_AF=0;AMR_AF=0.0072;AFR_AF=0;EUR_AF=0.007;SAS_AF=0.0256;AA=G|||;VT=SNP
12	2037306	rs117828485	C	T	100	PASS	AC=61;AF=0.0121805;AN=5008;NS=2504;DP=18729;EAS_AF=0;AMR_AF=0.0245;AFR_AF=0.0015;EUR_AF=0.0388;SAS_AF=0.0031;AA=c|||;VT=SNP
12	2037618	rs73043559	T	C	100	PASS	AC=69;AF=0.013778;AN=5008;NS=2504;DP=22137;EAS_AF=0;AMR_AF=0.0245;AFR_AF=0.0038;EUR_AF=0.0437;SAS_AF=0.0031;AA=T|||;VT=SNP
12	2037873	rs12425215	G	A	100	PASS	AC=127;AF=0.0253594;AN=5008;NS=2504;DP=18562;EAS_AF=0.001;AMR_AF=0.0447;AFR_AF=0.0045;EUR_AF=0.0408;SAS_AF=0.0491;AA=G|||;VT=SNP
12	2037917	rs73043560	G	A	100	PASS	AC=313;AF=0.0625;AN=5008;NS=2504;DP=18867;EAS_AF=0.1339;AMR_AF=0.036;AFR_AF=0.0658;EUR_AF=0.0477;SAS_AF=0.0184;AA=G|||;VT=SNP
12	2038096	rs34831374	G	A	100	PASS	AC=108;AF=0.0215655;AN=5008;NS=2504;DP=19061;EAS_AF=0.002;AMR_AF=0.0173;AFR_AF=0.0008;EUR_AF=0.0855;SAS_AF=0.0072;AA=G|||;VT=SNP
12	2038097	rs9943794	G	C	100	PASS	AC=338;AF=0.067492;AN=5008;NS=2504;DP=18976;EAS_AF=0;AMR_AF=0.1599;AFR_AF=0.0832;EUR_AF=0.0905;SAS_AF=0.0266;AA=C|||;VT=SNP
12	2038193	rs76400785	C	G	100	PASS	AC=242;AF=0.0483227;AN=5008;NS=2504;DP=20364;EAS_AF=0;AMR_AF=0.1571;AFR_AF=0.0023;EUR_AF=0.0924;SAS_AF=0.0378;AA=G|||;VT=SNP
12	2038515	rs2246581	G	A	100	PASS	AC=1182;AF=0.236022;AN=5008;NS=2504;DP=22102;EAS_AF=0.0476;AMR_AF=0.2291;AFR_AF=0.5961;EUR_AF=0.1034;SAS_AF=0.0849;AA=A|||;VT=SNP
12	2038641	rs111710435	G	A	100	PASS	AC=34;AF=0.00678914;AN=5008;NS=2504;DP=18277;EAS_AF=0;AMR_AF=0.0086;AFR_AF=0.0015;EUR_AF=0.0229;SAS_AF=0.0031;AA=g|||;VT=SNP
12	2039332	rs112040856	G	C	100	PASS	AC=42;AF=0.00838658;AN=5008;NS=2504;DP=14704;EAS_AF=0;AMR_AF=0.0259;AFR_AF=0;EUR_AF=0.0179;SAS_AF=0.0061;AA=g|||;VT=SNP
12	2039690	rs2429172	A	G	100	PASS	AC=3527;AF=0.704273;AN=5008;NS=2504;DP=19550;EAS_AF=0.7133;AMR_AF=0.6037;AFR_AF=0.941;EUR_AF=0.5159;SAS_AF=0.6401;AA=g|||;VT=SNP
12	2039741	rs2470400	C	A	100	PASS	AC=1232;AF=0.246006;AN=5008;NS=2504;DP=18046;EAS_AF=0.0308;AMR_AF=0.2522;AFR_AF=0.4682;EUR_AF=0.2396;SAS_AF=0.1697;AA=c|||;VT=SNP
12	2041048	rs2429173	C	T	100	PASS	AC=765;AF=0.152756;AN=5008;NS=2504;DP=19675;EAS_AF=0.0169;AMR_AF=0.0692;AFR_AF=0.3654;EUR_AF=0.1292;SAS_AF=0.089;AA=C|||;VT=SNP
12	2041068	rs11062024	G	A	100	PASS	AC=37;AF=0.00738818;AN=5008;NS=2504;DP=19119;EAS_AF=0;AMR_AF=0.0101;AFR_AF=0;EUR_AF=0.0179;SAS_AF=0.0123;AA=G|||;VT=SNP
12	2041419	rs55848851	C	T	100	PASS	AC=322;AF=0.0642971;AN=5008;NS=2504;DP=19950;EAS_AF=0.126;AMR_AF=0.0346;AFR_AF=0.056;EUR_AF=0.0547;SAS_AF=0.0429;AA=C|||;VT=SNP
12	2041906	rs10774008	G	A	100	PASS	AC=2350;AF=0.469249;AN=5008;NS=2504;DP=22737;EAS_AF=0.5427;AMR_AF=0.4308;AFR_AF=0.5522;EUR_AF=0.2505;SAS_AF=0.5337;AA=G|||;VT=SNP
12	2041935	rs117031413	C	T	100	PASS	AC=57;AF=0.0113818;AN=5008;NS=2504;DP=22868;EAS_AF=0;AMR_AF=0.0231;AFR_AF=0.0091;EUR_AF=0.0239;SAS_AF=0.0051;AA=c|||;VT=SNP
12	2042019	rs58235934	T	C	100	PASS	AC=399;AF=0.0796725;AN=5008;NS=2504;DP=25303;EAS_AF=0.131;AMR_AF=0.0317;AFR_AF=0.1195;EUR_AF=0.0388;SAS_AF=0.0491;AA=T|||;VT=SNP
12	2042111	rs77325175	T	C	100	PASS	AC=59;AF=0.0117812;AN=5008;NS=2504;DP=27456;EAS_AF=0;AMR_AF=0.0259;AFR_AF=0.0015;EUR_AF=0.0358;SAS_AF=0.0031;AA=T|||;VT=SNP
12	2042343	rs11062025	G	C	100	PASS	AC=319;AF=0.0636981;AN=5008;NS=2504;DP=25496;EAS_AF=0.1319;AMR_AF=0.0259;AFR_AF=0.062;EUR_AF=0.0378;SAS_AF=0.0491;AA=G|||;VT=SNP
12	2042738	rs111997130	G	A	100	PASS	AC=52;AF=0.0103834;AN=5008;NS=2504;DP=16030;EAS_AF=0;AMR_AF=0.0159;AFR_AF=0.0023;EUR_AF=0.0159;SAS_AF=0.0225;AA=G|||;VT=SNP
12	2042753	rs145139363	T	G	100	PASS	AC=18;AF=0.00359425;AN=5008;NS=2504;DP=16583;EAS_AF=0;AMR_AF=0.0072;AFR_AF=0.0008;EUR_AF=0.0109;SAS_AF=0.001;AA=T|||;VT=SNP
12	2042781	rs112787151	C	T	100	PASS	AC=151;AF=0.0301518;AN=5008;NS=2504;DP=18002;EAS_AF=0;AMR_AF=0.0231;AFR_AF=0.0734;EUR_AF=0.0159;SAS_AF=0.0225;AA=C|||;VT=SNP
12	2042949	rs149421214	C	A	100	PASS	AC=52;AF=0.0103834;AN=5008;NS=2504;DP=16533;EAS_AF=0;AMR_AF=0.0159;AFR_AF=0.0023;EUR_AF=0.0159;SAS_AF=0.0225;AA=C|||;VT=SNP
12	2042955	rs76808809	T	C	100	PASS	AC=275;AF=0.0549121;AN=5008;NS=2504;DP=16465;EAS_AF=0;AMR_AF=0.0317;AFR_AF=0.1611;EUR_AF=0.0169;SAS_AF=0.0235;AA=C|||;VT=SNP
12	2043049	rs12308121	C	G	100	PASS	AC=1102;AF=0.220048;AN=5008;NS=2504;DP=19235;EAS_AF=0.0536;AMR_AF=0.2853;AFR_AF=0.3336;EUR_AF=0.2386;SAS_AF=0.1728;AA=C|||;VT=SNP
12	2043056	rs12315089	A	G	100	PASS	AC=1109;AF=0.221446;AN=5008;NS=2504;DP=19306;EAS_AF=0.0556;AMR_AF=0.2867;AFR_AF=0.3366;EUR_AF=0.2386;SAS_AF=0.1728;AA=G|||;VT=SNP
12	2043357	rs148599747	T	C	100	PASS	AC=52;AF=0.0103834;AN=5008;NS=2504;DP=20370;EAS_AF=0;AMR_AF=0.0159;AFR_AF=0.0023;EUR_AF=0.0159;SAS_AF=0.0225;AA=T|||;VT=SNP
12	2043365	rs11062026	C	T	100	PASS	AC=880;AF=0.175719;AN=5008;NS=2504;DP=20143;EAS_AF=0.0536;AMR_AF=0.2565;AFR_AF=0.2088;EUR_AF=0.2227;SAS_AF=0.1513;AA=C|||;VT=SNP
12	2043499	rs116822011	A	G	100	PASS	AC=261;AF=0.0521166;AN=5008;NS=2504;DP=18694;EAS_AF=0;AMR_AF=0.0317;AFR_AF=0.152;EUR_AF=0.0159;SAS_AF=0.0225;AA=A|||;VT=SNP
12	2043593	rs2429174	T	C	100	PASS	AC=3476;AF=0.694089;AN=5008;NS=2504;DP=21071;EAS_AF=0.6885;AMR_AF=0.5865;AFR_AF=0.9599;EUR_AF=0.502;SAS_AF=0.6145;AA=C|||;VT=SNP
12	2043618	rs2470408	G	T	100	PASS	AC=3457;AF=0.690296;AN=5008;NS=2504;DP=21123;EAS_AF=0.6885;AMR_AF=0.5821;AFR_AF=0.9516;EUR_AF=0.497;SAS_AF=0.6145;AA=T|||;VT=SNP
12	2044131	rs2470407	C	A	100	PASS	AC=1752;AF=0.34984;AN=5008;NS=2504;DP=15760;EAS_AF=0.4881;AMR_AF=0.196;AFR_AF=0.388;EUR_AF=0.2247;SAS_AF=0.3937;AA=C|||;VT=SNP
12	2044490	rs2159098	C	A	100	PASS	AC=1825;AF=0.364417;AN=5008;NS=2504;DP=20619;EAS_AF=0.4722;AMR_AF=0.2104;AFR_AF=0.4501;EUR_AF=0.2227;SAS_AF=0.3926;AA=C|||;VT=SNP
12	2044627	rs140707598	C	T	100	PASS	AC=20;AF=0.00399361;AN=5008;NS=2504;DP=18135;EAS_AF=0;AMR_AF=0.0086;AFR_AF=0.0008;EUR_AF=0.0119;SAS_AF=0.001;AA=C|||;VT=SNP
12	2044727	rs12425000	C	T	100	PASS	AC=286;AF=0.0571086;AN=5008;NS=2504;DP=16121;EAS_AF=0.0139;AMR_AF=0.1556;AFR_AF=0.0076;EUR_AF=0.0666;SAS_AF=0.089;AA=C|||;VT=SNP
12	2044912	rs145619741	G	A	100	PASS	AC=30;AF=0.00599042;AN=5008;NS=2504;DP=20056;EAS_AF=0;AMR_AF=0.0029;AFR_AF=0.0038;EUR_AF=0.0219;SAS_AF=0.001;AA=G|||;VT=SNP
12	2045085	rs2429175	G	A	100	PASS	AC=1808;AF=0.361022;AN=5008;NS=2504;DP=20283;EAS_AF=0.4058;AMR_AF=0.2089;AFR_AF=0.5189;EUR_AF=0.2227;SAS_AF=0.3517;AA=A|||;VT=SNP
12	2045191	rs2429176	C	T	100	PASS	AC=3745;AF=0.747804;AN=5008;NS=2504;DP=19666;EAS_AF=0.6617;AMR_AF=0.6398;AFR_AF=0.9887;EUR_AF=0.6998;SAS_AF=0.637;AA=T|||;VT=SNP
12	2045640	rs9669556	A	G	100	PASS	AC=855;AF=0.170727;AN=5008;NS=2504;DP=18886;EAS_AF=0.0308;AMR_AF=0.0908;AFR_AF=0.438;EUR_AF=0.0934;SAS_AF=0.09;AA=A|||;VT=SNP
12	2045722	rs148340123	C	T	100	PASS	AC=26;AF=0.00519169;AN=5008;NS=2504;DP=15799;EAS_AF=0;AMR_AF=0.0014;AFR_AF=0.0076;EUR_AF=0.0129;SAS_AF=0.002;AA=C|||;VT=SNP
12	2046099	rs7967032	T	G	100	PASS	AC=2740;AF=0.547125;AN=5008;NS=2504;DP=16147;EAS_AF=0.7381;AMR_AF=0.4308;AFR_AF=0.6422;EUR_AF=0.5298;SAS_AF=0.3221;AA=T|||;VT=SNP
12	2046121	rs144133252	G	A	100	PASS	AC=24;AF=0.00479233;AN=5008;NS=2504;DP=16689;EAS_AF=0.001;AMR_AF=0.0115;AFR_AF=0;EUR_AF=0.0109;SAS_AF=0.0041;AA=G|||;VT=SNP
12	2046282	rs763555	C	G	100	PASS	AC=1016;AF=0.202875;AN=5008;NS=2504;DP=14214;EAS_AF=0.005;AMR_AF=0.2709;AFR_AF=0.2988;EUR_AF=0.2137;SAS_AF=0.2178;AA=C|||;VT=SNP
12	2047213	rs2470406	T	C	100	PASS	AC=3286;AF=0.65615;AN=5008;NS=2504;DP=16515;EAS_AF=0.756;AMR_AF=0.6715;AFR_AF=0.6014;EUR_AF=0.7435;SAS_AF=0.5266;AA=T|||;VT=SNP
12	2047358	rs2256851	A	G	100	PASS	AC=3635;AF=0.725839;AN=5008;NS=2504;DP=20432;EAS_AF=0.756;AMR_AF=0.6873;AFR_AF=0.8321;EUR_AF=0.7485;SAS_AF=0.5552;AA=G|||;VT=SNP
12	2049449	rs2470404	T	C	100	PASS	AC=2902;AF=0.579473;AN=5008;NS=2504;DP=17298;EAS_AF=0.7292;AMR_AF=0.5403;AFR_AF=0.6921;EUR_AF=0.5398;SAS_AF=0.3415;AA=C|||;VT=SNP
12	2051386	rs113693086	C	T	100	PASS	AC=2566;AF=0.51238;AN=5008;NS=2504;DP=20677;EAS_AF=0.7272;AMR_AF=0.4049;AFR_AF=0.5348;EUR_AF=0.5159;SAS_AF=0.3333;AA=C|||;VT=SNP
12	2051859	rs150435720	T	C	100	PASS	AC=83;AF=0.0165735;AN=5008;NS=2504;DP=20663;EAS_AF=0;AMR_AF=0.0346;AFR_AF=0.0015;EUR_AF=0.0348;SAS_AF=0.0225;AA=T|||;VT=SNP
12	2052759	rs11503102	G	A	100	PASS	AC=208;AF=0.0415335;AN=5008;NS=2504;DP=21024;EAS_AF=0;AMR_AF=0.0187;AFR_AF=0.1346;EUR_AF=0.0129;SAS_AF=0.0041;AA=G|||;VT=SNP
12	2052934	rs7301261	T	C	100	PASS	AC=2620;AF=0.523163;AN=5008;NS=2504;DP=20478;EAS_AF=0.7292;AMR_AF=0.4063;AFR_AF=0.5703;EUR_AF=0.5159;SAS_AF=0.3374;AA=T|||;VT=SNP
12	2053076	rs7298214	A	G	100	PASS	AC=2690;AF=0.537141;AN=5008;NS=2504;DP=20755;EAS_AF=0.7907;AMR_AF=0.4467;AFR_AF=0.5386;EUR_AF=0.5298;SAS_AF=0.3456;AA=A|||;VT=SNP
12	2053580	rs11062029	A	G	100	PASS	AC=2574;AF=0.513978;AN=5008;NS=2504;DP=20448;EAS_AF=0.7272;AMR_AF=0.4049;AFR_AF=0.5378;EUR_AF=0.5149;SAS_AF=0.3384;AA=A|||;VT=SNP
12	2054546	rs61908029	A	G	100	PASS	AC=65;AF=0.0129792;AN=5008;NS=2504;DP=20619;EAS_AF=0;AMR_AF=0.0202;AFR_AF=0.0023;EUR_AF=0.0368;SAS_AF=0.0112;AA=A|||;VT=SNP
12	2054789	rs147694893	G	A	100	PASS	AC=48;AF=0.00958466;AN=5008;NS=2504;DP=20925;EAS_AF=0;AMR_AF=0.0086;AFR_AF=0;EUR_AF=0.0258;SAS_AF=0.0164;AA=G|||;VT=SNP
12	2054904	rs146732053	A	G	100	PASS	AC=81;AF=0.0161741;AN=5008;NS=2504;DP=19039;EAS_AF=0;AMR_AF=0.0331;AFR_AF=0.0008;EUR_AF=0.0348;SAS_AF=0.0225;AA=A|||;VT=SNP
12	2055266	rs7222	T	C	100	PASS	AC=2574;AF=0.513978;AN=5008;NS=2504;DP=17471;EAS_AF=0.7292;AMR_AF=0.4063;AFR_AF=0.5371;EUR_AF=0.5149;SAS_AF=0.3364;AA=T|||;VT=SNP
12	2056114	rs1860047	G	A	100	PASS	AC=2437;AF=0.486621;AN=5008;NS=2504;DP=21212;EAS_AF=0.7282;AMR_AF=0.4121;AFR_AF=0.4418;EUR_AF=0.506;SAS_AF=0.3313;AA=G|||;VT=SNP
12	2056363	rs10505725	C	T	100	PASS	AC=1454;AF=0.290335;AN=5008;NS=2504;DP=20462;EAS_AF=0.4623;AMR_AF=0.2493;AFR_AF=0.1702;EUR_AF=0.3042;SAS_AF=0.2904;AA=C|||;VT=SNP
12	2056515	rs118101419	T	C	100	PASS	AC=128;AF=0.0255591;AN=5008;NS=2504;DP=21709;EAS_AF=0;AMR_AF=0.049;AFR_AF=0.0015;EUR_AF=0.0606;SAS_AF=0.0317;AA=T|||;VT=SNP
12	2057287	rs17694584	G	T	100	PASS	AC=125;AF=0.0249601;AN=5008;NS=2504;DP=21214;EAS_AF=0;AMR_AF=0.0173;AFR_AF=0.0045;EUR_AF=0.0855;SAS_AF=0.0215;AA=G|||;VT=SNP
12	2057496	rs2240608	C	T	100	PASS	AC=2446;AF=0.488419;AN=5008;NS=2504;DP=16137;EAS_AF=0.7282;AMR_AF=0.3963;AFR_AF=0.4576;EUR_AF=0.5139;SAS_AF=0.3221;AA=C|||;VT=SNP
12	2057542	rs2240609	C	T	100	PASS	AC=2444;AF=0.488019;AN=5008;NS=2504;DP=18318;EAS_AF=0.7282;AMR_AF=0.3948;AFR_AF=0.4569;EUR_AF=0.5139;SAS_AF=0.3221;AA=C|||;VT=SNP
12	2057592	rs2240610	A	G	100	PASS	AC=2440;AF=0.48722;AN=5008;NS=2504;DP=20844;EAS_AF=0.7212;AMR_AF=0.3963;AFR_AF=0.4576;EUR_AF=0.5139;SAS_AF=0.3231;AA=G|||;VT=SNP
12	2057701	rs2240611	C	A	100	PASS	AC=2449;AF=0.489018;AN=5008;NS=2504;DP=21357;EAS_AF=0.7282;AMR_AF=0.3963;AFR_AF=0.4592;EUR_AF=0.5139;SAS_AF=0.3231;AA=C|||;VT=SNP
12	2057731	rs117930541	G	C	100	PASS	AC=35;AF=0.00698882;AN=5008;NS=2504;DP=21475;EAS_AF=0;AMR_AF=0.0058;AFR_AF=0.0008;EUR_AF=0.0258;SAS_AF=0.0041;AA=G|||;VT=SNP
12	2057893	rs188471060	C	T	100	PASS	AC=22;AF=0.00439297;AN=5008;NS=2504;DP=17883;EAS_AF=0;AMR_AF=0.0086;AFR_AF=0;EUR_AF=0.0159;SAS_AF=0;AA=C|||;VT=SNP
12	2058245	rs2240612	T	C	100	PASS	AC=2626;AF=0.524361;AN=5008;NS=2504;DP=20695;EAS_AF=0.7292;AMR_AF=0.4366;AFR_AF=0.5257;EUR_AF=0.5477;SAS_AF=0.3497;AA=C|||;VT=SNP;EX_TARGET
12	2058695	rs1860048	G	A	100	PASS	AC=2434;AF=0.486022;AN=5008;NS=2504;DP=22434;EAS_AF=0.7282;AMR_AF=0.3919;AFR_AF=0.4501;EUR_AF=0.5139;SAS_AF=0.3231;AA=G|||;VT=SNP
12	2058817	rs11062032	G	A	100	PASS	AC=699;AF=0.139577;AN=5008;NS=2504;DP=21822;EAS_AF=0.2103;AMR_AF=0.1513;AFR_AF=0.0923;EUR_AF=0.1759;SAS_AF=0.0849;AA=G|||;VT=SNP
12	2059337	rs112215626	T	C	100	PASS	AC=80;AF=0.0159744;AN=5008;NS=2504;DP=20347;EAS_AF=0;AMR_AF=0.0317;AFR_AF=0.0008;EUR_AF=0.0348;SAS_AF=0.0225;AA=T|||;VT=SNP
12	2059473	rs112888038	A	G	100	PASS	AC=80;AF=0.0159744;AN=5008;NS=2504;DP=18170;EAS_AF=0;AMR_AF=0.0317;AFR_AF=0.0008;EUR_AF=0.0348;SAS_AF=0.0225;AA=A|||;VT=SNP
12	2059597	rs113447912	G	C	100	PASS	AC=76;AF=0.0151757;AN=5008;NS=2504;DP=20018;EAS_AF=0;AMR_AF=0.0259;AFR_AF=0.0008;EUR_AF=0.0348;SAS_AF=0.0225;AA=C|||;VT=SNP
12	2060580	rs6489338	A	G	100	PASS	AC=3109;AF=0.620807;AN=5008;NS=2504;DP=20501;EAS_AF=0.7282;AMR_AF=0.4597;AFR_AF=0.8533;EUR_AF=0.5567;SAS_AF=0.3763;AA=G|||;VT=SNP
12	2061438	rs111994248	C	T	100	PASS	AC=76;AF=0.0151757;AN=5008;NS=2504;DP=17941;EAS_AF=0;AMR_AF=0.0259;AFR_AF=0.0008;EUR_AF=0.0348;SAS_AF=0.0225;AA=C|||;VT=SNP
12	2061614	rs113839196	G	A	100	PASS	AC=76;AF=0.0151757;AN=5008;NS=2504;DP=19874;EAS_AF=0;AMR_AF=0.0259;AFR_AF=0.0008;EUR_AF=0.0348;SAS_AF=0.0225;AA=A|||;VT=SNP;EX_TARGET
12	2061982	rs1044950	G	A	100	PASS	AC=76;AF=0.0151757;AN=5008;NS=2504;DP=18112;EAS_AF=0;AMR_AF=0.0259;AFR_AF=0.0008;EUR_AF=0.0348;SAS_AF=0.0225;AA=G|||;VT=SNP;EX_TARGET
12	2062075	rs715146	C	T	100	PASS	AC=124;AF=0.0247604;AN=5008;NS=2504;DP=19731;EAS_AF=0.0427;AMR_AF=0.0259;AFR_AF=0.0008;EUR_AF=0.0348;SAS_AF=0.0276;AA=C|||;VT=SNP;EX_TARGET
12	2062135	rs113147414	G	A	100	PASS	AC=76;AF=0.0151757;AN=5008;NS=2504;DP=19064;EAS_AF=0;AMR_AF=0.0259;AFR_AF=0.0008;EUR_AF=0.0348;SAS_AF=0.0225;AA=G|||;VT=SNP;EX_TARGET
12	2062904	rs112962344	C	T	100	PASS	AC=77;AF=0.0153754;AN=5008;NS=2504;DP=18122;EAS_AF=0;AMR_AF=0.0274;AFR_AF=0.0008;EUR_AF=0.0348;SAS_AF=0.0225;AA=c|||;VT=SNP
12	2062915	rs111597675	A	T	100	PASS	AC=76;AF=0.0151757;AN=5008;NS=2504;DP=18302;EAS_AF=0;AMR_AF=0.0259;AFR_AF=0.0008;EUR_AF=0.0348;SAS_AF=0.0225;AA=T|||;VT=SNP
12	2063070	rs112268863	T	C	100	PASS	AC=76;AF=0.0151757;AN=5008;NS=2504;DP=18338;EAS_AF=0;AMR_AF=0.0259;AFR_AF=0.0008;EUR_AF=0.0348;SAS_AF=0.0225;AA=C|||;VT=SNP
12	2063568	rs140239205	A	T	100	PASS	AC=76;AF=0.0151757;AN=5008;NS=2504;DP=14683;EAS_AF=0;AMR_AF=0.0259;AFR_AF=0.0008;EUR_AF=0.0348;SAS_AF=0.0225;AA=T|||;VT=SNP
12	2063808	rs113973903	T	C	100	PASS	AC=76;AF=0.0151757;AN=5008;NS=2504;DP=17504;EAS_AF=0;AMR_AF=0.0259;AFR_AF=0.0008;EUR_AF=0.0348;SAS_AF=0.0225;AA=C|||;VT=SNP
12	2064091	rs143694423	C	T	100	PASS	AC=76;AF=0.0151757;AN=5008;NS=2504;DP=18835;EAS_AF=0;AMR_AF=0.0259;AFR_AF=0.0008;EUR_AF=0.0348;SAS_AF=0.0225;AA=C|||;VT=SNP
12	2064223	rs112016633	G	A	100	PASS	AC=76;AF=0.0151757;AN=5008;NS=2504;DP=17271;EAS_AF=0;AMR_AF=0.0259;AFR_AF=0.0008;EUR_AF=0.0348;SAS_AF=0.0225;AA=A|||;VT=SNP
12	2064281	rs112874899	T	C	100	PASS	AC=77;AF=0.0153754;AN=5008;NS=2504;DP=18654;EAS_AF=0.001;AMR_AF=0.0259;AFR_AF=0.0008;EUR_AF=0.0348;SAS_AF=0.0225;AA=C|||;VT=SNP
12	2064316	rs116942703	C	G	100	PASS	AC=25;AF=0.00499201;AN=5008;NS=2504;DP=17975;EAS_AF=0;AMR_AF=0.0058;AFR_AF=0.0023;EUR_AF=0.0169;SAS_AF=0.001;AA=C|||;VT=SNP
12	2064529	rs150660202	A	G	100	PASS	AC=22;AF=0.00439297;AN=5008;NS=2504;DP=17273;EAS_AF=0;AMR_AF=0.0101;AFR_AF=0;EUR_AF=0.0109;SAS_AF=0.0041;AA=A|||;VT=SNP
12	2064575	rs11062033	A	G	100	PASS	AC=172;AF=0.034345;AN=5008;NS=2504;DP=16045;EAS_AF=0;AMR_AF=0.0331;AFR_AF=0.0696;EUR_AF=0.0348;SAS_AF=0.0225;AA=A|||;VT=SNP;EX_TARGET
12	2064602	rs34730825	T	C	100	PASS	AC=76;AF=0.0151757;AN=5008;NS=2504;DP=16246;EAS_AF=0;AMR_AF=0.0259;AFR_AF=0.0008;EUR_AF=0.0348;SAS_AF=0.0225;AA=T|||;VT=SNP;EX_TARGET
12	2064616	rs34175323	A	G	100	PASS	AC=76;AF=0.0151757;AN=5008;NS=2504;DP=16477;EAS_AF=0;AMR_AF=0.0259;AFR_AF=0.0008;EUR_AF=0.0348;SAS_AF=0.0225;AA=A|||;VT=SNP;EX_TARGET
12	2064634	rs35252166	A	G	100	PASS	AC=76;AF=0.0151757;AN=5008;NS=2504;DP=16760;EAS_AF=0;AMR_AF=0.0259;AFR_AF=0.0008;EUR_AF=0.0348;SAS_AF=0.0225;AA=A|||;VT=SNP;EX_TARGET
12	2064666	rs12423058	T	C	100	PASS	AC=53;AF=0.0105831;AN=5008;NS=2504;DP=16952;EAS_AF=0;AMR_AF=0.0187;AFR_AF=0;EUR_AF=0.0368;SAS_AF=0.0031;AA=T|||;VT=SNP;EX_TARGET
12	2064733	rs139886104	T	C	100	PASS	AC=61;AF=0.0121805;AN=5008;NS=2504;DP=17584;EAS_AF=0;AMR_AF=0.0259;AFR_AF=0.0008;EUR_AF=0.0338;SAS_AF=0.0082;AA=T|||;VT=SNP;EX_TARGET
12	2064747	rs113460897	C	A	100	PASS	AC=76;AF=0.0151757;AN=5008;NS=2504;DP=17549;EAS_AF=0;AMR_AF=0.0259;AFR_AF=0.0008;EUR_AF=0.0348;SAS_AF=0.0225;AA=A|||;VT=SNP;EX_TARGET
12	2064820	rs112571799	C	T	100	PASS	AC=78;AF=0.0155751;AN=5008;NS=2504;DP=18288;EAS_AF=0;AMR_AF=0.0274;AFR_AF=0.0015;EUR_AF=0.0348;SAS_AF=0.0225;AA=T|||;VT=SNP
12	2064835	rs113265929	T	C	100	PASS	AC=77;AF=0.0153754;AN=5008;NS=2504;DP=18157;EAS_AF=0;AMR_AF=0.0259;AFR_AF=0.0008;EUR_AF=0.0348;SAS_AF=0.0235;AA=T|||;VT=SNP
12	2065043	rs113345202	A	G	100	PASS	AC=76;AF=0.0151757;AN=5008;NS=2504;DP=14916;EAS_AF=0;AMR_AF=0.0259;AFR_AF=0.0008;EUR_AF=0.0348;SAS_AF=0.0225;AA=A|||;VT=SNP
12	2065370	rs2108638	T	C	100	PASS	AC=3662;AF=0.73123;AN=5008;NS=2504;DP=19405;EAS_AF=0.7569;AMR_AF=0.6787;AFR_AF=0.854;EUR_AF=0.7475;SAS_AF=0.5593;AA=C|||;VT=SNP
12	2065524	rs113059257	T	A	100	PASS	AC=76;AF=0.0151757;AN=5008;NS=2504;DP=20830;EAS_AF=0;AMR_AF=0.0259;AFR_AF=0.0008;EUR_AF=0.0348;SAS_AF=0.0225;AA=A|||;VT=SNP
12	2065874	rs111955557	A	C	100	PASS	AC=76;AF=0.0151757;AN=5008;NS=2504;DP=19929;EAS_AF=0;AMR_AF=0.0259;AFR_AF=0.0008;EUR_AF=0.0348;SAS_AF=0.0225;AA=C|||;VT=SNP
12	2066136	rs113779593	G	C	100	PASS	AC=76;AF=0.0151757;AN=5008;NS=2504;DP=19131;EAS_AF=0;AMR_AF=0.0259;AFR_AF=0.0008;EUR_AF=0.0348;SAS_AF=0.0225;AA=C|||;VT=SNP
12	2066352	rs117911670	G	A	100	PASS	AC=76;AF=0.0151757;AN=5008;NS=2504;DP=16192;EAS_AF=0;AMR_AF=0.0259;AFR_AF=0.0008;EUR_AF=0.0348;SAS_AF=0.0225;AA=A|||;VT=SNP
12	2066358	rs138161755	C	T	100	PASS	AC=76;AF=0.0151757;AN=5008;NS=2504;DP=16274;EAS_AF=0;AMR_AF=0.0259;AFR_AF=0.0008;EUR_AF=0.0348;SAS_AF=0.0225;AA=C|||;VT=SNP
12	2066799	rs113429973	C	G	100	PASS	AC=76;AF=0.0151757;AN=5008;NS=2504;DP=15642;EAS_AF=0;AMR_AF=0.0259;AFR_AF=0.0008;EUR_AF=0.0348;SAS_AF=0.0225;AA=G|||;VT=SNP
12	2067435	rs2470448	T	C	100	PASS	AC=2553;AF=0.509784;AN=5008;NS=2504;DP=20333;EAS_AF=0.7282;AMR_AF=0.4063;AFR_AF=0.5242;EUR_AF=0.5189;SAS_AF=0.3292;AA=t|||;VT=SNP
12	2067537	rs2470447	A	G	100	PASS	AC=3029;AF=0.604832;AN=5008;NS=2504;DP=19622;EAS_AF=0.7262;AMR_AF=0.4337;AFR_AF=0.851;EUR_AF=0.5209;SAS_AF=0.3548;AA=N|||;VT=SNP
12	2068467	rs2959152	T	C	100	PASS	AC=3093;AF=0.617612;AN=5008;NS=2504;DP=21510;EAS_AF=0.7282;AMR_AF=0.4597;AFR_AF=0.8419;EUR_AF=0.5557;SAS_AF=0.3763;AA=C|||;VT=SNP
12	2068490	rs112312561	C	A	100	PASS	AC=76;AF=0.0151757;AN=5008;NS=2504;DP=21275;EAS_AF=0;AMR_AF=0.0259;AFR_AF=0.0008;EUR_AF=0.0348;SAS_AF=0.0225;AA=C|||;VT=SNP
12	2068787	rs113245551	T	C	100	PASS	AC=76;AF=0.0151757;AN=5008;NS=2504;DP=20364;EAS_AF=0;AMR_AF=0.0259;AFR_AF=0.0008;EUR_AF=0.0348;SAS_AF=0.0225;AA=T|||;VT=SNP
12	2068982	rs113479091	C	T	100	PASS	AC=76;AF=0.0151757;AN=5008;NS=2504;DP=16716;EAS_AF=0;AMR_AF=0.0259;AFR_AF=0.0008;EUR_AF=0.0348;SAS_AF=0.0225;AA=C|||;VT=SNP
12	2069099	rs113752911	T	C	100	PASS	AC=76;AF=0.0151757;AN=5008;NS=2504;DP=13342;EAS_AF=0;AMR_AF=0.0259;AFR_AF=0.0008;EUR_AF=0.0348;SAS_AF=0.0225;AA=C|||;VT=SNP
12	2069375	rs6489339	C	T	100	PASS	AC=3689;AF=0.736621;AN=5008;NS=2504;DP=20883;EAS_AF=0.7569;AMR_AF=0.6801;AFR_AF=0.8737;EUR_AF=0.7475;SAS_AF=0.5593;AA=T|||;VT=SNP
12	2069710	rs11062034	C	T	100	PASS	AC=1761;AF=0.351637;AN=5008;NS=2504;DP=17811;EAS_AF=0.5179;AMR_AF=0.2478;AFR_AF=0.3828;EUR_AF=0.338;SAS_AF=0.226;AA=C|||;VT=SNP
12	2069784	rs112477383	C	T	100	PASS	AC=76;AF=0.0151757;AN=5008;NS=2504;DP=17895;EAS_AF=0;AMR_AF=0.0259;AFR_AF=0.0008;EUR_AF=0.0348;SAS_AF=0.0225;AA=T|||;VT=SNP
12	2069977	rs113540057	T	C	100	PASS	AC=76;AF=0.0151757;AN=5008;NS=2504;DP=16800;EAS_AF=0;AMR_AF=0.0259;AFR_AF=0.0008;EUR_AF=0.0348;SAS_AF=0.0225;AA=T|||;VT=SNP
12	2070068	rs112589205	C	T	100	PASS	AC=76;AF=0.0151757;AN=5008;NS=2504;DP=17981;EAS_AF=0;AMR_AF=0.0259;AFR_AF=0.0008;EUR_AF=0.0348;SAS_AF=0.0225;AA=C|||;VT=SNP
12	2070209	rs111345792	A	G	100	PASS	AC=76;AF=0.0151757;AN=5008;NS=2504;DP=20341;EAS_AF=0;AMR_AF=0.0259;AFR_AF=0.0008;EUR_AF=0.0348;SAS_AF=0.0225;AA=A|||;VT=SNP
12	2070608	rs11609904	T	G	100	PASS	AC=58;AF=0.0115815;AN=5008;NS=2504;DP=20724;EAS_AF=0;AMR_AF=0.0101;AFR_AF=0.003;EUR_AF=0.0338;SAS_AF=0.0133;AA=T|||;VT=SNP
12	2070632	rs111953567	A	T	100	PASS	AC=76;AF=0.0151757;AN=5008;NS=2504;DP=20803;EAS_AF=0;AMR_AF=0.0259;AFR_AF=0.0008;EUR_AF=0.0348;SAS_AF=0.0225;AA=T|||;VT=SNP
12	2071492	rs112623486	C	A	100	PASS	AC=76;AF=0.0151757;AN=5008;NS=2504;DP=17249;EAS_AF=0;AMR_AF=0.0259;AFR_AF=0.0008;EUR_AF=0.0348;SAS_AF=0.0225;AA=A|||;VT=SNP
12	2071501	rs111410448	G	C	100	PASS	AC=76;AF=0.0151757;AN=5008;NS=2504;DP=16859;EAS_AF=0;AMR_AF=0.0259;AFR_AF=0.0008;EUR_AF=0.0348;SAS_AF=0.0225;AA=G|||;VT=SNP
12	2072661	rs113674665	G	A	100	PASS	AC=77;AF=0.0153754;AN=5008;NS=2504;DP=21375;EAS_AF=0;AMR_AF=0.0259;AFR_AF=0.0008;EUR_AF=0.0348;SAS_AF=0.0235;AA=G|||;VT=SNP
12	2073087	rs148442001	G	A	100	PASS	AC=76;AF=0.0151757;AN=5008;NS=2504;DP=17086;EAS_AF=0;AMR_AF=0.0259;AFR_AF=0.0008;EUR_AF=0.0348;SAS_AF=0.0225;AA=A|||;VT=SNP
12	2073273	rs113104645	T	C	100	PASS	AC=76;AF=0.0151757;AN=5008;NS=2504;DP=14340;EAS_AF=0;AMR_AF=0.0259;AFR_AF=0.0008;EUR_AF=0.0348;SAS_AF=0.0225;AA=T|||;VT=SNP
12	2073432	rs112635584	A	T	100	PASS	AC=76;AF=0.0151757;AN=5008;NS=2504;DP=12818;EAS_AF=0;AMR_AF=0.0259;AFR_AF=0.0008;EUR_AF=0.0348;SAS_AF=0.0225;AA=A|||;VT=SNP
12	2073518	rs113375633	C	T	100	PASS	AC=76;AF=0.0151757;AN=5008;NS=2504;DP=13838;EAS_AF=0;AMR_AF=0.0259;AFR_AF=0.0008;EUR_AF=0.0348;SAS_AF=0.0225;AA=T|||;VT=SNP
12	2073975	rs112226835	C	T	100	PASS	AC=76;AF=0.0151757;AN=5008;NS=2504;DP=16178;EAS_AF=0;AMR_AF=0.0259;AFR_AF=0.0008;EUR_AF=0.0348;SAS_AF=0.0225;AA=C|||;VT=SNP
12	2074022	rs11613469	G	T	100	PASS	AC=765;AF=0.152756;AN=5008;NS=2504;DP=15247;EAS_AF=0.2093;AMR_AF=0.1527;AFR_AF=0.1331;EUR_AF=0.1759;SAS_AF=0.0971;AA=G|||;VT=SNP
12	2074106	rs111974991	A	T	100	PASS	AC=76;AF=0.0151757;AN=5008;NS=2504;DP=15700;EAS_AF=0;AMR_AF=0.0259;AFR_AF=0.0008;EUR_AF=0.0348;SAS_AF=0.0225;AA=A|||;VT=SNP
12	2074221	rs12578950	C	A	100	PASS	AC=1670;AF=0.333466;AN=5008;NS=2504;DP=15236;EAS_AF=0.5179;AMR_AF=0.2406;AFR_AF=0.3169;EUR_AF=0.339;SAS_AF=0.226;AA=C|||;VT=SNP
12	2074543	rs112012351	A	G	100	PASS	AC=76;AF=0.0151757;AN=5008;NS=2504;DP=15859;EAS_AF=0;AMR_AF=0.0259;AFR_AF=0.0008;EUR_AF=0.0348;SAS_AF=0.0225;AA=A|||;VT=SNP
12	2075303	rs112016686	G	A	100	PASS	AC=76;AF=0.0151757;AN=5008;NS=2504;DP=21701;EAS_AF=0;AMR_AF=0.0259;AFR_AF=0.0008;EUR_AF=0.0348;SAS_AF=0.0225;AA=G|||;VT=SNP
12	2075639	rs113777816	C	T	100	PASS	AC=76;AF=0.0151757;AN=5008;NS=2504;DP=21505;EAS_AF=0;AMR_AF=0.0259;AFR_AF=0.0008;EUR_AF=0.0348;SAS_AF=0.0225;AA=C|||;VT=SNP
12	2075652	rs7966355	G	A	100	PASS	AC=2433;AF=0.485823;AN=5008;NS=2504;DP=21412;EAS_AF=0.7272;AMR_AF=0.3934;AFR_AF=0.4493;EUR_AF=0.5139;SAS_AF=0.3231;AA=G|||;VT=SNP
12	2075984	rs2470427	C	T	100	PASS	AC=2538;AF=0.506789;AN=5008;NS=2504;DP=21963;EAS_AF=0.7282;AMR_AF=0.402;AFR_AF=0.5234;EUR_AF=0.5139;SAS_AF=0.3231;AA=C|||;VT=SNP
12	2077098	rs77559005	C	A	100	PASS	AC=35;AF=0.00698882;AN=5008;NS=2504;DP=17078;EAS_AF=0;AMR_AF=0.0058;AFR_AF=0.0008;EUR_AF=0.0258;SAS_AF=0.0041;AA=C|||;VT=SNP;EX_TARGET
12	2077393	rs12366352	C	T	100	PASS	AC=24;AF=0.00479233;AN=5008;NS=2504;DP=13764;EAS_AF=0;AMR_AF=0.0043;AFR_AF=0;EUR_AF=0.0129;SAS_AF=0.0082;AA=C|||;VT=SNP
12	2077585	rs113478655	C	T	100	PASS	AC=76;AF=0.0151757;AN=5008;NS=2504;DP=16279;EAS_AF=0;AMR_AF=0.0259;AFR_AF=0.0008;EUR_AF=0.0348;SAS_AF=0.0225;AA=C|||;VT=SNP
12	2077897	rs2470425	G	C	100	PASS	AC=3091;AF=0.617212;AN=5008;NS=2504;DP=16111;EAS_AF=0.7312;AMR_AF=0.4582;AFR_AF=0.8404;EUR_AF=0.5557;SAS_AF=0.3742;AA=C|||;VT=SNP
12	2077931	rs112299955	C	T	100	PASS	AC=76;AF=0.0151757;AN=5008;NS=2504;DP=16413;EAS_AF=0;AMR_AF=0.0259;AFR_AF=0.0008;EUR_AF=0.0348;SAS_AF=0.0225;AA=T|||;VT=SNP
12	2078238	rs113870467	C	T	100	PASS	AC=94;AF=0.01877;AN=5008;NS=2504;DP=18436;EAS_AF=0;AMR_AF=0.0288;AFR_AF=0.0121;EUR_AF=0.0358;SAS_AF=0.0225;AA=T|||;VT=SNP
12	2079325	rs4765868	G	C	100	PASS	AC=2695;AF=0.538139;AN=5008;NS=2504;DP=19882;EAS_AF=0.7212;AMR_AF=0.4337;AFR_AF=0.5855;EUR_AF=0.5497;SAS_AF=0.3476;AA=T|||;VT=SNP
12	2079377	rs113570226	C	T	100	PASS	AC=76;AF=0.0151757;AN=5008;NS=2504;DP=19407;EAS_AF=0;AMR_AF=0.0259;AFR_AF=0.0008;EUR_AF=0.0348;SAS_AF=0.0225;AA=T|||;VT=SNP
12	2079468	rs117070079	A	G	100	PASS	AC=23;AF=0.00459265;AN=5008;NS=2504;DP=19385;EAS_AF=0;AMR_AF=0.0101;AFR_AF=0;EUR_AF=0.0149;SAS_AF=0.001;AA=A|||;VT=SNP
12	2080008	rs10774009	T	C	100	PASS	AC=4990;AF=0.996406;AN=5008;NS=2504;DP=20752;EAS_AF=1;AMR_AF=0.9971;AFR_AF=0.9992;EUR_AF=0.9851;SAS_AF=1;AA=C|||;VT=SNP
12	2080373	rs112721107	A	G	100	PASS	AC=76;AF=0.0151757;AN=5008;NS=2504;DP=19042;EAS_AF=0;AMR_AF=0.0259;AFR_AF=0.0008;EUR_AF=0.0348;SAS_AF=0.0225;AA=A|||;VT=SNP
12	2080962	rs113357579	C	T	100	PASS	AC=76;AF=0.0151757;AN=5008;NS=2504;DP=17155;EAS_AF=0;AMR_AF=0.0259;AFR_AF=0.0008;EUR_AF=0.0348;SAS_AF=0.0225;AA=C|||;VT=SNP
12	2083485	rs73597529	C	T	100	PASS	AC=739;AF=0.147564;AN=5008;NS=2504;DP=20144;EAS_AF=0.1984;AMR_AF=0.1527;AFR_AF=0.1188;EUR_AF=0.1759;SAS_AF=0.1012;AA=C|||;VT=SNP
12	2083662	rs112855968	C	T	100	PASS	AC=76;AF=0.0151757;AN=5008;NS=2504;DP=21850;EAS_AF=0;AMR_AF=0.0259;AFR_AF=0.0008;EUR_AF=0.0348;SAS_AF=0.0225;AA=T|||;VT=SNP
12	2083928	rs10848600	G	A	100	PASS	AC=902;AF=0.180112;AN=5008;NS=2504;DP=20305;EAS_AF=0.1994;AMR_AF=0.1657;AFR_AF=0.2345;EUR_AF=0.1759;SAS_AF=0.1012;AA=G|||;VT=SNP
12	2084672	rs11062037	C	T	100	PASS	AC=445;AF=0.0888578;AN=5008;NS=2504;DP=17996;EAS_AF=0.0149;AMR_AF=0.2046;AFR_AF=0.0038;EUR_AF=0.1541;SAS_AF=0.1309;AA=C|||;VT=SNP
12	2085166	rs2190766	C	G	100	PASS	AC=527;AF=0.105232;AN=5008;NS=2504;DP=20764;EAS_AF=0.0149;AMR_AF=0.2118;AFR_AF=0.0393;EUR_AF=0.1561;SAS_AF=0.1595;AA=C|||;VT=SNP
12	2085269	rs138040228	T	C	100	PASS	AC=76;AF=0.0151757;AN=5008;NS=2504;DP=19641;EAS_AF=0;AMR_AF=0.0259;AFR_AF=0.0008;EUR_AF=0.0348;SAS_AF=0.0225;AA=C|||;VT=SNP
12	2085982	rs2010932	C	T	100	PASS	AC=3855;AF=0.769768;AN=5008;NS=2504;DP=12823;EAS_AF=0.7798;AMR_AF=0.6859;AFR_AF=0.9758;EUR_AF=0.7475;SAS_AF=0.5634;AA=t|||;VT=SNP
12	2086325	rs972657	A	G	100	PASS	AC=445;AF=0.0888578;AN=5008;NS=2504;DP=19645;EAS_AF=0.0149;AMR_AF=0.2046;AFR_AF=0.0038;EUR_AF=0.1541;SAS_AF=0.1309;AA=A|||;VT=SNP
12	2087045	rs763385	C	A	100	PASS	AC=3484;AF=0.695687;AN=5008;NS=2504;DP=16647;EAS_AF=0.7431;AMR_AF=0.6585;AFR_AF=0.8116;EUR_AF=0.7078;SAS_AF=0.5041;AA=A|||;VT=SNP
12	2087091	rs139956004	A	G	100	PASS	AC=31;AF=0.0061901;AN=5008;NS=2504;DP=16109;EAS_AF=0;AMR_AF=0.0058;AFR_AF=0.0008;EUR_AF=0.0189;SAS_AF=0.0072;AA=A|||;VT=SNP
12	2088129	rs2470445	G	T	100	PASS	AC=4990;AF=0.996406;AN=5008;NS=2504;DP=18195;EAS_AF=1;AMR_AF=0.9971;AFR_AF=0.9992;EUR_AF=0.9851;SAS_AF=1;AA=T|||;VT=SNP
12	2088308	rs111353512	G	T	100	PASS	AC=76;AF=0.0151757;AN=5008;NS=2504;DP=16086;EAS_AF=0;AMR_AF=0.0259;AFR_AF=0.0008;EUR_AF=0.0348;SAS_AF=0.0225;AA=T|||;VT=SNP
12	2088376	rs112009517	C	T	100	PASS	AC=76;AF=0.0151757;AN=5008;NS=2504;DP=17940;EAS_AF=0;AMR_AF=0.0259;AFR_AF=0.0008;EUR_AF=0.0348;SAS_AF=0.0225;AA=C|||;VT=SNP
12	2088548	rs112916394	T	C	100	PASS	AC=76;AF=0.0151757;AN=5008;NS=2504;DP=17872;EAS_AF=0;AMR_AF=0.0259;AFR_AF=0.0008;EUR_AF=0.0348;SAS_AF=0.0225;AA=T|||;VT=SNP
12	2088637	rs113466441	C	A	100	PASS	AC=76;AF=0.0151757;AN=5008;NS=2504;DP=16802;EAS_AF=0;AMR_AF=0.0259;AFR_AF=0.0008;EUR_AF=0.0348;SAS_AF=0.0225;AA=C|||;VT=SNP
12	2088693	rs112374329	G	A	100	PASS	AC=76;AF=0.0151757;AN=5008;NS=2504;DP=14377;EAS_AF=0;AMR_AF=0.0259;AFR_AF=0.0008;EUR_AF=0.0348;SAS_AF=0.0225;AA=G|||;VT=SNP
12	2088780	rs71454848	T	C	100	PASS	AC=523;AF=0.104433;AN=5008;NS=2504;DP=19669;EAS_AF=0.0149;AMR_AF=0.2118;AFR_AF=0.0386;EUR_AF=0.1561;SAS_AF=0.1564;AA=T|||;VT=SNP
12	2088847	rs113165933	T	G	100	PASS	AC=76;AF=0.0151757;AN=5008;NS=2504;DP=20234;EAS_AF=0;AMR_AF=0.0259;AFR_AF=0.0008;EUR_AF=0.0348;SAS_AF=0.0225;AA=T|||;VT=SNP
12	2089230	rs11062038	T	C	100	PASS	AC=1645;AF=0.328474;AN=5008;NS=2504;DP=19760;EAS_AF=0.5218;AMR_AF=0.2334;AFR_AF=0.3033;EUR_AF=0.336;SAS_AF=0.2229;AA=T|||;VT=SNP
12	2089595	rs61908032	C	T	100	PASS	AC=70;AF=0.0139776;AN=5008;NS=2504;DP=16483;EAS_AF=0;AMR_AF=0.0216;AFR_AF=0.0015;EUR_AF=0.0417;SAS_AF=0.0112;AA=C|||;VT=SNP
12	2090499	rs111491399	A	G	100	PASS	AC=80;AF=0.0159744;AN=5008;NS=2504;DP=18280;EAS_AF=0;AMR_AF=0.0274;AFR_AF=0.003;EUR_AF=0.0348;SAS_AF=0.0225;AA=G|||;VT=SNP
12	2090511	rs112282192	A	G	100	PASS	AC=76;AF=0.0151757;AN=5008;NS=2504;DP=18639;EAS_AF=0;AMR_AF=0.0259;AFR_AF=0.0008;EUR_AF=0.0348;SAS_AF=0.0225;AA=A|||;VT=SNP
12	2090687	rs113285810	T	G	100	PASS	AC=76;AF=0.0151757;AN=5008;NS=2504;DP=19880;EAS_AF=0;AMR_AF=0.0259;AFR_AF=0.0008;EUR_AF=0.0348;SAS_AF=0.0225;AA=T|||;VT=SNP
12	2090876	rs4765870	A	G	100	PASS	AC=1647;AF=0.328874;AN=5008;NS=2504;DP=20504;EAS_AF=0.5228;AMR_AF=0.2349;AFR_AF=0.3033;EUR_AF=0.336;SAS_AF=0.2229;AA=A|||;VT=SNP
12	2091012	rs35619203	A	C	100	PASS	AC=512;AF=0.102236;AN=5008;NS=2504;DP=19561;EAS_AF=0.0149;AMR_AF=0.2104;AFR_AF=0.031;EUR_AF=0.1561;SAS_AF=0.1564;AA=A|||;VT=SNP
12	2091087	rs112898313	T	C	100	PASS	AC=76;AF=0.0151757;AN=5008;NS=2504;DP=19101;EAS_AF=0;AMR_AF=0.0259;AFR_AF=0.0008;EUR_AF=0.0348;SAS_AF=0.0225;AA=T|||;VT=SNP
12	2091257	rs11062040	C	T	100	PASS	AC=2718;AF=0.542732;AN=5008;NS=2504;DP=17644;EAS_AF=0.5367;AMR_AF=0.5043;AFR_AF=0.6823;EUR_AF=0.5288;SAS_AF=0.4018;AA=c|||;VT=SNP
12	2092015	rs117202289	A	G	100	PASS	AC=76;AF=0.0151757;AN=5008;NS=2504;DP=17237;EAS_AF=0;AMR_AF=0.0259;AFR_AF=0.0008;EUR_AF=0.0348;SAS_AF=0.0225;AA=G|||;VT=SNP
12	2092060	rs4765871	C	T	100	PASS	AC=1583;AF=0.316094;AN=5008;NS=2504;DP=17568;EAS_AF=0.5218;AMR_AF=0.2277;AFR_AF=0.2595;EUR_AF=0.336;SAS_AF=0.2229;AA=C|||;VT=SNP
12	2092545	rs11062041	C	G	100	PASS	AC=1741;AF=0.347644;AN=5008;NS=2504;DP=16614;EAS_AF=0.5218;AMR_AF=0.2435;AFR_AF=0.3676;EUR_AF=0.339;SAS_AF=0.2239;AA=C|||;VT=SNP
12	2092743	rs11062042	C	T	100	PASS	AC=803;AF=0.160343;AN=5008;NS=2504;DP=16638;EAS_AF=0.0149;AMR_AF=0.2262;AFR_AF=0.2413;EUR_AF=0.1581;SAS_AF=0.1564;AA=C|||;VT=SNP
12	2092886	rs75280067	T	C	100	PASS	AC=127;AF=0.0253594;AN=5008;NS=2504;DP=17632;EAS_AF=0;AMR_AF=0.0331;AFR_AF=0.0356;EUR_AF=0.0348;SAS_AF=0.0225;AA=T|||;VT=SNP
12	2092977	rs80164052	G	A	100	PASS	AC=108;AF=0.0215655;AN=5008;NS=2504;DP=17588;EAS_AF=0.0575;AMR_AF=0.0389;AFR_AF=0.0008;EUR_AF=0.0129;SAS_AF=0.0092;AA=G|||;VT=SNP
12	2093397	rs111770675	C	T	100	PASS	AC=76;AF=0.0151757;AN=5008;NS=2504;DP=18479;EAS_AF=0;AMR_AF=0.0259;AFR_AF=0.0008;EUR_AF=0.0348;SAS_AF=0.0225;AA=C|||;VT=SNP
12	2093850	rs117595851	C	T	100	PASS	AC=76;AF=0.0151757;AN=5008;NS=2504;DP=16187;EAS_AF=0;AMR_AF=0.0259;AFR_AF=0.0008;EUR_AF=0.0348;SAS_AF=0.0225;AA=C|||;VT=SNP
12	2094164	rs112805969	T	C	100	PASS	AC=76;AF=0.0151757;AN=5008;NS=2504;DP=14592;EAS_AF=0;AMR_AF=0.0259;AFR_AF=0.0008;EUR_AF=0.0348;SAS_AF=0.0225;AA=T|||;VT=SNP
12	2094187	rs61908034	T	C	100	PASS	AC=70;AF=0.0139776;AN=5008;NS=2504;DP=14665;EAS_AF=0;AMR_AF=0.0216;AFR_AF=0.0015;EUR_AF=0.0417;SAS_AF=0.0112;AA=T|||;VT=SNP
12	2094435	rs117312006	C	T	100	PASS	AC=76;AF=0.0151757;AN=5008;NS=2504;DP=16347;EAS_AF=0;AMR_AF=0.0259;AFR_AF=0.0008;EUR_AF=0.0348;SAS_AF=0.0225;AA=C|||;VT=SNP
12	2094673	rs118109821	T	C	100	PASS	AC=76;AF=0.0151757;AN=5008;NS=2504;DP=17526;EAS_AF=0;AMR_AF=0.0259;AFR_AF=0.0008;EUR_AF=0.0348;SAS_AF=0.0225;AA=T|||;VT=SNP
12	2094967	rs138597034	C	A	100	PASS	AC=76;AF=0.0151757;AN=5008;NS=2504;DP=19727;EAS_AF=0;AMR_AF=0.0259;AFR_AF=0.0008;EUR_AF=0.0348;SAS_AF=0.0225;AA=C|||;VT=SNP
12	2095125	rs532058623	T	C	100	PASS	AC=28;AF=0.00559105;AN=5008;NS=2504;DP=16126;EAS_AF=0.001;AMR_AF=0.0115;AFR_AF=0.0053;EUR_AF=0.0109;SAS_AF=0.001;AA=t|||;VT=SNP
12	2095148	rs2470421	G	T	100	PASS	AC=3550;AF=0.708866;AN=5008;NS=2504;DP=16302;EAS_AF=0.7599;AMR_AF=0.6599;AFR_AF=0.8631;EUR_AF=0.6889;SAS_AF=0.5031;AA=T|||;VT=SNP
12	2095225	rs184405007	C	T	100	PASS	AC=35;AF=0.00698882;AN=5008;NS=2504;DP=18514;EAS_AF=0;AMR_AF=0.0058;AFR_AF=0.0008;EUR_AF=0.0258;SAS_AF=0.0041;AA=C|||;VT=SNP
12	2095333	rs112450661	A	G	100	PASS	AC=76;AF=0.0151757;AN=5008;NS=2504;DP=19426;EAS_AF=0;AMR_AF=0.0259;AFR_AF=0.0008;EUR_AF=0.0348;SAS_AF=0.0225;AA=A|||;VT=SNP
12	2095535	rs111801225	A	G	100	PASS	AC=76;AF=0.0151757;AN=5008;NS=2504;DP=17691;EAS_AF=0;AMR_AF=0.0259;AFR_AF=0.0008;EUR_AF=0.0348;SAS_AF=0.0225;AA=G|||;VT=SNP
12	2097399	rs112597841	C	A	100	PASS	AC=76;AF=0.0151757;AN=5008;NS=2504;DP=21664;EAS_AF=0;AMR_AF=0.0259;AFR_AF=0.0008;EUR_AF=0.0348;SAS_AF=0.0225;AA=C|||;VT=SNP
12	2097695	rs117366532	T	C	100	PASS	AC=76;AF=0.0151757;AN=5008;NS=2504;DP=22541;EAS_AF=0;AMR_AF=0.0259;AFR_AF=0.0008;EUR_AF=0.0348;SAS_AF=0.0225;AA=T|||;VT=SNP
12	2097716	rs4141130	T	C	100	PASS	AC=1667;AF=0.332867;AN=5008;NS=2504;DP=22692;EAS_AF=0.5466;AMR_AF=0.2334;AFR_AF=0.2958;EUR_AF=0.339;SAS_AF=0.227;AA=T|||;VT=SNP
12	2097858	rs111504745	C	G	100	PASS	AC=76;AF=0.0151757;AN=5008;NS=2504;DP=18648;EAS_AF=0;AMR_AF=0.0259;AFR_AF=0.0008;EUR_AF=0.0348;SAS_AF=0.0225;AA=G|||;VT=SNP
12	2097948	rs113663794	C	T	100	PASS	AC=76;AF=0.0151757;AN=5008;NS=2504;DP=18545;EAS_AF=0;AMR_AF=0.0259;AFR_AF=0.0008;EUR_AF=0.0348;SAS_AF=0.0225;AA=C|||;VT=SNP
12	2098417	rs112737957	G	A	100	PASS	AC=77;AF=0.0153754;AN=5008;NS=2504;DP=18323;EAS_AF=0;AMR_AF=0.0259;AFR_AF=0.0015;EUR_AF=0.0348;SAS_AF=0.0225;AA=G|||;VT=SNP
12	2098435	rs11062045	A	T	100	PASS	AC=737;AF=0.147165;AN=5008;NS=2504;DP=17840;EAS_AF=0.0149;AMR_AF=0.2176;AFR_AF=0.1967;EUR_AF=0.1571;SAS_AF=0.1564;AA=A|||;VT=SNP
12	2098828	rs113451026	G	A	100	PASS	AC=77;AF=0.0153754;AN=5008;NS=2504;DP=18421;EAS_AF=0;AMR_AF=0.0259;AFR_AF=0.0015;EUR_AF=0.0348;SAS_AF=0.0225;AA=G|||;VT=SNP
12	2098879	rs7487506	C	T	100	PASS	AC=1674;AF=0.334265;AN=5008;NS=2504;DP=19850;EAS_AF=0.5466;AMR_AF=0.2349;AFR_AF=0.3003;EUR_AF=0.339;SAS_AF=0.227;AA=C|||;VT=SNP
12	2098987	rs111943215	C	T	100	PASS	AC=24;AF=0.00479233;AN=5008;NS=2504;DP=20495;EAS_AF=0;AMR_AF=0.0029;AFR_AF=0;EUR_AF=0.0209;SAS_AF=0.001;AA=C|||;VT=SNP
12	2098988	rs112327114	G	A	100	PASS	AC=87;AF=0.0173722;AN=5008;NS=2504;DP=20447;EAS_AF=0;AMR_AF=0.0259;AFR_AF=0.0091;EUR_AF=0.0348;SAS_AF=0.0225;AA=G|||;VT=SNP
12	2099007	rs113126177	G	A	100	PASS	AC=76;AF=0.0151757;AN=5008;NS=2504;DP=20249;EAS_AF=0;AMR_AF=0.0259;AFR_AF=0.0008;EUR_AF=0.0348;SAS_AF=0.0225;AA=A|||;VT=SNP
12	2099156	rs111798335	C	T	100	PASS	AC=76;AF=0.0151757;AN=5008;NS=2504;DP=18248;EAS_AF=0;AMR_AF=0.0259;AFR_AF=0.0008;EUR_AF=0.0348;SAS_AF=0.0225;AA=T|||;VT=SNP
12	2099174	rs113755283	A	C	100	PASS	AC=76;AF=0.0151757;AN=5008;NS=2504;DP=18050;EAS_AF=0;AMR_AF=0.0259;AFR_AF=0.0008;EUR_AF=0.0348;SAS_AF=0.0225;AA=A|||;VT=SNP
12	2099196	rs111448155	G	T	100	PASS	AC=76;AF=0.0151757;AN=5008;NS=2504;DP=17575;EAS_AF=0;AMR_AF=0.0259;AFR_AF=0.0008;EUR_AF=0.0348;SAS_AF=0.0225;AA=T|||;VT=SNP
12	2099308	rs112363212	C	T	100	PASS	AC=81;AF=0.0161741;AN=5008;NS=2504;DP=18440;EAS_AF=0;AMR_AF=0.0274;AFR_AF=0.003;EUR_AF=0.0348;SAS_AF=0.0235;AA=T|||;VT=SNP
12	2100023	rs2017273	C	G	100	PASS	AC=3568;AF=0.71246;AN=5008;NS=2504;DP=16187;EAS_AF=0.7569;AMR_AF=0.6643;AFR_AF=0.857;EUR_AF=0.7078;SAS_AF=0.5102;AA=G|||;VT=SNP
12	2100324	rs11062046	A	C	100	PASS	AC=510;AF=0.101837;AN=5008;NS=2504;DP=15121;EAS_AF=0.0149;AMR_AF=0.2104;AFR_AF=0.0303;EUR_AF=0.1551;SAS_AF=0.1564;AA=A|||;VT=SNP
12	2100509	rs113498916	T	G	100	PASS	AC=76;AF=0.0151757;AN=5008;NS=2504;DP=15157;EAS_AF=0;AMR_AF=0.0259;AFR_AF=0.0008;EUR_AF=0.0348;SAS_AF=0.0225;AA=G|||;VT=SNP
12	2100576	rs112600726	G	A	100	PASS	AC=76;AF=0.0151757;AN=5008;NS=2504;DP=15513;EAS_AF=0;AMR_AF=0.0259;AFR_AF=0.0008;EUR_AF=0.0348;SAS_AF=0.0225;AA=G|||;VT=SNP
12	2100620	rs111235089	A	G	100	PASS	AC=76;AF=0.0151757;AN=5008;NS=2504;DP=15410;EAS_AF=0;AMR_AF=0.0259;AFR_AF=0.0008;EUR_AF=0.0348;SAS_AF=0.0225;AA=G|||;VT=SNP
12	2101073	rs113977225	T	C	100	PASS	AC=76;AF=0.0151757;AN=5008;NS=2504;DP=14315;EAS_AF=0;AMR_AF=0.0259;AFR_AF=0.0008;EUR_AF=0.0348;SAS_AF=0.0225;AA=T|||;VT=SNP
12	2101498	rs2041135	T	C	100	PASS	AC=680;AF=0.135783;AN=5008;NS=2504;DP=17799;EAS_AF=0.1954;AMR_AF=0.147;AFR_AF=0.0794;EUR_AF=0.174;SAS_AF=0.1033;AA=T|||;VT=SNP
12	2101808	rs2470433	G	A	100	PASS	AC=539;AF=0.107628;AN=5008;NS=2504;DP=18993;EAS_AF=0.0149;AMR_AF=0.2104;AFR_AF=0.0522;EUR_AF=0.1551;SAS_AF=0.1564;AA=G|||;VT=SNP
12	2102086	rs111963484	A	C	100	PASS	AC=76;AF=0.0151757;AN=5008;NS=2504;DP=17479;EAS_AF=0;AMR_AF=0.0259;AFR_AF=0.0008;EUR_AF=0.0348;SAS_AF=0.0225;AA=C|||;VT=SNP
12	2102158	rs148288647	A	G	100	PASS	AC=52;AF=0.0103834;AN=5008;NS=2504;DP=19093;EAS_AF=0;AMR_AF=0.0231;AFR_AF=0.0008;EUR_AF=0.0288;SAS_AF=0.0061;AA=A|||;VT=SNP
12	2102271	rs112637373	T	G	100	PASS	AC=80;AF=0.0159744;AN=5008;NS=2504;DP=21178;EAS_AF=0;AMR_AF=0.0274;AFR_AF=0.003;EUR_AF=0.0348;SAS_AF=0.0225;AA=G|||;VT=SNP
12	2102403	rs140441717	C	A	100	PASS	AC=76;AF=0.0151757;AN=5008;NS=2504;DP=19315;EAS_AF=0;AMR_AF=0.0259;AFR_AF=0.0008;EUR_AF=0.0348;SAS_AF=0.0225;AA=C|||;VT=SNP;EX_TARGET
12	2102623	rs12813534	A	G	100	PASS	AC=538;AF=0.107428;AN=5008;NS=2504;DP=18854;EAS_AF=0.0149;AMR_AF=0.2104;AFR_AF=0.0514;EUR_AF=0.1551;SAS_AF=0.1564;AA=A|||;VT=SNP
12	2104133	rs112137896	T	C	100	PASS	AC=76;AF=0.0151757;AN=5008;NS=2504;DP=14418;EAS_AF=0;AMR_AF=0.0259;AFR_AF=0.0008;EUR_AF=0.0348;SAS_AF=0.0225;AA=C|||;VT=SNP
12	2104170	rs113948889	G	C	100	PASS	AC=76;AF=0.0151757;AN=5008;NS=2504;DP=16438;EAS_AF=0;AMR_AF=0.0259;AFR_AF=0.0008;EUR_AF=0.0348;SAS_AF=0.0225;AA=G|||;VT=SNP
12	2104427	rs112553696	T	A	100	PASS	AC=76;AF=0.0151757;AN=5008;NS=2504;DP=17750;EAS_AF=0;AMR_AF=0.0259;AFR_AF=0.0008;EUR_AF=0.0348;SAS_AF=0.0225;AA=A|||;VT=SNP
12	2104468	rs6489341	A	T	100	PASS	AC=913;AF=0.182308;AN=5008;NS=2504;DP=19521;EAS_AF=0.1954;AMR_AF=0.1686;AFR_AF=0.2443;EUR_AF=0.174;SAS_AF=0.1033;AA=A|||;VT=SNP
12	2105032	rs111403986	C	T	100	PASS	AC=76;AF=0.0151757;AN=5008;NS=2504;DP=19465;EAS_AF=0;AMR_AF=0.0259;AFR_AF=0.0008;EUR_AF=0.0348;SAS_AF=0.0225;AA=T|||;VT=SNP
12	2105223	rs118063740	A	T	100	PASS	AC=76;AF=0.0151757;AN=5008;NS=2504;DP=19700;EAS_AF=0;AMR_AF=0.0259;AFR_AF=0.0008;EUR_AF=0.0348;SAS_AF=0.0225;AA=T|||;VT=SNP
12	2105225	rs117559298	A	T	100	PASS	AC=76;AF=0.0151757;AN=5008;NS=2504;DP=19686;EAS_AF=0;AMR_AF=0.0259;AFR_AF=0.0008;EUR_AF=0.0348;SAS_AF=0.0225;AA=A|||;VT=SNP
12	2105355	rs16928992	G	A	100	PASS	AC=127;AF=0.0253594;AN=5008;NS=2504;DP=20166;EAS_AF=0.0179;AMR_AF=0.0115;AFR_AF=0.0053;EUR_AF=0.0398;SAS_AF=0.0552;AA=G|||;VT=SNP
12	2105419	rs113948074	G	C	100	PASS	AC=76;AF=0.0151757;AN=5008;NS=2504;DP=19985;EAS_AF=0;AMR_AF=0.0259;AFR_AF=0.0008;EUR_AF=0.0348;SAS_AF=0.0225;AA=G|||;VT=SNP
12	2105576	rs10774010	C	T	100	PASS	AC=1667;AF=0.332867;AN=5008;NS=2504;DP=17277;EAS_AF=0.5466;AMR_AF=0.2334;AFR_AF=0.2958;EUR_AF=0.339;SAS_AF=0.227;AA=C|||;VT=SNP
12	2105855	rs11062051	C	T	100	PASS	AC=1666;AF=0.332668;AN=5008;NS=2504;DP=15340;EAS_AF=0.5466;AMR_AF=0.2334;AFR_AF=0.295;EUR_AF=0.339;SAS_AF=0.227;AA=C|||;VT=SNP
12	2106051	rs117420502	A	G	100	PASS	AC=76;AF=0.0151757;AN=5008;NS=2504;DP=16760;EAS_AF=0;AMR_AF=0.0259;AFR_AF=0.0008;EUR_AF=0.0348;SAS_AF=0.0225;AA=A|||;VT=SNP
12	2106116	rs2470397	T	C	100	PASS	AC=914;AF=0.182508;AN=5008;NS=2504;DP=18535;EAS_AF=0.0149;AMR_AF=0.255;AFR_AF=0.2678;EUR_AF=0.1918;SAS_AF=0.1789;AA=C|||;VT=SNP
12	2106124	rs61908043	T	C	100	PASS	AC=73;AF=0.0145767;AN=5008;NS=2504;DP=18704;EAS_AF=0;AMR_AF=0.0216;AFR_AF=0.0015;EUR_AF=0.0437;SAS_AF=0.0123;AA=T|||;VT=SNP
12	2106392	rs79862093	G	T	100	PASS	AC=39;AF=0.00778754;AN=5008;NS=2504;DP=18142;EAS_AF=0.001;AMR_AF=0.0058;AFR_AF=0.0008;EUR_AF=0.0298;SAS_AF=0.0031;AA=G|||;VT=SNP
12	2106644	rs74768843	G	A	100	PASS	AC=705;AF=0.140775;AN=5008;NS=2504;DP=18304;EAS_AF=0.1954;AMR_AF=0.1484;AFR_AF=0.0976;EUR_AF=0.174;SAS_AF=0.1033;AA=G|||;VT=SNP
12	2106649	rs11062054	T	A	100	PASS	AC=1774;AF=0.354233;AN=5008;NS=2504;DP=19215;EAS_AF=0.5466;AMR_AF=0.2435;AFR_AF=0.3684;EUR_AF=0.3419;SAS_AF=0.228;AA=T|||;VT=SNP
12	2106908	rs141282848	G	A	100	PASS	AC=76;AF=0.0151757;AN=5008;NS=2504;DP=17548;EAS_AF=0;AMR_AF=0.0259;AFR_AF=0.0008;EUR_AF=0.0348;SAS_AF=0.0225;AA=G|||;VT=SNP
12	2106952	rs73045442	C	A	100	PASS	AC=12;AF=0.00239617;AN=5008;NS=2504;DP=17491;EAS_AF=0;AMR_AF=0;AFR_AF=0.0008;EUR_AF=0.0109;SAS_AF=0;AA=C|||;VT=SNP
12	2107036	rs2302098	T	C	100	PASS	AC=1666;AF=0.332668;AN=5008;NS=2504;DP=17833;EAS_AF=0.5466;AMR_AF=0.2334;AFR_AF=0.295;EUR_AF=0.339;SAS_AF=0.227;AA=T|||;VT=SNP
12	2107301	rs11062055	T	C	100	PASS	AC=679;AF=0.135583;AN=5008;NS=2504;DP=20007;EAS_AF=0.1954;AMR_AF=0.147;AFR_AF=0.0794;EUR_AF=0.173;SAS_AF=0.1033;AA=T|||;VT=SNP
12	2108194	rs139458424	T	G	100	PASS	AC=76;AF=0.0151757;AN=5008;NS=2504;DP=18756;EAS_AF=0;AMR_AF=0.0259;AFR_AF=0.0008;EUR_AF=0.0348;SAS_AF=0.0225;AA=T|||;VT=SNP
12	2108540	rs112096049	A	T	100	PASS	AC=76;AF=0.0151757;AN=5008;NS=2504;DP=17827;EAS_AF=0;AMR_AF=0.0259;AFR_AF=0.0008;EUR_AF=0.0348;SAS_AF=0.0225;AA=T|||;VT=SNP
12	2108717	rs7137208	C	T	100	PASS	AC=3568;AF=0.71246;AN=5008;NS=2504;DP=13577;EAS_AF=0.7569;AMR_AF=0.6643;AFR_AF=0.857;EUR_AF=0.7078;SAS_AF=0.5102;AA=T|||;VT=SNP
12	2108758	rs6489342	G	A	100	PASS	AC=707;AF=0.141174;AN=5008;NS=2504;DP=13883;EAS_AF=0.1954;AMR_AF=0.1499;AFR_AF=0.0976;EUR_AF=0.175;SAS_AF=0.1033;AA=G|||;VT=SNP
12	2108889	rs2906894	T	C	100	PASS	AC=3727;AF=0.744209;AN=5008;NS=2504;DP=14479;EAS_AF=0.7748;AMR_AF=0.6787;AFR_AF=0.885;EUR_AF=0.7475;SAS_AF=0.5654;AA=C|||;VT=SNP
12	2109094	rs117287359	A	G	100	PASS	AC=65;AF=0.0129792;AN=5008;NS=2504;DP=14412;EAS_AF=0;AMR_AF=0.0245;AFR_AF=0.0008;EUR_AF=0.0318;SAS_AF=0.0153;AA=A|||;VT=SNP
12	2109165	rs73045446	G	A	100	PASS	AC=12;AF=0.00239617;AN=5008;NS=2504;DP=17253;EAS_AF=0;AMR_AF=0;AFR_AF=0.0008;EUR_AF=0.0109;SAS_AF=0;AA=G|||;VT=SNP
12	2109251	rs4765873	C	T	100	PASS	AC=762;AF=0.152157;AN=5008;NS=2504;DP=16596;EAS_AF=0.4206;AMR_AF=0.0778;AFR_AF=0.0204;EUR_AF=0.1103;SAS_AF=0.1493;AA=C|||;VT=SNP
12	2109542	rs112650196	A	C	100	PASS	AC=76;AF=0.0151757;AN=5008;NS=2504;DP=16765;EAS_AF=0;AMR_AF=0.0259;AFR_AF=0.0008;EUR_AF=0.0348;SAS_AF=0.0225;AA=C|||;VT=SNP
12	2109782	rs113363553	A	C	100	PASS	AC=76;AF=0.0151757;AN=5008;NS=2504;DP=16263;EAS_AF=0;AMR_AF=0.0259;AFR_AF=0.0008;EUR_AF=0.0348;SAS_AF=0.0225;AA=A|||;VT=SNP
12	2110159	rs148964839	C	T	100	PASS	AC=18;AF=0.00359425;AN=5008;NS=2504;DP=12972;EAS_AF=0;AMR_AF=0;AFR_AF=0;EUR_AF=0.0179;SAS_AF=0;AA=c|||;VT=SNP
12	2111369	rs6489343	G	C	100	PASS	AC=3566;AF=0.712061;AN=5008;NS=2504;DP=20389;EAS_AF=0.755;AMR_AF=0.6643;AFR_AF=0.857;EUR_AF=0.7078;SAS_AF=0.5102;AA=C|||;VT=SNP
12	2111395	rs147147626	T	A	100	PASS	AC=39;AF=0.00778754;AN=5008;NS=2504;DP=19547;EAS_AF=0;AMR_AF=0.0029;AFR_AF=0.0008;EUR_AF=0.0099;SAS_AF=0.0266;AA=T|||;VT=SNP
12	2111432	rs113124408	T	G	100	PASS	AC=76;AF=0.0151757;AN=5008;NS=2504;DP=19648;EAS_AF=0;AMR_AF=0.0259;AFR_AF=0.0008;EUR_AF=0.0348;SAS_AF=0.0225;AA=T|||;VT=SNP
12	2111984	rs111769139	T	C	100	PASS	AC=76;AF=0.0151757;AN=5008;NS=2504;DP=17064;EAS_AF=0;AMR_AF=0.0259;AFR_AF=0.0008;EUR_AF=0.0348;SAS_AF=0.0225;AA=C|||;VT=SNP
12	2112656	rs117796359	G	C	100	PASS	AC=50;AF=0.00998403;AN=5008;NS=2504;DP=19528;EAS_AF=0;AMR_AF=0.0086;AFR_AF=0.0008;EUR_AF=0.0239;SAS_AF=0.0194;AA=G|||;VT=SNP
12	2113147	rs2429123	T	C	100	PASS	AC=3700;AF=0.738818;AN=5008;NS=2504;DP=16067;EAS_AF=0.755;AMR_AF=0.6787;AFR_AF=0.8903;EUR_AF=0.7445;SAS_AF=0.5542;AA=C|||;VT=SNP
12	2113165	rs114471749	C	T	100	PASS	AC=12;AF=0.00239617;AN=5008;NS=2504;DP=16264;EAS_AF=0;AMR_AF=0;AFR_AF=0.0008;EUR_AF=0.0109;SAS_AF=0;AA=C|||;VT=SNP
12	2113348	rs7298333	A	C	100	PASS	AC=2190;AF=0.4373;AN=5008;NS=2504;DP=11255;EAS_AF=0.5456;AMR_AF=0.4438;AFR_AF=0.3411;EUR_AF=0.498;SAS_AF=0.3885;AA=A|||;VT=SNP
12	2113733	rs117129339	C	G	100	PASS	AC=68;AF=0.0135783;AN=5008;NS=2504;DP=13857;EAS_AF=0;AMR_AF=0.0245;AFR_AF=0.0015;EUR_AF=0.0338;SAS_AF=0.0153;AA=C|||;VT=SNP
12	2114606	rs11062057	A	G	100	PASS	AC=688;AF=0.13738;AN=5008;NS=2504;DP=18730;EAS_AF=0.1964;AMR_AF=0.1441;AFR_AF=0.0893;EUR_AF=0.171;SAS_AF=0.1022;AA=A|||;VT=SNP
12	2115031	rs142556812	G	A	100	PASS	AC=72;AF=0.014377;AN=5008;NS=2504;DP=17489;EAS_AF=0;AMR_AF=0.0245;AFR_AF=0.0008;EUR_AF=0.0338;SAS_AF=0.0204;AA=G|||;VT=SNP
12	2115247	rs2470411	C	T	100	PASS	AC=2688;AF=0.536741;AN=5008;NS=2504;DP=15301;EAS_AF=0.5407;AMR_AF=0.5086;AFR_AF=0.6445;EUR_AF=0.5318;SAS_AF=0.4121;AA=T|||;VT=SNP
12	2115402	rs11062059	C	T	100	PASS	AC=674;AF=0.134585;AN=5008;NS=2504;DP=11435;EAS_AF=0.1964;AMR_AF=0.1412;AFR_AF=0.0809;EUR_AF=0.171;SAS_AF=0.1012;AA=C|||;VT=SNP
12	2115447	rs2429126	A	G	100	PASS	AC=2803;AF=0.559704;AN=5008;NS=2504;DP=11080;EAS_AF=0.5466;AMR_AF=0.5101;AFR_AF=0.7254;EUR_AF=0.5328;SAS_AF=0.4121;AA=G|||;VT=SNP
12	2115710	rs10491961	C	T	100	PASS	AC=890;AF=0.177716;AN=5008;NS=2504;DP=15029;EAS_AF=0.1964;AMR_AF=0.1542;AFR_AF=0.2337;EUR_AF=0.175;SAS_AF=0.1022;AA=T|||;VT=SNP
12	2115761	rs3858698	C	T	100	PASS	AC=891;AF=0.177915;AN=5008;NS=2504;DP=15008;EAS_AF=0.1964;AMR_AF=0.1556;AFR_AF=0.2337;EUR_AF=0.175;SAS_AF=0.1022;AA=C|||;VT=SNP
12	2116160	rs116625684	C	T	100	PASS	AC=112;AF=0.0223642;AN=5008;NS=2504;DP=20027;EAS_AF=0;AMR_AF=0.0288;AFR_AF=0.0333;EUR_AF=0.0328;SAS_AF=0.0153;AA=C|||;VT=SNP
12	2116369	rs2159095	T	A	100	PASS	AC=2570;AF=0.513179;AN=5008;NS=2504;DP=21709;EAS_AF=0.5407;AMR_AF=0.4769;AFR_AF=0.6127;EUR_AF=0.498;SAS_AF=0.3916;AA=T|||;VT=SNP
12	2116553	rs73042472	A	T	100	PASS	AC=58;AF=0.0115815;AN=5008;NS=2504;DP=20474;EAS_AF=0;AMR_AF=0.0202;AFR_AF=0.0023;EUR_AF=0.0388;SAS_AF=0.002;AA=A|||;VT=SNP
12	2116620	rs12316650	G	T	100	PASS	AC=1664;AF=0.332268;AN=5008;NS=2504;DP=21579;EAS_AF=0.5248;AMR_AF=0.2392;AFR_AF=0.3018;EUR_AF=0.341;SAS_AF=0.2321;AA=G|||;VT=SNP
12	2116750	rs61908044	A	G	100	PASS	AC=531;AF=0.10603;AN=5008;NS=2504;DP=21942;EAS_AF=0.0159;AMR_AF=0.2061;AFR_AF=0.0439;EUR_AF=0.1571;SAS_AF=0.1595;AA=A|||;VT=SNP
12	2116768	rs2429127	C	T	100	PASS	AC=3461;AF=0.691094;AN=5008;NS=2504;DP=21622;EAS_AF=0.7381;AMR_AF=0.6326;AFR_AF=0.8457;EUR_AF=0.673;SAS_AF=0.4939;AA=T|||;VT=SNP
12	2117121	rs76010406	C	T	100	PASS	AC=55;AF=0.0109824;AN=5008;NS=2504;DP=15820;EAS_AF=0;AMR_AF=0.0317;AFR_AF=0.0008;EUR_AF=0.0298;SAS_AF=0.002;AA=C|||;VT=SNP
12	2117295	rs11062062	A	T	100	PASS	AC=624;AF=0.124601;AN=5008;NS=2504;DP=14324;EAS_AF=0.0159;AMR_AF=0.2147;AFR_AF=0.1097;EUR_AF=0.1571;SAS_AF=0.1595;AA=A|||;VT=SNP
12	2117542	rs2429130	T	C	100	PASS	AC=3510;AF=0.700879;AN=5008;NS=2504;DP=17131;EAS_AF=0.7381;AMR_AF=0.6383;AFR_AF=0.879;EUR_AF=0.673;SAS_AF=0.4949;AA=t|||;VT=SNP
12	2117830	rs2470391	T	A	100	PASS	AC=3844;AF=0.767572;AN=5008;NS=2504;DP=15627;EAS_AF=0.7996;AMR_AF=0.6758;AFR_AF=0.9796;EUR_AF=0.7187;SAS_AF=0.5634;AA=A|||;VT=SNP
12	2118134	rs2429131	A	T	100	PASS	AC=3852;AF=0.769169;AN=5008;NS=2504;DP=17873;EAS_AF=0.7996;AMR_AF=0.6758;AFR_AF=0.9856;EUR_AF=0.7187;SAS_AF=0.5634;AA=T|||;VT=SNP
12	2118433	rs2429132	A	G	100	PASS	AC=3510;AF=0.700879;AN=5008;NS=2504;DP=18974;EAS_AF=0.7381;AMR_AF=0.6383;AFR_AF=0.879;EUR_AF=0.673;SAS_AF=0.4949;AA=G|||;VT=SNP
12	2118445	rs10774012	A	G	100	PASS	AC=1885;AF=0.376398;AN=5008;NS=2504;DP=19083;EAS_AF=0.5248;AMR_AF=0.2579;AFR_AF=0.4554;EUR_AF=0.3439;SAS_AF=0.2342;AA=A|||;VT=SNP
12	2119359	rs17801032	A	G	100	PASS	AC=245;AF=0.0489217;AN=5008;NS=2504;DP=17898;EAS_AF=0.0248;AMR_AF=0.0865;AFR_AF=0.0053;EUR_AF=0.1332;SAS_AF=0.0194;AA=A|||;VT=SNP
12	2119368	rs987740	C	T	100	PASS	AC=755;AF=0.150759;AN=5008;NS=2504;DP=17970;EAS_AF=0.1974;AMR_AF=0.1657;AFR_AF=0.0923;EUR_AF=0.2038;SAS_AF=0.1166;AA=C|||;VT=SNP
12	2120085	rs2470440	T	C	100	PASS	AC=3574;AF=0.713658;AN=5008;NS=2504;DP=16405;EAS_AF=0.7381;AMR_AF=0.6614;AFR_AF=0.8797;EUR_AF=0.7058;SAS_AF=0.5092;AA=T|||;VT=SNP
12	2120558	rs11062065	C	T	100	PASS	AC=957;AF=0.191094;AN=5008;NS=2504;DP=18452;EAS_AF=0.1974;AMR_AF=0.1787;AFR_AF=0.2345;EUR_AF=0.2078;SAS_AF=0.1176;AA=T|||;VT=SNP
12	2121296	rs11062066	T	G	100	PASS	AC=315;AF=0.0628994;AN=5008;NS=2504;DP=19899;EAS_AF=0.0605;AMR_AF=0.0331;AFR_AF=0.0885;EUR_AF=0.0457;SAS_AF=0.0695;AA=T|||;VT=SNP
12	2121369	rs7959384	G	T	100	PASS	AC=742;AF=0.148163;AN=5008;NS=2504;DP=18208;EAS_AF=0.3998;AMR_AF=0.0764;AFR_AF=0.0204;EUR_AF=0.1103;SAS_AF=0.1513;AA=G|||;VT=SNP
12	2121370	rs2159096	G	C	100	PASS	AC=624;AF=0.124601;AN=5008;NS=2504;DP=18179;EAS_AF=0.0159;AMR_AF=0.2147;AFR_AF=0.1097;EUR_AF=0.1571;SAS_AF=0.1595;AA=G|||;VT=SNP
12	2121396	rs11062067	A	G	100	PASS	AC=317;AF=0.0632987;AN=5008;NS=2504;DP=17076;EAS_AF=0.0615;AMR_AF=0.0331;AFR_AF=0.0893;EUR_AF=0.0457;SAS_AF=0.0695;AA=A|||;VT=SNP
12	2121724	rs11062068	A	T	100	PASS	AC=649;AF=0.129593;AN=5008;NS=2504;DP=21176;EAS_AF=0.1974;AMR_AF=0.1412;AFR_AF=0.0613;EUR_AF=0.171;SAS_AF=0.1012;AA=A|||;VT=SNP
12	2122922	rs12230792	C	T	100	PASS	AC=755;AF=0.150759;AN=5008;NS=2504;DP=17981;EAS_AF=0.1974;AMR_AF=0.1657;AFR_AF=0.0923;EUR_AF=0.2038;SAS_AF=0.1166;AA=C|||;VT=SNP
12	2123378	rs10774014	G	A	100	PASS	AC=1799;AF=0.359225;AN=5008;NS=2504;DP=18334;EAS_AF=0.5248;AMR_AF=0.2536;AFR_AF=0.3941;EUR_AF=0.3429;SAS_AF=0.2331;AA=G|||;VT=SNP
12	2123682	rs4765874	A	T	100	PASS	AC=2573;AF=0.513778;AN=5008;NS=2504;DP=18891;EAS_AF=0.7222;AMR_AF=0.4193;AFR_AF=0.5;EUR_AF=0.5477;SAS_AF=0.3497;AA=A|||;VT=SNP
12	2123755	rs113224437	G	A	100	PASS	AC=65;AF=0.0129792;AN=5008;NS=2504;DP=19838;EAS_AF=0;AMR_AF=0.0231;AFR_AF=0.0008;EUR_AF=0.0328;SAS_AF=0.0153;AA=G|||;VT=SNP
12	2123962	rs10848601	T	C	100	PASS	AC=743;AF=0.148363;AN=5008;NS=2504;DP=20296;EAS_AF=0.1964;AMR_AF=0.1643;AFR_AF=0.0847;EUR_AF=0.2038;SAS_AF=0.1166;AA=T|||;VT=SNP
12	2124293	rs11609450	T	C	100	PASS	AC=678;AF=0.135383;AN=5008;NS=2504;DP=19645;EAS_AF=0.1964;AMR_AF=0.1412;AFR_AF=0.084;EUR_AF=0.171;SAS_AF=0.1012;AA=T|||;VT=SNP
12	2124296	rs117094257	A	G	100	PASS	AC=26;AF=0.00519169;AN=5008;NS=2504;DP=19616;EAS_AF=0;AMR_AF=0.0058;AFR_AF=0.0023;EUR_AF=0.0179;SAS_AF=0.001;AA=A|||;VT=SNP
12	2124611	rs10848602	G	A	100	PASS	AC=773;AF=0.154353;AN=5008;NS=2504;DP=19459;EAS_AF=0.1964;AMR_AF=0.1657;AFR_AF=0.1059;EUR_AF=0.2048;SAS_AF=0.1166;AA=G|||;VT=SNP
12	2124929	rs113685467	C	A	100	PASS	AC=25;AF=0.00499201;AN=5008;NS=2504;DP=17982;EAS_AF=0;AMR_AF=0.0029;AFR_AF=0;EUR_AF=0.0219;SAS_AF=0.001;AA=C|||;VT=SNP
12	2124955	rs2429135	T	G	100	PASS	AC=3827;AF=0.764177;AN=5008;NS=2504;DP=18278;EAS_AF=0.7996;AMR_AF=0.6729;AFR_AF=0.966;EUR_AF=0.7197;SAS_AF=0.5654;AA=G|||;VT=SNP
12	2125384	rs7976144	C	T	100	PASS	AC=879;AF=0.175519;AN=5008;NS=2504;DP=18652;EAS_AF=0.1964;AMR_AF=0.1715;AFR_AF=0.1823;EUR_AF=0.2058;SAS_AF=0.1166;AA=c|||;VT=SNP
12	2125754	rs148056416	C	T	100	PASS	AC=22;AF=0.00439297;AN=5008;NS=2504;DP=17250;EAS_AF=0;AMR_AF=0.0014;AFR_AF=0;EUR_AF=0.0209;SAS_AF=0;AA=C|||;VT=SNP
12	2125838	rs4765657	C	T	100	PASS	AC=1892;AF=0.377796;AN=5008;NS=2504;DP=18616;EAS_AF=0.5258;AMR_AF=0.2622;AFR_AF=0.4592;EUR_AF=0.3429;SAS_AF=0.2331;AA=C|||;VT=SNP
12	2125878	rs11062073	G	A	100	PASS	AC=773;AF=0.154353;AN=5008;NS=2504;DP=18770;EAS_AF=0.1964;AMR_AF=0.1657;AFR_AF=0.1059;EUR_AF=0.2048;SAS_AF=0.1166;AA=G|||;VT=SNP
12	2126774	rs2067490	C	G	100	PASS	AC=1396;AF=0.278754;AN=5008;NS=2504;DP=18286;EAS_AF=0.2123;AMR_AF=0.366;AFR_AF=0.2557;EUR_AF=0.331;SAS_AF=0.2628;AA=C|||;VT=SNP
12	2127056	rs2470424	A	G	100	PASS	AC=3052;AF=0.609425;AN=5008;NS=2504;DP=17614;EAS_AF=0.6032;AMR_AF=0.5202;AFR_AF=0.8147;EUR_AF=0.5487;SAS_AF=0.4642;AA=A|||;VT=SNP
12	2127253	rs2429136	A	G	100	PASS	AC=902;AF=0.180112;AN=5008;NS=2504;DP=20032;EAS_AF=0.0159;AMR_AF=0.2507;AFR_AF=0.2625;EUR_AF=0.1909;SAS_AF=0.1769;AA=A|||;VT=SNP
12	2127384	rs2041136	G	A	100	PASS	AC=4990;AF=0.996406;AN=5008;NS=2504;DP=17148;EAS_AF=1;AMR_AF=0.9971;AFR_AF=0.9992;EUR_AF=0.9851;SAS_AF=1;AA=A|||;VT=SNP
12	2127613	rs10848603	A	G	100	PASS	AC=648;AF=0.129393;AN=5008;NS=2504;DP=18245;EAS_AF=0.1964;AMR_AF=0.1412;AFR_AF=0.0613;EUR_AF=0.171;SAS_AF=0.1012;AA=A|||;VT=SNP
12	2127905	rs1468490	T	G	100	PASS	AC=3846;AF=0.767971;AN=5008;NS=2504;DP=17917;EAS_AF=0.8115;AMR_AF=0.6715;AFR_AF=0.9705;EUR_AF=0.7197;SAS_AF=0.5675;AA=G|||;VT=SNP
12	2127983	rs116942896	C	A	100	PASS	AC=66;AF=0.0131789;AN=5008;NS=2504;DP=18295;EAS_AF=0;AMR_AF=0.0231;AFR_AF=0.0008;EUR_AF=0.0338;SAS_AF=0.0153;AA=C|||;VT=SNP
12	2128312	rs74060003	T	A	100	PASS	AC=81;AF=0.0161741;AN=5008;NS=2504;DP=16950;EAS_AF=0;AMR_AF=0.0231;AFR_AF=0.0121;EUR_AF=0.0338;SAS_AF=0.0153;AA=A|||;VT=SNP
12	2128513	rs7967037	C	T	100	PASS	AC=4045;AF=0.807708;AN=5008;NS=2504;DP=15391;EAS_AF=0.9226;AMR_AF=0.7522;AFR_AF=0.7958;EUR_AF=0.7823;SAS_AF=0.771;AA=C|||;VT=SNP
12	2128584	rs7967149	C	T	100	PASS	AC=252;AF=0.0503195;AN=5008;NS=2504;DP=14864;EAS_AF=0.0248;AMR_AF=0.0865;AFR_AF=0.0053;EUR_AF=0.1382;SAS_AF=0.0215;AA=C|||;VT=SNP
12	2128751	rs11610560	G	A	100	PASS	AC=3037;AF=0.60643;AN=5008;NS=2504;DP=13937;EAS_AF=0.7262;AMR_AF=0.5778;AFR_AF=0.4652;EUR_AF=0.6153;SAS_AF=0.6851;AA=G|||;VT=SNP
12	2128921	rs150341107	T	G	100	PASS	AC=37;AF=0.00738818;AN=5008;NS=2504;DP=15096;EAS_AF=0;AMR_AF=0.0173;AFR_AF=0.0008;EUR_AF=0.0199;SAS_AF=0.0041;AA=T|||;VT=SNP
12	2128982	rs725779	G	T	100	PASS	AC=4447;AF=0.887979;AN=5008;NS=2504;DP=16717;EAS_AF=0.9821;AMR_AF=0.7781;AFR_AF=0.9516;EUR_AF=0.826;SAS_AF=0.8466;AA=T|||;VT=SNP
12	2129282	rs61908045	A	T	100	PASS	AC=28;AF=0.00559105;AN=5008;NS=2504;DP=19276;EAS_AF=0;AMR_AF=0.0173;AFR_AF=0.0008;EUR_AF=0.0109;SAS_AF=0.0041;AA=A|||;VT=SNP
12	2129566	rs11062074	C	T	100	PASS	AC=857;AF=0.171126;AN=5008;NS=2504;DP=20022;EAS_AF=0.5278;AMR_AF=0.0346;AFR_AF=0.0408;EUR_AF=0.0358;SAS_AF=0.2157;AA=C|||;VT=SNP
12	2129644	rs76433917	C	T	100	PASS	AC=43;AF=0.00858626;AN=5008;NS=2504;DP=21653;EAS_AF=0;AMR_AF=0.0086;AFR_AF=0;EUR_AF=0.0328;SAS_AF=0.0041;AA=C|||;VT=SNP
12	2130438	rs11615354	C	T	100	PASS	AC=90;AF=0.0179712;AN=5008;NS=2504;DP=18234;EAS_AF=0.002;AMR_AF=0.0504;AFR_AF=0.0015;EUR_AF=0.0497;SAS_AF=0.001;AA=C|||;VT=SNP
12	2130439	rs2429137	A	G	100	PASS	AC=2885;AF=0.576078;AN=5008;NS=2504;DP=18220;EAS_AF=0.8056;AMR_AF=0.451;AFR_AF=0.5953;EUR_AF=0.4463;SAS_AF=0.5358;AA=G|||;VT=SNP
12	2130555	rs76837610	C	T	100	PASS	AC=63;AF=0.0125799;AN=5008;NS=2504;DP=16678;EAS_AF=0;AMR_AF=0.013;AFR_AF=0.0008;EUR_AF=0.0338;SAS_AF=0.0194;AA=T|||;VT=SNP
12	2130760	rs148843368	C	T	100	PASS	AC=24;AF=0.00479233;AN=5008;NS=2504;DP=18674;EAS_AF=0.001;AMR_AF=0.0043;AFR_AF=0.0015;EUR_AF=0.0179;SAS_AF=0;AA=C|||;VT=SNP
12	2130761	rs11062076	G	A	100	PASS	AC=714;AF=0.142572;AN=5008;NS=2504;DP=18581;EAS_AF=0.0942;AMR_AF=0.2075;AFR_AF=0.1309;EUR_AF=0.1551;SAS_AF=0.1493;AA=G|||;VT=SNP
12	2130840	rs118040299	C	G	100	PASS	AC=63;AF=0.0125799;AN=5008;NS=2504;DP=16315;EAS_AF=0;AMR_AF=0.013;AFR_AF=0.0008;EUR_AF=0.0338;SAS_AF=0.0194;AA=C|||;VT=SNP
12	2130989	rs2429139	T	C	100	PASS	AC=3660;AF=0.730831;AN=5008;NS=2504;DP=17465;EAS_AF=0.8274;AMR_AF=0.5879;AFR_AF=0.975;EUR_AF=0.5805;SAS_AF=0.5573;AA=C|||;VT=SNP
12	2131076	rs111641228	G	A	100	PASS	AC=19;AF=0.00379393;AN=5008;NS=2504;DP=21083;EAS_AF=0;AMR_AF=0.0014;AFR_AF=0.0008;EUR_AF=0.007;SAS_AF=0.0102;AA=G|||;VT=SNP
12	2131145	rs73042497	T	G	100	PASS	AC=351;AF=0.0700879;AN=5008;NS=2504;DP=21279;EAS_AF=0.0218;AMR_AF=0.0951;AFR_AF=0.0847;EUR_AF=0.1292;SAS_AF=0.0215;AA=T|||;VT=SNP
12	2131320	rs150152771	G	T	100	PASS	AC=41;AF=0.0081869;AN=5008;NS=2504;DP=18194;EAS_AF=0;AMR_AF=0.0115;AFR_AF=0.0008;EUR_AF=0.0258;SAS_AF=0.0061;AA=T|||;VT=SNP
12	2131324	rs117784516	G	T	100	PASS	AC=41;AF=0.0081869;AN=5008;NS=2504;DP=18052;EAS_AF=0;AMR_AF=0.0115;AFR_AF=0.0008;EUR_AF=0.0258;SAS_AF=0.0061;AA=T|||;VT=SNP
12	2131685	rs2429140	G	A	100	PASS	AC=2879;AF=0.57488;AN=5008;NS=2504;DP=13153;EAS_AF=0.8065;AMR_AF=0.4496;AFR_AF=0.5908;EUR_AF=0.4463;SAS_AF=0.5358;AA=A|||;VT=SNP
12	2131876	rs2429141	G	A	100	PASS	AC=2815;AF=0.562101;AN=5008;NS=2504;DP=18740;EAS_AF=0.8056;AMR_AF=0.4366;AFR_AF=0.59;EUR_AF=0.4125;SAS_AF=0.5164;AA=G|||;VT=SNP
12	2132060	rs116941669	T	C	100	PASS	AC=63;AF=0.0125799;AN=5008;NS=2504;DP=19341;EAS_AF=0;AMR_AF=0.013;AFR_AF=0.0008;EUR_AF=0.0338;SAS_AF=0.0194;AA=T|||;VT=SNP
12	2132117	rs76415120	T	G	100	PASS	AC=63;AF=0.0125799;AN=5008;NS=2504;DP=18327;EAS_AF=0;AMR_AF=0.013;AFR_AF=0.0008;EUR_AF=0.0338;SAS_AF=0.0194;AA=G|||;VT=SNP
12	2132163	rs10848604	G	C	100	PASS	AC=2815;AF=0.562101;AN=5008;NS=2504;DP=17564;EAS_AF=0.8056;AMR_AF=0.4366;AFR_AF=0.59;EUR_AF=0.4125;SAS_AF=0.5164;AA=G|||;VT=SNP
12	2132279	rs10774016	G	A	100	PASS	AC=2815;AF=0.562101;AN=5008;NS=2504;DP=18649;EAS_AF=0.8056;AMR_AF=0.4366;AFR_AF=0.59;EUR_AF=0.4125;SAS_AF=0.5164;AA=G|||;VT=SNP
12	2132285	rs117254616	G	A	100	PASS	AC=41;AF=0.0081869;AN=5008;NS=2504;DP=18993;EAS_AF=0;AMR_AF=0.0115;AFR_AF=0.0008;EUR_AF=0.0258;SAS_AF=0.0061;AA=G|||;VT=SNP
12	2132326	rs2906895	A	C	100	PASS	AC=2878;AF=0.574681;AN=5008;NS=2504;DP=20344;EAS_AF=0.8056;AMR_AF=0.4496;AFR_AF=0.5908;EUR_AF=0.4463;SAS_AF=0.5358;AA=C|||;VT=SNP
12	2132495	rs61481868	T	C	100	PASS	AC=995;AF=0.198682;AN=5008;NS=2504;DP=18928;EAS_AF=0.5526;AMR_AF=0.0331;AFR_AF=0.0726;EUR_AF=0.0427;SAS_AF=0.2822;AA=T|||;VT=SNP
12	2132920	rs76561017	C	G	100	PASS	AC=63;AF=0.0125799;AN=5008;NS=2504;DP=22131;EAS_AF=0;AMR_AF=0.013;AFR_AF=0.0008;EUR_AF=0.0338;SAS_AF=0.0194;AA=C|||;VT=SNP
12	2133101	rs4765876	C	A	100	PASS	AC=2813;AF=0.561701;AN=5008;NS=2504;DP=19857;EAS_AF=0.8026;AMR_AF=0.4366;AFR_AF=0.5908;EUR_AF=0.4125;SAS_AF=0.5164;AA=C|||;VT=SNP
12	2133390	rs73042501	T	C	100	PASS	AC=312;AF=0.0623003;AN=5008;NS=2504;DP=19511;EAS_AF=0.0218;AMR_AF=0.0951;AFR_AF=0.0567;EUR_AF=0.1292;SAS_AF=0.0194;AA=T|||;VT=SNP
12	2133393	rs11062077	C	T	100	PASS	AC=145;AF=0.0289537;AN=5008;NS=2504;DP=19546;EAS_AF=0;AMR_AF=0.0432;AFR_AF=0.0023;EUR_AF=0.0755;SAS_AF=0.0368;AA=C|||;VT=SNP
12	2133967	rs2429142	G	A	100	PASS	AC=1904;AF=0.380192;AN=5008;NS=2504;DP=21763;EAS_AF=0.6438;AMR_AF=0.2637;AFR_AF=0.3442;EUR_AF=0.1978;SAS_AF=0.4274;AA=G|||;VT=SNP
12	2133989	rs79285863	G	A	100	PASS	AC=314;AF=0.0626997;AN=5008;NS=2504;DP=21637;EAS_AF=0.0833;AMR_AF=0.0187;AFR_AF=0.0008;EUR_AF=0.0338;SAS_AF=0.1861;AA=G|||;VT=SNP
12	2134198	rs12580163	A	G	100	PASS	AC=913;AF=0.182308;AN=5008;NS=2504;DP=23270;EAS_AF=0.5496;AMR_AF=0.0317;AFR_AF=0.0166;EUR_AF=0.0427;SAS_AF=0.2781;AA=a|||;VT=SNP
12	2134901	rs727527	A	T	100	PASS	AC=1977;AF=0.394768;AN=5008;NS=2504;DP=19338;EAS_AF=0.7073;AMR_AF=0.2118;AFR_AF=0.3797;EUR_AF=0.2575;SAS_AF=0.364;AA=a|||;VT=SNP
12	2135026	rs727528	A	G	100	PASS	AC=3219;AF=0.642772;AN=5008;NS=2504;DP=20327;EAS_AF=0.8244;AMR_AF=0.536;AFR_AF=0.7005;EUR_AF=0.5497;SAS_AF=0.5491;AA=A|||;VT=SNP
12	2135449	rs73044404	G	A	100	PASS	AC=337;AF=0.0672923;AN=5008;NS=2504;DP=20532;EAS_AF=0.0218;AMR_AF=0.0994;AFR_AF=0.0726;EUR_AF=0.1302;SAS_AF=0.0194;AA=G|||;VT=SNP
12	2135487	rs11062078	C	T	100	PASS	AC=1073;AF=0.214257;AN=5008;NS=2504;DP=19923;EAS_AF=0.1488;AMR_AF=0.3184;AFR_AF=0.177;EUR_AF=0.2932;SAS_AF=0.1769;AA=C|||;VT=SNP
12	2135753	rs74550575	G	A	100	PASS	AC=36;AF=0.0071885;AN=5008;NS=2504;DP=21575;EAS_AF=0;AMR_AF=0.0072;AFR_AF=0.0023;EUR_AF=0.0179;SAS_AF=0.0102;AA=G|||;VT=SNP
12	2135917	rs7963506	A	G	100	PASS	AC=1201;AF=0.239816;AN=5008;NS=2504;DP=18713;EAS_AF=0.5585;AMR_AF=0.1009;AFR_AF=0.1407;EUR_AF=0.0815;SAS_AF=0.3067;AA=G|||;VT=SNP
12	2136114	rs117432074	C	T	100	PASS	AC=31;AF=0.0061901;AN=5008;NS=2504;DP=18740;EAS_AF=0;AMR_AF=0.0072;AFR_AF=0;EUR_AF=0.0258;SAS_AF=0;AA=C|||;VT=SNP
12	2137328	rs4765879	T	G	100	PASS	AC=1164;AF=0.232428;AN=5008;NS=2504;DP=19624;EAS_AF=0.5655;AMR_AF=0.085;AFR_AF=0.1513;EUR_AF=0.0577;SAS_AF=0.2832;AA=T|||;VT=SNP
12	2137692	rs75910475	A	T	100	PASS	AC=21;AF=0.00419329;AN=5008;NS=2504;DP=21083;EAS_AF=0;AMR_AF=0.0101;AFR_AF=0.0008;EUR_AF=0.0119;SAS_AF=0.001;AA=A|||;VT=SNP
12	2138144	rs11062079	G	A	100	PASS	AC=1764;AF=0.352236;AN=5008;NS=2504;DP=20543;EAS_AF=0.7292;AMR_AF=0.2205;AFR_AF=0.2534;EUR_AF=0.2048;SAS_AF=0.3425;AA=G|||;VT=SNP
12	2138298	rs2470417	C	T	100	PASS	AC=1068;AF=0.213259;AN=5008;NS=2504;DP=17375;EAS_AF=0.0218;AMR_AF=0.1729;AFR_AF=0.4909;EUR_AF=0.2157;SAS_AF=0.0613;AA=C|||;VT=SNP
12	2138462	rs2429144	T	G	100	PASS	AC=3596;AF=0.718051;AN=5008;NS=2504;DP=20413;EAS_AF=0.8562;AMR_AF=0.5331;AFR_AF=0.9372;EUR_AF=0.5765;SAS_AF=0.5562;AA=T|||;VT=SNP
12	2138688	rs60208923	C	A	100	PASS	AC=1074;AF=0.214457;AN=5008;NS=2504;DP=20657;EAS_AF=0.5635;AMR_AF=0.0778;AFR_AF=0.09;EUR_AF=0.0577;SAS_AF=0.2812;AA=A|||;VT=SNP
12	2138793	rs73044406	G	A	100	PASS	AC=86;AF=0.0171725;AN=5008;NS=2504;DP=21871;EAS_AF=0.001;AMR_AF=0.0159;AFR_AF=0.0038;EUR_AF=0.0527;SAS_AF=0.0164;AA=G|||;VT=SNP
12	2138904	rs10848605	T	C	100	PASS	AC=1206;AF=0.240815;AN=5008;NS=2504;DP=22188;EAS_AF=0.127;AMR_AF=0.245;AFR_AF=0.3464;EUR_AF=0.2813;SAS_AF=0.1708;AA=T|||;VT=SNP
12	2138933	rs56169661	A	C	100	PASS	AC=386;AF=0.0770767;AN=5008;NS=2504;DP=21328;EAS_AF=0.0218;AMR_AF=0.1009;AFR_AF=0.1142;EUR_AF=0.1243;SAS_AF=0.0184;AA=A|||;VT=SNP
12	2139265	rs61174808	A	C	100	PASS	AC=1008;AF=0.201278;AN=5008;NS=2504;DP=21194;EAS_AF=0.5645;AMR_AF=0.0764;AFR_AF=0.0363;EUR_AF=0.0577;SAS_AF=0.2863;AA=A|||;VT=SNP
12	2139492	rs79314698	A	C	100	PASS	AC=62;AF=0.0123802;AN=5008;NS=2504;DP=19990;EAS_AF=0;AMR_AF=0.0202;AFR_AF=0;EUR_AF=0.0398;SAS_AF=0.0082;AA=A|||;VT=SNP
12	2139725	rs1009335	G	A	100	PASS	AC=340;AF=0.0678914;AN=5008;NS=2504;DP=18796;EAS_AF=0;AMR_AF=0.0562;AFR_AF=0.1528;EUR_AF=0.0696;SAS_AF=0.0297;AA=G|||;VT=SNP
12	2140326	rs2470396	A	G	100	PASS	AC=3454;AF=0.689696;AN=5008;NS=2504;DP=22230;EAS_AF=0.8552;AMR_AF=0.4899;AFR_AF=0.9365;EUR_AF=0.497;SAS_AF=0.5256;AA=A|||;VT=SNP
12	2140566	rs10848606	G	A	100	PASS	AC=692;AF=0.138179;AN=5008;NS=2504;DP=19185;EAS_AF=0.1052;AMR_AF=0.1354;AFR_AF=0.1407;EUR_AF=0.1571;SAS_AF=0.1513;AA=G|||;VT=SNP
12	2140625	rs4765880	T	C	100	PASS	AC=1079;AF=0.215455;AN=5008;NS=2504;DP=20694;EAS_AF=0.5655;AMR_AF=0.0778;AFR_AF=0.093;EUR_AF=0.0577;SAS_AF=0.2802;AA=T|||;VT=SNP
12	2140647	rs75434079	C	T	100	PASS	AC=193;AF=0.0385383;AN=5008;NS=2504;DP=21169;EAS_AF=0.0218;AMR_AF=0.0533;AFR_AF=0.056;EUR_AF=0.0487;SAS_AF=0.0112;AA=C|||;VT=SNP
12	2140849	rs4765881	C	T	100	PASS	AC=1574;AF=0.314297;AN=5008;NS=2504;DP=18824;EAS_AF=0.5655;AMR_AF=0.1369;AFR_AF=0.3449;EUR_AF=0.1461;SAS_AF=0.3129;AA=C|||;VT=SNP
12	2140857	rs36004131	C	T	100	PASS	AC=643;AF=0.128395;AN=5008;NS=2504;DP=19129;EAS_AF=0.1637;AMR_AF=0.1369;AFR_AF=0.1467;EUR_AF=0.1431;SAS_AF=0.046;AA=C|||;VT=SNP
12	2140995	rs78904262	G	A	100	PASS	AC=76;AF=0.0151757;AN=5008;NS=2504;DP=19938;EAS_AF=0;AMR_AF=0.0202;AFR_AF=0;EUR_AF=0.0437;SAS_AF=0.0184;AA=G|||;VT=SNP
12	2141175	rs7303339	G	A	100	PASS	AC=3265;AF=0.651957;AN=5008;NS=2504;DP=22802;EAS_AF=0.8532;AMR_AF=0.4784;AFR_AF=0.8253;EUR_AF=0.496;SAS_AF=0.4939;AA=G|||;VT=SNP
12	2141318	rs11062084	G	A	100	PASS	AC=3362;AF=0.671326;AN=5008;NS=2504;DP=18798;EAS_AF=0.8571;AMR_AF=0.4827;AFR_AF=0.8737;EUR_AF=0.496;SAS_AF=0.5204;AA=G|||;VT=SNP
12	2141630	rs2429146	T	C	100	PASS	AC=3598;AF=0.71845;AN=5008;NS=2504;DP=23373;EAS_AF=0.8571;AMR_AF=0.5331;AFR_AF=0.9372;EUR_AF=0.5775;SAS_AF=0.5562;AA=C|||;VT=SNP
12	2141651	rs73044413	T	A	100	PASS	AC=143;AF=0.0285543;AN=5008;NS=2504;DP=23683;EAS_AF=0;AMR_AF=0.0432;AFR_AF=0.0008;EUR_AF=0.0805;SAS_AF=0.0317;AA=T|||;VT=SNP
12	2141775	rs68133359	T	A	100	PASS	AC=692;AF=0.138179;AN=5008;NS=2504;DP=21040;EAS_AF=0.1052;AMR_AF=0.1354;AFR_AF=0.1407;EUR_AF=0.1571;SAS_AF=0.1513;AA=T|||;VT=SNP
12	2141877	rs12305491	C	A	100	PASS	AC=343;AF=0.0684904;AN=5008;NS=2504;DP=19429;EAS_AF=0;AMR_AF=0.0562;AFR_AF=0.1551;EUR_AF=0.0696;SAS_AF=0.0297;AA=C|||;VT=SNP
12	2141892	rs2429147	T	C	100	PASS	AC=3597;AF=0.718251;AN=5008;NS=2504;DP=19539;EAS_AF=0.8571;AMR_AF=0.5331;AFR_AF=0.9372;EUR_AF=0.5765;SAS_AF=0.5562;AA=C|||;VT=SNP
12	2141909	rs59149107	C	T	100	PASS	AC=1006;AF=0.200879;AN=5008;NS=2504;DP=19606;EAS_AF=0.5665;AMR_AF=0.0764;AFR_AF=0.0386;EUR_AF=0.0577;SAS_AF=0.2791;AA=C|||;VT=SNP
12	2142727	rs1006384	A	G	100	PASS	AC=3362;AF=0.671326;AN=5008;NS=2504;DP=19364;EAS_AF=0.8581;AMR_AF=0.4827;AFR_AF=0.8737;EUR_AF=0.496;SAS_AF=0.5194;AA=G|||;VT=SNP
12	2142982	rs1006385	G	A	100	PASS	AC=3360;AF=0.670927;AN=5008;NS=2504;DP=20823;EAS_AF=0.8581;AMR_AF=0.4813;AFR_AF=0.8737;EUR_AF=0.496;SAS_AF=0.5184;AA=g|||;VT=SNP
12	2143314	rs10774017	C	T	100	PASS	AC=3360;AF=0.670927;AN=5008;NS=2504;DP=20845;EAS_AF=0.8581;AMR_AF=0.4827;AFR_AF=0.8722;EUR_AF=0.496;SAS_AF=0.5194;AA=T|||;VT=SNP
12	2144121	rs74060008	G	C	100	PASS	AC=319;AF=0.0636981;AN=5008;NS=2504;DP=15908;EAS_AF=0;AMR_AF=0.0663;AFR_AF=0.1172;EUR_AF=0.0865;SAS_AF=0.0317;AA=G|||;VT=SNP
12	2144213	rs67408467	C	T	100	PASS	AC=666;AF=0.132987;AN=5008;NS=2504;DP=12930;EAS_AF=0.1071;AMR_AF=0.1009;AFR_AF=0.1263;EUR_AF=0.1581;SAS_AF=0.1656;AA=C|||;VT=SNP
12	2144357	rs75442877	T	C	100	PASS	AC=173;AF=0.0345447;AN=5008;NS=2504;DP=12571;EAS_AF=0;AMR_AF=0.0447;AFR_AF=0.0197;EUR_AF=0.0845;SAS_AF=0.0317;AA=T|||;VT=SNP
12	2145103	rs7956039	G	T	100	PASS	AC=170;AF=0.0339457;AN=5008;NS=2504;DP=20502;EAS_AF=0;AMR_AF=0.0461;AFR_AF=0.0182;EUR_AF=0.0825;SAS_AF=0.0317;AA=G|||;VT=SNP
12	2145298	rs2470395	G	C	100	PASS	AC=1930;AF=0.385383;AN=5008;NS=2504;DP=21931;EAS_AF=0.2024;AMR_AF=0.2954;AFR_AF=0.6641;EUR_AF=0.3777;SAS_AF=0.2689;AA=C|||;VT=SNP
12	2145507	rs7971903	A	G	100	PASS	AC=173;AF=0.0345447;AN=5008;NS=2504;DP=17235;EAS_AF=0;AMR_AF=0.0476;AFR_AF=0.0189;EUR_AF=0.0835;SAS_AF=0.0317;AA=G|||;VT=SNP
12	2145883	rs61910064	G	A	100	PASS	AC=217;AF=0.0433307;AN=5008;NS=2504;DP=18038;EAS_AF=0;AMR_AF=0.0504;AFR_AF=0.062;EUR_AF=0.0676;SAS_AF=0.0327;AA=G|||;VT=SNP
12	2145998	rs55683572	C	A	100	PASS	AC=171;AF=0.0341454;AN=5008;NS=2504;DP=20475;EAS_AF=0;AMR_AF=0.0461;AFR_AF=0.0182;EUR_AF=0.0835;SAS_AF=0.0317;AA=C|||;VT=SNP
12	2146194	rs56305330	C	G	100	PASS	AC=171;AF=0.0341454;AN=5008;NS=2504;DP=21831;EAS_AF=0;AMR_AF=0.0461;AFR_AF=0.0182;EUR_AF=0.0835;SAS_AF=0.0317;AA=G|||;VT=SNP
12	2146596	rs73044427	G	A	100	PASS	AC=171;AF=0.0341454;AN=5008;NS=2504;DP=21579;EAS_AF=0;AMR_AF=0.0461;AFR_AF=0.0182;EUR_AF=0.0835;SAS_AF=0.0317;AA=A|||;VT=SNP
12	2146620	rs11062086	C	T	100	PASS	AC=1121;AF=0.223842;AN=5008;NS=2504;DP=20753;EAS_AF=0.123;AMR_AF=0.134;AFR_AF=0.41;EUR_AF=0.1769;SAS_AF=0.1881;AA=C|||;VT=SNP
12	2146744	rs11062087	C	T	100	PASS	AC=375;AF=0.0748802;AN=5008;NS=2504;DP=18539;EAS_AF=0.0754;AMR_AF=0.062;AFR_AF=0.146;EUR_AF=0.0497;SAS_AF=0.0133;AA=C|||;VT=SNP
12	2146803	rs73044433	C	T	100	PASS	AC=148;AF=0.0295527;AN=5008;NS=2504;DP=18871;EAS_AF=0;AMR_AF=0.0461;AFR_AF=0.0008;EUR_AF=0.0835;SAS_AF=0.0317;AA=T|||;VT=SNP
12	2146889	rs73044434	T	G	100	PASS	AC=171;AF=0.0341454;AN=5008;NS=2504;DP=18241;EAS_AF=0;AMR_AF=0.0461;AFR_AF=0.0182;EUR_AF=0.0835;SAS_AF=0.0317;AA=G|||;VT=SNP
12	2146990	rs150484930	C	A	100	PASS	AC=22;AF=0.00439297;AN=5008;NS=2504;DP=17692;EAS_AF=0;AMR_AF=0.0086;AFR_AF=0;EUR_AF=0.0139;SAS_AF=0.002;AA=C|||;VT=SNP
12	2147015	rs73044436	T	C	100	PASS	AC=171;AF=0.0341454;AN=5008;NS=2504;DP=17019;EAS_AF=0;AMR_AF=0.0461;AFR_AF=0.0182;EUR_AF=0.0835;SAS_AF=0.0317;AA=T|||;VT=SNP
12	2147158	rs2470422	G	A	100	PASS	AC=1150;AF=0.229633;AN=5008;NS=2504;DP=15574;EAS_AF=0.123;AMR_AF=0.1354;AFR_AF=0.4312;EUR_AF=0.1769;SAS_AF=0.1881;AA=G|||;VT=SNP
12	2147363	rs12308848	C	A	100	PASS	AC=548;AF=0.109425;AN=5008;NS=2504;DP=19507;EAS_AF=0.0764;AMR_AF=0.1081;AFR_AF=0.1664;EUR_AF=0.1312;SAS_AF=0.045;AA=A|||;VT=SNP
12	2147403	rs12321922	G	A	100	PASS	AC=552;AF=0.110224;AN=5008;NS=2504;DP=19695;EAS_AF=0.0764;AMR_AF=0.1081;AFR_AF=0.1679;EUR_AF=0.1332;SAS_AF=0.045;AA=A|||;VT=SNP
12	2147474	rs73044444	T	C	100	PASS	AC=171;AF=0.0341454;AN=5008;NS=2504;DP=19690;EAS_AF=0;AMR_AF=0.0461;AFR_AF=0.0182;EUR_AF=0.0835;SAS_AF=0.0317;AA=T|||;VT=SNP
12	2147848	rs61171506	G	A	100	PASS	AC=285;AF=0.0569089;AN=5008;NS=2504;DP=19569;EAS_AF=0.0764;AMR_AF=0.0504;AFR_AF=0.0832;EUR_AF=0.0497;SAS_AF=0.0133;AA=G|||;VT=SNP
12	2148100	rs57196378	A	G	100	PASS	AC=286;AF=0.0571086;AN=5008;NS=2504;DP=18226;EAS_AF=0.0764;AMR_AF=0.0504;AFR_AF=0.084;EUR_AF=0.0497;SAS_AF=0.0133;AA=A|||;VT=SNP
12	2148125	rs73044446	T	G	100	PASS	AC=171;AF=0.0341454;AN=5008;NS=2504;DP=18902;EAS_AF=0;AMR_AF=0.0461;AFR_AF=0.0182;EUR_AF=0.0835;SAS_AF=0.0317;AA=G|||;VT=SNP
12	2148227	rs113650811	G	T	100	PASS	AC=58;AF=0.0115815;AN=5008;NS=2504;DP=19740;EAS_AF=0;AMR_AF=0.0058;AFR_AF=0.0015;EUR_AF=0.0308;SAS_AF=0.0215;AA=G|||;VT=SNP
12	2148243	rs73044447	T	G	100	PASS	AC=171;AF=0.0341454;AN=5008;NS=2504;DP=19660;EAS_AF=0;AMR_AF=0.0461;AFR_AF=0.0182;EUR_AF=0.0835;SAS_AF=0.0317;AA=T|||;VT=SNP
12	2148764	rs7958898	C	T	100	PASS	AC=171;AF=0.0341454;AN=5008;NS=2504;DP=21072;EAS_AF=0;AMR_AF=0.0461;AFR_AF=0.0182;EUR_AF=0.0835;SAS_AF=0.0317;AA=T|||;VT=SNP
12	2148853	rs7976547	T	C	100	PASS	AC=171;AF=0.0341454;AN=5008;NS=2504;DP=20380;EAS_AF=0;AMR_AF=0.0461;AFR_AF=0.0182;EUR_AF=0.0835;SAS_AF=0.0317;AA=C|||;VT=SNP
12	2149038	rs7958309	G	A	100	PASS	AC=171;AF=0.0341454;AN=5008;NS=2504;DP=20685;EAS_AF=0;AMR_AF=0.0461;AFR_AF=0.0182;EUR_AF=0.0835;SAS_AF=0.0317;AA=A|||;VT=SNP
12	2149334	rs55751814	C	T	100	PASS	AC=178;AF=0.0355431;AN=5008;NS=2504;DP=19208;EAS_AF=0.001;AMR_AF=0.0461;AFR_AF=0.0227;EUR_AF=0.0835;SAS_AF=0.0317;AA=c|||;VT=SNP
12	2149498	rs55964304	A	T	100	PASS	AC=171;AF=0.0341454;AN=5008;NS=2504;DP=18814;EAS_AF=0;AMR_AF=0.0461;AFR_AF=0.0182;EUR_AF=0.0835;SAS_AF=0.0317;AA=A|||;VT=SNP
12	2149786	rs2470401	G	T	100	PASS	AC=1286;AF=0.256789;AN=5008;NS=2504;DP=19198;EAS_AF=0.123;AMR_AF=0.1441;AFR_AF=0.5287;EUR_AF=0.1779;SAS_AF=0.1881;AA=G|||;VT=SNP
12	2149790	rs76630116	C	T	100	PASS	AC=171;AF=0.0341454;AN=5008;NS=2504;DP=19393;EAS_AF=0;AMR_AF=0.0461;AFR_AF=0.0182;EUR_AF=0.0835;SAS_AF=0.0317;AA=C|||;VT=SNP
12	2149824	rs2429148	A	G	100	PASS	AC=3142;AF=0.627396;AN=5008;NS=2504;DP=19133;EAS_AF=0.7371;AMR_AF=0.4164;AFR_AF=0.8457;EUR_AF=0.4563;SAS_AF=0.545;AA=G|||;VT=SNP
12	2150507	rs113059543	G	A	100	PASS	AC=171;AF=0.0341454;AN=5008;NS=2504;DP=11955;EAS_AF=0;AMR_AF=0.0461;AFR_AF=0.0182;EUR_AF=0.0835;SAS_AF=0.0317;AA=A|||;VT=SNP
12	2150591	rs7132072	T	C	100	PASS	AC=1458;AF=0.291134;AN=5008;NS=2504;DP=12950;EAS_AF=0.123;AMR_AF=0.1902;AFR_AF=0.5469;EUR_AF=0.2614;SAS_AF=0.2209;AA=C|||;VT=SNP
12	2150603	rs111886251	C	T	100	PASS	AC=109;AF=0.0217652;AN=5008;NS=2504;DP=13524;EAS_AF=0;AMR_AF=0.036;AFR_AF=0.0008;EUR_AF=0.0775;SAS_AF=0.0051;AA=C|||;VT=SNP
12	2150642	rs34755981	C	G	100	PASS	AC=736;AF=0.146965;AN=5008;NS=2504;DP=14287;EAS_AF=0.1032;AMR_AF=0.1095;AFR_AF=0.1762;EUR_AF=0.159;SAS_AF=0.1667;AA=C|||;VT=SNP
12	2150644	rs12321674	A	G	100	PASS	AC=1290;AF=0.257588;AN=5008;NS=2504;DP=14435;EAS_AF=0.126;AMR_AF=0.1441;AFR_AF=0.5295;EUR_AF=0.1779;SAS_AF=0.1881;AA=g|||;VT=SNP
12	2151057	rs11062088	A	T	100	PASS	AC=23;AF=0.00459265;AN=5008;NS=2504;DP=15870;EAS_AF=0;AMR_AF=0.0043;AFR_AF=0;EUR_AF=0.0109;SAS_AF=0.0092;AA=A|||;VT=SNP
12	2151399	rs73044457	C	T	100	PASS	AC=147;AF=0.029353;AN=5008;NS=2504;DP=13254;EAS_AF=0.001;AMR_AF=0.0461;AFR_AF=0.0008;EUR_AF=0.0815;SAS_AF=0.0317;AA=C|||;VT=SNP
12	2151524	rs12371284	C	T	100	PASS	AC=854;AF=0.170527;AN=5008;NS=2504;DP=13786;EAS_AF=0.1071;AMR_AF=0.1484;AFR_AF=0.1566;EUR_AF=0.2406;SAS_AF=0.1984;AA=C|||;VT=SNP
12	2151544	rs6489345	T	G	100	PASS	AC=2538;AF=0.506789;AN=5008;NS=2504;DP=14637;EAS_AF=0.6607;AMR_AF=0.3026;AFR_AF=0.6324;EUR_AF=0.336;SAS_AF=0.499;AA=G|||;VT=SNP
12	2151606	rs2429149	C	T	100	PASS	AC=186;AF=0.0371406;AN=5008;NS=2504;DP=15236;EAS_AF=0;AMR_AF=0.0461;AFR_AF=0.031;EUR_AF=0.0815;SAS_AF=0.0317;AA=C|||;VT=SNP
12	2151744	rs2470402	T	C	100	PASS	AC=2541;AF=0.507388;AN=5008;NS=2504;DP=16498;EAS_AF=0.6607;AMR_AF=0.3026;AFR_AF=0.6324;EUR_AF=0.338;SAS_AF=0.5;AA=C|||;VT=SNP
12	2151976	rs7970196	G	T	100	PASS	AC=171;AF=0.0341454;AN=5008;NS=2504;DP=19968;EAS_AF=0;AMR_AF=0.0461;AFR_AF=0.0182;EUR_AF=0.0835;SAS_AF=0.0317;AA=T|||;VT=SNP
12	2152171	rs917365	G	A	100	PASS	AC=2506;AF=0.500399;AN=5008;NS=2504;DP=21273;EAS_AF=0.6607;AMR_AF=0.3012;AFR_AF=0.6104;EUR_AF=0.338;SAS_AF=0.4949;AA=A|||;VT=SNP
12	2152263	rs917366	G	T	100	PASS	AC=2507;AF=0.500599;AN=5008;NS=2504;DP=20422;EAS_AF=0.6607;AMR_AF=0.3012;AFR_AF=0.6112;EUR_AF=0.338;SAS_AF=0.4949;AA=T|||;VT=SNP
12	2152400	rs79776888	G	C	100	PASS	AC=170;AF=0.0339457;AN=5008;NS=2504;DP=23759;EAS_AF=0;AMR_AF=0.0461;AFR_AF=0.0174;EUR_AF=0.0835;SAS_AF=0.0317;AA=G|||;VT=SNP
12	2152655	rs2429150	A	C	100	PASS	AC=3136;AF=0.626198;AN=5008;NS=2504;DP=15131;EAS_AF=0.7371;AMR_AF=0.415;AFR_AF=0.8449;EUR_AF=0.4563;SAS_AF=0.5409;AA=C|||;VT=SNP
12	2152717	rs55745807	G	A	100	PASS	AC=171;AF=0.0341454;AN=5008;NS=2504;DP=18700;EAS_AF=0;AMR_AF=0.0461;AFR_AF=0.0182;EUR_AF=0.0835;SAS_AF=0.0317;AA=G|||;VT=SNP
12	2153121	rs11062089	A	G	100	PASS	AC=1296;AF=0.258786;AN=5008;NS=2504;DP=15260;EAS_AF=0.127;AMR_AF=0.1801;AFR_AF=0.4281;EUR_AF=0.2604;SAS_AF=0.2198;AA=-|||;VT=SNP
12	2153234	rs9888329	A	G	100	PASS	AC=686;AF=0.136981;AN=5008;NS=2504;DP=17939;EAS_AF=0.1071;AMR_AF=0.1023;AFR_AF=0.1392;EUR_AF=0.159;SAS_AF=0.1667;AA=A|||;VT=SNP
12	2153306	rs55895736	A	T	100	PASS	AC=148;AF=0.0295527;AN=5008;NS=2504;DP=19781;EAS_AF=0;AMR_AF=0.0461;AFR_AF=0.0008;EUR_AF=0.0835;SAS_AF=0.0317;AA=A|||;VT=SNP
12	2153616	rs9888368	G	A	100	PASS	AC=1126;AF=0.22484;AN=5008;NS=2504;DP=19199;EAS_AF=0.127;AMR_AF=0.134;AFR_AF=0.4107;EUR_AF=0.1769;SAS_AF=0.1881;AA=G|||;VT=SNP
12	2153634	rs73601580	G	A	100	PASS	AC=282;AF=0.0563099;AN=5008;NS=2504;DP=18934;EAS_AF=0.0764;AMR_AF=0.0504;AFR_AF=0.0809;EUR_AF=0.0497;SAS_AF=0.0133;AA=G|||;VT=SNP
12	2153818	rs9888349	T	C	100	PASS	AC=1296;AF=0.258786;AN=5008;NS=2504;DP=20375;EAS_AF=0.127;AMR_AF=0.1801;AFR_AF=0.4281;EUR_AF=0.2604;SAS_AF=0.2198;AA=T|||;VT=SNP
12	2153884	rs77951780	A	T	100	PASS	AC=109;AF=0.0217652;AN=5008;NS=2504;DP=19260;EAS_AF=0.0585;AMR_AF=0.0014;AFR_AF=0.0008;EUR_AF=0.0189;SAS_AF=0.0297;AA=A|||;VT=SNP
12	2154103	rs10161032	T	C	100	PASS	AC=1492;AF=0.297923;AN=5008;NS=2504;DP=21397;EAS_AF=0.1349;AMR_AF=0.1902;AFR_AF=0.5582;EUR_AF=0.2654;SAS_AF=0.2239;AA=C|||;VT=SNP
12	2154104	rs78718025	G	A	100	PASS	AC=156;AF=0.0311502;AN=5008;NS=2504;DP=21357;EAS_AF=0.0595;AMR_AF=0.0173;AFR_AF=0.0242;EUR_AF=0.0229;SAS_AF=0.0297;AA=G|||;VT=SNP
12	2154321	rs2429151	T	G	100	PASS	AC=1325;AF=0.264577;AN=5008;NS=2504;DP=20426;EAS_AF=0.127;AMR_AF=0.1816;AFR_AF=0.4493;EUR_AF=0.2604;SAS_AF=0.2198;AA=G|||;VT=SNP
12	2154339	rs55762621	C	T	100	PASS	AC=170;AF=0.0339457;AN=5008;NS=2504;DP=20514;EAS_AF=0;AMR_AF=0.0461;AFR_AF=0.0174;EUR_AF=0.0835;SAS_AF=0.0317;AA=C|||;VT=SNP
12	2154690	rs61910065	A	G	100	PASS	AC=136;AF=0.0271565;AN=5008;NS=2504;DP=19389;EAS_AF=0;AMR_AF=0.0461;AFR_AF=0.0038;EUR_AF=0.0676;SAS_AF=0.0317;AA=A|||;VT=SNP
12	2154795	rs75513439	T	C	100	PASS	AC=24;AF=0.00479233;AN=5008;NS=2504;DP=20642;EAS_AF=0;AMR_AF=0.0014;AFR_AF=0.0008;EUR_AF=0.0189;SAS_AF=0.0031;AA=T|||;VT=SNP
12	2154876	rs1860045	C	T	100	PASS	AC=2220;AF=0.443291;AN=5008;NS=2504;DP=20697;EAS_AF=0.6012;AMR_AF=0.2752;AFR_AF=0.4894;EUR_AF=0.3141;SAS_AF=0.4703;AA=C|||;VT=SNP
12	2155298	rs4765659	G	C	100	PASS	AC=1245;AF=0.248602;AN=5008;NS=2504;DP=21560;EAS_AF=0.5327;AMR_AF=0.1153;AFR_AF=0.2088;EUR_AF=0.0775;SAS_AF=0.2802;AA=G|||;VT=SNP
12	2155430	rs2470392	T	C	100	PASS	AC=2410;AF=0.48123;AN=5008;NS=2504;DP=19340;EAS_AF=0.6617;AMR_AF=0.2954;AFR_AF=0.5363;EUR_AF=0.337;SAS_AF=0.501;AA=C|||;VT=SNP
12	2155671	rs78761639	G	A	100	PASS	AC=83;AF=0.0165735;AN=5008;NS=2504;DP=20113;EAS_AF=0;AMR_AF=0.0216;AFR_AF=0;EUR_AF=0.0467;SAS_AF=0.0215;AA=G|||;VT=SNP
12	2155996	rs956575	C	T	100	PASS	AC=748;AF=0.149361;AN=5008;NS=2504;DP=19564;EAS_AF=0.1091;AMR_AF=0.1066;AFR_AF=0.1815;EUR_AF=0.159;SAS_AF=0.1677;AA=C|||;VT=SNP
12	2155997	rs765123	A	G	100	PASS	AC=2366;AF=0.472444;AN=5008;NS=2504;DP=19547;EAS_AF=0.6607;AMR_AF=0.2536;AFR_AF=0.612;EUR_AF=0.2545;SAS_AF=0.4693;AA=G|||;VT=SNP
12	2156145	rs765124	T	G	100	PASS	AC=924;AF=0.184505;AN=5008;NS=2504;DP=19521;EAS_AF=0.4732;AMR_AF=0.0951;AFR_AF=0.0613;EUR_AF=0.0537;SAS_AF=0.2515;AA=T|||;VT=SNP
12	2156207	rs765125	T	C	100	PASS	AC=3141;AF=0.627196;AN=5008;NS=2504;DP=17907;EAS_AF=0.7371;AMR_AF=0.415;AFR_AF=0.8449;EUR_AF=0.4563;SAS_AF=0.546;AA=C|||;VT=SNP
12	2156302	rs956576	T	C	100	PASS	AC=2212;AF=0.441693;AN=5008;NS=2504;DP=19431;EAS_AF=0.6012;AMR_AF=0.2709;AFR_AF=0.4849;EUR_AF=0.3141;SAS_AF=0.4714;AA=C|||;VT=SNP
12	2156610	rs73044476	G	C	100	PASS	AC=115;AF=0.0229633;AN=5008;NS=2504;DP=19797;EAS_AF=0;AMR_AF=0.036;AFR_AF=0.0008;EUR_AF=0.0775;SAS_AF=0.0112;AA=G|||;VT=SNP
12	2156713	rs7301484	C	A	100	PASS	AC=1088;AF=0.217252;AN=5008;NS=2504;DP=22280;EAS_AF=0.4732;AMR_AF=0.098;AFR_AF=0.1831;EUR_AF=0.0547;SAS_AF=0.2515;AA=C|||;VT=SNP
12	2156904	rs7138372	T	C	100	PASS	AC=2254;AF=0.45008;AN=5008;NS=2504;DP=21396;EAS_AF=0.6022;AMR_AF=0.2767;AFR_AF=0.5129;EUR_AF=0.3141;SAS_AF=0.4714;AA=C|||;VT=SNP
12	2157050	rs73601589	T	C	100	PASS	AC=284;AF=0.0567093;AN=5008;NS=2504;DP=23188;EAS_AF=0.0764;AMR_AF=0.0504;AFR_AF=0.0825;EUR_AF=0.0497;SAS_AF=0.0133;AA=T|||;VT=SNP
12	2157172	rs75941578	C	T	100	PASS	AC=54;AF=0.0107827;AN=5008;NS=2504;DP=24025;EAS_AF=0;AMR_AF=0.013;AFR_AF=0.003;EUR_AF=0.0268;SAS_AF=0.0143;AA=C|||;VT=SNP
12	2157454	rs73044478	C	T	100	PASS	AC=149;AF=0.0297524;AN=5008;NS=2504;DP=23850;EAS_AF=0.001;AMR_AF=0.0461;AFR_AF=0.0008;EUR_AF=0.0835;SAS_AF=0.0317;AA=c|||;VT=SNP
12	2157925	rs10774018	G	C	100	PASS	AC=2321;AF=0.463458;AN=5008;NS=2504;DP=19126;EAS_AF=0.6677;AMR_AF=0.2565;AFR_AF=0.5719;EUR_AF=0.2545;SAS_AF=0.4683;AA=G|||;VT=SNP
12	2158246	rs61910067	C	A	100	PASS	AC=220;AF=0.0439297;AN=5008;NS=2504;DP=20785;EAS_AF=0;AMR_AF=0.0504;AFR_AF=0.0635;EUR_AF=0.0686;SAS_AF=0.0327;AA=C|||;VT=SNP
12	2158469	rs73044480	T	C	100	PASS	AC=114;AF=0.0227636;AN=5008;NS=2504;DP=19471;EAS_AF=0;AMR_AF=0.036;AFR_AF=0.0008;EUR_AF=0.0765;SAS_AF=0.0112;AA=T|||;VT=SNP
12	2158813	rs1860046	G	T	100	PASS	AC=473;AF=0.0944489;AN=5008;NS=2504;DP=19090;EAS_AF=0.0198;AMR_AF=0.0807;AFR_AF=0.1952;EUR_AF=0.0855;SAS_AF=0.0542;AA=G|||;VT=SNP
12	2158977	rs73046444	C	T	100	PASS	AC=147;AF=0.029353;AN=5008;NS=2504;DP=17388;EAS_AF=0;AMR_AF=0.0461;AFR_AF=0.0008;EUR_AF=0.0825;SAS_AF=0.0317;AA=C|||;VT=SNP
12	2159514	rs2108634	G	A	100	PASS	AC=1377;AF=0.27496;AN=5008;NS=2504;DP=20165;EAS_AF=0.4792;AMR_AF=0.1571;AFR_AF=0.2799;EUR_AF=0.1372;SAS_AF=0.2832;AA=A|||;VT=SNP
12	2159556	rs2108635	A	G	100	PASS	AC=2965;AF=0.592053;AN=5008;NS=2504;DP=20182;EAS_AF=0.7411;AMR_AF=0.366;AFR_AF=0.8207;EUR_AF=0.3738;SAS_AF=0.5143;AA=G|||;VT=SNP
12	2159593	rs2108636	G	T	100	PASS	AC=1975;AF=0.394369;AN=5008;NS=2504;DP=20258;EAS_AF=0.5744;AMR_AF=0.2723;AFR_AF=0.4463;EUR_AF=0.2724;SAS_AF=0.3507;AA=T|||;VT=SNP
12	2159687	rs116985258	C	T	100	PASS	AC=81;AF=0.0161741;AN=5008;NS=2504;DP=18755;EAS_AF=0;AMR_AF=0.013;AFR_AF=0;EUR_AF=0.0229;SAS_AF=0.0501;AA=C|||;VT=SNP
12	2159747	rs111898464	C	T	100	PASS	AC=50;AF=0.00998403;AN=5008;NS=2504;DP=21543;EAS_AF=0;AMR_AF=0.0288;AFR_AF=0.0023;EUR_AF=0.0219;SAS_AF=0.0051;AA=C|||;VT=SNP
12	2160009	rs12422291	C	T	100	PASS	AC=1334;AF=0.266374;AN=5008;NS=2504;DP=19127;EAS_AF=0.4792;AMR_AF=0.1542;AFR_AF=0.2595;EUR_AF=0.1272;SAS_AF=0.2791;AA=C|||;VT=SNP
12	2160825	rs58619945	G	A	100	PASS	AC=951;AF=0.189896;AN=5008;NS=2504;DP=21732;EAS_AF=0.4891;AMR_AF=0.1182;AFR_AF=0.0567;EUR_AF=0.0537;SAS_AF=0.2526;AA=g|||;VT=SNP
12	2161561	rs723672	C	T	100	PASS	AC=3153;AF=0.629593;AN=5008;NS=2504;DP=11899;EAS_AF=0.7401;AMR_AF=0.4193;AFR_AF=0.8434;EUR_AF=0.4632;SAS_AF=0.547;AA=T|||;VT=SNP
12	2161642	rs75639014	C	T	100	PASS	AC=887;AF=0.177117;AN=5008;NS=2504;DP=8222;EAS_AF=0.4871;AMR_AF=0.1167;AFR_AF=0.0098;EUR_AF=0.0537;SAS_AF=0.2536;AA=C|||;VT=SNP
12	2162369	rs11062091	G	A	100	PASS	AC=742;AF=0.148163;AN=5008;NS=2504;DP=6553;EAS_AF=0.1081;AMR_AF=0.1052;AFR_AF=0.1702;EUR_AF=0.17;SAS_AF=0.1677;AA=G|||;VT=SNP
12	2163147	rs74618594	C	G	100	PASS	AC=1135;AF=0.226637;AN=5008;NS=2504;DP=4112;EAS_AF=0.4911;AMR_AF=0.1239;AFR_AF=0.1891;EUR_AF=0.0557;SAS_AF=0.2536;AA=C|||;VT=SNP
12	2163274	rs139259148	G	A	100	PASS	AC=142;AF=0.0283546;AN=5008;NS=2504;DP=5509;EAS_AF=0;AMR_AF=0.0504;AFR_AF=0.0038;EUR_AF=0.0716;SAS_AF=0.0307;AA=g|||;VT=SNP
12	2163762	rs3794304	G	A	100	PASS	AC=1275;AF=0.254593;AN=5008;NS=2504;DP=18460;EAS_AF=0.5119;AMR_AF=0.1412;AFR_AF=0.239;EUR_AF=0.0726;SAS_AF=0.2781;AA=g|||;VT=SNP
12	2164026	rs10848607	A	G	100	PASS	AC=1276;AF=0.254792;AN=5008;NS=2504;DP=19447;EAS_AF=0.1825;AMR_AF=0.183;AFR_AF=0.3533;EUR_AF=0.2694;SAS_AF=0.2321;AA=A|||;VT=SNP
12	2165147	rs2299656	A	G	100	PASS	AC=961;AF=0.191893;AN=5008;NS=2504;DP=17851;EAS_AF=0.495;AMR_AF=0.1196;AFR_AF=0.0575;EUR_AF=0.0547;SAS_AF=0.2536;AA=A|||;VT=SNP
12	2165336	rs60312080	A	G	100	PASS	AC=1191;AF=0.237819;AN=5008;NS=2504;DP=16489;EAS_AF=0.4921;AMR_AF=0.1282;AFR_AF=0.2284;EUR_AF=0.0557;SAS_AF=0.2536;AA=A|||;VT=SNP
12	2165956	rs2299657	G	T	100	PASS	AC=1220;AF=0.24361;AN=5008;NS=2504;DP=18824;EAS_AF=0.1667;AMR_AF=0.1787;AFR_AF=0.3306;EUR_AF=0.2624;SAS_AF=0.2321;AA=G|||;VT=SNP
12	2166479	rs11062093	A	G	100	PASS	AC=968;AF=0.193291;AN=5008;NS=2504;DP=20749;EAS_AF=0.1091;AMR_AF=0.1643;AFR_AF=0.2035;EUR_AF=0.2664;SAS_AF=0.2117;AA=A|||;VT=SNP
12	2167038	rs2215095	G	A	100	PASS	AC=1031;AF=0.205871;AN=5008;NS=2504;DP=17989;EAS_AF=0.1081;AMR_AF=0.1427;AFR_AF=0.351;EUR_AF=0.1829;SAS_AF=0.1789;AA=G|||;VT=SNP
12	2167103	rs73046451	A	G	100	PASS	AC=115;AF=0.0229633;AN=5008;NS=2504;DP=18261;EAS_AF=0;AMR_AF=0.0375;AFR_AF=0.0008;EUR_AF=0.0765;SAS_AF=0.0112;AA=A|||;VT=SNP
12	2167352	rs11062094	C	T	100	PASS	AC=807;AF=0.161142;AN=5008;NS=2504;DP=18984;EAS_AF=0.1091;AMR_AF=0.1124;AFR_AF=0.2201;EUR_AF=0.162;SAS_AF=0.1687;AA=T|||;VT=SNP
12	2168588	rs10161228	T	C	100	PASS	AC=298;AF=0.0595048;AN=5008;NS=2504;DP=17381;EAS_AF=0.0565;AMR_AF=0.0447;AFR_AF=0.0953;EUR_AF=0.0467;SAS_AF=0.0378;AA=T|||;VT=SNP
12	2168670	rs740456	A	G	100	PASS	AC=938;AF=0.1873;AN=5008;NS=2504;DP=16393;EAS_AF=0.1071;AMR_AF=0.1239;AFR_AF=0.3116;EUR_AF=0.163;SAS_AF=0.1718;AA=A|||;VT=SNP
12	2168797	rs12371253	G	C	100	PASS	AC=794;AF=0.158546;AN=5008;NS=2504;DP=19699;EAS_AF=0.1081;AMR_AF=0.1124;AFR_AF=0.2088;EUR_AF=0.162;SAS_AF=0.1718;AA=G|||;VT=SNP
12	2168991	rs71454851	C	G	100	PASS	AC=171;AF=0.0341454;AN=5008;NS=2504;DP=15804;EAS_AF=0.001;AMR_AF=0.0403;AFR_AF=0.0038;EUR_AF=0.0785;SAS_AF=0.0593;AA=C|||;VT=SNP
12	2169267	rs11062095	C	T	100	PASS	AC=286;AF=0.0571086;AN=5008;NS=2504;DP=20049;EAS_AF=0.0546;AMR_AF=0.0447;AFR_AF=0.0953;EUR_AF=0.0447;SAS_AF=0.0297;AA=C|||;VT=SNP
12	2169379	rs183509849	G	A	100	PASS	AC=22;AF=0.00439297;AN=5008;NS=2504;DP=17014;EAS_AF=0;AMR_AF=0.0115;AFR_AF=0;EUR_AF=0.0099;SAS_AF=0.0041;AA=G|||;VT=SNP
12	2169540	rs12303720	C	T	100	PASS	AC=165;AF=0.0329473;AN=5008;NS=2504;DP=16780;EAS_AF=0;AMR_AF=0.0259;AFR_AF=0.0877;EUR_AF=0.0229;SAS_AF=0.0082;AA=C|||;VT=SNP
12	2169671	rs2238010	T	G	100	PASS	AC=311;AF=0.0621006;AN=5008;NS=2504;DP=19776;EAS_AF=0.0665;AMR_AF=0.0303;AFR_AF=0.1278;EUR_AF=0.0437;SAS_AF=0.0102;AA=T|||;VT=SNP
12	2169823	rs80182614	G	A	100	PASS	AC=57;AF=0.0113818;AN=5008;NS=2504;DP=18509;EAS_AF=0;AMR_AF=0.0086;AFR_AF=0;EUR_AF=0.0328;SAS_AF=0.0184;AA=G|||;VT=SNP
12	2169847	rs12318330	G	A	100	PASS	AC=165;AF=0.0329473;AN=5008;NS=2504;DP=18571;EAS_AF=0;AMR_AF=0.0259;AFR_AF=0.0877;EUR_AF=0.0229;SAS_AF=0.0082;AA=G|||;VT=SNP
12	2169913	rs56018122	G	A	100	PASS	AC=164;AF=0.0327476;AN=5008;NS=2504;DP=19576;EAS_AF=0;AMR_AF=0.0533;AFR_AF=0.0008;EUR_AF=0.0885;SAS_AF=0.0378;AA=G|||;VT=SNP
12	2170371	rs73046455	C	T	100	PASS	AC=164;AF=0.0327476;AN=5008;NS=2504;DP=17498;EAS_AF=0;AMR_AF=0.0533;AFR_AF=0.0008;EUR_AF=0.0885;SAS_AF=0.0378;AA=C|||;VT=SNP
12	2170433	rs7972947	C	A	100	PASS	AC=2096;AF=0.41853;AN=5008;NS=2504;DP=19645;EAS_AF=0.628;AMR_AF=0.268;AFR_AF=0.5635;EUR_AF=0.2346;SAS_AF=0.3027;AA=A|||;VT=SNP
12	2170611	rs2283269	G	A	100	PASS	AC=755;AF=0.150759;AN=5008;NS=2504;DP=21586;EAS_AF=0.1369;AMR_AF=0.1052;AFR_AF=0.1619;EUR_AF=0.163;SAS_AF=0.1697;AA=G|||;VT=SNP
12	2170893	rs11837432	G	A	100	PASS	AC=286;AF=0.0571086;AN=5008;NS=2504;DP=19085;EAS_AF=0.0665;AMR_AF=0.0303;AFR_AF=0.1278;EUR_AF=0.0199;SAS_AF=0.0092;AA=G|||;VT=SNP
12	2170903	rs73046458	G	A	100	PASS	AC=98;AF=0.0195687;AN=5008;NS=2504;DP=19548;EAS_AF=0;AMR_AF=0.0303;AFR_AF=0.0015;EUR_AF=0.0666;SAS_AF=0.0082;AA=G|||;VT=SNP
12	2171629	rs57860259	A	G	100	PASS	AC=789;AF=0.157548;AN=5008;NS=2504;DP=18697;EAS_AF=0.0843;AMR_AF=0.0677;AFR_AF=0.4085;EUR_AF=0.0666;SAS_AF=0.0511;AA=A|||;VT=SNP
12	2171649	rs7297992	A	G	100	PASS	AC=1692;AF=0.337859;AN=5008;NS=2504;DP=19002;EAS_AF=0.5714;AMR_AF=0.1902;AFR_AF=0.4939;EUR_AF=0.1064;SAS_AF=0.229;AA=G|||;VT=SNP
12	2172291	rs2370251	C	T	100	PASS	AC=2155;AF=0.430312;AN=5008;NS=2504;DP=18098;EAS_AF=0.6052;AMR_AF=0.5562;AFR_AF=0.18;EUR_AF=0.3648;SAS_AF=0.5665;AA=C|||;VT=SNP
12	2172930	rs55666250	C	T	100	PASS	AC=1257;AF=0.250998;AN=5008;NS=2504;DP=21403;EAS_AF=0.129;AMR_AF=0.4784;AFR_AF=0.0242;EUR_AF=0.3797;SAS_AF=0.3896;AA=C|||;VT=SNP
12	2172986	rs7134295	G	A	100	PASS	AC=2197;AF=0.438698;AN=5008;NS=2504;DP=21786;EAS_AF=0.5952;AMR_AF=0.5965;AFR_AF=0.1505;EUR_AF=0.4076;SAS_AF=0.5869;AA=G|||;VT=SNP
12	2173464	rs2238011	T	A	100	PASS	AC=562;AF=0.11222;AN=5008;NS=2504;DP=19285;EAS_AF=0.1488;AMR_AF=0.0375;AFR_AF=0.2179;EUR_AF=0.0457;SAS_AF=0.0532;AA=T|||;VT=SNP
12	2173805	rs2238012	A	G	100	PASS	AC=2461;AF=0.491414;AN=5008;NS=2504;DP=19617;EAS_AF=0.6567;AMR_AF=0.6297;AFR_AF=0.2602;EUR_AF=0.4225;SAS_AF=0.6063;AA=A|||;VT=SNP
12	2174387	rs7310591	A	G	100	PASS	AC=225;AF=0.0449281;AN=5008;NS=2504;DP=20079;EAS_AF=0;AMR_AF=0.0504;AFR_AF=0;EUR_AF=0.0944;SAS_AF=0.0971;AA=A|||;VT=SNP
12	2174748	rs117821007	T	C	100	PASS	AC=67;AF=0.0133786;AN=5008;NS=2504;DP=20508;EAS_AF=0;AMR_AF=0.0058;AFR_AF=0.0008;EUR_AF=0.0129;SAS_AF=0.0501;AA=T|||;VT=SNP
12	2174904	rs11062098	C	T	100	PASS	AC=357;AF=0.0712859;AN=5008;NS=2504;DP=20907;EAS_AF=0.0079;AMR_AF=0.0634;AFR_AF=0.0454;EUR_AF=0.1044;SAS_AF=0.1431;AA=C|||;VT=SNP
12	2175044	rs2238013	A	T	100	PASS	AC=2257;AF=0.450679;AN=5008;NS=2504;DP=21634;EAS_AF=0.5982;AMR_AF=0.6052;AFR_AF=0.1793;EUR_AF=0.4195;SAS_AF=0.5879;AA=A|||;VT=SNP
12	2175303	rs2238014	A	G	100	PASS	AC=569;AF=0.113618;AN=5008;NS=2504;DP=18085;EAS_AF=0.1508;AMR_AF=0.0389;AFR_AF=0.2194;EUR_AF=0.0467;SAS_AF=0.0542;AA=A|||;VT=SNP
12	2175413	rs2238015	C	T	100	PASS	AC=965;AF=0.192692;AN=5008;NS=2504;DP=20433;EAS_AF=0.4534;AMR_AF=0.1268;AFR_AF=0.1248;EUR_AF=0.0358;SAS_AF=0.2239;AA=C|||;VT=SNP
12	2175651	rs4765882	C	T	100	PASS	AC=1170;AF=0.233626;AN=5008;NS=2504;DP=17155;EAS_AF=0.127;AMR_AF=0.4697;AFR_AF=0.0227;EUR_AF=0.3559;SAS_AF=0.3354;AA=C|||;VT=SNP
12	2176046	rs7310785	C	T	100	PASS	AC=147;AF=0.029353;AN=5008;NS=2504;DP=16146;EAS_AF=0.001;AMR_AF=0.036;AFR_AF=0;EUR_AF=0.0676;SAS_AF=0.0542;AA=C|||;VT=SNP
12	2176265	rs7299478	T	A	100	PASS	AC=1130;AF=0.225639;AN=5008;NS=2504;DP=19203;EAS_AF=0.1905;AMR_AF=0.402;AFR_AF=0.0234;EUR_AF=0.3549;SAS_AF=0.2771;AA=T|||;VT=SNP
12	2176563	rs149594645	G	A	100	PASS	AC=14;AF=0.00279553;AN=5008;NS=2504;DP=17697;EAS_AF=0;AMR_AF=0.0043;AFR_AF=0;EUR_AF=0.0089;SAS_AF=0.002;AA=G|||;VT=SNP
12	2177546	rs7314860	G	A	100	PASS	AC=1095;AF=0.21865;AN=5008;NS=2504;DP=17437;EAS_AF=0.2351;AMR_AF=0.1326;AFR_AF=0.2965;EUR_AF=0.1531;SAS_AF=0.2249;AA=g|||;VT=SNP
12	2177771	rs4765884	A	G	100	PASS	AC=2655;AF=0.530152;AN=5008;NS=2504;DP=22014;EAS_AF=0.7212;AMR_AF=0.5014;AFR_AF=0.5378;EUR_AF=0.3449;SAS_AF=0.5337;AA=A|||;VT=SNP
12	2178165	rs11062103	A	G	100	PASS	AC=1108;AF=0.221246;AN=5008;NS=2504;DP=20856;EAS_AF=0.2341;AMR_AF=0.1354;AFR_AF=0.3011;EUR_AF=0.1581;SAS_AF=0.226;AA=A|||;VT=SNP
12	2178458	rs75616013	A	G	100	PASS	AC=44;AF=0.00878594;AN=5008;NS=2504;DP=21234;EAS_AF=0;AMR_AF=0.0144;AFR_AF=0.0015;EUR_AF=0.0308;SAS_AF=0.001;AA=A|||;VT=SNP
12	2178514	rs4765661	G	A	100	PASS	AC=1323;AF=0.264177;AN=5008;NS=2504;DP=21057;EAS_AF=0.2351;AMR_AF=0.17;AFR_AF=0.3707;EUR_AF=0.1879;SAS_AF=0.2955;AA=A|||;VT=SNP
12	2178515	rs117426514	C	T	100	PASS	AC=117;AF=0.0233626;AN=5008;NS=2504;DP=21130;EAS_AF=0.002;AMR_AF=0.0259;AFR_AF=0;EUR_AF=0.0288;SAS_AF=0.0695;AA=c|||;VT=SNP
12	2178545	rs2238017	A	G	100	PASS	AC=2793;AF=0.557708;AN=5008;NS=2504;DP=21123;EAS_AF=0.7202;AMR_AF=0.536;AFR_AF=0.6286;EUR_AF=0.3449;SAS_AF=0.5286;AA=G|||;VT=SNP
12	2178613	rs4765662	G	T	100	PASS	AC=1323;AF=0.264177;AN=5008;NS=2504;DP=19844;EAS_AF=0.2351;AMR_AF=0.17;AFR_AF=0.3707;EUR_AF=0.1879;SAS_AF=0.2955;AA=G|||;VT=SNP
12	2178661	rs2238018	C	T	100	PASS	AC=1323;AF=0.264177;AN=5008;NS=2504;DP=20145;EAS_AF=0.2351;AMR_AF=0.17;AFR_AF=0.3707;EUR_AF=0.1879;SAS_AF=0.2955;AA=C|||;VT=SNP
12	2178737	rs4765885	A	T	100	PASS	AC=1324;AF=0.264377;AN=5008;NS=2504;DP=20809;EAS_AF=0.2351;AMR_AF=0.17;AFR_AF=0.3707;EUR_AF=0.1879;SAS_AF=0.2965;AA=A|||;VT=SNP
12	2178760	rs4765663	G	C	100	PASS	AC=711;AF=0.141973;AN=5008;NS=2504;DP=21027;EAS_AF=0.1736;AMR_AF=0.1095;AFR_AF=0.0734;EUR_AF=0.1551;SAS_AF=0.2117;AA=G|||;VT=SNP
12	2178929	rs10848608	C	T	100	PASS	AC=1322;AF=0.263978;AN=5008;NS=2504;DP=19578;EAS_AF=0.2351;AMR_AF=0.17;AFR_AF=0.3691;EUR_AF=0.1879;SAS_AF=0.2965;AA=T|||;VT=SNP
12	2179420	rs141649671	T	A	100	PASS	AC=45;AF=0.00898562;AN=5008;NS=2504;DP=20308;EAS_AF=0;AMR_AF=0.0058;AFR_AF=0.0008;EUR_AF=0.0199;SAS_AF=0.0204;AA=T|||;VT=SNP
12	2179890	rs4765886	A	T	100	PASS	AC=2615;AF=0.522165;AN=5008;NS=2504;DP=15150;EAS_AF=0.7202;AMR_AF=0.4971;AFR_AF=0.5182;EUR_AF=0.341;SAS_AF=0.5276;AA=A|||;VT=SNP
12	2180176	rs12232008	T	C	100	PASS	AC=2577;AF=0.514577;AN=5008;NS=2504;DP=6988;EAS_AF=0.7183;AMR_AF=0.4769;AFR_AF=0.5756;EUR_AF=0.3121;SAS_AF=0.4571;AA=t|||;VT=SNP
12	2180490	rs7298013	C	T	100	PASS	AC=1925;AF=0.384385;AN=5008;NS=2504;DP=11775;EAS_AF=0.2659;AMR_AF=0.4135;AFR_AF=0.2519;EUR_AF=0.5905;SAS_AF=0.453;AA=C|||;VT=SNP
12	2180523	rs7297171	G	A	100	PASS	AC=2271;AF=0.453474;AN=5008;NS=2504;DP=11790;EAS_AF=0.2659;AMR_AF=0.464;AFR_AF=0.4834;EUR_AF=0.5944;SAS_AF=0.454;AA=A|||;VT=SNP
12	2180596	rs11062105	C	T	100	PASS	AC=712;AF=0.142173;AN=5008;NS=2504;DP=14150;EAS_AF=0.1736;AMR_AF=0.1095;AFR_AF=0.0741;EUR_AF=0.1551;SAS_AF=0.2117;AA=C|||;VT=SNP
12	2180891	rs117492792	C	A	100	PASS	AC=119;AF=0.023762;AN=5008;NS=2504;DP=19545;EAS_AF=0.002;AMR_AF=0.0259;AFR_AF=0;EUR_AF=0.0288;SAS_AF=0.0716;AA=C|||;VT=SNP
12	2181055	rs116845955	A	G	100	PASS	AC=118;AF=0.0235623;AN=5008;NS=2504;DP=13771;EAS_AF=0.002;AMR_AF=0.0259;AFR_AF=0;EUR_AF=0.0288;SAS_AF=0.0706;AA=A|||;VT=SNP
12	2181989	rs7970066	G	A	100	PASS	AC=3494;AF=0.697684;AN=5008;NS=2504;DP=21740;EAS_AF=0.499;AMR_AF=0.6066;AFR_AF=0.8669;EUR_AF=0.7535;SAS_AF=0.681;AA=A|||;VT=SNP
12	2182193	rs2283270	G	A	100	PASS	AC=1382;AF=0.275958;AN=5008;NS=2504;DP=22833;EAS_AF=0.4821;AMR_AF=0.3559;AFR_AF=0.1301;EUR_AF=0.1809;SAS_AF=0.3016;AA=A|||;VT=SNP
12	2182298	rs2283271	T	A	100	PASS	AC=3493;AF=0.697484;AN=5008;NS=2504;DP=22383;EAS_AF=0.499;AMR_AF=0.6052;AFR_AF=0.8669;EUR_AF=0.7535;SAS_AF=0.681;AA=T|||;VT=SNP
12	2182486	rs2283272	C	T	100	PASS	AC=3492;AF=0.697284;AN=5008;NS=2504;DP=23131;EAS_AF=0.498;AMR_AF=0.6052;AFR_AF=0.8669;EUR_AF=0.7535;SAS_AF=0.681;AA=T|||;VT=SNP
12	2182973	rs2283273	C	G	100	PASS	AC=3493;AF=0.697484;AN=5008;NS=2504;DP=19529;EAS_AF=0.5;AMR_AF=0.6052;AFR_AF=0.8669;EUR_AF=0.7525;SAS_AF=0.681;AA=G|||;VT=SNP
12	2183610	rs61910071	C	T	100	PASS	AC=37;AF=0.00738818;AN=5008;NS=2504;DP=18105;EAS_AF=0;AMR_AF=0.0216;AFR_AF=0.0008;EUR_AF=0.0149;SAS_AF=0.0061;AA=c|||;VT=SNP
12	2183629	rs12823632	C	T	100	PASS	AC=1919;AF=0.383187;AN=5008;NS=2504;DP=17309;EAS_AF=0.2679;AMR_AF=0.4078;AFR_AF=0.264;EUR_AF=0.5765;SAS_AF=0.4468;AA=C|||;VT=SNP
12	2183846	rs2238019	G	A	100	PASS	AC=3240;AF=0.646965;AN=5008;NS=2504;DP=20844;EAS_AF=0.501;AMR_AF=0.5965;AFR_AF=0.677;EUR_AF=0.7555;SAS_AF=0.681;AA=G|||;VT=SNP
12	2184118	rs12830118	A	T	100	PASS	AC=1584;AF=0.316294;AN=5008;NS=2504;DP=17418;EAS_AF=0.0744;AMR_AF=0.4035;AFR_AF=0.1649;EUR_AF=0.5885;SAS_AF=0.4284;AA=A|||;VT=SNP
12	2184466	rs2283274	G	C	100	PASS	AC=1325;AF=0.264577;AN=5008;NS=2504;DP=18461;EAS_AF=0.4296;AMR_AF=0.134;AFR_AF=0.3033;EUR_AF=0.162;SAS_AF=0.2403;AA=G|||;VT=SNP
12	2184560	rs2283275	C	T	100	PASS	AC=3527;AF=0.704273;AN=5008;NS=2504;DP=18798;EAS_AF=0.502;AMR_AF=0.6124;AFR_AF=0.8767;EUR_AF=0.7584;SAS_AF=0.6892;AA=C|||;VT=SNP
12	2184847	rs2283276	C	T	100	PASS	AC=3531;AF=0.705072;AN=5008;NS=2504;DP=19093;EAS_AF=0.5238;AMR_AF=0.6124;AFR_AF=0.8775;EUR_AF=0.7545;SAS_AF=0.6738;AA=C|||;VT=SNP
12	2185848	rs2238020	T	C	100	PASS	AC=3484;AF=0.695687;AN=5008;NS=2504;DP=18931;EAS_AF=0.5248;AMR_AF=0.6095;AFR_AF=0.8427;EUR_AF=0.7545;SAS_AF=0.6738;AA=T|||;VT=SNP
12	2186432	rs73046492	A	T	100	PASS	AC=17;AF=0.00339457;AN=5008;NS=2504;DP=20632;EAS_AF=0;AMR_AF=0.0014;AFR_AF=0.0008;EUR_AF=0.0149;SAS_AF=0;AA=A|||;VT=SNP
12	2186478	rs2238022	G	T	100	PASS	AC=3490;AF=0.696885;AN=5008;NS=2504;DP=21164;EAS_AF=0.5298;AMR_AF=0.6095;AFR_AF=0.8427;EUR_AF=0.7545;SAS_AF=0.6748;AA=G|||;VT=SNP
12	2186580	rs7131705	A	G	100	PASS	AC=3489;AF=0.696685;AN=5008;NS=2504;DP=19107;EAS_AF=0.5298;AMR_AF=0.6095;AFR_AF=0.8419;EUR_AF=0.7545;SAS_AF=0.6748;AA=G|||;VT=SNP
12	2187041	rs11062107	A	G	100	PASS	AC=1172;AF=0.234026;AN=5008;NS=2504;DP=21286;EAS_AF=0.2331;AMR_AF=0.1499;AFR_AF=0.3381;EUR_AF=0.162;SAS_AF=0.228;AA=A|||;VT=SNP
12	2187372	rs151057246	A	C	100	PASS	AC=127;AF=0.0253594;AN=5008;NS=2504;DP=18162;EAS_AF=0;AMR_AF=0.0086;AFR_AF=0.0325;EUR_AF=0.0268;SAS_AF=0.0521;AA=C|||;VT=SNP
12	2187664	rs7305765	C	G	100	PASS	AC=1715;AF=0.342452;AN=5008;NS=2504;DP=20646;EAS_AF=0.0823;AMR_AF=0.4164;AFR_AF=0.2443;EUR_AF=0.5924;SAS_AF=0.4335;AA=C|||;VT=SNP
12	2187690	rs7136061	A	G	100	PASS	AC=1714;AF=0.342252;AN=5008;NS=2504;DP=19651;EAS_AF=0.0823;AMR_AF=0.4164;AFR_AF=0.2443;EUR_AF=0.5915;SAS_AF=0.4335;AA=A|||;VT=SNP
12	2187774	rs145824167	G	C	100	PASS	AC=83;AF=0.0165735;AN=5008;NS=2504;DP=19962;EAS_AF=0;AMR_AF=0.0072;AFR_AF=0;EUR_AF=0.0268;SAS_AF=0.0521;AA=G|||;VT=SNP
12	2188411	rs7973423	G	A	100	PASS	AC=3491;AF=0.697085;AN=5008;NS=2504;DP=13854;EAS_AF=0.5298;AMR_AF=0.611;AFR_AF=0.8427;EUR_AF=0.7545;SAS_AF=0.6748;AA=G|||;VT=SNP
12	2188463	rs10848609	A	G	100	PASS	AC=3620;AF=0.722843;AN=5008;NS=2504;DP=13215;EAS_AF=0.5298;AMR_AF=0.6196;AFR_AF=0.8759;EUR_AF=0.7823;SAS_AF=0.727;AA=G|||;VT=SNP
12	2188709	rs61907753	C	T	100	PASS	AC=1972;AF=0.39377;AN=5008;NS=2504;DP=13987;EAS_AF=0.2937;AMR_AF=0.4207;AFR_AF=0.2746;EUR_AF=0.5905;SAS_AF=0.4366;AA=C|||;VT=SNP
12	2189907	rs117005559	C	T	100	PASS	AC=25;AF=0.00499201;AN=5008;NS=2504;DP=17301;EAS_AF=0;AMR_AF=0.013;AFR_AF=0;EUR_AF=0.0149;SAS_AF=0.001;AA=C|||;VT=SNP
12	2190132	rs4765888	G	A	100	PASS	AC=3480;AF=0.694888;AN=5008;NS=2504;DP=17817;EAS_AF=0.5288;AMR_AF=0.611;AFR_AF=0.8427;EUR_AF=0.7535;SAS_AF=0.6656;AA=A|||;VT=SNP
12	2190446	rs4765889	A	G	100	PASS	AC=3481;AF=0.695088;AN=5008;NS=2504;DP=17757;EAS_AF=0.5298;AMR_AF=0.611;AFR_AF=0.8427;EUR_AF=0.7535;SAS_AF=0.6656;AA=A|||;VT=SNP
12	2190828	rs142347050	G	A	100	PASS	AC=23;AF=0.00459265;AN=5008;NS=2504;DP=17918;EAS_AF=0;AMR_AF=0.0072;AFR_AF=0.0008;EUR_AF=0.0159;SAS_AF=0.001;AA=G|||;VT=SNP
12	2191155	rs55966742	G	A	100	PASS	AC=429;AF=0.0856629;AN=5008;NS=2504;DP=18919;EAS_AF=0;AMR_AF=0.0288;AFR_AF=0.2511;EUR_AF=0.0278;SAS_AF=0.0501;AA=A|||;VT=SNP
12	2191170	rs11062110	C	T	100	PASS	AC=61;AF=0.0121805;AN=5008;NS=2504;DP=19243;EAS_AF=0.001;AMR_AF=0.0115;AFR_AF=0.003;EUR_AF=0.0318;SAS_AF=0.0164;AA=C|||;VT=SNP
12	2192500	rs75823749	G	A	100	PASS	AC=89;AF=0.0177716;AN=5008;NS=2504;DP=20309;EAS_AF=0;AMR_AF=0.0101;AFR_AF=0.0106;EUR_AF=0.0219;SAS_AF=0.047;AA=G|||;VT=SNP
12	2193765	rs758156	C	G	100	PASS	AC=4709;AF=0.940296;AN=5008;NS=2504;DP=18255;EAS_AF=0.995;AMR_AF=0.9452;AFR_AF=0.9017;EUR_AF=0.9394;SAS_AF=0.9335;AA=G|||;VT=SNP
12	2194568	rs2370252	T	C	100	PASS	AC=4662;AF=0.930911;AN=5008;NS=2504;DP=19460;EAS_AF=0.995;AMR_AF=0.9409;AFR_AF=0.9009;EUR_AF=0.9225;SAS_AF=0.907;AA=T|||;VT=SNP
12	2195114	rs10774022	C	T	100	PASS	AC=4661;AF=0.930711;AN=5008;NS=2504;DP=24783;EAS_AF=0.995;AMR_AF=0.9409;AFR_AF=0.9009;EUR_AF=0.9215;SAS_AF=0.907;AA=C|||;VT=SNP
12	2195805	rs184360306	A	G	100	PASS	AC=16;AF=0.00319489;AN=5008;NS=2504;DP=22748;EAS_AF=0;AMR_AF=0.0043;AFR_AF=0.0008;EUR_AF=0.0109;SAS_AF=0.001;AA=A|||;VT=SNP
12	2197242	rs138025933	C	G	100	PASS	AC=71;AF=0.0141773;AN=5008;NS=2504;DP=19935;EAS_AF=0;AMR_AF=0.0187;AFR_AF=0.0053;EUR_AF=0.0417;SAS_AF=0.0092;AA=C|||;VT=SNP
12	2198035	rs111264546	G	A	100	PASS	AC=201;AF=0.0401358;AN=5008;NS=2504;DP=20275;EAS_AF=0;AMR_AF=0.013;AFR_AF=0.0946;EUR_AF=0.0219;SAS_AF=0.046;AA=g|||;VT=SNP
12	2198161	rs116900276	C	G	100	PASS	AC=71;AF=0.0141773;AN=5008;NS=2504;DP=20154;EAS_AF=0;AMR_AF=0.0072;AFR_AF=0;EUR_AF=0.0209;SAS_AF=0.046;AA=C|||;VT=SNP
12	2198827	rs11062114	T	C	100	PASS	AC=726;AF=0.144968;AN=5008;NS=2504;DP=19152;EAS_AF=0.0685;AMR_AF=0.0447;AFR_AF=0.4009;EUR_AF=0.0249;SAS_AF=0.0726;AA=T|||;VT=SNP
12	2198958	rs10848610	G	T	100	PASS	AC=3685;AF=0.735823;AN=5008;NS=2504;DP=15799;EAS_AF=0.5357;AMR_AF=0.6037;AFR_AF=0.9463;EUR_AF=0.7763;SAS_AF=0.7096;AA=T|||;VT=SNP
12	2198971	rs112703992	T	C	100	PASS	AC=99;AF=0.0197684;AN=5008;NS=2504;DP=15329;EAS_AF=0.0069;AMR_AF=0.036;AFR_AF=0.0015;EUR_AF=0.0636;SAS_AF=0.001;AA=T|||;VT=SNP
12	2198997	rs11062115	G	A	100	PASS	AC=2026;AF=0.404553;AN=5008;NS=2504;DP=14397;EAS_AF=0.624;AMR_AF=0.3631;AFR_AF=0.4947;EUR_AF=0.172;SAS_AF=0.3252;AA=G|||;VT=SNP
12	2199064	rs11062116	A	G	100	PASS	AC=3339;AF=0.666733;AN=5008;NS=2504;DP=13657;EAS_AF=0.3849;AMR_AF=0.5865;AFR_AF=0.8336;EUR_AF=0.7535;SAS_AF=0.6994;AA=G|||;VT=SNP
12	2199189	rs56077854	C	T	100	PASS	AC=410;AF=0.081869;AN=5008;NS=2504;DP=15189;EAS_AF=0.0794;AMR_AF=0.0216;AFR_AF=0.1687;EUR_AF=0.0239;SAS_AF=0.0695;AA=T|||;VT=SNP
12	2199364	rs4489805	A	G	100	PASS	AC=1349;AF=0.269369;AN=5008;NS=2504;DP=16635;EAS_AF=0.4812;AMR_AF=0.3991;AFR_AF=0.0756;EUR_AF=0.2286;SAS_AF=0.2628;AA=A|||;VT=SNP
12	2199635	rs4765891	T	C	100	PASS	AC=3104;AF=0.619808;AN=5008;NS=2504;DP=16081;EAS_AF=0.6171;AMR_AF=0.6441;AFR_AF=0.5877;EUR_AF=0.6431;SAS_AF=0.6247;AA=T|||;VT=SNP
12	2199774	rs11062118	G	A	100	PASS	AC=215;AF=0.0429313;AN=5008;NS=2504;DP=19046;EAS_AF=0.001;AMR_AF=0.0216;AFR_AF=0.112;EUR_AF=0.0209;SAS_AF=0.0307;AA=G|||;VT=SNP
12	2201385	rs2108637	C	T	100	PASS	AC=3336;AF=0.666134;AN=5008;NS=2504;DP=20371;EAS_AF=0.626;AMR_AF=0.6599;AFR_AF=0.7352;EUR_AF=0.67;SAS_AF=0.6145;AA=T|||;VT=SNP
12	2202415	rs118129011	C	G	100	PASS	AC=58;AF=0.0115815;AN=5008;NS=2504;DP=20571;EAS_AF=0.001;AMR_AF=0.0086;AFR_AF=0.0008;EUR_AF=0.0209;SAS_AF=0.0297;AA=C|||;VT=SNP
12	2202537	rs2238023	T	C	100	PASS	AC=638;AF=0.127396;AN=5008;NS=2504;DP=22327;EAS_AF=0.0992;AMR_AF=0.0375;AFR_AF=0.32;EUR_AF=0.0249;SAS_AF=0.0654;AA=C|||;VT=SNP
12	2202817	rs6489347	T	C	100	PASS	AC=4903;AF=0.979034;AN=5008;NS=2504;DP=19853;EAS_AF=1;AMR_AF=0.9654;AFR_AF=0.9985;EUR_AF=0.9583;SAS_AF=0.9622;AA=C|||;VT=SNP
12	2203628	rs2238025	C	G	100	PASS	AC=538;AF=0.107428;AN=5008;NS=2504;DP=19685;EAS_AF=0.0992;AMR_AF=0.0346;AFR_AF=0.2458;EUR_AF=0.0249;SAS_AF=0.0654;AA=C|||;VT=SNP
12	2204129	rs117637574	C	T	100	PASS	AC=26;AF=0.00519169;AN=5008;NS=2504;DP=21671;EAS_AF=0;AMR_AF=0.013;AFR_AF=0;EUR_AF=0.0159;SAS_AF=0.001;AA=C|||;VT=SNP
12	2204745	rs116989975	G	A	100	PASS	AC=57;AF=0.0113818;AN=5008;NS=2504;DP=19005;EAS_AF=0.001;AMR_AF=0.0086;AFR_AF=0;EUR_AF=0.0209;SAS_AF=0.0297;AA=G|||;VT=SNP
12	2205439	rs11062122	T	C	100	PASS	AC=534;AF=0.106629;AN=5008;NS=2504;DP=22681;EAS_AF=0.0992;AMR_AF=0.0331;AFR_AF=0.2436;EUR_AF=0.0249;SAS_AF=0.0654;AA=T|||;VT=SNP
12	2205629	rs79860602	C	T	100	PASS	AC=44;AF=0.00878594;AN=5008;NS=2504;DP=18609;EAS_AF=0;AMR_AF=0.0058;AFR_AF=0.0023;EUR_AF=0.0338;SAS_AF=0.0031;AA=C|||;VT=SNP
12	2205886	rs7298821	T	C	100	PASS	AC=3274;AF=0.653754;AN=5008;NS=2504;DP=20823;EAS_AF=0.626;AMR_AF=0.6628;AFR_AF=0.6815;EUR_AF=0.673;SAS_AF=0.6186;AA=C|||;VT=SNP
12	2206027	rs35386560	C	G	100	PASS	AC=660;AF=0.131789;AN=5008;NS=2504;DP=17576;EAS_AF=0.0089;AMR_AF=0.2536;AFR_AF=0.0287;EUR_AF=0.3191;SAS_AF=0.1186;AA=c|||;VT=SNP
12	2206169	rs7296022	A	G	100	PASS	AC=493;AF=0.0984425;AN=5008;NS=2504;DP=16564;EAS_AF=0.1002;AMR_AF=0.036;AFR_AF=0.2095;EUR_AF=0.0258;SAS_AF=0.0654;AA=A|||;VT=SNP
12	2206455	rs182183765	G	C	100	PASS	AC=77;AF=0.0153754;AN=5008;NS=2504;DP=11663;EAS_AF=0;AMR_AF=0.0692;AFR_AF=0.0008;EUR_AF=0.0159;SAS_AF=0.0123;AA=G|||;VT=SNP
12	2206514	rs2079858	A	G	100	PASS	AC=452;AF=0.0902556;AN=5008;NS=2504;DP=11073;EAS_AF=0.005;AMR_AF=0.036;AFR_AF=0.2458;EUR_AF=0.0378;SAS_AF=0.0603;AA=G|||;VT=SNP
12	2206606	rs2079857	C	G	100	PASS	AC=62;AF=0.0123802;AN=5008;NS=2504;DP=15146;EAS_AF=0.001;AMR_AF=0.0086;AFR_AF=0;EUR_AF=0.0229;SAS_AF=0.0327;AA=C|||;VT=SNP
12	2206971	rs12321582	G	A	100	PASS	AC=2573;AF=0.513778;AN=5008;NS=2504;DP=16299;EAS_AF=0.5417;AMR_AF=0.6124;AFR_AF=0.3011;EUR_AF=0.6451;SAS_AF=0.5675;AA=G|||;VT=SNP
12	2207601	rs727268	A	G	100	PASS	AC=2637;AF=0.526558;AN=5008;NS=2504;DP=19567;EAS_AF=0.6081;AMR_AF=0.6037;AFR_AF=0.3041;EUR_AF=0.6461;SAS_AF=0.5654;AA=A|||;VT=SNP
12	2207616	rs727267	G	C	100	PASS	AC=2728;AF=0.544728;AN=5008;NS=2504;DP=18796;EAS_AF=0.6091;AMR_AF=0.6124;AFR_AF=0.3275;EUR_AF=0.669;SAS_AF=0.5961;AA=G|||;VT=SNP
12	2208178	rs2283279	A	G	100	PASS	AC=3030;AF=0.605032;AN=5008;NS=2504;DP=16296;EAS_AF=0.6091;AMR_AF=0.6383;AFR_AF=0.5461;EUR_AF=0.672;SAS_AF=0.5879;AA=G|||;VT=SNP
12	2208215	rs6489348	A	C	100	PASS	AC=2981;AF=0.595248;AN=5008;NS=2504;DP=15691;EAS_AF=0.6091;AMR_AF=0.6311;AFR_AF=0.5136;EUR_AF=0.671;SAS_AF=0.5879;AA=C|||;VT=SNP
12	2208255	rs116844697	G	A	100	PASS	AC=60;AF=0.0119808;AN=5008;NS=2504;DP=18003;EAS_AF=0.001;AMR_AF=0.0072;AFR_AF=0;EUR_AF=0.0229;SAS_AF=0.0317;AA=G|||;VT=SNP
12	2208390	rs2283280	A	C	100	PASS	AC=727;AF=0.145168;AN=5008;NS=2504;DP=23085;EAS_AF=0.3006;AMR_AF=0.2205;AFR_AF=0.0068;EUR_AF=0.1123;SAS_AF=0.1524;AA=A|||;VT=SNP
12	2209417	rs148928102	G	A	100	PASS	AC=60;AF=0.0119808;AN=5008;NS=2504;DP=16009;EAS_AF=0.001;AMR_AF=0.0072;AFR_AF=0;EUR_AF=0.0229;SAS_AF=0.0317;AA=G|||;VT=SNP
12	2209687	rs12372032	A	C	100	PASS	AC=2705;AF=0.540136;AN=5008;NS=2504;DP=12770;EAS_AF=0.6062;AMR_AF=0.611;AFR_AF=0.3192;EUR_AF=0.669;SAS_AF=0.5879;AA=A|||;VT=SNP
12	2210101	rs78006823	G	A	100	PASS	AC=28;AF=0.00559105;AN=5008;NS=2504;DP=13282;EAS_AF=0;AMR_AF=0.0187;AFR_AF=0.0008;EUR_AF=0.0139;SAS_AF=0;AA=G|||;VT=SNP
12	2210352	rs6489349	T	G	100	PASS	AC=2976;AF=0.594249;AN=5008;NS=2504;DP=17051;EAS_AF=0.6062;AMR_AF=0.6311;AFR_AF=0.5129;EUR_AF=0.671;SAS_AF=0.5869;AA=G|||;VT=SNP
12	2210669	rs117277652	C	G	100	PASS	AC=60;AF=0.0119808;AN=5008;NS=2504;DP=18847;EAS_AF=0.001;AMR_AF=0.0072;AFR_AF=0;EUR_AF=0.0229;SAS_AF=0.0317;AA=C|||;VT=SNP
12	2210984	rs2283281	C	T	100	PASS	AC=2620;AF=0.523163;AN=5008;NS=2504;DP=19456;EAS_AF=0.6042;AMR_AF=0.5994;AFR_AF=0.3041;EUR_AF=0.6461;SAS_AF=0.5552;AA=C|||;VT=SNP
12	2211015	rs2283282	G	C	100	PASS	AC=2620;AF=0.523163;AN=5008;NS=2504;DP=19886;EAS_AF=0.6042;AMR_AF=0.5994;AFR_AF=0.3041;EUR_AF=0.6461;SAS_AF=0.5552;AA=G|||;VT=SNP
12	2211145	rs2283283	C	T	100	PASS	AC=2721;AF=0.543331;AN=5008;NS=2504;DP=19707;EAS_AF=0.6052;AMR_AF=0.6095;AFR_AF=0.329;EUR_AF=0.669;SAS_AF=0.593;AA=C|||;VT=SNP
12	2211845	rs4765892	C	T	100	PASS	AC=2702;AF=0.539537;AN=5008;NS=2504;DP=1060;EAS_AF=0.6052;AMR_AF=0.6095;AFR_AF=0.3192;EUR_AF=0.669;SAS_AF=0.5869;AA=C|||;VT=SNP
12	2211904	rs117091857	C	T	100	PASS	AC=62;AF=0.0123802;AN=5008;NS=2504;DP=13504;EAS_AF=0.001;AMR_AF=0.0072;AFR_AF=0.0015;EUR_AF=0.0229;SAS_AF=0.0317;AA=C|||;VT=SNP
12	2212855	rs12426843	C	G	100	PASS	AC=1649;AF=0.329273;AN=5008;NS=2504;DP=20194;EAS_AF=0.3899;AMR_AF=0.4813;AFR_AF=0.1838;EUR_AF=0.4056;SAS_AF=0.2771;AA=C|||;VT=SNP
12	2212867	rs143459027	C	T	100	PASS	AC=73;AF=0.0145767;AN=5008;NS=2504;DP=19956;EAS_AF=0.002;AMR_AF=0.0216;AFR_AF=0;EUR_AF=0.0189;SAS_AF=0.0378;AA=c|||;VT=SNP
12	2212941	rs7295451	A	T	100	PASS	AC=2705;AF=0.540136;AN=5008;NS=2504;DP=19979;EAS_AF=0.6071;AMR_AF=0.611;AFR_AF=0.3192;EUR_AF=0.669;SAS_AF=0.5869;AA=A|||;VT=SNP
12	2213238	rs7298917	T	C	100	PASS	AC=2706;AF=0.540335;AN=5008;NS=2504;DP=19385;EAS_AF=0.6111;AMR_AF=0.6052;AFR_AF=0.32;EUR_AF=0.669;SAS_AF=0.5869;AA=T|||;VT=SNP
12	2213810	rs10774026	G	C	100	PASS	AC=2638;AF=0.526757;AN=5008;NS=2504;DP=20305;EAS_AF=0.6101;AMR_AF=0.6009;AFR_AF=0.3124;EUR_AF=0.6461;SAS_AF=0.5552;AA=G|||;VT=SNP
12	2213823	rs146811945	A	G	100	PASS	AC=60;AF=0.0119808;AN=5008;NS=2504;DP=20518;EAS_AF=0.001;AMR_AF=0.0072;AFR_AF=0;EUR_AF=0.0229;SAS_AF=0.0317;AA=A|||;VT=SNP
12	2214185	rs74585914	C	G	100	PASS	AC=60;AF=0.0119808;AN=5008;NS=2504;DP=20170;EAS_AF=0.001;AMR_AF=0.0072;AFR_AF=0;EUR_AF=0.0229;SAS_AF=0.0317;AA=C|||;VT=SNP
12	2214191	rs118040637	G	A	100	PASS	AC=38;AF=0.00758786;AN=5008;NS=2504;DP=20238;EAS_AF=0;AMR_AF=0.0144;AFR_AF=0.0008;EUR_AF=0.0209;SAS_AF=0.0061;AA=G|||;VT=SNP
12	2214196	rs3794301	A	G	100	PASS	AC=2657;AF=0.530551;AN=5008;NS=2504;DP=20165;EAS_AF=0.6171;AMR_AF=0.6009;AFR_AF=0.3207;EUR_AF=0.6451;SAS_AF=0.5573;AA=a|||;VT=SNP
12	2214692	rs7978876	G	C	100	PASS	AC=2650;AF=0.529153;AN=5008;NS=2504;DP=16705;EAS_AF=0.6111;AMR_AF=0.6037;AFR_AF=0.2791;EUR_AF=0.668;SAS_AF=0.5869;AA=g|||;VT=SNP
12	2216223	rs4765893	A	G	100	PASS	AC=2760;AF=0.551118;AN=5008;NS=2504;DP=10117;EAS_AF=0.6121;AMR_AF=0.6239;AFR_AF=0.3449;EUR_AF=0.6968;SAS_AF=0.5654;AA=g|||;VT=SNP
12	2216897	rs117466789	A	C	100	PASS	AC=60;AF=0.0119808;AN=5008;NS=2504;DP=21956;EAS_AF=0.001;AMR_AF=0.0072;AFR_AF=0;EUR_AF=0.0229;SAS_AF=0.0317;AA=A|||;VT=SNP
12	2216958	rs2238027	T	G	100	PASS	AC=3033;AF=0.605631;AN=5008;NS=2504;DP=19947;EAS_AF=0.6111;AMR_AF=0.6542;AFR_AF=0.4924;EUR_AF=0.7247;SAS_AF=0.5961;AA=G|||;VT=SNP
12	2217911	rs139878165	A	T	100	PASS	AC=24;AF=0.00479233;AN=5008;NS=2504;DP=20049;EAS_AF=0;AMR_AF=0.013;AFR_AF=0;EUR_AF=0.0139;SAS_AF=0.001;AA=A|||;VT=SNP
12	2218006	rs55724489	G	C	100	PASS	AC=174;AF=0.0347444;AN=5008;NS=2504;DP=20538;EAS_AF=0;AMR_AF=0.0461;AFR_AF=0.0053;EUR_AF=0.1173;SAS_AF=0.0174;AA=G|||;VT=SNP
12	2218022	rs79146121	C	T	100	PASS	AC=60;AF=0.0119808;AN=5008;NS=2504;DP=20113;EAS_AF=0.001;AMR_AF=0.0072;AFR_AF=0;EUR_AF=0.0229;SAS_AF=0.0317;AA=C|||;VT=SNP
12	2218045	rs77408014	C	T	100	PASS	AC=61;AF=0.0121805;AN=5008;NS=2504;DP=20282;EAS_AF=0.001;AMR_AF=0.0086;AFR_AF=0;EUR_AF=0.0229;SAS_AF=0.0317;AA=C|||;VT=SNP
12	2218896	rs2238029	T	G	100	PASS	AC=3410;AF=0.680911;AN=5008;NS=2504;DP=19848;EAS_AF=0.7113;AMR_AF=0.6715;AFR_AF=0.6687;EUR_AF=0.7247;SAS_AF=0.6278;AA=G|||;VT=SNP
12	2219095	rs10848615	T	C	100	PASS	AC=1207;AF=0.241014;AN=5008;NS=2504;DP=21016;EAS_AF=0.1488;AMR_AF=0.0879;AFR_AF=0.6566;EUR_AF=0.0328;SAS_AF=0.0971;AA=C|||;VT=SNP
12	2219111	rs78657525	C	T	100	PASS	AC=60;AF=0.0119808;AN=5008;NS=2504;DP=22120;EAS_AF=0.001;AMR_AF=0.0072;AFR_AF=0;EUR_AF=0.0229;SAS_AF=0.0317;AA=C|||;VT=SNP
12	2219487	rs117496487	C	T	100	PASS	AC=17;AF=0.00339457;AN=5008;NS=2504;DP=19340;EAS_AF=0;AMR_AF=0.0029;AFR_AF=0.0008;EUR_AF=0.0099;SAS_AF=0.0041;AA=C|||;VT=SNP
12	2220237	rs118006060	C	T	100	PASS	AC=74;AF=0.0147764;AN=5008;NS=2504;DP=17218;EAS_AF=0.001;AMR_AF=0.0101;AFR_AF=0.003;EUR_AF=0.0308;SAS_AF=0.0317;AA=C|||;VT=SNP
12	2220248	rs117765726	G	A	100	PASS	AC=60;AF=0.0119808;AN=5008;NS=2504;DP=17305;EAS_AF=0.001;AMR_AF=0.0072;AFR_AF=0;EUR_AF=0.0229;SAS_AF=0.0317;AA=g|||;VT=SNP
12	2220405	rs758723	T	A	100	PASS	AC=2707;AF=0.540535;AN=5008;NS=2504;DP=17256;EAS_AF=0.6091;AMR_AF=0.6239;AFR_AF=0.3071;EUR_AF=0.6988;SAS_AF=0.5634;AA=T|||;VT=SNP
12	2220662	rs874924	A	G	100	PASS	AC=2628;AF=0.52476;AN=5008;NS=2504;DP=15388;EAS_AF=0.6101;AMR_AF=0.6182;AFR_AF=0.2496;EUR_AF=0.6988;SAS_AF=0.5634;AA=A|||;VT=SNP
12	2220732	rs874925	A	G	100	PASS	AC=3412;AF=0.68131;AN=5008;NS=2504;DP=15598;EAS_AF=0.7123;AMR_AF=0.6657;AFR_AF=0.6747;EUR_AF=0.7247;SAS_AF=0.6247;AA=A|||;VT=SNP
12	2221513	rs79878677	C	T	100	PASS	AC=26;AF=0.00519169;AN=5008;NS=2504;DP=16428;EAS_AF=0;AMR_AF=0.0029;AFR_AF=0.0008;EUR_AF=0.0219;SAS_AF=0.001;AA=C|||;VT=SNP
12	2221718	rs881303	C	T	100	PASS	AC=3328;AF=0.664537;AN=5008;NS=2504;DP=19381;EAS_AF=0.7123;AMR_AF=0.6585;AFR_AF=0.615;EUR_AF=0.7247;SAS_AF=0.6247;AA=T|||;VT=SNP
12	2222463	rs73048397	G	A	100	PASS	AC=56;AF=0.0111821;AN=5008;NS=2504;DP=22223;EAS_AF=0;AMR_AF=0.0288;AFR_AF=0.0008;EUR_AF=0.0338;SAS_AF=0.001;AA=G|||;VT=SNP
12	2222882	rs2238033	C	G	100	PASS	AC=2711;AF=0.541334;AN=5008;NS=2504;DP=21508;EAS_AF=0.6101;AMR_AF=0.6239;AFR_AF=0.3086;EUR_AF=0.6988;SAS_AF=0.5644;AA=C|||;VT=SNP
12	2223883	rs2299660	G	C	100	PASS	AC=3084;AF=0.615815;AN=5008;NS=2504;DP=20586;EAS_AF=0.7093;AMR_AF=0.6383;AFR_AF=0.4826;EUR_AF=0.7018;SAS_AF=0.5951;AA=C|||;VT=SNP
12	2224228	rs2299661	C	G	100	PASS	AC=2730;AF=0.545128;AN=5008;NS=2504;DP=19923;EAS_AF=0.6071;AMR_AF=0.6268;AFR_AF=0.323;EUR_AF=0.6988;SAS_AF=0.5654;AA=C|||;VT=SNP
12	2224511	rs34419050	C	T	100	PASS	AC=59;AF=0.0117812;AN=5008;NS=2504;DP=13235;EAS_AF=0.001;AMR_AF=0.0072;AFR_AF=0;EUR_AF=0.0229;SAS_AF=0.0307;AA=C|||;VT=SNP;EX_TARGET
12	2224832	rs117659417	C	T	100	PASS	AC=59;AF=0.0117812;AN=5008;NS=2504;DP=14932;EAS_AF=0.001;AMR_AF=0.0072;AFR_AF=0;EUR_AF=0.0229;SAS_AF=0.0307;AA=C|||;VT=SNP
12	2225069	rs7297252	T	C	100	PASS	AC=4667;AF=0.931909;AN=5008;NS=2504;DP=20018;EAS_AF=0.9911;AMR_AF=0.9049;AFR_AF=0.9939;EUR_AF=0.8708;SAS_AF=0.8691;AA=C|||;VT=SNP
12	2225408	rs4765897	C	G	100	PASS	AC=2582;AF=0.515575;AN=5008;NS=2504;DP=18675;EAS_AF=0.6071;AMR_AF=0.6138;AFR_AF=0.2186;EUR_AF=0.6978;SAS_AF=0.5654;AA=C|||;VT=SNP
12	2225516	rs2299662	G	C	100	PASS	AC=2580;AF=0.515176;AN=5008;NS=2504;DP=14722;EAS_AF=0.6071;AMR_AF=0.6138;AFR_AF=0.2186;EUR_AF=0.6968;SAS_AF=0.5644;AA=G|||;VT=SNP
12	2225764	rs2299663	A	C	100	PASS	AC=2776;AF=0.554313;AN=5008;NS=2504;DP=17385;EAS_AF=0.6081;AMR_AF=0.6311;AFR_AF=0.3086;EUR_AF=0.7217;SAS_AF=0.6043;AA=A|||;VT=SNP
12	2225784	rs142496833	C	T	100	PASS	AC=16;AF=0.00319489;AN=5008;NS=2504;DP=17808;EAS_AF=0;AMR_AF=0.0043;AFR_AF=0;EUR_AF=0.0129;SAS_AF=0;AA=C|||;VT=SNP
12	2226045	rs2299664	G	A	100	PASS	AC=2843;AF=0.567692;AN=5008;NS=2504;DP=18892;EAS_AF=0.6081;AMR_AF=0.6383;AFR_AF=0.354;EUR_AF=0.7237;SAS_AF=0.6043;AA=A|||;VT=SNP
12	2226699	rs10848617	A	C	100	PASS	AC=3396;AF=0.678115;AN=5008;NS=2504;DP=17747;EAS_AF=0.7153;AMR_AF=0.6657;AFR_AF=0.6543;EUR_AF=0.7247;SAS_AF=0.6329;AA=C|||;VT=SNP
12	2227311	rs4126711	G	A	100	PASS	AC=2718;AF=0.542732;AN=5008;NS=2504;DP=21545;EAS_AF=0.6111;AMR_AF=0.6239;AFR_AF=0.3071;EUR_AF=0.6988;SAS_AF=0.5726;AA=G|||;VT=SNP
12	2227464	rs143055109	G	A	100	PASS	AC=41;AF=0.0081869;AN=5008;NS=2504;DP=18840;EAS_AF=0;AMR_AF=0.0101;AFR_AF=0;EUR_AF=0.0209;SAS_AF=0.0133;AA=G|||;VT=SNP
12	2227571	rs147056970	G	A	100	PASS	AC=23;AF=0.00459265;AN=5008;NS=2504;DP=21705;EAS_AF=0;AMR_AF=0.0043;AFR_AF=0.0008;EUR_AF=0.0139;SAS_AF=0.0051;AA=g|||;VT=SNP
12	2228210	rs2239130	C	T	100	PASS	AC=2719;AF=0.542931;AN=5008;NS=2504;DP=17469;EAS_AF=0.6111;AMR_AF=0.6239;AFR_AF=0.3079;EUR_AF=0.6988;SAS_AF=0.5726;AA=C|||;VT=SNP
12	2229059	rs2239131	G	A	100	PASS	AC=3334;AF=0.665735;AN=5008;NS=2504;DP=18928;EAS_AF=0.7153;AMR_AF=0.6585;AFR_AF=0.6112;EUR_AF=0.7247;SAS_AF=0.6329;AA=A|||;VT=SNP
12	2229476	rs55792866	G	A	100	PASS	AC=127;AF=0.0253594;AN=5008;NS=2504;DP=19172;EAS_AF=0.001;AMR_AF=0.0144;AFR_AF=0.0461;EUR_AF=0.0249;SAS_AF=0.0307;AA=A|||;VT=SNP
12	2229690	rs74613745	C	T	100	PASS	AC=25;AF=0.00499201;AN=5008;NS=2504;DP=17987;EAS_AF=0.001;AMR_AF=0.013;AFR_AF=0;EUR_AF=0.0149;SAS_AF=0;AA=C|||;VT=SNP
12	2230055	rs1558322	A	G	100	PASS	AC=3158;AF=0.630591;AN=5008;NS=2504;DP=17722;EAS_AF=0.7183;AMR_AF=0.6455;AFR_AF=0.4826;EUR_AF=0.7247;SAS_AF=0.6329;AA=G|||;VT=SNP
12	2230320	rs1558321	T	C	100	PASS	AC=3810;AF=0.760783;AN=5008;NS=2504;DP=18044;EAS_AF=0.7609;AMR_AF=0.6844;AFR_AF=0.8971;EUR_AF=0.7247;SAS_AF=0.6677;AA=C|||;VT=SNP
12	2230596	rs77998681	A	C	100	PASS	AC=44;AF=0.00878594;AN=5008;NS=2504;DP=20108;EAS_AF=0;AMR_AF=0.013;AFR_AF=0.0008;EUR_AF=0.0298;SAS_AF=0.0041;AA=A|||;VT=SNP
12	2230996	rs2239133	C	A	100	PASS	AC=3317;AF=0.66234;AN=5008;NS=2504;DP=20163;EAS_AF=0.6131;AMR_AF=0.6729;AFR_AF=0.6921;EUR_AF=0.7237;SAS_AF=0.6022;AA=A|||;VT=SNP
12	2231371	rs2239134	A	G	100	PASS	AC=3474;AF=0.69369;AN=5008;NS=2504;DP=19917;EAS_AF=0.6637;AMR_AF=0.7017;AFR_AF=0.7209;EUR_AF=0.7296;SAS_AF=0.6452;AA=A|||;VT=SNP
12	2231375	rs118114122	C	T	100	PASS	AC=76;AF=0.0151757;AN=5008;NS=2504;DP=20043;EAS_AF=0;AMR_AF=0.0677;AFR_AF=0;EUR_AF=0.0169;SAS_AF=0.0123;AA=C|||;VT=SNP
12	2231376	rs2239135	A	G	100	PASS	AC=3105;AF=0.620008;AN=5008;NS=2504;DP=19965;EAS_AF=0.6161;AMR_AF=0.6772;AFR_AF=0.5575;EUR_AF=0.7078;SAS_AF=0.5777;AA=A|||;VT=SNP
12	2231744	rs75557252	T	C	100	PASS	AC=129;AF=0.0257588;AN=5008;NS=2504;DP=18321;EAS_AF=0.001;AMR_AF=0.0043;AFR_AF=0.0711;EUR_AF=0.0099;SAS_AF=0.0215;AA=C|||;VT=SNP
12	2232157	rs2247833	T	C	100	PASS	AC=3692;AF=0.73722;AN=5008;NS=2504;DP=18006;EAS_AF=0.7579;AMR_AF=0.6787;AFR_AF=0.851;EUR_AF=0.6889;SAS_AF=0.6534;AA=T|||;VT=SNP
12	2232302	rs139777065	G	C	100	PASS	AC=171;AF=0.0341454;AN=5008;NS=2504;DP=16650;EAS_AF=0.0069;AMR_AF=0.0447;AFR_AF=0.0023;EUR_AF=0.0775;SAS_AF=0.0532;AA=G|||;VT=SNP
12	2233023	rs4765898	G	A	100	PASS	AC=3786;AF=0.75599;AN=5008;NS=2504;DP=22328;EAS_AF=0.7569;AMR_AF=0.6859;AFR_AF=0.9213;EUR_AF=0.6869;SAS_AF=0.6524;AA=a|||;VT=SNP
12	2233929	rs2239136	C	T	100	PASS	AC=3196;AF=0.638179;AN=5008;NS=2504;DP=19849;EAS_AF=0.6617;AMR_AF=0.6816;AFR_AF=0.4841;EUR_AF=0.7575;SAS_AF=0.6687;AA=C|||;VT=SNP
12	2234282	rs2283285	G	A	100	PASS	AC=3323;AF=0.663538;AN=5008;NS=2504;DP=22214;EAS_AF=0.6617;AMR_AF=0.6873;AFR_AF=0.5764;EUR_AF=0.7575;SAS_AF=0.6697;AA=G|||;VT=SNP
12	2235628	rs2238034	C	T	100	PASS	AC=3992;AF=0.797125;AN=5008;NS=2504;DP=21901;EAS_AF=0.7619;AMR_AF=0.7305;AFR_AF=0.9584;EUR_AF=0.7604;SAS_AF=0.7004;AA=T|||;VT=SNP
12	2236042	rs1122864	G	A	100	PASS	AC=3995;AF=0.797724;AN=5008;NS=2504;DP=20575;EAS_AF=0.7619;AMR_AF=0.7305;AFR_AF=0.9584;EUR_AF=0.7604;SAS_AF=0.7035;AA=A|||;VT=SNP
12	2236842	rs2238036	G	A	100	PASS	AC=601;AF=0.120008;AN=5008;NS=2504;DP=19595;EAS_AF=0.2272;AMR_AF=0.1671;AFR_AF=0.028;EUR_AF=0.0895;SAS_AF=0.1319;AA=T|||;VT=SNP
12	2236850	rs1005618	T	G	100	PASS	AC=3826;AF=0.763978;AN=5008;NS=2504;DP=19245;EAS_AF=0.7629;AMR_AF=0.7219;AFR_AF=0.8336;EUR_AF=0.7604;SAS_AF=0.7045;AA=G|||;VT=SNP
12	2245594	rs117989606	C	T	100	PASS	AC=25;AF=0.00499201;AN=5008;NS=2504;DP=19439;EAS_AF=0;AMR_AF=0.0144;AFR_AF=0;EUR_AF=0.0139;SAS_AF=0.001;AA=C|||;VT=SNP
12	2245894	rs73050437	G	A	100	PASS	AC=40;AF=0.00798722;AN=5008;NS=2504;DP=18063;EAS_AF=0;AMR_AF=0.0043;AFR_AF=0.0015;EUR_AF=0.0308;SAS_AF=0.0041;AA=G|||;VT=SNP
12	2246546	rs117233773	G	A	100	PASS	AC=96;AF=0.0191693;AN=5008;NS=2504;DP=18299;EAS_AF=0.001;AMR_AF=0.0274;AFR_AF=0;EUR_AF=0.0318;SAS_AF=0.045;AA=G|||;VT=SNP
12	2246673	rs2058113	A	G	100	PASS	AC=4939;AF=0.986222;AN=5008;NS=2504;DP=15998;EAS_AF=1;AMR_AF=0.9914;AFR_AF=0.9992;EUR_AF=0.9811;SAS_AF=0.956;AA=G|||;VT=SNP
12	2246997	rs113230887	G	C	100	PASS	AC=32;AF=0.00638978;AN=5008;NS=2504;DP=14706;EAS_AF=0;AMR_AF=0.0101;AFR_AF=0.0008;EUR_AF=0.0229;SAS_AF=0.001;AA=g|||;VT=SNP
12	2247020	rs35766483	A	C	100	PASS	AC=174;AF=0.0347444;AN=5008;NS=2504;DP=13726;EAS_AF=0.006;AMR_AF=0.0447;AFR_AF=0.0023;EUR_AF=0.0815;SAS_AF=0.0532;AA=a|||;VT=SNP
12	2247432	rs12230535	A	G	100	PASS	AC=867;AF=0.173123;AN=5008;NS=2504;DP=18526;EAS_AF=0.0655;AMR_AF=0.062;AFR_AF=0.5431;EUR_AF=0.003;SAS_AF=0.0378;AA=G|||;VT=SNP
12	2248181	rs2238037	G	C	100	PASS	AC=864;AF=0.172524;AN=5008;NS=2504;DP=22264;EAS_AF=0.0655;AMR_AF=0.0634;AFR_AF=0.5424;EUR_AF=0.003;SAS_AF=0.0348;AA=C|||;VT=SNP
12	2250068	rs740459	C	T	100	PASS	AC=550;AF=0.109824;AN=5008;NS=2504;DP=21593;EAS_AF=0;AMR_AF=0.0548;AFR_AF=0.382;EUR_AF=0.002;SAS_AF=0.0051;AA=T|||;VT=SNP
12	2250498	rs76328006	T	A	100	PASS	AC=137;AF=0.0273562;AN=5008;NS=2504;DP=19780;EAS_AF=0;AMR_AF=0.0317;AFR_AF=0.003;EUR_AF=0.0507;SAS_AF=0.0613;AA=C|||;VT=SNP
12	2251525	rs150130096	G	A	100	PASS	AC=25;AF=0.00499201;AN=5008;NS=2504;DP=24195;EAS_AF=0;AMR_AF=0.0144;AFR_AF=0;EUR_AF=0.0139;SAS_AF=0.001;AA=G|||;VT=SNP
12	2253347	rs75157159	A	G	100	PASS	AC=50;AF=0.00998403;AN=5008;NS=2504;DP=20616;EAS_AF=0;AMR_AF=0.0101;AFR_AF=0.0023;EUR_AF=0.0318;SAS_AF=0.0082;AA=A|||;VT=SNP
12	2254272	rs143077906	A	C	100	PASS	AC=23;AF=0.00459265;AN=5008;NS=2504;DP=17955;EAS_AF=0;AMR_AF=0.0058;AFR_AF=0;EUR_AF=0.0149;SAS_AF=0.0041;AA=A|||;VT=SNP
12	2256477	rs73050442	G	A	100	PASS	AC=34;AF=0.00678914;AN=5008;NS=2504;DP=18440;EAS_AF=0;AMR_AF=0.0058;AFR_AF=0.0008;EUR_AF=0.0258;SAS_AF=0.0031;AA=G|||;VT=SNP
12	2258728	rs117840950	C	T	100	PASS	AC=10;AF=0.00199681;AN=5008;NS=2504;DP=19921;EAS_AF=0;AMR_AF=0;AFR_AF=0;EUR_AF=0.0099;SAS_AF=0;AA=C|||;VT=SNP
12	2259519	rs77574474	C	A	100	PASS	AC=22;AF=0.00439297;AN=5008;NS=2504;DP=21004;EAS_AF=0;AMR_AF=0.0029;AFR_AF=0.0008;EUR_AF=0.0189;SAS_AF=0;AA=C|||;VT=SNP
12	2259843	rs150409019	A	G	100	PASS	AC=31;AF=0.0061901;AN=5008;NS=2504;DP=22292;EAS_AF=0;AMR_AF=0.0072;AFR_AF=0.0008;EUR_AF=0.0199;SAS_AF=0.0051;AA=A|||;VT=SNP
12	2262457	rs11611442	A	T	100	PASS	AC=98;AF=0.0195687;AN=5008;NS=2504;DP=16195;EAS_AF=0.0317;AMR_AF=0.0187;AFR_AF=0.0008;EUR_AF=0.0189;SAS_AF=0.0337;AA=A|||;VT=SNP
12	2263618	rs11609957	C	T	100	PASS	AC=98;AF=0.0195687;AN=5008;NS=2504;DP=16856;EAS_AF=0.0317;AMR_AF=0.0187;AFR_AF=0.0008;EUR_AF=0.0189;SAS_AF=0.0337;AA=C|||;VT=SNP
12	2268149	rs34856983	G	A	100	PASS	AC=40;AF=0.00798722;AN=5008;NS=2504;DP=17113;EAS_AF=0.001;AMR_AF=0.0072;AFR_AF=0.0015;EUR_AF=0.0298;SAS_AF=0.002;AA=G|||;VT=SNP
12	2269588	rs7302743	C	T	100	PASS	AC=810;AF=0.161741;AN=5008;NS=2504;DP=20091;EAS_AF=0.1567;AMR_AF=0.1124;AFR_AF=0.0787;EUR_AF=0.2097;SAS_AF=0.2648;AA=C|||;VT=SNP
12	2270759	rs76833116	G	A	100	PASS	AC=50;AF=0.00998403;AN=5008;NS=2504;DP=18965;EAS_AF=0;AMR_AF=0.0144;AFR_AF=0.0015;EUR_AF=0.0358;SAS_AF=0.002;AA=G|||;VT=SNP
12	2270942	rs2238041	G	T	100	PASS	AC=1812;AF=0.361821;AN=5008;NS=2504;DP=17982;EAS_AF=0.5238;AMR_AF=0.4726;AFR_AF=0.1452;EUR_AF=0.4533;SAS_AF=0.3149;AA=G|||;VT=SNP
12	2271433	rs118139921	C	T	100	PASS	AC=54;AF=0.0107827;AN=5008;NS=2504;DP=17383;EAS_AF=0;AMR_AF=0.0187;AFR_AF=0.0015;EUR_AF=0.0219;SAS_AF=0.0174;AA=c|||;VT=SNP
12	2271575	rs2238042	G	A	100	PASS	AC=3785;AF=0.755791;AN=5008;NS=2504;DP=19552;EAS_AF=0.75;AMR_AF=0.7104;AFR_AF=0.8253;EUR_AF=0.7425;SAS_AF=0.7137;AA=A|||;VT=SNP
12	2272321	rs4765900	A	G	100	PASS	AC=4902;AF=0.978834;AN=5008;NS=2504;DP=14522;EAS_AF=0.999;AMR_AF=0.9697;AFR_AF=0.997;EUR_AF=0.9543;SAS_AF=0.9652;AA=A|||;VT=SNP
12	2273255	rs7304870	A	G	100	PASS	AC=1368;AF=0.273163;AN=5008;NS=2504;DP=18478;EAS_AF=0.5308;AMR_AF=0.2421;AFR_AF=0.1747;EUR_AF=0.1809;SAS_AF=0.2577;AA=A|||;VT=SNP
12	2273641	rs77635569	G	T	100	PASS	AC=74;AF=0.0147764;AN=5008;NS=2504;DP=21699;EAS_AF=0;AMR_AF=0.0159;AFR_AF=0.0008;EUR_AF=0.0457;SAS_AF=0.0164;AA=G|||;VT=SNP
12	2273915	rs11062136	A	G	100	PASS	AC=1327;AF=0.264976;AN=5008;NS=2504;DP=21729;EAS_AF=0.5298;AMR_AF=0.2262;AFR_AF=0.1604;EUR_AF=0.172;SAS_AF=0.2566;AA=G|||;VT=SNP
12	2274051	rs10848622	G	A	100	PASS	AC=3000;AF=0.599042;AN=5008;NS=2504;DP=22305;EAS_AF=0.6032;AMR_AF=0.4568;AFR_AF=0.8048;EUR_AF=0.4304;SAS_AF=0.591;AA=A|||;VT=SNP
12	2274606	rs56197809	G	A	100	PASS	AC=52;AF=0.0103834;AN=5008;NS=2504;DP=20354;EAS_AF=0;AMR_AF=0.0245;AFR_AF=0.0015;EUR_AF=0.0298;SAS_AF=0.0031;AA=G|||;VT=SNP
12	2274919	rs74062239	A	G	100	PASS	AC=358;AF=0.0714856;AN=5008;NS=2504;DP=21698;EAS_AF=0.1716;AMR_AF=0.0216;AFR_AF=0.0552;EUR_AF=0.0189;SAS_AF=0.0798;AA=A|||;VT=SNP
12	2275132	rs116863388	G	T	100	PASS	AC=13;AF=0.00259585;AN=5008;NS=2504;DP=22831;EAS_AF=0;AMR_AF=0.0029;AFR_AF=0;EUR_AF=0.0089;SAS_AF=0.002;AA=G|||;VT=SNP
12	2275200	rs140547929	G	A	100	PASS	AC=37;AF=0.00738818;AN=5008;NS=2504;DP=22700;EAS_AF=0;AMR_AF=0.013;AFR_AF=0;EUR_AF=0.0268;SAS_AF=0.001;AA=G|||;VT=SNP
12	2275587	rs117224316	A	G	100	PASS	AC=86;AF=0.0171725;AN=5008;NS=2504;DP=21429;EAS_AF=0;AMR_AF=0.036;AFR_AF=0.0015;EUR_AF=0.0507;SAS_AF=0.0082;AA=A|||;VT=SNP
12	2275663	rs2238043	G	A	100	PASS	AC=2658;AF=0.530751;AN=5008;NS=2504;DP=21699;EAS_AF=0.5952;AMR_AF=0.4308;AFR_AF=0.5703;EUR_AF=0.4254;SAS_AF=0.59;AA=A|||;VT=SNP
12	2276107	rs118017994	C	T	100	PASS	AC=18;AF=0.00359425;AN=5008;NS=2504;DP=20702;EAS_AF=0;AMR_AF=0.0043;AFR_AF=0;EUR_AF=0.0129;SAS_AF=0.002;AA=C|||;VT=SNP
12	2277175	rs143457450	C	T	100	PASS	AC=35;AF=0.00698882;AN=5008;NS=2504;DP=19252;EAS_AF=0;AMR_AF=0.0202;AFR_AF=0;EUR_AF=0.0209;SAS_AF=0;AA=C|||;VT=SNP
12	2277259	rs76370001	C	T	100	PASS	AC=108;AF=0.0215655;AN=5008;NS=2504;DP=18016;EAS_AF=0.001;AMR_AF=0.0576;AFR_AF=0.0023;EUR_AF=0.0368;SAS_AF=0.0276;AA=C|||;VT=SNP
12	2277298	rs4489806	A	G	100	PASS	AC=144;AF=0.028754;AN=5008;NS=2504;DP=18433;EAS_AF=0;AMR_AF=0.0259;AFR_AF=0.003;EUR_AF=0.0408;SAS_AF=0.0828;AA=A|||;VT=SNP
12	2277318	rs74062240	C	T	100	PASS	AC=350;AF=0.0698882;AN=5008;NS=2504;DP=18446;EAS_AF=0.1657;AMR_AF=0.0216;AFR_AF=0.0545;EUR_AF=0.0189;SAS_AF=0.0787;AA=C|||;VT=SNP
12	2277900	rs78913490	C	T	100	PASS	AC=17;AF=0.00339457;AN=5008;NS=2504;DP=22109;EAS_AF=0;AMR_AF=0;AFR_AF=0.0015;EUR_AF=0.0149;SAS_AF=0;AA=C|||;VT=SNP
12	2279117	rs2239014	A	G	100	PASS	AC=3025;AF=0.604034;AN=5008;NS=2504;DP=20153;EAS_AF=0.5952;AMR_AF=0.4553;AFR_AF=0.8283;EUR_AF=0.4274;SAS_AF=0.5971;AA=G|||;VT=SNP
12	2280672	rs11062137	G	A	100	PASS	AC=24;AF=0.00479233;AN=5008;NS=2504;DP=20017;EAS_AF=0;AMR_AF=0.0043;AFR_AF=0.0015;EUR_AF=0.0149;SAS_AF=0.0041;AA=G|||;VT=SNP
12	2280807	rs10774029	A	G	100	PASS	AC=3116;AF=0.622204;AN=5008;NS=2504;DP=22126;EAS_AF=0.5952;AMR_AF=0.4597;AFR_AF=0.8911;EUR_AF=0.4294;SAS_AF=0.6002;AA=G|||;VT=SNP
12	2280942	rs11062138	G	A	100	PASS	AC=1277;AF=0.254992;AN=5008;NS=2504;DP=20738;EAS_AF=0.5198;AMR_AF=0.2233;AFR_AF=0.1301;EUR_AF=0.172;SAS_AF=0.2587;AA=G|||;VT=SNP
12	2281369	rs11062139	G	A	100	PASS	AC=307;AF=0.0613019;AN=5008;NS=2504;DP=18273;EAS_AF=0.0327;AMR_AF=0.0663;AFR_AF=0.0151;EUR_AF=0.1402;SAS_AF=0.0685;AA=G|||;VT=SNP
12	2281925	rs2370411	A	C	100	PASS	AC=956;AF=0.190895;AN=5008;NS=2504;DP=21220;EAS_AF=0.0744;AMR_AF=0.1772;AFR_AF=0.1301;EUR_AF=0.2535;SAS_AF=0.3384;AA=A|||;VT=SNP
12	2282054	rs73050459	G	C	100	PASS	AC=537;AF=0.107228;AN=5008;NS=2504;DP=18691;EAS_AF=0.2222;AMR_AF=0.1225;AFR_AF=0.0038;EUR_AF=0.1054;SAS_AF=0.1196;AA=G|||;VT=SNP
12	2282683	rs61909092	T	G	100	PASS	AC=36;AF=0.0071885;AN=5008;NS=2504;DP=21318;EAS_AF=0;AMR_AF=0.0115;AFR_AF=0;EUR_AF=0.0189;SAS_AF=0.0092;AA=T|||;VT=SNP
12	2283195	rs2239015	C	T	100	PASS	AC=2307;AF=0.460663;AN=5008;NS=2504;DP=19606;EAS_AF=0.7401;AMR_AF=0.3948;AFR_AF=0.4569;EUR_AF=0.3091;SAS_AF=0.3804;AA=T|||;VT=SNP
12	2283392	rs2239016	A	G	100	PASS	AC=2614;AF=0.521965;AN=5008;NS=2504;DP=15309;EAS_AF=0.5694;AMR_AF=0.4222;AFR_AF=0.8026;EUR_AF=0.3091;SAS_AF=0.3834;AA=G|||;VT=SNP
12	2283603	rs55884343	G	A	100	PASS	AC=225;AF=0.0449281;AN=5008;NS=2504;DP=16141;EAS_AF=0.0069;AMR_AF=0.0187;AFR_AF=0.0817;EUR_AF=0.0239;SAS_AF=0.0746;AA=G|||;VT=SNP
12	2284196	rs146806372	A	G	100	PASS	AC=20;AF=0.00399361;AN=5008;NS=2504;DP=17909;EAS_AF=0;AMR_AF=0.0058;AFR_AF=0;EUR_AF=0.0159;SAS_AF=0;AA=A|||;VT=SNP
12	2284206	rs76166822	C	T	100	PASS	AC=1114;AF=0.222444;AN=5008;NS=2504;DP=18122;EAS_AF=0.501;AMR_AF=0.2478;AFR_AF=0.0567;EUR_AF=0.1402;SAS_AF=0.226;AA=C|||;VT=SNP
12	2284811	rs149203779	G	A	100	PASS	AC=27;AF=0.00539137;AN=5008;NS=2504;DP=18416;EAS_AF=0;AMR_AF=0.0115;AFR_AF=0.0008;EUR_AF=0.0169;SAS_AF=0.001;AA=G|||;VT=SNP
12	2284995	rs61909093	G	A	100	PASS	AC=53;AF=0.0105831;AN=5008;NS=2504;DP=19365;EAS_AF=0;AMR_AF=0.0159;AFR_AF=0;EUR_AF=0.0239;SAS_AF=0.0184;AA=G|||;VT=SNP
12	2285731	rs2238044	G	A	100	PASS	AC=2207;AF=0.440695;AN=5008;NS=2504;DP=16422;EAS_AF=0.3502;AMR_AF=0.3991;AFR_AF=0.5658;EUR_AF=0.3797;SAS_AF=0.4571;AA=T|||;VT=SNP
12	2285860	rs61909094	G	A	100	PASS	AC=41;AF=0.0081869;AN=5008;NS=2504;DP=18273;EAS_AF=0.001;AMR_AF=0.0101;AFR_AF=0.0015;EUR_AF=0.0288;SAS_AF=0.002;AA=G|||;VT=SNP
12	2285880	rs76116619	G	A	100	PASS	AC=56;AF=0.0111821;AN=5008;NS=2504;DP=18817;EAS_AF=0;AMR_AF=0.0187;AFR_AF=0.0023;EUR_AF=0.0298;SAS_AF=0.0102;AA=G|||;VT=SNP
12	2285984	rs3794299	A	G	100	PASS	AC=684;AF=0.136581;AN=5008;NS=2504;DP=20206;EAS_AF=0.2589;AMR_AF=0.1715;AFR_AF=0.0038;EUR_AF=0.1531;SAS_AF=0.1483;AA=A|||;VT=SNP
12	2287097	rs74238853	G	A	100	PASS	AC=456;AF=0.0910543;AN=5008;NS=2504;DP=16010;EAS_AF=0.0218;AMR_AF=0.0403;AFR_AF=0.2262;EUR_AF=0.0358;SAS_AF=0.0726;AA=G|||;VT=SNP
12	2287970	rs10848624	T	G	100	PASS	AC=1607;AF=0.320887;AN=5008;NS=2504;DP=16746;EAS_AF=0.3512;AMR_AF=0.3545;AFR_AF=0.1725;EUR_AF=0.3698;SAS_AF=0.4162;AA=G|||;VT=SNP
12	2288405	rs10848625	T	C	100	PASS	AC=1600;AF=0.319489;AN=5008;NS=2504;DP=18124;EAS_AF=0.3502;AMR_AF=0.3516;AFR_AF=0.1702;EUR_AF=0.3688;SAS_AF=0.4162;AA=T|||;VT=SNP
12	2288436	rs10848626	T	C	100	PASS	AC=1601;AF=0.319688;AN=5008;NS=2504;DP=16571;EAS_AF=0.3512;AMR_AF=0.3516;AFR_AF=0.1702;EUR_AF=0.3688;SAS_AF=0.4162;AA=C|||;VT=SNP
12	2288743	rs117361030	T	C	100	PASS	AC=72;AF=0.014377;AN=5008;NS=2504;DP=21525;EAS_AF=0;AMR_AF=0.013;AFR_AF=0;EUR_AF=0.0447;SAS_AF=0.0184;AA=T|||;VT=SNP
12	2288889	rs113019285	A	G	100	PASS	AC=51;AF=0.0101837;AN=5008;NS=2504;DP=21717;EAS_AF=0;AMR_AF=0.0115;AFR_AF=0.0038;EUR_AF=0.0239;SAS_AF=0.0143;AA=A|||;VT=SNP
12	2288945	rs2159102	T	A	100	PASS	AC=2200;AF=0.439297;AN=5008;NS=2504;DP=22434;EAS_AF=0.3462;AMR_AF=0.389;AFR_AF=0.5696;EUR_AF=0.3797;SAS_AF=0.456;AA=A|||;VT=SNP
12	2289651	rs2239017	C	G	100	PASS	AC=2284;AF=0.45607;AN=5008;NS=2504;DP=20645;EAS_AF=0.3462;AMR_AF=0.4121;AFR_AF=0.6188;EUR_AF=0.3847;SAS_AF=0.454;AA=G|||;VT=SNP
12	2290338	rs996950	C	T	100	PASS	AC=94;AF=0.01877;AN=5008;NS=2504;DP=20290;EAS_AF=0.001;AMR_AF=0.0274;AFR_AF=0.0038;EUR_AF=0.0338;SAS_AF=0.0358;AA=C|||;VT=SNP
12	2291127	rs76867288	G	C	100	PASS	AC=93;AF=0.0185703;AN=5008;NS=2504;DP=17014;EAS_AF=0;AMR_AF=0.0144;AFR_AF=0.0015;EUR_AF=0.0547;SAS_AF=0.0266;AA=G|||;VT=SNP
12	2292255	rs116873880	T	A	100	PASS	AC=13;AF=0.00259585;AN=5008;NS=2504;DP=14937;EAS_AF=0;AMR_AF=0.0029;AFR_AF=0;EUR_AF=0.007;SAS_AF=0.0041;AA=T|||;VT=SNP
12	2292690	rs10774030	G	A	100	PASS	AC=1687;AF=0.336861;AN=5008;NS=2504;DP=18148;EAS_AF=0.3532;AMR_AF=0.3602;AFR_AF=0.2224;EUR_AF=0.3668;SAS_AF=0.4274;AA=G|||;VT=SNP
12	2294263	rs758171	A	G	100	PASS	AC=2168;AF=0.432907;AN=5008;NS=2504;DP=19049;EAS_AF=0.3611;AMR_AF=0.3977;AFR_AF=0.5552;EUR_AF=0.3698;SAS_AF=0.4315;AA=G|||;VT=SNP
12	2294491	rs79255478	C	T	100	PASS	AC=18;AF=0.00359425;AN=5008;NS=2504;DP=17477;EAS_AF=0;AMR_AF=0;AFR_AF=0.0015;EUR_AF=0.0149;SAS_AF=0.001;AA=C|||;VT=SNP
12	2295156	rs79398153	C	T	100	PASS	AC=64;AF=0.0127796;AN=5008;NS=2504;DP=19136;EAS_AF=0.0079;AMR_AF=0.0476;AFR_AF=0.0008;EUR_AF=0.0169;SAS_AF=0.0051;AA=C|||;VT=SNP
12	2295261	rs116947827	C	T	100	PASS	AC=23;AF=0.00459265;AN=5008;NS=2504;DP=18851;EAS_AF=0;AMR_AF=0.0072;AFR_AF=0;EUR_AF=0.0159;SAS_AF=0.002;AA=C|||;VT=SNP
12	2297226	rs140322767	T	C	100	PASS	AC=35;AF=0.00698882;AN=5008;NS=2504;DP=18402;EAS_AF=0;AMR_AF=0.0231;AFR_AF=0;EUR_AF=0.0179;SAS_AF=0.001;AA=T|||;VT=SNP
12	2297353	rs11062145	C	T	100	PASS	AC=1737;AF=0.346845;AN=5008;NS=2504;DP=18386;EAS_AF=0.3601;AMR_AF=0.3718;AFR_AF=0.2829;EUR_AF=0.3698;SAS_AF=0.3783;AA=T|||;VT=SNP
12	2297996	rs11062146	C	G	100	PASS	AC=1433;AF=0.286142;AN=5008;NS=2504;DP=16214;EAS_AF=0.3552;AMR_AF=0.3545;AFR_AF=0.0673;EUR_AF=0.3668;SAS_AF=0.3793;AA=C|||;VT=SNP
12	2298724	rs2283287	T	C	100	PASS	AC=1663;AF=0.332069;AN=5008;NS=2504;DP=17495;EAS_AF=0.3552;AMR_AF=0.3689;AFR_AF=0.2345;EUR_AF=0.3668;SAS_AF=0.3783;AA=C|||;VT=SNP
12	2299048	rs2283288	C	T	100	PASS	AC=1453;AF=0.290136;AN=5008;NS=2504;DP=19525;EAS_AF=0.3552;AMR_AF=0.3545;AFR_AF=0.084;EUR_AF=0.3658;SAS_AF=0.3783;AA=C|||;VT=SNP
12	2299823	rs2238045	C	T	100	PASS	AC=1658;AF=0.33107;AN=5008;NS=2504;DP=19062;EAS_AF=0.3552;AMR_AF=0.3689;AFR_AF=0.2307;EUR_AF=0.3658;SAS_AF=0.3793;AA=C|||;VT=SNP
12	2299998	rs2238046	A	C	100	PASS	AC=1661;AF=0.331669;AN=5008;NS=2504;DP=19614;EAS_AF=0.3552;AMR_AF=0.3689;AFR_AF=0.2345;EUR_AF=0.3648;SAS_AF=0.3783;AA=C|||;VT=SNP
12	2300008	rs2238047	A	G	100	PASS	AC=1661;AF=0.331669;AN=5008;NS=2504;DP=19424;EAS_AF=0.3552;AMR_AF=0.3689;AFR_AF=0.2345;EUR_AF=0.3648;SAS_AF=0.3783;AA=G|||;VT=SNP
12	2300207	rs2238048	A	G	100	PASS	AC=1648;AF=0.329073;AN=5008;NS=2504;DP=17899;EAS_AF=0.3562;AMR_AF=0.3689;AFR_AF=0.2345;EUR_AF=0.3618;SAS_AF=0.3671;AA=a|||;VT=SNP
12	2300607	rs11614764	G	C	100	PASS	AC=1660;AF=0.33147;AN=5008;NS=2504;DP=22024;EAS_AF=0.3581;AMR_AF=0.3689;AFR_AF=0.2315;EUR_AF=0.3638;SAS_AF=0.3793;AA=T|||;VT=SNP
12	2301189	rs61909095	T	C	100	PASS	AC=1563;AF=0.312101;AN=5008;NS=2504;DP=27158;EAS_AF=0.3542;AMR_AF=0.3588;AFR_AF=0.1679;EUR_AF=0.3628;SAS_AF=0.3783;AA=C|||;VT=SNP
12	2301194	rs182060915	G	A	100	PASS	AC=275;AF=0.0549121;AN=5008;NS=2504;DP=26661;EAS_AF=0.005;AMR_AF=0.1282;AFR_AF=0.0287;EUR_AF=0.0537;SAS_AF=0.091;AA=A|||;VT=SNP
12	2303269	rs78557449	C	T	100	PASS	AC=58;AF=0.0115815;AN=5008;NS=2504;DP=17229;EAS_AF=0.001;AMR_AF=0.0202;AFR_AF=0.0015;EUR_AF=0.0308;SAS_AF=0.0102;AA=C|||;VT=SNP
12	2303486	rs7133502	G	A	100	PASS	AC=1655;AF=0.330471;AN=5008;NS=2504;DP=14897;EAS_AF=0.3562;AMR_AF=0.3646;AFR_AF=0.2337;EUR_AF=0.3618;SAS_AF=0.3783;AA=G|||;VT=SNP
12	2303546	rs7308351	T	C	100	PASS	AC=1660;AF=0.33147;AN=5008;NS=2504;DP=15216;EAS_AF=0.3571;AMR_AF=0.3646;AFR_AF=0.2368;EUR_AF=0.3618;SAS_AF=0.3783;AA=C|||;VT=SNP
12	2304357	rs2239018	C	T	100	PASS	AC=1436;AF=0.286741;AN=5008;NS=2504;DP=20751;EAS_AF=0.3413;AMR_AF=0.3501;AFR_AF=0.0877;EUR_AF=0.3608;SAS_AF=0.3783;AA=C|||;VT=SNP
12	2306128	rs2238049	A	G	100	PASS	AC=2271;AF=0.453474;AN=5008;NS=2504;DP=19217;EAS_AF=0.3413;AMR_AF=0.4078;AFR_AF=0.6498;EUR_AF=0.3718;SAS_AF=0.4202;AA=G|||;VT=SNP
12	2306707	rs2238050	G	A	100	PASS	AC=2334;AF=0.466054;AN=5008;NS=2504;DP=19218;EAS_AF=0.3423;AMR_AF=0.415;AFR_AF=0.6967;EUR_AF=0.3708;SAS_AF=0.4162;AA=A|||;VT=SNP
12	2307175	rs2238051	C	A	100	PASS	AC=3525;AF=0.703874;AN=5008;NS=2504;DP=17317;EAS_AF=0.5298;AMR_AF=0.6801;AFR_AF=0.9569;EUR_AF=0.5885;SAS_AF=0.6769;AA=A|||;VT=SNP
12	2307296	rs2238052	G	A	100	PASS	AC=1636;AF=0.326677;AN=5008;NS=2504;DP=16935;EAS_AF=0.3413;AMR_AF=0.366;AFR_AF=0.2337;EUR_AF=0.3618;SAS_AF=0.3732;AA=G|||;VT=SNP
12	2307869	rs79311680	G	C	100	PASS	AC=402;AF=0.0802716;AN=5008;NS=2504;DP=14340;EAS_AF=0.0308;AMR_AF=0.0879;AFR_AF=0.1051;EUR_AF=0.0696;SAS_AF=0.1033;AA=G|||;VT=SNP
12	2308797	rs73033311	T	C	100	PASS	AC=62;AF=0.0123802;AN=5008;NS=2504;DP=14743;EAS_AF=0;AMR_AF=0.0115;AFR_AF=0.0038;EUR_AF=0.0427;SAS_AF=0.0061;AA=T|||;VT=SNP
12	2309023	rs2098013	G	A	100	PASS	AC=1661;AF=0.331669;AN=5008;NS=2504;DP=17233;EAS_AF=0.3581;AMR_AF=0.3631;AFR_AF=0.2383;EUR_AF=0.3618;SAS_AF=0.3773;AA=A|||;VT=SNP
12	2309393	rs10774032	T	C	100	PASS	AC=1652;AF=0.329872;AN=5008;NS=2504;DP=20941;EAS_AF=0.3542;AMR_AF=0.3631;AFR_AF=0.2345;EUR_AF=0.3618;SAS_AF=0.3773;AA=T|||;VT=SNP
12	2309864	rs10459125	C	T	100	PASS	AC=1652;AF=0.329872;AN=5008;NS=2504;DP=21512;EAS_AF=0.3542;AMR_AF=0.3631;AFR_AF=0.2345;EUR_AF=0.3628;SAS_AF=0.3763;AA=C|||;VT=SNP
12	2310188	rs147649139	T	G	100	PASS	AC=29;AF=0.00579073;AN=5008;NS=2504;DP=9717;EAS_AF=0.001;AMR_AF=0.0043;AFR_AF=0.0023;EUR_AF=0.0209;SAS_AF=0.001;AA=T|||;VT=SNP
12	2310310	rs2239019	G	T	100	PASS	AC=1439;AF=0.28734;AN=5008;NS=2504;DP=18393;EAS_AF=0.3532;AMR_AF=0.3473;AFR_AF=0.084;EUR_AF=0.3608;SAS_AF=0.3763;AA=g|||;VT=SNP
12	2310452	rs2239020	A	G	100	PASS	AC=1650;AF=0.329473;AN=5008;NS=2504;DP=20164;EAS_AF=0.3532;AMR_AF=0.3631;AFR_AF=0.2345;EUR_AF=0.3618;SAS_AF=0.3763;AA=A|||;VT=SNP
12	2310529	rs2239021	C	T	100	PASS	AC=1657;AF=0.330871;AN=5008;NS=2504;DP=21204;EAS_AF=0.3532;AMR_AF=0.3646;AFR_AF=0.239;EUR_AF=0.3618;SAS_AF=0.3763;AA=T|||;VT=SNP
12	2310551	rs2239022	G	A	100	PASS	AC=1652;AF=0.329872;AN=5008;NS=2504;DP=20896;EAS_AF=0.3532;AMR_AF=0.3646;AFR_AF=0.2352;EUR_AF=0.3618;SAS_AF=0.3763;AA=G|||;VT=SNP
12	2310616	rs2239023	A	G	100	PASS	AC=1657;AF=0.330871;AN=5008;NS=2504;DP=18710;EAS_AF=0.3532;AMR_AF=0.3631;AFR_AF=0.239;EUR_AF=0.3628;SAS_AF=0.3763;AA=G|||;VT=SNP
12	2310896	rs141363582	C	T	100	PASS	AC=27;AF=0.00539137;AN=5008;NS=2504;DP=20225;EAS_AF=0.001;AMR_AF=0.0043;AFR_AF=0.0023;EUR_AF=0.0189;SAS_AF=0.001;AA=C|||;VT=SNP
12	2311313	rs2239024	C	T	100	PASS	AC=1651;AF=0.329673;AN=5008;NS=2504;DP=20877;EAS_AF=0.3532;AMR_AF=0.3631;AFR_AF=0.2352;EUR_AF=0.3618;SAS_AF=0.3763;AA=C|||;VT=SNP
12	2311836	rs1860056	A	T	100	PASS	AC=2934;AF=0.585863;AN=5008;NS=2504;DP=18979;EAS_AF=0.3859;AMR_AF=0.5144;AFR_AF=0.9349;EUR_AF=0.4423;SAS_AF=0.5184;AA=T|||;VT=SNP
12	2312282	rs2239025	A	G	100	PASS	AC=1653;AF=0.330072;AN=5008;NS=2504;DP=19695;EAS_AF=0.3532;AMR_AF=0.3631;AFR_AF=0.2352;EUR_AF=0.3638;SAS_AF=0.3763;AA=G|||;VT=SNP
12	2312291	rs2239026	C	T	100	PASS	AC=1653;AF=0.330072;AN=5008;NS=2504;DP=19334;EAS_AF=0.3532;AMR_AF=0.3631;AFR_AF=0.2352;EUR_AF=0.3638;SAS_AF=0.3763;AA=C|||;VT=SNP
12	2312301	rs2239027	A	C	100	PASS	AC=1658;AF=0.33107;AN=5008;NS=2504;DP=19416;EAS_AF=0.3532;AMR_AF=0.3631;AFR_AF=0.239;EUR_AF=0.3638;SAS_AF=0.3763;AA=C|||;VT=SNP
12	2312408	rs10848627	A	G	100	PASS	AC=1651;AF=0.329673;AN=5008;NS=2504;DP=19434;EAS_AF=0.3532;AMR_AF=0.3631;AFR_AF=0.2352;EUR_AF=0.3618;SAS_AF=0.3763;AA=a|||;VT=SNP
12	2312489	rs10848628	T	C	100	PASS	AC=1658;AF=0.33107;AN=5008;NS=2504;DP=20568;EAS_AF=0.3532;AMR_AF=0.3646;AFR_AF=0.239;EUR_AF=0.3618;SAS_AF=0.3773;AA=C|||;VT=SNP
12	2312620	rs12422554	A	C	100	PASS	AC=1658;AF=0.33107;AN=5008;NS=2504;DP=20582;EAS_AF=0.3542;AMR_AF=0.3631;AFR_AF=0.239;EUR_AF=0.3628;SAS_AF=0.3763;AA=C|||;VT=SNP
12	2312826	rs4765668	A	G	100	PASS	AC=1650;AF=0.329473;AN=5008;NS=2504;DP=18373;EAS_AF=0.3532;AMR_AF=0.3588;AFR_AF=0.2352;EUR_AF=0.3628;SAS_AF=0.3773;AA=G|||;VT=SNP
12	2312897	rs10848629	C	T	100	PASS	AC=1653;AF=0.330072;AN=5008;NS=2504;DP=19221;EAS_AF=0.3532;AMR_AF=0.3631;AFR_AF=0.236;EUR_AF=0.3628;SAS_AF=0.3763;AA=C|||;VT=SNP
12	2312965	rs4765902	G	A	100	PASS	AC=1653;AF=0.330072;AN=5008;NS=2504;DP=19621;EAS_AF=0.3532;AMR_AF=0.3631;AFR_AF=0.2352;EUR_AF=0.3618;SAS_AF=0.3783;AA=A|||;VT=SNP
12	2313111	rs4765669	A	G	100	PASS	AC=1651;AF=0.329673;AN=5008;NS=2504;DP=19099;EAS_AF=0.3532;AMR_AF=0.3631;AFR_AF=0.2352;EUR_AF=0.3618;SAS_AF=0.3763;AA=G|||;VT=SNP
12	2313126	rs4765670	A	G	100	PASS	AC=1650;AF=0.329473;AN=5008;NS=2504;DP=19398;EAS_AF=0.3532;AMR_AF=0.3631;AFR_AF=0.2345;EUR_AF=0.3618;SAS_AF=0.3763;AA=A|||;VT=SNP
12	2314319	rs12423277	A	C	100	PASS	AC=2920;AF=0.583067;AN=5008;NS=2504;DP=14315;EAS_AF=0.3859;AMR_AF=0.5115;AFR_AF=0.9251;EUR_AF=0.4423;SAS_AF=0.5194;AA=C|||;VT=SNP
12	2314426	rs10774033	C	T	100	PASS	AC=1650;AF=0.329473;AN=5008;NS=2504;DP=15781;EAS_AF=0.3532;AMR_AF=0.3631;AFR_AF=0.2345;EUR_AF=0.3618;SAS_AF=0.3763;AA=C|||;VT=SNP
12	2314825	rs10848631	G	A	100	PASS	AC=1564;AF=0.3123;AN=5008;NS=2504;DP=16129;EAS_AF=0.3532;AMR_AF=0.3559;AFR_AF=0.1732;EUR_AF=0.3618;SAS_AF=0.3763;AA=G|||;VT=SNP
12	2314997	rs758172	T	A	100	PASS	AC=1650;AF=0.329473;AN=5008;NS=2504;DP=17895;EAS_AF=0.3532;AMR_AF=0.3631;AFR_AF=0.2345;EUR_AF=0.3618;SAS_AF=0.3763;AA=T|||;VT=SNP
12	2315228	rs758173	G	A	100	PASS	AC=1650;AF=0.329473;AN=5008;NS=2504;DP=18819;EAS_AF=0.3532;AMR_AF=0.3631;AFR_AF=0.2345;EUR_AF=0.3618;SAS_AF=0.3763;AA=G|||;VT=SNP
12	2315540	rs76603827	C	T	100	PASS	AC=252;AF=0.0503195;AN=5008;NS=2504;DP=19734;EAS_AF=0.0278;AMR_AF=0.0677;AFR_AF=0.0424;EUR_AF=0.0378;SAS_AF=0.0849;AA=C|||;VT=SNP
12	2315706	rs758174	T	C	100	PASS	AC=1652;AF=0.329872;AN=5008;NS=2504;DP=20833;EAS_AF=0.3532;AMR_AF=0.366;AFR_AF=0.2345;EUR_AF=0.3618;SAS_AF=0.3763;AA=C|||;VT=SNP
12	2315993	rs10848632	C	T	100	PASS	AC=1651;AF=0.329673;AN=5008;NS=2504;DP=18355;EAS_AF=0.3532;AMR_AF=0.3646;AFR_AF=0.2345;EUR_AF=0.3618;SAS_AF=0.3763;AA=C|||;VT=SNP
12	2316019	rs10848633	A	G	100	PASS	AC=1598;AF=0.319089;AN=5008;NS=2504;DP=18301;EAS_AF=0.3532;AMR_AF=0.3617;AFR_AF=0.1967;EUR_AF=0.3608;SAS_AF=0.3763;AA=A|||;VT=SNP
12	2316127	rs10848634	T	C	100	PASS	AC=1656;AF=0.330671;AN=5008;NS=2504;DP=19282;EAS_AF=0.3532;AMR_AF=0.3646;AFR_AF=0.2383;EUR_AF=0.3618;SAS_AF=0.3763;AA=C|||;VT=SNP
12	2316178	rs78907301	G	A	100	PASS	AC=252;AF=0.0503195;AN=5008;NS=2504;DP=18214;EAS_AF=0.0278;AMR_AF=0.0677;AFR_AF=0.0424;EUR_AF=0.0378;SAS_AF=0.0849;AA=G|||;VT=SNP
12	2316195	rs10848635	T	A	100	PASS	AC=1650;AF=0.329473;AN=5008;NS=2504;DP=17765;EAS_AF=0.3522;AMR_AF=0.3646;AFR_AF=0.2345;EUR_AF=0.3618;SAS_AF=0.3763;AA=A|||;VT=SNP
12	2316493	rs10848636	G	T	100	PASS	AC=1651;AF=0.329673;AN=5008;NS=2504;DP=19075;EAS_AF=0.3532;AMR_AF=0.3646;AFR_AF=0.2345;EUR_AF=0.3618;SAS_AF=0.3763;AA=G|||;VT=SNP
12	2316554	rs10848637	C	A	100	PASS	AC=1651;AF=0.329673;AN=5008;NS=2504;DP=19649;EAS_AF=0.3532;AMR_AF=0.3646;AFR_AF=0.2345;EUR_AF=0.3618;SAS_AF=0.3763;AA=A|||;VT=SNP
12	2317096	rs2238053	T	C	100	PASS	AC=1418;AF=0.283147;AN=5008;NS=2504;DP=23286;EAS_AF=0.3532;AMR_AF=0.3487;AFR_AF=0.0673;EUR_AF=0.3608;SAS_AF=0.3763;AA=T|||;VT=SNP
12	2317523	rs11062156	G	A	100	PASS	AC=1651;AF=0.329673;AN=5008;NS=2504;DP=24871;EAS_AF=0.3532;AMR_AF=0.3646;AFR_AF=0.2345;EUR_AF=0.3618;SAS_AF=0.3763;AA=G|||;VT=SNP
12	2317604	rs77372211	G	A	100	PASS	AC=401;AF=0.0800719;AN=5008;NS=2504;DP=21772;EAS_AF=0.0317;AMR_AF=0.0908;AFR_AF=0.1044;EUR_AF=0.0686;SAS_AF=0.1012;AA=G|||;VT=SNP
12	2317644	rs2238054	T	C	100	PASS	AC=1651;AF=0.329673;AN=5008;NS=2504;DP=21304;EAS_AF=0.3532;AMR_AF=0.3646;AFR_AF=0.2345;EUR_AF=0.3618;SAS_AF=0.3763;AA=C|||;VT=SNP
12	2318936	rs117234411	C	T	100	PASS	AC=19;AF=0.00379393;AN=5008;NS=2504;DP=18843;EAS_AF=0;AMR_AF=0.0043;AFR_AF=0;EUR_AF=0.008;SAS_AF=0.0082;AA=C|||;VT=SNP
12	2321820	rs11062157	T	A	100	PASS	AC=556;AF=0.111022;AN=5008;NS=2504;DP=19476;EAS_AF=0.0109;AMR_AF=0.2046;AFR_AF=0.0129;EUR_AF=0.2734;SAS_AF=0.1135;AA=T|||;VT=SNP
12	2321868	rs1016388	A	T	100	PASS	AC=2612;AF=0.521565;AN=5008;NS=2504;DP=19338;EAS_AF=0.3542;AMR_AF=0.451;AFR_AF=0.8192;EUR_AF=0.4076;SAS_AF=0.4591;AA=T|||;VT=SNP
12	2322513	rs12424245	A	G	100	PASS	AC=818;AF=0.163339;AN=5008;NS=2504;DP=17561;EAS_AF=0.0575;AMR_AF=0.232;AFR_AF=0.0514;EUR_AF=0.3221;SAS_AF=0.2117;AA=A|||;VT=SNP
12	2323846	rs11614275	G	A	100	PASS	AC=162;AF=0.0323482;AN=5008;NS=2504;DP=17214;EAS_AF=0.001;AMR_AF=0.0303;AFR_AF=0.0461;EUR_AF=0.0358;SAS_AF=0.044;AA=G|||;VT=SNP
12	2324042	rs7957545	T	C	100	PASS	AC=2133;AF=0.425919;AN=5008;NS=2504;DP=20868;EAS_AF=0.3522;AMR_AF=0.3905;AFR_AF=0.5832;EUR_AF=0.3648;SAS_AF=0.3773;AA=C|||;VT=SNP
12	2324407	rs2238055	G	A	100	PASS	AC=281;AF=0.0561102;AN=5008;NS=2504;DP=22543;EAS_AF=0.0288;AMR_AF=0.0533;AFR_AF=0.0976;EUR_AF=0.0308;SAS_AF=0.0562;AA=G|||;VT=SNP
12	2325978	rs11062158	T	C	100	PASS	AC=618;AF=0.123403;AN=5008;NS=2504;DP=17188;EAS_AF=0.2986;AMR_AF=0.1182;AFR_AF=0.0234;EUR_AF=0.0388;SAS_AF=0.1687;AA=T|||;VT=SNP
12	2326169	rs10848640	C	G	100	PASS	AC=1178;AF=0.235224;AN=5008;NS=2504;DP=19996;EAS_AF=0.2986;AMR_AF=0.1499;AFR_AF=0.4304;EUR_AF=0.0417;SAS_AF=0.1656;AA=C|||;VT=SNP
12	2326181	rs10848641	T	C	100	PASS	AC=1301;AF=0.259784;AN=5008;NS=2504;DP=20179;EAS_AF=0.2986;AMR_AF=0.1542;AFR_AF=0.5174;EUR_AF=0.0437;SAS_AF=0.1687;AA=C|||;VT=SNP
12	2326224	rs11062159	G	A	100	PASS	AC=978;AF=0.195288;AN=5008;NS=2504;DP=20182;EAS_AF=0.0536;AMR_AF=0.245;AFR_AF=0.1679;EUR_AF=0.3231;SAS_AF=0.2117;AA=G|||;VT=SNP
12	2327944	rs2238056	T	C	100	PASS	AC=2925;AF=0.584065;AN=5008;NS=2504;DP=20694;EAS_AF=0.3869;AMR_AF=0.5144;AFR_AF=0.9259;EUR_AF=0.4423;SAS_AF=0.5204;AA=C|||;VT=SNP
12	2329572	rs72653432	T	C	100	PASS	AC=1062;AF=0.212061;AN=5008;NS=2504;DP=22228;EAS_AF=0.3313;AMR_AF=0.1844;AFR_AF=0.2292;EUR_AF=0.0746;SAS_AF=0.227;AA=T|||;VT=SNP
12	2329970	rs11062161	T	C	100	PASS	AC=1211;AF=0.241813;AN=5008;NS=2504;DP=22832;EAS_AF=0.0556;AMR_AF=0.2896;AFR_AF=0.2262;EUR_AF=0.3658;SAS_AF=0.2935;AA=T|||;VT=SNP
12	2330458	rs10774034	C	T	100	PASS	AC=1386;AF=0.276757;AN=5008;NS=2504;DP=20673;EAS_AF=0.0595;AMR_AF=0.2954;AFR_AF=0.3464;EUR_AF=0.3678;SAS_AF=0.2996;AA=T|||;VT=SNP
12	2330997	rs12228890	C	A	100	PASS	AC=639;AF=0.127596;AN=5008;NS=2504;DP=18265;EAS_AF=0.2976;AMR_AF=0.1196;AFR_AF=0.0416;EUR_AF=0.0398;SAS_AF=0.1646;AA=C|||;VT=SNP
12	2331144	rs3922316	C	A	100	PASS	AC=1487;AF=0.296925;AN=5008;NS=2504;DP=17613;EAS_AF=0.0546;AMR_AF=0.2752;AFR_AF=0.5008;EUR_AF=0.332;SAS_AF=0.2505;AA=A|||;VT=SNP
12	2331192	rs2190771	G	T	100	PASS	AC=1466;AF=0.292732;AN=5008;NS=2504;DP=18274;EAS_AF=0.0546;AMR_AF=0.2695;AFR_AF=0.4887;EUR_AF=0.331;SAS_AF=0.2505;AA=G|||;VT=SNP
12	2331572	rs10848642	A	G	100	PASS	AC=1483;AF=0.296126;AN=5008;NS=2504;DP=19173;EAS_AF=0.0546;AMR_AF=0.2695;AFR_AF=0.5038;EUR_AF=0.328;SAS_AF=0.2505;AA=G|||;VT=SNP
12	2332104	rs11062162	A	G	100	PASS	AC=1656;AF=0.330671;AN=5008;NS=2504;DP=22338;EAS_AF=0.0556;AMR_AF=0.3055;AFR_AF=0.5545;EUR_AF=0.3648;SAS_AF=0.2945;AA=G|||;VT=SNP
12	2332210	rs2239028	C	T	100	PASS	AC=1028;AF=0.205272;AN=5008;NS=2504;DP=22359;EAS_AF=0.3026;AMR_AF=0.183;AFR_AF=0.2307;EUR_AF=0.0805;SAS_AF=0.2147;AA=T|||;VT=SNP
12	2332371	rs76799633	A	G	100	PASS	AC=189;AF=0.0377396;AN=5008;NS=2504;DP=20175;EAS_AF=0.001;AMR_AF=0.036;AFR_AF=0.0628;EUR_AF=0.0368;SAS_AF=0.044;AA=A|||;VT=SNP
12	2332393	rs4765904	A	C	100	PASS	AC=1463;AF=0.292133;AN=5008;NS=2504;DP=19872;EAS_AF=0.0546;AMR_AF=0.2695;AFR_AF=0.4887;EUR_AF=0.328;SAS_AF=0.2505;AA=A|||;VT=SNP
12	2332428	rs2239029	T	A	100	PASS	AC=724;AF=0.144569;AN=5008;NS=2504;DP=19961;EAS_AF=0.2976;AMR_AF=0.1354;AFR_AF=0.0968;EUR_AF=0.0408;SAS_AF=0.1646;AA=T|||;VT=SNP
12	2332795	rs1108221	A	T	100	PASS	AC=1420;AF=0.283546;AN=5008;NS=2504;DP=17727;EAS_AF=0.0546;AMR_AF=0.2666;AFR_AF=0.4887;EUR_AF=0.325;SAS_AF=0.2117;AA=A|||;VT=SNP
12	2332856	rs1108222	C	A	100	PASS	AC=1420;AF=0.283546;AN=5008;NS=2504;DP=18152;EAS_AF=0.0546;AMR_AF=0.2666;AFR_AF=0.4887;EUR_AF=0.325;SAS_AF=0.2117;AA=C|||;VT=SNP
12	2333484	rs1108074	C	T	100	PASS	AC=1666;AF=0.332668;AN=5008;NS=2504;DP=20689;EAS_AF=0.0585;AMR_AF=0.2911;AFR_AF=0.621;EUR_AF=0.332;SAS_AF=0.2556;AA=T|||;VT=SNP
12	2333638	rs1108073	T	C	100	PASS	AC=1672;AF=0.333866;AN=5008;NS=2504;DP=20945;EAS_AF=0.0556;AMR_AF=0.3055;AFR_AF=0.5666;EUR_AF=0.3648;SAS_AF=0.2945;AA=T|||;VT=SNP
12	2333652	rs11062164	C	A	100	PASS	AC=740;AF=0.147764;AN=5008;NS=2504;DP=20708;EAS_AF=0.2976;AMR_AF=0.1369;AFR_AF=0.1082;EUR_AF=0.0408;SAS_AF=0.1646;AA=A|||;VT=SNP
12	2333671	rs1108075	G	A	100	PASS	AC=1476;AF=0.294728;AN=5008;NS=2504;DP=20430;EAS_AF=0.0546;AMR_AF=0.2723;AFR_AF=0.528;EUR_AF=0.325;SAS_AF=0.2117;AA=g|||;VT=SNP
12	2333743	rs77893928	G	A	100	PASS	AC=288;AF=0.057508;AN=5008;NS=2504;DP=19240;EAS_AF=0.005;AMR_AF=0.0447;AFR_AF=0.093;EUR_AF=0.0427;SAS_AF=0.0879;AA=A|||;VT=SNP
12	2333848	rs11062165	T	C	100	PASS	AC=930;AF=0.185703;AN=5008;NS=2504;DP=21458;EAS_AF=0.3026;AMR_AF=0.1571;AFR_AF=0.1997;EUR_AF=0.0477;SAS_AF=0.2086;AA=T|||;VT=SNP
12	2333877	rs55802595	A	C	100	PASS	AC=147;AF=0.029353;AN=5008;NS=2504;DP=21239;EAS_AF=0.0109;AMR_AF=0.013;AFR_AF=0.0045;EUR_AF=0.0308;SAS_AF=0.092;AA=A|||;VT=SNP
12	2334076	rs75729273	G	A	100	PASS	AC=146;AF=0.0291534;AN=5008;NS=2504;DP=20716;EAS_AF=0.001;AMR_AF=0.0303;AFR_AF=0.034;EUR_AF=0.0358;SAS_AF=0.044;AA=G|||;VT=SNP
12	2334260	rs11062166	G	A	100	PASS	AC=1439;AF=0.28734;AN=5008;NS=2504;DP=20166;EAS_AF=0.0546;AMR_AF=0.2666;AFR_AF=0.5038;EUR_AF=0.325;SAS_AF=0.2106;AA=G|||;VT=SNP
12	2334444	rs7312354	T	C	100	PASS	AC=901;AF=0.179912;AN=5008;NS=2504;DP=19993;EAS_AF=0.3026;AMR_AF=0.1556;AFR_AF=0.1793;EUR_AF=0.0467;SAS_AF=0.2086;AA=C|||;VT=SNP
12	2334628	rs139868463	T	C	100	PASS	AC=33;AF=0.00658946;AN=5008;NS=2504;DP=19261;EAS_AF=0;AMR_AF=0.0202;AFR_AF=0;EUR_AF=0.0179;SAS_AF=0.001;AA=T|||;VT=SNP
12	2334933	rs7296039	G	C	100	PASS	AC=915;AF=0.182708;AN=5008;NS=2504;DP=19223;EAS_AF=0.3026;AMR_AF=0.1599;AFR_AF=0.1876;EUR_AF=0.0467;SAS_AF=0.2086;AA=C|||;VT=SNP
12	2335941	rs2239030	G	A	100	PASS	AC=2528;AF=0.504792;AN=5008;NS=2504;DP=19762;EAS_AF=0.3571;AMR_AF=0.4582;AFR_AF=0.7428;EUR_AF=0.4115;SAS_AF=0.4642;AA=A|||;VT=SNP
12	2336169	rs2239031	G	T	100	PASS	AC=763;AF=0.152356;AN=5008;NS=2504;DP=19782;EAS_AF=0.2976;AMR_AF=0.1412;AFR_AF=0.1233;EUR_AF=0.0408;SAS_AF=0.1646;AA=G|||;VT=SNP
12	2336323	rs76314765	G	C	100	PASS	AC=147;AF=0.029353;AN=5008;NS=2504;DP=19940;EAS_AF=0.001;AMR_AF=0.0303;AFR_AF=0.0348;EUR_AF=0.0358;SAS_AF=0.044;AA=G|||;VT=SNP
12	2337138	rs2239032	G	A	100	PASS	AC=512;AF=0.102236;AN=5008;NS=2504;DP=19467;EAS_AF=0.131;AMR_AF=0.1052;AFR_AF=0.0038;EUR_AF=0.1481;SAS_AF=0.1564;AA=G|||;VT=SNP
12	2337370	rs11613885	A	G	100	PASS	AC=212;AF=0.0423323;AN=5008;NS=2504;DP=21011;EAS_AF=0.0109;AMR_AF=0.0331;AFR_AF=0.0356;EUR_AF=0.0457;SAS_AF=0.0869;AA=A|||;VT=SNP
12	2337460	rs2283291	G	A	100	PASS	AC=2522;AF=0.503594;AN=5008;NS=2504;DP=21928;EAS_AF=0.3552;AMR_AF=0.4582;AFR_AF=0.7398;EUR_AF=0.4115;SAS_AF=0.4642;AA=A|||;VT=SNP
12	2337746	rs2239033	C	A	100	PASS	AC=2525;AF=0.504193;AN=5008;NS=2504;DP=21913;EAS_AF=0.3571;AMR_AF=0.4582;AFR_AF=0.7405;EUR_AF=0.4115;SAS_AF=0.4642;AA=A|||;VT=SNP
12	2338396	rs3794297	C	T	100	PASS	AC=2528;AF=0.504792;AN=5008;NS=2504;DP=18848;EAS_AF=0.3571;AMR_AF=0.4582;AFR_AF=0.7421;EUR_AF=0.4125;SAS_AF=0.4642;AA=T|||;VT=SNP
12	2338756	rs68089646	A	G	100	PASS	AC=1241;AF=0.247804;AN=5008;NS=2504;DP=17800;EAS_AF=0.0119;AMR_AF=0.2579;AFR_AF=0.4962;EUR_AF=0.2783;SAS_AF=0.1166;AA=A|||;VT=SNP
12	2338829	rs74390179	A	G	100	PASS	AC=49;AF=0.00978435;AN=5008;NS=2504;DP=17664;EAS_AF=0;AMR_AF=0.0101;AFR_AF=0.0015;EUR_AF=0.0249;SAS_AF=0.0153;AA=A|||;VT=SNP
12	2338858	rs6489353	A	G	100	PASS	AC=2577;AF=0.514577;AN=5008;NS=2504;DP=17849;EAS_AF=0.3641;AMR_AF=0.4582;AFR_AF=0.7564;EUR_AF=0.4314;SAS_AF=0.4683;AA=G|||;VT=SNP
12	2340001	rs117433140	T	C	100	PASS	AC=27;AF=0.00539137;AN=5008;NS=2504;DP=18895;EAS_AF=0.001;AMR_AF=0.0043;AFR_AF=0.0023;EUR_AF=0.0189;SAS_AF=0.001;AA=T|||;VT=SNP
12	2340798	rs34382810	A	C	100	PASS	AC=2651;AF=0.529353;AN=5008;NS=2504;DP=19042;EAS_AF=0.3661;AMR_AF=0.4697;AFR_AF=0.8048;EUR_AF=0.4125;SAS_AF=0.4877;AA=C|||;VT=SNP
12	2340874	rs78639511	T	C	100	PASS	AC=160;AF=0.0319489;AN=5008;NS=2504;DP=17772;EAS_AF=0.001;AMR_AF=0.0418;AFR_AF=0.0348;EUR_AF=0.0368;SAS_AF=0.0481;AA=T|||;VT=SNP
12	2342248	rs7303977	G	A	100	PASS	AC=873;AF=0.174321;AN=5008;NS=2504;DP=20178;EAS_AF=0.3036;AMR_AF=0.134;AFR_AF=0.1778;EUR_AF=0.0467;SAS_AF=0.1963;AA=G|||;VT=SNP
12	2342417	rs7135319	A	G	100	PASS	AC=700;AF=0.139776;AN=5008;NS=2504;DP=21684;EAS_AF=0.3046;AMR_AF=0.1282;AFR_AF=0.0779;EUR_AF=0.0437;SAS_AF=0.1605;AA=A|||;VT=SNP
12	2342636	rs7305301	C	G	100	PASS	AC=821;AF=0.163938;AN=5008;NS=2504;DP=20233;EAS_AF=0.3155;AMR_AF=0.1311;AFR_AF=0.1589;EUR_AF=0.0437;SAS_AF=0.1616;AA=C|||;VT=SNP
12	2343186	rs6489354	A	G	100	PASS	AC=173;AF=0.0345447;AN=5008;NS=2504;DP=21980;EAS_AF=0.0099;AMR_AF=0.0432;AFR_AF=0.0386;EUR_AF=0.0368;SAS_AF=0.046;AA=A|||;VT=SNP
12	2343344	rs76086674	G	A	100	PASS	AC=53;AF=0.0105831;AN=5008;NS=2504;DP=19709;EAS_AF=0;AMR_AF=0.0245;AFR_AF=0;EUR_AF=0.0318;SAS_AF=0.0041;AA=A|||;VT=SNP
12	2343551	rs11609729	T	C	100	PASS	AC=178;AF=0.0355431;AN=5008;NS=2504;DP=20593;EAS_AF=0.001;AMR_AF=0.0447;AFR_AF=0.0492;EUR_AF=0.0368;SAS_AF=0.045;AA=T|||;VT=SNP
12	2344253	rs117924617	G	T	100	PASS	AC=22;AF=0.00439297;AN=5008;NS=2504;DP=20240;EAS_AF=0;AMR_AF=0.0043;AFR_AF=0;EUR_AF=0.0179;SAS_AF=0.001;AA=G|||;VT=SNP
12	2344560	rs117388872	C	T	100	PASS	AC=28;AF=0.00559105;AN=5008;NS=2504;DP=17912;EAS_AF=0;AMR_AF=0.013;AFR_AF=0;EUR_AF=0.0179;SAS_AF=0.001;AA=C|||;VT=SNP
12	2344644	rs769087	G	A	100	PASS	AC=1514;AF=0.302316;AN=5008;NS=2504;DP=19763;EAS_AF=0.0506;AMR_AF=0.2824;AFR_AF=0.5416;EUR_AF=0.3161;SAS_AF=0.2382;AA=G|||;VT=SNP
12	2344960	rs2007044	A	G	100	PASS	AC=2486;AF=0.496406;AN=5008;NS=2504;DP=18006;EAS_AF=0.3274;AMR_AF=0.4481;AFR_AF=0.8283;EUR_AF=0.3658;SAS_AF=0.3906;AA=G|||;VT=SNP
12	2345295	rs1006737	G	A	100	PASS	AC=1510;AF=0.301518;AN=5008;NS=2504;DP=20349;EAS_AF=0.0506;AMR_AF=0.2824;AFR_AF=0.5386;EUR_AF=0.3161;SAS_AF=0.2382;AA=G|||;VT=SNP
12	2345625	rs11610437	A	G	100	PASS	AC=169;AF=0.033746;AN=5008;NS=2504;DP=21184;EAS_AF=0.001;AMR_AF=0.0447;AFR_AF=0.0424;EUR_AF=0.0368;SAS_AF=0.045;AA=A|||;VT=SNP
12	2345796	rs75269774	A	G	100	PASS	AC=26;AF=0.00519169;AN=5008;NS=2504;DP=18263;EAS_AF=0;AMR_AF=0.0058;AFR_AF=0;EUR_AF=0.0129;SAS_AF=0.0092;AA=A|||;VT=SNP
12	2346254	rs11614966	G	A	100	PASS	AC=169;AF=0.033746;AN=5008;NS=2504;DP=20920;EAS_AF=0.001;AMR_AF=0.0447;AFR_AF=0.0424;EUR_AF=0.0368;SAS_AF=0.045;AA=G|||;VT=SNP
12	2346393	rs2159100	C	T	100	PASS	AC=1512;AF=0.301917;AN=5008;NS=2504;DP=21117;EAS_AF=0.0506;AMR_AF=0.2839;AFR_AF=0.5393;EUR_AF=0.3161;SAS_AF=0.2382;AA=C|||;VT=SNP
12	2346830	rs12315711	T	A	100	PASS	AC=1511;AF=0.301717;AN=5008;NS=2504;DP=21995;EAS_AF=0.0506;AMR_AF=0.2839;AFR_AF=0.5386;EUR_AF=0.3161;SAS_AF=0.2382;AA=T|||;VT=SNP
12	2347448	rs7977433	C	T	100	PASS	AC=157;AF=0.0313498;AN=5008;NS=2504;DP=21652;EAS_AF=0.001;AMR_AF=0.0447;AFR_AF=0.0333;EUR_AF=0.0368;SAS_AF=0.045;AA=C|||;VT=SNP
12	2347694	rs2239034	T	G	100	PASS	AC=848;AF=0.169329;AN=5008;NS=2504;DP=21195;EAS_AF=0.3085;AMR_AF=0.1383;AFR_AF=0.1936;EUR_AF=0.0338;SAS_AF=0.1544;AA=G|||;VT=SNP
12	2348833	rs78156660	A	G	100	PASS	AC=173;AF=0.0345447;AN=5008;NS=2504;DP=16040;EAS_AF=0.001;AMR_AF=0.0447;AFR_AF=0.0454;EUR_AF=0.0368;SAS_AF=0.045;AA=A|||;VT=SNP
12	2348844	rs11062170	G	C	100	PASS	AC=906;AF=0.180911;AN=5008;NS=2504;DP=15759;EAS_AF=0.0506;AMR_AF=0.2464;AFR_AF=0.1021;EUR_AF=0.3141;SAS_AF=0.2382;AA=G|||;VT=SNP
12	2349081	rs2239035	A	C	100	PASS	AC=841;AF=0.167931;AN=5008;NS=2504;DP=18034;EAS_AF=0.3085;AMR_AF=0.1383;AFR_AF=0.1884;EUR_AF=0.0338;SAS_AF=0.1544;AA=A|||;VT=SNP
12	2349141	rs2239036	T	C	100	PASS	AC=787;AF=0.157149;AN=5008;NS=2504;DP=20807;EAS_AF=0.3085;AMR_AF=0.1383;AFR_AF=0.1475;EUR_AF=0.0338;SAS_AF=0.1544;AA=T|||;VT=SNP
12	2349406	rs11612837	C	T	100	PASS	AC=173;AF=0.0345447;AN=5008;NS=2504;DP=19856;EAS_AF=0.001;AMR_AF=0.0447;AFR_AF=0.0454;EUR_AF=0.0368;SAS_AF=0.045;AA=C|||;VT=SNP
12	2349584	rs4765905	G	C	100	PASS	AC=1507;AF=0.300919;AN=5008;NS=2504;DP=22819;EAS_AF=0.0506;AMR_AF=0.2824;AFR_AF=0.5333;EUR_AF=0.3201;SAS_AF=0.2382;AA=G|||;VT=SNP
12	2350263	rs7975467	A	G	100	PASS	AC=848;AF=0.169329;AN=5008;NS=2504;DP=18316;EAS_AF=0.2837;AMR_AF=0.1398;AFR_AF=0.2171;EUR_AF=0.0268;SAS_AF=0.1544;AA=G|||;VT=SNP
12	2350401	rs882195	G	C	100	PASS	AC=2642;AF=0.527556;AN=5008;NS=2504;DP=18385;EAS_AF=0.3899;AMR_AF=0.4784;AFR_AF=0.8048;EUR_AF=0.4215;SAS_AF=0.4387;AA=C|||;VT=SNP
12	2350452	rs882194	A	G	100	PASS	AC=2615;AF=0.522165;AN=5008;NS=2504;DP=18292;EAS_AF=0.3909;AMR_AF=0.4741;AFR_AF=0.7874;EUR_AF=0.4195;SAS_AF=0.4387;AA=T|||;VT=SNP
12	2350620	rs882193	G	A	100	PASS	AC=2538;AF=0.506789;AN=5008;NS=2504;DP=19954;EAS_AF=0.5883;AMR_AF=0.4986;AFR_AF=0.2806;EUR_AF=0.6213;SAS_AF=0.6166;AA=A|||;VT=SNP
12	2351551	rs144110899	C	T	100	PASS	AC=24;AF=0.00479233;AN=5008;NS=2504;DP=19248;EAS_AF=0;AMR_AF=0.0072;AFR_AF=0;EUR_AF=0.0139;SAS_AF=0.0051;AA=C|||;VT=SNP
12	2352835	rs80295761	T	C	100	PASS	AC=239;AF=0.0477236;AN=5008;NS=2504;DP=20864;EAS_AF=0.001;AMR_AF=0.0476;AFR_AF=0.0923;EUR_AF=0.0378;SAS_AF=0.046;AA=T|||;VT=SNP
12	2353407	rs77175673	C	A	100	PASS	AC=162;AF=0.0323482;AN=5008;NS=2504;DP=20667;EAS_AF=0.001;AMR_AF=0.0432;AFR_AF=0.0371;EUR_AF=0.0378;SAS_AF=0.045;AA=C|||;VT=SNP
12	2354036	rs78833529	A	G	100	PASS	AC=170;AF=0.0339457;AN=5008;NS=2504;DP=20599;EAS_AF=0.001;AMR_AF=0.0447;AFR_AF=0.0416;EUR_AF=0.0388;SAS_AF=0.045;AA=G|||;VT=SNP
12	2354263	rs78185961	A	G	100	PASS	AC=293;AF=0.0585064;AN=5008;NS=2504;DP=20965;EAS_AF=0.001;AMR_AF=0.0519;AFR_AF=0.1301;EUR_AF=0.0388;SAS_AF=0.046;AA=G|||;VT=SNP
12	2354530	rs73033370	A	G	100	PASS	AC=33;AF=0.00658946;AN=5008;NS=2504;DP=19868;EAS_AF=0;AMR_AF=0.0101;AFR_AF=0.0015;EUR_AF=0.0219;SAS_AF=0.002;AA=A|||;VT=SNP
12	2354582	rs80071235	T	A	100	PASS	AC=307;AF=0.0613019;AN=5008;NS=2504;DP=19271;EAS_AF=0.001;AMR_AF=0.0519;AFR_AF=0.1407;EUR_AF=0.0388;SAS_AF=0.046;AA=A|||;VT=SNP
12	2354870	rs2370413	T	C	100	PASS	AC=3031;AF=0.605232;AN=5008;NS=2504;DP=19721;EAS_AF=0.4216;AMR_AF=0.5461;AFR_AF=0.9486;EUR_AF=0.4573;SAS_AF=0.5245;AA=C|||;VT=SNP
12	2355460	rs7967379	A	G	100	PASS	AC=323;AF=0.0644968;AN=5008;NS=2504;DP=20194;EAS_AF=0.001;AMR_AF=0.0519;AFR_AF=0.1528;EUR_AF=0.0388;SAS_AF=0.046;AA=A|||;VT=SNP
12	2355806	rs7297582	C	T	100	PASS	AC=929;AF=0.185503;AN=5008;NS=2504;DP=21005;EAS_AF=0.0397;AMR_AF=0.2882;AFR_AF=0.0537;EUR_AF=0.3728;SAS_AF=0.2485;AA=C|||;VT=SNP
12	2356371	rs11608296	T	C	100	PASS	AC=167;AF=0.0333466;AN=5008;NS=2504;DP=18054;EAS_AF=0.001;AMR_AF=0.0432;AFR_AF=0.0408;EUR_AF=0.0378;SAS_AF=0.045;AA=T|||;VT=SNP
12	2356554	rs79446827	T	G	100	PASS	AC=304;AF=0.0607029;AN=5008;NS=2504;DP=20107;EAS_AF=0.001;AMR_AF=0.0504;AFR_AF=0.1399;EUR_AF=0.0388;SAS_AF=0.045;AA=G|||;VT=SNP
12	2356940	rs79976249	A	G	100	PASS	AC=173;AF=0.0345447;AN=5008;NS=2504;DP=18810;EAS_AF=0.001;AMR_AF=0.0447;AFR_AF=0.0439;EUR_AF=0.0388;SAS_AF=0.045;AA=G|||;VT=SNP
12	2358391	rs114073785	T	G	100	PASS	AC=222;AF=0.0443291;AN=5008;NS=2504;DP=21449;EAS_AF=0.001;AMR_AF=0.1095;AFR_AF=0.0477;EUR_AF=0.0378;SAS_AF=0.045;AA=T|||;VT=SNP
12	2358805	rs78661331	T	C	100	PASS	AC=232;AF=0.0463259;AN=5008;NS=2504;DP=17787;EAS_AF=0.001;AMR_AF=0.1124;AFR_AF=0.053;EUR_AF=0.0388;SAS_AF=0.045;AA=C|||;VT=SNP
12	2358844	rs7975229	C	T	100	PASS	AC=115;AF=0.0229633;AN=5008;NS=2504;DP=18338;EAS_AF=0.002;AMR_AF=0.0173;AFR_AF=0.003;EUR_AF=0.0398;SAS_AF=0.0583;AA=C|||;VT=SNP
12	2358899	rs78006379	C	T	100	PASS	AC=116;AF=0.0231629;AN=5008;NS=2504;DP=16378;EAS_AF=0.0437;AMR_AF=0.0101;AFR_AF=0;EUR_AF=0.0199;SAS_AF=0.046;AA=C|||;VT=SNP
12	2358981	rs12424172	G	A	100	PASS	AC=53;AF=0.0105831;AN=5008;NS=2504;DP=13656;EAS_AF=0;AMR_AF=0.0159;AFR_AF=0;EUR_AF=0.0229;SAS_AF=0.0194;AA=G|||;VT=SNP
12	2359453	rs75892392	G	C	100	PASS	AC=111;AF=0.0221645;AN=5008;NS=2504;DP=19239;EAS_AF=0;AMR_AF=0.0346;AFR_AF=0.0015;EUR_AF=0.0527;SAS_AF=0.0327;AA=G|||;VT=SNP
12	2360166	rs11615998	C	G	100	PASS	AC=173;AF=0.0345447;AN=5008;NS=2504;DP=21799;EAS_AF=0.001;AMR_AF=0.0447;AFR_AF=0.0439;EUR_AF=0.0388;SAS_AF=0.045;AA=G|||;VT=SNP
12	2361233	rs76102520	A	G	100	PASS	AC=168;AF=0.0335463;AN=5008;NS=2504;DP=18745;EAS_AF=0.001;AMR_AF=0.0447;AFR_AF=0.0401;EUR_AF=0.0388;SAS_AF=0.045;AA=A|||;VT=SNP
12	2361460	rs758170	C	T	100	PASS	AC=1313;AF=0.262181;AN=5008;NS=2504;DP=18427;EAS_AF=0.0506;AMR_AF=0.268;AFR_AF=0.4145;EUR_AF=0.3201;SAS_AF=0.2106;AA=C|||;VT=SNP
12	2361915	rs11609090	C	A	100	PASS	AC=170;AF=0.0339457;AN=5008;NS=2504;DP=18028;EAS_AF=0.001;AMR_AF=0.0447;AFR_AF=0.0416;EUR_AF=0.0388;SAS_AF=0.045;AA=C|||;VT=SNP
12	2362006	rs11611154	A	C	100	PASS	AC=198;AF=0.0395367;AN=5008;NS=2504;DP=18423;EAS_AF=0.001;AMR_AF=0.0461;AFR_AF=0.0507;EUR_AF=0.0388;SAS_AF=0.0603;AA=C|||;VT=SNP
12	2362116	rs7309075	A	G	100	PASS	AC=163;AF=0.0325479;AN=5008;NS=2504;DP=19708;EAS_AF=0.001;AMR_AF=0.0432;AFR_AF=0.0378;EUR_AF=0.0378;SAS_AF=0.045;AA=A|||;VT=SNP
12	2362198	rs61907761	C	T	100	PASS	AC=168;AF=0.0335463;AN=5008;NS=2504;DP=14834;EAS_AF=0.005;AMR_AF=0.0403;AFR_AF=0.0045;EUR_AF=0.0706;SAS_AF=0.0593;AA=C|||;VT=SNP
12	2362597	rs7139112	C	T	100	PASS	AC=163;AF=0.0325479;AN=5008;NS=2504;DP=18633;EAS_AF=0.001;AMR_AF=0.0432;AFR_AF=0.0378;EUR_AF=0.0378;SAS_AF=0.045;AA=C|||;VT=SNP
12	2362890	rs116644100	G	A	100	PASS	AC=277;AF=0.0553115;AN=5008;NS=2504;DP=23480;EAS_AF=0.001;AMR_AF=0.0533;AFR_AF=0.1188;EUR_AF=0.0378;SAS_AF=0.045;AA=G|||;VT=SNP
12	2363716	rs2239037	A	G	100	PASS	AC=3428;AF=0.684505;AN=5008;NS=2504;DP=19091;EAS_AF=0.5288;AMR_AF=0.5432;AFR_AF=0.9561;EUR_AF=0.5895;SAS_AF=0.6759;AA=a|||;VT=SNP
12	2363789	rs11612720	T	C	100	PASS	AC=163;AF=0.0325479;AN=5008;NS=2504;DP=17899;EAS_AF=0.001;AMR_AF=0.0432;AFR_AF=0.0378;EUR_AF=0.0378;SAS_AF=0.045;AA=T|||;VT=SNP
12	2364229	rs74347853	A	G	100	PASS	AC=176;AF=0.0351438;AN=5008;NS=2504;DP=17912;EAS_AF=0.001;AMR_AF=0.0447;AFR_AF=0.0454;EUR_AF=0.0388;SAS_AF=0.046;AA=A|||;VT=SNP
12	2364666	rs77846365	C	G	100	PASS	AC=305;AF=0.0609026;AN=5008;NS=2504;DP=19412;EAS_AF=0.001;AMR_AF=0.049;AFR_AF=0.1407;EUR_AF=0.0388;SAS_AF=0.046;AA=G|||;VT=SNP
12	2364685	rs79164695	A	G	100	PASS	AC=168;AF=0.0335463;AN=5008;NS=2504;DP=19106;EAS_AF=0.001;AMR_AF=0.0447;AFR_AF=0.0401;EUR_AF=0.0388;SAS_AF=0.045;AA=A|||;VT=SNP
12	2365480	rs79472832	G	A	100	PASS	AC=301;AF=0.0601038;AN=5008;NS=2504;DP=23115;EAS_AF=0.001;AMR_AF=0.0476;AFR_AF=0.1384;EUR_AF=0.0388;SAS_AF=0.046;AA=A|||;VT=SNP
12	2365589	rs78308994	T	C	100	PASS	AC=282;AF=0.0563099;AN=5008;NS=2504;DP=22614;EAS_AF=0.001;AMR_AF=0.0461;AFR_AF=0.1256;EUR_AF=0.0378;SAS_AF=0.046;AA=T|||;VT=SNP
12	2365607	rs117690309	C	G	100	PASS	AC=15;AF=0.00299521;AN=5008;NS=2504;DP=22412;EAS_AF=0;AMR_AF=0.0014;AFR_AF=0;EUR_AF=0.0139;SAS_AF=0;AA=C|||;VT=SNP
12	2365643	rs76836074	C	T	100	PASS	AC=300;AF=0.0599042;AN=5008;NS=2504;DP=21395;EAS_AF=0.001;AMR_AF=0.0476;AFR_AF=0.1384;EUR_AF=0.0378;SAS_AF=0.046;AA=T|||;VT=SNP
12	2365830	rs75760997	T	C	100	PASS	AC=248;AF=0.0495208;AN=5008;NS=2504;DP=17286;EAS_AF=0.001;AMR_AF=0.0461;AFR_AF=0.0998;EUR_AF=0.0378;SAS_AF=0.046;AA=T|||;VT=SNP
12	2365903	rs4765910	T	C	100	PASS	AC=4816;AF=0.961661;AN=5008;NS=2504;DP=17096;EAS_AF=1;AMR_AF=0.9308;AFR_AF=0.9947;EUR_AF=0.8897;SAS_AF=0.9734;AA=C|||;VT=SNP
12	2365904	rs4765911	G	A	100	PASS	AC=2917;AF=0.582468;AN=5008;NS=2504;DP=17148;EAS_AF=0.3968;AMR_AF=0.4424;AFR_AF=0.9478;EUR_AF=0.4423;SAS_AF=0.5235;AA=A|||;VT=SNP
12	2365908	rs115124024	A	C	100	PASS	AC=299;AF=0.0597045;AN=5008;NS=2504;DP=17236;EAS_AF=0.001;AMR_AF=0.0476;AFR_AF=0.1377;EUR_AF=0.0378;SAS_AF=0.046;AA=C|||;VT=SNP
12	2366707	rs117888112	C	A	100	PASS	AC=87;AF=0.0173722;AN=5008;NS=2504;DP=20118;EAS_AF=0;AMR_AF=0.0259;AFR_AF=0;EUR_AF=0.0318;SAS_AF=0.0378;AA=C|||;VT=SNP
12	2367096	rs116642590	A	G	100	PASS	AC=174;AF=0.0347444;AN=5008;NS=2504;DP=20952;EAS_AF=0.001;AMR_AF=0.0432;AFR_AF=0.0461;EUR_AF=0.0378;SAS_AF=0.045;AA=A|||;VT=SNP
12	2367790	rs114364574	A	T	100	PASS	AC=233;AF=0.0465256;AN=5008;NS=2504;DP=13511;EAS_AF=0.001;AMR_AF=0.0476;AFR_AF=0.0877;EUR_AF=0.0388;SAS_AF=0.045;AA=T|||;VT=SNP
12	2368141	rs79091024	A	T	100	PASS	AC=304;AF=0.0607029;AN=5008;NS=2504;DP=15457;EAS_AF=0.001;AMR_AF=0.049;AFR_AF=0.1399;EUR_AF=0.0388;SAS_AF=0.046;AA=T|||;VT=SNP
12	2368396	rs2370414	A	G	100	PASS	AC=2482;AF=0.495607;AN=5008;NS=2504;DP=13497;EAS_AF=0.3542;AMR_AF=0.3703;AFR_AF=0.8064;EUR_AF=0.3946;SAS_AF=0.4141;AA=G|||;VT=SNP
12	2368674	rs10774035	C	T	100	PASS	AC=1103;AF=0.220248;AN=5008;NS=2504;DP=18313;EAS_AF=0.0506;AMR_AF=0.2507;AFR_AF=0.2632;EUR_AF=0.3211;SAS_AF=0.2117;AA=C|||;VT=SNP
12	2368821	rs73033378	T	A	100	PASS	AC=137;AF=0.0273562;AN=5008;NS=2504;DP=18879;EAS_AF=0;AMR_AF=0.0375;AFR_AF=0.0068;EUR_AF=0.0885;SAS_AF=0.0133;AA=T|||;VT=SNP
12	2369534	rs118059043	T	C	100	PASS	AC=187;AF=0.0373403;AN=5008;NS=2504;DP=18154;EAS_AF=0.001;AMR_AF=0.0461;AFR_AF=0.0537;EUR_AF=0.0388;SAS_AF=0.045;AA=C|||;VT=SNP
12	2370148	rs147206504	G	A	100	PASS	AC=44;AF=0.00878594;AN=5008;NS=2504;DP=17133;EAS_AF=0;AMR_AF=0.0173;AFR_AF=0.0023;EUR_AF=0.0278;SAS_AF=0.001;AA=G|||;VT=SNP
12	2370248	rs140620180	T	A	100	PASS	AC=237;AF=0.0473243;AN=5008;NS=2504;DP=15302;EAS_AF=0.001;AMR_AF=0.0476;AFR_AF=0.09;EUR_AF=0.0388;SAS_AF=0.046;AA=A|||;VT=SNP
12	2370599	rs116682960	A	G	100	PASS	AC=237;AF=0.0473243;AN=5008;NS=2504;DP=18355;EAS_AF=0.001;AMR_AF=0.0476;AFR_AF=0.09;EUR_AF=0.0388;SAS_AF=0.046;AA=a|||;VT=SNP
12	2370776	rs117703678	G	A	100	PASS	AC=64;AF=0.0127796;AN=5008;NS=2504;DP=21523;EAS_AF=0;AMR_AF=0.0317;AFR_AF=0.003;EUR_AF=0.0318;SAS_AF=0.0061;AA=G|||;VT=SNP
12	2372937	rs115481484	A	G	100	PASS	AC=236;AF=0.0471246;AN=5008;NS=2504;DP=19023;EAS_AF=0.001;AMR_AF=0.0476;AFR_AF=0.09;EUR_AF=0.0388;SAS_AF=0.045;AA=G|||;VT=SNP
12	2373810	rs80191236	C	A	100	PASS	AC=374;AF=0.0746805;AN=5008;NS=2504;DP=19080;EAS_AF=0.001;AMR_AF=0.0576;AFR_AF=0.1891;EUR_AF=0.0388;SAS_AF=0.045;AA=A|||;VT=SNP
12	2374006	rs11615388	T	C	100	PASS	AC=183;AF=0.0365415;AN=5008;NS=2504;DP=20923;EAS_AF=0.001;AMR_AF=0.0461;AFR_AF=0.0507;EUR_AF=0.0388;SAS_AF=0.045;AA=C|||;VT=SNP
12	2374130	rs2239038	G	A	100	PASS	AC=2428;AF=0.484824;AN=5008;NS=2504;DP=21101;EAS_AF=0.3145;AMR_AF=0.3559;AFR_AF=0.8041;EUR_AF=0.3956;SAS_AF=0.4121;AA=A|||;VT=SNP
12	2374463	rs11608869	G	A	100	PASS	AC=184;AF=0.0367412;AN=5008;NS=2504;DP=21869;EAS_AF=0.001;AMR_AF=0.0461;AFR_AF=0.0507;EUR_AF=0.0388;SAS_AF=0.046;AA=G|||;VT=SNP
12	2374646	rs74767351	G	A	100	PASS	AC=183;AF=0.0365415;AN=5008;NS=2504;DP=19678;EAS_AF=0.001;AMR_AF=0.0461;AFR_AF=0.0507;EUR_AF=0.0388;SAS_AF=0.045;AA=G|||;VT=SNP
12	2375199	rs79122070	C	T	100	PASS	AC=115;AF=0.0229633;AN=5008;NS=2504;DP=19485;EAS_AF=0.0129;AMR_AF=0.0115;AFR_AF=0.0015;EUR_AF=0.0378;SAS_AF=0.0552;AA=C|||;VT=SNP
12	2375612	rs11616036	T	C	100	PASS	AC=187;AF=0.0373403;AN=5008;NS=2504;DP=20519;EAS_AF=0.001;AMR_AF=0.0461;AFR_AF=0.0537;EUR_AF=0.0388;SAS_AF=0.045;AA=T|||;VT=SNP
12	2375636	rs1006690	C	T	100	PASS	AC=187;AF=0.0373403;AN=5008;NS=2504;DP=20038;EAS_AF=0.001;AMR_AF=0.0461;AFR_AF=0.0537;EUR_AF=0.0388;SAS_AF=0.045;AA=C|||;VT=SNP
12	2375687	rs2159101	T	C	100	PASS	AC=241;AF=0.048123;AN=5008;NS=2504;DP=20990;EAS_AF=0.001;AMR_AF=0.0476;AFR_AF=0.093;EUR_AF=0.0388;SAS_AF=0.046;AA=C|||;VT=SNP
12	2375781	rs146839845	C	T	100	PASS	AC=28;AF=0.00559105;AN=5008;NS=2504;DP=22485;EAS_AF=0;AMR_AF=0.0187;AFR_AF=0;EUR_AF=0.0149;SAS_AF=0;AA=C|||;VT=SNP
12	2375793	rs7485359	A	G	100	PASS	AC=189;AF=0.0377396;AN=5008;NS=2504;DP=22572;EAS_AF=0.001;AMR_AF=0.0461;AFR_AF=0.0552;EUR_AF=0.0388;SAS_AF=0.045;AA=A|||;VT=SNP
12	2376027	rs77205646	A	G	100	PASS	AC=236;AF=0.0471246;AN=5008;NS=2504;DP=17934;EAS_AF=0.001;AMR_AF=0.0476;AFR_AF=0.09;EUR_AF=0.0388;SAS_AF=0.045;AA=G|||;VT=SNP
12	2376168	rs116229134	C	G	100	PASS	AC=175;AF=0.0349441;AN=5008;NS=2504;DP=17590;EAS_AF=0.001;AMR_AF=0.0447;AFR_AF=0.0454;EUR_AF=0.0388;SAS_AF=0.045;AA=G|||;VT=SNP
12	2376292	rs78155648	G	A	100	PASS	AC=240;AF=0.0479233;AN=5008;NS=2504;DP=13492;EAS_AF=0.001;AMR_AF=0.0476;AFR_AF=0.093;EUR_AF=0.0388;SAS_AF=0.045;AA=A|||;VT=SNP
12	2376294	rs80284141	C	A	100	PASS	AC=165;AF=0.0329473;AN=5008;NS=2504;DP=13705;EAS_AF=0.001;AMR_AF=0.0432;AFR_AF=0.0401;EUR_AF=0.0378;SAS_AF=0.044;AA=C|||;VT=SNP
12	2376651	rs75548797	C	G	100	PASS	AC=176;AF=0.0351438;AN=5008;NS=2504;DP=16737;EAS_AF=0.002;AMR_AF=0.0447;AFR_AF=0.0454;EUR_AF=0.0388;SAS_AF=0.045;AA=C|||;VT=SNP
12	2376815	rs74393821	A	T	100	PASS	AC=243;AF=0.0485224;AN=5008;NS=2504;DP=18640;EAS_AF=0.001;AMR_AF=0.0461;AFR_AF=0.0961;EUR_AF=0.0388;SAS_AF=0.045;AA=T|||;VT=SNP
12	2376900	rs1476733	T	C	100	PASS	AC=4935;AF=0.985423;AN=5008;NS=2504;DP=18513;EAS_AF=1;AMR_AF=0.9813;AFR_AF=0.9985;EUR_AF=0.9553;SAS_AF=0.9867;AA=C|||;VT=SNP
12	2377952	rs79399264	T	C	100	PASS	AC=176;AF=0.0351438;AN=5008;NS=2504;DP=19596;EAS_AF=0.001;AMR_AF=0.0461;AFR_AF=0.0454;EUR_AF=0.0388;SAS_AF=0.045;AA=T|||;VT=SNP
12	2378234	rs116014402	T	G	100	PASS	AC=237;AF=0.0473243;AN=5008;NS=2504;DP=19227;EAS_AF=0.001;AMR_AF=0.0461;AFR_AF=0.0915;EUR_AF=0.0388;SAS_AF=0.045;AA=G|||;VT=SNP
12	2379100	rs11614796	A	G	100	PASS	AC=237;AF=0.0473243;AN=5008;NS=2504;DP=19398;EAS_AF=0.001;AMR_AF=0.0461;AFR_AF=0.0915;EUR_AF=0.0388;SAS_AF=0.045;AA=G|||;VT=SNP
12	2379620	rs148793075	T	G	100	PASS	AC=20;AF=0.00399361;AN=5008;NS=2504;DP=20764;EAS_AF=0;AMR_AF=0.0043;AFR_AF=0;EUR_AF=0.0159;SAS_AF=0.001;AA=T|||;VT=SNP
12	2380232	rs11615807	T	C	100	PASS	AC=237;AF=0.0473243;AN=5008;NS=2504;DP=16189;EAS_AF=0.001;AMR_AF=0.0461;AFR_AF=0.0908;EUR_AF=0.0388;SAS_AF=0.046;AA=C|||;VT=SNP
12	2380967	rs149536445	C	T	100	PASS	AC=165;AF=0.0329473;AN=5008;NS=2504;DP=19127;EAS_AF=0.001;AMR_AF=0.0432;AFR_AF=0.0393;EUR_AF=0.0378;SAS_AF=0.045;AA=C|||;VT=SNP
12	2381056	rs80106079	T	C	100	PASS	AC=175;AF=0.0349441;AN=5008;NS=2504;DP=21450;EAS_AF=0.001;AMR_AF=0.0447;AFR_AF=0.0454;EUR_AF=0.0388;SAS_AF=0.045;AA=T|||;VT=SNP
12	2381297	rs141960686	C	G	100	PASS	AC=15;AF=0.00299521;AN=5008;NS=2504;DP=19669;EAS_AF=0;AMR_AF=0.0029;AFR_AF=0.0008;EUR_AF=0.0109;SAS_AF=0.001;AA=C|||;VT=SNP
12	2381569	rs79411638	G	C	100	PASS	AC=160;AF=0.0319489;AN=5008;NS=2504;DP=19060;EAS_AF=0.001;AMR_AF=0.0432;AFR_AF=0.0356;EUR_AF=0.0378;SAS_AF=0.045;AA=G|||;VT=SNP
12	2381863	rs111438652	G	T	100	PASS	AC=183;AF=0.0365415;AN=5008;NS=2504;DP=18026;EAS_AF=0.0129;AMR_AF=0.0216;AFR_AF=0.0386;EUR_AF=0.0457;SAS_AF=0.0593;AA=G|||;VT=SNP
12	2381910	rs12298346	T	A	100	PASS	AC=385;AF=0.076877;AN=5008;NS=2504;DP=19473;EAS_AF=0.0466;AMR_AF=0.0346;AFR_AF=0.1876;EUR_AF=0.0209;SAS_AF=0.046;AA=T|||;VT=SNP
12	2382549	rs114723538	C	T	100	PASS	AC=175;AF=0.0349441;AN=5008;NS=2504;DP=15416;EAS_AF=0.001;AMR_AF=0.0447;AFR_AF=0.0454;EUR_AF=0.0388;SAS_AF=0.045;AA=C|||;VT=SNP
12	2382964	rs4488257	T	C	100	PASS	AC=175;AF=0.0349441;AN=5008;NS=2504;DP=19984;EAS_AF=0.001;AMR_AF=0.0447;AFR_AF=0.0454;EUR_AF=0.0388;SAS_AF=0.045;AA=T|||;VT=SNP
12	2383050	rs2370415	G	C	100	PASS	AC=159;AF=0.0317492;AN=5008;NS=2504;DP=19464;EAS_AF=0.001;AMR_AF=0.0432;AFR_AF=0.0348;EUR_AF=0.0378;SAS_AF=0.045;AA=G|||;VT=SNP
12	2383178	rs144843766	C	G	100	PASS	AC=22;AF=0.00439297;AN=5008;NS=2504;DP=20523;EAS_AF=0;AMR_AF=0.0029;AFR_AF=0;EUR_AF=0.0149;SAS_AF=0.0051;AA=C|||;VT=SNP
12	2383682	rs117565726	A	G	100	PASS	AC=18;AF=0.00359425;AN=5008;NS=2504;DP=17965;EAS_AF=0;AMR_AF=0.0029;AFR_AF=0;EUR_AF=0.0139;SAS_AF=0.002;AA=A|||;VT=SNP
12	2384005	rs2238057	T	G	100	PASS	AC=2502;AF=0.499601;AN=5008;NS=2504;DP=19708;EAS_AF=0.3661;AMR_AF=0.3703;AFR_AF=0.8079;EUR_AF=0.3986;SAS_AF=0.4162;AA=G|||;VT=SNP
12	2384042	rs76777168	A	C	100	PASS	AC=223;AF=0.0445288;AN=5008;NS=2504;DP=18368;EAS_AF=0.001;AMR_AF=0.0447;AFR_AF=0.0825;EUR_AF=0.0378;SAS_AF=0.045;AA=A|||;VT=SNP
12	2384150	rs74992059	C	T	100	PASS	AC=160;AF=0.0319489;AN=5008;NS=2504;DP=20465;EAS_AF=0.001;AMR_AF=0.0432;AFR_AF=0.0356;EUR_AF=0.0378;SAS_AF=0.045;AA=C|||;VT=SNP
12	2384223	rs74411248	A	G	100	PASS	AC=238;AF=0.047524;AN=5008;NS=2504;DP=22842;EAS_AF=0.001;AMR_AF=0.0461;AFR_AF=0.0923;EUR_AF=0.0388;SAS_AF=0.045;AA=a|||;VT=SNP
12	2384357	rs79426448	A	G	100	PASS	AC=342;AF=0.0682907;AN=5008;NS=2504;DP=23130;EAS_AF=0.002;AMR_AF=0.0476;AFR_AF=0.1694;EUR_AF=0.0388;SAS_AF=0.045;AA=A|||;VT=SNP
12	2384432	rs77558515	A	G	100	PASS	AC=239;AF=0.0477236;AN=5008;NS=2504;DP=20573;EAS_AF=0.001;AMR_AF=0.0461;AFR_AF=0.093;EUR_AF=0.0388;SAS_AF=0.045;AA=A|||;VT=SNP
12	2384768	rs7969407	T	C	100	PASS	AC=245;AF=0.0489217;AN=5008;NS=2504;DP=19162;EAS_AF=0.001;AMR_AF=0.0461;AFR_AF=0.0976;EUR_AF=0.0388;SAS_AF=0.045;AA=C|||;VT=SNP
12	2384815	rs61907778	C	G	100	PASS	AC=54;AF=0.0107827;AN=5008;NS=2504;DP=19355;EAS_AF=0;AMR_AF=0.0159;AFR_AF=0;EUR_AF=0.0268;SAS_AF=0.0164;AA=C|||;VT=SNP
12	2384894	rs77759718	G	T	100	PASS	AC=110;AF=0.0219649;AN=5008;NS=2504;DP=17022;EAS_AF=0;AMR_AF=0.0418;AFR_AF=0.0008;EUR_AF=0.0378;SAS_AF=0.0429;AA=G|||;VT=SNP
12	2385018	rs7979604	G	A	100	PASS	AC=302;AF=0.0603035;AN=5008;NS=2504;DP=14263;EAS_AF=0.001;AMR_AF=0.0476;AFR_AF=0.1392;EUR_AF=0.0388;SAS_AF=0.046;AA=A|||;VT=SNP
12	2385283	rs76173403	G	A	100	PASS	AC=235;AF=0.0469249;AN=5008;NS=2504;DP=17125;EAS_AF=0.001;AMR_AF=0.0461;AFR_AF=0.09;EUR_AF=0.0388;SAS_AF=0.045;AA=A|||;VT=SNP
12	2385385	rs34665347	T	G	100	PASS	AC=302;AF=0.0603035;AN=5008;NS=2504;DP=15556;EAS_AF=0.001;AMR_AF=0.0476;AFR_AF=0.1392;EUR_AF=0.0388;SAS_AF=0.046;AA=G|||;VT=SNP
12	2386415	rs76721755	C	A	100	PASS	AC=180;AF=0.0359425;AN=5008;NS=2504;DP=15761;EAS_AF=0.001;AMR_AF=0.0432;AFR_AF=0.0507;EUR_AF=0.0378;SAS_AF=0.045;AA=C|||;VT=SNP
12	2386629	rs76583093	A	C	100	PASS	AC=235;AF=0.0469249;AN=5008;NS=2504;DP=14486;EAS_AF=0.001;AMR_AF=0.0461;AFR_AF=0.09;EUR_AF=0.0388;SAS_AF=0.045;AA=C|||;VT=SNP
12	2386772	rs75705537	G	A	100	PASS	AC=316;AF=0.063099;AN=5008;NS=2504;DP=15687;EAS_AF=0.001;AMR_AF=0.0476;AFR_AF=0.1498;EUR_AF=0.0388;SAS_AF=0.046;AA=A|||;VT=SNP
12	2386948	rs10774036	C	T	100	PASS	AC=838;AF=0.167332;AN=5008;NS=2504;DP=20230;EAS_AF=0.0516;AMR_AF=0.2406;AFR_AF=0.0673;EUR_AF=0.3221;SAS_AF=0.2106;AA=C|||;VT=SNP
12	2387099	rs10744560	C	T	100	PASS	AC=1306;AF=0.260783;AN=5008;NS=2504;DP=19861;EAS_AF=0.0516;AMR_AF=0.2695;AFR_AF=0.4039;EUR_AF=0.325;SAS_AF=0.2106;AA=C|||;VT=SNP
12	2387245	rs79189017	C	G	100	PASS	AC=176;AF=0.0351438;AN=5008;NS=2504;DP=19405;EAS_AF=0.001;AMR_AF=0.0447;AFR_AF=0.0461;EUR_AF=0.0388;SAS_AF=0.045;AA=G|||;VT=SNP
12	2387701	rs118004017	A	G	100	PASS	AC=19;AF=0.00379393;AN=5008;NS=2504;DP=21755;EAS_AF=0;AMR_AF=0.0029;AFR_AF=0.0008;EUR_AF=0.0139;SAS_AF=0.002;AA=A|||;VT=SNP
12	2387948	rs78004797	C	T	100	PASS	AC=176;AF=0.0351438;AN=5008;NS=2504;DP=18926;EAS_AF=0.001;AMR_AF=0.0447;AFR_AF=0.0461;EUR_AF=0.0388;SAS_AF=0.045;AA=C|||;VT=SNP
12	2387955	rs74847566	T	C	100	PASS	AC=236;AF=0.0471246;AN=5008;NS=2504;DP=18603;EAS_AF=0.001;AMR_AF=0.0461;AFR_AF=0.09;EUR_AF=0.0388;SAS_AF=0.046;AA=C|||;VT=SNP
12	2388507	rs75728817	A	G	100	PASS	AC=235;AF=0.0469249;AN=5008;NS=2504;DP=19182;EAS_AF=0.001;AMR_AF=0.0461;AFR_AF=0.09;EUR_AF=0.0388;SAS_AF=0.045;AA=G|||;VT=SNP
12	2388653	rs114567313	A	G	100	PASS	AC=177;AF=0.0353435;AN=5008;NS=2504;DP=17809;EAS_AF=0.001;AMR_AF=0.0447;AFR_AF=0.0461;EUR_AF=0.0388;SAS_AF=0.046;AA=G|||;VT=SNP
12	2388720	rs7972103	C	T	100	PASS	AC=303;AF=0.0605032;AN=5008;NS=2504;DP=16893;EAS_AF=0.001;AMR_AF=0.049;AFR_AF=0.1392;EUR_AF=0.0388;SAS_AF=0.046;AA=T|||;VT=SNP
12	2388807	rs77173732	C	T	100	PASS	AC=159;AF=0.0317492;AN=5008;NS=2504;DP=17858;EAS_AF=0.001;AMR_AF=0.0432;AFR_AF=0.0348;EUR_AF=0.0378;SAS_AF=0.045;AA=C|||;VT=SNP
12	2389220	rs34335441	A	G	100	PASS	AC=222;AF=0.0443291;AN=5008;NS=2504;DP=24163;EAS_AF=0.001;AMR_AF=0.0447;AFR_AF=0.0809;EUR_AF=0.0388;SAS_AF=0.045;AA=G|||;VT=SNP
12	2390132	rs77577013	C	T	100	PASS	AC=210;AF=0.0419329;AN=5008;NS=2504;DP=20686;EAS_AF=0.001;AMR_AF=0.0447;AFR_AF=0.0726;EUR_AF=0.0378;SAS_AF=0.045;AA=T|||;VT=SNP
12	2391325	rs78184324	T	C	100	PASS	AC=210;AF=0.0419329;AN=5008;NS=2504;DP=15923;EAS_AF=0.001;AMR_AF=0.0447;AFR_AF=0.0726;EUR_AF=0.0378;SAS_AF=0.045;AA=C|||;VT=SNP
12	2391412	rs77704787	A	G	100	PASS	AC=162;AF=0.0323482;AN=5008;NS=2504;DP=16846;EAS_AF=0.001;AMR_AF=0.0432;AFR_AF=0.0371;EUR_AF=0.0378;SAS_AF=0.045;AA=A|||;VT=SNP
12	2391544	rs74630743	C	A	100	PASS	AC=159;AF=0.0317492;AN=5008;NS=2504;DP=18810;EAS_AF=0.001;AMR_AF=0.0432;AFR_AF=0.0348;EUR_AF=0.0378;SAS_AF=0.045;AA=C|||;VT=SNP
12	2391547	rs76320859	A	G	100	PASS	AC=291;AF=0.058107;AN=5008;NS=2504;DP=18679;EAS_AF=0.001;AMR_AF=0.0476;AFR_AF=0.1309;EUR_AF=0.0388;SAS_AF=0.046;AA=G|||;VT=SNP
12	2391562	rs79832477	C	T	100	PASS	AC=125;AF=0.0249601;AN=5008;NS=2504;DP=18874;EAS_AF=0.0466;AMR_AF=0.0101;AFR_AF=0.0045;EUR_AF=0.0199;SAS_AF=0.046;AA=C|||;VT=SNP
12	2392662	rs141641906	G	T	100	PASS	AC=20;AF=0.00399361;AN=5008;NS=2504;DP=15992;EAS_AF=0;AMR_AF=0.0058;AFR_AF=0;EUR_AF=0.0149;SAS_AF=0.001;AA=G|||;VT=SNP
12	2394025	rs115500284	A	G	100	PASS	AC=212;AF=0.0423323;AN=5008;NS=2504;DP=19539;EAS_AF=0.001;AMR_AF=0.0447;AFR_AF=0.0741;EUR_AF=0.0378;SAS_AF=0.045;AA=G|||;VT=SNP
12	2394434	rs76408048	T	A	100	PASS	AC=164;AF=0.0327476;AN=5008;NS=2504;DP=22394;EAS_AF=0.001;AMR_AF=0.0432;AFR_AF=0.0386;EUR_AF=0.0378;SAS_AF=0.045;AA=T|||;VT=SNP
12	2394494	rs78525694	A	G	100	PASS	AC=212;AF=0.0423323;AN=5008;NS=2504;DP=22613;EAS_AF=0.001;AMR_AF=0.0447;AFR_AF=0.0741;EUR_AF=0.0378;SAS_AF=0.045;AA=A|||;VT=SNP
12	2394704	rs78161460	T	G	100	PASS	AC=212;AF=0.0423323;AN=5008;NS=2504;DP=18930;EAS_AF=0.001;AMR_AF=0.0447;AFR_AF=0.0741;EUR_AF=0.0378;SAS_AF=0.045;AA=G|||;VT=SNP
12	2394781	rs12311439	A	T	100	PASS	AC=844;AF=0.16853;AN=5008;NS=2504;DP=20087;EAS_AF=0.0516;AMR_AF=0.2421;AFR_AF=0.0666;EUR_AF=0.3241;SAS_AF=0.2147;AA=A|||;VT=SNP
12	2394935	rs78683530	G	A	100	PASS	AC=161;AF=0.0321486;AN=5008;NS=2504;DP=20238;EAS_AF=0.001;AMR_AF=0.0432;AFR_AF=0.0363;EUR_AF=0.0378;SAS_AF=0.045;AA=G|||;VT=SNP
12	2395626	rs117311450	C	A	100	PASS	AC=19;AF=0.00379393;AN=5008;NS=2504;DP=18901;EAS_AF=0;AMR_AF=0.0029;AFR_AF=0.0008;EUR_AF=0.0149;SAS_AF=0.001;AA=C|||;VT=SNP
12	2396153	rs11610448	A	G	100	PASS	AC=212;AF=0.0423323;AN=5008;NS=2504;DP=18009;EAS_AF=0.001;AMR_AF=0.0447;AFR_AF=0.0741;EUR_AF=0.0378;SAS_AF=0.045;AA=G|||;VT=SNP
12	2396833	rs3885769	A	G	100	PASS	AC=211;AF=0.0421326;AN=5008;NS=2504;DP=19859;EAS_AF=0.001;AMR_AF=0.0432;AFR_AF=0.0741;EUR_AF=0.0378;SAS_AF=0.045;AA=G|||;VT=SNP
12	2397108	rs1984637	T	C	100	PASS	AC=211;AF=0.0421326;AN=5008;NS=2504;DP=18743;EAS_AF=0.001;AMR_AF=0.0432;AFR_AF=0.0741;EUR_AF=0.0378;SAS_AF=0.045;AA=T|||;VT=SNP
12	2397793	rs115724978	C	T	100	PASS	AC=161;AF=0.0321486;AN=5008;NS=2504;DP=18970;EAS_AF=0.001;AMR_AF=0.0432;AFR_AF=0.0363;EUR_AF=0.0378;SAS_AF=0.045;AA=C|||;VT=SNP
12	2399039	rs77734281	C	T	100	PASS	AC=211;AF=0.0421326;AN=5008;NS=2504;DP=21653;EAS_AF=0.001;AMR_AF=0.0432;AFR_AF=0.0734;EUR_AF=0.0378;SAS_AF=0.046;AA=T|||;VT=SNP
12	2399294	rs79423118	C	T	100	PASS	AC=20;AF=0.00399361;AN=5008;NS=2504;DP=18974;EAS_AF=0;AMR_AF=0.0029;AFR_AF=0;EUR_AF=0.0119;SAS_AF=0.0061;AA=C|||;VT=SNP
12	2399295	rs116698755	G	T	100	PASS	AC=164;AF=0.0327476;AN=5008;NS=2504;DP=18776;EAS_AF=0.001;AMR_AF=0.0432;AFR_AF=0.0386;EUR_AF=0.0378;SAS_AF=0.045;AA=G|||;VT=SNP
12	2399399	rs117067220	G	A	100	PASS	AC=166;AF=0.033147;AN=5008;NS=2504;DP=18077;EAS_AF=0.001;AMR_AF=0.0432;AFR_AF=0.0386;EUR_AF=0.0378;SAS_AF=0.047;AA=G|||;VT=SNP
12	2399804	rs145992193	C	T	100	PASS	AC=25;AF=0.00499201;AN=5008;NS=2504;DP=18885;EAS_AF=0;AMR_AF=0.0029;AFR_AF=0.0008;EUR_AF=0.0189;SAS_AF=0.0031;AA=C|||;VT=SNP
12	2399937	rs11614494	G	T	100	PASS	AC=165;AF=0.0329473;AN=5008;NS=2504;DP=20999;EAS_AF=0.001;AMR_AF=0.0432;AFR_AF=0.0386;EUR_AF=0.0378;SAS_AF=0.046;AA=G|||;VT=SNP
12	2401270	rs75739143	C	A	100	PASS	AC=43;AF=0.00858626;AN=5008;NS=2504;DP=20897;EAS_AF=0;AMR_AF=0.0245;AFR_AF=0.0015;EUR_AF=0.0229;SAS_AF=0.001;AA=C|||;VT=SNP
12	2402144	rs114241316	G	A	100	PASS	AC=179;AF=0.0357428;AN=5008;NS=2504;DP=18977;EAS_AF=0.001;AMR_AF=0.0447;AFR_AF=0.0477;EUR_AF=0.0388;SAS_AF=0.046;AA=G|||;VT=SNP
12	2402241	rs76623174	C	T	100	PASS	AC=181;AF=0.0361422;AN=5008;NS=2504;DP=18206;EAS_AF=0.001;AMR_AF=0.0447;AFR_AF=0.0477;EUR_AF=0.0408;SAS_AF=0.046;AA=T|||;VT=SNP
12	2402246	rs1024582	A	G	100	PASS	AC=4166;AF=0.831869;AN=5008;NS=2504;DP=18054;EAS_AF=0.9563;AMR_AF=0.7522;AFR_AF=0.9334;EUR_AF=0.671;SAS_AF=0.7883;AA=G|||;VT=SNP
12	2402318	rs116298939	T	C	100	PASS	AC=232;AF=0.0463259;AN=5008;NS=2504;DP=18037;EAS_AF=0.001;AMR_AF=0.0447;AFR_AF=0.0877;EUR_AF=0.0388;SAS_AF=0.046;AA=C|||;VT=SNP
12	2402990	rs56177308	A	T	100	PASS	AC=45;AF=0.00898562;AN=5008;NS=2504;DP=18750;EAS_AF=0;AMR_AF=0.0159;AFR_AF=0.0023;EUR_AF=0.0298;SAS_AF=0.001;AA=A|||;VT=SNP
12	2404022	rs7310491	T	C	100	PASS	AC=298;AF=0.0595048;AN=5008;NS=2504;DP=19329;EAS_AF=0.001;AMR_AF=0.0461;AFR_AF=0.1369;EUR_AF=0.0388;SAS_AF=0.046;AA=C|||;VT=SNP
12	2405146	rs76540614	C	A	100	PASS	AC=240;AF=0.0479233;AN=5008;NS=2504;DP=26338;EAS_AF=0.001;AMR_AF=0.0447;AFR_AF=0.0938;EUR_AF=0.0388;SAS_AF=0.046;AA=A|||;VT=SNP
12	2405598	rs11615601	A	G	100	PASS	AC=160;AF=0.0319489;AN=5008;NS=2504;DP=19729;EAS_AF=0.001;AMR_AF=0.0432;AFR_AF=0.0356;EUR_AF=0.0378;SAS_AF=0.045;AA=A|||;VT=SNP
12	2406103	rs76719316	T	C	100	PASS	AC=19;AF=0.00379393;AN=5008;NS=2504;DP=20339;EAS_AF=0;AMR_AF=0.0043;AFR_AF=0;EUR_AF=0.0139;SAS_AF=0.002;AA=T|||;VT=SNP
12	2406703	rs74500489	T	C	100	PASS	AC=160;AF=0.0319489;AN=5008;NS=2504;DP=18420;EAS_AF=0.001;AMR_AF=0.0432;AFR_AF=0.0356;EUR_AF=0.0378;SAS_AF=0.045;AA=T|||;VT=SNP
12	2407139	rs113258895	A	G	100	PASS	AC=298;AF=0.0595048;AN=5008;NS=2504;DP=19038;EAS_AF=0.001;AMR_AF=0.0461;AFR_AF=0.1369;EUR_AF=0.0388;SAS_AF=0.046;AA=G|||;VT=SNP
12	2407710	rs112681720	G	A	100	PASS	AC=96;AF=0.0191693;AN=5008;NS=2504;DP=20415;EAS_AF=0;AMR_AF=0.0072;AFR_AF=0.0507;EUR_AF=0.0199;SAS_AF=0.0041;AA=G|||;VT=SNP
12	2408194	rs4298967	A	G	100	PASS	AC=4156;AF=0.829872;AN=5008;NS=2504;DP=18701;EAS_AF=0.9563;AMR_AF=0.7522;AFR_AF=0.9334;EUR_AF=0.662;SAS_AF=0.7873;AA=G|||;VT=SNP
12	2408635	rs73033382	C	T	100	PASS	AC=119;AF=0.023762;AN=5008;NS=2504;DP=18680;EAS_AF=0;AMR_AF=0.0317;AFR_AF=0.0061;EUR_AF=0.0805;SAS_AF=0.0082;AA=C|||;VT=SNP
12	2411198	rs16929233	C	A	100	PASS	AC=240;AF=0.0479233;AN=5008;NS=2504;DP=21633;EAS_AF=0.001;AMR_AF=0.0447;AFR_AF=0.0938;EUR_AF=0.0388;SAS_AF=0.046;AA=A|||;VT=SNP
12	2411475	rs569350382	A	G	100	PASS	AC=10;AF=0.00199681;AN=5008;NS=2504;DP=17846;EAS_AF=0;AMR_AF=0.0072;AFR_AF=0;EUR_AF=0.004;SAS_AF=0.001;AA=A|||;VT=SNP
12	2413803	rs1860002	C	T	100	PASS	AC=2091;AF=0.417532;AN=5008;NS=2504;DP=16468;EAS_AF=0.5913;AMR_AF=0.5548;AFR_AF=0.0688;EUR_AF=0.5417;SAS_AF=0.4847;AA=C|||;VT=SNP
12	2414353	rs7966042	T	C	100	PASS	AC=262;AF=0.0523163;AN=5008;NS=2504;DP=18845;EAS_AF=0.001;AMR_AF=0.0476;AFR_AF=0.1089;EUR_AF=0.0388;SAS_AF=0.046;AA=C|||;VT=SNP
12	2415584	rs117839053	C	T	100	PASS	AC=33;AF=0.00658946;AN=5008;NS=2504;DP=18667;EAS_AF=0;AMR_AF=0.0101;AFR_AF=0.0023;EUR_AF=0.0219;SAS_AF=0.001;AA=C|||;VT=SNP
12	2416680	rs117639423	T	C	100	PASS	AC=19;AF=0.00379393;AN=5008;NS=2504;DP=17616;EAS_AF=0;AMR_AF=0.0029;AFR_AF=0;EUR_AF=0.0149;SAS_AF=0.002;AA=T|||;VT=SNP
12	2416808	rs7966811	C	A	100	PASS	AC=163;AF=0.0325479;AN=5008;NS=2504;DP=19106;EAS_AF=0.001;AMR_AF=0.0447;AFR_AF=0.0371;EUR_AF=0.0378;SAS_AF=0.045;AA=C|||;VT=SNP
12	2416997	rs75726475	G	A	100	PASS	AC=27;AF=0.00539137;AN=5008;NS=2504;DP=19071;EAS_AF=0;AMR_AF=0.0043;AFR_AF=0;EUR_AF=0.0149;SAS_AF=0.0092;AA=G|||;VT=SNP
12	2419083	rs118065562	G	A	100	PASS	AC=19;AF=0.00379393;AN=5008;NS=2504;DP=15667;EAS_AF=0;AMR_AF=0.0014;AFR_AF=0.0015;EUR_AF=0.0129;SAS_AF=0.0031;AA=G|||;VT=SNP
12	2419382	rs2190732	A	G	100	PASS	AC=170;AF=0.0339457;AN=5008;NS=2504;DP=10836;EAS_AF=0.001;AMR_AF=0.0447;AFR_AF=0.0416;EUR_AF=0.0378;SAS_AF=0.046;AA=A|||;VT=SNP
12	2419896	rs4765913	A	T	100	PASS	AC=4306;AF=0.859824;AN=5008;NS=2504;DP=15553;EAS_AF=0.9474;AMR_AF=0.7997;AFR_AF=0.9342;EUR_AF=0.7714;SAS_AF=0.8027;AA=T|||;VT=SNP
12	2420244	rs10848645	G	A	100	PASS	AC=2200;AF=0.439297;AN=5008;NS=2504;DP=18416;EAS_AF=0.6756;AMR_AF=0.536;AFR_AF=0.1036;EUR_AF=0.5328;SAS_AF=0.4847;AA=A|||;VT=SNP
12	2420310	rs141113014	G	A	100	PASS	AC=25;AF=0.00499201;AN=5008;NS=2504;DP=18468;EAS_AF=0;AMR_AF=0.0058;AFR_AF=0.0023;EUR_AF=0.0169;SAS_AF=0.001;AA=G|||;VT=SNP
12	2420377	rs4765914	T	C	100	PASS	AC=4048;AF=0.808307;AN=5008;NS=2504;DP=19834;EAS_AF=0.9385;AMR_AF=0.7983;AFR_AF=0.7239;EUR_AF=0.7853;SAS_AF=0.819;AA=C|||;VT=SNP
12	2420526	rs10774037	G	A	100	PASS	AC=3988;AF=0.796326;AN=5008;NS=2504;DP=20774;EAS_AF=0.9464;AMR_AF=0.7853;AFR_AF=0.677;EUR_AF=0.7873;SAS_AF=0.82;AA=A|||;VT=SNP
12	2420607	rs2283293	A	G	100	PASS	AC=1026;AF=0.204872;AN=5008;NS=2504;DP=20787;EAS_AF=0.2708;AMR_AF=0.0562;AFR_AF=0.4274;EUR_AF=0.0328;SAS_AF=0.1186;AA=A|||;VT=SNP
12	2421588	rs2108570	A	G	100	PASS	AC=3912;AF=0.78115;AN=5008;NS=2504;DP=19076;EAS_AF=0.6498;AMR_AF=0.7695;AFR_AF=0.9455;EUR_AF=0.7763;SAS_AF=0.7076;AA=A|||;VT=SNP
12	2423295	rs2239040	C	T	100	PASS	AC=221;AF=0.0441294;AN=5008;NS=2504;DP=17391;EAS_AF=0.1429;AMR_AF=0.0072;AFR_AF=0.0015;EUR_AF=0.0109;SAS_AF=0.0603;AA=C|||;VT=SNP
12	2423620	rs2283294	C	T	100	PASS	AC=1990;AF=0.397364;AN=5008;NS=2504;DP=18753;EAS_AF=0.3869;AMR_AF=0.5461;AFR_AF=0.152;EUR_AF=0.5696;SAS_AF=0.4571;AA=C|||;VT=SNP
12	2423857	rs2370419	A	G	100	PASS	AC=4779;AF=0.954273;AN=5008;NS=2504;DP=22333;EAS_AF=0.999;AMR_AF=0.8732;AFR_AF=0.997;EUR_AF=0.9235;SAS_AF=0.9397;AA=G|||;VT=SNP
12	2423911	rs2283295	G	A	100	PASS	AC=744;AF=0.148562;AN=5008;NS=2504;DP=23497;EAS_AF=0.1885;AMR_AF=0.0807;AFR_AF=0.1906;EUR_AF=0.1044;SAS_AF=0.1442;AA=G|||;VT=SNP
12	2424274	rs2283296	A	G	100	PASS	AC=3592;AF=0.717252;AN=5008;NS=2504;DP=19678;EAS_AF=0.5952;AMR_AF=0.7349;AFR_AF=0.907;EUR_AF=0.6819;SAS_AF=0.6104;AA=a|||;VT=SNP
12	2425494	rs2238060	C	A	100	PASS	AC=3516;AF=0.702077;AN=5008;NS=2504;DP=23815;EAS_AF=0.5942;AMR_AF=0.7161;AFR_AF=0.8631;EUR_AF=0.6799;SAS_AF=0.6084;AA=A|||;VT=SNP
12	2425788	rs2238061	A	G	100	PASS	AC=802;AF=0.160144;AN=5008;NS=2504;DP=22868;EAS_AF=0.1905;AMR_AF=0.0821;AFR_AF=0.2315;EUR_AF=0.1064;SAS_AF=0.1431;AA=a|||;VT=SNP
12	2426450	rs111841503	A	G	100	PASS	AC=25;AF=0.00499201;AN=5008;NS=2504;DP=20646;EAS_AF=0;AMR_AF=0.0086;AFR_AF=0.0015;EUR_AF=0.0139;SAS_AF=0.0031;AA=A|||;VT=SNP
12	2426711	rs7132652	G	A	100	PASS	AC=743;AF=0.148363;AN=5008;NS=2504;DP=17756;EAS_AF=0.1885;AMR_AF=0.0793;AFR_AF=0.1914;EUR_AF=0.1044;SAS_AF=0.1431;AA=G|||;VT=SNP
12	2427203	rs36120288	G	A	100	PASS	AC=540;AF=0.107827;AN=5008;NS=2504;DP=15568;EAS_AF=0.1746;AMR_AF=0.0634;AFR_AF=0.0711;EUR_AF=0.0964;SAS_AF=0.1319;AA=G|||;VT=SNP
12	2427590	rs141094695	C	T	100	PASS	AC=22;AF=0.00439297;AN=5008;NS=2504;DP=19623;EAS_AF=0;AMR_AF=0.0029;AFR_AF=0.0008;EUR_AF=0.0169;SAS_AF=0.002;AA=C|||;VT=SNP
12	2428137	rs2239041	A	G	100	PASS	AC=3587;AF=0.716254;AN=5008;NS=2504;DP=19415;EAS_AF=0.5843;AMR_AF=0.7277;AFR_AF=0.8926;EUR_AF=0.7127;SAS_AF=0.6094;AA=g|||;VT=SNP
12	2428201	rs16929248	A	G	100	PASS	AC=742;AF=0.148163;AN=5008;NS=2504;DP=18726;EAS_AF=0.1885;AMR_AF=0.0793;AFR_AF=0.1914;EUR_AF=0.1034;SAS_AF=0.1431;AA=a|||;VT=SNP
12	2428487	rs2239042	G	A	100	PASS	AC=3353;AF=0.669529;AN=5008;NS=2504;DP=16501;EAS_AF=0.5744;AMR_AF=0.67;AFR_AF=0.7602;EUR_AF=0.7087;SAS_AF=0.6043;AA=G|||;VT=SNP
12	2428625	rs181383793	G	A	100	PASS	AC=17;AF=0.00339457;AN=5008;NS=2504;DP=14948;EAS_AF=0;AMR_AF=0.0014;AFR_AF=0;EUR_AF=0.0159;SAS_AF=0;AA=G|||;VT=SNP
12	2429425	rs2239043	G	A	100	PASS	AC=550;AF=0.109824;AN=5008;NS=2504;DP=18337;EAS_AF=0.1716;AMR_AF=0.062;AFR_AF=0.0809;EUR_AF=0.0974;SAS_AF=0.1319;AA=G|||;VT=SNP
12	2430012	rs12317078	G	A	100	PASS	AC=735;AF=0.146765;AN=5008;NS=2504;DP=18521;EAS_AF=0.1845;AMR_AF=0.0793;AFR_AF=0.1891;EUR_AF=0.1034;SAS_AF=0.1431;AA=G|||;VT=SNP
12	2430178	rs2239044	T	C	100	PASS	AC=551;AF=0.110024;AN=5008;NS=2504;DP=19542;EAS_AF=0.1716;AMR_AF=0.0648;AFR_AF=0.0809;EUR_AF=0.0964;SAS_AF=0.1319;AA=T|||;VT=SNP
12	2430229	rs150589154	T	C	100	PASS	AC=16;AF=0.00319489;AN=5008;NS=2504;DP=20293;EAS_AF=0;AMR_AF=0;AFR_AF=0;EUR_AF=0.0149;SAS_AF=0.001;AA=T|||;VT=SNP
12	2432653	rs4765919	T	C	100	PASS	AC=3542;AF=0.707268;AN=5008;NS=2504;DP=15611;EAS_AF=0.5843;AMR_AF=0.7205;AFR_AF=0.8903;EUR_AF=0.6779;SAS_AF=0.6074;AA=C|||;VT=SNP
12	2433899	rs2239045	T	C	100	PASS	AC=3510;AF=0.700879;AN=5008;NS=2504;DP=17345;EAS_AF=0.5843;AMR_AF=0.719;AFR_AF=0.8661;EUR_AF=0.6789;SAS_AF=0.6074;AA=C|||;VT=SNP
12	2434044	rs2283297	C	T	100	PASS	AC=736;AF=0.146965;AN=5008;NS=2504;DP=18384;EAS_AF=0.1845;AMR_AF=0.0807;AFR_AF=0.1891;EUR_AF=0.1034;SAS_AF=0.1431;AA=T|||;VT=SNP
12	2434419	rs2239046	G	A	100	PASS	AC=3279;AF=0.654752;AN=5008;NS=2504;DP=19483;EAS_AF=0.5754;AMR_AF=0.6628;AFR_AF=0.7375;EUR_AF=0.674;SAS_AF=0.5992;AA=G|||;VT=SNP
12	2434778	rs2283298	C	T	100	PASS	AC=689;AF=0.13758;AN=5008;NS=2504;DP=21551;EAS_AF=0.1845;AMR_AF=0.072;AFR_AF=0.1573;EUR_AF=0.1044;SAS_AF=0.1431;AA=C|||;VT=SNP
12	2435065	rs147455306	C	T	100	PASS	AC=16;AF=0.00319489;AN=5008;NS=2504;DP=17725;EAS_AF=0;AMR_AF=0.0029;AFR_AF=0;EUR_AF=0.0129;SAS_AF=0.001;AA=C|||;VT=SNP
12	2435543	rs2283299	G	T	100	PASS	AC=3276;AF=0.654153;AN=5008;NS=2504;DP=20545;EAS_AF=0.5476;AMR_AF=0.6729;AFR_AF=0.7375;EUR_AF=0.6879;SAS_AF=0.6033;AA=G|||;VT=SNP
12	2435706	rs2239047	G	T	100	PASS	AC=3275;AF=0.653954;AN=5008;NS=2504;DP=19145;EAS_AF=0.5476;AMR_AF=0.6729;AFR_AF=0.7375;EUR_AF=0.6869;SAS_AF=0.6033;AA=G|||;VT=SNP
12	2436522	rs3819526	C	T	100	PASS	AC=2667;AF=0.532548;AN=5008;NS=2504;DP=23965;EAS_AF=0.3859;AMR_AF=0.6455;AFR_AF=0.5764;EUR_AF=0.5954;SAS_AF=0.4796;AA=T|||;VT=SNP
12	2436614	rs3819527	G	A	100	PASS	AC=880;AF=0.175719;AN=5008;NS=2504;DP=21491;EAS_AF=0.1716;AMR_AF=0.085;AFR_AF=0.3162;EUR_AF=0.0974;SAS_AF=0.135;AA=G|||;VT=SNP
12	2436621	rs3819528	A	G	100	PASS	AC=873;AF=0.174321;AN=5008;NS=2504;DP=21281;EAS_AF=0.1716;AMR_AF=0.085;AFR_AF=0.3109;EUR_AF=0.0974;SAS_AF=0.135;AA=G|||;VT=SNP
12	2436659	rs3819529	T	A	100	PASS	AC=790;AF=0.157748;AN=5008;NS=2504;DP=21801;EAS_AF=0.1756;AMR_AF=0.0793;AFR_AF=0.2474;EUR_AF=0.0984;SAS_AF=0.135;AA=T|||;VT=SNP
12	2436797	rs3819530	A	G	100	PASS	AC=2874;AF=0.573882;AN=5008;NS=2504;DP=24289;EAS_AF=0.3879;AMR_AF=0.6614;AFR_AF=0.7247;EUR_AF=0.5934;SAS_AF=0.4796;AA=A|||;VT=SNP
12	2436801	rs3819531	C	T	100	PASS	AC=3434;AF=0.685703;AN=5008;NS=2504;DP=24429;EAS_AF=0.5575;AMR_AF=0.7262;AFR_AF=0.8169;EUR_AF=0.6889;SAS_AF=0.6084;AA=T|||;VT=SNP
12	2436837	rs3819532	T	C	100	PASS	AC=2551;AF=0.509385;AN=5008;NS=2504;DP=24638;EAS_AF=0.377;AMR_AF=0.5994;AFR_AF=0.525;EUR_AF=0.5915;SAS_AF=0.4765;AA=T|||;VT=SNP
12	2436884	rs3819535	C	T	100	PASS	AC=2678;AF=0.534744;AN=5008;NS=2504;DP=24425;EAS_AF=0.3869;AMR_AF=0.647;AFR_AF=0.5817;EUR_AF=0.5954;SAS_AF=0.4816;AA=T|||;VT=SNP
12	2436998	rs3819536	G	A	100	PASS	AC=3507;AF=0.70028;AN=5008;NS=2504;DP=21189;EAS_AF=0.5575;AMR_AF=0.732;AFR_AF=0.8661;EUR_AF=0.6918;SAS_AF=0.6094;AA=A|||;VT=SNP
12	2437120	rs16929259	C	T	100	PASS	AC=39;AF=0.00778754;AN=5008;NS=2504;DP=20977;EAS_AF=0;AMR_AF=0.0086;AFR_AF=0.0008;EUR_AF=0.0288;SAS_AF=0.0031;AA=C|||;VT=SNP
12	2437273	rs10848646	G	A	100	PASS	AC=1280;AF=0.255591;AN=5008;NS=2504;DP=19471;EAS_AF=0.1925;AMR_AF=0.1571;AFR_AF=0.5499;EUR_AF=0.1103;SAS_AF=0.1421;AA=A|||;VT=SNP
12	2437513	rs57765196	G	A	100	PASS	AC=658;AF=0.13139;AN=5008;NS=2504;DP=18825;EAS_AF=0.0218;AMR_AF=0.0879;AFR_AF=0.416;EUR_AF=0.0149;SAS_AF=0.0102;AA=A|||;VT=SNP
12	2437577	rs59676370	T	C	100	PASS	AC=659;AF=0.131589;AN=5008;NS=2504;DP=19399;EAS_AF=0.0218;AMR_AF=0.0879;AFR_AF=0.4168;EUR_AF=0.0149;SAS_AF=0.0102;AA=T|||;VT=SNP
12	2437717	rs2239048	A	G	100	PASS	AC=547;AF=0.109225;AN=5008;NS=2504;DP=19795;EAS_AF=0.1706;AMR_AF=0.0648;AFR_AF=0.0787;EUR_AF=0.0964;SAS_AF=0.1319;AA=A|||;VT=SNP
12	2437875	rs7316184	C	T	100	PASS	AC=659;AF=0.131589;AN=5008;NS=2504;DP=20688;EAS_AF=0.0218;AMR_AF=0.0879;AFR_AF=0.4168;EUR_AF=0.0149;SAS_AF=0.0102;AA=C|||;VT=SNP
12	2438105	rs7304986	T	C	100	PASS	AC=660;AF=0.131789;AN=5008;NS=2504;DP=21953;EAS_AF=0.0218;AMR_AF=0.0893;AFR_AF=0.4168;EUR_AF=0.0149;SAS_AF=0.0102;AA=C|||;VT=SNP
12	2438144	rs11062188	C	T	100	PASS	AC=542;AF=0.108227;AN=5008;NS=2504;DP=21731;EAS_AF=0.1696;AMR_AF=0.0634;AFR_AF=0.0772;EUR_AF=0.0954;SAS_AF=0.1319;AA=C|||;VT=SNP
12	2438166	rs2239049	G	A	100	PASS	AC=543;AF=0.108427;AN=5008;NS=2504;DP=21851;EAS_AF=0.1696;AMR_AF=0.0634;AFR_AF=0.0772;EUR_AF=0.0954;SAS_AF=0.1329;AA=G|||;VT=SNP
12	2438265	rs2238062	A	C	100	PASS	AC=1282;AF=0.25599;AN=5008;NS=2504;DP=21016;EAS_AF=0.1925;AMR_AF=0.1585;AFR_AF=0.5507;EUR_AF=0.1103;SAS_AF=0.1421;AA=C|||;VT=SNP
12	2438279	rs7301906	A	G	100	PASS	AC=659;AF=0.131589;AN=5008;NS=2504;DP=20938;EAS_AF=0.0218;AMR_AF=0.0879;AFR_AF=0.4168;EUR_AF=0.0149;SAS_AF=0.0102;AA=G|||;VT=SNP
12	2438328	rs2238063	C	T	100	PASS	AC=621;AF=0.124002;AN=5008;NS=2504;DP=21526;EAS_AF=0.1716;AMR_AF=0.0692;AFR_AF=0.1324;EUR_AF=0.0954;SAS_AF=0.1319;AA=C|||;VT=SNP
12	2438641	rs1544503	A	G	100	PASS	AC=3586;AF=0.716054;AN=5008;NS=2504;DP=19131;EAS_AF=0.5595;AMR_AF=0.7406;AFR_AF=0.8918;EUR_AF=0.7266;SAS_AF=0.6115;AA=G|||;VT=SNP
12	2438704	rs117517186	C	G	100	PASS	AC=26;AF=0.00519169;AN=5008;NS=2504;DP=21563;EAS_AF=0;AMR_AF=0.0115;AFR_AF=0.0008;EUR_AF=0.0149;SAS_AF=0.002;AA=C|||;VT=SNP
12	2438810	rs1544502	G	A	100	PASS	AC=2055;AF=0.410343;AN=5008;NS=2504;DP=21897;EAS_AF=0.3661;AMR_AF=0.5677;AFR_AF=0.1634;EUR_AF=0.6143;SAS_AF=0.4683;AA=G|||;VT=SNP
12	2438826	rs142851428	A	T	100	PASS	AC=26;AF=0.00519169;AN=5008;NS=2504;DP=22542;EAS_AF=0;AMR_AF=0.0115;AFR_AF=0.0008;EUR_AF=0.0149;SAS_AF=0.002;AA=A|||;VT=SNP
12	2438855	rs16929275	A	G	100	PASS	AC=661;AF=0.131989;AN=5008;NS=2504;DP=22682;EAS_AF=0.0218;AMR_AF=0.0893;AFR_AF=0.4175;EUR_AF=0.0149;SAS_AF=0.0102;AA=A|||;VT=SNP
12	2439013	rs2283300	G	A	100	PASS	AC=619;AF=0.123602;AN=5008;NS=2504;DP=16914;EAS_AF=0.1696;AMR_AF=0.0706;AFR_AF=0.1316;EUR_AF=0.0954;SAS_AF=0.1319;AA=G|||;VT=SNP
12	2439049	rs57592557	T	C	100	PASS	AC=660;AF=0.131789;AN=5008;NS=2504;DP=18099;EAS_AF=0.0218;AMR_AF=0.0893;AFR_AF=0.4168;EUR_AF=0.0149;SAS_AF=0.0102;AA=C|||;VT=SNP
12	2439145	rs59218046	G	A	100	PASS	AC=660;AF=0.131789;AN=5008;NS=2504;DP=21153;EAS_AF=0.0218;AMR_AF=0.0893;AFR_AF=0.4168;EUR_AF=0.0149;SAS_AF=0.0102;AA=G|||;VT=SNP
12	2439434	rs16929276	C	T	100	PASS	AC=660;AF=0.131789;AN=5008;NS=2504;DP=19045;EAS_AF=0.0218;AMR_AF=0.0893;AFR_AF=0.4168;EUR_AF=0.0149;SAS_AF=0.0102;AA=C|||;VT=SNP
12	2439507	rs61429893	T	G	100	PASS	AC=660;AF=0.131789;AN=5008;NS=2504;DP=20866;EAS_AF=0.0218;AMR_AF=0.0893;AFR_AF=0.4168;EUR_AF=0.0149;SAS_AF=0.0102;AA=G|||;VT=SNP
12	2439582	rs59305886	T	C	100	PASS	AC=660;AF=0.131789;AN=5008;NS=2504;DP=22064;EAS_AF=0.0218;AMR_AF=0.0893;AFR_AF=0.4168;EUR_AF=0.0149;SAS_AF=0.0102;AA=C|||;VT=SNP
12	2439704	rs11062189	G	A	100	PASS	AC=543;AF=0.108427;AN=5008;NS=2504;DP=17507;EAS_AF=0.1696;AMR_AF=0.0634;AFR_AF=0.0779;EUR_AF=0.0954;SAS_AF=0.1319;AA=G|||;VT=SNP
12	2440172	rs16929277	C	G	100	PASS	AC=661;AF=0.131989;AN=5008;NS=2504;DP=15591;EAS_AF=0.0218;AMR_AF=0.0893;AFR_AF=0.4168;EUR_AF=0.0149;SAS_AF=0.0112;AA=C|||;VT=SNP
12	2440195	rs11062190	C	T	100	PASS	AC=614;AF=0.122604;AN=5008;NS=2504;DP=15230;EAS_AF=0.1716;AMR_AF=0.0692;AFR_AF=0.1263;EUR_AF=0.0954;SAS_AF=0.1329;AA=C|||;VT=SNP
12	2440229	rs11062191	A	G	100	PASS	AC=837;AF=0.167133;AN=5008;NS=2504;DP=15029;EAS_AF=0.1716;AMR_AF=0.085;AFR_AF=0.2859;EUR_AF=0.0964;SAS_AF=0.1329;AA=a|||;VT=SNP
12	2440364	rs16929278	A	G	100	PASS	AC=659;AF=0.131589;AN=5008;NS=2504;DP=15791;EAS_AF=0.0218;AMR_AF=0.0893;AFR_AF=0.416;EUR_AF=0.0149;SAS_AF=0.0102;AA=G|||;VT=SNP
12	2440464	rs7295089	C	T	100	PASS	AC=3582;AF=0.715256;AN=5008;NS=2504;DP=18693;EAS_AF=0.6954;AMR_AF=0.7464;AFR_AF=0.5749;EUR_AF=0.827;SAS_AF=0.7883;AA=T|||;VT=SNP
12	2440700	rs11062192	G	A	100	PASS	AC=1282;AF=0.25599;AN=5008;NS=2504;DP=19984;EAS_AF=0.1935;AMR_AF=0.1585;AFR_AF=0.5484;EUR_AF=0.1103;SAS_AF=0.1442;AA=A|||;VT=SNP
12	2440720	rs11062193	G	C	100	PASS	AC=549;AF=0.109625;AN=5008;NS=2504;DP=20522;EAS_AF=0.1716;AMR_AF=0.0634;AFR_AF=0.0794;EUR_AF=0.0954;SAS_AF=0.1339;AA=G|||;VT=SNP
12	2441326	rs2051992	A	G	100	PASS	AC=1285;AF=0.256589;AN=5008;NS=2504;DP=18886;EAS_AF=0.1935;AMR_AF=0.1585;AFR_AF=0.5514;EUR_AF=0.1103;SAS_AF=0.1431;AA=G|||;VT=SNP
12	2441421	rs7963869	G	A	100	PASS	AC=71;AF=0.0141773;AN=5008;NS=2504;DP=19592;EAS_AF=0;AMR_AF=0.0187;AFR_AF=0.0015;EUR_AF=0.0457;SAS_AF=0.0102;AA=G|||;VT=SNP
12	2441462	rs7979389	A	G	100	PASS	AC=2299;AF=0.459065;AN=5008;NS=2504;DP=19236;EAS_AF=0.369;AMR_AF=0.5836;AFR_AF=0.3306;EUR_AF=0.6173;SAS_AF=0.4744;AA=A|||;VT=SNP
12	2441468	rs79712710	G	A	100	PASS	AC=144;AF=0.028754;AN=5008;NS=2504;DP=19077;EAS_AF=0.001;AMR_AF=0.0288;AFR_AF=0.0008;EUR_AF=0.0626;SAS_AF=0.0603;AA=G|||;VT=SNP
12	2442027	rs2051990	A	G	100	PASS	AC=662;AF=0.132188;AN=5008;NS=2504;DP=19341;EAS_AF=0.0218;AMR_AF=0.0879;AFR_AF=0.4183;EUR_AF=0.0149;SAS_AF=0.0112;AA=A|||;VT=SNP
12	2442181	rs2238064	A	C	100	PASS	AC=626;AF=0.125;AN=5008;NS=2504;DP=19241;EAS_AF=0.1716;AMR_AF=0.0706;AFR_AF=0.1346;EUR_AF=0.0954;SAS_AF=0.1329;AA=C|||;VT=SNP
12	2442311	rs2051989	G	A	100	PASS	AC=1284;AF=0.25639;AN=5008;NS=2504;DP=18463;EAS_AF=0.1944;AMR_AF=0.1571;AFR_AF=0.5507;EUR_AF=0.1103;SAS_AF=0.1431;AA=A|||;VT=SNP
12	2442631	rs2238065	A	G	100	PASS	AC=3588;AF=0.716454;AN=5008;NS=2504;DP=21300;EAS_AF=0.5625;AMR_AF=0.7406;AFR_AF=0.8858;EUR_AF=0.7276;SAS_AF=0.6176;AA=G|||;VT=SNP
12	2442789	rs7295590	T	A	100	PASS	AC=2050;AF=0.409345;AN=5008;NS=2504;DP=21063;EAS_AF=0.369;AMR_AF=0.5677;AFR_AF=0.1528;EUR_AF=0.6153;SAS_AF=0.4734;AA=T|||;VT=SNP
12	2444180	rs143085264	C	G	100	PASS	AC=24;AF=0.00479233;AN=5008;NS=2504;DP=19837;EAS_AF=0;AMR_AF=0.0058;AFR_AF=0;EUR_AF=0.0149;SAS_AF=0.0051;AA=C|||;VT=SNP
12	2444379	rs11062194	C	A	100	PASS	AC=621;AF=0.124002;AN=5008;NS=2504;DP=17988;EAS_AF=0.1696;AMR_AF=0.0692;AFR_AF=0.1331;EUR_AF=0.0954;SAS_AF=0.1329;AA=A|||;VT=SNP
12	2445399	rs2238066	G	A	100	PASS	AC=3560;AF=0.710863;AN=5008;NS=2504;DP=17667;EAS_AF=0.5565;AMR_AF=0.732;AFR_AF=0.9062;EUR_AF=0.6928;SAS_AF=0.6094;AA=A|||;VT=SNP
12	2445777	rs57009736	C	A	100	PASS	AC=731;AF=0.145966;AN=5008;NS=2504;DP=19812;EAS_AF=0.0218;AMR_AF=0.0879;AFR_AF=0.4713;EUR_AF=0.0149;SAS_AF=0.0102;AA=A|||;VT=SNP
12	2446516	rs10848648	A	G	100	PASS	AC=829;AF=0.165535;AN=5008;NS=2504;DP=20305;EAS_AF=0.1716;AMR_AF=0.085;AFR_AF=0.2799;EUR_AF=0.0964;SAS_AF=0.1329;AA=A|||;VT=SNP
12	2446806	rs2283301	A	G	100	PASS	AC=1959;AF=0.391174;AN=5008;NS=2504;DP=21570;EAS_AF=0.369;AMR_AF=0.549;AFR_AF=0.1256;EUR_AF=0.5805;SAS_AF=0.4663;AA=A|||;VT=SNP
12	2447333	rs7311382	C	T	100	PASS	AC=1319;AF=0.263379;AN=5008;NS=2504;DP=16124;EAS_AF=0.1915;AMR_AF=0.1585;AFR_AF=0.5787;EUR_AF=0.1103;SAS_AF=0.1431;AA=T|||;VT=SNP
12	2447396	rs149685900	G	A	100	PASS	AC=21;AF=0.00419329;AN=5008;NS=2504;DP=17325;EAS_AF=0.001;AMR_AF=0.0058;AFR_AF=0.0015;EUR_AF=0.0139;SAS_AF=0;AA=G|||;VT=SNP
12	2447414	rs2239050	G	C	100	PASS	AC=1543;AF=0.308107;AN=5008;NS=2504;DP=17437;EAS_AF=0.1935;AMR_AF=0.1744;AFR_AF=0.7375;EUR_AF=0.1113;SAS_AF=0.1431;AA=C|||;VT=SNP
12	2448885	rs117229184	T	A	100	PASS	AC=34;AF=0.00678914;AN=5008;NS=2504;DP=14934;EAS_AF=0;AMR_AF=0.0144;AFR_AF=0;EUR_AF=0.0179;SAS_AF=0.0061;AA=T|||;VT=SNP
12	2449404	rs11062195	C	T	100	PASS	AC=629;AF=0.125599;AN=5008;NS=2504;DP=16337;EAS_AF=0.1736;AMR_AF=0.0706;AFR_AF=0.1354;EUR_AF=0.0944;SAS_AF=0.1339;AA=T|||;VT=SNP
12	2449767	rs7959096	C	T	100	PASS	AC=839;AF=0.167532;AN=5008;NS=2504;DP=18376;EAS_AF=0.1696;AMR_AF=0.0865;AFR_AF=0.2882;EUR_AF=0.0954;SAS_AF=0.1339;AA=T|||;VT=SNP
12	2449838	rs6489363	C	A	100	PASS	AC=1538;AF=0.307109;AN=5008;NS=2504;DP=17521;EAS_AF=0.1954;AMR_AF=0.1744;AFR_AF=0.7322;EUR_AF=0.1103;SAS_AF=0.1442;AA=A|||;VT=SNP
12	2449992	rs6489364	G	A	100	PASS	AC=843;AF=0.168331;AN=5008;NS=2504;DP=14484;EAS_AF=0.1736;AMR_AF=0.0865;AFR_AF=0.2882;EUR_AF=0.0954;SAS_AF=0.1339;AA=G|||;VT=SNP
12	2450465	rs7959938	C	A	100	PASS	AC=1537;AF=0.306909;AN=5008;NS=2504;DP=22153;EAS_AF=0.1935;AMR_AF=0.1744;AFR_AF=0.733;EUR_AF=0.1103;SAS_AF=0.1442;AA=A|||;VT=SNP
12	2450595	rs2024077	G	A	100	PASS	AC=3516;AF=0.702077;AN=5008;NS=2504;DP=20079;EAS_AF=0.5635;AMR_AF=0.7118;AFR_AF=0.9085;EUR_AF=0.6531;SAS_AF=0.6094;AA=A|||;VT=SNP
12	2451162	rs7313708	A	G	100	PASS	AC=1004;AF=0.200479;AN=5008;NS=2504;DP=22185;EAS_AF=0.1825;AMR_AF=0.1354;AFR_AF=0.3691;EUR_AF=0.1004;SAS_AF=0.1401;AA=G|||;VT=SNP
12	2452052	rs148911907	C	T	100	PASS	AC=17;AF=0.00339457;AN=5008;NS=2504;DP=21428;EAS_AF=0;AMR_AF=0.0029;AFR_AF=0;EUR_AF=0.0139;SAS_AF=0.001;AA=C|||;VT=SNP
12	2452619	rs2283302	A	G	100	PASS	AC=3566;AF=0.712061;AN=5008;NS=2504;DP=18790;EAS_AF=0.5635;AMR_AF=0.7205;AFR_AF=0.9123;EUR_AF=0.6879;SAS_AF=0.6135;AA=A|||;VT=SNP
12	2452976	rs4765924	C	T	100	PASS	AC=1306;AF=0.260783;AN=5008;NS=2504;DP=19949;EAS_AF=0.1935;AMR_AF=0.1571;AFR_AF=0.5666;EUR_AF=0.1103;SAS_AF=0.1452;AA=T|||;VT=SNP
12	2453088	rs2239052	A	G	100	PASS	AC=1114;AF=0.222444;AN=5008;NS=2504;DP=20605;EAS_AF=0.1845;AMR_AF=0.1081;AFR_AF=0.4607;EUR_AF=0.1064;SAS_AF=0.1401;AA=G|||;VT=SNP
12	2453152	rs116940436	C	T	100	PASS	AC=48;AF=0.00958466;AN=5008;NS=2504;DP=20050;EAS_AF=0.001;AMR_AF=0.0187;AFR_AF=0;EUR_AF=0.0278;SAS_AF=0.0061;AA=C|||;VT=SNP
12	2453337	rs2238067	C	A	100	PASS	AC=1307;AF=0.260982;AN=5008;NS=2504;DP=21230;EAS_AF=0.1935;AMR_AF=0.1571;AFR_AF=0.5673;EUR_AF=0.1103;SAS_AF=0.1452;AA=A|||;VT=SNP
12	2453853	rs61907782	C	T	100	PASS	AC=55;AF=0.0109824;AN=5008;NS=2504;DP=18777;EAS_AF=0.001;AMR_AF=0.0173;AFR_AF=0.0008;EUR_AF=0.0249;SAS_AF=0.0164;AA=C|||;VT=SNP
12	2455420	rs12812579	T	G	100	PASS	AC=63;AF=0.0125799;AN=5008;NS=2504;DP=22446;EAS_AF=0.001;AMR_AF=0.013;AFR_AF=0.0038;EUR_AF=0.0437;SAS_AF=0.0041;AA=T|||;VT=SNP
12	2455688	rs75784032	A	G	100	PASS	AC=87;AF=0.0173722;AN=5008;NS=2504;DP=19087;EAS_AF=0;AMR_AF=0.0331;AFR_AF=0.0038;EUR_AF=0.0557;SAS_AF=0.0031;AA=A|||;VT=SNP
12	2456062	rs2238069	C	T	100	PASS	AC=1962;AF=0.391773;AN=5008;NS=2504;DP=21968;EAS_AF=0.371;AMR_AF=0.5375;AFR_AF=0.1679;EUR_AF=0.5417;SAS_AF=0.4581;AA=C|||;VT=SNP
12	2456115	rs2238070	G	T	100	PASS	AC=1916;AF=0.382588;AN=5008;NS=2504;DP=20956;EAS_AF=0.371;AMR_AF=0.5331;AFR_AF=0.146;EUR_AF=0.5308;SAS_AF=0.455;AA=G|||;VT=SNP
12	2456416	rs2238071	A	G	100	PASS	AC=1899;AF=0.379193;AN=5008;NS=2504;DP=23689;EAS_AF=0.371;AMR_AF=0.5303;AFR_AF=0.1203;EUR_AF=0.5417;SAS_AF=0.4632;AA=A|||;VT=SNP
12	2456486	rs149117513	C	T	100	PASS	AC=49;AF=0.00978435;AN=5008;NS=2504;DP=23014;EAS_AF=0.001;AMR_AF=0.0187;AFR_AF=0.0008;EUR_AF=0.0278;SAS_AF=0.0061;AA=C|||;VT=SNP
12	2456529	rs143432125	A	C	100	PASS	AC=23;AF=0.00459265;AN=5008;NS=2504;DP=23716;EAS_AF=0;AMR_AF=0.0043;AFR_AF=0.0015;EUR_AF=0.0179;SAS_AF=0;AA=A|||;VT=SNP
12	2456707	rs2238072	C	T	100	PASS	AC=1937;AF=0.386781;AN=5008;NS=2504;DP=19883;EAS_AF=0.372;AMR_AF=0.536;AFR_AF=0.1483;EUR_AF=0.5427;SAS_AF=0.4581;AA=C|||;VT=SNP
12	2456819	rs2238073	G	T	100	PASS	AC=561;AF=0.112021;AN=5008;NS=2504;DP=19513;EAS_AF=0.1706;AMR_AF=0.0663;AFR_AF=0.084;EUR_AF=0.1014;SAS_AF=0.1329;AA=G|||;VT=SNP
12	2456837	rs2238074	T	C	100	PASS	AC=1214;AF=0.242412;AN=5008;NS=2504;DP=19543;EAS_AF=0.1855;AMR_AF=0.111;AFR_AF=0.5356;EUR_AF=0.1054;SAS_AF=0.1391;AA=C|||;VT=SNP
12	2458441	rs7139329	T	A	100	PASS	AC=687;AF=0.137181;AN=5008;NS=2504;DP=18652;EAS_AF=0.0139;AMR_AF=0.0922;AFR_AF=0.3116;EUR_AF=0.1153;SAS_AF=0.0828;AA=T|||;VT=SNP
12	2458571	rs75559616	A	G	100	PASS	AC=194;AF=0.038738;AN=5008;NS=2504;DP=19619;EAS_AF=0.0585;AMR_AF=0.0303;AFR_AF=0.0008;EUR_AF=0.0457;SAS_AF=0.0685;AA=A|||;VT=SNP
12	2458950	rs73035417	G	A	100	PASS	AC=426;AF=0.0850639;AN=5008;NS=2504;DP=18268;EAS_AF=0.0496;AMR_AF=0.0605;AFR_AF=0.0673;EUR_AF=0.1083;SAS_AF=0.1391;AA=G|||;VT=SNP
12	2459357	rs117130573	C	T	100	PASS	AC=35;AF=0.00698882;AN=5008;NS=2504;DP=18641;EAS_AF=0;AMR_AF=0.0187;AFR_AF=0.0008;EUR_AF=0.0199;SAS_AF=0.001;AA=C|||;VT=SNP
12	2460086	rs10848649	A	G	100	PASS	AC=1067;AF=0.213059;AN=5008;NS=2504;DP=18321;EAS_AF=0.0784;AMR_AF=0.281;AFR_AF=0.2171;EUR_AF=0.2594;SAS_AF=0.2505;AA=G|||;VT=SNP
12	2460107	rs11062196	G	A	100	PASS	AC=1067;AF=0.213059;AN=5008;NS=2504;DP=17063;EAS_AF=0.0784;AMR_AF=0.281;AFR_AF=0.2171;EUR_AF=0.2594;SAS_AF=0.2505;AA=A|||;VT=SNP
12	2460388	rs11062197	G	C	100	PASS	AC=1083;AF=0.216254;AN=5008;NS=2504;DP=18372;EAS_AF=0.0774;AMR_AF=0.2839;AFR_AF=0.2307;EUR_AF=0.2594;SAS_AF=0.2474;AA=C|||;VT=SNP
12	2461223	rs7132154	G	A	100	PASS	AC=1050;AF=0.209665;AN=5008;NS=2504;DP=20721;EAS_AF=0.0774;AMR_AF=0.2795;AFR_AF=0.2073;EUR_AF=0.2594;SAS_AF=0.2485;AA=A|||;VT=SNP
12	2461407	rs7133259	C	T	100	PASS	AC=775;AF=0.154752;AN=5008;NS=2504;DP=19787;EAS_AF=0.0625;AMR_AF=0.2262;AFR_AF=0.0598;EUR_AF=0.2515;SAS_AF=0.228;AA=C|||;VT=SNP
12	2462223	rs11612864	G	A	100	PASS	AC=771;AF=0.153954;AN=5008;NS=2504;DP=20610;EAS_AF=0.0625;AMR_AF=0.2205;AFR_AF=0.0598;EUR_AF=0.2495;SAS_AF=0.2301;AA=G|||;VT=SNP
12	2463054	rs7961089	G	C	100	PASS	AC=968;AF=0.193291;AN=5008;NS=2504;DP=18024;EAS_AF=0.0813;AMR_AF=0.2695;AFR_AF=0.1498;EUR_AF=0.2555;SAS_AF=0.2495;AA=G|||;VT=SNP
12	2463738	rs60656607	C	T	100	PASS	AC=1187;AF=0.237021;AN=5008;NS=2504;DP=21840;EAS_AF=0.5079;AMR_AF=0.2003;AFR_AF=0.0794;EUR_AF=0.1998;SAS_AF=0.2352;AA=C|||;VT=SNP
12	2463745	rs7980160	A	G	100	PASS	AC=1354;AF=0.270367;AN=5008;NS=2504;DP=21987;EAS_AF=0.1032;AMR_AF=0.3516;AFR_AF=0.3495;EUR_AF=0.2624;SAS_AF=0.2863;AA=A|||;VT=SNP
12	2463933	rs73035423	C	T	100	PASS	AC=148;AF=0.0295527;AN=5008;NS=2504;DP=20021;EAS_AF=0;AMR_AF=0.0346;AFR_AF=0.0038;EUR_AF=0.0577;SAS_AF=0.0624;AA=C|||;VT=SNP
12	2464014	rs61294626	A	G	100	PASS	AC=485;AF=0.096845;AN=5008;NS=2504;DP=19401;EAS_AF=0.0774;AMR_AF=0.0663;AFR_AF=0.0893;EUR_AF=0.0716;SAS_AF=0.1748;AA=A|||;VT=SNP
12	2464263	rs6489366	T	C	100	PASS	AC=878;AF=0.175319;AN=5008;NS=2504;DP=18080;EAS_AF=0.0387;AMR_AF=0.0706;AFR_AF=0.3918;EUR_AF=0.0567;SAS_AF=0.2198;AA=T|||;VT=SNP
12	2464689	rs12310927	T	C	100	PASS	AC=327;AF=0.0652955;AN=5008;NS=2504;DP=16813;EAS_AF=0.0327;AMR_AF=0.0317;AFR_AF=0.1452;EUR_AF=0.0378;SAS_AF=0.0429;AA=T|||;VT=SNP
12	2464764	rs12310858	A	T	100	PASS	AC=352;AF=0.0702875;AN=5008;NS=2504;DP=19325;EAS_AF=0.0327;AMR_AF=0.0331;AFR_AF=0.1793;EUR_AF=0.0189;SAS_AF=0.0409;AA=T|||;VT=SNP
12	2465151	rs2238075	C	T	100	PASS	AC=316;AF=0.063099;AN=5008;NS=2504;DP=19366;EAS_AF=0.128;AMR_AF=0.0648;AFR_AF=0.0166;EUR_AF=0.0288;SAS_AF=0.093;AA=C|||;VT=SNP
12	2465273	rs79149448	C	T	100	PASS	AC=150;AF=0.0299521;AN=5008;NS=2504;DP=22917;EAS_AF=0.0337;AMR_AF=0.0187;AFR_AF=0.0348;EUR_AF=0.0169;SAS_AF=0.0409;AA=C|||;VT=SNP
12	2465364	rs740419	A	G	100	PASS	AC=3371;AF=0.673123;AN=5008;NS=2504;DP=21073;EAS_AF=0.6349;AMR_AF=0.647;AFR_AF=0.8472;EUR_AF=0.6183;SAS_AF=0.5521;AA=G|||;VT=SNP
12	2465477	rs740418	T	C	100	PASS	AC=2413;AF=0.481829;AN=5008;NS=2504;DP=20309;EAS_AF=0.5734;AMR_AF=0.3588;AFR_AF=0.7103;EUR_AF=0.3201;SAS_AF=0.3323;AA=C|||;VT=SNP
12	2465498	rs7956704	A	G	100	PASS	AC=807;AF=0.161142;AN=5008;NS=2504;DP=20456;EAS_AF=0.129;AMR_AF=0.0893;AFR_AF=0.3487;EUR_AF=0.0358;SAS_AF=0.1207;AA=G|||;VT=SNP
12	2465594	rs55846742	G	C	100	PASS	AC=177;AF=0.0353435;AN=5008;NS=2504;DP=20707;EAS_AF=0.0337;AMR_AF=0.0245;AFR_AF=0.0356;EUR_AF=0.0368;SAS_AF=0.0429;AA=G|||;VT=SNP
12	2465612	rs11062198	A	G	100	PASS	AC=807;AF=0.161142;AN=5008;NS=2504;DP=20698;EAS_AF=0.129;AMR_AF=0.0893;AFR_AF=0.3502;EUR_AF=0.0358;SAS_AF=0.1186;AA=A|||;VT=SNP
12	2465625	rs11062199	G	T	100	PASS	AC=792;AF=0.158147;AN=5008;NS=2504;DP=20744;EAS_AF=0.129;AMR_AF=0.0865;AFR_AF=0.3487;EUR_AF=0.0348;SAS_AF=0.1084;AA=T|||;VT=SNP
12	2465656	rs11062200	A	G	100	PASS	AC=802;AF=0.160144;AN=5008;NS=2504;DP=20582;EAS_AF=0.129;AMR_AF=0.0865;AFR_AF=0.3487;EUR_AF=0.0348;SAS_AF=0.1186;AA=G|||;VT=SNP
12	2465891	rs2238076	G	A	100	PASS	AC=1005;AF=0.200679;AN=5008;NS=2504;DP=21646;EAS_AF=0.1627;AMR_AF=0.1167;AFR_AF=0.4017;EUR_AF=0.0746;SAS_AF=0.1575;AA=A|||;VT=SNP
12	2466084	rs2238077	G	A	100	PASS	AC=657;AF=0.13119;AN=5008;NS=2504;DP=19757;EAS_AF=0.2728;AMR_AF=0.1023;AFR_AF=0.0076;EUR_AF=0.168;SAS_AF=0.135;AA=G|||;VT=SNP
12	2466206	rs2239053	C	G	100	PASS	AC=370;AF=0.0738818;AN=5008;NS=2504;DP=22217;EAS_AF=0.129;AMR_AF=0.0677;AFR_AF=0.0424;EUR_AF=0.0308;SAS_AF=0.1084;AA=G|||;VT=SNP
12	2466366	rs2239054	T	A	100	PASS	AC=336;AF=0.0670927;AN=5008;NS=2504;DP=20594;EAS_AF=0.129;AMR_AF=0.0677;AFR_AF=0.0166;EUR_AF=0.0308;SAS_AF=0.1084;AA=T|||;VT=SNP
12	2466385	rs2239055	G	A	100	PASS	AC=372;AF=0.0742812;AN=5008;NS=2504;DP=20207;EAS_AF=0.129;AMR_AF=0.0677;AFR_AF=0.0439;EUR_AF=0.0308;SAS_AF=0.1084;AA=G|||;VT=SNP
12	2467069	rs111779743	G	C	100	PASS	AC=359;AF=0.0716853;AN=5008;NS=2504;DP=14378;EAS_AF=0.13;AMR_AF=0.0663;AFR_AF=0.0431;EUR_AF=0.0288;SAS_AF=0.0982;AA=G|||;VT=SNP
12	2467354	rs73607703	C	T	100	PASS	AC=369;AF=0.0736821;AN=5008;NS=2504;DP=14865;EAS_AF=0.13;AMR_AF=0.0663;AFR_AF=0.0431;EUR_AF=0.0298;SAS_AF=0.1074;AA=C|||;VT=SNP
12	2467682	rs116992907	C	T	100	PASS	AC=55;AF=0.0109824;AN=5008;NS=2504;DP=18530;EAS_AF=0.001;AMR_AF=0.0043;AFR_AF=0.0008;EUR_AF=0.0417;SAS_AF=0.0082;AA=C|||;VT=SNP
12	2468195	rs2239056	C	T	100	PASS	AC=371;AF=0.0740815;AN=5008;NS=2504;DP=21231;EAS_AF=0.1319;AMR_AF=0.0663;AFR_AF=0.0431;EUR_AF=0.0298;SAS_AF=0.1074;AA=C|||;VT=SNP
12	2468297	rs2239057	A	G	100	PASS	AC=789;AF=0.157548;AN=5008;NS=2504;DP=21824;EAS_AF=0.1329;AMR_AF=0.0922;AFR_AF=0.3404;EUR_AF=0.0358;SAS_AF=0.1074;AA=G|||;VT=SNP
12	2468318	rs2239058	T	C	100	PASS	AC=800;AF=0.159744;AN=5008;NS=2504;DP=21453;EAS_AF=0.1329;AMR_AF=0.0922;AFR_AF=0.3404;EUR_AF=0.0368;SAS_AF=0.1176;AA=C|||;VT=SNP
12	2468358	rs80004763	C	T	100	PASS	AC=151;AF=0.0301518;AN=5008;NS=2504;DP=20343;EAS_AF=0.0337;AMR_AF=0.0173;AFR_AF=0.0303;EUR_AF=0.0179;SAS_AF=0.0481;AA=C|||;VT=SNP
12	2468736	rs150612453	A	G	100	PASS	AC=28;AF=0.00559105;AN=5008;NS=2504;DP=17504;EAS_AF=0;AMR_AF=0.0115;AFR_AF=0;EUR_AF=0.0169;SAS_AF=0.0031;AA=A|||;VT=SNP
12	2469100	rs190571689	C	T	100	PASS	AC=27;AF=0.00539137;AN=5008;NS=2504;DP=13607;EAS_AF=0;AMR_AF=0.0086;AFR_AF=0.0008;EUR_AF=0.0149;SAS_AF=0.0051;AA=C|||;VT=SNP
12	2469296	rs114859903	T	C	100	PASS	AC=332;AF=0.0662939;AN=5008;NS=2504;DP=6032;EAS_AF=0.0347;AMR_AF=0.0331;AFR_AF=0.1407;EUR_AF=0.0398;SAS_AF=0.0491;AA=T|||;VT=SNP
12	2469367	rs58081520	C	A	100	PASS	AC=332;AF=0.0662939;AN=5008;NS=2504;DP=4500;EAS_AF=0.0347;AMR_AF=0.0331;AFR_AF=0.1407;EUR_AF=0.0398;SAS_AF=0.0491;AA=C|||;VT=SNP
12	2469497	rs4765675	G	T	100	PASS	AC=3289;AF=0.656749;AN=5008;NS=2504;DP=12387;EAS_AF=0.6865;AMR_AF=0.6455;AFR_AF=0.7534;EUR_AF=0.6143;SAS_AF=0.547;AA=T|||;VT=SNP
12	2469558	rs11062201	G	A	100	PASS	AC=508;AF=0.101438;AN=5008;NS=2504;DP=12253;EAS_AF=0.0506;AMR_AF=0.2089;AFR_AF=0.0061;EUR_AF=0.1928;SAS_AF=0.1125;AA=G|||;VT=SNP
12	2469682	rs12308934	A	G	100	PASS	AC=881;AF=0.175919;AN=5008;NS=2504;DP=16018;EAS_AF=0.1518;AMR_AF=0.1311;AFR_AF=0.3661;EUR_AF=0.0388;SAS_AF=0.1166;AA=G|||;VT=SNP
12	2470030	rs2370513	A	G	100	PASS	AC=3372;AF=0.673323;AN=5008;NS=2504;DP=19913;EAS_AF=0.6865;AMR_AF=0.6542;AFR_AF=0.7602;EUR_AF=0.665;SAS_AF=0.5644;AA=G|||;VT=SNP
12	2470495	rs73607710	G	A	100	PASS	AC=616;AF=0.123003;AN=5008;NS=2504;DP=17059;EAS_AF=0.1925;AMR_AF=0.1153;AFR_AF=0.146;EUR_AF=0.0318;SAS_AF=0.1196;AA=G|||;VT=SNP
12	2471188	rs79843979	G	A	100	PASS	AC=335;AF=0.066893;AN=5008;NS=2504;DP=23364;EAS_AF=0.0317;AMR_AF=0.0317;AFR_AF=0.1437;EUR_AF=0.0417;SAS_AF=0.0501;AA=G|||;VT=SNP
12	2471266	rs10774039	A	G	100	PASS	AC=1050;AF=0.209665;AN=5008;NS=2504;DP=24841;EAS_AF=0.2341;AMR_AF=0.1542;AFR_AF=0.351;EUR_AF=0.0765;SAS_AF=0.1697;AA=G|||;VT=SNP
12	2472452	rs2238078	T	G	100	PASS	AC=1335;AF=0.266573;AN=5008;NS=2504;DP=18500;EAS_AF=0.2698;AMR_AF=0.3646;AFR_AF=0.0976;EUR_AF=0.4324;SAS_AF=0.2515;AA=T|||;VT=SNP
12	2472797	rs1860006	A	G	100	PASS	AC=2145;AF=0.428315;AN=5008;NS=2504;DP=12754;EAS_AF=0.3958;AMR_AF=0.4337;AFR_AF=0.4281;EUR_AF=0.3917;SAS_AF=0.4959;AA=A|||;VT=SNP
12	2472971	rs140683151	C	T	100	PASS	AC=16;AF=0.00319489;AN=5008;NS=2504;DP=17718;EAS_AF=0;AMR_AF=0.0014;AFR_AF=0;EUR_AF=0.007;SAS_AF=0.0082;AA=C|||;VT=SNP
12	2473358	rs2238079	T	C	100	PASS	AC=1312;AF=0.261981;AN=5008;NS=2504;DP=21505;EAS_AF=0.2728;AMR_AF=0.3617;AFR_AF=0.0794;EUR_AF=0.4324;SAS_AF=0.2515;AA=T|||;VT=SNP
12	2473761	rs11062203	A	G	100	PASS	AC=1321;AF=0.263778;AN=5008;NS=2504;DP=19692;EAS_AF=0.2728;AMR_AF=0.3573;AFR_AF=0.1044;EUR_AF=0.4125;SAS_AF=0.2505;AA=A|||;VT=SNP
12	2473764	rs2283303	G	A	100	PASS	AC=1490;AF=0.297524;AN=5008;NS=2504;DP=19590;EAS_AF=0.2728;AMR_AF=0.3631;AFR_AF=0.2194;EUR_AF=0.4125;SAS_AF=0.2638;AA=A|||;VT=SNP
12	2473971	rs2283304	A	G	100	PASS	AC=1322;AF=0.263978;AN=5008;NS=2504;DP=17860;EAS_AF=0.2728;AMR_AF=0.3588;AFR_AF=0.1044;EUR_AF=0.4125;SAS_AF=0.2505;AA=A|||;VT=SNP
12	2474661	rs12425203	C	T	100	PASS	AC=1920;AF=0.383387;AN=5008;NS=2504;DP=18371;EAS_AF=0.3482;AMR_AF=0.3876;AFR_AF=0.3306;EUR_AF=0.3847;SAS_AF=0.4867;AA=C|||;VT=SNP
12	2475403	rs11062204	T	C	100	PASS	AC=2373;AF=0.473842;AN=5008;NS=2504;DP=14196;EAS_AF=0.3998;AMR_AF=0.4467;AFR_AF=0.5635;EUR_AF=0.4105;SAS_AF=0.5133;AA=T|||;VT=SNP
12	2475676	rs6489367	G	C	100	PASS	AC=3706;AF=0.740016;AN=5008;NS=2504;DP=14098;EAS_AF=0.6667;AMR_AF=0.804;AFR_AF=0.6838;EUR_AF=0.8241;SAS_AF=0.7597;AA=C|||;VT=SNP
12	2475850	rs6489368	G	C	100	PASS	AC=3680;AF=0.734824;AN=5008;NS=2504;DP=16859;EAS_AF=0.6657;AMR_AF=0.8026;AFR_AF=0.6831;EUR_AF=0.8022;SAS_AF=0.7587;AA=C|||;VT=SNP
12	2476138	rs6489369	A	T	100	PASS	AC=1287;AF=0.256989;AN=5008;NS=2504;DP=20316;EAS_AF=0.2688;AMR_AF=0.3559;AFR_AF=0.0991;EUR_AF=0.3936;SAS_AF=0.2474;AA=A|||;VT=SNP
12	2476193	rs6489370	C	T	100	PASS	AC=1285;AF=0.256589;AN=5008;NS=2504;DP=20728;EAS_AF=0.2688;AMR_AF=0.3545;AFR_AF=0.0991;EUR_AF=0.3936;SAS_AF=0.2464;AA=C|||;VT=SNP
12	2476638	rs117806059	C	T	100	PASS	AC=205;AF=0.0409345;AN=5008;NS=2504;DP=18309;EAS_AF=0.0397;AMR_AF=0.0735;AFR_AF=0.0008;EUR_AF=0.0298;SAS_AF=0.0849;AA=C|||;VT=SNP
12	2477049	rs1860004	T	G	100	PASS	AC=1315;AF=0.26258;AN=5008;NS=2504;DP=13362;EAS_AF=0.2718;AMR_AF=0.3588;AFR_AF=0.1006;EUR_AF=0.4115;SAS_AF=0.2505;AA=T|||;VT=SNP
12	2477473	rs3891781	C	T	100	PASS	AC=1458;AF=0.291134;AN=5008;NS=2504;DP=17515;EAS_AF=0.2708;AMR_AF=0.3602;AFR_AF=0.2156;EUR_AF=0.3936;SAS_AF=0.2597;AA=T|||;VT=SNP
12	2477478	rs3891780	A	C	100	PASS	AC=1457;AF=0.290935;AN=5008;NS=2504;DP=17662;EAS_AF=0.2708;AMR_AF=0.3588;AFR_AF=0.2156;EUR_AF=0.3936;SAS_AF=0.2597;AA=A|||;VT=SNP
12	2477490	rs10774040	G	A	100	PASS	AC=1452;AF=0.289936;AN=5008;NS=2504;DP=17303;EAS_AF=0.2708;AMR_AF=0.3588;AFR_AF=0.2126;EUR_AF=0.3926;SAS_AF=0.2597;AA=G|||;VT=SNP
12	2478858	rs112595974	C	T	100	PASS	AC=51;AF=0.0101837;AN=5008;NS=2504;DP=16326;EAS_AF=0.001;AMR_AF=0.0159;AFR_AF=0.0008;EUR_AF=0.0358;SAS_AF=0.002;AA=C|||;VT=SNP
12	2479518	rs111790437	G	A	100	PASS	AC=40;AF=0.00798722;AN=5008;NS=2504;DP=16341;EAS_AF=0;AMR_AF=0.0144;AFR_AF=0;EUR_AF=0.0278;SAS_AF=0.002;AA=G|||;VT=SNP
12	2479962	rs11062206	G	A	100	PASS	AC=1288;AF=0.257188;AN=5008;NS=2504;DP=17408;EAS_AF=0.2679;AMR_AF=0.3545;AFR_AF=0.1021;EUR_AF=0.3936;SAS_AF=0.2464;AA=G|||;VT=SNP
12	2480889	rs7296567	G	C	100	PASS	AC=3653;AF=0.729433;AN=5008;NS=2504;DP=14655;EAS_AF=0.6726;AMR_AF=0.7954;AFR_AF=0.6762;EUR_AF=0.8022;SAS_AF=0.7382;AA=C|||;VT=SNP
12	2481607	rs880342	C	T	100	PASS	AC=1416;AF=0.282748;AN=5008;NS=2504;DP=17377;EAS_AF=0.2966;AMR_AF=0.5144;AFR_AF=0.093;EUR_AF=0.3936;SAS_AF=0.2464;AA=C|||;VT=SNP
12	2481916	rs886899	C	A	100	PASS	AC=3723;AF=0.743411;AN=5008;NS=2504;DP=17571;EAS_AF=0.6647;AMR_AF=0.8055;AFR_AF=0.6959;EUR_AF=0.8231;SAS_AF=0.7628;AA=A|||;VT=SNP
12	2481936	rs886898	T	C	100	PASS	AC=4337;AF=0.866014;AN=5008;NS=2504;DP=17088;EAS_AF=0.7073;AMR_AF=0.9035;AFR_AF=0.9879;EUR_AF=0.8569;SAS_AF=0.8476;AA=C|||;VT=SNP
12	2482330	rs1108385	C	A	100	PASS	AC=1271;AF=0.253794;AN=5008;NS=2504;DP=20229;EAS_AF=0.2659;AMR_AF=0.353;AFR_AF=0.0908;EUR_AF=0.3936;SAS_AF=0.2474;AA=C|||;VT=SNP
12	2482943	rs10466899	C	T	100	PASS	AC=102;AF=0.0203674;AN=5008;NS=2504;DP=20093;EAS_AF=0.0377;AMR_AF=0.0043;AFR_AF=0;EUR_AF=0.008;SAS_AF=0.0542;AA=C|||;VT=SNP
12	2485054	rs150675643	G	A	100	PASS	AC=21;AF=0.00419329;AN=5008;NS=2504;DP=20259;EAS_AF=0;AMR_AF=0.0058;AFR_AF=0.0008;EUR_AF=0.0129;SAS_AF=0.0031;AA=G|||;VT=SNP
12	2486431	rs2238081	G	A	100	PASS	AC=1288;AF=0.257188;AN=5008;NS=2504;DP=18840;EAS_AF=0.2708;AMR_AF=0.3545;AFR_AF=0.0998;EUR_AF=0.3936;SAS_AF=0.2464;AA=G|||;VT=SNP
12	2486859	rs142606367	C	T	100	PASS	AC=14;AF=0.00279553;AN=5008;NS=2504;DP=21822;EAS_AF=0;AMR_AF=0.0014;AFR_AF=0;EUR_AF=0.007;SAS_AF=0.0061;AA=C|||;VT=SNP
12	2487001	rs2238083	T	C	100	PASS	AC=1508;AF=0.301118;AN=5008;NS=2504;DP=18969;EAS_AF=0.2718;AMR_AF=0.3689;AFR_AF=0.233;EUR_AF=0.4125;SAS_AF=0.2607;AA=C|||;VT=SNP
12	2487326	rs117802326	A	C	100	PASS	AC=44;AF=0.00878594;AN=5008;NS=2504;DP=19890;EAS_AF=0;AMR_AF=0.0202;AFR_AF=0.0008;EUR_AF=0.0268;SAS_AF=0.002;AA=A|||;VT=SNP
12	2487538	rs73035462	C	T	100	PASS	AC=197;AF=0.0393371;AN=5008;NS=2504;DP=16762;EAS_AF=0;AMR_AF=0.0648;AFR_AF=0.0015;EUR_AF=0.0835;SAS_AF=0.0675;AA=C|||;VT=SNP
12	2489314	rs4765676	G	A	100	PASS	AC=1746;AF=0.348642;AN=5008;NS=2504;DP=18309;EAS_AF=0.3175;AMR_AF=0.4092;AFR_AF=0.3601;EUR_AF=0.3976;SAS_AF=0.272;AA=A|||;VT=SNP
12	2489390	rs2283306	C	T	100	PASS	AC=1276;AF=0.254792;AN=5008;NS=2504;DP=19431;EAS_AF=0.2679;AMR_AF=0.3545;AFR_AF=0.0938;EUR_AF=0.3926;SAS_AF=0.2464;AA=C|||;VT=SNP
12	2490815	rs61907797	C	G	100	PASS	AC=38;AF=0.00758786;AN=5008;NS=2504;DP=18457;EAS_AF=0.001;AMR_AF=0.0115;AFR_AF=0.0023;EUR_AF=0.0249;SAS_AF=0.001;AA=C|||;VT=SNP
12	2490979	rs112886650	A	G	100	PASS	AC=38;AF=0.00758786;AN=5008;NS=2504;DP=20957;EAS_AF=0;AMR_AF=0.013;AFR_AF=0;EUR_AF=0.0268;SAS_AF=0.002;AA=A|||;VT=SNP
12	2491749	rs2239059	T	C	100	PASS	AC=1335;AF=0.266573;AN=5008;NS=2504;DP=18019;EAS_AF=0.2837;AMR_AF=0.3617;AFR_AF=0.1067;EUR_AF=0.4115;SAS_AF=0.2485;AA=T|||;VT=SNP
12	2491911	rs2239060	C	T	100	PASS	AC=1291;AF=0.257788;AN=5008;NS=2504;DP=22306;EAS_AF=0.2827;AMR_AF=0.3545;AFR_AF=0.0953;EUR_AF=0.3926;SAS_AF=0.2444;AA=C|||;VT=SNP
12	2492501	rs74905168	T	G	100	PASS	AC=240;AF=0.0479233;AN=5008;NS=2504;DP=19357;EAS_AF=0.0367;AMR_AF=0.0548;AFR_AF=0.0015;EUR_AF=0.0785;SAS_AF=0.0859;AA=T|||;VT=SNP
12	2493591	rs7961557	G	A	100	PASS	AC=1745;AF=0.348442;AN=5008;NS=2504;DP=21397;EAS_AF=0.3155;AMR_AF=0.4107;AFR_AF=0.3631;EUR_AF=0.3946;SAS_AF=0.271;AA=A|||;VT=SNP
12	2494658	rs117089958	G	A	100	PASS	AC=65;AF=0.0129792;AN=5008;NS=2504;DP=16956;EAS_AF=0;AMR_AF=0.0202;AFR_AF=0.0008;EUR_AF=0.0318;SAS_AF=0.0184;AA=G|||;VT=SNP
12	2494716	rs11062209	G	A	100	PASS	AC=1278;AF=0.255192;AN=5008;NS=2504;DP=16197;EAS_AF=0.2817;AMR_AF=0.3573;AFR_AF=0.087;EUR_AF=0.3917;SAS_AF=0.2423;AA=A|||;VT=SNP
12	2494926	rs4370987	A	G	100	PASS	AC=1832;AF=0.365815;AN=5008;NS=2504;DP=18011;EAS_AF=0.4306;AMR_AF=0.3761;AFR_AF=0.1861;EUR_AF=0.4026;SAS_AF=0.4969;AA=A|||;VT=SNP
12	2496833	rs10848654	G	A	100	PASS	AC=1395;AF=0.278554;AN=5008;NS=2504;DP=18053;EAS_AF=0.2708;AMR_AF=0.3703;AFR_AF=0.1589;EUR_AF=0.3956;SAS_AF=0.2628;AA=G|||;VT=SNP
12	2499168	rs753076	A	G	100	PASS	AC=3300;AF=0.658946;AN=5008;NS=2504;DP=18045;EAS_AF=0.5982;AMR_AF=0.7695;AFR_AF=0.5431;EUR_AF=0.7545;SAS_AF=0.7014;AA=G|||;VT=SNP
12	2499312	rs11062210	A	G	100	PASS	AC=1436;AF=0.286741;AN=5008;NS=2504;DP=17559;EAS_AF=0.2897;AMR_AF=0.3862;AFR_AF=0.1029;EUR_AF=0.4483;SAS_AF=0.2955;AA=A|||;VT=SNP
12	2499322	rs753078	T	A	100	PASS	AC=1393;AF=0.278155;AN=5008;NS=2504;DP=17325;EAS_AF=0.3065;AMR_AF=0.3401;AFR_AF=0.2224;EUR_AF=0.2485;SAS_AF=0.3108;AA=T|||;VT=SNP
12	2499565	rs10160993	C	G	100	PASS	AC=2079;AF=0.415136;AN=5008;NS=2504;DP=18974;EAS_AF=0.3333;AMR_AF=0.464;AFR_AF=0.4599;EUR_AF=0.4533;SAS_AF=0.365;AA=G|||;VT=SNP
12	2499626	rs2887780	C	T	100	PASS	AC=3236;AF=0.646166;AN=5008;NS=2504;DP=21157;EAS_AF=0.5903;AMR_AF=0.7622;AFR_AF=0.5227;EUR_AF=0.7326;SAS_AF=0.6994;AA=T|||;VT=SNP
12	2499747	rs73037239	G	C	100	PASS	AC=276;AF=0.0551118;AN=5008;NS=2504;DP=19547;EAS_AF=0;AMR_AF=0.0303;AFR_AF=0.1029;EUR_AF=0.0477;SAS_AF=0.0726;AA=G|||;VT=SNP
12	2499849	rs740417	A	C	100	PASS	AC=1685;AF=0.336462;AN=5008;NS=2504;DP=18957;EAS_AF=0.3304;AMR_AF=0.3833;AFR_AF=0.2337;EUR_AF=0.3757;SAS_AF=0.408;AA=A|||;VT=SNP
12	2499892	rs740416	G	A	100	PASS	AC=1688;AF=0.337061;AN=5008;NS=2504;DP=19324;EAS_AF=0.3304;AMR_AF=0.3977;AFR_AF=0.2231;EUR_AF=0.3837;SAS_AF=0.407;AA=g|||;VT=SNP
12	2500203	rs7968680	C	T	100	PASS	AC=3416;AF=0.682109;AN=5008;NS=2504;DP=23407;EAS_AF=0.6171;AMR_AF=0.7925;AFR_AF=0.5189;EUR_AF=0.825;SAS_AF=0.7444;AA=T|||;VT=SNP
12	2500314	rs7967959	G	A	100	PASS	AC=431;AF=0.0860623;AN=5008;NS=2504;DP=23524;EAS_AF=0.0377;AMR_AF=0.1945;AFR_AF=0.1051;EUR_AF=0.0477;SAS_AF=0.0726;AA=G|||;VT=SNP
12	2500431	rs10491964	G	A	100	PASS	AC=1171;AF=0.233826;AN=5008;NS=2504;DP=22575;EAS_AF=0.2649;AMR_AF=0.3055;AFR_AF=0.053;EUR_AF=0.2932;SAS_AF=0.3344;AA=G|||;VT=SNP
12	2500761	rs61539622	G	A	100	PASS	AC=495;AF=0.0988419;AN=5008;NS=2504;DP=16038;EAS_AF=0.0655;AMR_AF=0.0764;AFR_AF=0.1687;EUR_AF=0.0815;SAS_AF=0.0726;AA=G|||;VT=SNP
12	2501439	rs7296821	T	C	100	PASS	AC=2115;AF=0.422324;AN=5008;NS=2504;DP=20219;EAS_AF=0.3274;AMR_AF=0.4251;AFR_AF=0.4516;EUR_AF=0.4225;SAS_AF=0.4785;AA=A|||;VT=SNP
12	2501548	rs76604410	A	G	100	PASS	AC=25;AF=0.00499201;AN=5008;NS=2504;DP=17006;EAS_AF=0;AMR_AF=0.0058;AFR_AF=0;EUR_AF=0.0169;SAS_AF=0.0041;AA=A|||;VT=SNP
12	2502058	rs4441076	C	T	100	PASS	AC=2084;AF=0.416134;AN=5008;NS=2504;DP=18664;EAS_AF=0.3254;AMR_AF=0.4251;AFR_AF=0.4312;EUR_AF=0.4215;SAS_AF=0.4775;AA=C|||;VT=SNP
12	2502213	rs112653186	C	A	100	PASS	AC=62;AF=0.0123802;AN=5008;NS=2504;DP=20940;EAS_AF=0;AMR_AF=0.0173;AFR_AF=0.0008;EUR_AF=0.0318;SAS_AF=0.0174;AA=C|||;VT=SNP
12	2502512	rs2239061	T	C	100	PASS	AC=3727;AF=0.744209;AN=5008;NS=2504;DP=20055;EAS_AF=0.6597;AMR_AF=0.8401;AFR_AF=0.6755;EUR_AF=0.827;SAS_AF=0.771;AA=C|||;VT=SNP
12	2502572	rs2239062	T	G	100	PASS	AC=2217;AF=0.442692;AN=5008;NS=2504;DP=20037;EAS_AF=0.3254;AMR_AF=0.4366;AFR_AF=0.5061;EUR_AF=0.4314;SAS_AF=0.4939;AA=G|||;VT=SNP
12	2502674	rs75056630	C	T	100	PASS	AC=23;AF=0.00459265;AN=5008;NS=2504;DP=16755;EAS_AF=0;AMR_AF=0.0058;AFR_AF=0;EUR_AF=0.0149;SAS_AF=0.0041;AA=C|||;VT=SNP
12	2502872	rs55902113	C	T	100	PASS	AC=823;AF=0.164337;AN=5008;NS=2504;DP=20899;EAS_AF=0.0655;AMR_AF=0.1095;AFR_AF=0.3101;EUR_AF=0.1282;SAS_AF=0.1452;AA=C|||;VT=SNP
12	2502996	rs56151937	T	G	100	PASS	AC=971;AF=0.19389;AN=5008;NS=2504;DP=16611;EAS_AF=0.0665;AMR_AF=0.1225;AFR_AF=0.3971;EUR_AF=0.1372;SAS_AF=0.1595;AA=G|||;VT=SNP
12	2503709	rs7980523	G	T	100	PASS	AC=861;AF=0.171925;AN=5008;NS=2504;DP=17937;EAS_AF=0.0655;AMR_AF=0.1095;AFR_AF=0.3275;EUR_AF=0.1302;SAS_AF=0.1585;AA=T|||;VT=SNP
12	2503983	rs7955376	G	A	100	PASS	AC=282;AF=0.0563099;AN=5008;NS=2504;DP=17035;EAS_AF=0;AMR_AF=0.0303;AFR_AF=0.1074;EUR_AF=0.0487;SAS_AF=0.0716;AA=G|||;VT=SNP
12	2503985	rs2238084	A	G	100	PASS	AC=3745;AF=0.747804;AN=5008;NS=2504;DP=16976;EAS_AF=0.6627;AMR_AF=0.8473;AFR_AF=0.6755;EUR_AF=0.838;SAS_AF=0.7699;AA=G|||;VT=SNP
12	2503992	rs7973812	T	C	100	PASS	AC=804;AF=0.160543;AN=5008;NS=2504;DP=17036;EAS_AF=0.0645;AMR_AF=0.1037;AFR_AF=0.289;EUR_AF=0.1292;SAS_AF=0.1585;AA=C|||;VT=SNP
12	2504717	rs1122785	A	G	100	PASS	AC=296;AF=0.0591054;AN=5008;NS=2504;DP=15863;EAS_AF=0;AMR_AF=0.0303;AFR_AF=0.1172;EUR_AF=0.0497;SAS_AF=0.0716;AA=A|||;VT=SNP
12	2505036	rs1122784	A	T	100	PASS	AC=933;AF=0.186302;AN=5008;NS=2504;DP=21527;EAS_AF=0.0645;AMR_AF=0.1138;AFR_AF=0.3812;EUR_AF=0.1302;SAS_AF=0.1575;AA=T|||;VT=SNP
12	2506038	rs59241311	G	A	100	PASS	AC=382;AF=0.076278;AN=5008;NS=2504;DP=18562;EAS_AF=0.0645;AMR_AF=0.0735;AFR_AF=0.0825;EUR_AF=0.0835;SAS_AF=0.0746;AA=G|||;VT=SNP
12	2506715	rs140811693	A	G	100	PASS	AC=16;AF=0.00319489;AN=5008;NS=2504;DP=18780;EAS_AF=0;AMR_AF=0.0029;AFR_AF=0.0008;EUR_AF=0.0129;SAS_AF=0;AA=A|||;VT=SNP
12	2506853	rs75390555	A	G	100	PASS	AC=92;AF=0.0183706;AN=5008;NS=2504;DP=20354;EAS_AF=0.0476;AMR_AF=0.0403;AFR_AF=0.0023;EUR_AF=0.002;SAS_AF=0.0112;AA=A|||;VT=SNP
12	2507060	rs79744129	C	T	100	PASS	AC=402;AF=0.0802716;AN=5008;NS=2504;DP=19340;EAS_AF=0.0635;AMR_AF=0.0706;AFR_AF=0.1021;EUR_AF=0.0815;SAS_AF=0.0736;AA=C|||;VT=SNP
12	2507194	rs78170230	G	A	100	PASS	AC=22;AF=0.00439297;AN=5008;NS=2504;DP=17770;EAS_AF=0;AMR_AF=0.0058;AFR_AF=0;EUR_AF=0.0119;SAS_AF=0.0061;AA=G|||;VT=SNP
12	2507652	rs61907805	C	T	100	PASS	AC=402;AF=0.0802716;AN=5008;NS=2504;DP=16440;EAS_AF=0.0635;AMR_AF=0.0706;AFR_AF=0.1021;EUR_AF=0.0815;SAS_AF=0.0736;AA=C|||;VT=SNP
12	2507848	rs55909860	C	T	100	PASS	AC=57;AF=0.0113818;AN=5008;NS=2504;DP=18798;EAS_AF=0.001;AMR_AF=0.0101;AFR_AF=0;EUR_AF=0.0348;SAS_AF=0.0143;AA=C|||;VT=SNP
12	2508143	rs61907806	A	G	100	PASS	AC=404;AF=0.0806709;AN=5008;NS=2504;DP=20006;EAS_AF=0.0635;AMR_AF=0.0793;AFR_AF=0.0923;EUR_AF=0.0895;SAS_AF=0.0746;AA=A|||;VT=SNP
12	2508207	rs73037254	C	T	100	PASS	AC=285;AF=0.0569089;AN=5008;NS=2504;DP=18747;EAS_AF=0;AMR_AF=0.0303;AFR_AF=0.1074;EUR_AF=0.0477;SAS_AF=0.0757;AA=C|||;VT=SNP
12	2508288	rs73037256	G	A	100	PASS	AC=300;AF=0.0599042;AN=5008;NS=2504;DP=17793;EAS_AF=0;AMR_AF=0.0303;AFR_AF=0.118;EUR_AF=0.0487;SAS_AF=0.0757;AA=G|||;VT=SNP
12	2508296	rs61907807	G	A	100	PASS	AC=417;AF=0.0832668;AN=5008;NS=2504;DP=18111;EAS_AF=0.0635;AMR_AF=0.0793;AFR_AF=0.1029;EUR_AF=0.0885;SAS_AF=0.0746;AA=G|||;VT=SNP
12	2508571	rs7301013	A	G	100	PASS	AC=900;AF=0.179712;AN=5008;NS=2504;DP=20387;EAS_AF=0.0635;AMR_AF=0.1182;AFR_AF=0.3449;EUR_AF=0.1372;SAS_AF=0.1636;AA=G|||;VT=SNP
12	2508780	rs11062213	T	G	100	PASS	AC=145;AF=0.0289537;AN=5008;NS=2504;DP=19454;EAS_AF=0;AMR_AF=0.0591;AFR_AF=0.0076;EUR_AF=0.0875;SAS_AF=0.0061;AA=T|||;VT=SNP
12	2509239	rs73037258	A	G	100	PASS	AC=361;AF=0.0720847;AN=5008;NS=2504;DP=19898;EAS_AF=0;AMR_AF=0.0346;AFR_AF=0.1619;EUR_AF=0.0487;SAS_AF=0.0757;AA=A|||;VT=SNP
12	2509272	rs57722549	A	C	100	PASS	AC=419;AF=0.0836661;AN=5008;NS=2504;DP=20838;EAS_AF=0.0635;AMR_AF=0.0793;AFR_AF=0.1044;EUR_AF=0.0885;SAS_AF=0.0746;AA=A|||;VT=SNP
12	2509306	rs11837034	T	G	100	PASS	AC=924;AF=0.184505;AN=5008;NS=2504;DP=21250;EAS_AF=0.0635;AMR_AF=0.121;AFR_AF=0.3616;EUR_AF=0.1372;SAS_AF=0.1636;AA=G|||;VT=SNP
12	2509608	rs11836545	A	G	100	PASS	AC=988;AF=0.197284;AN=5008;NS=2504;DP=21463;EAS_AF=0.0635;AMR_AF=0.1254;AFR_AF=0.4077;EUR_AF=0.1372;SAS_AF=0.1636;AA=G|||;VT=SNP
12	2509650	rs11837126	T	G	100	PASS	AC=989;AF=0.197484;AN=5008;NS=2504;DP=22579;EAS_AF=0.0635;AMR_AF=0.1254;AFR_AF=0.4077;EUR_AF=0.1382;SAS_AF=0.1636;AA=G|||;VT=SNP
12	2509930	rs7308786	A	C	100	PASS	AC=4970;AF=0.992412;AN=5008;NS=2504;DP=18560;EAS_AF=1;AMR_AF=0.9928;AFR_AF=1;EUR_AF=0.9811;SAS_AF=0.9857;AA=C|||;VT=SNP
12	2511023	rs61907810	C	T	100	PASS	AC=884;AF=0.176518;AN=5008;NS=2504;DP=23745;EAS_AF=0.0635;AMR_AF=0.111;AFR_AF=0.3434;EUR_AF=0.1292;SAS_AF=0.1626;AA=C|||;VT=SNP
12	2511162	rs2370515	G	A	100	PASS	AC=884;AF=0.176518;AN=5008;NS=2504;DP=22538;EAS_AF=0.0635;AMR_AF=0.111;AFR_AF=0.3434;EUR_AF=0.1292;SAS_AF=0.1626;AA=G|||;VT=SNP
12	2511311	rs733782	T	A	100	PASS	AC=388;AF=0.077476;AN=5008;NS=2504;DP=23088;EAS_AF=0.0635;AMR_AF=0.0706;AFR_AF=0.0923;EUR_AF=0.0805;SAS_AF=0.0736;AA=T|||;VT=SNP
12	2511831	rs2239063	A	C	100	PASS	AC=1166;AF=0.232827;AN=5008;NS=2504;DP=21131;EAS_AF=0.2629;AMR_AF=0.3156;AFR_AF=0.0461;EUR_AF=0.3012;SAS_AF=0.3252;AA=A|||;VT=SNP
12	2511977	rs73037262	C	T	100	PASS	AC=28;AF=0.00559105;AN=5008;NS=2504;DP=18245;EAS_AF=0.001;AMR_AF=0.0029;AFR_AF=0.0023;EUR_AF=0.0209;SAS_AF=0.001;AA=C|||;VT=SNP
12	2512039	rs73037264	A	G	100	PASS	AC=150;AF=0.0299521;AN=5008;NS=2504;DP=21362;EAS_AF=0;AMR_AF=0.0231;AFR_AF=0.025;EUR_AF=0.0417;SAS_AF=0.0603;AA=a|||;VT=SNP
12	2512157	rs146409612	G	A	100	PASS	AC=34;AF=0.00678914;AN=5008;NS=2504;DP=21767;EAS_AF=0;AMR_AF=0.0086;AFR_AF=0;EUR_AF=0.0189;SAS_AF=0.0092;AA=G|||;VT=SNP
12	2512604	rs11829249	A	G	100	PASS	AC=888;AF=0.177316;AN=5008;NS=2504;DP=16381;EAS_AF=0.0635;AMR_AF=0.111;AFR_AF=0.3457;EUR_AF=0.1302;SAS_AF=0.1626;AA=A|||;VT=SNP
12	2512876	rs4562883	C	T	100	PASS	AC=888;AF=0.177316;AN=5008;NS=2504;DP=16099;EAS_AF=0.0635;AMR_AF=0.111;AFR_AF=0.3457;EUR_AF=0.1302;SAS_AF=0.1626;AA=T|||;VT=SNP
12	2513028	rs7294604	T	C	100	PASS	AC=888;AF=0.177316;AN=5008;NS=2504;DP=17876;EAS_AF=0.0635;AMR_AF=0.111;AFR_AF=0.3457;EUR_AF=0.1302;SAS_AF=0.1626;AA=C|||;VT=SNP
12	2513288	rs7136865	A	G	100	PASS	AC=887;AF=0.177117;AN=5008;NS=2504;DP=19249;EAS_AF=0.0635;AMR_AF=0.1095;AFR_AF=0.3457;EUR_AF=0.1302;SAS_AF=0.1626;AA=G|||;VT=SNP
12	2513309	rs758117	C	T	100	PASS	AC=1158;AF=0.23123;AN=5008;NS=2504;DP=18564;EAS_AF=0.2609;AMR_AF=0.3156;AFR_AF=0.0446;EUR_AF=0.3012;SAS_AF=0.3211;AA=C|||;VT=SNP
12	2513322	rs73037269	C	T	100	PASS	AC=286;AF=0.0571086;AN=5008;NS=2504;DP=18470;EAS_AF=0;AMR_AF=0.0303;AFR_AF=0.1074;EUR_AF=0.0487;SAS_AF=0.0757;AA=C|||;VT=SNP
12	2513893	rs10774041	A	G	100	PASS	AC=3753;AF=0.749401;AN=5008;NS=2504;DP=18815;EAS_AF=0.6627;AMR_AF=0.8487;AFR_AF=0.6808;EUR_AF=0.839;SAS_AF=0.7689;AA=G|||;VT=SNP
12	2514021	rs11837370	C	T	100	PASS	AC=558;AF=0.111422;AN=5008;NS=2504;DP=17062;EAS_AF=0.0635;AMR_AF=0.0778;AFR_AF=0.2065;EUR_AF=0.0815;SAS_AF=0.0869;AA=C|||;VT=SNP
12	2514027	rs34729625	A	G	100	PASS	AC=558;AF=0.111422;AN=5008;NS=2504;DP=17358;EAS_AF=0.0635;AMR_AF=0.0778;AFR_AF=0.2065;EUR_AF=0.0815;SAS_AF=0.0869;AA=A|||;VT=SNP
12	2514112	rs12823424	A	G	100	PASS	AC=1161;AF=0.231829;AN=5008;NS=2504;DP=17188;EAS_AF=0.2609;AMR_AF=0.3156;AFR_AF=0.0454;EUR_AF=0.3002;SAS_AF=0.3241;AA=A|||;VT=SNP
12	2514231	rs714278	C	T	100	PASS	AC=560;AF=0.111821;AN=5008;NS=2504;DP=17208;EAS_AF=0.0635;AMR_AF=0.0793;AFR_AF=0.2065;EUR_AF=0.0815;SAS_AF=0.0879;AA=C|||;VT=SNP
12	2514266	rs719024	C	G	100	PASS	AC=3713;AF=0.741414;AN=5008;NS=2504;DP=17849;EAS_AF=0.6548;AMR_AF=0.8184;AFR_AF=0.6793;EUR_AF=0.836;SAS_AF=0.7628;AA=G|||;VT=SNP
12	2514270	rs714277	C	T	100	PASS	AC=1155;AF=0.230631;AN=5008;NS=2504;DP=17024;EAS_AF=0.2609;AMR_AF=0.3156;AFR_AF=0.0446;EUR_AF=0.3002;SAS_AF=0.319;AA=C|||;VT=SNP
12	2514716	rs61291672	A	G	100	PASS	AC=392;AF=0.0782748;AN=5008;NS=2504;DP=18762;EAS_AF=0.0645;AMR_AF=0.0706;AFR_AF=0.0938;EUR_AF=0.0815;SAS_AF=0.0736;AA=A|||;VT=SNP
12	2514858	rs11831085	A	G	100	PASS	AC=888;AF=0.177316;AN=5008;NS=2504;DP=16475;EAS_AF=0.0635;AMR_AF=0.1095;AFR_AF=0.3464;EUR_AF=0.1302;SAS_AF=0.1626;AA=a|||;VT=SNP
12	2514989	rs11831557	T	G	100	PASS	AC=559;AF=0.111621;AN=5008;NS=2504;DP=16395;EAS_AF=0.0635;AMR_AF=0.0778;AFR_AF=0.2073;EUR_AF=0.0815;SAS_AF=0.0869;AA=T|||;VT=SNP
12	2515144	rs2159059	C	G	100	PASS	AC=874;AF=0.174521;AN=5008;NS=2504;DP=16374;EAS_AF=0.0635;AMR_AF=0.1095;AFR_AF=0.3359;EUR_AF=0.1302;SAS_AF=0.1626;AA=C|||;VT=SNP
12	2515259	rs73037273	A	C	100	PASS	AC=291;AF=0.058107;AN=5008;NS=2504;DP=17966;EAS_AF=0;AMR_AF=0.0303;AFR_AF=0.1112;EUR_AF=0.0487;SAS_AF=0.0757;AA=A|||;VT=SNP
12	2515830	rs59679560	A	G	100	PASS	AC=874;AF=0.174521;AN=5008;NS=2504;DP=19807;EAS_AF=0.0635;AMR_AF=0.1095;AFR_AF=0.3351;EUR_AF=0.1312;SAS_AF=0.1626;AA=g|||;VT=SNP
12	2517066	rs80246065	T	A	100	PASS	AC=80;AF=0.0159744;AN=5008;NS=2504;DP=21228;EAS_AF=0;AMR_AF=0.0231;AFR_AF=0.0023;EUR_AF=0.0507;SAS_AF=0.0102;AA=t|||;VT=SNP
12	2517337	rs73037278	C	T	100	PASS	AC=369;AF=0.0736821;AN=5008;NS=2504;DP=20112;EAS_AF=0;AMR_AF=0.036;AFR_AF=0.1664;EUR_AF=0.0537;SAS_AF=0.0716;AA=t|||;VT=SNP
12	2517887	rs35407591	G	A	100	PASS	AC=1780;AF=0.355431;AN=5008;NS=2504;DP=18598;EAS_AF=0.2937;AMR_AF=0.4712;AFR_AF=0.2723;EUR_AF=0.3847;SAS_AF=0.4192;AA=a|||;VT=SNP
12	2518352	rs4765929	T	C	100	PASS	AC=1778;AF=0.355032;AN=5008;NS=2504;DP=24517;EAS_AF=0.2946;AMR_AF=0.4697;AFR_AF=0.267;EUR_AF=0.3857;SAS_AF=0.4233;AA=c|||;VT=SNP
12	2518470	rs12422833	T	A	100	PASS	AC=1850;AF=0.369409;AN=5008;NS=2504;DP=21127;EAS_AF=0.2937;AMR_AF=0.4755;AFR_AF=0.323;EUR_AF=0.3847;SAS_AF=0.4192;AA=a|||;VT=SNP
12	2519129	rs10774042	T	C	100	PASS	AC=1855;AF=0.370407;AN=5008;NS=2504;DP=21570;EAS_AF=0.2946;AMR_AF=0.4755;AFR_AF=0.3245;EUR_AF=0.3847;SAS_AF=0.4213;AA=c|||;VT=SNP
12	2519141	rs11062217	G	A	100	PASS	AC=1853;AF=0.370008;AN=5008;NS=2504;DP=21356;EAS_AF=0.2937;AMR_AF=0.4769;AFR_AF=0.3238;EUR_AF=0.3847;SAS_AF=0.4202;AA=a|||;VT=SNP
12	2519358	rs11062218	C	T	100	PASS	AC=1786;AF=0.356629;AN=5008;NS=2504;DP=20108;EAS_AF=0.2937;AMR_AF=0.4712;AFR_AF=0.2761;EUR_AF=0.3847;SAS_AF=0.4202;AA=c|||;VT=SNP
12	2519464	rs11611146	G	A	100	PASS	AC=1330;AF=0.265575;AN=5008;NS=2504;DP=18530;EAS_AF=0.2192;AMR_AF=0.3617;AFR_AF=0.1717;EUR_AF=0.3648;SAS_AF=0.2699;AA=g|||;VT=SNP
12	2520453	rs58017093	C	A	100	PASS	AC=1717;AF=0.342851;AN=5008;NS=2504;DP=18786;EAS_AF=0.2937;AMR_AF=0.4625;AFR_AF=0.23;EUR_AF=0.3807;SAS_AF=0.4223;AA=A|||;VT=SNP
12	2520538	rs35167730	T	C	100	PASS	AC=1833;AF=0.366014;AN=5008;NS=2504;DP=19887;EAS_AF=0.2946;AMR_AF=0.4712;AFR_AF=0.3132;EUR_AF=0.3807;SAS_AF=0.4213;AA=C|||;VT=SNP
12	2520880	rs2887781	T	G	100	PASS	AC=1845;AF=0.368411;AN=5008;NS=2504;DP=16446;EAS_AF=0.2937;AMR_AF=0.4712;AFR_AF=0.323;EUR_AF=0.3807;SAS_AF=0.4213;AA=G|||;VT=SNP
12	2521489	rs112557053	C	T	100	PASS	AC=29;AF=0.00579073;AN=5008;NS=2504;DP=17094;EAS_AF=0;AMR_AF=0.0115;AFR_AF=0;EUR_AF=0.0179;SAS_AF=0.0031;AA=C|||;VT=SNP
12	2521579	rs55935819	G	A	100	PASS	AC=1673;AF=0.334065;AN=5008;NS=2504;DP=15531;EAS_AF=0.2887;AMR_AF=0.4308;AFR_AF=0.2194;EUR_AF=0.3797;SAS_AF=0.4202;AA=G|||;VT=SNP
12	2521652	rs56144200	C	T	100	PASS	AC=1703;AF=0.340056;AN=5008;NS=2504;DP=15823;EAS_AF=0.2937;AMR_AF=0.4611;AFR_AF=0.2201;EUR_AF=0.3817;SAS_AF=0.4213;AA=C|||;VT=SNP
12	2521812	rs17223841	A	G	100	PASS	AC=1703;AF=0.340056;AN=5008;NS=2504;DP=18115;EAS_AF=0.2937;AMR_AF=0.4597;AFR_AF=0.2201;EUR_AF=0.3827;SAS_AF=0.4213;AA=A|||;VT=SNP
12	2522077	rs35124400	C	T	100	PASS	AC=1702;AF=0.339856;AN=5008;NS=2504;DP=18178;EAS_AF=0.2937;AMR_AF=0.4597;AFR_AF=0.2201;EUR_AF=0.3817;SAS_AF=0.4213;AA=C|||;VT=SNP
12	2522864	rs77476038	A	T	100	PASS	AC=13;AF=0.00259585;AN=5008;NS=2504;DP=18744;EAS_AF=0;AMR_AF=0.0058;AFR_AF=0.0008;EUR_AF=0.008;SAS_AF=0;AA=A|||;VT=SNP
12	2522981	rs7311607	A	G	100	PASS	AC=1705;AF=0.340455;AN=5008;NS=2504;DP=20947;EAS_AF=0.2946;AMR_AF=0.4597;AFR_AF=0.2201;EUR_AF=0.3817;SAS_AF=0.4233;AA=A|||;VT=SNP
12	2523256	rs758116	G	A	100	PASS	AC=4322;AF=0.863019;AN=5008;NS=2504;DP=18823;EAS_AF=0.7073;AMR_AF=0.928;AFR_AF=0.9924;EUR_AF=0.8449;SAS_AF=0.8211;AA=A|||;VT=SNP
12	2523355	rs7312105	A	G	100	PASS	AC=1704;AF=0.340256;AN=5008;NS=2504;DP=21114;EAS_AF=0.2927;AMR_AF=0.4597;AFR_AF=0.2224;EUR_AF=0.3807;SAS_AF=0.4223;AA=A|||;VT=SNP
12	2523370	rs7312107	A	G	100	PASS	AC=1703;AF=0.340056;AN=5008;NS=2504;DP=21532;EAS_AF=0.2917;AMR_AF=0.4597;AFR_AF=0.2224;EUR_AF=0.3807;SAS_AF=0.4223;AA=A|||;VT=SNP
12	2523697	rs34533190	C	G	100	PASS	AC=1913;AF=0.381989;AN=5008;NS=2504;DP=19211;EAS_AF=0.2927;AMR_AF=0.4726;AFR_AF=0.3427;EUR_AF=0.3867;SAS_AF=0.4581;AA=G|||;VT=SNP
12	2523772	rs16929368	T	A	100	PASS	AC=1718;AF=0.343051;AN=5008;NS=2504;DP=18096;EAS_AF=0.2917;AMR_AF=0.4597;AFR_AF=0.2322;EUR_AF=0.3807;SAS_AF=0.4243;AA=T|||;VT=SNP
12	2524149	rs115270812	C	T	100	PASS	AC=19;AF=0.00379393;AN=5008;NS=2504;DP=15512;EAS_AF=0;AMR_AF=0.0043;AFR_AF=0.0045;EUR_AF=0.0099;SAS_AF=0;AA=C|||;VT=SNP
12	2524247	rs12425032	T	C	100	PASS	AC=627;AF=0.1252;AN=5008;NS=2504;DP=17944;EAS_AF=0;AMR_AF=0.0836;AFR_AF=0.289;EUR_AF=0.1014;SAS_AF=0.0869;AA=G|||;VT=SNP
12	2524259	rs117540283	G	A	100	PASS	AC=134;AF=0.0267572;AN=5008;NS=2504;DP=18132;EAS_AF=0.0268;AMR_AF=0.0072;AFR_AF=0.0008;EUR_AF=0.0268;SAS_AF=0.0757;AA=G|||;VT=SNP
12	2524334	rs112259837	G	T	100	PASS	AC=73;AF=0.0145767;AN=5008;NS=2504;DP=20088;EAS_AF=0;AMR_AF=0.0187;AFR_AF=0.0045;EUR_AF=0.0487;SAS_AF=0.0051;AA=G|||;VT=SNP
12	2525473	rs11062222	A	G	100	PASS	AC=488;AF=0.0974441;AN=5008;NS=2504;DP=18698;EAS_AF=0.0417;AMR_AF=0.0778;AFR_AF=0.1838;EUR_AF=0.0855;SAS_AF=0.0644;AA=A|||;VT=SNP
12	2526767	rs11062223	G	A	100	PASS	AC=191;AF=0.038139;AN=5008;NS=2504;DP=19897;EAS_AF=0;AMR_AF=0.0115;AFR_AF=0.1195;EUR_AF=0.0149;SAS_AF=0.0102;AA=G|||;VT=SNP
12	2526946	rs117713732	A	T	100	PASS	AC=39;AF=0.00778754;AN=5008;NS=2504;DP=16074;EAS_AF=0.001;AMR_AF=0.0086;AFR_AF=0.0008;EUR_AF=0.0119;SAS_AF=0.0194;AA=A|||;VT=SNP
12	2527362	rs61907848	G	C	100	PASS	AC=47;AF=0.00938498;AN=5008;NS=2504;DP=15161;EAS_AF=0;AMR_AF=0.0144;AFR_AF=0;EUR_AF=0.0298;SAS_AF=0.0072;AA=G|||;VT=SNP
12	2527367	rs34992881	C	G	100	PASS	AC=1493;AF=0.298123;AN=5008;NS=2504;DP=15477;EAS_AF=0.1161;AMR_AF=0.3674;AFR_AF=0.388;EUR_AF=0.4006;SAS_AF=0.2096;AA=G|||;VT=SNP
12	2528404	rs34621387	A	G	100	PASS	AC=1839;AF=0.367212;AN=5008;NS=2504;DP=19004;EAS_AF=0.2609;AMR_AF=0.3934;AFR_AF=0.4009;EUR_AF=0.4443;SAS_AF=0.3333;AA=a|||;VT=SNP
12	2528984	rs1009281	A	G	100	PASS	AC=2099;AF=0.419129;AN=5008;NS=2504;DP=16684;EAS_AF=0.2639;AMR_AF=0.4265;AFR_AF=0.5363;EUR_AF=0.4682;SAS_AF=0.365;AA=G|||;VT=SNP
12	2529512	rs112010728	G	A	100	PASS	AC=169;AF=0.033746;AN=5008;NS=2504;DP=16892;EAS_AF=0;AMR_AF=0.0533;AFR_AF=0.0204;EUR_AF=0.0974;SAS_AF=0.0072;AA=G|||;VT=SNP
12	2529528	rs2239064	T	C	100	PASS	AC=2091;AF=0.417532;AN=5008;NS=2504;DP=17161;EAS_AF=0.2599;AMR_AF=0.4265;AFR_AF=0.5605;EUR_AF=0.4602;SAS_AF=0.3364;AA=C|||;VT=SNP
12	2529593	rs73040095	G	C	100	PASS	AC=23;AF=0.00459265;AN=5008;NS=2504;DP=17636;EAS_AF=0.001;AMR_AF=0.0029;AFR_AF=0.0015;EUR_AF=0.0159;SAS_AF=0.002;AA=G|||;VT=SNP
12	2530892	rs2283307	T	C	100	PASS	AC=1762;AF=0.351837;AN=5008;NS=2504;DP=19534;EAS_AF=0.2302;AMR_AF=0.3862;AFR_AF=0.441;EUR_AF=0.3688;SAS_AF=0.3149;AA=C|||;VT=SNP
12	2532167	rs2239065	A	G	100	PASS	AC=1853;AF=0.370008;AN=5008;NS=2504;DP=22509;EAS_AF=0.2302;AMR_AF=0.4467;AFR_AF=0.3207;EUR_AF=0.505;SAS_AF=0.3875;AA=A|||;VT=SNP
12	2532616	rs147738868	C	A	100	PASS	AC=20;AF=0.00399361;AN=5008;NS=2504;DP=22616;EAS_AF=0;AMR_AF=0.0014;AFR_AF=0;EUR_AF=0.0169;SAS_AF=0.002;AA=C|||;VT=SNP
12	2533178	rs994901	A	G	100	PASS	AC=2807;AF=0.560503;AN=5008;NS=2504;DP=17899;EAS_AF=0.6052;AMR_AF=0.5101;AFR_AF=0.6694;EUR_AF=0.495;SAS_AF=0.4703;AA=G|||;VT=SNP
12	2533420	rs994900	T	C	100	PASS	AC=3726;AF=0.74401;AN=5008;NS=2504;DP=21084;EAS_AF=0.8036;AMR_AF=0.8213;AFR_AF=0.6528;EUR_AF=0.7356;SAS_AF=0.7597;AA=C|||;VT=SNP
12	2533504	rs994899	G	C	100	PASS	AC=3720;AF=0.742812;AN=5008;NS=2504;DP=18656;EAS_AF=0.8036;AMR_AF=0.8184;AFR_AF=0.652;EUR_AF=0.7326;SAS_AF=0.7597;AA=g|||;VT=SNP
12	2533884	rs73042103	T	C	100	PASS	AC=47;AF=0.00938498;AN=5008;NS=2504;DP=20404;EAS_AF=0;AMR_AF=0.0216;AFR_AF=0.0015;EUR_AF=0.0239;SAS_AF=0.0061;AA=T|||;VT=SNP
12	2533945	rs2239066	A	G	100	PASS	AC=4111;AF=0.820887;AN=5008;NS=2504;DP=20557;EAS_AF=0.8046;AMR_AF=0.8631;AFR_AF=0.8396;EUR_AF=0.827;SAS_AF=0.7761;AA=G|||;VT=SNP
12	2534260	rs141729224	G	A	100	PASS	AC=30;AF=0.00599042;AN=5008;NS=2504;DP=19104;EAS_AF=0;AMR_AF=0.0115;AFR_AF=0;EUR_AF=0.0169;SAS_AF=0.0051;AA=G|||;VT=SNP
12	2534466	rs2239068	C	T	100	PASS	AC=3714;AF=0.741613;AN=5008;NS=2504;DP=18363;EAS_AF=0.8026;AMR_AF=0.8199;AFR_AF=0.649;EUR_AF=0.7306;SAS_AF=0.7597;AA=T|||;VT=SNP
12	2535094	rs2239071	C	G	100	PASS	AC=2069;AF=0.413139;AN=5008;NS=2504;DP=18079;EAS_AF=0.5893;AMR_AF=0.4524;AFR_AF=0.2648;EUR_AF=0.3936;SAS_AF=0.4243;AA=C|||;VT=SNP
12	2535158	rs2239072	A	T	100	PASS	AC=1212;AF=0.242013;AN=5008;NS=2504;DP=17468;EAS_AF=0.2153;AMR_AF=0.3415;AFR_AF=0.0817;EUR_AF=0.338;SAS_AF=0.317;AA=A|||;VT=SNP
12	2535417	rs16929388	A	G	100	PASS	AC=382;AF=0.076278;AN=5008;NS=2504;DP=20480;EAS_AF=0;AMR_AF=0.0432;AFR_AF=0.1815;EUR_AF=0.0944;SAS_AF=0.0174;AA=A|||;VT=SNP
12	2535989	rs11062225	T	C	100	PASS	AC=3690;AF=0.736821;AN=5008;NS=2504;DP=16911;EAS_AF=0.8056;AMR_AF=0.8184;AFR_AF=0.6505;EUR_AF=0.7028;SAS_AF=0.7597;AA=T|||;VT=SNP
12	2536036	rs75907886	G	C	100	PASS	AC=357;AF=0.0712859;AN=5008;NS=2504;DP=20346;EAS_AF=0;AMR_AF=0.0375;AFR_AF=0.1717;EUR_AF=0.0885;SAS_AF=0.0153;AA=G|||;VT=SNP
12	2536295	rs4765678	T	C	100	PASS	AC=3912;AF=0.78115;AN=5008;NS=2504;DP=18228;EAS_AF=0.8056;AMR_AF=0.8545;AFR_AF=0.7254;EUR_AF=0.7922;SAS_AF=0.7679;AA=T|||;VT=SNP
12	2536730	rs147478858	T	C	100	PASS	AC=31;AF=0.0061901;AN=5008;NS=2504;DP=13090;EAS_AF=0;AMR_AF=0.0101;AFR_AF=0.0015;EUR_AF=0.0219;SAS_AF=0;AA=T|||;VT=SNP
12	2537361	rs2887782	C	T	100	PASS	AC=1207;AF=0.241014;AN=5008;NS=2504;DP=17484;EAS_AF=0.2222;AMR_AF=0.3545;AFR_AF=0.0862;EUR_AF=0.337;SAS_AF=0.2904;AA=C|||;VT=SNP
12	2537396	rs4575333	T	A	100	PASS	AC=1207;AF=0.241014;AN=5008;NS=2504;DP=17235;EAS_AF=0.2222;AMR_AF=0.3545;AFR_AF=0.0862;EUR_AF=0.337;SAS_AF=0.2904;AA=T|||;VT=SNP
12	2538087	rs10735008	T	A	100	PASS	AC=4053;AF=0.809305;AN=5008;NS=2504;DP=22870;EAS_AF=0.8065;AMR_AF=0.8602;AFR_AF=0.8222;EUR_AF=0.7942;SAS_AF=0.774;AA=A|||;VT=SNP
12	2538500	rs2239073	T	C	100	PASS	AC=2735;AF=0.546126;AN=5008;NS=2504;DP=21126;EAS_AF=0.5853;AMR_AF=0.5058;AFR_AF=0.6536;EUR_AF=0.4583;SAS_AF=0.4796;AA=T|||;VT=SNP
12	2538549	rs2239074	C	T	100	PASS	AC=1211;AF=0.241813;AN=5008;NS=2504;DP=19966;EAS_AF=0.2222;AMR_AF=0.3516;AFR_AF=0.0923;EUR_AF=0.336;SAS_AF=0.2894;AA=C|||;VT=SNP
12	2538941	rs2239075	A	G	100	PASS	AC=3909;AF=0.780551;AN=5008;NS=2504;DP=18983;EAS_AF=0.8095;AMR_AF=0.853;AFR_AF=0.7201;EUR_AF=0.7922;SAS_AF=0.7689;AA=A|||;VT=SNP
12	2539307	rs2283308	G	T	100	PASS	AC=3916;AF=0.781949;AN=5008;NS=2504;DP=18134;EAS_AF=0.8333;AMR_AF=0.8473;AFR_AF=0.7126;EUR_AF=0.7903;SAS_AF=0.7679;AA=T|||;VT=SNP
12	2539760	rs57906526	A	G	100	PASS	AC=1041;AF=0.207867;AN=5008;NS=2504;DP=19295;EAS_AF=0.1319;AMR_AF=0.1023;AFR_AF=0.5242;EUR_AF=0.0606;SAS_AF=0.0849;AA=A|||;VT=SNP
12	2539938	rs11613063	C	T	100	PASS	AC=304;AF=0.0607029;AN=5008;NS=2504;DP=19436;EAS_AF=0.0744;AMR_AF=0.0519;AFR_AF=0.0061;EUR_AF=0.0527;SAS_AF=0.135;AA=C|||;VT=SNP
12	2539955	rs73042126	G	A	100	PASS	AC=174;AF=0.0347444;AN=5008;NS=2504;DP=19344;EAS_AF=0.0853;AMR_AF=0.0432;AFR_AF=0.0015;EUR_AF=0.0338;SAS_AF=0.0225;AA=G|||;VT=SNP
12	2540195	rs1548649	C	G	100	PASS	AC=2200;AF=0.439297;AN=5008;NS=2504;DP=20334;EAS_AF=0.5546;AMR_AF=0.5821;AFR_AF=0.2209;EUR_AF=0.5577;SAS_AF=0.3926;AA=C|||;VT=SNP
12	2540449	rs77506370	G	C	100	PASS	AC=49;AF=0.00978435;AN=5008;NS=2504;DP=19482;EAS_AF=0;AMR_AF=0.0231;AFR_AF=0.0015;EUR_AF=0.0298;SAS_AF=0.001;AA=g|||;VT=SNP
12	2541008	rs1860097	T	C	100	PASS	AC=3969;AF=0.792532;AN=5008;NS=2504;DP=20188;EAS_AF=0.87;AMR_AF=0.817;AFR_AF=0.7231;EUR_AF=0.7962;SAS_AF=0.7853;AA=C|||;VT=SNP
12	2541534	rs16929401	T	C	100	PASS	AC=637;AF=0.127196;AN=5008;NS=2504;DP=19714;EAS_AF=0.1171;AMR_AF=0.062;AFR_AF=0.0613;EUR_AF=0.0885;SAS_AF=0.3129;AA=C|||;VT=SNP
12	2541799	rs78992368	T	C	100	PASS	AC=114;AF=0.0227636;AN=5008;NS=2504;DP=21640;EAS_AF=0;AMR_AF=0.0245;AFR_AF=0.0045;EUR_AF=0.0805;SAS_AF=0.0102;AA=T|||;VT=SNP
12	2541826	rs77768770	G	A	100	PASS	AC=142;AF=0.0283546;AN=5008;NS=2504;DP=22245;EAS_AF=0.0278;AMR_AF=0.0086;AFR_AF=0.0015;EUR_AF=0.0298;SAS_AF=0.0777;AA=G|||;VT=SNP
12	2543100	rs10774043	G	A	100	PASS	AC=1835;AF=0.366414;AN=5008;NS=2504;DP=21483;EAS_AF=0.5079;AMR_AF=0.5231;AFR_AF=0.1959;EUR_AF=0.4026;SAS_AF=0.3027;AA=G|||;VT=SNP
12	2543900	rs150147450	G	A	100	PASS	AC=41;AF=0.0081869;AN=5008;NS=2504;DP=18437;EAS_AF=0;AMR_AF=0.0144;AFR_AF=0.0045;EUR_AF=0.0219;SAS_AF=0.0031;AA=G|||;VT=SNP
12	2543974	rs2239076	C	G	100	PASS	AC=2585;AF=0.516174;AN=5008;NS=2504;DP=20377;EAS_AF=0.6171;AMR_AF=0.5965;AFR_AF=0.3964;EUR_AF=0.4732;SAS_AF=0.5613;AA=C|||;VT=SNP
12	2544245	rs4765930	G	T	100	PASS	AC=3949;AF=0.788538;AN=5008;NS=2504;DP=17852;EAS_AF=0.8056;AMR_AF=0.7939;AFR_AF=0.8472;EUR_AF=0.7495;SAS_AF=0.728;AA=T|||;VT=SNP
12	2544393	rs73042133	G	A	100	PASS	AC=198;AF=0.0395367;AN=5008;NS=2504;DP=20552;EAS_AF=0;AMR_AF=0.036;AFR_AF=0.003;EUR_AF=0.0447;SAS_AF=0.1268;AA=G|||;VT=SNP
12	2544631	rs118181172	C	T	100	PASS	AC=21;AF=0.00419329;AN=5008;NS=2504;DP=20870;EAS_AF=0;AMR_AF=0.0043;AFR_AF=0;EUR_AF=0.0159;SAS_AF=0.002;AA=C|||;VT=SNP
12	2544724	rs11062228	G	A	100	PASS	AC=3102;AF=0.619409;AN=5008;NS=2504;DP=19968;EAS_AF=0.6667;AMR_AF=0.647;AFR_AF=0.6006;EUR_AF=0.5258;SAS_AF=0.6728;AA=A|||;VT=SNP
12	2544786	rs11062229	G	C	100	PASS	AC=1189;AF=0.23742;AN=5008;NS=2504;DP=20466;EAS_AF=0.5268;AMR_AF=0.2896;AFR_AF=0.0439;EUR_AF=0.1869;SAS_AF=0.2157;AA=G|||;VT=SNP
12	2545286	rs111915616	G	T	100	PASS	AC=95;AF=0.0189696;AN=5008;NS=2504;DP=20659;EAS_AF=0.0179;AMR_AF=0.0086;AFR_AF=0.0182;EUR_AF=0.0348;SAS_AF=0.0123;AA=T|||;VT=SNP
12	2545352	rs17801205	A	G	100	PASS	AC=55;AF=0.0109824;AN=5008;NS=2504;DP=21560;EAS_AF=0;AMR_AF=0.0187;AFR_AF=0.0023;EUR_AF=0.0378;SAS_AF=0.001;AA=A|||;VT=SNP
12	2545579	rs2239077	G	A	100	PASS	AC=3066;AF=0.61222;AN=5008;NS=2504;DP=18440;EAS_AF=0.7242;AMR_AF=0.5418;AFR_AF=0.7844;EUR_AF=0.5328;SAS_AF=0.3957;AA=A|||;VT=SNP
12	2546469	rs79033574	G	A	100	PASS	AC=28;AF=0.00559105;AN=5008;NS=2504;DP=18916;EAS_AF=0;AMR_AF=0.0086;AFR_AF=0;EUR_AF=0.0129;SAS_AF=0.0092;AA=G|||;VT=SNP
12	2546519	rs7960297	T	C	100	PASS	AC=4608;AF=0.920128;AN=5008;NS=2504;DP=21027;EAS_AF=0.9514;AMR_AF=0.8977;AFR_AF=0.9508;EUR_AF=0.8996;SAS_AF=0.8834;AA=C|||;VT=SNP
12	2546742	rs17801211	A	G	100	PASS	AC=1867;AF=0.372804;AN=5008;NS=2504;DP=23969;EAS_AF=0.745;AMR_AF=0.3775;AFR_AF=0.1316;EUR_AF=0.325;SAS_AF=0.3609;AA=A|||;VT=SNP
12	2546766	rs16927947	C	A	100	PASS	AC=4124;AF=0.823482;AN=5008;NS=2504;DP=23895;EAS_AF=0.8433;AMR_AF=0.8732;AFR_AF=0.8381;EUR_AF=0.8449;SAS_AF=0.726;AA=A|||;VT=SNP
12	2547600	rs111856877	G	A	100	PASS	AC=50;AF=0.00998403;AN=5008;NS=2504;DP=17108;EAS_AF=0;AMR_AF=0.013;AFR_AF=0;EUR_AF=0.0308;SAS_AF=0.0102;AA=g|||;VT=SNP
12	2547940	rs74059849	T	G	100	PASS	AC=526;AF=0.105032;AN=5008;NS=2504;DP=18482;EAS_AF=0.1012;AMR_AF=0.0274;AFR_AF=0.1596;EUR_AF=0.0507;SAS_AF=0.1462;AA=T|||;VT=SNP
12	2547975	rs2239078	G	A	100	PASS	AC=518;AF=0.103435;AN=5008;NS=2504;DP=18481;EAS_AF=0.0972;AMR_AF=0.0274;AFR_AF=0.1573;EUR_AF=0.0507;SAS_AF=0.1452;AA=G|||;VT=SNP
12	2547982	rs76668488	G	C	100	PASS	AC=54;AF=0.0107827;AN=5008;NS=2504;DP=18500;EAS_AF=0;AMR_AF=0.0187;AFR_AF=0;EUR_AF=0.0388;SAS_AF=0.002;AA=G|||;VT=SNP
12	2548274	rs7313403	G	A	100	PASS	AC=584;AF=0.116613;AN=5008;NS=2504;DP=19601;EAS_AF=0.0288;AMR_AF=0.2133;AFR_AF=0.0567;EUR_AF=0.1849;SAS_AF=0.1493;AA=G|||;VT=SNP
12	2548490	rs1860102	G	A	100	PASS	AC=451;AF=0.0900559;AN=5008;NS=2504;DP=22491;EAS_AF=0.0962;AMR_AF=0.0245;AFR_AF=0.1089;EUR_AF=0.0507;SAS_AF=0.1452;AA=G|||;VT=SNP
12	2549018	rs4765679	G	C	100	PASS	AC=1172;AF=0.234026;AN=5008;NS=2504;DP=18293;EAS_AF=0.1607;AMR_AF=0.1772;AFR_AF=0.2564;EUR_AF=0.2465;SAS_AF=0.3067;AA=C|||;VT=SNP
12	2549392	rs61907855	G	A	100	PASS	AC=47;AF=0.00938498;AN=5008;NS=2504;DP=20679;EAS_AF=0;AMR_AF=0.0101;AFR_AF=0.0015;EUR_AF=0.0298;SAS_AF=0.0082;AA=G|||;VT=SNP
12	2550359	rs56287959	A	C	100	PASS	AC=668;AF=0.133387;AN=5008;NS=2504;DP=20801;EAS_AF=0.0655;AMR_AF=0.1556;AFR_AF=0.0961;EUR_AF=0.2078;SAS_AF=0.1616;AA=A|||;VT=SNP
12	2550490	rs10774044	G	A	100	PASS	AC=462;AF=0.0922524;AN=5008;NS=2504;DP=19638;EAS_AF=0.0893;AMR_AF=0.0274;AFR_AF=0.1127;EUR_AF=0.0527;SAS_AF=0.1544;AA=A|||;VT=SNP
12	2550818	rs2239079	G	A	100	PASS	AC=1867;AF=0.372804;AN=5008;NS=2504;DP=20276;EAS_AF=0.749;AMR_AF=0.3833;AFR_AF=0.1354;EUR_AF=0.341;SAS_AF=0.3313;AA=G|||;VT=SNP
12	2550914	rs12578811	G	A	100	PASS	AC=464;AF=0.0926518;AN=5008;NS=2504;DP=21317;EAS_AF=0.0893;AMR_AF=0.0274;AFR_AF=0.112;EUR_AF=0.0537;SAS_AF=0.1564;AA=G|||;VT=SNP
12	2551019	rs11062230	C	G	100	PASS	AC=1413;AF=0.282149;AN=5008;NS=2504;DP=19286;EAS_AF=0.1597;AMR_AF=0.1945;AFR_AF=0.3949;EUR_AF=0.2555;SAS_AF=0.3456;AA=G|||;VT=SNP
12	2551252	rs117849931	A	G	100	PASS	AC=37;AF=0.00738818;AN=5008;NS=2504;DP=21055;EAS_AF=0;AMR_AF=0.0159;AFR_AF=0.0008;EUR_AF=0.0239;SAS_AF=0.001;AA=A|||;VT=SNP
12	2551368	rs10491965	C	T	100	PASS	AC=460;AF=0.091853;AN=5008;NS=2504;DP=20156;EAS_AF=0.0883;AMR_AF=0.0274;AFR_AF=0.112;EUR_AF=0.0527;SAS_AF=0.1544;AA=C|||;VT=SNP
12	2551767	rs10774045	C	T	100	PASS	AC=489;AF=0.0976438;AN=5008;NS=2504;DP=20257;EAS_AF=0.0913;AMR_AF=0.0303;AFR_AF=0.1392;EUR_AF=0.0527;SAS_AF=0.1421;AA=c|||;VT=SNP
12	2552087	rs2283309	C	A	100	PASS	AC=1871;AF=0.373602;AN=5008;NS=2504;DP=21473;EAS_AF=0.7381;AMR_AF=0.3862;AFR_AF=0.1445;EUR_AF=0.341;SAS_AF=0.3323;AA=C|||;VT=SNP
12	2552092	rs10774046	C	T	100	PASS	AC=462;AF=0.0922524;AN=5008;NS=2504;DP=21404;EAS_AF=0.0893;AMR_AF=0.0274;AFR_AF=0.1127;EUR_AF=0.0527;SAS_AF=0.1544;AA=C|||;VT=SNP
12	2552191	rs10774047	C	G	100	PASS	AC=463;AF=0.0924521;AN=5008;NS=2504;DP=22175;EAS_AF=0.0893;AMR_AF=0.0274;AFR_AF=0.1135;EUR_AF=0.0527;SAS_AF=0.1544;AA=C|||;VT=SNP
12	2552648	rs10848655	C	G	100	PASS	AC=623;AF=0.124401;AN=5008;NS=2504;DP=21267;EAS_AF=0.0655;AMR_AF=0.1542;AFR_AF=0.0749;EUR_AF=0.2018;SAS_AF=0.1513;AA=C|||;VT=SNP
12	2552898	rs1860091	G	T	100	PASS	AC=1171;AF=0.233826;AN=5008;NS=2504;DP=19209;EAS_AF=0.1538;AMR_AF=0.1888;AFR_AF=0.2496;EUR_AF=0.2545;SAS_AF=0.3057;AA=T|||;VT=SNP
12	2552989	rs10848656	G	A	100	PASS	AC=467;AF=0.0932508;AN=5008;NS=2504;DP=23573;EAS_AF=0.0883;AMR_AF=0.0288;AFR_AF=0.1165;EUR_AF=0.0527;SAS_AF=0.1544;AA=g|||;VT=SNP
12	2553040	rs61907856	T	G	100	PASS	AC=575;AF=0.114816;AN=5008;NS=2504;DP=23517;EAS_AF=0.001;AMR_AF=0.0893;AFR_AF=0.2708;EUR_AF=0.1243;SAS_AF=0.0297;AA=T|||;VT=SNP
12	2553068	rs1860092	C	T	100	PASS	AC=467;AF=0.0932508;AN=5008;NS=2504;DP=22872;EAS_AF=0.0883;AMR_AF=0.0288;AFR_AF=0.1165;EUR_AF=0.0527;SAS_AF=0.1544;AA=C|||;VT=SNP
12	2553141	rs4765932	T	C	100	PASS	AC=649;AF=0.129593;AN=5008;NS=2504;DP=21463;EAS_AF=0.0665;AMR_AF=0.1542;AFR_AF=0.0938;EUR_AF=0.2018;SAS_AF=0.1513;AA=T|||;VT=SNP
12	2553231	rs1076341	C	G	100	PASS	AC=704;AF=0.140575;AN=5008;NS=2504;DP=18003;EAS_AF=0.0655;AMR_AF=0.1599;AFR_AF=0.1331;EUR_AF=0.2018;SAS_AF=0.1513;AA=C|||;VT=SNP
12	2553238	rs1076342	T	C	100	PASS	AC=704;AF=0.140575;AN=5008;NS=2504;DP=17793;EAS_AF=0.0655;AMR_AF=0.1599;AFR_AF=0.1331;EUR_AF=0.2018;SAS_AF=0.1513;AA=C|||;VT=SNP
12	2553576	rs1076343	A	G	100	PASS	AC=705;AF=0.140775;AN=5008;NS=2504;DP=19032;EAS_AF=0.0655;AMR_AF=0.1599;AFR_AF=0.1339;EUR_AF=0.2018;SAS_AF=0.1513;AA=G|||;VT=SNP
12	2553988	rs1076344	A	G	100	PASS	AC=716;AF=0.142971;AN=5008;NS=2504;DP=20527;EAS_AF=0.0645;AMR_AF=0.1614;AFR_AF=0.1346;EUR_AF=0.2078;SAS_AF=0.1554;AA=G|||;VT=SNP
12	2554214	rs1076345	C	T	100	PASS	AC=702;AF=0.140176;AN=5008;NS=2504;DP=21881;EAS_AF=0.0645;AMR_AF=0.1599;AFR_AF=0.1331;EUR_AF=0.2008;SAS_AF=0.1513;AA=C|||;VT=SNP
12	2554278	rs1076346	T	C	100	PASS	AC=395;AF=0.0788738;AN=5008;NS=2504;DP=22727;EAS_AF=0.001;AMR_AF=0.0793;AFR_AF=0.1415;EUR_AF=0.1223;SAS_AF=0.0297;AA=T|||;VT=SNP
12	2554689	rs2239080	G	A	100	PASS	AC=1860;AF=0.371406;AN=5008;NS=2504;DP=21601;EAS_AF=0.749;AMR_AF=0.379;AFR_AF=0.1377;EUR_AF=0.335;SAS_AF=0.3303;AA=g|||;VT=SNP
12	2554849	rs117826032	G	A	100	PASS	AC=14;AF=0.00279553;AN=5008;NS=2504;DP=19162;EAS_AF=0;AMR_AF=0.0029;AFR_AF=0;EUR_AF=0.0109;SAS_AF=0.001;AA=g|||;VT=SNP
12	2555054	rs11833023	G	A	100	PASS	AC=689;AF=0.13758;AN=5008;NS=2504;DP=20179;EAS_AF=0.0645;AMR_AF=0.1556;AFR_AF=0.1331;EUR_AF=0.1948;SAS_AF=0.1472;AA=g|||;VT=SNP
12	2556297	rs12313442	C	T	100	PASS	AC=1105;AF=0.220647;AN=5008;NS=2504;DP=20745;EAS_AF=0.1696;AMR_AF=0.1801;AFR_AF=0.1997;EUR_AF=0.2465;SAS_AF=0.3037;AA=T|||;VT=SNP
12	2556354	rs147180611	A	C	100	PASS	AC=29;AF=0.00579073;AN=5008;NS=2504;DP=20792;EAS_AF=0;AMR_AF=0.0101;AFR_AF=0;EUR_AF=0.0129;SAS_AF=0.0092;AA=A|||;VT=SNP
12	2556799	rs11062232	C	T	100	PASS	AC=492;AF=0.0982428;AN=5008;NS=2504;DP=20199;EAS_AF=0.1052;AMR_AF=0.0288;AFR_AF=0.1157;EUR_AF=0.0527;SAS_AF=0.1636;AA=C|||;VT=SNP
12	2557099	rs4765680	G	A	100	PASS	AC=594;AF=0.11861;AN=5008;NS=2504;DP=21517;EAS_AF=0.0635;AMR_AF=0.147;AFR_AF=0.0726;EUR_AF=0.1899;SAS_AF=0.1442;AA=G|||;VT=SNP
12	2557196	rs4765681	T	C	100	PASS	AC=2823;AF=0.563698;AN=5008;NS=2504;DP=19634;EAS_AF=0.8105;AMR_AF=0.572;AFR_AF=0.4395;EUR_AF=0.5517;SAS_AF=0.4836;AA=T|||;VT=SNP
12	2558005	rs7303824	C	T	100	PASS	AC=686;AF=0.136981;AN=5008;NS=2504;DP=15752;EAS_AF=0.1071;AMR_AF=0.0375;AFR_AF=0.2481;EUR_AF=0.0447;SAS_AF=0.183;AA=C|||;VT=SNP
12	2558186	rs1544514	G	A	100	PASS	AC=603;AF=0.120407;AN=5008;NS=2504;DP=17828;EAS_AF=0.0655;AMR_AF=0.147;AFR_AF=0.0756;EUR_AF=0.1928;SAS_AF=0.1442;AA=G|||;VT=SNP;EX_TARGET
12	2558298	rs1544515	G	A	100	PASS	AC=1303;AF=0.260184;AN=5008;NS=2504;DP=18820;EAS_AF=0.1746;AMR_AF=0.1873;AFR_AF=0.3298;EUR_AF=0.2396;SAS_AF=0.3272;AA=A|||;VT=SNP
12	2558300	rs1544516	T	C	100	PASS	AC=1315;AF=0.26258;AN=5008;NS=2504;DP=18806;EAS_AF=0.1746;AMR_AF=0.1873;AFR_AF=0.3366;EUR_AF=0.2396;SAS_AF=0.3303;AA=C|||;VT=SNP
12	2558475	rs4765933	G	A	100	PASS	AC=1299;AF=0.259385;AN=5008;NS=2504;DP=19961;EAS_AF=0.1746;AMR_AF=0.1873;AFR_AF=0.329;EUR_AF=0.2366;SAS_AF=0.3272;AA=G|||;VT=SNP
12	2558567	rs4765682	T	C	100	PASS	AC=1894;AF=0.378195;AN=5008;NS=2504;DP=18142;EAS_AF=0.1806;AMR_AF=0.2666;AFR_AF=0.5961;EUR_AF=0.3469;SAS_AF=0.3988;AA=C|||;VT=SNP
12	2558952	rs117738512	G	T	100	PASS	AC=140;AF=0.0279553;AN=5008;NS=2504;DP=19699;EAS_AF=0;AMR_AF=0.0562;AFR_AF=0.0053;EUR_AF=0.0865;SAS_AF=0.0072;AA=G|||;VT=SNP
12	2558953	rs117010860	C	T	100	PASS	AC=141;AF=0.028155;AN=5008;NS=2504;DP=19747;EAS_AF=0;AMR_AF=0.0562;AFR_AF=0.0053;EUR_AF=0.0875;SAS_AF=0.0072;AA=C|||;VT=SNP
12	2559459	rs11062234	A	G	100	PASS	AC=739;AF=0.147564;AN=5008;NS=2504;DP=13922;EAS_AF=0.1101;AMR_AF=0.0418;AFR_AF=0.2663;EUR_AF=0.0577;SAS_AF=0.1933;AA=A|||;VT=SNP
12	2559746	rs4765684	G	A	100	PASS	AC=1733;AF=0.346046;AN=5008;NS=2504;DP=13407;EAS_AF=0.7222;AMR_AF=0.3516;AFR_AF=0.1135;EUR_AF=0.2962;SAS_AF=0.32;AA=G|||;VT=SNP
12	2559828	rs4765934	G	A	100	PASS	AC=1852;AF=0.369808;AN=5008;NS=2504;DP=17138;EAS_AF=0.7232;AMR_AF=0.3617;AFR_AF=0.1982;EUR_AF=0.2972;SAS_AF=0.318;AA=G|||;VT=SNP
12	2559953	rs145357750	T	C	100	PASS	AC=14;AF=0.00279553;AN=5008;NS=2504;DP=15782;EAS_AF=0;AMR_AF=0.0058;AFR_AF=0.0008;EUR_AF=0.004;SAS_AF=0.0051;AA=T|||;VT=SNP
12	2559998	rs4765685	G	A	100	PASS	AC=2663;AF=0.531749;AN=5008;NS=2504;DP=16535;EAS_AF=0.7401;AMR_AF=0.4683;AFR_AF=0.59;EUR_AF=0.4314;SAS_AF=0.3865;AA=G|||;VT=SNP
12	2560083	rs4765686	G	A	100	PASS	AC=2582;AF=0.515575;AN=5008;NS=2504;DP=20598;EAS_AF=0.7381;AMR_AF=0.4625;AFR_AF=0.5514;EUR_AF=0.4334;SAS_AF=0.3599;AA=A|||;VT=SNP
12	2560116	rs4765687	A	G	100	PASS	AC=2656;AF=0.530351;AN=5008;NS=2504;DP=22329;EAS_AF=0.7371;AMR_AF=0.4669;AFR_AF=0.6082;EUR_AF=0.4314;SAS_AF=0.3589;AA=A|||;VT=SNP
12	2560221	rs77234923	C	T	100	PASS	AC=43;AF=0.00858626;AN=5008;NS=2504;DP=21428;EAS_AF=0;AMR_AF=0.013;AFR_AF=0;EUR_AF=0.0318;SAS_AF=0.002;AA=C|||;VT=SNP
12	2560533	rs2239081	G	C	100	PASS	AC=641;AF=0.127995;AN=5008;NS=2504;DP=20409;EAS_AF=0.1071;AMR_AF=0.0389;AFR_AF=0.2163;EUR_AF=0.0427;SAS_AF=0.181;AA=G|||;VT=SNP
12	2561164	rs74062378	C	A	100	PASS	AC=672;AF=0.134185;AN=5008;NS=2504;DP=21805;EAS_AF=0.1071;AMR_AF=0.0389;AFR_AF=0.2163;EUR_AF=0.0457;SAS_AF=0.2096;AA=c|||;VT=SNP
12	2561253	rs10848658	T	C	100	PASS	AC=2655;AF=0.530152;AN=5008;NS=2504;DP=20580;EAS_AF=0.7411;AMR_AF=0.4741;AFR_AF=0.5749;EUR_AF=0.4364;SAS_AF=0.3885;AA=C|||;VT=SNP
12	2561313	rs10744563	A	G	100	PASS	AC=2646;AF=0.528355;AN=5008;NS=2504;DP=19178;EAS_AF=0.7411;AMR_AF=0.4669;AFR_AF=0.5749;EUR_AF=0.4334;SAS_AF=0.3875;AA=G|||;VT=SNP
12	2561409	rs2239082	A	G	100	PASS	AC=2571;AF=0.513379;AN=5008;NS=2504;DP=20782;EAS_AF=0.7411;AMR_AF=0.4654;AFR_AF=0.5174;EUR_AF=0.4334;SAS_AF=0.3896;AA=A|||;VT=SNP
12	2561715	rs7316661	G	A	100	PASS	AC=2550;AF=0.509185;AN=5008;NS=2504;DP=18392;EAS_AF=0.746;AMR_AF=0.4683;AFR_AF=0.5197;EUR_AF=0.4324;SAS_AF=0.3589;AA=G|||;VT=SNP
12	2561951	rs7135609	C	T	100	PASS	AC=2647;AF=0.528554;AN=5008;NS=2504;DP=20687;EAS_AF=0.75;AMR_AF=0.4741;AFR_AF=0.5666;EUR_AF=0.4344;SAS_AF=0.3845;AA=A|||;VT=SNP
12	2562404	rs4765688	G	A	100	PASS	AC=1943;AF=0.387979;AN=5008;NS=2504;DP=17472;EAS_AF=0.6994;AMR_AF=0.3746;AFR_AF=0.23;EUR_AF=0.327;SAS_AF=0.3528;AA=G|||;VT=SNP
12	2562482	rs61909374	A	G	100	PASS	AC=317;AF=0.0632987;AN=5008;NS=2504;DP=18757;EAS_AF=0.0119;AMR_AF=0.0778;AFR_AF=0.0794;EUR_AF=0.1123;SAS_AF=0.0337;AA=A|||;VT=SNP
12	2562541	rs10774048	T	C	100	PASS	AC=4380;AF=0.874601;AN=5008;NS=2504;DP=18364;EAS_AF=0.9296;AMR_AF=0.8516;AFR_AF=0.947;EUR_AF=0.7674;SAS_AF=0.8466;AA=C|||;VT=SNP
12	2563347	rs4765935	A	C	100	PASS	AC=3911;AF=0.78095;AN=5008;NS=2504;DP=20255;EAS_AF=0.8899;AMR_AF=0.5706;AFR_AF=0.9017;EUR_AF=0.6819;SAS_AF=0.7566;AA=C|||;VT=SNP
12	2563415	rs7314292	T	C	100	PASS	AC=1208;AF=0.241214;AN=5008;NS=2504;DP=19634;EAS_AF=0.1181;AMR_AF=0.1268;AFR_AF=0.4251;EUR_AF=0.1541;SAS_AF=0.2904;AA=T|||;VT=SNP
12	2563476	rs4765936	A	G	100	PASS	AC=1607;AF=0.320887;AN=5008;NS=2504;DP=19931;EAS_AF=0.7212;AMR_AF=0.2853;AFR_AF=0.028;EUR_AF=0.3072;SAS_AF=0.3436;AA=A|||;VT=SNP
12	2563622	rs117831375	G	T	100	PASS	AC=18;AF=0.00359425;AN=5008;NS=2504;DP=21739;EAS_AF=0;AMR_AF=0.0058;AFR_AF=0;EUR_AF=0.0129;SAS_AF=0.001;AA=G|||;VT=SNP
12	2563657	rs6489371	C	T	100	PASS	AC=4189;AF=0.836462;AN=5008;NS=2504;DP=22542;EAS_AF=0.9216;AMR_AF=0.5994;AFR_AF=0.9826;EUR_AF=0.7376;SAS_AF=0.8211;AA=T|||;VT=SNP
12	2564084	rs73042163	C	T	100	PASS	AC=12;AF=0.00239617;AN=5008;NS=2504;DP=21631;EAS_AF=0;AMR_AF=0.0043;AFR_AF=0.0008;EUR_AF=0.008;SAS_AF=0;AA=C|||;VT=SNP
12	2564110	rs55674974	C	T	100	PASS	AC=1927;AF=0.384784;AN=5008;NS=2504;DP=20836;EAS_AF=0.7589;AMR_AF=0.3357;AFR_AF=0.1399;EUR_AF=0.3966;SAS_AF=0.3528;AA=C|||;VT=SNP
12	2565500	rs10774049	T	C	100	PASS	AC=3370;AF=0.672923;AN=5008;NS=2504;DP=19224;EAS_AF=0.8839;AMR_AF=0.4957;AFR_AF=0.7368;EUR_AF=0.5785;SAS_AF=0.592;AA=T|||;VT=SNP
12	2565708	rs758229	G	C	100	PASS	AC=3336;AF=0.666134;AN=5008;NS=2504;DP=18409;EAS_AF=0.8829;AMR_AF=0.4856;AFR_AF=0.7307;EUR_AF=0.5636;SAS_AF=0.589;AA=G|||;VT=SNP
12	2565724	rs35917745	C	T	100	PASS	AC=184;AF=0.0367412;AN=5008;NS=2504;DP=18551;EAS_AF=0.004;AMR_AF=0.1153;AFR_AF=0.0008;EUR_AF=0.0726;SAS_AF=0.0266;AA=C|||;VT=SNP
12	2565920	rs758230	G	A	100	PASS	AC=3221;AF=0.643171;AN=5008;NS=2504;DP=18692;EAS_AF=0.879;AMR_AF=0.4741;AFR_AF=0.6581;EUR_AF=0.5596;SAS_AF=0.5859;AA=G|||;VT=SNP
12	2566301	rs758231	G	T	100	PASS	AC=459;AF=0.0916534;AN=5008;NS=2504;DP=19604;EAS_AF=0.0079;AMR_AF=0.0778;AFR_AF=0.1218;EUR_AF=0.1143;SAS_AF=0.1237;AA=G|||;VT=SNP
12	2566664	rs56229649	A	C	100	PASS	AC=18;AF=0.00359425;AN=5008;NS=2504;DP=18107;EAS_AF=0;AMR_AF=0.0058;AFR_AF=0;EUR_AF=0.0129;SAS_AF=0.001;AA=A|||;VT=SNP
12	2567241	rs140773017	A	G	100	PASS	AC=18;AF=0.00359425;AN=5008;NS=2504;DP=19278;EAS_AF=0.001;AMR_AF=0.0043;AFR_AF=0.0015;EUR_AF=0.006;SAS_AF=0.0061;AA=A|||;VT=SNP
12	2567899	rs149231460	G	A	100	PASS	AC=29;AF=0.00579073;AN=5008;NS=2504;DP=19452;EAS_AF=0;AMR_AF=0.0072;AFR_AF=0.0023;EUR_AF=0.0189;SAS_AF=0.002;AA=G|||;VT=SNP
12	2569458	rs2283310	C	T	100	PASS	AC=1153;AF=0.230232;AN=5008;NS=2504;DP=22409;EAS_AF=0.1806;AMR_AF=0.1398;AFR_AF=0.2852;EUR_AF=0.2555;SAS_AF=0.2454;AA=C|||;VT=SNP
12	2570204	rs75581963	A	G	100	PASS	AC=25;AF=0.00499201;AN=5008;NS=2504;DP=23557;EAS_AF=0;AMR_AF=0.0014;AFR_AF=0.0045;EUR_AF=0.0179;SAS_AF=0;AA=A|||;VT=SNP
12	2570414	rs73042168	T	C	100	PASS	AC=491;AF=0.0980431;AN=5008;NS=2504;DP=21479;EAS_AF=0.0089;AMR_AF=0.0879;AFR_AF=0.1377;EUR_AF=0.1183;SAS_AF=0.1227;AA=T|||;VT=SNP
12	2570535	rs4765937	T	C	100	PASS	AC=2418;AF=0.482827;AN=5008;NS=2504;DP=22036;EAS_AF=0.7143;AMR_AF=0.4193;AFR_AF=0.385;EUR_AF=0.4304;SAS_AF=0.4755;AA=C|||;VT=SNP
12	2570633	rs11062236	A	G	100	PASS	AC=42;AF=0.00838658;AN=5008;NS=2504;DP=20568;EAS_AF=0;AMR_AF=0.0115;AFR_AF=0;EUR_AF=0.0239;SAS_AF=0.0102;AA=A|||;VT=SNP
12	2570803	rs2098027	T	C	100	PASS	AC=2426;AF=0.484425;AN=5008;NS=2504;DP=21002;EAS_AF=0.7143;AMR_AF=0.4179;AFR_AF=0.3956;EUR_AF=0.4264;SAS_AF=0.4744;AA=C|||;VT=SNP
12	2570982	rs74334859	C	T	100	PASS	AC=44;AF=0.00878594;AN=5008;NS=2504;DP=20013;EAS_AF=0;AMR_AF=0.0101;AFR_AF=0.0015;EUR_AF=0.0338;SAS_AF=0.001;AA=C|||;VT=SNP
12	2571437	rs758232	T	C	100	PASS	AC=3494;AF=0.697684;AN=5008;NS=2504;DP=19322;EAS_AF=0.872;AMR_AF=0.549;AFR_AF=0.6694;EUR_AF=0.6551;SAS_AF=0.7055;AA=-|||;VT=SNP
12	2572536	rs7965296	T	C	100	PASS	AC=3877;AF=0.774161;AN=5008;NS=2504;DP=17075;EAS_AF=0.8819;AMR_AF=0.5764;AFR_AF=0.9039;EUR_AF=0.6819;SAS_AF=0.7229;AA=C|||;VT=SNP
12	2572717	rs73042171	G	A	100	PASS	AC=415;AF=0.0828674;AN=5008;NS=2504;DP=21073;EAS_AF=0.0069;AMR_AF=0.0778;AFR_AF=0.1021;EUR_AF=0.1014;SAS_AF=0.1196;AA=A|||;VT=SNP
12	2573043	rs2239083	G	A	100	PASS	AC=3863;AF=0.771366;AN=5008;NS=2504;DP=22911;EAS_AF=0.8829;AMR_AF=0.5735;AFR_AF=0.9024;EUR_AF=0.6769;SAS_AF=0.7168;AA=A|||;VT=SNP
12	2573903	rs16929444	G	A	100	PASS	AC=710;AF=0.141773;AN=5008;NS=2504;DP=21753;EAS_AF=0.123;AMR_AF=0.085;AFR_AF=0.1104;EUR_AF=0.161;SAS_AF=0.2239;AA=G|||;VT=SNP
12	2573910	rs73042174	A	G	100	PASS	AC=280;AF=0.0559105;AN=5008;NS=2504;DP=22224;EAS_AF=0.006;AMR_AF=0.0735;AFR_AF=0.0053;EUR_AF=0.0984;SAS_AF=0.1196;AA=A|||;VT=SNP
12	2573993	rs61909376	C	G	100	PASS	AC=245;AF=0.0489217;AN=5008;NS=2504;DP=22135;EAS_AF=0.0456;AMR_AF=0.0418;AFR_AF=0.0371;EUR_AF=0.1024;SAS_AF=0.0184;AA=C|||;VT=SNP
12	2574045	rs16929447	C	T	100	PASS	AC=1701;AF=0.339657;AN=5008;NS=2504;DP=21628;EAS_AF=0.1696;AMR_AF=0.17;AFR_AF=0.6831;EUR_AF=0.2684;SAS_AF=0.2444;AA=C|||;VT=SNP
12	2574613	rs4765938	G	A	100	PASS	AC=3426;AF=0.684105;AN=5008;NS=2504;DP=19356;EAS_AF=0.874;AMR_AF=0.4986;AFR_AF=0.7943;EUR_AF=0.5755;SAS_AF=0.5828;AA=G|||;VT=SNP
12	2575941	rs10848659	G	A	100	PASS	AC=1975;AF=0.394369;AN=5008;NS=2504;DP=18012;EAS_AF=0.7063;AMR_AF=0.3862;AFR_AF=0.121;EUR_AF=0.3986;SAS_AF=0.4438;AA=G|||;VT=SNP
12	2576031	rs61909377	G	A	100	PASS	AC=81;AF=0.0161741;AN=5008;NS=2504;DP=19654;EAS_AF=0;AMR_AF=0.0303;AFR_AF=0.0015;EUR_AF=0.0497;SAS_AF=0.0082;AA=G|||;VT=SNP
12	2576855	rs61909378	G	T	100	PASS	AC=153;AF=0.0305511;AN=5008;NS=2504;DP=14381;EAS_AF=0;AMR_AF=0.0432;AFR_AF=0.0061;EUR_AF=0.1044;SAS_AF=0.0102;AA=g|||;VT=SNP
12	2576970	rs147848965	G	C	100	PASS	AC=64;AF=0.0127796;AN=5008;NS=2504;DP=15387;EAS_AF=0;AMR_AF=0.0274;AFR_AF=0.0023;EUR_AF=0.0368;SAS_AF=0.0051;AA=g|||;VT=SNP
12	2577104	rs2239084	A	G	100	PASS	AC=3882;AF=0.77516;AN=5008;NS=2504;DP=17021;EAS_AF=0.8958;AMR_AF=0.5764;AFR_AF=0.8941;EUR_AF=0.6789;SAS_AF=0.7301;AA=g|||;VT=SNP
12	2577906	rs78731760	A	G	100	PASS	AC=21;AF=0.00419329;AN=5008;NS=2504;DP=20644;EAS_AF=0;AMR_AF=0.0014;AFR_AF=0.0015;EUR_AF=0.0179;SAS_AF=0;AA=A|||;VT=SNP
12	2578174	rs12316582	T	A	100	PASS	AC=95;AF=0.0189696;AN=5008;NS=2504;DP=20551;EAS_AF=0.003;AMR_AF=0.0058;AFR_AF=0.0386;EUR_AF=0.0179;SAS_AF=0.0194;AA=t|||;VT=SNP
12	2578509	rs61909380	C	T	100	PASS	AC=241;AF=0.048123;AN=5008;NS=2504;DP=19885;EAS_AF=0.0476;AMR_AF=0.0476;AFR_AF=0.0242;EUR_AF=0.1103;SAS_AF=0.0174;AA=C|||;VT=SNP
12	2578920	rs7971379	T	C	100	PASS	AC=3881;AF=0.77496;AN=5008;NS=2504;DP=17003;EAS_AF=0.8859;AMR_AF=0.5778;AFR_AF=0.8941;EUR_AF=0.6839;SAS_AF=0.7331;AA=C|||;VT=SNP
12	2579478	rs117778746	A	T	100	PASS	AC=28;AF=0.00559105;AN=5008;NS=2504;DP=18803;EAS_AF=0;AMR_AF=0.0086;AFR_AF=0;EUR_AF=0.0119;SAS_AF=0.0102;AA=A|||;VT=SNP
12	2579615	rs10848660	A	G	100	PASS	AC=1194;AF=0.238419;AN=5008;NS=2504;DP=19042;EAS_AF=0.1438;AMR_AF=0.1124;AFR_AF=0.4433;EUR_AF=0.168;SAS_AF=0.2209;AA=A|||;VT=SNP
12	2579980	rs11836925	A	G	100	PASS	AC=746;AF=0.148962;AN=5008;NS=2504;DP=17841;EAS_AF=0.129;AMR_AF=0.0865;AFR_AF=0.1354;EUR_AF=0.162;SAS_AF=0.2188;AA=A|||;VT=SNP
12	2580756	rs61909382	A	G	100	PASS	AC=281;AF=0.0561102;AN=5008;NS=2504;DP=18863;EAS_AF=0.0496;AMR_AF=0.049;AFR_AF=0.0514;EUR_AF=0.1113;SAS_AF=0.0174;AA=A|||;VT=SNP
12	2580971	rs10848661	C	T	100	PASS	AC=3624;AF=0.723642;AN=5008;NS=2504;DP=16502;EAS_AF=0.881;AMR_AF=0.5648;AFR_AF=0.7337;EUR_AF=0.6759;SAS_AF=0.7096;AA=C|||;VT=SNP
12	2580998	rs10848662	T	C	100	PASS	AC=3878;AF=0.774361;AN=5008;NS=2504;DP=15403;EAS_AF=0.8839;AMR_AF=0.5793;AFR_AF=0.8933;EUR_AF=0.6859;SAS_AF=0.7301;AA=C|||;VT=SNP
12	2581140	rs2370517	T	C	100	PASS	AC=4747;AF=0.947883;AN=5008;NS=2504;DP=17134;EAS_AF=0.9504;AMR_AF=0.9452;AFR_AF=0.972;EUR_AF=0.8817;SAS_AF=0.9826;AA=C|||;VT=SNP
12	2581768	rs758233	A	C	100	PASS	AC=1735;AF=0.346446;AN=5008;NS=2504;DP=16121;EAS_AF=0.1835;AMR_AF=0.1902;AFR_AF=0.6732;EUR_AF=0.2843;SAS_AF=0.2474;AA=a|||;VT=SNP
12	2582063	rs758234	G	C	100	PASS	AC=3852;AF=0.769169;AN=5008;NS=2504;DP=19103;EAS_AF=0.8849;AMR_AF=0.5706;AFR_AF=0.8926;EUR_AF=0.668;SAS_AF=0.728;AA=C|||;VT=SNP
12	2582397	rs4765939	G	C	100	PASS	AC=2013;AF=0.401957;AN=5008;NS=2504;DP=17497;EAS_AF=0.7044;AMR_AF=0.3804;AFR_AF=0.1233;EUR_AF=0.3976;SAS_AF=0.4867;AA=G|||;VT=SNP
12	2582812	rs7968723	G	A	100	PASS	AC=3860;AF=0.770767;AN=5008;NS=2504;DP=14454;EAS_AF=0.8839;AMR_AF=0.5677;AFR_AF=0.8926;EUR_AF=0.6769;SAS_AF=0.7301;AA=A|||;VT=SNP
12	2583568	rs61909383	G	A	100	PASS	AC=198;AF=0.0395367;AN=5008;NS=2504;DP=17518;EAS_AF=0.0129;AMR_AF=0.0591;AFR_AF=0.0015;EUR_AF=0.1123;SAS_AF=0.0297;AA=G|||;VT=SNP
12	2583736	rs2283311	C	T	100	PASS	AC=3797;AF=0.758187;AN=5008;NS=2504;DP=16321;EAS_AF=0.8839;AMR_AF=0.5663;AFR_AF=0.8434;EUR_AF=0.6789;SAS_AF=0.7311;AA=C|||;VT=SNP
12	2584460	rs11062240	A	G	100	PASS	AC=1675;AF=0.334465;AN=5008;NS=2504;DP=14573;EAS_AF=0.1726;AMR_AF=0.1758;AFR_AF=0.6558;EUR_AF=0.2793;SAS_AF=0.2362;AA=A|||;VT=SNP
12	2584491	rs2283312	G	T	100	PASS	AC=2039;AF=0.407149;AN=5008;NS=2504;DP=17750;EAS_AF=0.7034;AMR_AF=0.3862;AFR_AF=0.1324;EUR_AF=0.4026;SAS_AF=0.4928;AA=G|||;VT=SNP
12	2584793	rs2283313	A	G	100	PASS	AC=3804;AF=0.759585;AN=5008;NS=2504;DP=18434;EAS_AF=0.8859;AMR_AF=0.5663;AFR_AF=0.8442;EUR_AF=0.6829;SAS_AF=0.7311;AA=A|||;VT=SNP
12	2584844	rs75585048	C	T	100	PASS	AC=21;AF=0.00419329;AN=5008;NS=2504;DP=19105;EAS_AF=0;AMR_AF=0.0014;AFR_AF=0.0015;EUR_AF=0.0179;SAS_AF=0;AA=C|||;VT=SNP
12	2585216	rs2239085	T	C	100	PASS	AC=3749;AF=0.748602;AN=5008;NS=2504;DP=22010;EAS_AF=0.8829;AMR_AF=0.5663;AFR_AF=0.8079;EUR_AF=0.6799;SAS_AF=0.7301;AA=c|||;VT=SNP
12	2585232	rs73042186	C	T	100	PASS	AC=12;AF=0.00239617;AN=5008;NS=2504;DP=21783;EAS_AF=0;AMR_AF=0.0043;AFR_AF=0.0008;EUR_AF=0.008;SAS_AF=0;AA=C|||;VT=SNP
12	2585304	rs73044401	A	G	100	PASS	AC=275;AF=0.0549121;AN=5008;NS=2504;DP=20562;EAS_AF=0.001;AMR_AF=0.0677;AFR_AF=0.0023;EUR_AF=0.0994;SAS_AF=0.1268;AA=A|||;VT=SNP
12	2585426	rs10848663	C	T	100	PASS	AC=3747;AF=0.748203;AN=5008;NS=2504;DP=21305;EAS_AF=0.8819;AMR_AF=0.5663;AFR_AF=0.8071;EUR_AF=0.6799;SAS_AF=0.7301;AA=c|||;VT=SNP
12	2585572	rs2283314	G	A	100	PASS	AC=3743;AF=0.747404;AN=5008;NS=2504;DP=20465;EAS_AF=0.8819;AMR_AF=0.5663;AFR_AF=0.8079;EUR_AF=0.675;SAS_AF=0.7301;AA=G|||;VT=SNP
12	2586085	rs2239086	G	A	100	PASS	AC=3669;AF=0.732628;AN=5008;NS=2504;DP=19637;EAS_AF=0.8671;AMR_AF=0.5634;AFR_AF=0.7655;EUR_AF=0.669;SAS_AF=0.7352;AA=G|||;VT=SNP
12	2586586	rs11062241	C	T	100	PASS	AC=439;AF=0.0876597;AN=5008;NS=2504;DP=21947;EAS_AF=0.0407;AMR_AF=0.0231;AFR_AF=0.2511;EUR_AF=0.0318;SAS_AF=0.0184;AA=C|||;VT=SNP
12	2586645	rs2239087	T	C	100	PASS	AC=3637;AF=0.726238;AN=5008;NS=2504;DP=21340;EAS_AF=0.874;AMR_AF=0.5375;AFR_AF=0.8003;EUR_AF=0.6093;SAS_AF=0.728;AA=C|||;VT=SNP
12	2587130	rs146943479	G	A	100	PASS	AC=25;AF=0.00499201;AN=5008;NS=2504;DP=20930;EAS_AF=0;AMR_AF=0.0043;AFR_AF=0.0008;EUR_AF=0.0199;SAS_AF=0.001;AA=G|||;VT=SNP
12	2587205	rs1860093	T	A	100	PASS	AC=3696;AF=0.738019;AN=5008;NS=2504;DP=19951;EAS_AF=0.88;AMR_AF=0.5259;AFR_AF=0.8313;EUR_AF=0.5954;SAS_AF=0.7628;AA=T|||;VT=SNP
12	2587318	rs1860094	T	C	100	PASS	AC=3712;AF=0.741214;AN=5008;NS=2504;DP=20695;EAS_AF=0.88;AMR_AF=0.5259;AFR_AF=0.8434;EUR_AF=0.5944;SAS_AF=0.7638;AA=C|||;VT=SNP
12	2588495	rs2283315	T	C	100	PASS	AC=3712;AF=0.741214;AN=5008;NS=2504;DP=16621;EAS_AF=0.881;AMR_AF=0.5259;AFR_AF=0.8434;EUR_AF=0.5924;SAS_AF=0.7648;AA=C|||;VT=SNP
12	2588573	rs73046207	A	G	100	PASS	AC=11;AF=0.00219649;AN=5008;NS=2504;DP=18165;EAS_AF=0;AMR_AF=0.0029;AFR_AF=0.0015;EUR_AF=0.007;SAS_AF=0;AA=A|||;VT=SNP
12	2589571	rs2283316	T	C	100	PASS	AC=3712;AF=0.741214;AN=5008;NS=2504;DP=20733;EAS_AF=0.881;AMR_AF=0.5259;AFR_AF=0.8419;EUR_AF=0.5934;SAS_AF=0.7658;AA=C|||;VT=SNP
12	2589620	rs11062242	T	C	100	PASS	AC=22;AF=0.00439297;AN=5008;NS=2504;DP=21508;EAS_AF=0;AMR_AF=0.0072;AFR_AF=0;EUR_AF=0.0139;SAS_AF=0.0031;AA=T|||;VT=SNP
12	2589825	rs2239088	C	T	100	PASS	AC=3661;AF=0.73103;AN=5008;NS=2504;DP=20031;EAS_AF=0.881;AMR_AF=0.5216;AFR_AF=0.8079;EUR_AF=0.5915;SAS_AF=0.7648;AA=T|||;VT=SNP
12	2589988	rs2239089	G	A	100	PASS	AC=2178;AF=0.434904;AN=5008;NS=2504;DP=21362;EAS_AF=0.7341;AMR_AF=0.4121;AFR_AF=0.1135;EUR_AF=0.4423;SAS_AF=0.5695;AA=G|||;VT=SNP
12	2590190	rs4765941	T	C	100	PASS	AC=3701;AF=0.739018;AN=5008;NS=2504;DP=22039;EAS_AF=0.8819;AMR_AF=0.5231;AFR_AF=0.8464;EUR_AF=0.5795;SAS_AF=0.7638;AA=C|||;VT=SNP
12	2590193	rs4765942	A	G	100	PASS	AC=3645;AF=0.727835;AN=5008;NS=2504;DP=21962;EAS_AF=0.8819;AMR_AF=0.5187;AFR_AF=0.8071;EUR_AF=0.5785;SAS_AF=0.7638;AA=A|||;VT=SNP
12	2590414	rs4765944	A	C	100	PASS	AC=3643;AF=0.727436;AN=5008;NS=2504;DP=20419;EAS_AF=0.881;AMR_AF=0.5187;AFR_AF=0.8079;EUR_AF=0.5785;SAS_AF=0.7618;AA=C|||;VT=SNP
12	2590662	rs4765945	C	T	100	PASS	AC=3641;AF=0.727037;AN=5008;NS=2504;DP=20138;EAS_AF=0.881;AMR_AF=0.5187;AFR_AF=0.8079;EUR_AF=0.5755;SAS_AF=0.7628;AA=C|||;VT=SNP
12	2590704	rs4765946	A	G	100	PASS	AC=3641;AF=0.727037;AN=5008;NS=2504;DP=20047;EAS_AF=0.881;AMR_AF=0.5187;AFR_AF=0.8079;EUR_AF=0.5755;SAS_AF=0.7628;AA=A|||;VT=SNP
12	2590769	rs10848664	C	A	100	PASS	AC=3558;AF=0.710463;AN=5008;NS=2504;DP=20896;EAS_AF=0.876;AMR_AF=0.5159;AFR_AF=0.7549;EUR_AF=0.5755;SAS_AF=0.7566;AA=C|||;VT=SNP
12	2591029	rs1860095	C	T	100	PASS	AC=3638;AF=0.726438;AN=5008;NS=2504;DP=20716;EAS_AF=0.881;AMR_AF=0.5187;AFR_AF=0.8056;EUR_AF=0.5755;SAS_AF=0.7628;AA=c|||;VT=SNP
12	2591553	rs4765947	C	G	100	PASS	AC=1919;AF=0.383187;AN=5008;NS=2504;DP=19915;EAS_AF=0.7391;AMR_AF=0.3516;AFR_AF=0.115;EUR_AF=0.3469;SAS_AF=0.4387;AA=c|||;VT=SNP
12	2591559	rs4765948	C	T	100	PASS	AC=3623;AF=0.723442;AN=5008;NS=2504;DP=19919;EAS_AF=0.881;AMR_AF=0.5173;AFR_AF=0.7935;EUR_AF=0.5736;SAS_AF=0.7669;AA=c|||;VT=SNP
12	2591560	rs4765689	A	G	100	PASS	AC=3697;AF=0.738219;AN=5008;NS=2504;DP=20013;EAS_AF=0.881;AMR_AF=0.5216;AFR_AF=0.8457;EUR_AF=0.5746;SAS_AF=0.7679;AA=a|||;VT=SNP
12	2591879	rs61477807	C	T	100	PASS	AC=773;AF=0.154353;AN=5008;NS=2504;DP=21513;EAS_AF=0.1359;AMR_AF=0.0692;AFR_AF=0.2027;EUR_AF=0.1332;SAS_AF=0.1902;AA=C|||;VT=SNP
12	2592456	rs7135220	G	A	100	PASS	AC=3632;AF=0.72524;AN=5008;NS=2504;DP=20407;EAS_AF=0.881;AMR_AF=0.5173;AFR_AF=0.8056;EUR_AF=0.5696;SAS_AF=0.7638;AA=G|||;VT=SNP
12	2593379	rs77649050	C	T	100	PASS	AC=20;AF=0.00399361;AN=5008;NS=2504;DP=19875;EAS_AF=0;AMR_AF=0.0029;AFR_AF=0.0008;EUR_AF=0.0169;SAS_AF=0;AA=C|||;VT=SNP
12	2593436	rs77402701	G	A	100	PASS	AC=48;AF=0.00958466;AN=5008;NS=2504;DP=19355;EAS_AF=0;AMR_AF=0.0115;AFR_AF=0;EUR_AF=0.0378;SAS_AF=0.002;AA=G|||;VT=SNP
12	2594552	rs887000	C	G	100	PASS	AC=3698;AF=0.738419;AN=5008;NS=2504;DP=18392;EAS_AF=0.881;AMR_AF=0.5231;AFR_AF=0.8464;EUR_AF=0.5765;SAS_AF=0.7648;AA=G|||;VT=SNP
12	2595011	rs887001	A	C	100	PASS	AC=2270;AF=0.453275;AN=5008;NS=2504;DP=20088;EAS_AF=0.7391;AMR_AF=0.4179;AFR_AF=0.1679;EUR_AF=0.4463;SAS_AF=0.5767;AA=A|||;VT=SNP
12	2595635	rs61909400	G	A	100	PASS	AC=50;AF=0.00998403;AN=5008;NS=2504;DP=21153;EAS_AF=0.001;AMR_AF=0.0115;AFR_AF=0.0015;EUR_AF=0.0338;SAS_AF=0.0051;AA=G|||;VT=SNP
12	2597091	rs143631980	G	A	100	PASS	AC=64;AF=0.0127796;AN=5008;NS=2504;DP=17478;EAS_AF=0;AMR_AF=0.0231;AFR_AF=0.003;EUR_AF=0.0388;SAS_AF=0.0051;AA=G|||;VT=SNP
12	2597269	rs148090570	C	T	100	PASS	AC=65;AF=0.0129792;AN=5008;NS=2504;DP=18220;EAS_AF=0;AMR_AF=0.0231;AFR_AF=0.003;EUR_AF=0.0398;SAS_AF=0.0051;AA=C|||;VT=SNP
12	2597284	rs34472488	G	A	100	PASS	AC=16;AF=0.00319489;AN=5008;NS=2504;DP=18698;EAS_AF=0.001;AMR_AF=0.0072;AFR_AF=0;EUR_AF=0.0089;SAS_AF=0.001;AA=G|||;VT=SNP
12	2598281	rs58843321	T	C	100	PASS	AC=1230;AF=0.245607;AN=5008;NS=2504;DP=16214;EAS_AF=0.0645;AMR_AF=0.2795;AFR_AF=0.326;EUR_AF=0.2823;SAS_AF=0.2618;AA=T|||;VT=SNP
12	2598615	rs17801265	G	A	100	PASS	AC=478;AF=0.0954473;AN=5008;NS=2504;DP=15910;EAS_AF=0.0188;AMR_AF=0.1844;AFR_AF=0.0658;EUR_AF=0.1362;SAS_AF=0.1094;AA=A|||;VT=SNP
12	2598803	rs2239090	T	C	100	PASS	AC=268;AF=0.0535144;AN=5008;NS=2504;DP=19432;EAS_AF=0.1071;AMR_AF=0.0187;AFR_AF=0.0582;EUR_AF=0.0219;SAS_AF=0.0491;AA=T|||;VT=SNP
12	2601191	rs56936279	C	T	100	PASS	AC=339;AF=0.0676917;AN=5008;NS=2504;DP=16917;EAS_AF=0;AMR_AF=0.0447;AFR_AF=0.1967;EUR_AF=0.0417;SAS_AF=0.0061;AA=C|||;VT=SNP
12	2601300	rs7305879	G	A	100	PASS	AC=726;AF=0.144968;AN=5008;NS=2504;DP=19507;EAS_AF=0.3165;AMR_AF=0.0548;AFR_AF=0.1558;EUR_AF=0.0258;SAS_AF=0.1401;AA=A|||;VT=SNP
12	2601363	rs7306916	C	G	100	PASS	AC=735;AF=0.146765;AN=5008;NS=2504;DP=19851;EAS_AF=0.3185;AMR_AF=0.072;AFR_AF=0.1914;EUR_AF=0.0268;SAS_AF=0.0859;AA=C|||;VT=SNP
12	2601679	rs2239091	C	T	100	PASS	AC=2402;AF=0.479633;AN=5008;NS=2504;DP=20492;EAS_AF=0.494;AMR_AF=0.3228;AFR_AF=0.795;EUR_AF=0.2296;SAS_AF=0.407;AA=T|||;VT=SNP
12	2601742	rs16929470	C	T	100	PASS	AC=327;AF=0.0652955;AN=5008;NS=2504;DP=18543;EAS_AF=0.1528;AMR_AF=0.0317;AFR_AF=0.0287;EUR_AF=0.0477;SAS_AF=0.0665;AA=C|||;VT=SNP
12	2601743	rs16929471	G	A	100	PASS	AC=642;AF=0.128195;AN=5008;NS=2504;DP=18581;EAS_AF=0.0248;AMR_AF=0.1671;AFR_AF=0.1475;EUR_AF=0.1173;SAS_AF=0.1922;AA=G|||;VT=SNP
12	2602179	rs1541452	G	A	100	PASS	AC=2011;AF=0.401558;AN=5008;NS=2504;DP=21721;EAS_AF=0.2728;AMR_AF=0.2939;AFR_AF=0.7337;EUR_AF=0.2276;SAS_AF=0.3405;AA=A|||;VT=SNP
12	2602307	rs56412831	C	G	100	PASS	AC=439;AF=0.0876597;AN=5008;NS=2504;DP=20719;EAS_AF=0.002;AMR_AF=0.0533;AFR_AF=0.2398;EUR_AF=0.0417;SAS_AF=0.0419;AA=C|||;VT=SNP
12	2603396	rs73046231	G	A	100	PASS	AC=52;AF=0.0103834;AN=5008;NS=2504;DP=17451;EAS_AF=0;AMR_AF=0.0216;AFR_AF=0.0015;EUR_AF=0.0298;SAS_AF=0.0051;AA=G|||;VT=SNP
12	2605005	rs61258923	C	T	100	PASS	AC=648;AF=0.129393;AN=5008;NS=2504;DP=20641;EAS_AF=0.0248;AMR_AF=0.1671;AFR_AF=0.1505;EUR_AF=0.1183;SAS_AF=0.1933;AA=C|||;VT=SNP
12	2605008	rs2239092	A	T	100	PASS	AC=647;AF=0.129193;AN=5008;NS=2504;DP=20773;EAS_AF=0.0248;AMR_AF=0.1671;AFR_AF=0.1505;EUR_AF=0.1173;SAS_AF=0.1933;AA=A|||;VT=SNP
12	2605037	rs17801271	A	G	100	PASS	AC=15;AF=0.00299521;AN=5008;NS=2504;DP=20765;EAS_AF=0;AMR_AF=0.0043;AFR_AF=0;EUR_AF=0.0119;SAS_AF=0;AA=A|||;VT=SNP
12	2605277	rs2108705	A	G	100	PASS	AC=649;AF=0.129593;AN=5008;NS=2504;DP=17612;EAS_AF=0.0248;AMR_AF=0.1671;AFR_AF=0.1513;EUR_AF=0.1173;SAS_AF=0.1943;AA=A|||;VT=SNP
12	2605386	rs1015287	G	A	100	PASS	AC=1967;AF=0.392772;AN=5008;NS=2504;DP=18474;EAS_AF=0.252;AMR_AF=0.2911;AFR_AF=0.7216;EUR_AF=0.2266;SAS_AF=0.3364;AA=A|||;VT=SNP
12	2605721	rs12319670	A	G	100	PASS	AC=654;AF=0.130591;AN=5008;NS=2504;DP=20170;EAS_AF=0.0258;AMR_AF=0.1729;AFR_AF=0.1513;EUR_AF=0.1173;SAS_AF=0.1943;AA=G|||;VT=SNP
12	2605757	rs12310992	A	G	100	PASS	AC=653;AF=0.130391;AN=5008;NS=2504;DP=20264;EAS_AF=0.0258;AMR_AF=0.1729;AFR_AF=0.1505;EUR_AF=0.1173;SAS_AF=0.1943;AA=A|||;VT=SNP
12	2605842	rs76364239	G	C	100	PASS	AC=132;AF=0.0263578;AN=5008;NS=2504;DP=21741;EAS_AF=0;AMR_AF=0.0562;AFR_AF=0.0023;EUR_AF=0.0606;SAS_AF=0.0297;AA=G|||;VT=SNP
12	2606001	rs142074745	C	T	100	PASS	AC=15;AF=0.00299521;AN=5008;NS=2504;DP=20239;EAS_AF=0;AMR_AF=0.0043;AFR_AF=0;EUR_AF=0.0119;SAS_AF=0;AA=C|||;VT=SNP
12	2606220	rs16929482	G	T	100	PASS	AC=570;AF=0.113818;AN=5008;NS=2504;DP=22409;EAS_AF=0.3185;AMR_AF=0.0504;AFR_AF=0.0817;EUR_AF=0.0199;SAS_AF=0.0879;AA=G|||;VT=SNP
12	2606283	rs16929486	A	G	100	PASS	AC=574;AF=0.114617;AN=5008;NS=2504;DP=22333;EAS_AF=0.3185;AMR_AF=0.0504;AFR_AF=0.0832;EUR_AF=0.0199;SAS_AF=0.09;AA=A|||;VT=SNP
12	2606373	rs73046236	C	A	100	PASS	AC=327;AF=0.0652955;AN=5008;NS=2504;DP=20943;EAS_AF=0.1508;AMR_AF=0.0303;AFR_AF=0.0318;EUR_AF=0.0477;SAS_AF=0.0654;AA=C|||;VT=SNP
12	2606629	rs142243642	T	C	100	PASS	AC=60;AF=0.0119808;AN=5008;NS=2504;DP=18868;EAS_AF=0;AMR_AF=0.0231;AFR_AF=0.003;EUR_AF=0.0358;SAS_AF=0.0041;AA=T|||;VT=SNP
12	2608483	rs1004207	G	A	100	PASS	AC=632;AF=0.126198;AN=5008;NS=2504;DP=19971;EAS_AF=0.1379;AMR_AF=0.0533;AFR_AF=0.236;EUR_AF=0.0477;SAS_AF=0.0982;AA=G|||;VT=SNP
12	2608522	rs73046238	C	T	100	PASS	AC=27;AF=0.00539137;AN=5008;NS=2504;DP=20767;EAS_AF=0;AMR_AF=0.0029;AFR_AF=0.0023;EUR_AF=0.0199;SAS_AF=0.002;AA=C|||;VT=SNP
12	2608617	rs740502	G	A	100	PASS	AC=1832;AF=0.365815;AN=5008;NS=2504;DP=20907;EAS_AF=0.3829;AMR_AF=0.4352;AFR_AF=0.2126;EUR_AF=0.4553;SAS_AF=0.4141;AA=G|||;VT=SNP
12	2609084	rs10848665	T	C	100	PASS	AC=777;AF=0.155152;AN=5008;NS=2504;DP=20196;EAS_AF=0.1071;AMR_AF=0.1758;AFR_AF=0.0219;EUR_AF=0.2346;SAS_AF=0.2883;AA=T|||;VT=SNP
12	2609274	rs10848666	G	A	100	PASS	AC=962;AF=0.192093;AN=5008;NS=2504;DP=16498;EAS_AF=0.1597;AMR_AF=0.1023;AFR_AF=0.2557;EUR_AF=0.165;SAS_AF=0.2311;AA=A|||;VT=SNP
12	2609392	rs7953393	G	C	100	PASS	AC=733;AF=0.146366;AN=5008;NS=2504;DP=17279;EAS_AF=0.0794;AMR_AF=0.0648;AFR_AF=0.3253;EUR_AF=0.0934;SAS_AF=0.0859;AA=G|||;VT=SNP
12	2609562	rs2239093	G	A	100	PASS	AC=349;AF=0.0696885;AN=5008;NS=2504;DP=19974;EAS_AF=0.0724;AMR_AF=0.0605;AFR_AF=0.0144;EUR_AF=0.1083;SAS_AF=0.1084;AA=G|||;VT=SNP
12	2609727	rs72653434	C	G	100	PASS	AC=312;AF=0.0623003;AN=5008;NS=2504;DP=17057;EAS_AF=0.1429;AMR_AF=0.0331;AFR_AF=0.0295;EUR_AF=0.0477;SAS_AF=0.0593;AA=C|||;VT=SNP
12	2610003	rs72653435	G	A	100	PASS	AC=376;AF=0.0750799;AN=5008;NS=2504;DP=18070;EAS_AF=0.1468;AMR_AF=0.062;AFR_AF=0.0303;EUR_AF=0.0835;SAS_AF=0.0624;AA=G|||;VT=SNP
12	2610415	rs60106275	A	C	100	PASS	AC=1357;AF=0.270966;AN=5008;NS=2504;DP=13716;EAS_AF=0.4127;AMR_AF=0.1758;AFR_AF=0.3729;EUR_AF=0.169;SAS_AF=0.1595;AA=A|||;VT=SNP
12	2610538	rs2239094	A	G	100	PASS	AC=1879;AF=0.3752;AN=5008;NS=2504;DP=15020;EAS_AF=0.4821;AMR_AF=0.3429;AFR_AF=0.4561;EUR_AF=0.2704;SAS_AF=0.2863;AA=G|||;VT=SNP
12	2610641	rs2283318	G	A	100	PASS	AC=2613;AF=0.521765;AN=5008;NS=2504;DP=19796;EAS_AF=0.4792;AMR_AF=0.3314;AFR_AF=0.829;EUR_AF=0.3946;SAS_AF=0.4162;AA=A|||;VT=SNP
12	2611005	rs2239095	C	T	100	PASS	AC=286;AF=0.0571086;AN=5008;NS=2504;DP=21875;EAS_AF=0.0268;AMR_AF=0.0461;AFR_AF=0.0106;EUR_AF=0.0954;SAS_AF=0.1196;AA=C|||;VT=SNP
12	2611020	rs7976352	A	C	100	PASS	AC=289;AF=0.0577077;AN=5008;NS=2504;DP=22441;EAS_AF=0.0268;AMR_AF=0.0476;AFR_AF=0.0106;EUR_AF=0.0974;SAS_AF=0.1196;AA=C|||;VT=SNP
12	2611305	rs12367192	G	A	100	PASS	AC=89;AF=0.0177716;AN=5008;NS=2504;DP=19955;EAS_AF=0;AMR_AF=0.0591;AFR_AF=0.0015;EUR_AF=0.0308;SAS_AF=0.0153;AA=G|||;VT=SNP
12	2611407	rs4765950	G	A	100	PASS	AC=329;AF=0.0656949;AN=5008;NS=2504;DP=23036;EAS_AF=0.003;AMR_AF=0.0504;AFR_AF=0.0522;EUR_AF=0.1004;SAS_AF=0.1237;AA=G|||;VT=SNP
12	2612241	rs2238086	G	C	100	PASS	AC=277;AF=0.0553115;AN=5008;NS=2504;DP=23069;EAS_AF=0.0268;AMR_AF=0.0461;AFR_AF=0.0091;EUR_AF=0.0875;SAS_AF=0.1207;AA=G|||;VT=SNP
12	2612349	rs56073310	C	T	100	PASS	AC=144;AF=0.028754;AN=5008;NS=2504;DP=21157;EAS_AF=0.001;AMR_AF=0.0331;AFR_AF=0.0008;EUR_AF=0.0626;SAS_AF=0.0573;AA=C|||;VT=SNP
12	2613329	rs11608740	A	G	100	PASS	AC=1700;AF=0.339457;AN=5008;NS=2504;DP=21546;EAS_AF=0.2222;AMR_AF=0.3213;AFR_AF=0.4849;EUR_AF=0.2843;SAS_AF=0.3333;AA=A|||;VT=SNP
12	2613421	rs17223925	G	A	100	PASS	AC=90;AF=0.0179712;AN=5008;NS=2504;DP=19439;EAS_AF=0.001;AMR_AF=0.0591;AFR_AF=0.0015;EUR_AF=0.0308;SAS_AF=0.0153;AA=G|||;VT=SNP
12	2613431	rs72653436	G	A	100	PASS	AC=394;AF=0.0786741;AN=5008;NS=2504;DP=19099;EAS_AF=0.1399;AMR_AF=0.0663;AFR_AF=0.0408;EUR_AF=0.0924;SAS_AF=0.0613;AA=G|||;VT=SNP
12	2613521	rs1008832	A	G	100	PASS	AC=2736;AF=0.546326;AN=5008;NS=2504;DP=18278;EAS_AF=0.5179;AMR_AF=0.4409;AFR_AF=0.8328;EUR_AF=0.3757;SAS_AF=0.4387;AA=G|||;VT=SNP
12	2613716	rs2238087	C	T	100	PASS	AC=392;AF=0.0782748;AN=5008;NS=2504;DP=21473;EAS_AF=0.1369;AMR_AF=0.0648;AFR_AF=0.0416;EUR_AF=0.0924;SAS_AF=0.0624;AA=C|||;VT=SNP
12	2614456	rs151028221	C	G	100	PASS	AC=29;AF=0.00579073;AN=5008;NS=2504;DP=20136;EAS_AF=0;AMR_AF=0.0202;AFR_AF=0;EUR_AF=0.0109;SAS_AF=0.0041;AA=C|||;VT=SNP
12	2614797	rs11615711	C	G	100	PASS	AC=342;AF=0.0682907;AN=5008;NS=2504;DP=19208;EAS_AF=0.003;AMR_AF=0.0519;AFR_AF=0.0552;EUR_AF=0.1024;SAS_AF=0.1299;AA=C|||;VT=SNP
12	2615134	rs7977039	G	A	100	PASS	AC=432;AF=0.086262;AN=5008;NS=2504;DP=20562;EAS_AF=0.003;AMR_AF=0.062;AFR_AF=0.1172;EUR_AF=0.1024;SAS_AF=0.1309;AA=G|||;VT=SNP
12	2615319	rs11615798	C	T	100	PASS	AC=17;AF=0.00339457;AN=5008;NS=2504;DP=21513;EAS_AF=0;AMR_AF=0.0014;AFR_AF=0;EUR_AF=0.0149;SAS_AF=0.001;AA=C|||;VT=SNP
12	2615556	rs1860098	G	A	100	PASS	AC=432;AF=0.086262;AN=5008;NS=2504;DP=21262;EAS_AF=0.003;AMR_AF=0.0605;AFR_AF=0.1172;EUR_AF=0.1044;SAS_AF=0.1299;AA=G|||;VT=SNP
12	2616028	rs67382090	C	A	100	PASS	AC=502;AF=0.10024;AN=5008;NS=2504;DP=17749;EAS_AF=0.1478;AMR_AF=0.0735;AFR_AF=0.1082;EUR_AF=0.0934;SAS_AF=0.0665;AA=C|||;VT=SNP
12	2616075	rs189438858	C	T	100	PASS	AC=18;AF=0.00359425;AN=5008;NS=2504;DP=16842;EAS_AF=0;AMR_AF=0.0014;AFR_AF=0.0008;EUR_AF=0.0149;SAS_AF=0.001;AA=C|||;VT=SNP
12	2616128	rs11062247	A	G	100	PASS	AC=1375;AF=0.274561;AN=5008;NS=2504;DP=16264;EAS_AF=0.1518;AMR_AF=0.1729;AFR_AF=0.5265;EUR_AF=0.1998;SAS_AF=0.2096;AA=G|||;VT=SNP
12	2616188	rs11062248	A	T	100	PASS	AC=1362;AF=0.271965;AN=5008;NS=2504;DP=19104;EAS_AF=0.1518;AMR_AF=0.1715;AFR_AF=0.5174;EUR_AF=0.1998;SAS_AF=0.2096;AA=T|||;VT=SNP
12	2616824	rs76753568	G	A	100	PASS	AC=111;AF=0.0221645;AN=5008;NS=2504;DP=22534;EAS_AF=0;AMR_AF=0.0389;AFR_AF=0.0038;EUR_AF=0.0537;SAS_AF=0.0256;AA=G|||;VT=SNP
12	2617460	rs55824460	G	A	100	PASS	AC=223;AF=0.0445288;AN=5008;NS=2504;DP=21786;EAS_AF=0.0288;AMR_AF=0.0303;AFR_AF=0.0076;EUR_AF=0.0487;SAS_AF=0.1166;AA=g|||;VT=SNP
12	2617656	rs7299060	G	A	100	PASS	AC=851;AF=0.169928;AN=5008;NS=2504;DP=17182;EAS_AF=0.004;AMR_AF=0.098;AFR_AF=0.4024;EUR_AF=0.1064;SAS_AF=0.1431;AA=A|||;VT=SNP
12	2617898	rs7136999	T	G	100	PASS	AC=2558;AF=0.510783;AN=5008;NS=2504;DP=18654;EAS_AF=0.4722;AMR_AF=0.3199;AFR_AF=0.8313;EUR_AF=0.3429;SAS_AF=0.4254;AA=G|||;VT=SNP
12	2618240	rs73046254	G	A	100	PASS	AC=221;AF=0.0441294;AN=5008;NS=2504;DP=19238;EAS_AF=0.0268;AMR_AF=0.0303;AFR_AF=0.0076;EUR_AF=0.0487;SAS_AF=0.1166;AA=G|||;VT=SNP
12	2618582	rs73046256	T	C	100	PASS	AC=132;AF=0.0263578;AN=5008;NS=2504;DP=22515;EAS_AF=0.002;AMR_AF=0.0173;AFR_AF=0.0015;EUR_AF=0.0417;SAS_AF=0.0757;AA=T|||;VT=SNP
12	2618665	rs73250496	G	A	100	PASS	AC=308;AF=0.0615016;AN=5008;NS=2504;DP=21946;EAS_AF=0;AMR_AF=0.072;AFR_AF=0.1263;EUR_AF=0.0765;SAS_AF=0.0143;AA=G|||;VT=SNP
12	2618781	rs2283319	T	G	100	PASS	AC=264;AF=0.0527157;AN=5008;NS=2504;DP=23345;EAS_AF=0.0665;AMR_AF=0.0303;AFR_AF=0.0083;EUR_AF=0.0487;SAS_AF=0.1186;AA=T|||;VT=SNP
12	2619110	rs2283320	G	A	100	PASS	AC=262;AF=0.0523163;AN=5008;NS=2504;DP=21830;EAS_AF=0.0665;AMR_AF=0.0303;AFR_AF=0.0083;EUR_AF=0.0487;SAS_AF=0.1166;AA=G|||;VT=SNP
12	2619194	rs12426658	C	T	100	PASS	AC=131;AF=0.0261581;AN=5008;NS=2504;DP=21210;EAS_AF=0;AMR_AF=0.0533;AFR_AF=0.0045;EUR_AF=0.0746;SAS_AF=0.0133;AA=C|||;VT=SNP
12	2619429	rs117405685	C	G	100	PASS	AC=46;AF=0.0091853;AN=5008;NS=2504;DP=19365;EAS_AF=0;AMR_AF=0.013;AFR_AF=0.0015;EUR_AF=0.0338;SAS_AF=0.001;AA=C|||;VT=SNP
12	2619477	rs2239097	T	C	100	PASS	AC=2600;AF=0.519169;AN=5008;NS=2504;DP=18790;EAS_AF=0.505;AMR_AF=0.3199;AFR_AF=0.8321;EUR_AF=0.3439;SAS_AF=0.4325;AA=C|||;VT=SNP
12	2619505	rs11062250	G	A	100	PASS	AC=523;AF=0.104433;AN=5008;NS=2504;DP=18905;EAS_AF=0.1448;AMR_AF=0.0735;AFR_AF=0.1286;EUR_AF=0.0924;SAS_AF=0.0644;AA=G|||;VT=SNP
12	2619637	rs58753065	G	A	100	PASS	AC=417;AF=0.0832668;AN=5008;NS=2504;DP=22001;EAS_AF=0.004;AMR_AF=0.0591;AFR_AF=0.1067;EUR_AF=0.1014;SAS_AF=0.1319;AA=G|||;VT=SNP
12	2619696	rs55703629	C	T	100	PASS	AC=417;AF=0.0832668;AN=5008;NS=2504;DP=21128;EAS_AF=0.004;AMR_AF=0.0591;AFR_AF=0.1067;EUR_AF=0.1014;SAS_AF=0.1319;AA=C|||;VT=SNP
12	2619743	rs60906495	T	A	100	PASS	AC=1353;AF=0.270168;AN=5008;NS=2504;DP=20763;EAS_AF=0.2183;AMR_AF=0.17;AFR_AF=0.3366;EUR_AF=0.2465;SAS_AF=0.3292;AA=A|||;VT=SNP
12	2619861	rs56343862	A	C	100	PASS	AC=267;AF=0.0533147;AN=5008;NS=2504;DP=20530;EAS_AF=0.0665;AMR_AF=0.0331;AFR_AF=0.0076;EUR_AF=0.0507;SAS_AF=0.1186;AA=A|||;VT=SNP
12	2620221	rs11609685	A	G	100	PASS	AC=428;AF=0.0854633;AN=5008;NS=2504;DP=18677;EAS_AF=0.003;AMR_AF=0.0605;AFR_AF=0.1165;EUR_AF=0.0994;SAS_AF=0.1319;AA=A|||;VT=SNP
12	2620445	rs66986059	C	T	100	PASS	AC=730;AF=0.145767;AN=5008;NS=2504;DP=17561;EAS_AF=0.1706;AMR_AF=0.1052;AFR_AF=0.1165;EUR_AF=0.1491;SAS_AF=0.1851;AA=c|||;VT=SNP
12	2620969	rs74505996	A	G	100	PASS	AC=46;AF=0.0091853;AN=5008;NS=2504;DP=17839;EAS_AF=0;AMR_AF=0.013;AFR_AF=0.0015;EUR_AF=0.0338;SAS_AF=0.001;AA=A|||;VT=SNP
12	2620999	rs55851225	T	G	100	PASS	AC=276;AF=0.0551118;AN=5008;NS=2504;DP=17974;EAS_AF=0.0655;AMR_AF=0.036;AFR_AF=0.0076;EUR_AF=0.0567;SAS_AF=0.1207;AA=T|||;VT=SNP
12	2621192	rs10848668	T	C	100	PASS	AC=1735;AF=0.346446;AN=5008;NS=2504;DP=17394;EAS_AF=0.2192;AMR_AF=0.2118;AFR_AF=0.5961;EUR_AF=0.2545;SAS_AF=0.3303;AA=C|||;VT=SNP
12	2621912	rs2239098	G	A	100	PASS	AC=299;AF=0.0597045;AN=5008;NS=2504;DP=18138;EAS_AF=0.1339;AMR_AF=0.0447;AFR_AF=0.0144;EUR_AF=0.0537;SAS_AF=0.0613;AA=G|||;VT=SNP
12	2622254	rs143490559	C	T	100	PASS	AC=22;AF=0.00439297;AN=5008;NS=2504;DP=16241;EAS_AF=0;AMR_AF=0.0058;AFR_AF=0.0008;EUR_AF=0.0169;SAS_AF=0;AA=C|||;VT=SNP
12	2622386	rs2239099	G	A	100	PASS	AC=1733;AF=0.346046;AN=5008;NS=2504;DP=17517;EAS_AF=0.5218;AMR_AF=0.3516;AFR_AF=0.4818;EUR_AF=0.1372;SAS_AF=0.1922;AA=A|||;VT=SNP
12	2622393	rs2239100	T	C	100	PASS	AC=1818;AF=0.363019;AN=5008;NS=2504;DP=17800;EAS_AF=0.5506;AMR_AF=0.366;AFR_AF=0.5061;EUR_AF=0.1491;SAS_AF=0.1943;AA=C|||;VT=SNP
12	2622479	rs2239101	T	C	100	PASS	AC=495;AF=0.0988419;AN=5008;NS=2504;DP=17354;EAS_AF=0.0863;AMR_AF=0.0778;AFR_AF=0.059;EUR_AF=0.1233;SAS_AF=0.1554;AA=T|||;VT=SNP
12	2622864	rs2239102	C	T	100	PASS	AC=1104;AF=0.220447;AN=5008;NS=2504;DP=20466;EAS_AF=0.2599;AMR_AF=0.1167;AFR_AF=0.3684;EUR_AF=0.1302;SAS_AF=0.1462;AA=T|||;VT=SNP
12	2622988	rs2283321	A	G	100	PASS	AC=1179;AF=0.235423;AN=5008;NS=2504;DP=18177;EAS_AF=0.2619;AMR_AF=0.1254;AFR_AF=0.4175;EUR_AF=0.1312;SAS_AF=0.1472;AA=G|||;VT=SNP
12	2623000	rs118060704	G	A	100	PASS	AC=52;AF=0.0103834;AN=5008;NS=2504;DP=18242;EAS_AF=0;AMR_AF=0.0202;AFR_AF=0.003;EUR_AF=0.0318;SAS_AF=0.002;AA=G|||;VT=SNP
12	2623145	rs2239103	T	C	100	PASS	AC=1192;AF=0.238019;AN=5008;NS=2504;DP=22537;EAS_AF=0.2629;AMR_AF=0.1282;AFR_AF=0.4259;EUR_AF=0.1312;SAS_AF=0.1462;AA=t|||;VT=SNP
12	2623543	rs2239104	T	G	100	PASS	AC=1192;AF=0.238019;AN=5008;NS=2504;DP=22900;EAS_AF=0.2629;AMR_AF=0.1282;AFR_AF=0.4251;EUR_AF=0.1322;SAS_AF=0.1462;AA=G|||;VT=SNP
12	2623665	rs2239105	C	G	100	PASS	AC=1405;AF=0.280551;AN=5008;NS=2504;DP=20874;EAS_AF=0.2639;AMR_AF=0.17;AFR_AF=0.4962;EUR_AF=0.1779;SAS_AF=0.1902;AA=G|||;VT=SNP
12	2624050	rs78856369	A	G	100	PASS	AC=123;AF=0.0245607;AN=5008;NS=2504;DP=20406;EAS_AF=0;AMR_AF=0.0447;AFR_AF=0.0038;EUR_AF=0.0716;SAS_AF=0.0153;AA=A|||;VT=SNP
12	2625126	rs73046268	G	T	100	PASS	AC=336;AF=0.0670927;AN=5008;NS=2504;DP=19987;EAS_AF=0.0308;AMR_AF=0.0706;AFR_AF=0.0295;EUR_AF=0.1203;SAS_AF=0.0982;AA=G|||;VT=SNP
12	2625433	rs11614380	G	A	100	PASS	AC=221;AF=0.0441294;AN=5008;NS=2504;DP=18779;EAS_AF=0.001;AMR_AF=0.0432;AFR_AF=0.0651;EUR_AF=0.0467;SAS_AF=0.0583;AA=G|||;VT=SNP
12	2626878	rs2239106	A	T	100	PASS	AC=1080;AF=0.215655;AN=5008;NS=2504;DP=19221;EAS_AF=0.2371;AMR_AF=0.2262;AFR_AF=0.3124;EUR_AF=0.1312;SAS_AF=0.1421;AA=a|||;VT=SNP
12	2627929	rs11609100	C	T	100	PASS	AC=336;AF=0.0670927;AN=5008;NS=2504;DP=19851;EAS_AF=0.0308;AMR_AF=0.0706;AFR_AF=0.0295;EUR_AF=0.1203;SAS_AF=0.0982;AA=C|||;VT=SNP
12	2628611	rs2239107	A	G	100	PASS	AC=1237;AF=0.247005;AN=5008;NS=2504;DP=21989;EAS_AF=0.2371;AMR_AF=0.2421;AFR_AF=0.4175;EUR_AF=0.1332;SAS_AF=0.1472;AA=g|||;VT=SNP
12	2628620	rs2239108	A	G	100	PASS	AC=1239;AF=0.247404;AN=5008;NS=2504;DP=22279;EAS_AF=0.2381;AMR_AF=0.2421;AFR_AF=0.4183;EUR_AF=0.1332;SAS_AF=0.1472;AA=a|||;VT=SNP
12	2628811	rs2239109	T	G	100	PASS	AC=1240;AF=0.247604;AN=5008;NS=2504;DP=21998;EAS_AF=0.2391;AMR_AF=0.2435;AFR_AF=0.4183;EUR_AF=0.1322;SAS_AF=0.1472;AA=g|||;VT=SNP
12	2629143	rs2239110	G	A	100	PASS	AC=1224;AF=0.244409;AN=5008;NS=2504;DP=23773;EAS_AF=0.2331;AMR_AF=0.2363;AFR_AF=0.4138;EUR_AF=0.1332;SAS_AF=0.1472;AA=N|||;VT=SNP
12	2630732	rs118020744	C	T	100	PASS	AC=11;AF=0.00219649;AN=5008;NS=2504;DP=18744;EAS_AF=0;AMR_AF=0;AFR_AF=0;EUR_AF=0.0099;SAS_AF=0.001;AA=C|||;VT=SNP
12	2630733	rs11062252	G	A	100	PASS	AC=594;AF=0.11861;AN=5008;NS=2504;DP=18628;EAS_AF=0.0883;AMR_AF=0.0937;AFR_AF=0.174;EUR_AF=0.1203;SAS_AF=0.091;AA=G|||;VT=SNP
12	2631571	rs4765951	T	C	100	PASS	AC=4761;AF=0.950679;AN=5008;NS=2504;DP=20506;EAS_AF=0.998;AMR_AF=0.9049;AFR_AF=0.9939;EUR_AF=0.8638;SAS_AF=0.9652;AA=C|||;VT=SNP
12	2631737	rs75392488	A	G	100	PASS	AC=396;AF=0.0790735;AN=5008;NS=2504;DP=16985;EAS_AF=0.0417;AMR_AF=0.0692;AFR_AF=0.0998;EUR_AF=0.0954;SAS_AF=0.0798;AA=A|||;VT=SNP
12	2632246	rs12426831	G	C	100	PASS	AC=233;AF=0.0465256;AN=5008;NS=2504;DP=10715;EAS_AF=0;AMR_AF=0.0605;AFR_AF=0.0582;EUR_AF=0.0934;SAS_AF=0.0204;AA=G|||;VT=SNP
12	2632567	rs74481870	G	A	100	PASS	AC=18;AF=0.00359425;AN=5008;NS=2504;DP=15799;EAS_AF=0;AMR_AF=0.0058;AFR_AF=0;EUR_AF=0.0139;SAS_AF=0;AA=G|||;VT=SNP
12	2632709	rs11062253	T	C	100	PASS	AC=1039;AF=0.207468;AN=5008;NS=2504;DP=17458;EAS_AF=0.2371;AMR_AF=0.2205;AFR_AF=0.2791;EUR_AF=0.1342;SAS_AF=0.1462;AA=C|||;VT=SNP
12	2632812	rs75933123	C	T	100	PASS	AC=22;AF=0.00439297;AN=5008;NS=2504;DP=20707;EAS_AF=0;AMR_AF=0.0058;AFR_AF=0.0008;EUR_AF=0.0169;SAS_AF=0;AA=C|||;VT=SNP
12	2634014	rs2283322	A	G	100	PASS	AC=1008;AF=0.201278;AN=5008;NS=2504;DP=15258;EAS_AF=0.2361;AMR_AF=0.2161;AFR_AF=0.2587;EUR_AF=0.1342;SAS_AF=0.1462;AA=G|||;VT=SNP
12	2634066	rs2239111	T	C	100	PASS	AC=2197;AF=0.438698;AN=5008;NS=2504;DP=16672;EAS_AF=0.3185;AMR_AF=0.3977;AFR_AF=0.7103;EUR_AF=0.338;SAS_AF=0.3282;AA=C|||;VT=SNP
12	2635190	rs12231350	A	G	100	PASS	AC=1023;AF=0.204273;AN=5008;NS=2504;DP=19913;EAS_AF=0.2361;AMR_AF=0.219;AFR_AF=0.2685;EUR_AF=0.1342;SAS_AF=0.1462;AA=a|||;VT=SNP
12	2635669	rs117580147	G	A	100	PASS	AC=36;AF=0.0071885;AN=5008;NS=2504;DP=21192;EAS_AF=0;AMR_AF=0.0086;AFR_AF=0.0008;EUR_AF=0.0288;SAS_AF=0;AA=G|||;VT=SNP
12	2638138	rs11615662	G	T	100	PASS	AC=441;AF=0.0880591;AN=5008;NS=2504;DP=21104;EAS_AF=0.001;AMR_AF=0.0591;AFR_AF=0.2216;EUR_AF=0.0477;SAS_AF=0.0593;AA=G|||;VT=SNP
12	2638295	rs117993773	A	G	100	PASS	AC=54;AF=0.0107827;AN=5008;NS=2504;DP=22244;EAS_AF=0;AMR_AF=0.0216;AFR_AF=0.0015;EUR_AF=0.0129;SAS_AF=0.0245;AA=A|||;VT=SNP
12	2638754	rs2238088	T	C	100	PASS	AC=664;AF=0.132588;AN=5008;NS=2504;DP=19659;EAS_AF=0.1012;AMR_AF=0.0951;AFR_AF=0.2148;EUR_AF=0.1193;SAS_AF=0.0941;AA=T|||;VT=SNP
12	2638957	rs10848670	G	C	100	PASS	AC=1847;AF=0.36881;AN=5008;NS=2504;DP=20812;EAS_AF=0.2589;AMR_AF=0.3199;AFR_AF=0.612;EUR_AF=0.2714;SAS_AF=0.2883;AA=G|||;VT=SNP
12	2639011	rs73252713	C	G	100	PASS	AC=346;AF=0.0690895;AN=5008;NS=2504;DP=21103;EAS_AF=0.0407;AMR_AF=0.0317;AFR_AF=0.1392;EUR_AF=0.0437;SAS_AF=0.0562;AA=C|||;VT=SNP
12	2639256	rs1990240	G	A	100	PASS	AC=1842;AF=0.367812;AN=5008;NS=2504;DP=21010;EAS_AF=0.2579;AMR_AF=0.3199;AFR_AF=0.6097;EUR_AF=0.2714;SAS_AF=0.2873;AA=A|||;VT=SNP
12	2639383	rs72653437	T	G	100	PASS	AC=231;AF=0.0461262;AN=5008;NS=2504;DP=20931;EAS_AF=0.0605;AMR_AF=0.0591;AFR_AF=0.0144;EUR_AF=0.0755;SAS_AF=0.0348;AA=T|||;VT=SNP
12	2640101	rs75550215	C	T	100	PASS	AC=344;AF=0.0686901;AN=5008;NS=2504;DP=18954;EAS_AF=0.0407;AMR_AF=0.0317;AFR_AF=0.1377;EUR_AF=0.0437;SAS_AF=0.0562;AA=C|||;VT=SNP
12	2640593	rs2283323	C	T	100	PASS	AC=1783;AF=0.35603;AN=5008;NS=2504;DP=21377;EAS_AF=0.2569;AMR_AF=0.317;AFR_AF=0.5643;EUR_AF=0.2714;SAS_AF=0.2914;AA=C|||;VT=SNP
12	2641204	rs1076340	G	C	100	PASS	AC=38;AF=0.00758786;AN=5008;NS=2504;DP=23171;EAS_AF=0;AMR_AF=0.0173;AFR_AF=0.0008;EUR_AF=0.0219;SAS_AF=0.0031;AA=G|||;VT=SNP
12	2641319	rs113333605	T	C	100	PASS	AC=17;AF=0.00339457;AN=5008;NS=2504;DP=23434;EAS_AF=0;AMR_AF=0.0058;AFR_AF=0.0008;EUR_AF=0.0119;SAS_AF=0;AA=T|||;VT=SNP
12	2641608	rs73046278	T	A	100	PASS	AC=112;AF=0.0223642;AN=5008;NS=2504;DP=20920;EAS_AF=0;AMR_AF=0.0216;AFR_AF=0.0015;EUR_AF=0.0497;SAS_AF=0.046;AA=T|||;VT=SNP
12	2641677	rs12227580	G	A	100	PASS	AC=351;AF=0.0700879;AN=5008;NS=2504;DP=22376;EAS_AF=0.0407;AMR_AF=0.0317;AFR_AF=0.1407;EUR_AF=0.0437;SAS_AF=0.0593;AA=G|||;VT=SNP
12	2641793	rs2239112	C	G	100	PASS	AC=353;AF=0.0704872;AN=5008;NS=2504;DP=17878;EAS_AF=0.0417;AMR_AF=0.0317;AFR_AF=0.1415;EUR_AF=0.0437;SAS_AF=0.0593;AA=C|||;VT=SNP
12	2642361	rs77117943	T	C	100	PASS	AC=44;AF=0.00878594;AN=5008;NS=2504;DP=17236;EAS_AF=0;AMR_AF=0.0115;AFR_AF=0.0008;EUR_AF=0.0338;SAS_AF=0.001;AA=T|||;VT=SNP
12	2642553	rs117968441	G	A	100	PASS	AC=27;AF=0.00539137;AN=5008;NS=2504;DP=19967;EAS_AF=0;AMR_AF=0.0072;AFR_AF=0;EUR_AF=0.0199;SAS_AF=0.002;AA=G|||;VT=SNP
12	2642710	rs1990239	C	T	100	PASS	AC=1782;AF=0.355831;AN=5008;NS=2504;DP=19452;EAS_AF=0.2569;AMR_AF=0.317;AFR_AF=0.5643;EUR_AF=0.2724;SAS_AF=0.2894;AA=C|||;VT=SNP
12	2642867	rs117233079	G	A	100	PASS	AC=44;AF=0.00878594;AN=5008;NS=2504;DP=18341;EAS_AF=0;AMR_AF=0.0115;AFR_AF=0.0008;EUR_AF=0.0338;SAS_AF=0.001;AA=G|||;VT=SNP
12	2643605	rs117455208	C	T	100	PASS	AC=28;AF=0.00559105;AN=5008;NS=2504;DP=20083;EAS_AF=0;AMR_AF=0.0101;AFR_AF=0;EUR_AF=0.0209;SAS_AF=0;AA=C|||;VT=SNP
12	2643877	rs75120762	C	T	100	PASS	AC=341;AF=0.0680911;AN=5008;NS=2504;DP=18554;EAS_AF=0.0407;AMR_AF=0.0317;AFR_AF=0.1354;EUR_AF=0.0437;SAS_AF=0.0562;AA=C|||;VT=SNP
12	2644486	rs150448611	T	A	100	PASS	AC=14;AF=0.00279553;AN=5008;NS=2504;DP=16654;EAS_AF=0;AMR_AF=0.0014;AFR_AF=0.0008;EUR_AF=0.006;SAS_AF=0.0061;AA=T|||;VT=SNP
12	2644578	rs11615270	C	G	100	PASS	AC=350;AF=0.0698882;AN=5008;NS=2504;DP=13194;EAS_AF=0.0397;AMR_AF=0.0749;AFR_AF=0.0272;EUR_AF=0.1203;SAS_AF=0.1033;AA=C|||;VT=SNP
12	2644749	rs138429004	G	A	100	PASS	AC=95;AF=0.0189696;AN=5008;NS=2504;DP=12525;EAS_AF=0;AMR_AF=0.0202;AFR_AF=0.0008;EUR_AF=0.0388;SAS_AF=0.0419;AA=G|||;VT=SNP
12	2644967	rs7963955	A	G	100	PASS	AC=1856;AF=0.370607;AN=5008;NS=2504;DP=18199;EAS_AF=0.2619;AMR_AF=0.3256;AFR_AF=0.6112;EUR_AF=0.2704;SAS_AF=0.2924;AA=G|||;VT=SNP
12	2645402	rs2239113	A	G	100	PASS	AC=1848;AF=0.36901;AN=5008;NS=2504;DP=20797;EAS_AF=0.2579;AMR_AF=0.3256;AFR_AF=0.6082;EUR_AF=0.2704;SAS_AF=0.2924;AA=G|||;VT=SNP
12	2645408	rs2239114	C	T	100	PASS	AC=1829;AF=0.365216;AN=5008;NS=2504;DP=20957;EAS_AF=0.2579;AMR_AF=0.3199;AFR_AF=0.5976;EUR_AF=0.2704;SAS_AF=0.2914;AA=C|||;VT=SNP
12	2646104	rs11062257	C	T	100	PASS	AC=163;AF=0.0325479;AN=5008;NS=2504;DP=17931;EAS_AF=0.0407;AMR_AF=0.0259;AFR_AF=0.0045;EUR_AF=0.0427;SAS_AF=0.0562;AA=C|||;VT=SNP
12	2646485	rs2283324	C	T	100	PASS	AC=315;AF=0.0628994;AN=5008;NS=2504;DP=20620;EAS_AF=0.1379;AMR_AF=0.121;AFR_AF=0.0189;EUR_AF=0.0149;SAS_AF=0.0532;AA=c|||;VT=SNP
12	2646687	rs73046287	C	T	100	PASS	AC=101;AF=0.0201677;AN=5008;NS=2504;DP=20383;EAS_AF=0;AMR_AF=0.0173;AFR_AF=0.0008;EUR_AF=0.0368;SAS_AF=0.0521;AA=C|||;VT=SNP
12	2646718	rs11062258	A	G	100	PASS	AC=347;AF=0.0692891;AN=5008;NS=2504;DP=19737;EAS_AF=0.0397;AMR_AF=0.0317;AFR_AF=0.1384;EUR_AF=0.0467;SAS_AF=0.0562;AA=A|||;VT=SNP
12	2646783	rs11062260	G	A	100	PASS	AC=415;AF=0.0828674;AN=5008;NS=2504;DP=19642;EAS_AF=0.0694;AMR_AF=0.036;AFR_AF=0.1641;EUR_AF=0.0447;SAS_AF=0.0593;AA=G|||;VT=SNP
12	2646966	rs2108704	C	T	100	PASS	AC=346;AF=0.0690895;AN=5008;NS=2504;DP=16900;EAS_AF=0.0427;AMR_AF=0.062;AFR_AF=0.0703;EUR_AF=0.0905;SAS_AF=0.0777;AA=C|||;VT=SNP
12	2647063	rs2239115	G	A	100	PASS	AC=339;AF=0.0676917;AN=5008;NS=2504;DP=15362;EAS_AF=0.0357;AMR_AF=0.0692;AFR_AF=0.031;EUR_AF=0.1203;SAS_AF=0.0951;AA=G|||;VT=SNP
12	2647138	rs2239116	G	T	100	PASS	AC=2310;AF=0.461262;AN=5008;NS=2504;DP=11879;EAS_AF=0.256;AMR_AF=0.3862;AFR_AF=0.8525;EUR_AF=0.3201;SAS_AF=0.3425;AA=T|||;VT=SNP
12	2647471	rs4765952	C	T	100	PASS	AC=1753;AF=0.35004;AN=5008;NS=2504;DP=17407;EAS_AF=0.254;AMR_AF=0.3184;AFR_AF=0.5507;EUR_AF=0.2714;SAS_AF=0.2812;AA=T|||;VT=SNP
12	2647941	rs11062261	C	A	100	PASS	AC=708;AF=0.141374;AN=5008;NS=2504;DP=21757;EAS_AF=0.1379;AMR_AF=0.1499;AFR_AF=0.3011;EUR_AF=0.0159;SAS_AF=0.0521;AA=C|||;VT=SNP
12	2648073	rs4765953	T	C	100	PASS	AC=336;AF=0.0670927;AN=5008;NS=2504;DP=19514;EAS_AF=0.0397;AMR_AF=0.0692;AFR_AF=0.0257;EUR_AF=0.1213;SAS_AF=0.0941;AA=T|||;VT=SNP
12	2648078	rs4765954	G	C	100	PASS	AC=1279;AF=0.255391;AN=5008;NS=2504;DP=19062;EAS_AF=0.122;AMR_AF=0.1844;AFR_AF=0.413;EUR_AF=0.2555;SAS_AF=0.2301;AA=C|||;VT=SNP
12	2648160	rs4765693	G	A	100	PASS	AC=1758;AF=0.351038;AN=5008;NS=2504;DP=18430;EAS_AF=0.2589;AMR_AF=0.3199;AFR_AF=0.5499;EUR_AF=0.2714;SAS_AF=0.2812;AA=A|||;VT=SNP
12	2648347	rs11062262	T	A	100	PASS	AC=1045;AF=0.208666;AN=5008;NS=2504;DP=22388;EAS_AF=0.1825;AMR_AF=0.2118;AFR_AF=0.3631;EUR_AF=0.1064;SAS_AF=0.1299;AA=A|||;VT=SNP
12	2648349	rs11062263	G	A	100	PASS	AC=1045;AF=0.208666;AN=5008;NS=2504;DP=22376;EAS_AF=0.1825;AMR_AF=0.2118;AFR_AF=0.3631;EUR_AF=0.1064;SAS_AF=0.1299;AA=A|||;VT=SNP
12	2648372	rs12320775	G	A	100	PASS	AC=1045;AF=0.208666;AN=5008;NS=2504;DP=22082;EAS_AF=0.1825;AMR_AF=0.2118;AFR_AF=0.3631;EUR_AF=0.1064;SAS_AF=0.1299;AA=-|||;VT=SNP
12	2649036	rs10848672	T	C	100	PASS	AC=1809;AF=0.361222;AN=5008;NS=2504;DP=37916;EAS_AF=0.3234;AMR_AF=0.3559;AFR_AF=0.6029;EUR_AF=0.2087;SAS_AF=0.2342;AA=T|||;VT=SNP
12	2649074	rs11062266	A	G	100	PASS	AC=906;AF=0.180911;AN=5008;NS=2504;DP=21776;EAS_AF=0.1806;AMR_AF=0.2061;AFR_AF=0.264;EUR_AF=0.1054;SAS_AF=0.1288;AA=A|||;VT=SNP
12	2649516	rs73236436	G	A	100	PASS	AC=907;AF=0.18111;AN=5008;NS=2504;DP=18125;EAS_AF=0.1815;AMR_AF=0.2061;AFR_AF=0.2632;EUR_AF=0.1054;SAS_AF=0.1299;AA=G|||;VT=SNP
12	2649634	rs12833174	G	T	100	PASS	AC=3054;AF=0.609824;AN=5008;NS=2504;DP=17732;EAS_AF=0.7421;AMR_AF=0.6643;AFR_AF=0.3124;EUR_AF=0.7266;SAS_AF=0.7168;AA=G|||;VT=SNP
12	2649890	rs7134785	G	A	100	PASS	AC=318;AF=0.0634984;AN=5008;NS=2504;DP=19373;EAS_AF=0.1379;AMR_AF=0.1196;AFR_AF=0.0234;EUR_AF=0.0139;SAS_AF=0.0521;AA=G|||;VT=SNP
12	2649980	rs4394887	A	G	100	PASS	AC=4140;AF=0.826677;AN=5008;NS=2504;DP=18862;EAS_AF=0.9236;AMR_AF=0.8876;AFR_AF=0.702;EUR_AF=0.832;SAS_AF=0.8466;AA=G|||;VT=SNP
12	2650026	rs4275682	C	T	100	PASS	AC=4141;AF=0.826877;AN=5008;NS=2504;DP=19444;EAS_AF=0.9246;AMR_AF=0.8876;AFR_AF=0.702;EUR_AF=0.832;SAS_AF=0.8466;AA=T|||;VT=SNP
12	2650030	rs12318263	A	G	100	PASS	AC=907;AF=0.18111;AN=5008;NS=2504;DP=19496;EAS_AF=0.1815;AMR_AF=0.2061;AFR_AF=0.2632;EUR_AF=0.1054;SAS_AF=0.1299;AA=A|||;VT=SNP
12	2650149	rs77005317	G	T	100	PASS	AC=48;AF=0.00958466;AN=5008;NS=2504;DP=17546;EAS_AF=0;AMR_AF=0.0159;AFR_AF=0.0008;EUR_AF=0.0358;SAS_AF=0;AA=G|||;VT=SNP
12	2650264	rs11062267	G	A	100	PASS	AC=3050;AF=0.609026;AN=5008;NS=2504;DP=18296;EAS_AF=0.7421;AMR_AF=0.6643;AFR_AF=0.3124;EUR_AF=0.7227;SAS_AF=0.7168;AA=A|||;VT=SNP
12	2651288	rs7314373	T	C	100	PASS	AC=905;AF=0.180711;AN=5008;NS=2504;DP=19867;EAS_AF=0.1815;AMR_AF=0.2061;AFR_AF=0.2617;EUR_AF=0.1054;SAS_AF=0.1299;AA=T|||;VT=SNP
12	2651290	rs7314375	T	C	100	PASS	AC=905;AF=0.180711;AN=5008;NS=2504;DP=20066;EAS_AF=0.1815;AMR_AF=0.2061;AFR_AF=0.2617;EUR_AF=0.1054;SAS_AF=0.1299;AA=T|||;VT=SNP
12	2651408	rs2239117	G	A	100	PASS	AC=3049;AF=0.608826;AN=5008;NS=2504;DP=20838;EAS_AF=0.7421;AMR_AF=0.6643;AFR_AF=0.3116;EUR_AF=0.7227;SAS_AF=0.7168;AA=G|||;VT=SNP
12	2652280	rs10848673	C	T	100	PASS	AC=3030;AF=0.605032;AN=5008;NS=2504;DP=21200;EAS_AF=0.7232;AMR_AF=0.6643;AFR_AF=0.3116;EUR_AF=0.7227;SAS_AF=0.7168;AA=C|||;VT=SNP
12	2652450	rs117846661	G	A	100	PASS	AC=9;AF=0.00179712;AN=5008;NS=2504;DP=22218;EAS_AF=0;AMR_AF=0.0029;AFR_AF=0;EUR_AF=0.007;SAS_AF=0;AA=G|||;VT=SNP
12	2654302	rs11062268	C	G	100	PASS	AC=1086;AF=0.216853;AN=5008;NS=2504;DP=20163;EAS_AF=0.1815;AMR_AF=0.2233;AFR_AF=0.3896;EUR_AF=0.1054;SAS_AF=0.1299;AA=C|||;VT=SNP
12	2654981	rs9738570	G	A	100	PASS	AC=330;AF=0.0658946;AN=5008;NS=2504;DP=22526;EAS_AF=0.0437;AMR_AF=0.062;AFR_AF=0.0575;EUR_AF=0.0905;SAS_AF=0.0777;AA=G|||;VT=SNP
12	2655409	rs73046302	G	A	100	PASS	AC=407;AF=0.08127;AN=5008;NS=2504;DP=26765;EAS_AF=0.0437;AMR_AF=0.0735;AFR_AF=0.0726;EUR_AF=0.1223;SAS_AF=0.0951;AA=G|||;VT=SNP
12	2655697	rs11062269	G	A	100	PASS	AC=1086;AF=0.216853;AN=5008;NS=2504;DP=22544;EAS_AF=0.1815;AMR_AF=0.2219;AFR_AF=0.3903;EUR_AF=0.1054;SAS_AF=0.1299;AA=g|||;VT=SNP
12	2656887	rs10848674	T	G	100	PASS	AC=2919;AF=0.582867;AN=5008;NS=2504;DP=21486;EAS_AF=0.7421;AMR_AF=0.6599;AFR_AF=0.2126;EUR_AF=0.7266;SAS_AF=0.7168;AA=T|||;VT=SNP
12	2657390	rs7298483	C	G	100	PASS	AC=905;AF=0.180711;AN=5008;NS=2504;DP=12936;EAS_AF=0.1815;AMR_AF=0.2032;AFR_AF=0.264;EUR_AF=0.1044;SAS_AF=0.1299;AA=C|||;VT=SNP
12	2658150	rs11062271	G	A	100	PASS	AC=3055;AF=0.610024;AN=5008;NS=2504;DP=18978;EAS_AF=0.7431;AMR_AF=0.6657;AFR_AF=0.3116;EUR_AF=0.7266;SAS_AF=0.7168;AA=G|||;VT=SNP
12	2658435	rs191616786	A	C	100	PASS	AC=53;AF=0.0105831;AN=5008;NS=2504;DP=17525;EAS_AF=0;AMR_AF=0.0216;AFR_AF=0.0015;EUR_AF=0.0119;SAS_AF=0.0245;AA=A|||;VT=SNP
12	2658488	rs12298268	T	C	100	PASS	AC=1078;AF=0.215256;AN=5008;NS=2504;DP=18191;EAS_AF=0.1815;AMR_AF=0.2219;AFR_AF=0.3843;EUR_AF=0.1054;SAS_AF=0.1299;AA=T|||;VT=SNP
12	2658515	rs12298278	T	C	100	PASS	AC=1079;AF=0.215455;AN=5008;NS=2504;DP=17866;EAS_AF=0.1815;AMR_AF=0.2233;AFR_AF=0.3843;EUR_AF=0.1054;SAS_AF=0.1299;AA=T|||;VT=SNP
12	2658589	rs12302903	G	C	100	PASS	AC=1077;AF=0.215056;AN=5008;NS=2504;DP=17579;EAS_AF=0.1815;AMR_AF=0.2219;AFR_AF=0.3835;EUR_AF=0.1054;SAS_AF=0.1299;AA=G|||;VT=SNP
12	2659082	rs11062272	G	T	100	PASS	AC=1477;AF=0.294928;AN=5008;NS=2504;DP=20309;EAS_AF=0.2202;AMR_AF=0.2939;AFR_AF=0.4546;EUR_AF=0.2266;SAS_AF=0.227;AA=T|||;VT=SNP
12	2659622	rs12304811	G	A	100	PASS	AC=1481;AF=0.295727;AN=5008;NS=2504;DP=17297;EAS_AF=0.2192;AMR_AF=0.2997;AFR_AF=0.4516;EUR_AF=0.2316;SAS_AF=0.227;AA=G|||;VT=SNP
12	2659848	rs10848675	T	C	100	PASS	AC=4534;AF=0.905351;AN=5008;NS=2504;DP=18613;EAS_AF=0.9623;AMR_AF=0.9597;AFR_AF=0.7685;EUR_AF=0.9533;SAS_AF=0.9438;AA=T|||;VT=SNP
12	2659926	rs77367745	C	T	100	PASS	AC=404;AF=0.0806709;AN=5008;NS=2504;DP=18441;EAS_AF=0.0377;AMR_AF=0.072;AFR_AF=0.0756;EUR_AF=0.1213;SAS_AF=0.0961;AA=C|||;VT=SNP
12	2659942	rs79331677	C	T	100	PASS	AC=329;AF=0.0656949;AN=5008;NS=2504;DP=18712;EAS_AF=0.0437;AMR_AF=0.0605;AFR_AF=0.0575;EUR_AF=0.0905;SAS_AF=0.0777;AA=C|||;VT=SNP
12	2660096	rs1034934	C	G	100	PASS	AC=4528;AF=0.904153;AN=5008;NS=2504;DP=20414;EAS_AF=0.9623;AMR_AF=0.9597;AFR_AF=0.764;EUR_AF=0.9533;SAS_AF=0.9438;AA=G|||;VT=SNP
12	2660753	rs2239118	C	T	100	PASS	AC=1548;AF=0.309105;AN=5008;NS=2504;DP=19333;EAS_AF=0.2192;AMR_AF=0.2968;AFR_AF=0.5068;EUR_AF=0.2266;SAS_AF=0.228;AA=C|||;VT=SNP
12	2661160	rs1034936	C	T	100	PASS	AC=2989;AF=0.596845;AN=5008;NS=2504;DP=21590;EAS_AF=0.7421;AMR_AF=0.6643;AFR_AF=0.264;EUR_AF=0.7256;SAS_AF=0.7168;AA=C|||;VT=SNP
12	2662063	rs7304997	A	G	100	PASS	AC=289;AF=0.0577077;AN=5008;NS=2504;DP=21670;EAS_AF=0.0377;AMR_AF=0.0303;AFR_AF=0.0991;EUR_AF=0.0447;SAS_AF=0.0552;AA=A|||;VT=SNP
12	2662556	rs2238089	G	C	100	PASS	AC=316;AF=0.063099;AN=5008;NS=2504;DP=20077;EAS_AF=0.1359;AMR_AF=0.121;AFR_AF=0.0219;EUR_AF=0.0129;SAS_AF=0.0542;AA=G|||;VT=SNP
12	2662694	rs10744564	A	T	100	PASS	AC=4201;AF=0.838858;AN=5008;NS=2504;DP=20343;EAS_AF=0.8254;AMR_AF=0.8372;AFR_AF=0.733;EUR_AF=0.9423;SAS_AF=0.8906;AA=A|||;VT=SNP
12	2662745	rs2370595	T	C	100	PASS	AC=4203;AF=0.839257;AN=5008;NS=2504;DP=20390;EAS_AF=0.8264;AMR_AF=0.8372;AFR_AF=0.7337;EUR_AF=0.9423;SAS_AF=0.8906;AA=C|||;VT=SNP
12	2663185	rs4765955	A	G	100	PASS	AC=4202;AF=0.839058;AN=5008;NS=2504;DP=22512;EAS_AF=0.8264;AMR_AF=0.8372;AFR_AF=0.733;EUR_AF=0.9423;SAS_AF=0.8906;AA=G|||;VT=SNP
12	2663640	rs4765956	A	G	100	PASS	AC=4210;AF=0.840655;AN=5008;NS=2504;DP=20742;EAS_AF=0.8254;AMR_AF=0.8372;AFR_AF=0.7398;EUR_AF=0.9423;SAS_AF=0.8906;AA=A|||;VT=SNP
12	2663784	rs4765957	G	A	100	PASS	AC=4201;AF=0.838858;AN=5008;NS=2504;DP=18277;EAS_AF=0.8264;AMR_AF=0.8372;AFR_AF=0.7322;EUR_AF=0.9423;SAS_AF=0.8906;AA=A|||;VT=SNP
12	2664109	rs4765958	C	T	100	PASS	AC=107;AF=0.0213658;AN=5008;NS=2504;DP=20516;EAS_AF=0;AMR_AF=0.0216;AFR_AF=0.0015;EUR_AF=0.0487;SAS_AF=0.0419;AA=C|||;VT=SNP
12	2664277	rs7298036	C	T	100	PASS	AC=269;AF=0.0537141;AN=5008;NS=2504;DP=20285;EAS_AF=0.0377;AMR_AF=0.0288;AFR_AF=0.0983;EUR_AF=0.0408;SAS_AF=0.0409;AA=C|||;VT=SNP
12	2664658	rs77287851	G	T	100	PASS	AC=319;AF=0.0636981;AN=5008;NS=2504;DP=19012;EAS_AF=0.1349;AMR_AF=0.121;AFR_AF=0.0212;EUR_AF=0.0129;SAS_AF=0.0593;AA=G|||;VT=SNP
12	2664937	rs733993	G	A	100	PASS	AC=287;AF=0.0573083;AN=5008;NS=2504;DP=18938;EAS_AF=0.0377;AMR_AF=0.0303;AFR_AF=0.0983;EUR_AF=0.0437;SAS_AF=0.0552;AA=G|||;VT=SNP
12	2665410	rs887333	C	A	100	PASS	AC=4523;AF=0.903155;AN=5008;NS=2504;DP=19467;EAS_AF=0.8641;AMR_AF=0.8718;AFR_AF=0.8578;EUR_AF=0.9871;SAS_AF=0.9407;AA=A|||;VT=SNP
12	2665821	rs140903845	C	G	100	PASS	AC=59;AF=0.0117812;AN=5008;NS=2504;DP=19113;EAS_AF=0;AMR_AF=0.0202;AFR_AF=0.003;EUR_AF=0.0368;SAS_AF=0.0041;AA=C|||;VT=SNP
12	2665940	rs117791272	A	G	100	PASS	AC=59;AF=0.0117812;AN=5008;NS=2504;DP=19599;EAS_AF=0;AMR_AF=0.0202;AFR_AF=0.003;EUR_AF=0.0368;SAS_AF=0.0041;AA=A|||;VT=SNP
12	2666348	rs2370596	A	G	100	PASS	AC=3217;AF=0.642372;AN=5008;NS=2504;DP=21847;EAS_AF=0.748;AMR_AF=0.6859;AFR_AF=0.4213;EUR_AF=0.7296;SAS_AF=0.7117;AA=A|||;VT=SNP
12	2666407	rs4765959	T	A	100	PASS	AC=653;AF=0.130391;AN=5008;NS=2504;DP=22617;EAS_AF=0.0774;AMR_AF=0.1282;AFR_AF=0.0794;EUR_AF=0.2107;SAS_AF=0.1728;AA=T|||;VT=SNP
12	2666459	rs2370597	G	A	100	PASS	AC=4187;AF=0.836062;AN=5008;NS=2504;DP=22337;EAS_AF=0.8254;AMR_AF=0.8372;AFR_AF=0.7277;EUR_AF=0.9404;SAS_AF=0.8855;AA=A|||;VT=SNP
12	2666460	rs2370598	C	T	100	PASS	AC=4187;AF=0.836062;AN=5008;NS=2504;DP=22464;EAS_AF=0.8254;AMR_AF=0.8372;AFR_AF=0.7277;EUR_AF=0.9404;SAS_AF=0.8855;AA=C|||;VT=SNP
12	2666509	rs2370599	G	A	100	PASS	AC=4187;AF=0.836062;AN=5008;NS=2504;DP=21932;EAS_AF=0.8254;AMR_AF=0.8372;AFR_AF=0.7277;EUR_AF=0.9404;SAS_AF=0.8855;AA=A|||;VT=SNP
12	2666536	rs2370600	G	A	100	PASS	AC=4152;AF=0.829073;AN=5008;NS=2504;DP=20907;EAS_AF=0.8264;AMR_AF=0.8357;AFR_AF=0.702;EUR_AF=0.9404;SAS_AF=0.8845;AA=A|||;VT=SNP
12	2667284	rs7307271	T	C	100	PASS	AC=322;AF=0.0642971;AN=5008;NS=2504;DP=21561;EAS_AF=0.1359;AMR_AF=0.1225;AFR_AF=0.0219;EUR_AF=0.0129;SAS_AF=0.0593;AA=T|||;VT=SNP
12	2667399	rs720722	A	G	100	PASS	AC=3206;AF=0.640176;AN=5008;NS=2504;DP=19240;EAS_AF=0.747;AMR_AF=0.6816;AFR_AF=0.416;EUR_AF=0.7296;SAS_AF=0.7117;AA=A|||;VT=SNP
12	2667744	rs720721	A	G	100	PASS	AC=3210;AF=0.640974;AN=5008;NS=2504;DP=18716;EAS_AF=0.747;AMR_AF=0.683;AFR_AF=0.4168;EUR_AF=0.7296;SAS_AF=0.7137;AA=A|||;VT=SNP
12	2667930	rs4765960	G	A	100	PASS	AC=3210;AF=0.640974;AN=5008;NS=2504;DP=18738;EAS_AF=0.748;AMR_AF=0.683;AFR_AF=0.4168;EUR_AF=0.7296;SAS_AF=0.7127;AA=G|||;VT=SNP
12	2667954	rs929490	T	C	100	PASS	AC=4127;AF=0.824081;AN=5008;NS=2504;DP=18530;EAS_AF=0.8254;AMR_AF=0.8156;AFR_AF=0.7247;EUR_AF=0.9036;SAS_AF=0.8814;AA=C|||;VT=SNP
12	2668472	rs4765961	T	C	100	PASS	AC=914;AF=0.182508;AN=5008;NS=2504;DP=20600;EAS_AF=0.0774;AMR_AF=0.1297;AFR_AF=0.3056;EUR_AF=0.175;SAS_AF=0.1697;AA=C|||;VT=SNP
12	2668570	rs1006564	A	G	100	PASS	AC=4130;AF=0.824681;AN=5008;NS=2504;DP=19007;EAS_AF=0.8254;AMR_AF=0.8156;AFR_AF=0.7269;EUR_AF=0.9036;SAS_AF=0.8814;AA=G|||;VT=SNP
12	2669334	rs79778780	G	A	100	PASS	AC=144;AF=0.028754;AN=5008;NS=2504;DP=18161;EAS_AF=0;AMR_AF=0.0389;AFR_AF=0.0363;EUR_AF=0.0527;SAS_AF=0.0164;AA=G|||;VT=SNP
12	2669553	rs4503598	C	G	100	PASS	AC=4525;AF=0.903554;AN=5008;NS=2504;DP=19846;EAS_AF=0.8641;AMR_AF=0.8703;AFR_AF=0.8601;EUR_AF=0.9871;SAS_AF=0.9407;AA=G|||;VT=SNP
12	2669622	rs148081350	T	C	100	PASS	AC=51;AF=0.0101837;AN=5008;NS=2504;DP=19352;EAS_AF=0;AMR_AF=0.0187;AFR_AF=0.0015;EUR_AF=0.0119;SAS_AF=0.0245;AA=T|||;VT=SNP
12	2669632	rs4765962	G	C	100	PASS	AC=4127;AF=0.824081;AN=5008;NS=2504;DP=19160;EAS_AF=0.8254;AMR_AF=0.8156;AFR_AF=0.7269;EUR_AF=0.9036;SAS_AF=0.8783;AA=G|||;VT=SNP
12	2670580	rs929492	C	T	100	PASS	AC=1151;AF=0.229832;AN=5008;NS=2504;DP=21503;EAS_AF=0.0794;AMR_AF=0.1542;AFR_AF=0.4713;EUR_AF=0.175;SAS_AF=0.1687;AA=T|||;VT=SNP
12	2670920	rs10848676	A	G	100	PASS	AC=1152;AF=0.230032;AN=5008;NS=2504;DP=17825;EAS_AF=0.0794;AMR_AF=0.1542;AFR_AF=0.4713;EUR_AF=0.1759;SAS_AF=0.1687;AA=a|||;VT=SNP
12	2670921	rs11062277	T	C	100	PASS	AC=919;AF=0.183506;AN=5008;NS=2504;DP=17834;EAS_AF=0.0784;AMR_AF=0.1326;AFR_AF=0.3079;EUR_AF=0.175;SAS_AF=0.1687;AA=T|||;VT=SNP
12	2671017	rs10732594	T	C	100	PASS	AC=4174;AF=0.833466;AN=5008;NS=2504;DP=19442;EAS_AF=0.8264;AMR_AF=0.8199;AFR_AF=0.7572;EUR_AF=0.9046;SAS_AF=0.8804;AA=C|||;VT=SNP
12	2671735	rs74460986	A	T	100	PASS	AC=348;AF=0.0694888;AN=5008;NS=2504;DP=18539;EAS_AF=0.0387;AMR_AF=0.0504;AFR_AF=0.0998;EUR_AF=0.0825;SAS_AF=0.0603;AA=A|||;VT=SNP
12	2671903	rs11062278	G	A	100	PASS	AC=965;AF=0.192692;AN=5008;NS=2504;DP=18166;EAS_AF=0.0804;AMR_AF=0.1369;AFR_AF=0.3389;EUR_AF=0.1759;SAS_AF=0.1677;AA=G|||;VT=SNP
12	2672374	rs11062279	A	G	100	PASS	AC=948;AF=0.189297;AN=5008;NS=2504;DP=20960;EAS_AF=0.0794;AMR_AF=0.1369;AFR_AF=0.3268;EUR_AF=0.1759;SAS_AF=0.1677;AA=A|||;VT=SNP
12	2673202	rs73035639	C	T	100	PASS	AC=384;AF=0.0766773;AN=5008;NS=2504;DP=19962;EAS_AF=0.0387;AMR_AF=0.0749;AFR_AF=0.0613;EUR_AF=0.1193;SAS_AF=0.0941;AA=C|||;VT=SNP
12	2673233	rs12321187	G	A	100	PASS	AC=945;AF=0.188698;AN=5008;NS=2504;DP=20776;EAS_AF=0.0794;AMR_AF=0.1369;AFR_AF=0.3253;EUR_AF=0.175;SAS_AF=0.1677;AA=G|||;VT=SNP
12	2674054	rs10744565	A	G	100	PASS	AC=4210;AF=0.840655;AN=5008;NS=2504;DP=15312;EAS_AF=0.8274;AMR_AF=0.8228;AFR_AF=0.7549;EUR_AF=0.9175;SAS_AF=0.9039;AA=G|||;VT=SNP
12	2674893	rs75184661	C	T	100	PASS	AC=377;AF=0.0752796;AN=5008;NS=2504;DP=17497;EAS_AF=0.0496;AMR_AF=0.036;AFR_AF=0.1301;EUR_AF=0.0596;SAS_AF=0.0716;AA=C|||;VT=SNP
12	2675110	rs12818233	A	C	100	PASS	AC=17;AF=0.00339457;AN=5008;NS=2504;DP=17301;EAS_AF=0.001;AMR_AF=0.0101;AFR_AF=0;EUR_AF=0.008;SAS_AF=0.001;AA=A|||;VT=SNP
12	2675802	rs2283325	G	A	100	PASS	AC=281;AF=0.0561102;AN=5008;NS=2504;DP=15032;EAS_AF=0.1339;AMR_AF=0.1138;AFR_AF=0;EUR_AF=0.0119;SAS_AF=0.0562;AA=G|||;VT=SNP
12	2676683	rs2370602	C	T	100	PASS	AC=4318;AF=0.86222;AN=5008;NS=2504;DP=20061;EAS_AF=0.995;AMR_AF=0.9006;AFR_AF=0.7489;EUR_AF=0.8499;SAS_AF=0.864;AA=C|||;VT=SNP
12	2677377	rs79468509	A	C	100	PASS	AC=311;AF=0.0621006;AN=5008;NS=2504;DP=18268;EAS_AF=0.13;AMR_AF=0.1124;AFR_AF=0.0234;EUR_AF=0.0139;SAS_AF=0.0583;AA=A|||;VT=SNP
12	2677430	rs77523650	C	T	100	PASS	AC=281;AF=0.0561102;AN=5008;NS=2504;DP=19683;EAS_AF=0.0516;AMR_AF=0.0418;AFR_AF=0.0726;EUR_AF=0.0537;SAS_AF=0.0511;AA=C|||;VT=SNP
12	2678474	rs58752720	A	C	100	PASS	AC=543;AF=0.108427;AN=5008;NS=2504;DP=23356;EAS_AF=0.131;AMR_AF=0.1297;AFR_AF=0.1899;EUR_AF=0.0139;SAS_AF=0.0573;AA=A|||;VT=SNP
12	2680793	rs75384169	G	A	100	PASS	AC=280;AF=0.0559105;AN=5008;NS=2504;DP=18543;EAS_AF=0.0516;AMR_AF=0.0375;AFR_AF=0.0734;EUR_AF=0.0547;SAS_AF=0.0511;AA=G|||;VT=SNP
12	2683227	rs78488802	T	C	100	PASS	AC=282;AF=0.0563099;AN=5008;NS=2504;DP=18613;EAS_AF=0.0516;AMR_AF=0.0375;AFR_AF=0.0749;EUR_AF=0.0547;SAS_AF=0.0511;AA=T|||;VT=SNP
12	2683332	rs2238090	A	G	100	PASS	AC=2883;AF=0.575679;AN=5008;NS=2504;DP=19333;EAS_AF=0.744;AMR_AF=0.6354;AFR_AF=0.2481;EUR_AF=0.674;SAS_AF=0.7014;AA=A|||;VT=SNP
12	2683650	rs11608641	A	G	100	PASS	AC=194;AF=0.038738;AN=5008;NS=2504;DP=19778;EAS_AF=0;AMR_AF=0.0533;AFR_AF=0.0023;EUR_AF=0.0736;SAS_AF=0.0818;AA=A|||;VT=SNP
12	2683997	rs10744566	G	A	100	PASS	AC=4372;AF=0.873003;AN=5008;NS=2504;DP=20635;EAS_AF=0.995;AMR_AF=0.9121;AFR_AF=0.7746;EUR_AF=0.8569;SAS_AF=0.8691;AA=A|||;VT=SNP
12	2684189	rs117358463	G	A	100	PASS	AC=21;AF=0.00419329;AN=5008;NS=2504;DP=18582;EAS_AF=0;AMR_AF=0.0058;AFR_AF=0.0008;EUR_AF=0.0159;SAS_AF=0;AA=G|||;VT=SNP
12	2684413	rs79622047	C	T	100	PASS	AC=335;AF=0.066893;AN=5008;NS=2504;DP=20474;EAS_AF=0.0694;AMR_AF=0.0893;AFR_AF=0.0151;EUR_AF=0.1143;SAS_AF=0.0695;AA=C|||;VT=SNP
12	2684702	rs956451	C	T	100	PASS	AC=200;AF=0.0399361;AN=5008;NS=2504;DP=17677;EAS_AF=0;AMR_AF=0.0447;AFR_AF=0.0083;EUR_AF=0.0984;SAS_AF=0.0603;AA=C|||;VT=SNP
12	2685132	rs4765700	C	A	100	PASS	AC=4085;AF=0.815695;AN=5008;NS=2504;DP=18797;EAS_AF=0.9435;AMR_AF=0.8703;AFR_AF=0.7042;EUR_AF=0.8032;SAS_AF=0.8088;AA=A|||;VT=SNP
12	2685897	rs74968248	C	T	100	PASS	AC=294;AF=0.0587061;AN=5008;NS=2504;DP=18905;EAS_AF=0.0516;AMR_AF=0.0418;AFR_AF=0.0756;EUR_AF=0.0537;SAS_AF=0.0603;AA=C|||;VT=SNP
12	2686087	rs76898329	T	C	100	PASS	AC=295;AF=0.0589058;AN=5008;NS=2504;DP=24229;EAS_AF=0.0516;AMR_AF=0.0432;AFR_AF=0.0756;EUR_AF=0.0537;SAS_AF=0.0603;AA=T|||;VT=SNP
12	2686894	rs78876954	G	C	100	PASS	AC=454;AF=0.090655;AN=5008;NS=2504;DP=18601;EAS_AF=0.0536;AMR_AF=0.121;AFR_AF=0.0794;EUR_AF=0.1193;SAS_AF=0.093;AA=G|||;VT=SNP
12	2687325	rs138502882	C	T	100	PASS	AC=174;AF=0.0347444;AN=5008;NS=2504;DP=15582;EAS_AF=0.0476;AMR_AF=0.0375;AFR_AF=0.0038;EUR_AF=0.0547;SAS_AF=0.0409;AA=-|||;VT=SNP
12	2687764	rs1034937	A	G	100	PASS	AC=4631;AF=0.92472;AN=5008;NS=2504;DP=19898;EAS_AF=0.995;AMR_AF=0.9352;AFR_AF=0.8949;EUR_AF=0.8956;SAS_AF=0.9151;AA=G|||;VT=SNP
12	2688133	rs74792936	C	T	100	PASS	AC=345;AF=0.0688898;AN=5008;NS=2504;DP=20075;EAS_AF=0.0645;AMR_AF=0.0677;AFR_AF=0.0651;EUR_AF=0.0875;SAS_AF=0.0603;AA=C|||;VT=SNP
12	2689322	rs117485870	C	T	100	PASS	AC=28;AF=0.00559105;AN=5008;NS=2504;DP=19387;EAS_AF=0;AMR_AF=0.0086;AFR_AF=0;EUR_AF=0.0219;SAS_AF=0;AA=C|||;VT=SNP
12	2690263	rs7299658	T	C	100	PASS	AC=4394;AF=0.877396;AN=5008;NS=2504;DP=18943;EAS_AF=0.9484;AMR_AF=0.8862;AFR_AF=0.8411;EUR_AF=0.8499;SAS_AF=0.8753;AA=C|||;VT=SNP
12	2690381	rs7310458	G	A	100	PASS	AC=2995;AF=0.598043;AN=5008;NS=2504;DP=19152;EAS_AF=0.7272;AMR_AF=0.647;AFR_AF=0.3215;EUR_AF=0.7038;SAS_AF=0.6953;AA=G|||;VT=SNP
12	2690385	rs7311355	C	T	100	PASS	AC=2964;AF=0.591853;AN=5008;NS=2504;DP=19153;EAS_AF=0.7103;AMR_AF=0.6369;AFR_AF=0.3207;EUR_AF=0.6978;SAS_AF=0.6953;AA=C|||;VT=SNP
12	2690630	rs77955861	G	A	100	PASS	AC=354;AF=0.0706869;AN=5008;NS=2504;DP=19955;EAS_AF=0.0685;AMR_AF=0.0692;AFR_AF=0.0613;EUR_AF=0.0895;SAS_AF=0.0675;AA=G|||;VT=SNP
12	2690702	rs11832738	G	A	100	PASS	AC=2938;AF=0.586661;AN=5008;NS=2504;DP=17591;EAS_AF=0.7252;AMR_AF=0.6427;AFR_AF=0.289;EUR_AF=0.7038;SAS_AF=0.6861;AA=A|||;VT=SNP
12	2691260	rs2071641	C	G	100	PASS	AC=2908;AF=0.580671;AN=5008;NS=2504;DP=17016;EAS_AF=0.7262;AMR_AF=0.6484;AFR_AF=0.264;EUR_AF=0.7048;SAS_AF=0.683;AA=C|||;VT=SNP
12	2691475	rs75386905	A	G	100	PASS	AC=407;AF=0.08127;AN=5008;NS=2504;DP=18979;EAS_AF=0.0714;AMR_AF=0.0764;AFR_AF=0.0794;EUR_AF=0.1074;SAS_AF=0.0706;AA=A|||;VT=SNP
12	2692186	rs3751254	T	G	100	PASS	AC=3168;AF=0.632588;AN=5008;NS=2504;DP=7116;EAS_AF=0.744;AMR_AF=0.7248;AFR_AF=0.3389;EUR_AF=0.7744;SAS_AF=0.7035;AA=G|||;VT=SNP
12	2694638	rs215976	C	T	100	PASS	AC=729;AF=0.145567;AN=5008;NS=2504;DP=14849;EAS_AF=0.2966;AMR_AF=0.0576;AFR_AF=0.0877;EUR_AF=0.0885;SAS_AF=0.1892;AA=C|||;VT=SNP;EX_TARGET
12	2695136	rs56291949	C	T	100	PASS	AC=32;AF=0.00638978;AN=5008;NS=2504;DP=18414;EAS_AF=0;AMR_AF=0.0086;AFR_AF=0;EUR_AF=0.0249;SAS_AF=0.001;AA=C|||;VT=SNP
12	2696155	rs74437603	G	A	100	PASS	AC=289;AF=0.0577077;AN=5008;NS=2504;DP=20378;EAS_AF=0.005;AMR_AF=0.0663;AFR_AF=0.0333;EUR_AF=0.1193;SAS_AF=0.0757;AA=G|||;VT=SNP
12	2696217	rs215977	A	T	100	PASS	AC=1382;AF=0.275958;AN=5008;NS=2504;DP=19869;EAS_AF=0.3065;AMR_AF=0.1484;AFR_AF=0.3865;EUR_AF=0.2008;SAS_AF=0.2628;AA=T|||;VT=SNP
12	2697381	rs11062282	C	T	100	PASS	AC=298;AF=0.0595048;AN=5008;NS=2504;DP=20864;EAS_AF=0.003;AMR_AF=0.1354;AFR_AF=0.0061;EUR_AF=0.1332;SAS_AF=0.0603;AA=c|||;VT=SNP
12	2698554	rs78598192	C	G	100	PASS	AC=17;AF=0.00339457;AN=5008;NS=2504;DP=20542;EAS_AF=0;AMR_AF=0.0072;AFR_AF=0.0008;EUR_AF=0.008;SAS_AF=0.0031;AA=C|||;VT=SNP
12	2698982	rs77189734	G	A	100	PASS	AC=21;AF=0.00419329;AN=5008;NS=2504;DP=19284;EAS_AF=0;AMR_AF=0.0058;AFR_AF=0.0008;EUR_AF=0.0159;SAS_AF=0;AA=G|||;VT=SNP
12	2699182	rs112760332	G	A	100	PASS	AC=84;AF=0.0167732;AN=5008;NS=2504;DP=18586;EAS_AF=0;AMR_AF=0.0187;AFR_AF=0.0015;EUR_AF=0.0447;SAS_AF=0.0245;AA=G|||;VT=SNP
12	2699492	rs2283326	G	A	100	PASS	AC=2617;AF=0.522564;AN=5008;NS=2504;DP=20735;EAS_AF=0.5169;AMR_AF=0.6772;AFR_AF=0.1551;EUR_AF=0.7445;SAS_AF=0.6871;AA=G|||;VT=SNP
12	2700212	rs10848677	G	A	100	PASS	AC=2501;AF=0.499401;AN=5008;NS=2504;DP=17476;EAS_AF=0.6359;AMR_AF=0.6095;AFR_AF=0.0968;EUR_AF=0.6809;SAS_AF=0.638;AA=G|||;VT=SNP
12	2702590	rs77802779	C	T	100	PASS	AC=46;AF=0.0091853;AN=5008;NS=2504;DP=17633;EAS_AF=0;AMR_AF=0.0086;AFR_AF=0.0008;EUR_AF=0.0278;SAS_AF=0.0112;AA=C|||;VT=SNP
12	2702699	rs117244626	C	T	100	PASS	AC=28;AF=0.00559105;AN=5008;NS=2504;DP=18900;EAS_AF=0;AMR_AF=0.0043;AFR_AF=0.0015;EUR_AF=0.0229;SAS_AF=0;AA=C|||;VT=SNP
12	2703391	rs215979	T	G	100	PASS	AC=4762;AF=0.950879;AN=5008;NS=2504;DP=6220;EAS_AF=1;AMR_AF=0.9697;AFR_AF=0.8691;EUR_AF=0.9573;SAS_AF=0.9908;AA=G|||;VT=SNP
12	2704247	rs215980	G	C	100	PASS	AC=4753;AF=0.949081;AN=5008;NS=2504;DP=21007;EAS_AF=1;AMR_AF=0.9669;AFR_AF=0.8638;EUR_AF=0.9573;SAS_AF=0.9908;AA=C|||;VT=SNP
12	2704434	rs113964858	G	A	100	PASS	AC=85;AF=0.0169728;AN=5008;NS=2504;DP=21097;EAS_AF=0;AMR_AF=0.0187;AFR_AF=0.0015;EUR_AF=0.0457;SAS_AF=0.0245;AA=G|||;VT=SNP
12	2705356	rs215981	A	G	100	PASS	AC=1556;AF=0.310703;AN=5008;NS=2504;DP=22079;EAS_AF=0.2966;AMR_AF=0.1643;AFR_AF=0.5083;EUR_AF=0.2097;SAS_AF=0.2658;AA=G|||;VT=SNP
12	2706013	rs3829329	C	G	100	PASS	AC=413;AF=0.0824681;AN=5008;NS=2504;DP=22109;EAS_AF=0.2063;AMR_AF=0.0231;AFR_AF=0.0008;EUR_AF=0.0477;SAS_AF=0.1431;AA=C|||;VT=SNP
12	2706047	rs215982	T	C	100	PASS	AC=4760;AF=0.950479;AN=5008;NS=2504;DP=21789;EAS_AF=1;AMR_AF=0.9697;AFR_AF=0.8676;EUR_AF=0.9573;SAS_AF=0.9908;AA=C|||;VT=SNP
12	2706260	rs56269265	G	T	100	PASS	AC=90;AF=0.0179712;AN=5008;NS=2504;DP=17397;EAS_AF=0;AMR_AF=0.036;AFR_AF=0.0015;EUR_AF=0.0358;SAS_AF=0.0276;AA=G|||;VT=SNP
12	2706720	rs215983	G	C	100	PASS	AC=4764;AF=0.951278;AN=5008;NS=2504;DP=21251;EAS_AF=1;AMR_AF=0.9697;AFR_AF=0.8707;EUR_AF=0.9573;SAS_AF=0.9908;AA=C|||;VT=SNP
12	2706893	rs542898718	C	T	100	PASS	AC=17;AF=0.00339457;AN=5008;NS=2504;DP=18467;EAS_AF=0;AMR_AF=0.0072;AFR_AF=0.0008;EUR_AF=0.008;SAS_AF=0.0031;AA=C|||;VT=SNP
12	2706912	rs215984	C	T	100	PASS	AC=1078;AF=0.215256;AN=5008;NS=2504;DP=17866;EAS_AF=0.2966;AMR_AF=0.134;AFR_AF=0.1702;EUR_AF=0.2078;SAS_AF=0.2577;AA=C|||;VT=SNP
12	2707208	rs150851057	C	G	100	PASS	AC=19;AF=0.00379393;AN=5008;NS=2504;DP=20083;EAS_AF=0;AMR_AF=0.0043;AFR_AF=0.0015;EUR_AF=0.0109;SAS_AF=0.0031;AA=C|||;VT=SNP
12	2707525	rs215985	A	G	100	PASS	AC=4760;AF=0.950479;AN=5008;NS=2504;DP=21326;EAS_AF=1;AMR_AF=0.9697;AFR_AF=0.8676;EUR_AF=0.9573;SAS_AF=0.9908;AA=G|||;VT=SNP
12	2707821	rs7311147	G	A	100	PASS	AC=2042;AF=0.407748;AN=5008;NS=2504;DP=20061;EAS_AF=0.4058;AMR_AF=0.5504;AFR_AF=0.0923;EUR_AF=0.5924;SAS_AF=0.545;AA=G|||;VT=SNP
12	2707852	rs75844502	C	T	100	PASS	AC=19;AF=0.00379393;AN=5008;NS=2504;DP=21855;EAS_AF=0;AMR_AF=0.0014;AFR_AF=0.0015;EUR_AF=0.0139;SAS_AF=0.002;AA=C|||;VT=SNP
12	2708428	rs112325709	G	A	100	PASS	AC=39;AF=0.00778754;AN=5008;NS=2504;DP=18876;EAS_AF=0;AMR_AF=0.0115;AFR_AF=0.0008;EUR_AF=0.0249;SAS_AF=0.0051;AA=G|||;VT=SNP
12	2709053	rs12833113	C	T	100	PASS	AC=6;AF=0.00119808;AN=5008;NS=2504;DP=20774;EAS_AF=0;AMR_AF=0;AFR_AF=0;EUR_AF=0.005;SAS_AF=0.001;AA=C|||;VT=SNP
12	2709880	rs215986	C	T	100	PASS	AC=1315;AF=0.26258;AN=5008;NS=2504;DP=21939;EAS_AF=0.3571;AMR_AF=0.2363;AFR_AF=0.2458;EUR_AF=0.2087;SAS_AF=0.2618;AA=C|||;VT=SNP
12	2710056	rs68075360	A	C	100	PASS	AC=413;AF=0.0824681;AN=5008;NS=2504;DP=19104;EAS_AF=0.2063;AMR_AF=0.0231;AFR_AF=0.0008;EUR_AF=0.0477;SAS_AF=0.1431;AA=A|||;VT=SNP
12	2710223	rs215987	T	C	100	PASS	AC=1827;AF=0.364816;AN=5008;NS=2504;DP=18514;EAS_AF=0.3571;AMR_AF=0.2925;AFR_AF=0.5567;EUR_AF=0.2614;SAS_AF=0.271;AA=C|||;VT=SNP
12	2713343	rs215988	A	G	100	PASS	AC=1402;AF=0.279952;AN=5008;NS=2504;DP=17675;EAS_AF=0.2946;AMR_AF=0.1585;AFR_AF=0.4009;EUR_AF=0.2068;SAS_AF=0.2628;AA=G|||;VT=SNP
12	2713866	rs215989	G	A	100	PASS	AC=1158;AF=0.23123;AN=5008;NS=2504;DP=20105;EAS_AF=0.2798;AMR_AF=0.1239;AFR_AF=0.2474;EUR_AF=0.2068;SAS_AF=0.2607;AA=G|||;VT=SNP
12	2713878	rs117279365	C	T	100	PASS	AC=23;AF=0.00459265;AN=5008;NS=2504;DP=20152;EAS_AF=0;AMR_AF=0.0029;AFR_AF=0;EUR_AF=0.0189;SAS_AF=0.002;AA=C|||;VT=SNP
12	2714753	rs41276704	G	A	100	PASS	AC=31;AF=0.0061901;AN=5008;NS=2504;DP=18677;EAS_AF=0;AMR_AF=0.0086;AFR_AF=0;EUR_AF=0.0239;SAS_AF=0.001;AA=G|||;VT=SNP
12	2715300	rs215990	G	A	100	PASS	AC=1150;AF=0.229633;AN=5008;NS=2504;DP=20814;EAS_AF=0.2758;AMR_AF=0.1225;AFR_AF=0.2474;EUR_AF=0.2048;SAS_AF=0.2597;AA=G|||;VT=SNP
12	2715449	rs215991	G	T	100	PASS	AC=1575;AF=0.314497;AN=5008;NS=2504;DP=19049;EAS_AF=0.2778;AMR_AF=0.1513;AFR_AF=0.5477;EUR_AF=0.2097;SAS_AF=0.2607;AA=T|||;VT=SNP
12	2715687	rs758560	A	G	100	PASS	AC=268;AF=0.0535144;AN=5008;NS=2504;DP=23327;EAS_AF=0.005;AMR_AF=0.0706;AFR_AF=0.0159;EUR_AF=0.1173;SAS_AF=0.0767;AA=A|||;VT=SNP
12	2715958	rs215992	T	C	100	PASS	AC=853;AF=0.170327;AN=5008;NS=2504;DP=21716;EAS_AF=0.3323;AMR_AF=0.1513;AFR_AF=0.1082;EUR_AF=0.0905;SAS_AF=0.183;AA=T|||;VT=SNP
12	2716018	rs123263	C	T	100	PASS	AC=1273;AF=0.254193;AN=5008;NS=2504;DP=21456;EAS_AF=0.3363;AMR_AF=0.2233;AFR_AF=0.2383;EUR_AF=0.2068;SAS_AF=0.2618;AA=C|||;VT=SNP
12	2716476	rs215993	C	T	100	PASS	AC=1181;AF=0.235823;AN=5008;NS=2504;DP=20459;EAS_AF=0.3363;AMR_AF=0.2219;AFR_AF=0.171;EUR_AF=0.2087;SAS_AF=0.2577;AA=A|||;VT=SNP
12	2717160	rs215994	T	C	100	PASS	AC=1290;AF=0.257588;AN=5008;NS=2504;DP=18905;EAS_AF=0.3393;AMR_AF=0.2248;AFR_AF=0.2451;EUR_AF=0.2087;SAS_AF=0.2638;AA=T|||;VT=SNP
12	2717505	rs215995	G	T	100	PASS	AC=1156;AF=0.230831;AN=5008;NS=2504;DP=18919;EAS_AF=0.2798;AMR_AF=0.1239;AFR_AF=0.2436;EUR_AF=0.2078;SAS_AF=0.2628;AA=G|||;VT=SNP
12	2718562	rs2239120	C	T	100	PASS	AC=2802;AF=0.559505;AN=5008;NS=2504;DP=17570;EAS_AF=0.6607;AMR_AF=0.6888;AFR_AF=0.1536;EUR_AF=0.7396;SAS_AF=0.727;AA=C|||;VT=SNP
12	2719194	rs145577382	G	C	100	PASS	AC=63;AF=0.0125799;AN=5008;NS=2504;DP=19972;EAS_AF=0;AMR_AF=0.0331;AFR_AF=0.0015;EUR_AF=0.0328;SAS_AF=0.0051;AA=G|||;VT=SNP
12	2719297	rs215996	G	C	100	PASS	AC=1395;AF=0.278554;AN=5008;NS=2504;DP=19246;EAS_AF=0.3492;AMR_AF=0.2363;AFR_AF=0.3086;EUR_AF=0.2097;SAS_AF=0.2658;AA=G|||;VT=SNP
12	2719934	rs55641425	C	T	100	PASS	AC=263;AF=0.052516;AN=5008;NS=2504;DP=23122;EAS_AF=0.005;AMR_AF=0.0648;AFR_AF=0.0159;EUR_AF=0.1173;SAS_AF=0.0757;AA=C|||;VT=SNP
12	2720444	rs806142	A	G	100	PASS	AC=1315;AF=0.26258;AN=5008;NS=2504;DP=22334;EAS_AF=0.3512;AMR_AF=0.232;AFR_AF=0.2511;EUR_AF=0.2087;SAS_AF=0.2638;AA=N|||;VT=SNP
12	2720736	rs216006	T	C	100	PASS	AC=1313;AF=0.262181;AN=5008;NS=2504;DP=20561;EAS_AF=0.3512;AMR_AF=0.2262;AFR_AF=0.2504;EUR_AF=0.2087;SAS_AF=0.2669;AA=C|||;VT=SNP
12	2720853	rs117621166	G	A	100	PASS	AC=59;AF=0.0117812;AN=5008;NS=2504;DP=20630;EAS_AF=0;AMR_AF=0.0187;AFR_AF=0.0015;EUR_AF=0.0189;SAS_AF=0.0256;AA=G|||;VT=SNP
12	2720938	rs34766864	C	T	100	PASS	AC=17;AF=0.00339457;AN=5008;NS=2504;DP=18698;EAS_AF=0.001;AMR_AF=0.0086;AFR_AF=0;EUR_AF=0.0089;SAS_AF=0.001;AA=C|||;VT=SNP
12	2720988	rs216007	T	C	100	PASS	AC=1311;AF=0.261781;AN=5008;NS=2504;DP=18517;EAS_AF=0.3512;AMR_AF=0.2262;AFR_AF=0.2504;EUR_AF=0.2087;SAS_AF=0.2648;AA=C|||;VT=SNP
12	2721137	rs216008	C	T	100	PASS	AC=1298;AF=0.259185;AN=5008;NS=2504;DP=21995;EAS_AF=0.3512;AMR_AF=0.2262;AFR_AF=0.2413;EUR_AF=0.2087;SAS_AF=0.2638;AA=C|||;VT=SNP;EX_TARGET
12	2722264	rs2238091	G	A	100	PASS	AC=301;AF=0.0601038;AN=5008;NS=2504;DP=19157;EAS_AF=0.1042;AMR_AF=0.0634;AFR_AF=0.0045;EUR_AF=0.0895;SAS_AF=0.0573;AA=G|||;VT=SNP
12	2722387	rs73038815	C	T	100	PASS	AC=61;AF=0.0121805;AN=5008;NS=2504;DP=20755;EAS_AF=0;AMR_AF=0.0317;AFR_AF=0.0023;EUR_AF=0.0308;SAS_AF=0.0051;AA=C|||;VT=SNP
12	2722533	rs216009	T	C	100	PASS	AC=1052;AF=0.210064;AN=5008;NS=2504;DP=18843;EAS_AF=0.3819;AMR_AF=0.2176;AFR_AF=0.1611;EUR_AF=0.0974;SAS_AF=0.2096;AA=T|||;VT=SNP
12	2723266	rs2238092	G	A	100	PASS	AC=2925;AF=0.584065;AN=5008;NS=2504;DP=18413;EAS_AF=0.6528;AMR_AF=0.696;AFR_AF=0.2806;EUR_AF=0.7406;SAS_AF=0.683;AA=g|||;VT=SNP
12	2723567	rs11609212	C	A	100	PASS	AC=350;AF=0.0698882;AN=5008;NS=2504;DP=20136;EAS_AF=0;AMR_AF=0.0476;AFR_AF=0.1172;EUR_AF=0.0765;SAS_AF=0.0869;AA=C|||;VT=SNP
12	2724022	rs887334	T	G	100	PASS	AC=3028;AF=0.604633;AN=5008;NS=2504;DP=20359;EAS_AF=0.7133;AMR_AF=0.7954;AFR_AF=0.2564;EUR_AF=0.7416;SAS_AF=0.6871;AA=T|||;VT=SNP
12	2725027	rs12809239	C	T	100	PASS	AC=12;AF=0.00239617;AN=5008;NS=2504;DP=18148;EAS_AF=0;AMR_AF=0.0058;AFR_AF=0;EUR_AF=0.006;SAS_AF=0.002;AA=C|||;VT=SNP
12	2726013	rs758561	G	A	100	PASS	AC=2853;AF=0.569688;AN=5008;NS=2504;DP=16831;EAS_AF=0.6905;AMR_AF=0.6801;AFR_AF=0.2133;EUR_AF=0.7445;SAS_AF=0.6687;AA=G|||;VT=SNP
12	2726106	rs758562	C	A	100	PASS	AC=3053;AF=0.609625;AN=5008;NS=2504;DP=18487;EAS_AF=0.6716;AMR_AF=0.7219;AFR_AF=0.2458;EUR_AF=0.8121;SAS_AF=0.7495;AA=C|||;VT=SNP
12	2727465	rs146840592	T	C	100	PASS	AC=29;AF=0.00579073;AN=5008;NS=2504;DP=20965;EAS_AF=0;AMR_AF=0.0086;AFR_AF=0.0008;EUR_AF=0.0169;SAS_AF=0.0051;AA=T|||;VT=SNP
12	2727626	rs11062284	G	C	100	PASS	AC=3120;AF=0.623003;AN=5008;NS=2504;DP=18508;EAS_AF=0.6825;AMR_AF=0.7248;AFR_AF=0.2867;EUR_AF=0.8121;SAS_AF=0.7495;AA=G|||;VT=SNP
12	2728854	rs10774050	C	T	100	PASS	AC=3407;AF=0.680312;AN=5008;NS=2504;DP=21559;EAS_AF=0.7024;AMR_AF=0.7363;AFR_AF=0.438;EUR_AF=0.83;SAS_AF=0.7914;AA=C|||;VT=SNP
12	2729039	rs2239121	C	T	100	PASS	AC=3344;AF=0.667732;AN=5008;NS=2504;DP=19577;EAS_AF=0.7014;AMR_AF=0.7305;AFR_AF=0.4032;EUR_AF=0.8241;SAS_AF=0.7853;AA=C|||;VT=SNP
12	2729054	rs112902288	C	T	100	PASS	AC=25;AF=0.00499201;AN=5008;NS=2504;DP=19556;EAS_AF=0;AMR_AF=0.0014;AFR_AF=0;EUR_AF=0.0219;SAS_AF=0.002;AA=C|||;VT=SNP
12	2729632	rs216013	A	G	100	PASS	AC=1131;AF=0.225839;AN=5008;NS=2504;DP=22226;EAS_AF=0.2956;AMR_AF=0.2277;AFR_AF=0.2292;EUR_AF=0.168;SAS_AF=0.2076;AA=A|||;VT=SNP
12	2729713	rs2239122	C	T	100	PASS	AC=3408;AF=0.680511;AN=5008;NS=2504;DP=21598;EAS_AF=0.7044;AMR_AF=0.745;AFR_AF=0.4319;EUR_AF=0.831;SAS_AF=0.7914;AA=C|||;VT=SNP
12	2729722	rs2239123	T	C	100	PASS	AC=3410;AF=0.680911;AN=5008;NS=2504;DP=21560;EAS_AF=0.7054;AMR_AF=0.745;AFR_AF=0.4327;EUR_AF=0.831;SAS_AF=0.7914;AA=C|||;VT=SNP
12	2730244	rs34935905	A	G	100	PASS	AC=212;AF=0.0423323;AN=5008;NS=2504;DP=19877;EAS_AF=0.0109;AMR_AF=0.0793;AFR_AF=0.0045;EUR_AF=0.1083;SAS_AF=0.0317;AA=A|||;VT=SNP
12	2730588	rs56084590	G	A	100	PASS	AC=334;AF=0.0666933;AN=5008;NS=2504;DP=17555;EAS_AF=0;AMR_AF=0.0476;AFR_AF=0.1089;EUR_AF=0.0746;SAS_AF=0.0838;AA=G|||;VT=SNP
12	2732440	rs11611281	C	T	100	PASS	AC=110;AF=0.0219649;AN=5008;NS=2504;DP=15150;EAS_AF=0.001;AMR_AF=0.0173;AFR_AF=0.003;EUR_AF=0.0249;SAS_AF=0.0695;AA=C|||;VT=SNP
12	2732719	rs1076390	C	A	100	PASS	AC=1092;AF=0.218051;AN=5008;NS=2504;DP=20162;EAS_AF=0.2371;AMR_AF=0.1254;AFR_AF=0.3071;EUR_AF=0.164;SAS_AF=0.1994;AA=C|||;VT=SNP
12	2733102	rs11615651	G	A	100	PASS	AC=210;AF=0.0419329;AN=5008;NS=2504;DP=18662;EAS_AF=0;AMR_AF=0.0331;AFR_AF=0.003;EUR_AF=0.0646;SAS_AF=0.1207;AA=G|||;VT=SNP
12	2733282	rs116907264	G	A	100	PASS	AC=17;AF=0.00339457;AN=5008;NS=2504;DP=21031;EAS_AF=0;AMR_AF=0.0043;AFR_AF=0.0008;EUR_AF=0.0129;SAS_AF=0;AA=G|||;VT=SNP
12	2734450	rs7968633	A	G	100	PASS	AC=4248;AF=0.848243;AN=5008;NS=2504;DP=16922;EAS_AF=0.9722;AMR_AF=0.951;AFR_AF=0.531;EUR_AF=0.9583;SAS_AF=0.9632;AA=A|||;VT=SNP
12	2735215	rs11062286	G	A	100	PASS	AC=248;AF=0.0495208;AN=5008;NS=2504;DP=19030;EAS_AF=0;AMR_AF=0.0403;AFR_AF=0.0303;EUR_AF=0.0666;SAS_AF=0.1155;AA=G|||;VT=SNP
12	2735234	rs75547259	C	T	100	PASS	AC=71;AF=0.0141773;AN=5008;NS=2504;DP=18680;EAS_AF=0;AMR_AF=0.0187;AFR_AF=0.0015;EUR_AF=0.0378;SAS_AF=0.0184;AA=C|||;VT=SNP
12	2736078	rs216016	T	C	100	PASS	AC=336;AF=0.0670927;AN=5008;NS=2504;DP=19970;EAS_AF=0;AMR_AF=0.0418;AFR_AF=0.0968;EUR_AF=0.0656;SAS_AF=0.1155;AA=T|||;VT=SNP
12	2736261	rs216017	C	G	100	PASS	AC=302;AF=0.0603035;AN=5008;NS=2504;DP=15815;EAS_AF=0;AMR_AF=0.036;AFR_AF=0.0726;EUR_AF=0.0676;SAS_AF=0.1155;AA=C|||;VT=SNP
12	2736551	rs12813847	A	G	100	PASS	AC=4304;AF=0.859425;AN=5008;NS=2504;DP=19345;EAS_AF=1;AMR_AF=0.9222;AFR_AF=0.6936;EUR_AF=0.9016;SAS_AF=0.8507;AA=A|||;VT=SNP
12	2736618	rs12813888	A	C	100	PASS	AC=1033;AF=0.20627;AN=5008;NS=2504;DP=17586;EAS_AF=0.3046;AMR_AF=0.2219;AFR_AF=0.1717;EUR_AF=0.17;SAS_AF=0.1779;AA=A|||;VT=SNP
12	2737059	rs758563	C	G	100	PASS	AC=4271;AF=0.852835;AN=5008;NS=2504;DP=17538;EAS_AF=1;AMR_AF=0.9452;AFR_AF=0.5265;EUR_AF=0.9622;SAS_AF=0.9642;AA=G|||;VT=SNP
12	2737198	rs740731	T	C	100	PASS	AC=3651;AF=0.729034;AN=5008;NS=2504;DP=18706;EAS_AF=0.7639;AMR_AF=0.83;AFR_AF=0.6853;EUR_AF=0.7336;SAS_AF=0.6759;AA=T|||;VT=SNP
12	2737295	rs98545	C	T	100	PASS	AC=1167;AF=0.233027;AN=5008;NS=2504;DP=17978;EAS_AF=0.2341;AMR_AF=0.134;AFR_AF=0.3722;EUR_AF=0.173;SAS_AF=0.1759;AA=T|||;VT=SNP
12	2739704	rs11062287	G	A	100	PASS	AC=40;AF=0.00798722;AN=5008;NS=2504;DP=17205;EAS_AF=0;AMR_AF=0.0159;AFR_AF=0.0008;EUR_AF=0.0229;SAS_AF=0.0051;AA=G|||;VT=SNP
12	2740229	rs10161253	C	G	100	PASS	AC=4690;AF=0.936502;AN=5008;NS=2504;DP=21967;EAS_AF=0.997;AMR_AF=0.9741;AFR_AF=0.8192;EUR_AF=0.9682;SAS_AF=0.9734;AA=C|||;VT=SNP
12	2740895	rs77345767	C	T	100	PASS	AC=560;AF=0.111821;AN=5008;NS=2504;DP=17643;EAS_AF=0.1647;AMR_AF=0.0476;AFR_AF=0.093;EUR_AF=0.1093;SAS_AF=0.1309;AA=C|||;VT=SNP
12	2741217	rs12821981	C	G	100	PASS	AC=33;AF=0.00658946;AN=5008;NS=2504;DP=14474;EAS_AF=0;AMR_AF=0.0072;AFR_AF=0.0023;EUR_AF=0.0129;SAS_AF=0.0123;AA=C|||;VT=SNP
12	2741270	rs78463148	C	T	100	PASS	AC=563;AF=0.11242;AN=5008;NS=2504;DP=14903;EAS_AF=0.1647;AMR_AF=0.0476;AFR_AF=0.0923;EUR_AF=0.1093;SAS_AF=0.135;AA=C|||;VT=SNP
12	2741794	rs11062288	C	T	100	PASS	AC=2851;AF=0.569289;AN=5008;NS=2504;DP=20018;EAS_AF=0.6974;AMR_AF=0.6859;AFR_AF=0.2277;EUR_AF=0.7306;SAS_AF=0.6503;AA=C|||;VT=SNP
12	2744323	rs77780135	C	T	100	PASS	AC=230;AF=0.0459265;AN=5008;NS=2504;DP=14145;EAS_AF=0.003;AMR_AF=0.1066;AFR_AF=0.0053;EUR_AF=0.0845;SAS_AF=0.0624;AA=C|||;VT=SNP
12	2744694	rs79439196	C	G	100	PASS	AC=13;AF=0.00259585;AN=5008;NS=2504;DP=17698;EAS_AF=0;AMR_AF=0.0014;AFR_AF=0.0008;EUR_AF=0.0109;SAS_AF=0;AA=C|||;VT=SNP
12	2745202	rs4765966	A	G	100	PASS	AC=4286;AF=0.855831;AN=5008;NS=2504;DP=19216;EAS_AF=0.9464;AMR_AF=0.9092;AFR_AF=0.6104;EUR_AF=0.9384;SAS_AF=0.9714;AA=G|||;VT=SNP
12	2745431	rs61216358	G	A	100	PASS	AC=1007;AF=0.201078;AN=5008;NS=2504;DP=15624;EAS_AF=0.2173;AMR_AF=0.0951;AFR_AF=0.295;EUR_AF=0.172;SAS_AF=0.1626;AA=G|||;VT=SNP
12	2746765	rs35240807	G	A	100	PASS	AC=284;AF=0.0567093;AN=5008;NS=2504;DP=17714;EAS_AF=0.0774;AMR_AF=0.0605;AFR_AF=0.0507;EUR_AF=0.0616;SAS_AF=0.0358;AA=G|||;VT=SNP
12	2748600	rs216025	T	C	100	PASS	AC=3424;AF=0.683706;AN=5008;NS=2504;DP=20165;EAS_AF=0.7044;AMR_AF=0.8084;AFR_AF=0.5772;EUR_AF=0.7247;SAS_AF=0.6759;AA=T|||;VT=SNP
12	2749127	rs216026	T	G	100	PASS	AC=3720;AF=0.742812;AN=5008;NS=2504;DP=21287;EAS_AF=0.7827;AMR_AF=0.8689;AFR_AF=0.6346;EUR_AF=0.7863;SAS_AF=0.7137;AA=G|||;VT=SNP
12	2749537	rs2238094	G	A	100	PASS	AC=271;AF=0.0541134;AN=5008;NS=2504;DP=19083;EAS_AF=0.0784;AMR_AF=0.062;AFR_AF=0.0439;EUR_AF=0.0616;SAS_AF=0.0297;AA=G|||;VT=SNP
12	2749812	rs2238095	A	G	100	PASS	AC=3033;AF=0.605631;AN=5008;NS=2504;DP=19963;EAS_AF=0.7024;AMR_AF=0.7839;AFR_AF=0.3041;EUR_AF=0.7197;SAS_AF=0.6697;AA=G|||;VT=SNP
12	2749913	rs2238096	C	A	100	PASS	AC=4070;AF=0.8127;AN=5008;NS=2504;DP=20300;EAS_AF=0.8562;AMR_AF=0.7911;AFR_AF=0.5968;EUR_AF=0.9324;SAS_AF=0.9519;AA=A|||;VT=SNP
12	2750893	rs2239124	C	T	100	PASS	AC=909;AF=0.18151;AN=5008;NS=2504;DP=20105;EAS_AF=0.2183;AMR_AF=0.0879;AFR_AF=0.2284;EUR_AF=0.169;SAS_AF=0.1595;AA=C|||;VT=SNP
12	2751009	rs2239125	A	G	100	PASS	AC=433;AF=0.0864617;AN=5008;NS=2504;DP=18078;EAS_AF=0.1438;AMR_AF=0.1772;AFR_AF=0.0469;EUR_AF=0.0616;SAS_AF=0.0419;AA=A|||;VT=SNP
12	2751121	rs75808668	C	A	100	PASS	AC=36;AF=0.0071885;AN=5008;NS=2504;DP=17217;EAS_AF=0;AMR_AF=0.0072;AFR_AF=0.0015;EUR_AF=0.0268;SAS_AF=0.002;AA=C|||;VT=SNP
12	2751125	rs75047029	G	A	100	PASS	AC=195;AF=0.0389377;AN=5008;NS=2504;DP=17360;EAS_AF=0;AMR_AF=0.0303;AFR_AF=0.0023;EUR_AF=0.0437;SAS_AF=0.1299;AA=G|||;VT=SNP
12	2751312	rs11613210	C	A	100	PASS	AC=990;AF=0.197684;AN=5008;NS=2504;DP=20253;EAS_AF=0.2183;AMR_AF=0.0922;AFR_AF=0.2874;EUR_AF=0.169;SAS_AF=0.1595;AA=C|||;VT=SNP
12	2751498	rs61473768	C	T	100	PASS	AC=1181;AF=0.235823;AN=5008;NS=2504;DP=21286;EAS_AF=0.2123;AMR_AF=0.1225;AFR_AF=0.2912;EUR_AF=0.2137;SAS_AF=0.2883;AA=C|||;VT=SNP
12	2751583	rs1420725	G	C	100	PASS	AC=2834;AF=0.565895;AN=5008;NS=2504;DP=19459;EAS_AF=0.6438;AMR_AF=0.6657;AFR_AF=0.2648;EUR_AF=0.7197;SAS_AF=0.6636;AA=G|||;VT=SNP
12	2751809	rs118096133	C	T	100	PASS	AC=194;AF=0.038738;AN=5008;NS=2504;DP=19522;EAS_AF=0;AMR_AF=0.0303;AFR_AF=0.0023;EUR_AF=0.0437;SAS_AF=0.1288;AA=C|||;VT=SNP
12	2751983	rs12227672	G	A	100	PASS	AC=426;AF=0.0850639;AN=5008;NS=2504;DP=18951;EAS_AF=0.1409;AMR_AF=0.1772;AFR_AF=0.0469;EUR_AF=0.0616;SAS_AF=0.0378;AA=G|||;VT=SNP
12	2752187	rs1362643	A	G	100	PASS	AC=432;AF=0.086262;AN=5008;NS=2504;DP=16962;EAS_AF=0.1429;AMR_AF=0.1772;AFR_AF=0.0469;EUR_AF=0.0616;SAS_AF=0.0419;AA=A|||;VT=SNP
12	2752520	rs10848678	T	G	100	PASS	AC=3318;AF=0.66254;AN=5008;NS=2504;DP=1841;EAS_AF=0.7867;AMR_AF=0.8458;AFR_AF=0.3495;EUR_AF=0.7813;SAS_AF=0.7055;AA=G|||;VT=SNP
12	2752523	rs10848679	T	C	100	PASS	AC=3319;AF=0.66274;AN=5008;NS=2504;DP=2491;EAS_AF=0.7877;AMR_AF=0.8458;AFR_AF=0.3495;EUR_AF=0.7813;SAS_AF=0.7055;AA=C|||;VT=SNP
12	2752575	rs112028072	T	G	100	PASS	AC=23;AF=0.00459265;AN=5008;NS=2504;DP=12588;EAS_AF=0;AMR_AF=0.0058;AFR_AF=0.0008;EUR_AF=0.0179;SAS_AF=0;AA=T|||;VT=SNP
12	2752687	rs2239126	G	A	100	PASS	AC=454;AF=0.090655;AN=5008;NS=2504;DP=21120;EAS_AF=0.0784;AMR_AF=0.0764;AFR_AF=0.1702;EUR_AF=0.0606;SAS_AF=0.0368;AA=G|||;VT=SNP
12	2752745	rs12422549	T	C	100	PASS	AC=3320;AF=0.662939;AN=5008;NS=2504;DP=19177;EAS_AF=0.7867;AMR_AF=0.8458;AFR_AF=0.351;EUR_AF=0.7813;SAS_AF=0.7055;AA=C|||;VT=SNP
12	2753132	rs77408394	A	G	100	PASS	AC=20;AF=0.00399361;AN=5008;NS=2504;DP=17996;EAS_AF=0;AMR_AF=0.0043;AFR_AF=0.0008;EUR_AF=0.0129;SAS_AF=0.0031;AA=A|||;VT=SNP
12	2753372	rs2238097	T	G	100	PASS	AC=432;AF=0.086262;AN=5008;NS=2504;DP=16233;EAS_AF=0.1429;AMR_AF=0.1772;AFR_AF=0.0469;EUR_AF=0.0616;SAS_AF=0.0419;AA=T|||;VT=SNP
12	2753411	rs2238098	T	C	100	PASS	AC=432;AF=0.086262;AN=5008;NS=2504;DP=16406;EAS_AF=0.1429;AMR_AF=0.1772;AFR_AF=0.0469;EUR_AF=0.0616;SAS_AF=0.0419;AA=C|||;VT=SNP
12	2754127	rs2238099	C	T	100	PASS	AC=279;AF=0.0557109;AN=5008;NS=2504;DP=21366;EAS_AF=0.0784;AMR_AF=0.062;AFR_AF=0.0439;EUR_AF=0.0606;SAS_AF=0.0389;AA=C|||;VT=SNP
12	2754197	rs1003306	A	T	100	PASS	AC=3040;AF=0.607029;AN=5008;NS=2504;DP=20315;EAS_AF=0.7153;AMR_AF=0.7824;AFR_AF=0.3056;EUR_AF=0.7187;SAS_AF=0.6636;AA=A|||;VT=SNP
12	2754531	rs117660151	A	G	100	PASS	AC=196;AF=0.0391374;AN=5008;NS=2504;DP=18647;EAS_AF=0;AMR_AF=0.0303;AFR_AF=0.0023;EUR_AF=0.0457;SAS_AF=0.1288;AA=A|||;VT=SNP
12	2754782	rs216029	T	C	100	PASS	AC=1492;AF=0.297923;AN=5008;NS=2504;DP=18094;EAS_AF=0.2173;AMR_AF=0.1441;AFR_AF=0.4917;EUR_AF=0.2177;SAS_AF=0.3108;AA=T|||;VT=SNP
12	2755355	rs104629	A	G	100	PASS	AC=4484;AF=0.895367;AN=5008;NS=2504;DP=20404;EAS_AF=0.9286;AMR_AF=0.9193;AFR_AF=0.7829;EUR_AF=0.9354;SAS_AF=0.955;AA=G|||;VT=SNP
12	2756743	rs216031	T	C	100	PASS	AC=1617;AF=0.322883;AN=5008;NS=2504;DP=19271;EAS_AF=0.2153;AMR_AF=0.147;AFR_AF=0.587;EUR_AF=0.2177;SAS_AF=0.3098;AA=C|||;VT=SNP
12	2756995	rs216032	C	A	100	PASS	AC=1609;AF=0.321286;AN=5008;NS=2504;DP=16258;EAS_AF=0.2153;AMR_AF=0.147;AFR_AF=0.5915;EUR_AF=0.2187;SAS_AF=0.2945;AA=-|||;VT=SNP
12	2757123	rs216033	G	A	100	PASS	AC=1596;AF=0.31869;AN=5008;NS=2504;DP=15389;EAS_AF=0.2143;AMR_AF=0.147;AFR_AF=0.5809;EUR_AF=0.2177;SAS_AF=0.2975;AA=A|||;VT=SNP
12	2757136	rs216034	T	A	100	PASS	AC=1600;AF=0.319489;AN=5008;NS=2504;DP=14656;EAS_AF=0.2163;AMR_AF=0.147;AFR_AF=0.5825;EUR_AF=0.2177;SAS_AF=0.2975;AA=A|||;VT=SNP
12	2757177	rs216035	T	G	100	PASS	AC=1604;AF=0.320288;AN=5008;NS=2504;DP=15200;EAS_AF=0.2192;AMR_AF=0.147;AFR_AF=0.5832;EUR_AF=0.2177;SAS_AF=0.2975;AA=G|||;VT=SNP
12	2757371	rs216036	A	C	100	PASS	AC=1521;AF=0.303714;AN=5008;NS=2504;DP=15631;EAS_AF=0.2183;AMR_AF=0.1369;AFR_AF=0.5151;EUR_AF=0.2197;SAS_AF=0.3108;AA=A|||;VT=SNP
12	2757756	rs2239127	T	C	100	PASS	AC=3340;AF=0.666933;AN=5008;NS=2504;DP=12311;EAS_AF=0.6766;AMR_AF=0.8588;AFR_AF=0.4455;EUR_AF=0.7903;SAS_AF=0.6933;AA=T|||;VT=SNP
12	2757769	rs2239128	T	C	100	PASS	AC=3338;AF=0.666534;AN=5008;NS=2504;DP=12920;EAS_AF=0.6766;AMR_AF=0.8545;AFR_AF=0.4463;EUR_AF=0.7893;SAS_AF=0.6943;AA=C|||;VT=SNP
12	2757782	rs2239129	C	T	100	PASS	AC=3270;AF=0.652955;AN=5008;NS=2504;DP=13528;EAS_AF=0.6746;AMR_AF=0.8516;AFR_AF=0.4085;EUR_AF=0.7773;SAS_AF=0.6922;AA=c|||;VT=SNP
12	2758605	rs117530530	A	G	100	PASS	AC=207;AF=0.0413339;AN=5008;NS=2504;DP=17639;EAS_AF=0;AMR_AF=0.0317;AFR_AF=0.0023;EUR_AF=0.0497;SAS_AF=0.135;AA=A|||;VT=SNP
12	2758719	rs216039	T	C	100	PASS	AC=1789;AF=0.357228;AN=5008;NS=2504;DP=18985;EAS_AF=0.2183;AMR_AF=0.1614;AFR_AF=0.7148;EUR_AF=0.2207;SAS_AF=0.2965;AA=T|||;VT=SNP
12	2758740	rs216040	A	T	100	PASS	AC=1788;AF=0.357029;AN=5008;NS=2504;DP=18855;EAS_AF=0.2183;AMR_AF=0.1614;AFR_AF=0.7141;EUR_AF=0.2207;SAS_AF=0.2965;AA=T|||;VT=SNP
12	2758937	rs216041	A	G	100	PASS	AC=1791;AF=0.357628;AN=5008;NS=2504;DP=19053;EAS_AF=0.2153;AMR_AF=0.1614;AFR_AF=0.7171;EUR_AF=0.2207;SAS_AF=0.2986;AA=G|||;VT=SNP
12	2759141	rs740727	C	T	100	PASS	AC=2746;AF=0.548323;AN=5008;NS=2504;DP=17367;EAS_AF=0.6478;AMR_AF=0.6585;AFR_AF=0.2027;EUR_AF=0.7187;SAS_AF=0.6595;AA=C|||;VT=SNP
12	2759303	rs740728	T	C	100	PASS	AC=392;AF=0.0782748;AN=5008;NS=2504;DP=17442;EAS_AF=0.1349;AMR_AF=0.1729;AFR_AF=0.0257;EUR_AF=0.0606;SAS_AF=0.0419;AA=T|||;VT=SNP
12	2759709	rs16929809	C	T	100	PASS	AC=2706;AF=0.540335;AN=5008;NS=2504;DP=17363;EAS_AF=0.6478;AMR_AF=0.6513;AFR_AF=0.1755;EUR_AF=0.7167;SAS_AF=0.6626;AA=C|||;VT=SNP
12	2759797	rs12826579	T	C	100	PASS	AC=3264;AF=0.651757;AN=5008;NS=2504;DP=17293;EAS_AF=0.7837;AMR_AF=0.8401;AFR_AF=0.3116;EUR_AF=0.7793;SAS_AF=0.7106;AA=T|||;VT=SNP
12	2759831	rs887332	G	A	100	PASS	AC=3365;AF=0.671925;AN=5008;NS=2504;DP=16791;EAS_AF=0.7808;AMR_AF=0.8473;AFR_AF=0.4017;EUR_AF=0.7793;SAS_AF=0.6902;AA=G|||;VT=SNP
12	2760508	rs216044	G	A	100	PASS	AC=1767;AF=0.352835;AN=5008;NS=2504;DP=19681;EAS_AF=0.2857;AMR_AF=0.2032;AFR_AF=0.5552;EUR_AF=0.2853;SAS_AF=0.3241;AA=G|||;VT=SNP
12	2760708	rs216045	G	A	100	PASS	AC=3359;AF=0.670727;AN=5008;NS=2504;DP=16334;EAS_AF=0.7123;AMR_AF=0.817;AFR_AF=0.3971;EUR_AF=0.7614;SAS_AF=0.8006;AA=G|||;VT=SNP
12	2760898	rs56180838	C	T	100	PASS	AC=119;AF=0.023762;AN=5008;NS=2504;DP=18107;EAS_AF=0;AMR_AF=0.0389;AFR_AF=0.003;EUR_AF=0.0825;SAS_AF=0.0051;AA=C|||;VT=SNP;EX_TARGET
12	2760970	rs1990322	G	A	100	PASS	AC=2774;AF=0.553914;AN=5008;NS=2504;DP=15779;EAS_AF=0.7173;AMR_AF=0.7478;AFR_AF=0.1301;EUR_AF=0.7008;SAS_AF=0.6697;AA=G|||;VT=SNP;EX_TARGET
12	2761087	rs45616033	G	A	100	PASS	AC=69;AF=0.013778;AN=5008;NS=2504;DP=16747;EAS_AF=0;AMR_AF=0.0245;AFR_AF=0.0015;EUR_AF=0.0437;SAS_AF=0.0061;AA=G|||;VT=SNP
12	2761526	rs73247415	G	A	100	PASS	AC=418;AF=0.0834665;AN=5008;NS=2504;DP=19684;EAS_AF=0;AMR_AF=0.0418;AFR_AF=0.1551;EUR_AF=0.0507;SAS_AF=0.136;AA=A|||;VT=SNP
12	2761638	rs138102415	C	T	100	PASS	AC=18;AF=0.00359425;AN=5008;NS=2504;DP=19758;EAS_AF=0;AMR_AF=0.0072;AFR_AF=0;EUR_AF=0.0119;SAS_AF=0.001;AA=C|||;VT=SNP
12	2761891	rs758559	C	T	100	PASS	AC=2754;AF=0.54992;AN=5008;NS=2504;DP=17520;EAS_AF=0.6776;AMR_AF=0.7622;AFR_AF=0.1301;EUR_AF=0.7068;SAS_AF=0.6738;AA=C|||;VT=SNP
12	2762316	rs79293558	G	A	100	PASS	AC=29;AF=0.00579073;AN=5008;NS=2504;DP=17776;EAS_AF=0;AMR_AF=0.013;AFR_AF=0;EUR_AF=0.0199;SAS_AF=0;AA=G|||;VT=SNP
12	2762842	rs41276708	C	T	100	PASS	AC=14;AF=0.00279553;AN=5008;NS=2504;DP=19528;EAS_AF=0;AMR_AF=0.0043;AFR_AF=0.0015;EUR_AF=0.005;SAS_AF=0.0041;AA=C|||;VT=SNP
12	2763515	rs11062295	G	A	100	PASS	AC=2833;AF=0.565695;AN=5008;NS=2504;DP=19839;EAS_AF=0.6706;AMR_AF=0.7651;AFR_AF=0.1989;EUR_AF=0.7028;SAS_AF=0.6708;AA=G|||;VT=SNP
12	2763539	rs12305678	A	G	100	PASS	AC=775;AF=0.154752;AN=5008;NS=2504;DP=20180;EAS_AF=0.0794;AMR_AF=0.1052;AFR_AF=0.3729;EUR_AF=0.0885;SAS_AF=0.0409;AA=A|||;VT=SNP
12	2763992	rs3794292	A	G	100	PASS	AC=380;AF=0.0758786;AN=5008;NS=2504;DP=19226;EAS_AF=0.0794;AMR_AF=0.0692;AFR_AF=0.115;EUR_AF=0.0686;SAS_AF=0.0317;AA=G|||;VT=SNP
12	2765178	rs10848680	G	A	100	PASS	AC=2597;AF=0.51857;AN=5008;NS=2504;DP=20172;EAS_AF=0.6052;AMR_AF=0.647;AFR_AF=0.1309;EUR_AF=0.7048;SAS_AF=0.6708;AA=G|||;VT=SNP
12	2765860	rs216047	C	T	100	PASS	AC=2338;AF=0.466853;AN=5008;NS=2504;DP=17560;EAS_AF=0.3909;AMR_AF=0.3473;AFR_AF=0.8222;EUR_AF=0.2962;SAS_AF=0.3252;AA=T|||;VT=SNP
12	2766253	rs11062296	A	G	100	PASS	AC=530;AF=0.105831;AN=5008;NS=2504;DP=17247;EAS_AF=0.1419;AMR_AF=0.1844;AFR_AF=0.1195;EUR_AF=0.0696;SAS_AF=0.0317;AA=A|||;VT=SNP
12	2766700	rs216048	A	C	100	PASS	AC=1593;AF=0.318091;AN=5008;NS=2504;DP=17678;EAS_AF=0.252;AMR_AF=0.1455;AFR_AF=0.5545;EUR_AF=0.2227;SAS_AF=0.2873;AA=A|||;VT=SNP
12	2766711	rs216049	C	T	100	PASS	AC=1658;AF=0.33107;AN=5008;NS=2504;DP=17644;EAS_AF=0.252;AMR_AF=0.1527;AFR_AF=0.5923;EUR_AF=0.2266;SAS_AF=0.2935;AA=T|||;VT=SNP
12	2766825	rs216050	G	C	100	PASS	AC=2356;AF=0.470447;AN=5008;NS=2504;DP=18066;EAS_AF=0.3948;AMR_AF=0.3458;AFR_AF=0.8215;EUR_AF=0.2962;SAS_AF=0.3415;AA=C|||;VT=SNP
12	2766899	rs216051	C	A	100	PASS	AC=1589;AF=0.317292;AN=5008;NS=2504;DP=17374;EAS_AF=0.25;AMR_AF=0.1455;AFR_AF=0.553;EUR_AF=0.2227;SAS_AF=0.2873;AA=A|||;VT=SNP
12	2766942	rs216052	A	G	100	PASS	AC=1596;AF=0.31869;AN=5008;NS=2504;DP=17019;EAS_AF=0.251;AMR_AF=0.147;AFR_AF=0.556;EUR_AF=0.2227;SAS_AF=0.2883;AA=A|||;VT=SNP
12	2766984	rs12228141	A	G	100	PASS	AC=529;AF=0.105631;AN=5008;NS=2504;DP=17810;EAS_AF=0.1419;AMR_AF=0.183;AFR_AF=0.1195;EUR_AF=0.0696;SAS_AF=0.0317;AA=A|||;VT=SNP
12	2766999	rs1894979	G	A	100	PASS	AC=2595;AF=0.518171;AN=5008;NS=2504;DP=17920;EAS_AF=0.6052;AMR_AF=0.6484;AFR_AF=0.1384;EUR_AF=0.7038;SAS_AF=0.6585;AA=G|||;VT=SNP
12	2767183	rs1894980	G	C	100	PASS	AC=2615;AF=0.522165;AN=5008;NS=2504;DP=16841;EAS_AF=0.6071;AMR_AF=0.6499;AFR_AF=0.1392;EUR_AF=0.7038;SAS_AF=0.6748;AA=G|||;VT=SNP
12	2768116	rs35862237	G	A	100	PASS	AC=394;AF=0.0786741;AN=5008;NS=2504;DP=16271;EAS_AF=0.1409;AMR_AF=0.1744;AFR_AF=0.0227;EUR_AF=0.0696;SAS_AF=0.0317;AA=G|||;VT=SNP
12	2768491	rs6489374	T	C	100	PASS	AC=796;AF=0.158946;AN=5008;NS=2504;DP=21025;EAS_AF=0.251;AMR_AF=0.0562;AFR_AF=0.2428;EUR_AF=0.0994;SAS_AF=0.0849;AA=T|||;VT=SNP
12	2768723	rs7136840	C	T	100	PASS	AC=2761;AF=0.551318;AN=5008;NS=2504;DP=16179;EAS_AF=0.6052;AMR_AF=0.6585;AFR_AF=0.2466;EUR_AF=0.7038;SAS_AF=0.6748;AA=C|||;VT=SNP
12	2768973	rs10848681	A	T	100	PASS	AC=798;AF=0.159345;AN=5008;NS=2504;DP=17356;EAS_AF=0.251;AMR_AF=0.0576;AFR_AF=0.2443;EUR_AF=0.0994;SAS_AF=0.0838;AA=A|||;VT=SNP
12	2769665	rs3794291	C	T	100	PASS	AC=2637;AF=0.526558;AN=5008;NS=2504;DP=17981;EAS_AF=0.6062;AMR_AF=0.6513;AFR_AF=0.1694;EUR_AF=0.7048;SAS_AF=0.6554;AA=C|||;VT=SNP
12	2769819	rs3794290	A	G	100	PASS	AC=3454;AF=0.689696;AN=5008;NS=2504;DP=15401;EAS_AF=0.751;AMR_AF=0.8588;AFR_AF=0.4834;EUR_AF=0.7773;SAS_AF=0.6953;AA=G|||;VT=SNP
12	2770446	rs10161232	T	C	100	PASS	AC=2691;AF=0.53734;AN=5008;NS=2504;DP=12601;EAS_AF=0.5437;AMR_AF=0.5735;AFR_AF=0.3729;EUR_AF=0.6292;SAS_AF=0.6329;AA=t|||;VT=SNP
12	2770730	rs10161181	A	C	100	PASS	AC=2826;AF=0.564297;AN=5008;NS=2504;DP=13551;EAS_AF=0.6081;AMR_AF=0.6643;AFR_AF=0.2912;EUR_AF=0.7087;SAS_AF=0.6687;AA=A|||;VT=SNP
12	2770891	rs4765701	T	C	100	PASS	AC=3567;AF=0.71226;AN=5008;NS=2504;DP=15645;EAS_AF=0.75;AMR_AF=0.8718;AFR_AF=0.5582;EUR_AF=0.7773;SAS_AF=0.7014;AA=C|||;VT=SNP
12	2771018	rs10161275	T	C	100	PASS	AC=2826;AF=0.564297;AN=5008;NS=2504;DP=17239;EAS_AF=0.6071;AMR_AF=0.6643;AFR_AF=0.2927;EUR_AF=0.7087;SAS_AF=0.6677;AA=T|||;VT=SNP
12	2771348	rs10774051	C	T	100	PASS	AC=2835;AF=0.566094;AN=5008;NS=2504;DP=13917;EAS_AF=0.6111;AMR_AF=0.6643;AFR_AF=0.2958;EUR_AF=0.7107;SAS_AF=0.6667;AA=T|||;VT=SNP
12	2771709	rs11062298	A	C	100	PASS	AC=2861;AF=0.571286;AN=5008;NS=2504;DP=18780;EAS_AF=0.6071;AMR_AF=0.6686;AFR_AF=0.3169;EUR_AF=0.7107;SAS_AF=0.6656;AA=A|||;VT=SNP
12	2771738	rs11062299	T	C	100	PASS	AC=2829;AF=0.564896;AN=5008;NS=2504;DP=18564;EAS_AF=0.6071;AMR_AF=0.6643;AFR_AF=0.2943;EUR_AF=0.7097;SAS_AF=0.6677;AA=C|||;VT=SNP
12	2771756	rs10848682	C	G	100	PASS	AC=2827;AF=0.564497;AN=5008;NS=2504;DP=18293;EAS_AF=0.6071;AMR_AF=0.6643;AFR_AF=0.2943;EUR_AF=0.7097;SAS_AF=0.6656;AA=C|||;VT=SNP
12	2771806	rs12312322	A	G	100	PASS	AC=3584;AF=0.715655;AN=5008;NS=2504;DP=18899;EAS_AF=0.753;AMR_AF=0.8718;AFR_AF=0.5658;EUR_AF=0.7813;SAS_AF=0.7014;AA=G|||;VT=SNP
12	2772171	rs10774052	C	T	100	PASS	AC=2830;AF=0.565096;AN=5008;NS=2504;DP=19219;EAS_AF=0.6071;AMR_AF=0.6643;AFR_AF=0.2943;EUR_AF=0.7097;SAS_AF=0.6687;AA=T|||;VT=SNP
12	2773098	rs1966439	A	G	100	PASS	AC=2797;AF=0.558506;AN=5008;NS=2504;DP=12946;EAS_AF=0.6687;AMR_AF=0.7666;AFR_AF=0.174;EUR_AF=0.7068;SAS_AF=0.6646;AA=A|||;VT=SNP
12	2773103	rs1966440	T	C	100	PASS	AC=2649;AF=0.528954;AN=5008;NS=2504;DP=13087;EAS_AF=0.6062;AMR_AF=0.6513;AFR_AF=0.1725;EUR_AF=0.7058;SAS_AF=0.6626;AA=T|||;VT=SNP
12	2773142	rs182598276	G	A	100	PASS	AC=64;AF=0.0127796;AN=5008;NS=2504;DP=13846;EAS_AF=0;AMR_AF=0.0216;AFR_AF=0.0015;EUR_AF=0.0388;SAS_AF=0.0082;AA=G|||;VT=SNP
12	2773855	rs7315556	G	A	100	PASS	AC=2598;AF=0.51877;AN=5008;NS=2504;DP=21876;EAS_AF=0.6062;AMR_AF=0.6484;AFR_AF=0.1399;EUR_AF=0.7058;SAS_AF=0.6564;AA=G|||;VT=SNP
12	2773862	rs4765702	T	G	100	PASS	AC=490;AF=0.0978435;AN=5008;NS=2504;DP=21699;EAS_AF=0.1429;AMR_AF=0.1816;AFR_AF=0.0893;EUR_AF=0.0696;SAS_AF=0.0327;AA=T|||;VT=SNP
12	2773870	rs45555233	A	G	100	PASS	AC=442;AF=0.0882588;AN=5008;NS=2504;DP=21728;EAS_AF=0.004;AMR_AF=0.0461;AFR_AF=0.2398;EUR_AF=0.0686;SAS_AF=0.0204;AA=A|||;VT=SNP
12	2774601	rs2302727	C	A	100	PASS	AC=342;AF=0.0682907;AN=5008;NS=2504;DP=20593;EAS_AF=0.0804;AMR_AF=0.0663;AFR_AF=0.0877;EUR_AF=0.0686;SAS_AF=0.0307;AA=C|||;VT=SNP
12	2774668	rs2302728	C	A	100	PASS	AC=2972;AF=0.59345;AN=5008;NS=2504;DP=20610;EAS_AF=0.6696;AMR_AF=0.7795;AFR_AF=0.295;EUR_AF=0.7107;SAS_AF=0.6656;AA=C|||;VT=SNP
12	2775701	rs77773628	C	T	100	PASS	AC=34;AF=0.00678914;AN=5008;NS=2504;DP=20192;EAS_AF=0;AMR_AF=0.0115;AFR_AF=0.0015;EUR_AF=0.0189;SAS_AF=0.0051;AA=C|||;VT=SNP
12	2776488	rs1468875	G	A	100	PASS	AC=4079;AF=0.814497;AN=5008;NS=2504;DP=17910;EAS_AF=0.746;AMR_AF=0.9395;AFR_AF=0.6241;EUR_AF=0.9443;SAS_AF=0.9202;AA=g|||;VT=SNP
12	2776943	rs7295250	T	C	100	PASS	AC=2501;AF=0.499401;AN=5008;NS=2504;DP=18450;EAS_AF=0.5179;AMR_AF=0.4553;AFR_AF=0.7511;EUR_AF=0.2942;SAS_AF=0.3824;AA=C|||;VT=SNP
12	2776953	rs11062301	G	A	100	PASS	AC=543;AF=0.108427;AN=5008;NS=2504;DP=18798;EAS_AF=0.1319;AMR_AF=0.2089;AFR_AF=0.0318;EUR_AF=0.1302;SAS_AF=0.0941;AA=G|||;VT=SNP
12	2777311	rs7306298	G	A	100	PASS	AC=3156;AF=0.630192;AN=5008;NS=2504;DP=19910;EAS_AF=0.6071;AMR_AF=0.7104;AFR_AF=0.2852;EUR_AF=0.831;SAS_AF=0.8569;AA=G|||;VT=SNP
12	2777405	rs7295775	T	C	100	PASS	AC=1137;AF=0.227037;AN=5008;NS=2504;DP=20799;EAS_AF=0.131;AMR_AF=0.2061;AFR_AF=0.5976;EUR_AF=0.0457;SAS_AF=0.0266;AA=T|||;VT=SNP
12	2777645	rs116896129	A	G	100	PASS	AC=14;AF=0.00279553;AN=5008;NS=2504;DP=22360;EAS_AF=0;AMR_AF=0.0029;AFR_AF=0;EUR_AF=0.0119;SAS_AF=0;AA=A|||;VT=SNP
12	2777768	rs6489375	A	G	100	PASS	AC=3050;AF=0.609026;AN=5008;NS=2504;DP=20694;EAS_AF=0.6091;AMR_AF=0.7046;AFR_AF=0.2065;EUR_AF=0.827;SAS_AF=0.8609;AA=G|||;VT=SNP
12	2778955	rs12369334	C	A	100	PASS	AC=191;AF=0.038139;AN=5008;NS=2504;DP=18775;EAS_AF=0.003;AMR_AF=0.0677;AFR_AF=0.0053;EUR_AF=0.0805;SAS_AF=0.0542;AA=C|||;VT=SNP
12	2778971	rs11062303	A	G	100	PASS	AC=523;AF=0.104433;AN=5008;NS=2504;DP=19370;EAS_AF=0.13;AMR_AF=0.1585;AFR_AF=0.1626;EUR_AF=0.0427;SAS_AF=0.0245;AA=A|||;VT=SNP
12	2780816	rs10744567	A	G	100	PASS	AC=3043;AF=0.607628;AN=5008;NS=2504;DP=19547;EAS_AF=0.6081;AMR_AF=0.7046;AFR_AF=0.202;EUR_AF=0.828;SAS_AF=0.8599;AA=A|||;VT=SNP
12	2781304	rs7138079	G	A	100	PASS	AC=3271;AF=0.653155;AN=5008;NS=2504;DP=17447;EAS_AF=0.6081;AMR_AF=0.7219;AFR_AF=0.3676;EUR_AF=0.828;SAS_AF=0.8569;AA=G|||;VT=SNP
12	2782070	rs10505724	C	T	100	PASS	AC=4349;AF=0.868411;AN=5008;NS=2504;DP=19617;EAS_AF=0.7371;AMR_AF=0.9164;AFR_AF=0.9312;EUR_AF=0.8728;SAS_AF=0.8804;AA=T|||;VT=SNP
12	2782591	rs11062307	C	T	100	PASS	AC=323;AF=0.0644968;AN=5008;NS=2504;DP=13300;EAS_AF=0.128;AMR_AF=0.1412;AFR_AF=0.0303;EUR_AF=0.0388;SAS_AF=0.0174;AA=C|||;VT=SNP
12	2783037	rs4765967	T	C	100	PASS	AC=753;AF=0.150359;AN=5008;NS=2504;DP=20295;EAS_AF=0.13;AMR_AF=0.1744;AFR_AF=0.3275;EUR_AF=0.0457;SAS_AF=0.0225;AA=T|||;VT=SNP
12	2783476	rs7136355	T	C	100	PASS	AC=3629;AF=0.724641;AN=5008;NS=2504;DP=18824;EAS_AF=0.6091;AMR_AF=0.7435;AFR_AF=0.6233;EUR_AF=0.829;SAS_AF=0.8599;AA=T|||;VT=SNP
12	2783517	rs11062308	G	A	100	PASS	AC=322;AF=0.0642971;AN=5008;NS=2504;DP=20230;EAS_AF=0.128;AMR_AF=0.1412;AFR_AF=0.0295;EUR_AF=0.0388;SAS_AF=0.0174;AA=G|||;VT=SNP
12	2783972	rs2302729	T	C	100	PASS	AC=3378;AF=0.674521;AN=5008;NS=2504;DP=19937;EAS_AF=0.6081;AMR_AF=0.7334;AFR_AF=0.4365;EUR_AF=0.831;SAS_AF=0.862;AA=C|||;VT=SNP
12	2784534	rs10431348	A	G	100	PASS	AC=3995;AF=0.797724;AN=5008;NS=2504;DP=18521;EAS_AF=0.7381;AMR_AF=0.8876;AFR_AF=0.677;EUR_AF=0.8718;SAS_AF=0.8824;AA=G|||;VT=SNP
12	2784662	rs2058819	T	C	100	PASS	AC=720;AF=0.14377;AN=5008;NS=2504;DP=18944;EAS_AF=0.128;AMR_AF=0.1686;AFR_AF=0.3132;EUR_AF=0.0427;SAS_AF=0.0174;AA=T|||;VT=SNP
12	2785089	rs7974589	G	A	100	PASS	AC=3112;AF=0.621406;AN=5008;NS=2504;DP=19828;EAS_AF=0.6071;AMR_AF=0.7075;AFR_AF=0.2587;EUR_AF=0.8231;SAS_AF=0.8579;AA=G|||;VT=SNP
12	2785461	rs11062310	T	C	100	PASS	AC=902;AF=0.180112;AN=5008;NS=2504;DP=16297;EAS_AF=0.13;AMR_AF=0.183;AFR_AF=0.4349;EUR_AF=0.0467;SAS_AF=0.0225;AA=C|||;VT=SNP
12	2785857	rs2270371	G	A	100	PASS	AC=402;AF=0.0802716;AN=5008;NS=2504;DP=14758;EAS_AF=0.128;AMR_AF=0.1427;AFR_AF=0.0885;EUR_AF=0.0398;SAS_AF=0.0174;AA=G|||;VT=SNP
12	2786115	rs12818148	C	G	100	PASS	AC=403;AF=0.0804712;AN=5008;NS=2504;DP=15539;EAS_AF=0.129;AMR_AF=0.1427;AFR_AF=0.0885;EUR_AF=0.0398;SAS_AF=0.0174;AA=C|||;VT=SNP
12	2786677	rs2302730	G	C	100	PASS	AC=868;AF=0.173323;AN=5008;NS=2504;DP=18422;EAS_AF=0.13;AMR_AF=0.1816;AFR_AF=0.41;EUR_AF=0.0467;SAS_AF=0.0225;AA=C|||;VT=SNP
12	2787058	rs2302731	C	T	100	PASS	AC=402;AF=0.0802716;AN=5008;NS=2504;DP=18590;EAS_AF=0.128;AMR_AF=0.1427;AFR_AF=0.0885;EUR_AF=0.0398;SAS_AF=0.0174;AA=C|||;VT=SNP;EX_TARGET
12	2787477	rs74927858	G	A	100	PASS	AC=37;AF=0.00738818;AN=5008;NS=2504;DP=16925;EAS_AF=0;AMR_AF=0.0029;AFR_AF=0;EUR_AF=0.0229;SAS_AF=0.0123;AA=G|||;VT=SNP
12	2787749	rs12829506	G	T	100	PASS	AC=398;AF=0.0794728;AN=5008;NS=2504;DP=18402;EAS_AF=0.128;AMR_AF=0.1412;AFR_AF=0.0847;EUR_AF=0.0408;SAS_AF=0.0184;AA=G|||;VT=SNP
12	2787798	rs76894983	G	T	100	PASS	AC=115;AF=0.0229633;AN=5008;NS=2504;DP=18322;EAS_AF=0;AMR_AF=0.0432;AFR_AF=0.0038;EUR_AF=0.0755;SAS_AF=0.0041;AA=G|||;VT=SNP
12	2787850	rs4765968	T	C	100	PASS	AC=895;AF=0.178714;AN=5008;NS=2504;DP=17842;EAS_AF=0.13;AMR_AF=0.1844;AFR_AF=0.4281;EUR_AF=0.0477;SAS_AF=0.0225;AA=C|||;VT=SNP
12	2788810	rs72552065	C	T	100	PASS	AC=97;AF=0.019369;AN=5008;NS=2504;DP=16794;EAS_AF=0;AMR_AF=0.0418;AFR_AF=0.0023;EUR_AF=0.0577;SAS_AF=0.0072;AA=T|||;VT=SNP;EX_TARGET
12	2788879	rs1051375	G	A	100	PASS	AC=2636;AF=0.526358;AN=5008;NS=2504;DP=17117;EAS_AF=0.6062;AMR_AF=0.6542;AFR_AF=0.1717;EUR_AF=0.7038;SAS_AF=0.6503;AA=G|||;VT=SNP;EX_TARGET
12	2789221	rs3794288	A	G	100	PASS	AC=995;AF=0.198682;AN=5008;NS=2504;DP=18581;EAS_AF=0.1617;AMR_AF=0.1873;AFR_AF=0.472;EUR_AF=0.0517;SAS_AF=0.0266;AA=G|||;VT=SNP
12	2789787	rs12299577	A	G	100	PASS	AC=947;AF=0.189097;AN=5008;NS=2504;DP=16860;EAS_AF=0.1617;AMR_AF=0.1859;AFR_AF=0.4365;EUR_AF=0.0517;SAS_AF=0.0266;AA=G|||;VT=SNP
12	2789789	rs12319450	C	G	100	PASS	AC=947;AF=0.189097;AN=5008;NS=2504;DP=16872;EAS_AF=0.1617;AMR_AF=0.1859;AFR_AF=0.4365;EUR_AF=0.0517;SAS_AF=0.0266;AA=G|||;VT=SNP
12	2790551	rs3829328	A	C	100	PASS	AC=911;AF=0.181909;AN=5008;NS=2504;DP=20284;EAS_AF=0.1617;AMR_AF=0.1844;AFR_AF=0.4107;EUR_AF=0.0507;SAS_AF=0.0266;AA=a|||;VT=SNP
12	2791130	rs10848683	C	T	100	PASS	AC=3351;AF=0.669129;AN=5008;NS=2504;DP=21231;EAS_AF=0.5744;AMR_AF=0.7248;AFR_AF=0.4622;EUR_AF=0.8191;SAS_AF=0.8528;AA=T|||;VT=SNP;EX_TARGET
12	2791132	rs10774053	A	G	100	PASS	AC=3859;AF=0.770567;AN=5008;NS=2504;DP=21122;EAS_AF=0.6081;AMR_AF=0.7651;AFR_AF=0.7844;EUR_AF=0.83;SAS_AF=0.862;AA=G|||;VT=SNP;EX_TARGET
12	2792415	rs35478876	A	G	100	PASS	AC=317;AF=0.0632987;AN=5008;NS=2504;DP=20539;EAS_AF=0.128;AMR_AF=0.1412;AFR_AF=0.025;EUR_AF=0.0398;SAS_AF=0.0174;AA=a|||;VT=SNP
12	2792605	rs11062314	G	A	100	PASS	AC=911;AF=0.181909;AN=5008;NS=2504;DP=20206;EAS_AF=0.1617;AMR_AF=0.183;AFR_AF=0.4107;EUR_AF=0.0507;SAS_AF=0.0276;AA=g|||;VT=SNP
12	2792661	rs4765970	A	G	100	PASS	AC=911;AF=0.181909;AN=5008;NS=2504;DP=20354;EAS_AF=0.1617;AMR_AF=0.183;AFR_AF=0.4115;EUR_AF=0.0507;SAS_AF=0.0266;AA=N|||;VT=SNP
12	2792932	rs4765971	G	C	100	PASS	AC=1204;AF=0.240415;AN=5008;NS=2504;DP=17660;EAS_AF=0.1627;AMR_AF=0.2017;AFR_AF=0.6218;EUR_AF=0.0517;SAS_AF=0.0266;AA=N|||;VT=SNP
12	2793204	rs4765972	A	C	100	PASS	AC=404;AF=0.0806709;AN=5008;NS=2504;DP=18420;EAS_AF=0.128;AMR_AF=0.1441;AFR_AF=0.0893;EUR_AF=0.0398;SAS_AF=0.0174;AA=-|||;VT=SNP
12	2793478	rs10848684	G	A	100	PASS	AC=3059;AF=0.610823;AN=5008;NS=2504;DP=17958;EAS_AF=0.5744;AMR_AF=0.7075;AFR_AF=0.2504;EUR_AF=0.8191;SAS_AF=0.8528;AA=-|||;VT=SNP
12	2793481	rs4765974	G	A	100	PASS	AC=403;AF=0.0804712;AN=5008;NS=2504;DP=17935;EAS_AF=0.128;AMR_AF=0.1427;AFR_AF=0.0893;EUR_AF=0.0398;SAS_AF=0.0174;AA=-|||;VT=SNP
12	2794145	rs10848685	G	A	100	PASS	AC=1014;AF=0.202476;AN=5008;NS=2504;DP=19480;EAS_AF=0.1617;AMR_AF=0.1844;AFR_AF=0.4879;EUR_AF=0.0517;SAS_AF=0.0266;AA=a|||;VT=SNP
12	2794158	rs10848686	A	G	100	PASS	AC=1014;AF=0.202476;AN=5008;NS=2504;DP=19268;EAS_AF=0.1617;AMR_AF=0.1844;AFR_AF=0.4879;EUR_AF=0.0517;SAS_AF=0.0266;AA=N|||;VT=SNP
12	2794160	rs10848687	C	T	100	PASS	AC=1014;AF=0.202476;AN=5008;NS=2504;DP=19308;EAS_AF=0.1617;AMR_AF=0.1844;AFR_AF=0.4879;EUR_AF=0.0517;SAS_AF=0.0266;AA=t|||;VT=SNP
12	2794306	rs2370610	A	G	100	PASS	AC=342;AF=0.0682907;AN=5008;NS=2504;DP=19432;EAS_AF=0.0446;AMR_AF=0.0159;AFR_AF=0.1815;EUR_AF=0.0149;SAS_AF=0.0317;AA=a|||;VT=SNP
12	2794791	rs11062315	T	G	100	PASS	AC=984;AF=0.196486;AN=5008;NS=2504;DP=19666;EAS_AF=0.2897;AMR_AF=0.1239;AFR_AF=0.2179;EUR_AF=0.1789;SAS_AF=0.1411;AA=N|||;VT=SNP
12	2795255	rs2270373	C	T	100	PASS	AC=3860;AF=0.770767;AN=5008;NS=2504;DP=19682;EAS_AF=0.8363;AMR_AF=0.7997;AFR_AF=0.4251;EUR_AF=0.9473;SAS_AF=0.9683;AA=c|||;VT=SNP
12	2795634	rs2270372	G	A	100	PASS	AC=342;AF=0.0682907;AN=5008;NS=2504;DP=19682;EAS_AF=0.1567;AMR_AF=0.1398;AFR_AF=0.0113;EUR_AF=0.0338;SAS_AF=0.0389;AA=g|||;VT=SNP
12	2796883	rs12308916	G	C	100	PASS	AC=376;AF=0.0750799;AN=5008;NS=2504;DP=19492;EAS_AF=0.1558;AMR_AF=0.1412;AFR_AF=0.0461;EUR_AF=0.0328;SAS_AF=0.0276;AA=g|||;VT=SNP
12	2796885	rs3794285	A	G	100	PASS	AC=376;AF=0.0750799;AN=5008;NS=2504;DP=19424;EAS_AF=0.1558;AMR_AF=0.1412;AFR_AF=0.0461;EUR_AF=0.0328;SAS_AF=0.0276;AA=a|||;VT=SNP
12	2797071	rs3794284	C	T	100	PASS	AC=498;AF=0.0994409;AN=5008;NS=2504;DP=21678;EAS_AF=0.1627;AMR_AF=0.1542;AFR_AF=0.1127;EUR_AF=0.0487;SAS_AF=0.0297;AA=c|||;VT=SNP
12	2797179	rs876503	C	T	100	PASS	AC=601;AF=0.120008;AN=5008;NS=2504;DP=21684;EAS_AF=0.2639;AMR_AF=0.0793;AFR_AF=0.0295;EUR_AF=0.1292;SAS_AF=0.1135;AA=c|||;VT=SNP
12	2798350	rs58010731	C	T	100	PASS	AC=3852;AF=0.769169;AN=5008;NS=2504;DP=19719;EAS_AF=0.8373;AMR_AF=0.7997;AFR_AF=0.4168;EUR_AF=0.9473;SAS_AF=0.9703;AA=C|||;VT=SNP
12	2798549	rs11062317	G	A	100	PASS	AC=3853;AF=0.769369;AN=5008;NS=2504;DP=21523;EAS_AF=0.8373;AMR_AF=0.7997;AFR_AF=0.4175;EUR_AF=0.9473;SAS_AF=0.9703;AA=G|||;VT=SNP
12	2798766	rs11062318	G	A	100	PASS	AC=499;AF=0.0996406;AN=5008;NS=2504;DP=20058;EAS_AF=0.1627;AMR_AF=0.1542;AFR_AF=0.1135;EUR_AF=0.0487;SAS_AF=0.0297;AA=G|||;VT=SNP
12	2799134	rs1861673	G	A	100	PASS	AC=3882;AF=0.77516;AN=5008;NS=2504;DP=17986;EAS_AF=0.8373;AMR_AF=0.7997;AFR_AF=0.4395;EUR_AF=0.9473;SAS_AF=0.9703;AA=G|||;VT=SNP
12	2799643	rs117061047	G	A	100	PASS	AC=52;AF=0.0103834;AN=5008;NS=2504;DP=17730;EAS_AF=0;AMR_AF=0.0202;AFR_AF=0;EUR_AF=0.0318;SAS_AF=0.0061;AA=G|||;VT=SNP
12	2799687	rs12367220	C	T	100	PASS	AC=30;AF=0.00599042;AN=5008;NS=2504;DP=17255;EAS_AF=0;AMR_AF=0.0086;AFR_AF=0.0008;EUR_AF=0.0179;SAS_AF=0.0051;AA=C|||;VT=SNP
12	2799987	rs55830098	C	T	100	PASS	AC=586;AF=0.117013;AN=5008;NS=2504;DP=18425;EAS_AF=0.2679;AMR_AF=0.0764;AFR_AF=0.0204;EUR_AF=0.1223;SAS_AF=0.1155;AA=C|||;VT=SNP
12	2800649	rs11062319	C	T	100	PASS	AC=4424;AF=0.883387;AN=5008;NS=2504;DP=9779;EAS_AF=0.9821;AMR_AF=0.8501;AFR_AF=0.7663;EUR_AF=0.8708;SAS_AF=0.9765;AA=T|||;VT=SNP
12	2801665	rs143803992	C	T	100	PASS	AC=14;AF=0.00279553;AN=5008;NS=2504;DP=388;EAS_AF=0;AMR_AF=0.0058;AFR_AF=0;EUR_AF=0.008;SAS_AF=0.002;AA=C|||;VT=SNP
12	2804455	rs7316246	G	A	100	PASS	AC=538;AF=0.107428;AN=5008;NS=2504;DP=19564;EAS_AF=0.0962;AMR_AF=0.1628;AFR_AF=0.1936;EUR_AF=0.0467;SAS_AF=0.0256;AA=G|||;VT=SNP
12	2804664	rs12809807	C	A	100	PASS	AC=316;AF=0.063099;AN=5008;NS=2504;DP=16741;EAS_AF=0.0893;AMR_AF=0.1441;AFR_AF=0.0605;EUR_AF=0.0298;SAS_AF=0.0164;AA=C|||;VT=SNP
12	2804976	rs10466907	T	G	100	PASS	AC=980;AF=0.195687;AN=5008;NS=2504;DP=20311;EAS_AF=0.0962;AMR_AF=0.2046;AFR_AF=0.5038;EUR_AF=0.0497;SAS_AF=0.0256;AA=G|||;VT=SNP
12	2805196	rs4765975	T	A	100	PASS	AC=3862;AF=0.771166;AN=5008;NS=2504;DP=20916;EAS_AF=0.9038;AMR_AF=0.7853;AFR_AF=0.3759;EUR_AF=0.9503;SAS_AF=0.9744;AA=T|||;VT=SNP
12	2805632	rs7957163	C	A	100	PASS	AC=976;AF=0.194888;AN=5008;NS=2504;DP=17435;EAS_AF=0.0962;AMR_AF=0.2046;AFR_AF=0.5015;EUR_AF=0.0497;SAS_AF=0.0245;AA=A|||;VT=SNP
12	2806333	rs184753996	A	C	100	PASS	AC=11;AF=0.00219649;AN=5008;NS=2504;DP=19038;EAS_AF=0;AMR_AF=0.0043;AFR_AF=0.0008;EUR_AF=0.007;SAS_AF=0;AA=A|||;VT=SNP
12	2806898	rs181496343	T	C	100	PASS	AC=14;AF=0.00279553;AN=5008;NS=2504;DP=15456;EAS_AF=0;AMR_AF=0.0043;AFR_AF=0.0015;EUR_AF=0.005;SAS_AF=0.0041;AA=T|||;VT=SNP
12	2807669	rs6489377	G	A	100	PASS	AC=388;AF=0.077476;AN=5008;NS=2504;DP=16716;EAS_AF=0.0893;AMR_AF=0.1441;AFR_AF=0.1135;EUR_AF=0.0308;SAS_AF=0.0174;AA=G|||;VT=SNP
12	2808166	rs61908026	G	C	100	PASS	AC=58;AF=0.0115815;AN=5008;NS=2504;DP=17902;EAS_AF=0;AMR_AF=0.0058;AFR_AF=0;EUR_AF=0.0268;SAS_AF=0.0276;AA=G|||;VT=SNP
12	2808744	rs11062320	C	T	100	PASS	AC=488;AF=0.0974441;AN=5008;NS=2504;DP=16972;EAS_AF=0.25;AMR_AF=0.0591;AFR_AF=0.0227;EUR_AF=0.0795;SAS_AF=0.0869;AA=C|||;VT=SNP
12	2808765	rs4765703	C	T	100	PASS	AC=871;AF=0.173922;AN=5008;NS=2504;DP=15818;EAS_AF=0.0962;AMR_AF=0.2061;AFR_AF=0.4206;EUR_AF=0.0497;SAS_AF=0.0256;AA=C|||;VT=SNP
12	2808870	rs2370611	G	A	100	PASS	AC=3813;AF=0.761382;AN=5008;NS=2504;DP=17572;EAS_AF=0.9038;AMR_AF=0.7781;AFR_AF=0.3427;EUR_AF=0.9503;SAS_AF=0.9744;AA=G|||;VT=SNP
12	2808982	rs4765705	C	T	100	PASS	AC=871;AF=0.173922;AN=5008;NS=2504;DP=18355;EAS_AF=0.0962;AMR_AF=0.2061;AFR_AF=0.4206;EUR_AF=0.0497;SAS_AF=0.0256;AA=C|||;VT=SNP
12	2809812	rs7307856	T	C	100	PASS	AC=3058;AF=0.610623;AN=5008;NS=2504;DP=20052;EAS_AF=0.6538;AMR_AF=0.6988;AFR_AF=0.1808;EUR_AF=0.8151;SAS_AF=0.8742;AA=T|||;VT=SNP
12	2809869	rs7133208	G	A	100	PASS	AC=3712;AF=0.741214;AN=5008;NS=2504;DP=20183;EAS_AF=0.9038;AMR_AF=0.7795;AFR_AF=0.2655;EUR_AF=0.9503;SAS_AF=0.9744;AA=G|||;VT=SNP
12	2815127	rs148307103	A	G	100	PASS	AC=62;AF=0.0123802;AN=5008;NS=2504;DP=14315;EAS_AF=0.0069;AMR_AF=0.0086;AFR_AF=0.0182;EUR_AF=0.0159;SAS_AF=0.0092;AA=A|||;VT=SNP
12	2816060	rs4765980	G	A	100	PASS	AC=3709;AF=0.740615;AN=5008;NS=2504;DP=16347;EAS_AF=0.9038;AMR_AF=0.7781;AFR_AF=0.264;EUR_AF=0.9503;SAS_AF=0.9744;AA=G|||;VT=SNP
12	2816550	rs12319191	A	T	100	PASS	AC=446;AF=0.0890575;AN=5008;NS=2504;DP=18554;EAS_AF=0.0962;AMR_AF=0.1599;AFR_AF=0.1263;EUR_AF=0.0457;SAS_AF=0.0256;AA=A|||;VT=SNP
12	2817158	rs116457375	C	T	100	PASS	AC=60;AF=0.0119808;AN=5008;NS=2504;DP=15956;EAS_AF=0.0069;AMR_AF=0.0086;AFR_AF=0.0182;EUR_AF=0.0159;SAS_AF=0.0072;AA=C|||;VT=SNP
12	2817242	rs7296798	C	T	100	PASS	AC=3708;AF=0.740415;AN=5008;NS=2504;DP=16489;EAS_AF=0.9038;AMR_AF=0.7767;AFR_AF=0.264;EUR_AF=0.9503;SAS_AF=0.9744;AA=C|||;VT=SNP
12	2817585	rs11062324	G	C	100	PASS	AC=801;AF=0.159944;AN=5008;NS=2504;DP=18077;EAS_AF=0.0962;AMR_AF=0.2075;AFR_AF=0.3676;EUR_AF=0.0487;SAS_AF=0.0256;AA=G|||;VT=SNP
12	2817722	rs75807014	C	T	100	PASS	AC=21;AF=0.00419329;AN=5008;NS=2504;DP=17845;EAS_AF=0;AMR_AF=0.0058;AFR_AF=0.0008;EUR_AF=0.0159;SAS_AF=0;AA=C|||;VT=SNP
12	2817942	rs10848692	T	C	100	PASS	AC=859;AF=0.171526;AN=5008;NS=2504;DP=20194;EAS_AF=0.0962;AMR_AF=0.2089;AFR_AF=0.4107;EUR_AF=0.0487;SAS_AF=0.0256;AA=T|||;VT=SNP
12	2818598	rs73042734	G	T	100	PASS	AC=69;AF=0.013778;AN=5008;NS=2504;DP=18885;EAS_AF=0;AMR_AF=0.0432;AFR_AF=0;EUR_AF=0.0308;SAS_AF=0.0082;AA=G|||;VT=SNP
12	2820040	rs7297891	T	C	100	PASS	AC=3769;AF=0.752596;AN=5008;NS=2504;DP=18885;EAS_AF=0.9028;AMR_AF=0.7781;AFR_AF=0.3185;EUR_AF=0.9473;SAS_AF=0.9663;AA=T|||;VT=SNP
12	2820925	rs117510564	G	A	100	PASS	AC=475;AF=0.0948482;AN=5008;NS=2504;DP=14539;EAS_AF=0.0972;AMR_AF=0.1643;AFR_AF=0.1377;EUR_AF=0.0487;SAS_AF=0.0327;AA=A|||;VT=SNP
12	2821849	rs114380658	G	A	100	PASS	AC=66;AF=0.0131789;AN=5008;NS=2504;DP=19752;EAS_AF=0.0079;AMR_AF=0.0086;AFR_AF=0.0197;EUR_AF=0.0159;SAS_AF=0.0102;AA=G|||;VT=SNP
12	2822328	rs12304943	T	C	100	PASS	AC=1197;AF=0.239018;AN=5008;NS=2504;DP=21239;EAS_AF=0.13;AMR_AF=0.2911;AFR_AF=0.475;EUR_AF=0.1789;SAS_AF=0.0573;AA=C|||;VT=SNP
12	2822336	rs12303503	A	G	100	PASS	AC=1108;AF=0.221246;AN=5008;NS=2504;DP=21216;EAS_AF=0.13;AMR_AF=0.2839;AFR_AF=0.4115;EUR_AF=0.1789;SAS_AF=0.0573;AA=A|||;VT=SNP
12	2822461	rs1861672	C	A	100	PASS	AC=1322;AF=0.263978;AN=5008;NS=2504;DP=20836;EAS_AF=0.13;AMR_AF=0.2925;AFR_AF=0.5688;EUR_AF=0.1789;SAS_AF=0.0573;AA=A|||;VT=SNP
12	2823048	rs12305266	A	G	100	PASS	AC=1132;AF=0.226038;AN=5008;NS=2504;DP=19127;EAS_AF=0.13;AMR_AF=0.2853;AFR_AF=0.4289;EUR_AF=0.1789;SAS_AF=0.0573;AA=A|||;VT=SNP
12	2824274	rs11062326	T	C	100	PASS	AC=1041;AF=0.207867;AN=5008;NS=2504;DP=15750;EAS_AF=0.131;AMR_AF=0.2795;AFR_AF=0.3616;EUR_AF=0.1789;SAS_AF=0.0583;AA=T|||;VT=SNP
12	2824395	rs7295730	G	C	100	PASS	AC=3537;AF=0.70627;AN=5008;NS=2504;DP=17126;EAS_AF=0.869;AMR_AF=0.7046;AFR_AF=0.3222;EUR_AF=0.8201;SAS_AF=0.9417;AA=G|||;VT=SNP
12	2824699	rs1115503	A	G	100	PASS	AC=3533;AF=0.705471;AN=5008;NS=2504;DP=16138;EAS_AF=0.87;AMR_AF=0.7046;AFR_AF=0.3192;EUR_AF=0.8191;SAS_AF=0.9417;AA=A|||;VT=SNP
12	2825631	rs150290733	C	A	100	PASS	AC=24;AF=0.00479233;AN=5008;NS=2504;DP=17328;EAS_AF=0;AMR_AF=0.0058;AFR_AF=0.0015;EUR_AF=0.0179;SAS_AF=0;AA=C|||;VT=SNP
12	2825799	rs137899990	C	T	100	PASS	AC=24;AF=0.00479233;AN=5008;NS=2504;DP=19493;EAS_AF=0;AMR_AF=0.0043;AFR_AF=0;EUR_AF=0.0189;SAS_AF=0.002;AA=C|||;VT=SNP
12	2825878	rs12320828	C	T	100	PASS	AC=447;AF=0.0892572;AN=5008;NS=2504;DP=19099;EAS_AF=0.0942;AMR_AF=0.1599;AFR_AF=0.1195;EUR_AF=0.0487;SAS_AF=0.0348;AA=C|||;VT=SNP
12	2826063	rs12302408	T	G	100	PASS	AC=319;AF=0.0636981;AN=5008;NS=2504;DP=17730;EAS_AF=0.0893;AMR_AF=0.1455;AFR_AF=0.0537;EUR_AF=0.0328;SAS_AF=0.0245;AA=T|||;VT=SNP
12	2826195	rs11062327	A	G	100	PASS	AC=1111;AF=0.221845;AN=5008;NS=2504;DP=19103;EAS_AF=0.128;AMR_AF=0.2867;AFR_AF=0.413;EUR_AF=0.1789;SAS_AF=0.0583;AA=N|||;VT=SNP
12	2826791	rs116301392	G	A	100	PASS	AC=130;AF=0.0259585;AN=5008;NS=2504;DP=19240;EAS_AF=0.0079;AMR_AF=0.013;AFR_AF=0.0658;EUR_AF=0.0159;SAS_AF=0.0102;AA=G|||;VT=SNP
12	2827501	rs2098427	C	T	100	PASS	AC=3496;AF=0.698083;AN=5008;NS=2504;DP=15929;EAS_AF=0.872;AMR_AF=0.7032;AFR_AF=0.289;EUR_AF=0.8211;SAS_AF=0.9417;AA=T|||;VT=SNP
12	2828334	rs2098425	G	A	100	PASS	AC=1004;AF=0.200479;AN=5008;NS=2504;DP=21945;EAS_AF=0.128;AMR_AF=0.2781;AFR_AF=0.3396;EUR_AF=0.175;SAS_AF=0.0583;AA=A|||;VT=SNP
12	2828344	rs73042754	T	C	100	PASS	AC=68;AF=0.0135783;AN=5008;NS=2504;DP=22369;EAS_AF=0;AMR_AF=0.0418;AFR_AF=0;EUR_AF=0.0308;SAS_AF=0.0082;AA=T|||;VT=SNP
12	2828764	rs34372482	C	T	100	PASS	AC=1004;AF=0.200479;AN=5008;NS=2504;DP=22778;EAS_AF=0.128;AMR_AF=0.2781;AFR_AF=0.3396;EUR_AF=0.175;SAS_AF=0.0583;AA=T|||;VT=SNP
12	2830508	rs12229387	A	G	100	PASS	AC=2782;AF=0.555511;AN=5008;NS=2504;DP=13953;EAS_AF=0.622;AMR_AF=0.5836;AFR_AF=0.1823;EUR_AF=0.6819;SAS_AF=0.8415;AA=A|||;VT=SNP
12	2830894	rs12316516	G	C	100	PASS	AC=994;AF=0.198482;AN=5008;NS=2504;DP=18851;EAS_AF=0.128;AMR_AF=0.2738;AFR_AF=0.3381;EUR_AF=0.171;SAS_AF=0.0573;AA=C|||;VT=SNP
12	2830905	rs12811549	C	T	100	PASS	AC=527;AF=0.105232;AN=5008;NS=2504;DP=19024;EAS_AF=0.0337;AMR_AF=0.1095;AFR_AF=0.2057;EUR_AF=0.1223;SAS_AF=0.0225;AA=C|||;VT=SNP
12	2830907	rs12310349	A	G	100	PASS	AC=993;AF=0.198283;AN=5008;NS=2504;DP=18981;EAS_AF=0.128;AMR_AF=0.2738;AFR_AF=0.3374;EUR_AF=0.171;SAS_AF=0.0573;AA=G|||;VT=SNP
12	2831151	rs13328976	G	A	100	PASS	AC=788;AF=0.157348;AN=5008;NS=2504;DP=20399;EAS_AF=0.249;AMR_AF=0.1225;AFR_AF=0.1604;EUR_AF=0.1412;SAS_AF=0.1002;AA=G|||;VT=SNP
12	2831237	rs67084831	G	A	100	PASS	AC=1004;AF=0.200479;AN=5008;NS=2504;DP=20111;EAS_AF=0.128;AMR_AF=0.2781;AFR_AF=0.3396;EUR_AF=0.175;SAS_AF=0.0583;AA=G|||;VT=SNP
12	2831297	rs12228313	C	T	100	PASS	AC=811;AF=0.161941;AN=5008;NS=2504;DP=20759;EAS_AF=0.249;AMR_AF=0.1239;AFR_AF=0.177;EUR_AF=0.1412;SAS_AF=0.1002;AA=C|||;VT=SNP
12	2831379	rs12813281	A	G	100	PASS	AC=1004;AF=0.200479;AN=5008;NS=2504;DP=20389;EAS_AF=0.128;AMR_AF=0.2781;AFR_AF=0.3396;EUR_AF=0.175;SAS_AF=0.0583;AA=A|||;VT=SNP
12	2831481	rs11062330	C	T	100	PASS	AC=1003;AF=0.20028;AN=5008;NS=2504;DP=19898;EAS_AF=0.127;AMR_AF=0.2781;AFR_AF=0.3396;EUR_AF=0.175;SAS_AF=0.0583;AA=c|||;VT=SNP
12	2831556	rs1592573	A	T	100	PASS	AC=3970;AF=0.792732;AN=5008;NS=2504;DP=19796;EAS_AF=0.75;AMR_AF=0.8674;AFR_AF=0.6573;EUR_AF=0.8579;SAS_AF=0.8998;AA=N|||;VT=SNP
12	2831999	rs12818377	C	T	100	PASS	AC=536;AF=0.107029;AN=5008;NS=2504;DP=21697;EAS_AF=0.0337;AMR_AF=0.1138;AFR_AF=0.2073;EUR_AF=0.1252;SAS_AF=0.0235;AA=C|||;VT=SNP
12	2832955	rs17694709	C	T	100	PASS	AC=101;AF=0.0201677;AN=5008;NS=2504;DP=21561;EAS_AF=0;AMR_AF=0.0187;AFR_AF=0.0015;EUR_AF=0.0507;SAS_AF=0.0358;AA=C|||;VT=SNP
12	2833013	rs10848693	A	T	100	PASS	AC=806;AF=0.160942;AN=5008;NS=2504;DP=21904;EAS_AF=0.247;AMR_AF=0.1254;AFR_AF=0.174;EUR_AF=0.1412;SAS_AF=0.1002;AA=A|||;VT=SNP
12	2833014	rs12307277	C	T	100	PASS	AC=1104;AF=0.220447;AN=5008;NS=2504;DP=21907;EAS_AF=0.129;AMR_AF=0.2767;AFR_AF=0.416;EUR_AF=0.174;SAS_AF=0.0583;AA=C|||;VT=SNP
12	2833268	rs143727958	C	T	100	PASS	AC=34;AF=0.00678914;AN=5008;NS=2504;DP=23573;EAS_AF=0.001;AMR_AF=0.0086;AFR_AF=0;EUR_AF=0.006;SAS_AF=0.0215;AA=C|||;VT=SNP
12	2833309	rs11614137	T	A	100	PASS	AC=2778;AF=0.554712;AN=5008;NS=2504;DP=22051;EAS_AF=0.624;AMR_AF=0.5836;AFR_AF=0.1762;EUR_AF=0.6839;SAS_AF=0.8415;AA=T|||;VT=SNP
12	2834412	rs888195	G	C	100	PASS	AC=1794;AF=0.358227;AN=5008;NS=2504;DP=21137;EAS_AF=0.378;AMR_AF=0.4006;AFR_AF=0.5015;EUR_AF=0.3151;SAS_AF=0.1585;AA=C|||;VT=SNP
12	2836206	rs11062331	G	A	100	PASS	AC=1053;AF=0.210264;AN=5008;NS=2504;DP=20805;EAS_AF=0.1766;AMR_AF=0.2839;AFR_AF=0.1135;EUR_AF=0.2694;SAS_AF=0.2628;AA=G|||;VT=SNP
12	2836679	rs34317030	C	T	100	PASS	AC=476;AF=0.0950479;AN=5008;NS=2504;DP=23372;EAS_AF=0.0337;AMR_AF=0.1052;AFR_AF=0.1664;EUR_AF=0.1252;SAS_AF=0.0235;AA=T|||;VT=SNP
12	2836685	rs12370123	T	C	100	PASS	AC=2808;AF=0.560703;AN=5008;NS=2504;DP=23157;EAS_AF=0.622;AMR_AF=0.585;AFR_AF=0.1997;EUR_AF=0.6829;SAS_AF=0.8425;AA=T|||;VT=SNP
12	2837473	rs150685278	T	C	100	PASS	AC=34;AF=0.00678914;AN=5008;NS=2504;DP=21429;EAS_AF=0;AMR_AF=0.0086;AFR_AF=0.0015;EUR_AF=0.0179;SAS_AF=0.0082;AA=T|||;VT=SNP
12	2837538	rs4765986	T	G	100	PASS	AC=821;AF=0.163938;AN=5008;NS=2504;DP=20524;EAS_AF=0.249;AMR_AF=0.1239;AFR_AF=0.1778;EUR_AF=0.1421;SAS_AF=0.1084;AA=T|||;VT=SNP
12	2837858	rs61916600	G	A	100	PASS	AC=62;AF=0.0123802;AN=5008;NS=2504;DP=21107;EAS_AF=0;AMR_AF=0.0072;AFR_AF=0;EUR_AF=0.0249;SAS_AF=0.0327;AA=G|||;VT=SNP
12	2838134	rs55817206	G	T	100	PASS	AC=2770;AF=0.553115;AN=5008;NS=2504;DP=19885;EAS_AF=0.619;AMR_AF=0.5836;AFR_AF=0.1793;EUR_AF=0.6839;SAS_AF=0.8344;AA=G|||;VT=SNP
12	2838540	rs11062333	T	C	100	PASS	AC=2899;AF=0.578874;AN=5008;NS=2504;DP=18302;EAS_AF=0.625;AMR_AF=0.5865;AFR_AF=0.2723;EUR_AF=0.6839;SAS_AF=0.8323;AA=t|||;VT=SNP
12	2838677	rs140342616	T	G	100	PASS	AC=130;AF=0.0259585;AN=5008;NS=2504;DP=16537;EAS_AF=0.0089;AMR_AF=0.013;AFR_AF=0.0651;EUR_AF=0.0159;SAS_AF=0.0102;AA=T|||;VT=SNP
12	2838927	rs144254930	T	C	100	PASS	AC=26;AF=0.00519169;AN=5008;NS=2504;DP=18014;EAS_AF=0;AMR_AF=0.0086;AFR_AF=0.0015;EUR_AF=0.0179;SAS_AF=0;AA=T|||;VT=SNP
12	2839038	rs12372529	G	T	100	PASS	AC=821;AF=0.163938;AN=5008;NS=2504;DP=18209;EAS_AF=0.249;AMR_AF=0.1239;AFR_AF=0.1785;EUR_AF=0.1412;SAS_AF=0.1084;AA=G|||;VT=SNP
12	2839868	rs10774057	G	A	100	PASS	AC=3276;AF=0.654153;AN=5008;NS=2504;DP=18839;EAS_AF=0.6528;AMR_AF=0.6888;AFR_AF=0.3684;EUR_AF=0.8091;SAS_AF=0.8579;AA=G|||;VT=SNP
12	2840970	rs71458009	C	T	100	PASS	AC=486;AF=0.0970447;AN=5008;NS=2504;DP=19305;EAS_AF=0.0853;AMR_AF=0.1599;AFR_AF=0.1755;EUR_AF=0.0338;SAS_AF=0.0235;AA=C|||;VT=SNP
12	2841592	rs11062335	T	C	100	PASS	AC=3992;AF=0.797125;AN=5008;NS=2504;DP=16236;EAS_AF=0.7688;AMR_AF=0.8718;AFR_AF=0.643;EUR_AF=0.8638;SAS_AF=0.9131;AA=t|||;VT=SNP
12	2841673	rs7309877	A	T	100	PASS	AC=3627;AF=0.724241;AN=5008;NS=2504;DP=17625;EAS_AF=0.8046;AMR_AF=0.8012;AFR_AF=0.4418;EUR_AF=0.7773;SAS_AF=0.9141;AA=A|||;VT=SNP
12	2842047	rs61916603	A	G	100	PASS	AC=176;AF=0.0351438;AN=5008;NS=2504;DP=20447;EAS_AF=0;AMR_AF=0.0346;AFR_AF=0.0015;EUR_AF=0.0577;SAS_AF=0.0941;AA=A|||;VT=SNP
12	2842543	rs34659162	C	T	100	PASS	AC=196;AF=0.0391374;AN=5008;NS=2504;DP=21509;EAS_AF=0;AMR_AF=0.0216;AFR_AF=0.0885;EUR_AF=0.0586;SAS_AF=0.0051;AA=C|||;VT=SNP
12	2842553	rs10848694	C	A	100	PASS	AC=3732;AF=0.745208;AN=5008;NS=2504;DP=21681;EAS_AF=0.7867;AMR_AF=0.768;AFR_AF=0.6051;EUR_AF=0.7316;SAS_AF=0.8896;AA=A|||;VT=SNP
12	2842565	rs11837938	A	G	100	PASS	AC=3749;AF=0.748602;AN=5008;NS=2504;DP=21331;EAS_AF=0.7867;AMR_AF=0.7695;AFR_AF=0.6165;EUR_AF=0.7326;SAS_AF=0.8896;AA=A|||;VT=SNP
12	2842678	rs11830705	G	A	100	PASS	AC=3686;AF=0.736022;AN=5008;NS=2504;DP=21220;EAS_AF=0.7867;AMR_AF=0.768;AFR_AF=0.5696;EUR_AF=0.7326;SAS_AF=0.8896;AA=G|||;VT=SNP
12	2843244	rs10848695	C	T	100	PASS	AC=949;AF=0.189497;AN=5008;NS=2504;DP=18887;EAS_AF=0.2123;AMR_AF=0.2089;AFR_AF=0.1589;EUR_AF=0.2704;SAS_AF=0.1104;AA=C|||;VT=SNP
12	2843321	rs7302305	C	T	100	PASS	AC=3725;AF=0.74381;AN=5008;NS=2504;DP=19817;EAS_AF=0.7867;AMR_AF=0.7666;AFR_AF=0.6082;EUR_AF=0.7296;SAS_AF=0.8814;AA=C|||;VT=SNP
12	2843877	rs7294534	T	C	100	PASS	AC=3808;AF=0.760383;AN=5008;NS=2504;DP=22355;EAS_AF=0.7877;AMR_AF=0.7723;AFR_AF=0.6611;EUR_AF=0.7296;SAS_AF=0.8896;AA=T|||;VT=SNP
12	2843885	rs11830257	T	C	100	PASS	AC=108;AF=0.0215655;AN=5008;NS=2504;DP=21993;EAS_AF=0.0337;AMR_AF=0.0144;AFR_AF=0.0303;EUR_AF=0.0089;SAS_AF=0.0153;AA=T|||;VT=SNP
12	2843930	rs34307296	G	A	100	PASS	AC=193;AF=0.0385383;AN=5008;NS=2504;DP=19264;EAS_AF=0;AMR_AF=0.0202;AFR_AF=0.0893;EUR_AF=0.0547;SAS_AF=0.0061;AA=G|||;VT=SNP
12	2844006	rs115778697	C	T	100	PASS	AC=121;AF=0.0241613;AN=5008;NS=2504;DP=19891;EAS_AF=0;AMR_AF=0.0101;AFR_AF=0.0575;EUR_AF=0.0338;SAS_AF=0.0041;AA=C|||;VT=SNP
12	2844266	rs181936902	A	G	100	PASS	AC=34;AF=0.00678914;AN=5008;NS=2504;DP=21627;EAS_AF=0.001;AMR_AF=0.0086;AFR_AF=0;EUR_AF=0.006;SAS_AF=0.0215;AA=a|||;VT=SNP
12	2844362	rs11062336	G	A	100	PASS	AC=56;AF=0.0111821;AN=5008;NS=2504;DP=20008;EAS_AF=0.001;AMR_AF=0.0159;AFR_AF=0.0023;EUR_AF=0.0368;SAS_AF=0.0041;AA=G|||;VT=SNP
12	2844557	rs145939970	G	A	100	PASS	AC=53;AF=0.0105831;AN=5008;NS=2504;DP=18209;EAS_AF=0;AMR_AF=0.0202;AFR_AF=0;EUR_AF=0.0288;SAS_AF=0.0102;AA=G|||;VT=SNP
12	2844797	rs74054716	A	G	100	PASS	AC=111;AF=0.0221645;AN=5008;NS=2504;DP=22416;EAS_AF=0.0337;AMR_AF=0.0144;AFR_AF=0.0333;EUR_AF=0.0089;SAS_AF=0.0143;AA=A|||;VT=SNP
12	2845053	rs10744572	T	C	100	PASS	AC=3858;AF=0.770367;AN=5008;NS=2504;DP=20853;EAS_AF=0.7887;AMR_AF=0.7752;AFR_AF=0.6967;EUR_AF=0.7296;SAS_AF=0.8896;AA=C|||;VT=SNP
12	2845496	rs4765988	C	G	100	PASS	AC=3858;AF=0.770367;AN=5008;NS=2504;DP=19133;EAS_AF=0.7887;AMR_AF=0.7752;AFR_AF=0.6967;EUR_AF=0.7296;SAS_AF=0.8896;AA=G|||;VT=SNP
12	2846113	rs10774058	G	T	100	PASS	AC=3670;AF=0.732827;AN=5008;NS=2504;DP=18205;EAS_AF=0.7877;AMR_AF=0.7695;AFR_AF=0.559;EUR_AF=0.7286;SAS_AF=0.8896;AA=G|||;VT=SNP
12	2847066	rs117280814	A	G	100	PASS	AC=107;AF=0.0213658;AN=5008;NS=2504;DP=19100;EAS_AF=0.0337;AMR_AF=0.0144;AFR_AF=0.0303;EUR_AF=0.0089;SAS_AF=0.0143;AA=A|||;VT=SNP
12	2847719	rs4129412	T	C	100	PASS	AC=3830;AF=0.764776;AN=5008;NS=2504;DP=20944;EAS_AF=0.7887;AMR_AF=0.8012;AFR_AF=0.6596;EUR_AF=0.7326;SAS_AF=0.8896;AA=t|||;VT=SNP
12	2848304	rs10848696	T	G	100	PASS	AC=3911;AF=0.78095;AN=5008;NS=2504;DP=28339;EAS_AF=0.7887;AMR_AF=0.781;AFR_AF=0.7458;EUR_AF=0.7296;SAS_AF=0.8732;AA=G|||;VT=SNP
12	2848321	rs62636432	G	A	100	PASS	AC=110;AF=0.0219649;AN=5008;NS=2504;DP=28142;EAS_AF=0;AMR_AF=0.0403;AFR_AF=0;EUR_AF=0.0388;SAS_AF=0.044;AA=A|||;VT=SNP
12	2848549	rs61916604	C	T	100	PASS	AC=505;AF=0.100839;AN=5008;NS=2504;DP=32322;EAS_AF=0.0625;AMR_AF=0.0778;AFR_AF=0.0045;EUR_AF=0.1412;SAS_AF=0.2454;AA=C|||;VT=SNP
12	2848560	rs34285939	A	G	100	PASS	AC=192;AF=0.0383387;AN=5008;NS=2504;DP=31770;EAS_AF=0;AMR_AF=0.0202;AFR_AF=0.0802;EUR_AF=0.0656;SAS_AF=0.0061;AA=A|||;VT=SNP
12	2848821	rs61916605	G	A	100	PASS	AC=55;AF=0.0109824;AN=5008;NS=2504;DP=19805;EAS_AF=0;AMR_AF=0.0173;AFR_AF=0;EUR_AF=0.0209;SAS_AF=0.0225;AA=G|||;VT=SNP
12	2848998	rs35119907	C	T	100	PASS	AC=346;AF=0.0690895;AN=5008;NS=2504;DP=20684;EAS_AF=0.0268;AMR_AF=0.0994;AFR_AF=0.0522;EUR_AF=0.1571;SAS_AF=0.0235;AA=C|||;VT=SNP
12	2849040	rs7299379	A	T	100	PASS	AC=3854;AF=0.769569;AN=5008;NS=2504;DP=21100;EAS_AF=0.7877;AMR_AF=0.7752;AFR_AF=0.6944;EUR_AF=0.7296;SAS_AF=0.8896;AA=a|||;VT=SNP
12	2849609	rs34907597	G	C	100	PASS	AC=1004;AF=0.200479;AN=5008;NS=2504;DP=15942;EAS_AF=0.2113;AMR_AF=0.2133;AFR_AF=0.1997;EUR_AF=0.2694;SAS_AF=0.1104;AA=G|||;VT=SNP
12	2851583	rs10848697	G	C	100	PASS	AC=3382;AF=0.675319;AN=5008;NS=2504;DP=18986;EAS_AF=0.7887;AMR_AF=0.7406;AFR_AF=0.41;EUR_AF=0.663;SAS_AF=0.8834;AA=G|||;VT=SNP
12	2851603	rs4635140	G	A	100	PASS	AC=3065;AF=0.612021;AN=5008;NS=2504;DP=19949;EAS_AF=0.755;AMR_AF=0.7118;AFR_AF=0.2322;EUR_AF=0.6511;SAS_AF=0.8671;AA=G|||;VT=SNP
12	2852081	rs73042778	A	T	100	PASS	AC=24;AF=0.00479233;AN=5008;NS=2504;DP=20319;EAS_AF=0;AMR_AF=0.0029;AFR_AF=0.0015;EUR_AF=0.0099;SAS_AF=0.0102;AA=A|||;VT=SNP
12	2852249	rs7977087	A	G	100	PASS	AC=3822;AF=0.763179;AN=5008;NS=2504;DP=16648;EAS_AF=0.7897;AMR_AF=0.7738;AFR_AF=0.6626;EUR_AF=0.7306;SAS_AF=0.8978;AA=A|||;VT=SNP
12	2852643	rs35234910	G	A	100	PASS	AC=383;AF=0.0764776;AN=5008;NS=2504;DP=17596;EAS_AF=0.0278;AMR_AF=0.1037;AFR_AF=0.0772;EUR_AF=0.1571;SAS_AF=0.0235;AA=G|||;VT=SNP
12	2852740	rs6416307	G	A	100	PASS	AC=3527;AF=0.704273;AN=5008;NS=2504;DP=17898;EAS_AF=0.7877;AMR_AF=0.755;AFR_AF=0.4818;EUR_AF=0.6948;SAS_AF=0.8926;AA=G|||;VT=SNP
12	2852954	rs34774896	G	A	100	PASS	AC=144;AF=0.028754;AN=5008;NS=2504;DP=17831;EAS_AF=0;AMR_AF=0.0101;AFR_AF=0.0749;EUR_AF=0.0338;SAS_AF=0.0041;AA=G|||;VT=SNP
12	2853859	rs139923282	A	G	100	PASS	AC=21;AF=0.00419329;AN=5008;NS=2504;DP=19013;EAS_AF=0;AMR_AF=0.0072;AFR_AF=0;EUR_AF=0.0149;SAS_AF=0.001;AA=A|||;VT=SNP
12	2854810	rs7973927	C	T	100	PASS	AC=3799;AF=0.758586;AN=5008;NS=2504;DP=16755;EAS_AF=0.7937;AMR_AF=0.7752;AFR_AF=0.6437;EUR_AF=0.7286;SAS_AF=0.8967;AA=C|||;VT=SNP
12	2855522	rs4765991	G	C	100	PASS	AC=3797;AF=0.758187;AN=5008;NS=2504;DP=17103;EAS_AF=0.7937;AMR_AF=0.7738;AFR_AF=0.643;EUR_AF=0.7286;SAS_AF=0.8967;AA=A|||;VT=SNP
12	2855595	rs10848698	G	A	100	PASS	AC=992;AF=0.198083;AN=5008;NS=2504;DP=18765;EAS_AF=0.2063;AMR_AF=0.2118;AFR_AF=0.1989;EUR_AF=0.2714;SAS_AF=0.1033;AA=G|||;VT=SNP
12	2856098	rs4267125	G	A	100	PASS	AC=3797;AF=0.758187;AN=5008;NS=2504;DP=21312;EAS_AF=0.7937;AMR_AF=0.7738;AFR_AF=0.643;EUR_AF=0.7286;SAS_AF=0.8967;AA=G|||;VT=SNP
12	2857370	rs7295829	C	A	100	PASS	AC=3813;AF=0.761382;AN=5008;NS=2504;DP=19955;EAS_AF=0.7946;AMR_AF=0.7738;AFR_AF=0.6536;EUR_AF=0.7286;SAS_AF=0.8978;AA=A|||;VT=SNP
12	2857812	rs12811146	T	C	100	PASS	AC=64;AF=0.0127796;AN=5008;NS=2504;DP=18468;EAS_AF=0;AMR_AF=0.0101;AFR_AF=0.0174;EUR_AF=0.0318;SAS_AF=0.002;AA=T|||;VT=SNP
12	2857833	rs145911482	G	T	100	PASS	AC=988;AF=0.197284;AN=5008;NS=2504;DP=18203;EAS_AF=0.2054;AMR_AF=0.2118;AFR_AF=0.1974;EUR_AF=0.2714;SAS_AF=0.1022;AA=G|||;VT=SNP
12	2858183	rs4765706	C	G	100	PASS	AC=3692;AF=0.73722;AN=5008;NS=2504;DP=17484;EAS_AF=0.7609;AMR_AF=0.7594;AFR_AF=0.6127;EUR_AF=0.7207;SAS_AF=0.8824;AA=G|||;VT=SNP
12	2858445	rs4616103	A	C	100	PASS	AC=3673;AF=0.733427;AN=5008;NS=2504;DP=16804;EAS_AF=0.7937;AMR_AF=0.7637;AFR_AF=0.5545;EUR_AF=0.7286;SAS_AF=0.8967;AA=A|||;VT=SNP
12	2858593	rs7965717	C	T	100	PASS	AC=3800;AF=0.758786;AN=5008;NS=2504;DP=19621;EAS_AF=0.7937;AMR_AF=0.7738;AFR_AF=0.6452;EUR_AF=0.7286;SAS_AF=0.8967;AA=C|||;VT=SNP
12	2858940	rs7958335	T	C	100	PASS	AC=3801;AF=0.758986;AN=5008;NS=2504;DP=17889;EAS_AF=0.7937;AMR_AF=0.7738;AFR_AF=0.6452;EUR_AF=0.7296;SAS_AF=0.8967;AA=T|||;VT=SNP
12	2859124	rs7304144	C	G	100	PASS	AC=3315;AF=0.661941;AN=5008;NS=2504;DP=17783;EAS_AF=0.7589;AMR_AF=0.7305;AFR_AF=0.4024;EUR_AF=0.6521;SAS_AF=0.8742;AA=C|||;VT=SNP
12	2859174	rs10848700	G	C	100	PASS	AC=993;AF=0.198283;AN=5008;NS=2504;DP=17602;EAS_AF=0.2063;AMR_AF=0.2118;AFR_AF=0.1967;EUR_AF=0.2753;SAS_AF=0.1033;AA=G|||;VT=SNP
12	2859329	rs140714148	C	T	100	PASS	AC=20;AF=0.00399361;AN=5008;NS=2504;DP=19232;EAS_AF=0;AMR_AF=0.0072;AFR_AF=0.0015;EUR_AF=0.0129;SAS_AF=0;AA=C|||;VT=SNP
12	2859373	rs6489388	T	C	100	PASS	AC=4274;AF=0.853435;AN=5008;NS=2504;DP=17868;EAS_AF=0.9762;AMR_AF=0.879;AFR_AF=0.6551;EUR_AF=0.8529;SAS_AF=0.9775;AA=C|||;VT=SNP
12	2859574	rs6489389	C	T	100	PASS	AC=3355;AF=0.669928;AN=5008;NS=2504;DP=20651;EAS_AF=0.9107;AMR_AF=0.7637;AFR_AF=0.1861;EUR_AF=0.7406;SAS_AF=0.9366;AA=C|||;VT=SNP
12	2859616	rs112525214	G	C	100	PASS	AC=594;AF=0.11861;AN=5008;NS=2504;DP=21093;EAS_AF=0.0238;AMR_AF=0.1182;AFR_AF=0.2451;EUR_AF=0.1421;SAS_AF=0.0215;AA=c|||;VT=SNP
12	2859660	rs7303994	G	A	100	PASS	AC=4229;AF=0.844449;AN=5008;NS=2504;DP=19831;EAS_AF=0.9762;AMR_AF=0.8703;AFR_AF=0.6256;EUR_AF=0.8519;SAS_AF=0.9785;AA=T|||;VT=SNP
12	2860178	rs35990305	T	A	100	PASS	AC=4295;AF=0.857628;AN=5008;NS=2504;DP=20439;EAS_AF=0.9772;AMR_AF=0.8761;AFR_AF=0.671;EUR_AF=0.8539;SAS_AF=0.9775;AA=A|||;VT=SNP
12	2860862	rs4238007	T	A	100	PASS	AC=4283;AF=0.855232;AN=5008;NS=2504;DP=21709;EAS_AF=0.9772;AMR_AF=0.8732;AFR_AF=0.6626;EUR_AF=0.8549;SAS_AF=0.9775;AA=A|||;VT=SNP
12	2861141	rs4294615	T	G	100	PASS	AC=4284;AF=0.855431;AN=5008;NS=2504;DP=19351;EAS_AF=0.9772;AMR_AF=0.8732;AFR_AF=0.6634;EUR_AF=0.8549;SAS_AF=0.9775;AA=N|||;VT=SNP
12	2861238	rs141421627	C	T	100	PASS	AC=24;AF=0.00479233;AN=5008;NS=2504;DP=19774;EAS_AF=0;AMR_AF=0.013;AFR_AF=0;EUR_AF=0.0139;SAS_AF=0.001;AA=C|||;VT=SNP
12	2861331	rs71458014	C	T	100	PASS	AC=97;AF=0.019369;AN=5008;NS=2504;DP=19846;EAS_AF=0;AMR_AF=0.0101;AFR_AF=0.0514;EUR_AF=0.0199;SAS_AF=0.002;AA=C|||;VT=SNP
12	2861418	rs4348964	G	A	100	PASS	AC=4278;AF=0.854233;AN=5008;NS=2504;DP=18859;EAS_AF=0.9772;AMR_AF=0.8732;AFR_AF=0.6596;EUR_AF=0.8539;SAS_AF=0.9775;AA=A|||;VT=SNP
12	2862497	rs4438098	T	G	100	PASS	AC=3557;AF=0.710264;AN=5008;NS=2504;DP=13779;EAS_AF=0.9395;AMR_AF=0.8026;AFR_AF=0.2799;EUR_AF=0.7475;SAS_AF=0.9519;AA=T|||;VT=SNP
12	2862543	rs4450218	G	A	100	PASS	AC=3937;AF=0.786142;AN=5008;NS=2504;DP=14016;EAS_AF=0.9762;AMR_AF=0.8372;AFR_AF=0.4864;EUR_AF=0.7744;SAS_AF=0.9714;AA=G|||;VT=SNP
12	2862548	rs111643467	A	G	100	PASS	AC=294;AF=0.0587061;AN=5008;NS=2504;DP=14252;EAS_AF=0;AMR_AF=0.0346;AFR_AF=0.1369;EUR_AF=0.0815;SAS_AF=0.0072;AA=A|||;VT=SNP
12	2862618	rs73242822	G	C	100	PASS	AC=305;AF=0.0609026;AN=5008;NS=2504;DP=16051;EAS_AF=0;AMR_AF=0.0375;AFR_AF=0.1445;EUR_AF=0.0805;SAS_AF=0.0072;AA=C|||;VT=SNP
12	2862859	rs77515703	C	G	100	PASS	AC=211;AF=0.0421326;AN=5008;NS=2504;DP=16584;EAS_AF=0;AMR_AF=0.0331;AFR_AF=0.0809;EUR_AF=0.0746;SAS_AF=0.0061;AA=G|||;VT=SNP
12	2863324	rs4765992	A	C	100	PASS	AC=4287;AF=0.85603;AN=5008;NS=2504;DP=20040;EAS_AF=0.9772;AMR_AF=0.8775;AFR_AF=0.6641;EUR_AF=0.8529;SAS_AF=0.9785;AA=C|||;VT=SNP
12	2863497	rs4765993	G	A	100	PASS	AC=4287;AF=0.85603;AN=5008;NS=2504;DP=20350;EAS_AF=0.9772;AMR_AF=0.8775;AFR_AF=0.6641;EUR_AF=0.8529;SAS_AF=0.9785;AA=A|||;VT=SNP
12	2864283	rs7295400	C	T	100	PASS	AC=4287;AF=0.85603;AN=5008;NS=2504;DP=19055;EAS_AF=0.9772;AMR_AF=0.8775;AFR_AF=0.6641;EUR_AF=0.8529;SAS_AF=0.9785;AA=T|||;VT=SNP
12	2864725	rs11062337	G	A	100	PASS	AC=268;AF=0.0535144;AN=5008;NS=2504;DP=18751;EAS_AF=0.0377;AMR_AF=0.0303;AFR_AF=0.1233;EUR_AF=0.0258;SAS_AF=0.0204;AA=G|||;VT=SNP
12	2865462	rs7965313	C	A	100	PASS	AC=4288;AF=0.85623;AN=5008;NS=2504;DP=15056;EAS_AF=0.9772;AMR_AF=0.8775;AFR_AF=0.6649;EUR_AF=0.8529;SAS_AF=0.9785;AA=A|||;VT=SNP
12	2865649	rs7980158	A	C	100	PASS	AC=4288;AF=0.85623;AN=5008;NS=2504;DP=20272;EAS_AF=0.9772;AMR_AF=0.8775;AFR_AF=0.6649;EUR_AF=0.8529;SAS_AF=0.9785;AA=C|||;VT=SNP
12	2866164	rs112570989	C	T	100	PASS	AC=40;AF=0.00798722;AN=5008;NS=2504;DP=16385;EAS_AF=0;AMR_AF=0.013;AFR_AF=0.0008;EUR_AF=0.0288;SAS_AF=0.001;AA=C|||;VT=SNP
12	2866334	rs71458015	C	G	100	PASS	AC=46;AF=0.0091853;AN=5008;NS=2504;DP=19603;EAS_AF=0;AMR_AF=0.0086;AFR_AF=0.0151;EUR_AF=0.0179;SAS_AF=0.002;AA=C|||;VT=SNP
12	2866830	rs75980374	G	C	100	PASS	AC=235;AF=0.0469249;AN=5008;NS=2504;DP=18682;EAS_AF=0;AMR_AF=0.0303;AFR_AF=0.0998;EUR_AF=0.0755;SAS_AF=0.0061;AA=G|||;VT=SNP
12	2867675	rs6489391	T	C	100	PASS	AC=4234;AF=0.845447;AN=5008;NS=2504;DP=21128;EAS_AF=0.9762;AMR_AF=0.8718;AFR_AF=0.6278;EUR_AF=0.8529;SAS_AF=0.9785;AA=T|||;VT=SNP
12	2867900	rs112774451	T	C	100	PASS	AC=178;AF=0.0355431;AN=5008;NS=2504;DP=18659;EAS_AF=0;AMR_AF=0.0303;AFR_AF=0.0552;EUR_AF=0.0775;SAS_AF=0.0061;AA=T|||;VT=SNP
12	2868211	rs11062338	A	T	100	PASS	AC=195;AF=0.0389377;AN=5008;NS=2504;DP=16431;EAS_AF=0.003;AMR_AF=0.0605;AFR_AF=0.0061;EUR_AF=0.0785;SAS_AF=0.0644;AA=A|||;VT=SNP
12	2868284	rs145564253	C	T	100	PASS	AC=62;AF=0.0123802;AN=5008;NS=2504;DP=16720;EAS_AF=0;AMR_AF=0.0144;AFR_AF=0.0182;EUR_AF=0.0249;SAS_AF=0.0031;AA=C|||;VT=SNP
12	2868305	rs11062339	G	A	100	PASS	AC=676;AF=0.134984;AN=5008;NS=2504;DP=15453;EAS_AF=0.0367;AMR_AF=0.0706;AFR_AF=0.3457;EUR_AF=0.1064;SAS_AF=0.0266;AA=G|||;VT=SNP
12	2868810	rs58671227	T	C	100	PASS	AC=756;AF=0.150958;AN=5008;NS=2504;DP=19486;EAS_AF=0.0367;AMR_AF=0.0735;AFR_AF=0.4039;EUR_AF=0.1074;SAS_AF=0.0266;AA=T|||;VT=SNP
12	2869136	rs4261344	A	G	100	PASS	AC=4322;AF=0.863019;AN=5008;NS=2504;DP=19660;EAS_AF=0.9762;AMR_AF=0.8775;AFR_AF=0.6906;EUR_AF=0.8539;SAS_AF=0.9785;AA=a|||;VT=SNP
12	2869283	rs35515545	G	A	100	PASS	AC=23;AF=0.00459265;AN=5008;NS=2504;DP=16959;EAS_AF=0;AMR_AF=0.0029;AFR_AF=0.0015;EUR_AF=0.0089;SAS_AF=0.0102;AA=G|||;VT=SNP
12	2869309	rs11062340	C	T	100	PASS	AC=49;AF=0.00978435;AN=5008;NS=2504;DP=16985;EAS_AF=0;AMR_AF=0.0245;AFR_AF=0.0008;EUR_AF=0.0239;SAS_AF=0.0072;AA=C|||;VT=SNP
12	2869407	rs117015113	C	T	100	PASS	AC=30;AF=0.00599042;AN=5008;NS=2504;DP=18925;EAS_AF=0;AMR_AF=0.0072;AFR_AF=0;EUR_AF=0.0159;SAS_AF=0.0092;AA=C|||;VT=SNP
12	2869552	rs12827186	T	A	100	PASS	AC=45;AF=0.00898562;AN=5008;NS=2504;DP=20972;EAS_AF=0;AMR_AF=0.0086;AFR_AF=0.0151;EUR_AF=0.0179;SAS_AF=0.001;AA=T|||;VT=SNP
12	2869861	rs73042802	G	A	100	PASS	AC=534;AF=0.106629;AN=5008;NS=2504;DP=20760;EAS_AF=0.0198;AMR_AF=0.1124;AFR_AF=0.2027;EUR_AF=0.1461;SAS_AF=0.0215;AA=G|||;VT=SNP
12	2870092	rs144375442	C	T	100	PASS	AC=29;AF=0.00579073;AN=5008;NS=2504;DP=21678;EAS_AF=0;AMR_AF=0.013;AFR_AF=0;EUR_AF=0.0159;SAS_AF=0.0041;AA=C|||;VT=SNP
12	2870144	rs10774065	C	T	100	PASS	AC=3562;AF=0.711262;AN=5008;NS=2504;DP=20811;EAS_AF=0.9395;AMR_AF=0.804;AFR_AF=0.2821;EUR_AF=0.7485;SAS_AF=0.9519;AA=C|||;VT=SNP
12	2870796	rs6489393	T	C	100	PASS	AC=4324;AF=0.863419;AN=5008;NS=2504;DP=17653;EAS_AF=0.9772;AMR_AF=0.8775;AFR_AF=0.6906;EUR_AF=0.8549;SAS_AF=0.9785;AA=C|||;VT=SNP
12	2870841	rs6489394	C	T	100	PASS	AC=3562;AF=0.711262;AN=5008;NS=2504;DP=18440;EAS_AF=0.9395;AMR_AF=0.804;AFR_AF=0.2814;EUR_AF=0.7495;SAS_AF=0.9519;AA=C|||;VT=SNP
12	2870870	rs35465713	T	C	100	PASS	AC=230;AF=0.0459265;AN=5008;NS=2504;DP=17366;EAS_AF=0.0367;AMR_AF=0.0288;AFR_AF=0.0968;EUR_AF=0.0258;SAS_AF=0.0194;AA=T|||;VT=SNP
12	2870934	rs56345800	G	A	100	PASS	AC=33;AF=0.00658946;AN=5008;NS=2504;DP=14766;EAS_AF=0;AMR_AF=0.0014;AFR_AF=0;EUR_AF=0.0288;SAS_AF=0.0031;AA=G|||;VT=SNP
12	2871067	rs6489395	T	C	100	PASS	AC=3560;AF=0.710863;AN=5008;NS=2504;DP=17581;EAS_AF=0.9395;AMR_AF=0.8012;AFR_AF=0.2821;EUR_AF=0.7485;SAS_AF=0.9519;AA=T|||;VT=SNP
12	2871220	rs6489396	C	T	100	PASS	AC=3585;AF=0.715855;AN=5008;NS=2504;DP=18747;EAS_AF=0.9395;AMR_AF=0.8012;AFR_AF=0.3011;EUR_AF=0.7485;SAS_AF=0.9519;AA=C|||;VT=SNP
12	2871278	rs7301770	G	A	100	PASS	AC=3484;AF=0.695687;AN=5008;NS=2504;DP=17525;EAS_AF=0.9395;AMR_AF=0.7997;AFR_AF=0.2262;EUR_AF=0.7475;SAS_AF=0.9519;AA=G|||;VT=SNP
12	2871352	rs7302862	C	A	100	PASS	AC=3521;AF=0.703075;AN=5008;NS=2504;DP=15502;EAS_AF=0.9216;AMR_AF=0.7896;AFR_AF=0.2791;EUR_AF=0.7455;SAS_AF=0.9458;AA=C|||;VT=SNP
12	2871645	rs7136853	T	C	100	PASS	AC=3558;AF=0.710463;AN=5008;NS=2504;DP=19094;EAS_AF=0.9395;AMR_AF=0.8012;AFR_AF=0.2806;EUR_AF=0.7485;SAS_AF=0.9519;AA=T|||;VT=SNP
12	2871686	rs7136873	T	C	100	PASS	AC=3559;AF=0.710663;AN=5008;NS=2504;DP=18440;EAS_AF=0.9395;AMR_AF=0.8026;AFR_AF=0.2806;EUR_AF=0.7485;SAS_AF=0.9519;AA=T|||;VT=SNP
12	2872604	rs12312183	A	G	100	PASS	AC=641;AF=0.127995;AN=5008;NS=2504;DP=21275;EAS_AF=0.0377;AMR_AF=0.0706;AFR_AF=0.3192;EUR_AF=0.1054;SAS_AF=0.0266;AA=A|||;VT=SNP
12	2872711	rs4765707	T	G	100	PASS	AC=4219;AF=0.842452;AN=5008;NS=2504;DP=20907;EAS_AF=0.9772;AMR_AF=0.8761;AFR_AF=0.6074;EUR_AF=0.8579;SAS_AF=0.9816;AA=g|||;VT=SNP
12	2872765	rs73044713	T	C	100	PASS	AC=640;AF=0.127796;AN=5008;NS=2504;DP=22363;EAS_AF=0.0228;AMR_AF=0.1167;AFR_AF=0.2837;EUR_AF=0.1421;SAS_AF=0.0184;AA=T|||;VT=SNP
12	2872829	rs4238008	A	G	100	PASS	AC=3566;AF=0.712061;AN=5008;NS=2504;DP=22390;EAS_AF=0.9395;AMR_AF=0.8026;AFR_AF=0.2806;EUR_AF=0.7525;SAS_AF=0.955;AA=A|||;VT=SNP
12	2873537	rs7296848	A	C	100	PASS	AC=4301;AF=0.858826;AN=5008;NS=2504;DP=19802;EAS_AF=0.9772;AMR_AF=0.879;AFR_AF=0.6694;EUR_AF=0.8559;SAS_AF=0.9816;AA=C|||;VT=SNP
12	2873827	rs4409901	G	A	100	PASS	AC=4256;AF=0.84984;AN=5008;NS=2504;DP=21612;EAS_AF=0.9772;AMR_AF=0.8761;AFR_AF=0.6369;EUR_AF=0.8559;SAS_AF=0.9816;AA=G|||;VT=SNP
12	2873894	rs4344552	C	G	100	PASS	AC=4255;AF=0.849641;AN=5008;NS=2504;DP=20960;EAS_AF=0.9772;AMR_AF=0.8761;AFR_AF=0.6362;EUR_AF=0.8559;SAS_AF=0.9816;AA=C|||;VT=SNP
12	2874961	rs11062346	C	T	100	PASS	AC=636;AF=0.126997;AN=5008;NS=2504;DP=17623;EAS_AF=0.0377;AMR_AF=0.0706;AFR_AF=0.3154;EUR_AF=0.1054;SAS_AF=0.0266;AA=t|||;VT=SNP
12	2875087	rs71458017	G	A	100	PASS	AC=25;AF=0.00499201;AN=5008;NS=2504;DP=17531;EAS_AF=0;AMR_AF=0.0101;AFR_AF=0;EUR_AF=0.0149;SAS_AF=0.0031;AA=g|||;VT=SNP
12	2875121	rs75510754	C	T	100	PASS	AC=76;AF=0.0151757;AN=5008;NS=2504;DP=18930;EAS_AF=0;AMR_AF=0.0173;AFR_AF=0.003;EUR_AF=0.0586;SAS_AF=0.001;AA=c|||;VT=SNP
12	2875516	rs113355774	C	A	100	PASS	AC=177;AF=0.0353435;AN=5008;NS=2504;DP=19779;EAS_AF=0;AMR_AF=0.0288;AFR_AF=0.0567;EUR_AF=0.0755;SAS_AF=0.0061;AA=c|||;VT=SNP
12	2876636	rs4313632	A	G	100	PASS	AC=3593;AF=0.717452;AN=5008;NS=2504;DP=16418;EAS_AF=0.9425;AMR_AF=0.8026;AFR_AF=0.2943;EUR_AF=0.7565;SAS_AF=0.9571;AA=a|||;VT=SNP
12	2877155	rs111339068	G	A	100	PASS	AC=34;AF=0.00678914;AN=5008;NS=2504;DP=20203;EAS_AF=0;AMR_AF=0.0029;AFR_AF=0.0015;EUR_AF=0.0288;SAS_AF=0.001;AA=g|||;VT=SNP
12	2877921	rs141672769	C	G	100	PASS	AC=210;AF=0.0419329;AN=5008;NS=2504;DP=16952;EAS_AF=0.0109;AMR_AF=0.0245;AFR_AF=0.0015;EUR_AF=0.0527;SAS_AF=0.1299;AA=c|||;VT=SNP
12	2878218	rs79736105	G	A	100	PASS	AC=61;AF=0.0121805;AN=5008;NS=2504;DP=11029;EAS_AF=0;AMR_AF=0.013;AFR_AF=0.0008;EUR_AF=0.0447;SAS_AF=0.0061;AA=g|||;VT=SNP
12	2879507	rs144640976	G	A	100	PASS	AC=20;AF=0.00399361;AN=5008;NS=2504;DP=19749;EAS_AF=0;AMR_AF=0.0072;AFR_AF=0.0008;EUR_AF=0.0109;SAS_AF=0.0031;AA=G|||;VT=SNP
12	2879808	rs117895744	T	C	100	PASS	AC=39;AF=0.00778754;AN=5008;NS=2504;DP=21075;EAS_AF=0;AMR_AF=0.0072;AFR_AF=0;EUR_AF=0.0308;SAS_AF=0.0031;AA=T|||;VT=SNP
12	2880286	rs7954397	C	T	100	PASS	AC=2950;AF=0.589058;AN=5008;NS=2504;DP=16141;EAS_AF=0.622;AMR_AF=0.6599;AFR_AF=0.5113;EUR_AF=0.6113;SAS_AF=0.5869;AA=C|||;VT=SNP
12	2880786	rs12818063	A	G	100	PASS	AC=3850;AF=0.76877;AN=5008;NS=2504;DP=20484;EAS_AF=0.7728;AMR_AF=0.8573;AFR_AF=0.739;EUR_AF=0.7773;SAS_AF=0.7331;AA=a|||;VT=SNP
12	2881763	rs11062351	G	A	100	PASS	AC=2488;AF=0.496805;AN=5008;NS=2504;DP=20545;EAS_AF=0.5972;AMR_AF=0.621;AFR_AF=0.2511;EUR_AF=0.5835;SAS_AF=0.5481;AA=G|||;VT=SNP
12	2882250	rs10848703	G	A	100	PASS	AC=3374;AF=0.673722;AN=5008;NS=2504;DP=20328;EAS_AF=0.6964;AMR_AF=0.7651;AFR_AF=0.6172;EUR_AF=0.7237;SAS_AF=0.6104;AA=G|||;VT=SNP
12	2882544	rs10848704	C	T	100	PASS	AC=3552;AF=0.709265;AN=5008;NS=2504;DP=17240;EAS_AF=0.7183;AMR_AF=0.7767;AFR_AF=0.6793;EUR_AF=0.7565;SAS_AF=0.6442;AA=T|||;VT=SNP
12	2882603	rs148257472	C	T	100	PASS	AC=72;AF=0.014377;AN=5008;NS=2504;DP=18918;EAS_AF=0;AMR_AF=0.0058;AFR_AF=0.0023;EUR_AF=0.0278;SAS_AF=0.0378;AA=C|||;VT=SNP
12	2883125	rs114878639	G	A	100	PASS	AC=444;AF=0.0886581;AN=5008;NS=2504;DP=21001;EAS_AF=0.0704;AMR_AF=0.0865;AFR_AF=0.1286;EUR_AF=0.0527;SAS_AF=0.092;AA=G|||;VT=SNP
12	2883128	rs138255936	G	C	100	PASS	AC=17;AF=0.00339457;AN=5008;NS=2504;DP=21049;EAS_AF=0;AMR_AF=0.0043;AFR_AF=0;EUR_AF=0.0099;SAS_AF=0.0041;AA=G|||;VT=SNP
12	2883171	rs73242853	T	G	100	PASS	AC=525;AF=0.104832;AN=5008;NS=2504;DP=21671;EAS_AF=0.0982;AMR_AF=0.1124;AFR_AF=0.1104;EUR_AF=0.1382;SAS_AF=0.0644;AA=T|||;VT=SNP
12	2883637	rs4765709	C	T	100	PASS	AC=2450;AF=0.489217;AN=5008;NS=2504;DP=11076;EAS_AF=0.619;AMR_AF=0.6282;AFR_AF=0.1634;EUR_AF=0.6223;SAS_AF=0.5603;AA=C|||;VT=SNP
```
