## Supplementary material for "Characterization of shared and ancestry-specific signals driving complex traits using multi-ancestry fine-mapping": mesusiecsinfo

```
*************************************************************

  Multiple Ancestry Sum of Single Effect Model (MESuSiE)          

   Visit http://www.xzlab.org/software.html For Update            

            (C) 2022 Boran Gao, Xiang Zhou                        

              GNU General Public License                          

*************************************************************
# Start data processing for sufficient statistics 
# Create MESuSiE object 
# Start data analysis 

# Data analysis is done, and now generates result 

Potential causal SNPs with PIP > 0.5:  chr12:6338356:G:A chr12:6393576:G:A 

Credible sets for effects: 
$cs
$cs$L1
[1] 1510 1512 1541

$cs$L2
 [1] 1160 1162 1163 1175 1176 1177 1178 1180 1181 1183 1184 1185 1187 1188 1189
[16] 1190 1194 1196 1197 1198 1200 1201 1205

$cs$L3
[1] 1421


$cs_category
       L1        L2        L3 
    "eur" "eur_afr" "eur_afr" 

$purity
   min.abs.corr mean.abs.corr median.abs.corr
L1     0.955525     0.9798818        0.991069
L2     0.819029     0.9408158        0.978576
L3     1.000000     1.0000000        1.000000

$cs_index
[1] 1 2 3

$coverage
[1] 0.9746917 0.9605159 0.9943567

$requested_coverage
[1] 0.95


 Use MESuSiE_Plot() for visualization
# Total time used for the analysis: 0.09 mins
```
