## Supplementary material for "Characterization of shared and ancestry-specific signals driving complex traits using multi-ancestry fine-mapping": mesusieoutput

```
                 eur          afr      eur_afr
   [1,] 1.735479e-07 8.096893e-08 2.060572e-08
   [2,] 8.918092e-08 6.500547e-08 2.079584e-08
   [3,] 9.148640e-08 7.018533e-08 1.802190e-08
   [4,] 1.782897e-07 8.747695e-08 2.003680e-08
   [5,] 7.390777e-08 3.749274e-07 7.717399e-08
   [6,] 1.625365e-07 8.651102e-08 1.895452e-08
   [7,] 1.517040e-07 9.556361e-08 1.722717e-08
   [8,] 8.486590e-08 6.523703e-08 1.981107e-08
   [9,] 9.236017e-08 6.546601e-08 2.097841e-08
  [10,] 1.258464e-07 4.930361e-08 2.334301e-08
  [11,] 1.578874e-07 9.340841e-08 1.785765e-08
  [12,] 8.990603e-08 7.486839e-08 1.671984e-08
  [13,] 1.779513e-07 9.061324e-08 1.960717e-08
  [14,] 1.693424e-07 9.325515e-08 1.869577e-08
  [15,] 7.264448e-08 5.363227e-08 1.569265e-08
  [16,] 2.664423e-08 1.323508e-07 6.961450e-09
  [17,] 2.310876e-08 1.137915e-07 6.901956e-09
  [18,] 2.331494e-08 4.563118e-08 7.010733e-09
  [19,] 2.304737e-08 1.233181e-07 6.915183e-09
  [20,] 2.315201e-08 1.217355e-07 6.906590e-09
  [21,] 2.316217e-08 1.264710e-07 6.911572e-09
  [22,] 2.332646e-08 1.253605e-07 6.900614e-09
  [23,] 2.323617e-08 1.220060e-07 6.901218e-09
  [24,] 2.496722e-08 4.784655e-08 7.552249e-09
  [25,] 3.040017e-08 5.234505e-08 8.457681e-09
  [26,] 2.270264e-08 1.240018e-07 6.949837e-09
  [27,] 3.596106e-08 4.285742e-07 1.086140e-08
  [28,] 3.479484e-08 8.995084e-08 9.683284e-09
  [29,] 2.261552e-08 1.238673e-07 6.961314e-09
  [30,] 2.389217e-08 8.720038e-08 7.335037e-09
  [31,] 2.266523e-08 1.223015e-07 6.950365e-09
  [32,] 2.280665e-08 1.223015e-07 6.933248e-09
  [33,] 2.274929e-08 1.221907e-07 6.939598e-09
  [34,] 2.278662e-08 1.205818e-07 6.931932e-09
  [35,] 3.474379e-08 5.808243e-08 1.013817e-08
  [36,] 2.270265e-08 1.211173e-07 6.942603e-09
  [37,] 5.764530e-08 6.641111e-08 1.669412e-08
  [38,] 2.289893e-08 1.223015e-07 6.924113e-09
  [39,] 2.282278e-08 1.224680e-07 6.932080e-09
  [40,] 6.733033e-08 1.187640e-07 1.159489e-08
  [41,] 2.261426e-08 1.262846e-07 6.967076e-09
  [42,] 2.388258e-08 8.582210e-08 7.321514e-09
  [43,] 2.264882e-08 1.238010e-07 6.956933e-09
  [44,] 2.460739e-08 7.560170e-08 7.049045e-09
  [45,] 2.282434e-08 1.237759e-07 6.933842e-09
  [46,] 2.264195e-08 1.234899e-07 6.956270e-09
  [47,] 1.194594e-07 7.500943e-08 1.498027e-08
  [48,] 2.450489e-08 7.906359e-08 7.094533e-09
  [49,] 1.105284e-07 7.290366e-08 1.468429e-08
  [50,] 6.464720e-08 1.162943e-07 1.145546e-08
  [51,] 2.251742e-08 1.202308e-07 6.971184e-09
  [52,] 5.224916e-08 1.157462e-07 1.546105e-08
  [53,] 2.199062e-08 1.173427e-07 7.119010e-09
  [54,] 2.191300e-08 1.302442e-07 7.225152e-09
  [55,] 3.478954e-08 9.181221e-08 9.678373e-09
  [56,] 5.090837e-08 1.160702e-07 1.513831e-08
  [57,] 2.267781e-08 1.212376e-07 6.945709e-09
  [58,] 1.097366e-07 6.973586e-08 1.507461e-08
  [59,] 4.929245e-08 1.797269e-07 1.197796e-08
  [60,] 3.483799e-08 5.795576e-08 1.012905e-08
  [61,] 2.255887e-08 1.217916e-07 6.964507e-09
  [62,] 5.300898e-08 5.353864e-08 1.484016e-08
  [63,] 3.663592e-08 7.471002e-08 1.067435e-08
  [64,] 1.171231e-07 7.123158e-08 1.561700e-08
  [65,] 4.953768e-08 1.511600e-07 1.177661e-08
  [66,] 2.268783e-08 1.484845e-07 7.008821e-09
  [67,] 5.324030e-08 7.190905e-08 1.528177e-08
  [68,] 1.421762e-07 7.425478e-08 1.646052e-08
  [69,] 2.864530e-08 8.686944e-08 8.982316e-09
  [70,] 3.459292e-08 5.612622e-08 1.010613e-08
  [71,] 2.204167e-08 1.321030e-07 7.206908e-09
  [72,] 2.169477e-08 5.866122e-08 6.804142e-09
  [73,] 5.274834e-08 1.160027e-07 1.555223e-08
  [74,] 6.783508e-08 1.263086e-07 1.146526e-08
  [75,] 1.334576e-07 7.434358e-08 1.589961e-08
  [76,] 5.068194e-08 1.480951e-07 1.168307e-08
  [77,] 3.497834e-08 5.653801e-08 1.026648e-08
  [78,] 3.480162e-08 1.236701e-07 9.822302e-09
  [79,] 3.492641e-08 1.264524e-07 9.822756e-09
  [80,] 3.497039e-08 1.257063e-07 9.821666e-09
  [81,] 1.293239e-07 7.137203e-08 1.610088e-08
  [82,] 3.428832e-08 1.301053e-07 9.877611e-09
  [83,] 6.614261e-08 1.161252e-07 1.157013e-08
  [84,] 2.233044e-08 1.672352e-07 7.329822e-09
  [85,] 7.425365e-08 1.209535e-07 1.213841e-08
  [86,] 6.727649e-08 1.220198e-07 1.151766e-08
  [87,] 1.085519e-07 1.286370e-06 7.957487e-09
  [88,] 5.720557e-08 7.709002e-08 1.123320e-08
  [89,] 3.456341e-08 5.620871e-08 1.009373e-08
  [90,] 9.772968e-08 9.521842e-07 7.867284e-09
  [91,] 4.865198e-08 1.696681e-07 1.193539e-08
  [92,] 3.494540e-08 5.362086e-08 1.010122e-08
  [93,] 5.202581e-08 1.050490e-07 9.787188e-09
  [94,] 5.438485e-08 1.145011e-07 9.768942e-09
  [95,] 1.510951e-07 7.221379e-08 1.732910e-08
  [96,] 1.410295e-07 7.231840e-08 1.700415e-08
  [97,] 3.191685e-08 1.453584e-07 1.035188e-08
  [98,] 4.639874e-08 1.282136e-07 1.180030e-08
  [99,] 4.893444e-08 1.737978e-07 1.206115e-08
 [100,] 7.154625e-08 1.389551e-07 1.150515e-08
 [101,] 3.429795e-08 5.616842e-08 1.004356e-08
 [102,] 5.958717e-08 2.028133e-07 1.287626e-08
 [103,] 4.564173e-08 1.590874e-07 1.360793e-08
 [104,] 3.099407e-08 1.328944e-07 1.044407e-08
 [105,] 5.323075e-08 1.127653e-07 1.246743e-08
 [106,] 5.306356e-08 7.221200e-08 1.516822e-08
 [107,] 3.436978e-08 5.279160e-08 1.013821e-08
 [108,] 3.094609e-08 1.417550e-07 1.063495e-08
 [109,] 3.215234e-08 1.354646e-07 1.001134e-08
 [110,] 2.311960e-08 7.998315e-08 8.648634e-09
 [111,] 1.313957e-07 3.287276e-07 1.156565e-08
 [112,] 3.401276e-08 5.336658e-08 9.872730e-09
 [113,] 2.570835e-08 4.632725e-08 7.563058e-09
 [114,] 1.217387e-07 2.772440e-07 1.119312e-08
 [115,] 5.323918e-08 9.701918e-08 1.069306e-08
 [116,] 6.308779e-08 1.063787e-07 1.015766e-08
 [117,] 6.224943e-08 1.064528e-07 1.008910e-08
 [118,] 4.565888e-08 8.444571e-08 1.278020e-08
 [119,] 6.473721e-08 1.088921e-07 1.022333e-08
 [120,] 7.062723e-08 1.163024e-07 1.047721e-08
 [121,] 6.915243e-08 1.005512e-07 1.081827e-08
 [122,] 1.298598e-07 2.702138e-07 1.198758e-08
 [123,] 6.130520e-08 1.253913e-07 9.116553e-09
 [124,] 3.424051e-08 5.631319e-08 1.000558e-08
 [125,] 6.268033e-08 1.121853e-07 9.441997e-09
 [126,] 6.155723e-08 1.086124e-07 9.439825e-09
 [127,] 2.186582e-08 2.120019e-07 8.256480e-09
 [128,] 6.372254e-08 1.006999e-07 1.044998e-08
 [129,] 2.157554e-08 1.421468e-07 8.356456e-09
 [130,] 6.434555e-08 1.284948e-07 9.254672e-09
 [131,] 2.975763e-08 1.245238e-07 6.736916e-09
 [132,] 3.124306e-08 7.365787e-08 9.667775e-09
 [133,] 6.002607e-08 1.400068e-07 8.861441e-09
 [134,] 6.011697e-08 1.177092e-07 1.700156e-08
 [135,] 2.979746e-08 9.158465e-08 1.023409e-08
 [136,] 3.446678e-08 6.241117e-08 1.065759e-08
 [137,] 1.415669e-07 2.659616e-07 1.341174e-08
 [138,] 1.356030e-07 2.599086e-07 1.260666e-08
 [139,] 1.331994e-07 2.703441e-07 1.252667e-08
 [140,] 3.498757e-08 6.198643e-08 1.104191e-08
 [141,] 3.247992e-08 7.712243e-08 9.787988e-09
 [142,] 8.483803e-08 1.064890e-07 1.197699e-08
 [143,] 3.301428e-08 7.562809e-08 9.911820e-09
 [144,] 1.355582e-07 2.890747e-07 1.312188e-08
 [145,] 3.438485e-08 5.858865e-08 1.017422e-08
 [146,] 6.434041e-08 8.651197e-08 9.038683e-09
 [147,] 3.463142e-08 5.856661e-08 1.022511e-08
 [148,] 5.605848e-08 9.650592e-08 1.107275e-08
 [149,] 5.482464e-08 9.642368e-08 1.096517e-08
 [150,] 7.546268e-08 1.018988e-07 1.140512e-08
 [151,] 4.078565e-08 7.716595e-08 7.679061e-09
 [152,] 3.570929e-08 6.080521e-08 1.129763e-08
 [153,] 3.504024e-08 7.515808e-08 1.025039e-08
 [154,] 3.580668e-08 6.367752e-08 1.165917e-08
 [155,] 1.238433e-07 4.071310e-07 1.348380e-08
 [156,] 3.608177e-08 6.054720e-08 1.143312e-08
 [157,] 3.618997e-08 7.280614e-08 1.060530e-08
 [158,] 5.805522e-08 9.603839e-08 1.127566e-08
 [159,] 2.272566e-07 1.150409e-07 4.784950e-08
 [160,] 3.933992e-08 7.062224e-08 1.224780e-08
 [161,] 3.668046e-08 7.274118e-08 9.300113e-09
 [162,] 6.103088e-08 1.099911e-07 1.816190e-08
 [163,] 6.725138e-08 7.377018e-08 1.637105e-08
 [164,] 1.703448e-07 3.040498e-07 1.929927e-08
 [165,] 4.285790e-08 7.352773e-08 1.361294e-08
 [166,] 3.527062e-08 6.171069e-08 1.084855e-08
 [167,] 2.361444e-08 1.360362e-07 1.024570e-08
 [168,] 4.059231e-08 7.360761e-08 1.299023e-08
 [169,] 3.861745e-08 5.820680e-08 1.074468e-08
 [170,] 1.152434e-07 2.081974e-07 1.019584e-08
 [171,] 1.114200e-07 2.256519e-07 1.003460e-08
 [172,] 2.238030e-08 1.031295e-07 7.335429e-09
 [173,] 3.583970e-08 5.577254e-08 9.354538e-09
 [174,] 3.961337e-08 7.411477e-08 1.280668e-08
 [175,] 6.036753e-08 1.004565e-07 2.660538e-08
 [176,] 4.339743e-08 7.537961e-08 1.255586e-08
 [177,] 6.120004e-08 1.054832e-07 1.911129e-08
 [178,] 1.209626e-07 8.007180e-07 1.617415e-08
 [179,] 4.007456e-08 7.064570e-08 1.390260e-08
 [180,] 4.337598e-08 7.570431e-08 1.247886e-08
 [181,] 7.994985e-08 7.171677e-08 2.007765e-08
 [182,] 4.076971e-08 7.551290e-08 1.190143e-08
 [183,] 1.556368e-07 5.547371e-07 2.052747e-08
 [184,] 2.232747e-08 3.524823e-07 9.766861e-09
 [185,] 3.963707e-08 7.427826e-08 1.185266e-08
 [186,] 3.377276e-08 1.343470e-07 1.181650e-08
 [187,] 3.938482e-08 7.447768e-08 1.173187e-08
 [188,] 5.976328e-08 1.324247e-07 3.236269e-08
 [189,] 5.933414e-08 1.371991e-07 3.279006e-08
 [190,] 6.044185e-08 1.139918e-07 1.751025e-08
 [191,] 2.496476e-08 1.353971e-07 6.912270e-09
 [192,] 5.607529e-08 1.341458e-07 2.936135e-08
 [193,] 1.540055e-07 4.884512e-07 1.959070e-08
 [194,] 6.057082e-08 1.150017e-07 1.751001e-08
 [195,] 2.253043e-08 1.265127e-07 9.066567e-09
 [196,] 4.301767e-08 7.504031e-08 1.254536e-08
 [197,] 5.807324e-08 9.236648e-08 1.720680e-08
 [198,] 4.441211e-08 1.111529e-07 1.460812e-08
 [199,] 2.221841e-08 1.203694e-07 8.613154e-09
 [200,] 5.864362e-08 9.177179e-08 1.730295e-08
 [201,] 1.711416e-07 2.696669e-07 1.724005e-08
 [202,] 2.189256e-08 1.402655e-07 8.202893e-09
 [203,] 4.133565e-08 5.374097e-08 1.098909e-08
 [204,] 6.113431e-08 1.146986e-07 1.787275e-08
 [205,] 4.098391e-08 7.531789e-08 1.208643e-08
 [206,] 3.225776e-08 8.173324e-08 7.294045e-09
 [207,] 3.981850e-08 5.421898e-08 1.048807e-08
 [208,] 3.342382e-08 7.624636e-08 7.420509e-09
 [209,] 1.506732e-07 4.821471e-07 1.885664e-08
 [210,] 4.316612e-08 7.513328e-08 1.262942e-08
 [211,] 5.189829e-08 1.053028e-07 1.649678e-08
 [212,] 4.203994e-08 5.423455e-08 1.095844e-08
 [213,] 4.071062e-08 7.522914e-08 1.197166e-08
 [214,] 2.212003e-08 1.994764e-07 9.030657e-09
 [215,] 2.450134e-08 7.203045e-08 7.000942e-09
 [216,] 2.609040e-08 3.718419e-07 1.075467e-08
 [217,] 1.336607e-07 8.992309e-07 1.983490e-08
 [218,] 7.279366e-08 6.840546e-08 1.280355e-08
 [219,] 2.724599e-08 6.044994e-08 8.462847e-09
 [220,] 4.690189e-08 6.201886e-08 1.059187e-08
 [221,] 2.652598e-08 4.456295e-08 7.503282e-09
 [222,] 3.029079e-08 8.250099e-08 8.789056e-09
 [223,] 3.106273e-08 5.231720e-08 1.063954e-08
 [224,] 8.325340e-08 6.631796e-08 1.930047e-08
 [225,] 3.375814e-08 6.090743e-08 1.077947e-08
 [226,] 3.380441e-08 6.179718e-08 1.088749e-08
 [227,] 3.355334e-08 5.893532e-08 1.049382e-08
 [228,] 3.252060e-08 8.399495e-08 9.207169e-09
 [229,] 2.956402e-08 8.390373e-08 8.664256e-09
 [230,] 4.424735e-08 7.027343e-08 9.909652e-09
 [231,] 2.954156e-08 8.563256e-08 8.623170e-09
 [232,] 2.875503e-08 4.397773e-08 8.146589e-09
 [233,] 3.389687e-08 6.552222e-08 1.127404e-08
 [234,] 8.389789e-08 7.514940e-08 2.288100e-08
 [235,] 8.163159e-08 5.351535e-08 1.634409e-08
 [236,] 1.018245e-07 6.892434e-08 2.950806e-08
 [237,] 3.160464e-08 4.671232e-08 8.835014e-09
 [238,] 3.363879e-08 5.575819e-08 1.016756e-08
 [239,] 3.280585e-08 8.480177e-08 9.235128e-09
 [240,] 8.247119e-08 5.454807e-08 1.687354e-08
 [241,] 3.428632e-08 6.599761e-08 1.158911e-08
 [242,] 3.382308e-08 7.039826e-08 1.160143e-08
 [243,] 3.354263e-08 6.071994e-08 1.063236e-08
 [244,] 3.092124e-08 5.224663e-08 1.079370e-08
 [245,] 3.141404e-08 9.377527e-08 8.947249e-09
 [246,] 5.553041e-08 1.468468e-07 2.486377e-08
 [247,] 3.373702e-08 1.521657e-07 2.142373e-08
 [248,] 3.231678e-08 1.686125e-07 1.660753e-08
 [249,] 5.987525e-08 1.495393e-07 1.801075e-08
 [250,] 3.087913e-08 1.578865e-07 1.513231e-08
 [251,] 5.964002e-08 1.495974e-07 1.808700e-08
 [252,] 4.147670e-08 7.322414e-08 1.017645e-08
 [253,] 4.224255e-08 7.672240e-08 1.040458e-08
 [254,] 4.226862e-08 7.664452e-08 1.040136e-08
 [255,] 3.473963e-08 1.872491e-07 1.933110e-08
 [256,] 9.633093e-08 7.080144e-08 3.175325e-08
 [257,] 3.512592e-08 5.452663e-08 1.113173e-08
 [258,] 3.152845e-08 1.646944e-07 1.551290e-08
 [259,] 4.053476e-08 5.757843e-08 1.016858e-08
 [260,] 6.045564e-08 7.019691e-08 2.035575e-08
 [261,] 5.991428e-08 1.488885e-07 1.797182e-08
 [262,] 2.961639e-08 1.693385e-07 1.463394e-08
 [263,] 2.947178e-08 1.807248e-07 1.848997e-08
 [264,] 4.898193e-08 1.003361e-07 1.927818e-08
 [265,] 3.979047e-08 6.569660e-08 1.687677e-08
 [266,] 3.157562e-08 6.931367e-08 1.259748e-08
 [267,] 8.838715e-08 9.386386e-08 2.206345e-08
 [268,] 3.944027e-08 1.302203e-07 1.519969e-08
 [269,] 5.898287e-08 6.542965e-08 1.697157e-08
 [270,] 3.261570e-08 7.272984e-08 1.349664e-08
 [271,] 9.759273e-08 5.008110e-08 3.043380e-08
 [272,] 1.521521e-07 4.987006e-08 4.503020e-08
 [273,] 9.804617e-08 4.974260e-08 3.011863e-08
 [274,] 9.372060e-08 6.900130e-08 2.817282e-08
 [275,] 7.662539e-08 8.077922e-08 2.022138e-08
 [276,] 1.089208e-07 6.626226e-08 2.830237e-08
 [277,] 1.140022e-07 6.443975e-08 2.982632e-08
 [278,] 7.280323e-08 7.322497e-08 1.927214e-08
 [279,] 5.019491e-08 6.406216e-08 1.433424e-08
 [280,] 4.772100e-08 4.889203e-08 1.493694e-08
 [281,] 7.179893e-08 6.565028e-08 1.730438e-08
 [282,] 4.589297e-08 4.843485e-08 1.412163e-08
 [283,] 4.566898e-08 6.355889e-08 1.456705e-08
 [284,] 7.900957e-08 8.669962e-08 2.828014e-08
 [285,] 5.626202e-08 6.476609e-08 1.744637e-08
 [286,] 7.293896e-08 9.639160e-08 2.494755e-08
 [287,] 4.043908e-08 4.875246e-08 1.079467e-08
 [288,] 6.765802e-08 6.144792e-08 1.801827e-08
 [289,] 7.041498e-08 6.116589e-08 1.660475e-08
 [290,] 4.508325e-08 5.126062e-08 1.394490e-08
 [291,] 6.577507e-08 4.480339e-08 1.431281e-08
 [292,] 5.017980e-08 5.061686e-08 1.425619e-08
 [293,] 1.280578e-07 6.948323e-08 3.134852e-08
 [294,] 5.007183e-08 5.055090e-08 1.410274e-08
 [295,] 4.655106e-08 9.795051e-08 1.482406e-08
 [296,] 6.381621e-08 5.114065e-08 1.169263e-08
 [297,] 4.940028e-08 5.058720e-08 1.401104e-08
 [298,] 7.090378e-08 6.914374e-08 1.867382e-08
 [299,] 5.125479e-08 5.070431e-08 1.467286e-08
 [300,] 7.269514e-08 6.422319e-08 1.859694e-08
 [301,] 4.815292e-08 6.569249e-08 1.413629e-08
 [302,] 7.108168e-08 6.936047e-08 1.880089e-08
 [303,] 5.288200e-08 6.852696e-08 1.199777e-08
 [304,] 7.184058e-08 7.790895e-08 1.864643e-08
 [305,] 5.433837e-08 6.895518e-08 1.192115e-08
 [306,] 7.153751e-08 5.399695e-08 1.205520e-08
 [307,] 6.839653e-08 5.371442e-08 1.175762e-08
 [308,] 5.406541e-08 5.335864e-08 1.213451e-08
 [309,] 5.244512e-08 5.048971e-08 1.442910e-08
 [310,] 7.119950e-08 5.366951e-08 1.207331e-08
 [311,] 5.306990e-08 5.047769e-08 1.442859e-08
 [312,] 5.302718e-08 5.049341e-08 1.461693e-08
 [313,] 5.192285e-08 5.049512e-08 1.400178e-08
 [314,] 4.696904e-08 6.570843e-08 1.381431e-08
 [315,] 9.715713e-08 5.160005e-08 1.972448e-08
 [316,] 7.438943e-08 8.651112e-08 2.533923e-08
 [317,] 5.121006e-08 5.048898e-08 1.396509e-08
 [318,] 4.267070e-08 6.047246e-08 9.332614e-09
 [319,] 9.947133e-08 2.660669e-07 1.036353e-07
 [320,] 7.565122e-08 8.641938e-08 2.579565e-08
 [321,] 4.812367e-08 6.571830e-08 1.414400e-08
 [322,] 7.382888e-08 8.651659e-08 2.512061e-08
 [323,] 5.356636e-08 5.308477e-08 1.212765e-08
 [324,] 7.107493e-08 5.709599e-08 1.153643e-08
 [325,] 7.120337e-08 7.233879e-08 1.955347e-08
 [326,] 7.093550e-08 7.325002e-08 1.957691e-08
 [327,] 6.055801e-08 5.304928e-08 1.725833e-08
 [328,] 2.932271e-07 1.053269e-07 1.028993e-07
 [329,] 7.208735e-08 9.118309e-08 2.581782e-08
 [330,] 4.275389e-08 1.602112e-07 1.603805e-08
 [331,] 6.798907e-08 5.258181e-08 2.109805e-08
 [332,] 4.908691e-08 6.878600e-08 1.383663e-08
 [333,] 6.363435e-08 5.693478e-08 1.534238e-08
 [334,] 1.086038e-07 6.445239e-08 4.104762e-08
 [335,] 1.045546e-07 4.472056e-08 2.093637e-08
 [336,] 7.332717e-08 1.702722e-07 6.804601e-08
 [337,] 7.823747e-08 1.887396e-07 7.893404e-08
 [338,] 7.589689e-08 1.835502e-07 7.458580e-08
 [339,] 5.494266e-08 8.770667e-08 1.619324e-08
 [340,] 4.593934e-08 9.731418e-08 1.462527e-08
 [341,] 4.522591e-08 1.966057e-07 1.483679e-08
 [342,] 9.441222e-08 1.583407e-07 7.924562e-08
 [343,] 9.348310e-08 1.635756e-07 8.002726e-08
 [344,] 8.850698e-08 6.412134e-08 3.223987e-08
 [345,] 8.677456e-08 6.340329e-08 3.109888e-08
 [346,] 4.438150e-08 1.097323e-07 1.447545e-08
 [347,] 7.390322e-08 5.594300e-08 2.511207e-08
 [348,] 2.540103e-08 8.099062e-08 8.604606e-09
 [349,] 5.148961e-08 3.286108e-07 2.334103e-08
 [350,] 9.980652e-08 5.313757e-08 3.006162e-08
 [351,] 5.186354e-08 3.927882e-07 2.359227e-08
 [352,] 4.500080e-08 3.913942e-07 1.688185e-08
 [353,] 9.536879e-08 1.331605e-07 6.309469e-08
 [354,] 7.751228e-08 5.812805e-08 2.929880e-08
 [355,] 8.100802e-08 6.367286e-08 2.915410e-08
 [356,] 1.026939e-07 1.345089e-07 6.935750e-08
 [357,] 2.484034e-08 8.285420e-08 8.468460e-09
 [358,] 5.516121e-08 1.061454e-07 1.506120e-08
 [359,] 5.503887e-08 1.061795e-07 1.622377e-08
 [360,] 5.136846e-08 8.620720e-08 1.449155e-08
 [361,] 5.338218e-08 8.425223e-08 1.391723e-08
 [362,] 8.180198e-08 1.331768e-07 4.298226e-08
 [363,] 5.345242e-08 8.481411e-08 1.393097e-08
 [364,] 5.329853e-08 8.383706e-08 1.392040e-08
 [365,] 5.384308e-08 8.499622e-08 1.387172e-08
 [366,] 5.361532e-08 8.627866e-08 1.395798e-08
 [367,] 5.339051e-08 8.524810e-08 1.396032e-08
 [368,] 5.244135e-08 8.505244e-08 1.416761e-08
 [369,] 5.283402e-08 8.349334e-08 1.398784e-08
 [370,] 4.713578e-08 7.076799e-08 1.383898e-08
 [371,] 4.711719e-08 7.308850e-08 1.421251e-08
 [372,] 9.556595e-08 1.127208e-07 5.613552e-08
 [373,] 4.438782e-08 9.783411e-08 1.420315e-08
 [374,] 4.704034e-08 6.484261e-08 1.328930e-08
 [375,] 4.695082e-08 6.906874e-08 1.421576e-08
 [376,] 5.899093e-08 1.030231e-07 1.624184e-08
 [377,] 8.528100e-08 1.273210e-07 4.364379e-08
 [378,] 5.505919e-08 1.134608e-07 1.520394e-08
 [379,] 8.603894e-08 8.364439e-08 1.908635e-08
 [380,] 3.706180e-08 1.134968e-07 1.180032e-08
 [381,] 6.124115e-08 5.402030e-08 1.429386e-08
 [382,] 6.098138e-08 1.141420e-07 1.720426e-08
 [383,] 4.075120e-08 8.320479e-08 1.223135e-08
 [384,] 2.798441e-08 1.336828e-07 1.362026e-08
 [385,] 3.934346e-08 8.333278e-08 1.189176e-08
 [386,] 2.361468e-08 9.158072e-08 7.348042e-09
 [387,] 2.820316e-08 4.497103e-08 8.430767e-09
 [388,] 2.801572e-08 5.359102e-08 9.334607e-09
 [389,] 2.589764e-08 5.302684e-08 8.109542e-09
 [390,] 6.197993e-08 5.740628e-08 1.457055e-08
 [391,] 3.938435e-08 8.314128e-08 1.192072e-08
 [392,] 2.581066e-08 6.835403e-08 8.568619e-09
 [393,] 2.561522e-08 5.572012e-08 8.093107e-09
 [394,] 3.862074e-08 1.029935e-07 1.253850e-08
 [395,] 2.637510e-08 7.244663e-08 9.569120e-09
 [396,] 2.632625e-08 5.343853e-08 8.477405e-09
 [397,] 2.571048e-08 7.204668e-08 7.932306e-09
 [398,] 2.732490e-08 6.094514e-08 8.819854e-09
 [399,] 2.605205e-08 5.358887e-08 7.548983e-09
 [400,] 3.920566e-08 1.471508e-07 1.634528e-08
 [401,] 2.594588e-08 4.410920e-08 7.687070e-09
 [402,] 3.220774e-08 5.377056e-08 1.107012e-08
 [403,] 6.990929e-08 7.703101e-08 2.433598e-08
 [404,] 5.876166e-08 1.034633e-07 2.694273e-08
 [405,] 6.086580e-08 6.336127e-08 1.709118e-08
 [406,] 5.772290e-08 4.808399e-08 1.325585e-08
 [407,] 3.901831e-08 8.359270e-08 1.281628e-08
 [408,] 2.540258e-08 9.366133e-08 1.125665e-08
 [409,] 3.151913e-08 9.474579e-08 1.380980e-08
 [410,] 2.434984e-08 1.234050e-07 8.936974e-09
 [411,] 2.357102e-08 1.339646e-07 1.128822e-08
 [412,] 2.405894e-08 2.309841e-07 8.665602e-09
 [413,] 2.557373e-08 4.603773e-07 2.014112e-08
 [414,] 5.988934e-08 6.763429e-08 1.729809e-08
 [415,] 2.490377e-08 4.511684e-07 1.878688e-08
 [416,] 2.576237e-08 1.429546e-07 1.127282e-08
 [417,] 2.548031e-08 1.370354e-07 1.333246e-08
 [418,] 2.565051e-08 1.385305e-07 1.355027e-08
 [419,] 2.787593e-08 4.788937e-07 2.460900e-08
 [420,] 2.467167e-08 1.302529e-07 9.470157e-09
 [421,] 2.567816e-08 1.362416e-07 1.349750e-08
 [422,] 2.485667e-08 1.422253e-07 1.285814e-08
 [423,] 3.184104e-08 9.627565e-08 1.420294e-08
 [424,] 2.733663e-08 5.131391e-07 2.416767e-08
 [425,] 2.522424e-08 1.451098e-07 1.334244e-08
 [426,] 2.552319e-08 1.413394e-07 1.352012e-08
 [427,] 2.792065e-08 4.988566e-07 2.502815e-08
 [428,] 2.595115e-08 1.353151e-07 1.372586e-08
 [429,] 2.491292e-08 1.289299e-07 9.669754e-09
 [430,] 2.951138e-08 3.177152e-07 2.380963e-08
 [431,] 3.581613e-08 9.362524e-08 1.014007e-08
 [432,] 2.215614e-08 1.108397e-07 9.004230e-09
 [433,] 2.223518e-08 2.494004e-07 1.146258e-08
 [434,] 2.594047e-08 1.346163e-07 1.087892e-08
 [435,] 3.389903e-08 1.638963e-07 9.197015e-09
 [436,] 2.196792e-08 7.723129e-08 7.965835e-09
 [437,] 2.246937e-08 3.050030e-07 9.167542e-09
 [438,] 2.168526e-08 8.143559e-08 7.703268e-09
 [439,] 5.362200e-08 2.047131e-07 2.057595e-08
 [440,] 6.888873e-08 6.270231e-08 1.310832e-08
 [441,] 5.916327e-08 2.361954e-07 1.934103e-08
 [442,] 3.533377e-08 5.741798e-08 8.508908e-09
 [443,] 2.872806e-08 5.270603e-08 8.590409e-09
 [444,] 3.668874e-08 8.801294e-08 1.251789e-08
 [445,] 2.942867e-08 5.268047e-08 8.752371e-09
 [446,] 6.301363e-08 2.624518e-07 1.876461e-08
 [447,] 2.253024e-08 5.852052e-08 7.113578e-09
 [448,] 3.274515e-08 6.075636e-07 1.575667e-08
 [449,] 2.251551e-08 5.740282e-08 7.115429e-09
 [450,] 7.144193e-08 6.940803e-08 1.294917e-08
 [451,] 5.761533e-08 2.445710e-07 2.034381e-08
 [452,] 6.274921e-08 1.085524e-07 1.945762e-08
 [453,] 8.025979e-08 5.682991e-08 1.438006e-08
 [454,] 7.373626e-08 6.259813e-08 1.325085e-08
 [455,] 6.029903e-08 2.754765e-07 2.007879e-08
 [456,] 6.243180e-08 2.618077e-07 1.892534e-08
 [457,] 6.181972e-08 2.598327e-07 1.909904e-08
 [458,] 6.505287e-08 7.783589e-08 1.233125e-08
 [459,] 3.480998e-08 8.776209e-08 1.133961e-08
 [460,] 6.418362e-08 5.482998e-08 1.706451e-08
 [461,] 6.368289e-08 1.505487e-07 1.519816e-08
 [462,] 2.639569e-08 5.664552e-08 7.841759e-09
 [463,] 6.141317e-08 2.142880e-07 1.784301e-08
 [464,] 3.758629e-08 1.879876e-07 1.857305e-08
 [465,] 6.028176e-08 1.756648e-07 1.689192e-08
 [466,] 3.936643e-08 2.332560e-07 2.202165e-08
 [467,] 3.511305e-08 6.656417e-07 1.971084e-08
 [468,] 7.519337e-08 5.690759e-08 1.403838e-08
 [469,] 2.694554e-08 6.707478e-08 9.374401e-09
 [470,] 2.676158e-08 5.241442e-08 8.024652e-09
 [471,] 2.512491e-08 5.383416e-08 8.388627e-09
 [472,] 4.972852e-08 1.236591e-07 1.684671e-08
 [473,] 3.902700e-08 1.172508e-07 1.233215e-08
 [474,] 2.943481e-08 6.937601e-07 8.689933e-09
 [475,] 2.890859e-08 6.633134e-07 8.763804e-09
 [476,] 2.898105e-08 6.771378e-07 8.762825e-09
 [477,] 2.993632e-08 9.382057e-07 9.408598e-09
 [478,] 2.992846e-08 9.113940e-07 9.393690e-09
 [479,] 2.959736e-08 9.125327e-07 9.482024e-09
 [480,] 3.037753e-08 9.387726e-07 9.299237e-09
 [481,] 3.024553e-08 9.165836e-07 9.317173e-09
 [482,] 2.997722e-08 8.504636e-07 9.331439e-09
 [483,] 3.088174e-08 8.901540e-07 9.174220e-09
 [484,] 3.051570e-08 7.963845e-07 9.190825e-09
 [485,] 3.027788e-08 7.850612e-07 9.231575e-09
 [486,] 3.044984e-08 9.178249e-07 9.272971e-09
 [487,] 4.110090e-08 7.354692e-08 9.386395e-09
 [488,] 3.037755e-08 9.349233e-07 9.296605e-09
 [489,] 3.063157e-08 9.043555e-07 9.227723e-09
 [490,] 3.084707e-08 8.906627e-07 9.181323e-09
 [491,] 3.067567e-08 9.330872e-07 9.234685e-09
 [492,] 3.071314e-08 1.019081e-06 9.272525e-09
 [493,] 3.127277e-08 9.098705e-07 9.119121e-09
 [494,] 3.103867e-08 9.346552e-07 9.166563e-09
 [495,] 2.442330e-08 6.151144e-08 7.650209e-09
 [496,] 3.067481e-08 8.635570e-07 9.235491e-09
 [497,] 3.097144e-08 9.206568e-07 9.172679e-09
 [498,] 3.094345e-08 8.783547e-07 9.157013e-09
 [499,] 3.097861e-08 8.766972e-07 9.147250e-09
 [500,] 3.078435e-08 1.027759e-06 9.255685e-09
 [501,] 3.071933e-08 9.008714e-07 9.206526e-09
 [502,] 3.187644e-08 8.783394e-07 9.024966e-09
 [503,] 5.343436e-08 1.848451e-07 1.561230e-08
 [504,] 3.233448e-08 1.024246e-06 9.027302e-09
 [505,] 3.071676e-08 9.998927e-07 9.264667e-09
 [506,] 3.108342e-08 1.017276e-06 9.210750e-09
 [507,] 3.033526e-08 1.038227e-06 9.362515e-09
 [508,] 3.013536e-08 1.056973e-06 9.419525e-09
 [509,] 3.467219e-08 1.649105e-07 1.158143e-08
 [510,] 3.082543e-08 9.825635e-07 9.225650e-09
 [511,] 2.761779e-08 8.850947e-07 1.051200e-08
 [512,] 4.170236e-08 1.132215e-07 1.388315e-08
 [513,] 1.064495e-07 1.794128e-07 2.054128e-08
 [514,] 2.743495e-08 6.291983e-07 9.553421e-09
 [515,] 2.701858e-08 2.334987e-07 1.719722e-08
 [516,] 3.471745e-08 5.463786e-08 9.153812e-09
 [517,] 6.693044e-08 6.066908e-08 1.866213e-08
 [518,] 3.633713e-08 5.880764e-08 1.121010e-08
 [519,] 2.906977e-08 1.636560e-07 1.120649e-08
 [520,] 7.054099e-08 1.519192e-07 1.766894e-08
 [521,] 3.185719e-08 2.239625e-06 4.337972e-08
 [522,] 5.531165e-08 1.131695e-07 1.634951e-08
 [523,] 3.772360e-08 3.381292e-07 1.178282e-08
 [524,] 5.119060e-08 7.852745e-08 2.002245e-08
 [525,] 2.925137e-08 1.127441e-07 1.014141e-08
 [526,] 3.645983e-08 2.854024e-07 1.214813e-08
 [527,] 3.728164e-08 2.629957e-07 1.168638e-08
 [528,] 2.925713e-08 1.102170e-07 1.011370e-08
 [529,] 5.336536e-08 5.342750e-08 1.219727e-08
 [530,] 5.307169e-08 1.210718e-07 1.566183e-08
 [531,] 3.570974e-08 2.476291e-07 1.286868e-08
 [532,] 3.089427e-08 5.497084e-06 5.082673e-08
 [533,] 4.726932e-08 5.549125e-08 1.161888e-08
 [534,] 4.266028e-08 5.655572e-08 1.161714e-08
 [535,] 4.653552e-08 5.645649e-08 1.158501e-08
 [536,] 4.973310e-08 1.345919e-07 1.504881e-08
 [537,] 4.712664e-08 5.619049e-08 1.160107e-08
 [538,] 4.973408e-08 1.326489e-07 1.508525e-08
 [539,] 4.792604e-08 5.912511e-08 1.162471e-08
 [540,] 4.738261e-08 5.624209e-08 1.160877e-08
 [541,] 4.668666e-08 5.678704e-08 1.158477e-08
 [542,] 2.512696e-08 2.886977e-06 2.472029e-08
 [543,] 4.676708e-08 5.615402e-08 1.159243e-08
 [544,] 4.704469e-08 5.669555e-08 1.158946e-08
 [545,] 4.859788e-08 5.898450e-08 1.163693e-08
 [546,] 4.705307e-08 5.676070e-08 1.159077e-08
 [547,] 4.694296e-08 5.679021e-08 1.158759e-08
 [548,] 4.777270e-08 5.643901e-08 1.161619e-08
 [549,] 4.622903e-08 5.655973e-08 1.158223e-08
 [550,] 2.563984e-08 2.874678e-06 2.615750e-08
 [551,] 4.663230e-08 5.644000e-08 1.158646e-08
 [552,] 3.713927e-08 7.338773e-08 1.700981e-08
 [553,] 4.671927e-08 5.675249e-08 1.158550e-08
 [554,] 4.748347e-08 5.662420e-08 1.160172e-08
 [555,] 4.753953e-08 5.682429e-08 1.159993e-08
 [556,] 4.718590e-08 5.680808e-08 1.159227e-08
 [557,] 4.680236e-08 5.655043e-08 1.158719e-08
 [558,] 3.284302e-08 9.219182e-08 1.323552e-08
 [559,] 4.729471e-08 5.699819e-08 1.159263e-08
 [560,] 4.776507e-08 5.993169e-08 1.162527e-08
 [561,] 4.464381e-08 5.254213e-08 1.119433e-08
 [562,] 4.742355e-08 5.746139e-08 1.158787e-08
 [563,] 4.693947e-08 5.777844e-08 1.158193e-08
 [564,] 3.905296e-08 1.570355e-07 1.163776e-08
 [565,] 4.986861e-08 1.326489e-07 1.509140e-08
 [566,] 4.886780e-08 6.266205e-08 1.163535e-08
 [567,] 4.834387e-08 5.980516e-08 1.162607e-08
 [568,] 3.766126e-08 1.342299e-07 1.063075e-08
 [569,] 5.052222e-08 1.358957e-07 1.431643e-08
 [570,] 3.198072e-08 9.167678e-08 1.278454e-08
 [571,] 2.509524e-08 3.982669e-07 1.693520e-08
 [572,] 2.502875e-08 3.934477e-07 1.677064e-08
 [573,] 2.500131e-08 4.610855e-07 1.753422e-08
 [574,] 2.462255e-08 4.527887e-07 1.677631e-08
 [575,] 3.626545e-08 8.099241e-08 1.751845e-08
 [576,] 3.429575e-08 9.414775e-08 1.407547e-08
 [577,] 3.398571e-08 9.302574e-08 1.384686e-08
 [578,] 4.697222e-08 5.828394e-08 1.216709e-08
 [579,] 3.411314e-08 9.124133e-08 1.378701e-08
 [580,] 5.042577e-08 1.386337e-07 1.506675e-08
 [581,] 4.885988e-08 5.937504e-08 1.109983e-08
 [582,] 3.270707e-08 8.750062e-08 1.283897e-08
 [583,] 3.348418e-08 8.466105e-08 1.298670e-08
 [584,] 3.485350e-08 5.880322e-08 1.274091e-08
 [585,] 2.514896e-08 6.651227e-08 8.052282e-09
 [586,] 2.931942e-08 3.163486e-07 1.039128e-08
 [587,] 2.850395e-08 2.736622e-07 1.087378e-08
 [588,] 3.431142e-08 6.972759e-08 8.339380e-09
 [589,] 4.414134e-08 9.271421e-08 1.350450e-08
 [590,] 3.042154e-08 3.774648e-07 1.038924e-08
 [591,] 3.686645e-08 6.195344e-08 9.236230e-09
 [592,] 4.528787e-08 9.149033e-08 1.310382e-08
 [593,] 4.556307e-08 9.301572e-08 1.307277e-08
 [594,] 4.519629e-08 9.343373e-08 1.317343e-08
 [595,] 3.569212e-08 6.960254e-08 1.119523e-08
 [596,] 3.055453e-08 2.264275e-07 9.547875e-09
 [597,] 3.333396e-07 2.712619e-06 2.012159e-07
 [598,] 4.359863e-08 1.074835e-07 1.272865e-08
 [599,] 4.310069e-08 1.057016e-07 1.285183e-08
 [600,] 4.813316e-08 1.125386e-07 1.482916e-08
 [601,] 2.664903e-08 1.841921e-07 9.053117e-09
 [602,] 2.703886e-08 1.882551e-07 8.822048e-09
 [603,] 2.681709e-08 2.055084e-07 9.019356e-09
 [604,] 2.696208e-08 1.904919e-07 8.866224e-09
 [605,] 2.685658e-08 1.851279e-07 8.904734e-09
 [606,] 2.985611e-08 1.501004e-07 1.018159e-08
 [607,] 2.682404e-08 1.870873e-07 8.928105e-09
 [608,] 2.656267e-08 1.811151e-07 9.156168e-09
 [609,] 4.775507e-08 1.155645e-07 1.469675e-08
 [610,] 3.892460e-08 7.003029e-08 1.164671e-08
 [611,] 4.864208e-08 1.153396e-07 1.483060e-08
 [612,] 9.526964e-08 5.775691e-08 1.404595e-08
 [613,] 3.826949e-08 7.074404e-08 1.123548e-08
 [614,] 3.308823e-08 5.325646e-08 9.236027e-09
 [615,] 3.519109e-08 1.445527e-07 6.707652e-09
 [616,] 3.788243e-08 1.161414e-07 7.644125e-09
 [617,] 4.248533e-08 1.154446e-07 1.380087e-08
 [618,] 3.693118e-08 7.127227e-08 1.052922e-08
 [619,] 4.230929e-08 1.015290e-07 7.637742e-09
 [620,] 2.764746e-08 4.835327e-08 8.028504e-09
 [621,] 2.754121e-08 4.926537e-08 8.200511e-09
 [622,] 3.514634e-08 7.066388e-08 1.044043e-08
 [623,] 4.392826e-08 6.383047e-08 1.241699e-08
 [624,] 4.491405e-08 6.468276e-08 1.247766e-08
 [625,] 5.890593e-08 9.748163e-08 2.160104e-08
 [626,] 2.789686e-08 4.446154e-08 7.976717e-09
 [627,] 3.896362e-08 7.424532e-08 8.315357e-09
 [628,] 3.824170e-08 7.298821e-08 8.274497e-09
 [629,] 3.295046e-08 4.497623e-08 8.840414e-09
 [630,] 3.343412e-08 4.453612e-08 8.966326e-09
 [631,] 4.412852e-08 6.349270e-08 1.235634e-08
 [632,] 3.557107e-08 9.500246e-08 8.051215e-09
 [633,] 2.981572e-08 1.503526e-07 1.020489e-08
 [634,] 4.446253e-08 6.377862e-08 1.236866e-08
 [635,] 3.354981e-08 5.579317e-08 1.256190e-08
 [636,] 4.217608e-08 5.164309e-08 1.081959e-08
 [637,] 2.973857e-08 1.425977e-07 1.028152e-08
 [638,] 3.495805e-08 1.053144e-07 7.698983e-09
 [639,] 4.439524e-08 6.354119e-08 1.237267e-08
 [640,] 4.429768e-08 6.118765e-08 1.248552e-08
 [641,] 4.841448e-08 1.150050e-07 1.480736e-08
 [642,] 4.889653e-08 1.154544e-07 1.486653e-08
 [643,] 4.410534e-08 6.359620e-08 1.238440e-08
 [644,] 2.842007e-08 6.231073e-08 1.061001e-08
 [645,] 4.785097e-08 1.129851e-07 1.476879e-08
 [646,] 3.261748e-08 4.624693e-08 9.426206e-09
 [647,] 3.423029e-08 7.101755e-08 1.016800e-08
 [648,] 5.382127e-08 8.127297e-08 1.106790e-08
 [649,] 4.627680e-08 1.127059e-07 1.455581e-08
 [650,] 2.449210e-08 6.103725e-07 1.574371e-08
 [651,] 3.909824e-07 8.271170e-08 8.245278e-08
 [652,] 8.567038e-08 8.934561e-08 2.241972e-08
 [653,] 5.585895e-08 1.037213e-07 1.481653e-08
 [654,] 1.129301e-07 5.486653e-08 2.452554e-08
 [655,] 8.618067e-08 1.352772e-07 2.056809e-08
 [656,] 4.624209e-08 8.177377e-08 8.802551e-09
 [657,] 7.701444e-08 7.002484e-08 2.907362e-08
 [658,] 4.739957e-08 9.631067e-08 1.998710e-08
 [659,] 3.298901e-08 8.471600e-08 1.316012e-08
 [660,] 1.027490e-07 8.898702e-07 1.020786e-08
 [661,] 1.133604e-07 1.008925e-07 3.053313e-08
 [662,] 8.029477e-08 4.404994e-08 1.743182e-08
 [663,] 3.476979e-08 6.323028e-08 1.235525e-08
 [664,] 9.812546e-08 1.258840e-07 1.654913e-08
 [665,] 2.037487e-07 2.024322e-07 2.227571e-07
 [666,] 8.627033e-08 1.929983e-07 1.566318e-08
 [667,] 2.947932e-07 4.762264e-08 6.240420e-08
 [668,] 2.883631e-07 4.769431e-08 5.896245e-08
 [669,] 3.291156e-07 7.441773e-08 1.628723e-07
 [670,] 3.043136e-07 7.107778e-08 1.426929e-07
 [671,] 3.934584e-08 8.784053e-08 1.499155e-08
 [672,] 3.598007e-08 6.506658e-08 1.046123e-08
 [673,] 3.691625e-07 4.758595e-08 6.837548e-08
 [674,] 2.715039e-07 5.989142e-08 1.008426e-07
 [675,] 2.759685e-07 6.246312e-08 1.091607e-07
 [676,] 8.630681e-07 6.354881e-08 3.375621e-07
 [677,] 6.396638e-07 7.120308e-08 2.810800e-07
 [678,] 4.718649e-08 8.530798e-07 9.054080e-09
 [679,] 2.357422e-08 4.745235e-08 6.849860e-09
 [680,] 8.427130e-08 7.634353e-08 2.432190e-08
 [681,] 1.061216e-07 9.461631e-08 3.308178e-08
 [682,] 2.784938e-08 4.911829e-08 9.107903e-09
 [683,] 1.002448e-07 9.439822e-08 3.071209e-08
 [684,] 2.459793e-08 4.863218e-08 6.891946e-09
 [685,] 9.161706e-08 9.448482e-08 2.849683e-08
 [686,] 9.328373e-08 9.443776e-08 2.834222e-08
 [687,] 9.317070e-08 5.730833e-08 1.889357e-08
 [688,] 9.358990e-08 9.439293e-08 2.885067e-08
 [689,] 1.053562e-07 5.801936e-08 2.012231e-08
 [690,] 8.567877e-08 9.438521e-08 2.621099e-08
 [691,] 2.296669e-07 1.219061e-07 2.499562e-08
 [692,] 5.107304e-08 6.493559e-08 9.993844e-09
 [693,] 6.329040e-08 2.901577e-07 1.178549e-08
 [694,] 2.526775e-08 5.869564e-08 6.853706e-09
 [695,] 1.106224e-07 6.516278e-08 3.528025e-08
 [696,] 9.099629e-08 7.014530e-08 2.289235e-08
 [697,] 8.976383e-08 5.469944e-08 1.737472e-08
 [698,] 6.633357e-08 4.656676e-07 1.142296e-08
 [699,] 9.023113e-08 9.479536e-08 2.731522e-08
 [700,] 4.297303e-08 6.886643e-08 9.527544e-09
 [701,] 2.701630e-07 1.552000e-07 2.492903e-08
 [702,] 7.723267e-08 9.559468e-08 2.250141e-08
 [703,] 1.154744e-07 1.028720e-07 2.396393e-08
 [704,] 7.614885e-08 9.490215e-08 2.309716e-08
 [705,] 9.857049e-08 5.361794e-08 1.967156e-08
 [706,] 8.257448e-08 9.490558e-08 2.560316e-08
 [707,] 2.412571e-08 8.066071e-08 7.023397e-09
 [708,] 7.596077e-08 9.487295e-08 2.307343e-08
 [709,] 7.733673e-08 9.486947e-08 2.347178e-08
 [710,] 7.945616e-08 9.487311e-08 2.405327e-08
 [711,] 8.130419e-08 9.487311e-08 2.457057e-08
 [712,] 8.322295e-08 9.676518e-08 2.511030e-08
 [713,] 8.371530e-08 9.671660e-08 2.662374e-08
 [714,] 2.847797e-08 5.142510e-08 8.482223e-09
 [715,] 2.455040e-07 2.530807e-07 1.913584e-08
 [716,] 8.042686e-08 9.654123e-08 2.478367e-08
 [717,] 7.893831e-08 9.669564e-08 2.455357e-08
 [718,] 8.023940e-08 9.678161e-08 2.539673e-08
 [719,] 9.570785e-08 5.367357e-08 1.961483e-08
 [720,] 1.024446e-07 6.910014e-08 1.270819e-08
 [721,] 1.538064e-07 5.565416e-08 1.837058e-08
 [722,] 7.134597e-08 5.628373e-08 1.177855e-08
 [723,] 6.788366e-08 5.746038e-08 1.136219e-08
 [724,] 4.995872e-08 5.734245e-08 9.897916e-09
 [725,] 5.252449e-08 5.791169e-08 1.003729e-08
 [726,] 5.146834e-08 5.788725e-08 9.967090e-09
 [727,] 5.392404e-08 4.757702e-08 1.120945e-08
 [728,] 5.349682e-08 4.772041e-08 1.111847e-08
 [729,] 5.379878e-08 4.779638e-08 1.113150e-08
 [730,] 5.737540e-08 4.675595e-08 1.188141e-08
 [731,] 7.790952e-08 1.035489e-07 2.057691e-08
 [732,] 2.160057e-07 8.139197e-08 1.881255e-08
 [733,] 7.244749e-08 3.837481e-07 1.230490e-08
 [734,] 4.051840e-07 7.368727e-08 2.996407e-08
 [735,] 3.845620e-07 7.681334e-08 2.809830e-08
 [736,] 5.192415e-07 4.837235e-08 6.440392e-08
 [737,] 4.247006e-07 7.526448e-08 3.041229e-08
 [738,] 7.565146e-08 1.224785e-07 3.025639e-08
 [739,] 3.453524e-07 7.199263e-08 2.962250e-08
 [740,] 6.957589e-08 1.021092e-07 1.980708e-08
 [741,] 3.450816e-07 5.011380e-08 4.040384e-08
 [742,] 3.981257e-07 5.301282e-08 4.125354e-08
 [743,] 7.067330e-08 1.018622e-07 1.932196e-08
 [744,] 8.842700e-08 6.903633e-08 1.948310e-08
 [745,] 1.064755e-07 6.471540e-08 3.119102e-08
 [746,] 1.264599e-07 6.365885e-08 1.569544e-08
 [747,] 1.704172e-07 5.967577e-08 2.111424e-08
 [748,] 4.255503e-08 1.961118e-07 1.245266e-08
 [749,] 7.179269e-08 1.006985e-07 1.989475e-08
 [750,] 1.100956e-07 6.309709e-08 3.228526e-08
 [751,] 6.332097e-08 8.789997e-08 1.801208e-08
 [752,] 7.402637e-08 1.012654e-07 2.027917e-08
 [753,] 2.986912e-07 6.888449e-08 2.601456e-08
 [754,] 5.878779e-08 7.610479e-08 9.651512e-09
 [755,] 4.329213e-07 4.736263e-08 5.655622e-08
 [756,] 4.796106e-08 6.743802e-08 9.024447e-09
 [757,] 3.314681e-08 7.462848e-08 7.297055e-09
 [758,] 1.168883e-07 6.110282e-08 4.345270e-08
 [759,] 2.189399e-07 4.862953e-08 3.173948e-08
 [760,] 2.063235e-07 4.966095e-08 2.991477e-08
 [761,] 1.085569e-07 8.649316e-08 1.460418e-08
 [762,] 6.049401e-08 8.447066e-08 2.130784e-08
 [763,] 2.980293e-07 4.832184e-08 4.041819e-08
 [764,] 2.892795e-07 7.722674e-08 1.427509e-07
 [765,] 7.357907e-08 1.026313e-07 2.002736e-08
 [766,] 2.942237e-07 8.391684e-08 1.612664e-07
 [767,] 2.627751e-07 5.856991e-08 2.906806e-08
 [768,] 3.857775e-08 1.026759e-07 7.419234e-09
 [769,] 2.163687e-07 5.819480e-08 2.548078e-08
 [770,] 2.142262e-07 5.764531e-08 5.379358e-08
 [771,] 2.626092e-08 1.527803e-07 7.278692e-09
 [772,] 2.533802e-07 6.400908e-08 1.079059e-07
 [773,] 5.879450e-08 8.683900e-08 1.922907e-08
 [774,] 1.695140e-07 6.390384e-08 4.179253e-08
 [775,] 2.928204e-08 1.453697e-07 7.114956e-09
 [776,] 3.216005e-07 5.088712e-08 3.896920e-08
 [777,] 2.790937e-08 1.244653e-07 7.138805e-09
 [778,] 5.184357e-08 5.098968e-08 1.184483e-08
 [779,] 1.028933e-07 7.071772e-08 3.337325e-08
 [780,] 5.898687e-08 4.802430e-08 1.954761e-08
 [781,] 6.706629e-08 1.831602e-07 6.257203e-08
 [782,] 4.922521e-07 1.013623e-07 2.765740e-07
 [783,] 7.770421e-08 5.408286e-08 1.118796e-08
 [784,] 8.906817e-08 8.387577e-08 1.921807e-08
 [785,] 7.069553e-08 1.941055e-07 6.619888e-08
 [786,] 5.174507e-08 9.827344e-08 1.316118e-08
 [787,] 1.397824e-06 1.340861e-07 1.035687e-06
 [788,] 4.151809e-06 1.862991e-07 4.551505e-06
 [789,] 5.840414e-08 1.170854e-07 2.142903e-08
 [790,] 7.248739e-08 1.328545e-07 1.861246e-08
 [791,] 1.078851e-07 1.406973e-07 5.035943e-08
 [792,] 3.038882e-07 6.450734e-08 5.083977e-08
 [793,] 2.421181e-07 1.056596e-07 9.482331e-08
 [794,] 1.886311e-07 7.625835e-08 5.040128e-08
 [795,] 1.688694e-07 6.900133e-08 2.747435e-08
 [796,] 1.724457e-07 7.629668e-08 9.429802e-08
 [797,] 1.730964e-07 7.419909e-08 9.180188e-08
 [798,] 1.801619e-07 7.700027e-08 9.956465e-08
 [799,] 1.853632e-07 8.813854e-08 1.183449e-07
 [800,] 2.014341e-07 8.557341e-08 1.251065e-07
 [801,] 2.176943e-07 8.993245e-08 1.425055e-07
 [802,] 2.055116e-07 8.672482e-08 1.293233e-07
 [803,] 2.081090e-07 9.170115e-08 1.387222e-07
 [804,] 2.013820e-07 5.760351e-08 3.820527e-08
 [805,] 2.008033e-07 9.126294e-08 1.329984e-07
 [806,] 2.091507e-07 9.387886e-08 1.427821e-07
 [807,] 1.992525e-07 9.281855e-08 1.342114e-07
 [808,] 2.030988e-07 9.172724e-08 1.352970e-07
 [809,] 2.021426e-07 9.231680e-08 1.354874e-07
 [810,] 2.030497e-07 9.268546e-08 1.366719e-07
 [811,] 3.739654e-08 1.049384e-07 1.283586e-08
 [812,] 1.959077e-07 9.183850e-08 1.304698e-07
 [813,] 2.087788e-07 9.052753e-08 1.374029e-07
 [814,] 2.255242e-07 9.347440e-08 1.537652e-07
 [815,] 3.710750e-08 1.209657e-07 1.292170e-08
 [816,] 1.396408e-07 5.147686e-08 4.344513e-08
 [817,] 1.432690e-07 5.222594e-08 4.572651e-08
 [818,] 1.437838e-07 5.206244e-08 4.560468e-08
 [819,] 1.489399e-07 5.232295e-08 4.753531e-08
 [820,] 2.781731e-08 1.145640e-07 1.385560e-08
 [821,] 1.499171e-07 5.090548e-08 4.546488e-08
 [822,] 1.868607e-07 5.789029e-08 3.404115e-08
 [823,] 1.520847e-07 4.976778e-08 4.367222e-08
 [824,] 1.469630e-07 4.963279e-08 4.209492e-08
 [825,] 1.449190e-07 4.982993e-08 4.223700e-08
 [826,] 1.413016e-07 4.685442e-08 2.843688e-08
 [827,] 1.341594e-07 4.940810e-08 3.867900e-08
 [828,] 1.366688e-07 4.925084e-08 3.901972e-08
 [829,] 1.398372e-07 4.933206e-08 3.997512e-08
 [830,] 1.379299e-07 4.948978e-08 3.979316e-08
 [831,] 1.440559e-07 4.955407e-08 4.147591e-08
 [832,] 1.381401e-07 4.895233e-08 3.879234e-08
 [833,] 4.135179e-08 5.440880e-08 1.169574e-08
 [834,] 1.385029e-07 5.024541e-08 4.123263e-08
 [835,] 1.268021e-07 5.008949e-08 3.786151e-08
 [836,] 1.435301e-07 4.933029e-08 4.079996e-08
 [837,] 2.963900e-08 4.536379e-08 9.217313e-09
 [838,] 1.621991e-07 5.660573e-08 5.808421e-08
 [839,] 1.313617e-07 4.731430e-08 2.582919e-08
 [840,] 1.689097e-07 4.713047e-08 3.312282e-08
 [841,] 2.812057e-08 1.432721e-07 1.535521e-08
 [842,] 1.427962e-07 4.995804e-08 4.182952e-08
 [843,] 1.525265e-07 4.693606e-08 2.989973e-08
 [844,] 1.708131e-07 4.694307e-08 3.248234e-08
 [845,] 1.886837e-07 4.941473e-08 5.210564e-08
 [846,] 1.733862e-07 5.806395e-08 3.123273e-08
 [847,] 1.285820e-07 5.642680e-08 3.176048e-08
 [848,] 3.694684e-08 1.352873e-07 1.338288e-08
 [849,] 6.987656e-08 5.751146e-08 1.724087e-08
 [850,] 3.741366e-08 8.764065e-08 1.245549e-08
 [851,] 3.746276e-08 8.764065e-08 1.248540e-08
 [852,] 1.507565e-07 4.674516e-08 3.021725e-08
 [853,] 1.369495e-07 7.539219e-08 3.124583e-08
 [854,] 6.850894e-08 4.475160e-08 1.678830e-08
 [855,] 6.193028e-08 6.316261e-08 1.189597e-08
 [856,] 6.584949e-08 5.307404e-08 1.515894e-08
 [857,] 6.464236e-08 5.406611e-08 1.446036e-08
 [858,] 6.529002e-08 5.374884e-08 1.471118e-08
 [859,] 1.009367e-07 7.967045e-08 2.267828e-08
 [860,] 7.200663e-08 5.568509e-08 1.787611e-08
 [861,] 6.096388e-08 5.215701e-08 1.396629e-08
 [862,] 1.151507e-07 5.854059e-08 4.262292e-08
 [863,] 6.454589e-08 5.248269e-08 1.422328e-08
 [864,] 6.127080e-08 5.138704e-08 1.419075e-08
 [865,] 7.758563e-08 5.440464e-08 2.274966e-08
 [866,] 3.658336e-08 9.715146e-08 1.179450e-08
 [867,] 1.041406e-07 5.930933e-08 1.611592e-08
 [868,] 9.351897e-08 4.676277e-08 1.926304e-08
 [869,] 9.879331e-08 5.749310e-08 1.597765e-08
 [870,] 1.061302e-07 7.978234e-08 2.260547e-08
 [871,] 3.759967e-08 9.703127e-08 1.244677e-08
 [872,] 2.298209e-07 4.531505e-08 5.370072e-08
 [873,] 1.661126e-07 6.740178e-08 2.436538e-08
 [874,] 2.801139e-08 1.015776e-07 7.929707e-09
 [875,] 8.315061e-08 1.351944e-07 1.609924e-08
 [876,] 8.377231e-08 1.165210e-07 1.635776e-08
 [877,] 1.838219e-07 8.796258e-08 1.962601e-08
 [878,] 1.917414e-07 9.496191e-08 1.903575e-08
 [879,] 8.860145e-08 1.190991e-07 1.657468e-08
 [880,] 9.390084e-08 1.191176e-07 1.688935e-08
 [881,] 8.662621e-08 1.209026e-07 1.640720e-08
 [882,] 3.281722e-07 1.118476e-07 1.875623e-08
 [883,] 8.789927e-08 1.162739e-07 1.662998e-08
 [884,] 8.742700e-08 1.186727e-07 1.651937e-08
 [885,] 5.673457e-08 5.036576e-08 1.613036e-08
 [886,] 8.664453e-08 1.186771e-07 1.647352e-08
 [887,] 8.338810e-08 1.178545e-07 1.631175e-08
 [888,] 8.633446e-08 1.191352e-07 1.643876e-08
 [889,] 8.675957e-08 1.189914e-07 1.647228e-08
 [890,] 8.738938e-08 1.184898e-07 1.652282e-08
 [891,] 8.659448e-08 1.186727e-07 1.647050e-08
 [892,] 2.396869e-08 1.331847e-07 8.363632e-09
 [893,] 2.407387e-08 7.387516e-08 9.085571e-09
 [894,] 5.975939e-08 5.541886e-08 2.043367e-08
 [895,] 8.677174e-08 1.189798e-07 1.647199e-08
 [896,] 8.660852e-08 1.187229e-07 1.647028e-08
 [897,] 8.767918e-08 1.186727e-07 1.653415e-08
 [898,] 8.921234e-08 1.186727e-07 1.662493e-08
 [899,] 2.411041e-08 6.917537e-08 8.911002e-09
 [900,] 2.443320e-08 6.874941e-08 9.134769e-09
 [901,] 2.428713e-08 6.829262e-08 9.003709e-09
 [902,] 2.411194e-08 6.873820e-08 8.891819e-09
 [903,] 7.250253e-08 8.818863e-08 1.787531e-08
 [904,] 2.436349e-08 6.527750e-08 8.908800e-09
 [905,] 9.135941e-08 1.248112e-07 1.654058e-08
 [906,] 1.866397e-07 6.655662e-08 2.098265e-08
 [907,] 2.472429e-08 6.592526e-08 9.192127e-09
 [908,] 1.969836e-07 9.047610e-08 1.994413e-08
 [909,] 8.916605e-08 1.165939e-07 1.670928e-08
 [910,] 1.690424e-07 8.803806e-08 1.768299e-08
 [911,] 1.847372e-07 8.761605e-08 1.855248e-08
 [912,] 2.370317e-08 5.299144e-08 7.807512e-09
 [913,] 2.156925e-07 9.973865e-08 1.961863e-08
 [914,] 1.926333e-07 9.387406e-08 1.912495e-08
 [915,] 1.834574e-07 9.699175e-08 1.836094e-08
 [916,] 7.124934e-08 1.576808e-07 1.551457e-08
 [917,] 3.415214e-08 4.437620e-08 9.844253e-09
 [918,] 1.072244e-07 4.807501e-08 1.901685e-08
 [919,] 2.426839e-08 4.905455e-08 7.826164e-09
 [920,] 3.150502e-08 4.930250e-08 1.061981e-08
 [921,] 6.273003e-08 5.400987e-08 2.043105e-08
 [922,] 2.401884e-08 6.280142e-08 7.787341e-09
 [923,] 2.401702e-08 6.298980e-08 7.791118e-09
 [924,] 2.433765e-08 6.353595e-08 8.063354e-09
 [925,] 4.694337e-08 8.222824e-08 1.297902e-08
 [926,] 5.807240e-08 5.923740e-08 1.385085e-08
 [927,] 5.336424e-08 6.699907e-08 1.683361e-08
 [928,] 3.234956e-07 5.331122e-08 5.141427e-08
 [929,] 1.208278e-07 5.168166e-08 3.060607e-08
 [930,] 1.194783e-07 8.454339e-07 3.929487e-08
 [931,] 1.190731e-07 4.510329e-08 2.112201e-08
 [932,] 1.355541e-07 4.408247e-08 2.721103e-08
 [933,] 1.170702e-07 4.457773e-08 2.172193e-08
 [934,] 6.869991e-06 1.006775e-07 2.608829e-06
 [935,] 2.290684e-08 2.175400e-07 9.468314e-09
 [936,] 9.580973e-08 2.019207e-07 9.835854e-09
 [937,] 7.272568e-08 4.840962e-07 6.907621e-08
 [938,] 7.487578e-08 3.921644e-07 4.870897e-08
 [939,] 4.848795e-08 9.313025e-08 1.604414e-08
 [940,] 5.823118e-06 9.375724e-08 2.023014e-06
 [941,] 4.509160e-08 1.172512e-07 1.291986e-08
 [942,] 7.590934e-06 9.373552e-08 2.611025e-06
 [943,] 2.291407e-08 1.004311e-07 8.257840e-09
 [944,] 2.265106e-08 5.373264e-08 6.842978e-09
 [945,] 2.582344e-07 6.410387e-08 3.321723e-08
 [946,] 2.262844e-08 5.407227e-08 6.824340e-09
 [947,] 4.759478e-08 7.254739e-08 1.189268e-08
 [948,] 1.312179e-07 6.042839e-08 3.515010e-08
 [949,] 2.252864e-08 5.426574e-08 6.841237e-09
 [950,] 4.474901e-08 6.033449e-08 1.004335e-08
 [951,] 2.723359e-08 6.318183e-08 7.389299e-09
 [952,] 4.592487e-08 6.255440e-08 1.004585e-08
 [953,] 5.388034e-08 6.332096e-08 1.012501e-08
 [954,] 9.896281e-06 9.348886e-08 3.336845e-06
 [955,] 1.097393e-07 6.102895e-08 3.323145e-08
 [956,] 5.306671e-08 6.394747e-08 1.009350e-08
 [957,] 5.343118e-08 5.254802e-08 1.484460e-08
 [958,] 5.418478e-08 5.269027e-08 1.509430e-08
 [959,] 4.913898e-08 5.873840e-08 1.010061e-08
 [960,] 3.822856e-08 5.253537e-08 1.064177e-08
 [961,] 2.641308e-08 4.562967e-08 7.438280e-09
 [962,] 5.872329e-06 8.771924e-08 4.612191e-07
 [963,] 8.638322e-07 4.425885e-08 8.136979e-08
 [964,] 1.388435e-06 4.484614e-08 9.880626e-08
 [965,] 7.199479e-08 4.783216e-08 1.903418e-08
 [966,] 7.693946e-08 1.171601e-07 2.077787e-08
 [967,] 5.629083e-08 9.822095e-08 1.947886e-08
 [968,] 3.471816e-07 4.811977e-08 4.300999e-08
 [969,] 3.487970e-07 4.632431e-08 3.508242e-08
 [970,] 1.303343e-06 7.581014e-08 1.845877e-07
 [971,] 2.513363e-07 4.840982e-08 3.735337e-08
 [972,] 5.072051e-08 8.213583e-08 1.706033e-08
 [973,] 4.770892e-07 5.188936e-08 1.038959e-07
 [974,] 7.563150e-08 1.054997e-07 2.256616e-08
 [975,] 7.751994e-08 1.145209e-07 2.243040e-08
 [976,] 5.304066e-08 4.728599e-08 1.367353e-08
 [977,] 2.357585e-07 8.535460e-08 1.420956e-08
 [978,] 3.341049e-08 5.631584e-08 1.167990e-08
 [979,] 2.282256e-08 5.043610e-08 6.844472e-09
 [980,] 2.635539e-08 5.003781e-08 7.651587e-09
 [981,] 3.641632e-07 1.031406e-07 2.365627e-07
 [982,] 2.506929e-07 4.869939e-08 3.770032e-08
 [983,] 9.573986e-08 7.575372e-08 1.903393e-08
 [984,] 2.464153e-06 1.262275e-07 1.783632e-06
 [985,] 3.346038e-08 9.334173e-08 1.300099e-08
 [986,] 3.320031e-08 9.141423e-08 1.275936e-08
 [987,] 2.489946e-06 1.304897e-07 1.892400e-06
 [988,] 3.313691e-08 7.187205e-08 1.386199e-08
 [989,] 3.108093e-08 9.019682e-08 1.178738e-08
 [990,] 8.524521e-08 1.485756e-07 7.639683e-08
 [991,] 2.190493e-08 7.133510e-08 6.951512e-09
 [992,] 9.978794e-07 1.746666e-07 1.161503e-06
 [993,] 3.120690e-08 5.556010e-08 8.939397e-09
 [994,] 3.355456e-08 4.974831e-08 1.002599e-08
 [995,] 3.014087e-08 5.427508e-08 8.915369e-09
 [996,] 3.020452e-08 5.337802e-08 8.912659e-09
 [997,] 3.019981e-08 5.384302e-08 8.907146e-09
 [998,] 3.014200e-08 5.372855e-08 8.908017e-09
 [999,] 3.006296e-08 5.316935e-08 8.907023e-09
[1000,] 3.006910e-08 5.361247e-08 8.915427e-09
[1001,] 3.024738e-08 5.342096e-08 8.923621e-09
[1002,] 3.009473e-08 5.345017e-08 8.907056e-09
[1003,] 3.009444e-08 5.419601e-08 8.921631e-09
[1004,] 3.021108e-08 5.353890e-08 8.910133e-09
[1005,] 3.013110e-08 5.348099e-08 8.920938e-09
[1006,] 3.040290e-08 5.487051e-08 9.196121e-09
[1007,] 3.040372e-08 5.506042e-08 8.948798e-09
[1008,] 3.329947e-08 5.329632e-08 9.667576e-09
[1009,] 3.115868e-08 5.428601e-08 9.210244e-09
[1010,] 3.114122e-08 5.392071e-08 9.092160e-09
[1011,] 3.017522e-08 5.344889e-08 8.905857e-09
[1012,] 3.814636e-08 8.667028e-08 1.411423e-08
[1013,] 1.451425e-07 1.227261e-07 1.215315e-07
[1014,] 1.230565e-07 1.004233e-07 8.669908e-08
[1015,] 2.747572e-06 8.043448e-08 9.079445e-07
[1016,] 4.417214e-07 5.659264e-08 4.734529e-08
[1017,] 2.667960e-07 1.643914e-07 1.815072e-07
[1018,] 5.114198e-08 1.012810e-07 2.283325e-08
[1019,] 3.215430e-06 8.982815e-08 1.276161e-06
[1020,] 2.406799e-06 8.364339e-08 8.762150e-07
[1021,] 2.679236e-08 5.059133e-08 8.376658e-09
[1022,] 2.103690e-06 1.049171e-07 1.154648e-06
[1023,] 1.523129e-06 1.055583e-07 8.731815e-07
[1024,] 2.133824e-06 1.018713e-07 1.115294e-06
[1025,] 2.962967e-07 5.927654e-08 1.207902e-07
[1026,] 2.043102e-06 1.085037e-07 1.187482e-06
[1027,] 1.574701e-06 9.832872e-08 8.037584e-07
[1028,] 6.898587e-08 6.815746e-08 2.482973e-08
[1029,] 7.627503e-08 6.317335e-08 2.466425e-08
[1030,] 7.785002e-08 6.408012e-08 2.560006e-08
[1031,] 7.665216e-08 6.301103e-08 2.469798e-08
[1032,] 8.520728e-08 6.181581e-08 2.677975e-08
[1033,] 8.322465e-08 6.153010e-08 2.605647e-08
[1034,] 8.436349e-08 5.974285e-08 2.530954e-08
[1035,] 3.206765e-08 6.806300e-08 9.634433e-09
[1036,] 7.531205e-08 6.220770e-08 2.406460e-08
[1037,] 8.424059e-08 6.060505e-08 2.580725e-08
[1038,] 7.100238e-08 5.470226e-08 2.478453e-08
[1039,] 8.733570e-08 5.912712e-08 2.568173e-08
[1040,] 9.975841e-08 6.375970e-08 3.046936e-08
[1041,] 9.814472e-08 6.510858e-08 3.098079e-08
[1042,] 7.591510e-08 5.908734e-08 2.185278e-08
[1043,] 7.038757e-08 5.199711e-08 1.668508e-08
[1044,] 8.776275e-08 5.121498e-08 1.874727e-08
[1045,] 8.760801e-08 5.139250e-08 1.895161e-08
[1046,] 8.673606e-08 5.154047e-08 1.898536e-08
[1047,] 1.179036e-06 5.987965e-08 7.827785e-08
[1048,] 3.079361e-08 7.017273e-08 9.376510e-09
[1049,] 8.940164e-08 5.074547e-08 1.820567e-08
[1050,] 5.311289e-08 5.313927e-08 1.511867e-08
[1051,] 1.244995e-07 1.063592e-07 7.209471e-08
[1052,] 8.785553e-08 1.189816e-07 2.187282e-08
[1053,] 1.112212e-07 6.874073e-08 5.336166e-08
[1054,] 4.408397e-08 6.092681e-08 7.223361e-09
[1055,] 6.418889e-08 5.990303e-08 1.501220e-08
[1056,] 7.608226e-08 5.037519e-08 1.144165e-08
[1057,] 1.627133e-07 1.103085e-07 5.068588e-08
[1058,] 1.752066e-07 1.103084e-07 5.443237e-08
[1059,] 2.427577e-08 5.403989e-08 7.307062e-09
[1060,] 9.050966e-08 1.535521e-07 5.976117e-08
[1061,] 2.711632e-08 6.786282e-08 7.061272e-09
[1062,] 3.409938e-08 4.744530e-08 1.261506e-08
[1063,] 3.186174e-08 5.085800e-08 9.020384e-09
[1064,] 2.306030e-08 5.522448e-08 7.384022e-09
[1065,] 3.590544e-08 5.732197e-08 3.162913e-08
[1066,] 3.250318e-08 5.077004e-08 8.941583e-09
[1067,] 2.278734e-08 5.754241e-08 7.724558e-09
[1068,] 1.011250e-07 1.590441e-07 6.701832e-08
[1069,] 2.316792e-08 5.338727e-08 7.713129e-09
[1070,] 3.735029e-08 4.872870e-08 1.245237e-08
[1071,] 1.018594e-07 1.539360e-07 6.453170e-08
[1072,] 2.809703e-08 7.651938e-08 3.485596e-08
[1073,] 3.002016e-08 5.095974e-08 8.454668e-09
[1074,] 2.714916e-08 5.066727e-08 8.203112e-09
[1075,] 5.474136e-08 9.564628e-08 1.223213e-07
[1076,] 6.930214e-08 9.341376e-08 1.469564e-07
[1077,] 5.072784e-08 6.795627e-08 6.008751e-08
[1078,] 8.100468e-08 1.149112e-07 1.807493e-08
[1079,] 1.044411e-07 1.287096e-07 1.747405e-08
[1080,] 7.884660e-08 1.071354e-07 1.782498e-08
[1081,] 7.721414e-08 1.141535e-07 1.876913e-08
[1082,] 7.032255e-08 3.094344e-07 1.163392e-07
[1083,] 7.607229e-08 1.207924e-07 1.963015e-08
[1084,] 8.003692e-08 1.353241e-07 2.006858e-08
[1085,] 8.026805e-08 9.332781e-08 1.562701e-08
[1086,] 5.697907e-08 5.210466e-08 1.321811e-08
[1087,] 1.152321e-07 6.144269e-08 2.792857e-08
[1088,] 3.443255e-08 8.805539e-08 1.152211e-08
[1089,] 3.220018e-08 4.809764e-08 7.347363e-09
[1090,] 7.414731e-08 5.177962e-08 1.778677e-08
[1091,] 6.833638e-08 4.751446e-08 9.576969e-09
[1092,] 7.094062e-08 4.722775e-08 9.085377e-09
[1093,] 7.139491e-08 4.903867e-08 8.054964e-09
[1094,] 4.577110e-08 4.968700e-08 1.407346e-08
[1095,] 3.611811e-08 4.400603e-08 1.333559e-08
[1096,] 9.385013e-08 6.288354e-08 2.560503e-08
[1097,] 1.204056e-07 4.675424e-08 1.876086e-08
[1098,] 1.201851e-07 4.580762e-08 1.777577e-08
[1099,] 1.178201e-07 4.825839e-08 1.979863e-08
[1100,] 1.179041e-07 4.779975e-08 1.942094e-08
[1101,] 1.146677e-07 4.857911e-08 1.978830e-08
[1102,] 1.144449e-07 4.804248e-08 1.934010e-08
[1103,] 1.143424e-07 4.830170e-08 1.953748e-08
[1104,] 1.116811e-07 4.760088e-08 1.875325e-08
[1105,] 1.134489e-07 4.784666e-08 1.909242e-08
[1106,] 2.649519e-08 1.007707e-07 1.168697e-08
[1107,] 2.595828e-08 4.412587e-08 1.638813e-08
[1108,] 9.034377e-08 1.085306e-07 3.042378e-08
[1109,] 8.672585e-08 1.057004e-07 2.621802e-08
[1110,] 4.225954e-08 6.860817e-08 8.832817e-09
[1111,] 3.277231e-08 5.786480e-08 8.788834e-09
[1112,] 4.557064e-08 8.620776e-08 9.323310e-09
[1113,] 7.920588e-08 1.033933e-07 2.596707e-08
[1114,] 9.960306e-08 4.755992e-08 1.483630e-08
[1115,] 3.259395e-08 5.766682e-08 8.794368e-09
[1116,] 4.242732e-08 7.152311e-08 8.968687e-09
[1117,] 4.161396e-08 7.114429e-08 9.005487e-09
[1118,] 3.747385e-08 5.870144e-08 8.496573e-09
[1119,] 3.775878e-08 7.963709e-08 8.161835e-09
[1120,] 5.775020e-08 8.271252e-08 8.586945e-09
[1121,] 8.256317e-08 5.067345e-08 1.296589e-08
[1122,] 3.664861e-07 1.543525e-07 2.275671e-07
[1123,] 4.164244e-08 7.559204e-08 9.664713e-09
[1124,] 5.174949e-08 5.866561e-08 3.147750e-08
[1125,] 5.549476e-08 5.058542e-08 9.644173e-09
[1126,] 6.357328e-08 6.053201e-08 2.004217e-08
[1127,] 8.968347e-08 7.278248e-08 7.504531e-09
[1128,] 7.869295e-08 5.918158e-08 7.167198e-09
[1129,] 8.299659e-08 6.653242e-08 3.490749e-08
[1130,] 7.297689e-08 8.006838e-08 2.200854e-08
[1131,] 6.974887e-08 7.682115e-08 2.281580e-08
[1132,] 6.668750e-08 8.072328e-08 2.017322e-08
[1133,] 9.275496e-08 8.287328e-08 2.379632e-08
[1134,] 7.573872e-08 8.053655e-08 2.221617e-08
[1135,] 7.196063e-08 8.286597e-08 2.058736e-08
[1136,] 6.337613e-08 9.378297e-08 8.202765e-09
[1137,] 1.977120e-07 8.306216e-08 3.602092e-07
[1138,] 2.265538e-07 8.582438e-08 4.468529e-07
[1139,] 6.702141e-08 8.478480e-08 1.881186e-08
[1140,] 6.561365e-07 4.848330e-08 4.235839e-08
[1141,] 5.166500e-08 5.785160e-08 4.639811e-08
[1142,] 5.894489e-08 6.994422e-08 2.503988e-08
[1143,] 5.911472e-08 7.181011e-08 2.380407e-08
[1144,] 6.960918e-08 7.265699e-08 1.700194e-08
[1145,] 5.548447e-08 5.899672e-08 4.649631e-08
[1146,] 1.157558e-07 6.052410e-08 3.433391e-08
[1147,] 6.033815e-08 6.988484e-08 2.567612e-08
[1148,] 4.743253e-08 6.792862e-08 2.203499e-08
[1149,] 1.894584e-07 4.658260e-08 5.798864e-08
[1150,] 6.406067e-08 7.763872e-08 1.106015e-08
[1151,] 4.590508e-07 8.939408e-08 1.350765e-07
[1152,] 5.602898e-08 5.714819e-08 2.874177e-08
[1153,] 3.145137e-08 8.180662e-08 9.785854e-09
[1154,] 2.701122e-07 6.329575e-08 3.630115e-08
[1155,] 5.913443e-07 5.236451e-08 3.553710e-07
[1156,] 2.207211e-05 1.692776e-07 2.284478e-04
[1157,] 3.218655e-05 7.048078e-08 2.311726e-05
[1158,] 6.254437e-05 7.894882e-08 3.283240e-07
[1159,] 7.872873e-05 8.096293e-08 3.541383e-07
[1160,] 1.128323e-03 1.185269e-06 1.009138e-01
[1161,] 1.291898e-07 1.116314e-07 4.332794e-08
[1162,] 1.310880e-03 1.884684e-06 2.042757e-01
[1163,] 1.044282e-03 1.404079e-06 1.140601e-01
[1164,] 4.962480e-05 6.697927e-08 2.658537e-05
[1165,] 6.048146e-05 8.205202e-08 6.819910e-05
[1166,] 1.506197e-07 1.118245e-07 5.119906e-08
[1167,] 5.365231e-05 8.075637e-08 5.838957e-05
[1168,] 8.669082e-08 4.955392e-08 1.614211e-08
[1169,] 2.334528e-04 7.213088e-08 8.542106e-05
[1170,] 2.086613e-05 9.829360e-08 6.525403e-05
[1171,] 4.412120e-04 5.801995e-08 8.656998e-05
[1172,] 3.230327e-04 5.508548e-08 4.933324e-05
[1173,] 3.919447e-04 5.441115e-08 5.245629e-05
[1174,] 6.395065e-04 5.278780e-08 5.995973e-05
[1175,] 3.445160e-04 6.994772e-07 1.435622e-02
[1176,] 8.527420e-04 1.370554e-06 9.152159e-02
[1177,] 1.712315e-05 2.570110e-05 3.655059e-02
[1178,] 1.349078e-05 3.433510e-05 3.707609e-02
[1179,] 1.246879e-05 8.977734e-08 6.121075e-05
[1180,] 1.033886e-05 2.806475e-05 2.254913e-02
[1181,] 1.083621e-05 3.596218e-05 3.034846e-02
[1182,] 9.603344e-06 8.323154e-08 4.660782e-05
[1183,] 1.130067e-05 3.410485e-05 3.025663e-02
[1184,] 1.028096e-05 3.106299e-05 2.495811e-02
[1185,] 1.028040e-05 2.852734e-05 2.303929e-02
[1186,] 1.045302e-05 8.359618e-08 4.722393e-05
[1187,] 9.224708e-06 2.445434e-05 1.746257e-02
[1188,] 1.034823e-05 2.204293e-05 1.799259e-02
[1189,] 1.116377e-05 3.247438e-05 2.851152e-02
[1190,] 8.825971e-06 2.652326e-05 1.794407e-02
[1191,] 2.717293e-05 1.317750e-06 2.890755e-03
[1192,] 2.094489e-05 1.392838e-06 2.368015e-03
[1193,] 1.052680e-07 4.926570e-08 1.493603e-08
[1194,] 5.393077e-06 3.071427e-05 1.197753e-02
[1195,] 4.421027e-06 3.188058e-05 9.704958e-03
[1196,] 2.416190e-05 1.622106e-05 3.322884e-02
[1197,] 5.743631e-06 3.573505e-05 1.474417e-02
[1198,] 7.230292e-06 3.621506e-05 1.914008e-02
[1199,] 5.790514e-07 1.636172e-07 4.644161e-08
[1200,] 6.771978e-06 7.682158e-05 3.540868e-02
[1201,] 6.321718e-06 2.612115e-05 1.227999e-02
[1202,] 1.095268e-06 7.806979e-06 5.549809e-04
[1203,] 8.310433e-06 1.545113e-06 1.042744e-03
[1204,] 9.452705e-06 4.182511e-06 3.270583e-03
[1205,] 1.717152e-05 1.111211e-05 1.648072e-02
[1206,] 2.282863e-06 9.695927e-06 1.566402e-03
[1207,] 2.723110e-06 6.495389e-06 1.310320e-03
[1208,] 2.571248e-06 6.031904e-06 1.147152e-03
[1209,] 2.615948e-06 8.863558e-06 1.670774e-03
[1210,] 2.429364e-06 5.904108e-06 1.051913e-03
[1211,] 2.102540e-06 6.676679e-06 1.003649e-03
[1212,] 2.782539e-06 9.574863e-06 1.918089e-03
[1213,] 2.631713e-06 1.003952e-05 1.881370e-03
[1214,] 2.510649e-06 9.349156e-06 1.671266e-03
[1215,] 1.612170e-06 2.315669e-05 2.320905e-03
[1216,] 1.319627e-06 5.231866e-08 7.241011e-07
[1217,] 1.302641e-05 2.268696e-07 1.694094e-04
[1218,] 3.512242e-08 1.009990e-07 1.105936e-08
[1219,] 9.878417e-07 4.987286e-08 7.761479e-07
[1220,] 2.743397e-06 6.619182e-07 1.399336e-04
[1221,] 6.643515e-08 4.773566e-08 1.046590e-08
[1222,] 1.381562e-07 4.634655e-08 2.847511e-08
[1223,] 2.335481e-07 4.811046e-08 2.221973e-08
[1224,] 1.092618e-07 4.420937e-08 1.933986e-08
[1225,] 2.867974e-07 4.499477e-08 3.846496e-08
[1226,] 2.655292e-07 8.305191e-08 1.381053e-07
[1227,] 3.985197e-07 6.119761e-08 1.252412e-07
[1228,] 6.952601e-07 9.806311e-08 4.189055e-07
[1229,] 8.791904e-07 8.808288e-08 4.430487e-07
[1230,] 1.138246e-06 9.189922e-08 5.910062e-07
[1231,] 1.251948e-07 5.117483e-08 2.355988e-08
[1232,] 1.180126e-06 6.486261e-08 3.835632e-07
[1233,] 1.112995e-06 7.763041e-08 4.839395e-07
[1234,] 1.110103e-07 5.207360e-08 2.182568e-08
[1235,] 1.550557e-07 6.878874e-08 1.997098e-08
[1236,] 2.081473e-07 4.664299e-08 4.078833e-08
[1237,] 1.446141e-07 7.194019e-08 1.843728e-08
[1238,] 9.620643e-08 7.027935e-08 1.318574e-08
[1239,] 1.108332e-07 7.315511e-08 1.525414e-08
[1240,] 2.686165e-06 6.051476e-08 4.799853e-07
[1241,] 5.178280e-07 8.357563e-08 2.276097e-07
[1242,] 3.087094e-07 1.077574e-07 2.043330e-07
[1243,] 3.792554e-07 7.029251e-08 1.280322e-07
[1244,] 2.586641e-07 6.207209e-08 3.600863e-08
[1245,] 2.423973e-07 6.518429e-08 3.535459e-08
[1246,] 9.292254e-07 5.580059e-08 1.015694e-07
[1247,] 5.422448e-08 1.119627e-07 1.706208e-08
[1248,] 5.932334e-07 5.426027e-08 6.561236e-08
[1249,] 8.145924e-08 5.529911e-08 1.704146e-08
[1250,] 7.751164e-08 4.945460e-08 1.443917e-08
[1251,] 2.651529e-07 6.800015e-08 3.590006e-08
[1252,] 1.796722e-07 5.187380e-08 4.524911e-08
[1253,] 1.931666e-07 5.749132e-08 3.972284e-08
[1254,] 7.183803e-08 9.405769e-08 2.061214e-08
[1255,] 7.007655e-07 5.367047e-08 7.422939e-08
[1256,] 5.904241e-08 4.804284e-08 1.396267e-08
[1257,] 3.330028e-07 4.697677e-08 2.794367e-08
[1258,] 5.309476e-07 6.803023e-08 1.781956e-07
[1259,] 5.904741e-08 5.854088e-08 1.851586e-08
[1260,] 1.067388e-07 5.139104e-08 1.682741e-08
[1261,] 1.095752e-07 5.318577e-08 1.728340e-08
[1262,] 8.241964e-08 8.028809e-08 2.406383e-08
[1263,] 7.767327e-08 6.863359e-08 1.327327e-08
[1264,] 5.922741e-08 5.789537e-08 1.778482e-08
[1265,] 7.791167e-08 6.694956e-08 1.351841e-08
[1266,] 5.177638e-08 5.842914e-08 1.606283e-08
[1267,] 8.525547e-08 7.333496e-08 2.353974e-08
[1268,] 6.040059e-08 5.774045e-08 1.786530e-08
[1269,] 1.008776e-07 1.527980e-07 1.542326e-08
[1270,] 1.524758e-07 5.802671e-08 1.288923e-08
[1271,] 3.511998e-07 6.095781e-08 1.440447e-08
[1272,] 4.137378e-07 7.363722e-08 1.205351e-07
[1273,] 1.144626e-07 5.300592e-08 1.357856e-08
[1274,] 5.894470e-08 1.321366e-07 2.348024e-08
[1275,] 4.272240e-08 6.601480e-08 1.246935e-08
[1276,] 4.325255e-08 6.905339e-08 1.397059e-08
[1277,] 4.144832e-08 8.394625e-08 1.336267e-08
[1278,] 1.485403e-07 9.128756e-08 5.169224e-08
[1279,] 5.579139e-07 7.500466e-08 2.190094e-07
[1280,] 8.874069e-07 5.632610e-08 1.831778e-07
[1281,] 4.535661e-07 6.457563e-08 4.773369e-08
[1282,] 3.601882e-07 6.536743e-08 1.643554e-07
[1283,] 4.167726e-08 6.301280e-08 1.181064e-08
[1284,] 1.209178e-07 8.956389e-08 3.641959e-08
[1285,] 4.220692e-08 1.556379e-07 1.205120e-08
[1286,] 5.723723e-07 6.812381e-08 1.845736e-07
[1287,] 4.168686e-08 6.940550e-08 1.214298e-08
[1288,] 4.193033e-08 6.480940e-08 1.174770e-08
[1289,] 4.173225e-08 5.869732e-08 1.154682e-08
[1290,] 4.143644e-08 7.521457e-08 1.251271e-08
[1291,] 2.022599e-07 8.730891e-08 4.574972e-08
[1292,] 1.689983e-07 6.735316e-08 3.283947e-08
[1293,] 2.485258e-07 1.050801e-07 9.837100e-08
[1294,] 4.410914e-08 1.138393e-07 1.164242e-08
[1295,] 2.036775e-07 8.807772e-08 8.256128e-08
[1296,] 1.492035e-07 9.875406e-08 4.109808e-08
[1297,] 6.603529e-07 1.381570e-07 3.909306e-07
[1298,] 6.134713e-08 1.288515e-07 1.670021e-08
[1299,] 5.299610e-08 6.191940e-08 1.158692e-08
[1300,] 2.638643e-08 1.277600e-07 9.662349e-09
[1301,] 3.158027e-08 4.564010e-08 8.378331e-09
[1302,] 6.483842e-08 1.062351e-07 1.761825e-08
[1303,] 4.792806e-08 7.259519e-08 1.778380e-08
[1304,] 5.324343e-08 4.607573e-08 1.236813e-08
[1305,] 5.437278e-08 1.051502e-07 1.535666e-08
[1306,] 5.391444e-08 9.960538e-08 1.598257e-08
[1307,] 5.141513e-08 4.688027e-08 1.569252e-08
[1308,] 4.538578e-08 4.510321e-08 1.266213e-08
[1309,] 2.970450e-08 6.193298e-08 9.115117e-09
[1310,] 2.634092e-08 5.618719e-08 7.784174e-09
[1311,] 3.874655e-08 9.378877e-08 1.323389e-08
[1312,] 1.234246e-07 5.019201e-08 3.728901e-08
[1313,] 5.376609e-08 2.092975e-07 1.358001e-08
[1314,] 2.115896e-07 5.071884e-08 4.971024e-08
[1315,] 2.386583e-08 4.832244e-08 6.980496e-09
[1316,] 3.693855e-08 9.479396e-08 1.267083e-08
[1317,] 2.065308e-07 8.587551e-08 5.969808e-08
[1318,] 2.970419e-07 5.295832e-08 7.262351e-08
[1319,] 2.992684e-07 4.964273e-08 5.912461e-08
[1320,] 1.475776e-07 1.081734e-07 1.579793e-08
[1321,] 5.289494e-08 5.266181e-08 1.691084e-08
[1322,] 3.164982e-07 6.305915e-08 4.547283e-08
[1323,] 1.360454e-07 7.583542e-08 2.972339e-08
[1324,] 6.426178e-08 4.655813e-08 1.749023e-08
[1325,] 7.202224e-08 4.941437e-08 2.055877e-08
[1326,] 8.344956e-08 4.653151e-08 1.544377e-08
[1327,] 6.977151e-08 4.878177e-08 1.311984e-08
[1328,] 5.942228e-08 4.418882e-08 1.516437e-08
[1329,] 2.855228e-08 5.799924e-08 8.708677e-09
[1330,] 4.120419e-08 4.611503e-08 9.513518e-09
[1331,] 4.515317e-08 4.596451e-08 1.009978e-08
[1332,] 4.183104e-07 9.808722e-08 5.307809e-08
[1333,] 2.840405e-07 8.176194e-08 5.369789e-08
[1334,] 5.283210e-07 1.090165e-07 2.118411e-07
[1335,] 4.326972e-08 4.728497e-08 9.541991e-09
[1336,] 5.799924e-08 2.706277e-07 1.372577e-08
[1337,] 3.640805e-07 7.839556e-08 6.382454e-08
[1338,] 3.567103e-07 7.886840e-08 6.438092e-08
[1339,] 3.382395e-07 7.902338e-08 5.953516e-08
[1340,] 3.232557e-07 7.899999e-08 5.780401e-08
[1341,] 3.272066e-07 1.070181e-07 1.341574e-07
[1342,] 2.874727e-08 8.599063e-08 9.870526e-09
[1343,] 2.921922e-08 8.200716e-08 1.070910e-08
[1344,] 4.241633e-08 4.583540e-08 9.765456e-09
[1345,] 4.380999e-08 4.588091e-08 9.948894e-09
[1346,] 5.126346e-07 9.468780e-08 1.419526e-07
[1347,] 4.646938e-08 4.715221e-08 1.013504e-08
[1348,] 7.624275e-07 6.119013e-08 6.094737e-08
[1349,] 4.376531e-08 4.627959e-08 1.017035e-08
[1350,] 3.050983e-08 1.065781e-07 1.026336e-08
[1351,] 3.566310e-08 7.544701e-08 1.062581e-08
[1352,] 3.483449e-08 9.988874e-08 1.259607e-08
[1353,] 9.641645e-07 1.097110e-07 1.830100e-07
[1354,] 4.350679e-08 5.610569e-08 8.671073e-09
[1355,] 1.062955e-06 1.099194e-07 1.975539e-07
[1356,] 4.199135e-08 5.416241e-08 1.208557e-08
[1357,] 2.549466e-08 5.016852e-08 7.713792e-09
[1358,] 9.471656e-07 1.099325e-07 1.786540e-07
[1359,] 4.778215e-08 1.472059e-07 7.416717e-09
[1360,] 2.571246e-08 8.101246e-08 8.149909e-09
[1361,] 9.504850e-07 1.098653e-07 1.796862e-07
[1362,] 5.814221e-08 1.798378e-07 7.830092e-09
[1363,] 2.564467e-08 8.114763e-08 8.222722e-09
[1364,] 3.258756e-08 1.000584e-07 1.138828e-08
[1365,] 3.648267e-08 1.089245e-07 7.067178e-09
[1366,] 8.950036e-07 1.019788e-07 2.793291e-07
[1367,] 2.359262e-08 1.523545e-07 8.868297e-09
[1368,] 7.875933e-07 1.000076e-07 2.426797e-07
[1369,] 3.285042e-08 9.941615e-08 1.068893e-08
[1370,] 1.391471e-06 1.018580e-07 2.171465e-07
[1371,] 2.640117e-07 4.605636e-08 3.781643e-08
[1372,] 2.557475e-07 4.701930e-08 3.299704e-08
[1373,] 3.151916e-08 5.038797e-08 1.090989e-08
[1374,] 3.202140e-08 7.884310e-08 9.738944e-09
[1375,] 2.929578e-08 1.510808e-07 1.712875e-08
[1376,] 3.585426e-08 6.358042e-08 1.238907e-08
[1377,] 1.423495e-07 8.212785e-08 4.573718e-08
[1378,] 3.447936e-08 4.463844e-08 8.831829e-09
[1379,] 3.465422e-08 7.050694e-08 1.185390e-08
[1380,] 4.235030e-08 9.210410e-08 1.296320e-08
[1381,] 7.903461e-07 1.011380e-07 1.104837e-07
[1382,] 3.912021e-08 7.254146e-08 1.252879e-08
[1383,] 3.190381e-08 6.508976e-08 1.226532e-08
[1384,] 5.126304e-08 6.381814e-08 2.163302e-08
[1385,] 1.015765e-07 5.797126e-08 1.668810e-08
[1386,] 2.398108e-08 6.979709e-08 8.310606e-09
[1387,] 2.226219e-08 4.876510e-08 7.091585e-09
[1388,] 2.671921e-08 5.180615e-08 8.802304e-09
[1389,] 4.151345e-08 1.040210e-07 1.529010e-08
[1390,] 3.136425e-08 1.255524e-07 9.379787e-09
[1391,] 3.948458e-08 6.187428e-08 1.200987e-08
[1392,] 3.240096e-08 6.055508e-08 7.293864e-09
[1393,] 2.917140e-08 4.784236e-08 7.453502e-09
[1394,] 3.813831e-08 1.060373e-07 7.385354e-09
[1395,] 2.247457e-08 5.229183e-08 6.798380e-09
[1396,] 2.508533e-08 4.622187e-08 7.300681e-09
[1397,] 2.524419e-08 6.221194e-08 8.327997e-09
[1398,] 4.834527e-08 1.471140e-07 1.952815e-08
[1399,] 2.571283e-08 5.096776e-08 6.929946e-09
[1400,] 2.428416e-08 5.037575e-08 6.770325e-09
[1401,] 2.468292e-08 5.105660e-08 6.793520e-09
[1402,] 2.513355e-08 5.078759e-08 6.848489e-09
[1403,] 3.345735e-08 5.275735e-08 1.117985e-08
[1404,] 3.201778e-08 5.102785e-08 1.021867e-08
[1405,] 3.072361e-08 6.669230e-08 1.241611e-08
[1406,] 8.897591e-08 6.426294e-08 2.168742e-08
[1407,] 7.423730e-08 7.098621e-08 2.789869e-08
[1408,] 8.626232e-08 5.309481e-08 3.218328e-08
[1409,] 1.069195e-07 5.151365e-08 3.383014e-08
[1410,] 7.138171e-08 7.052288e-08 1.223772e-08
[1411,] 1.118984e-07 4.892548e-08 3.478947e-08
[1412,] 7.548174e-08 8.052593e-08 1.199854e-08
[1413,] 7.074293e-08 7.678185e-08 1.578389e-08
[1414,] 6.469399e-08 6.193327e-08 1.703911e-08
[1415,] 1.599690e-04 1.447925e-07 1.382126e-04
[1416,] 2.114359e-07 1.272397e-07 1.186022e-07
[1417,] 4.700614e-07 8.051060e-08 3.871859e-08
[1418,] 4.189062e-04 7.626761e-08 1.395983e-04
[1419,] 1.379628e-06 1.197160e-07 6.255487e-07
[1420,] 3.243306e-07 5.085239e-08 3.478915e-08
[1421,] 3.625828e-01 2.242881e-07 6.317737e-01
[1422,] 4.006522e-04 6.333116e-08 7.043211e-05
[1423,] 2.823726e-07 1.075091e-07 1.541162e-07
[1424,] 2.875081e-07 1.079477e-07 1.578675e-07
[1425,] 3.683694e-07 8.243057e-08 1.390086e-07
[1426,] 5.958732e-08 2.270642e-07 5.323743e-08
[1427,] 6.048868e-08 2.442195e-07 5.854447e-08
[1428,] 7.983289e-04 1.608674e-07 9.831973e-04
[1429,] 6.492181e-08 6.652420e-08 1.722655e-08
[1430,] 6.062729e-08 2.945210e-07 6.823557e-08
[1431,] 2.147021e-04 6.276792e-08 3.730073e-05
[1432,] 6.114150e-08 3.116395e-07 7.738443e-08
[1433,] 8.700654e-08 2.287170e-07 8.028000e-08
[1434,] 4.550057e-04 2.293003e-07 8.855226e-04
[1435,] 3.244156e-08 6.423326e-08 1.017492e-08
[1436,] 3.604957e-08 6.334310e-08 1.082198e-08
[1437,] 5.812779e-08 1.991870e-07 4.864001e-08
[1438,] 6.372653e-08 1.401697e-07 2.003244e-08
[1439,] 7.735484e-08 1.321356e-07 3.865833e-08
[1440,] 4.623800e-08 1.088502e-07 1.522286e-08
[1441,] 6.095445e-07 4.838344e-08 4.662708e-08
[1442,] 3.451631e-07 5.957231e-08 7.589306e-08
[1443,] 1.324532e-07 4.426373e-08 1.804117e-08
[1444,] 2.694510e-08 5.933116e-08 7.676924e-09
[1445,] 2.654819e-08 7.191626e-08 6.976007e-09
[1446,] 2.409140e-08 7.432378e-08 7.012736e-09
[1447,] 1.230507e-07 4.731311e-08 2.494567e-08
[1448,] 3.318457e-08 9.448743e-08 1.102140e-08
[1449,] 2.986751e-08 7.418297e-08 8.897675e-09
[1450,] 2.908426e-07 5.024406e-08 5.519468e-08
[1451,] 1.442510e-07 4.802528e-08 2.917348e-08
[1452,] 1.750309e-07 7.091247e-08 7.006882e-08
[1453,] 7.767901e-08 9.306689e-08 2.268116e-08
[1454,] 3.335111e-07 5.089062e-08 5.546423e-08
[1455,] 3.249836e-07 5.097452e-08 5.472774e-08
[1456,] 2.605255e-08 5.660256e-08 7.814614e-09
[1457,] 3.451920e-07 5.048565e-08 5.317262e-08
[1458,] 2.822304e-07 5.229176e-08 5.319611e-08
[1459,] 2.266004e-08 5.565960e-08 6.654788e-09
[1460,] 3.060227e-07 4.975634e-08 4.951730e-08
[1461,] 2.647022e-08 5.678753e-08 7.834885e-09
[1462,] 8.242912e-08 9.233400e-08 2.337186e-08
[1463,] 2.300982e-08 4.431968e-08 7.018630e-09
[1464,] 7.769119e-08 8.036317e-08 1.452907e-08
[1465,] 2.517210e-08 1.219358e-07 8.501626e-09
[1466,] 1.467410e-07 8.671074e-08 2.103605e-08
[1467,] 6.287703e-08 4.652303e-08 1.271201e-08
[1468,] 4.266346e-07 1.050097e-07 2.436071e-07
[1469,] 2.440485e-08 7.742855e-08 7.979305e-09
[1470,] 8.039888e-08 9.164916e-08 2.256343e-08
[1471,] 8.040278e-08 9.163180e-08 2.255549e-08
[1472,] 8.089641e-08 8.952969e-08 2.170647e-08
[1473,] 2.530442e-08 1.089311e-07 8.190250e-09
[1474,] 2.575392e-08 1.257336e-07 8.329440e-09
[1475,] 2.567095e-08 1.142284e-07 8.064015e-09
[1476,] 7.419875e-08 4.555707e-08 1.871419e-08
[1477,] 2.002092e-07 1.447430e-07 1.594401e-07
[1478,] 2.519041e-08 1.046611e-07 8.198769e-09
[1479,] 2.806434e-08 1.221570e-07 1.484251e-08
[1480,] 3.269624e-08 1.402175e-07 1.995024e-08
[1481,] 3.481231e-08 1.366415e-07 2.162849e-08
[1482,] 2.935780e-08 5.931485e-08 1.109186e-08
[1483,] 1.008764e-07 5.387208e-08 2.921944e-08
[1484,] 2.232011e-08 5.606315e-08 7.005659e-09
[1485,] 1.285777e-07 8.736232e-08 4.632013e-08
[1486,] 1.866423e-07 9.192995e-08 5.520522e-08
[1487,] 2.841092e-07 4.961572e-08 8.453985e-08
[1488,] 1.413277e-07 1.040885e-07 4.825032e-08
[1489,] 7.495990e-07 5.284023e-08 2.394637e-07
[1490,] 2.482038e-07 5.281455e-08 8.518493e-08
[1491,] 1.645354e-07 1.043275e-07 5.672368e-08
[1492,] 2.520381e-08 4.610433e-08 7.306400e-09
[1493,] 2.917253e-08 5.650685e-08 1.056152e-08
[1494,] 2.877533e-05 5.525513e-08 1.220912e-05
[1495,] 2.039208e-05 6.947041e-08 1.121189e-05
[1496,] 1.602897e-07 9.341540e-08 8.311653e-08
[1497,] 1.536527e-05 6.041432e-08 7.176832e-06
[1498,] 2.447704e-05 6.506676e-08 1.252704e-05
[1499,] 1.761664e-05 1.218518e-07 1.649763e-05
[1500,] 3.138559e-04 8.293875e-08 1.117896e-04
[1501,] 3.244312e-04 2.658264e-07 3.328950e-04
[1502,] 8.540390e-08 1.687005e-07 8.434870e-08
[1503,] 2.561551e-08 7.368940e-08 9.276512e-09
[1504,] 1.421173e-06 1.080634e-07 1.637893e-07
[1505,] 7.045870e-08 4.681629e-08 1.271396e-08
[1506,] 1.504031e-07 1.096860e-07 9.542348e-08
[1507,] 1.782022e-05 1.016271e-07 2.674918e-06
[1508,] 9.390998e-08 1.248626e-07 6.078379e-08
[1509,] 1.314076e-07 7.521547e-08 4.380351e-08
[1510,] 7.579712e-02 9.255322e-08 3.722973e-02
[1511,] 5.657634e-08 8.168018e-08 1.982676e-08
[1512,] 5.569757e-01 9.050973e-08 2.665438e-01
[1513,] 1.105025e-05 6.818086e-08 1.191841e-06
[1514,] 1.030094e-05 1.097583e-07 1.586989e-06
[1515,] 7.740566e-08 7.648454e-08 3.245878e-08
[1516,] 1.280675e-07 1.055287e-07 6.654912e-08
[1517,] 7.044274e-08 9.912758e-08 3.051876e-08
[1518,] 1.233259e-07 1.055407e-07 6.403039e-08
[1519,] 1.236365e-07 1.000572e-07 6.014735e-08
[1520,] 1.268173e-07 1.157540e-07 7.358762e-08
[1521,] 1.103515e-06 9.837050e-08 4.405658e-07
[1522,] 1.109862e-07 1.068719e-07 5.813017e-08
[1523,] 1.081505e-07 1.063917e-07 5.620650e-08
[1524,] 1.074920e-07 1.094738e-07 5.765459e-08
[1525,] 1.162578e-07 1.049155e-07 5.973450e-08
[1526,] 1.152481e-07 1.055737e-07 5.964051e-08
[1527,] 1.162189e-07 1.056911e-07 6.023361e-08
[1528,] 1.168083e-07 1.049779e-07 6.007873e-08
[1529,] 1.292004e-07 1.977632e-07 1.133695e-07
[1530,] 1.076609e-07 1.033718e-07 5.398459e-08
[1531,] 1.038421e-07 2.660456e-07 1.251598e-07
[1532,] 2.519314e-08 7.574776e-08 7.859376e-09
[1533,] 1.157180e-07 1.779744e-07 8.645622e-08
[1534,] 1.589451e-02 7.616079e-08 5.734543e-03
[1535,] 1.234893e-07 1.066007e-07 6.488191e-08
[1536,] 1.810786e-03 4.587068e-08 4.705934e-04
[1537,] 1.322940e-07 1.869433e-07 1.134637e-07
[1538,] 1.698607e-07 4.470854e-08 4.888209e-08
[1539,] 1.156026e-07 9.526869e-08 4.118015e-08
[1540,] 4.877431e-07 4.477302e-08 1.341339e-07
[1541,] 2.834478e-02 7.573648e-08 9.800656e-03
[1542,] 6.139343e-07 4.511835e-08 1.715545e-07
[1543,] 1.796908e-06 6.688897e-08 6.898387e-07
[1544,] 1.428270e-07 9.009382e-08 4.611955e-08
[1545,] 8.798254e-08 6.289627e-08 2.876949e-08
[1546,] 2.398172e-07 5.677137e-08 8.302750e-08
[1547,] 3.108810e-08 8.055869e-08 1.063120e-08
[1548,] 2.252763e-08 5.563225e-08 7.232242e-09
[1549,] 2.308827e-08 5.258413e-08 7.173684e-09
[1550,] 2.333716e-08 2.134232e-07 1.253705e-08
[1551,] 2.383654e-08 5.440762e-08 7.573898e-09
[1552,] 2.380684e-08 5.479086e-08 7.621479e-09
[1553,] 2.494618e-08 8.882563e-08 1.086500e-08
[1554,] 2.445094e-08 5.448239e-08 8.604913e-09
[1555,] 2.379533e-08 9.325615e-08 8.107527e-09
[1556,] 2.440553e-08 6.775621e-08 9.452684e-09
[1557,] 2.493048e-08 6.727142e-08 9.748316e-09
[1558,] 1.149072e-07 5.303836e-08 1.440269e-08
[1559,] 3.120623e-08 7.043425e-08 7.249136e-09
[1560,] 2.344976e-08 1.025839e-07 9.834304e-09
[1561,] 2.716234e-08 5.991194e-08 1.030840e-08
[1562,] 2.470976e-08 1.002537e-07 1.102133e-08
[1563,] 2.503801e-08 5.857186e-08 9.148511e-09
[1564,] 2.508093e-08 7.768476e-08 1.034903e-08
[1565,] 2.497784e-08 5.111050e-08 8.520950e-09
[1566,] 2.485319e-08 6.067472e-08 9.220481e-09
[1567,] 2.843180e-08 5.689799e-08 7.328664e-09
[1568,] 1.126661e-07 6.145463e-08 1.508446e-08
[1569,] 4.581233e-08 1.111739e-07 1.514300e-08
[1570,] 8.618655e-08 1.515912e-07 4.539479e-08
[1571,] 2.267036e-08 7.356073e-08 8.425873e-09
[1572,] 3.143700e-08 1.132292e-07 1.498267e-08
[1573,] 2.243852e-08 8.188272e-08 7.385756e-09
[1574,] 1.372895e-07 1.360114e-07 7.218021e-08
[1575,] 2.652701e-08 5.296079e-08 7.247617e-09
[1576,] 2.397533e-08 1.230738e-07 1.031155e-08
[1577,] 5.752946e-08 1.286209e-07 3.107822e-08
[1578,] 4.128946e-08 5.483993e-08 1.429432e-08
[1579,] 3.994194e-08 8.943675e-08 1.676737e-08
[1580,] 6.471039e-08 9.621495e-08 2.365699e-08
[1581,] 6.529832e-08 9.671326e-08 2.439746e-08
[1582,] 6.048816e-08 6.572341e-08 1.682181e-08
[1583,] 6.213075e-08 8.272799e-08 1.955826e-08
[1584,] 6.514767e-08 9.255762e-08 2.344568e-08
[1585,] 6.535787e-08 9.985797e-08 2.506725e-08
[1586,] 6.548057e-08 9.205086e-08 2.369005e-08
[1587,] 6.533086e-08 8.828961e-08 2.280899e-08
[1588,] 6.976679e-08 9.143326e-08 2.473610e-08
[1589,] 2.609067e-08 4.495930e-08 7.422744e-09
[1590,] 1.370227e-07 9.466970e-08 4.842725e-08
[1591,] 4.574914e-08 7.776038e-08 1.461446e-08
[1592,] 2.252829e-08 6.654333e-08 7.254065e-09
[1593,] 2.191442e-08 5.128556e-08 6.810211e-09
[1594,] 2.815118e-08 5.591083e-08 9.521440e-09
[1595,] 4.667383e-08 7.265344e-08 1.459235e-08
[1596,] 2.270253e-08 5.278834e-08 6.823487e-09
[1597,] 4.573835e-08 8.693620e-08 1.273679e-08
[1598,] 2.206950e-08 6.971006e-08 7.159058e-09
[1599,] 2.209632e-08 4.691586e-08 6.812630e-09
[1600,] 2.736300e-08 6.779849e-08 7.886466e-09
[1601,] 2.795095e-08 5.544766e-08 8.441649e-09
[1602,] 2.207385e-08 4.660901e-08 6.789961e-09
[1603,] 4.671959e-08 1.010515e-07 1.501592e-08
[1604,] 2.323256e-08 5.228977e-08 7.649462e-09
[1605,] 1.309149e-07 8.939716e-08 2.355573e-08
[1606,] 2.579977e-08 9.107603e-08 7.181243e-09
[1607,] 2.181566e-08 4.857532e-08 6.836380e-09
[1608,] 2.864390e-08 9.481899e-08 7.373096e-09
[1609,] 4.866808e-08 1.109645e-07 1.571739e-08
[1610,] 4.918657e-08 1.095171e-07 1.592572e-08
[1611,] 2.697185e-08 8.870850e-08 7.247973e-09
[1612,] 2.683655e-08 6.341648e-08 8.285285e-09
[1613,] 2.693137e-08 6.378563e-08 8.173304e-09
[1614,] 1.342917e-07 1.686188e-07 1.552872e-08
[1615,] 2.779332e-08 5.892840e-08 8.517663e-09
[1616,] 2.571571e-08 8.784311e-08 7.110139e-09
[1617,] 3.244965e-08 1.343219e-07 8.690588e-09
[1618,] 8.255611e-08 8.579858e-08 2.248021e-08
[1619,] 6.731304e-08 7.704150e-08 1.688682e-08
[1620,] 7.034851e-07 1.309138e-07 3.851694e-07
[1621,] 7.145157e-07 1.212462e-07 3.624870e-07
[1622,] 9.702083e-08 1.072158e-07 2.853793e-08
[1623,] 7.236330e-08 5.807594e-08 1.442801e-08
[1624,] 2.861372e-08 8.365939e-08 1.077419e-08
[1625,] 2.858870e-08 8.457352e-08 1.080932e-08
[1626,] 3.205733e-07 1.125458e-07 1.451116e-07
[1627,] 2.895431e-08 2.965145e-07 2.202718e-08
[1628,] 2.763991e-08 2.824400e-07 1.966427e-08
[1629,] 2.617689e-08 2.219489e-07 1.336035e-08
[1630,] 3.120678e-08 8.474283e-08 1.063618e-08
[1631,] 2.780372e-08 2.930172e-07 2.016416e-08
[1632,] 2.823845e-08 2.884057e-07 2.072278e-08
[1633,] 6.470326e-08 9.774672e-08 1.452806e-08
[1634,] 8.912781e-08 1.856666e-07 2.356687e-08
[1635,] 3.048338e-08 8.376636e-08 1.026522e-08
[1636,] 3.105039e-08 8.418837e-08 1.051136e-08
[1637,] 7.281195e-08 1.030469e-07 1.542829e-08
[1638,] 8.682775e-08 1.284074e-07 1.973306e-08
[1639,] 2.872443e-07 1.151246e-07 1.325376e-07
[1640,] 9.599965e-08 1.844075e-07 2.232755e-08
[1641,] 2.736515e-08 1.498794e-07 1.207841e-08
[1642,] 3.170606e-07 1.169124e-07 1.492604e-07
[1643,] 2.723463e-08 1.560144e-07 1.209918e-08
[1644,] 2.939464e-08 3.311993e-07 2.363188e-08
[1645,] 9.001943e-08 2.018054e-07 2.424798e-08
[1646,] 2.711446e-08 1.561302e-07 1.200375e-08
[1647,] 1.166862e-07 1.089560e-07 3.333210e-08
[1648,] 2.725487e-08 1.565884e-07 1.212840e-08
[1649,] 2.906392e-08 3.836158e-07 2.436215e-08
[1650,] 2.743196e-08 1.559707e-07 1.226012e-08
[1651,] 2.544692e-08 3.182381e-07 1.399348e-08
[1652,] 1.039957e-07 1.090522e-07 3.010232e-08
[1653,] 9.531717e-08 1.896810e-07 5.901847e-08
[1654,] 2.607381e-08 1.918171e-07 1.512296e-08
[1655,] 4.063710e-08 4.828335e-08 9.562973e-09
[1656,] 2.758597e-08 2.068217e-07 1.746617e-08
[1657,] 2.731039e-08 2.231545e-07 1.757869e-08
[1658,] 2.540850e-08 7.907679e-08 8.424056e-09
[1659,] 2.465515e-08 6.231240e-08 8.320484e-09
[1660,] 2.495893e-08 6.163998e-08 8.453483e-09
[1661,] 2.487739e-08 6.176141e-08 8.416147e-09
[1662,] 2.465937e-08 6.134337e-08 8.276653e-09
[1663,] 3.112218e-08 8.160088e-08 1.030141e-08
[1664,] 2.589300e-08 6.404279e-08 9.027103e-09
[1665,] 3.409508e-07 1.140311e-07 1.570611e-07
[1666,] 1.385208e-07 5.843710e-08 1.858939e-08
[1667,] 3.005150e-08 1.903701e-07 1.985829e-08
[1668,] 2.549832e-08 6.131017e-08 8.667788e-09
[1669,] 2.555099e-08 6.162552e-08 8.712474e-09
[1670,] 3.350591e-08 1.395184e-07 1.381821e-08
[1671,] 2.497651e-08 7.613590e-08 8.577710e-09
[1672,] 8.081434e-08 1.215915e-07 1.971168e-08
[1673,] 2.292246e-08 1.384669e-07 1.039923e-08
[1674,] 8.730895e-08 7.498274e-08 4.589072e-08
[1675,] 2.291179e-08 1.295748e-07 1.018606e-08
[1676,] 2.117442e-07 4.471358e-08 3.288675e-08
[1677,] 4.382733e-07 1.178858e-07 2.562016e-07
[1678,] 4.817363e-07 1.213088e-07 2.909489e-07
[1679,] 2.640120e-08 7.745107e-08 8.730436e-09
[1680,] 5.144175e-08 4.526824e-08 1.157168e-08
[1681,] 2.951144e-08 1.428265e-07 1.709508e-08
[1682,] 5.147152e-08 4.526878e-08 1.157435e-08
[1683,] 7.802062e-07 1.212360e-07 3.574712e-07
[1684,] 3.034574e-08 1.573960e-07 1.868649e-08
[1685,] 2.845542e-08 6.346802e-08 1.120267e-08
[1686,] 4.318856e-08 7.171590e-08 7.903737e-09
[1687,] 7.063194e-08 4.570367e-08 1.551651e-08
[1688,] 2.097389e-07 1.170466e-07 9.657752e-08
[1689,] 2.195568e-07 5.741847e-08 2.424970e-08
[1690,] 4.709929e-08 6.996897e-08 8.310210e-09
[1691,] 4.634836e-08 7.172349e-08 8.178921e-09
[1692,] 4.547643e-08 7.382836e-08 8.036118e-09
[1693,] 1.950665e-07 4.666219e-08 3.421681e-08
[1694,] 1.965756e-07 4.662724e-08 3.469644e-08
[1695,] 5.304089e-07 1.151805e-07 2.514514e-07
[1696,] 4.777567e-08 9.720821e-08 7.740895e-09
[1697,] 5.400846e-08 5.013508e-08 1.066065e-08
[1698,] 4.887803e-08 9.262836e-08 7.896536e-09
[1699,] 1.726017e-07 6.559541e-08 2.024131e-08
[1700,] 2.603748e-08 1.077674e-07 9.554143e-09
[1701,] 4.889193e-08 5.503528e-08 9.702684e-09
[1702,] 2.266786e-07 5.688658e-08 2.540373e-08
[1703,] 3.194077e-08 1.538683e-07 2.028794e-08
[1704,] 2.559760e-08 1.237542e-07 9.796349e-09
[1705,] 1.360608e-07 5.883217e-08 2.324934e-08
[1706,] 4.098016e-07 6.266743e-08 1.219250e-07
[1707,] 4.844167e-08 5.690235e-08 9.490954e-09
[1708,] 3.081474e-08 6.449351e-08 1.257780e-08
[1709,] 3.425720e-08 1.522140e-07 2.258123e-08
[1710,] 3.401891e-08 1.628423e-07 2.302981e-08
[1711,] 5.525060e-07 6.193920e-08 1.531401e-07
[1712,] 3.549162e-08 1.061483e-07 2.005659e-08
[1713,] 3.119159e-08 5.396886e-08 1.137309e-08
[1714,] 3.713308e-07 8.743553e-08 1.315812e-07
[1715,] 3.121919e-08 5.392524e-08 1.137003e-08
[1716,] 3.160651e-08 5.309595e-08 1.139838e-08
[1717,] 3.029866e-08 5.117788e-08 1.051666e-08
[1718,] 5.386543e-07 8.761493e-08 1.905510e-07
[1719,] 3.386564e-08 5.439591e-08 1.256579e-08
[1720,] 3.245976e-08 5.625552e-08 1.226751e-08
[1721,] 3.196279e-08 5.748907e-08 1.223797e-08
[1722,] 2.624156e-08 1.144253e-07 9.587658e-09
[1723,] 3.268466e-08 5.246141e-08 1.173146e-08
[1724,] 4.544130e-07 8.828843e-08 1.641539e-07
[1725,] 2.576928e-08 1.020785e-07 9.096022e-09
[1726,] 3.201456e-08 5.459675e-08 1.182015e-08
[1727,] 3.394560e-08 1.711753e-07 2.348149e-08
[1728,] 7.948804e-08 6.778741e-08 2.077638e-08
[1729,] 3.176387e-08 5.702316e-08 1.205819e-08
[1730,] 3.087493e-08 5.184234e-08 1.090216e-08
[1731,] 7.834212e-08 9.856744e-08 1.655689e-08
[1732,] 3.159477e-08 5.403399e-08 1.155320e-08
[1733,] 3.517984e-08 1.709439e-07 2.483979e-08
[1734,] 3.224365e-08 5.417755e-08 1.184993e-08
[1735,] 2.911433e-08 6.169556e-08 1.138575e-08
[1736,] 3.168603e-08 5.312894e-08 1.144182e-08
[1737,] 3.206790e-08 5.372146e-08 1.169910e-08
[1738,] 3.101178e-08 5.480907e-08 1.142205e-08
[1739,] 3.192640e-08 5.373122e-08 1.164295e-08
[1740,] 2.635918e-08 1.091306e-07 9.554853e-09
[1741,] 3.683619e-08 9.179599e-08 1.951148e-08
[1742,] 3.248337e-08 4.772037e-08 1.069305e-08
[1743,] 2.975735e-08 4.986537e-08 1.015785e-08
[1744,] 2.993209e-08 5.059209e-08 1.034336e-08
[1745,] 2.919653e-08 4.560791e-08 9.140900e-09
[1746,] 2.906422e-08 5.046302e-08 9.984857e-09
[1747,] 3.132908e-08 1.006920e-07 1.629198e-08
[1748,] 3.010071e-08 4.975829e-08 1.026884e-08
[1749,] 3.005567e-08 5.052459e-08 1.037998e-08
[1750,] 2.970002e-08 4.973627e-08 1.011374e-08
[1751,] 2.458354e-08 1.107711e-07 8.344332e-09
[1752,] 4.622989e-07 9.201467e-08 1.798359e-07
[1753,] 3.284020e-08 1.037384e-07 1.773005e-08
[1754,] 3.017100e-08 6.155440e-08 1.192087e-08
[1755,] 7.641573e-08 7.878990e-08 1.869090e-08
[1756,] 5.493143e-08 4.766384e-08 1.251175e-08
[1757,] 2.459909e-08 1.159100e-07 8.388923e-09
[1758,] 4.746347e-07 9.354752e-08 1.896888e-07
[1759,] 3.236627e-08 1.036232e-07 1.734159e-08
[1760,] 7.319161e-08 7.885020e-08 1.803995e-08
[1761,] 3.329442e-08 1.044289e-07 1.814768e-08
[1762,] 5.347817e-08 6.575254e-08 1.035680e-08
[1763,] 3.875709e-08 5.308630e-08 1.419907e-08
[1764,] 7.177258e-08 7.795182e-08 1.798022e-08
[1765,] 3.133624e-08 1.070237e-07 1.667222e-08
[1766,] 7.621904e-08 7.922625e-08 1.854458e-08
[1767,] 7.692813e-08 7.877490e-08 1.881004e-08
[1768,] 3.010803e-08 1.674158e-07 1.911252e-08
[1769,] 5.203596e-08 7.665353e-08 9.545118e-09
[1770,] 2.464915e-08 1.181104e-07 8.480049e-09
[1771,] 3.262644e-08 1.227968e-07 1.888625e-08
[1772,] 6.575092e-08 1.109961e-07 2.104662e-08
[1773,] 7.729657e-08 8.209675e-08 1.808252e-08
[1774,] 3.729157e-08 1.842629e-07 2.489864e-08
[1775,] 5.030961e-08 6.445633e-08 1.005318e-08
[1776,] 8.876094e-08 6.088948e-08 1.982910e-08
[1777,] 3.218085e-08 1.784169e-07 2.201287e-08
[1778,] 4.245136e-07 9.212428e-08 1.655751e-07
[1779,] 8.751150e-08 6.078364e-08 1.947140e-08
[1780,] 7.908725e-08 8.124082e-08 1.859042e-08
[1781,] 4.442444e-07 8.612644e-08 1.835128e-07
[1782,] 2.474271e-08 1.157808e-07 8.552711e-09
[1783,] 7.878487e-08 8.196397e-08 1.838538e-08
[1784,] 5.110788e-07 7.104932e-08 2.240148e-07
[1785,] 2.462337e-08 1.144905e-07 8.417676e-09
[1786,] 2.457825e-08 1.149437e-07 8.385458e-09
[1787,] 2.458471e-08 1.649911e-07 9.795321e-09
[1788,] 7.821565e-08 8.219007e-08 1.823284e-08
[1789,] 3.261461e-08 2.872163e-07 2.143305e-08
[1790,] 2.839686e-08 1.134974e-07 1.464064e-08
[1791,] 2.535814e-08 5.090225e-08 7.198309e-09
[1792,] 5.030205e-07 9.213592e-08 1.962572e-07
[1793,] 2.545083e-08 4.691298e-08 7.494261e-09
[1794,] 5.348598e-08 4.697728e-08 1.199384e-08
[1795,] 2.911570e-08 1.297378e-07 1.617258e-08
[1796,] 2.448055e-08 7.071381e-08 7.821949e-09
[1797,] 2.578133e-08 5.017641e-08 7.566108e-09
[1798,] 2.416163e-07 1.532612e-07 1.435214e-07
[1799,] 3.213825e-08 7.938351e-08 1.423894e-08
[1800,] 2.892685e-08 8.026870e-08 1.289645e-08
[1801,] 2.483033e-08 6.185821e-08 7.324779e-09
[1802,] 2.817947e-08 8.012386e-08 1.238080e-08
[1803,] 2.832171e-08 5.854802e-08 1.064051e-08
[1804,] 4.969065e-08 8.208288e-08 1.285499e-08
[1805,] 2.358686e-08 5.636453e-08 7.529900e-09
[1806,] 6.901094e-08 5.889041e-08 1.924955e-08
[1807,] 2.448022e-08 5.557985e-08 7.334038e-09
[1808,] 4.210749e-07 6.538818e-08 1.587339e-07
[1809,] 3.046990e-07 6.826572e-08 1.249003e-07
[1810,] 2.957270e-07 7.160324e-08 1.297809e-07
[1811,] 2.430735e-08 6.833571e-08 7.773718e-09
[1812,] 2.427624e-08 6.829381e-08 7.756364e-09
[1813,] 4.328496e-08 3.393126e-07 2.195126e-08
[1814,] 8.334820e-08 6.002444e-08 2.333699e-08
[1815,] 8.357749e-08 6.771328e-08 4.011575e-08
[1816,] 2.434942e-08 6.832330e-08 7.786294e-09
[1817,] 1.098555e-07 6.365435e-08 3.378201e-08
[1818,] 7.972162e-08 5.890079e-08 2.126484e-08
[1819,] 2.437103e-08 9.745979e-08 8.170477e-09
[1820,] 9.026889e-08 6.611782e-08 4.253119e-08
[1821,] 2.431774e-08 9.768282e-08 8.107155e-09
[1822,] 8.162411e-08 5.899548e-08 2.213299e-08
[1823,] 3.633578e-07 5.352886e-08 9.171196e-08
[1824,] 9.697402e-08 8.896065e-08 1.987968e-08
[1825,] 3.675577e-07 5.340983e-08 6.716085e-08
[1826,] 5.377240e-07 1.011643e-07 2.402072e-07
[1827,] 2.430666e-08 9.738923e-08 8.069401e-09
[1828,] 2.491797e-08 9.998530e-08 7.880227e-09
[1829,] 5.994517e-07 1.068799e-07 2.828133e-07
[1830,] 2.786350e-08 1.418705e-07 1.537759e-08
[1831,] 3.527595e-08 8.410036e-08 1.458511e-08
[1832,] 2.815853e-08 1.697195e-07 1.683751e-08
[1833,] 2.427593e-08 7.798406e-08 7.816180e-09
[1834,] 8.829956e-08 9.698369e-08 1.752496e-08
[1835,] 2.669532e-08 7.639537e-08 1.012441e-08
[1836,] 8.654502e-08 7.979543e-08 1.381800e-08
[1837,] 1.306830e-07 8.459257e-08 2.130525e-08
[1838,] 5.417180e-07 1.010499e-07 2.415152e-07
[1839,] 5.449361e-07 1.010499e-07 2.429825e-07
[1840,] 5.408633e-07 1.022264e-07 2.446163e-07
[1841,] 1.790440e-07 6.512817e-08 1.744387e-08
[1842,] 9.600393e-08 8.930983e-08 1.678191e-08
[1843,] 2.399600e-07 5.708808e-08 1.740022e-08
[1844,] 2.446201e-08 4.439430e-08 7.227208e-09
[1845,] 5.375879e-08 5.263176e-08 1.276976e-08
[1846,] 7.831356e-08 5.806810e-08 1.706191e-08
[1847,] 1.264769e-07 4.844709e-08 1.818654e-08
[1848,] 1.486360e-07 5.802605e-08 1.630004e-08
[1849,] 7.303782e-08 5.893498e-08 1.830151e-08
[1850,] 6.108131e-08 1.000817e-07 1.716414e-08
[1851,] 1.615661e-07 5.092026e-08 1.974375e-08
[1852,] 1.541556e-07 5.867842e-08 1.657135e-08
[1853,] 1.565008e-07 5.160309e-08 1.916722e-08
[1854,] 3.708276e-08 7.142518e-08 9.873621e-09
[1855,] 3.839919e-08 7.353889e-08 9.912347e-09
[1856,] 3.850553e-08 6.370348e-08 9.980040e-09
[1857,] 8.542691e-08 4.579555e-08 2.398379e-08
[1858,] 8.434460e-08 4.483273e-08 2.225711e-08
[1859,] 3.924942e-08 6.532985e-08 9.959139e-09
[1860,] 3.927020e-08 6.270334e-08 1.022999e-08
[1861,] 7.934225e-08 4.717817e-08 2.412451e-08
[1862,] 5.817460e-08 1.049788e-07 1.926446e-08
[1863,] 4.090566e-08 6.407745e-08 1.036505e-08
[1864,] 8.038671e-08 4.551347e-08 2.239280e-08
[1865,] 8.043819e-08 4.980197e-08 2.682777e-08
[1866,] 3.487652e-08 4.960593e-08 8.192877e-09
[1867,] 2.982320e-08 1.543136e-07 7.848979e-09
[1868,] 3.059887e-08 4.644341e-08 9.234558e-09
[1869,] 3.452257e-08 5.216216e-08 7.971561e-09
[1870,] 1.916432e-07 4.690333e-08 1.934165e-08
[1871,] 7.240964e-08 2.585633e-07 8.625530e-09
[1872,] 3.836173e-08 1.169628e-07 8.162369e-09
[1873,] 6.878541e-08 8.839918e-08 9.205341e-09
[1874,] 4.653725e-08 1.277188e-07 8.159660e-09
[1875,] 4.474620e-08 1.377147e-07 1.617530e-08
[1876,] 1.074126e-07 6.122580e-08 1.253333e-08
[1877,] 6.196084e-08 1.094641e-07 2.139746e-08
[1878,] 1.215830e-07 1.340445e-07 9.903489e-09
[1879,] 1.195084e-07 6.227324e-08 1.298416e-08
[1880,] 7.859069e-08 9.246915e-08 9.491140e-09
[1881,] 1.845136e-07 2.842249e-07 1.400371e-08
[1882,] 3.097402e-08 2.023055e-07 1.252578e-08
[1883,] 5.537017e-08 1.011862e-07 8.501326e-09
[1884,] 7.418577e-08 5.720698e-08 1.417911e-08
[1885,] 6.034097e-08 1.077714e-07 8.741973e-09
[1886,] 9.002943e-08 1.712355e-07 8.883409e-09
[1887,] 4.774792e-08 7.709089e-08 8.581910e-09
[1888,] 6.436809e-08 2.689384e-07 8.077529e-09
[1889,] 1.111579e-07 1.539779e-07 9.431936e-09
[1890,] 5.368450e-08 9.310949e-08 8.556414e-09
[1891,] 1.158857e-07 1.543476e-07 9.515591e-09
[1892,] 1.062203e-07 1.513579e-07 9.380525e-09
[1893,] 1.833360e-07 3.006031e-07 1.377396e-08
[1894,] 1.603774e-07 3.392151e-07 1.097841e-08
[1895,] 1.136650e-07 1.540931e-07 9.476386e-09
[1896,] 6.360926e-08 1.070599e-07 2.230807e-08
[1897,] 1.658789e-07 2.121594e-07 9.782880e-09
[1898,] 9.524575e-08 1.336659e-07 9.242859e-09
[1899,] 1.985242e-07 8.553519e-08 1.366743e-08
[1900,] 8.792975e-08 1.292355e-07 9.082592e-09
[1901,] 3.029052e-08 1.349134e-07 1.119680e-08
[1902,] 8.970451e-08 1.299771e-07 9.128415e-09
[1903,] 2.797431e-08 1.296829e-07 1.018721e-08
[1904,] 8.126005e-08 1.280236e-07 8.902202e-09
[1905,] 1.262405e-07 1.469766e-07 9.831813e-09
[1906,] 1.985904e-07 2.668875e-07 1.237937e-08
[1907,] 3.165091e-07 2.022500e-07 3.428130e-08
[1908,] 8.662265e-08 1.425699e-07 8.896808e-09
[1909,] 3.076695e-08 1.369590e-07 1.167921e-08
[1910,] 6.358661e-08 1.126416e-07 2.306235e-08
[1911,] 9.219702e-08 1.334432e-07 9.154740e-09
[1912,] 1.060199e-07 1.133040e-07 9.923701e-09
[1913,] 6.476932e-08 1.136247e-07 2.405678e-08
[1914,] 1.860296e-07 3.036434e-07 1.392013e-08
[1915,] 1.964557e-07 2.864160e-07 1.444598e-08
[1916,] 1.900046e-07 3.204456e-07 1.381328e-08
[1917,] 3.102358e-08 1.511856e-07 1.373276e-08
[1918,] 1.956746e-07 2.730482e-07 1.459971e-08
[1919,] 6.423958e-08 1.337025e-07 2.637423e-08
[1920,] 1.121358e-07 2.030158e-07 9.082366e-09
[1921,] 1.270041e-07 1.602366e-07 9.681587e-09
[1922,] 1.680141e-07 2.446538e-07 1.190952e-08
[1923,] 1.204982e-07 1.932215e-07 9.224681e-09
[1924,] 1.250358e-07 1.749976e-07 9.495988e-09
[1925,] 5.485790e-08 6.173735e-08 1.508825e-08
[1926,] 9.808037e-08 1.118266e-07 9.831879e-09
[1927,] 1.403503e-07 7.613631e-08 1.682372e-08
[1928,] 2.561931e-08 1.311677e-07 9.963862e-09
[1929,] 9.099033e-08 7.820359e-08 1.046556e-08
[1930,] 2.673596e-07 5.621776e-08 3.630427e-08
[1931,] 6.804054e-08 5.130177e-08 1.355611e-08
[1932,] 1.397328e-07 5.366475e-08 1.967107e-08
[1933,] 8.883641e-08 5.594886e-08 1.252727e-08
[1934,] 2.762892e-07 8.456666e-08 1.645911e-08
[1935,] 1.163933e-07 2.688824e-07 8.863945e-09
[1936,] 3.561031e-08 1.031733e-07 1.242967e-08
[1937,] 5.896671e-08 7.512383e-08 2.281820e-08
[1938,] 9.602920e-08 5.223810e-08 2.879564e-08
[1939,] 5.435034e-08 1.174021e-07 1.883794e-08
[1940,] 5.727453e-08 7.761443e-08 2.792216e-08
[1941,] 3.153873e-08 4.914820e-08 8.079291e-09
[1942,] 6.318213e-08 2.189296e-07 4.266524e-08
[1943,] 3.822550e-08 5.631333e-08 1.263136e-08
[1944,] 7.076395e-08 6.041498e-08 1.890637e-08
[1945,] 6.508617e-08 4.929779e-08 1.608077e-08
[1946,] 6.131888e-08 4.682847e-08 1.208535e-08
[1947,] 7.888402e-08 1.107498e-07 2.902147e-08
[1948,] 4.538431e-08 1.012005e-07 1.347855e-08
[1949,] 9.658208e-08 9.991331e-08 2.832628e-08
[1950,] 6.303586e-08 8.978919e-08 2.071092e-08
[1951,] 6.304281e-08 9.100976e-08 2.030608e-08
[1952,] 8.737700e-08 6.166776e-08 1.660471e-08
[1953,] 9.569164e-08 5.852923e-08 2.792131e-08
[1954,] 6.016306e-08 5.072273e-08 1.270332e-08
[1955,] 6.132282e-08 5.915935e-08 1.340330e-08
[1956,] 6.122229e-08 5.881163e-08 1.346882e-08
[1957,] 6.375492e-08 5.872435e-08 1.368206e-08
[1958,] 5.817248e-08 5.218172e-08 1.220405e-08
[1959,] 5.848654e-08 7.008482e-08 1.505319e-08
[1960,] 5.330021e-08 7.130656e-08 1.435860e-08
[1961,] 5.684226e-08 5.288951e-08 1.203611e-08
[1962,] 7.861204e-08 9.888144e-08 2.406011e-08
[1963,] 5.546080e-08 6.110872e-08 9.731219e-09
[1964,] 7.087360e-08 5.738112e-08 1.660546e-08
[1965,] 5.691347e-08 5.280019e-08 1.205081e-08
[1966,] 6.603436e-08 6.019241e-08 1.377999e-08
[1967,] 5.789620e-08 1.780661e-07 1.497395e-08
[1968,] 6.349727e-08 7.352489e-08 1.551083e-08
[1969,] 5.540963e-08 7.242198e-08 1.447416e-08
[1970,] 5.122227e-08 1.025165e-07 1.669872e-08
[1971,] 5.931178e-08 1.624667e-07 1.433118e-08
[1972,] 5.274038e-08 6.002034e-08 1.692295e-08
[1973,] 5.769209e-08 5.795027e-08 9.924297e-09
[1974,] 5.293987e-08 7.225248e-08 1.429698e-08
[1975,] 5.693483e-08 1.854061e-07 1.527340e-08
[1976,] 6.342191e-08 5.967268e-08 1.348076e-08
[1977,] 6.631768e-08 4.916873e-08 1.126893e-08
[1978,] 5.701931e-08 5.987509e-08 1.307373e-08
[1979,] 5.558697e-08 1.216896e-07 1.558012e-08
[1980,] 1.385022e-07 8.272955e-08 3.833324e-08
[1981,] 6.696629e-08 4.530319e-08 1.272201e-08
[1982,] 6.501272e-08 5.926749e-08 1.102312e-08
[1983,] 6.397958e-08 5.798348e-08 1.091882e-08
[1984,] 5.346145e-08 9.433449e-08 1.673793e-08
[1985,] 7.348695e-08 4.541319e-08 1.237399e-08
[1986,] 7.488790e-08 4.396469e-08 1.382525e-08
[1987,] 6.058146e-08 8.562917e-08 1.828617e-08
[1988,] 1.655739e-07 1.415383e-07 1.684701e-08
[1989,] 5.365615e-08 2.074045e-07 2.076841e-08
[1990,] 2.435022e-07 1.060434e-07 1.409050e-08
[1991,] 4.182001e-08 7.369860e-08 1.215122e-08
[1992,] 4.087027e-08 7.938670e-08 1.351606e-08
[1993,] 4.127974e-08 7.346426e-08 1.450378e-08
[1994,] 3.927434e-08 9.296113e-08 1.526728e-08
[1995,] 4.052008e-08 8.042275e-08 1.487232e-08
[1996,] 3.892269e-08 7.943150e-08 1.389691e-08
[1997,] 3.834647e-08 7.314698e-08 1.285161e-08
[1998,] 4.303006e-08 6.704373e-08 1.220470e-08
[1999,] 4.375259e-08 1.244279e-07 1.895014e-08
[2000,] 7.982025e-08 1.068145e-07 2.494642e-08
[2001,] 7.151650e-08 1.076090e-07 2.506562e-08
[2002,] 7.478292e-08 1.764194e-07 2.624470e-08
[2003,] 4.289275e-08 1.122347e-07 1.450323e-08
[2004,] 3.315356e-08 6.293150e-08 1.121258e-08
[2005,] 2.710547e-08 4.470536e-08 7.862660e-09
[2006,] 7.745123e-08 9.334879e-08 2.012807e-08
[2007,] 3.904887e-08 6.513936e-08 1.131980e-08
[2008,] 2.267661e-08 4.863052e-08 7.277850e-09
[2009,] 3.938843e-08 1.815023e-07 1.391811e-08
[2010,] 3.904991e-08 1.135950e-07 1.363492e-08
[2011,] 4.050062e-08 1.283732e-07 1.255784e-08
[2012,] 3.922498e-08 6.349020e-08 1.300042e-08
[2013,] 4.026735e-08 7.771486e-08 1.474013e-08
[2014,] 7.125806e-08 9.850953e-08 2.341194e-08
[2015,] 3.699708e-08 1.574250e-07 1.286113e-08
[2016,] 3.977110e-08 4.996174e-08 1.062746e-08
[2017,] 7.508110e-08 8.880657e-08 2.010979e-08
[2018,] 3.760962e-08 1.611953e-07 1.384442e-08
[2019,] 3.836086e-08 5.124748e-08 1.069890e-08
[2020,] 3.741854e-08 7.619937e-08 1.154500e-08
[2021,] 3.897373e-08 5.516609e-08 1.095782e-08
[2022,] 6.971179e-08 4.776385e-08 1.542301e-08
[2023,] 7.962038e-07 4.928323e-08 9.032037e-08
[2024,] 3.044205e-08 6.137753e-08 9.062238e-09
[2025,] 2.564829e-08 5.008093e-08 8.278098e-09
[2026,] 3.010862e-08 1.221689e-07 1.356222e-08
[2027,] 3.276825e-08 9.655546e-08 1.441014e-08
[2028,] 1.549780e-07 6.198817e-08 3.079205e-08
[2029,] 1.610355e-07 5.962669e-08 2.936491e-08
[2030,] 5.627259e-08 4.614948e-08 1.725071e-08
[2031,] 3.564106e-08 9.337501e-08 1.312554e-08
[2032,] 7.306157e-07 1.388385e-07 9.756970e-08
[2033,] 1.460197e-06 9.609832e-08 7.369669e-07
[2034,] 1.083124e-07 9.414096e-08 2.865180e-08
[2035,] 4.222839e-08 4.429067e-08 1.196635e-08
[2036,] 1.839197e-06 7.692987e-08 6.093335e-07
[2037,] 4.050771e-08 6.281238e-08 1.606888e-08
[2038,] 6.521251e-08 7.699159e-08 1.698331e-08
[2039,] 4.094297e-08 5.656303e-08 1.485676e-08
[2040,] 4.298768e-08 7.933099e-08 1.292890e-08
[2041,] 4.351339e-08 6.166945e-08 1.247152e-08
[2042,] 4.012759e-08 6.277090e-08 1.590162e-08
[2043,] 6.554476e-08 7.636588e-08 1.709310e-08
[2044,] 1.562772e-06 1.565156e-07 1.303952e-06
[2045,] 3.967826e-08 6.330849e-08 1.579564e-08
[2046,] 7.978886e-08 6.265113e-08 1.761421e-08
[2047,] 3.023806e-08 7.471298e-08 1.030962e-08
[2048,] 2.294052e-06 1.204325e-07 1.072662e-06
[2049,] 3.872271e-08 4.672024e-08 9.459325e-09
[2050,] 7.335038e-07 6.237628e-08 1.897104e-07
[2051,] 1.970178e-07 1.368398e-07 3.650731e-08
[2052,] 1.121565e-07 1.075446e-07 3.256793e-08
[2053,] 3.833621e-08 4.482124e-08 1.142166e-08
[2054,] 4.292278e-07 7.087766e-08 1.520588e-07
[2055,] 1.366131e-06 2.677043e-07 1.932954e-06
[2056,] 3.405375e-07 8.787417e-08 1.773106e-07
[2057,] 5.348755e-07 8.702930e-08 2.637529e-07
[2058,] 2.595343e-08 1.171639e-07 9.399693e-09
[2059,] 3.910570e-08 4.763944e-08 1.073212e-08
[2060,] 7.861212e-08 5.023119e-08 2.215409e-08
[2061,] 9.856412e-07 7.409053e-08 3.807693e-07
[2062,] 5.654288e-07 9.546768e-08 2.942455e-07
[2063,] 6.392229e-07 8.054900e-08 2.728852e-07
[2064,] 2.601767e-08 1.011335e-07 8.992226e-09
[2065,] 6.770091e-08 6.405533e-08 1.679293e-08
[2066,] 4.673829e-07 8.415836e-08 2.439251e-07
[2067,] 5.411996e-07 8.484399e-08 2.824432e-07
[2068,] 2.177411e-07 1.046402e-07 4.287404e-08
[2069,] 8.889863e-08 8.701130e-08 2.567486e-08
[2070,] 1.522972e-07 4.389063e-08 2.929703e-08
[2071,] 3.644940e-07 8.452292e-08 1.946883e-07
[2072,] 5.655406e-07 1.063516e-07 3.430652e-07
[2073,] 2.898797e-07 9.225330e-08 1.630010e-07
[2074,] 5.404637e-07 8.385682e-08 2.776499e-07
[2075,] 5.146815e-07 9.993858e-08 3.365229e-07
[2076,] 7.710772e-08 8.662890e-08 2.246967e-08
[2077,] 7.937689e-08 8.691704e-08 2.351192e-08
[2078,] 8.289255e-08 8.738451e-08 2.475036e-08
[2079,] 8.676974e-08 8.748386e-08 2.589841e-08
[2080,] 4.469566e-07 9.370314e-08 2.721247e-07
[2081,] 4.752730e-07 1.076985e-07 3.440635e-07
[2082,] 2.358595e-07 8.568845e-08 1.218039e-07
[2083,] 4.083189e-07 8.570777e-08 2.217843e-07
[2084,] 6.643179e-08 9.736205e-08 2.346617e-08
[2085,] 2.050712e-07 1.110996e-07 1.553565e-07
[2086,] 1.580625e-07 8.930667e-08 8.766903e-08
[2087,] 2.140767e-07 1.123330e-07 1.643643e-07
[2088,] 2.571866e-07 1.094268e-07 1.632470e-07
[2089,] 1.606858e-07 8.553202e-08 8.456156e-08
[2090,] 1.422571e-07 8.812170e-08 7.770868e-08
[2091,] 4.650511e-08 1.187118e-07 1.494488e-08
[2092,] 1.892848e-07 4.364235e-08 3.646806e-08
[2093,] 3.951043e-07 1.553506e-07 4.130323e-07
[2094,] 2.208590e-07 6.715046e-08 8.569145e-08
[2095,] 3.096866e-07 8.822567e-08 1.532770e-07
[2096,] 6.353522e-08 7.565944e-08 1.757663e-08
[2097,] 2.858543e-07 7.401992e-08 9.472621e-08
[2098,] 9.940862e-08 1.179015e-07 4.357231e-08
[2099,] 5.559268e-08 7.190711e-08 1.553106e-08
[2100,] 3.948764e-05 8.705839e-08 8.709136e-06
[2101,] 5.762353e-08 5.996900e-08 1.314289e-08
[2102,] 6.105576e-07 4.512996e-08 1.238357e-07
[2103,] 3.575812e-08 1.264799e-07 1.025677e-08
[2104,] 2.262621e-05 1.025969e-07 1.146050e-05
[2105,] 1.344296e-06 4.917461e-08 1.383831e-07
[2106,] 1.251873e-06 7.756689e-08 6.391358e-08
[2107,] 3.007048e-08 2.151578e-07 8.395550e-09
[2108,] 1.887289e-05 7.803992e-08 5.981719e-06
[2109,] 1.852866e-06 4.811954e-08 2.538463e-07
[2110,] 2.827307e-07 7.703656e-08 6.376682e-08
[2111,] 3.705127e-08 8.966542e-08 9.661396e-09
[2112,] 2.676207e-05 9.485935e-08 1.034104e-05
[2113,] 1.388694e-05 7.937685e-08 4.695402e-06
[2114,] 1.505481e-05 7.976166e-08 5.111546e-06
[2115,] 6.831691e-06 6.659325e-08 1.786371e-06
[2116,] 7.825011e-06 6.854595e-08 2.152398e-06
[2117,] 7.229736e-07 4.763226e-08 7.347811e-08
[2118,] 7.272763e-06 6.731739e-08 1.935301e-06
[2119,] 6.893592e-07 4.725897e-08 7.227961e-08
[2120,] 1.156830e-05 7.852982e-08 3.853763e-06
[2121,] 6.107225e-08 8.326508e-08 1.668004e-08
[2122,] 1.144997e-05 7.891832e-08 3.863287e-06
[2123,] 6.159118e-08 7.580823e-08 1.423191e-08
[2124,] 5.803716e-08 1.189872e-07 1.717162e-08
[2125,] 9.002669e-07 7.432646e-08 3.547483e-07
[2126,] 2.133995e-07 4.591622e-08 4.668154e-08
[2127,] 1.607756e-07 5.189974e-08 5.442847e-08
[2128,] 6.702532e-06 1.152151e-07 3.700228e-06
[2129,] 3.352657e-06 9.008327e-08 1.507679e-06
[2130,] 1.786770e-07 6.031917e-08 7.519234e-08
[2131,] 3.233279e-08 7.876430e-08 1.273313e-08
[2132,] 8.811705e-08 1.253848e-07 6.289429e-08
[2133,] 1.107004e-07 9.709111e-08 7.005461e-08
[2134,] 3.144749e-08 9.779006e-08 1.028370e-08
[2135,] 7.457188e-08 2.469319e-07 7.839386e-08
[2136,] 6.100559e-08 1.496957e-07 1.039547e-08
[2137,] 5.800327e-08 8.213139e-08 2.876384e-08
[2138,] 3.250234e-08 7.746636e-08 1.001140e-08
[2139,] 9.291213e-08 1.178212e-07 6.344519e-08
[2140,] 6.258992e-08 1.755039e-07 1.048765e-08
[2141,] 9.250261e-08 8.299457e-08 1.151013e-08
[2142,] 8.365264e-08 1.101729e-07 5.390678e-08
[2143,] 8.036639e-08 1.107610e-07 5.165061e-08
[2144,] 6.977986e-08 7.281453e-08 1.913906e-08
[2145,] 3.705313e-08 1.098292e-07 1.975765e-08
[2146,] 2.187114e-07 7.809545e-08 5.609651e-08
[2147,] 7.087111e-08 1.068598e-07 4.528289e-08
[2148,] 8.165731e-08 1.099531e-07 5.393909e-08
[2149,] 9.663281e-08 6.130502e-08 1.254371e-08
[2150,] 7.074175e-08 7.870687e-08 1.920771e-08
[2151,] 1.902938e-06 8.298910e-08 3.884404e-07
[2152,] 3.362857e-08 1.743250e-07 2.115312e-08
[2153,] 3.988651e-08 1.131675e-07 1.063036e-08
[2154,] 6.905064e-08 8.852565e-08 2.025619e-08
[2155,] 2.951354e-08 1.160122e-07 1.432212e-08
[2156,] 2.862490e-08 1.530868e-07 1.514939e-08
[2157,] 3.809688e-08 1.022040e-07 1.252305e-08
[2158,] 6.863765e-08 1.239590e-07 4.347941e-08
[2159,] 2.776933e-08 5.250573e-08 8.069770e-09
[2160,] 1.919728e-07 1.916945e-07 1.918417e-08
[2161,] 2.511182e-08 4.856268e-08 8.210684e-09
[2162,] 3.251113e-08 4.889727e-08 9.161353e-09
[2163,] 1.303869e-07 1.063419e-07 9.347943e-08
[2164,] 2.687867e-08 6.078325e-08 1.025357e-08
[2165,] 3.158049e-08 1.353505e-07 1.066994e-08
[2166,] 2.942255e-08 7.160652e-08 8.182987e-09
[2167,] 3.851367e-08 9.218520e-08 1.046648e-08
[2168,] 6.240397e-08 5.015115e-08 1.498447e-08
[2169,] 2.681521e-08 1.590019e-07 1.213158e-08
[2170,] 4.585096e-08 5.859859e-08 8.819182e-09
[2171,] 1.176593e-07 1.053920e-07 1.522837e-08
[2172,] 2.710382e-08 6.021034e-08 9.685250e-09
[2173,] 2.668215e-08 4.424639e-08 7.609705e-09
[2174,] 3.152501e-08 6.051311e-08 9.520824e-09
[2175,] 1.022892e-07 1.317453e-07 4.536362e-08
[2176,] 6.435946e-08 1.095684e-07 2.037192e-08
[2177,] 2.551690e-08 7.628627e-08 9.900675e-09
[2178,] 3.203710e-08 6.264516e-08 9.526185e-09
[2179,] 3.231880e-08 1.292172e-07 1.403620e-08
[2180,] 3.146390e-08 1.227674e-07 1.327577e-08
[2181,] 2.849158e-08 6.333685e-08 1.117239e-08
[2182,] 2.864480e-08 6.490807e-08 1.140137e-08
[2183,] 3.150787e-08 5.534827e-08 9.344256e-09
[2184,] 4.058747e-08 1.041091e-07 8.690798e-09
[2185,] 4.386748e-08 4.722039e-08 1.129673e-08
[2186,] 3.792207e-08 5.609410e-08 8.818942e-09
[2187,] 3.517971e-08 1.074569e-07 8.039144e-09
[2188,] 1.191307e-07 5.989005e-08 1.515034e-08
[2189,] 2.597811e-08 6.034060e-08 7.492005e-09
[2190,] 2.773002e-08 1.244076e-07 7.575865e-09
[2191,] 2.642143e-08 8.110383e-08 8.729387e-09
[2192,] 4.129517e-08 7.168967e-08 1.893807e-08
[2193,] 4.076894e-08 6.212223e-08 1.708958e-08
[2194,] 4.220376e-08 6.915873e-08 1.748415e-08
[2195,] 4.248308e-08 7.018416e-08 1.930311e-08
[2196,] 4.265105e-08 5.203969e-08 1.489813e-08
[2197,] 4.466350e-08 5.167725e-08 1.547225e-08
[2198,] 3.396116e-08 7.561806e-08 1.065935e-08
[2199,] 4.616599e-08 4.747235e-08 1.321651e-08
[2200,] 4.248413e-08 5.557281e-08 1.358958e-08
[2201,] 3.376130e-08 5.141951e-08 9.568069e-09
[2202,] 3.185017e-08 1.199280e-07 1.788002e-08
[2203,] 3.746314e-08 4.471921e-08 9.872607e-09
[2204,] 3.931248e-08 9.488818e-08 2.154497e-08
[2205,] 6.169072e-08 1.125024e-07 1.770672e-08
[2206,] 4.457026e-08 4.499526e-08 1.290270e-08
[2207,] 7.821165e-08 4.646767e-08 1.812324e-08
[2208,] 2.020249e-07 1.335215e-07 9.683813e-08
[2209,] 2.312091e-08 7.780373e-08 8.371819e-09
[2210,] 2.389576e-08 4.629403e-08 7.214259e-09
[2211,] 8.568514e-08 8.844270e-08 3.318872e-08
[2212,] 1.407080e-07 6.270408e-08 3.872406e-08
[2213,] 2.305107e-08 2.068904e-07 1.199002e-08
[2214,] 7.133976e-08 6.384480e-08 1.786298e-08
[2215,] 2.770985e-08 1.078353e-07 7.175127e-09
[2216,] 2.730542e-08 8.560491e-08 1.188190e-08
[2217,] 2.207026e-08 1.199606e-07 8.648866e-09
[2218,] 1.786169e-07 5.119707e-08 2.682973e-08
[2219,] 1.779308e-07 4.832262e-08 2.692654e-08
[2220,] 2.900732e-08 4.852613e-08 7.965824e-09
[2221,] 1.404746e-07 5.698852e-08 2.996451e-08
[2222,] 1.572127e-07 4.843134e-08 2.541910e-08
[2223,] 1.475186e-07 5.058277e-08 2.453610e-08
[2224,] 1.545181e-07 5.125064e-08 3.054686e-08
[2225,] 3.121817e-08 1.152917e-07 7.410294e-09
[2226,] 2.363079e-07 2.919355e-07 2.255566e-07
[2227,] 1.464774e-07 5.316345e-08 3.219569e-08
[2228,] 1.266225e-07 1.425197e-07 1.088753e-07
[2229,] 1.185591e-07 1.605629e-07 1.142665e-07
[2230,] 6.306799e-08 6.647535e-08 2.803036e-08
[2231,] 6.464756e-08 7.551481e-08 3.090018e-08
[2232,] 1.015932e-07 7.119856e-08 3.934594e-08
[2233,] 1.056639e-07 9.701071e-08 5.881944e-08
[2234,] 1.122539e-07 5.828211e-08 1.411713e-08
[2235,] 9.499293e-08 6.286927e-08 1.292366e-08
[2236,] 2.436249e-08 6.176801e-08 7.880711e-09
[2237,] 2.280134e-08 5.418173e-08 6.892255e-09
[2238,] 5.476934e-08 8.193693e-08 2.724002e-08
[2239,] 1.009534e-07 6.073194e-08 1.335001e-08
[2240,] 9.382277e-08 4.825272e-08 1.732979e-08
[2241,] 6.436043e-08 3.508254e-07 2.412968e-08
[2242,] 2.935941e-08 5.049121e-08 1.008730e-08
[2243,] 2.324716e-08 6.067770e-08 7.378475e-09
[2244,] 2.201974e-08 1.083037e-07 7.681736e-09
[2245,] 5.632610e-08 5.032746e-07 6.614790e-08
[2246,] 5.967528e-08 9.137161e-08 2.448793e-08
[2247,] 2.544915e-08 5.212199e-08 8.442938e-09
[2248,] 2.224715e-08 5.331728e-08 6.936497e-09
[2249,] 5.325603e-08 1.599177e-07 3.036424e-08
[2250,] 2.805594e-08 9.811376e-08 9.442406e-09
[2251,] 2.269393e-08 1.108504e-07 7.132860e-09
[2252,] 2.808963e-08 1.578091e-07 1.159026e-08
[2253,] 6.212427e-08 6.032918e-08 1.393895e-08
[2254,] 5.545964e-08 1.488546e-07 3.489052e-08
[2255,] 3.801241e-08 1.596615e-07 2.577871e-08
[2256,] 1.281745e-07 1.196846e-07 6.864556e-08
[2257,] 9.281275e-08 2.232734e-07 1.055844e-07
[2258,] 2.202748e-08 2.176745e-07 8.099627e-09
[2259,] 4.864103e-08 1.385677e-06 1.028083e-07
[2260,] 2.640488e-08 4.909284e-08 8.886374e-09
[2261,] 3.962208e-08 6.583504e-08 1.448358e-08
[2262,] 3.841563e-08 6.434291e-08 1.494008e-08
[2263,] 8.016718e-08 1.178010e-07 2.053110e-08
[2264,] 2.460016e-08 8.762586e-08 7.874448e-09
[2265,] 2.599654e-08 5.178519e-08 7.946681e-09
[2266,] 2.212583e-08 6.907914e-08 6.784072e-09
[2267,] 2.808277e-08 4.883471e-08 8.172224e-09
[2268,] 4.276498e-08 6.316285e-08 1.380222e-08
[2269,] 2.629825e-08 5.043838e-08 8.356525e-09
[2270,] 4.699689e-08 7.005109e-08 1.360976e-08
[2271,] 4.706769e-08 7.122496e-08 1.374155e-08
[2272,] 2.733904e-08 3.028984e-07 7.194998e-09
[2273,] 2.690589e-08 3.005185e-07 7.198968e-09
[2274,] 7.712985e-08 1.787270e-07 6.356478e-08
[2275,] 1.819022e-07 6.195501e-08 6.447608e-08
[2276,] 1.675518e-07 8.529142e-08 9.526668e-08
[2277,] 2.689925e-08 2.670191e-07 7.201049e-09
[2278,] 2.660711e-08 5.510886e-08 7.325275e-09
[2279,] 1.212343e-07 5.704633e-08 2.420851e-08
[2280,] 2.211970e-08 5.268502e-08 6.794755e-09
[2281,] 3.606281e-08 4.985183e-08 1.110493e-08
[2282,] 2.246046e-08 9.689475e-08 8.200973e-09
[2283,] 2.622528e-08 1.040441e-07 1.178595e-08
[2284,] 4.988014e-08 1.052905e-07 1.614349e-08
[2285,] 4.402902e-08 8.208439e-08 2.177280e-08
[2286,] 8.967473e-08 1.084136e-07 2.827054e-08
[2287,] 5.841367e-08 9.890278e-08 1.909122e-08
[2288,] 2.088379e-07 1.497802e-07 1.631606e-08
[2289,] 4.408741e-08 1.265504e-07 1.486848e-08
[2290,] 3.928721e-08 3.807050e-07 7.059499e-09
[2291,] 2.803520e-08 4.445088e-08 7.808254e-09
[2292,] 2.274159e-07 8.785467e-08 1.674971e-08
[2293,] 2.735140e-08 9.954850e-08 9.110728e-09
[2294,] 3.130425e-08 7.331619e-08 7.624494e-09
[2295,] 7.539188e-08 2.756996e-07 6.215337e-08
[2296,] 2.651608e-07 5.476941e-07 4.399766e-08
[2297,] 1.025732e-07 3.017311e-07 1.285672e-07
[2298,] 1.483692e-07 1.356263e-07 7.799322e-08
[2299,] 7.617952e-08 1.099269e-07 2.488882e-08
[2300,] 4.491710e-08 8.218121e-08 1.383563e-08
[2301,] 3.536678e-08 4.554773e-08 1.055747e-08
[2302,] 4.627045e-08 2.948953e-07 7.271059e-09
[2303,] 3.985969e-08 4.476150e-08 1.033785e-08
[2304,] 1.419597e-07 1.185131e-07 5.762066e-08
[2305,] 1.438024e-07 1.171987e-07 5.701203e-08
[2306,] 3.285272e-08 1.332000e-07 8.615278e-09
[2307,] 3.934903e-08 8.061342e-08 1.174422e-08
[2308,] 4.204720e-08 4.636453e-08 9.938325e-09
[2309,] 4.012953e-08 8.050786e-08 1.196010e-08
[2310,] 1.216996e-07 1.472917e-07 6.562228e-08
[2311,] 4.061544e-08 4.439947e-08 1.017647e-08
[2312,] 1.332403e-07 1.472391e-07 7.403701e-08
[2313,] 4.420355e-08 8.292187e-08 1.255157e-08
[2314,] 7.559697e-08 1.986862e-07 8.249355e-09
[2315,] 6.922327e-08 1.964587e-07 8.020620e-09
[2316,] 7.063842e-08 1.223570e-07 9.218829e-09
[2317,] 8.684230e-08 1.601228e-07 8.969208e-09
[2318,] 9.355936e-08 2.030566e-07 8.933435e-09
[2319,] 1.229233e-07 1.167245e-07 4.830040e-08
[2320,] 8.122515e-08 1.815083e-07 8.620371e-09
[2321,] 8.782820e-08 1.486112e-07 9.890677e-09
[2322,] 3.111647e-08 8.455888e-08 9.779630e-09
[2323,] 8.369813e-08 1.213735e-07 1.012063e-08
[2324,] 5.424623e-08 2.273488e-07 7.792608e-09
[2325,] 8.136947e-08 1.495712e-07 9.547597e-09
[2326,] 8.192095e-08 1.713710e-07 9.294012e-09
[2327,] 9.557506e-08 1.059379e-07 2.864624e-08
[2328,] 6.712839e-08 2.276357e-07 7.797975e-09
[2329,] 5.808722e-08 9.194405e-08 1.660356e-08
[2330,] 2.822765e-08 5.811416e-08 7.762728e-09
[2331,] 1.399518e-07 1.144184e-07 5.499125e-08
[2332,] 3.162718e-08 9.485522e-08 7.706949e-09
[2333,] 1.440891e-07 1.206250e-07 6.136614e-08
[2334,] 2.991969e-08 6.290660e-08 7.920387e-09
[2335,] 3.269814e-08 6.232326e-08 8.388199e-09
[2336,] 2.812942e-08 5.054113e-08 7.578318e-09
[2337,] 2.783230e-08 5.188586e-08 7.466337e-09
[2338,] 3.018965e-08 4.927099e-08 1.008520e-08
```
