## Supplementary material for "Characterization of shared and ancestry-specific signals driving complex traits using multi-ancestry fine-mapping": s1_data.bim

```
12	chr12:5679169:CA:C	0	5679169	C	CA
12	chr12:5679182:C:A	0	5679182	A	C
12	chr12:5679334:A:G	0	5679334	G	A
12	chr12:5679416:A:G	0	5679416	G	A
12	chr12:5679603:C:T	0	5679603	T	C
12	chr12:5679707:G:A	0	5679707	A	G
12	chr12:5680053:G:A	0	5680053	A	G
12	chr12:5680581:T:C	0	5680581	C	T
12	chr12:5680696:T:A	0	5680696	A	T
12	chr12:5680946:T:C	0	5680946	C	T
12	chr12:5680953:G:A	0	5680953	A	G
12	chr12:5680998:A:G	0	5680998	G	A
12	chr12:5681019:T:C	0	5681019	C	T
12	chr12:5681029:T:C	0	5681029	C	T
12	chr12:5681429:C:T	0	5681429	T	C
12	chr12:5681877:C:T	0	5681877	T	C
12	chr12:5682376:C:T	0	5682376	T	C
12	chr12:5682527:C:G	0	5682527	G	C
12	chr12:5682729:A:T	0	5682729	T	A
12	chr12:5683602:A:T	0	5683602	T	A
12	chr12:5683945:C:T	0	5683945	T	C
12	chr12:5684152:A:G	0	5684152	G	A
12	chr12:5684174:G:A	0	5684174	A	G
12	chr12:5684404:G:A	0	5684404	A	G
12	chr12:5684514:T:C	0	5684514	C	T
12	chr12:5684515:G:A	0	5684515	A	G
12	chr12:5684852:A:G	0	5684852	G	A
12	chr12:5685053:T:C	0	5685053	C	T
12	chr12:5685444:C:T	0	5685444	T	C
12	chr12:5685527:A:G	0	5685527	G	A
12	chr12:5685944:C:T	0	5685944	T	C
12	chr12:5686109:C:A	0	5686109	A	C
12	chr12:5686116:G:A	0	5686116	A	G
12	chr12:5686265:A:G	0	5686265	G	A
12	chr12:5686285:T:A	0	5686285	A	T
12	chr12:5686546:T:C	0	5686546	C	T
12	chr12:5686569:C:T	0	5686569	T	C
12	chr12:5686577:C:T	0	5686577	T	C
12	chr12:5686623:A:G	0	5686623	G	A
12	chr12:5686768:C:T	0	5686768	T	C
12	chr12:5686787:G:A	0	5686787	A	G
12	chr12:5686883:T:C	0	5686883	C	T
12	chr12:5687410:T:C	0	5687410	C	T
12	chr12:5687453:C:T	0	5687453	T	C
12	chr12:5687589:C:G	0	5687589	G	C
12	chr12:5687803:G:C	0	5687803	C	G
12	chr12:5687935:G:A	0	5687935	A	G
12	chr12:5688323:T:C	0	5688323	C	T
12	chr12:5689173:T:C	0	5689173	C	T
12	chr12:5689510:C:T	0	5689510	T	C
12	chr12:5689630:T:A	0	5689630	A	T
12	chr12:5689823:T:C	0	5689823	C	T
12	chr12:5690048:C:T	0	5690048	T	C
12	chr12:5690218:T:G	0	5690218	G	T
12	chr12:5691058:G:A	0	5691058	A	G
12	chr12:5691162:T:A	0	5691162	A	T
12	chr12:5691443:G:A	0	5691443	A	G
12	chr12:5691653:T:C	0	5691653	C	T
12	chr12:5691967:T:C	0	5691967	C	T
12	chr12:5692182:C:T	0	5692182	T	C
12	chr12:5692239:T:C	0	5692239	C	T
12	chr12:5692685:A:G	0	5692685	G	A
12	chr12:5692771:C:T	0	5692771	T	C
12	chr12:5693394:G:A	0	5693394	A	G
12	chr12:5693758:G:A	0	5693758	A	G
12	chr12:5694455:A:G	0	5694455	G	A
12	chr12:5694978:C:A	0	5694978	A	C
12	chr12:5695255:T:C	0	5695255	C	T
12	chr12:5695330:CT:C	0	5695330	C	CT
12	chr12:5695670:A:G	0	5695670	G	A
12	chr12:5695744:G:A	0	5695744	A	G
12	chr12:5696104:A:G	0	5696104	G	A
12	chr12:5696414:A:C	0	5696414	C	A
12	chr12:5697419:A:G	0	5697419	G	A
12	chr12:5697615:G:A	0	5697615	A	G
12	chr12:5697668:C:T	0	5697668	T	C
12	chr12:5697824:G:A	0	5697824	A	G
12	chr12:5697836:G:A	0	5697836	A	G
12	chr12:5698011:T:G	0	5698011	G	T
12	chr12:5698426:C:T	0	5698426	T	C
12	chr12:5698454:A:G	0	5698454	G	A
12	chr12:5698877:G:A	0	5698877	A	G
12	chr12:5699288:T:C	0	5699288	C	T
12	chr12:5702303:G:T	0	5702303	T	G
12	chr12:5702623:C:T	0	5702623	T	C
12	chr12:5702916:G:A	0	5702916	A	G
12	chr12:5703307:G:C	0	5703307	C	G
12	chr12:5704236:A:C	0	5704236	C	A
12	chr12:5704323:T:C	0	5704323	C	T
12	chr12:5704368:C:A	0	5704368	A	C
12	chr12:5704381:A:G	0	5704381	G	A
12	chr12:5705234:C:T	0	5705234	T	C
12	chr12:5705304:G:T	0	5705304	T	G
12	chr12:5705327:G:GAGC	0	5705327	GAGC	G
12	chr12:5705360:T:C	0	5705360	C	T
12	chr12:5705362:C:T	0	5705362	T	C
12	chr12:5706007:G:A	0	5706007	A	G
12	chr12:5706350:A:G	0	5706350	G	A
12	chr12:5706977:T:G	0	5706977	G	T
12	chr12:5707358:T:C	0	5707358	C	T
12	chr12:5707387:C:T	0	5707387	T	C
12	chr12:5708738:T:G	0	5708738	G	T
12	chr12:5709116:C:T	0	5709116	T	C
12	chr12:5709740:A:G	0	5709740	G	A
12	chr12:5709838:G:T	0	5709838	T	G
12	chr12:5709986:G:A	0	5709986	A	G
12	chr12:5710788:C:T	0	5710788	T	C
12	chr12:5711226:G:A	0	5711226	A	G
12	chr12:5711467:C:A	0	5711467	A	C
12	chr12:5711512:C:T	0	5711512	T	C
12	chr12:5711955:G:A	0	5711955	A	G
12	chr12:5713217:T:G	0	5713217	G	T
12	chr12:5713713:C:A	0	5713713	A	C
12	chr12:5715256:G:A	0	5715256	A	G
12	chr12:5716195:G:A	0	5716195	A	G
12	chr12:5716234:G:A	0	5716234	A	G
12	chr12:5716267:A:G	0	5716267	G	A
12	chr12:5716328:C:G	0	5716328	G	C
12	chr12:5716926:G:A	0	5716926	A	G
12	chr12:5717987:T:G	0	5717987	G	T
12	chr12:5718316:G:A	0	5718316	A	G
12	chr12:5718467:G:A	0	5718467	A	G
12	chr12:5719153:A:C	0	5719153	C	A
12	chr12:5719185:T:G	0	5719185	G	T
12	chr12:5720601:G:A	0	5720601	A	G
12	chr12:5720774:CTA:C	0	5720774	C	CTA
12	chr12:5721555:C:T	0	5721555	T	C
12	chr12:5721605:A:G	0	5721605	G	A
12	chr12:5721616:C:T	0	5721616	T	C
12	chr12:5721679:T:A	0	5721679	A	T
12	chr12:5721998:G:A	0	5721998	A	G
12	chr12:5722142:A:G	0	5722142	G	A
12	chr12:5722740:A:G	0	5722740	G	A
12	chr12:5722785:T:C	0	5722785	C	T
12	chr12:5723990:C:A	0	5723990	A	C
12	chr12:5724886:ATT:A	0	5724886	A	ATT
12	chr12:5724998:A:G	0	5724998	G	A
12	chr12:5725906:G:T	0	5725906	T	G
12	chr12:5726494:A:G	0	5726494	G	A
12	chr12:5727039:G:C	0	5727039	C	G
12	chr12:5727252:C:A	0	5727252	A	C
12	chr12:5727296:A:T	0	5727296	T	A
12	chr12:5728086:G:A	0	5728086	A	G
12	chr12:5728274:A:C	0	5728274	C	A
12	chr12:5729713:T:G	0	5729713	G	T
12	chr12:5729765:A:T	0	5729765	T	A
12	chr12:5729932:G:A	0	5729932	A	G
12	chr12:5730247:A:T	0	5730247	T	A
12	chr12:5730341:G:C	0	5730341	C	G
12	chr12:5731058:T:C	0	5731058	C	T
12	chr12:5731633:A:G	0	5731633	G	A
12	chr12:5733725:T:C	0	5733725	C	T
12	chr12:5733835:C:T	0	5733835	T	C
12	chr12:5734493:T:C	0	5734493	C	T
12	chr12:5734558:G:A	0	5734558	A	G
12	chr12:5734678:C:T	0	5734678	T	C
12	chr12:5734772:G:A	0	5734772	A	G
12	chr12:5734977:T:C	0	5734977	C	T
12	chr12:5735922:A:G	0	5735922	G	A
12	chr12:5736502:T:C	0	5736502	C	T
12	chr12:5736854:G:A	0	5736854	A	G
12	chr12:5737727:G:T	0	5737727	T	G
12	chr12:5738645:T:C	0	5738645	C	T
12	chr12:5738905:A:T	0	5738905	T	A
12	chr12:5739787:C:T	0	5739787	T	C
12	chr12:5739811:C:T	0	5739811	T	C
12	chr12:5740406:T:C	0	5740406	C	T
12	chr12:5741282:TAC:T	0	5741282	T	TAC
12	chr12:5741617:A:C	0	5741617	C	A
12	chr12:5742427:CCT:C	0	5742427	C	CCT
12	chr12:5742895:C:T	0	5742895	T	C
12	chr12:5742899:G:A	0	5742899	A	G
12	chr12:5743383:C:G	0	5743383	G	C
12	chr12:5743691:A:G	0	5743691	G	A
12	chr12:5744034:T:A	0	5744034	A	T
12	chr12:5746756:G:A	0	5746756	A	G
12	chr12:5747234:C:A	0	5747234	A	C
12	chr12:5747688:T:C	0	5747688	C	T
12	chr12:5748229:G:C	0	5748229	C	G
12	chr12:5748618:G:A	0	5748618	A	G
12	chr12:5748632:T:C	0	5748632	C	T
12	chr12:5749295:A:G	0	5749295	G	A
12	chr12:5750090:C:A	0	5750090	A	C
12	chr12:5751013:T:C	0	5751013	C	T
12	chr12:5751163:T:C	0	5751163	C	T
12	chr12:5751445:C:T	0	5751445	T	C
12	chr12:5751453:C:T	0	5751453	T	C
12	chr12:5751899:CCT:C	0	5751899	C	CCT
12	chr12:5752379:T:C	0	5752379	C	T
12	chr12:5752655:AT:A	0	5752655	A	AT
12	chr12:5752670:G:C	0	5752670	C	G
12	chr12:5753504:T:C	0	5753504	C	T
12	chr12:5753616:G:A	0	5753616	A	G
12	chr12:5754102:G:A	0	5754102	A	G
12	chr12:5755192:T:A	0	5755192	A	T
12	chr12:5756771:A:G	0	5756771	G	A
12	chr12:5756820:G:A	0	5756820	A	G
12	chr12:5757736:G:C	0	5757736	C	G
12	chr12:5758684:G:T	0	5758684	T	G
12	chr12:5759812:A:G	0	5759812	G	A
12	chr12:5760009:A:G	0	5760009	G	A
12	chr12:5761083:G:A	0	5761083	A	G
12	chr12:5761392:G:A	0	5761392	A	G
12	chr12:5762290:C:A	0	5762290	A	C
12	chr12:5762701:T:A	0	5762701	A	T
12	chr12:5763393:A:G	0	5763393	G	A
12	chr12:5763455:C:G	0	5763455	G	C
12	chr12:5763636:A:C	0	5763636	C	A
12	chr12:5763655:G:A	0	5763655	A	G
12	chr12:5764113:AAC:A	0	5764113	A	AAC
12	chr12:5764479:C:T	0	5764479	T	C
12	chr12:5765548:G:T	0	5765548	T	G
12	chr12:5767588:A:G	0	5767588	G	A
12	chr12:5768229:C:A	0	5768229	A	C
12	chr12:5768340:A:C	0	5768340	C	A
12	chr12:5768487:C:T	0	5768487	T	C
12	chr12:5769520:G:C	0	5769520	C	G
12	chr12:5770242:TG:T	0	5770242	T	TG
12	chr12:5770685:C:T	0	5770685	T	C
12	chr12:5772237:G:C	0	5772237	C	G
12	chr12:5774604:C:T	0	5774604	T	C
12	chr12:5775279:A:G	0	5775279	G	A
12	chr12:5776154:C:T	0	5776154	T	C
12	chr12:5777253:A:G	0	5777253	G	A
12	chr12:5777411:CAGG:C	0	5777411	C	CAGG
12	chr12:5778101:C:T	0	5778101	T	C
12	chr12:5779087:C:T	0	5779087	T	C
12	chr12:5779333:T:C	0	5779333	C	T
12	chr12:5780528:A:G	0	5780528	G	A
12	chr12:5781006:T:C	0	5781006	C	T
12	chr12:5781270:C:G	0	5781270	G	C
12	chr12:5781717:GTA:G	0	5781717	G	GTA
12	chr12:5782078:C:T	0	5782078	T	C
12	chr12:5784892:G:A	0	5784892	A	G
12	chr12:5785070:C:A	0	5785070	A	C
12	chr12:5785278:G:A	0	5785278	A	G
12	chr12:5788122:C:T	0	5788122	T	C
12	chr12:5788173:A:G	0	5788173	G	A
12	chr12:5788592:A:ACT	0	5788592	ACT	A
12	chr12:5788864:T:C	0	5788864	C	T
12	chr12:5789020:C:G	0	5789020	G	C
12	chr12:5789338:G:A	0	5789338	A	G
12	chr12:5790372:A:G	0	5790372	G	A
12	chr12:5790431:C:T	0	5790431	T	C
12	chr12:5790806:T:C	0	5790806	C	T
12	chr12:5791793:A:C	0	5791793	C	A
12	chr12:5793036:T:G	0	5793036	G	T
12	chr12:5794240:G:A	0	5794240	A	G
12	chr12:5794824:T:C	0	5794824	C	T
12	chr12:5795126:C:T	0	5795126	T	C
12	chr12:5795139:C:T	0	5795139	T	C
12	chr12:5796503:ACT:A	0	5796503	A	ACT
12	chr12:5796603:C:G	0	5796603	G	C
12	chr12:5796636:C:T	0	5796636	T	C
12	chr12:5796698:C:T	0	5796698	T	C
12	chr12:5796973:G:A	0	5796973	A	G
12	chr12:5796993:A:T	0	5796993	T	A
12	chr12:5797048:G:A	0	5797048	A	G
12	chr12:5797089:G:A	0	5797089	A	G
12	chr12:5797126:A:C	0	5797126	C	A
12	chr12:5797419:G:C	0	5797419	C	G
12	chr12:5797566:C:T	0	5797566	T	C
12	chr12:5797675:T:C	0	5797675	C	T
12	chr12:5798795:C:T	0	5798795	T	C
12	chr12:5799037:C:T	0	5799037	T	C
12	chr12:5799792:G:A	0	5799792	A	G
12	chr12:5800587:TAAA:T	0	5800587	T	TAAA
12	chr12:5801069:T:C	0	5801069	C	T
12	chr12:5802048:T:C	0	5802048	C	T
12	chr12:5802298:C:T	0	5802298	T	C
12	chr12:5803430:C:T	0	5803430	T	C
12	chr12:5803646:G:A	0	5803646	A	G
12	chr12:5803817:C:G	0	5803817	G	C
12	chr12:5804001:C:T	0	5804001	T	C
12	chr12:5805509:C:T	0	5805509	T	C
12	chr12:5806742:T:C	0	5806742	C	T
12	chr12:5807184:G:A	0	5807184	A	G
12	chr12:5807914:G:A	0	5807914	A	G
12	chr12:5809323:AAAAGCT:A	0	5809323	A	AAAAGCT
12	chr12:5809384:A:G	0	5809384	G	A
12	chr12:5809409:A:G	0	5809409	G	A
12	chr12:5809451:T:C	0	5809451	C	T
12	chr12:5809702:T:A	0	5809702	A	T
12	chr12:5809754:G:A	0	5809754	A	G
12	chr12:5809816:C:T	0	5809816	T	C
12	chr12:5809885:C:T	0	5809885	T	C
12	chr12:5810437:C:T	0	5810437	T	C
12	chr12:5810795:A:G	0	5810795	G	A
12	chr12:5810936:G:A	0	5810936	A	G
12	chr12:5811968:C:T	0	5811968	T	C
12	chr12:5813192:T:C	0	5813192	C	T
12	chr12:5813522:A:G	0	5813522	G	A
12	chr12:5813729:C:A	0	5813729	A	C
12	chr12:5814201:G:A	0	5814201	A	G
12	chr12:5814231:G:A	0	5814231	A	G
12	chr12:5814467:G:C	0	5814467	C	G
12	chr12:5814982:C:T	0	5814982	T	C
12	chr12:5815309:A:G	0	5815309	G	A
12	chr12:5815470:T:A	0	5815470	A	T
12	chr12:5815888:T:G	0	5815888	G	T
12	chr12:5816210:C:A	0	5816210	A	C
12	chr12:5816772:C:A	0	5816772	A	C
12	chr12:5818225:T:TG	0	5818225	TG	T
12	chr12:5818420:T:C	0	5818420	C	T
12	chr12:5818663:A:G	0	5818663	G	A
12	chr12:5818690:G:A	0	5818690	A	G
12	chr12:5818985:T:C	0	5818985	C	T
12	chr12:5819547:T:C	0	5819547	C	T
12	chr12:5819548:G:A	0	5819548	A	G
12	chr12:5819742:A:G	0	5819742	G	A
12	chr12:5819824:T:C	0	5819824	C	T
12	chr12:5819848:AAGTGGCAGC:A	0	5819848	A	AAGTGGCAGC
12	chr12:5820187:T:C	0	5820187	C	T
12	chr12:5820293:A:G	0	5820293	G	A
12	chr12:5820566:G:A	0	5820566	A	G
12	chr12:5820752:C:A	0	5820752	A	C
12	chr12:5820985:C:T	0	5820985	T	C
12	chr12:5821252:C:G	0	5821252	G	C
12	chr12:5821301:C:T	0	5821301	T	C
12	chr12:5821493:G:A	0	5821493	A	G
12	chr12:5821839:T:C	0	5821839	C	T
12	chr12:5822184:G:A	0	5822184	A	G
12	chr12:5822277:C:G	0	5822277	G	C
12	chr12:5822324:A:G	0	5822324	G	A
12	chr12:5823099:G:T	0	5823099	T	G
12	chr12:5823381:A:G	0	5823381	G	A
12	chr12:5823515:C:T	0	5823515	T	C
12	chr12:5824297:C:A	0	5824297	A	C
12	chr12:5824590:G:A	0	5824590	A	G
12	chr12:5826936:A:G	0	5826936	G	A
12	chr12:5827099:G:A	0	5827099	A	G
12	chr12:5827365:G:A	0	5827365	A	G
12	chr12:5827744:C:T	0	5827744	T	C
12	chr12:5828188:C:A	0	5828188	A	C
12	chr12:5828216:C:T	0	5828216	T	C
12	chr12:5828792:T:C	0	5828792	C	T
12	chr12:5828882:C:G	0	5828882	G	C
12	chr12:5829280:C:T	0	5829280	T	C
12	chr12:5829410:G:C	0	5829410	C	G
12	chr12:5829881:T:C	0	5829881	C	T
12	chr12:5830775:C:T	0	5830775	T	C
12	chr12:5831587:A:T	0	5831587	T	A
12	chr12:5832158:C:G	0	5832158	G	C
12	chr12:5833353:A:G	0	5833353	G	A
12	chr12:5833766:CT:C	0	5833766	C	CT
12	chr12:5833949:T:C	0	5833949	C	T
12	chr12:5834124:C:T	0	5834124	T	C
12	chr12:5835012:GAATACTAATTTGTTT:G	0	5835012	G	GAATACTAATTTGTTT
12	chr12:5835123:G:C	0	5835123	C	G
12	chr12:5835364:C:A	0	5835364	A	C
12	chr12:5836080:GA:G	0	5836080	G	GA
12	chr12:5836567:C:T	0	5836567	T	C
12	chr12:5838711:G:A	0	5838711	A	G
12	chr12:5840096:C:T	0	5840096	T	C
12	chr12:5840605:T:C	0	5840605	C	T
12	chr12:5840636:C:A	0	5840636	A	C
12	chr12:5840768:A:C	0	5840768	C	A
12	chr12:5841432:G:T	0	5841432	T	G
12	chr12:5841456:C:T	0	5841456	T	C
12	chr12:5841928:A:G	0	5841928	G	A
12	chr12:5842907:T:C	0	5842907	C	T
12	chr12:5843068:A:T	0	5843068	T	A
12	chr12:5843660:AAGG:A	0	5843660	A	AAGG
12	chr12:5843664:A:ACT	0	5843664	ACT	A
12	chr12:5844228:G:A	0	5844228	A	G
12	chr12:5844322:A:C	0	5844322	C	A
12	chr12:5844458:T:A	0	5844458	A	T
12	chr12:5845710:G:A	0	5845710	A	G
12	chr12:5845764:G:C	0	5845764	C	G
12	chr12:5846088:G:C	0	5846088	C	G
12	chr12:5846226:T:C	0	5846226	C	T
12	chr12:5846320:A:G	0	5846320	G	A
12	chr12:5847567:TAG:T	0	5847567	T	TAG
12	chr12:5847778:C:T	0	5847778	T	C
12	chr12:5848097:A:G	0	5848097	G	A
12	chr12:5849010:G:A	0	5849010	A	G
12	chr12:5849555:G:A	0	5849555	A	G
12	chr12:5849702:T:C	0	5849702	C	T
12	chr12:5850007:C:T	0	5850007	T	C
12	chr12:5851438:A:C	0	5851438	C	A
12	chr12:5851882:G:A	0	5851882	A	G
12	chr12:5853292:G:A	0	5853292	A	G
12	chr12:5853323:T:C	0	5853323	C	T
12	chr12:5853356:C:A	0	5853356	A	C
12	chr12:5853548:C:T	0	5853548	T	C
12	chr12:5853577:A:C	0	5853577	C	A
12	chr12:5856185:G:C	0	5856185	C	G
12	chr12:5856314:T:G	0	5856314	G	T
12	chr12:5858275:C:T	0	5858275	T	C
12	chr12:5858852:T:C	0	5858852	C	T
12	chr12:5859128:T:C	0	5859128	C	T
12	chr12:5859263:T:G	0	5859263	G	T
12	chr12:5861385:GGCCCCTAGCA:G	0	5861385	G	GGCCCCTAGCA
12	chr12:5862010:C:T	0	5862010	T	C
12	chr12:5863326:A:G	0	5863326	G	A
12	chr12:5863665:C:T	0	5863665	T	C
12	chr12:5865938:C:T	0	5865938	T	C
12	chr12:5866293:T:C	0	5866293	C	T
12	chr12:5866685:G:A	0	5866685	A	G
12	chr12:5867880:T:A	0	5867880	A	T
12	chr12:5867895:G:A	0	5867895	A	G
12	chr12:5869053:A:G	0	5869053	G	A
12	chr12:5870621:AAC:A	0	5870621	A	AAC
12	chr12:5871841:C:T	0	5871841	T	C
12	chr12:5872187:C:T	0	5872187	T	C
12	chr12:5872239:G:C	0	5872239	C	G
12	chr12:5872261:T:C	0	5872261	C	T
12	chr12:5875268:T:C	0	5875268	C	T
12	chr12:5875753:T:A	0	5875753	A	T
12	chr12:5875830:G:A	0	5875830	A	G
12	chr12:5876305:C:G	0	5876305	G	C
12	chr12:5876348:G:A	0	5876348	A	G
12	chr12:5877074:T:C	0	5877074	C	T
12	chr12:5877629:A:T	0	5877629	T	A
12	chr12:5877654:T:G	0	5877654	G	T
12	chr12:5878137:T:C	0	5878137	C	T
12	chr12:5878369:C:G	0	5878369	G	C
12	chr12:5878973:G:A	0	5878973	A	G
12	chr12:5879105:C:T	0	5879105	T	C
12	chr12:5879263:AGGG:A	0	5879263	A	AGGG
12	chr12:5879271:T:A	0	5879271	A	T
12	chr12:5879381:A:G	0	5879381	G	A
12	chr12:5879551:T:C	0	5879551	C	T
12	chr12:5879854:T:C	0	5879854	C	T
12	chr12:5879875:T:C	0	5879875	C	T
12	chr12:5879937:G:C	0	5879937	C	G
12	chr12:5879993:T:G	0	5879993	G	T
12	chr12:5880471:G:A	0	5880471	A	G
12	chr12:5881109:C:T	0	5881109	T	C
12	chr12:5881373:A:G	0	5881373	G	A
12	chr12:5882365:T:C	0	5882365	C	T
12	chr12:5882859:C:A	0	5882859	A	C
12	chr12:5883097:A:C	0	5883097	C	A
12	chr12:5883895:C:T	0	5883895	T	C
12	chr12:5884909:CCCA:C	0	5884909	C	CCCA
12	chr12:5885940:T:C	0	5885940	C	T
12	chr12:5886412:G:T	0	5886412	T	G
12	chr12:5886536:A:G	0	5886536	G	A
12	chr12:5887532:T:C	0	5887532	C	T
12	chr12:5888458:C:A	0	5888458	A	C
12	chr12:5888494:A:G	0	5888494	G	A
12	chr12:5889122:G:A	0	5889122	A	G
12	chr12:5889179:G:A	0	5889179	A	G
12	chr12:5889218:A:C	0	5889218	C	A
12	chr12:5890716:G:C	0	5890716	C	G
12	chr12:5890740:T:G	0	5890740	G	T
12	chr12:5890960:A:G	0	5890960	G	A
12	chr12:5891020:C:T	0	5891020	T	C
12	chr12:5891904:T:C	0	5891904	C	T
12	chr12:5893538:C:T	0	5893538	T	C
12	chr12:5893952:A:G	0	5893952	G	A
12	chr12:5894286:T:C	0	5894286	C	T
12	chr12:5894327:G:A	0	5894327	A	G
12	chr12:5895259:A:G	0	5895259	G	A
12	chr12:5899119:C:G	0	5899119	G	C
12	chr12:5899695:A:C	0	5899695	C	A
12	chr12:5899858:C:T	0	5899858	T	C
12	chr12:5900429:A:G	0	5900429	G	A
12	chr12:5901078:G:A	0	5901078	A	G
12	chr12:5901922:A:G	0	5901922	G	A
12	chr12:5903956:G:A	0	5903956	A	G
12	chr12:5903972:T:C	0	5903972	C	T
12	chr12:5904515:G:A	0	5904515	A	G
12	chr12:5904652:G:A	0	5904652	A	G
12	chr12:5905867:T:G	0	5905867	G	T
12	chr12:5906466:G:A	0	5906466	A	G
12	chr12:5908252:C:T	0	5908252	T	C
12	chr12:5908879:C:T	0	5908879	T	C
12	chr12:5910700:A:G	0	5910700	G	A
12	chr12:5910857:A:G	0	5910857	G	A
12	chr12:5913329:G:A	0	5913329	A	G
12	chr12:5914550:C:T	0	5914550	T	C
12	chr12:5914913:C:T	0	5914913	T	C
12	chr12:5915097:A:C	0	5915097	C	A
12	chr12:5915316:A:G	0	5915316	G	A
12	chr12:5915463:TCAAA:T	0	5915463	T	TCAAA
12	chr12:5915594:T:C	0	5915594	C	T
12	chr12:5915639:G:A	0	5915639	A	G
12	chr12:5915888:T:G	0	5915888	G	T
12	chr12:5916020:TA:T	0	5916020	T	TA
12	chr12:5916105:C:T	0	5916105	T	C
12	chr12:5916164:C:A	0	5916164	A	C
12	chr12:5916924:T:C	0	5916924	C	T
12	chr12:5916985:A:G	0	5916985	G	A
12	chr12:5917081:G:A	0	5917081	A	G
12	chr12:5917148:G:A	0	5917148	A	G
12	chr12:5917188:C:T	0	5917188	T	C
12	chr12:5917207:A:G	0	5917207	G	A
12	chr12:5917289:A:G	0	5917289	G	A
12	chr12:5917405:C:G	0	5917405	G	C
12	chr12:5917412:T:A	0	5917412	A	T
12	chr12:5917824:G:A	0	5917824	A	G
12	chr12:5917867:A:C	0	5917867	C	A
12	chr12:5918126:C:T	0	5918126	T	C
12	chr12:5918405:C:A	0	5918405	A	C
12	chr12:5918478:C:T	0	5918478	T	C
12	chr12:5918729:A:G	0	5918729	G	A
12	chr12:5918857:G:A	0	5918857	A	G
12	chr12:5919161:G:A	0	5919161	A	G
12	chr12:5919166:A:G	0	5919166	G	A
12	chr12:5919270:C:T	0	5919270	T	C
12	chr12:5919783:T:C	0	5919783	C	T
12	chr12:5919899:A:G	0	5919899	G	A
12	chr12:5920294:C:T	0	5920294	T	C
12	chr12:5920431:G:T	0	5920431	T	G
12	chr12:5920681:C:T	0	5920681	T	C
12	chr12:5920810:T:C	0	5920810	C	T
12	chr12:5920999:G:A	0	5920999	A	G
12	chr12:5921135:G:A	0	5921135	A	G
12	chr12:5921136:T:C	0	5921136	C	T
12	chr12:5921239:A:G	0	5921239	G	A
12	chr12:5921271:A:G	0	5921271	G	A
12	chr12:5921403:G:A	0	5921403	A	G
12	chr12:5921576:G:A	0	5921576	A	G
12	chr12:5922972:A:G	0	5922972	G	A
12	chr12:5924234:G:A	0	5924234	A	G
12	chr12:5924756:T:C	0	5924756	C	T
12	chr12:5924795:A:G	0	5924795	G	A
12	chr12:5924899:G:A	0	5924899	A	G
12	chr12:5925234:T:C	0	5925234	C	T
12	chr12:5925451:T:A	0	5925451	A	T
12	chr12:5926142:T:C	0	5926142	C	T
12	chr12:5926578:C:T	0	5926578	T	C
12	chr12:5927515:G:A	0	5927515	A	G
12	chr12:5928147:CAGG:C	0	5928147	C	CAGG
12	chr12:5928220:A:G	0	5928220	G	A
12	chr12:5930157:C:T	0	5930157	T	C
12	chr12:5930457:G:A	0	5930457	A	G
12	chr12:5930790:C:A	0	5930790	A	C
12	chr12:5930895:C:A	0	5930895	A	C
12	chr12:5931411:C:T	0	5931411	T	C
12	chr12:5931437:G:C	0	5931437	C	G
12	chr12:5934071:G:A	0	5934071	A	G
12	chr12:5934778:C:T	0	5934778	T	C
12	chr12:5934853:A:T	0	5934853	T	A
12	chr12:5935037:T:C	0	5935037	C	T
12	chr12:5935221:A:G	0	5935221	G	A
12	chr12:5935356:T:G	0	5935356	G	T
12	chr12:5935715:G:A	0	5935715	A	G
12	chr12:5935938:T:C	0	5935938	C	T
12	chr12:5936045:G:A	0	5936045	A	G
12	chr12:5936095:T:C	0	5936095	C	T
12	chr12:5936739:T:C	0	5936739	C	T
12	chr12:5936756:A:G	0	5936756	G	A
12	chr12:5937000:G:A	0	5937000	A	G
12	chr12:5937036:C:T	0	5937036	T	C
12	chr12:5937110:A:AT	0	5937110	AT	A
12	chr12:5937243:T:A	0	5937243	A	T
12	chr12:5937324:T:C	0	5937324	C	T
12	chr12:5937460:ACTT:A	0	5937460	A	ACTT
12	chr12:5937475:C:T	0	5937475	T	C
12	chr12:5937683:A:G	0	5937683	G	A
12	chr12:5937724:C:T	0	5937724	T	C
12	chr12:5937928:A:ATGTTAGGACATGTG	0	5937928	ATGTTAGGACATGTG	A
12	chr12:5938372:C:T	0	5938372	T	C
12	chr12:5938382:C:T	0	5938382	T	C
12	chr12:5938507:T:C	0	5938507	C	T
12	chr12:5938554:C:T	0	5938554	T	C
12	chr12:5938755:G:A	0	5938755	A	G
12	chr12:5938839:CAAGAT:AAAGAT	0	5938839	AAAGAT	CAAGAT
12	chr12:5938923:A:T	0	5938923	T	A
12	chr12:5939405:G:A	0	5939405	A	G
12	chr12:5939453:A:G	0	5939453	G	A
12	chr12:5939493:G:T	0	5939493	T	G
12	chr12:5939498:G:C	0	5939498	C	G
12	chr12:5940081:GGATGGATGGATA:G	0	5940081	G	GGATGGATGGATA
12	chr12:5940176:A:G	0	5940176	G	A
12	chr12:5940177:T:C	0	5940177	C	T
12	chr12:5940583:G:A	0	5940583	A	G
12	chr12:5940618:T:C	0	5940618	C	T
12	chr12:5940760:A:C	0	5940760	C	A
12	chr12:5940812:T:C	0	5940812	C	T
12	chr12:5940870:A:C	0	5940870	C	A
12	chr12:5940897:C:T	0	5940897	T	C
12	chr12:5941154:T:C	0	5941154	C	T
12	chr12:5941878:A:G	0	5941878	G	A
12	chr12:5942066:T:C	0	5942066	C	T
12	chr12:5942152:T:C	0	5942152	C	T
12	chr12:5942170:C:G	0	5942170	G	C
12	chr12:5942231:G:T	0	5942231	T	G
12	chr12:5942260:T:C	0	5942260	C	T
12	chr12:5942443:G:A	0	5942443	A	G
12	chr12:5943099:C:T	0	5943099	T	C
12	chr12:5943702:C:T	0	5943702	T	C
12	chr12:5945111:G:A	0	5945111	A	G
12	chr12:5945874:C:T	0	5945874	T	C
12	chr12:5945966:T:G	0	5945966	G	T
12	chr12:5946627:TATC:T	0	5946627	T	TATC
12	chr12:5946958:A:T	0	5946958	T	A
12	chr12:5947326:T:C	0	5947326	C	T
12	chr12:5947502:G:C	0	5947502	C	G
12	chr12:5947572:CT:C	0	5947572	C	CT
12	chr12:5947910:T:G	0	5947910	G	T
12	chr12:5947969:A:T	0	5947969	T	A
12	chr12:5948745:A:G	0	5948745	G	A
12	chr12:5948811:G:A	0	5948811	A	G
12	chr12:5949502:T:C	0	5949502	C	T
12	chr12:5949747:G:A	0	5949747	A	G
12	chr12:5949754:A:G	0	5949754	G	A
12	chr12:5950399:G:A	0	5950399	A	G
12	chr12:5950553:A:G	0	5950553	G	A
12	chr12:5950896:T:C	0	5950896	C	T
12	chr12:5951002:A:G	0	5951002	G	A
12	chr12:5951065:G:A	0	5951065	A	G
12	chr12:5951068:GA:G	0	5951068	G	GA
12	chr12:5951794:G:A	0	5951794	A	G
12	chr12:5951903:T:G	0	5951903	G	T
12	chr12:5952325:A:G	0	5952325	G	A
12	chr12:5952393:C:T	0	5952393	T	C
12	chr12:5952781:T:C	0	5952781	C	T
12	chr12:5952836:C:T	0	5952836	T	C
12	chr12:5952994:C:T	0	5952994	T	C
12	chr12:5953213:A:G	0	5953213	G	A
12	chr12:5953687:C:T	0	5953687	T	C
12	chr12:5953712:G:A	0	5953712	A	G
12	chr12:5953723:A:G	0	5953723	G	A
12	chr12:5953728:A:G	0	5953728	G	A
12	chr12:5953817:T:A	0	5953817	A	T
12	chr12:5953976:C:T	0	5953976	T	C
12	chr12:5953999:C:A	0	5953999	A	C
12	chr12:5954263:A:C	0	5954263	C	A
12	chr12:5954793:C:T	0	5954793	T	C
12	chr12:5954808:T:C	0	5954808	C	T
12	chr12:5955197:G:A	0	5955197	A	G
12	chr12:5955248:G:A	0	5955248	A	G
12	chr12:5955280:G:A	0	5955280	A	G
12	chr12:5955526:G:A	0	5955526	A	G
12	chr12:5955904:A:G	0	5955904	G	A
12	chr12:5956158:G:A	0	5956158	A	G
12	chr12:5956585:T:C	0	5956585	C	T
12	chr12:5956966:A:G	0	5956966	G	A
12	chr12:5957191:A:G	0	5957191	G	A
12	chr12:5957352:CAG:C	0	5957352	C	CAG
12	chr12:5957373:A:G	0	5957373	G	A
12	chr12:5957986:C:T	0	5957986	T	C
12	chr12:5958043:A:G	0	5958043	G	A
12	chr12:5958330:T:C	0	5958330	C	T
12	chr12:5958468:G:A	0	5958468	A	G
12	chr12:5958833:T:G	0	5958833	G	T
12	chr12:5959078:A:G	0	5959078	G	A
12	chr12:5959258:A:T	0	5959258	T	A
12	chr12:5959729:T:C	0	5959729	C	T
12	chr12:5960917:T:C	0	5960917	C	T
12	chr12:5961673:G:A	0	5961673	A	G
12	chr12:5961679:A:G	0	5961679	G	A
12	chr12:5962350:T:C	0	5962350	C	T
12	chr12:5962603:T:C	0	5962603	C	T
12	chr12:5962637:GGTTCAAGT:G	0	5962637	G	GGTTCAAGT
12	chr12:5962777:T:C	0	5962777	C	T
12	chr12:5962845:G:A	0	5962845	A	G
12	chr12:5964022:A:C	0	5964022	C	A
12	chr12:5964129:A:G	0	5964129	G	A
12	chr12:5964850:A:G	0	5964850	G	A
12	chr12:5965306:C:A	0	5965306	A	C
12	chr12:5967615:G:A	0	5967615	A	G
12	chr12:5968656:T:C	0	5968656	C	T
12	chr12:5968664:C:T	0	5968664	T	C
12	chr12:5968688:T:C	0	5968688	C	T
12	chr12:5968741:G:A	0	5968741	A	G
12	chr12:5968959:T:A	0	5968959	A	T
12	chr12:5969258:A:T	0	5969258	T	A
12	chr12:5969772:A:G	0	5969772	G	A
12	chr12:5969892:C:T	0	5969892	T	C
12	chr12:5969948:CT:C	0	5969948	C	CT
12	chr12:5970158:C:T	0	5970158	T	C
12	chr12:5970295:A:T	0	5970295	T	A
12	chr12:5971124:G:A	0	5971124	A	G
12	chr12:5971368:T:C	0	5971368	C	T
12	chr12:5971411:G:C	0	5971411	C	G
12	chr12:5971429:G:A	0	5971429	A	G
12	chr12:5972044:C:T	0	5972044	T	C
12	chr12:5972658:G:A	0	5972658	A	G
12	chr12:5972772:C:T	0	5972772	T	C
12	chr12:5972947:A:G	0	5972947	G	A
12	chr12:5973392:A:T	0	5973392	T	A
12	chr12:5973586:A:G	0	5973586	G	A
12	chr12:5973633:A:G	0	5973633	G	A
12	chr12:5975157:A:G	0	5975157	G	A
12	chr12:5975547:G:A	0	5975547	A	G
12	chr12:5976279:G:A	0	5976279	A	G
12	chr12:5976281:G:A	0	5976281	A	G
12	chr12:5976347:A:G	0	5976347	G	A
12	chr12:5977006:C:T	0	5977006	T	C
12	chr12:5977770:C:T	0	5977770	T	C
12	chr12:5977933:A:T	0	5977933	T	A
12	chr12:5978156:ATATAAT:A	0	5978156	A	ATATAAT
12	chr12:5978937:A:C	0	5978937	C	A
12	chr12:5979499:C:G	0	5979499	G	C
12	chr12:5979619:G:A	0	5979619	A	G
12	chr12:5979711:C:T	0	5979711	T	C
12	chr12:5979902:G:A	0	5979902	A	G
12	chr12:5979946:T:C	0	5979946	C	T
12	chr12:5979990:G:A	0	5979990	A	G
12	chr12:5981137:T:C	0	5981137	C	T
12	chr12:5981372:G:A	0	5981372	A	G
12	chr12:5981379:T:C	0	5981379	C	T
12	chr12:5981528:C:T	0	5981528	T	C
12	chr12:5981659:T:C	0	5981659	C	T
12	chr12:5981726:G:A	0	5981726	A	G
12	chr12:5981834:A:G	0	5981834	G	A
12	chr12:5981998:G:A	0	5981998	A	G
12	chr12:5982039:C:T	0	5982039	T	C
12	chr12:5982856:T:TA	0	5982856	TA	T
12	chr12:5982869:C:T	0	5982869	T	C
12	chr12:5983276:G:A	0	5983276	A	G
12	chr12:5983677:G:GATAA	0	5983677	GATAA	G
12	chr12:5983882:T:A	0	5983882	A	T
12	chr12:5984116:A:T	0	5984116	T	A
12	chr12:5984121:C:T	0	5984121	T	C
12	chr12:5984134:T:C	0	5984134	C	T
12	chr12:5984320:T:C	0	5984320	C	T
12	chr12:5984545:C:T	0	5984545	T	C
12	chr12:5984786:T:C	0	5984786	C	T
12	chr12:5984899:C:T	0	5984899	T	C
12	chr12:5984916:G:A	0	5984916	A	G
12	chr12:5984986:G:A	0	5984986	A	G
12	chr12:5985224:C:T	0	5985224	T	C
12	chr12:5985329:C:G	0	5985329	G	C
12	chr12:5985618:T:C	0	5985618	C	T
12	chr12:5985679:G:A	0	5985679	A	G
12	chr12:5986108:T:C	0	5986108	C	T
12	chr12:5986642:C:T	0	5986642	T	C
12	chr12:5986735:A:G	0	5986735	G	A
12	chr12:5987090:G:A	0	5987090	A	G
12	chr12:5987128:T:C	0	5987128	C	T
12	chr12:5987217:T:C	0	5987217	C	T
12	chr12:5987489:C:T	0	5987489	T	C
12	chr12:5987510:G:A	0	5987510	A	G
12	chr12:5987525:G:A	0	5987525	A	G
12	chr12:5987650:C:T	0	5987650	T	C
12	chr12:5988780:C:A	0	5988780	A	C
12	chr12:5988799:C:T	0	5988799	T	C
12	chr12:5988891:CA:C	0	5988891	C	CA
12	chr12:5989286:T:C	0	5989286	C	T
12	chr12:5989691:A:G	0	5989691	G	A
12	chr12:5990287:T:C	0	5990287	C	T
12	chr12:5990372:T:C	0	5990372	C	T
12	chr12:5990680:A:G	0	5990680	G	A
12	chr12:5990683:C:G	0	5990683	G	C
12	chr12:5991201:ACACACG:A	0	5991201	A	ACACACG
12	chr12:5991411:A:G	0	5991411	G	A
12	chr12:5991429:G:T	0	5991429	T	G
12	chr12:5991445:G:C	0	5991445	C	G
12	chr12:5991805:G:A	0	5991805	A	G
12	chr12:5993367:C:A	0	5993367	A	C
12	chr12:5993441:T:C	0	5993441	C	T
12	chr12:5993598:G:A	0	5993598	A	G
12	chr12:5993736:C:T	0	5993736	T	C
12	chr12:5993741:G:A	0	5993741	A	G
12	chr12:5994678:G:A	0	5994678	A	G
12	chr12:5994832:C:T	0	5994832	T	C
12	chr12:5995388:T:C	0	5995388	C	T
12	chr12:5995702:G:A	0	5995702	A	G
12	chr12:5996221:G:A	0	5996221	A	G
12	chr12:5996333:T:C	0	5996333	C	T
12	chr12:5996852:T:C	0	5996852	C	T
12	chr12:5999347:G:A	0	5999347	A	G
12	chr12:5999524:T:C	0	5999524	C	T
12	chr12:5999937:G:A	0	5999937	A	G
12	chr12:6000736:T:C	0	6000736	C	T
12	chr12:6002310:A:G	0	6002310	G	A
12	chr12:6002761:G:A	0	6002761	A	G
12	chr12:6003290:G:A	0	6003290	A	G
12	chr12:6003408:A:G	0	6003408	G	A
12	chr12:6003973:G:A	0	6003973	A	G
12	chr12:6004173:T:C	0	6004173	C	T
12	chr12:6004278:T:C	0	6004278	C	T
12	chr12:6005117:C:A	0	6005117	A	C
12	chr12:6005478:T:C	0	6005478	C	T
12	chr12:6005984:CAA:C	0	6005984	C	CAA
12	chr12:6006108:G:A	0	6006108	A	G
12	chr12:6006558:A:G	0	6006558	G	A
12	chr12:6007291:A:G	0	6007291	G	A
12	chr12:6007591:C:T	0	6007591	T	C
12	chr12:6008045:G:A	0	6008045	A	G
12	chr12:6008617:A:G	0	6008617	G	A
12	chr12:6009181:G:A	0	6009181	A	G
12	chr12:6011265:C:T	0	6011265	T	C
12	chr12:6012862:C:T	0	6012862	T	C
12	chr12:6012937:A:G	0	6012937	G	A
12	chr12:6014965:A:G	0	6014965	G	A
12	chr12:6015500:T:C	0	6015500	C	T
12	chr12:6015890:T:C	0	6015890	C	T
12	chr12:6017247:G:A	0	6017247	A	G
12	chr12:6017761:C:T	0	6017761	T	C
12	chr12:6018235:T:G	0	6018235	G	T
12	chr12:6018777:A:G	0	6018777	G	A
12	chr12:6019277:T:C	0	6019277	C	T
12	chr12:6020098:A:G	0	6020098	G	A
12	chr12:6020888:G:A	0	6020888	A	G
12	chr12:6022864:G:A	0	6022864	A	G
12	chr12:6023307:T:C	0	6023307	C	T
12	chr12:6023624:T:G	0	6023624	G	T
12	chr12:6023770:A:G	0	6023770	G	A
12	chr12:6023913:T:C	0	6023913	C	T
12	chr12:6024853:A:T	0	6024853	T	A
12	chr12:6024910:G:C	0	6024910	C	G
12	chr12:6024944:G:A	0	6024944	A	G
12	chr12:6025191:A:G	0	6025191	G	A
12	chr12:6025326:A:G	0	6025326	G	A
12	chr12:6025549:G:A	0	6025549	A	G
12	chr12:6026099:C:T	0	6026099	T	C
12	chr12:6026171:G:A	0	6026171	A	G
12	chr12:6026200:G:A	0	6026200	A	G
12	chr12:6026520:T:C	0	6026520	C	T
12	chr12:6026890:A:G	0	6026890	G	A
12	chr12:6026987:T:C	0	6026987	C	T
12	chr12:6027220:T:C	0	6027220	C	T
12	chr12:6027269:A:G	0	6027269	G	A
12	chr12:6027373:T:C	0	6027373	C	T
12	chr12:6027414:T:C	0	6027414	C	T
12	chr12:6027468:G:A	0	6027468	A	G
12	chr12:6027666:G:A	0	6027666	A	G
12	chr12:6027680:G:C	0	6027680	C	G
12	chr12:6027748:A:G	0	6027748	G	A
12	chr12:6027936:C:T	0	6027936	T	C
12	chr12:6028279:C:G	0	6028279	G	C
12	chr12:6028290:A:C	0	6028290	C	A
12	chr12:6028516:C:T	0	6028516	T	C
12	chr12:6028732:G:A	0	6028732	A	G
12	chr12:6029034:T:C	0	6029034	C	T
12	chr12:6029219:T:C	0	6029219	C	T
12	chr12:6029244:T:C	0	6029244	C	T
12	chr12:6029429:C:T	0	6029429	T	C
12	chr12:6029977:A:G	0	6029977	G	A
12	chr12:6030330:A:G	0	6030330	G	A
12	chr12:6030341:G:A	0	6030341	A	G
12	chr12:6030571:A:G	0	6030571	G	A
12	chr12:6030826:G:A	0	6030826	A	G
12	chr12:6030945:T:C	0	6030945	C	T
12	chr12:6030959:G:A	0	6030959	A	G
12	chr12:6031006:A:G	0	6031006	G	A
12	chr12:6031018:G:A	0	6031018	A	G
12	chr12:6032204:G:A	0	6032204	A	G
12	chr12:6032253:G:A	0	6032253	A	G
12	chr12:6032265:C:T	0	6032265	T	C
12	chr12:6032283:G:A	0	6032283	A	G
12	chr12:6032366:A:G	0	6032366	G	A
12	chr12:6032405:T:C	0	6032405	C	T
12	chr12:6032468:T:C	0	6032468	C	T
12	chr12:6032625:G:A	0	6032625	A	G
12	chr12:6032830:G:A	0	6032830	A	G
12	chr12:6032893:CACAT:C	0	6032893	C	CACAT
12	chr12:6033182:A:G	0	6033182	G	A
12	chr12:6033197:T:C	0	6033197	C	T
12	chr12:6033641:C:T	0	6033641	T	C
12	chr12:6033675:C:G	0	6033675	G	C
12	chr12:6034818:T:C	0	6034818	C	T
12	chr12:6034972:G:A	0	6034972	A	G
12	chr12:6034998:T:C	0	6034998	C	T
12	chr12:6035003:T:G	0	6035003	G	T
12	chr12:6035159:A:G	0	6035159	G	A
12	chr12:6035354:T:C	0	6035354	C	T
12	chr12:6035943:A:T	0	6035943	T	A
12	chr12:6036363:G:A	0	6036363	A	G
12	chr12:6036983:T:C	0	6036983	C	T
12	chr12:6037317:C:T	0	6037317	T	C
12	chr12:6037341:T:C	0	6037341	C	T
12	chr12:6037677:T:C	0	6037677	C	T
12	chr12:6037842:C:G	0	6037842	G	C
12	chr12:6037890:G:A	0	6037890	A	G
12	chr12:6037944:T:C	0	6037944	C	T
12	chr12:6037953:T:C	0	6037953	C	T
12	chr12:6038445:C:T	0	6038445	T	C
12	chr12:6038620:T:C	0	6038620	C	T
12	chr12:6038839:T:C	0	6038839	C	T
12	chr12:6039064:A:G	0	6039064	G	A
12	chr12:6039143:G:C	0	6039143	C	G
12	chr12:6039160:A:G	0	6039160	G	A
12	chr12:6039389:A:G	0	6039389	G	A
12	chr12:6040118:T:C	0	6040118	C	T
12	chr12:6040540:G:A	0	6040540	A	G
12	chr12:6040572:T:G	0	6040572	G	T
12	chr12:6040633:G:A	0	6040633	A	G
12	chr12:6040900:C:T	0	6040900	T	C
12	chr12:6041321:T:C	0	6041321	C	T
12	chr12:6041592:G:A	0	6041592	A	G
12	chr12:6041598:G:A	0	6041598	A	G
12	chr12:6042200:T:A	0	6042200	A	T
12	chr12:6042356:G:A	0	6042356	A	G
12	chr12:6042412:T:C	0	6042412	C	T
12	chr12:6042431:G:A	0	6042431	A	G
12	chr12:6042487:A:G	0	6042487	G	A
12	chr12:6042680:T:C	0	6042680	C	T
12	chr12:6042707:C:T	0	6042707	T	C
12	chr12:6042712:T:C	0	6042712	C	T
12	chr12:6042736:C:T	0	6042736	T	C
12	chr12:6042738:G:A	0	6042738	A	G
12	chr12:6042940:G:A	0	6042940	A	G
12	chr12:6043113:T:C	0	6043113	C	T
12	chr12:6043489:T:C	0	6043489	C	T
12	chr12:6043550:AG:A	0	6043550	A	AG
12	chr12:6043561:G:A	0	6043561	A	G
12	chr12:6043810:G:A	0	6043810	A	G
12	chr12:6044116:CAGGG:C	0	6044116	C	CAGGG
12	chr12:6044124:A:ACTTT	0	6044124	ACTTT	A
12	chr12:6044125:G:GCC	0	6044125	GCC	G
12	chr12:6044177:G:A	0	6044177	A	G
12	chr12:6044348:A:G	0	6044348	G	A
12	chr12:6044368:T:C	0	6044368	C	T
12	chr12:6044572:A:G	0	6044572	G	A
12	chr12:6044573:C:T	0	6044573	T	C
12	chr12:6044584:A:G	0	6044584	G	A
12	chr12:6044801:T:A	0	6044801	A	T
12	chr12:6044913:G:A	0	6044913	A	G
12	chr12:6045040:T:C	0	6045040	C	T
12	chr12:6045303:A:G	0	6045303	G	A
12	chr12:6046052:G:A	0	6046052	A	G
12	chr12:6046178:T:G	0	6046178	G	T
12	chr12:6047311:C:T	0	6047311	T	C
12	chr12:6047469:A:G	0	6047469	G	A
12	chr12:6048228:T:C	0	6048228	C	T
12	chr12:6048822:A:G	0	6048822	G	A
12	chr12:6048856:G:A	0	6048856	A	G
12	chr12:6049879:C:T	0	6049879	T	C
12	chr12:6050875:A:G	0	6050875	G	A
12	chr12:6050879:C:T	0	6050879	T	C
12	chr12:6050980:T:C	0	6050980	C	T
12	chr12:6051448:C:T	0	6051448	T	C
12	chr12:6051526:G:A	0	6051526	A	G
12	chr12:6051578:A:G	0	6051578	G	A
12	chr12:6051837:C:A	0	6051837	A	C
12	chr12:6051838:C:T	0	6051838	T	C
12	chr12:6053009:T:C	0	6053009	C	T
12	chr12:6053495:G:A	0	6053495	A	G
12	chr12:6053588:A:G	0	6053588	G	A
12	chr12:6053686:T:C	0	6053686	C	T
12	chr12:6053879:G:A	0	6053879	A	G
12	chr12:6054212:T:C	0	6054212	C	T
12	chr12:6054302:G:C	0	6054302	C	G
12	chr12:6054478:G:A	0	6054478	A	G
12	chr12:6054539:A:T	0	6054539	T	A
12	chr12:6054660:C:T	0	6054660	T	C
12	chr12:6054972:G:A	0	6054972	A	G
12	chr12:6055289:C:T	0	6055289	T	C
12	chr12:6056211:C:T	0	6056211	T	C
12	chr12:6056363:T:C	0	6056363	C	T
12	chr12:6056809:C:T	0	6056809	T	C
12	chr12:6056833:G:A	0	6056833	A	G
12	chr12:6057289:G:A	0	6057289	A	G
12	chr12:6057740:TC:T	0	6057740	T	TC
12	chr12:6057952:C:T	0	6057952	T	C
12	chr12:6058030:A:G	0	6058030	G	A
12	chr12:6059668:A:C	0	6059668	C	A
12	chr12:6059861:T:C	0	6059861	C	T
12	chr12:6060032:T:C	0	6060032	C	T
12	chr12:6060053:T:C	0	6060053	C	T
12	chr12:6060157:T:G	0	6060157	G	T
12	chr12:6060277:G:A	0	6060277	A	G
12	chr12:6060356:T:C	0	6060356	C	T
12	chr12:6060567:T:C	0	6060567	C	T
12	chr12:6061133:G:A	0	6061133	A	G
12	chr12:6061405:TGACAAGAG:T	0	6061405	T	TGACAAGAG
12	chr12:6061479:A:G	0	6061479	G	A
12	chr12:6061524:C:G	0	6061524	G	C
12	chr12:6061630:A:G	0	6061630	G	A
12	chr12:6061785:G:A	0	6061785	A	G
12	chr12:6061786:C:T	0	6061786	T	C
12	chr12:6062099:T:C	0	6062099	C	T
12	chr12:6062526:A:G	0	6062526	G	A
12	chr12:6063182:C:A	0	6063182	A	C
12	chr12:6064267:C:T	0	6064267	T	C
12	chr12:6065248:T:G	0	6065248	G	T
12	chr12:6065257:T:A	0	6065257	A	T
12	chr12:6066859:A:C	0	6066859	C	A
12	chr12:6068637:T:C	0	6068637	C	T
12	chr12:6068960:G:A	0	6068960	A	G
12	chr12:6069119:A:G	0	6069119	G	A
12	chr12:6070301:C:T	0	6070301	T	C
12	chr12:6071416:A:T	0	6071416	T	A
12	chr12:6073068:G:T	0	6073068	T	G
12	chr12:6073662:A:T	0	6073662	T	A
12	chr12:6075863:G:C	0	6075863	C	G
12	chr12:6075913:G:C	0	6075913	C	G
12	chr12:6076071:T:G	0	6076071	G	T
12	chr12:6076725:C:T	0	6076725	T	C
12	chr12:6076844:C:T	0	6076844	T	C
12	chr12:6076950:T:C	0	6076950	C	T
12	chr12:6077501:A:G	0	6077501	G	A
12	chr12:6077511:C:A	0	6077511	A	C
12	chr12:6077641:T:C	0	6077641	C	T
12	chr12:6078066:T:C	0	6078066	C	T
12	chr12:6078499:G:T	0	6078499	T	G
12	chr12:6083469:G:A	0	6083469	A	G
12	chr12:6083720:A:G	0	6083720	G	A
12	chr12:6083930:C:T	0	6083930	T	C
12	chr12:6084547:G:A	0	6084547	A	G
12	chr12:6085017:T:A	0	6085017	A	T
12	chr12:6085077:C:G	0	6085077	G	C
12	chr12:6085419:T:A	0	6085419	A	T
12	chr12:6085489:T:C	0	6085489	C	T
12	chr12:6085491:G:C	0	6085491	C	G
12	chr12:6085603:T:A	0	6085603	A	T
12	chr12:6085825:T:C	0	6085825	C	T
12	chr12:6086142:C:T	0	6086142	T	C
12	chr12:6086202:G:A	0	6086202	A	G
12	chr12:6086231:C:G	0	6086231	G	C
12	chr12:6086361:T:C	0	6086361	C	T
12	chr12:6086509:T:G	0	6086509	G	T
12	chr12:6086544:A:T	0	6086544	T	A
12	chr12:6086830:C:T	0	6086830	T	C
12	chr12:6087134:A:G	0	6087134	G	A
12	chr12:6087148:T:C	0	6087148	C	T
12	chr12:6087247:A:G	0	6087247	G	A
12	chr12:6087278:A:C	0	6087278	C	A
12	chr12:6087416:T:A	0	6087416	A	T
12	chr12:6087443:T:C	0	6087443	C	T
12	chr12:6087445:G:A	0	6087445	A	G
12	chr12:6087544:G:T	0	6087544	T	G
12	chr12:6087560:C:T	0	6087560	T	C
12	chr12:6087659:T:C	0	6087659	C	T
12	chr12:6088302:A:C	0	6088302	C	A
12	chr12:6089065:A:G	0	6089065	G	A
12	chr12:6089075:C:T	0	6089075	T	C
12	chr12:6090588:G:A	0	6090588	A	G
12	chr12:6091657:A:C	0	6091657	C	A
12	chr12:6091887:G:A	0	6091887	A	G
12	chr12:6092028:A:G	0	6092028	G	A
12	chr12:6092324:A:T	0	6092324	T	A
12	chr12:6092544:T:C	0	6092544	C	T
12	chr12:6092883:G:A	0	6092883	A	G
12	chr12:6093078:T:C	0	6093078	C	T
12	chr12:6093377:C:T	0	6093377	T	C
12	chr12:6093438:A:G	0	6093438	G	A
12	chr12:6093442:G:A	0	6093442	A	G
12	chr12:6093652:A:G	0	6093652	G	A
12	chr12:6093693:G:A	0	6093693	A	G
12	chr12:6093989:T:C	0	6093989	C	T
12	chr12:6094290:A:G	0	6094290	G	A
12	chr12:6094314:A:G	0	6094314	G	A
12	chr12:6094367:G:T	0	6094367	T	G
12	chr12:6094508:G:C	0	6094508	C	G
12	chr12:6094559:T:TC	0	6094559	TC	T
12	chr12:6094806:A:G	0	6094806	G	A
12	chr12:6095034:G:A	0	6095034	A	G
12	chr12:6095216:G:T	0	6095216	T	G
12	chr12:6095272:A:G	0	6095272	G	A
12	chr12:6095736:CA:C	0	6095736	C	CA
12	chr12:6095919:C:A	0	6095919	A	C
12	chr12:6097150:G:C	0	6097150	C	G
12	chr12:6097377:C:G	0	6097377	G	C
12	chr12:6098545:G:A	0	6098545	A	G
12	chr12:6098567:G:A	0	6098567	A	G
12	chr12:6099452:T:C	0	6099452	C	T
12	chr12:6099516:A:G	0	6099516	G	A
12	chr12:6099621:G:A	0	6099621	A	G
12	chr12:6099950:C:T	0	6099950	T	C
12	chr12:6100608:T:C	0	6100608	C	T
12	chr12:6101922:C:A	0	6101922	A	C
12	chr12:6102276:T:C	0	6102276	C	T
12	chr12:6104674:G:A	0	6104674	A	G
12	chr12:6105281:T:C	0	6105281	C	T
12	chr12:6106468:A:G	0	6106468	G	A
12	chr12:6108937:C:T	0	6108937	T	C
12	chr12:6109712:A:G	0	6109712	G	A
12	chr12:6111609:G:A	0	6111609	A	G
12	chr12:6112233:T:G	0	6112233	G	T
12	chr12:6112682:G:T	0	6112682	T	G
12	chr12:6112921:C:A	0	6112921	A	C
12	chr12:6114600:G:T	0	6114600	T	G
12	chr12:6114748:T:C	0	6114748	C	T
12	chr12:6115965:C:T	0	6115965	T	C
12	chr12:6117135:T:A	0	6117135	A	T
12	chr12:6117381:T:A	0	6117381	A	T
12	chr12:6117810:C:T	0	6117810	T	C
12	chr12:6118753:G:A	0	6118753	A	G
12	chr12:6119253:C:T	0	6119253	T	C
12	chr12:6121384:C:A	0	6121384	A	C
12	chr12:6121657:A:G	0	6121657	G	A
12	chr12:6121737:C:T	0	6121737	T	C
12	chr12:6121804:G:A	0	6121804	A	G
12	chr12:6121856:A:G	0	6121856	G	A
12	chr12:6122386:C:A	0	6122386	A	C
12	chr12:6123260:G:A	0	6123260	A	G
12	chr12:6125723:C:T	0	6125723	T	C
12	chr12:6125857:T:C	0	6125857	C	T
12	chr12:6125905:G:A	0	6125905	A	G
12	chr12:6126267:A:G	0	6126267	G	A
12	chr12:6126483:T:C	0	6126483	C	T
12	chr12:6126560:T:C	0	6126560	C	T
12	chr12:6126667:T:A	0	6126667	A	T
12	chr12:6126843:C:T	0	6126843	T	C
12	chr12:6126859:A:G	0	6126859	G	A
12	chr12:6127472:A:T	0	6127472	T	A
12	chr12:6127646:T:C	0	6127646	C	T
12	chr12:6127836:G:GA	0	6127836	GA	G
12	chr12:6128492:A:G	0	6128492	G	A
12	chr12:6129171:C:A	0	6129171	A	C
12	chr12:6129313:C:T	0	6129313	T	C
12	chr12:6129427:C:T	0	6129427	T	C
12	chr12:6130555:T:G	0	6130555	G	T
12	chr12:6130884:T:C	0	6130884	C	T
12	chr12:6132280:G:A	0	6132280	A	G
12	chr12:6139374:T:C	0	6139374	C	T
12	chr12:6139419:A:G	0	6139419	G	A
12	chr12:6139711:G:A	0	6139711	A	G
12	chr12:6139993:C:G	0	6139993	G	C
12	chr12:6140130:G:A	0	6140130	A	G
12	chr12:6140484:C:T	0	6140484	T	C
12	chr12:6140494:G:T	0	6140494	T	G
12	chr12:6140511:A:G	0	6140511	G	A
12	chr12:6140660:A:G	0	6140660	G	A
12	chr12:6140830:T:C	0	6140830	C	T
12	chr12:6141036:G:A	0	6141036	A	G
12	chr12:6141452:T:G	0	6141452	G	T
12	chr12:6143285:AAGTC:A	0	6143285	A	AAGTC
12	chr12:6143995:G:A	0	6143995	A	G
12	chr12:6151550:C:T	0	6151550	T	C
12	chr12:6151561:C:T	0	6151561	T	C
12	chr12:6152316:T:C	0	6152316	C	T
12	chr12:6153908:T:A	0	6153908	A	T
12	chr12:6154053:T:A	0	6154053	A	T
12	chr12:6154368:T:C	0	6154368	C	T
12	chr12:6154542:C:T	0	6154542	T	C
12	chr12:6154653:C:A	0	6154653	A	C
12	chr12:6154797:C:A	0	6154797	A	C
12	chr12:6154814:G:C	0	6154814	C	G
12	chr12:6156412:T:C	0	6156412	C	T
12	chr12:6156900:T:C	0	6156900	C	T
12	chr12:6157367:G:T	0	6157367	T	G
12	chr12:6159122:A:G	0	6159122	G	A
12	chr12:6159601:C:T	0	6159601	T	C
12	chr12:6159792:C:T	0	6159792	T	C
12	chr12:6160496:C:T	0	6160496	T	C
12	chr12:6161816:G:A	0	6161816	A	G
12	chr12:6161937:T:C	0	6161937	C	T
12	chr12:6162142:G:A	0	6162142	A	G
12	chr12:6162569:A:T	0	6162569	T	A
12	chr12:6162807:C:T	0	6162807	T	C
12	chr12:6163532:G:A	0	6163532	A	G
12	chr12:6164072:G:A	0	6164072	A	G
12	chr12:6164155:G:A	0	6164155	A	G
12	chr12:6164326:G:A	0	6164326	A	G
12	chr12:6164426:G:A	0	6164426	A	G
12	chr12:6164750:G:A	0	6164750	A	G
12	chr12:6164868:G:A	0	6164868	A	G
12	chr12:6164946:T:C	0	6164946	C	T
12	chr12:6164949:T:C	0	6164949	C	T
12	chr12:6165186:G:A	0	6165186	A	G
12	chr12:6165412:T:C	0	6165412	C	T
12	chr12:6166224:A:T	0	6166224	T	A
12	chr12:6166503:T:G	0	6166503	G	T
12	chr12:6166637:A:G	0	6166637	G	A
12	chr12:6166662:A:G	0	6166662	G	A
12	chr12:6167216:C:T	0	6167216	T	C
12	chr12:6167367:T:C	0	6167367	C	T
12	chr12:6167792:G:A	0	6167792	A	G
12	chr12:6168796:C:T	0	6168796	T	C
12	chr12:6169494:C:T	0	6169494	T	C
12	chr12:6169867:G:A	0	6169867	A	G
12	chr12:6170462:C:T	0	6170462	T	C
12	chr12:6170463:G:A	0	6170463	A	G
12	chr12:6171056:C:T	0	6171056	T	C
12	chr12:6171072:G:A	0	6171072	A	G
12	chr12:6171566:C:T	0	6171566	T	C
12	chr12:6171873:C:T	0	6171873	T	C
12	chr12:6173147:G:A	0	6173147	A	G
12	chr12:6173262:C:T	0	6173262	T	C
12	chr12:6173263:A:G	0	6173263	G	A
12	chr12:6176508:G:A	0	6176508	A	G
12	chr12:6176637:G:A	0	6176637	A	G
12	chr12:6176652:T:C	0	6176652	C	T
12	chr12:6176680:A:G	0	6176680	G	A
12	chr12:6176701:A:G	0	6176701	G	A
12	chr12:6176914:G:C	0	6176914	C	G
12	chr12:6176921:G:A	0	6176921	A	G
12	chr12:6177204:G:T	0	6177204	T	G
12	chr12:6178262:G:C	0	6178262	C	G
12	chr12:6179156:C:T	0	6179156	T	C
12	chr12:6179668:C:T	0	6179668	T	C
12	chr12:6179901:C:G	0	6179901	G	C
12	chr12:6179926:T:C	0	6179926	C	T
12	chr12:6179942:C:T	0	6179942	T	C
12	chr12:6180053:G:A	0	6180053	A	G
12	chr12:6180404:C:T	0	6180404	T	C
12	chr12:6181927:G:A	0	6181927	A	G
12	chr12:6182141:A:G	0	6182141	G	A
12	chr12:6182726:A:G	0	6182726	G	A
12	chr12:6182906:G:C	0	6182906	C	G
12	chr12:6183258:GCT:G	0	6183258	G	GCT
12	chr12:6183295:G:A	0	6183295	A	G
12	chr12:6183525:T:C	0	6183525	C	T
12	chr12:6183546:C:T	0	6183546	T	C
12	chr12:6183607:T:C	0	6183607	C	T
12	chr12:6183809:A:G	0	6183809	G	A
12	chr12:6183989:T:C	0	6183989	C	T
12	chr12:6183997:G:A	0	6183997	A	G
12	chr12:6184105:C:T	0	6184105	T	C
12	chr12:6184156:T:C	0	6184156	C	T
12	chr12:6184174:C:CACT	0	6184174	CACT	C
12	chr12:6184207:G:A	0	6184207	A	G
12	chr12:6184308:C:T	0	6184308	T	C
12	chr12:6184389:C:T	0	6184389	T	C
12	chr12:6184413:A:C	0	6184413	C	A
12	chr12:6184659:T:C	0	6184659	C	T
12	chr12:6184753:G:A	0	6184753	A	G
12	chr12:6185044:T:C	0	6185044	C	T
12	chr12:6185127:TAGAG:T	0	6185127	T	TAGAG
12	chr12:6185175:C:T	0	6185175	T	C
12	chr12:6185368:G:A	0	6185368	A	G
12	chr12:6185463:T:C	0	6185463	C	T
12	chr12:6185470:A:G	0	6185470	G	A
12	chr12:6185531:C:T	0	6185531	T	C
12	chr12:6185569:T:C	0	6185569	C	T
12	chr12:6185621:AC:A	0	6185621	A	AC
12	chr12:6186448:A:G	0	6186448	G	A
12	chr12:6186478:G:A	0	6186478	A	G
12	chr12:6186535:G:A	0	6186535	A	G
12	chr12:6186739:T:C	0	6186739	C	T
12	chr12:6186837:G:A	0	6186837	A	G
12	chr12:6187162:A:G	0	6187162	G	A
12	chr12:6187759:G:A	0	6187759	A	G
12	chr12:6188433:T:C	0	6188433	C	T
12	chr12:6188614:C:T	0	6188614	T	C
12	chr12:6191040:A:G	0	6191040	G	A
12	chr12:6191080:A:G	0	6191080	G	A
12	chr12:6191105:C:T	0	6191105	T	C
12	chr12:6191187:G:A	0	6191187	A	G
12	chr12:6192843:A:G	0	6192843	G	A
12	chr12:6193460:T:C	0	6193460	C	T
12	chr12:6193587:G:A	0	6193587	A	G
12	chr12:6193991:T:C	0	6193991	C	T
12	chr12:6194670:C:T	0	6194670	T	C
12	chr12:6195169:A:G	0	6195169	G	A
12	chr12:6195191:C:T	0	6195191	T	C
12	chr12:6197760:A:C	0	6197760	C	A
12	chr12:6199357:C:T	0	6199357	T	C
12	chr12:6200432:C:T	0	6200432	T	C
12	chr12:6201684:A:G	0	6201684	G	A
12	chr12:6203149:T:C	0	6203149	C	T
12	chr12:6203497:G:A	0	6203497	A	G
12	chr12:6204245:A:G	0	6204245	G	A
12	chr12:6204879:C:T	0	6204879	T	C
12	chr12:6206321:C:G	0	6206321	G	C
12	chr12:6207842:C:T	0	6207842	T	C
12	chr12:6208148:T:C	0	6208148	C	T
12	chr12:6210671:G:A	0	6210671	A	G
12	chr12:6211220:C:T	0	6211220	T	C
12	chr12:6212696:C:G	0	6212696	G	C
12	chr12:6213651:T:C	0	6213651	C	T
12	chr12:6214134:T:A	0	6214134	A	T
12	chr12:6215862:A:G	0	6215862	G	A
12	chr12:6216522:T:C	0	6216522	C	T
12	chr12:6217842:A:G	0	6217842	G	A
12	chr12:6218823:T:C	0	6218823	C	T
12	chr12:6219154:C:T	0	6219154	T	C
12	chr12:6222042:C:T	0	6222042	T	C
12	chr12:6223144:G:C	0	6223144	C	G
12	chr12:6223721:G:A	0	6223721	A	G
12	chr12:6224039:C:T	0	6224039	T	C
12	chr12:6228808:A:G	0	6228808	G	A
12	chr12:6229471:C:T	0	6229471	T	C
12	chr12:6230690:T:C	0	6230690	C	T
12	chr12:6230697:A:G	0	6230697	G	A
12	chr12:6231222:T:C	0	6231222	C	T
12	chr12:6232333:G:A	0	6232333	A	G
12	chr12:6233957:C:T	0	6233957	T	C
12	chr12:6235008:A:G	0	6235008	G	A
12	chr12:6235914:G:A	0	6235914	A	G
12	chr12:6236033:C:T	0	6236033	T	C
12	chr12:6236618:C:A	0	6236618	A	C
12	chr12:6236926:A:G	0	6236926	G	A
12	chr12:6237221:T:C	0	6237221	C	T
12	chr12:6237312:T:C	0	6237312	C	T
12	chr12:6238980:A:G	0	6238980	G	A
12	chr12:6239434:T:C	0	6239434	C	T
12	chr12:6239693:G:A	0	6239693	A	G
12	chr12:6239961:G:A	0	6239961	A	G
12	chr12:6240162:A:G	0	6240162	G	A
12	chr12:6243547:T:C	0	6243547	C	T
12	chr12:6243721:C:T	0	6243721	T	C
12	chr12:6243831:G:T	0	6243831	T	G
12	chr12:6248841:T:C	0	6248841	C	T
12	chr12:6250706:A:G	0	6250706	G	A
12	chr12:6251838:G:A	0	6251838	A	G
12	chr12:6252835:C:T	0	6252835	T	C
12	chr12:6252992:C:T	0	6252992	T	C
12	chr12:6253196:A:G	0	6253196	G	A
12	chr12:6253820:A:G	0	6253820	G	A
12	chr12:6254134:A:G	0	6254134	G	A
12	chr12:6254408:G:A	0	6254408	A	G
12	chr12:6255121:C:A	0	6255121	A	C
12	chr12:6255186:G:A	0	6255186	A	G
12	chr12:6255473:T:C	0	6255473	C	T
12	chr12:6256931:T:C	0	6256931	C	T
12	chr12:6256949:T:C	0	6256949	C	T
12	chr12:6258063:A:G	0	6258063	G	A
12	chr12:6258249:A:G	0	6258249	G	A
12	chr12:6258386:C:T	0	6258386	T	C
12	chr12:6259739:C:T	0	6259739	T	C
12	chr12:6260869:C:T	0	6260869	T	C
12	chr12:6261911:T:C	0	6261911	C	T
12	chr12:6262256:A:G	0	6262256	G	A
12	chr12:6263215:T:C	0	6263215	C	T
12	chr12:6263242:G:A	0	6263242	A	G
12	chr12:6264407:A:G	0	6264407	G	A
12	chr12:6265603:T:A	0	6265603	A	T
12	chr12:6267262:A:G	0	6267262	G	A
12	chr12:6268085:G:C	0	6268085	C	G
12	chr12:6268187:C:A	0	6268187	A	C
12	chr12:6269131:T:C	0	6269131	C	T
12	chr12:6269439:G:A	0	6269439	A	G
12	chr12:6269804:A:G	0	6269804	G	A
12	chr12:6270368:A:G	0	6270368	G	A
12	chr12:6270899:G:A	0	6270899	A	G
12	chr12:6271106:G:A	0	6271106	A	G
12	chr12:6271191:C:T	0	6271191	T	C
12	chr12:6271812:C:T	0	6271812	T	C
12	chr12:6272341:G:A	0	6272341	A	G
12	chr12:6272873:G:T	0	6272873	T	G
12	chr12:6274060:G:A	0	6274060	A	G
12	chr12:6274609:T:C	0	6274609	C	T
12	chr12:6276508:A:G	0	6276508	G	A
12	chr12:6276561:C:T	0	6276561	T	C
12	chr12:6276723:C:T	0	6276723	T	C
12	chr12:6276758:AGGTC:A	0	6276758	A	AGGTC
12	chr12:6276836:C:T	0	6276836	T	C
12	chr12:6277170:C:T	0	6277170	T	C
12	chr12:6277352:G:A	0	6277352	A	G
12	chr12:6277608:T:C	0	6277608	C	T
12	chr12:6277818:CT:C	0	6277818	C	CT
12	chr12:6277887:C:T	0	6277887	T	C
12	chr12:6278520:G:A	0	6278520	A	G
12	chr12:6280810:G:A	0	6280810	A	G
12	chr12:6281247:A:G	0	6281247	G	A
12	chr12:6281456:G:C	0	6281456	C	G
12	chr12:6281754:G:A	0	6281754	A	G
12	chr12:6282319:T:C	0	6282319	C	T
12	chr12:6283723:A:G	0	6283723	G	A
12	chr12:6285469:T:C	0	6285469	C	T
12	chr12:6285512:G:C	0	6285512	C	G
12	chr12:6286744:C:T	0	6286744	T	C
12	chr12:6286776:G:A	0	6286776	A	G
12	chr12:6286932:C:A	0	6286932	A	C
12	chr12:6287040:T:A	0	6287040	A	T
12	chr12:6287120:T:C	0	6287120	C	T
12	chr12:6287620:T:C	0	6287620	C	T
12	chr12:6287758:T:C	0	6287758	C	T
12	chr12:6288270:T:C	0	6288270	C	T
12	chr12:6288484:G:A	0	6288484	A	G
12	chr12:6288692:GC:G	0	6288692	G	GC
12	chr12:6288834:C:T	0	6288834	T	C
12	chr12:6289036:G:C	0	6289036	C	G
12	chr12:6289670:C:T	0	6289670	T	C
12	chr12:6289828:T:C	0	6289828	C	T
12	chr12:6289847:C:T	0	6289847	T	C
12	chr12:6292213:A:G	0	6292213	G	A
12	chr12:6292246:T:C	0	6292246	C	T
12	chr12:6293305:T:C	0	6293305	C	T
12	chr12:6294008:G:A	0	6294008	A	G
12	chr12:6294913:G:A	0	6294913	A	G
12	chr12:6295786:C:T	0	6295786	T	C
12	chr12:6296046:C:T	0	6296046	T	C
12	chr12:6296412:T:C	0	6296412	C	T
12	chr12:6296579:C:T	0	6296579	T	C
12	chr12:6296652:G:A	0	6296652	A	G
12	chr12:6296817:G:A	0	6296817	A	G
12	chr12:6296986:A:G	0	6296986	G	A
12	chr12:6297738:T:C	0	6297738	C	T
12	chr12:6298571:T:C	0	6298571	C	T
12	chr12:6298641:T:C	0	6298641	C	T
12	chr12:6299868:A:G	0	6299868	G	A
12	chr12:6300453:G:A	0	6300453	A	G
12	chr12:6300540:T:C	0	6300540	C	T
12	chr12:6300604:T:C	0	6300604	C	T
12	chr12:6301296:C:T	0	6301296	T	C
12	chr12:6301642:T:C	0	6301642	C	T
12	chr12:6301685:G:A	0	6301685	A	G
12	chr12:6302870:T:G	0	6302870	G	T
12	chr12:6304113:C:G	0	6304113	G	C
12	chr12:6304234:G:A	0	6304234	A	G
12	chr12:6305014:T:C	0	6305014	C	T
12	chr12:6305745:G:A	0	6305745	A	G
12	chr12:6305992:C:T	0	6305992	T	C
12	chr12:6305993:A:G	0	6305993	G	A
12	chr12:6306257:C:T	0	6306257	T	C
12	chr12:6306828:T:C	0	6306828	C	T
12	chr12:6307813:G:A	0	6307813	A	G
12	chr12:6309954:G:A	0	6309954	A	G
12	chr12:6310587:G:A	0	6310587	A	G
12	chr12:6310714:G:C	0	6310714	C	G
12	chr12:6310871:G:A	0	6310871	A	G
12	chr12:6310980:C:A	0	6310980	A	C
12	chr12:6311130:C:T	0	6311130	T	C
12	chr12:6311347:T:C	0	6311347	C	T
12	chr12:6312008:A:T	0	6312008	T	A
12	chr12:6312329:G:A	0	6312329	A	G
12	chr12:6313413:T:A	0	6313413	A	T
12	chr12:6313822:G:T	0	6313822	T	G
12	chr12:6314734:A:G	0	6314734	G	A
12	chr12:6315411:A:G	0	6315411	G	A
12	chr12:6316639:A:G	0	6316639	G	A
12	chr12:6316723:TG:T	0	6316723	T	TG
12	chr12:6316761:C:T	0	6316761	T	C
12	chr12:6317886:C:T	0	6317886	T	C
12	chr12:6318950:T:G	0	6318950	G	T
12	chr12:6319455:A:T	0	6319455	T	A
12	chr12:6319937:C:T	0	6319937	T	C
12	chr12:6321579:C:T	0	6321579	T	C
12	chr12:6321610:G:A	0	6321610	A	G
12	chr12:6321688:G:A	0	6321688	A	G
12	chr12:6321689:C:T	0	6321689	T	C
12	chr12:6321783:C:T	0	6321783	T	C
12	chr12:6321787:A:T	0	6321787	T	A
12	chr12:6322973:C:T	0	6322973	T	C
12	chr12:6322982:C:T	0	6322982	T	C
12	chr12:6324036:G:T	0	6324036	T	G
12	chr12:6324123:C:T	0	6324123	T	C
12	chr12:6325183:C:A	0	6325183	A	C
12	chr12:6325459:G:A	0	6325459	A	G
12	chr12:6326134:A:G	0	6326134	G	A
12	chr12:6326405:A:G	0	6326405	G	A
12	chr12:6328223:T:C	0	6328223	C	T
12	chr12:6332835:T:C	0	6332835	C	T
12	chr12:6333180:A:G	0	6333180	G	A
12	chr12:6334646:A:C	0	6334646	C	A
12	chr12:6335797:G:C	0	6335797	C	G
12	chr12:6337824:G:A	0	6337824	A	G
12	chr12:6338191:C:T	0	6338191	T	C
12	chr12:6338271:C:T	0	6338271	T	C
12	chr12:6338356:G:A	0	6338356	A	G
12	chr12:6339949:C:T	0	6339949	T	C
12	chr12:6340044:G:T	0	6340044	T	G
12	chr12:6340045:C:T	0	6340045	T	C
12	chr12:6340218:C:G	0	6340218	G	C
12	chr12:6341412:A:G	0	6341412	G	A
12	chr12:6341473:T:C	0	6341473	C	T
12	chr12:6341779:T:C	0	6341779	C	T
12	chr12:6342197:T:G	0	6342197	G	T
12	chr12:6342395:T:C	0	6342395	C	T
12	chr12:6343302:C:G	0	6343302	G	C
12	chr12:6344099:T:C	0	6344099	C	T
12	chr12:6344146:A:G	0	6344146	G	A
12	chr12:6344345:A:AT	0	6344345	AT	A
12	chr12:6344756:G:A	0	6344756	A	G
12	chr12:6345088:T:C	0	6345088	C	T
12	chr12:6345131:A:G	0	6345131	G	A
12	chr12:6345866:A:G	0	6345866	G	A
12	chr12:6346064:T:C	0	6346064	C	T
12	chr12:6346794:G:A	0	6346794	A	G
12	chr12:6349537:G:A	0	6349537	A	G
12	chr12:6350160:T:C	0	6350160	C	T
12	chr12:6351772:TTATC:T	0	6351772	T	TTATC
12	chr12:6353622:C:T	0	6353622	T	C
12	chr12:6353651:G:A	0	6353651	A	G
12	chr12:6354696:G:A	0	6354696	A	G
12	chr12:6356561:T:C	0	6356561	C	T
12	chr12:6356797:G:A	0	6356797	A	G
12	chr12:6356804:A:G	0	6356804	G	A
12	chr12:6356915:A:G	0	6356915	G	A
12	chr12:6357205:T:C	0	6357205	C	T
12	chr12:6357575:G:A	0	6357575	A	G
12	chr12:6358412:C:T	0	6358412	T	C
12	chr12:6358527:T:C	0	6358527	C	T
12	chr12:6358597:AC:A	0	6358597	A	AC
12	chr12:6358795:A:G	0	6358795	G	A
12	chr12:6358852:C:T	0	6358852	T	C
12	chr12:6359039:C:T	0	6359039	T	C
12	chr12:6359137:T:C	0	6359137	C	T
12	chr12:6359289:G:A	0	6359289	A	G
12	chr12:6359349:T:C	0	6359349	C	T
12	chr12:6360250:C:A	0	6360250	A	C
12	chr12:6361094:A:G	0	6361094	G	A
12	chr12:6361905:C:A	0	6361905	A	C
12	chr12:6364383:C:A	0	6364383	A	C
12	chr12:6364454:A:C	0	6364454	C	A
12	chr12:6364694:A:G	0	6364694	G	A
12	chr12:6364974:A:T	0	6364974	T	A
12	chr12:6365363:C:T	0	6365363	T	C
12	chr12:6365489:T:A	0	6365489	A	T
12	chr12:6365490:C:A	0	6365490	A	C
12	chr12:6365864:C:A	0	6365864	A	C
12	chr12:6365916:T:G	0	6365916	G	T
12	chr12:6365987:TG:T	0	6365987	T	TG
12	chr12:6366731:C:T	0	6366731	T	C
12	chr12:6366957:T:C	0	6366957	C	T
12	chr12:6367058:C:T	0	6367058	T	C
12	chr12:6367086:A:C	0	6367086	C	A
12	chr12:6367425:G:T	0	6367425	T	G
12	chr12:6367557:C:T	0	6367557	T	C
12	chr12:6367726:A:G	0	6367726	G	A
12	chr12:6368212:C:T	0	6368212	T	C
12	chr12:6368235:C:G	0	6368235	G	C
12	chr12:6368298:C:T	0	6368298	T	C
12	chr12:6369446:A:C	0	6369446	C	A
12	chr12:6370644:G:A	0	6370644	A	G
12	chr12:6371803:T:C	0	6371803	C	T
12	chr12:6372004:G:A	0	6372004	A	G
12	chr12:6372800:T:C	0	6372800	C	T
12	chr12:6372810:C:T	0	6372810	T	C
12	chr12:6373348:T:G	0	6373348	G	T
12	chr12:6379284:T:C	0	6379284	C	T
12	chr12:6380213:AC:A	0	6380213	A	AC
12	chr12:6381215:T:C	0	6381215	C	T
12	chr12:6381577:T:C	0	6381577	C	T
12	chr12:6381713:G:A	0	6381713	A	G
12	chr12:6381759:C:G	0	6381759	G	C
12	chr12:6381802:A:G	0	6381802	G	A
12	chr12:6381912:T:C	0	6381912	C	T
12	chr12:6381950:C:T	0	6381950	T	C
12	chr12:6381959:G:A	0	6381959	A	G
12	chr12:6383164:T:A	0	6383164	A	T
12	chr12:6383483:A:C	0	6383483	C	A
12	chr12:6383930:C:T	0	6383930	T	C
12	chr12:6384735:G:A	0	6384735	A	G
12	chr12:6389496:A:G	0	6389496	G	A
12	chr12:6390367:G:A	0	6390367	A	G
12	chr12:6391630:AG:A	0	6391630	A	AG
12	chr12:6391677:G:A	0	6391677	A	G
12	chr12:6393094:C:T	0	6393094	T	C
12	chr12:6393195:T:C	0	6393195	C	T
12	chr12:6393576:G:A	0	6393576	A	G
12	chr12:6393666:G:A	0	6393666	A	G
12	chr12:6394334:G:C	0	6394334	C	G
12	chr12:6394620:T:C	0	6394620	C	T
12	chr12:6394871:C:T	0	6394871	T	C
12	chr12:6394932:G:A	0	6394932	A	G
12	chr12:6395022:C:T	0	6395022	T	C
12	chr12:6395041:G:A	0	6395041	A	G
12	chr12:6395197:T:C	0	6395197	C	T
12	chr12:6395606:GT:G	0	6395606	G	GT
12	chr12:6395742:G:A	0	6395742	A	G
12	chr12:6395942:G:A	0	6395942	A	G
12	chr12:6396108:G:A	0	6396108	A	G
12	chr12:6396192:G:A	0	6396192	A	G
12	chr12:6396214:T:C	0	6396214	C	T
12	chr12:6396470:A:G	0	6396470	G	A
12	chr12:6396481:A:C	0	6396481	C	A
12	chr12:6396730:C:T	0	6396730	T	C
12	chr12:6397106:A:G	0	6397106	G	A
12	chr12:6397185:G:C	0	6397185	C	G
12	chr12:6397224:A:G	0	6397224	G	A
12	chr12:6399493:A:C	0	6399493	C	A
12	chr12:6401687:A:G	0	6401687	G	A
12	chr12:6402166:C:CT	0	6402166	CT	C
12	chr12:6402491:G:A	0	6402491	A	G
12	chr12:6403776:G:A	0	6403776	A	G
12	chr12:6404691:A:C	0	6404691	C	A
12	chr12:6405345:T:C	0	6405345	C	T
12	chr12:6405475:C:T	0	6405475	T	C
12	chr12:6405803:C:T	0	6405803	T	C
12	chr12:6406862:T:C	0	6406862	C	T
12	chr12:6407065:C:G	0	6407065	G	C
12	chr12:6410355:C:T	0	6410355	T	C
12	chr12:6410671:A:G	0	6410671	G	A
12	chr12:6410971:A:G	0	6410971	G	A
12	chr12:6412491:T:C	0	6412491	C	T
12	chr12:6412642:A:T	0	6412642	T	A
12	chr12:6413035:A:C	0	6413035	C	A
12	chr12:6414083:G:T	0	6414083	T	G
12	chr12:6415513:C:T	0	6415513	T	C
12	chr12:6415955:G:A	0	6415955	A	G
12	chr12:6417506:C:G	0	6417506	G	C
12	chr12:6417768:G:A	0	6417768	A	G
12	chr12:6417814:GCT:G	0	6417814	G	GCT
12	chr12:6418071:G:A	0	6418071	A	G
12	chr12:6418903:G:A	0	6418903	A	G
12	chr12:6419458:GC:G	0	6419458	G	GC
12	chr12:6419463:A:T	0	6419463	T	A
12	chr12:6421652:T:C	0	6421652	C	T
12	chr12:6421653:G:A	0	6421653	A	G
12	chr12:6422057:T:C	0	6422057	C	T
12	chr12:6422440:A:G	0	6422440	G	A
12	chr12:6422785:T:C	0	6422785	C	T
12	chr12:6422849:A:G	0	6422849	G	A
12	chr12:6423184:T:G	0	6423184	G	T
12	chr12:6423290:A:T	0	6423290	T	A
12	chr12:6423619:G:A	0	6423619	A	G
12	chr12:6423866:C:T	0	6423866	T	C
12	chr12:6424559:A:T	0	6424559	T	A
12	chr12:6426378:C:G	0	6426378	G	C
12	chr12:6426483:T:C	0	6426483	C	T
12	chr12:6426721:C:T	0	6426721	T	C
12	chr12:6427421:A:G	0	6427421	G	A
12	chr12:6428331:A:G	0	6428331	G	A
12	chr12:6428378:G:A	0	6428378	A	G
12	chr12:6429107:G:A	0	6429107	A	G
12	chr12:6429802:C:T	0	6429802	T	C
12	chr12:6430325:T:C	0	6430325	C	T
12	chr12:6430919:G:A	0	6430919	A	G
12	chr12:6431330:G:A	0	6431330	A	G
12	chr12:6431359:A:G	0	6431359	G	A
12	chr12:6431961:T:C	0	6431961	C	T
12	chr12:6432435:G:T	0	6432435	T	G
12	chr12:6432609:C:T	0	6432609	T	C
12	chr12:6433001:C:G	0	6433001	G	C
12	chr12:6433029:A:G	0	6433029	G	A
12	chr12:6433428:A:T	0	6433428	T	A
12	chr12:6435451:T:C	0	6435451	C	T
12	chr12:6436247:G:C	0	6436247	C	G
12	chr12:6436345:G:A	0	6436345	A	G
12	chr12:6436445:G:A	0	6436445	A	G
12	chr12:6436828:A:C	0	6436828	C	A
12	chr12:6437094:G:A	0	6437094	A	G
12	chr12:6438394:A:G	0	6438394	G	A
12	chr12:6440398:T:A	0	6440398	A	T
12	chr12:6440670:A:G	0	6440670	G	A
12	chr12:6442198:T:A	0	6442198	A	T
12	chr12:6442326:G:A	0	6442326	A	G
12	chr12:6442343:C:T	0	6442343	T	C
12	chr12:6442708:G:C	0	6442708	C	G
12	chr12:6442733:C:T	0	6442733	T	C
12	chr12:6442882:C:T	0	6442882	T	C
12	chr12:6442988:A:G	0	6442988	G	A
12	chr12:6443114:G:A	0	6443114	A	G
12	chr12:6443118:C:T	0	6443118	T	C
12	chr12:6443850:A:G	0	6443850	G	A
12	chr12:6443889:T:C	0	6443889	C	T
12	chr12:6444170:T:C	0	6444170	C	T
12	chr12:6444338:C:T	0	6444338	T	C
12	chr12:6444438:C:G	0	6444438	G	C
12	chr12:6445263:G:C	0	6445263	C	G
12	chr12:6445462:G:A	0	6445462	A	G
12	chr12:6446736:T:C	0	6446736	C	T
12	chr12:6446912:C:T	0	6446912	T	C
12	chr12:6447520:T:A	0	6447520	A	T
12	chr12:6448026:A:T	0	6448026	T	A
12	chr12:6448816:ATTAT:A	0	6448816	A	ATTAT
12	chr12:6449137:C:T	0	6449137	T	C
12	chr12:6449409:G:A	0	6449409	A	G
12	chr12:6449554:A:T	0	6449554	T	A
12	chr12:6451461:AGT:A	0	6451461	A	AGT
12	chr12:6451979:G:A	0	6451979	A	G
12	chr12:6453119:C:T	0	6453119	T	C
12	chr12:6453127:C:T	0	6453127	T	C
12	chr12:6453372:C:T	0	6453372	T	C
12	chr12:6453587:A:G	0	6453587	G	A
12	chr12:6453644:A:G	0	6453644	G	A
12	chr12:6453657:C:T	0	6453657	T	C
12	chr12:6453670:G:A	0	6453670	A	G
12	chr12:6453765:T:C	0	6453765	C	T
12	chr12:6454089:C:G	0	6454089	G	C
12	chr12:6454233:C:G	0	6454233	G	C
12	chr12:6454286:T:C	0	6454286	C	T
12	chr12:6454682:C:G	0	6454682	G	C
12	chr12:6455044:G:A	0	6455044	A	G
12	chr12:6456011:C:T	0	6456011	T	C
12	chr12:6456426:T:C	0	6456426	C	T
12	chr12:6456552:C:T	0	6456552	T	C
12	chr12:6456710:T:C	0	6456710	C	T
12	chr12:6458621:T:C	0	6458621	C	T
12	chr12:6458741:C:T	0	6458741	T	C
12	chr12:6459406:T:C	0	6459406	C	T
12	chr12:6459896:A:G	0	6459896	G	A
12	chr12:6460274:G:C	0	6460274	C	G
12	chr12:6460379:C:T	0	6460379	T	C
12	chr12:6460690:T:C	0	6460690	C	T
12	chr12:6460817:C:T	0	6460817	T	C
12	chr12:6460997:C:T	0	6460997	T	C
12	chr12:6461373:A:T	0	6461373	T	A
12	chr12:6461655:T:G	0	6461655	G	T
12	chr12:6461852:A:G	0	6461852	G	A
12	chr12:6462181:C:T	0	6462181	T	C
12	chr12:6462533:G:A	0	6462533	A	G
12	chr12:6463025:T:C	0	6463025	C	T
12	chr12:6463383:C:T	0	6463383	T	C
12	chr12:6463395:A:T	0	6463395	T	A
12	chr12:6463421:G:C	0	6463421	C	G
12	chr12:6463895:A:G	0	6463895	G	A
12	chr12:6463980:T:C	0	6463980	C	T
12	chr12:6464550:T:C	0	6464550	C	T
12	chr12:6464583:C:T	0	6464583	T	C
12	chr12:6465135:G:T	0	6465135	T	G
12	chr12:6465878:G:T	0	6465878	T	G
12	chr12:6466826:C:T	0	6466826	T	C
12	chr12:6467519:A:C	0	6467519	C	A
12	chr12:6467693:T:C	0	6467693	C	T
12	chr12:6468163:T:C	0	6468163	C	T
12	chr12:6468974:A:T	0	6468974	T	A
12	chr12:6469303:A:G	0	6469303	G	A
12	chr12:6469706:T:C	0	6469706	C	T
12	chr12:6470256:C:T	0	6470256	T	C
12	chr12:6470900:GC:G	0	6470900	G	GC
12	chr12:6471148:A:G	0	6471148	G	A
12	chr12:6471199:T:C	0	6471199	C	T
12	chr12:6471210:A:G	0	6471210	G	A
12	chr12:6471416:A:G	0	6471416	G	A
12	chr12:6471688:A:G	0	6471688	G	A
12	chr12:6471775:C:T	0	6471775	T	C
12	chr12:6472639:G:A	0	6472639	A	G
12	chr12:6473112:T:C	0	6473112	C	T
12	chr12:6473164:C:T	0	6473164	T	C
12	chr12:6473724:T:C	0	6473724	C	T
12	chr12:6474221:G:A	0	6474221	A	G
12	chr12:6474237:T:C	0	6474237	C	T
12	chr12:6475099:G:T	0	6475099	T	G
12	chr12:6475822:C:T	0	6475822	T	C
12	chr12:6475965:C:T	0	6475965	T	C
12	chr12:6475991:C:T	0	6475991	T	C
12	chr12:6476145:A:G	0	6476145	G	A
12	chr12:6476338:C:A	0	6476338	A	C
12	chr12:6476444:T:C	0	6476444	C	T
12	chr12:6476541:G:T	0	6476541	T	G
12	chr12:6476542:G:T	0	6476542	T	G
12	chr12:6477095:C:T	0	6477095	T	C
12	chr12:6477155:C:T	0	6477155	T	C
12	chr12:6477513:G:A	0	6477513	A	G
12	chr12:6477562:T:C	0	6477562	C	T
12	chr12:6478502:C:G	0	6478502	G	C
12	chr12:6479279:A:G	0	6479279	G	A
12	chr12:6479806:A:C	0	6479806	C	A
12	chr12:6479999:G:A	0	6479999	A	G
12	chr12:6480005:C:T	0	6480005	T	C
12	chr12:6480356:C:T	0	6480356	T	C
12	chr12:6480825:T:C	0	6480825	C	T
12	chr12:6481460:C:T	0	6481460	T	C
12	chr12:6482415:C:T	0	6482415	T	C
12	chr12:6482857:G:A	0	6482857	A	G
12	chr12:6482916:A:C	0	6482916	C	A
12	chr12:6483091:A:AT	0	6483091	AT	A
12	chr12:6483408:C:T	0	6483408	T	C
12	chr12:6484228:C:T	0	6484228	T	C
12	chr12:6484361:A:G	0	6484361	G	A
12	chr12:6484549:TAAATC:T	0	6484549	T	TAAATC
12	chr12:6485078:TG:T	0	6485078	T	TG
12	chr12:6485089:T:C	0	6485089	C	T
12	chr12:6485621:A:G	0	6485621	G	A
12	chr12:6485717:T:A	0	6485717	A	T
12	chr12:6485859:G:A	0	6485859	A	G
12	chr12:6486393:G:A	0	6486393	A	G
12	chr12:6487170:T:C	0	6487170	C	T
12	chr12:6487264:A:G	0	6487264	G	A
12	chr12:6487333:C:T	0	6487333	T	C
12	chr12:6487334:G:A	0	6487334	A	G
12	chr12:6487529:A:G	0	6487529	G	A
12	chr12:6487606:A:G	0	6487606	G	A
12	chr12:6487963:C:T	0	6487963	T	C
12	chr12:6488216:G:A	0	6488216	A	G
12	chr12:6488621:A:G	0	6488621	G	A
12	chr12:6488761:G:C	0	6488761	C	G
12	chr12:6488907:T:C	0	6488907	C	T
12	chr12:6489732:T:C	0	6489732	C	T
12	chr12:6490341:T:C	0	6490341	C	T
12	chr12:6490499:T:C	0	6490499	C	T
12	chr12:6490816:TG:T	0	6490816	T	TG
12	chr12:6491053:G:A	0	6491053	A	G
12	chr12:6491305:T:C	0	6491305	C	T
12	chr12:6491607:C:T	0	6491607	T	C
12	chr12:6492009:A:C	0	6492009	C	A
12	chr12:6492577:A:C	0	6492577	C	A
12	chr12:6492659:T:C	0	6492659	C	T
12	chr12:6492814:C:G	0	6492814	G	C
12	chr12:6493256:C:T	0	6493256	T	C
12	chr12:6493267:G:A	0	6493267	A	G
12	chr12:6493302:G:A	0	6493302	A	G
12	chr12:6493326:A:C	0	6493326	C	A
12	chr12:6493479:T:C	0	6493479	C	T
12	chr12:6493530:T:A	0	6493530	A	T
12	chr12:6494247:A:G	0	6494247	G	A
12	chr12:6494751:G:A	0	6494751	A	G
12	chr12:6494910:A:G	0	6494910	G	A
12	chr12:6495249:T:G	0	6495249	G	T
12	chr12:6495252:C:T	0	6495252	T	C
12	chr12:6495939:C:A	0	6495939	A	C
12	chr12:6495989:A:G	0	6495989	G	A
12	chr12:6496039:T:C	0	6496039	C	T
12	chr12:6496217:A:G	0	6496217	G	A
12	chr12:6496348:C:T	0	6496348	T	C
12	chr12:6496490:T:A	0	6496490	A	T
12	chr12:6496645:G:A	0	6496645	A	G
12	chr12:6496846:G:A	0	6496846	A	G
12	chr12:6497852:G:C	0	6497852	C	G
12	chr12:6498732:T:C	0	6498732	C	T
12	chr12:6498885:T:C	0	6498885	C	T
12	chr12:6500337:G:T	0	6500337	T	G
12	chr12:6500952:C:T	0	6500952	T	C
12	chr12:6501560:G:A	0	6501560	A	G
12	chr12:6501912:T:C	0	6501912	C	T
12	chr12:6502553:G:A	0	6502553	A	G
12	chr12:6502798:A:G	0	6502798	G	A
12	chr12:6502948:G:A	0	6502948	A	G
12	chr12:6503410:C:T	0	6503410	T	C
12	chr12:6503599:G:A	0	6503599	A	G
12	chr12:6503717:G:C	0	6503717	C	G
12	chr12:6503910:A:G	0	6503910	G	A
12	chr12:6504003:G:T	0	6504003	T	G
12	chr12:6504990:T:C	0	6504990	C	T
12	chr12:6505656:C:T	0	6505656	T	C
12	chr12:6505986:G:T	0	6505986	T	G
12	chr12:6506036:G:A	0	6506036	A	G
12	chr12:6506446:C:T	0	6506446	T	C
12	chr12:6506515:A:G	0	6506515	G	A
12	chr12:6506522:A:G	0	6506522	G	A
12	chr12:6506954:G:T	0	6506954	T	G
12	chr12:6508185:T:C	0	6508185	C	T
12	chr12:6508206:T:C	0	6508206	C	T
12	chr12:6508393:C:T	0	6508393	T	C
12	chr12:6509705:C:T	0	6509705	T	C
12	chr12:6509888:T:C	0	6509888	C	T
12	chr12:6509915:TCTA:T	0	6509915	T	TCTA
12	chr12:6511329:G:T	0	6511329	T	G
12	chr12:6511457:C:T	0	6511457	T	C
12	chr12:6511613:G:A	0	6511613	A	G
12	chr12:6512085:C:T	0	6512085	T	C
12	chr12:6512475:A:G	0	6512475	G	A
12	chr12:6512945:A:G	0	6512945	G	A
12	chr12:6513180:T:C	0	6513180	C	T
12	chr12:6513842:A:T	0	6513842	T	A
12	chr12:6513931:G:A	0	6513931	A	G
12	chr12:6514216:A:G	0	6514216	G	A
12	chr12:6514223:T:C	0	6514223	C	T
12	chr12:6514973:T:C	0	6514973	C	T
12	chr12:6515269:C:T	0	6515269	T	C
12	chr12:6515640:A:G	0	6515640	G	A
12	chr12:6515964:A:G	0	6515964	G	A
12	chr12:6516119:C:T	0	6516119	T	C
12	chr12:6516167:A:G	0	6516167	G	A
12	chr12:6516317:T:C	0	6516317	C	T
12	chr12:6516318:ATGGT:A	0	6516318	A	ATGGT
12	chr12:6516324:AAATCCT:A	0	6516324	A	AAATCCT
12	chr12:6517203:G:C	0	6517203	C	G
12	chr12:6518723:A:G	0	6518723	G	A
12	chr12:6518809:C:T	0	6518809	T	C
12	chr12:6518982:T:C	0	6518982	C	T
12	chr12:6519947:G:C	0	6519947	C	G
12	chr12:6520100:A:G	0	6520100	G	A
12	chr12:6520195:T:A	0	6520195	A	T
12	chr12:6521461:T:C	0	6521461	C	T
12	chr12:6521584:A:AG	0	6521584	AG	A
12	chr12:6522003:C:A	0	6522003	A	C
12	chr12:6522457:G:A	0	6522457	A	G
12	chr12:6522722:G:A	0	6522722	A	G
12	chr12:6523759:A:G	0	6523759	G	A
12	chr12:6523803:C:A	0	6523803	A	C
12	chr12:6524455:T:C	0	6524455	C	T
12	chr12:6526208:G:A	0	6526208	A	G
12	chr12:6526401:A:T	0	6526401	T	A
12	chr12:6528679:T:C	0	6528679	C	T
12	chr12:6528775:C:T	0	6528775	T	C
12	chr12:6528950:C:T	0	6528950	T	C
12	chr12:6529184:C:T	0	6529184	T	C
12	chr12:6529500:C:T	0	6529500	T	C
12	chr12:6529922:A:G	0	6529922	G	A
12	chr12:6530815:C:G	0	6530815	G	C
12	chr12:6531101:G:A	0	6531101	A	G
12	chr12:6531744:T:C	0	6531744	C	T
12	chr12:6531810:A:T	0	6531810	T	A
12	chr12:6532058:A:AG	0	6532058	AG	A
12	chr12:6532060:T:C	0	6532060	C	T
12	chr12:6532064:AGGGCCTGTCCCG:A	0	6532064	A	AGGGCCTGTCCCG
12	chr12:6534150:T:C	0	6534150	C	T
12	chr12:6534163:C:T	0	6534163	T	C
12	chr12:6534437:C:G	0	6534437	G	C
12	chr12:6534761:T:G	0	6534761	G	T
12	chr12:6535090:T:A	0	6535090	A	T
12	chr12:6535530:T:G	0	6535530	G	T
12	chr12:6535556:A:G	0	6535556	G	A
12	chr12:6535615:T:C	0	6535615	C	T
12	chr12:6535792:C:G	0	6535792	G	C
12	chr12:6535907:TC:T	0	6535907	T	TC
12	chr12:6537154:T:C	0	6537154	C	T
12	chr12:6539347:A:G	0	6539347	G	A
12	chr12:6540374:A:G	0	6540374	G	A
12	chr12:6542275:C:T	0	6542275	T	C
12	chr12:6542515:T:A	0	6542515	A	T
12	chr12:6543061:G:A	0	6543061	A	G
12	chr12:6543328:A:G	0	6543328	G	A
12	chr12:6543406:A:G	0	6543406	G	A
12	chr12:6543952:C:T	0	6543952	T	C
12	chr12:6544596:G:A	0	6544596	A	G
12	chr12:6544884:A:G	0	6544884	G	A
12	chr12:6545259:C:G	0	6545259	G	C
12	chr12:6545983:A:T	0	6545983	T	A
12	chr12:6546284:A:C	0	6546284	C	A
12	chr12:6546642:G:C	0	6546642	C	G
12	chr12:6550528:G:C	0	6550528	C	G
12	chr12:6551763:A:G	0	6551763	G	A
12	chr12:6551831:A:G	0	6551831	G	A
12	chr12:6552545:T:C	0	6552545	C	T
12	chr12:6553028:G:A	0	6553028	A	G
12	chr12:6553921:C:T	0	6553921	T	C
12	chr12:6554222:C:T	0	6554222	T	C
12	chr12:6554455:T:C	0	6554455	C	T
12	chr12:6554798:G:C	0	6554798	C	G
12	chr12:6557924:C:T	0	6557924	T	C
12	chr12:6558256:T:A	0	6558256	A	T
12	chr12:6558398:G:A	0	6558398	A	G
12	chr12:6559558:C:G	0	6559558	G	C
12	chr12:6560091:T:C	0	6560091	C	T
12	chr12:6564719:G:A	0	6564719	A	G
12	chr12:6565560:G:A	0	6565560	A	G
12	chr12:6565889:T:G	0	6565889	G	T
12	chr12:6565936:A:AG	0	6565936	AG	A
12	chr12:6568031:C:A	0	6568031	A	C
12	chr12:6572043:C:T	0	6572043	T	C
12	chr12:6572620:A:G	0	6572620	G	A
12	chr12:6572654:TC:T	0	6572654	T	TC
12	chr12:6573845:A:G	0	6573845	G	A
12	chr12:6573916:CAA:C	0	6573916	C	CAA
12	chr12:6574121:G:A	0	6574121	A	G
12	chr12:6576439:T:C	0	6576439	C	T
12	chr12:6579351:G:A	0	6579351	A	G
12	chr12:6579680:G:C	0	6579680	C	G
12	chr12:6580519:C:A	0	6580519	A	C
12	chr12:6582286:G:A	0	6582286	A	G
12	chr12:6584547:G:A	0	6584547	A	G
12	chr12:6585489:A:G	0	6585489	G	A
12	chr12:6586112:T:C	0	6586112	C	T
12	chr12:6586419:C:A	0	6586419	A	C
12	chr12:6586621:A:G	0	6586621	G	A
12	chr12:6588187:G:A	0	6588187	A	G
12	chr12:6588676:A:G	0	6588676	G	A
12	chr12:6590005:C:G	0	6590005	G	C
12	chr12:6590699:C:T	0	6590699	T	C
12	chr12:6590980:G:A	0	6590980	A	G
12	chr12:6594006:T:C	0	6594006	C	T
12	chr12:6595003:C:G	0	6595003	G	C
12	chr12:6595047:T:A	0	6595047	A	T
12	chr12:6596771:G:T	0	6596771	T	G
12	chr12:6596964:A:C	0	6596964	C	A
12	chr12:6597315:G:A	0	6597315	A	G
12	chr12:6597578:G:A	0	6597578	A	G
12	chr12:6597816:G:A	0	6597816	A	G
12	chr12:6598360:G:A	0	6598360	A	G
12	chr12:6599732:C:T	0	6599732	T	C
12	chr12:6599893:G:A	0	6599893	A	G
12	chr12:6600779:G:A	0	6600779	A	G
12	chr12:6603593:C:T	0	6603593	T	C
12	chr12:6604940:A:G	0	6604940	G	A
12	chr12:6608479:A:G	0	6608479	G	A
12	chr12:6610728:T:C	0	6610728	C	T
12	chr12:6611216:C:T	0	6611216	T	C
12	chr12:6611629:A:G	0	6611629	G	A
12	chr12:6612259:T:G	0	6612259	G	T
12	chr12:6612381:T:G	0	6612381	G	T
12	chr12:6612541:T:C	0	6612541	C	T
12	chr12:6615230:C:T	0	6615230	T	C
12	chr12:6616370:ACAT:A	0	6616370	A	ACAT
12	chr12:6616499:C:T	0	6616499	T	C
12	chr12:6618999:G:A	0	6618999	A	G
12	chr12:6622652:G:A	0	6622652	A	G
12	chr12:6623165:G:T	0	6623165	T	G
12	chr12:6624723:C:T	0	6624723	T	C
12	chr12:6625147:C:T	0	6625147	T	C
12	chr12:6630331:T:C	0	6630331	C	T
12	chr12:6632054:C:T	0	6632054	T	C
12	chr12:6632650:T:C	0	6632650	C	T
12	chr12:6632821:G:A	0	6632821	A	G
12	chr12:6633693:G:A	0	6633693	A	G
12	chr12:6634284:T:C	0	6634284	C	T
12	chr12:6635698:G:C	0	6635698	C	G
12	chr12:6635830:C:G	0	6635830	G	C
12	chr12:6636149:C:T	0	6636149	T	C
12	chr12:6636388:T:C	0	6636388	C	T
12	chr12:6638051:AT:A	0	6638051	A	AT
12	chr12:6638412:G:C	0	6638412	C	G
12	chr12:6638869:C:T	0	6638869	T	C
12	chr12:6639294:C:T	0	6639294	T	C
12	chr12:6640582:C:T	0	6640582	T	C
12	chr12:6641936:A:T	0	6641936	T	A
12	chr12:6642979:T:C	0	6642979	C	T
12	chr12:6643474:A:G	0	6643474	G	A
12	chr12:6645025:A:G	0	6645025	G	A
12	chr12:6646028:C:T	0	6646028	T	C
12	chr12:6647074:A:G	0	6647074	G	A
12	chr12:6647568:C:A	0	6647568	A	C
12	chr12:6647632:G:C	0	6647632	C	G
12	chr12:6647711:C:T	0	6647711	T	C
12	chr12:6647735:C:T	0	6647735	T	C
12	chr12:6648235:A:G	0	6648235	G	A
12	chr12:6648455:G:A	0	6648455	A	G
12	chr12:6648538:C:T	0	6648538	T	C
12	chr12:6648602:A:G	0	6648602	G	A
12	chr12:6649237:C:T	0	6649237	T	C
12	chr12:6649671:G:A	0	6649671	A	G
12	chr12:6649950:A:T	0	6649950	T	A
12	chr12:6651201:C:T	0	6651201	T	C
12	chr12:6651645:T:C	0	6651645	C	T
12	chr12:6651784:T:C	0	6651784	C	T
12	chr12:6654475:G:A	0	6654475	A	G
12	chr12:6654507:A:T	0	6654507	T	A
12	chr12:6654864:A:C	0	6654864	C	A
12	chr12:6655192:C:T	0	6655192	T	C
12	chr12:6655326:A:G	0	6655326	G	A
12	chr12:6655333:C:T	0	6655333	T	C
12	chr12:6655665:G:A	0	6655665	A	G
12	chr12:6657031:C:T	0	6657031	T	C
12	chr12:6657480:T:C	0	6657480	C	T
12	chr12:6664435:T:C	0	6664435	C	T
12	chr12:6669787:C:T	0	6669787	T	C
12	chr12:6669944:A:G	0	6669944	G	A
12	chr12:6674933:C:A	0	6674933	A	C
12	chr12:6676177:A:G	0	6676177	G	A
12	chr12:6681911:A:G	0	6681911	G	A
12	chr12:6682182:C:T	0	6682182	T	C
12	chr12:6684355:C:CTATGT	0	6684355	CTATGT	C
12	chr12:6686594:T:A	0	6686594	A	T
12	chr12:6693262:C:T	0	6693262	T	C
12	chr12:6693607:G:A	0	6693607	A	G
12	chr12:6696040:C:G	0	6696040	G	C
12	chr12:6700310:C:T	0	6700310	T	C
12	chr12:6700730:G:C	0	6700730	C	G
12	chr12:6700965:A:G	0	6700965	G	A
12	chr12:6702445:T:G	0	6702445	G	T
12	chr12:6703136:G:A	0	6703136	A	G
12	chr12:6705130:C:T	0	6705130	T	C
12	chr12:6705883:G:A	0	6705883	A	G
12	chr12:6707518:G:A	0	6707518	A	G
12	chr12:6708098:G:A	0	6708098	A	G
12	chr12:6708182:TG:T	0	6708182	T	TG
12	chr12:6709086:C:T	0	6709086	T	C
12	chr12:6709534:T:C	0	6709534	C	T
12	chr12:6709827:T:C	0	6709827	C	T
12	chr12:6710039:G:A	0	6710039	A	G
12	chr12:6711004:T:G	0	6711004	G	T
12	chr12:6712929:G:A	0	6712929	A	G
12	chr12:6713109:G:A	0	6713109	A	G
12	chr12:6713147:A:G	0	6713147	G	A
12	chr12:6713378:G:A	0	6713378	A	G
12	chr12:6713681:G:A	0	6713681	A	G
12	chr12:6713917:T:A	0	6713917	A	T
12	chr12:6714036:T:C	0	6714036	C	T
12	chr12:6715540:T:C	0	6715540	C	T
12	chr12:6716449:C:T	0	6716449	T	C
12	chr12:6716613:T:TC	0	6716613	TC	T
12	chr12:6716979:G:A	0	6716979	A	G
12	chr12:6717098:C:T	0	6717098	T	C
12	chr12:6717101:TCC:T	0	6717101	T	TCC
12	chr12:6718064:A:G	0	6718064	G	A
12	chr12:6719573:G:T	0	6719573	T	G
12	chr12:6719809:A:G	0	6719809	G	A
12	chr12:6720306:C:T	0	6720306	T	C
12	chr12:6720435:A:AATAG	0	6720435	AATAG	A
12	chr12:6720803:C:CT	0	6720803	CT	C
12	chr12:6721281:T:C	0	6721281	C	T
12	chr12:6721719:G:A	0	6721719	A	G
12	chr12:6721920:G:A	0	6721920	A	G
12	chr12:6722535:C:T	0	6722535	T	C
12	chr12:6722640:A:G	0	6722640	G	A
12	chr12:6722810:C:T	0	6722810	T	C
12	chr12:6722930:C:T	0	6722930	T	C
12	chr12:6724297:G:A	0	6724297	A	G
12	chr12:6725047:C:G	0	6725047	G	C
12	chr12:6725351:A:G	0	6725351	G	A
12	chr12:6725915:G:A	0	6725915	A	G
12	chr12:6726370:G:A	0	6726370	A	G
12	chr12:6726885:G:T	0	6726885	T	G
12	chr12:6726939:C:T	0	6726939	T	C
12	chr12:6727376:A:G	0	6727376	G	A
12	chr12:6727671:G:T	0	6727671	T	G
12	chr12:6727686:A:G	0	6727686	G	A
12	chr12:6727747:G:T	0	6727747	T	G
12	chr12:6727813:A:T	0	6727813	T	A
12	chr12:6728888:C:T	0	6728888	T	C
12	chr12:6728990:T:C	0	6728990	C	T
12	chr12:6729712:C:T	0	6729712	T	C
12	chr12:6729737:T:C	0	6729737	C	T
12	chr12:6730222:G:A	0	6730222	A	G
12	chr12:6730287:G:A	0	6730287	A	G
12	chr12:6730747:C:T	0	6730747	T	C
12	chr12:6730891:C:T	0	6730891	T	C
12	chr12:6730955:C:T	0	6730955	T	C
12	chr12:6731205:G:T	0	6731205	T	G
12	chr12:6731522:C:T	0	6731522	T	C
12	chr12:6732389:G:A	0	6732389	A	G
12	chr12:6732647:A:G	0	6732647	G	A
12	chr12:6732716:CTA:C	0	6732716	C	CTA
12	chr12:6733184:T:C	0	6733184	C	T
12	chr12:6733503:A:G	0	6733503	G	A
12	chr12:6734681:A:G	0	6734681	G	A
12	chr12:6736128:C:T	0	6736128	T	C
12	chr12:6736879:C:T	0	6736879	T	C
12	chr12:6737311:T:TCTC	0	6737311	TCTC	T
12	chr12:6737936:A:G	0	6737936	G	A
12	chr12:6738231:C:T	0	6738231	T	C
12	chr12:6738252:G:A	0	6738252	A	G
12	chr12:6738515:G:A	0	6738515	A	G
12	chr12:6739726:G:A	0	6739726	A	G
12	chr12:6739781:T:C	0	6739781	C	T
12	chr12:6739790:G:A	0	6739790	A	G
12	chr12:6740189:C:T	0	6740189	T	C
12	chr12:6740262:G:A	0	6740262	A	G
12	chr12:6740477:G:A	0	6740477	A	G
12	chr12:6740545:C:G	0	6740545	G	C
12	chr12:6740713:A:G	0	6740713	G	A
12	chr12:6740935:A:G	0	6740935	G	A
12	chr12:6741190:A:G	0	6741190	G	A
12	chr12:6741293:T:G	0	6741293	G	T
12	chr12:6741539:C:T	0	6741539	T	C
12	chr12:6741547:T:C	0	6741547	C	T
12	chr12:6741559:A:C	0	6741559	C	A
12	chr12:6741745:G:A	0	6741745	A	G
12	chr12:6741750:T:C	0	6741750	C	T
12	chr12:6742262:C:T	0	6742262	T	C
12	chr12:6742396:T:C	0	6742396	C	T
12	chr12:6742472:G:A	0	6742472	A	G
12	chr12:6742483:A:G	0	6742483	G	A
12	chr12:6742570:G:A	0	6742570	A	G
12	chr12:6742592:G:A	0	6742592	A	G
12	chr12:6742647:G:A	0	6742647	A	G
12	chr12:6742675:G:A	0	6742675	A	G
12	chr12:6742738:T:C	0	6742738	C	T
12	chr12:6742746:G:A	0	6742746	A	G
12	chr12:6743179:G:A	0	6743179	A	G
12	chr12:6743281:C:T	0	6743281	T	C
12	chr12:6743376:T:C	0	6743376	C	T
12	chr12:6743408:C:T	0	6743408	T	C
12	chr12:6743550:A:C	0	6743550	C	A
12	chr12:6743765:C:G	0	6743765	G	C
12	chr12:6743897:ATT:A	0	6743897	A	ATT
12	chr12:6743941:G:A	0	6743941	A	G
12	chr12:6744308:A:G	0	6744308	G	A
12	chr12:6744449:C:T	0	6744449	T	C
12	chr12:6744600:G:A	0	6744600	A	G
12	chr12:6745204:C:G	0	6745204	G	C
12	chr12:6745677:A:G	0	6745677	G	A
12	chr12:6746069:A:G	0	6746069	G	A
12	chr12:6746074:T:C	0	6746074	C	T
12	chr12:6747834:G:C	0	6747834	C	G
12	chr12:6748358:G:A	0	6748358	A	G
12	chr12:6748732:C:A	0	6748732	A	C
12	chr12:6748960:G:A	0	6748960	A	G
12	chr12:6749199:G:A	0	6749199	A	G
12	chr12:6749302:TGGA:T	0	6749302	T	TGGA
12	chr12:6749805:C:T	0	6749805	T	C
12	chr12:6750025:G:A	0	6750025	A	G
12	chr12:6750142:T:C	0	6750142	C	T
12	chr12:6750563:G:A	0	6750563	A	G
12	chr12:6750631:T:C	0	6750631	C	T
12	chr12:6750864:C:T	0	6750864	T	C
12	chr12:6751255:T:C	0	6751255	C	T
12	chr12:6751349:A:G	0	6751349	G	A
12	chr12:6752762:G:T	0	6752762	T	G
12	chr12:6753126:A:G	0	6753126	G	A
12	chr12:6753512:G:T	0	6753512	T	G
12	chr12:6755724:A:G	0	6755724	G	A
12	chr12:6756947:A:G	0	6756947	G	A
12	chr12:6757094:G:A	0	6757094	A	G
12	chr12:6757189:C:T	0	6757189	T	C
12	chr12:6757661:T:G	0	6757661	G	T
12	chr12:6757986:G:A	0	6757986	A	G
12	chr12:6759316:T:C	0	6759316	C	T
12	chr12:6759334:T:C	0	6759334	C	T
12	chr12:6759416:GGC:G	0	6759416	G	GGC
12	chr12:6759424:C:G	0	6759424	G	C
12	chr12:6760337:C:T	0	6760337	T	C
12	chr12:6760986:G:A	0	6760986	A	G
12	chr12:6761118:A:G	0	6761118	G	A
12	chr12:6761276:T:C	0	6761276	C	T
12	chr12:6761383:A:G	0	6761383	G	A
12	chr12:6761432:C:A	0	6761432	A	C
12	chr12:6761668:A:G	0	6761668	G	A
12	chr12:6761711:A:G	0	6761711	G	A
12	chr12:6762231:T:TC	0	6762231	TC	T
12	chr12:6762333:A:G	0	6762333	G	A
12	chr12:6762543:G:A	0	6762543	A	G
12	chr12:6762725:C:T	0	6762725	T	C
12	chr12:6762933:G:A	0	6762933	A	G
12	chr12:6765512:G:C	0	6765512	C	G
12	chr12:6766182:TC:T	0	6766182	T	TC
12	chr12:6768555:C:T	0	6768555	T	C
12	chr12:6768692:A:G	0	6768692	G	A
12	chr12:6769024:G:A	0	6769024	A	G
12	chr12:6769091:G:C	0	6769091	C	G
12	chr12:6770036:T:C	0	6770036	C	T
12	chr12:6770113:A:G	0	6770113	G	A
12	chr12:6772954:AG:A	0	6772954	A	AG
12	chr12:6774179:G:GT	0	6774179	GT	G
12	chr12:6774504:G:C	0	6774504	C	G
12	chr12:6774524:G:A	0	6774524	A	G
12	chr12:6774534:C:T	0	6774534	T	C
12	chr12:6775078:G:A	0	6775078	A	G
12	chr12:6776244:G:A	0	6776244	A	G
12	chr12:6777854:T:C	0	6777854	C	T
12	chr12:6780504:A:G	0	6780504	G	A
12	chr12:6781356:G:A	0	6781356	A	G
12	chr12:6782029:G:A	0	6782029	A	G
12	chr12:6784313:C:T	0	6784313	T	C
12	chr12:6784998:C:G	0	6784998	G	C
12	chr12:6785283:T:C	0	6785283	C	T
12	chr12:6785940:G:A	0	6785940	A	G
12	chr12:6786395:G:C	0	6786395	C	G
12	chr12:6786889:C:A	0	6786889	A	C
12	chr12:6787152:T:C	0	6787152	C	T
12	chr12:6787826:G:A	0	6787826	A	G
12	chr12:6788073:A:G	0	6788073	G	A
12	chr12:6788486:C:T	0	6788486	T	C
12	chr12:6789226:A:G	0	6789226	G	A
12	chr12:6789294:G:A	0	6789294	A	G
12	chr12:6790015:T:G	0	6790015	G	T
12	chr12:6790342:G:A	0	6790342	A	G
12	chr12:6790362:T:C	0	6790362	C	T
12	chr12:6790416:T:C	0	6790416	C	T
12	chr12:6791447:T:C	0	6791447	C	T
12	chr12:6791450:A:G	0	6791450	G	A
12	chr12:6791911:A:G	0	6791911	G	A
12	chr12:6791968:C:T	0	6791968	T	C
12	chr12:6794030:ATCTG:A	0	6794030	A	ATCTG
12	chr12:6794465:G:A	0	6794465	A	G
12	chr12:6794980:T:G	0	6794980	G	T
12	chr12:6795624:C:T	0	6795624	T	C
12	chr12:6796015:T:C	0	6796015	C	T
12	chr12:6796098:C:T	0	6796098	T	C
12	chr12:6796251:T:C	0	6796251	C	T
12	chr12:6796384:C:G	0	6796384	G	C
12	chr12:6796442:A:C	0	6796442	C	A
12	chr12:6796549:T:C	0	6796549	C	T
12	chr12:6797668:C:T	0	6797668	T	C
12	chr12:6798098:T:C	0	6798098	C	T
12	chr12:6798123:C:T	0	6798123	T	C
12	chr12:6799357:G:A	0	6799357	A	G
12	chr12:6799626:G:A	0	6799626	A	G
12	chr12:6799770:C:T	0	6799770	T	C
12	chr12:6800214:TG:T	0	6800214	T	TG
12	chr12:6800222:A:G	0	6800222	G	A
12	chr12:6800276:T:C	0	6800276	C	T
12	chr12:6800905:T:A	0	6800905	A	T
12	chr12:6801300:G:A	0	6801300	A	G
12	chr12:6801382:G:T	0	6801382	T	G
12	chr12:6801399:T:C	0	6801399	C	T
12	chr12:6801616:G:A	0	6801616	A	G
12	chr12:6802271:T:C	0	6802271	C	T
12	chr12:6802541:C:T	0	6802541	T	C
12	chr12:6803016:A:G	0	6803016	G	A
12	chr12:6803391:T:C	0	6803391	C	T
12	chr12:6803601:G:A	0	6803601	A	G
12	chr12:6803858:T:A	0	6803858	A	T
12	chr12:6803885:A:G	0	6803885	G	A
12	chr12:6804380:A:G	0	6804380	G	A
12	chr12:6804524:A:G	0	6804524	G	A
12	chr12:6805166:G:C	0	6805166	C	G
12	chr12:6805994:T:A	0	6805994	A	T
12	chr12:6806072:G:C	0	6806072	C	G
12	chr12:6806286:A:C	0	6806286	C	A
12	chr12:6806740:G:A	0	6806740	A	G
12	chr12:6806797:T:C	0	6806797	C	T
12	chr12:6806994:T:C	0	6806994	C	T
12	chr12:6807128:T:C	0	6807128	C	T
12	chr12:6807345:T:G	0	6807345	G	T
12	chr12:6808318:G:A	0	6808318	A	G
12	chr12:6808666:G:A	0	6808666	A	G
12	chr12:6809030:A:G	0	6809030	G	A
12	chr12:6810403:A:G	0	6810403	G	A
12	chr12:6811791:G:A	0	6811791	A	G
12	chr12:6812229:T:C	0	6812229	C	T
12	chr12:6813328:A:T	0	6813328	T	A
12	chr12:6813536:G:T	0	6813536	T	G
12	chr12:6813852:G:A	0	6813852	A	G
12	chr12:6813935:T:A	0	6813935	A	T
12	chr12:6814665:C:T	0	6814665	T	C
12	chr12:6814943:C:T	0	6814943	T	C
12	chr12:6815131:C:T	0	6815131	T	C
12	chr12:6815983:C:T	0	6815983	T	C
12	chr12:6817197:T:C	0	6817197	C	T
12	chr12:6817505:A:G	0	6817505	G	A
12	chr12:6817796:AC:A	0	6817796	A	AC
12	chr12:6818304:C:T	0	6818304	T	C
12	chr12:6818909:T:C	0	6818909	C	T
12	chr12:6819403:T:A	0	6819403	A	T
12	chr12:6819747:A:G	0	6819747	G	A
12	chr12:6819852:A:G	0	6819852	G	A
12	chr12:6820471:T:C	0	6820471	C	T
12	chr12:6820944:G:A	0	6820944	A	G
12	chr12:6821103:A:G	0	6821103	G	A
12	chr12:6822486:T:C	0	6822486	C	T
12	chr12:6822507:A:G	0	6822507	G	A
12	chr12:6823081:T:C	0	6823081	C	T
12	chr12:6823281:C:T	0	6823281	T	C
12	chr12:6824057:C:T	0	6824057	T	C
12	chr12:6824621:A:G	0	6824621	G	A
12	chr12:6825824:C:T	0	6825824	T	C
12	chr12:6826622:A:T	0	6826622	T	A
12	chr12:6826790:T:C	0	6826790	C	T
12	chr12:6826812:A:G	0	6826812	G	A
12	chr12:6829708:C:T	0	6829708	T	C
12	chr12:6830686:A:G	0	6830686	G	A
12	chr12:6831857:G:A	0	6831857	A	G
12	chr12:6832317:T:C	0	6832317	C	T
12	chr12:6832490:T:C	0	6832490	C	T
12	chr12:6832497:T:C	0	6832497	C	T
12	chr12:6832628:G:A	0	6832628	A	G
12	chr12:6833508:A:C	0	6833508	C	A
12	chr12:6833659:A:G	0	6833659	G	A
12	chr12:6834206:G:A	0	6834206	A	G
12	chr12:6835105:G:C	0	6835105	C	G
12	chr12:6835498:C:T	0	6835498	T	C
12	chr12:6835682:A:G	0	6835682	G	A
12	chr12:6837196:C:T	0	6837196	T	C
12	chr12:6837340:C:T	0	6837340	T	C
12	chr12:6837381:C:A	0	6837381	A	C
12	chr12:6838516:G:A	0	6838516	A	G
12	chr12:6838636:T:C	0	6838636	C	T
12	chr12:6839528:A:G	0	6839528	G	A
12	chr12:6839718:A:C	0	6839718	C	A
12	chr12:6839735:A:G	0	6839735	G	A
12	chr12:6841239:G:A	0	6841239	A	G
12	chr12:6842650:C:T	0	6842650	T	C
12	chr12:6845388:G:A	0	6845388	A	G
12	chr12:6845700:G:A	0	6845700	A	G
12	chr12:6845711:C:T	0	6845711	T	C
12	chr12:6847298:C:T	0	6847298	T	C
12	chr12:6853814:G:A	0	6853814	A	G
12	chr12:6855049:T:C	0	6855049	C	T
12	chr12:6856030:A:G	0	6856030	G	A
12	chr12:6858737:G:A	0	6858737	A	G
12	chr12:6859789:A:G	0	6859789	G	A
12	chr12:6860308:A:G	0	6860308	G	A
12	chr12:6860824:T:C	0	6860824	C	T
12	chr12:6866337:G:A	0	6866337	A	G
12	chr12:6866342:C:T	0	6866342	T	C
12	chr12:6867132:C:T	0	6867132	T	C
12	chr12:6868195:A:G	0	6868195	G	A
12	chr12:6869846:G:A	0	6869846	A	G
12	chr12:6870035:G:A	0	6870035	A	G
12	chr12:6871318:C:T	0	6871318	T	C
12	chr12:6871787:A:T	0	6871787	T	A
12	chr12:6871809:G:A	0	6871809	A	G
12	chr12:6873288:G:A	0	6873288	A	G
12	chr12:6873358:C:G	0	6873358	G	C
12	chr12:6874356:G:A	0	6874356	A	G
12	chr12:6874600:T:A	0	6874600	A	T
12	chr12:6874807:C:T	0	6874807	T	C
12	chr12:6875100:A:T	0	6875100	T	A
12	chr12:6877932:G:A	0	6877932	A	G
12	chr12:6878008:T:C	0	6878008	C	T
12	chr12:6878068:A:C	0	6878068	C	A
12	chr12:6878427:A:T	0	6878427	T	A
12	chr12:6878464:T:TA	0	6878464	TA	T
12	chr12:6880115:A:G	0	6880115	G	A
12	chr12:6880543:T:C	0	6880543	C	T
12	chr12:6881157:A:G	0	6881157	G	A
12	chr12:6882089:A:C	0	6882089	C	A
12	chr12:6882958:C:T	0	6882958	T	C
12	chr12:6883038:G:A	0	6883038	A	G
12	chr12:6883489:A:G	0	6883489	G	A
12	chr12:6883808:A:G	0	6883808	G	A
12	chr12:6883819:G:A	0	6883819	A	G
12	chr12:6884489:G:A	0	6884489	A	G
12	chr12:6884494:C:G	0	6884494	G	C
12	chr12:6886522:A:C	0	6886522	C	A
12	chr12:6887579:A:G	0	6887579	G	A
12	chr12:6889207:G:C	0	6889207	C	G
12	chr12:6889249:G:T	0	6889249	T	G
12	chr12:6890100:G:A	0	6890100	A	G
12	chr12:6890350:T:C	0	6890350	C	T
12	chr12:6891856:A:G	0	6891856	G	A
12	chr12:6892567:A:G	0	6892567	G	A
12	chr12:6892617:G:A	0	6892617	A	G
```
