## Supplementary material for "Characterization of shared and ancestry-specific signals driving complex traits using multi-ancestry fine-mapping": s1_data.bim

```
12	chr12:28783475:C:A	0	28783475	A	C
12	chr12:28784093:C:T	0	28784093	T	C
12	chr12:28786594:A:T	0	28786594	T	A
12	chr12:28787094:G:A	0	28787094	A	G
12	chr12:28787825:A:G	0	28787825	G	A
12	chr12:28789562:G:T	0	28789562	T	G
12	chr12:28790191:T:A	0	28790191	A	T
12	chr12:28790440:G:A	0	28790440	A	G
12	chr12:28790682:G:A	0	28790682	A	G
12	chr12:28791831:C:T	0	28791831	T	C
12	chr12:28792208:G:A	0	28792208	A	G
12	chr12:28792389:T:C	0	28792389	C	T
12	chr12:28792402:T:C	0	28792402	C	T
12	chr12:28792885:A:G	0	28792885	G	A
12	chr12:28793458:A:T	0	28793458	T	A
12	chr12:28793636:T:C	0	28793636	C	T
12	chr12:28794914:A:G	0	28794914	G	A
12	chr12:28795467:A:T	0	28795467	T	A
12	chr12:28796269:G:A	0	28796269	A	G
12	chr12:28796392:G:T	0	28796392	T	G
12	chr12:28796423:C:A	0	28796423	A	C
12	chr12:28796564:A:T	0	28796564	T	A
12	chr12:28798205:A:G	0	28798205	G	A
12	chr12:28798536:G:T	0	28798536	T	G
12	chr12:28801024:T:C	0	28801024	C	T
12	chr12:28801401:A:G	0	28801401	G	A
12	chr12:28801586:C:G	0	28801586	G	C
12	chr12:28802017:A:G	0	28802017	G	A
12	chr12:28802325:G:A	0	28802325	A	G
12	chr12:28804494:A:C	0	28804494	C	A
12	chr12:28808288:A:C	0	28808288	C	A
12	chr12:28809261:A:G	0	28809261	G	A
12	chr12:28809964:C:T	0	28809964	T	C
12	chr12:28815011:A:C	0	28815011	C	A
12	chr12:28817718:C:T	0	28817718	T	C
12	chr12:28818901:C:T	0	28818901	T	C
12	chr12:28819927:T:C	0	28819927	C	T
12	chr12:28820233:G:A	0	28820233	A	G
12	chr12:28821403:C:A	0	28821403	A	C
12	chr12:28821715:T:C	0	28821715	C	T
12	chr12:28822645:A:G	0	28822645	G	A
12	chr12:28822789:G:A	0	28822789	A	G
12	chr12:28822837:C:T	0	28822837	T	C
12	chr12:28823374:T:C	0	28823374	C	T
12	chr12:28825354:T:A	0	28825354	A	T
12	chr12:28825375:C:T	0	28825375	T	C
12	chr12:28827055:G:C	0	28827055	C	G
12	chr12:28827221:C:T	0	28827221	T	C
12	chr12:28827632:G:A	0	28827632	A	G
12	chr12:28828002:A:G	0	28828002	G	A
12	chr12:28828014:C:A	0	28828014	A	C
12	chr12:28828227:T:G	0	28828227	G	T
12	chr12:28828272:C:A	0	28828272	A	C
12	chr12:28828302:G:T	0	28828302	T	G
12	chr12:28828419:T:C	0	28828419	C	T
12	chr12:28828450:G:A	0	28828450	A	G
12	chr12:28828507:G:A	0	28828507	A	G
12	chr12:28828612:A:G	0	28828612	G	A
12	chr12:28828909:C:A	0	28828909	A	C
12	chr12:28829014:A:G	0	28829014	G	A
12	chr12:28829272:G:A	0	28829272	A	G
12	chr12:28829985:T:G	0	28829985	G	T
12	chr12:28830517:A:G	0	28830517	G	A
12	chr12:28830731:T:TG	0	28830731	TG	T
12	chr12:28830780:C:A	0	28830780	A	C
12	chr12:28830939:T:C	0	28830939	C	T
12	chr12:28831153:A:G	0	28831153	G	A
12	chr12:28831209:T:G	0	28831209	G	T
12	chr12:28831409:T:A	0	28831409	A	T
12	chr12:28831779:G:A	0	28831779	A	G
12	chr12:28832209:A:G	0	28832209	G	A
12	chr12:28832260:T:G	0	28832260	G	T
12	chr12:28832340:G:A	0	28832340	A	G
12	chr12:28832604:G:A	0	28832604	A	G
12	chr12:28832675:G:A	0	28832675	A	G
12	chr12:28833450:A:C	0	28833450	C	A
12	chr12:28833595:C:A	0	28833595	A	C
12	chr12:28833617:G:A	0	28833617	A	G
12	chr12:28833817:T:C	0	28833817	C	T
12	chr12:28833894:G:A	0	28833894	A	G
12	chr12:28833989:A:G	0	28833989	G	A
12	chr12:28834110:G:A	0	28834110	A	G
12	chr12:28834112:G:A	0	28834112	A	G
12	chr12:28834391:A:T	0	28834391	T	A
12	chr12:28834445:G:C	0	28834445	C	G
12	chr12:28834547:G:A	0	28834547	A	G
12	chr12:28834939:A:G	0	28834939	G	A
12	chr12:28835334:G:C	0	28835334	C	G
12	chr12:28835360:C:T	0	28835360	T	C
12	chr12:28835376:A:T	0	28835376	T	A
12	chr12:28835559:T:C	0	28835559	C	T
12	chr12:28835617:G:A	0	28835617	A	G
12	chr12:28835683:C:T	0	28835683	T	C
12	chr12:28835761:A:T	0	28835761	T	A
12	chr12:28835851:C:T	0	28835851	T	C
12	chr12:28836076:C:T	0	28836076	T	C
12	chr12:28836143:G:A	0	28836143	A	G
12	chr12:28836166:A:G	0	28836166	G	A
12	chr12:28836211:C:T	0	28836211	T	C
12	chr12:28836219:C:T	0	28836219	T	C
12	chr12:28836238:A:T	0	28836238	T	A
12	chr12:28836260:T:C	0	28836260	C	T
12	chr12:28836261:G:A	0	28836261	A	G
12	chr12:28836378:C:T	0	28836378	T	C
12	chr12:28836411:T:C	0	28836411	C	T
12	chr12:28836542:C:T	0	28836542	T	C
12	chr12:28836591:G:A	0	28836591	A	G
12	chr12:28836732:G:A	0	28836732	A	G
12	chr12:28836938:A:T	0	28836938	T	A
12	chr12:28836973:A:G	0	28836973	G	A
12	chr12:28837040:T:C	0	28837040	C	T
12	chr12:28837064:C:T	0	28837064	T	C
12	chr12:28837065:T:G	0	28837065	G	T
12	chr12:28837166:T:C	0	28837166	C	T
12	chr12:28837220:C:A	0	28837220	A	C
12	chr12:28837436:G:A	0	28837436	A	G
12	chr12:28837485:G:A	0	28837485	A	G
12	chr12:28837499:A:C	0	28837499	C	A
12	chr12:28837504:A:C	0	28837504	C	A
12	chr12:28837554:C:T	0	28837554	T	C
12	chr12:28837682:C:T	0	28837682	T	C
12	chr12:28838053:C:G	0	28838053	G	C
12	chr12:28838222:A:G	0	28838222	G	A
12	chr12:28838523:G:T	0	28838523	T	G
12	chr12:28838593:A:G	0	28838593	G	A
12	chr12:28838676:C:T	0	28838676	T	C
12	chr12:28838727:T:A	0	28838727	A	T
12	chr12:28838933:C:T	0	28838933	T	C
12	chr12:28838949:C:T	0	28838949	T	C
12	chr12:28838981:A:G	0	28838981	G	A
12	chr12:28838985:T:A	0	28838985	A	T
12	chr12:28839179:G:A	0	28839179	A	G
12	chr12:28839185:T:C	0	28839185	C	T
12	chr12:28839420:T:C	0	28839420	C	T
12	chr12:28839488:T:A	0	28839488	A	T
12	chr12:28839559:G:A	0	28839559	A	G
12	chr12:28839666:C:A	0	28839666	A	C
12	chr12:28839724:CAAAG:C	0	28839724	C	CAAAG
12	chr12:28839728:G:C	0	28839728	C	G
12	chr12:28839777:C:G	0	28839777	G	C
12	chr12:28840125:T:C	0	28840125	C	T
12	chr12:28840276:T:C	0	28840276	C	T
12	chr12:28840418:A:G	0	28840418	G	A
12	chr12:28840501:A:G	0	28840501	G	A
12	chr12:28840546:T:C	0	28840546	C	T
12	chr12:28840658:T:C	0	28840658	C	T
12	chr12:28840827:A:G	0	28840827	G	A
12	chr12:28840960:A:G	0	28840960	G	A
12	chr12:28841080:A:G	0	28841080	G	A
12	chr12:28841189:A:C	0	28841189	C	A
12	chr12:28841206:G:T	0	28841206	T	G
12	chr12:28841262:G:C	0	28841262	C	G
12	chr12:28841560:G:A	0	28841560	A	G
12	chr12:28841832:C:T	0	28841832	T	C
12	chr12:28842793:G:A	0	28842793	A	G
12	chr12:28842820:C:T	0	28842820	T	C
12	chr12:28842828:G:A	0	28842828	A	G
12	chr12:28842932:A:T	0	28842932	T	A
12	chr12:28843161:G:T	0	28843161	T	G
12	chr12:28843290:C:T	0	28843290	T	C
12	chr12:28843320:A:G	0	28843320	G	A
12	chr12:28843389:A:G	0	28843389	G	A
12	chr12:28843475:A:G	0	28843475	G	A
12	chr12:28843914:A:G	0	28843914	G	A
12	chr12:28843986:G:A	0	28843986	A	G
12	chr12:28844142:AT:A	0	28844142	A	AT
12	chr12:28844239:C:T	0	28844239	T	C
12	chr12:28844270:TG:T	0	28844270	T	TG
12	chr12:28844303:C:T	0	28844303	T	C
12	chr12:28844470:T:C	0	28844470	C	T
12	chr12:28844740:A:G	0	28844740	G	A
12	chr12:28844951:T:C	0	28844951	C	T
12	chr12:28845440:T:A	0	28845440	A	T
12	chr12:28845499:A:T	0	28845499	T	A
12	chr12:28845712:T:C	0	28845712	C	T
12	chr12:28845825:A:C	0	28845825	C	A
12	chr12:28846040:C:T	0	28846040	T	C
12	chr12:28846199:G:T	0	28846199	T	G
12	chr12:28846701:T:C	0	28846701	C	T
12	chr12:28846740:G:A	0	28846740	A	G
12	chr12:28846813:C:A	0	28846813	A	C
12	chr12:28846879:GA:G	0	28846879	G	GA
12	chr12:28847006:A:G	0	28847006	G	A
12	chr12:28847017:A:G	0	28847017	G	A
12	chr12:28847030:A:G	0	28847030	G	A
12	chr12:28847281:C:T	0	28847281	T	C
12	chr12:28847296:T:C	0	28847296	C	T
12	chr12:28847360:G:A	0	28847360	A	G
12	chr12:28847459:A:C	0	28847459	C	A
12	chr12:28848058:T:C	0	28848058	C	T
12	chr12:28848085:A:T	0	28848085	T	A
12	chr12:28848139:A:G	0	28848139	G	A
12	chr12:28848155:T:G	0	28848155	G	T
12	chr12:28848241:T:C	0	28848241	C	T
12	chr12:28848347:G:A	0	28848347	A	G
12	chr12:28848383:TA:T	0	28848383	T	TA
12	chr12:28848541:C:T	0	28848541	T	C
12	chr12:28848747:C:A	0	28848747	A	C
12	chr12:28848989:T:C	0	28848989	C	T
12	chr12:28849117:T:C	0	28849117	C	T
12	chr12:28849197:T:A	0	28849197	A	T
12	chr12:28849245:G:A	0	28849245	A	G
12	chr12:28849337:G:A	0	28849337	A	G
12	chr12:28849480:G:A	0	28849480	A	G
12	chr12:28850664:G:A	0	28850664	A	G
12	chr12:28850776:T:C	0	28850776	C	T
12	chr12:28851245:CTATGACCTAAATT:C	0	28851245	C	CTATGACCTAAATT
12	chr12:28853059:T:C	0	28853059	C	T
12	chr12:28853112:G:T	0	28853112	T	G
12	chr12:28854512:C:G	0	28854512	G	C
12	chr12:28854707:A:G	0	28854707	G	A
12	chr12:28854917:ACAAGCT:A	0	28854917	A	ACAAGCT
12	chr12:28854962:T:C	0	28854962	C	T
12	chr12:28855240:T:C	0	28855240	C	T
12	chr12:28855651:G:GT	0	28855651	GT	G
12	chr12:28856379:T:C	0	28856379	C	T
12	chr12:28857340:T:C	0	28857340	C	T
12	chr12:28858766:A:G	0	28858766	G	A
12	chr12:28859808:A:T	0	28859808	T	A
12	chr12:28861214:G:A	0	28861214	A	G
12	chr12:28862023:G:A	0	28862023	A	G
12	chr12:28862635:C:T	0	28862635	T	C
12	chr12:28862986:T:C	0	28862986	C	T
12	chr12:28865385:G:A	0	28865385	A	G
12	chr12:28865693:G:A	0	28865693	A	G
12	chr12:28866430:A:C	0	28866430	C	A
12	chr12:28866917:A:C	0	28866917	C	A
12	chr12:28867388:C:T	0	28867388	T	C
12	chr12:28867529:A:G	0	28867529	G	A
12	chr12:28868045:CT:C	0	28868045	C	CT
12	chr12:28868175:G:A	0	28868175	A	G
12	chr12:28869118:C:T	0	28869118	T	C
12	chr12:28870363:C:T	0	28870363	T	C
12	chr12:28871601:C:T	0	28871601	T	C
12	chr12:28871822:C:T	0	28871822	T	C
12	chr12:28872694:G:A	0	28872694	A	G
12	chr12:28872725:A:G	0	28872725	G	A
12	chr12:28872922:C:T	0	28872922	T	C
12	chr12:28873190:A:G	0	28873190	G	A
12	chr12:28873458:T:G	0	28873458	G	T
12	chr12:28873761:A:T	0	28873761	T	A
12	chr12:28874341:A:T	0	28874341	T	A
12	chr12:28874603:A:G	0	28874603	G	A
12	chr12:28876192:T:G	0	28876192	G	T
12	chr12:28876471:G:A	0	28876471	A	G
12	chr12:28877023:A:G	0	28877023	G	A
12	chr12:28877384:T:A	0	28877384	A	T
12	chr12:28877385:T:A	0	28877385	A	T
12	chr12:28877648:C:A	0	28877648	A	C
12	chr12:28878120:G:A	0	28878120	A	G
12	chr12:28878563:C:G	0	28878563	G	C
12	chr12:28879365:A:AC	0	28879365	AC	A
12	chr12:28879566:G:A	0	28879566	A	G
12	chr12:28880042:AAGCAGCCACAC:A	0	28880042	A	AAGCAGCCACAC
12	chr12:28881176:C:T	0	28881176	T	C
12	chr12:28881307:A:G	0	28881307	G	A
12	chr12:28881829:T:A	0	28881829	A	T
12	chr12:28881959:AT:A	0	28881959	A	AT
12	chr12:28882913:A:T	0	28882913	T	A
12	chr12:28883221:C:T	0	28883221	T	C
12	chr12:28883514:T:C	0	28883514	C	T
12	chr12:28883700:CTT:C	0	28883700	C	CTT
12	chr12:28884162:A:C	0	28884162	C	A
12	chr12:28884353:AG:A	0	28884353	A	AG
12	chr12:28884395:T:C	0	28884395	C	T
12	chr12:28885332:T:C	0	28885332	C	T
12	chr12:28885385:A:G	0	28885385	G	A
12	chr12:28885663:A:T	0	28885663	T	A
12	chr12:28885725:T:C	0	28885725	C	T
12	chr12:28885866:T:G	0	28885866	G	T
12	chr12:28885982:C:T	0	28885982	T	C
12	chr12:28887042:T:C	0	28887042	C	T
12	chr12:28887294:G:T	0	28887294	T	G
12	chr12:28887844:T:C	0	28887844	C	T
12	chr12:28887953:C:T	0	28887953	T	C
12	chr12:28888109:C:T	0	28888109	T	C
12	chr12:28888691:G:A	0	28888691	A	G
12	chr12:28889216:T:C	0	28889216	C	T
12	chr12:28890229:A:AC	0	28890229	AC	A
12	chr12:28890620:T:C	0	28890620	C	T
12	chr12:28890785:G:A	0	28890785	A	G
12	chr12:28891761:A:AT	0	28891761	AT	A
12	chr12:28893173:T:G	0	28893173	G	T
12	chr12:28894492:C:A	0	28894492	A	C
12	chr12:28894638:A:G	0	28894638	G	A
12	chr12:28895118:C:T	0	28895118	T	C
12	chr12:28895612:G:A	0	28895612	A	G
12	chr12:28896069:A:G	0	28896069	G	A
12	chr12:28896108:A:G	0	28896108	G	A
12	chr12:28896365:A:T	0	28896365	T	A
12	chr12:28896368:C:T	0	28896368	T	C
12	chr12:28896517:C:A	0	28896517	A	C
12	chr12:28896550:G:T	0	28896550	T	G
12	chr12:28896882:C:T	0	28896882	T	C
12	chr12:28896904:T:A	0	28896904	A	T
12	chr12:28897013:T:C	0	28897013	C	T
12	chr12:28897671:A:C	0	28897671	C	A
12	chr12:28898489:C:G	0	28898489	G	C
12	chr12:28898679:C:T	0	28898679	T	C
12	chr12:28899729:A:G	0	28899729	G	A
12	chr12:28899977:G:A	0	28899977	A	G
12	chr12:28900354:G:T	0	28900354	T	G
12	chr12:28900513:C:T	0	28900513	T	C
12	chr12:28900936:G:A	0	28900936	A	G
12	chr12:28901437:G:A	0	28901437	A	G
12	chr12:28901467:G:A	0	28901467	A	G
12	chr12:28901649:A:C	0	28901649	C	A
12	chr12:28902045:A:G	0	28902045	G	A
12	chr12:28902536:A:T	0	28902536	T	A
12	chr12:28902694:A:G	0	28902694	G	A
12	chr12:28902722:T:C	0	28902722	C	T
12	chr12:28902772:C:A	0	28902772	A	C
12	chr12:28902780:A:G	0	28902780	G	A
12	chr12:28902932:A:G	0	28902932	G	A
12	chr12:28902993:C:T	0	28902993	T	C
12	chr12:28903317:T:G	0	28903317	G	T
12	chr12:28903760:G:C	0	28903760	C	G
12	chr12:28903816:C:T	0	28903816	T	C
12	chr12:28903822:C:G	0	28903822	G	C
12	chr12:28905063:A:G	0	28905063	G	A
12	chr12:28905089:T:A	0	28905089	A	T
12	chr12:28905120:C:T	0	28905120	T	C
12	chr12:28905154:G:A	0	28905154	A	G
12	chr12:28905183:A:G	0	28905183	G	A
12	chr12:28906399:A:T	0	28906399	T	A
12	chr12:28906656:T:C	0	28906656	C	T
12	chr12:28906866:A:C	0	28906866	C	A
12	chr12:28908176:C:T	0	28908176	T	C
12	chr12:28908521:A:C	0	28908521	C	A
12	chr12:28908779:G:T	0	28908779	T	G
12	chr12:28908823:T:A	0	28908823	A	T
12	chr12:28909034:C:T	0	28909034	T	C
12	chr12:28909412:G:T	0	28909412	T	G
12	chr12:28910189:G:A	0	28910189	A	G
12	chr12:28910478:A:G	0	28910478	G	A
12	chr12:28911897:C:A	0	28911897	A	C
12	chr12:28911988:G:A	0	28911988	A	G
12	chr12:28912088:T:G	0	28912088	G	T
12	chr12:28912450:G:C	0	28912450	C	G
12	chr12:28912667:T:C	0	28912667	C	T
12	chr12:28912934:A:G	0	28912934	G	A
12	chr12:28913561:T:G	0	28913561	G	T
12	chr12:28913688:G:A	0	28913688	A	G
12	chr12:28913771:AT:A	0	28913771	A	AT
12	chr12:28913876:A:G	0	28913876	G	A
12	chr12:28914526:A:G	0	28914526	G	A
12	chr12:28914738:A:G	0	28914738	G	A
12	chr12:28914878:C:T	0	28914878	T	C
12	chr12:28915166:C:T	0	28915166	T	C
12	chr12:28917502:G:A	0	28917502	A	G
12	chr12:28918110:C:G	0	28918110	G	C
12	chr12:28918380:G:A	0	28918380	A	G
12	chr12:28918542:T:C	0	28918542	C	T
12	chr12:28918806:C:T	0	28918806	T	C
12	chr12:28918880:C:T	0	28918880	T	C
12	chr12:28918896:G:C	0	28918896	C	G
12	chr12:28919093:T:C	0	28919093	C	T
12	chr12:28919370:G:A	0	28919370	A	G
12	chr12:28919547:G:A	0	28919547	A	G
12	chr12:28919781:G:A	0	28919781	A	G
12	chr12:28920086:C:T	0	28920086	T	C
12	chr12:28920218:G:A	0	28920218	A	G
12	chr12:28920953:C:G	0	28920953	G	C
12	chr12:28921110:A:T	0	28921110	T	A
12	chr12:28921262:A:G	0	28921262	G	A
12	chr12:28921673:C:T	0	28921673	T	C
12	chr12:28921946:A:T	0	28921946	T	A
12	chr12:28922084:A:G	0	28922084	G	A
12	chr12:28922894:AG:A	0	28922894	A	AG
12	chr12:28922922:C:T	0	28922922	T	C
12	chr12:28923082:T:C	0	28923082	C	T
12	chr12:28923202:C:T	0	28923202	T	C
12	chr12:28923468:A:G	0	28923468	G	A
12	chr12:28924259:C:T	0	28924259	T	C
12	chr12:28924397:A:AG	0	28924397	AG	A
12	chr12:28924893:T:C	0	28924893	C	T
12	chr12:28925701:T:A	0	28925701	A	T
12	chr12:28926080:G:A	0	28926080	A	G
12	chr12:28926261:C:T	0	28926261	T	C
12	chr12:28927171:A:G	0	28927171	G	A
12	chr12:28927956:A:C	0	28927956	C	A
12	chr12:28928061:G:A	0	28928061	A	G
12	chr12:28928890:T:A	0	28928890	A	T
12	chr12:28929510:A:G	0	28929510	G	A
12	chr12:28929511:T:C	0	28929511	C	T
12	chr12:28929522:C:G	0	28929522	G	C
12	chr12:28929596:A:G	0	28929596	G	A
12	chr12:28929630:C:T	0	28929630	T	C
12	chr12:28929669:A:C	0	28929669	C	A
12	chr12:28929769:A:G	0	28929769	G	A
12	chr12:28929828:T:C	0	28929828	C	T
12	chr12:28930191:T:A	0	28930191	A	T
12	chr12:28930245:C:T	0	28930245	T	C
12	chr12:28930646:G:A	0	28930646	A	G
12	chr12:28930726:C:G	0	28930726	G	C
12	chr12:28930819:T:C	0	28930819	C	T
12	chr12:28930954:C:T	0	28930954	T	C
12	chr12:28932293:T:A	0	28932293	A	T
12	chr12:28932366:C:A	0	28932366	A	C
12	chr12:28933195:T:C	0	28933195	C	T
12	chr12:28933871:A:T	0	28933871	T	A
12	chr12:28934125:C:A	0	28934125	A	C
12	chr12:28934140:G:A	0	28934140	A	G
12	chr12:28934299:T:C	0	28934299	C	T
12	chr12:28934512:T:A	0	28934512	A	T
12	chr12:28934530:A:G	0	28934530	G	A
12	chr12:28934935:G:A	0	28934935	A	G
12	chr12:28935579:A:T	0	28935579	T	A
12	chr12:28935918:T:C	0	28935918	C	T
12	chr12:28936652:G:C	0	28936652	C	G
12	chr12:28936752:T:C	0	28936752	C	T
12	chr12:28937388:G:T	0	28937388	T	G
12	chr12:28937705:C:T	0	28937705	T	C
12	chr12:28937755:A:G	0	28937755	G	A
12	chr12:28938753:A:T	0	28938753	T	A
12	chr12:28938910:G:A	0	28938910	A	G
12	chr12:28938919:T:C	0	28938919	C	T
12	chr12:28939585:A:G	0	28939585	G	A
12	chr12:28939886:C:G	0	28939886	G	C
12	chr12:28940204:C:G	0	28940204	G	C
12	chr12:28940591:T:C	0	28940591	C	T
12	chr12:28940760:T:C	0	28940760	C	T
12	chr12:28940986:G:A	0	28940986	A	G
12	chr12:28941616:T:C	0	28941616	C	T
12	chr12:28941693:C:T	0	28941693	T	C
12	chr12:28941749:T:G	0	28941749	G	T
12	chr12:28942625:A:G	0	28942625	G	A
12	chr12:28944071:T:C	0	28944071	C	T
12	chr12:28944114:C:CTGCAA	0	28944114	CTGCAA	C
12	chr12:28944570:A:G	0	28944570	G	A
12	chr12:28945179:T:G	0	28945179	G	T
12	chr12:28945324:C:A	0	28945324	A	C
12	chr12:28945347:C:A	0	28945347	A	C
12	chr12:28945700:T:C	0	28945700	C	T
12	chr12:28946144:TG:T	0	28946144	T	TG
12	chr12:28946254:G:A	0	28946254	A	G
12	chr12:28946548:C:G	0	28946548	G	C
12	chr12:28947239:T:C	0	28947239	C	T
12	chr12:28947696:G:A	0	28947696	A	G
12	chr12:28948087:A:G	0	28948087	G	A
12	chr12:28948653:C:T	0	28948653	T	C
12	chr12:28948764:G:A	0	28948764	A	G
12	chr12:28948773:A:G	0	28948773	G	A
12	chr12:28949359:C:A	0	28949359	A	C
12	chr12:28949648:G:A	0	28949648	A	G
12	chr12:28949835:G:A	0	28949835	A	G
12	chr12:28949895:C:T	0	28949895	T	C
12	chr12:28950072:T:C	0	28950072	C	T
12	chr12:28950283:C:T	0	28950283	T	C
12	chr12:28950931:G:A	0	28950931	A	G
12	chr12:28950989:A:G	0	28950989	G	A
12	chr12:28951729:A:C	0	28951729	C	A
12	chr12:28951960:T:G	0	28951960	G	T
12	chr12:28952842:G:T	0	28952842	T	G
12	chr12:28953273:C:T	0	28953273	T	C
12	chr12:28953442:G:A	0	28953442	A	G
12	chr12:28953522:A:G	0	28953522	G	A
12	chr12:28953872:A:G	0	28953872	G	A
12	chr12:28954778:A:C	0	28954778	C	A
12	chr12:28954952:C:T	0	28954952	T	C
12	chr12:28955126:C:T	0	28955126	T	C
12	chr12:28956022:T:A	0	28956022	A	T
12	chr12:28956451:G:A	0	28956451	A	G
12	chr12:28957666:C:A	0	28957666	A	C
12	chr12:28957688:T:TA	0	28957688	TA	T
12	chr12:28957722:T:C	0	28957722	C	T
12	chr12:28957736:A:G	0	28957736	G	A
12	chr12:28957805:C:T	0	28957805	T	C
12	chr12:28958111:A:G	0	28958111	G	A
12	chr12:28958153:C:A	0	28958153	A	C
12	chr12:28958179:T:C	0	28958179	C	T
12	chr12:28958203:A:G	0	28958203	G	A
12	chr12:28958547:T:C	0	28958547	C	T
12	chr12:28959258:C:T	0	28959258	T	C
12	chr12:28959995:T:A	0	28959995	A	T
12	chr12:28960834:G:A	0	28960834	A	G
12	chr12:28960955:A:C	0	28960955	C	A
12	chr12:28961437:T:C	0	28961437	C	T
12	chr12:28961567:T:C	0	28961567	C	T
12	chr12:28961696:CT:C	0	28961696	C	CT
12	chr12:28961909:AC:A	0	28961909	A	AC
12	chr12:28962265:C:T	0	28962265	T	C
12	chr12:28962467:T:C	0	28962467	C	T
12	chr12:28963386:G:A	0	28963386	A	G
12	chr12:28963768:C:G	0	28963768	G	C
12	chr12:28963896:G:A	0	28963896	A	G
12	chr12:28967626:C:T	0	28967626	T	C
12	chr12:28967684:T:C	0	28967684	C	T
12	chr12:28968308:C:T	0	28968308	T	C
12	chr12:28968328:A:G	0	28968328	G	A
12	chr12:28969347:T:C	0	28969347	C	T
12	chr12:28969717:T:C	0	28969717	C	T
12	chr12:28970074:T:TTG	0	28970074	TTG	T
12	chr12:28971284:G:A	0	28971284	A	G
12	chr12:28973213:T:C	0	28973213	C	T
12	chr12:28973884:C:T	0	28973884	T	C
12	chr12:28975435:A:G	0	28975435	G	A
12	chr12:28975491:A:G	0	28975491	G	A
12	chr12:28976941:T:C	0	28976941	C	T
12	chr12:28977253:A:G	0	28977253	G	A
12	chr12:28977267:T:C	0	28977267	C	T
12	chr12:28979402:G:A	0	28979402	A	G
12	chr12:28979921:C:T	0	28979921	T	C
12	chr12:28981293:T:A	0	28981293	A	T
12	chr12:28981398:T:G	0	28981398	G	T
12	chr12:28981438:G:T	0	28981438	T	G
12	chr12:28981440:G:C	0	28981440	C	G
12	chr12:28982130:AT:A	0	28982130	A	AT
12	chr12:28982247:T:C	0	28982247	C	T
12	chr12:28982400:G:C	0	28982400	C	G
12	chr12:28982875:T:C	0	28982875	C	T
12	chr12:28983112:G:A	0	28983112	A	G
12	chr12:28983485:A:G	0	28983485	G	A
12	chr12:28983625:C:T	0	28983625	T	C
12	chr12:28983846:C:T	0	28983846	T	C
12	chr12:28984646:G:C	0	28984646	C	G
12	chr12:28984866:G:T	0	28984866	T	G
12	chr12:28985119:C:G	0	28985119	G	C
12	chr12:28985295:C:A	0	28985295	A	C
12	chr12:28986125:C:T	0	28986125	T	C
12	chr12:28986167:C:T	0	28986167	T	C
12	chr12:28987327:G:A	0	28987327	A	G
12	chr12:28987329:T:A	0	28987329	A	T
12	chr12:28988480:G:A	0	28988480	A	G
12	chr12:28990083:C:G	0	28990083	G	C
12	chr12:28991013:C:T	0	28991013	T	C
12	chr12:28991078:T:C	0	28991078	C	T
12	chr12:28991211:CA:C	0	28991211	C	CA
12	chr12:28992686:C:A	0	28992686	A	C
12	chr12:28993139:TC:T	0	28993139	T	TC
12	chr12:28993419:T:A	0	28993419	A	T
12	chr12:28993960:C:T	0	28993960	T	C
12	chr12:28994672:T:TC	0	28994672	TC	T
12	chr12:28994977:C:A	0	28994977	A	C
12	chr12:28995004:A:G	0	28995004	G	A
12	chr12:28995704:A:G	0	28995704	G	A
12	chr12:28995978:T:TC	0	28995978	TC	T
12	chr12:28996156:A:G	0	28996156	G	A
12	chr12:28996673:C:T	0	28996673	T	C
12	chr12:28996674:A:G	0	28996674	G	A
12	chr12:28996758:A:G	0	28996758	G	A
12	chr12:28997005:A:G	0	28997005	G	A
12	chr12:28997387:C:T	0	28997387	T	C
12	chr12:28997593:A:C	0	28997593	C	A
12	chr12:28997680:G:A	0	28997680	A	G
12	chr12:28997864:A:G	0	28997864	G	A
12	chr12:28998739:A:G	0	28998739	G	A
12	chr12:28999272:C:T	0	28999272	T	C
12	chr12:28999516:T:C	0	28999516	C	T
12	chr12:28999575:C:T	0	28999575	T	C
12	chr12:28999700:A:G	0	28999700	G	A
12	chr12:28999864:A:G	0	28999864	G	A
12	chr12:29000712:C:A	0	29000712	A	C
12	chr12:29000747:A:G	0	29000747	G	A
12	chr12:29000887:T:C	0	29000887	C	T
12	chr12:29001005:C:T	0	29001005	T	C
12	chr12:29001072:A:G	0	29001072	G	A
12	chr12:29001128:G:A	0	29001128	A	G
12	chr12:29001191:T:C	0	29001191	C	T
12	chr12:29001364:C:G	0	29001364	G	C
12	chr12:29001377:T:G	0	29001377	G	T
12	chr12:29001455:A:G	0	29001455	G	A
12	chr12:29001570:T:C	0	29001570	C	T
12	chr12:29001613:A:T	0	29001613	T	A
12	chr12:29002044:G:A	0	29002044	A	G
12	chr12:29002316:G:A	0	29002316	A	G
12	chr12:29002736:G:A	0	29002736	A	G
12	chr12:29003504:G:A	0	29003504	A	G
12	chr12:29003944:C:A	0	29003944	A	C
12	chr12:29004019:A:G	0	29004019	G	A
12	chr12:29004157:C:CA	0	29004157	CA	C
12	chr12:29004395:G:A	0	29004395	A	G
12	chr12:29004753:C:T	0	29004753	T	C
12	chr12:29005250:A:G	0	29005250	G	A
12	chr12:29005252:C:T	0	29005252	T	C
12	chr12:29005865:C:T	0	29005865	T	C
12	chr12:29005982:T:C	0	29005982	C	T
12	chr12:29006433:T:C	0	29006433	C	T
12	chr12:29006952:C:T	0	29006952	T	C
12	chr12:29007180:G:A	0	29007180	A	G
12	chr12:29007190:G:T	0	29007190	T	G
12	chr12:29007248:A:G	0	29007248	G	A
12	chr12:29008236:C:G	0	29008236	G	C
12	chr12:29008282:G:A	0	29008282	A	G
12	chr12:29008447:G:A	0	29008447	A	G
12	chr12:29012716:C:A	0	29012716	A	C
12	chr12:29013693:C:T	0	29013693	T	C
12	chr12:29013893:CTGGA:C	0	29013893	C	CTGGA
12	chr12:29014556:T:C	0	29014556	C	T
12	chr12:29014697:C:T	0	29014697	T	C
12	chr12:29014922:T:C	0	29014922	C	T
12	chr12:29015050:G:A	0	29015050	A	G
12	chr12:29015245:G:A	0	29015245	A	G
12	chr12:29017317:T:C	0	29017317	C	T
12	chr12:29017359:T:C	0	29017359	C	T
12	chr12:29017665:C:G	0	29017665	G	C
12	chr12:29018455:C:T	0	29018455	T	C
12	chr12:29018656:T:G	0	29018656	G	T
12	chr12:29018799:A:G	0	29018799	G	A
12	chr12:29019312:G:A	0	29019312	A	G
12	chr12:29019400:T:G	0	29019400	G	T
12	chr12:29020150:A:G	0	29020150	G	A
12	chr12:29020414:ACTCCCTTTCTACCACCTATTG:A	0	29020414	A	ACTCCCTTTCTACCACCTATTG
12	chr12:29020624:C:T	0	29020624	T	C
12	chr12:29021159:A:G	0	29021159	G	A
12	chr12:29021264:A:T	0	29021264	T	A
12	chr12:29021906:A:G	0	29021906	G	A
12	chr12:29022461:G:A	0	29022461	A	G
12	chr12:29022632:G:A	0	29022632	A	G
12	chr12:29022729:A:G	0	29022729	G	A
12	chr12:29022969:C:A	0	29022969	A	C
12	chr12:29023303:C:A	0	29023303	A	C
12	chr12:29024023:A:T	0	29024023	T	A
12	chr12:29024670:G:A	0	29024670	A	G
12	chr12:29024787:G:A	0	29024787	A	G
12	chr12:29024973:T:C	0	29024973	C	T
12	chr12:29026380:TAAAAAGGG:T	0	29026380	T	TAAAAAGGG
12	chr12:29026395:C:CT	0	29026395	CT	C
12	chr12:29027426:G:A	0	29027426	A	G
12	chr12:29028162:A:AG	0	29028162	AG	A
12	chr12:29028517:C:T	0	29028517	T	C
12	chr12:29028789:G:A	0	29028789	A	G
12	chr12:29029113:T:G	0	29029113	G	T
12	chr12:29029226:A:G	0	29029226	G	A
12	chr12:29029508:G:A	0	29029508	A	G
12	chr12:29029560:A:T	0	29029560	T	A
12	chr12:29029591:C:T	0	29029591	T	C
12	chr12:29029825:T:C	0	29029825	C	T
12	chr12:29029826:C:T	0	29029826	T	C
12	chr12:29030399:T:G	0	29030399	G	T
12	chr12:29030756:C:T	0	29030756	T	C
12	chr12:29031193:T:C	0	29031193	C	T
12	chr12:29031228:T:C	0	29031228	C	T
12	chr12:29031626:T:C	0	29031626	C	T
12	chr12:29032088:C:T	0	29032088	T	C
12	chr12:29032410:CCTT:C	0	29032410	C	CCTT
12	chr12:29033345:A:G	0	29033345	G	A
12	chr12:29033473:G:A	0	29033473	A	G
12	chr12:29033704:T:C	0	29033704	C	T
12	chr12:29034042:G:A	0	29034042	A	G
12	chr12:29034318:A:G	0	29034318	G	A
12	chr12:29034962:G:A	0	29034962	A	G
12	chr12:29035031:A:G	0	29035031	G	A
12	chr12:29035651:A:C	0	29035651	C	A
12	chr12:29036059:C:T	0	29036059	T	C
12	chr12:29036169:G:A	0	29036169	A	G
12	chr12:29036334:C:T	0	29036334	T	C
12	chr12:29036404:G:A	0	29036404	A	G
12	chr12:29036976:A:G	0	29036976	G	A
12	chr12:29037328:A:G	0	29037328	G	A
12	chr12:29037547:C:T	0	29037547	T	C
12	chr12:29037883:G:A	0	29037883	A	G
12	chr12:29038149:A:G	0	29038149	G	A
12	chr12:29038778:C:A	0	29038778	A	C
12	chr12:29038919:GT:G	0	29038919	G	GT
12	chr12:29038951:C:T	0	29038951	T	C
12	chr12:29039349:C:T	0	29039349	T	C
12	chr12:29039470:A:G	0	29039470	G	A
12	chr12:29039702:C:G	0	29039702	G	C
12	chr12:29040203:G:A	0	29040203	A	G
12	chr12:29041512:T:C	0	29041512	C	T
12	chr12:29042088:GA:G	0	29042088	G	GA
12	chr12:29044814:G:A	0	29044814	A	G
12	chr12:29044880:G:A	0	29044880	A	G
12	chr12:29045177:A:C	0	29045177	C	A
12	chr12:29045242:T:C	0	29045242	C	T
12	chr12:29045428:T:C	0	29045428	C	T
12	chr12:29046023:C:T	0	29046023	T	C
12	chr12:29046368:G:A	0	29046368	A	G
12	chr12:29046503:G:A	0	29046503	A	G
12	chr12:29046558:G:T	0	29046558	T	G
12	chr12:29047268:G:A	0	29047268	A	G
12	chr12:29047964:T:C	0	29047964	C	T
12	chr12:29048208:T:C	0	29048208	C	T
12	chr12:29049042:G:A	0	29049042	A	G
12	chr12:29049701:C:A	0	29049701	A	C
12	chr12:29049939:G:T	0	29049939	T	G
12	chr12:29049961:A:T	0	29049961	T	A
12	chr12:29050441:A:AC	0	29050441	AC	A
12	chr12:29050552:G:A	0	29050552	A	G
12	chr12:29050616:T:G	0	29050616	G	T
12	chr12:29050745:T:C	0	29050745	C	T
12	chr12:29050949:C:A	0	29050949	A	C
12	chr12:29051254:G:A	0	29051254	A	G
12	chr12:29051892:G:C	0	29051892	C	G
12	chr12:29052412:T:G	0	29052412	G	T
12	chr12:29052559:C:G	0	29052559	G	C
12	chr12:29052836:G:A	0	29052836	A	G
12	chr12:29053138:T:G	0	29053138	G	T
12	chr12:29053391:G:T	0	29053391	T	G
12	chr12:29053805:C:T	0	29053805	T	C
12	chr12:29053944:A:G	0	29053944	G	A
12	chr12:29054992:A:C	0	29054992	C	A
12	chr12:29056103:C:T	0	29056103	T	C
12	chr12:29056104:A:G	0	29056104	G	A
12	chr12:29056156:C:T	0	29056156	T	C
12	chr12:29056315:A:C	0	29056315	C	A
12	chr12:29056814:A:G	0	29056814	G	A
12	chr12:29057679:A:G	0	29057679	G	A
12	chr12:29057763:C:T	0	29057763	T	C
12	chr12:29058623:A:T	0	29058623	T	A
12	chr12:29060934:A:G	0	29060934	G	A
12	chr12:29061274:G:A	0	29061274	A	G
12	chr12:29062331:C:T	0	29062331	T	C
12	chr12:29062670:C:G	0	29062670	G	C
12	chr12:29062850:T:C	0	29062850	C	T
12	chr12:29063557:G:A	0	29063557	A	G
12	chr12:29063667:G:A	0	29063667	A	G
12	chr12:29063838:A:G	0	29063838	G	A
12	chr12:29063930:T:C	0	29063930	C	T
12	chr12:29064137:T:A	0	29064137	A	T
12	chr12:29064294:T:TTGA	0	29064294	TTGA	T
12	chr12:29064810:C:G	0	29064810	G	C
12	chr12:29064827:G:A	0	29064827	A	G
12	chr12:29064898:T:A	0	29064898	A	T
12	chr12:29064976:G:A	0	29064976	A	G
12	chr12:29065440:G:A	0	29065440	A	G
12	chr12:29065605:T:C	0	29065605	C	T
12	chr12:29065773:G:A	0	29065773	A	G
12	chr12:29066773:C:T	0	29066773	T	C
12	chr12:29068729:A:T	0	29068729	T	A
12	chr12:29068776:G:A	0	29068776	A	G
12	chr12:29069435:C:T	0	29069435	T	C
12	chr12:29069743:A:AAT	0	29069743	AAT	A
12	chr12:29070092:G:A	0	29070092	A	G
12	chr12:29071077:C:T	0	29071077	T	C
12	chr12:29071226:G:C	0	29071226	C	G
12	chr12:29071849:G:A	0	29071849	A	G
12	chr12:29072529:T:A	0	29072529	A	T
12	chr12:29072551:T:C	0	29072551	C	T
12	chr12:29073147:G:A	0	29073147	A	G
12	chr12:29073417:T:C	0	29073417	C	T
12	chr12:29073622:G:GC	0	29073622	GC	G
12	chr12:29074137:C:A	0	29074137	A	C
12	chr12:29074335:G:A	0	29074335	A	G
12	chr12:29074468:C:T	0	29074468	T	C
12	chr12:29075172:A:G	0	29075172	G	A
12	chr12:29075351:T:A	0	29075351	A	T
12	chr12:29075642:G:A	0	29075642	A	G
12	chr12:29077124:G:A	0	29077124	A	G
12	chr12:29077196:G:A	0	29077196	A	G
12	chr12:29077510:A:G	0	29077510	G	A
12	chr12:29078317:T:C	0	29078317	C	T
12	chr12:29078892:GA:G	0	29078892	G	GA
12	chr12:29079040:G:T	0	29079040	T	G
12	chr12:29079617:T:A	0	29079617	A	T
12	chr12:29079620:G:A	0	29079620	A	G
12	chr12:29079810:G:A	0	29079810	A	G
12	chr12:29079991:G:A	0	29079991	A	G
12	chr12:29079999:G:T	0	29079999	T	G
12	chr12:29080243:T:C	0	29080243	C	T
12	chr12:29081154:C:T	0	29081154	T	C
12	chr12:29081774:G:A	0	29081774	A	G
12	chr12:29083000:C:A	0	29083000	A	C
12	chr12:29084207:C:T	0	29084207	T	C
12	chr12:29085015:C:T	0	29085015	T	C
12	chr12:29085088:C:T	0	29085088	T	C
12	chr12:29085576:T:C	0	29085576	C	T
12	chr12:29086417:G:C	0	29086417	C	G
12	chr12:29086572:T:C	0	29086572	C	T
12	chr12:29086635:C:T	0	29086635	T	C
12	chr12:29086787:T:C	0	29086787	C	T
12	chr12:29086889:T:C	0	29086889	C	T
12	chr12:29087025:G:A	0	29087025	A	G
12	chr12:29087608:A:C	0	29087608	C	A
12	chr12:29087670:T:TA	0	29087670	TA	T
12	chr12:29088329:A:G	0	29088329	G	A
12	chr12:29088467:C:G	0	29088467	G	C
12	chr12:29088747:A:G	0	29088747	G	A
12	chr12:29088759:C:T	0	29088759	T	C
12	chr12:29089200:G:A	0	29089200	A	G
12	chr12:29089349:A:T	0	29089349	T	A
12	chr12:29089860:T:G	0	29089860	G	T
12	chr12:29089956:G:C	0	29089956	C	G
12	chr12:29089989:G:A	0	29089989	A	G
12	chr12:29090093:C:T	0	29090093	T	C
12	chr12:29090166:TA:T	0	29090166	T	TA
12	chr12:29090223:C:T	0	29090223	T	C
12	chr12:29091308:A:G	0	29091308	G	A
12	chr12:29091413:C:T	0	29091413	T	C
12	chr12:29091423:T:C	0	29091423	C	T
12	chr12:29091618:C:A	0	29091618	A	C
12	chr12:29092548:A:G	0	29092548	G	A
12	chr12:29093090:T:C	0	29093090	C	T
12	chr12:29093131:T:C	0	29093131	C	T
12	chr12:29093334:C:A	0	29093334	A	C
12	chr12:29093570:G:A	0	29093570	A	G
12	chr12:29093630:C:T	0	29093630	T	C
12	chr12:29093718:G:C	0	29093718	C	G
12	chr12:29093753:A:G	0	29093753	G	A
12	chr12:29094417:C:A	0	29094417	A	C
12	chr12:29094422:T:G	0	29094422	G	T
12	chr12:29094450:T:C	0	29094450	C	T
12	chr12:29094755:G:A	0	29094755	A	G
12	chr12:29094771:A:G	0	29094771	G	A
12	chr12:29094998:G:C	0	29094998	C	G
12	chr12:29096265:G:T	0	29096265	T	G
12	chr12:29096838:A:G	0	29096838	G	A
12	chr12:29096938:G:A	0	29096938	A	G
12	chr12:29097140:T:C	0	29097140	C	T
12	chr12:29097470:AC:A	0	29097470	A	AC
12	chr12:29097743:C:T	0	29097743	T	C
12	chr12:29097860:T:C	0	29097860	C	T
12	chr12:29098831:G:A	0	29098831	A	G
12	chr12:29099400:T:C	0	29099400	C	T
12	chr12:29099471:T:C	0	29099471	C	T
12	chr12:29099505:A:T	0	29099505	T	A
12	chr12:29099605:C:T	0	29099605	T	C
12	chr12:29099740:G:T	0	29099740	T	G
12	chr12:29100322:T:G	0	29100322	G	T
12	chr12:29100437:A:T	0	29100437	T	A
12	chr12:29100737:A:G	0	29100737	G	A
12	chr12:29100755:A:G	0	29100755	G	A
12	chr12:29100812:T:G	0	29100812	G	T
12	chr12:29101006:C:T	0	29101006	T	C
12	chr12:29102816:T:TA	0	29102816	TA	T
12	chr12:29103080:T:A	0	29103080	A	T
12	chr12:29104292:A:G	0	29104292	G	A
12	chr12:29105394:A:G	0	29105394	G	A
12	chr12:29105900:T:C	0	29105900	C	T
12	chr12:29106037:ACT:A	0	29106037	A	ACT
12	chr12:29106108:G:A	0	29106108	A	G
12	chr12:29106167:A:T	0	29106167	T	A
12	chr12:29106885:C:A	0	29106885	A	C
12	chr12:29107224:G:A	0	29107224	A	G
12	chr12:29107512:C:T	0	29107512	T	C
12	chr12:29108383:C:A	0	29108383	A	C
12	chr12:29109785:C:T	0	29109785	T	C
12	chr12:29110378:A:C	0	29110378	C	A
12	chr12:29110716:A:T	0	29110716	T	A
12	chr12:29110784:T:C	0	29110784	C	T
12	chr12:29110819:G:A	0	29110819	A	G
12	chr12:29110823:G:A	0	29110823	A	G
12	chr12:29111435:T:C	0	29111435	C	T
12	chr12:29112396:C:A	0	29112396	A	C
12	chr12:29112858:G:A	0	29112858	A	G
12	chr12:29113285:G:A	0	29113285	A	G
12	chr12:29114612:ATT:GTT	0	29114612	GTT	ATT
12	chr12:29114613:T:A	0	29114613	A	T
12	chr12:29114840:G:T	0	29114840	T	G
12	chr12:29114904:T:C	0	29114904	C	T
12	chr12:29115199:T:C	0	29115199	C	T
12	chr12:29115668:C:T	0	29115668	T	C
12	chr12:29115684:G:A	0	29115684	A	G
12	chr12:29116297:G:A	0	29116297	A	G
12	chr12:29116418:C:T	0	29116418	T	C
12	chr12:29116461:T:G	0	29116461	G	T
12	chr12:29116494:G:C	0	29116494	C	G
12	chr12:29116520:A:G	0	29116520	G	A
12	chr12:29116525:A:G	0	29116525	G	A
12	chr12:29117050:C:A	0	29117050	A	C
12	chr12:29117413:G:C	0	29117413	C	G
12	chr12:29117548:CATT:C	0	29117548	C	CATT
12	chr12:29117642:C:T	0	29117642	T	C
12	chr12:29117652:C:A	0	29117652	A	C
12	chr12:29118872:G:A	0	29118872	A	G
12	chr12:29119164:C:T	0	29119164	T	C
12	chr12:29119198:C:T	0	29119198	T	C
12	chr12:29119252:G:A	0	29119252	A	G
12	chr12:29119788:G:C	0	29119788	C	G
12	chr12:29120201:T:C	0	29120201	C	T
12	chr12:29120369:A:C	0	29120369	C	A
12	chr12:29120546:T:G	0	29120546	G	T
12	chr12:29120591:G:A	0	29120591	A	G
12	chr12:29120662:A:G	0	29120662	G	A
12	chr12:29120827:A:G	0	29120827	G	A
12	chr12:29120876:C:T	0	29120876	T	C
12	chr12:29120975:C:T	0	29120975	T	C
12	chr12:29120977:T:G	0	29120977	G	T
12	chr12:29121439:T:C	0	29121439	C	T
12	chr12:29121722:T:C	0	29121722	C	T
12	chr12:29121768:C:T	0	29121768	T	C
12	chr12:29122136:T:C	0	29122136	C	T
12	chr12:29122305:A:G	0	29122305	G	A
12	chr12:29122413:AC:A	0	29122413	A	AC
12	chr12:29122466:G:A	0	29122466	A	G
12	chr12:29122860:T:C	0	29122860	C	T
12	chr12:29123290:G:A	0	29123290	A	G
12	chr12:29124204:A:G	0	29124204	G	A
12	chr12:29124239:T:C	0	29124239	C	T
12	chr12:29124416:T:G	0	29124416	G	T
12	chr12:29124749:A:G	0	29124749	G	A
12	chr12:29124786:C:T	0	29124786	T	C
12	chr12:29125421:T:C	0	29125421	C	T
12	chr12:29126244:T:C	0	29126244	C	T
12	chr12:29126298:C:T	0	29126298	T	C
12	chr12:29126403:GTAT:G	0	29126403	G	GTAT
12	chr12:29126471:G:A	0	29126471	A	G
12	chr12:29126677:T:C	0	29126677	C	T
12	chr12:29126776:C:T	0	29126776	T	C
12	chr12:29126904:G:T	0	29126904	T	G
12	chr12:29126964:C:T	0	29126964	T	C
12	chr12:29127697:T:A	0	29127697	A	T
12	chr12:29128346:G:A	0	29128346	A	G
12	chr12:29128905:C:T	0	29128905	T	C
12	chr12:29129160:G:C	0	29129160	C	G
12	chr12:29129163:A:G	0	29129163	G	A
12	chr12:29129568:G:A	0	29129568	A	G
12	chr12:29130141:T:TG	0	29130141	TG	T
12	chr12:29130174:T:C	0	29130174	C	T
12	chr12:29130368:T:A	0	29130368	A	T
12	chr12:29130370:C:G	0	29130370	G	C
12	chr12:29130564:G:T	0	29130564	T	G
12	chr12:29130573:G:A	0	29130573	A	G
12	chr12:29130574:C:T	0	29130574	T	C
12	chr12:29130599:C:T	0	29130599	T	C
12	chr12:29131284:T:C	0	29131284	C	T
12	chr12:29132033:T:A	0	29132033	A	T
12	chr12:29132644:G:A	0	29132644	A	G
12	chr12:29132844:G:A	0	29132844	A	G
12	chr12:29132864:TCTC:T	0	29132864	T	TCTC
12	chr12:29132986:G:A	0	29132986	A	G
12	chr12:29133346:A:G	0	29133346	G	A
12	chr12:29133613:AAT:A	0	29133613	A	AAT
12	chr12:29134245:A:G	0	29134245	G	A
12	chr12:29134301:C:G	0	29134301	G	C
12	chr12:29134729:TG:T	0	29134729	T	TG
12	chr12:29135094:A:G	0	29135094	G	A
12	chr12:29135197:G:A	0	29135197	A	G
12	chr12:29135244:TG:T	0	29135244	T	TG
12	chr12:29135475:G:A	0	29135475	A	G
12	chr12:29135825:T:G	0	29135825	G	T
12	chr12:29135896:A:G	0	29135896	G	A
12	chr12:29136171:T:C	0	29136171	C	T
12	chr12:29136311:C:T	0	29136311	T	C
12	chr12:29136452:T:C	0	29136452	C	T
12	chr12:29137322:A:G	0	29137322	G	A
12	chr12:29137323:C:T	0	29137323	T	C
12	chr12:29137560:A:G	0	29137560	G	A
12	chr12:29137584:G:T	0	29137584	T	G
12	chr12:29137812:C:T	0	29137812	T	C
12	chr12:29137813:A:G	0	29137813	G	A
12	chr12:29138082:G:A	0	29138082	A	G
12	chr12:29138406:C:T	0	29138406	T	C
12	chr12:29139035:T:G	0	29139035	G	T
12	chr12:29139211:T:C	0	29139211	C	T
12	chr12:29139560:G:A	0	29139560	A	G
12	chr12:29139617:G:A	0	29139617	A	G
12	chr12:29139952:T:C	0	29139952	C	T
12	chr12:29140343:A:G	0	29140343	G	A
12	chr12:29140638:A:G	0	29140638	G	A
12	chr12:29140662:G:A	0	29140662	A	G
12	chr12:29140750:C:T	0	29140750	T	C
12	chr12:29141026:C:A	0	29141026	A	C
12	chr12:29141891:A:G	0	29141891	G	A
12	chr12:29142122:TGAA:T	0	29142122	T	TGAA
12	chr12:29142305:A:AAC	0	29142305	AAC	A
12	chr12:29142544:C:G	0	29142544	G	C
12	chr12:29143428:A:G	0	29143428	G	A
12	chr12:29144284:C:T	0	29144284	T	C
12	chr12:29144629:G:A	0	29144629	A	G
12	chr12:29144702:A:G	0	29144702	G	A
12	chr12:29145108:T:A	0	29145108	A	T
12	chr12:29145250:C:A	0	29145250	A	C
12	chr12:29145251:C:A	0	29145251	A	C
12	chr12:29145440:T:C	0	29145440	C	T
12	chr12:29145494:T:C	0	29145494	C	T
12	chr12:29145920:T:C	0	29145920	C	T
12	chr12:29147050:C:T	0	29147050	T	C
12	chr12:29147869:G:A	0	29147869	A	G
12	chr12:29148631:A:G	0	29148631	G	A
12	chr12:29148909:A:G	0	29148909	G	A
12	chr12:29150508:A:T	0	29150508	T	A
12	chr12:29152215:A:G	0	29152215	G	A
12	chr12:29152408:A:G	0	29152408	G	A
12	chr12:29152810:T:A	0	29152810	A	T
12	chr12:29152866:C:A	0	29152866	A	C
12	chr12:29153163:C:T	0	29153163	T	C
12	chr12:29153170:A:T	0	29153170	T	A
12	chr12:29153368:A:G	0	29153368	G	A
12	chr12:29154882:A:T	0	29154882	T	A
12	chr12:29154998:G:A	0	29154998	A	G
12	chr12:29155000:A:G	0	29155000	G	A
12	chr12:29156769:T:C	0	29156769	C	T
12	chr12:29156858:G:A	0	29156858	A	G
12	chr12:29157228:G:A	0	29157228	A	G
12	chr12:29157369:G:A	0	29157369	A	G
12	chr12:29160697:G:C	0	29160697	C	G
12	chr12:29161076:A:G	0	29161076	G	A
12	chr12:29161418:A:G	0	29161418	G	A
12	chr12:29161505:A:G	0	29161505	G	A
12	chr12:29162875:G:A	0	29162875	A	G
12	chr12:29162921:T:A	0	29162921	A	T
12	chr12:29163652:C:G	0	29163652	G	C
12	chr12:29163920:T:C	0	29163920	C	T
12	chr12:29164199:C:T	0	29164199	T	C
12	chr12:29164497:C:T	0	29164497	T	C
12	chr12:29165085:G:A	0	29165085	A	G
12	chr12:29165567:G:A	0	29165567	A	G
12	chr12:29166706:T:C	0	29166706	C	T
12	chr12:29168152:A:G	0	29168152	G	A
12	chr12:29168678:T:C	0	29168678	C	T
12	chr12:29168866:C:A	0	29168866	A	C
12	chr12:29168919:G:A	0	29168919	A	G
12	chr12:29169021:G:A	0	29169021	A	G
12	chr12:29171485:C:T	0	29171485	T	C
12	chr12:29171572:G:A	0	29171572	A	G
12	chr12:29172194:C:T	0	29172194	T	C
12	chr12:29172240:C:T	0	29172240	T	C
12	chr12:29172332:G:A	0	29172332	A	G
12	chr12:29172604:C:T	0	29172604	T	C
12	chr12:29175287:C:T	0	29175287	T	C
12	chr12:29175695:A:G	0	29175695	G	A
12	chr12:29176052:A:G	0	29176052	G	A
12	chr12:29176841:GAAAA:G	0	29176841	G	GAAAA
12	chr12:29177054:T:C	0	29177054	C	T
12	chr12:29178521:G:A	0	29178521	A	G
12	chr12:29179381:G:C	0	29179381	C	G
12	chr12:29179862:T:C	0	29179862	C	T
12	chr12:29179980:T:C	0	29179980	C	T
12	chr12:29180945:T:G	0	29180945	G	T
12	chr12:29181560:A:G	0	29181560	G	A
12	chr12:29181968:C:A	0	29181968	A	C
12	chr12:29182088:A:C	0	29182088	C	A
12	chr12:29182546:T:A	0	29182546	A	T
12	chr12:29185027:G:A	0	29185027	A	G
12	chr12:29185238:A:C	0	29185238	C	A
12	chr12:29185506:A:C	0	29185506	C	A
12	chr12:29185933:T:C	0	29185933	C	T
12	chr12:29186406:T:C	0	29186406	C	T
12	chr12:29186752:TTTA:T	0	29186752	T	TTTA
12	chr12:29187076:C:T	0	29187076	T	C
12	chr12:29188786:T:A	0	29188786	A	T
12	chr12:29188831:G:A	0	29188831	A	G
12	chr12:29189302:C:T	0	29189302	T	C
12	chr12:29190043:T:C	0	29190043	C	T
12	chr12:29190191:A:G	0	29190191	G	A
12	chr12:29190278:G:C	0	29190278	C	G
12	chr12:29190346:A:G	0	29190346	G	A
12	chr12:29190759:G:A	0	29190759	A	G
12	chr12:29190791:GT:G	0	29190791	G	GT
12	chr12:29191935:A:G	0	29191935	G	A
12	chr12:29192198:C:T	0	29192198	T	C
12	chr12:29192381:C:A	0	29192381	A	C
12	chr12:29192479:C:A	0	29192479	A	C
12	chr12:29192580:C:T	0	29192580	T	C
12	chr12:29192662:A:G	0	29192662	G	A
12	chr12:29192947:C:T	0	29192947	T	C
12	chr12:29193419:C:A	0	29193419	A	C
12	chr12:29194853:G:A	0	29194853	A	G
12	chr12:29195172:G:A	0	29195172	A	G
12	chr12:29195514:G:A	0	29195514	A	G
12	chr12:29196224:T:C	0	29196224	C	T
12	chr12:29196226:G:A	0	29196226	A	G
12	chr12:29196441:T:A	0	29196441	A	T
12	chr12:29196533:G:A	0	29196533	A	G
12	chr12:29196898:G:A	0	29196898	A	G
12	chr12:29197601:A:G	0	29197601	G	A
12	chr12:29198123:A:C	0	29198123	C	A
12	chr12:29198353:G:A	0	29198353	A	G
12	chr12:29198479:G:A	0	29198479	A	G
12	chr12:29198588:T:G	0	29198588	G	T
12	chr12:29199322:G:A	0	29199322	A	G
12	chr12:29199410:C:T	0	29199410	T	C
12	chr12:29199517:G:A	0	29199517	A	G
12	chr12:29199526:G:A	0	29199526	A	G
12	chr12:29199836:G:A	0	29199836	A	G
12	chr12:29200230:T:C	0	29200230	C	T
12	chr12:29200767:G:A	0	29200767	A	G
12	chr12:29200804:A:G	0	29200804	G	A
12	chr12:29200970:G:C	0	29200970	C	G
12	chr12:29200995:G:T	0	29200995	T	G
12	chr12:29201051:G:A	0	29201051	A	G
12	chr12:29201309:T:C	0	29201309	C	T
12	chr12:29201444:T:C	0	29201444	C	T
12	chr12:29201585:A:G	0	29201585	G	A
12	chr12:29201868:G:A	0	29201868	A	G
12	chr12:29202572:G:A	0	29202572	A	G
12	chr12:29202791:C:A	0	29202791	A	C
12	chr12:29203145:T:C	0	29203145	C	T
12	chr12:29203310:T:C	0	29203310	C	T
12	chr12:29203311:G:A	0	29203311	A	G
12	chr12:29203330:C:T	0	29203330	T	C
12	chr12:29203463:A:C	0	29203463	C	A
12	chr12:29203705:T:C	0	29203705	C	T
12	chr12:29203861:G:A	0	29203861	A	G
12	chr12:29203872:C:T	0	29203872	T	C
12	chr12:29204200:T:C	0	29204200	C	T
12	chr12:29204895:T:C	0	29204895	C	T
12	chr12:29204906:C:T	0	29204906	T	C
12	chr12:29205001:A:G	0	29205001	G	A
12	chr12:29205200:C:T	0	29205200	T	C
12	chr12:29205404:C:T	0	29205404	T	C
12	chr12:29205522:C:T	0	29205522	T	C
12	chr12:29206065:G:A	0	29206065	A	G
12	chr12:29206331:G:A	0	29206331	A	G
12	chr12:29206737:A:G	0	29206737	G	A
12	chr12:29207956:T:C	0	29207956	C	T
12	chr12:29208088:T:A	0	29208088	A	T
12	chr12:29208368:G:C	0	29208368	C	G
12	chr12:29210661:A:T	0	29210661	T	A
12	chr12:29211874:A:G	0	29211874	G	A
12	chr12:29213294:C:A	0	29213294	A	C
12	chr12:29214922:T:C	0	29214922	C	T
12	chr12:29215556:G:T	0	29215556	T	G
12	chr12:29216410:G:C	0	29216410	C	G
12	chr12:29216938:C:T	0	29216938	T	C
12	chr12:29217267:T:C	0	29217267	C	T
12	chr12:29217460:T:C	0	29217460	C	T
12	chr12:29217464:G:A	0	29217464	A	G
12	chr12:29217534:G:T	0	29217534	T	G
12	chr12:29217675:G:A	0	29217675	A	G
12	chr12:29217899:A:G	0	29217899	G	A
12	chr12:29218186:C:A	0	29218186	A	C
12	chr12:29218223:A:G	0	29218223	G	A
12	chr12:29218290:T:C	0	29218290	C	T
12	chr12:29218645:A:T	0	29218645	T	A
12	chr12:29218718:CA:C	0	29218718	C	CA
12	chr12:29218794:C:T	0	29218794	T	C
12	chr12:29219085:T:C	0	29219085	C	T
12	chr12:29219624:A:G	0	29219624	G	A
12	chr12:29219675:C:T	0	29219675	T	C
12	chr12:29219696:G:T	0	29219696	T	G
12	chr12:29220694:T:A	0	29220694	A	T
12	chr12:29220734:C:G	0	29220734	G	C
12	chr12:29220966:G:A	0	29220966	A	G
12	chr12:29220970:G:A	0	29220970	A	G
12	chr12:29221147:A:T	0	29221147	T	A
12	chr12:29221194:A:G	0	29221194	G	A
12	chr12:29221775:T:C	0	29221775	C	T
12	chr12:29221920:C:T	0	29221920	T	C
12	chr12:29222117:A:G	0	29222117	G	A
12	chr12:29223130:A:G	0	29223130	G	A
12	chr12:29223309:T:C	0	29223309	C	T
12	chr12:29223500:C:A	0	29223500	A	C
12	chr12:29224615:C:T	0	29224615	T	C
12	chr12:29224621:T:G	0	29224621	G	T
12	chr12:29224656:G:A	0	29224656	A	G
12	chr12:29225523:A:G	0	29225523	G	A
12	chr12:29227205:A:G	0	29227205	G	A
12	chr12:29227255:C:T	0	29227255	T	C
12	chr12:29227294:A:G	0	29227294	G	A
12	chr12:29227567:G:T	0	29227567	T	G
12	chr12:29228058:C:A	0	29228058	A	C
12	chr12:29228967:C:A	0	29228967	A	C
12	chr12:29229039:C:G	0	29229039	G	C
12	chr12:29229097:G:A	0	29229097	A	G
12	chr12:29229741:A:G	0	29229741	G	A
12	chr12:29230439:C:T	0	29230439	T	C
12	chr12:29230477:C:T	0	29230477	T	C
12	chr12:29230612:A:T	0	29230612	T	A
12	chr12:29231701:C:T	0	29231701	T	C
12	chr12:29231765:A:T	0	29231765	T	A
12	chr12:29232535:C:T	0	29232535	T	C
12	chr12:29233013:C:A	0	29233013	A	C
12	chr12:29233329:G:A	0	29233329	A	G
12	chr12:29233363:T:C	0	29233363	C	T
12	chr12:29233762:A:G	0	29233762	G	A
12	chr12:29234522:A:C	0	29234522	C	A
12	chr12:29234606:A:C	0	29234606	C	A
12	chr12:29234679:T:C	0	29234679	C	T
12	chr12:29234776:A:C	0	29234776	C	A
12	chr12:29235058:A:G	0	29235058	G	A
12	chr12:29235177:G:A	0	29235177	A	G
12	chr12:29235229:C:A	0	29235229	A	C
12	chr12:29235442:C:A	0	29235442	A	C
12	chr12:29235547:G:A	0	29235547	A	G
12	chr12:29235637:T:C	0	29235637	C	T
12	chr12:29235839:A:G	0	29235839	G	A
12	chr12:29236198:A:G	0	29236198	G	A
12	chr12:29237924:G:A	0	29237924	A	G
12	chr12:29238589:T:A	0	29238589	A	T
12	chr12:29239070:G:C	0	29239070	C	G
12	chr12:29239580:G:A	0	29239580	A	G
12	chr12:29240169:G:A	0	29240169	A	G
12	chr12:29240802:T:TA	0	29240802	TA	T
12	chr12:29241258:T:C	0	29241258	C	T
12	chr12:29241487:G:T	0	29241487	T	G
12	chr12:29241652:C:T	0	29241652	T	C
12	chr12:29241669:C:A	0	29241669	A	C
12	chr12:29242248:G:C	0	29242248	C	G
12	chr12:29242262:A:G	0	29242262	G	A
12	chr12:29242746:G:T	0	29242746	T	G
12	chr12:29243072:G:A	0	29243072	A	G
12	chr12:29243885:G:A	0	29243885	A	G
12	chr12:29243902:G:C	0	29243902	C	G
12	chr12:29244067:G:A	0	29244067	A	G
12	chr12:29245722:A:G	0	29245722	G	A
12	chr12:29246515:A:G	0	29246515	G	A
12	chr12:29246592:A:G	0	29246592	G	A
12	chr12:29246925:T:TA	0	29246925	TA	T
12	chr12:29247552:G:A	0	29247552	A	G
12	chr12:29248367:A:G	0	29248367	G	A
12	chr12:29248573:A:G	0	29248573	G	A
12	chr12:29249016:G:T	0	29249016	T	G
12	chr12:29249209:A:C	0	29249209	C	A
12	chr12:29249320:G:A	0	29249320	A	G
12	chr12:29249380:A:G	0	29249380	G	A
12	chr12:29249393:G:A	0	29249393	A	G
12	chr12:29249887:A:G	0	29249887	G	A
12	chr12:29250151:CA:C	0	29250151	C	CA
12	chr12:29250203:GTC:G	0	29250203	G	GTC
12	chr12:29251414:G:A	0	29251414	A	G
12	chr12:29251491:G:T	0	29251491	T	G
12	chr12:29252046:G:C	0	29252046	C	G
12	chr12:29252215:T:C	0	29252215	C	T
12	chr12:29252691:C:T	0	29252691	T	C
12	chr12:29252992:C:T	0	29252992	T	C
12	chr12:29253144:G:A	0	29253144	A	G
12	chr12:29253555:G:T	0	29253555	T	G
12	chr12:29253828:G:C	0	29253828	C	G
12	chr12:29254305:GAAAT:G	0	29254305	G	GAAAT
12	chr12:29255006:G:C	0	29255006	C	G
12	chr12:29255074:C:G	0	29255074	G	C
12	chr12:29255447:G:A	0	29255447	A	G
12	chr12:29255759:G:A	0	29255759	A	G
12	chr12:29255839:T:G	0	29255839	G	T
12	chr12:29255847:C:T	0	29255847	T	C
12	chr12:29255925:G:A	0	29255925	A	G
12	chr12:29255961:C:T	0	29255961	T	C
12	chr12:29256134:A:G	0	29256134	G	A
12	chr12:29256701:C:T	0	29256701	T	C
12	chr12:29256734:G:A	0	29256734	A	G
12	chr12:29256966:A:T	0	29256966	T	A
12	chr12:29256969:G:A	0	29256969	A	G
12	chr12:29257066:A:C	0	29257066	C	A
12	chr12:29257466:C:T	0	29257466	T	C
12	chr12:29257626:C:T	0	29257626	T	C
12	chr12:29257838:G:A	0	29257838	A	G
12	chr12:29257840:G:A	0	29257840	A	G
12	chr12:29257901:C:T	0	29257901	T	C
12	chr12:29257920:C:T	0	29257920	T	C
12	chr12:29258015:A:G	0	29258015	G	A
12	chr12:29258268:T:C	0	29258268	C	T
12	chr12:29258765:C:T	0	29258765	T	C
12	chr12:29258881:A:G	0	29258881	G	A
12	chr12:29259743:A:G	0	29259743	G	A
12	chr12:29259817:A:G	0	29259817	G	A
12	chr12:29259843:T:A	0	29259843	A	T
12	chr12:29260541:T:C	0	29260541	C	T
12	chr12:29260560:G:A	0	29260560	A	G
12	chr12:29261221:T:A	0	29261221	A	T
12	chr12:29261278:G:A	0	29261278	A	G
12	chr12:29261299:G:A	0	29261299	A	G
12	chr12:29261424:C:A	0	29261424	A	C
12	chr12:29262347:A:T	0	29262347	T	A
12	chr12:29262863:G:A	0	29262863	A	G
12	chr12:29262996:C:T	0	29262996	T	C
12	chr12:29263297:A:G	0	29263297	G	A
12	chr12:29263708:T:C	0	29263708	C	T
12	chr12:29264237:G:A	0	29264237	A	G
12	chr12:29264495:C:T	0	29264495	T	C
12	chr12:29264843:G:A	0	29264843	A	G
12	chr12:29265969:T:C	0	29265969	C	T
12	chr12:29266228:A:T	0	29266228	T	A
12	chr12:29266527:G:A	0	29266527	A	G
12	chr12:29267121:T:G	0	29267121	G	T
12	chr12:29267152:T:C	0	29267152	C	T
12	chr12:29267465:C:T	0	29267465	T	C
12	chr12:29267675:A:T	0	29267675	T	A
12	chr12:29268413:A:G	0	29268413	G	A
12	chr12:29269416:A:G	0	29269416	G	A
12	chr12:29269725:G:A	0	29269725	A	G
12	chr12:29269829:A:T	0	29269829	T	A
12	chr12:29269831:A:G	0	29269831	G	A
12	chr12:29270119:C:G	0	29270119	G	C
12	chr12:29270650:A:G	0	29270650	G	A
12	chr12:29271046:G:A	0	29271046	A	G
12	chr12:29271202:A:G	0	29271202	G	A
12	chr12:29272188:G:T	0	29272188	T	G
12	chr12:29272278:T:C	0	29272278	C	T
12	chr12:29272356:G:C	0	29272356	C	G
12	chr12:29273072:T:C	0	29273072	C	T
12	chr12:29273171:A:G	0	29273171	G	A
12	chr12:29273454:C:T	0	29273454	T	C
12	chr12:29273699:A:G	0	29273699	G	A
12	chr12:29273760:T:C	0	29273760	C	T
12	chr12:29274534:C:T	0	29274534	T	C
12	chr12:29274829:GC:G	0	29274829	G	GC
12	chr12:29274850:C:T	0	29274850	T	C
12	chr12:29274929:G:A	0	29274929	A	G
12	chr12:29275074:C:T	0	29275074	T	C
12	chr12:29275151:G:C	0	29275151	C	G
12	chr12:29275242:A:G	0	29275242	G	A
12	chr12:29275442:C:T	0	29275442	T	C
12	chr12:29275489:G:T	0	29275489	T	G
12	chr12:29277213:T:C	0	29277213	C	T
12	chr12:29277302:C:A	0	29277302	A	C
12	chr12:29277961:G:T	0	29277961	T	G
12	chr12:29278321:C:A	0	29278321	A	C
12	chr12:29278432:C:T	0	29278432	T	C
12	chr12:29279548:C:T	0	29279548	T	C
12	chr12:29279979:G:C	0	29279979	C	G
12	chr12:29281214:A:G	0	29281214	G	A
12	chr12:29281717:T:C	0	29281717	C	T
12	chr12:29281786:T:A	0	29281786	A	T
12	chr12:29282065:G:C	0	29282065	C	G
12	chr12:29282400:C:G	0	29282400	G	C
12	chr12:29282547:G:A	0	29282547	A	G
12	chr12:29282572:T:TA	0	29282572	TA	T
12	chr12:29282682:T:C	0	29282682	C	T
12	chr12:29283600:TTGAC:T	0	29283600	T	TTGAC
12	chr12:29283651:A:T	0	29283651	T	A
12	chr12:29283810:A:C	0	29283810	C	A
12	chr12:29284120:G:C	0	29284120	C	G
12	chr12:29284284:T:C	0	29284284	C	T
12	chr12:29284928:A:G	0	29284928	G	A
12	chr12:29284958:T:C	0	29284958	C	T
12	chr12:29284962:C:T	0	29284962	T	C
12	chr12:29286655:C:A	0	29286655	A	C
12	chr12:29287150:G:T	0	29287150	T	G
12	chr12:29287303:C:T	0	29287303	T	C
12	chr12:29287772:C:T	0	29287772	T	C
12	chr12:29289205:T:A	0	29289205	A	T
12	chr12:29289296:C:T	0	29289296	T	C
12	chr12:29289399:A:T	0	29289399	T	A
12	chr12:29290263:T:C	0	29290263	C	T
12	chr12:29291087:A:G	0	29291087	G	A
12	chr12:29291351:G:A	0	29291351	A	G
12	chr12:29291794:T:C	0	29291794	C	T
12	chr12:29292236:C:T	0	29292236	T	C
12	chr12:29292361:T:C	0	29292361	C	T
12	chr12:29292489:G:T	0	29292489	T	G
12	chr12:29292597:T:C	0	29292597	C	T
12	chr12:29293741:C:A	0	29293741	A	C
12	chr12:29293762:T:C	0	29293762	C	T
12	chr12:29293911:A:G	0	29293911	G	A
12	chr12:29294570:A:T	0	29294570	T	A
12	chr12:29296072:A:T	0	29296072	T	A
12	chr12:29297620:C:A	0	29297620	A	C
12	chr12:29298446:T:G	0	29298446	G	T
12	chr12:29298788:G:A	0	29298788	A	G
12	chr12:29299480:T:C	0	29299480	C	T
12	chr12:29299800:ACT:A	0	29299800	A	ACT
12	chr12:29299841:C:T	0	29299841	T	C
12	chr12:29300845:G:A	0	29300845	A	G
12	chr12:29301176:G:T	0	29301176	T	G
12	chr12:29302458:C:T	0	29302458	T	C
12	chr12:29302563:G:A	0	29302563	A	G
12	chr12:29303562:T:C	0	29303562	C	T
12	chr12:29303923:A:G	0	29303923	G	A
12	chr12:29304617:A:T	0	29304617	T	A
12	chr12:29305623:A:G	0	29305623	G	A
12	chr12:29305848:A:C	0	29305848	C	A
12	chr12:29306357:G:A	0	29306357	A	G
12	chr12:29306799:G:A	0	29306799	A	G
12	chr12:29307345:G:A	0	29307345	A	G
12	chr12:29307475:TG:T	0	29307475	T	TG
12	chr12:29308639:T:C	0	29308639	C	T
12	chr12:29309811:C:T	0	29309811	T	C
12	chr12:29314736:C:T	0	29314736	T	C
12	chr12:29315751:A:G	0	29315751	G	A
12	chr12:29316054:C:T	0	29316054	T	C
12	chr12:29317333:T:G	0	29317333	G	T
12	chr12:29318199:A:C	0	29318199	C	A
12	chr12:29318288:T:C	0	29318288	C	T
12	chr12:29319065:A:C	0	29319065	C	A
12	chr12:29319096:T:C	0	29319096	C	T
12	chr12:29319135:C:T	0	29319135	T	C
12	chr12:29319140:G:A	0	29319140	A	G
12	chr12:29319943:T:C	0	29319943	C	T
12	chr12:29320175:A:C	0	29320175	C	A
12	chr12:29320728:G:A	0	29320728	A	G
12	chr12:29321177:C:T	0	29321177	T	C
12	chr12:29321188:C:T	0	29321188	T	C
12	chr12:29321200:C:T	0	29321200	T	C
12	chr12:29321323:C:G	0	29321323	G	C
12	chr12:29323167:G:A	0	29323167	A	G
12	chr12:29323568:G:A	0	29323568	A	G
12	chr12:29323872:C:T	0	29323872	T	C
12	chr12:29324572:A:G	0	29324572	G	A
12	chr12:29324809:G:A	0	29324809	A	G
12	chr12:29324998:GA:G	0	29324998	G	GA
12	chr12:29325081:A:G	0	29325081	G	A
12	chr12:29325096:A:G	0	29325096	G	A
12	chr12:29325862:C:T	0	29325862	T	C
12	chr12:29325967:G:A	0	29325967	A	G
12	chr12:29326288:A:G	0	29326288	G	A
12	chr12:29326578:G:A	0	29326578	A	G
12	chr12:29326777:A:C	0	29326777	C	A
12	chr12:29327486:C:T	0	29327486	T	C
12	chr12:29327983:G:A	0	29327983	A	G
12	chr12:29328156:G:A	0	29328156	A	G
12	chr12:29329073:C:A	0	29329073	A	C
12	chr12:29330149:C:T	0	29330149	T	C
12	chr12:29331030:T:G	0	29331030	G	T
12	chr12:29331146:A:C	0	29331146	C	A
12	chr12:29331551:C:T	0	29331551	T	C
12	chr12:29332191:G:A	0	29332191	A	G
12	chr12:29332516:G:A	0	29332516	A	G
12	chr12:29333812:T:C	0	29333812	C	T
12	chr12:29334753:T:G	0	29334753	G	T
12	chr12:29336225:C:CAACT	0	29336225	CAACT	C
12	chr12:29336631:C:T	0	29336631	T	C
12	chr12:29337992:T:C	0	29337992	C	T
12	chr12:29338435:G:A	0	29338435	A	G
12	chr12:29339008:C:G	0	29339008	G	C
12	chr12:29339144:G:T	0	29339144	T	G
12	chr12:29343291:G:A	0	29343291	A	G
12	chr12:29344058:C:T	0	29344058	T	C
12	chr12:29344573:G:A	0	29344573	A	G
12	chr12:29344768:C:G	0	29344768	G	C
12	chr12:29346212:AG:A	0	29346212	A	AG
12	chr12:29346277:T:C	0	29346277	C	T
12	chr12:29346645:A:G	0	29346645	G	A
12	chr12:29348973:A:G	0	29348973	G	A
12	chr12:29349008:A:G	0	29349008	G	A
12	chr12:29349303:T:C	0	29349303	C	T
12	chr12:29350699:T:C	0	29350699	C	T
12	chr12:29350743:C:T	0	29350743	T	C
12	chr12:29351449:G:A	0	29351449	A	G
12	chr12:29351544:G:A	0	29351544	A	G
12	chr12:29351621:C:T	0	29351621	T	C
12	chr12:29351623:A:G	0	29351623	G	A
12	chr12:29352358:A:G	0	29352358	G	A
12	chr12:29352837:T:TA	0	29352837	TA	T
12	chr12:29353321:A:C	0	29353321	C	A
12	chr12:29356580:A:C	0	29356580	C	A
12	chr12:29357436:T:G	0	29357436	G	T
12	chr12:29358465:C:A	0	29358465	A	C
12	chr12:29358608:G:A	0	29358608	A	G
12	chr12:29358665:G:A	0	29358665	A	G
12	chr12:29361016:A:G	0	29361016	G	A
12	chr12:29361178:T:G	0	29361178	G	T
12	chr12:29361900:C:T	0	29361900	T	C
12	chr12:29362031:C:G	0	29362031	G	C
12	chr12:29362995:T:A	0	29362995	A	T
12	chr12:29363159:G:A	0	29363159	A	G
12	chr12:29363679:C:T	0	29363679	T	C
12	chr12:29365219:T:A	0	29365219	A	T
12	chr12:29365497:A:G	0	29365497	G	A
12	chr12:29366231:A:C	0	29366231	C	A
12	chr12:29367084:A:C	0	29367084	C	A
12	chr12:29367773:T:C	0	29367773	C	T
12	chr12:29368518:T:A	0	29368518	A	T
12	chr12:29371024:T:C	0	29371024	C	T
12	chr12:29371226:T:C	0	29371226	C	T
12	chr12:29372457:C:A	0	29372457	A	C
12	chr12:29372597:T:C	0	29372597	C	T
12	chr12:29372680:G:T	0	29372680	T	G
12	chr12:29373828:T:G	0	29373828	G	T
12	chr12:29375525:C:A	0	29375525	A	C
12	chr12:29375662:C:T	0	29375662	T	C
12	chr12:29376590:C:T	0	29376590	T	C
12	chr12:29376927:T:TTG	0	29376927	TTG	T
12	chr12:29377531:A:G	0	29377531	G	A
12	chr12:29381559:G:A	0	29381559	A	G
12	chr12:29382782:A:G	0	29382782	G	A
12	chr12:29383127:T:C	0	29383127	C	T
12	chr12:29383304:G:A	0	29383304	A	G
12	chr12:29383451:A:T	0	29383451	T	A
12	chr12:29384361:G:A	0	29384361	A	G
12	chr12:29384504:C:T	0	29384504	T	C
12	chr12:29384854:A:G	0	29384854	G	A
12	chr12:29385255:T:G	0	29385255	G	T
12	chr12:29385336:C:T	0	29385336	T	C
12	chr12:29385628:C:T	0	29385628	T	C
12	chr12:29385913:C:T	0	29385913	T	C
12	chr12:29386136:G:A	0	29386136	A	G
12	chr12:29386395:G:A	0	29386395	A	G
12	chr12:29386468:G:A	0	29386468	A	G
12	chr12:29386524:G:A	0	29386524	A	G
12	chr12:29386546:G:A	0	29386546	A	G
12	chr12:29386580:C:T	0	29386580	T	C
12	chr12:29386948:TAATA:T	0	29386948	T	TAATA
12	chr12:29386999:G:A	0	29386999	A	G
12	chr12:29387376:T:C	0	29387376	C	T
12	chr12:29387450:ATT:A	0	29387450	A	ATT
12	chr12:29387884:A:G	0	29387884	G	A
12	chr12:29387906:G:T	0	29387906	T	G
12	chr12:29388051:C:T	0	29388051	T	C
12	chr12:29388368:G:A	0	29388368	A	G
12	chr12:29389806:C:T	0	29389806	T	C
12	chr12:29391433:G:A	0	29391433	A	G
12	chr12:29391909:T:C	0	29391909	C	T
12	chr12:29392044:G:C	0	29392044	C	G
12	chr12:29392662:A:G	0	29392662	G	A
12	chr12:29393941:G:A	0	29393941	A	G
12	chr12:29394268:C:T	0	29394268	T	C
12	chr12:29394874:T:C	0	29394874	C	T
12	chr12:29395277:G:A	0	29395277	A	G
12	chr12:29396065:C:T	0	29396065	T	C
12	chr12:29396285:A:G	0	29396285	G	A
12	chr12:29396425:G:T	0	29396425	T	G
12	chr12:29397311:A:G	0	29397311	G	A
12	chr12:29397450:T:C	0	29397450	C	T
12	chr12:29397553:T:C	0	29397553	C	T
12	chr12:29398627:A:C	0	29398627	C	A
12	chr12:29398643:A:G	0	29398643	G	A
12	chr12:29399633:C:T	0	29399633	T	C
12	chr12:29399961:G:A	0	29399961	A	G
12	chr12:29402970:C:A	0	29402970	A	C
12	chr12:29402986:G:A	0	29402986	A	G
12	chr12:29403406:C:T	0	29403406	T	C
12	chr12:29403840:C:T	0	29403840	T	C
12	chr12:29404090:A:C	0	29404090	C	A
12	chr12:29404235:G:A	0	29404235	A	G
12	chr12:29404501:A:G	0	29404501	G	A
12	chr12:29404646:G:A	0	29404646	A	G
12	chr12:29404654:A:G	0	29404654	G	A
12	chr12:29404744:C:T	0	29404744	T	C
12	chr12:29404919:C:T	0	29404919	T	C
12	chr12:29405223:C:A	0	29405223	A	C
12	chr12:29405318:G:GACTC	0	29405318	GACTC	G
12	chr12:29405558:T:A	0	29405558	A	T
12	chr12:29405682:C:T	0	29405682	T	C
12	chr12:29405856:A:C	0	29405856	C	A
12	chr12:29405905:A:G	0	29405905	G	A
12	chr12:29406063:A:G	0	29406063	G	A
12	chr12:29406199:TAATAA:T	0	29406199	T	TAATAA
12	chr12:29406416:T:C	0	29406416	C	T
12	chr12:29408960:C:T	0	29408960	T	C
12	chr12:29409146:G:A	0	29409146	A	G
12	chr12:29409371:A:G	0	29409371	G	A
12	chr12:29409454:A:C	0	29409454	C	A
12	chr12:29409506:T:C	0	29409506	C	T
12	chr12:29409601:T:C	0	29409601	C	T
12	chr12:29409825:T:C	0	29409825	C	T
12	chr12:29409914:A:C	0	29409914	C	A
12	chr12:29410496:T:G	0	29410496	G	T
12	chr12:29410823:T:C	0	29410823	C	T
12	chr12:29411001:A:T	0	29411001	T	A
12	chr12:29411070:T:C	0	29411070	C	T
12	chr12:29411631:C:T	0	29411631	T	C
12	chr12:29411651:C:T	0	29411651	T	C
12	chr12:29411785:T:C	0	29411785	C	T
12	chr12:29411948:T:G	0	29411948	G	T
12	chr12:29411980:CTTTA:C	0	29411980	C	CTTTA
12	chr12:29412079:C:T	0	29412079	T	C
12	chr12:29412164:G:A	0	29412164	A	G
12	chr12:29412172:T:C	0	29412172	C	T
12	chr12:29412177:A:G	0	29412177	G	A
12	chr12:29412246:T:C	0	29412246	C	T
12	chr12:29412445:T:C	0	29412445	C	T
12	chr12:29412458:T:C	0	29412458	C	T
12	chr12:29412999:C:T	0	29412999	T	C
12	chr12:29413346:T:A	0	29413346	A	T
12	chr12:29413405:A:G	0	29413405	G	A
12	chr12:29413604:T:A	0	29413604	A	T
12	chr12:29413693:G:T	0	29413693	T	G
12	chr12:29413704:G:A	0	29413704	A	G
12	chr12:29414089:G:A	0	29414089	A	G
12	chr12:29414215:G:C	0	29414215	C	G
12	chr12:29414360:C:T	0	29414360	T	C
12	chr12:29414412:T:G	0	29414412	G	T
12	chr12:29415048:G:A	0	29415048	A	G
12	chr12:29415096:G:A	0	29415096	A	G
12	chr12:29415286:C:T	0	29415286	T	C
12	chr12:29415345:T:C	0	29415345	C	T
12	chr12:29415468:C:A	0	29415468	A	C
12	chr12:29415546:T:TA	0	29415546	TA	T
12	chr12:29416054:C:A	0	29416054	A	C
12	chr12:29416405:T:C	0	29416405	C	T
12	chr12:29417841:C:A	0	29417841	A	C
12	chr12:29419291:T:TG	0	29419291	TG	T
12	chr12:29419373:C:T	0	29419373	T	C
12	chr12:29420021:C:T	0	29420021	T	C
12	chr12:29420900:G:C	0	29420900	C	G
12	chr12:29421170:C:T	0	29421170	T	C
12	chr12:29421823:G:A	0	29421823	A	G
12	chr12:29422520:G:C	0	29422520	C	G
12	chr12:29422754:T:C	0	29422754	C	T
12	chr12:29423584:C:T	0	29423584	T	C
12	chr12:29424305:A:G	0	29424305	G	A
12	chr12:29424774:G:A	0	29424774	A	G
12	chr12:29424834:G:A	0	29424834	A	G
12	chr12:29425115:C:T	0	29425115	T	C
12	chr12:29425214:T:G	0	29425214	G	T
12	chr12:29426713:A:G	0	29426713	G	A
12	chr12:29427194:A:G	0	29427194	G	A
12	chr12:29427818:A:G	0	29427818	G	A
12	chr12:29428843:A:G	0	29428843	G	A
12	chr12:29429211:A:C	0	29429211	C	A
12	chr12:29429732:A:G	0	29429732	G	A
12	chr12:29431373:A:G	0	29431373	G	A
12	chr12:29431676:G:A	0	29431676	A	G
12	chr12:29431913:G:A	0	29431913	A	G
12	chr12:29432248:A:G	0	29432248	G	A
12	chr12:29432552:T:C	0	29432552	C	T
12	chr12:29433183:G:T	0	29433183	T	G
12	chr12:29434871:C:T	0	29434871	T	C
12	chr12:29434972:A:G	0	29434972	G	A
12	chr12:29435997:T:C	0	29435997	C	T
12	chr12:29436414:TGTC:T	0	29436414	T	TGTC
12	chr12:29437642:ACT:A	0	29437642	A	ACT
12	chr12:29437721:G:A	0	29437721	A	G
12	chr12:29437912:T:G	0	29437912	G	T
12	chr12:29438251:A:C	0	29438251	C	A
12	chr12:29439171:C:CA	0	29439171	CA	C
12	chr12:29440287:G:T	0	29440287	T	G
12	chr12:29440835:GA:G	0	29440835	G	GA
12	chr12:29441138:T:C	0	29441138	C	T
12	chr12:29441555:A:G	0	29441555	G	A
12	chr12:29443432:T:C	0	29443432	C	T
12	chr12:29444673:T:A	0	29444673	A	T
12	chr12:29445440:T:C	0	29445440	C	T
12	chr12:29445683:G:C	0	29445683	C	G
12	chr12:29447694:A:C	0	29447694	C	A
12	chr12:29447753:TAATGA:T	0	29447753	T	TAATGA
12	chr12:29448803:A:G	0	29448803	G	A
12	chr12:29449419:G:T	0	29449419	T	G
12	chr12:29449803:T:C	0	29449803	C	T
12	chr12:29450094:A:T	0	29450094	T	A
12	chr12:29452196:A:G	0	29452196	G	A
12	chr12:29452455:C:CT	0	29452455	CT	C
12	chr12:29452573:T:C	0	29452573	C	T
12	chr12:29454998:T:C	0	29454998	C	T
12	chr12:29455428:T:A	0	29455428	A	T
12	chr12:29455516:T:C	0	29455516	C	T
12	chr12:29458616:T:A	0	29458616	A	T
12	chr12:29459137:C:T	0	29459137	T	C
12	chr12:29459492:G:A	0	29459492	A	G
12	chr12:29459627:C:T	0	29459627	T	C
12	chr12:29459678:GT:G	0	29459678	G	GT
12	chr12:29459725:A:G	0	29459725	G	A
12	chr12:29459916:A:G	0	29459916	G	A
12	chr12:29460534:A:G	0	29460534	G	A
12	chr12:29460980:A:G	0	29460980	G	A
12	chr12:29461776:A:G	0	29461776	G	A
12	chr12:29462218:C:A	0	29462218	A	C
12	chr12:29462289:A:T	0	29462289	T	A
12	chr12:29462640:A:G	0	29462640	G	A
12	chr12:29462872:T:C	0	29462872	C	T
12	chr12:29464035:G:T	0	29464035	T	G
12	chr12:29464617:G:A	0	29464617	A	G
12	chr12:29464803:C:T	0	29464803	T	C
12	chr12:29465094:A:C	0	29465094	C	A
12	chr12:29465405:A:G	0	29465405	G	A
12	chr12:29465972:A:T	0	29465972	T	A
12	chr12:29465998:C:A	0	29465998	A	C
12	chr12:29466131:A:T	0	29466131	T	A
12	chr12:29466153:A:G	0	29466153	G	A
12	chr12:29466644:C:T	0	29466644	T	C
12	chr12:29466929:A:G	0	29466929	G	A
12	chr12:29468121:G:A	0	29468121	A	G
12	chr12:29468740:T:C	0	29468740	C	T
12	chr12:29468776:T:C	0	29468776	C	T
12	chr12:29468901:C:T	0	29468901	T	C
12	chr12:29469269:A:G	0	29469269	G	A
12	chr12:29470171:T:A	0	29470171	A	T
12	chr12:29470326:G:A	0	29470326	A	G
12	chr12:29470392:A:C	0	29470392	C	A
12	chr12:29470627:G:A	0	29470627	A	G
12	chr12:29470991:A:T	0	29470991	T	A
12	chr12:29471697:T:C	0	29471697	C	T
12	chr12:29472688:T:C	0	29472688	C	T
12	chr12:29472996:T:C	0	29472996	C	T
12	chr12:29473268:C:T	0	29473268	T	C
12	chr12:29473441:T:C	0	29473441	C	T
12	chr12:29473566:A:G	0	29473566	G	A
12	chr12:29473838:A:G	0	29473838	G	A
12	chr12:29473886:C:G	0	29473886	G	C
12	chr12:29474594:G:A	0	29474594	A	G
12	chr12:29474600:T:C	0	29474600	C	T
12	chr12:29474809:G:A	0	29474809	A	G
12	chr12:29475083:G:A	0	29475083	A	G
12	chr12:29476781:A:G	0	29476781	G	A
12	chr12:29477453:A:G	0	29477453	G	A
12	chr12:29477851:T:G	0	29477851	G	T
12	chr12:29477891:A:T	0	29477891	T	A
12	chr12:29478228:A:G	0	29478228	G	A
12	chr12:29479124:G:A	0	29479124	A	G
12	chr12:29479232:G:T	0	29479232	T	G
12	chr12:29479345:G:A	0	29479345	A	G
12	chr12:29480468:T:G	0	29480468	G	T
12	chr12:29480683:C:A	0	29480683	A	C
12	chr12:29480716:C:T	0	29480716	T	C
12	chr12:29480735:A:AG	0	29480735	AG	A
12	chr12:29480799:G:A	0	29480799	A	G
12	chr12:29480884:G:A	0	29480884	A	G
12	chr12:29480912:G:A	0	29480912	A	G
12	chr12:29481090:G:A	0	29481090	A	G
12	chr12:29481377:T:C	0	29481377	C	T
12	chr12:29481986:T:C	0	29481986	C	T
12	chr12:29482009:C:T	0	29482009	T	C
12	chr12:29482199:C:T	0	29482199	T	C
12	chr12:29482844:G:A	0	29482844	A	G
12	chr12:29483090:CCCT:C	0	29483090	C	CCCT
12	chr12:29483961:A:G	0	29483961	G	A
12	chr12:29484214:G:A	0	29484214	A	G
12	chr12:29484247:G:C	0	29484247	C	G
12	chr12:29484453:A:G	0	29484453	G	A
12	chr12:29484514:T:C	0	29484514	C	T
12	chr12:29484606:G:A	0	29484606	A	G
12	chr12:29485906:C:A	0	29485906	A	C
12	chr12:29488244:A:C	0	29488244	C	A
12	chr12:29488332:G:T	0	29488332	T	G
12	chr12:29488881:C:T	0	29488881	T	C
12	chr12:29488884:C:G	0	29488884	G	C
12	chr12:29488971:A:G	0	29488971	G	A
12	chr12:29489046:A:G	0	29489046	G	A
12	chr12:29489061:G:A	0	29489061	A	G
12	chr12:29489106:C:T	0	29489106	T	C
12	chr12:29489178:A:G	0	29489178	G	A
12	chr12:29489181:T:C	0	29489181	C	T
12	chr12:29489246:T:C	0	29489246	C	T
12	chr12:29489316:G:A	0	29489316	A	G
12	chr12:29489609:C:T	0	29489609	T	C
12	chr12:29489640:A:C	0	29489640	C	A
12	chr12:29489994:G:A	0	29489994	A	G
12	chr12:29490489:T:C	0	29490489	C	T
12	chr12:29490812:T:C	0	29490812	C	T
12	chr12:29492320:T:A	0	29492320	A	T
12	chr12:29492518:A:G	0	29492518	G	A
12	chr12:29493137:T:C	0	29493137	C	T
12	chr12:29494097:C:T	0	29494097	T	C
12	chr12:29494398:T:C	0	29494398	C	T
12	chr12:29495143:T:C	0	29495143	C	T
12	chr12:29495258:T:G	0	29495258	G	T
12	chr12:29495342:G:A	0	29495342	A	G
12	chr12:29495831:G:A	0	29495831	A	G
12	chr12:29497159:CTCAGGAGGCAGAG:C	0	29497159	C	CTCAGGAGGCAGAG
12	chr12:29497220:T:C	0	29497220	C	T
12	chr12:29497809:C:T	0	29497809	T	C
12	chr12:29497869:T:G	0	29497869	G	T
12	chr12:29497937:T:C	0	29497937	C	T
12	chr12:29497966:T:C	0	29497966	C	T
12	chr12:29498633:G:T	0	29498633	T	G
12	chr12:29499232:C:A	0	29499232	A	C
12	chr12:29499685:C:T	0	29499685	T	C
12	chr12:29500148:C:T	0	29500148	T	C
12	chr12:29500785:T:C	0	29500785	C	T
12	chr12:29500949:G:C	0	29500949	C	G
12	chr12:29501239:G:A	0	29501239	A	G
12	chr12:29501567:GATAA:G	0	29501567	G	GATAA
12	chr12:29501573:T:C	0	29501573	C	T
12	chr12:29501874:T:C	0	29501874	C	T
12	chr12:29502704:C:T	0	29502704	T	C
12	chr12:29503376:T:C	0	29503376	C	T
12	chr12:29503954:T:C	0	29503954	C	T
12	chr12:29503983:C:T	0	29503983	T	C
12	chr12:29504200:A:T	0	29504200	T	A
12	chr12:29504383:T:G	0	29504383	G	T
12	chr12:29504767:G:A	0	29504767	A	G
12	chr12:29505358:C:T	0	29505358	T	C
12	chr12:29505842:A:T	0	29505842	T	A
12	chr12:29506335:C:T	0	29506335	T	C
12	chr12:29506610:G:A	0	29506610	A	G
12	chr12:29507271:C:T	0	29507271	T	C
12	chr12:29507844:T:C	0	29507844	C	T
12	chr12:29508430:A:G	0	29508430	G	A
12	chr12:29508443:T:C	0	29508443	C	T
12	chr12:29508540:G:A	0	29508540	A	G
12	chr12:29508678:G:A	0	29508678	A	G
12	chr12:29508802:C:T	0	29508802	T	C
12	chr12:29509014:T:C	0	29509014	C	T
12	chr12:29509403:C:A	0	29509403	A	C
12	chr12:29509635:C:T	0	29509635	T	C
12	chr12:29510273:G:C	0	29510273	C	G
12	chr12:29511550:T:C	0	29511550	C	T
12	chr12:29511624:C:T	0	29511624	T	C
12	chr12:29513095:T:C	0	29513095	C	T
12	chr12:29513390:G:A	0	29513390	A	G
12	chr12:29513539:CAAT:C	0	29513539	C	CAAT
12	chr12:29513957:C:T	0	29513957	T	C
12	chr12:29514726:G:A	0	29514726	A	G
12	chr12:29514747:A:G	0	29514747	G	A
12	chr12:29514783:T:C	0	29514783	C	T
12	chr12:29515024:T:C	0	29515024	C	T
12	chr12:29516039:T:C	0	29516039	C	T
12	chr12:29517571:G:A	0	29517571	A	G
12	chr12:29518911:G:C	0	29518911	C	G
12	chr12:29519945:G:A	0	29519945	A	G
12	chr12:29521954:G:C	0	29521954	C	G
12	chr12:29521991:CAA:C	0	29521991	C	CAA
12	chr12:29522755:G:A	0	29522755	A	G
12	chr12:29524213:A:G	0	29524213	G	A
12	chr12:29524867:A:G	0	29524867	G	A
12	chr12:29525061:AG:A	0	29525061	A	AG
12	chr12:29526126:C:T	0	29526126	T	C
12	chr12:29526507:A:G	0	29526507	G	A
12	chr12:29526804:T:C	0	29526804	C	T
12	chr12:29527941:G:A	0	29527941	A	G
12	chr12:29529367:A:G	0	29529367	G	A
12	chr12:29529542:T:A	0	29529542	A	T
12	chr12:29530177:C:T	0	29530177	T	C
12	chr12:29530781:T:A	0	29530781	A	T
12	chr12:29530984:C:T	0	29530984	T	C
12	chr12:29531551:T:C	0	29531551	C	T
12	chr12:29531891:C:T	0	29531891	T	C
12	chr12:29533403:G:T	0	29533403	T	G
12	chr12:29533498:G:A	0	29533498	A	G
12	chr12:29533547:A:T	0	29533547	T	A
12	chr12:29533562:C:T	0	29533562	T	C
12	chr12:29533966:C:T	0	29533966	T	C
12	chr12:29534038:G:A	0	29534038	A	G
12	chr12:29534855:A:G	0	29534855	G	A
12	chr12:29535269:T:C	0	29535269	C	T
12	chr12:29535564:T:C	0	29535564	C	T
12	chr12:29537565:T:G	0	29537565	G	T
12	chr12:29538078:A:G	0	29538078	G	A
12	chr12:29539433:G:A	0	29539433	A	G
12	chr12:29539579:C:T	0	29539579	T	C
12	chr12:29539725:G:A	0	29539725	A	G
12	chr12:29539739:G:A	0	29539739	A	G
12	chr12:29539924:T:C	0	29539924	C	T
12	chr12:29539998:A:C	0	29539998	C	A
12	chr12:29541899:C:T	0	29541899	T	C
12	chr12:29542477:G:A	0	29542477	A	G
12	chr12:29542928:A:G	0	29542928	G	A
12	chr12:29543043:C:T	0	29543043	T	C
12	chr12:29543323:G:C	0	29543323	C	G
12	chr12:29543396:T:C	0	29543396	C	T
12	chr12:29543580:G:T	0	29543580	T	G
12	chr12:29544145:A:G	0	29544145	G	A
12	chr12:29544159:C:T	0	29544159	T	C
12	chr12:29545376:A:T	0	29545376	T	A
12	chr12:29545884:G:A	0	29545884	A	G
12	chr12:29546407:T:C	0	29546407	C	T
12	chr12:29546426:A:G	0	29546426	G	A
12	chr12:29546865:A:C	0	29546865	C	A
12	chr12:29547111:G:T	0	29547111	T	G
12	chr12:29547157:T:G	0	29547157	G	T
12	chr12:29548040:A:T	0	29548040	T	A
12	chr12:29548899:T:A	0	29548899	A	T
12	chr12:29548955:G:A	0	29548955	A	G
12	chr12:29548990:T:A	0	29548990	A	T
12	chr12:29549121:C:T	0	29549121	T	C
12	chr12:29549252:A:G	0	29549252	G	A
12	chr12:29550279:C:T	0	29550279	T	C
12	chr12:29550713:T:G	0	29550713	G	T
12	chr12:29551392:A:G	0	29551392	G	A
12	chr12:29551715:G:A	0	29551715	A	G
12	chr12:29552319:C:T	0	29552319	T	C
12	chr12:29552436:C:A	0	29552436	A	C
12	chr12:29553993:G:A	0	29553993	A	G
12	chr12:29554089:T:G	0	29554089	G	T
12	chr12:29554860:A:G	0	29554860	G	A
12	chr12:29555937:AC:A	0	29555937	A	AC
12	chr12:29555994:T:G	0	29555994	G	T
12	chr12:29557211:T:C	0	29557211	C	T
12	chr12:29557599:G:A	0	29557599	A	G
12	chr12:29557723:T:TC	0	29557723	TC	T
12	chr12:29557900:G:A	0	29557900	A	G
12	chr12:29558424:T:A	0	29558424	A	T
12	chr12:29558698:C:T	0	29558698	T	C
12	chr12:29559154:A:G	0	29559154	G	A
12	chr12:29559327:C:T	0	29559327	T	C
12	chr12:29559773:G:A	0	29559773	A	G
12	chr12:29560075:G:A	0	29560075	A	G
12	chr12:29560228:C:A	0	29560228	A	C
12	chr12:29560695:T:G	0	29560695	G	T
12	chr12:29560851:A:G	0	29560851	G	A
12	chr12:29561541:A:G	0	29561541	G	A
12	chr12:29562101:C:A	0	29562101	A	C
12	chr12:29562248:C:T	0	29562248	T	C
12	chr12:29562493:A:G	0	29562493	G	A
12	chr12:29563564:G:T	0	29563564	T	G
12	chr12:29564787:G:A	0	29564787	A	G
12	chr12:29564905:C:G	0	29564905	G	C
12	chr12:29565023:C:T	0	29565023	T	C
12	chr12:29565730:C:T	0	29565730	T	C
12	chr12:29566341:G:A	0	29566341	A	G
12	chr12:29566509:C:T	0	29566509	T	C
12	chr12:29567020:G:A	0	29567020	A	G
12	chr12:29567081:T:C	0	29567081	C	T
12	chr12:29567309:A:G	0	29567309	G	A
12	chr12:29567362:C:T	0	29567362	T	C
12	chr12:29567392:T:G	0	29567392	G	T
12	chr12:29567396:T:G	0	29567396	G	T
12	chr12:29567473:A:G	0	29567473	G	A
12	chr12:29567709:T:C	0	29567709	C	T
12	chr12:29567810:C:T	0	29567810	T	C
12	chr12:29567965:T:C	0	29567965	C	T
12	chr12:29567992:A:G	0	29567992	G	A
12	chr12:29568278:C:T	0	29568278	T	C
12	chr12:29568512:T:C	0	29568512	C	T
12	chr12:29569012:C:T	0	29569012	T	C
12	chr12:29570311:T:C	0	29570311	C	T
12	chr12:29570395:G:C	0	29570395	C	G
12	chr12:29570491:A:T	0	29570491	T	A
12	chr12:29571015:A:G	0	29571015	G	A
12	chr12:29571128:G:A	0	29571128	A	G
12	chr12:29571427:T:C	0	29571427	C	T
12	chr12:29571880:C:A	0	29571880	A	C
12	chr12:29572561:T:C	0	29572561	C	T
12	chr12:29572584:A:G	0	29572584	G	A
12	chr12:29573073:G:C	0	29573073	C	G
12	chr12:29573351:G:A	0	29573351	A	G
12	chr12:29574048:T:G	0	29574048	G	T
12	chr12:29574285:G:T	0	29574285	T	G
12	chr12:29574906:C:T	0	29574906	T	C
12	chr12:29574968:C:T	0	29574968	T	C
12	chr12:29575014:C:T	0	29575014	T	C
12	chr12:29575184:T:A	0	29575184	A	T
12	chr12:29575236:G:A	0	29575236	A	G
12	chr12:29575432:G:A	0	29575432	A	G
12	chr12:29575762:G:A	0	29575762	A	G
12	chr12:29575848:A:G	0	29575848	G	A
12	chr12:29576057:T:C	0	29576057	C	T
12	chr12:29576223:T:C	0	29576223	C	T
12	chr12:29576349:C:T	0	29576349	T	C
12	chr12:29576837:T:A	0	29576837	A	T
12	chr12:29576878:C:G	0	29576878	G	C
12	chr12:29576890:C:T	0	29576890	T	C
12	chr12:29577294:C:T	0	29577294	T	C
12	chr12:29577648:A:G	0	29577648	G	A
12	chr12:29578159:C:A	0	29578159	A	C
12	chr12:29578794:C:T	0	29578794	T	C
12	chr12:29579430:G:T	0	29579430	T	G
12	chr12:29579857:T:C	0	29579857	C	T
12	chr12:29580222:G:A	0	29580222	A	G
12	chr12:29580566:A:C	0	29580566	C	A
12	chr12:29581730:C:T	0	29581730	T	C
12	chr12:29582015:C:T	0	29582015	T	C
12	chr12:29582100:G:A	0	29582100	A	G
12	chr12:29582656:C:T	0	29582656	T	C
12	chr12:29582703:A:T	0	29582703	T	A
12	chr12:29582837:T:C	0	29582837	C	T
12	chr12:29582957:T:C	0	29582957	C	T
12	chr12:29583547:A:G	0	29583547	G	A
12	chr12:29583590:G:T	0	29583590	T	G
12	chr12:29583620:A:G	0	29583620	G	A
12	chr12:29584046:G:A	0	29584046	A	G
12	chr12:29584985:T:C	0	29584985	C	T
12	chr12:29585618:A:G	0	29585618	G	A
12	chr12:29586174:C:T	0	29586174	T	C
12	chr12:29586373:A:G	0	29586373	G	A
12	chr12:29587874:G:A	0	29587874	A	G
12	chr12:29588207:G:A	0	29588207	A	G
12	chr12:29589031:A:G	0	29589031	G	A
12	chr12:29589486:T:C	0	29589486	C	T
12	chr12:29589773:A:T	0	29589773	T	A
12	chr12:29589962:T:C	0	29589962	C	T
12	chr12:29591275:C:T	0	29591275	T	C
12	chr12:29591688:C:A	0	29591688	A	C
12	chr12:29592953:C:T	0	29592953	T	C
12	chr12:29593096:C:T	0	29593096	T	C
12	chr12:29594023:C:T	0	29594023	T	C
12	chr12:29594705:C:T	0	29594705	T	C
12	chr12:29594926:A:G	0	29594926	G	A
12	chr12:29595300:C:T	0	29595300	T	C
12	chr12:29596634:G:A	0	29596634	A	G
12	chr12:29596693:G:C	0	29596693	C	G
12	chr12:29597091:T:C	0	29597091	C	T
12	chr12:29598415:T:A	0	29598415	A	T
12	chr12:29599639:C:T	0	29599639	T	C
12	chr12:29599871:T:C	0	29599871	C	T
12	chr12:29600791:C:T	0	29600791	T	C
12	chr12:29600898:G:A	0	29600898	A	G
12	chr12:29601029:G:T	0	29601029	T	G
12	chr12:29601182:A:C	0	29601182	C	A
12	chr12:29601243:T:G	0	29601243	G	T
12	chr12:29601249:T:C	0	29601249	C	T
12	chr12:29601624:TGTA:T	0	29601624	T	TGTA
12	chr12:29603668:T:C	0	29603668	C	T
12	chr12:29603877:C:A	0	29603877	A	C
12	chr12:29604596:C:T	0	29604596	T	C
12	chr12:29605401:C:T	0	29605401	T	C
12	chr12:29605454:T:C	0	29605454	C	T
12	chr12:29606423:AG:A	0	29606423	A	AG
12	chr12:29607630:T:C	0	29607630	C	T
12	chr12:29607685:G:A	0	29607685	A	G
12	chr12:29608374:A:G	0	29608374	G	A
12	chr12:29608478:C:T	0	29608478	T	C
12	chr12:29608756:G:A	0	29608756	A	G
12	chr12:29608985:C:T	0	29608985	T	C
12	chr12:29609709:C:G	0	29609709	G	C
12	chr12:29610018:G:A	0	29610018	A	G
12	chr12:29610043:C:A	0	29610043	A	C
12	chr12:29610116:T:C	0	29610116	C	T
12	chr12:29610333:G:A	0	29610333	A	G
12	chr12:29611203:C:G	0	29611203	G	C
12	chr12:29611278:C:A	0	29611278	A	C
12	chr12:29611469:A:G	0	29611469	G	A
12	chr12:29612479:A:G	0	29612479	G	A
12	chr12:29612645:A:C	0	29612645	C	A
12	chr12:29612706:T:C	0	29612706	C	T
12	chr12:29613073:G:A	0	29613073	A	G
12	chr12:29614201:C:G	0	29614201	G	C
12	chr12:29614476:A:C	0	29614476	C	A
12	chr12:29614902:A:G	0	29614902	G	A
12	chr12:29616232:T:C	0	29616232	C	T
12	chr12:29616282:C:T	0	29616282	T	C
12	chr12:29617310:A:T	0	29617310	T	A
12	chr12:29617322:C:T	0	29617322	T	C
12	chr12:29618856:C:T	0	29618856	T	C
12	chr12:29619126:C:T	0	29619126	T	C
12	chr12:29619241:T:G	0	29619241	G	T
12	chr12:29619357:C:A	0	29619357	A	C
12	chr12:29619571:C:T	0	29619571	T	C
12	chr12:29619864:G:A	0	29619864	A	G
12	chr12:29620540:A:G	0	29620540	G	A
12	chr12:29620855:A:G	0	29620855	G	A
12	chr12:29621106:A:G	0	29621106	G	A
12	chr12:29623121:T:C	0	29623121	C	T
12	chr12:29623422:T:C	0	29623422	C	T
12	chr12:29623807:C:T	0	29623807	T	C
12	chr12:29623940:G:A	0	29623940	A	G
12	chr12:29624137:G:A	0	29624137	A	G
12	chr12:29624204:T:C	0	29624204	C	T
12	chr12:29624573:T:C	0	29624573	C	T
12	chr12:29624869:A:G	0	29624869	G	A
12	chr12:29624928:A:G	0	29624928	G	A
12	chr12:29624948:A:C	0	29624948	C	A
12	chr12:29626011:T:C	0	29626011	C	T
12	chr12:29627057:C:T	0	29627057	T	C
12	chr12:29628520:A:G	0	29628520	G	A
12	chr12:29629308:A:G	0	29629308	G	A
12	chr12:29630743:C:A	0	29630743	A	C
12	chr12:29631392:C:T	0	29631392	T	C
12	chr12:29632369:A:G	0	29632369	G	A
12	chr12:29632892:A:C	0	29632892	C	A
12	chr12:29632920:A:T	0	29632920	T	A
12	chr12:29633480:T:C	0	29633480	C	T
12	chr12:29633765:A:G	0	29633765	G	A
12	chr12:29633854:A:T	0	29633854	T	A
12	chr12:29633890:C:T	0	29633890	T	C
12	chr12:29633893:C:T	0	29633893	T	C
12	chr12:29634515:C:T	0	29634515	T	C
12	chr12:29635781:C:T	0	29635781	T	C
12	chr12:29636397:G:A	0	29636397	A	G
12	chr12:29636817:A:G	0	29636817	G	A
12	chr12:29637095:C:A	0	29637095	A	C
12	chr12:29637466:T:C	0	29637466	C	T
12	chr12:29637728:A:G	0	29637728	G	A
12	chr12:29638296:G:A	0	29638296	A	G
12	chr12:29638522:T:C	0	29638522	C	T
12	chr12:29638700:T:A	0	29638700	A	T
12	chr12:29638712:C:T	0	29638712	T	C
12	chr12:29638739:G:C	0	29638739	C	G
12	chr12:29638764:T:G	0	29638764	G	T
12	chr12:29639003:T:A	0	29639003	A	T
12	chr12:29639300:A:G	0	29639300	G	A
12	chr12:29639564:T:C	0	29639564	C	T
12	chr12:29639870:A:G	0	29639870	G	A
12	chr12:29640685:G:A	0	29640685	A	G
12	chr12:29640738:T:C	0	29640738	C	T
12	chr12:29640975:C:T	0	29640975	T	C
12	chr12:29641059:T:C	0	29641059	C	T
12	chr12:29641442:G:A	0	29641442	A	G
12	chr12:29641624:A:G	0	29641624	G	A
12	chr12:29641698:A:C	0	29641698	C	A
12	chr12:29642937:T:C	0	29642937	C	T
12	chr12:29643018:CAAATGGCCAACA:C	0	29643018	C	CAAATGGCCAACA
12	chr12:29644497:A:C	0	29644497	C	A
12	chr12:29644998:T:C	0	29644998	C	T
12	chr12:29645125:A:C	0	29645125	C	A
12	chr12:29645223:C:T	0	29645223	T	C
12	chr12:29645359:T:A	0	29645359	A	T
12	chr12:29645371:A:G	0	29645371	G	A
12	chr12:29645470:T:C	0	29645470	C	T
12	chr12:29645557:G:A	0	29645557	A	G
12	chr12:29645778:C:T	0	29645778	T	C
12	chr12:29645821:C:T	0	29645821	T	C
12	chr12:29645823:C:T	0	29645823	T	C
12	chr12:29646186:C:T	0	29646186	T	C
12	chr12:29646525:C:T	0	29646525	T	C
12	chr12:29646593:C:T	0	29646593	T	C
12	chr12:29646595:T:C	0	29646595	C	T
12	chr12:29646669:G:A	0	29646669	A	G
12	chr12:29646792:G:A	0	29646792	A	G
12	chr12:29647085:C:T	0	29647085	T	C
12	chr12:29647170:T:C	0	29647170	C	T
12	chr12:29647359:G:A	0	29647359	A	G
12	chr12:29647739:T:G	0	29647739	G	T
12	chr12:29648261:T:C	0	29648261	C	T
12	chr12:29648848:G:A	0	29648848	A	G
12	chr12:29649880:A:C	0	29649880	C	A
12	chr12:29650367:G:A	0	29650367	A	G
12	chr12:29651142:C:T	0	29651142	T	C
12	chr12:29652142:A:G	0	29652142	G	A
12	chr12:29652264:G:C	0	29652264	C	G
12	chr12:29652421:C:T	0	29652421	T	C
12	chr12:29652556:T:C	0	29652556	C	T
12	chr12:29652665:T:C	0	29652665	C	T
12	chr12:29652784:G:A	0	29652784	A	G
12	chr12:29652923:G:A	0	29652923	A	G
12	chr12:29653092:T:A	0	29653092	A	T
12	chr12:29653475:T:C	0	29653475	C	T
12	chr12:29653593:T:A	0	29653593	A	T
12	chr12:29655127:T:C	0	29655127	C	T
12	chr12:29655173:A:G	0	29655173	G	A
12	chr12:29655230:A:G	0	29655230	G	A
12	chr12:29655290:C:T	0	29655290	T	C
12	chr12:29656608:C:T	0	29656608	T	C
12	chr12:29656910:C:T	0	29656910	T	C
12	chr12:29657192:T:C	0	29657192	C	T
12	chr12:29660244:T:C	0	29660244	C	T
12	chr12:29661072:C:T	0	29661072	T	C
12	chr12:29661477:A:G	0	29661477	G	A
12	chr12:29661583:G:GCCCAGC	0	29661583	GCCCAGC	G
12	chr12:29662377:T:A	0	29662377	A	T
12	chr12:29663372:C:T	0	29663372	T	C
12	chr12:29663447:A:G	0	29663447	G	A
12	chr12:29663807:A:G	0	29663807	G	A
12	chr12:29663888:C:T	0	29663888	T	C
12	chr12:29664098:A:C	0	29664098	C	A
12	chr12:29664281:T:C	0	29664281	C	T
12	chr12:29664783:G:C	0	29664783	C	G
12	chr12:29665009:T:C	0	29665009	C	T
12	chr12:29665121:G:A	0	29665121	A	G
12	chr12:29665224:C:T	0	29665224	T	C
12	chr12:29665238:A:C	0	29665238	C	A
12	chr12:29665316:G:A	0	29665316	A	G
12	chr12:29667493:T:C	0	29667493	C	T
12	chr12:29667765:T:C	0	29667765	C	T
12	chr12:29667898:C:T	0	29667898	T	C
12	chr12:29667926:T:C	0	29667926	C	T
12	chr12:29668203:A:G	0	29668203	G	A
12	chr12:29668344:G:A	0	29668344	A	G
12	chr12:29668596:G:A	0	29668596	A	G
12	chr12:29668611:C:T	0	29668611	T	C
12	chr12:29668617:T:C	0	29668617	C	T
12	chr12:29668626:A:C	0	29668626	C	A
12	chr12:29668657:T:C	0	29668657	C	T
12	chr12:29668819:C:G	0	29668819	G	C
12	chr12:29669120:CA:C	0	29669120	C	CA
12	chr12:29669268:T:C	0	29669268	C	T
12	chr12:29669447:G:A	0	29669447	A	G
12	chr12:29669828:C:T	0	29669828	T	C
12	chr12:29669899:G:A	0	29669899	A	G
12	chr12:29669900:T:C	0	29669900	C	T
12	chr12:29669962:T:A	0	29669962	A	T
12	chr12:29669997:T:C	0	29669997	C	T
12	chr12:29670022:G:A	0	29670022	A	G
12	chr12:29670356:G:A	0	29670356	A	G
12	chr12:29670599:A:G	0	29670599	G	A
12	chr12:29670707:C:T	0	29670707	T	C
12	chr12:29670729:G:A	0	29670729	A	G
12	chr12:29671188:T:C	0	29671188	C	T
12	chr12:29671213:C:T	0	29671213	T	C
12	chr12:29671279:G:A	0	29671279	A	G
12	chr12:29671391:G:C	0	29671391	C	G
12	chr12:29671507:T:C	0	29671507	C	T
12	chr12:29671515:A:G	0	29671515	G	A
12	chr12:29671531:A:C	0	29671531	C	A
12	chr12:29671561:C:T	0	29671561	T	C
12	chr12:29671572:G:A	0	29671572	A	G
12	chr12:29672015:G:A	0	29672015	A	G
12	chr12:29672077:A:C	0	29672077	C	A
12	chr12:29672611:T:C	0	29672611	C	T
12	chr12:29672684:A:G	0	29672684	G	A
12	chr12:29673160:C:T	0	29673160	T	C
12	chr12:29673251:A:AG	0	29673251	AG	A
12	chr12:29673352:G:C	0	29673352	C	G
12	chr12:29673385:C:T	0	29673385	T	C
12	chr12:29673413:T:A	0	29673413	A	T
12	chr12:29673853:A:G	0	29673853	G	A
12	chr12:29674100:C:T	0	29674100	T	C
12	chr12:29674160:T:C	0	29674160	C	T
12	chr12:29674315:A:ATAAG	0	29674315	ATAAG	A
12	chr12:29674421:AC:A	0	29674421	A	AC
12	chr12:29674534:C:T	0	29674534	T	C
12	chr12:29674561:A:G	0	29674561	G	A
12	chr12:29675131:A:C	0	29675131	C	A
12	chr12:29675280:TAACTC:T	0	29675280	T	TAACTC
12	chr12:29675375:T:G	0	29675375	G	T
12	chr12:29675550:A:G	0	29675550	G	A
12	chr12:29675689:T:C	0	29675689	C	T
12	chr12:29675758:C:T	0	29675758	T	C
12	chr12:29675825:A:T	0	29675825	T	A
12	chr12:29675834:T:C	0	29675834	C	T
12	chr12:29676234:T:C	0	29676234	C	T
12	chr12:29676706:C:T	0	29676706	T	C
12	chr12:29676730:A:C	0	29676730	C	A
12	chr12:29676790:T:G	0	29676790	G	T
12	chr12:29676977:G:A	0	29676977	A	G
12	chr12:29677104:T:C	0	29677104	C	T
12	chr12:29677239:A:G	0	29677239	G	A
12	chr12:29677354:A:T	0	29677354	T	A
12	chr12:29677406:G:A	0	29677406	A	G
12	chr12:29677520:G:A	0	29677520	A	G
12	chr12:29677963:G:A	0	29677963	A	G
12	chr12:29678005:C:T	0	29678005	T	C
12	chr12:29678280:T:C	0	29678280	C	T
12	chr12:29678439:A:G	0	29678439	G	A
12	chr12:29678731:GA:G	0	29678731	G	GA
12	chr12:29678865:G:C	0	29678865	C	G
12	chr12:29678955:C:G	0	29678955	G	C
12	chr12:29679031:T:A	0	29679031	A	T
12	chr12:29679276:T:TTA	0	29679276	TTA	T
12	chr12:29679570:T:C	0	29679570	C	T
12	chr12:29679752:C:T	0	29679752	T	C
12	chr12:29679758:G:T	0	29679758	T	G
12	chr12:29679950:A:G	0	29679950	G	A
12	chr12:29680126:G:A	0	29680126	A	G
12	chr12:29680396:G:A	0	29680396	A	G
12	chr12:29680413:A:T	0	29680413	T	A
12	chr12:29680570:T:C	0	29680570	C	T
12	chr12:29680709:T:C	0	29680709	C	T
12	chr12:29680876:T:C	0	29680876	C	T
12	chr12:29680968:A:G	0	29680968	G	A
12	chr12:29681645:G:A	0	29681645	A	G
12	chr12:29683785:T:A	0	29683785	A	T
12	chr12:29683819:T:A	0	29683819	A	T
12	chr12:29683851:T:TC	0	29683851	TC	T
12	chr12:29684460:G:A	0	29684460	A	G
12	chr12:29684672:C:T	0	29684672	T	C
12	chr12:29684783:C:T	0	29684783	T	C
12	chr12:29684789:T:C	0	29684789	C	T
12	chr12:29684803:C:T	0	29684803	T	C
12	chr12:29684930:T:C	0	29684930	C	T
12	chr12:29685110:T:C	0	29685110	C	T
12	chr12:29685166:C:T	0	29685166	T	C
12	chr12:29685336:C:G	0	29685336	G	C
12	chr12:29685623:A:G	0	29685623	G	A
12	chr12:29685706:A:G	0	29685706	G	A
12	chr12:29685770:T:A	0	29685770	A	T
12	chr12:29686007:C:T	0	29686007	T	C
12	chr12:29686086:T:C	0	29686086	C	T
12	chr12:29686104:T:C	0	29686104	C	T
12	chr12:29686257:T:C	0	29686257	C	T
12	chr12:29686373:T:C	0	29686373	C	T
12	chr12:29686428:A:G	0	29686428	G	A
12	chr12:29686459:T:C	0	29686459	C	T
12	chr12:29686594:C:A	0	29686594	A	C
12	chr12:29686930:T:C	0	29686930	C	T
12	chr12:29687376:T:A	0	29687376	A	T
12	chr12:29687438:G:A	0	29687438	A	G
12	chr12:29687638:T:C	0	29687638	C	T
12	chr12:29687654:A:G	0	29687654	G	A
12	chr12:29688031:G:A	0	29688031	A	G
12	chr12:29688163:T:C	0	29688163	C	T
12	chr12:29688464:G:A	0	29688464	A	G
12	chr12:29688465:C:A	0	29688465	A	C
12	chr12:29688765:T:C	0	29688765	C	T
12	chr12:29689379:A:G	0	29689379	G	A
12	chr12:29689639:A:G	0	29689639	G	A
12	chr12:29689777:C:G	0	29689777	G	C
12	chr12:29689889:G:A	0	29689889	A	G
12	chr12:29689920:C:T	0	29689920	T	C
12	chr12:29690099:A:G	0	29690099	G	A
12	chr12:29690162:G:A	0	29690162	A	G
12	chr12:29690282:C:T	0	29690282	T	C
12	chr12:29690458:T:C	0	29690458	C	T
12	chr12:29690682:A:T	0	29690682	T	A
12	chr12:29693525:T:C	0	29693525	C	T
12	chr12:29694368:T:C	0	29694368	C	T
12	chr12:29694482:T:C	0	29694482	C	T
12	chr12:29694501:G:A	0	29694501	A	G
12	chr12:29694560:T:G	0	29694560	G	T
12	chr12:29694572:G:A	0	29694572	A	G
12	chr12:29694769:G:A	0	29694769	A	G
12	chr12:29694780:G:A	0	29694780	A	G
12	chr12:29694933:T:C	0	29694933	C	T
12	chr12:29695059:C:T	0	29695059	T	C
12	chr12:29695348:A:C	0	29695348	C	A
12	chr12:29695547:T:C	0	29695547	C	T
12	chr12:29696173:A:G	0	29696173	G	A
12	chr12:29696382:C:A	0	29696382	A	C
12	chr12:29696485:G:A	0	29696485	A	G
12	chr12:29696568:T:C	0	29696568	C	T
12	chr12:29697148:A:G	0	29697148	G	A
12	chr12:29697486:A:G	0	29697486	G	A
12	chr12:29697588:AT:A	0	29697588	A	AT
12	chr12:29697948:C:T	0	29697948	T	C
12	chr12:29698357:C:T	0	29698357	T	C
12	chr12:29698398:C:T	0	29698398	T	C
12	chr12:29698501:G:C	0	29698501	C	G
12	chr12:29698546:C:T	0	29698546	T	C
12	chr12:29698596:A:G	0	29698596	G	A
12	chr12:29698685:G:A	0	29698685	A	G
12	chr12:29698689:G:A	0	29698689	A	G
12	chr12:29698786:T:C	0	29698786	C	T
12	chr12:29698987:T:G	0	29698987	G	T
12	chr12:29699912:G:C	0	29699912	C	G
12	chr12:29700644:A:G	0	29700644	G	A
12	chr12:29702039:A:C	0	29702039	C	A
12	chr12:29702458:G:A	0	29702458	A	G
12	chr12:29702799:TA:T	0	29702799	T	TA
12	chr12:29703374:A:G	0	29703374	G	A
12	chr12:29703591:C:T	0	29703591	T	C
12	chr12:29703809:T:C	0	29703809	C	T
12	chr12:29703974:G:C	0	29703974	C	G
12	chr12:29704015:C:G	0	29704015	G	C
12	chr12:29704969:A:T	0	29704969	T	A
12	chr12:29706419:A:G	0	29706419	G	A
12	chr12:29706879:T:G	0	29706879	G	T
12	chr12:29706893:A:G	0	29706893	G	A
12	chr12:29707410:G:A	0	29707410	A	G
12	chr12:29707496:G:C	0	29707496	C	G
12	chr12:29708195:C:G	0	29708195	G	C
12	chr12:29708803:C:T	0	29708803	T	C
12	chr12:29710080:CTCTA:C	0	29710080	C	CTCTA
12	chr12:29711100:G:A	0	29711100	A	G
12	chr12:29711191:C:A	0	29711191	A	C
12	chr12:29711483:A:G	0	29711483	G	A
12	chr12:29711490:G:C	0	29711490	C	G
12	chr12:29711710:T:C	0	29711710	C	T
12	chr12:29711875:T:C	0	29711875	C	T
12	chr12:29712943:G:C	0	29712943	C	G
12	chr12:29713028:T:A	0	29713028	A	T
12	chr12:29713117:C:T	0	29713117	T	C
12	chr12:29713554:C:T	0	29713554	T	C
12	chr12:29714182:G:A	0	29714182	A	G
12	chr12:29714374:A:T	0	29714374	T	A
12	chr12:29715177:T:C	0	29715177	C	T
12	chr12:29715274:G:C	0	29715274	C	G
12	chr12:29715553:G:A	0	29715553	A	G
12	chr12:29716110:C:T	0	29716110	T	C
12	chr12:29716347:T:C	0	29716347	C	T
12	chr12:29716480:T:C	0	29716480	C	T
12	chr12:29716540:A:T	0	29716540	T	A
12	chr12:29716898:T:C	0	29716898	C	T
12	chr12:29717067:C:T	0	29717067	T	C
12	chr12:29717681:T:C	0	29717681	C	T
12	chr12:29717751:T:C	0	29717751	C	T
12	chr12:29717821:C:A	0	29717821	A	C
12	chr12:29718042:A:T	0	29718042	T	A
12	chr12:29718356:T:G	0	29718356	G	T
12	chr12:29718667:A:G	0	29718667	G	A
12	chr12:29718709:G:A	0	29718709	A	G
12	chr12:29718758:C:T	0	29718758	T	C
12	chr12:29718787:G:A	0	29718787	A	G
12	chr12:29719385:T:G	0	29719385	G	T
12	chr12:29719636:C:T	0	29719636	T	C
12	chr12:29719690:C:T	0	29719690	T	C
12	chr12:29719765:G:A	0	29719765	A	G
12	chr12:29719861:C:T	0	29719861	T	C
12	chr12:29719903:A:G	0	29719903	G	A
12	chr12:29719906:T:C	0	29719906	C	T
12	chr12:29720215:A:G	0	29720215	G	A
12	chr12:29720639:GA:G	0	29720639	G	GA
12	chr12:29721077:A:G	0	29721077	G	A
12	chr12:29721336:A:AG	0	29721336	AG	A
12	chr12:29722948:GAAAA:G	0	29722948	G	GAAAA
12	chr12:29723907:G:A	0	29723907	A	G
12	chr12:29723929:C:T	0	29723929	T	C
12	chr12:29724245:T:C	0	29724245	C	T
12	chr12:29724329:A:G	0	29724329	G	A
12	chr12:29724531:C:G	0	29724531	G	C
12	chr12:29725308:T:C	0	29725308	C	T
12	chr12:29725960:G:A	0	29725960	A	G
12	chr12:29726368:C:T	0	29726368	T	C
12	chr12:29726450:C:T	0	29726450	T	C
12	chr12:29726451:C:T	0	29726451	T	C
12	chr12:29726467:G:A	0	29726467	A	G
12	chr12:29726617:T:C	0	29726617	C	T
12	chr12:29727017:G:C	0	29727017	C	G
12	chr12:29727104:C:T	0	29727104	T	C
12	chr12:29727287:G:A	0	29727287	A	G
12	chr12:29727363:ATTTATT:A	0	29727363	A	ATTTATT
12	chr12:29727591:T:C	0	29727591	C	T
12	chr12:29727612:G:A	0	29727612	A	G
12	chr12:29727620:C:T	0	29727620	T	C
12	chr12:29727654:G:A	0	29727654	A	G
12	chr12:29727896:C:T	0	29727896	T	C
12	chr12:29728197:G:A	0	29728197	A	G
12	chr12:29728613:C:T	0	29728613	T	C
12	chr12:29728827:G:A	0	29728827	A	G
12	chr12:29729384:G:A	0	29729384	A	G
12	chr12:29729648:A:G	0	29729648	G	A
12	chr12:29730034:G:A	0	29730034	A	G
12	chr12:29730146:T:C	0	29730146	C	T
12	chr12:29731460:A:T	0	29731460	T	A
12	chr12:29731613:T:C	0	29731613	C	T
12	chr12:29731620:T:C	0	29731620	C	T
12	chr12:29732350:C:T	0	29732350	T	C
12	chr12:29732391:C:T	0	29732391	T	C
12	chr12:29732516:C:T	0	29732516	T	C
12	chr12:29732559:C:T	0	29732559	T	C
12	chr12:29734122:C:T	0	29734122	T	C
12	chr12:29734584:C:T	0	29734584	T	C
12	chr12:29734657:C:T	0	29734657	T	C
12	chr12:29734853:G:A	0	29734853	A	G
12	chr12:29735376:T:C	0	29735376	C	T
12	chr12:29735387:A:G	0	29735387	G	A
12	chr12:29735422:A:G	0	29735422	G	A
12	chr12:29736481:G:A	0	29736481	A	G
12	chr12:29736576:C:T	0	29736576	T	C
12	chr12:29737294:G:A	0	29737294	A	G
12	chr12:29737348:G:A	0	29737348	A	G
12	chr12:29738047:T:C	0	29738047	C	T
12	chr12:29738216:A:C	0	29738216	C	A
12	chr12:29738588:A:G	0	29738588	G	A
12	chr12:29738635:C:T	0	29738635	T	C
12	chr12:29739135:T:G	0	29739135	G	T
12	chr12:29739827:G:A	0	29739827	A	G
12	chr12:29739928:G:A	0	29739928	A	G
12	chr12:29740746:G:A	0	29740746	A	G
12	chr12:29742040:C:T	0	29742040	T	C
12	chr12:29742602:A:G	0	29742602	G	A
12	chr12:29743179:G:A	0	29743179	A	G
12	chr12:29745262:T:C	0	29745262	C	T
12	chr12:29745585:T:C	0	29745585	C	T
12	chr12:29746507:A:G	0	29746507	G	A
12	chr12:29746825:G:A	0	29746825	A	G
12	chr12:29747155:C:T	0	29747155	T	C
12	chr12:29747762:T:C	0	29747762	C	T
12	chr12:29748843:A:G	0	29748843	G	A
12	chr12:29748922:T:A	0	29748922	A	T
12	chr12:29749173:T:A	0	29749173	A	T
12	chr12:29749353:T:C	0	29749353	C	T
12	chr12:29749571:T:A	0	29749571	A	T
12	chr12:29749906:A:G	0	29749906	G	A
12	chr12:29750979:T:C	0	29750979	C	T
12	chr12:29751970:C:T	0	29751970	T	C
12	chr12:29752318:C:T	0	29752318	T	C
12	chr12:29752389:T:C	0	29752389	C	T
12	chr12:29752683:A:G	0	29752683	G	A
12	chr12:29752686:T:C	0	29752686	C	T
12	chr12:29753035:A:T	0	29753035	T	A
12	chr12:29753216:T:C	0	29753216	C	T
12	chr12:29753393:G:A	0	29753393	A	G
12	chr12:29755113:A:G	0	29755113	G	A
12	chr12:29756524:G:A	0	29756524	A	G
12	chr12:29757291:C:T	0	29757291	T	C
12	chr12:29757445:T:C	0	29757445	C	T
12	chr12:29759137:G:A	0	29759137	A	G
12	chr12:29759138:C:A	0	29759138	A	C
12	chr12:29759342:CA:C	0	29759342	C	CA
12	chr12:29760813:C:A	0	29760813	A	C
12	chr12:29761751:C:G	0	29761751	G	C
12	chr12:29761795:T:C	0	29761795	C	T
12	chr12:29762218:C:G	0	29762218	G	C
12	chr12:29762845:G:A	0	29762845	A	G
12	chr12:29763906:T:C	0	29763906	C	T
12	chr12:29764474:T:C	0	29764474	C	T
12	chr12:29764708:A:C	0	29764708	C	A
12	chr12:29765386:T:C	0	29765386	C	T
12	chr12:29765649:C:G	0	29765649	G	C
12	chr12:29765954:G:C	0	29765954	C	G
12	chr12:29766528:A:G	0	29766528	G	A
12	chr12:29767155:A:G	0	29767155	G	A
12	chr12:29767178:T:C	0	29767178	C	T
12	chr12:29767184:T:C	0	29767184	C	T
12	chr12:29767385:T:C	0	29767385	C	T
12	chr12:29767632:G:A	0	29767632	A	G
12	chr12:29767636:G:T	0	29767636	T	G
12	chr12:29767706:TAATA:T	0	29767706	T	TAATA
12	chr12:29768510:G:A	0	29768510	A	G
12	chr12:29768734:T:C	0	29768734	C	T
12	chr12:29768802:A:G	0	29768802	G	A
12	chr12:29769888:A:T	0	29769888	T	A
12	chr12:29770603:T:C	0	29770603	C	T
12	chr12:29770782:A:G	0	29770782	G	A
12	chr12:29770943:T:A	0	29770943	A	T
12	chr12:29772300:C:A	0	29772300	A	C
12	chr12:29772340:A:G	0	29772340	G	A
12	chr12:29772352:G:A	0	29772352	A	G
12	chr12:29772551:T:A	0	29772551	A	T
12	chr12:29773199:G:A	0	29773199	A	G
12	chr12:29773843:A:G	0	29773843	G	A
12	chr12:29774265:C:T	0	29774265	T	C
12	chr12:29774868:G:A	0	29774868	A	G
12	chr12:29775093:T:G	0	29775093	G	T
12	chr12:29775455:C:A	0	29775455	A	C
12	chr12:29775719:C:T	0	29775719	T	C
12	chr12:29775721:A:G	0	29775721	G	A
12	chr12:29776550:T:C	0	29776550	C	T
12	chr12:29776725:TAAA:T	0	29776725	T	TAAA
12	chr12:29777615:CTA:C	0	29777615	C	CTA
12	chr12:29777950:G:A	0	29777950	A	G
12	chr12:29778077:C:T	0	29778077	T	C
12	chr12:29778123:C:A	0	29778123	A	C
12	chr12:29778637:G:A	0	29778637	A	G
12	chr12:29779468:A:AT	0	29779468	AT	A
12	chr12:29780665:AT:A	0	29780665	A	AT
12	chr12:29781018:T:C	0	29781018	C	T
12	chr12:29781653:C:T	0	29781653	T	C
12	chr12:29782307:C:T	0	29782307	T	C
12	chr12:29782461:T:TG	0	29782461	TG	T
```
