## Supplementary material for "Characterization of shared and ancestry-specific signals driving complex traits using multi-ancestry fine-mapping": mesusieoutput

```
                 eur          afr      eur_afr
   [1,] 0.0002029221 0.0002029221 6.764069e-05
   [2,] 0.0002029221 0.0002029221 6.764069e-05
   [3,] 0.0002029221 0.0002029221 6.764069e-05
   [4,] 0.0002029221 0.0002029221 6.764069e-05
   [5,] 0.0002029221 0.0002029221 6.764069e-05
   [6,] 0.0002029221 0.0002029221 6.764069e-05
   [7,] 0.0002029221 0.0002029221 6.764069e-05
   [8,] 0.0002029221 0.0002029221 6.764069e-05
   [9,] 0.0002029221 0.0002029221 6.764069e-05
  [10,] 0.0002029221 0.0002029221 6.764069e-05
  [11,] 0.0002029221 0.0002029221 6.764069e-05
  [12,] 0.0002029221 0.0002029221 6.764069e-05
  [13,] 0.0002029221 0.0002029221 6.764069e-05
  [14,] 0.0002029221 0.0002029221 6.764069e-05
  [15,] 0.0002029221 0.0002029221 6.764069e-05
  [16,] 0.0002029221 0.0002029221 6.764069e-05
  [17,] 0.0002029221 0.0002029221 6.764069e-05
  [18,] 0.0002029221 0.0002029221 6.764069e-05
  [19,] 0.0002029221 0.0002029221 6.764069e-05
  [20,] 0.0002029221 0.0002029221 6.764069e-05
  [21,] 0.0002029221 0.0002029221 6.764069e-05
  [22,] 0.0002029221 0.0002029221 6.764069e-05
  [23,] 0.0002029221 0.0002029221 6.764069e-05
  [24,] 0.0002029221 0.0002029221 6.764069e-05
  [25,] 0.0002029221 0.0002029221 6.764069e-05
  [26,] 0.0002029221 0.0002029221 6.764069e-05
  [27,] 0.0002029221 0.0002029221 6.764069e-05
  [28,] 0.0002029221 0.0002029221 6.764069e-05
  [29,] 0.0002029221 0.0002029221 6.764069e-05
  [30,] 0.0002029221 0.0002029221 6.764069e-05
  [31,] 0.0002029221 0.0002029221 6.764069e-05
  [32,] 0.0002029221 0.0002029221 6.764069e-05
  [33,] 0.0002029221 0.0002029221 6.764069e-05
  [34,] 0.0002029221 0.0002029221 6.764069e-05
  [35,] 0.0002029221 0.0002029221 6.764069e-05
  [36,] 0.0002029221 0.0002029221 6.764069e-05
  [37,] 0.0002029221 0.0002029221 6.764069e-05
  [38,] 0.0002029221 0.0002029221 6.764069e-05
  [39,] 0.0002029221 0.0002029221 6.764069e-05
  [40,] 0.0002029221 0.0002029221 6.764069e-05
  [41,] 0.0002029221 0.0002029221 6.764069e-05
  [42,] 0.0002029221 0.0002029221 6.764069e-05
  [43,] 0.0002029221 0.0002029221 6.764069e-05
  [44,] 0.0002029221 0.0002029221 6.764069e-05
  [45,] 0.0002029221 0.0002029221 6.764069e-05
  [46,] 0.0002029221 0.0002029221 6.764069e-05
  [47,] 0.0002029221 0.0002029221 6.764069e-05
  [48,] 0.0002029221 0.0002029221 6.764069e-05
  [49,] 0.0002029221 0.0002029221 6.764069e-05
  [50,] 0.0002029221 0.0002029221 6.764069e-05
  [51,] 0.0002029221 0.0002029221 6.764069e-05
  [52,] 0.0002029221 0.0002029221 6.764069e-05
  [53,] 0.0002029221 0.0002029221 6.764069e-05
  [54,] 0.0002029221 0.0002029221 6.764069e-05
  [55,] 0.0002029221 0.0002029221 6.764069e-05
  [56,] 0.0002029221 0.0002029221 6.764069e-05
  [57,] 0.0002029221 0.0002029221 6.764069e-05
  [58,] 0.0002029221 0.0002029221 6.764070e-05
  [59,] 0.0002029221 0.0002029221 6.764069e-05
  [60,] 0.0002029221 0.0002029221 6.764069e-05
  [61,] 0.0002029221 0.0002029221 6.764069e-05
  [62,] 0.0002029221 0.0002029221 6.764069e-05
  [63,] 0.0002029221 0.0002029221 6.764069e-05
  [64,] 0.0002029221 0.0002029221 6.764069e-05
  [65,] 0.0002029221 0.0002029221 6.764069e-05
  [66,] 0.0002029221 0.0002029221 6.764069e-05
  [67,] 0.0002029221 0.0002029221 6.764069e-05
  [68,] 0.0002029221 0.0002029221 6.764069e-05
  [69,] 0.0002029221 0.0002029221 6.764069e-05
  [70,] 0.0002029221 0.0002029221 6.764069e-05
  [71,] 0.0002029221 0.0002029221 6.764069e-05
  [72,] 0.0002029221 0.0002029221 6.764069e-05
  [73,] 0.0002029221 0.0002029221 6.764069e-05
  [74,] 0.0002029221 0.0002029221 6.764069e-05
  [75,] 0.0002029221 0.0002029221 6.764069e-05
  [76,] 0.0002029221 0.0002029221 6.764069e-05
  [77,] 0.0002029221 0.0002029221 6.764069e-05
  [78,] 0.0002029221 0.0002029221 6.764069e-05
  [79,] 0.0002029221 0.0002029221 6.764069e-05
  [80,] 0.0002029221 0.0002029221 6.764069e-05
  [81,] 0.0002029221 0.0002029221 6.764069e-05
  [82,] 0.0002029221 0.0002029221 6.764069e-05
  [83,] 0.0002029221 0.0002029221 6.764069e-05
  [84,] 0.0002029221 0.0002029221 6.764069e-05
  [85,] 0.0002029221 0.0002029221 6.764069e-05
  [86,] 0.0002029221 0.0002029221 6.764069e-05
  [87,] 0.0002029221 0.0002029221 6.764069e-05
  [88,] 0.0002029221 0.0002029221 6.764069e-05
  [89,] 0.0002029221 0.0002029221 6.764069e-05
  [90,] 0.0002029221 0.0002029221 6.764069e-05
  [91,] 0.0002029221 0.0002029221 6.764069e-05
  [92,] 0.0002029221 0.0002029221 6.764069e-05
  [93,] 0.0002029221 0.0002029221 6.764069e-05
  [94,] 0.0002029221 0.0002029221 6.764069e-05
  [95,] 0.0002029221 0.0002029221 6.764069e-05
  [96,] 0.0002029221 0.0002029221 6.764069e-05
  [97,] 0.0002029221 0.0002029221 6.764069e-05
  [98,] 0.0002029221 0.0002029221 6.764069e-05
  [99,] 0.0002029221 0.0002029221 6.764069e-05
 [100,] 0.0002029221 0.0002029221 6.764069e-05
 [101,] 0.0002029221 0.0002029221 6.764069e-05
 [102,] 0.0002029221 0.0002029221 6.764069e-05
 [103,] 0.0002029221 0.0002029221 6.764069e-05
 [104,] 0.0002029221 0.0002029221 6.764069e-05
 [105,] 0.0002029221 0.0002029221 6.764069e-05
 [106,] 0.0002029221 0.0002029221 6.764069e-05
 [107,] 0.0002029221 0.0002029221 6.764069e-05
 [108,] 0.0002029221 0.0002029221 6.764069e-05
 [109,] 0.0002029221 0.0002029221 6.764069e-05
 [110,] 0.0002029221 0.0002029221 6.764069e-05
 [111,] 0.0002029221 0.0002029221 6.764069e-05
 [112,] 0.0002029221 0.0002029221 6.764069e-05
 [113,] 0.0002029221 0.0002029221 6.764069e-05
 [114,] 0.0002029221 0.0002029221 6.764069e-05
 [115,] 0.0002029221 0.0002029221 6.764069e-05
 [116,] 0.0002029221 0.0002029221 6.764069e-05
 [117,] 0.0002029221 0.0002029221 6.764069e-05
 [118,] 0.0002029221 0.0002029221 6.764069e-05
 [119,] 0.0002029221 0.0002029221 6.764069e-05
 [120,] 0.0002029221 0.0002029221 6.764069e-05
 [121,] 0.0002029221 0.0002029221 6.764070e-05
 [122,] 0.0002029221 0.0002029221 6.764069e-05
 [123,] 0.0002029221 0.0002029221 6.764069e-05
 [124,] 0.0002029221 0.0002029221 6.764069e-05
 [125,] 0.0002029221 0.0002029221 6.764069e-05
 [126,] 0.0002029221 0.0002029221 6.764069e-05
 [127,] 0.0002029221 0.0002029221 6.764069e-05
 [128,] 0.0002029221 0.0002029221 6.764069e-05
 [129,] 0.0002029221 0.0002029221 6.764069e-05
 [130,] 0.0002029221 0.0002029221 6.764069e-05
 [131,] 0.0002029221 0.0002029221 6.764069e-05
 [132,] 0.0002029221 0.0002029221 6.764069e-05
 [133,] 0.0002029221 0.0002029221 6.764069e-05
 [134,] 0.0002029221 0.0002029221 6.764069e-05
 [135,] 0.0002029221 0.0002029221 6.764069e-05
 [136,] 0.0002029221 0.0002029221 6.764069e-05
 [137,] 0.0002029221 0.0002029221 6.764069e-05
 [138,] 0.0002029221 0.0002029221 6.764069e-05
 [139,] 0.0002029221 0.0002029221 6.764069e-05
 [140,] 0.0002029221 0.0002029221 6.764069e-05
 [141,] 0.0002029221 0.0002029221 6.764069e-05
 [142,] 0.0002029221 0.0002029221 6.764069e-05
 [143,] 0.0002029221 0.0002029221 6.764069e-05
 [144,] 0.0002029221 0.0002029221 6.764069e-05
 [145,] 0.0002029221 0.0002029221 6.764069e-05
 [146,] 0.0002029221 0.0002029221 6.764069e-05
 [147,] 0.0002029221 0.0002029221 6.764069e-05
 [148,] 0.0002029221 0.0002029221 6.764069e-05
 [149,] 0.0002029221 0.0002029221 6.764069e-05
 [150,] 0.0002029221 0.0002029221 6.764069e-05
 [151,] 0.0002029221 0.0002029221 6.764069e-05
 [152,] 0.0002029221 0.0002029221 6.764069e-05
 [153,] 0.0002029221 0.0002029221 6.764069e-05
 [154,] 0.0002029221 0.0002029221 6.764069e-05
 [155,] 0.0002029221 0.0002029221 6.764069e-05
 [156,] 0.0002029221 0.0002029221 6.764069e-05
 [157,] 0.0002029221 0.0002029221 6.764069e-05
 [158,] 0.0002029221 0.0002029221 6.764069e-05
 [159,] 0.0002029221 0.0002029221 6.764069e-05
 [160,] 0.0002029221 0.0002029221 6.764069e-05
 [161,] 0.0002029221 0.0002029221 6.764069e-05
 [162,] 0.0002029221 0.0002029221 6.764069e-05
 [163,] 0.0002029221 0.0002029221 6.764069e-05
 [164,] 0.0002029221 0.0002029221 6.764069e-05
 [165,] 0.0002029221 0.0002029221 6.764069e-05
 [166,] 0.0002029221 0.0002029221 6.764069e-05
 [167,] 0.0002029221 0.0002029221 6.764069e-05
 [168,] 0.0002029221 0.0002029221 6.764069e-05
 [169,] 0.0002029221 0.0002029221 6.764069e-05
 [170,] 0.0002029221 0.0002029221 6.764069e-05
 [171,] 0.0002029221 0.0002029221 6.764069e-05
 [172,] 0.0002029221 0.0002029221 6.764069e-05
 [173,] 0.0002029221 0.0002029221 6.764069e-05
 [174,] 0.0002029221 0.0002029221 6.764069e-05
 [175,] 0.0002029221 0.0002029221 6.764069e-05
 [176,] 0.0002029221 0.0002029221 6.764069e-05
 [177,] 0.0002029221 0.0002029221 6.764069e-05
 [178,] 0.0002029221 0.0002029221 6.764069e-05
 [179,] 0.0002029221 0.0002029221 6.764069e-05
 [180,] 0.0002029221 0.0002029221 6.764069e-05
 [181,] 0.0002029221 0.0002029221 6.764069e-05
 [182,] 0.0002029221 0.0002029221 6.764069e-05
 [183,] 0.0002029221 0.0002029221 6.764069e-05
 [184,] 0.0002029221 0.0002029221 6.764069e-05
 [185,] 0.0002029221 0.0002029221 6.764069e-05
 [186,] 0.0002029221 0.0002029221 6.764069e-05
 [187,] 0.0002029221 0.0002029221 6.764069e-05
 [188,] 0.0002029221 0.0002029221 6.764069e-05
 [189,] 0.0002029221 0.0002029221 6.764069e-05
 [190,] 0.0002029221 0.0002029221 6.764069e-05
 [191,] 0.0002029221 0.0002029221 6.764069e-05
 [192,] 0.0002029221 0.0002029221 6.764069e-05
 [193,] 0.0002029221 0.0002029221 6.764069e-05
 [194,] 0.0002029221 0.0002029221 6.764070e-05
 [195,] 0.0002029221 0.0002029221 6.764069e-05
 [196,] 0.0002029221 0.0002029221 6.764069e-05
 [197,] 0.0002029221 0.0002029221 6.764069e-05
 [198,] 0.0002029221 0.0002029221 6.764069e-05
 [199,] 0.0002029221 0.0002029221 6.764069e-05
 [200,] 0.0002029221 0.0002029221 6.764069e-05
 [201,] 0.0002029221 0.0002029221 6.764069e-05
 [202,] 0.0002029221 0.0002029221 6.764069e-05
 [203,] 0.0002029221 0.0002029221 6.764069e-05
 [204,] 0.0002029221 0.0002029221 6.764069e-05
 [205,] 0.0002029221 0.0002029221 6.764069e-05
 [206,] 0.0002029221 0.0002029221 6.764069e-05
 [207,] 0.0002029221 0.0002029221 6.764069e-05
 [208,] 0.0002029221 0.0002029221 6.764069e-05
 [209,] 0.0002029221 0.0002029221 6.764069e-05
 [210,] 0.0002029221 0.0002029221 6.764069e-05
 [211,] 0.0002029221 0.0002029221 6.764069e-05
 [212,] 0.0002029221 0.0002029221 6.764069e-05
 [213,] 0.0002029221 0.0002029221 6.764069e-05
 [214,] 0.0002029221 0.0002029221 6.764069e-05
 [215,] 0.0002029221 0.0002029221 6.764070e-05
 [216,] 0.0002029221 0.0002029221 6.764069e-05
 [217,] 0.0002029221 0.0002029221 6.764069e-05
 [218,] 0.0002029221 0.0002029221 6.764069e-05
 [219,] 0.0002029221 0.0002029221 6.764069e-05
 [220,] 0.0002029221 0.0002029221 6.764069e-05
 [221,] 0.0002029221 0.0002029221 6.764069e-05
 [222,] 0.0002029221 0.0002029221 6.764069e-05
 [223,] 0.0002029221 0.0002029221 6.764069e-05
 [224,] 0.0002029221 0.0002029221 6.764069e-05
 [225,] 0.0002029221 0.0002029221 6.764069e-05
 [226,] 0.0002029221 0.0002029221 6.764069e-05
 [227,] 0.0002029221 0.0002029221 6.764069e-05
 [228,] 0.0002029221 0.0002029221 6.764069e-05
 [229,] 0.0002029221 0.0002029221 6.764069e-05
 [230,] 0.0002029221 0.0002029221 6.764069e-05
 [231,] 0.0002029221 0.0002029221 6.764070e-05
 [232,] 0.0002029221 0.0002029221 6.764069e-05
 [233,] 0.0002029221 0.0002029221 6.764069e-05
 [234,] 0.0002029221 0.0002029221 6.764069e-05
 [235,] 0.0002029221 0.0002029221 6.764069e-05
 [236,] 0.0002029221 0.0002029221 6.764069e-05
 [237,] 0.0002029221 0.0002029221 6.764069e-05
 [238,] 0.0002029221 0.0002029221 6.764069e-05
 [239,] 0.0002029221 0.0002029221 6.764069e-05
 [240,] 0.0002029221 0.0002029221 6.764069e-05
 [241,] 0.0002029221 0.0002029221 6.764069e-05
 [242,] 0.0002029221 0.0002029221 6.764069e-05
 [243,] 0.0002029221 0.0002029221 6.764069e-05
 [244,] 0.0002029221 0.0002029221 6.764069e-05
 [245,] 0.0002029221 0.0002029221 6.764070e-05
 [246,] 0.0002029221 0.0002029221 6.764069e-05
 [247,] 0.0002029221 0.0002029221 6.764069e-05
 [248,] 0.0002029221 0.0002029221 6.764069e-05
 [249,] 0.0002029221 0.0002029221 6.764069e-05
 [250,] 0.0002029221 0.0002029221 6.764069e-05
 [251,] 0.0002029221 0.0002029221 6.764069e-05
 [252,] 0.0002029221 0.0002029221 6.764069e-05
 [253,] 0.0002029221 0.0002029221 6.764069e-05
 [254,] 0.0002029221 0.0002029221 6.764069e-05
 [255,] 0.0002029221 0.0002029221 6.764069e-05
 [256,] 0.0002029221 0.0002029221 6.764069e-05
 [257,] 0.0002029221 0.0002029221 6.764069e-05
 [258,] 0.0002029221 0.0002029221 6.764069e-05
 [259,] 0.0002029221 0.0002029221 6.764070e-05
 [260,] 0.0002029221 0.0002029221 6.764069e-05
 [261,] 0.0002029221 0.0002029221 6.764069e-05
 [262,] 0.0002029221 0.0002029221 6.764069e-05
 [263,] 0.0002029221 0.0002029221 6.764069e-05
 [264,] 0.0002029221 0.0002029221 6.764069e-05
 [265,] 0.0002029221 0.0002029221 6.764069e-05
 [266,] 0.0002029221 0.0002029221 6.764069e-05
 [267,] 0.0002029221 0.0002029221 6.764069e-05
 [268,] 0.0002029221 0.0002029221 6.764069e-05
 [269,] 0.0002029221 0.0002029221 6.764069e-05
 [270,] 0.0002029221 0.0002029221 6.764069e-05
 [271,] 0.0002029221 0.0002029221 6.764069e-05
 [272,] 0.0002029221 0.0002029221 6.764069e-05
 [273,] 0.0002029221 0.0002029221 6.764069e-05
 [274,] 0.0002029221 0.0002029221 6.764069e-05
 [275,] 0.0002029221 0.0002029221 6.764069e-05
 [276,] 0.0002029221 0.0002029221 6.764069e-05
 [277,] 0.0002029221 0.0002029221 6.764069e-05
 [278,] 0.0002029221 0.0002029221 6.764069e-05
 [279,] 0.0002029221 0.0002029221 6.764069e-05
 [280,] 0.0002029221 0.0002029221 6.764069e-05
 [281,] 0.0002029221 0.0002029221 6.764069e-05
 [282,] 0.0002029221 0.0002029221 6.764069e-05
 [283,] 0.0002029221 0.0002029221 6.764069e-05
 [284,] 0.0002029221 0.0002029221 6.764069e-05
 [285,] 0.0002029221 0.0002029221 6.764069e-05
 [286,] 0.0002029221 0.0002029221 6.764069e-05
 [287,] 0.0002029221 0.0002029221 6.764069e-05
 [288,] 0.0002029221 0.0002029221 6.764069e-05
 [289,] 0.0002029221 0.0002029221 6.764069e-05
 [290,] 0.0002029221 0.0002029221 6.764069e-05
 [291,] 0.0002029221 0.0002029221 6.764069e-05
 [292,] 0.0002029221 0.0002029221 6.764069e-05
 [293,] 0.0002029221 0.0002029221 6.764069e-05
 [294,] 0.0002029221 0.0002029221 6.764069e-05
 [295,] 0.0002029221 0.0002029221 6.764069e-05
 [296,] 0.0002029221 0.0002029221 6.764069e-05
 [297,] 0.0002029221 0.0002029221 6.764069e-05
 [298,] 0.0002029221 0.0002029221 6.764070e-05
 [299,] 0.0002029221 0.0002029221 6.764069e-05
 [300,] 0.0002029221 0.0002029221 6.764069e-05
 [301,] 0.0002029221 0.0002029221 6.764069e-05
 [302,] 0.0002029221 0.0002029221 6.764070e-05
 [303,] 0.0002029221 0.0002029221 6.764070e-05
 [304,] 0.0002029221 0.0002029221 8.732061e-05
 [305,] 0.0002029221 0.0002029221 6.764071e-05
 [306,] 0.0002029221 0.0002029221 6.764070e-05
 [307,] 0.0002029221 0.0002029221 6.764070e-05
 [308,] 0.0002029221 0.0002029221 6.764070e-05
 [309,] 0.0002029221 0.0002029221 6.764069e-05
 [310,] 0.0002029221 0.0002029221 6.764070e-05
 [311,] 0.0002029221 0.0002029221 6.764070e-05
 [312,] 0.0002029221 0.0002029221 6.764069e-05
 [313,] 0.0002029221 0.0002029221 6.764070e-05
 [314,] 0.0002029221 0.0002029221 6.764070e-05
 [315,] 0.0002029221 0.0002029221 6.764071e-05
 [316,] 0.0002029221 0.0002029221 6.764069e-05
 [317,] 0.0002029221 0.0002029221 6.764069e-05
 [318,] 0.0002029221 0.0002029221 6.764070e-05
 [319,] 0.0002029221 0.0002029221 6.764070e-05
 [320,] 0.0002029221 0.0002029221 6.764070e-05
 [321,] 0.0002029221 0.0002029221 6.764070e-05
 [322,] 0.0002029221 0.0002029221 6.764069e-05
 [323,] 0.0002029221 0.0002029221 6.764070e-05
 [324,] 0.0002029221 0.0002029221 6.764069e-05
 [325,] 0.0002029221 0.0002029221 6.764069e-05
 [326,] 0.0002029221 0.0002029221 6.764070e-05
 [327,] 0.0002029221 0.0002029221 6.764070e-05
 [328,] 0.0002029221 0.0002029221 6.764069e-05
 [329,] 0.0002029221 0.0002029221 6.764069e-05
 [330,] 0.0002029221 0.0002029221 6.764069e-05
 [331,] 0.0002029221 0.0002029221 6.764069e-05
 [332,] 0.0002029221 0.0002029221 6.764070e-05
 [333,] 0.0002029221 0.0002029221 6.764069e-05
 [334,] 0.0002029221 0.0002029221 6.764071e-05
 [335,] 0.0002029221 0.0002029221 6.764069e-05
 [336,] 0.0002029221 0.0002029221 6.764069e-05
 [337,] 0.0002029221 0.0002029221 6.764069e-05
 [338,] 0.0002029221 0.0002029221 6.764069e-05
 [339,] 0.0002029221 0.0002029221 6.764070e-05
 [340,] 0.0002029221 0.0002029221 6.764069e-05
 [341,] 0.0002029221 0.0002029221 6.764069e-05
 [342,] 0.0002029221 0.0002029221 6.764069e-05
 [343,] 0.0002029221 0.0002029221 6.764069e-05
 [344,] 0.0002029221 0.0002029221 6.764069e-05
 [345,] 0.0002029221 0.0002029221 6.764069e-05
 [346,] 0.0002029221 0.0002029221 6.764069e-05
 [347,] 0.0002029221 0.0002029221 6.764069e-05
 [348,] 0.0002029221 0.0002029221 6.764069e-05
 [349,] 0.0002029221 0.0002029221 6.764069e-05
 [350,] 0.0002029221 0.0002029221 6.764069e-05
 [351,] 0.0002029221 0.0002029221 6.764069e-05
 [352,] 0.0002029221 0.0002029221 6.764069e-05
 [353,] 0.0002029221 0.0002029221 6.764069e-05
 [354,] 0.0002029221 0.0002029221 6.764069e-05
 [355,] 0.0002029221 0.0002029221 6.764069e-05
 [356,] 0.0002029221 0.0002029221 6.764069e-05
 [357,] 0.0002029221 0.0002029221 6.764069e-05
 [358,] 0.0002029221 0.0002029221 6.764069e-05
 [359,] 0.0002029221 0.0002029221 6.764069e-05
 [360,] 0.0002029221 0.0002029221 6.764069e-05
 [361,] 0.0002029221 0.0002029221 6.764069e-05
 [362,] 0.0002029221 0.0002029221 6.764069e-05
 [363,] 0.0002029221 0.0002029221 6.764069e-05
 [364,] 0.0002029221 0.0002029221 6.764069e-05
 [365,] 0.0002029221 0.0002029221 6.764069e-05
 [366,] 0.0002029221 0.0002029221 6.764069e-05
 [367,] 0.0002029221 0.0002029221 6.764070e-05
 [368,] 0.0002029221 0.0002029221 6.764069e-05
 [369,] 0.0002029221 0.0002029221 6.764070e-05
 [370,] 0.0002029221 0.0002029221 6.764069e-05
 [371,] 0.0002029221 0.0002029221 6.764069e-05
 [372,] 0.0002029221 0.0002029221 6.764070e-05
 [373,] 0.0002029221 0.0002029221 6.764069e-05
 [374,] 0.0002029221 0.0002029221 6.764069e-05
 [375,] 0.0002029221 0.0002029221 6.764069e-05
 [376,] 0.0002029221 0.0002029221 6.764069e-05
 [377,] 0.0002029221 0.0002029221 6.764069e-05
 [378,] 0.0002029221 0.0002029221 6.764070e-05
 [379,] 0.0002029221 0.0002029221 6.764069e-05
 [380,] 0.0002029221 0.0002029221 6.764069e-05
 [381,] 0.0002029221 0.0002029221 6.764069e-05
 [382,] 0.0002029221 0.0002029221 6.764069e-05
 [383,] 0.0002029221 0.0002029221 6.764069e-05
 [384,] 0.0002029221 0.0002029221 6.764069e-05
 [385,] 0.0002029221 0.0002029221 6.764069e-05
 [386,] 0.0002029221 0.0002029221 6.764069e-05
 [387,] 0.0002029221 0.0002029221 6.764069e-05
 [388,] 0.0002029221 0.0002029221 6.764069e-05
 [389,] 0.0002029221 0.0002029221 6.764070e-05
 [390,] 0.0002029221 0.0002029221 6.764069e-05
 [391,] 0.0002029221 0.0002029221 6.764069e-05
 [392,] 0.0002029221 0.0002029221 6.764069e-05
 [393,] 0.0002029221 0.0002029221 6.764069e-05
 [394,] 0.0002029221 0.0002029221 6.764069e-05
 [395,] 0.0002029221 0.0002029221 6.764069e-05
 [396,] 0.0002029221 0.0002029221 6.764069e-05
 [397,] 0.0002029221 0.0002029221 6.764069e-05
 [398,] 0.0002029221 0.0002029221 6.764069e-05
 [399,] 0.0002029221 0.0002029221 6.764069e-05
 [400,] 0.0002029221 0.0002029221 6.764069e-05
 [401,] 0.0002029221 0.0002029221 6.764069e-05
 [402,] 0.0002029221 0.0002029221 6.764070e-05
 [403,] 0.0002029221 0.0002029221 6.764069e-05
 [404,] 0.0002029221 0.0002029221 6.764069e-05
 [405,] 0.0002029221 0.0002029221 6.764069e-05
 [406,] 0.0002029221 0.0002029221 6.764069e-05
 [407,] 0.0002029221 0.0002029221 6.764069e-05
 [408,] 0.0002029221 0.0002029221 6.764069e-05
 [409,] 0.0002029221 0.0002029221 6.764069e-05
 [410,] 0.0002029221 0.0002029221 6.764069e-05
 [411,] 0.0002029221 0.0002029221 6.764069e-05
 [412,] 0.0002029221 0.0002029221 6.764070e-05
 [413,] 0.0002029221 0.0002029221 6.764069e-05
 [414,] 0.0002029221 0.0002029221 6.764069e-05
 [415,] 0.0002029221 0.0002029221 6.764069e-05
 [416,] 0.0002029221 0.0002029221 6.764069e-05
 [417,] 0.0002029221 0.0002029221 6.764070e-05
 [418,] 0.0002029221 0.0002029221 6.764069e-05
 [419,] 0.0002029221 0.0002029221 6.764070e-05
 [420,] 0.0002029221 0.0002029221 6.764069e-05
 [421,] 0.0002029221 0.0002029221 6.764069e-05
 [422,] 0.0002029221 0.0002029221 6.764069e-05
 [423,] 0.0002029221 0.0002029221 6.764069e-05
 [424,] 0.0002029221 0.0002029221 6.764069e-05
 [425,] 0.0002029221 0.0002029221 6.764070e-05
 [426,] 0.0002029221 0.0002029221 6.764069e-05
 [427,] 0.0002029221 0.0002029221 6.764069e-05
 [428,] 0.0002029221 0.0002029221 6.764069e-05
 [429,] 0.0002029221 0.0002029221 6.764069e-05
 [430,] 0.0002029221 0.0002029221 6.764069e-05
 [431,] 0.0002029221 0.0002029221 6.764069e-05
 [432,] 0.0002029221 0.0002029221 6.764069e-05
 [433,] 0.0002029221 0.0002029221 6.764069e-05
 [434,] 0.0002029221 0.0002029221 6.764069e-05
 [435,] 0.0002029221 0.0002029221 6.764069e-05
 [436,] 0.0002029221 0.0002029221 6.764069e-05
 [437,] 0.0002029221 0.0002029221 6.764069e-05
 [438,] 0.0002029221 0.0002029221 6.764069e-05
 [439,] 0.0002029221 0.0002029221 6.764069e-05
 [440,] 0.0002029221 0.0002029221 6.764069e-05
 [441,] 0.0002029221 0.0002029221 6.764069e-05
 [442,] 0.0002029221 0.0002029221 6.764069e-05
 [443,] 0.0002029221 0.0002029221 6.764069e-05
 [444,] 0.0002029221 0.0002029221 6.764069e-05
 [445,] 0.0002029221 0.0002029221 6.764069e-05
 [446,] 0.0002029221 0.0002029221 6.764069e-05
 [447,] 0.0002029221 0.0002029221 6.764069e-05
 [448,] 0.0002029221 0.0002029221 6.764069e-05
 [449,] 0.0002029221 0.0002029221 6.764069e-05
 [450,] 0.0002029221 0.0002029221 6.764069e-05
 [451,] 0.0002029221 0.0002029221 6.764069e-05
 [452,] 0.0002029221 0.0002029221 6.764069e-05
 [453,] 0.0002029221 0.0002029221 6.764069e-05
 [454,] 0.0002029221 0.0002029221 6.764069e-05
 [455,] 0.0002029221 0.0002029221 6.764069e-05
 [456,] 0.0002029221 0.0002029221 6.764069e-05
 [457,] 0.0002029221 0.0002029221 6.764069e-05
 [458,] 0.0002029221 0.0002029221 6.764069e-05
 [459,] 0.0002029221 0.0002029221 6.764069e-05
 [460,] 0.0002029221 0.0002029221 6.764069e-05
 [461,] 0.0002029221 0.0002029221 6.764069e-05
 [462,] 0.0002029221 0.0002029221 6.764069e-05
 [463,] 0.0002029221 0.0002029221 6.764069e-05
 [464,] 0.0002029221 0.0002029221 6.764069e-05
 [465,] 0.0002029221 0.0002029221 6.764069e-05
 [466,] 0.0002029221 0.0002029221 6.764069e-05
 [467,] 0.0002029221 0.0002029221 6.764069e-05
 [468,] 0.0002029221 0.0002029221 6.764069e-05
 [469,] 0.0002029221 0.0002029221 6.764069e-05
 [470,] 0.0002029221 0.0002029221 6.764069e-05
 [471,] 0.0002029221 0.0002029221 6.764069e-05
 [472,] 0.0002029221 0.0002029221 6.764069e-05
 [473,] 0.0002029221 0.0002029221 6.764069e-05
 [474,] 0.0002029221 0.0002029221 6.764069e-05
 [475,] 0.0002029221 0.0002029221 6.764069e-05
 [476,] 0.0004222985 0.0002029221 1.393098e-04
 [477,] 0.0004027147 0.0002029221 8.356782e-05
 [478,] 0.0002029221 0.0002029221 6.764069e-05
 [479,] 0.0002029221 0.0002029221 6.764069e-05
 [480,] 0.0005760100 0.0002029221 1.218946e-04
 [481,] 0.0002029221 0.0002029221 6.764069e-05
 [482,] 0.0002029221 0.0002029221 6.764069e-05
 [483,] 0.0002029221 0.0002029221 6.764069e-05
 [484,] 0.0002029221 0.0002029221 6.764069e-05
 [485,] 0.0004634444 0.0002029221 1.005898e-04
 [486,] 0.0002029221 0.0002029221 6.764069e-05
 [487,] 0.0004159089 0.0002029221 1.201871e-04
 [488,] 0.0002029221 0.0002029221 6.764069e-05
 [489,] 0.0002029221 0.0002029221 6.764069e-05
 [490,] 0.0004555606 0.0002029221 1.025164e-04
 [491,] 0.0002029221 0.0002029221 6.764069e-05
 [492,] 0.0004631972 0.0002029221 1.024012e-04
 [493,] 0.0004342308 0.0002029221 9.751764e-05
 [494,] 0.0002029221 0.0002029221 6.764069e-05
 [495,] 0.0042640338 0.0002029221 1.580829e-03
 [496,] 0.0002029221 0.0002029221 6.764069e-05
 [497,] 0.0002029221 0.0002029221 6.764069e-05
 [498,] 0.0005336092 0.0002029221 1.162510e-04
 [499,] 0.0002029221 0.0002029221 6.764069e-05
 [500,] 0.0002029221 0.0002029221 6.764069e-05
 [501,] 0.0005362369 0.0002029221 1.613862e-04
 [502,] 0.0005366798 0.0002029221 1.133454e-04
 [503,] 0.0002029221 0.0002029221 6.764069e-05
 [504,] 0.0002029221 0.0002029221 6.764069e-05
 [505,] 0.0440373932 0.0002029221 1.651084e-02
 [506,] 0.0061581881 0.0002029221 1.500232e-03
 [507,] 0.0002029221 0.0002029221 6.764069e-05
 [508,] 0.0057087140 0.0002029221 1.516872e-03
 [509,] 0.0008875426 0.0002029221 3.495958e-04
 [510,] 0.0002029221 0.0002029221 6.764069e-05
 [511,] 0.0063595416 0.0002029221 2.491573e-03
 [512,] 0.0065535682 0.0002029221 2.261601e-03
 [513,] 0.0055261875 0.0002029221 1.473227e-03
 [514,] 0.0060844650 0.0002029221 1.584974e-03
 [515,] 0.0056993367 0.0002029221 2.192458e-03
 [516,] 0.0005641510 0.0002029221 1.258016e-04
 [517,] 0.0048756296 0.0002029221 1.193831e-03
 [518,] 0.0058994575 0.0002029221 3.030379e-03
 [519,] 0.0002029221 0.0002029221 6.764069e-05
 [520,] 0.0002029221 0.0002029221 6.764069e-05
 [521,] 0.0056747663 0.0002029221 2.118020e-03
 [522,] 0.0057766831 0.0002029221 2.176997e-03
 [523,] 0.0002029221 0.0002029221 6.764069e-05
 [524,] 0.0002029221 0.0002029221 6.764069e-05
 [525,] 0.0082516925 0.0002029221 4.726070e-03
 [526,] 0.0067114795 0.0002029221 1.754876e-03
 [527,] 0.0002029221 0.0002029221 6.764069e-05
 [528,] 0.0071961832 0.0002029221 4.047433e-03
 [529,] 0.0061801315 0.0002029221 2.108373e-03
 [530,] 0.0050675101 0.0002029221 2.012257e-03
 [531,] 0.0053359718 0.0002029221 2.178656e-03
 [532,] 0.0048373753 0.0002029221 1.918091e-03
 [533,] 0.0086282075 0.0002029221 5.073407e-03
 [534,] 0.0047205142 0.0002029221 1.039871e-03
 [535,] 0.0057119851 0.0002029221 2.354864e-03
 [536,] 0.0064249959 0.0002029221 2.191413e-03
 [537,] 0.0073077751 0.0002029221 4.214165e-03
 [538,] 0.0056769094 0.0002029221 1.227944e-03
 [539,] 0.0073245788 0.0002029221 4.287494e-03
 [540,] 0.0054683630 0.0002029221 2.749147e-03
 [541,] 0.0002029221 0.0002029221 6.764069e-05
 [542,] 0.0059143595 0.0002029221 2.354948e-03
 [543,] 0.0075131142 0.0002029221 4.443260e-03
 [544,] 0.0072180634 0.0002029221 4.264457e-03
 [545,] 0.0080990476 0.0002029221 4.645000e-03
 [546,] 0.0063567452 0.0002029221 1.495657e-03
 [547,] 0.0068845086 0.0002029221 5.018331e-03
 [548,] 0.0078790218 0.0002029221 4.755963e-03
 [549,] 0.0071286445 0.0002029221 1.719352e-03
 [550,] 0.0060370640 0.0002029221 1.306360e-03
 [551,] 0.0067600968 0.0002029221 1.572154e-03
 [552,] 0.0057156580 0.0002029221 1.902638e-03
 [553,] 0.0055876837 0.0002029221 1.277186e-03
 [554,] 0.0096294612 0.0002029221 3.615688e-03
 [555,] 0.0002029221 0.0002029221 6.764069e-05
 [556,] 0.0093919267 0.0002029221 3.821069e-03
 [557,] 0.0093696272 0.0002029221 4.246116e-03
 [558,] 0.0093132827 0.0002029221 2.735092e-03
 [559,] 0.0002029221 0.0002029221 6.764069e-05
 [560,] 0.0077174162 0.0002029221 2.332042e-03
 [561,] 0.0077029767 0.0002029221 2.403445e-03
 [562,] 0.0108182526 0.0002029221 4.737627e-03
 [563,] 0.0081393432 0.0002029221 3.641949e-03
 [564,] 0.0077860683 0.0002029221 2.323565e-03
 [565,] 0.0002029221 0.0002029221 6.764069e-05
 [566,] 0.0092606580 0.0002029221 2.982794e-03
 [567,] 0.0060731789 0.0002029221 1.711630e-03
 [568,] 0.0087784457 0.0002029221 1.882863e-03
 [569,] 0.0026331621 0.0002029221 7.072280e-04
 [570,] 0.0002029221 0.0002029221 6.764069e-05
 [571,] 0.0028665550 0.0002029221 1.166257e-03
 [572,] 0.0027704648 0.0002029221 6.769282e-04
 [573,] 0.0028530385 0.0002029221 7.204941e-04
 [574,] 0.0002029221 0.0002029221 6.764069e-05
 [575,] 0.0027389571 0.0002029221 6.634053e-04
 [576,] 0.0024102429 0.0002029221 7.584534e-04
 [577,] 0.0024984771 0.0002029221 7.689269e-04
 [578,] 0.0033164556 0.0002029221 1.349364e-03
 [579,] 0.0030748148 0.0002029221 9.880980e-04
 [580,] 0.0022149910 0.0002029221 7.643186e-04
 [581,] 0.0002029221 0.0002029221 6.764069e-05
 [582,] 0.0002029221 0.0002029221 6.764069e-05
 [583,] 0.0002029221 0.0002029221 6.764069e-05
 [584,] 0.0083524700 0.0002029221 2.287411e-03
 [585,] 0.0004587402 0.0002029221 8.736595e-05
 [586,] 0.0004814580 0.0002029221 9.141397e-05
 [587,] 0.0002029221 0.0002029221 6.764069e-05
 [588,] 0.0002029221 0.0002029221 6.764069e-05
 [589,] 0.0002029221 0.0002029221 6.764069e-05
 [590,] 0.0002029221 0.0002029221 6.764069e-05
 [591,] 0.0027869927 0.0002029221 7.984436e-04
 [592,] 0.0047922025 0.0002029221 1.446952e-03
 [593,] 0.0002029221 0.0002029221 6.764069e-05
 [594,] 0.0051850929 0.0002029221 2.037298e-03
 [595,] 0.0053234881 0.0002029221 1.842544e-03
 [596,] 0.0047600221 0.0002029221 1.694141e-03
 [597,] 0.0002029221 0.0002029221 6.764069e-05
 [598,] 0.0031505671 0.0002029221 7.694922e-04
 [599,] 0.0002029221 0.0002029221 6.764069e-05
 [600,] 0.0053594438 0.0002029221 1.878060e-03
 [601,] 0.0002759087 0.0002029221 6.764069e-05
 [602,] 0.0054103564 0.0002029221 1.894510e-03
 [603,] 0.0002029221 0.0002029221 6.764069e-05
 [604,] 0.0002029221 0.0002029221 6.764069e-05
 [605,] 0.0002029221 0.0002029221 6.764069e-05
 [606,] 0.0026849848 0.0002029221 9.275636e-04
 [607,] 0.0002029221 0.0002029221 6.764069e-05
 [608,] 0.0002029221 0.0002029221 6.764069e-05
 [609,] 0.0002029221 0.0002029221 6.764069e-05
 [610,] 0.0002029221 0.0002029221 6.764069e-05
 [611,] 0.0002029221 0.0002029221 6.764069e-05
 [612,] 0.0004163760 0.0002029221 1.303164e-04
 [613,] 0.0002029221 0.0002029221 6.764069e-05
 [614,] 0.0034098134 0.0002029221 8.357225e-04
 [615,] 0.0002029221 0.0002029221 6.764069e-05
 [616,] 0.0002029221 0.0002029221 6.764069e-05
 [617,] 0.0002029221 0.0002029221 6.764069e-05
 [618,] 0.0002029221 0.0002029221 6.764069e-05
 [619,] 0.0002029221 0.0002029221 6.764069e-05
 [620,] 0.0002029221 0.0002029221 6.764069e-05
 [621,] 0.0009955597 0.0002029221 4.701696e-04
 [622,] 0.0002029221 0.0002029221 6.764069e-05
 [623,] 0.0010027686 0.0002029221 4.733896e-04
 [624,] 0.0002029221 0.0002029221 6.764069e-05
 [625,] 0.0002029221 0.0002029221 6.764069e-05
 [626,] 0.0002029221 0.0002029221 6.764069e-05
 [627,] 0.0002029221 0.0002029221 6.764069e-05
 [628,] 0.0002029221 0.0002029221 6.764069e-05
 [629,] 0.0002029221 0.0002029221 6.764069e-05
 [630,] 0.0002029221 0.0002029221 6.764069e-05
 [631,] 0.0002029221 0.0002029221 6.764069e-05
 [632,] 0.0002029221 0.0002029221 6.764069e-05
 [633,] 0.0004855263 0.0002029221 2.773030e-04
 [634,] 0.0002029221 0.0002029221 6.764069e-05
 [635,] 0.0008833421 0.0002029221 3.579776e-04
 [636,] 0.0002029221 0.0002029221 6.764069e-05
 [637,] 0.0002029221 0.0002029221 6.764069e-05
 [638,] 0.0002029221 0.0002029221 6.764069e-05
 [639,] 0.0002029221 0.0002029221 6.764069e-05
 [640,] 0.0009084260 0.0002029221 4.299257e-04
 [641,] 0.0002922527 0.0002029221 1.072159e-04
 [642,] 0.0002029221 0.0002029221 6.764069e-05
 [643,] 0.0007934521 0.0002029221 3.689342e-04
 [644,] 0.0002029221 0.0002029221 6.764069e-05
 [645,] 0.0008407273 0.0002029221 3.789730e-04
 [646,] 0.0002029221 0.0002029221 6.764069e-05
 [647,] 0.0002029221 0.0002029221 6.764069e-05
 [648,] 0.0002029221 0.0002029221 6.764069e-05
 [649,] 0.0002029221 0.0002029221 6.764069e-05
 [650,] 0.0007387334 0.0002029221 3.346253e-04
 [651,] 0.0004909641 0.0002029221 2.872961e-04
 [652,] 0.0002029221 0.0002029221 6.764069e-05
 [653,] 0.0002029221 0.0002029221 6.764069e-05
 [654,] 0.0008928629 0.0002029221 4.119998e-04
 [655,] 0.0018902878 0.0002029221 1.417775e-03
 [656,] 0.0005400931 0.0002029221 3.193890e-04
 [657,] 0.0002029221 0.0002029221 6.764069e-05
 [658,] 0.0002029221 0.0002029221 6.764069e-05
 [659,] 0.0004521808 0.0002029221 2.957799e-04
 [660,] 0.0002029221 0.0002029221 6.764069e-05
 [661,] 0.0021838233 0.0002029221 1.382057e-03
 [662,] 0.0020969516 0.0002029221 1.249474e-03
 [663,] 0.0005280606 0.0002029221 2.740731e-04
 [664,] 0.0013043067 0.0002029221 5.356694e-04
 [665,] 0.0005997751 0.0002029221 3.646695e-04
 [666,] 0.0005525015 0.0002029221 3.479143e-04
 [667,] 0.0008690505 0.0002029221 3.740387e-04
 [668,] 0.0002029221 0.0002029221 6.764069e-05
 [669,] 0.0006323083 0.0002029221 3.371173e-04
 [670,] 0.0009072787 0.0002029221 4.343534e-04
 [671,] 0.0006243753 0.0002029221 3.338081e-04
 [672,] 0.0008590420 0.0002029221 3.973515e-04
 [673,] 0.0005930771 0.0002029221 3.202810e-04
 [674,] 0.0009281908 0.0002029221 4.391709e-04
 [675,] 0.0006373582 0.0002029221 3.389068e-04
 [676,] 0.0002029221 0.0002029221 6.764069e-05
 [677,] 0.0006503386 0.0002029221 3.577272e-04
 [678,] 0.0002029221 0.0002029221 6.764069e-05
 [679,] 0.0005263460 0.0002029221 2.819484e-04
 [680,] 0.0002029221 0.0002029221 6.764069e-05
 [681,] 0.0008423889 0.0002029221 3.944124e-04
 [682,] 0.0008702003 0.0002029221 4.037986e-04
 [683,] 0.0006220022 0.0002029221 3.346345e-04
 [684,] 0.0014896335 0.0002029221 7.802266e-04
 [685,] 0.0007497039 0.0002029221 3.366256e-04
 [686,] 0.0007114924 0.0002029221 4.450308e-04
 [687,] 0.0018662236 0.0002029221 1.024257e-03
 [688,] 0.0002029221 0.0002029221 6.764069e-05
 [689,] 0.0004882308 0.0002029221 2.313041e-04
 [690,] 0.0008539737 0.0002029221 3.970393e-04
 [691,] 0.0008311106 0.0002029221 3.981327e-04
 [692,] 0.0002029221 0.0002029221 6.764069e-05
 [693,] 0.0006201986 0.0002029221 3.314103e-04
 [694,] 0.0009589800 0.0002029221 4.468111e-04
 [695,] 0.0006287678 0.0002029221 3.863684e-04
 [696,] 0.0004874773 0.0002029221 2.870962e-04
 [697,] 0.0006182474 0.0002029221 3.319497e-04
 [698,] 0.0009017270 0.0002029221 4.156758e-04
 [699,] 0.0009434453 0.0002029221 4.421300e-04
 [700,] 0.0005405796 0.0002029221 2.915664e-04
 [701,] 0.0009488536 0.0002029221 4.398463e-04
 [702,] 0.0009726363 0.0002029221 4.638544e-04
 [703,] 0.0010223916 0.0002029221 4.679311e-04
 [704,] 0.0002247450 0.0002029221 7.358322e-05
 [705,] 0.0019540928 0.0002029221 1.128982e-03
 [706,] 0.0002029221 0.0002029221 6.764069e-05
 [707,] 0.0005019398 0.0002029221 3.163151e-04
 [708,] 0.0002029221 0.0002029221 6.764069e-05
 [709,] 0.0005358767 0.0002029221 2.921266e-04
 [710,] 0.0018544142 0.0002029221 1.041876e-03
 [711,] 0.0010019286 0.0002029221 4.681390e-04
 [712,] 0.0008886420 0.0002029221 4.089806e-04
 [713,] 0.0004787332 0.0002029221 3.015227e-04
 [714,] 0.0018213613 0.0002029221 1.030945e-03
 [715,] 0.0008591948 0.0002029221 3.980661e-04
 [716,] 0.0005639309 0.0002029221 3.086521e-04
 [717,] 0.0002029221 0.0002029221 6.764069e-05
 [718,] 0.0005749458 0.0002029221 3.071219e-04
 [719,] 0.0007496755 0.0002029221 4.004420e-04
 [720,] 0.0006917358 0.0002029221 3.639941e-04
 [721,] 0.0002029221 0.0002029221 6.764069e-05
 [722,] 0.0002029221 0.0002029221 6.764069e-05
 [723,] 0.0005145832 0.0002029221 3.262729e-04
 [724,] 0.0002029221 0.0002029221 6.764069e-05
 [725,] 0.0005867803 0.0002029221 3.649204e-04
 [726,] 0.0002029221 0.0002029221 6.764069e-05
 [727,] 0.0007947332 0.0002029221 5.152390e-04
 [728,] 0.0002029221 0.0002029221 6.764069e-05
 [729,] 0.0002029221 0.0002029221 6.764069e-05
 [730,] 0.0007074506 0.0002029221 4.597945e-04
 [731,] 0.0007180446 0.0002029221 4.648331e-04
 [732,] 0.0007966305 0.0002029221 5.166363e-04
 [733,] 0.0002029221 0.0002029221 6.764069e-05
 [734,] 0.0007613454 0.0002029221 4.915370e-04
 [735,] 0.0002029221 0.0002029221 6.764069e-05
 [736,] 0.0010236382 0.0002029221 4.926094e-04
 [737,] 0.0002513227 0.0002029221 7.981862e-05
 [738,] 0.0009481115 0.0002029221 4.507435e-04
 [739,] 0.0008566442 0.0002029221 4.798446e-04
 [740,] 0.0002029221 0.0002029221 6.764069e-05
 [741,] 0.0002029221 0.0002029221 6.764069e-05
 [742,] 0.0002029221 0.0002029221 6.764069e-05
 [743,] 0.0013892086 0.0002029221 7.556554e-04
 [744,] 0.0005919763 0.0002029221 2.773723e-04
 [745,] 0.0006594719 0.0002029221 3.074123e-04
 [746,] 0.0008209198 0.0002029221 3.856317e-04
 [747,] 0.0005790508 0.0002029221 3.293726e-04
 [748,] 0.0002029221 0.0002029221 6.764069e-05
 [749,] 0.0008871208 0.0002029221 4.169784e-04
 [750,] 0.0004863670 0.0002029221 2.823265e-04
 [751,] 0.0002029221 0.0002029221 6.764069e-05
 [752,] 0.0004898061 0.0002029221 2.281701e-04
 [753,] 0.0002029221 0.0002029221 6.764069e-05
 [754,] 0.0002029221 0.0002029221 6.764069e-05
 [755,] 0.0002029221 0.0002029221 6.764069e-05
 [756,] 0.0006375768 0.0002029221 2.950707e-04
 [757,] 0.0008753033 0.0002029221 3.990484e-04
 [758,] 0.0009364076 0.0002029221 4.823726e-04
 [759,] 0.0004694671 0.0002029221 2.228066e-04
 [760,] 0.0004709534 0.0002029221 2.253678e-04
 [761,] 0.0002703151 0.0002029221 1.432604e-04
 [762,] 0.0002686773 0.0002029221 1.367271e-04
 [763,] 0.0002478670 0.0002029221 1.266439e-04
 [764,] 0.0002817067 0.0002029221 1.609666e-04
 [765,] 0.0002029221 0.0002029221 6.764069e-05
 [766,] 0.0005144628 0.0002029221 2.512066e-04
 [767,] 0.0002029221 0.0002029221 6.764069e-05
 [768,] 0.0004938418 0.0002029221 2.353569e-04
 [769,] 0.0002029221 0.0002029221 6.764069e-05
 [770,] 0.0002339283 0.0002029221 1.658446e-04
 [771,] 0.0002396784 0.0002029221 1.697340e-04
 [772,] 0.0003433349 0.0002029221 1.749993e-04
 [773,] 0.0002029221 0.0002029221 6.764069e-05
 [774,] 0.0003207531 0.0002029221 1.681479e-04
 [775,] 0.0003165851 0.0002029221 1.618229e-04
 [776,] 0.0004865751 0.0002029221 2.247671e-04
 [777,] 0.0004932674 0.0002029221 2.309364e-04
 [778,] 0.0005125601 0.0002029221 2.386759e-04
 [779,] 0.0002940022 0.0002029221 1.487637e-04
 [780,] 0.0002492723 0.0002029221 1.258019e-04
 [781,] 0.0002297371 0.0002029221 1.550073e-04
 [782,] 0.0004673221 0.0002029221 2.191390e-04
 [783,] 0.0002029221 0.0002029221 6.764069e-05
 [784,] 0.0002029221 0.0002029221 6.764069e-05
 [785,] 0.0002029221 0.0002029221 6.764069e-05
 [786,] 0.0002029221 0.0002029221 6.764069e-05
 [787,] 0.0005267542 0.0002029221 2.429164e-04
 [788,] 0.0002029221 0.0002029221 6.764069e-05
 [789,] 0.0002029221 0.0002029221 6.764069e-05
 [790,] 0.0002029221 0.0002029221 6.764069e-05
 [791,] 0.0002029221 0.0002029221 6.764069e-05
 [792,] 0.0002029221 0.0002029221 6.764069e-05
 [793,] 0.0002029221 0.0002029221 6.764069e-05
 [794,] 0.0002029221 0.0002029221 6.764069e-05
 [795,] 0.0002029221 0.0002029221 6.764069e-05
 [796,] 0.0002029221 0.0002029221 6.764069e-05
 [797,] 0.0002029221 0.0002029221 6.764069e-05
 [798,] 0.0002029221 0.0002029221 6.764069e-05
 [799,] 0.0002029221 0.0002029221 6.764069e-05
 [800,] 0.0002029221 0.0002029221 6.764069e-05
 [801,] 0.0002029221 0.0002029221 6.764069e-05
 [802,] 0.0002029221 0.0002029221 6.764069e-05
 [803,] 0.0002029221 0.0002029221 6.764069e-05
 [804,] 0.0002029221 0.0002029221 6.764069e-05
 [805,] 0.0002029221 0.0002029221 6.764069e-05
 [806,] 0.0002029221 0.0002029221 6.764069e-05
 [807,] 0.0002375839 0.0002029221 8.118780e-05
 [808,] 0.0002029221 0.0002029221 6.764069e-05
 [809,] 0.0002029221 0.0002029221 6.764069e-05
 [810,] 0.0002029221 0.0002029221 6.764069e-05
 [811,] 0.0002029221 0.0002029221 6.764069e-05
 [812,] 0.0002029221 0.0002029221 6.764069e-05
 [813,] 0.0002029221 0.0002029221 6.764069e-05
 [814,] 0.0002029221 0.0002029221 6.764069e-05
 [815,] 0.0002029221 0.0002029221 6.764069e-05
 [816,] 0.0002029221 0.0002029221 6.764069e-05
 [817,] 0.0002029221 0.0002029221 6.764069e-05
 [818,] 0.0002029221 0.0002029221 6.764069e-05
 [819,] 0.0002029221 0.0002029221 6.764069e-05
 [820,] 0.0002029221 0.0002029221 6.764069e-05
 [821,] 0.0002029221 0.0002029221 6.764069e-05
 [822,] 0.0002029221 0.0002029221 6.764069e-05
 [823,] 0.0002029221 0.0002029221 6.764069e-05
 [824,] 0.0002029221 0.0002029221 6.764069e-05
 [825,] 0.0002029221 0.0002029221 6.764069e-05
 [826,] 0.0002029221 0.0002029221 6.764069e-05
 [827,] 0.0002029221 0.0002029221 6.764069e-05
 [828,] 0.0002029221 0.0002029221 6.764069e-05
 [829,] 0.0002029221 0.0002029221 6.764069e-05
 [830,] 0.0002029221 0.0002029221 6.764069e-05
 [831,] 0.0002029221 0.0002029221 6.764069e-05
 [832,] 0.0002029221 0.0002029221 6.764069e-05
 [833,] 0.0002029221 0.0002029221 6.764069e-05
 [834,] 0.0002029221 0.0002029221 6.764069e-05
 [835,] 0.0002029221 0.0002029221 6.764069e-05
 [836,] 0.0002029221 0.0002029221 6.764069e-05
 [837,] 0.0002029221 0.0002029221 6.764069e-05
 [838,] 0.0002029221 0.0002029221 6.764069e-05
 [839,] 0.0002029221 0.0002029221 6.764069e-05
 [840,] 0.0002029221 0.0002029221 6.764069e-05
 [841,] 0.0002029221 0.0002029221 6.764069e-05
 [842,] 0.0002029221 0.0002029221 6.764069e-05
 [843,] 0.0002029221 0.0002029221 6.764069e-05
 [844,] 0.0002029221 0.0002029221 6.764069e-05
 [845,] 0.0002029221 0.0002029221 6.764069e-05
 [846,] 0.0002029221 0.0002029221 6.764069e-05
 [847,] 0.0002029221 0.0002029221 6.764069e-05
 [848,] 0.0002029221 0.0002029221 6.764069e-05
 [849,] 0.0002029221 0.0002029221 6.764069e-05
 [850,] 0.0002029221 0.0002029221 6.764069e-05
 [851,] 0.0002029221 0.0002029221 6.764069e-05
 [852,] 0.0002029221 0.0002029221 6.764069e-05
 [853,] 0.0002029221 0.0002029221 6.764069e-05
 [854,] 0.0002029221 0.0002029221 6.764069e-05
 [855,] 0.0002029221 0.0002029221 6.764069e-05
 [856,] 0.0002029221 0.0002029221 6.764069e-05
 [857,] 0.0002029221 0.0002029221 6.764069e-05
 [858,] 0.0002029221 0.0002029221 6.764069e-05
 [859,] 0.0002029221 0.0002029221 6.764069e-05
 [860,] 0.0002029221 0.0002029221 6.764069e-05
 [861,] 0.0002029221 0.0002029221 6.764069e-05
 [862,] 0.0002029221 0.0002029221 6.764069e-05
 [863,] 0.0002029221 0.0002029221 6.764069e-05
 [864,] 0.0002029221 0.0002029221 6.764069e-05
 [865,] 0.0002029221 0.0002029221 6.764069e-05
 [866,] 0.0002442873 0.0002029221 7.926962e-05
 [867,] 0.0002029221 0.0002029221 6.764069e-05
 [868,] 0.0002029221 0.0002029221 6.764069e-05
 [869,] 0.0002029221 0.0002029221 6.764069e-05
 [870,] 0.0002029221 0.0002029221 6.764069e-05
 [871,] 0.0002029221 0.0002029221 6.764069e-05
 [872,] 0.0002029221 0.0002029221 6.764069e-05
 [873,] 0.0002029221 0.0002029221 6.764069e-05
 [874,] 0.0002029221 0.0002029221 6.764069e-05
 [875,] 0.0002029221 0.0002029221 6.764069e-05
 [876,] 0.0002029221 0.0002029221 6.764069e-05
 [877,] 0.0002029221 0.0002029221 6.764069e-05
 [878,] 0.0002029221 0.0002029221 6.764069e-05
 [879,] 0.0002029221 0.0002029221 6.764069e-05
 [880,] 0.0002029221 0.0002029221 6.764069e-05
 [881,] 0.0002029221 0.0002029221 6.764069e-05
 [882,] 0.0002029221 0.0002029221 6.764069e-05
 [883,] 0.0002029221 0.0002029221 6.764069e-05
 [884,] 0.0002029221 0.0002029221 6.764069e-05
 [885,] 0.0006363116 0.0002029221 2.816596e-04
 [886,] 0.0002029221 0.0002029221 6.764069e-05
 [887,] 0.0002029221 0.0002029221 6.764069e-05
 [888,] 0.0002029221 0.0002029221 6.764069e-05
 [889,] 0.0002029221 0.0002029221 6.764069e-05
 [890,] 0.0002029221 0.0002029221 6.764069e-05
 [891,] 0.0002029221 0.0002029221 6.764069e-05
 [892,] 0.0002029221 0.0002029221 6.764069e-05
 [893,] 0.0002029221 0.0002029221 6.764069e-05
 [894,] 0.0002029221 0.0002029221 6.764069e-05
 [895,] 0.0002029221 0.0002029221 6.764069e-05
 [896,] 0.0002029221 0.0002029221 6.764069e-05
 [897,] 0.0002029221 0.0002029221 6.764069e-05
 [898,] 0.0002029221 0.0002029221 6.764069e-05
 [899,] 0.0002029221 0.0002029221 6.764069e-05
 [900,] 0.0002029221 0.0002029221 6.764069e-05
 [901,] 0.0002029221 0.0002029221 6.764069e-05
 [902,] 0.0002029221 0.0002029221 6.764069e-05
 [903,] 0.0002029221 0.0002029221 6.764069e-05
 [904,] 0.0002029221 0.0002029221 6.764069e-05
 [905,] 0.0002029221 0.0002029221 6.764069e-05
 [906,] 0.0002029221 0.0002029221 6.764069e-05
 [907,] 0.0002029221 0.0002029221 6.764069e-05
 [908,] 0.0002029221 0.0002029221 6.764069e-05
 [909,] 0.0002029221 0.0002029221 6.764069e-05
 [910,] 0.0002029221 0.0002029221 6.764069e-05
 [911,] 0.0002029221 0.0002029221 6.764069e-05
 [912,] 0.0002029221 0.0002029221 6.764069e-05
 [913,] 0.0002029221 0.0002029221 6.764069e-05
 [914,] 0.0002029221 0.0002029221 6.764069e-05
 [915,] 0.0002029221 0.0002029221 6.764069e-05
 [916,] 0.0002029221 0.0002029221 6.764069e-05
 [917,] 0.0002029221 0.0002029221 6.764069e-05
 [918,] 0.0002029221 0.0002029221 6.764069e-05
 [919,] 0.0002029221 0.0002029221 6.764069e-05
 [920,] 0.0002029221 0.0002029221 6.764069e-05
 [921,] 0.0002029221 0.0002029221 6.764069e-05
 [922,] 0.0002029221 0.0002029221 6.764069e-05
 [923,] 0.0002029221 0.0002029221 6.764069e-05
 [924,] 0.0002029221 0.0002029221 6.764069e-05
 [925,] 0.0002029221 0.0002029221 6.764069e-05
 [926,] 0.0002029221 0.0002029221 6.764069e-05
 [927,] 0.0002029221 0.0002029221 6.764069e-05
 [928,] 0.0002029221 0.0002029221 6.764069e-05
 [929,] 0.0002029221 0.0002029221 6.764069e-05
 [930,] 0.0002029221 0.0002029221 6.764069e-05
 [931,] 0.0002029221 0.0002029221 6.764069e-05
 [932,] 0.0002029221 0.0002029221 6.764069e-05
 [933,] 0.0002029221 0.0002029221 6.764069e-05
 [934,] 0.0002029221 0.0002029221 6.764069e-05
 [935,] 0.0002029221 0.0002029221 6.764069e-05
 [936,] 0.0002029221 0.0002029221 6.764069e-05
 [937,] 0.0002029221 0.0002029221 6.764069e-05
 [938,] 0.0002029221 0.0002029221 6.764069e-05
 [939,] 0.0002029221 0.0002029221 6.764069e-05
 [940,] 0.0002029221 0.0002029221 6.764069e-05
 [941,] 0.0002029221 0.0002029221 6.764069e-05
 [942,] 0.0002029221 0.0002029221 6.764069e-05
 [943,] 0.0002029221 0.0002029221 6.764069e-05
 [944,] 0.0002029221 0.0002029221 6.764069e-05
 [945,] 0.0002029221 0.0002029221 6.764069e-05
 [946,] 0.0002029221 0.0002029221 6.764069e-05
 [947,] 0.0002029221 0.0002029221 6.764069e-05
 [948,] 0.0002029221 0.0002029221 6.764069e-05
 [949,] 0.0002029221 0.0002029221 6.764069e-05
 [950,] 0.0002029221 0.0002029221 6.764069e-05
 [951,] 0.0002029221 0.0002029221 6.764069e-05
 [952,] 0.0002029221 0.0002029221 6.764069e-05
 [953,] 0.0002029221 0.0002029221 6.764069e-05
 [954,] 0.0002029221 0.0002029221 6.764069e-05
 [955,] 0.0002029221 0.0002029221 6.764069e-05
 [956,] 0.0002029221 0.0002029221 6.764069e-05
 [957,] 0.0002029221 0.0002029221 6.764069e-05
 [958,] 0.0002029221 0.0002029221 6.764069e-05
 [959,] 0.0002029221 0.0002029221 6.764069e-05
 [960,] 0.0002029221 0.0002029221 6.764069e-05
 [961,] 0.0002029221 0.0002029221 6.764069e-05
 [962,] 0.0002029221 0.0002029221 6.764069e-05
 [963,] 0.0002029221 0.0002029221 6.764069e-05
 [964,] 0.0002029221 0.0002029221 6.764069e-05
 [965,] 0.0002029221 0.0002029221 6.764069e-05
 [966,] 0.0002029221 0.0002029221 6.764069e-05
 [967,] 0.0002029221 0.0002029221 6.764069e-05
 [968,] 0.0002029221 0.0002029221 6.764069e-05
 [969,] 0.0002029221 0.0002029221 6.764069e-05
 [970,] 0.0002029221 0.0002029221 6.764069e-05
 [971,] 0.0002029221 0.0002029221 6.764069e-05
 [972,] 0.0002029221 0.0002029221 6.764069e-05
 [973,] 0.0002029221 0.0002029221 6.764069e-05
 [974,] 0.0002029221 0.0002029221 6.764069e-05
 [975,] 0.0002029221 0.0002029221 6.764069e-05
 [976,] 0.0002029221 0.0002029221 6.764069e-05
 [977,] 0.0002029221 0.0002029221 6.764069e-05
 [978,] 0.0002029221 0.0002029221 6.764069e-05
 [979,] 0.0002029221 0.0002029221 6.764069e-05
 [980,] 0.0002029221 0.0002029221 6.764069e-05
 [981,] 0.0002029221 0.0002029221 6.764069e-05
 [982,] 0.0002029221 0.0002029221 6.764069e-05
 [983,] 0.0002029221 0.0002029221 6.764069e-05
 [984,] 0.0002029221 0.0002029221 6.764069e-05
 [985,] 0.0002029221 0.0002029221 6.764069e-05
 [986,] 0.0002029221 0.0002029221 6.764069e-05
 [987,] 0.0002029221 0.0002029221 6.764069e-05
 [988,] 0.0002029221 0.0002029221 6.764069e-05
 [989,] 0.0002029221 0.0002029221 6.764069e-05
 [990,] 0.0002029221 0.0002029221 6.764069e-05
 [991,] 0.0002029221 0.0002029221 6.764069e-05
 [992,] 0.0002029221 0.0002029221 6.764069e-05
 [993,] 0.0002029221 0.0002029221 6.764069e-05
 [994,] 0.0002029221 0.0002029221 6.764069e-05
 [995,] 0.0002029221 0.0002029221 6.764069e-05
 [996,] 0.0002029221 0.0002029221 6.764069e-05
 [997,] 0.0002029221 0.0002029221 6.764069e-05
 [998,] 0.0002029221 0.0002029221 6.764069e-05
 [999,] 0.0002029221 0.0002029221 6.764069e-05
[1000,] 0.0002029221 0.0002029221 6.764069e-05
[1001,] 0.0002029221 0.0002029221 6.764069e-05
[1002,] 0.0002029221 0.0002029221 6.764069e-05
[1003,] 0.0002029221 0.0002029221 6.764069e-05
[1004,] 0.0002029221 0.0002029221 6.764069e-05
[1005,] 0.0002029221 0.0002029221 6.764069e-05
[1006,] 0.0002029221 0.0002029221 6.764069e-05
[1007,] 0.0002029221 0.0002029221 6.764069e-05
[1008,] 0.0002029221 0.0002029221 6.764069e-05
[1009,] 0.0002029221 0.0002029221 6.764069e-05
[1010,] 0.0002029221 0.0002029221 6.764069e-05
[1011,] 0.0002029221 0.0002029221 6.764069e-05
[1012,] 0.0002029221 0.0002029221 6.764069e-05
[1013,] 0.0002029221 0.0002029221 6.764069e-05
[1014,] 0.0002029221 0.0002029221 6.764069e-05
[1015,] 0.0002029221 0.0002029221 6.764069e-05
[1016,] 0.0002029221 0.0002029221 6.764069e-05
[1017,] 0.0002029221 0.0002029221 6.764069e-05
[1018,] 0.0002029221 0.0002029221 6.764069e-05
[1019,] 0.0002029221 0.0002029221 6.764069e-05
[1020,] 0.0002029221 0.0002029221 6.764069e-05
[1021,] 0.0002029221 0.0002029221 6.764069e-05
[1022,] 0.0002029221 0.0002029221 6.764069e-05
[1023,] 0.0002029221 0.0002029221 6.764069e-05
[1024,] 0.0002029221 0.0002029221 6.764069e-05
[1025,] 0.0002029221 0.0002029221 6.764069e-05
[1026,] 0.0002029221 0.0002029221 6.764069e-05
[1027,] 0.0002029221 0.0002029221 6.764069e-05
[1028,] 0.0002029221 0.0002029221 6.764069e-05
[1029,] 0.0002029221 0.0002029221 6.764069e-05
[1030,] 0.0002029221 0.0002029221 6.764069e-05
[1031,] 0.0002029221 0.0002029221 6.764069e-05
[1032,] 0.0002029221 0.0002029221 6.764069e-05
[1033,] 0.0002029221 0.0002029221 6.764069e-05
[1034,] 0.0002029221 0.0002029221 6.764069e-05
[1035,] 0.0002029221 0.0002029221 6.764069e-05
[1036,] 0.0002029221 0.0002029221 6.764069e-05
[1037,] 0.0002029221 0.0002029221 6.764069e-05
[1038,] 0.0002029221 0.0002029221 6.764069e-05
[1039,] 0.0002029221 0.0002029221 6.764069e-05
[1040,] 0.0002029221 0.0002029221 6.764069e-05
[1041,] 0.0002029221 0.0002029221 6.764069e-05
[1042,] 0.0002029221 0.0002029221 6.764069e-05
[1043,] 0.0002029221 0.0002029221 6.764069e-05
[1044,] 0.0002029221 0.0002029221 6.764069e-05
[1045,] 0.0002029221 0.0002029221 6.764069e-05
[1046,] 0.0002029221 0.0002029221 6.764069e-05
[1047,] 0.0002029221 0.0002029221 6.764069e-05
[1048,] 0.0002029221 0.0002029221 6.764069e-05
[1049,] 0.0002029221 0.0002029221 6.764069e-05
[1050,] 0.0002029221 0.0002029221 6.764069e-05
[1051,] 0.0002029221 0.0002029221 6.764069e-05
[1052,] 0.0002029221 0.0002029221 6.764069e-05
[1053,] 0.0002029221 0.0002029221 6.764069e-05
[1054,] 0.0002029221 0.0002029221 6.764069e-05
[1055,] 0.0002029221 0.0002029221 6.764069e-05
[1056,] 0.0002029221 0.0002029221 6.764069e-05
[1057,] 0.0002029221 0.0002029221 6.764069e-05
[1058,] 0.0002029221 0.0002029221 6.764069e-05
[1059,] 0.0002029221 0.0002029221 6.764069e-05
[1060,] 0.0002029221 0.0002029221 6.764069e-05
[1061,] 0.0002029221 0.0002029221 6.764069e-05
[1062,] 0.0002029221 0.0002029221 6.764069e-05
[1063,] 0.0002029221 0.0002029221 6.764069e-05
[1064,] 0.0002029221 0.0002029221 6.764069e-05
[1065,] 0.0002029221 0.0002029221 6.764069e-05
[1066,] 0.0002029221 0.0002029221 6.764069e-05
[1067,] 0.0002029221 0.0002029221 6.764069e-05
[1068,] 0.0002029221 0.0002029221 6.764069e-05
[1069,] 0.0002029221 0.0002029221 6.764069e-05
[1070,] 0.0002029221 0.0002029221 6.764069e-05
[1071,] 0.0002029221 0.0002029221 6.764069e-05
[1072,] 0.0002029221 0.0002029221 6.764069e-05
[1073,] 0.0002029221 0.0002029221 6.764069e-05
[1074,] 0.0002029221 0.0002029221 6.764069e-05
[1075,] 0.0002029221 0.0002029221 6.764069e-05
[1076,] 0.0002029221 0.0002029221 6.764069e-05
[1077,] 0.0002029221 0.0002029221 6.764069e-05
[1078,] 0.0002029221 0.0002029221 6.764069e-05
[1079,] 0.0002029221 0.0002029221 6.764069e-05
[1080,] 0.0002029221 0.0002029221 6.764069e-05
[1081,] 0.0002029221 0.0002029221 6.764069e-05
[1082,] 0.0002029221 0.0002029221 6.764069e-05
[1083,] 0.0002029221 0.0002029221 6.764069e-05
[1084,] 0.0002029221 0.0002029221 6.764069e-05
[1085,] 0.0002029221 0.0002029221 6.764069e-05
[1086,] 0.0002029221 0.0002029221 6.764069e-05
[1087,] 0.0002029221 0.0002029221 6.764069e-05
[1088,] 0.0002029221 0.0002029221 6.764069e-05
[1089,] 0.0002029221 0.0002029221 6.764069e-05
[1090,] 0.0002029221 0.0002029221 6.764069e-05
[1091,] 0.0002029221 0.0002029221 6.764069e-05
[1092,] 0.0002029221 0.0002029221 6.764069e-05
[1093,] 0.0002029221 0.0002029221 6.764069e-05
[1094,] 0.0002029221 0.0002029221 6.764069e-05
[1095,] 0.0002029221 0.0002029221 6.764069e-05
[1096,] 0.0002029221 0.0002029221 6.764069e-05
[1097,] 0.0002029221 0.0002029221 6.764069e-05
[1098,] 0.0002029221 0.0002029221 6.764069e-05
[1099,] 0.0002029221 0.0002029221 6.764069e-05
[1100,] 0.0002029221 0.0002029221 6.764069e-05
[1101,] 0.0002029221 0.0002029221 6.764069e-05
[1102,] 0.0002029221 0.0002029221 6.764069e-05
[1103,] 0.0002029221 0.0002029221 6.764069e-05
[1104,] 0.0002029221 0.0002029221 6.764069e-05
[1105,] 0.0002029221 0.0002029221 6.764069e-05
[1106,] 0.0002029221 0.0002029221 6.764069e-05
[1107,] 0.0002029221 0.0002029221 6.764069e-05
[1108,] 0.0002029221 0.0002029221 6.764069e-05
[1109,] 0.0002029221 0.0002029221 6.764069e-05
[1110,] 0.0002029221 0.0002029221 6.764069e-05
[1111,] 0.0002029221 0.0002029221 6.764069e-05
[1112,] 0.0002029221 0.0002029221 6.764069e-05
[1113,] 0.0002029221 0.0002029221 6.764069e-05
[1114,] 0.0002029221 0.0002029221 6.764069e-05
[1115,] 0.0002029221 0.0002029221 6.764069e-05
[1116,] 0.0002029221 0.0002029221 6.764069e-05
[1117,] 0.0002029221 0.0002029221 6.764069e-05
[1118,] 0.0002029221 0.0002029221 6.764069e-05
[1119,] 0.0002029221 0.0002029221 6.764069e-05
[1120,] 0.0002029221 0.0002029221 6.764069e-05
[1121,] 0.0002029221 0.0002029221 6.764069e-05
[1122,] 0.0002029221 0.0002029221 6.764069e-05
[1123,] 0.0002029221 0.0002029221 6.764069e-05
[1124,] 0.0002029221 0.0002029221 6.764069e-05
[1125,] 0.0002029221 0.0002029221 6.764069e-05
[1126,] 0.0002029221 0.0002029221 6.764069e-05
[1127,] 0.0002029221 0.0002029221 6.764069e-05
[1128,] 0.0002029221 0.0002029221 6.764069e-05
[1129,] 0.0002029221 0.0002029221 6.764069e-05
[1130,] 0.0002029221 0.0002029221 6.764069e-05
[1131,] 0.0002029221 0.0002029221 6.764069e-05
[1132,] 0.0002029221 0.0002029221 6.764069e-05
[1133,] 0.0002029221 0.0002029221 6.764069e-05
[1134,] 0.0002029221 0.0002029221 6.764069e-05
[1135,] 0.0002029221 0.0002029221 6.764069e-05
[1136,] 0.0002029221 0.0002029221 6.764069e-05
[1137,] 0.0002029221 0.0002029221 6.764069e-05
[1138,] 0.0002029221 0.0002029221 6.764069e-05
[1139,] 0.0002029221 0.0002029221 6.764069e-05
[1140,] 0.0002029221 0.0002029221 6.764069e-05
[1141,] 0.0002029221 0.0002029221 6.764069e-05
[1142,] 0.0002029221 0.0002029221 6.764069e-05
[1143,] 0.0002029221 0.0002029221 6.764069e-05
[1144,] 0.0002029221 0.0002029221 6.764069e-05
[1145,] 0.0002029221 0.0002029221 6.764069e-05
[1146,] 0.0002029221 0.0002029221 6.764069e-05
[1147,] 0.0002029221 0.0002029221 6.764069e-05
[1148,] 0.0002029221 0.0002029221 6.764069e-05
[1149,] 0.0002029221 0.0002029221 6.764069e-05
[1150,] 0.0002029221 0.0002029221 6.764069e-05
[1151,] 0.0002029221 0.0002029221 6.764069e-05
[1152,] 0.0002029221 0.0002029221 6.764069e-05
[1153,] 0.0002029221 0.0002029221 6.764069e-05
[1154,] 0.0002029221 0.0002029221 6.764069e-05
[1155,] 0.0002029221 0.0002029221 6.764069e-05
[1156,] 0.0002029221 0.0002029221 6.764069e-05
[1157,] 0.0002029221 0.0002029221 6.764069e-05
[1158,] 0.0002029221 0.0002029221 6.764069e-05
[1159,] 0.0002029221 0.0002029221 6.764069e-05
[1160,] 0.0002029221 0.0002029221 6.764069e-05
[1161,] 0.0002029221 0.0002029221 6.764069e-05
[1162,] 0.0002029221 0.0002029221 6.764069e-05
[1163,] 0.0002029221 0.0002029221 6.764069e-05
[1164,] 0.0002029221 0.0002029221 6.764069e-05
[1165,] 0.0002029221 0.0002029221 6.764069e-05
[1166,] 0.0002029221 0.0002029221 6.764069e-05
[1167,] 0.0002029221 0.0002029221 6.764069e-05
[1168,] 0.0002029221 0.0002029221 6.764069e-05
[1169,] 0.0002029221 0.0002029221 6.764069e-05
[1170,] 0.0002029221 0.0002029221 6.764069e-05
[1171,] 0.0002029221 0.0002029221 6.764069e-05
[1172,] 0.0002029221 0.0002029221 6.764069e-05
[1173,] 0.0002029221 0.0002029221 6.764069e-05
[1174,] 0.0002029221 0.0002029221 6.764069e-05
[1175,] 0.0002029221 0.0002029221 6.764070e-05
[1176,] 0.0002029221 0.0002029221 6.764070e-05
[1177,] 0.0002029221 0.0002029221 6.764069e-05
[1178,] 0.0002029221 0.0002029221 6.764069e-05
[1179,] 0.0002029221 0.0002029221 6.764069e-05
[1180,] 0.0002029221 0.0002029221 6.764069e-05
[1181,] 0.0002029221 0.0002029221 6.764069e-05
[1182,] 0.0002029221 0.0002029221 6.764069e-05
[1183,] 0.0002029221 0.0002029221 6.764070e-05
[1184,] 0.0002029221 0.0002029221 6.764069e-05
[1185,] 0.0002029221 0.0002029221 6.764069e-05
[1186,] 0.0002029221 0.0002029221 6.764069e-05
[1187,] 0.0002029221 0.0002029221 6.764069e-05
[1188,] 0.0002029221 0.0002029221 6.764069e-05
[1189,] 0.0002029221 0.0002029221 6.764069e-05
[1190,] 0.0002029221 0.0002029221 6.764070e-05
[1191,] 0.0002029221 0.0002029221 6.764069e-05
[1192,] 0.0002029221 0.0002029221 6.764070e-05
[1193,] 0.0002029221 0.0002029221 6.764070e-05
[1194,] 0.0002029221 0.0002029221 6.764069e-05
[1195,] 0.0002029221 0.0002029221 6.764069e-05
[1196,] 0.0002029221 0.0002029221 6.764069e-05
[1197,] 0.0002029221 0.0002029221 6.764069e-05
[1198,] 0.0002029221 0.0002029221 6.764069e-05
[1199,] 0.0002029221 0.0002029221 6.764069e-05
[1200,] 0.0002029221 0.0002029221 6.764069e-05
[1201,] 0.0002029221 0.0002029221 6.764069e-05
[1202,] 0.0002029221 0.0002029221 6.764069e-05
[1203,] 0.0002029221 0.0002029221 6.764069e-05
[1204,] 0.0002029221 0.0002029221 6.764069e-05
[1205,] 0.0002029221 0.0002029221 6.764069e-05
[1206,] 0.0002029221 0.0002029221 6.764069e-05
[1207,] 0.0002029221 0.0002029221 6.764069e-05
[1208,] 0.0002029221 0.0002029221 6.764069e-05
[1209,] 0.0002029221 0.0002029221 6.764069e-05
[1210,] 0.0002029221 0.0002029221 6.764069e-05
[1211,] 0.0002029221 0.0002029221 6.764069e-05
[1212,] 0.0002029221 0.0002029221 6.764069e-05
[1213,] 0.0002029221 0.0002029221 6.764069e-05
[1214,] 0.0002029221 0.0002029221 6.764069e-05
[1215,] 0.0002029221 0.0002029221 6.764069e-05
[1216,] 0.0002029221 0.0002029221 6.764069e-05
[1217,] 0.0002029221 0.0002029221 6.764069e-05
[1218,] 0.0002029221 0.0002029221 6.764069e-05
[1219,] 0.0002029221 0.0002029221 6.764069e-05
[1220,] 0.0002029221 0.0002029221 6.764069e-05
[1221,] 0.0002029221 0.0002029221 6.764069e-05
[1222,] 0.0002029221 0.0002029221 6.764069e-05
[1223,] 0.0002029221 0.0002029221 6.764069e-05
[1224,] 0.0002029221 0.0002029221 6.764069e-05
[1225,] 0.0002029221 0.0002029221 6.764069e-05
[1226,] 0.0002029221 0.0002029221 6.764070e-05
[1227,] 0.0002029221 0.0002029221 6.764070e-05
[1228,] 0.0002029221 0.0002029221 6.764069e-05
[1229,] 0.0002029221 0.0002029221 6.764069e-05
[1230,] 0.0002029221 0.0002029221 6.764070e-05
[1231,] 0.0002029221 0.0002029221 6.764069e-05
[1232,] 0.0002029221 0.0002029221 6.764069e-05
[1233,] 0.0002029221 0.0002029221 6.764069e-05
[1234,] 0.0002029221 0.0002029221 6.764069e-05
[1235,] 0.0002029221 0.0002029221 6.764069e-05
[1236,] 0.0002029221 0.0002029221 6.764069e-05
[1237,] 0.0002029221 0.0002029221 6.764069e-05
[1238,] 0.0002029221 0.0002029221 6.764069e-05
[1239,] 0.0002029221 0.0002029221 6.764069e-05
[1240,] 0.0002029221 0.0002029221 6.764069e-05
[1241,] 0.0002029221 0.0002029221 6.764069e-05
[1242,] 0.0002029221 0.0002029221 6.764069e-05
[1243,] 0.0002029221 0.0002029221 6.764069e-05
[1244,] 0.0002029221 0.0002029221 6.764069e-05
[1245,] 0.0002029221 0.0002029221 6.764069e-05
[1246,] 0.0002029221 0.0002029221 6.764069e-05
[1247,] 0.0002029221 0.0002029221 6.764069e-05
[1248,] 0.0002029221 0.0002029221 6.764069e-05
[1249,] 0.0002029221 0.0002029221 6.764069e-05
[1250,] 0.0002029221 0.0002029221 6.764069e-05
[1251,] 0.0002029221 0.0002029221 6.764071e-05
[1252,] 0.0002029221 0.0002029221 6.764070e-05
[1253,] 0.0002029221 0.0002029221 6.764069e-05
[1254,] 0.0002029221 0.0002029221 6.764069e-05
[1255,] 0.0002029221 0.0002029221 6.764069e-05
[1256,] 0.0002029221 0.0002029221 6.764069e-05
[1257,] 0.0002029221 0.0002029221 6.764070e-05
[1258,] 0.0002029221 0.0002029221 6.764069e-05
[1259,] 0.0002029221 0.0002029221 6.764069e-05
[1260,] 0.0002029221 0.0002029221 6.764069e-05
[1261,] 0.0002029221 0.0002029221 6.764069e-05
[1262,] 0.0002029221 0.0002029221 6.764069e-05
[1263,] 0.0002029221 0.0002029221 6.764069e-05
[1264,] 0.0002029221 0.0002029221 9.483247e-05
[1265,] 0.0002029221 0.0002029221 9.294996e-05
[1266,] 0.0002029221 0.0002029221 9.724833e-05
[1267,] 0.0002029221 0.0002029221 8.022668e-05
[1268,] 0.0002029221 0.0002029221 6.764070e-05
[1269,] 0.0002029221 0.0002029221 8.759349e-05
[1270,] 0.0002029221 0.0002029221 6.764069e-05
[1271,] 0.0002029221 0.0002029221 6.764069e-05
[1272,] 0.0002029221 0.0002029221 6.764069e-05
[1273,] 0.0002029221 0.0002029221 6.764069e-05
[1274,] 0.0002029221 0.0002029221 6.764069e-05
[1275,] 0.0002029221 0.0002029221 6.764069e-05
[1276,] 0.0002029221 0.0002029221 6.764069e-05
[1277,] 0.0002029221 0.0002029221 6.764070e-05
[1278,] 0.0002029221 0.0002029221 6.764070e-05
[1279,] 0.0002029221 0.0002029221 6.764069e-05
[1280,] 0.0002029221 0.0002029221 7.662950e-05
[1281,] 0.0002029221 0.0002029221 6.764069e-05
[1282,] 0.0002029221 0.0002029221 6.764069e-05
[1283,] 0.0002029221 0.0002029221 7.718511e-05
[1284,] 0.0002029221 0.0002029221 9.482064e-05
[1285,] 0.0002029221 0.0002029221 6.764069e-05
[1286,] 0.0002029221 0.0002029221 6.764069e-05
[1287,] 0.0002029221 0.0002029221 6.764069e-05
[1288,] 0.0002029221 0.0002029221 6.990717e-05
[1289,] 0.0002029221 0.0002029221 6.764069e-05
[1290,] 0.0002029221 0.0002029221 6.764069e-05
[1291,] 0.0002029221 0.0002029221 6.764069e-05
[1292,] 0.0002029221 0.0002029221 6.764069e-05
[1293,] 0.0002029221 0.0002029221 6.764069e-05
[1294,] 0.0002029221 0.0002029221 6.764069e-05
[1295,] 0.0002029221 0.0002029221 6.764070e-05
[1296,] 0.0002029221 0.0002029221 6.764070e-05
[1297,] 0.0002029221 0.0002029221 6.764069e-05
[1298,] 0.0002029221 0.0002029221 6.764069e-05
[1299,] 0.0002029221 0.0002029221 6.764069e-05
[1300,] 0.0002029221 0.0002029221 7.639536e-05
[1301,] 0.0002029221 0.0002029221 6.764069e-05
[1302,] 0.0002029221 0.0002029221 6.764069e-05
[1303,] 0.0002029221 0.0002029221 6.764069e-05
[1304,] 0.0002029221 0.0002029221 6.764069e-05
[1305,] 0.0002029221 0.0002029221 6.764069e-05
[1306,] 0.0002029221 0.0002029221 7.385612e-05
[1307,] 0.0002029221 0.0002029221 6.764070e-05
[1308,] 0.0002029221 0.0002029221 8.967908e-05
[1309,] 0.0002029221 0.0002029221 8.964900e-05
[1310,] 0.0002029221 0.0002029221 8.851903e-05
[1311,] 0.0002029221 0.0002029221 6.764070e-05
[1312,] 0.0002029221 0.0002029221 6.764069e-05
[1313,] 0.0002029221 0.0002029221 6.764070e-05
[1314,] 0.0002029221 0.0002029221 6.764069e-05
[1315,] 0.0002029221 0.0002029221 8.076071e-05
[1316,] 0.0002029221 0.0002029221 6.764069e-05
[1317,] 0.0002029221 0.0002029221 7.779181e-05
[1318,] 0.0002029221 0.0002029221 6.952638e-05
[1319,] 0.0002029221 0.0002029221 6.764069e-05
[1320,] 0.0002029221 0.0002029221 6.764070e-05
[1321,] 0.0002029221 0.0002029221 8.027839e-05
[1322,] 0.0002029221 0.0002029221 7.434488e-05
[1323,] 0.0002029221 0.0002029221 6.764069e-05
[1324,] 0.0002029221 0.0002029221 6.764069e-05
[1325,] 0.0002029221 0.0002029221 6.764070e-05
[1326,] 0.0002029221 0.0002029221 6.764069e-05
[1327,] 0.0002029221 0.0002029221 6.764069e-05
[1328,] 0.0002029221 0.0002029221 6.764069e-05
[1329,] 0.0002029221 0.0002029221 6.764070e-05
[1330,] 0.0002029221 0.0002029221 6.764069e-05
[1331,] 0.0002029221 0.0002029221 6.764069e-05
[1332,] 0.0002029221 0.0002029221 7.948689e-05
[1333,] 0.0002029221 0.0002029221 9.084670e-05
[1334,] 0.0002029221 0.0002029221 6.764069e-05
[1335,] 0.0002029221 0.0002029221 6.764069e-05
[1336,] 0.0002029221 0.0002029221 6.764069e-05
[1337,] 0.0002029221 0.0002029221 6.764069e-05
[1338,] 0.0002029221 0.0002029221 7.649379e-05
[1339,] 0.0002029221 0.0002029221 6.764070e-05
[1340,] 0.0002029221 0.0002029221 6.764069e-05
[1341,] 0.0002029221 0.0002029221 6.764069e-05
[1342,] 0.0002029221 0.0002029221 8.167791e-05
[1343,] 0.0002029221 0.0002029221 6.764069e-05
[1344,] 0.0002029221 0.0002029221 9.228288e-05
[1345,] 0.0002029221 0.0002029221 6.764069e-05
[1346,] 0.0002029221 0.0002029221 7.301427e-05
[1347,] 0.0002029221 0.0002029221 6.764069e-05
[1348,] 0.0002029221 0.0002029221 7.546087e-05
[1349,] 0.0002029221 0.0002029221 6.764069e-05
[1350,] 0.0002029221 0.0002029221 6.764069e-05
[1351,] 0.0002029221 0.0002029221 6.764069e-05
[1352,] 0.0002029221 0.0002029221 6.764069e-05
[1353,] 0.0002029221 0.0002029221 6.764069e-05
[1354,] 0.0002029221 0.0002029221 6.764070e-05
[1355,] 0.0002029221 0.0002029221 6.764070e-05
[1356,] 0.0002029221 0.0002029221 6.764070e-05
[1357,] 0.0002029221 0.0002029221 6.764070e-05
[1358,] 0.0002029221 0.0002029221 6.764070e-05
[1359,] 0.0002029221 0.0002029221 6.764070e-05
[1360,] 0.0002029221 0.0002029221 6.764070e-05
[1361,] 0.0002029221 0.0002029221 6.764069e-05
[1362,] 0.0002029221 0.0002029221 6.764069e-05
[1363,] 0.0003847415 0.0002029221 1.699914e-04
[1364,] 0.0002029221 0.0002029221 6.764070e-05
[1365,] 0.0004272983 0.0002029221 1.491440e-04
[1366,] 0.0004310806 0.0002029221 1.460058e-04
[1367,] 0.0004087500 0.0002029221 1.229083e-04
[1368,] 0.0002029221 0.0002029221 6.764070e-05
[1369,] 0.0002029221 0.0002029221 6.764069e-05
[1370,] 0.0002029221 0.0002029221 6.764069e-05
[1371,] 0.0002029221 0.0002029221 6.764069e-05
[1372,] 0.0002029221 0.0002029221 6.764069e-05
[1373,] 0.0002029221 0.0002029221 6.764069e-05
[1374,] 0.0004121516 0.0002029221 1.264357e-04
[1375,] 0.0002029221 0.0002029221 6.764069e-05
[1376,] 0.0002029221 0.0002029221 6.764069e-05
[1377,] 0.0002029221 0.0002029221 6.764069e-05
[1378,] 0.0003582150 0.0002029221 1.559647e-04
[1379,] 0.0002029221 0.0002029221 6.764069e-05
[1380,] 0.0002029221 0.0002029221 6.764069e-05
[1381,] 0.0002029221 0.0002029221 6.764069e-05
[1382,] 0.0004331388 0.0002029221 1.943734e-04
[1383,] 0.0002029221 0.0002029221 6.764069e-05
[1384,] 0.0004671929 0.0002029221 2.088667e-04
[1385,] 0.0002029221 0.0002029221 6.764069e-05
[1386,] 0.0002029221 0.0002029221 6.764069e-05
[1387,] 0.0002029221 0.0002029221 6.764069e-05
[1388,] 0.0002029221 0.0002029221 6.764069e-05
[1389,] 0.0002029221 0.0002029221 6.764069e-05
[1390,] 0.0002029221 0.0002029221 6.764069e-05
[1391,] 0.0002029221 0.0002029221 6.764069e-05
[1392,] 0.0004407145 0.0002029221 1.994650e-04
[1393,] 0.0004646528 0.0002029221 2.090604e-04
[1394,] 0.0002029221 0.0002029221 6.764070e-05
[1395,] 0.0002029221 0.0002029221 6.764069e-05
[1396,] 0.0002029221 0.0002029221 6.764070e-05
[1397,] 0.0002029221 0.0002029221 6.764069e-05
[1398,] 0.0002029221 0.0002029221 6.764070e-05
[1399,] 0.0002029221 0.0002029221 6.764069e-05
[1400,] 0.0002029221 0.0002029221 6.764069e-05
[1401,] 0.0002029221 0.0002029221 6.764070e-05
[1402,] 0.0002029221 0.0002029221 6.764069e-05
[1403,] 0.0002029221 0.0002029221 6.764069e-05
[1404,] 0.0002029221 0.0002029221 6.764069e-05
[1405,] 0.0002029221 0.0002029221 6.764069e-05
[1406,] 0.0002029221 0.0002029221 6.764069e-05
[1407,] 0.0002029221 0.0002029221 6.764069e-05
[1408,] 0.0002029221 0.0002029221 6.764069e-05
[1409,] 0.0002029221 0.0002029221 6.764069e-05
[1410,] 0.0002029221 0.0002029221 6.764069e-05
[1411,] 0.0002029221 0.0002029221 6.764069e-05
[1412,] 0.0002029221 0.0002029221 6.764069e-05
[1413,] 0.0002029221 0.0002029221 6.764069e-05
[1414,] 0.0002029221 0.0002029221 6.764069e-05
[1415,] 0.0002029221 0.0002029221 6.764069e-05
[1416,] 0.0002029221 0.0002029221 6.764069e-05
[1417,] 0.0002029221 0.0002029221 6.764069e-05
[1418,] 0.0002029221 0.0002029221 6.764069e-05
[1419,] 0.0002029221 0.0002029221 6.764069e-05
[1420,] 0.0002029221 0.0002029221 6.764069e-05
[1421,] 0.0002029221 0.0002029221 6.764069e-05
[1422,] 0.0002029221 0.0002029221 6.764069e-05
[1423,] 0.0002029221 0.0002029221 6.764070e-05
[1424,] 0.0002029221 0.0002029221 6.764069e-05
[1425,] 0.0002029221 0.0002029221 6.764069e-05
[1426,] 0.0002029221 0.0002029221 6.764070e-05
[1427,] 0.0002029221 0.0002029221 6.764070e-05
[1428,] 0.0002029221 0.0002029221 6.764070e-05
[1429,] 0.0002029221 0.0002029221 6.764069e-05
[1430,] 0.0002029221 0.0002029221 6.764069e-05
[1431,] 0.0002029221 0.0002029221 6.764069e-05
[1432,] 0.0002029221 0.0002029221 6.764070e-05
[1433,] 0.0002029221 0.0002029221 6.764069e-05
[1434,] 0.0002029221 0.0002029221 6.764070e-05
[1435,] 0.0002029221 0.0002029221 6.764069e-05
[1436,] 0.0002029221 0.0002029221 6.764069e-05
[1437,] 0.0002029221 0.0002029221 6.764070e-05
[1438,] 0.0002029221 0.0002029221 6.764069e-05
[1439,] 0.0002029221 0.0002029221 6.764069e-05
[1440,] 0.0002029221 0.0002029221 6.764069e-05
[1441,] 0.0002749380 0.0002029221 7.690592e-05
[1442,] 0.0002029221 0.0002029221 6.764069e-05
[1443,] 0.0002029221 0.0002029221 6.764070e-05
[1444,] 0.0002029221 0.0002029221 6.764069e-05
[1445,] 0.0002029221 0.0002029221 6.764069e-05
[1446,] 0.0002029221 0.0002029221 6.764069e-05
[1447,] 0.0002029221 0.0002029221 6.764070e-05
[1448,] 0.0002029221 0.0002029221 6.764069e-05
[1449,] 0.0002029221 0.0002029221 6.764070e-05
[1450,] 0.0002029221 0.0002029221 6.764070e-05
[1451,] 0.0002029221 0.0002029221 6.764070e-05
[1452,] 0.0002029221 0.0002029221 6.764069e-05
[1453,] 0.0002029221 0.0002029221 6.764069e-05
[1454,] 0.0002029221 0.0002029221 6.764070e-05
[1455,] 0.0002029221 0.0002029221 6.764070e-05
[1456,] 0.0002029221 0.0002029221 6.764069e-05
[1457,] 0.0002029221 0.0002029221 6.764070e-05
[1458,] 0.0002029221 0.0002029221 6.764069e-05
[1459,] 0.0003403443 0.0002029221 6.764071e-05
[1460,] 0.0003099507 0.0002029221 6.764071e-05
[1461,] 0.0002029221 0.0002029221 6.764069e-05
[1462,] 0.0002927876 0.0002029221 6.764070e-05
[1463,] 0.0002029221 0.0002029221 6.764069e-05
[1464,] 0.0002029221 0.0002029221 6.764069e-05
[1465,] 0.0002029221 0.0002029221 6.764070e-05
[1466,] 0.0002029221 0.0002029221 8.804912e-05
[1467,] 0.0002029221 0.0002029221 6.764070e-05
[1468,] 0.0003971921 0.0002029221 9.609692e-05
[1469,] 0.0002254918 0.0002029221 6.764072e-05
[1470,] 0.0002029221 0.0002029221 6.764069e-05
[1471,] 0.0002029221 0.0002029221 6.764070e-05
[1472,] 0.0002029221 0.0002029221 6.764069e-05
[1473,] 0.0002029221 0.0002029221 6.764069e-05
[1474,] 0.0003692854 0.0002029221 1.119676e-04
[1475,] 0.0002029221 0.0002029221 6.764069e-05
[1476,] 0.0002029221 0.0002029221 6.764069e-05
[1477,] 0.0002029221 0.0002029221 6.764069e-05
[1478,] 0.0002029221 0.0002029221 6.764069e-05
[1479,] 0.0002029221 0.0002029221 6.764069e-05
[1480,] 0.0002029221 0.0002029221 6.764069e-05
[1481,] 0.0002029221 0.0002029221 6.764069e-05
[1482,] 0.0002029221 0.0002029221 6.764069e-05
[1483,] 0.0002029221 0.0002029221 6.764069e-05
[1484,] 0.0002029221 0.0002029221 6.764070e-05
[1485,] 0.0002029221 0.0002029221 6.764069e-05
[1486,] 0.0002029221 0.0002029221 6.764069e-05
[1487,] 0.0002029221 0.0002029221 6.764069e-05
[1488,] 0.0002029221 0.0002029221 6.764069e-05
[1489,] 0.0002029221 0.0002029221 6.764069e-05
[1490,] 0.0002029221 0.0002029221 6.764069e-05
[1491,] 0.0002029221 0.0002029221 6.764069e-05
[1492,] 0.0002029221 0.0002029221 6.764069e-05
[1493,] 0.0002029221 0.0002029221 6.764069e-05
[1494,] 0.0002029221 0.0002029221 6.764069e-05
[1495,] 0.0002029221 0.0002029221 6.764069e-05
[1496,] 0.0002029221 0.0002029221 6.764069e-05
[1497,] 0.0002029221 0.0002029221 6.764069e-05
[1498,] 0.0002029221 0.0002029221 6.764069e-05
[1499,] 0.0002029221 0.0002029221 6.764069e-05
[1500,] 0.0002986561 0.0002029221 1.248311e-04
[1501,] 0.0002911753 0.0002029221 1.211799e-04
[1502,] 0.0002029221 0.0002029221 6.764069e-05
[1503,] 0.0003281461 0.0002029221 1.364326e-04
[1504,] 0.0002029221 0.0002029221 6.764069e-05
[1505,] 0.0002029221 0.0002029221 6.764069e-05
[1506,] 0.0002029221 0.0002029221 6.764069e-05
[1507,] 0.0002029221 0.0002029221 6.764069e-05
[1508,] 0.0002029221 0.0002029221 6.764069e-05
[1509,] 0.0002029221 0.0002029221 6.764069e-05
[1510,] 0.0002029221 0.0002029221 6.764069e-05
[1511,] 0.0002029221 0.0002029221 6.764069e-05
[1512,] 0.0002029221 0.0002029221 6.764069e-05
[1513,] 0.0002029221 0.0002029221 6.764069e-05
[1514,] 0.0002029221 0.0002029221 6.764069e-05
[1515,] 0.0002029221 0.0002029221 6.764069e-05
[1516,] 0.0002029221 0.0002029221 6.764069e-05
[1517,] 0.0002029221 0.0002029221 6.764069e-05
[1518,] 0.0002029221 0.0002029221 6.764069e-05
[1519,] 0.0002029221 0.0002029221 6.764069e-05
[1520,] 0.0002029221 0.0002029221 6.764069e-05
[1521,] 0.0002029221 0.0002029221 6.764069e-05
[1522,] 0.0002029221 0.0002029221 6.764069e-05
[1523,] 0.0002029221 0.0002029221 6.764069e-05
[1524,] 0.0004058941 0.0002029221 1.015049e-04
[1525,] 0.0002029221 0.0002029221 6.764070e-05
[1526,] 0.0002029221 0.0002029221 6.764069e-05
[1527,] 0.0002029221 0.0002029221 6.764069e-05
[1528,] 0.0002029221 0.0002029221 6.764069e-05
[1529,] 0.0002029221 0.0002029221 6.764069e-05
[1530,] 0.0002029221 0.0002029221 6.764069e-05
[1531,] 0.0002029221 0.0002029221 6.764069e-05
[1532,] 0.0002029221 0.0002029221 6.764069e-05
[1533,] 0.0002029221 0.0002029221 6.764069e-05
[1534,] 0.0002714728 0.0002029221 1.357136e-04
[1535,] 0.0002029221 0.0002029221 8.502001e-05
[1536,] 0.0002029221 0.0002029221 6.764069e-05
[1537,] 0.0002029221 0.0002029221 7.713121e-05
[1538,] 0.0002029221 0.0002029221 6.764069e-05
[1539,] 0.0002029221 0.0002029221 6.764069e-05
[1540,] 0.0002029221 0.0002029221 7.989119e-05
[1541,] 0.0002029221 0.0002029221 6.764069e-05
[1542,] 0.0002029221 0.0002029221 6.764069e-05
[1543,] 0.0002029221 0.0002029221 6.764069e-05
[1544,] 0.0002029221 0.0002029221 6.764069e-05
[1545,] 0.0002029221 0.0002029221 6.764069e-05
[1546,] 0.0002029221 0.0002029221 6.764069e-05
[1547,] 0.0002029221 0.0002029221 6.764069e-05
[1548,] 0.0002029221 0.0002029221 8.217815e-05
[1549,] 0.0002029221 0.0002029221 6.764069e-05
[1550,] 0.0002029221 0.0002029221 6.764069e-05
[1551,] 0.0002029221 0.0002029221 6.764069e-05
[1552,] 0.0002029221 0.0002029221 6.764069e-05
[1553,] 0.0002029221 0.0002029221 6.764069e-05
[1554,] 0.0002029221 0.0002029221 8.141723e-05
[1555,] 0.0002029221 0.0002029221 6.764069e-05
[1556,] 0.0002029221 0.0002029221 6.764069e-05
[1557,] 0.0002029221 0.0002029221 8.025224e-05
[1558,] 0.0002029221 0.0002029221 6.764069e-05
[1559,] 0.0002899843 0.0002029221 1.280523e-04
[1560,] 0.0002029221 0.0002029221 6.764069e-05
[1561,] 0.0002029221 0.0002029221 6.764069e-05
[1562,] 0.0002029221 0.0002029221 6.764069e-05
[1563,] 0.0002029221 0.0002029221 6.764069e-05
[1564,] 0.0002029221 0.0002029221 6.764069e-05
[1565,] 0.0002029221 0.0002029221 8.184714e-05
[1566,] 0.0002029221 0.0002029221 6.764069e-05
[1567,] 0.0002029221 0.0002029221 6.764069e-05
[1568,] 0.0002029221 0.0002029221 6.764069e-05
[1569,] 0.0003975362 0.0002029221 1.004064e-04
[1570,] 0.0002029221 0.0002029221 6.764069e-05
[1571,] 0.0002029221 0.0002029221 8.129661e-05
[1572,] 0.0002029221 0.0002029221 6.764069e-05
[1573,] 0.0002029221 0.0002029221 6.764069e-05
[1574,] 0.0002029221 0.0002029221 7.264004e-05
[1575,] 0.0002029221 0.0002029221 6.764069e-05
[1576,] 0.0002029221 0.0002029221 6.764069e-05
[1577,] 0.0002029221 0.0002029221 6.764069e-05
[1578,] 0.0002029221 0.0002029221 6.764069e-05
[1579,] 0.0002029221 0.0002029221 6.764069e-05
[1580,] 0.0002029221 0.0002029221 6.764069e-05
[1581,] 0.0002029221 0.0002029221 6.764069e-05
[1582,] 0.0002029221 0.0002029221 6.764069e-05
[1583,] 0.0002029221 0.0002029221 6.764069e-05
[1584,] 0.0002029221 0.0002029221 6.764069e-05
[1585,] 0.0002029221 0.0002029221 6.764069e-05
[1586,] 0.0002029221 0.0002029221 7.730393e-05
[1587,] 0.0002029221 0.0002029221 6.764069e-05
[1588,] 0.0002029221 0.0002029221 8.041442e-05
[1589,] 0.0002029221 0.0002029221 6.764069e-05
[1590,] 0.0002029221 0.0002029221 6.764069e-05
[1591,] 0.0002029221 0.0002029221 6.764069e-05
[1592,] 0.0002029221 0.0002029221 6.764069e-05
[1593,] 0.0002029221 0.0002029221 6.764070e-05
[1594,] 0.0002029221 0.0002029221 6.764069e-05
[1595,] 0.0002029221 0.0002029221 6.764069e-05
[1596,] 0.0002029221 0.0002029221 6.764069e-05
[1597,] 0.0002029221 0.0002029221 6.764069e-05
[1598,] 0.0002029221 0.0002029221 6.764069e-05
[1599,] 0.0002029221 0.0002029221 6.764070e-05
[1600,] 0.0002029221 0.0002029221 6.764070e-05
[1601,] 0.0002029221 0.0002029221 6.764069e-05
[1602,] 0.0002029221 0.0002029221 6.764069e-05
[1603,] 0.0002029221 0.0002029221 6.764069e-05
[1604,] 0.0002029221 0.0002029221 6.764069e-05
[1605,] 0.0002029221 0.0002029221 6.764070e-05
[1606,] 0.0002029221 0.0002029221 6.764069e-05
[1607,] 0.0002029221 0.0002029221 6.764069e-05
[1608,] 0.0002029221 0.0002029221 6.764069e-05
[1609,] 0.0002029221 0.0002029221 7.426521e-05
[1610,] 0.0002029221 0.0002029221 6.764069e-05
[1611,] 0.0002029221 0.0002029221 7.191490e-05
[1612,] 0.0002029221 0.0002029221 6.764069e-05
[1613,] 0.0002029221 0.0002029221 6.764069e-05
[1614,] 0.0002029221 0.0002029221 6.764069e-05
[1615,] 0.0002029221 0.0002029221 6.764069e-05
[1616,] 0.0002029221 0.0002029221 6.764069e-05
[1617,] 0.0002029221 0.0002029221 6.764069e-05
[1618,] 0.0002029221 0.0002029221 6.764069e-05
[1619,] 0.0002029221 0.0002029221 6.764069e-05
[1620,] 0.0002029221 0.0002029221 6.764069e-05
[1621,] 0.0002029221 0.0002029221 6.764069e-05
[1622,] 0.0002029221 0.0002029221 6.764069e-05
[1623,] 0.0002029221 0.0002029221 6.764069e-05
[1624,] 0.0002105243 0.0002029221 1.024735e-04
[1625,] 0.0002029221 0.0002029221 6.764070e-05
[1626,] 0.0002029221 0.0002029221 6.764069e-05
[1627,] 0.0002029221 0.0002029221 6.764069e-05
[1628,] 0.0002029221 0.0002029221 6.764069e-05
[1629,] 0.0002029221 0.0002029221 6.764069e-05
[1630,] 0.0002029221 0.0002029221 6.764069e-05
[1631,] 0.0002029221 0.0002029221 6.764069e-05
[1632,] 0.0002029221 0.0002029221 6.764069e-05
[1633,] 0.0002029221 0.0002029221 6.764069e-05
[1634,] 0.0002491543 0.0002029221 1.996266e-04
[1635,] 0.0002029221 0.0002029221 6.764069e-05
[1636,] 0.0002420002 0.0002029221 1.899184e-04
[1637,] 0.0002029221 0.0002029221 6.764069e-05
[1638,] 0.0002029221 0.0002029221 6.764069e-05
[1639,] 0.0002029221 0.0002029221 6.764069e-05
[1640,] 0.0002029221 0.0002029221 6.764070e-05
[1641,] 0.0002029221 0.0002029221 6.764069e-05
[1642,] 0.0002029221 0.0002029221 6.764069e-05
[1643,] 0.0002029221 0.0002029221 6.764069e-05
[1644,] 0.0002029221 0.0002029221 6.764069e-05
[1645,] 0.0002029221 0.0002029221 6.764069e-05
[1646,] 0.0002029221 0.0002029221 6.764069e-05
[1647,] 0.0002029221 0.0002029221 6.764069e-05
[1648,] 0.0002029221 0.0002029221 6.764069e-05
[1649,] 0.0002029221 0.0002029221 6.764069e-05
[1650,] 0.0002842283 0.0002029221 2.381679e-04
[1651,] 0.0002029221 0.0002029221 6.764069e-05
[1652,] 0.0002029221 0.0002029221 6.764069e-05
[1653,] 0.0002029221 0.0002029221 6.764070e-05
[1654,] 0.0002777607 0.0002029221 2.309722e-04
[1655,] 0.0002029221 0.0002029221 6.764069e-05
[1656,] 0.0002029221 0.0002029221 6.764069e-05
[1657,] 0.0002029221 0.0002029221 6.764069e-05
[1658,] 0.0002029221 0.0002029221 6.764069e-05
[1659,] 0.0002029221 0.0002029221 6.764069e-05
[1660,] 0.0002029221 0.0002029221 6.764069e-05
[1661,] 0.0002029221 0.0002029221 6.764069e-05
[1662,] 0.0002029221 0.0002029221 6.764069e-05
[1663,] 0.0002029221 0.0002029221 6.764069e-05
[1664,] 0.0002029221 0.0002029221 6.764069e-05
[1665,] 0.0002029221 0.0002029221 6.764069e-05
[1666,] 0.0002029221 0.0002029221 6.764069e-05
[1667,] 0.0002029221 0.0002029221 6.764069e-05
[1668,] 0.0002029221 0.0002029221 6.764069e-05
[1669,] 0.0002029221 0.0002029221 6.764069e-05
[1670,] 0.0002029221 0.0002029221 6.764069e-05
[1671,] 0.0002029221 0.0002029221 6.764069e-05
[1672,] 0.0002029221 0.0002029221 6.764069e-05
[1673,] 0.0002029221 0.0002029221 6.764069e-05
[1674,] 0.0002029221 0.0002029221 6.764069e-05
[1675,] 0.0002029221 0.0002029221 6.764069e-05
[1676,] 0.0002029221 0.0002029221 6.764069e-05
[1677,] 0.0002029221 0.0002029221 6.764069e-05
[1678,] 0.0002029221 0.0002029221 6.764069e-05
[1679,] 0.0002029221 0.0002029221 6.764070e-05
[1680,] 0.0002029221 0.0002029221 6.764069e-05
[1681,] 0.0002029221 0.0002029221 6.764070e-05
[1682,] 0.0002029221 0.0002029221 6.764069e-05
[1683,] 0.0002029221 0.0002029221 6.764069e-05
[1684,] 0.0002029221 0.0002029221 6.764069e-05
[1685,] 0.0002029221 0.0002029221 6.764069e-05
[1686,] 0.0002029221 0.0002029221 6.764069e-05
[1687,] 0.0002029221 0.0002029221 6.764069e-05
[1688,] 0.0002029221 0.0002029221 6.764069e-05
[1689,] 0.0002029221 0.0002029221 6.764069e-05
[1690,] 0.0002029221 0.0002029221 6.764069e-05
[1691,] 0.0002814209 0.0002029221 1.855918e-04
[1692,] 0.0002029221 0.0002029221 6.764069e-05
[1693,] 0.0002029221 0.0002029221 6.764069e-05
[1694,] 0.0002276417 0.0002029221 1.446186e-04
[1695,] 0.0002029221 0.0002029221 6.764069e-05
[1696,] 0.0002029221 0.0002029221 6.764069e-05
[1697,] 0.0002029221 0.0002029221 6.764069e-05
[1698,] 0.0002029221 0.0002029221 6.764069e-05
[1699,] 0.0002029221 0.0002029221 6.764069e-05
[1700,] 0.0002029221 0.0002029221 6.764070e-05
[1701,] 0.0002029221 0.0002029221 6.764069e-05
[1702,] 0.0002029221 0.0002029221 6.764069e-05
[1703,] 0.0002029221 0.0002029221 6.764069e-05
[1704,] 0.0002029221 0.0002029221 6.764069e-05
[1705,] 0.0002029221 0.0002029221 6.764069e-05
[1706,] 0.0002029221 0.0002029221 6.764069e-05
[1707,] 0.0002029221 0.0002029221 6.764069e-05
[1708,] 0.0002029221 0.0002029221 6.764069e-05
[1709,] 0.0027826850 0.0002029221 9.231720e-04
[1710,] 0.0002029221 0.0002029221 6.764070e-05
[1711,] 0.0031883759 0.0002029221 1.152230e-03
[1712,] 0.0002029221 0.0002029221 6.764069e-05
[1713,] 0.0002029221 0.0002029221 6.764069e-05
[1714,] 0.0002029221 0.0002029221 6.764069e-05
[1715,] 0.0002029221 0.0002029221 6.764069e-05
[1716,] 0.0002029221 0.0002029221 6.764069e-05
[1717,] 0.0040938021 0.0002029221 1.706371e-03
[1718,] 0.0046227051 0.0002029221 2.271538e-03
[1719,] 0.0002029221 0.0002029221 6.764069e-05
[1720,] 0.0002029221 0.0002029221 6.764069e-05
[1721,] 0.0002029221 0.0002029221 6.764069e-05
[1722,] 0.0002029221 0.0002029221 6.764069e-05
[1723,] 0.0002029221 0.0002029221 6.764069e-05
[1724,] 0.0002029221 0.0002029221 6.764070e-05
[1725,] 0.0002029221 0.0002029221 6.764069e-05
[1726,] 0.0033345273 0.0002029221 1.134181e-03
[1727,] 0.0012840648 0.0002029221 2.585822e-04
[1728,] 0.0002029221 0.0002029221 6.764069e-05
[1729,] 0.0002029221 0.0002029221 6.764069e-05
[1730,] 0.0002029221 0.0002029221 6.764069e-05
[1731,] 0.0002029221 0.0002029221 6.764070e-05
[1732,] 0.0002029221 0.0002029221 6.764069e-05
[1733,] 0.0002029221 0.0002029221 6.764069e-05
[1734,] 0.0002029221 0.0002029221 6.764069e-05
[1735,] 0.0002029221 0.0002029221 6.764070e-05
[1736,] 0.0015308842 0.0002029221 8.023604e-04
[1737,] 0.0002029221 0.0002029221 6.764071e-05
[1738,] 0.0002029221 0.0002029221 6.764069e-05
[1739,] 0.0002029221 0.0002029221 6.764069e-05
[1740,] 0.0002029221 0.0002029221 6.764071e-05
[1741,] 0.0002029221 0.0002029221 6.764069e-05
[1742,] 0.0002029221 0.0002029221 6.764069e-05
[1743,] 0.0013806243 0.0002029221 6.116727e-04
[1744,] 0.0002029221 0.0002029221 6.764069e-05
[1745,] 0.0002029221 0.0002029221 6.764069e-05
[1746,] 0.0002029221 0.0002029221 6.764069e-05
[1747,] 0.0002029221 0.0002029221 6.764069e-05
[1748,] 0.0002029221 0.0002029221 6.764070e-05
[1749,] 0.0002029221 0.0002029221 6.764069e-05
[1750,] 0.0002029221 0.0002029221 6.764070e-05
[1751,] 0.0002029221 0.0002029221 6.764070e-05
[1752,] 0.0002029221 0.0002029221 6.764069e-05
[1753,] 0.0002029221 0.0002029221 6.764070e-05
[1754,] 0.0002029221 0.0002029221 6.764070e-05
[1755,] 0.0002029221 0.0002029221 6.764070e-05
[1756,] 0.0002029221 0.0002029221 6.764070e-05
[1757,] 0.0002029221 0.0002029221 6.764070e-05
[1758,] 0.0002029221 0.0002029221 6.764070e-05
[1759,] 0.0002029221 0.0002029221 6.764070e-05
[1760,] 0.0002029221 0.0002029221 6.764070e-05
[1761,] 0.0002029221 0.0002029221 6.764070e-05
[1762,] 0.0002029221 0.0002029221 6.764070e-05
[1763,] 0.0002029221 0.0002029221 6.764069e-05
[1764,] 0.0002029221 0.0002029221 6.764070e-05
[1765,] 0.0002029221 0.0002029221 6.764070e-05
[1766,] 0.0002029221 0.0002029221 6.764070e-05
[1767,] 0.0002029221 0.0002029221 6.764069e-05
[1768,] 0.0002029221 0.0002029221 6.764069e-05
[1769,] 0.0002029221 0.0002029221 6.764069e-05
[1770,] 0.0002029221 0.0002029221 6.764069e-05
[1771,] 0.0002029221 0.0002029221 6.764069e-05
[1772,] 0.0002029221 0.0002029221 6.764069e-05
[1773,] 0.0002029221 0.0002029221 6.764069e-05
[1774,] 0.0002029221 0.0002029221 6.764069e-05
[1775,] 0.0002029221 0.0002029221 6.764069e-05
[1776,] 0.0002029221 0.0002029221 6.764069e-05
[1777,] 0.0002029221 0.0002029221 6.764069e-05
[1778,] 0.0002029221 0.0002029221 6.764069e-05
[1779,] 0.0002029221 0.0002029221 6.764069e-05
[1780,] 0.0002029221 0.0002029221 6.764069e-05
[1781,] 0.0002029221 0.0002029221 6.764069e-05
[1782,] 0.0002029221 0.0002029221 6.764069e-05
[1783,] 0.0002029221 0.0002029221 6.764069e-05
[1784,] 0.0002029221 0.0002029221 6.764069e-05
[1785,] 0.0002029221 0.0002029221 6.764069e-05
[1786,] 0.0002029221 0.0002029221 6.764069e-05
[1787,] 0.0002029221 0.0002029221 6.764069e-05
[1788,] 0.0002029221 0.0002029221 6.764069e-05
[1789,] 0.0002029221 0.0002029221 6.764069e-05
[1790,] 0.0002029221 0.0002029221 6.764069e-05
[1791,] 0.0002029221 0.0002029221 6.764069e-05
[1792,] 0.0002029221 0.0002029221 6.764069e-05
[1793,] 0.0002029221 0.0002029221 6.764069e-05
[1794,] 0.0002029221 0.0002029221 6.764069e-05
[1795,] 0.0002029221 0.0002029221 6.764069e-05
[1796,] 0.0002029221 0.0002029221 6.764069e-05
[1797,] 0.0002029221 0.0002029221 6.764069e-05
[1798,] 0.0002029221 0.0002029221 6.764069e-05
[1799,] 0.0002029221 0.0002029221 6.764069e-05
[1800,] 0.0002029221 0.0002029221 6.764069e-05
[1801,] 0.0002029221 0.0002029221 6.764069e-05
[1802,] 0.0002029221 0.0002029221 6.764069e-05
[1803,] 0.0002029221 0.0002029221 6.764069e-05
[1804,] 0.0002029221 0.0002029221 6.764069e-05
[1805,] 0.0002029221 0.0002029221 6.764069e-05
[1806,] 0.0002029221 0.0002029221 6.764069e-05
[1807,] 0.0002029221 0.0002029221 6.764069e-05
[1808,] 0.0002029221 0.0002029221 6.764069e-05
[1809,] 0.0002029221 0.0002029221 6.764069e-05
[1810,] 0.0002029221 0.0002029221 6.764069e-05
[1811,] 0.0002029221 0.0002029221 6.764069e-05
[1812,] 0.0002029221 0.0002029221 6.764069e-05
[1813,] 0.0002029221 0.0002029221 6.764069e-05
[1814,] 0.0002029221 0.0002029221 6.764069e-05
[1815,] 0.0002029221 0.0002029221 6.764069e-05
[1816,] 0.0002029221 0.0002029221 6.764069e-05
[1817,] 0.0002029221 0.0002029221 6.764069e-05
[1818,] 0.0002029221 0.0002029221 6.764069e-05
[1819,] 0.0002029221 0.0002029221 6.764069e-05
[1820,] 0.0002029221 0.0002029221 6.764069e-05
[1821,] 0.0002029221 0.0002029221 6.764069e-05
[1822,] 0.0002029221 0.0002029221 6.764069e-05
[1823,] 0.0002029221 0.0002029221 6.764069e-05
[1824,] 0.0002029221 0.0002029221 6.764069e-05
[1825,] 0.0002029221 0.0002029221 6.764069e-05
[1826,] 0.0002029221 0.0002029221 6.764069e-05
[1827,] 0.0002029221 0.0002029221 6.764069e-05
[1828,] 0.0002029221 0.0002029221 6.764069e-05
[1829,] 0.0002029221 0.0002029221 6.764069e-05
[1830,] 0.0002029221 0.0002029221 6.764069e-05
[1831,] 0.0002029221 0.0002029221 6.764069e-05
[1832,] 0.0002029221 0.0002029221 6.764069e-05
[1833,] 0.0002029221 0.0002029221 6.764069e-05
[1834,] 0.0002029221 0.0002029221 6.764069e-05
[1835,] 0.0002029221 0.0002029221 6.764069e-05
[1836,] 0.0002029221 0.0002029221 6.764069e-05
[1837,] 0.0002029221 0.0002029221 6.764069e-05
[1838,] 0.0002029221 0.0002029221 6.764069e-05
[1839,] 0.0002029221 0.0002029221 6.764069e-05
[1840,] 0.0002029221 0.0002029221 6.764069e-05
[1841,] 0.0002029221 0.0002029221 6.764069e-05
[1842,] 0.0002029221 0.0002029221 6.764069e-05
[1843,] 0.0002029221 0.0002029221 6.764069e-05
[1844,] 0.0002029221 0.0002029221 6.764069e-05
[1845,] 0.0002029221 0.0002029221 6.764069e-05
[1846,] 0.0002029221 0.0002029221 6.764069e-05
[1847,] 0.0002029221 0.0002029221 6.764069e-05
[1848,] 0.0002029221 0.0002029221 6.764069e-05
[1849,] 0.0002029221 0.0002029221 6.764069e-05
[1850,] 0.0002029221 0.0002029221 6.764069e-05
[1851,] 0.0002029221 0.0002029221 6.764069e-05
[1852,] 0.0002029221 0.0002029221 6.764069e-05
[1853,] 0.0002029221 0.0002029221 6.764069e-05
[1854,] 0.0002029221 0.0002029221 6.764069e-05
[1855,] 0.0002029221 0.0002029221 6.764069e-05
[1856,] 0.0002029221 0.0002029221 6.764069e-05
[1857,] 0.0002029221 0.0002029221 6.764069e-05
[1858,] 0.0002029221 0.0002029221 6.764069e-05
[1859,] 0.0002029221 0.0002029221 6.764069e-05
[1860,] 0.0002029221 0.0002029221 6.764069e-05
[1861,] 0.0002029221 0.0002029221 6.764069e-05
[1862,] 0.0002029221 0.0002029221 6.764069e-05
[1863,] 0.0002029221 0.0002029221 6.764069e-05
[1864,] 0.0002029221 0.0002029221 6.764069e-05
[1865,] 0.0002029221 0.0002029221 6.764069e-05
[1866,] 0.0002029221 0.0002029221 6.764069e-05
[1867,] 0.0002029221 0.0002029221 6.764069e-05
[1868,] 0.0002029221 0.0002029221 6.764069e-05
[1869,] 0.0002029221 0.0002029221 6.764069e-05
[1870,] 0.0002029221 0.0002029221 6.764069e-05
[1871,] 0.0002029221 0.0002029221 6.764069e-05
[1872,] 0.0002029221 0.0002029221 6.764069e-05
[1873,] 0.0002029221 0.0002029221 6.764069e-05
[1874,] 0.0002029221 0.0002029221 6.764069e-05
[1875,] 0.0002029221 0.0002029221 6.764069e-05
[1876,] 0.0002029221 0.0002029221 6.764069e-05
[1877,] 0.0002029221 0.0002029221 6.764069e-05
[1878,] 0.0002029221 0.0002029221 6.764069e-05
[1879,] 0.0002029221 0.0002029221 6.764069e-05
[1880,] 0.0002029221 0.0002029221 6.764069e-05
[1881,] 0.0002029221 0.0002029221 6.764069e-05
[1882,] 0.0002029221 0.0002029221 6.764069e-05
[1883,] 0.0002029221 0.0002029221 6.764069e-05
[1884,] 0.0002029221 0.0002029221 6.764069e-05
[1885,] 0.0002029221 0.0002029221 6.764069e-05
[1886,] 0.0002029221 0.0002029221 6.764069e-05
[1887,] 0.0002029221 0.0002029221 6.764069e-05
[1888,] 0.0002029221 0.0002029221 6.764069e-05
[1889,] 0.0002029221 0.0002029221 6.764069e-05
[1890,] 0.0002029221 0.0002029221 6.764069e-05
[1891,] 0.0002029221 0.0002029221 6.764069e-05
[1892,] 0.0002029221 0.0002029221 6.764069e-05
[1893,] 0.0002029221 0.0002029221 6.764069e-05
[1894,] 0.0002029221 0.0002029221 6.764069e-05
[1895,] 0.0002029221 0.0002029221 6.764069e-05
[1896,] 0.0002029221 0.0002029221 6.764069e-05
[1897,] 0.0002029221 0.0002029221 6.764069e-05
[1898,] 0.0002029221 0.0002029221 6.764069e-05
[1899,] 0.0002029221 0.0002029221 6.764069e-05
[1900,] 0.0002029221 0.0002029221 6.764069e-05
[1901,] 0.0002029221 0.0002029221 6.764069e-05
[1902,] 0.0002029221 0.0002029221 6.764069e-05
[1903,] 0.0002029221 0.0002029221 6.764069e-05
[1904,] 0.0002029221 0.0002029221 6.764069e-05
[1905,] 0.0002029221 0.0002029221 6.764069e-05
[1906,] 0.0002029221 0.0002029221 6.764069e-05
[1907,] 0.0002029221 0.0002029221 6.764069e-05
[1908,] 0.0002029221 0.0002029221 6.764069e-05
[1909,] 0.0002029221 0.0002029221 6.764069e-05
[1910,] 0.0002029221 0.0002029221 6.764069e-05
[1911,] 0.0002029221 0.0002029221 6.764069e-05
[1912,] 0.0002029221 0.0002029221 6.764069e-05
[1913,] 0.0002029221 0.0002029221 6.764069e-05
[1914,] 0.0002029221 0.0002029221 6.764069e-05
[1915,] 0.0002029221 0.0002029221 6.764069e-05
[1916,] 0.0002029221 0.0002029221 6.764069e-05
[1917,] 0.0002029221 0.0002029221 6.764069e-05
[1918,] 0.0002029221 0.0002029221 6.764069e-05
[1919,] 0.0002029221 0.0002029221 6.764069e-05
[1920,] 0.0002029221 0.0002029221 6.764069e-05
[1921,] 0.0002029221 0.0002029221 6.764069e-05
[1922,] 0.0002029221 0.0002029221 6.764069e-05
[1923,] 0.0002029221 0.0002029221 6.764069e-05
[1924,] 0.0002029221 0.0002029221 6.764069e-05
[1925,] 0.0002029221 0.0002029221 6.764069e-05
[1926,] 0.0002029221 0.0002029221 6.764069e-05
[1927,] 0.0002029221 0.0002029221 6.764069e-05
[1928,] 0.0002029221 0.0002029221 6.764069e-05
[1929,] 0.0002029221 0.0002029221 6.764069e-05
[1930,] 0.0002029221 0.0002029221 6.764069e-05
[1931,] 0.0002029221 0.0002029221 6.764069e-05
[1932,] 0.0002029221 0.0002029221 6.764069e-05
[1933,] 0.0002029221 0.0002029221 6.764069e-05
[1934,] 0.0002029221 0.0002029221 6.764069e-05
[1935,] 0.0002029221 0.0002029221 6.764069e-05
[1936,] 0.0002029221 0.0002029221 6.764069e-05
[1937,] 0.0002029221 0.0002029221 6.764070e-05
[1938,] 0.0002029221 0.0002029221 6.764069e-05
[1939,] 0.0002029221 0.0002029221 6.764069e-05
[1940,] 0.0002029221 0.0002029221 6.764069e-05
[1941,] 0.0002029221 0.0002029221 6.764069e-05
[1942,] 0.0002029221 0.0002029221 6.764069e-05
[1943,] 0.0002029221 0.0002029221 6.764069e-05
[1944,] 0.0002029221 0.0002029221 6.764069e-05
[1945,] 0.0002029221 0.0002029221 6.764069e-05
[1946,] 0.0002029221 0.0002029221 6.764069e-05
[1947,] 0.0002029221 0.0002029221 6.764069e-05
[1948,] 0.0002029221 0.0002029221 6.764069e-05
[1949,] 0.0002029221 0.0002029221 6.764069e-05
[1950,] 0.0002029221 0.0002029221 6.764069e-05
[1951,] 0.0002029221 0.0002029221 6.764069e-05
[1952,] 0.0002029221 0.0002029221 6.764069e-05
[1953,] 0.0002029221 0.0002029221 6.764069e-05
[1954,] 0.0002029221 0.0002029221 6.764069e-05
[1955,] 0.0002029221 0.0002029221 6.764069e-05
[1956,] 0.0002029221 0.0002029221 6.764069e-05
[1957,] 0.0002029221 0.0002029221 6.764069e-05
[1958,] 0.0002029221 0.0002029221 6.764069e-05
[1959,] 0.0002029221 0.0002029221 6.764069e-05
[1960,] 0.0002029221 0.0002029221 6.764069e-05
[1961,] 0.0002029221 0.0002029221 6.764069e-05
[1962,] 0.0002029221 0.0002029221 6.764069e-05
[1963,] 0.0002029221 0.0002029221 6.764069e-05
[1964,] 0.0002029221 0.0002029221 6.764069e-05
[1965,] 0.0002029221 0.0002029221 6.764069e-05
[1966,] 0.0002029221 0.0002029221 6.764069e-05
[1967,] 0.0002029221 0.0002029221 6.764069e-05
[1968,] 0.0002029221 0.0002029221 6.764069e-05
[1969,] 0.0002029221 0.0002029221 6.764069e-05
[1970,] 0.0002029221 0.0002029221 6.764069e-05
[1971,] 0.0002029221 0.0002029221 6.764069e-05
[1972,] 0.0002029221 0.0002029221 6.764069e-05
[1973,] 0.0002029221 0.0002029221 6.764069e-05
[1974,] 0.0002029221 0.0002029221 6.764069e-05
[1975,] 0.0002029221 0.0002029221 6.764069e-05
[1976,] 0.0002029221 0.0002029221 6.764069e-05
[1977,] 0.0002029221 0.0002029221 6.764069e-05
[1978,] 0.0002029221 0.0002029221 6.764069e-05
[1979,] 0.0002029221 0.0002029221 6.764069e-05
[1980,] 0.0002029221 0.0002029221 6.764069e-05
[1981,] 0.0002029221 0.0002029221 6.764069e-05
[1982,] 0.0002029221 0.0002029221 8.054012e-05
[1983,] 0.0002029221 0.0002029221 6.764069e-05
[1984,] 0.0002029221 0.0002029221 6.764069e-05
[1985,] 0.0002029221 0.0002029221 6.764069e-05
[1986,] 0.0002029221 0.0002029221 6.764069e-05
[1987,] 0.0002029221 0.0002029221 8.083527e-05
[1988,] 0.0002029221 0.0002029221 6.764069e-05
[1989,] 0.0002029221 0.0002029221 8.083933e-05
[1990,] 0.0002029221 0.0002029221 6.764069e-05
[1991,] 0.0002029221 0.0002029221 7.427999e-05
[1992,] 0.0002029221 0.0002029221 6.764069e-05
[1993,] 0.0002029221 0.0002029221 6.764069e-05
[1994,] 0.0002029221 0.0002029221 6.764069e-05
[1995,] 0.0002029221 0.0002029221 6.764069e-05
[1996,] 0.0002029221 0.0002029221 6.764069e-05
[1997,] 0.0002029221 0.0002029221 6.764069e-05
[1998,] 0.0002029221 0.0002029221 6.764069e-05
[1999,] 0.0002029221 0.0002029221 6.764069e-05
[2000,] 0.0002029221 0.0002029221 6.764069e-05
[2001,] 0.0002029221 0.0002029221 6.764069e-05
[2002,] 0.0002029221 0.0002029221 6.764069e-05
[2003,] 0.0002029221 0.0002029221 6.764069e-05
[2004,] 0.0002029221 0.0002029221 6.764069e-05
[2005,] 0.0002029221 0.0002029221 6.764069e-05
[2006,] 0.0002029221 0.0002029221 6.764069e-05
[2007,] 0.0002029221 0.0002029221 6.764069e-05
[2008,] 0.0002029221 0.0002029221 6.764069e-05
[2009,] 0.0002029221 0.0002029221 6.764069e-05
[2010,] 0.0002604998 0.0002029221 6.876338e-05
[2011,] 0.0002029221 0.0002029221 6.764069e-05
[2012,] 0.0002029221 0.0002029221 6.764069e-05
[2013,] 0.0002029221 0.0002029221 6.764069e-05
[2014,] 0.0002029221 0.0002029221 6.764070e-05
[2015,] 0.0002029221 0.0002029221 6.764069e-05
[2016,] 0.0002029221 0.0002029221 6.764069e-05
[2017,] 0.0002029221 0.0002029221 6.764069e-05
[2018,] 0.0002029221 0.0002029221 6.764069e-05
[2019,] 0.0002029221 0.0002029221 6.764069e-05
[2020,] 0.0002029221 0.0002029221 6.764069e-05
[2021,] 0.0002029221 0.0002029221 6.764070e-05
[2022,] 0.0002029221 0.0002029221 6.764069e-05
[2023,] 0.0002029221 0.0002029221 6.764069e-05
[2024,] 0.0002029221 0.0002029221 6.764069e-05
[2025,] 0.0002029221 0.0002029221 6.764070e-05
[2026,] 0.0002029221 0.0002029221 6.764071e-05
[2027,] 0.0002029221 0.0002029221 6.764069e-05
[2028,] 0.0002029221 0.0002029221 6.764071e-05
[2029,] 0.0002029221 0.0002029221 6.764069e-05
[2030,] 0.0002029221 0.0002029221 6.764069e-05
[2031,] 0.0002029221 0.0002029221 6.764069e-05
[2032,] 0.0002029221 0.0002029221 6.764069e-05
[2033,] 0.0002029221 0.0002029221 6.764069e-05
[2034,] 0.0002029221 0.0002029221 6.764070e-05
[2035,] 0.0002029221 0.0002029221 6.764071e-05
[2036,] 0.0002029221 0.0002029221 6.764069e-05
[2037,] 0.0002029221 0.0002029221 6.764070e-05
[2038,] 0.0002029221 0.0002029221 6.764069e-05
[2039,] 0.0002029221 0.0002029221 6.764069e-05
[2040,] 0.0002029221 0.0002029221 6.764069e-05
[2041,] 0.0002029221 0.0002029221 6.764069e-05
[2042,] 0.0002029221 0.0002029221 6.764069e-05
[2043,] 0.0002029221 0.0002029221 6.764069e-05
[2044,] 0.0002029221 0.0002029221 6.764070e-05
[2045,] 0.0002029221 0.0002029221 6.764070e-05
[2046,] 0.0002029221 0.0002029221 6.764069e-05
[2047,] 0.0002029221 0.0002029221 6.764069e-05
[2048,] 0.0002029221 0.0002029221 6.764069e-05
[2049,] 0.0002029221 0.0002029221 6.764070e-05
[2050,] 0.0002029221 0.0002029221 6.764069e-05
[2051,] 0.0002029221 0.0002029221 6.764069e-05
[2052,] 0.0002029221 0.0002029221 6.764069e-05
[2053,] 0.0002029221 0.0002029221 6.764069e-05
[2054,] 0.0002029221 0.0002029221 6.764071e-05
[2055,] 0.0002029221 0.0002029221 6.764071e-05
[2056,] 0.0002029221 0.0002029221 6.764071e-05
[2057,] 0.0002029221 0.0002029221 6.764070e-05
[2058,] 0.0002029221 0.0002029221 6.764069e-05
[2059,] 0.0002029221 0.0002029221 6.764069e-05
[2060,] 0.0002029221 0.0002029221 6.764069e-05
[2061,] 0.0002029221 0.0002029221 6.764069e-05
[2062,] 0.0002029221 0.0002029221 6.764070e-05
[2063,] 0.0002029221 0.0002029221 6.764070e-05
[2064,] 0.0002029221 0.0002029221 6.764070e-05
[2065,] 0.0002029221 0.0002029221 6.764070e-05
[2066,] 0.0002029221 0.0002029221 6.764069e-05
[2067,] 0.0002029221 0.0002029221 6.764069e-05
[2068,] 0.0002029221 0.0002029221 6.764069e-05
[2069,] 0.0002029221 0.0002029221 6.764069e-05
[2070,] 0.0002029221 0.0002454803 6.764069e-05
[2071,] 0.0002029221 0.0002029221 6.764069e-05
[2072,] 0.0002029221 0.0002029221 6.764069e-05
[2073,] 0.0002029221 0.0002029221 6.764069e-05
[2074,] 0.0002029221 0.0002029221 6.764069e-05
[2075,] 0.0002029221 0.0002029221 6.764069e-05
[2076,] 0.0002029221 0.0002029221 6.764069e-05
[2077,] 0.0002029221 0.0002029221 6.764069e-05
[2078,] 0.0002029221 0.0002029221 6.764069e-05
[2079,] 0.0002029221 0.0002029221 6.764069e-05
[2080,] 0.0002029221 0.0002029221 6.764069e-05
[2081,] 0.0002029221 0.0002029221 6.764069e-05
[2082,] 0.0002029221 0.0002029221 6.764069e-05
[2083,] 0.0002029221 0.0002029221 6.764069e-05
[2084,] 0.0002029221 0.0002029221 6.764069e-05
[2085,] 0.0002029221 0.0002029221 6.764069e-05
[2086,] 0.0002029221 0.0002029221 6.764069e-05
[2087,] 0.0002029221 0.0002029221 6.764069e-05
[2088,] 0.0002029221 0.0002029221 6.764069e-05
[2089,] 0.0002029221 0.0002029221 6.764069e-05
[2090,] 0.0002029221 0.0002029221 6.764069e-05
[2091,] 0.0002029221 0.0002029221 6.764069e-05
[2092,] 0.0002029221 0.0002029221 6.764069e-05
[2093,] 0.0002029221 0.0002029221 6.764069e-05
[2094,] 0.0002029221 0.0002029221 6.764069e-05
[2095,] 0.0002029221 0.0002029221 6.764069e-05
[2096,] 0.0002029221 0.0002029221 6.764069e-05
[2097,] 0.0002029221 0.0002029221 6.764069e-05
[2098,] 0.0002029221 0.0002029221 6.764069e-05
[2099,] 0.0002029221 0.0002029221 6.764069e-05
[2100,] 0.0002029221 0.0002029221 6.764069e-05
[2101,] 0.0002029221 0.0002029221 6.764069e-05
[2102,] 0.0002029221 0.0002029221 6.764069e-05
[2103,] 0.0002029221 0.0002029221 6.764069e-05
[2104,] 0.0002029221 0.0002029221 6.764069e-05
[2105,] 0.0002029221 0.0002029221 6.764069e-05
[2106,] 0.0002029221 0.0002029221 6.764069e-05
[2107,] 0.0002029221 0.0002029221 6.764069e-05
[2108,] 0.0002029221 0.0002029221 6.764069e-05
[2109,] 0.0002029221 0.0002029221 6.764069e-05
[2110,] 0.0002029221 0.0002029221 6.764071e-05
[2111,] 0.0002029221 0.0002029221 6.764069e-05
[2112,] 0.0002029221 0.0002029221 6.764070e-05
```
