## Supplementary material for "Characterization of shared and ancestry-specific signals driving complex traits using multi-ancestry fine-mapping": s1_data.bim

```
12	chr12:45987423:C:T	0	45987423	T	C
12	chr12:45987800:T:G	0	45987800	G	T
12	chr12:45988473:C:A	0	45988473	A	C
12	chr12:45990241:C:T	0	45990241	T	C
12	chr12:45990248:C:T	0	45990248	T	C
12	chr12:45993430:C:A	0	45993430	A	C
12	chr12:45996266:G:T	0	45996266	T	G
12	chr12:45997841:T:C	0	45997841	C	T
12	chr12:45998953:T:A	0	45998953	A	T
12	chr12:45999378:T:C	0	45999378	C	T
12	chr12:45999651:G:A	0	45999651	A	G
12	chr12:46004280:A:G	0	46004280	G	A
12	chr12:46009539:C:T	0	46009539	T	C
12	chr12:46011267:C:T	0	46011267	T	C
12	chr12:46011995:G:A	0	46011995	A	G
12	chr12:46013440:G:A	0	46013440	A	G
12	chr12:46013641:A:G	0	46013641	G	A
12	chr12:46013860:C:G	0	46013860	G	C
12	chr12:46013980:CT:C	0	46013980	C	CT
12	chr12:46014288:C:T	0	46014288	T	C
12	chr12:46014706:A:G	0	46014706	G	A
12	chr12:46015568:C:T	0	46015568	T	C
12	chr12:46016350:T:A	0	46016350	A	T
12	chr12:46016809:C:T	0	46016809	T	C
12	chr12:46018157:T:C	0	46018157	C	T
12	chr12:46018210:C:T	0	46018210	T	C
12	chr12:46018218:C:T	0	46018218	T	C
12	chr12:46018312:C:G	0	46018312	G	C
12	chr12:46019810:T:C	0	46019810	C	T
12	chr12:46020058:G:A	0	46020058	A	G
12	chr12:46022479:C:T	0	46022479	T	C
12	chr12:46022785:T:C	0	46022785	C	T
12	chr12:46022959:G:A	0	46022959	A	G
12	chr12:46023048:C:T	0	46023048	T	C
12	chr12:46023362:A:G	0	46023362	G	A
12	chr12:46024878:A:T	0	46024878	T	A
12	chr12:46025131:T:A	0	46025131	A	T
12	chr12:46025318:TTA:T	0	46025318	T	TTA
12	chr12:46026092:GT:G	0	46026092	G	GT
12	chr12:46027503:T:C	0	46027503	C	T
12	chr12:46027966:C:T	0	46027966	T	C
12	chr12:46028056:G:T	0	46028056	T	G
12	chr12:46028738:T:A	0	46028738	A	T
12	chr12:46028956:T:C	0	46028956	C	T
12	chr12:46033280:G:A	0	46033280	A	G
12	chr12:46033399:T:G	0	46033399	G	T
12	chr12:46033653:C:T	0	46033653	T	C
12	chr12:46034891:G:A	0	46034891	A	G
12	chr12:46035221:C:T	0	46035221	T	C
12	chr12:46035251:T:C	0	46035251	C	T
12	chr12:46035252:C:T	0	46035252	T	C
12	chr12:46036057:C:T	0	46036057	T	C
12	chr12:46036698:T:A	0	46036698	A	T
12	chr12:46037142:T:C	0	46037142	C	T
12	chr12:46037367:C:T	0	46037367	T	C
12	chr12:46037692:T:C	0	46037692	C	T
12	chr12:46037693:G:A	0	46037693	A	G
12	chr12:46038444:T:C	0	46038444	C	T
12	chr12:46038807:T:C	0	46038807	C	T
12	chr12:46039421:A:G	0	46039421	G	A
12	chr12:46040005:C:T	0	46040005	T	C
12	chr12:46040180:T:G	0	46040180	G	T
12	chr12:46042314:T:C	0	46042314	C	T
12	chr12:46042397:C:T	0	46042397	T	C
12	chr12:46042424:C:T	0	46042424	T	C
12	chr12:46042709:G:A	0	46042709	A	G
12	chr12:46043042:T:C	0	46043042	C	T
12	chr12:46043187:T:C	0	46043187	C	T
12	chr12:46043524:G:A	0	46043524	A	G
12	chr12:46043964:T:C	0	46043964	C	T
12	chr12:46044775:G:C	0	46044775	C	G
12	chr12:46044825:C:T	0	46044825	T	C
12	chr12:46044864:T:C	0	46044864	C	T
12	chr12:46045689:A:G	0	46045689	G	A
12	chr12:46045797:T:C	0	46045797	C	T
12	chr12:46046212:G:A	0	46046212	A	G
12	chr12:46047086:T:A	0	46047086	A	T
12	chr12:46047757:G:A	0	46047757	A	G
12	chr12:46047880:G:A	0	46047880	A	G
12	chr12:46048582:T:C	0	46048582	C	T
12	chr12:46048779:C:T	0	46048779	T	C
12	chr12:46049042:A:G	0	46049042	G	A
12	chr12:46049179:A:G	0	46049179	G	A
12	chr12:46049438:G:A	0	46049438	A	G
12	chr12:46049752:G:A	0	46049752	A	G
12	chr12:46050009:A:G	0	46050009	G	A
12	chr12:46050023:A:T	0	46050023	T	A
12	chr12:46050042:A:G	0	46050042	G	A
12	chr12:46050093:A:G	0	46050093	G	A
12	chr12:46050976:G:A	0	46050976	A	G
12	chr12:46051649:A:G	0	46051649	G	A
12	chr12:46053409:A:G	0	46053409	G	A
12	chr12:46054126:A:G	0	46054126	G	A
12	chr12:46054150:A:C	0	46054150	C	A
12	chr12:46054827:A:G	0	46054827	G	A
12	chr12:46057278:A:G	0	46057278	G	A
12	chr12:46057909:C:T	0	46057909	T	C
12	chr12:46058192:T:A	0	46058192	A	T
12	chr12:46058774:C:T	0	46058774	T	C
12	chr12:46059490:C:T	0	46059490	T	C
12	chr12:46059769:A:G	0	46059769	G	A
12	chr12:46060080:T:A	0	46060080	A	T
12	chr12:46060628:A:G	0	46060628	G	A
12	chr12:46061116:A:G	0	46061116	G	A
12	chr12:46062036:G:C	0	46062036	C	G
12	chr12:46062390:C:T	0	46062390	T	C
12	chr12:46063043:C:T	0	46063043	T	C
12	chr12:46063570:A:C	0	46063570	C	A
12	chr12:46064184:G:A	0	46064184	A	G
12	chr12:46065036:T:G	0	46065036	G	T
12	chr12:46065094:G:A	0	46065094	A	G
12	chr12:46065393:T:C	0	46065393	C	T
12	chr12:46065859:C:T	0	46065859	T	C
12	chr12:46066276:G:A	0	46066276	A	G
12	chr12:46066596:G:A	0	46066596	A	G
12	chr12:46066878:C:T	0	46066878	T	C
12	chr12:46066991:T:C	0	46066991	C	T
12	chr12:46067839:C:A	0	46067839	A	C
12	chr12:46068404:A:C	0	46068404	C	A
12	chr12:46068606:A:G	0	46068606	G	A
12	chr12:46069848:C:T	0	46069848	T	C
12	chr12:46070031:G:T	0	46070031	T	G
12	chr12:46070110:C:T	0	46070110	T	C
12	chr12:46070428:T:A	0	46070428	A	T
12	chr12:46070634:C:T	0	46070634	T	C
12	chr12:46070668:T:C	0	46070668	C	T
12	chr12:46070906:T:C	0	46070906	C	T
12	chr12:46071197:G:A	0	46071197	A	G
12	chr12:46071733:G:A	0	46071733	A	G
12	chr12:46072300:C:G	0	46072300	G	C
12	chr12:46072327:C:T	0	46072327	T	C
12	chr12:46072707:G:A	0	46072707	A	G
12	chr12:46072810:T:C	0	46072810	C	T
12	chr12:46073001:T:C	0	46073001	C	T
12	chr12:46073999:C:T	0	46073999	T	C
12	chr12:46074190:C:T	0	46074190	T	C
12	chr12:46074313:C:T	0	46074313	T	C
12	chr12:46074314:C:A	0	46074314	A	C
12	chr12:46075269:T:G	0	46075269	G	T
12	chr12:46075597:C:G	0	46075597	G	C
12	chr12:46075904:G:T	0	46075904	T	G
12	chr12:46076006:A:G	0	46076006	G	A
12	chr12:46076726:G:C	0	46076726	C	G
12	chr12:46077165:A:G	0	46077165	G	A
12	chr12:46077341:A:C	0	46077341	C	A
12	chr12:46078823:T:C	0	46078823	C	T
12	chr12:46079622:AC:A	0	46079622	A	AC
12	chr12:46079978:C:T	0	46079978	T	C
12	chr12:46080285:A:G	0	46080285	G	A
12	chr12:46080667:C:T	0	46080667	T	C
12	chr12:46081104:G:A	0	46081104	A	G
12	chr12:46081178:A:G	0	46081178	G	A
12	chr12:46081245:A:G	0	46081245	G	A
12	chr12:46081295:C:T	0	46081295	T	C
12	chr12:46081312:G:T	0	46081312	T	G
12	chr12:46081344:A:G	0	46081344	G	A
12	chr12:46081708:T:A	0	46081708	A	T
12	chr12:46081750:C:T	0	46081750	T	C
12	chr12:46081925:C:T	0	46081925	T	C
12	chr12:46082418:T:C	0	46082418	C	T
12	chr12:46082539:C:G	0	46082539	G	C
12	chr12:46083171:A:G	0	46083171	G	A
12	chr12:46083190:C:T	0	46083190	T	C
12	chr12:46083476:G:A	0	46083476	A	G
12	chr12:46083881:A:G	0	46083881	G	A
12	chr12:46084095:G:A	0	46084095	A	G
12	chr12:46084724:A:G	0	46084724	G	A
12	chr12:46085095:T:C	0	46085095	C	T
12	chr12:46085232:C:T	0	46085232	T	C
12	chr12:46086478:GAGGGTCA:G	0	46086478	G	GAGGGTCA
12	chr12:46087129:C:G	0	46087129	G	C
12	chr12:46087306:G:A	0	46087306	A	G
12	chr12:46087395:A:G	0	46087395	G	A
12	chr12:46087571:T:C	0	46087571	C	T
12	chr12:46087790:T:C	0	46087790	C	T
12	chr12:46088681:C:T	0	46088681	T	C
12	chr12:46089418:A:G	0	46089418	G	A
12	chr12:46089571:T:G	0	46089571	G	T
12	chr12:46089828:C:T	0	46089828	T	C
12	chr12:46090348:T:C	0	46090348	C	T
12	chr12:46090515:T:C	0	46090515	C	T
12	chr12:46090524:T:C	0	46090524	C	T
12	chr12:46091860:C:T	0	46091860	T	C
12	chr12:46092055:A:G	0	46092055	G	A
12	chr12:46093639:A:G	0	46093639	G	A
12	chr12:46094717:T:C	0	46094717	C	T
12	chr12:46094842:T:C	0	46094842	C	T
12	chr12:46095101:A:G	0	46095101	G	A
12	chr12:46095634:A:G	0	46095634	G	A
12	chr12:46095965:A:G	0	46095965	G	A
12	chr12:46096102:A:G	0	46096102	G	A
12	chr12:46096399:C:T	0	46096399	T	C
12	chr12:46098407:T:C	0	46098407	C	T
12	chr12:46098881:A:G	0	46098881	G	A
12	chr12:46098900:A:G	0	46098900	G	A
12	chr12:46098903:A:G	0	46098903	G	A
12	chr12:46099108:A:G	0	46099108	G	A
12	chr12:46099264:G:A	0	46099264	A	G
12	chr12:46099288:A:G	0	46099288	G	A
12	chr12:46099425:C:A	0	46099425	A	C
12	chr12:46099547:T:A	0	46099547	A	T
12	chr12:46099799:A:T	0	46099799	T	A
12	chr12:46099928:A:T	0	46099928	T	A
12	chr12:46100018:T:C	0	46100018	C	T
12	chr12:46100289:T:C	0	46100289	C	T
12	chr12:46100343:G:A	0	46100343	A	G
12	chr12:46100545:T:C	0	46100545	C	T
12	chr12:46100915:G:T	0	46100915	T	G
12	chr12:46101020:C:G	0	46101020	G	C
12	chr12:46101452:A:G	0	46101452	G	A
12	chr12:46101656:A:G	0	46101656	G	A
12	chr12:46101687:A:AAT	0	46101687	AAT	A
12	chr12:46101811:T:C	0	46101811	C	T
12	chr12:46102046:G:A	0	46102046	A	G
12	chr12:46102360:T:C	0	46102360	C	T
12	chr12:46102915:A:G	0	46102915	G	A
12	chr12:46102967:G:A	0	46102967	A	G
12	chr12:46103620:G:C	0	46103620	C	G
12	chr12:46103968:AGT:A	0	46103968	A	AGT
12	chr12:46104065:A:G	0	46104065	G	A
12	chr12:46105422:T:C	0	46105422	C	T
12	chr12:46105491:C:A	0	46105491	A	C
12	chr12:46105672:AC:A	0	46105672	A	AC
12	chr12:46106322:T:C	0	46106322	C	T
12	chr12:46108112:T:G	0	46108112	G	T
12	chr12:46109035:C:G	0	46109035	G	C
12	chr12:46110168:A:G	0	46110168	G	A
12	chr12:46110650:T:A	0	46110650	A	T
12	chr12:46111062:T:C	0	46111062	C	T
12	chr12:46111323:T:C	0	46111323	C	T
12	chr12:46111517:T:C	0	46111517	C	T
12	chr12:46111788:ATAAT:A	0	46111788	A	ATAAT
12	chr12:46111864:C:T	0	46111864	T	C
12	chr12:46112222:A:G	0	46112222	G	A
12	chr12:46112304:T:C	0	46112304	C	T
12	chr12:46114419:A:T	0	46114419	T	A
12	chr12:46114601:G:A	0	46114601	A	G
12	chr12:46114903:A:G	0	46114903	G	A
12	chr12:46115856:C:T	0	46115856	T	C
12	chr12:46117441:AC:A	0	46117441	A	AC
12	chr12:46117599:C:T	0	46117599	T	C
12	chr12:46118475:C:T	0	46118475	T	C
12	chr12:46118526:G:C	0	46118526	C	G
12	chr12:46119277:A:G	0	46119277	G	A
12	chr12:46119659:G:T	0	46119659	T	G
12	chr12:46120340:A:G	0	46120340	G	A
12	chr12:46120990:GAAAACAAAAACAA:G	0	46120990	G	GAAAACAAAAACAA
12	chr12:46121176:A:G	0	46121176	G	A
12	chr12:46121196:C:T	0	46121196	T	C
12	chr12:46121214:C:A	0	46121214	A	C
12	chr12:46121319:A:G	0	46121319	G	A
12	chr12:46121418:A:G	0	46121418	G	A
12	chr12:46121622:A:G	0	46121622	G	A
12	chr12:46121718:G:A	0	46121718	A	G
12	chr12:46122026:T:C	0	46122026	C	T
12	chr12:46122167:A:G	0	46122167	G	A
12	chr12:46122262:A:G	0	46122262	G	A
12	chr12:46122564:G:A	0	46122564	A	G
12	chr12:46122711:T:C	0	46122711	C	T
12	chr12:46122893:C:T	0	46122893	T	C
12	chr12:46123571:T:G	0	46123571	G	T
12	chr12:46123747:C:T	0	46123747	T	C
12	chr12:46123978:C:T	0	46123978	T	C
12	chr12:46124198:C:T	0	46124198	T	C
12	chr12:46124229:T:C	0	46124229	C	T
12	chr12:46124848:G:C	0	46124848	C	G
12	chr12:46124856:A:G	0	46124856	G	A
12	chr12:46124892:T:C	0	46124892	C	T
12	chr12:46126399:G:A	0	46126399	A	G
12	chr12:46126678:C:T	0	46126678	T	C
12	chr12:46127848:C:T	0	46127848	T	C
12	chr12:46128623:T:C	0	46128623	C	T
12	chr12:46128864:G:A	0	46128864	A	G
12	chr12:46129320:T:A	0	46129320	A	T
12	chr12:46129550:C:T	0	46129550	T	C
12	chr12:46130480:T:C	0	46130480	C	T
12	chr12:46130650:G:A	0	46130650	A	G
12	chr12:46131032:C:T	0	46131032	T	C
12	chr12:46131035:G:T	0	46131035	T	G
12	chr12:46131325:A:G	0	46131325	G	A
12	chr12:46131437:GAA:G	0	46131437	G	GAA
12	chr12:46131588:C:T	0	46131588	T	C
12	chr12:46133087:T:C	0	46133087	C	T
12	chr12:46133265:A:T	0	46133265	T	A
12	chr12:46133484:A:G	0	46133484	G	A
12	chr12:46133536:A:G	0	46133536	G	A
12	chr12:46133560:AG:A	0	46133560	A	AG
12	chr12:46133704:C:T	0	46133704	T	C
12	chr12:46134263:A:T	0	46134263	T	A
12	chr12:46134520:C:A	0	46134520	A	C
12	chr12:46135535:G:A	0	46135535	A	G
12	chr12:46136469:A:G	0	46136469	G	A
12	chr12:46136782:T:G	0	46136782	G	T
12	chr12:46136830:A:G	0	46136830	G	A
12	chr12:46137242:A:T	0	46137242	T	A
12	chr12:46137295:T:C	0	46137295	C	T
12	chr12:46137394:C:T	0	46137394	T	C
12	chr12:46137442:G:A	0	46137442	A	G
12	chr12:46138078:C:T	0	46138078	T	C
12	chr12:46138093:G:A	0	46138093	A	G
12	chr12:46138244:A:G	0	46138244	G	A
12	chr12:46139147:A:G	0	46139147	G	A
12	chr12:46139470:G:A	0	46139470	A	G
12	chr12:46139608:A:G	0	46139608	G	A
12	chr12:46140287:T:C	0	46140287	C	T
12	chr12:46142102:G:T	0	46142102	T	G
12	chr12:46142112:A:G	0	46142112	G	A
12	chr12:46142561:C:T	0	46142561	T	C
12	chr12:46142773:A:T	0	46142773	T	A
12	chr12:46143020:T:G	0	46143020	G	T
12	chr12:46143340:A:G	0	46143340	G	A
12	chr12:46143649:T:C	0	46143649	C	T
12	chr12:46143705:A:G	0	46143705	G	A
12	chr12:46143717:T:A	0	46143717	A	T
12	chr12:46143909:C:T	0	46143909	T	C
12	chr12:46144774:A:C	0	46144774	C	A
12	chr12:46145332:A:C	0	46145332	C	A
12	chr12:46145713:A:G	0	46145713	G	A
12	chr12:46145847:C:T	0	46145847	T	C
12	chr12:46146097:G:A	0	46146097	A	G
12	chr12:46146220:A:T	0	46146220	T	A
12	chr12:46147855:A:T	0	46147855	T	A
12	chr12:46148512:T:C	0	46148512	C	T
12	chr12:46149001:G:T	0	46149001	T	G
12	chr12:46149171:G:A	0	46149171	A	G
12	chr12:46149300:A:G	0	46149300	G	A
12	chr12:46149716:G:A	0	46149716	A	G
12	chr12:46150076:A:C	0	46150076	C	A
12	chr12:46150654:A:T	0	46150654	T	A
12	chr12:46152046:A:G	0	46152046	G	A
12	chr12:46152978:T:C	0	46152978	C	T
12	chr12:46154490:T:C	0	46154490	C	T
12	chr12:46154917:T:C	0	46154917	C	T
12	chr12:46155044:T:C	0	46155044	C	T
12	chr12:46155086:A:C	0	46155086	C	A
12	chr12:46156161:A:G	0	46156161	G	A
12	chr12:46156189:C:T	0	46156189	T	C
12	chr12:46157809:G:C	0	46157809	C	G
12	chr12:46160347:AAAAAT:A	0	46160347	A	AAAAAT
12	chr12:46160947:C:T	0	46160947	T	C
12	chr12:46162323:C:G	0	46162323	G	C
12	chr12:46162462:A:G	0	46162462	G	A
12	chr12:46163099:T:A	0	46163099	A	T
12	chr12:46163249:C:T	0	46163249	T	C
12	chr12:46163304:G:A	0	46163304	A	G
12	chr12:46164722:G:A	0	46164722	A	G
12	chr12:46164982:C:A	0	46164982	A	C
12	chr12:46165546:T:C	0	46165546	C	T
12	chr12:46165777:A:T	0	46165777	T	A
12	chr12:46166047:A:G	0	46166047	G	A
12	chr12:46166118:A:G	0	46166118	G	A
12	chr12:46166524:T:G	0	46166524	G	T
12	chr12:46166656:C:G	0	46166656	G	C
12	chr12:46166745:A:G	0	46166745	G	A
12	chr12:46167073:T:C	0	46167073	C	T
12	chr12:46167104:A:G	0	46167104	G	A
12	chr12:46167184:G:A	0	46167184	A	G
12	chr12:46168891:A:C	0	46168891	C	A
12	chr12:46169796:T:C	0	46169796	C	T
12	chr12:46170682:C:T	0	46170682	T	C
12	chr12:46170889:C:T	0	46170889	T	C
12	chr12:46171545:A:G	0	46171545	G	A
12	chr12:46171909:A:G	0	46171909	G	A
12	chr12:46172062:C:G	0	46172062	G	C
12	chr12:46172133:T:C	0	46172133	C	T
12	chr12:46172371:T:C	0	46172371	C	T
12	chr12:46174105:C:G	0	46174105	G	C
12	chr12:46174126:G:A	0	46174126	A	G
12	chr12:46175017:G:C	0	46175017	C	G
12	chr12:46175134:C:T	0	46175134	T	C
12	chr12:46175208:G:A	0	46175208	A	G
12	chr12:46175664:A:G	0	46175664	G	A
12	chr12:46176768:CTCT:C	0	46176768	C	CTCT
12	chr12:46177351:A:G	0	46177351	G	A
12	chr12:46178986:G:A	0	46178986	A	G
12	chr12:46180517:C:T	0	46180517	T	C
12	chr12:46181209:G:A	0	46181209	A	G
12	chr12:46181429:T:A	0	46181429	A	T
12	chr12:46181647:A:G	0	46181647	G	A
12	chr12:46182327:A:G	0	46182327	G	A
12	chr12:46182511:C:A	0	46182511	A	C
12	chr12:46182694:G:A	0	46182694	A	G
12	chr12:46182760:C:A	0	46182760	A	C
12	chr12:46182902:A:T	0	46182902	T	A
12	chr12:46183288:G:A	0	46183288	A	G
12	chr12:46184110:G:C	0	46184110	C	G
12	chr12:46184138:G:T	0	46184138	T	G
12	chr12:46184372:A:C	0	46184372	C	A
12	chr12:46184919:T:C	0	46184919	C	T
12	chr12:46185605:A:G	0	46185605	G	A
12	chr12:46185628:G:A	0	46185628	A	G
12	chr12:46185667:A:G	0	46185667	G	A
12	chr12:46185807:A:G	0	46185807	G	A
12	chr12:46185858:C:T	0	46185858	T	C
12	chr12:46186835:A:G	0	46186835	G	A
12	chr12:46187526:T:G	0	46187526	G	T
12	chr12:46187790:T:G	0	46187790	G	T
12	chr12:46188757:T:A	0	46188757	A	T
12	chr12:46190166:C:T	0	46190166	T	C
12	chr12:46190970:C:T	0	46190970	T	C
12	chr12:46191276:T:C	0	46191276	C	T
12	chr12:46191359:A:G	0	46191359	G	A
12	chr12:46191508:A:G	0	46191508	G	A
12	chr12:46191709:T:C	0	46191709	C	T
12	chr12:46195365:G:A	0	46195365	A	G
12	chr12:46195451:T:C	0	46195451	C	T
12	chr12:46195452:G:A	0	46195452	A	G
12	chr12:46197212:G:A	0	46197212	A	G
12	chr12:46197216:G:A	0	46197216	A	G
12	chr12:46197438:C:T	0	46197438	T	C
12	chr12:46197554:G:A	0	46197554	A	G
12	chr12:46198123:T:C	0	46198123	C	T
12	chr12:46198226:C:T	0	46198226	T	C
12	chr12:46201454:G:A	0	46201454	A	G
12	chr12:46201507:A:T	0	46201507	T	A
12	chr12:46201901:C:T	0	46201901	T	C
12	chr12:46202241:A:G	0	46202241	G	A
12	chr12:46205025:T:C	0	46205025	C	T
12	chr12:46205593:G:A	0	46205593	A	G
12	chr12:46206389:T:TC	0	46206389	TC	T
12	chr12:46206432:G:A	0	46206432	A	G
12	chr12:46206711:A:G	0	46206711	G	A
12	chr12:46206834:C:T	0	46206834	T	C
12	chr12:46206971:G:A	0	46206971	A	G
12	chr12:46207273:C:T	0	46207273	T	C
12	chr12:46208090:G:A	0	46208090	A	G
12	chr12:46209357:C:T	0	46209357	T	C
12	chr12:46209617:T:G	0	46209617	G	T
12	chr12:46209725:G:C	0	46209725	C	G
12	chr12:46210285:A:G	0	46210285	G	A
12	chr12:46210308:A:G	0	46210308	G	A
12	chr12:46210578:A:G	0	46210578	G	A
12	chr12:46212176:G:A	0	46212176	A	G
12	chr12:46213497:C:T	0	46213497	T	C
12	chr12:46214297:G:C	0	46214297	C	G
12	chr12:46214380:G:T	0	46214380	T	G
12	chr12:46214779:T:C	0	46214779	C	T
12	chr12:46214835:G:A	0	46214835	A	G
12	chr12:46216030:G:A	0	46216030	A	G
12	chr12:46217615:C:T	0	46217615	T	C
12	chr12:46217965:T:G	0	46217965	G	T
12	chr12:46218683:T:C	0	46218683	C	T
12	chr12:46219266:T:C	0	46219266	C	T
12	chr12:46219393:C:T	0	46219393	T	C
12	chr12:46219611:T:C	0	46219611	C	T
12	chr12:46219709:T:A	0	46219709	A	T
12	chr12:46219946:T:C	0	46219946	C	T
12	chr12:46220036:C:T	0	46220036	T	C
12	chr12:46220095:C:T	0	46220095	T	C
12	chr12:46220494:A:G	0	46220494	G	A
12	chr12:46220533:A:G	0	46220533	G	A
12	chr12:46220537:A:G	0	46220537	G	A
12	chr12:46220940:G:A	0	46220940	A	G
12	chr12:46221425:A:C	0	46221425	C	A
12	chr12:46221629:T:C	0	46221629	C	T
12	chr12:46222152:T:C	0	46222152	C	T
12	chr12:46223660:TA:T	0	46223660	T	TA
12	chr12:46223866:A:G	0	46223866	G	A
12	chr12:46224932:T:C	0	46224932	C	T
12	chr12:46225079:G:T	0	46225079	T	G
12	chr12:46225080:C:T	0	46225080	T	C
12	chr12:46226198:A:G	0	46226198	G	A
12	chr12:46226518:A:C	0	46226518	C	A
12	chr12:46226587:A:C	0	46226587	C	A
12	chr12:46226671:T:C	0	46226671	C	T
12	chr12:46228069:A:T	0	46228069	T	A
12	chr12:46228486:A:T	0	46228486	T	A
12	chr12:46228563:G:A	0	46228563	A	G
12	chr12:46230024:G:A	0	46230024	A	G
12	chr12:46230229:G:A	0	46230229	A	G
12	chr12:46230285:A:C	0	46230285	C	A
12	chr12:46230329:A:C	0	46230329	C	A
12	chr12:46231118:C:CA	0	46231118	CA	C
12	chr12:46231263:A:G	0	46231263	G	A
12	chr12:46231631:T:C	0	46231631	C	T
12	chr12:46234824:G:A	0	46234824	A	G
12	chr12:46234999:T:C	0	46234999	C	T
12	chr12:46236798:A:G	0	46236798	G	A
12	chr12:46238272:C:T	0	46238272	T	C
12	chr12:46239545:G:T	0	46239545	T	G
12	chr12:46241159:A:T	0	46241159	T	A
12	chr12:46241962:C:T	0	46241962	T	C
12	chr12:46242227:T:A	0	46242227	A	T
12	chr12:46242622:AC:A	0	46242622	A	AC
12	chr12:46245852:T:C	0	46245852	C	T
12	chr12:46246370:G:A	0	46246370	A	G
12	chr12:46247961:A:G	0	46247961	G	A
12	chr12:46248599:T:C	0	46248599	C	T
12	chr12:46250288:C:T	0	46250288	T	C
12	chr12:46250508:A:T	0	46250508	T	A
12	chr12:46253195:G:T	0	46253195	T	G
12	chr12:46254215:C:T	0	46254215	T	C
12	chr12:46255200:G:A	0	46255200	A	G
12	chr12:46255817:T:A	0	46255817	A	T
12	chr12:46256954:A:G	0	46256954	G	A
12	chr12:46257842:A:G	0	46257842	G	A
12	chr12:46258584:T:C	0	46258584	C	T
12	chr12:46261504:G:A	0	46261504	A	G
12	chr12:46261960:A:G	0	46261960	G	A
12	chr12:46262434:G:A	0	46262434	A	G
12	chr12:46262739:C:G	0	46262739	G	C
12	chr12:46264276:C:T	0	46264276	T	C
12	chr12:46266394:A:G	0	46266394	G	A
12	chr12:46266725:C:T	0	46266725	T	C
12	chr12:46267496:A:G	0	46267496	G	A
12	chr12:46271603:G:C	0	46271603	C	G
12	chr12:46277497:A:C	0	46277497	C	A
12	chr12:46278788:A:G	0	46278788	G	A
12	chr12:46279650:A:G	0	46279650	G	A
12	chr12:46279983:A:G	0	46279983	G	A
12	chr12:46281187:C:T	0	46281187	T	C
12	chr12:46281558:A:AT	0	46281558	AT	A
12	chr12:46286691:C:T	0	46286691	T	C
12	chr12:46287153:A:C	0	46287153	C	A
12	chr12:46288019:C:T	0	46288019	T	C
12	chr12:46288226:G:A	0	46288226	A	G
12	chr12:46290287:A:G	0	46290287	G	A
12	chr12:46290664:G:A	0	46290664	A	G
12	chr12:46291965:C:T	0	46291965	T	C
12	chr12:46294763:G:A	0	46294763	A	G
12	chr12:46295358:T:TAA	0	46295358	TAA	T
12	chr12:46295644:G:A	0	46295644	A	G
12	chr12:46296098:T:C	0	46296098	C	T
12	chr12:46296814:C:T	0	46296814	T	C
12	chr12:46299208:C:T	0	46299208	T	C
12	chr12:46299371:A:G	0	46299371	G	A
12	chr12:46299723:C:A	0	46299723	A	C
12	chr12:46300874:C:T	0	46300874	T	C
12	chr12:46304534:G:A	0	46304534	A	G
12	chr12:46305077:G:A	0	46305077	A	G
12	chr12:46305119:A:G	0	46305119	G	A
12	chr12:46305460:T:C	0	46305460	C	T
12	chr12:46307311:G:A	0	46307311	A	G
12	chr12:46308149:T:C	0	46308149	C	T
12	chr12:46309042:T:C	0	46309042	C	T
12	chr12:46309410:G:A	0	46309410	A	G
12	chr12:46310410:T:C	0	46310410	C	T
12	chr12:46310423:T:A	0	46310423	A	T
12	chr12:46310768:G:A	0	46310768	A	G
12	chr12:46310880:C:T	0	46310880	T	C
12	chr12:46310957:C:T	0	46310957	T	C
12	chr12:46311040:T:C	0	46311040	C	T
12	chr12:46311978:T:C	0	46311978	C	T
12	chr12:46312690:C:G	0	46312690	G	C
12	chr12:46313835:T:A	0	46313835	A	T
12	chr12:46314253:T:A	0	46314253	A	T
12	chr12:46315779:A:G	0	46315779	G	A
12	chr12:46318447:A:G	0	46318447	G	A
12	chr12:46321745:G:T	0	46321745	T	G
12	chr12:46322032:G:A	0	46322032	A	G
12	chr12:46322137:G:A	0	46322137	A	G
12	chr12:46323815:G:A	0	46323815	A	G
12	chr12:46324041:C:A	0	46324041	A	C
12	chr12:46324647:C:T	0	46324647	T	C
12	chr12:46325363:G:A	0	46325363	A	G
12	chr12:46326044:T:C	0	46326044	C	T
12	chr12:46326480:T:A	0	46326480	A	T
12	chr12:46327036:C:T	0	46327036	T	C
12	chr12:46328242:C:T	0	46328242	T	C
12	chr12:46329506:T:C	0	46329506	C	T
12	chr12:46329621:G:A	0	46329621	A	G
12	chr12:46329648:T:G	0	46329648	G	T
12	chr12:46330885:A:G	0	46330885	G	A
12	chr12:46332086:A:T	0	46332086	T	A
12	chr12:46332445:T:C	0	46332445	C	T
12	chr12:46332593:G:A	0	46332593	A	G
12	chr12:46332713:T:A	0	46332713	A	T
12	chr12:46333074:GC:G	0	46333074	G	GC
12	chr12:46334885:C:T	0	46334885	T	C
12	chr12:46335205:G:A	0	46335205	A	G
12	chr12:46335624:A:G	0	46335624	G	A
12	chr12:46336817:T:C	0	46336817	C	T
12	chr12:46338178:G:A	0	46338178	A	G
12	chr12:46338197:C:T	0	46338197	T	C
12	chr12:46339247:G:T	0	46339247	T	G
12	chr12:46339609:A:G	0	46339609	G	A
12	chr12:46341273:A:C	0	46341273	C	A
12	chr12:46342240:C:T	0	46342240	T	C
12	chr12:46342863:A:G	0	46342863	G	A
12	chr12:46342946:T:C	0	46342946	C	T
12	chr12:46345957:C:T	0	46345957	T	C
12	chr12:46346066:T:C	0	46346066	C	T
12	chr12:46346305:A:G	0	46346305	G	A
12	chr12:46347620:A:G	0	46347620	G	A
12	chr12:46348596:G:T	0	46348596	T	G
12	chr12:46350391:A:G	0	46350391	G	A
12	chr12:46351072:C:T	0	46351072	T	C
12	chr12:46352324:A:T	0	46352324	T	A
12	chr12:46355182:C:G	0	46355182	G	C
12	chr12:46355532:T:C	0	46355532	C	T
12	chr12:46357605:A:G	0	46357605	G	A
12	chr12:46357671:C:T	0	46357671	T	C
12	chr12:46358580:G:A	0	46358580	A	G
12	chr12:46361329:A:T	0	46361329	T	A
12	chr12:46365234:T:A	0	46365234	A	T
12	chr12:46365353:T:C	0	46365353	C	T
12	chr12:46365853:A:T	0	46365853	T	A
12	chr12:46366005:A:G	0	46366005	G	A
12	chr12:46366505:A:G	0	46366505	G	A
12	chr12:46367344:G:A	0	46367344	A	G
12	chr12:46367541:C:T	0	46367541	T	C
12	chr12:46368046:T:G	0	46368046	G	T
12	chr12:46368982:G:A	0	46368982	A	G
12	chr12:46369258:G:A	0	46369258	A	G
12	chr12:46369277:A:G	0	46369277	G	A
12	chr12:46369903:G:A	0	46369903	A	G
12	chr12:46372163:C:T	0	46372163	T	C
12	chr12:46373392:A:C	0	46373392	C	A
12	chr12:46376554:A:C	0	46376554	C	A
12	chr12:46378675:C:T	0	46378675	T	C
12	chr12:46379258:C:T	0	46379258	T	C
12	chr12:46379661:C:G	0	46379661	G	C
12	chr12:46380787:A:AG	0	46380787	AG	A
12	chr12:46380988:A:G	0	46380988	G	A
12	chr12:46385098:G:T	0	46385098	T	G
12	chr12:46385224:A:G	0	46385224	G	A
12	chr12:46386470:A:G	0	46386470	G	A
12	chr12:46387020:T:A	0	46387020	A	T
12	chr12:46387851:T:G	0	46387851	G	T
12	chr12:46388021:A:G	0	46388021	G	A
12	chr12:46389870:G:A	0	46389870	A	G
12	chr12:46390087:A:G	0	46390087	G	A
12	chr12:46392611:G:A	0	46392611	A	G
12	chr12:46393156:CT:C	0	46393156	C	CT
12	chr12:46393355:C:T	0	46393355	T	C
12	chr12:46393779:C:T	0	46393779	T	C
12	chr12:46393836:G:T	0	46393836	T	G
12	chr12:46395198:A:C	0	46395198	C	A
12	chr12:46395760:C:T	0	46395760	T	C
12	chr12:46396073:G:A	0	46396073	A	G
12	chr12:46396609:T:C	0	46396609	C	T
12	chr12:46397377:C:T	0	46397377	T	C
12	chr12:46397505:T:C	0	46397505	C	T
12	chr12:46397506:G:A	0	46397506	A	G
12	chr12:46397751:T:C	0	46397751	C	T
12	chr12:46398217:G:T	0	46398217	T	G
12	chr12:46398229:G:A	0	46398229	A	G
12	chr12:46398305:C:T	0	46398305	T	C
12	chr12:46398364:G:T	0	46398364	T	G
12	chr12:46398381:G:A	0	46398381	A	G
12	chr12:46398640:G:A	0	46398640	A	G
12	chr12:46399158:A:T	0	46399158	T	A
12	chr12:46399214:G:T	0	46399214	T	G
12	chr12:46399425:G:A	0	46399425	A	G
12	chr12:46399444:T:C	0	46399444	C	T
12	chr12:46400228:C:A	0	46400228	A	C
12	chr12:46400286:T:C	0	46400286	C	T
12	chr12:46400457:A:T	0	46400457	T	A
12	chr12:46400655:A:C	0	46400655	C	A
12	chr12:46400719:A:G	0	46400719	G	A
12	chr12:46400983:T:C	0	46400983	C	T
12	chr12:46401203:CAT:C	0	46401203	C	CAT
12	chr12:46401739:A:G	0	46401739	G	A
12	chr12:46402739:A:C	0	46402739	C	A
12	chr12:46402968:A:G	0	46402968	G	A
12	chr12:46403117:G:A	0	46403117	A	G
12	chr12:46404077:T:C	0	46404077	C	T
12	chr12:46404764:C:T	0	46404764	T	C
12	chr12:46405180:G:A	0	46405180	A	G
12	chr12:46406609:A:G	0	46406609	G	A
12	chr12:46407042:G:A	0	46407042	A	G
12	chr12:46407999:C:G	0	46407999	G	C
12	chr12:46409555:C:T	0	46409555	T	C
12	chr12:46410392:T:C	0	46410392	C	T
12	chr12:46411286:G:A	0	46411286	A	G
12	chr12:46411361:C:T	0	46411361	T	C
12	chr12:46411982:A:G	0	46411982	G	A
12	chr12:46412478:A:T	0	46412478	T	A
12	chr12:46412990:T:C	0	46412990	C	T
12	chr12:46414119:G:A	0	46414119	A	G
12	chr12:46414321:G:A	0	46414321	A	G
12	chr12:46415343:G:A	0	46415343	A	G
12	chr12:46415423:G:A	0	46415423	A	G
12	chr12:46416731:T:C	0	46416731	C	T
12	chr12:46417675:T:C	0	46417675	C	T
12	chr12:46417700:T:G	0	46417700	G	T
12	chr12:46417738:T:C	0	46417738	C	T
12	chr12:46417817:G:A	0	46417817	A	G
12	chr12:46418240:T:C	0	46418240	C	T
12	chr12:46418406:C:T	0	46418406	T	C
12	chr12:46420041:T:A	0	46420041	A	T
12	chr12:46420074:T:A	0	46420074	A	T
12	chr12:46420630:G:C	0	46420630	C	G
12	chr12:46421648:ATCTCATTGTGGT:A	0	46421648	A	ATCTCATTGTGGT
12	chr12:46422910:C:T	0	46422910	T	C
12	chr12:46423014:T:G	0	46423014	G	T
12	chr12:46423779:T:C	0	46423779	C	T
12	chr12:46424502:G:A	0	46424502	A	G
12	chr12:46425422:G:A	0	46425422	A	G
12	chr12:46426520:T:C	0	46426520	C	T
12	chr12:46427255:T:C	0	46427255	C	T
12	chr12:46427544:A:C	0	46427544	C	A
12	chr12:46429177:C:T	0	46429177	T	C
12	chr12:46430283:G:A	0	46430283	A	G
12	chr12:46430446:G:A	0	46430446	A	G
12	chr12:46431335:A:G	0	46431335	G	A
12	chr12:46431392:C:T	0	46431392	T	C
12	chr12:46432029:T:C	0	46432029	C	T
12	chr12:46432404:A:G	0	46432404	G	A
12	chr12:46432553:A:G	0	46432553	G	A
12	chr12:46432698:G:A	0	46432698	A	G
12	chr12:46433240:T:C	0	46433240	C	T
12	chr12:46434848:A:G	0	46434848	G	A
12	chr12:46435135:G:A	0	46435135	A	G
12	chr12:46436069:A:G	0	46436069	G	A
12	chr12:46436535:A:G	0	46436535	G	A
12	chr12:46436591:A:C	0	46436591	C	A
12	chr12:46436620:A:G	0	46436620	G	A
12	chr12:46436637:A:G	0	46436637	G	A
12	chr12:46437058:T:C	0	46437058	C	T
12	chr12:46437346:T:C	0	46437346	C	T
12	chr12:46437375:A:G	0	46437375	G	A
12	chr12:46437778:C:T	0	46437778	T	C
12	chr12:46438198:GCTTT:G	0	46438198	G	GCTTT
12	chr12:46438551:A:G	0	46438551	G	A
12	chr12:46439667:A:C	0	46439667	C	A
12	chr12:46439822:C:T	0	46439822	T	C
12	chr12:46440894:G:C	0	46440894	C	G
12	chr12:46441380:A:G	0	46441380	G	A
12	chr12:46441985:T:C	0	46441985	C	T
12	chr12:46442565:C:G	0	46442565	G	C
12	chr12:46443772:G:A	0	46443772	A	G
12	chr12:46444131:T:C	0	46444131	C	T
12	chr12:46444459:T:C	0	46444459	C	T
12	chr12:46444553:G:A	0	46444553	A	G
12	chr12:46445051:C:T	0	46445051	T	C
12	chr12:46445715:G:A	0	46445715	A	G
12	chr12:46445851:A:G	0	46445851	G	A
12	chr12:46446948:C:T	0	46446948	T	C
12	chr12:46447427:A:G	0	46447427	G	A
12	chr12:46447813:A:T	0	46447813	T	A
12	chr12:46447831:G:A	0	46447831	A	G
12	chr12:46447981:C:T	0	46447981	T	C
12	chr12:46448389:A:G	0	46448389	G	A
12	chr12:46449183:A:G	0	46449183	G	A
12	chr12:46449472:T:G	0	46449472	G	T
12	chr12:46449633:A:G	0	46449633	G	A
12	chr12:46451833:C:CT	0	46451833	CT	C
12	chr12:46451941:C:T	0	46451941	T	C
12	chr12:46452205:C:T	0	46452205	T	C
12	chr12:46452922:G:A	0	46452922	A	G
12	chr12:46454213:G:T	0	46454213	T	G
12	chr12:46454332:T:A	0	46454332	A	T
12	chr12:46454633:C:T	0	46454633	T	C
12	chr12:46454695:T:C	0	46454695	C	T
12	chr12:46458310:G:A	0	46458310	A	G
12	chr12:46459426:C:A	0	46459426	A	C
12	chr12:46460050:G:C	0	46460050	C	G
12	chr12:46460893:T:G	0	46460893	G	T
12	chr12:46460944:G:A	0	46460944	A	G
12	chr12:46461839:C:T	0	46461839	T	C
12	chr12:46462312:G:A	0	46462312	A	G
12	chr12:46462437:G:T	0	46462437	T	G
12	chr12:46462776:T:C	0	46462776	C	T
12	chr12:46462806:C:T	0	46462806	T	C
12	chr12:46463319:C:T	0	46463319	T	C
12	chr12:46464084:CCAAGAT:C	0	46464084	C	CCAAGAT
12	chr12:46464715:T:C	0	46464715	C	T
12	chr12:46466723:G:A	0	46466723	A	G
12	chr12:46467626:T:G	0	46467626	G	T
12	chr12:46467885:G:A	0	46467885	A	G
12	chr12:46468737:A:G	0	46468737	G	A
12	chr12:46469098:A:G	0	46469098	G	A
12	chr12:46470422:C:G	0	46470422	G	C
12	chr12:46470948:G:A	0	46470948	A	G
12	chr12:46471811:C:T	0	46471811	T	C
12	chr12:46472602:C:T	0	46472602	T	C
12	chr12:46473172:T:A	0	46473172	A	T
12	chr12:46474128:G:A	0	46474128	A	G
12	chr12:46475439:C:T	0	46475439	T	C
12	chr12:46475880:C:T	0	46475880	T	C
12	chr12:46476637:C:T	0	46476637	T	C
12	chr12:46477124:T:C	0	46477124	C	T
12	chr12:46477275:T:C	0	46477275	C	T
12	chr12:46481315:G:A	0	46481315	A	G
12	chr12:46481506:A:G	0	46481506	G	A
12	chr12:46481691:A:G	0	46481691	G	A
12	chr12:46482509:T:G	0	46482509	G	T
12	chr12:46482622:T:C	0	46482622	C	T
12	chr12:46483606:A:T	0	46483606	T	A
12	chr12:46483646:A:G	0	46483646	G	A
12	chr12:46484404:C:G	0	46484404	G	C
12	chr12:46484527:C:T	0	46484527	T	C
12	chr12:46484778:C:T	0	46484778	T	C
12	chr12:46486429:A:G	0	46486429	G	A
12	chr12:46486597:G:A	0	46486597	A	G
12	chr12:46486987:G:A	0	46486987	A	G
12	chr12:46487076:C:A	0	46487076	A	C
12	chr12:46491205:G:A	0	46491205	A	G
12	chr12:46503585:CTTTTCT:C	0	46503585	C	CTTTTCT
12	chr12:46511093:G:A	0	46511093	A	G
12	chr12:46517452:C:T	0	46517452	T	C
12	chr12:46520008:A:G	0	46520008	G	A
12	chr12:46523391:G:A	0	46523391	A	G
12	chr12:46525398:T:C	0	46525398	C	T
12	chr12:46526195:T:C	0	46526195	C	T
12	chr12:46526380:C:T	0	46526380	T	C
12	chr12:46527413:G:A	0	46527413	A	G
12	chr12:46528505:C:T	0	46528505	T	C
12	chr12:46528604:A:G	0	46528604	G	A
12	chr12:46530817:G:A	0	46530817	A	G
12	chr12:46532405:G:A	0	46532405	A	G
12	chr12:46532937:G:A	0	46532937	A	G
12	chr12:46533641:C:T	0	46533641	T	C
12	chr12:46534610:C:T	0	46534610	T	C
12	chr12:46535224:G:A	0	46535224	A	G
12	chr12:46536052:A:G	0	46536052	G	A
12	chr12:46536530:G:T	0	46536530	T	G
12	chr12:46537037:T:C	0	46537037	C	T
12	chr12:46537927:T:A	0	46537927	A	T
12	chr12:46538443:C:T	0	46538443	T	C
12	chr12:46539143:T:A	0	46539143	A	T
12	chr12:46539182:G:A	0	46539182	A	G
12	chr12:46539938:T:A	0	46539938	A	T
12	chr12:46542717:G:C	0	46542717	C	G
12	chr12:46542748:C:T	0	46542748	T	C
12	chr12:46544569:C:T	0	46544569	T	C
12	chr12:46545044:T:C	0	46545044	C	T
12	chr12:46545364:T:C	0	46545364	C	T
12	chr12:46545733:C:T	0	46545733	T	C
12	chr12:46546865:CCT:C	0	46546865	C	CCT
12	chr12:46547198:G:A	0	46547198	A	G
12	chr12:46547220:C:A	0	46547220	A	C
12	chr12:46548452:C:A	0	46548452	A	C
12	chr12:46550351:T:G	0	46550351	G	T
12	chr12:46551912:T:C	0	46551912	C	T
12	chr12:46552383:T:C	0	46552383	C	T
12	chr12:46552580:A:G	0	46552580	G	A
12	chr12:46554764:C:T	0	46554764	T	C
12	chr12:46554810:G:A	0	46554810	A	G
12	chr12:46555422:T:C	0	46555422	C	T
12	chr12:46556328:C:T	0	46556328	T	C
12	chr12:46562473:C:T	0	46562473	T	C
12	chr12:46562760:A:G	0	46562760	G	A
12	chr12:46563449:G:A	0	46563449	A	G
12	chr12:46563938:G:A	0	46563938	A	G
12	chr12:46565360:G:A	0	46565360	A	G
12	chr12:46565609:A:C	0	46565609	C	A
12	chr12:46565798:A:T	0	46565798	T	A
12	chr12:46568498:C:T	0	46568498	T	C
12	chr12:46568695:C:T	0	46568695	T	C
12	chr12:46569296:C:T	0	46569296	T	C
12	chr12:46570550:T:C	0	46570550	C	T
12	chr12:46571087:G:C	0	46571087	C	G
12	chr12:46573281:A:G	0	46573281	G	A
12	chr12:46576285:T:C	0	46576285	C	T
12	chr12:46579543:A:C	0	46579543	C	A
12	chr12:46580249:T:TA	0	46580249	TA	T
12	chr12:46580277:T:C	0	46580277	C	T
12	chr12:46580757:G:A	0	46580757	A	G
12	chr12:46581160:A:G	0	46581160	G	A
12	chr12:46582207:C:A	0	46582207	A	C
12	chr12:46582991:CAG:C	0	46582991	C	CAG
12	chr12:46583618:G:A	0	46583618	A	G
12	chr12:46584509:G:T	0	46584509	T	G
12	chr12:46585408:C:T	0	46585408	T	C
12	chr12:46588125:C:G	0	46588125	G	C
12	chr12:46588407:G:T	0	46588407	T	G
12	chr12:46589604:G:A	0	46589604	A	G
12	chr12:46591481:C:T	0	46591481	T	C
12	chr12:46591775:T:C	0	46591775	C	T
12	chr12:46592388:A:G	0	46592388	G	A
12	chr12:46593215:C:T	0	46593215	T	C
12	chr12:46595868:A:T	0	46595868	T	A
12	chr12:46596375:C:T	0	46596375	T	C
12	chr12:46596504:C:T	0	46596504	T	C
12	chr12:46597910:T:A	0	46597910	A	T
12	chr12:46598305:G:T	0	46598305	T	G
12	chr12:46599283:G:T	0	46599283	T	G
12	chr12:46599808:T:A	0	46599808	A	T
12	chr12:46600548:TTTG:T	0	46600548	T	TTTG
12	chr12:46603847:A:T	0	46603847	T	A
12	chr12:46604874:G:T	0	46604874	T	G
12	chr12:46605738:T:A	0	46605738	A	T
12	chr12:46605739:T:C	0	46605739	C	T
12	chr12:46606300:T:C	0	46606300	C	T
12	chr12:46606817:C:A	0	46606817	A	C
12	chr12:46607605:G:A	0	46607605	A	G
12	chr12:46607983:T:C	0	46607983	C	T
12	chr12:46608141:A:G	0	46608141	G	A
12	chr12:46608563:G:A	0	46608563	A	G
12	chr12:46609924:CT:C	0	46609924	C	CT
12	chr12:46611374:A:G	0	46611374	G	A
12	chr12:46611571:C:T	0	46611571	T	C
12	chr12:46611953:A:T	0	46611953	T	A
12	chr12:46615645:C:T	0	46615645	T	C
12	chr12:46617351:A:G	0	46617351	G	A
12	chr12:46617831:C:T	0	46617831	T	C
12	chr12:46618331:C:T	0	46618331	T	C
12	chr12:46618718:A:C	0	46618718	C	A
12	chr12:46619716:A:G	0	46619716	G	A
12	chr12:46620428:T:C	0	46620428	C	T
12	chr12:46620607:G:A	0	46620607	A	G
12	chr12:46620859:A:G	0	46620859	G	A
12	chr12:46621032:G:A	0	46621032	A	G
12	chr12:46622223:C:T	0	46622223	T	C
12	chr12:46624017:A:G	0	46624017	G	A
12	chr12:46624569:T:C	0	46624569	C	T
12	chr12:46625063:C:T	0	46625063	T	C
12	chr12:46628791:A:G	0	46628791	G	A
12	chr12:46629397:C:T	0	46629397	T	C
12	chr12:46631521:G:A	0	46631521	A	G
12	chr12:46632990:A:G	0	46632990	G	A
12	chr12:46633370:T:C	0	46633370	C	T
12	chr12:46633754:G:C	0	46633754	C	G
12	chr12:46634256:C:T	0	46634256	T	C
12	chr12:46636657:A:T	0	46636657	T	A
12	chr12:46639973:C:T	0	46639973	T	C
12	chr12:46640559:T:C	0	46640559	C	T
12	chr12:46640986:C:A	0	46640986	A	C
12	chr12:46641088:CAAATT:C	0	46641088	C	CAAATT
12	chr12:46642666:CTT:C	0	46642666	C	CTT
12	chr12:46642887:A:G	0	46642887	G	A
12	chr12:46643852:G:A	0	46643852	A	G
12	chr12:46644064:T:C	0	46644064	C	T
12	chr12:46644427:T:C	0	46644427	C	T
12	chr12:46645177:G:A	0	46645177	A	G
12	chr12:46645855:C:T	0	46645855	T	C
12	chr12:46646248:G:A	0	46646248	A	G
12	chr12:46646620:ATTTATT:A	0	46646620	A	ATTTATT
12	chr12:46647212:T:G	0	46647212	G	T
12	chr12:46647335:G:A	0	46647335	A	G
12	chr12:46647588:A:G	0	46647588	G	A
12	chr12:46648261:G:A	0	46648261	A	G
12	chr12:46648882:T:C	0	46648882	C	T
12	chr12:46648938:T:C	0	46648938	C	T
12	chr12:46649391:G:A	0	46649391	A	G
12	chr12:46649489:T:C	0	46649489	C	T
12	chr12:46649503:T:C	0	46649503	C	T
12	chr12:46650872:T:G	0	46650872	G	T
12	chr12:46650959:G:A	0	46650959	A	G
12	chr12:46651076:C:T	0	46651076	T	C
12	chr12:46652954:A:T	0	46652954	T	A
12	chr12:46653925:CAG:C	0	46653925	C	CAG
12	chr12:46655845:C:CT	0	46655845	CT	C
12	chr12:46657293:A:G	0	46657293	G	A
12	chr12:46658963:T:A	0	46658963	A	T
12	chr12:46659863:A:G	0	46659863	G	A
12	chr12:46660871:A:C	0	46660871	C	A
12	chr12:46662573:C:A	0	46662573	A	C
12	chr12:46665875:AG:A	0	46665875	A	AG
12	chr12:46668503:A:G	0	46668503	G	A
12	chr12:46668658:C:T	0	46668658	T	C
12	chr12:46671033:A:G	0	46671033	G	A
12	chr12:46672829:T:C	0	46672829	C	T
12	chr12:46672864:A:G	0	46672864	G	A
12	chr12:46674368:T:C	0	46674368	C	T
12	chr12:46674603:ATT:A	0	46674603	A	ATT
12	chr12:46675719:C:T	0	46675719	T	C
12	chr12:46676473:C:T	0	46676473	T	C
12	chr12:46676922:A:G	0	46676922	G	A
12	chr12:46678233:T:C	0	46678233	C	T
12	chr12:46679775:A:G	0	46679775	G	A
12	chr12:46681296:T:C	0	46681296	C	T
12	chr12:46682599:T:C	0	46682599	C	T
12	chr12:46683351:C:G	0	46683351	G	C
12	chr12:46683602:G:A	0	46683602	A	G
12	chr12:46684877:A:G	0	46684877	G	A
12	chr12:46685009:A:G	0	46685009	G	A
12	chr12:46685184:T:C	0	46685184	C	T
12	chr12:46685864:C:G	0	46685864	G	C
12	chr12:46686084:G:A	0	46686084	A	G
12	chr12:46687261:T:G	0	46687261	G	T
12	chr12:46687592:T:C	0	46687592	C	T
12	chr12:46687598:C:CA	0	46687598	CA	C
12	chr12:46688296:G:A	0	46688296	A	G
12	chr12:46690747:T:C	0	46690747	C	T
12	chr12:46691311:A:T	0	46691311	T	A
12	chr12:46691433:T:A	0	46691433	A	T
12	chr12:46691737:C:A	0	46691737	A	C
12	chr12:46692306:A:T	0	46692306	T	A
12	chr12:46694901:T:C	0	46694901	C	T
12	chr12:46694916:T:TG	0	46694916	TG	T
12	chr12:46695944:A:G	0	46695944	G	A
12	chr12:46696023:A:T	0	46696023	T	A
12	chr12:46696059:G:A	0	46696059	A	G
12	chr12:46697023:G:C	0	46697023	C	G
12	chr12:46697222:G:A	0	46697222	A	G
12	chr12:46697635:A:G	0	46697635	G	A
12	chr12:46698009:C:T	0	46698009	T	C
12	chr12:46698058:A:G	0	46698058	G	A
12	chr12:46698879:C:A	0	46698879	A	C
12	chr12:46699231:G:A	0	46699231	A	G
12	chr12:46700784:G:T	0	46700784	T	G
12	chr12:46705861:C:G	0	46705861	G	C
12	chr12:46706008:T:C	0	46706008	C	T
12	chr12:46706357:A:C	0	46706357	C	A
12	chr12:46706389:A:G	0	46706389	G	A
12	chr12:46707787:A:G	0	46707787	G	A
12	chr12:46708023:GT:G	0	46708023	G	GT
12	chr12:46708765:G:A	0	46708765	A	G
12	chr12:46709161:T:C	0	46709161	C	T
12	chr12:46709689:TTTG:T	0	46709689	T	TTTG
12	chr12:46710074:C:T	0	46710074	T	C
12	chr12:46710105:T:C	0	46710105	C	T
12	chr12:46711188:C:G	0	46711188	G	C
12	chr12:46711334:C:T	0	46711334	T	C
12	chr12:46712034:C:A	0	46712034	A	C
12	chr12:46712102:G:A	0	46712102	A	G
12	chr12:46712676:A:G	0	46712676	G	A
12	chr12:46712733:G:A	0	46712733	A	G
12	chr12:46712790:A:G	0	46712790	G	A
12	chr12:46712858:T:G	0	46712858	G	T
12	chr12:46712876:G:A	0	46712876	A	G
12	chr12:46713809:C:A	0	46713809	A	C
12	chr12:46713910:A:C	0	46713910	C	A
12	chr12:46714052:C:A	0	46714052	A	C
12	chr12:46714356:T:C	0	46714356	C	T
12	chr12:46714715:T:C	0	46714715	C	T
12	chr12:46714734:T:A	0	46714734	A	T
12	chr12:46714880:C:T	0	46714880	T	C
12	chr12:46715034:A:T	0	46715034	T	A
12	chr12:46715604:C:T	0	46715604	T	C
12	chr12:46715757:A:G	0	46715757	G	A
12	chr12:46716330:A:G	0	46716330	G	A
12	chr12:46716412:G:A	0	46716412	A	G
12	chr12:46716476:AAAG:A	0	46716476	A	AAAG
12	chr12:46716519:C:T	0	46716519	T	C
12	chr12:46716738:C:T	0	46716738	T	C
12	chr12:46716877:G:A	0	46716877	A	G
12	chr12:46718924:T:C	0	46718924	C	T
12	chr12:46719642:A:C	0	46719642	C	A
12	chr12:46720085:A:G	0	46720085	G	A
12	chr12:46720112:T:G	0	46720112	G	T
12	chr12:46720667:CA:C	0	46720667	C	CA
12	chr12:46721843:A:G	0	46721843	G	A
12	chr12:46723012:T:C	0	46723012	C	T
12	chr12:46723238:A:G	0	46723238	G	A
12	chr12:46723277:C:T	0	46723277	T	C
12	chr12:46724350:G:A	0	46724350	A	G
12	chr12:46724722:T:C	0	46724722	C	T
12	chr12:46724723:G:A	0	46724723	A	G
12	chr12:46724767:C:T	0	46724767	T	C
12	chr12:46725061:C:T	0	46725061	T	C
12	chr12:46726037:G:C	0	46726037	C	G
12	chr12:46726112:A:G	0	46726112	G	A
12	chr12:46726155:C:CA	0	46726155	CA	C
12	chr12:46727255:T:C	0	46727255	C	T
12	chr12:46727357:A:G	0	46727357	G	A
12	chr12:46728234:T:A	0	46728234	A	T
12	chr12:46728968:G:A	0	46728968	A	G
12	chr12:46728991:C:A	0	46728991	A	C
12	chr12:46729188:T:A	0	46729188	A	T
12	chr12:46729334:A:G	0	46729334	G	A
12	chr12:46729433:T:A	0	46729433	A	T
12	chr12:46729462:C:T	0	46729462	T	C
12	chr12:46730009:G:A	0	46730009	A	G
12	chr12:46730341:C:T	0	46730341	T	C
12	chr12:46730563:G:A	0	46730563	A	G
12	chr12:46731093:C:G	0	46731093	G	C
12	chr12:46731116:G:A	0	46731116	A	G
12	chr12:46731335:G:A	0	46731335	A	G
12	chr12:46731444:G:A	0	46731444	A	G
12	chr12:46732724:T:C	0	46732724	C	T
12	chr12:46732912:G:A	0	46732912	A	G
12	chr12:46733198:C:T	0	46733198	T	C
12	chr12:46733790:A:G	0	46733790	G	A
12	chr12:46733900:C:T	0	46733900	T	C
12	chr12:46734654:A:G	0	46734654	G	A
12	chr12:46735343:A:G	0	46735343	G	A
12	chr12:46735771:C:T	0	46735771	T	C
12	chr12:46736131:CAT:C	0	46736131	C	CAT
12	chr12:46736257:C:T	0	46736257	T	C
12	chr12:46736513:AAATT:A	0	46736513	A	AAATT
12	chr12:46736571:T:C	0	46736571	C	T
12	chr12:46736742:A:T	0	46736742	T	A
12	chr12:46736786:C:T	0	46736786	T	C
12	chr12:46736979:G:A	0	46736979	A	G
12	chr12:46737020:C:T	0	46737020	T	C
12	chr12:46737633:A:G	0	46737633	G	A
12	chr12:46738260:G:A	0	46738260	A	G
12	chr12:46738608:C:A	0	46738608	A	C
12	chr12:46738835:A:G	0	46738835	G	A
12	chr12:46739216:C:T	0	46739216	T	C
12	chr12:46739634:G:A	0	46739634	A	G
12	chr12:46739881:C:T	0	46739881	T	C
12	chr12:46741015:G:A	0	46741015	A	G
12	chr12:46741262:G:A	0	46741262	A	G
12	chr12:46741331:AACAG:A	0	46741331	A	AACAG
12	chr12:46741580:C:A	0	46741580	A	C
12	chr12:46741717:C:T	0	46741717	T	C
12	chr12:46741853:G:C	0	46741853	C	G
12	chr12:46741957:A:C	0	46741957	C	A
12	chr12:46742027:G:A	0	46742027	A	G
12	chr12:46742157:C:T	0	46742157	T	C
12	chr12:46742281:G:A	0	46742281	A	G
12	chr12:46742621:A:G	0	46742621	G	A
12	chr12:46742727:C:A	0	46742727	A	C
12	chr12:46743090:G:T	0	46743090	T	G
12	chr12:46743604:A:AT	0	46743604	AT	A
12	chr12:46743633:C:T	0	46743633	T	C
12	chr12:46743890:T:C	0	46743890	C	T
12	chr12:46744241:C:T	0	46744241	T	C
12	chr12:46744377:G:T	0	46744377	T	G
12	chr12:46744595:C:G	0	46744595	G	C
12	chr12:46744750:G:T	0	46744750	T	G
12	chr12:46745772:A:G	0	46745772	G	A
12	chr12:46746066:A:G	0	46746066	G	A
12	chr12:46746116:A:G	0	46746116	G	A
12	chr12:46746639:C:T	0	46746639	T	C
12	chr12:46746687:G:A	0	46746687	A	G
12	chr12:46746930:G:T	0	46746930	T	G
12	chr12:46748102:C:T	0	46748102	T	C
12	chr12:46748331:C:A	0	46748331	A	C
12	chr12:46748408:CA:C	0	46748408	C	CA
12	chr12:46748441:C:A	0	46748441	A	C
12	chr12:46748880:A:C	0	46748880	C	A
12	chr12:46749254:G:A	0	46749254	A	G
12	chr12:46749797:C:T	0	46749797	T	C
12	chr12:46750082:G:A	0	46750082	A	G
12	chr12:46750250:A:G	0	46750250	G	A
12	chr12:46750432:A:G	0	46750432	G	A
12	chr12:46750911:TA:T	0	46750911	T	TA
12	chr12:46751368:T:C	0	46751368	C	T
12	chr12:46751440:CCT:C	0	46751440	C	CCT
12	chr12:46751751:A:G	0	46751751	G	A
12	chr12:46752013:G:A	0	46752013	A	G
12	chr12:46752174:T:C	0	46752174	C	T
12	chr12:46752924:G:A	0	46752924	A	G
12	chr12:46753327:A:G	0	46753327	G	A
12	chr12:46754267:G:A	0	46754267	A	G
12	chr12:46755311:C:T	0	46755311	T	C
12	chr12:46755677:A:G	0	46755677	G	A
12	chr12:46755757:A:T	0	46755757	T	A
12	chr12:46756719:G:C	0	46756719	C	G
12	chr12:46757503:T:C	0	46757503	C	T
12	chr12:46757872:A:T	0	46757872	T	A
12	chr12:46758301:C:T	0	46758301	T	C
12	chr12:46758730:T:C	0	46758730	C	T
12	chr12:46758922:C:A	0	46758922	A	C
12	chr12:46759119:C:T	0	46759119	T	C
12	chr12:46759530:T:G	0	46759530	G	T
12	chr12:46759800:G:A	0	46759800	A	G
12	chr12:46759981:C:T	0	46759981	T	C
12	chr12:46760647:G:T	0	46760647	T	G
12	chr12:46761297:T:C	0	46761297	C	T
12	chr12:46762305:G:A	0	46762305	A	G
12	chr12:46762353:C:T	0	46762353	T	C
12	chr12:46763148:C:A	0	46763148	A	C
12	chr12:46763847:T:A	0	46763847	A	T
12	chr12:46764192:G:A	0	46764192	A	G
12	chr12:46765185:A:G	0	46765185	G	A
12	chr12:46765413:A:T	0	46765413	T	A
12	chr12:46767529:C:T	0	46767529	T	C
12	chr12:46768192:G:T	0	46768192	T	G
12	chr12:46768428:C:T	0	46768428	T	C
12	chr12:46769106:A:G	0	46769106	G	A
12	chr12:46769523:C:T	0	46769523	T	C
12	chr12:46770335:G:A	0	46770335	A	G
12	chr12:46771385:A:G	0	46771385	G	A
12	chr12:46772313:G:A	0	46772313	A	G
12	chr12:46772314:C:A	0	46772314	A	C
12	chr12:46772830:T:C	0	46772830	C	T
12	chr12:46773111:T:A	0	46773111	A	T
12	chr12:46773291:C:T	0	46773291	T	C
12	chr12:46773295:G:A	0	46773295	A	G
12	chr12:46774054:T:C	0	46774054	C	T
12	chr12:46774470:G:A	0	46774470	A	G
12	chr12:46775479:G:A	0	46775479	A	G
12	chr12:46775495:G:A	0	46775495	A	G
12	chr12:46775559:C:T	0	46775559	T	C
12	chr12:46777104:C:A	0	46777104	A	C
12	chr12:46777127:A:G	0	46777127	G	A
12	chr12:46777303:C:G	0	46777303	G	C
12	chr12:46777975:G:A	0	46777975	A	G
12	chr12:46779280:G:A	0	46779280	A	G
12	chr12:46779879:A:G	0	46779879	G	A
12	chr12:46780047:G:A	0	46780047	A	G
12	chr12:46780237:T:A	0	46780237	A	T
12	chr12:46780238:C:G	0	46780238	G	C
12	chr12:46780533:G:A	0	46780533	A	G
12	chr12:46782664:G:A	0	46782664	A	G
12	chr12:46782794:T:C	0	46782794	C	T
12	chr12:46783306:AG:A	0	46783306	A	AG
12	chr12:46785774:T:C	0	46785774	C	T
12	chr12:46786225:A:G	0	46786225	G	A
12	chr12:46786699:A:C	0	46786699	C	A
12	chr12:46787098:A:T	0	46787098	T	A
12	chr12:46787391:T:G	0	46787391	G	T
12	chr12:46788748:C:T	0	46788748	T	C
12	chr12:46789964:G:A	0	46789964	A	G
12	chr12:46790070:CTCTG:C	0	46790070	C	CTCTG
12	chr12:46790259:C:T	0	46790259	T	C
12	chr12:46790948:ATGTT:A	0	46790948	A	ATGTT
12	chr12:46791000:T:C	0	46791000	C	T
12	chr12:46791634:G:T	0	46791634	T	G
12	chr12:46791948:G:C	0	46791948	C	G
12	chr12:46792477:A:G	0	46792477	G	A
12	chr12:46794299:A:G	0	46794299	G	A
12	chr12:46794650:C:G	0	46794650	G	C
12	chr12:46794685:A:G	0	46794685	G	A
12	chr12:46796695:T:C	0	46796695	C	T
12	chr12:46796900:G:A	0	46796900	A	G
12	chr12:46797709:C:T	0	46797709	T	C
12	chr12:46797777:C:T	0	46797777	T	C
12	chr12:46797902:C:A	0	46797902	A	C
12	chr12:46798958:T:C	0	46798958	C	T
12	chr12:46799365:G:T	0	46799365	T	G
12	chr12:46800035:C:T	0	46800035	T	C
12	chr12:46800905:C:T	0	46800905	T	C
12	chr12:46800949:G:A	0	46800949	A	G
12	chr12:46800974:T:A	0	46800974	A	T
12	chr12:46801122:C:A	0	46801122	A	C
12	chr12:46801408:G:A	0	46801408	A	G
12	chr12:46801506:C:T	0	46801506	T	C
12	chr12:46801632:A:G	0	46801632	G	A
12	chr12:46802722:A:G	0	46802722	G	A
12	chr12:46802848:A:G	0	46802848	G	A
12	chr12:46804020:T:C	0	46804020	C	T
12	chr12:46804056:T:C	0	46804056	C	T
12	chr12:46804477:C:T	0	46804477	T	C
12	chr12:46804926:T:C	0	46804926	C	T
12	chr12:46805053:C:T	0	46805053	T	C
12	chr12:46805073:C:A	0	46805073	A	C
12	chr12:46805116:C:A	0	46805116	A	C
12	chr12:46805766:G:A	0	46805766	A	G
12	chr12:46805868:T:A	0	46805868	A	T
12	chr12:46806834:A:G	0	46806834	G	A
12	chr12:46806879:G:A	0	46806879	A	G
12	chr12:46807216:T:G	0	46807216	G	T
12	chr12:46808031:A:G	0	46808031	G	A
12	chr12:46809626:C:T	0	46809626	T	C
12	chr12:46809717:A:G	0	46809717	G	A
12	chr12:46809989:A:C	0	46809989	C	A
12	chr12:46812029:A:G	0	46812029	G	A
12	chr12:46812932:T:C	0	46812932	C	T
12	chr12:46813491:G:A	0	46813491	A	G
12	chr12:46813940:T:C	0	46813940	C	T
12	chr12:46815686:C:T	0	46815686	T	C
12	chr12:46817283:A:G	0	46817283	G	A
12	chr12:46817396:C:CT	0	46817396	CT	C
12	chr12:46818587:A:G	0	46818587	G	A
12	chr12:46820085:A:T	0	46820085	T	A
12	chr12:46820346:C:T	0	46820346	T	C
12	chr12:46820438:T:C	0	46820438	C	T
12	chr12:46820509:T:C	0	46820509	C	T
12	chr12:46820733:C:A	0	46820733	A	C
12	chr12:46820787:C:T	0	46820787	T	C
12	chr12:46821248:A:G	0	46821248	G	A
12	chr12:46821576:A:G	0	46821576	G	A
12	chr12:46823273:G:A	0	46823273	A	G
12	chr12:46823731:G:A	0	46823731	A	G
12	chr12:46823845:C:T	0	46823845	T	C
12	chr12:46824157:A:T	0	46824157	T	A
12	chr12:46824361:G:T	0	46824361	T	G
12	chr12:46824994:C:T	0	46824994	T	C
12	chr12:46826582:T:A	0	46826582	A	T
12	chr12:46827185:T:C	0	46827185	C	T
12	chr12:46827282:G:A	0	46827282	A	G
12	chr12:46827295:C:T	0	46827295	T	C
12	chr12:46828082:A:T	0	46828082	T	A
12	chr12:46828154:C:T	0	46828154	T	C
12	chr12:46828361:G:A	0	46828361	A	G
12	chr12:46829934:T:A	0	46829934	A	T
12	chr12:46830542:A:C	0	46830542	C	A
12	chr12:46831005:A:G	0	46831005	G	A
12	chr12:46831288:C:T	0	46831288	T	C
12	chr12:46831413:C:T	0	46831413	T	C
12	chr12:46832778:A:G	0	46832778	G	A
12	chr12:46832877:C:T	0	46832877	T	C
12	chr12:46832903:A:T	0	46832903	T	A
12	chr12:46833555:C:T	0	46833555	T	C
12	chr12:46836057:A:T	0	46836057	T	A
12	chr12:46836163:G:A	0	46836163	A	G
12	chr12:46836226:T:C	0	46836226	C	T
12	chr12:46837498:A:G	0	46837498	G	A
12	chr12:46839110:A:G	0	46839110	G	A
12	chr12:46841030:A:C	0	46841030	C	A
12	chr12:46842598:G:T	0	46842598	T	G
12	chr12:46843681:C:A	0	46843681	A	C
12	chr12:46843732:C:T	0	46843732	T	C
12	chr12:46843812:A:T	0	46843812	T	A
12	chr12:46845249:T:C	0	46845249	C	T
12	chr12:46845876:C:T	0	46845876	T	C
12	chr12:46846379:T:C	0	46846379	C	T
12	chr12:46847211:G:A	0	46847211	A	G
12	chr12:46847801:G:A	0	46847801	A	G
12	chr12:46847806:C:T	0	46847806	T	C
12	chr12:46848016:A:G	0	46848016	G	A
12	chr12:46849204:A:G	0	46849204	G	A
12	chr12:46849721:G:GAGA	0	46849721	GAGA	G
12	chr12:46849890:C:T	0	46849890	T	C
12	chr12:46850595:G:C	0	46850595	C	G
12	chr12:46850768:G:T	0	46850768	T	G
12	chr12:46850786:C:T	0	46850786	T	C
12	chr12:46851148:A:T	0	46851148	T	A
12	chr12:46851340:G:C	0	46851340	C	G
12	chr12:46851589:G:A	0	46851589	A	G
12	chr12:46851945:A:C	0	46851945	C	A
12	chr12:46852124:A:G	0	46852124	G	A
12	chr12:46852399:T:C	0	46852399	C	T
12	chr12:46853530:C:T	0	46853530	T	C
12	chr12:46853931:C:T	0	46853931	T	C
12	chr12:46854171:T:C	0	46854171	C	T
12	chr12:46854261:T:C	0	46854261	C	T
12	chr12:46856104:T:C	0	46856104	C	T
12	chr12:46856457:C:T	0	46856457	T	C
12	chr12:46856964:A:G	0	46856964	G	A
12	chr12:46857044:T:C	0	46857044	C	T
12	chr12:46857681:G:C	0	46857681	C	G
12	chr12:46857963:T:G	0	46857963	G	T
12	chr12:46858159:A:T	0	46858159	T	A
12	chr12:46858244:G:A	0	46858244	A	G
12	chr12:46858825:G:A	0	46858825	A	G
12	chr12:46859159:C:T	0	46859159	T	C
12	chr12:46859961:G:A	0	46859961	A	G
12	chr12:46860444:C:T	0	46860444	T	C
12	chr12:46862184:GC:G	0	46862184	G	GC
12	chr12:46862186:A:G	0	46862186	G	A
12	chr12:46862222:G:T	0	46862222	T	G
12	chr12:46862505:A:G	0	46862505	G	A
12	chr12:46862670:T:A	0	46862670	A	T
12	chr12:46863041:A:G	0	46863041	G	A
12	chr12:46863261:C:T	0	46863261	T	C
12	chr12:46864049:G:A	0	46864049	A	G
12	chr12:46864529:A:AC	0	46864529	AC	A
12	chr12:46865285:G:A	0	46865285	A	G
12	chr12:46865740:A:G	0	46865740	G	A
12	chr12:46865795:T:TA	0	46865795	TA	T
12	chr12:46868881:G:A	0	46868881	A	G
12	chr12:46869071:G:GA	0	46869071	GA	G
12	chr12:46870964:A:C	0	46870964	C	A
12	chr12:46871946:A:C	0	46871946	C	A
12	chr12:46872088:G:A	0	46872088	A	G
12	chr12:46872505:A:G	0	46872505	G	A
12	chr12:46872831:A:G	0	46872831	G	A
12	chr12:46873023:G:T	0	46873023	T	G
12	chr12:46873357:A:G	0	46873357	G	A
12	chr12:46873528:T:A	0	46873528	A	T
12	chr12:46873583:C:A	0	46873583	A	C
12	chr12:46873907:A:C	0	46873907	C	A
12	chr12:46874228:C:T	0	46874228	T	C
12	chr12:46875478:T:C	0	46875478	C	T
12	chr12:46876071:G:A	0	46876071	A	G
12	chr12:46876759:G:A	0	46876759	A	G
12	chr12:46878482:A:G	0	46878482	G	A
12	chr12:46878528:C:CA	0	46878528	CA	C
12	chr12:46880228:A:G	0	46880228	G	A
12	chr12:46881942:G:A	0	46881942	A	G
12	chr12:46882117:C:T	0	46882117	T	C
12	chr12:46882453:A:T	0	46882453	T	A
12	chr12:46883676:A:T	0	46883676	T	A
12	chr12:46885326:A:G	0	46885326	G	A
12	chr12:46886018:G:A	0	46886018	A	G
12	chr12:46886305:T:C	0	46886305	C	T
12	chr12:46886756:T:C	0	46886756	C	T
12	chr12:46888496:G:GA	0	46888496	GA	G
12	chr12:46888649:C:A	0	46888649	A	C
12	chr12:46889148:C:T	0	46889148	T	C
12	chr12:46889563:C:T	0	46889563	T	C
12	chr12:46890159:C:T	0	46890159	T	C
12	chr12:46890415:T:C	0	46890415	C	T
12	chr12:46891125:G:A	0	46891125	A	G
12	chr12:46891418:G:A	0	46891418	A	G
12	chr12:46891877:G:T	0	46891877	T	G
12	chr12:46891914:G:A	0	46891914	A	G
12	chr12:46892204:C:A	0	46892204	A	C
12	chr12:46892205:C:G	0	46892205	G	C
12	chr12:46892240:T:G	0	46892240	G	T
12	chr12:46892848:T:C	0	46892848	C	T
12	chr12:46893015:G:A	0	46893015	A	G
12	chr12:46893744:G:A	0	46893744	A	G
12	chr12:46893914:T:C	0	46893914	C	T
12	chr12:46895635:A:C	0	46895635	C	A
12	chr12:46896869:G:A	0	46896869	A	G
12	chr12:46897223:G:A	0	46897223	A	G
12	chr12:46897701:C:T	0	46897701	T	C
12	chr12:46898973:T:G	0	46898973	G	T
12	chr12:46899361:A:G	0	46899361	G	A
12	chr12:46899466:A:G	0	46899466	G	A
12	chr12:46899661:T:C	0	46899661	C	T
12	chr12:46899668:A:G	0	46899668	G	A
12	chr12:46899766:A:C	0	46899766	C	A
12	chr12:46899820:C:T	0	46899820	T	C
12	chr12:46900627:G:A	0	46900627	A	G
12	chr12:46901497:G:A	0	46901497	A	G
12	chr12:46901626:T:A	0	46901626	A	T
12	chr12:46901666:A:G	0	46901666	G	A
12	chr12:46901812:A:G	0	46901812	G	A
12	chr12:46902092:T:TA	0	46902092	TA	T
12	chr12:46902137:G:A	0	46902137	A	G
12	chr12:46902335:A:G	0	46902335	G	A
12	chr12:46902400:A:G	0	46902400	G	A
12	chr12:46903433:G:A	0	46903433	A	G
12	chr12:46903532:T:C	0	46903532	C	T
12	chr12:46904183:A:T	0	46904183	T	A
12	chr12:46904407:C:T	0	46904407	T	C
12	chr12:46905224:C:T	0	46905224	T	C
12	chr12:46905506:G:A	0	46905506	A	G
12	chr12:46905622:GGTT:G	0	46905622	G	GGTT
12	chr12:46906274:G:T	0	46906274	T	G
12	chr12:46906392:A:T	0	46906392	T	A
12	chr12:46906545:T:C	0	46906545	C	T
12	chr12:46906861:G:A	0	46906861	A	G
12	chr12:46908083:A:G	0	46908083	G	A
12	chr12:46908278:T:G	0	46908278	G	T
12	chr12:46908836:G:A	0	46908836	A	G
12	chr12:46909419:C:T	0	46909419	T	C
12	chr12:46910997:G:A	0	46910997	A	G
12	chr12:46913499:A:C	0	46913499	C	A
12	chr12:46915804:G:T	0	46915804	T	G
12	chr12:46918169:G:A	0	46918169	A	G
12	chr12:46918671:G:A	0	46918671	A	G
12	chr12:46919563:C:T	0	46919563	T	C
12	chr12:46920399:A:G	0	46920399	G	A
12	chr12:46923468:T:C	0	46923468	C	T
12	chr12:46925802:T:C	0	46925802	C	T
12	chr12:46925889:G:T	0	46925889	T	G
12	chr12:46926284:C:T	0	46926284	T	C
12	chr12:46926556:A:G	0	46926556	G	A
12	chr12:46927632:G:T	0	46927632	T	G
12	chr12:46928491:G:A	0	46928491	A	G
12	chr12:46929094:T:A	0	46929094	A	T
12	chr12:46929607:G:A	0	46929607	A	G
12	chr12:46930813:C:T	0	46930813	T	C
12	chr12:46933518:T:C	0	46933518	C	T
12	chr12:46933581:C:T	0	46933581	T	C
12	chr12:46934018:G:A	0	46934018	A	G
12	chr12:46935996:A:C	0	46935996	C	A
12	chr12:46936232:G:A	0	46936232	A	G
12	chr12:46936235:C:A	0	46936235	A	C
12	chr12:46936368:T:C	0	46936368	C	T
12	chr12:46937241:C:A	0	46937241	A	C
12	chr12:46938078:T:C	0	46938078	C	T
12	chr12:46939060:G:T	0	46939060	T	G
12	chr12:46939687:C:T	0	46939687	T	C
12	chr12:46941746:T:C	0	46941746	C	T
12	chr12:46942232:T:C	0	46942232	C	T
12	chr12:46943127:C:T	0	46943127	T	C
12	chr12:46943356:A:G	0	46943356	G	A
12	chr12:46943436:A:T	0	46943436	T	A
12	chr12:46946253:A:G	0	46946253	G	A
12	chr12:46946405:A:G	0	46946405	G	A
12	chr12:46947138:G:A	0	46947138	A	G
12	chr12:46949093:G:A	0	46949093	A	G
12	chr12:46950595:G:A	0	46950595	A	G
12	chr12:46951008:G:A	0	46951008	A	G
12	chr12:46951304:C:G	0	46951304	G	C
12	chr12:46951395:A:C	0	46951395	C	A
12	chr12:46952750:G:A	0	46952750	A	G
12	chr12:46954665:G:A	0	46954665	A	G
12	chr12:46956398:G:A	0	46956398	A	G
12	chr12:46956790:G:A	0	46956790	A	G
12	chr12:46957064:A:T	0	46957064	T	A
12	chr12:46957283:A:G	0	46957283	G	A
12	chr12:46957993:C:T	0	46957993	T	C
12	chr12:46958789:A:G	0	46958789	G	A
12	chr12:46959033:G:A	0	46959033	A	G
12	chr12:46959162:T:C	0	46959162	C	T
12	chr12:46959281:A:G	0	46959281	G	A
12	chr12:46959640:A:G	0	46959640	G	A
12	chr12:46959733:T:C	0	46959733	C	T
12	chr12:46959804:G:A	0	46959804	A	G
12	chr12:46959954:C:G	0	46959954	G	C
12	chr12:46960011:A:G	0	46960011	G	A
12	chr12:46960668:G:C	0	46960668	C	G
12	chr12:46962344:A:G	0	46962344	G	A
12	chr12:46962755:C:T	0	46962755	T	C
12	chr12:46962982:C:T	0	46962982	T	C
12	chr12:46963729:A:G	0	46963729	G	A
12	chr12:46964003:G:A	0	46964003	A	G
12	chr12:46964503:G:A	0	46964503	A	G
12	chr12:46964586:C:T	0	46964586	T	C
12	chr12:46965613:G:C	0	46965613	C	G
12	chr12:46967764:C:T	0	46967764	T	C
12	chr12:46968561:T:A	0	46968561	A	T
12	chr12:46968770:A:G	0	46968770	G	A
12	chr12:46969004:C:A	0	46969004	A	C
12	chr12:46969040:G:A	0	46969040	A	G
12	chr12:46969264:G:A	0	46969264	A	G
12	chr12:46970382:C:A	0	46970382	A	C
12	chr12:46971393:G:T	0	46971393	T	G
12	chr12:46972445:G:A	0	46972445	A	G
12	chr12:46973122:G:A	0	46973122	A	G
12	chr12:46973288:C:T	0	46973288	T	C
12	chr12:46973299:C:T	0	46973299	T	C
12	chr12:46973328:T:A	0	46973328	A	T
12	chr12:46975025:A:G	0	46975025	G	A
12	chr12:46975968:C:T	0	46975968	T	C
12	chr12:46976158:C:T	0	46976158	T	C
12	chr12:46976515:T:G	0	46976515	G	T
12	chr12:46977795:A:G	0	46977795	G	A
12	chr12:46978325:G:A	0	46978325	A	G
12	chr12:46978817:C:T	0	46978817	T	C
12	chr12:46980187:G:A	0	46980187	A	G
12	chr12:46980238:T:C	0	46980238	C	T
12	chr12:46980497:C:T	0	46980497	T	C
12	chr12:46980715:G:A	0	46980715	A	G
12	chr12:46980848:G:T	0	46980848	T	G
12	chr12:46980940:G:A	0	46980940	A	G
12	chr12:46981125:T:C	0	46981125	C	T
12	chr12:46981308:C:A	0	46981308	A	C
12	chr12:46983205:A:C	0	46983205	C	A
12	chr12:46983490:C:T	0	46983490	T	C
12	chr12:46983779:G:A	0	46983779	A	G
12	chr12:46983806:T:A	0	46983806	A	T
12	chr12:46984827:T:C	0	46984827	C	T
12	chr12:46985528:C:A	0	46985528	A	C
12	chr12:46987124:T:C	0	46987124	C	T
12	chr12:46987127:AT:A	0	46987127	A	AT
12	chr12:46987133:A:G	0	46987133	G	A
12	chr12:46988439:A:G	0	46988439	G	A
12	chr12:46989108:A:G	0	46989108	G	A
12	chr12:46989121:A:T	0	46989121	T	A
12	chr12:46989446:T:C	0	46989446	C	T
12	chr12:46989540:G:A	0	46989540	A	G
12	chr12:46989580:A:C	0	46989580	C	A
12	chr12:46990148:T:C	0	46990148	C	T
12	chr12:46990390:T:C	0	46990390	C	T
12	chr12:46990512:A:G	0	46990512	G	A
12	chr12:46990637:C:T	0	46990637	T	C
12	chr12:46991113:T:C	0	46991113	C	T
12	chr12:46991603:A:G	0	46991603	G	A
12	chr12:46991999:C:T	0	46991999	T	C
12	chr12:46992287:GC:G	0	46992287	G	GC
12	chr12:46992758:C:T	0	46992758	T	C
12	chr12:46993067:T:C	0	46993067	C	T
12	chr12:46993139:C:G	0	46993139	G	C
12	chr12:46994188:CA:C	0	46994188	C	CA
12	chr12:46994307:G:C	0	46994307	C	G
12	chr12:46994341:A:T	0	46994341	T	A
12	chr12:46994560:C:T	0	46994560	T	C
12	chr12:46995019:C:T	0	46995019	T	C
12	chr12:46995078:A:G	0	46995078	G	A
12	chr12:46995094:G:A	0	46995094	A	G
12	chr12:46995658:T:A	0	46995658	A	T
12	chr12:46997211:T:C	0	46997211	C	T
12	chr12:46997322:G:T	0	46997322	T	G
12	chr12:46997362:T:A	0	46997362	A	T
12	chr12:46997363:A:C	0	46997363	C	A
12	chr12:46997446:A:G	0	46997446	G	A
12	chr12:46997878:C:T	0	46997878	T	C
12	chr12:46997950:A:AT	0	46997950	AT	A
12	chr12:46998576:A:C	0	46998576	C	A
12	chr12:46999164:C:G	0	46999164	G	C
12	chr12:46999443:T:C	0	46999443	C	T
12	chr12:46999770:A:C	0	46999770	C	A
12	chr12:46999936:G:A	0	46999936	A	G
12	chr12:47000231:C:T	0	47000231	T	C
12	chr12:47000793:A:G	0	47000793	G	A
12	chr12:47001230:T:C	0	47001230	C	T
12	chr12:47001540:A:T	0	47001540	T	A
12	chr12:47002396:G:A	0	47002396	A	G
12	chr12:47003605:G:T	0	47003605	T	G
12	chr12:47004900:C:T	0	47004900	T	C
12	chr12:47004942:C:G	0	47004942	G	C
12	chr12:47005192:A:G	0	47005192	G	A
12	chr12:47005429:G:T	0	47005429	T	G
12	chr12:47005498:C:T	0	47005498	T	C
12	chr12:47005705:G:A	0	47005705	A	G
12	chr12:47006756:G:T	0	47006756	T	G
12	chr12:47007517:G:A	0	47007517	A	G
12	chr12:47009997:G:T	0	47009997	T	G
12	chr12:47010245:G:C	0	47010245	C	G
12	chr12:47010347:A:G	0	47010347	G	A
12	chr12:47010716:A:C	0	47010716	C	A
12	chr12:47010989:C:T	0	47010989	T	C
12	chr12:47011318:A:T	0	47011318	T	A
12	chr12:47011854:T:A	0	47011854	A	T
12	chr12:47012069:G:A	0	47012069	A	G
12	chr12:47012943:A:G	0	47012943	G	A
12	chr12:47013093:A:C	0	47013093	C	A
12	chr12:47013614:C:T	0	47013614	T	C
12	chr12:47014508:T:C	0	47014508	C	T
12	chr12:47014795:G:C	0	47014795	C	G
12	chr12:47015123:C:T	0	47015123	T	C
12	chr12:47015840:A:G	0	47015840	G	A
12	chr12:47015989:A:G	0	47015989	G	A
12	chr12:47016041:G:A	0	47016041	A	G
12	chr12:47016481:A:G	0	47016481	G	A
12	chr12:47016747:G:A	0	47016747	A	G
12	chr12:47017088:A:G	0	47017088	G	A
12	chr12:47017511:C:A	0	47017511	A	C
12	chr12:47017639:A:T	0	47017639	T	A
12	chr12:47017946:G:A	0	47017946	A	G
12	chr12:47018080:C:T	0	47018080	T	C
12	chr12:47018598:C:T	0	47018598	T	C
12	chr12:47018844:A:T	0	47018844	T	A
12	chr12:47019023:T:C	0	47019023	C	T
12	chr12:47019129:G:A	0	47019129	A	G
12	chr12:47019283:G:A	0	47019283	A	G
12	chr12:47020031:G:T	0	47020031	T	G
12	chr12:47020033:C:A	0	47020033	A	C
12	chr12:47020997:G:T	0	47020997	T	G
12	chr12:47021210:G:A	0	47021210	A	G
12	chr12:47021543:G:A	0	47021543	A	G
12	chr12:47021943:C:T	0	47021943	T	C
12	chr12:47022299:T:G	0	47022299	G	T
12	chr12:47022733:T:C	0	47022733	C	T
12	chr12:47023089:TTAAAA:T	0	47023089	T	TTAAAA
12	chr12:47023263:C:T	0	47023263	T	C
12	chr12:47023339:T:C	0	47023339	C	T
12	chr12:47024502:C:T	0	47024502	T	C
12	chr12:47024650:C:T	0	47024650	T	C
12	chr12:47025344:C:A	0	47025344	A	C
12	chr12:47025483:T:C	0	47025483	C	T
12	chr12:47025518:T:C	0	47025518	C	T
12	chr12:47025600:T:C	0	47025600	C	T
12	chr12:47025701:TATTAATA:T	0	47025701	T	TATTAATA
12	chr12:47025828:T:A	0	47025828	A	T
12	chr12:47025965:G:C	0	47025965	C	G
12	chr12:47026169:C:CT	0	47026169	CT	C
12	chr12:47026348:C:T	0	47026348	T	C
12	chr12:47026719:A:G	0	47026719	G	A
12	chr12:47027575:G:A	0	47027575	A	G
12	chr12:47028128:C:T	0	47028128	T	C
12	chr12:47028168:C:G	0	47028168	G	C
12	chr12:47029148:A:C	0	47029148	C	A
12	chr12:47029414:C:T	0	47029414	T	C
12	chr12:47029518:G:A	0	47029518	A	G
12	chr12:47029915:C:T	0	47029915	T	C
12	chr12:47030526:G:A	0	47030526	A	G
12	chr12:47030567:T:A	0	47030567	A	T
12	chr12:47031035:G:T	0	47031035	T	G
12	chr12:47032750:G:A	0	47032750	A	G
12	chr12:47034355:C:T	0	47034355	T	C
12	chr12:47034391:A:G	0	47034391	G	A
12	chr12:47034507:G:A	0	47034507	A	G
12	chr12:47035195:A:G	0	47035195	G	A
12	chr12:47035416:A:G	0	47035416	G	A
12	chr12:47036020:C:T	0	47036020	T	C
12	chr12:47036398:G:A	0	47036398	A	G
12	chr12:47036817:A:G	0	47036817	G	A
12	chr12:47037696:T:C	0	47037696	C	T
12	chr12:47037713:T:C	0	47037713	C	T
12	chr12:47038196:G:A	0	47038196	A	G
12	chr12:47038894:A:G	0	47038894	G	A
12	chr12:47038898:A:G	0	47038898	G	A
12	chr12:47040358:A:G	0	47040358	G	A
12	chr12:47041120:G:A	0	47041120	A	G
12	chr12:47041535:A:G	0	47041535	G	A
12	chr12:47041594:T:C	0	47041594	C	T
12	chr12:47042487:C:G	0	47042487	G	C
12	chr12:47043088:C:T	0	47043088	T	C
12	chr12:47043394:G:A	0	47043394	A	G
12	chr12:47043441:C:T	0	47043441	T	C
12	chr12:47043816:T:C	0	47043816	C	T
12	chr12:47044290:A:G	0	47044290	G	A
12	chr12:47046076:C:T	0	47046076	T	C
12	chr12:47046713:A:G	0	47046713	G	A
12	chr12:47046937:G:A	0	47046937	A	G
12	chr12:47047498:A:G	0	47047498	G	A
12	chr12:47047627:T:C	0	47047627	C	T
12	chr12:47048289:A:C	0	47048289	C	A
12	chr12:47049282:C:T	0	47049282	T	C
12	chr12:47049964:A:G	0	47049964	G	A
12	chr12:47050635:C:A	0	47050635	A	C
12	chr12:47050780:G:C	0	47050780	C	G
12	chr12:47050933:A:G	0	47050933	G	A
12	chr12:47051066:G:A	0	47051066	A	G
12	chr12:47051713:T:G	0	47051713	G	T
12	chr12:47052003:T:C	0	47052003	C	T
12	chr12:47052184:A:G	0	47052184	G	A
12	chr12:47052373:G:A	0	47052373	A	G
12	chr12:47052688:T:C	0	47052688	C	T
12	chr12:47052738:C:T	0	47052738	T	C
12	chr12:47053718:T:C	0	47053718	C	T
12	chr12:47054017:T:A	0	47054017	A	T
12	chr12:47054474:G:A	0	47054474	A	G
12	chr12:47054553:T:A	0	47054553	A	T
12	chr12:47054562:T:C	0	47054562	C	T
12	chr12:47054744:A:C	0	47054744	C	A
12	chr12:47054816:G:T	0	47054816	T	G
12	chr12:47055253:T:C	0	47055253	C	T
12	chr12:47056437:T:G	0	47056437	G	T
12	chr12:47056647:G:A	0	47056647	A	G
12	chr12:47056926:G:A	0	47056926	A	G
12	chr12:47057011:A:C	0	47057011	C	A
12	chr12:47057084:C:T	0	47057084	T	C
12	chr12:47057898:C:T	0	47057898	T	C
12	chr12:47058398:T:G	0	47058398	G	T
12	chr12:47058533:G:A	0	47058533	A	G
12	chr12:47059027:G:A	0	47059027	A	G
12	chr12:47059514:C:A	0	47059514	A	C
12	chr12:47059563:C:T	0	47059563	T	C
12	chr12:47060120:G:A	0	47060120	A	G
12	chr12:47060564:G:C	0	47060564	C	G
12	chr12:47060777:T:C	0	47060777	C	T
12	chr12:47060829:C:T	0	47060829	T	C
12	chr12:47061590:G:C	0	47061590	C	G
12	chr12:47062166:G:C	0	47062166	C	G
12	chr12:47062377:A:G	0	47062377	G	A
12	chr12:47062821:A:G	0	47062821	G	A
12	chr12:47063510:G:A	0	47063510	A	G
12	chr12:47063606:T:C	0	47063606	C	T
12	chr12:47063657:A:G	0	47063657	G	A
12	chr12:47063752:C:T	0	47063752	T	C
12	chr12:47063845:C:T	0	47063845	T	C
12	chr12:47064005:T:C	0	47064005	C	T
12	chr12:47065204:T:C	0	47065204	C	T
12	chr12:47066360:A:G	0	47066360	G	A
12	chr12:47066417:G:A	0	47066417	A	G
12	chr12:47066598:A:G	0	47066598	G	A
12	chr12:47066869:T:A	0	47066869	A	T
12	chr12:47067400:C:T	0	47067400	T	C
12	chr12:47067694:T:A	0	47067694	A	T
12	chr12:47067764:CTT:C	0	47067764	C	CTT
12	chr12:47067832:T:C	0	47067832	C	T
12	chr12:47068341:A:G	0	47068341	G	A
12	chr12:47069014:G:T	0	47069014	T	G
12	chr12:47069220:A:G	0	47069220	G	A
12	chr12:47069233:T:C	0	47069233	C	T
12	chr12:47069423:A:G	0	47069423	G	A
12	chr12:47069642:A:G	0	47069642	G	A
12	chr12:47069708:G:A	0	47069708	A	G
12	chr12:47069729:A:C	0	47069729	C	A
12	chr12:47071299:G:A	0	47071299	A	G
12	chr12:47072513:A:T	0	47072513	T	A
12	chr12:47072752:T:G	0	47072752	G	T
12	chr12:47073235:C:T	0	47073235	T	C
12	chr12:47073243:C:T	0	47073243	T	C
12	chr12:47073382:CA:C	0	47073382	C	CA
12	chr12:47073544:A:G	0	47073544	G	A
12	chr12:47073581:C:T	0	47073581	T	C
12	chr12:47073696:A:G	0	47073696	G	A
12	chr12:47073738:G:A	0	47073738	A	G
12	chr12:47074882:G:A	0	47074882	A	G
12	chr12:47075440:C:G	0	47075440	G	C
12	chr12:47075679:C:T	0	47075679	T	C
12	chr12:47076016:C:T	0	47076016	T	C
12	chr12:47076456:G:C	0	47076456	C	G
12	chr12:47076818:GAA:G	0	47076818	G	GAA
12	chr12:47077254:A:C	0	47077254	C	A
12	chr12:47079559:T:C	0	47079559	C	T
12	chr12:47081043:A:G	0	47081043	G	A
12	chr12:47081062:C:G	0	47081062	G	C
12	chr12:47082444:C:G	0	47082444	G	C
12	chr12:47082605:T:A	0	47082605	A	T
12	chr12:47084754:A:G	0	47084754	G	A
12	chr12:47085014:C:A	0	47085014	A	C
12	chr12:47085131:A:G	0	47085131	G	A
12	chr12:47085745:C:A	0	47085745	A	C
12	chr12:47086775:G:A	0	47086775	A	G
12	chr12:47088461:G:A	0	47088461	A	G
12	chr12:47088883:T:C	0	47088883	C	T
12	chr12:47090256:A:G	0	47090256	G	A
12	chr12:47092364:T:C	0	47092364	C	T
12	chr12:47092599:G:A	0	47092599	A	G
12	chr12:47092829:AG:A	0	47092829	A	AG
12	chr12:47093031:C:A	0	47093031	A	C
12	chr12:47093353:G:A	0	47093353	A	G
12	chr12:47093837:A:G	0	47093837	G	A
12	chr12:47094456:A:G	0	47094456	G	A
12	chr12:47094939:T:C	0	47094939	C	T
12	chr12:47094961:C:G	0	47094961	G	C
12	chr12:47095725:A:G	0	47095725	G	A
12	chr12:47095874:CT:C	0	47095874	C	CT
12	chr12:47096884:A:G	0	47096884	G	A
12	chr12:47098586:C:G	0	47098586	G	C
12	chr12:47099646:A:T	0	47099646	T	A
12	chr12:47099652:C:T	0	47099652	T	C
12	chr12:47099700:A:G	0	47099700	G	A
12	chr12:47100346:G:T	0	47100346	T	G
12	chr12:47101137:C:T	0	47101137	T	C
12	chr12:47102144:A:G	0	47102144	G	A
12	chr12:47102163:T:A	0	47102163	A	T
12	chr12:47102555:G:A	0	47102555	A	G
12	chr12:47103453:C:A	0	47103453	A	C
12	chr12:47103609:ATGAACCGGT:A	0	47103609	A	ATGAACCGGT
12	chr12:47104176:ACT:A	0	47104176	A	ACT
12	chr12:47104398:T:C	0	47104398	C	T
12	chr12:47104525:C:T	0	47104525	T	C
12	chr12:47104750:G:A	0	47104750	A	G
12	chr12:47104888:C:T	0	47104888	T	C
12	chr12:47104935:A:G	0	47104935	G	A
12	chr12:47104974:C:G	0	47104974	G	C
12	chr12:47105784:A:G	0	47105784	G	A
12	chr12:47106084:A:C	0	47106084	C	A
12	chr12:47106948:G:A	0	47106948	A	G
12	chr12:47107230:A:T	0	47107230	T	A
12	chr12:47107314:ACCATTGTATTG:A	0	47107314	A	ACCATTGTATTG
12	chr12:47108096:G:A	0	47108096	A	G
12	chr12:47108263:T:C	0	47108263	C	T
12	chr12:47108636:C:T	0	47108636	T	C
12	chr12:47109180:A:G	0	47109180	G	A
12	chr12:47109871:T:C	0	47109871	C	T
12	chr12:47110312:A:G	0	47110312	G	A
12	chr12:47111641:G:A	0	47111641	A	G
12	chr12:47111826:A:G	0	47111826	G	A
12	chr12:47112144:G:A	0	47112144	A	G
12	chr12:47112389:C:A	0	47112389	A	C
12	chr12:47113089:T:C	0	47113089	C	T
12	chr12:47113548:C:T	0	47113548	T	C
12	chr12:47114680:G:A	0	47114680	A	G
12	chr12:47115070:G:A	0	47115070	A	G
12	chr12:47116437:G:A	0	47116437	A	G
12	chr12:47117460:T:C	0	47117460	C	T
12	chr12:47117660:G:A	0	47117660	A	G
12	chr12:47117683:C:T	0	47117683	T	C
12	chr12:47117688:T:C	0	47117688	C	T
12	chr12:47117719:G:A	0	47117719	A	G
12	chr12:47117768:G:A	0	47117768	A	G
12	chr12:47117816:A:G	0	47117816	G	A
12	chr12:47118192:T:G	0	47118192	G	T
12	chr12:47118533:C:T	0	47118533	T	C
12	chr12:47118546:C:G	0	47118546	G	C
12	chr12:47118628:G:A	0	47118628	A	G
12	chr12:47118751:G:A	0	47118751	A	G
12	chr12:47118772:T:G	0	47118772	G	T
12	chr12:47118819:G:A	0	47118819	A	G
12	chr12:47120721:G:C	0	47120721	C	G
12	chr12:47121358:G:A	0	47121358	A	G
12	chr12:47121752:C:T	0	47121752	T	C
12	chr12:47121760:G:T	0	47121760	T	G
12	chr12:47121771:G:A	0	47121771	A	G
12	chr12:47121874:A:C	0	47121874	C	A
12	chr12:47121892:T:C	0	47121892	C	T
12	chr12:47121910:T:C	0	47121910	C	T
12	chr12:47122343:A:G	0	47122343	G	A
12	chr12:47122776:G:A	0	47122776	A	G
12	chr12:47122950:G:C	0	47122950	C	G
12	chr12:47123912:C:T	0	47123912	T	C
12	chr12:47124188:C:T	0	47124188	T	C
12	chr12:47124528:A:G	0	47124528	G	A
12	chr12:47124531:A:G	0	47124531	G	A
12	chr12:47124677:A:T	0	47124677	T	A
12	chr12:47125619:C:T	0	47125619	T	C
12	chr12:47125814:A:G	0	47125814	G	A
12	chr12:47126571:T:A	0	47126571	A	T
12	chr12:47126668:A:T	0	47126668	T	A
12	chr12:47127519:C:CCACCA	0	47127519	CCACCA	C
12	chr12:47127955:T:C	0	47127955	C	T
12	chr12:47127996:G:A	0	47127996	A	G
12	chr12:47128323:A:G	0	47128323	G	A
12	chr12:47128574:G:T	0	47128574	T	G
12	chr12:47128662:G:T	0	47128662	T	G
12	chr12:47128837:A:G	0	47128837	G	A
12	chr12:47129570:T:C	0	47129570	C	T
12	chr12:47129603:T:A	0	47129603	A	T
12	chr12:47129962:G:A	0	47129962	A	G
12	chr12:47130199:T:G	0	47130199	G	T
12	chr12:47130374:T:C	0	47130374	C	T
12	chr12:47131101:A:G	0	47131101	G	A
12	chr12:47132035:A:T	0	47132035	T	A
12	chr12:47132692:A:G	0	47132692	G	A
12	chr12:47132947:T:C	0	47132947	C	T
12	chr12:47133129:C:T	0	47133129	T	C
12	chr12:47133368:C:A	0	47133368	A	C
12	chr12:47133441:G:A	0	47133441	A	G
12	chr12:47133999:G:A	0	47133999	A	G
12	chr12:47134025:A:G	0	47134025	G	A
12	chr12:47134453:T:C	0	47134453	C	T
12	chr12:47134670:C:A	0	47134670	A	C
12	chr12:47135581:C:T	0	47135581	T	C
12	chr12:47135615:A:G	0	47135615	G	A
12	chr12:47136694:G:A	0	47136694	A	G
12	chr12:47138318:T:C	0	47138318	C	T
12	chr12:47139023:C:T	0	47139023	T	C
12	chr12:47139142:A:T	0	47139142	T	A
12	chr12:47139399:C:CT	0	47139399	CT	C
12	chr12:47139408:A:G	0	47139408	G	A
12	chr12:47139576:G:A	0	47139576	A	G
12	chr12:47139819:C:T	0	47139819	T	C
12	chr12:47139896:T:C	0	47139896	C	T
12	chr12:47141860:C:T	0	47141860	T	C
12	chr12:47141934:C:T	0	47141934	T	C
12	chr12:47142069:G:A	0	47142069	A	G
12	chr12:47142810:G:T	0	47142810	T	G
12	chr12:47142830:G:A	0	47142830	A	G
12	chr12:47143262:A:G	0	47143262	G	A
12	chr12:47143543:C:T	0	47143543	T	C
12	chr12:47143665:C:T	0	47143665	T	C
12	chr12:47143829:T:G	0	47143829	G	T
12	chr12:47143916:G:A	0	47143916	A	G
12	chr12:47144100:C:T	0	47144100	T	C
12	chr12:47144348:A:G	0	47144348	G	A
12	chr12:47144483:C:T	0	47144483	T	C
12	chr12:47145301:A:G	0	47145301	G	A
12	chr12:47145412:A:G	0	47145412	G	A
12	chr12:47145587:T:C	0	47145587	C	T
12	chr12:47146125:G:A	0	47146125	A	G
12	chr12:47146652:A:G	0	47146652	G	A
12	chr12:47147363:A:C	0	47147363	C	A
12	chr12:47147485:C:T	0	47147485	T	C
12	chr12:47147607:A:G	0	47147607	G	A
12	chr12:47148596:C:G	0	47148596	G	C
12	chr12:47148820:C:G	0	47148820	G	C
12	chr12:47149024:T:C	0	47149024	C	T
12	chr12:47149362:C:T	0	47149362	T	C
12	chr12:47150147:G:A	0	47150147	A	G
12	chr12:47150513:G:A	0	47150513	A	G
12	chr12:47151541:C:T	0	47151541	T	C
12	chr12:47151673:T:C	0	47151673	C	T
12	chr12:47152274:C:T	0	47152274	T	C
12	chr12:47152409:A:G	0	47152409	G	A
12	chr12:47152541:T:A	0	47152541	A	T
12	chr12:47152563:T:G	0	47152563	G	T
12	chr12:47153068:G:A	0	47153068	A	G
12	chr12:47153218:C:T	0	47153218	T	C
12	chr12:47154052:G:A	0	47154052	A	G
12	chr12:47154293:A:C	0	47154293	C	A
12	chr12:47155081:A:G	0	47155081	G	A
12	chr12:47156411:G:A	0	47156411	A	G
12	chr12:47157184:G:A	0	47157184	A	G
12	chr12:47157909:G:A	0	47157909	A	G
12	chr12:47159146:C:T	0	47159146	T	C
12	chr12:47159417:T:A	0	47159417	A	T
12	chr12:47161079:G:A	0	47161079	A	G
12	chr12:47162006:T:C	0	47162006	C	T
12	chr12:47162131:A:G	0	47162131	G	A
12	chr12:47162841:T:A	0	47162841	A	T
12	chr12:47164424:T:C	0	47164424	C	T
12	chr12:47164666:G:T	0	47164666	T	G
12	chr12:47165369:G:C	0	47165369	C	G
12	chr12:47166046:C:T	0	47166046	T	C
12	chr12:47166512:A:C	0	47166512	C	A
12	chr12:47166540:T:G	0	47166540	G	T
12	chr12:47168351:C:G	0	47168351	G	C
12	chr12:47168352:G:A	0	47168352	A	G
12	chr12:47168488:T:C	0	47168488	C	T
12	chr12:47169144:G:T	0	47169144	T	G
12	chr12:47169753:G:T	0	47169753	T	G
12	chr12:47169754:C:T	0	47169754	T	C
12	chr12:47170456:G:A	0	47170456	A	G
12	chr12:47171176:C:T	0	47171176	T	C
12	chr12:47171825:T:C	0	47171825	C	T
12	chr12:47172417:C:T	0	47172417	T	C
12	chr12:47172458:A:G	0	47172458	G	A
12	chr12:47172557:G:A	0	47172557	A	G
12	chr12:47172790:G:A	0	47172790	A	G
12	chr12:47173454:G:A	0	47173454	A	G
12	chr12:47174022:G:A	0	47174022	A	G
12	chr12:47174938:C:T	0	47174938	T	C
12	chr12:47175147:C:T	0	47175147	T	C
12	chr12:47175369:A:G	0	47175369	G	A
12	chr12:47177112:T:C	0	47177112	C	T
12	chr12:47177342:C:T	0	47177342	T	C
12	chr12:47177525:T:C	0	47177525	C	T
12	chr12:47177819:T:C	0	47177819	C	T
12	chr12:47178201:C:T	0	47178201	T	C
12	chr12:47178561:A:G	0	47178561	G	A
12	chr12:47179539:A:G	0	47179539	G	A
12	chr12:47179600:A:G	0	47179600	G	A
12	chr12:47179710:A:G	0	47179710	G	A
12	chr12:47180705:A:G	0	47180705	G	A
12	chr12:47181077:C:T	0	47181077	T	C
12	chr12:47181305:C:T	0	47181305	T	C
12	chr12:47181508:T:C	0	47181508	C	T
12	chr12:47181562:T:C	0	47181562	C	T
12	chr12:47182077:G:C	0	47182077	C	G
12	chr12:47182895:T:G	0	47182895	G	T
12	chr12:47184157:G:A	0	47184157	A	G
12	chr12:47184196:T:C	0	47184196	C	T
12	chr12:47184456:A:G	0	47184456	G	A
12	chr12:47184861:A:C	0	47184861	C	A
12	chr12:47184950:A:G	0	47184950	G	A
12	chr12:47185006:T:A	0	47185006	A	T
12	chr12:47185314:A:G	0	47185314	G	A
12	chr12:47185411:T:C	0	47185411	C	T
12	chr12:47185465:C:T	0	47185465	T	C
12	chr12:47185469:G:C	0	47185469	C	G
12	chr12:47185881:T:A	0	47185881	A	T
12	chr12:47186150:A:G	0	47186150	G	A
12	chr12:47186223:AAAG:A	0	47186223	A	AAAG
12	chr12:47186310:CTT:C	0	47186310	C	CTT
12	chr12:47186444:G:A	0	47186444	A	G
12	chr12:47186633:A:T	0	47186633	T	A
12	chr12:47186929:T:A	0	47186929	A	T
12	chr12:47186932:T:C	0	47186932	C	T
12	chr12:47187043:A:G	0	47187043	G	A
12	chr12:47187337:C:T	0	47187337	T	C
12	chr12:47188248:T:C	0	47188248	C	T
12	chr12:47188333:C:T	0	47188333	T	C
12	chr12:47188402:G:C	0	47188402	C	G
12	chr12:47188912:T:C	0	47188912	C	T
12	chr12:47188941:C:T	0	47188941	T	C
12	chr12:47189193:G:T	0	47189193	T	G
12	chr12:47189214:T:C	0	47189214	C	T
12	chr12:47189925:G:C	0	47189925	C	G
12	chr12:47190531:G:A	0	47190531	A	G
12	chr12:47190569:A:G	0	47190569	G	A
12	chr12:47190648:G:C	0	47190648	C	G
12	chr12:47190969:A:G	0	47190969	G	A
12	chr12:47190992:C:A	0	47190992	A	C
12	chr12:47191138:A:G	0	47191138	G	A
12	chr12:47191147:C:T	0	47191147	T	C
12	chr12:47191200:C:T	0	47191200	T	C
12	chr12:47191332:G:A	0	47191332	A	G
12	chr12:47194625:T:C	0	47194625	C	T
12	chr12:47194986:GA:G	0	47194986	G	GA
12	chr12:47196215:T:G	0	47196215	G	T
12	chr12:47196625:C:T	0	47196625	T	C
12	chr12:47196779:C:T	0	47196779	T	C
12	chr12:47197113:C:T	0	47197113	T	C
12	chr12:47198083:C:T	0	47198083	T	C
12	chr12:47198314:G:A	0	47198314	A	G
12	chr12:47198364:A:G	0	47198364	G	A
12	chr12:47199162:C:T	0	47199162	T	C
12	chr12:47199626:C:A	0	47199626	A	C
12	chr12:47199733:T:A	0	47199733	A	T
12	chr12:47199765:A:G	0	47199765	G	A
12	chr12:47199995:G:A	0	47199995	A	G
12	chr12:47200680:A:G	0	47200680	G	A
12	chr12:47201892:A:C	0	47201892	C	A
12	chr12:47204200:C:T	0	47204200	T	C
12	chr12:47205577:G:C	0	47205577	C	G
12	chr12:47205827:C:T	0	47205827	T	C
12	chr12:47206378:A:G	0	47206378	G	A
12	chr12:47206446:C:A	0	47206446	A	C
12	chr12:47206649:C:T	0	47206649	T	C
12	chr12:47208236:GT:G	0	47208236	G	GT
12	chr12:47208432:C:T	0	47208432	T	C
12	chr12:47208443:T:C	0	47208443	C	T
12	chr12:47209212:T:A	0	47209212	A	T
12	chr12:47209379:G:A	0	47209379	A	G
12	chr12:47210629:G:A	0	47210629	A	G
12	chr12:47211048:G:A	0	47211048	A	G
12	chr12:47211997:C:A	0	47211997	A	C
12	chr12:47213234:T:C	0	47213234	C	T
12	chr12:47213516:G:A	0	47213516	A	G
12	chr12:47214352:G:C	0	47214352	C	G
12	chr12:47214384:T:C	0	47214384	C	T
12	chr12:47214535:C:T	0	47214535	T	C
12	chr12:47214637:A:G	0	47214637	G	A
12	chr12:47214769:AG:A	0	47214769	A	AG
12	chr12:47215275:T:C	0	47215275	C	T
12	chr12:47215796:TATAATCCCAGC:T	0	47215796	T	TATAATCCCAGC
12	chr12:47215810:TTTGGGAGGCCAAGGCGGGTGGATCAC:T	0	47215810	T	TTTGGGAGGCCAAGGCGGGTGGATCAC
12	chr12:47215838:TGAGGTAAGGAGTTCGAGACCAG:T	0	47215838	T	TGAGGTAAGGAGTTCGAGACCAG
12	chr12:47215868:AACATGGTG:A	0	47215868	A	AACATGGTG
12	chr12:47217758:C:G	0	47217758	G	C
12	chr12:47218718:G:C	0	47218718	C	G
12	chr12:47218939:G:A	0	47218939	A	G
12	chr12:47219095:T:G	0	47219095	G	T
12	chr12:47219287:G:A	0	47219287	A	G
12	chr12:47219392:A:G	0	47219392	G	A
12	chr12:47219501:C:T	0	47219501	T	C
12	chr12:47219803:T:C	0	47219803	C	T
12	chr12:47220155:A:G	0	47220155	G	A
12	chr12:47220344:G:T	0	47220344	T	G
12	chr12:47220362:G:A	0	47220362	A	G
12	chr12:47221155:C:A	0	47221155	A	C
12	chr12:47221203:A:G	0	47221203	G	A
12	chr12:47221215:A:G	0	47221215	G	A
12	chr12:47221385:T:C	0	47221385	C	T
12	chr12:47221391:T:C	0	47221391	C	T
12	chr12:47222157:C:T	0	47222157	T	C
12	chr12:47222283:G:A	0	47222283	A	G
12	chr12:47222292:C:T	0	47222292	T	C
12	chr12:47222346:T:C	0	47222346	C	T
12	chr12:47222377:A:G	0	47222377	G	A
12	chr12:47222776:C:CT	0	47222776	CT	C
12	chr12:47222787:G:T	0	47222787	T	G
12	chr12:47223058:A:G	0	47223058	G	A
12	chr12:47223993:C:T	0	47223993	T	C
12	chr12:47224583:C:T	0	47224583	T	C
12	chr12:47225152:G:A	0	47225152	A	G
12	chr12:47227277:T:G	0	47227277	G	T
12	chr12:47230210:G:A	0	47230210	A	G
12	chr12:47230366:A:G	0	47230366	G	A
12	chr12:47230688:T:C	0	47230688	C	T
12	chr12:47231203:G:A	0	47231203	A	G
12	chr12:47231932:A:G	0	47231932	G	A
12	chr12:47232495:T:C	0	47232495	C	T
12	chr12:47232641:AT:A	0	47232641	A	AT
12	chr12:47232647:G:A	0	47232647	A	G
12	chr12:47232798:T:C	0	47232798	C	T
12	chr12:47233138:T:C	0	47233138	C	T
12	chr12:47233162:C:T	0	47233162	T	C
12	chr12:47233621:C:T	0	47233621	T	C
12	chr12:47237016:G:A	0	47237016	A	G
12	chr12:47237446:T:C	0	47237446	C	T
12	chr12:47239048:T:C	0	47239048	C	T
12	chr12:47239298:T:G	0	47239298	G	T
12	chr12:47240010:A:G	0	47240010	G	A
12	chr12:47240500:C:T	0	47240500	T	C
12	chr12:47241084:C:T	0	47241084	T	C
12	chr12:47241321:C:T	0	47241321	T	C
12	chr12:47241442:T:C	0	47241442	C	T
12	chr12:47242092:A:G	0	47242092	G	A
12	chr12:47242402:A:C	0	47242402	C	A
12	chr12:47243029:T:C	0	47243029	C	T
12	chr12:47243853:T:C	0	47243853	C	T
12	chr12:47244795:G:A	0	47244795	A	G
12	chr12:47245743:T:C	0	47245743	C	T
12	chr12:47246038:T:C	0	47246038	C	T
12	chr12:47246181:C:T	0	47246181	T	C
12	chr12:47246436:G:A	0	47246436	A	G
12	chr12:47246584:T:C	0	47246584	C	T
12	chr12:47246609:G:A	0	47246609	A	G
12	chr12:47246655:A:T	0	47246655	T	A
12	chr12:47246998:A:G	0	47246998	G	A
12	chr12:47247280:C:T	0	47247280	T	C
12	chr12:47247404:C:A	0	47247404	A	C
12	chr12:47248314:C:T	0	47248314	T	C
12	chr12:47248546:A:G	0	47248546	G	A
12	chr12:47249058:C:T	0	47249058	T	C
12	chr12:47249150:T:A	0	47249150	A	T
12	chr12:47249542:T:C	0	47249542	C	T
12	chr12:47249619:A:G	0	47249619	G	A
12	chr12:47250221:G:A	0	47250221	A	G
12	chr12:47250551:A:G	0	47250551	G	A
12	chr12:47250573:T:C	0	47250573	C	T
12	chr12:47250673:C:T	0	47250673	T	C
12	chr12:47251430:C:T	0	47251430	T	C
12	chr12:47251661:T:G	0	47251661	G	T
12	chr12:47251797:T:C	0	47251797	C	T
12	chr12:47251861:A:C	0	47251861	C	A
12	chr12:47252206:G:A	0	47252206	A	G
12	chr12:47252325:G:T	0	47252325	T	G
12	chr12:47253230:G:T	0	47253230	T	G
12	chr12:47253337:C:T	0	47253337	T	C
12	chr12:47253369:T:C	0	47253369	C	T
12	chr12:47253662:A:G	0	47253662	G	A
12	chr12:47253765:G:A	0	47253765	A	G
12	chr12:47254012:G:A	0	47254012	A	G
12	chr12:47254058:A:G	0	47254058	G	A
12	chr12:47254807:C:T	0	47254807	T	C
12	chr12:47254885:A:G	0	47254885	G	A
12	chr12:47255088:C:T	0	47255088	T	C
12	chr12:47255219:A:G	0	47255219	G	A
12	chr12:47255298:A:G	0	47255298	G	A
```
