## Supplementary material for "Characterization of shared and ancestry-specific signals driving complex traits using multi-ancestry fine-mapping": mesusieoutput

```
                 eur          afr      eur_afr
   [1,] 0.0001602420 2.320956e-04 7.736107e-05
   [2,] 0.0001602420 1.481206e-04 4.937381e-05
   [3,] 0.0001602420 1.528686e-04 5.095591e-05
   [4,] 0.0001602420 1.278928e-04 4.263060e-05
   [5,] 0.0001602420 1.574724e-04 5.249014e-05
   [6,] 0.0001602420 1.487987e-04 4.959949e-05
   [7,] 0.0001602420 1.150709e-04 3.835697e-05
   [8,] 0.0001602420 1.614156e-04 5.380513e-05
   [9,] 0.0001602420 1.121877e-04 3.739584e-05
  [10,] 0.0001602420 1.394521e-04 4.648352e-05
  [11,] 0.0001602420 1.443725e-04 4.812393e-05
  [12,] 0.0001602420 1.260936e-04 4.203088e-05
  [13,] 0.0001602420 1.544502e-04 5.148330e-05
  [14,] 0.0001602420 1.595106e-04 5.317204e-05
  [15,] 0.0001602420 1.498944e-04 4.996475e-05
  [16,] 0.0001602420 1.340797e-04 4.469072e-05
  [17,] 0.0001602420 1.185951e-04 3.952984e-05
  [18,] 0.0001602420 1.177790e-04 3.925760e-05
  [19,] 0.0001602420 1.451563e-04 4.838612e-05
  [20,] 0.0001602420 1.523314e-04 5.077861e-05
  [21,] 0.0001602420 1.505540e-04 5.018485e-05
  [22,] 0.0001602420 1.504452e-04 5.014850e-05
  [23,] 0.0001602420 2.523566e-04 8.412096e-05
  [24,] 0.0001602420 1.862341e-04 6.208610e-05
  [25,] 0.0001602420 1.270316e-04 4.234167e-05
  [26,] 0.0001602420 1.241456e-04 4.137851e-05
  [27,] 0.0001602420 1.390522e-04 4.634817e-05
  [28,] 0.0001602420 2.500586e-04 8.335868e-05
  [29,] 0.0001602420 1.304479e-04 4.347941e-05
  [30,] 0.0001602420 1.548442e-04 5.161464e-05
  [31,] 0.0001602420 1.545018e-04 5.150184e-05
  [32,] 0.0001602420 1.667632e-04 5.559117e-05
  [33,] 0.0001602420 1.408355e-04 4.694478e-05
  [34,] 0.0001602420 1.405612e-04 4.685345e-05
  [35,] 0.0001602420 1.150718e-04 3.835740e-05
  [36,] 0.0001602420 1.355079e-04 4.516950e-05
  [37,] 0.0001602420 1.344972e-04 4.483165e-05
  [38,] 0.0001602420 1.393610e-04 4.645245e-05
  [39,] 0.0001602420 1.058584e-04 3.528624e-05
  [40,] 0.0001602420 1.339894e-04 4.466618e-05
  [41,] 0.0001602420 1.029312e-04 3.431047e-05
  [42,] 0.0001602420 1.339227e-04 4.464012e-05
  [43,] 0.0001602420 1.390913e-04 4.636392e-05
  [44,] 0.0001602420 1.372614e-04 4.575469e-05
  [45,] 0.0001602420 1.390955e-04 4.636531e-05
  [46,] 0.0001602420 1.386235e-04 4.620780e-05
  [47,] 0.0001602420 1.386419e-04 4.621388e-05
  [48,] 0.0001602420 1.386394e-04 4.621308e-05
  [49,] 0.0001602420 1.308398e-04 4.361313e-05
  [50,] 0.0001602420 1.386829e-04 4.622763e-05
  [51,] 0.0001602420 1.386498e-04 4.621655e-05
  [52,] 0.0001602420 1.386336e-04 4.621112e-05
  [53,] 0.0001602420 1.314469e-04 4.381672e-05
  [54,] 0.0001602420 1.388683e-04 4.628917e-05
  [55,] 0.0001602420 1.472150e-04 4.906922e-05
  [56,] 0.0001602420 1.125010e-04 3.750007e-05
  [57,] 0.0001602420 1.514345e-04 5.047519e-05
  [58,] 0.0001602420 1.052652e-04 3.508821e-05
  [59,] 0.0001602420 1.502341e-04 5.007520e-05
  [60,] 0.0001602420 1.502151e-04 5.006889e-05
  [61,] 0.0001602420 1.108360e-04 3.694536e-05
  [62,] 0.0001602420 1.422513e-04 4.741470e-05
  [63,] 0.0001602420 1.445089e-04 4.816706e-05
  [64,] 0.0001602420 1.501907e-04 5.006074e-05
  [65,] 0.0001602420 1.476529e-04 4.921520e-05
  [66,] 0.0001602420 1.417979e-04 4.726423e-05
  [67,] 0.0001602420 1.495866e-04 4.985948e-05
  [68,] 0.0001602420 1.501493e-04 5.004696e-05
  [69,] 0.0001602420 1.511055e-04 5.036560e-05
  [70,] 0.0001602420 1.154266e-04 3.847686e-05
  [71,] 0.0001602420 1.490940e-04 4.969528e-05
  [72,] 0.0001602420 1.269902e-04 4.233085e-05
  [73,] 0.0001602420 1.451969e-04 4.839651e-05
  [74,] 0.0001602420 1.480710e-04 4.935443e-05
  [75,] 0.0001602420 1.158351e-04 3.861309e-05
  [76,] 0.0001602420 1.466598e-04 4.888405e-05
  [77,] 0.0001602420 1.126545e-04 3.755119e-05
  [78,] 0.0001602420 1.059474e-04 3.531560e-05
  [79,] 0.0001602420 1.563377e-04 5.210993e-05
  [80,] 0.0001602420 1.413173e-04 4.710318e-05
  [81,] 0.0001602420 1.316831e-04 4.389449e-05
  [82,] 0.0001602420 1.071478e-04 3.571576e-05
  [83,] 0.0001602420 1.654596e-04 5.514849e-05
  [84,] 0.0001602420 1.389608e-04 4.631785e-05
  [85,] 0.0001602420 1.411594e-04 4.705047e-05
  [86,] 0.0001602420 1.576862e-04 5.255802e-05
  [87,] 0.0001602420 1.557418e-04 5.191028e-05
  [88,] 0.0001602420 1.260505e-04 4.201763e-05
  [89,] 0.0001602420 1.540125e-04 5.133403e-05
  [90,] 0.0001602420 1.139040e-04 3.796799e-05
  [91,] 0.0001602420 1.388247e-04 4.627407e-05
  [92,] 0.0001602420 1.437065e-04 4.790017e-05
  [93,] 0.0001602420 1.398040e-04 4.659984e-05
  [94,] 0.0001602420 1.481884e-04 4.939412e-05
  [95,] 0.0001602420 1.437211e-04 4.790541e-05
  [96,] 0.0001602420 1.535762e-04 5.119272e-05
  [97,] 0.0001602420 1.402859e-04 4.676069e-05
  [98,] 0.0001602420 1.446608e-04 4.821841e-05
  [99,] 0.0001602420 1.447493e-04 4.824786e-05
 [100,] 0.0001602420 1.363548e-04 4.545150e-05
 [101,] 0.0001602420 1.391520e-04 4.638359e-05
 [102,] 0.0001602420 1.444762e-04 4.815689e-05
 [103,] 0.0001602420 1.525293e-04 5.084164e-05
 [104,] 0.0001602420 1.348417e-04 4.494708e-05
 [105,] 0.0001602420 1.459465e-04 4.864703e-05
 [106,] 0.0001602420 1.133972e-04 3.780022e-05
 [107,] 0.0001602420 1.503912e-04 5.013051e-05
 [108,] 0.0001602420 1.385650e-04 4.618906e-05
 [109,] 0.0001602420 1.448400e-04 4.827834e-05
 [110,] 0.0001602420 1.750871e-04 5.836135e-05
 [111,] 0.0001602420 1.438092e-04 4.793467e-05
 [112,] 0.0001602420 1.436376e-04 4.787751e-05
 [113,] 0.0001602420 1.569363e-04 5.231142e-05
 [114,] 0.0001602420 1.459027e-04 4.863246e-05
 [115,] 0.0001602420 1.440294e-04 4.800802e-05
 [116,] 0.0001602420 1.494065e-04 4.980133e-05
 [117,] 0.0001602420 1.439094e-04 4.796805e-05
 [118,] 0.0001602420 1.439058e-04 4.796684e-05
 [119,] 0.0001602420 1.551126e-04 5.170501e-05
 [120,] 0.0001602420 1.448917e-04 4.829535e-05
 [121,] 0.0001602420 1.371846e-04 4.572812e-05
 [122,] 0.0001602420 1.458169e-04 4.860364e-05
 [123,] 0.0001602420 1.197094e-04 3.990458e-05
 [124,] 0.0001602420 1.448406e-04 4.827834e-05
 [125,] 0.0001602420 1.437746e-04 4.792317e-05
 [126,] 0.0001602420 1.393193e-04 4.643930e-05
 [127,] 0.0001602420 1.444938e-04 4.816280e-05
 [128,] 0.0001602420 2.226539e-04 7.422270e-05
 [129,] 0.0001602420 1.553053e-04 5.176760e-05
 [130,] 0.0001602420 1.451814e-04 4.839214e-05
 [131,] 0.0001602420 1.440053e-04 4.800004e-05
 [132,] 0.0001602420 1.405683e-04 4.685503e-05
 [133,] 0.0001602420 1.309758e-04 4.365856e-05
 [134,] 0.0001602420 1.407733e-04 4.692330e-05
 [135,] 0.0001602420 1.454600e-04 4.848755e-05
 [136,] 0.0001602420 1.411715e-04 4.705597e-05
 [137,] 0.0001602420 1.414712e-04 4.715603e-05
 [138,] 0.0001602420 1.236765e-04 4.122710e-05
 [139,] 0.0001602420 1.436475e-04 4.788112e-05
 [140,] 0.0001602420 1.448912e-04 4.829706e-05
 [141,] 0.0001602420 1.500621e-04 5.001863e-05
 [142,] 0.0001602420 1.016832e-04 3.389485e-05
 [143,] 0.0001602420 1.436049e-04 4.786691e-05
 [144,] 0.0001602420 1.436110e-04 4.786899e-05
 [145,] 0.0001602420 1.428579e-04 4.761808e-05
 [146,] 0.0001602420 1.548415e-04 5.161538e-05
 [147,] 0.0001602420 1.567860e-04 5.226139e-05
 [148,] 0.0001602420 1.549975e-04 5.166732e-05
 [149,] 0.0001602420 2.571188e-04 8.570339e-05
 [150,] 0.0001602420 1.350661e-04 4.502246e-05
 [151,] 0.0001602420 1.354291e-04 4.514285e-05
 [152,] 0.0001602420 2.234327e-04 7.447552e-05
 [153,] 0.0001602420 1.567708e-04 5.225605e-05
 [154,] 0.0001602420 1.569321e-04 5.231005e-05
 [155,] 0.0001602420 2.291683e-04 7.639185e-05
 [156,] 0.0001602420 1.568911e-04 5.229639e-05
 [157,] 0.0001602420 2.095682e-04 6.985489e-05
 [158,] 0.0001602420 2.048117e-04 6.826959e-05
 [159,] 0.0001602420 1.271889e-04 4.239787e-05
 [160,] 0.0001602420 2.826192e-04 9.421602e-05
 [161,] 0.0001602420 1.895296e-04 6.317825e-05
 [162,] 0.0001602420 2.117094e-04 7.056875e-05
 [163,] 0.0001602420 1.496307e-04 4.987708e-05
 [164,] 0.0001602420 2.066515e-04 6.888286e-05
 [165,] 0.0001602420 7.094411e-04 2.364813e-04
 [166,] 0.0001602420 1.865229e-04 6.217316e-05
 [167,] 0.0001602420 2.279933e-04 7.600151e-05
 [168,] 0.0001602420 1.835386e-04 6.117879e-05
 [169,] 0.0001602420 1.869517e-04 6.231664e-05
 [170,] 0.0001602420 1.110646e-04 3.702231e-05
 [171,] 0.0001602420 1.951682e-04 6.505525e-05
 [172,] 0.0001602420 1.571579e-04 5.238526e-05
 [173,] 0.0001602420 1.923754e-04 6.412738e-05
 [174,] 0.0001602420 1.551651e-04 5.171978e-05
 [175,] 0.0001602420 1.570395e-04 5.234580e-05
 [176,] 0.0001602420 1.507649e-04 5.025431e-05
 [177,] 0.0001602420 3.754560e-04 1.251570e-04
 [178,] 0.0001602420 3.200554e-04 1.066886e-04
 [179,] 0.0001602420 1.041604e-04 3.472034e-05
 [180,] 0.0001602420 1.614901e-04 5.383160e-05
 [181,] 0.0001602420 1.549762e-04 5.165877e-05
 [182,] 0.0001602420 1.038846e-04 3.462838e-05
 [183,] 0.0001602420 1.534297e-04 5.114364e-05
 [184,] 0.0001602420 1.678018e-04 5.593502e-05
 [185,] 0.0001602420 3.495824e-04 1.165348e-04
 [186,] 0.0001602420 1.593019e-04 5.309977e-05
 [187,] 0.0001602420 1.128560e-04 3.761797e-05
 [188,] 0.0001602420 1.547988e-04 5.159990e-05
 [189,] 0.0001602420 1.442260e-04 4.807616e-05
 [190,] 0.0001602420 1.377169e-04 4.590650e-05
 [191,] 0.0001602420 1.118303e-04 3.727610e-05
 [192,] 0.0001602420 1.503869e-04 5.012911e-05
 [193,] 0.0001602420 1.479013e-04 4.930139e-05
 [194,] 0.0001602420 1.260601e-04 4.202021e-05
 [195,] 0.0001602420 2.100382e-04 7.001443e-05
 [196,] 0.0001602420 1.491502e-04 4.971668e-05
 [197,] 0.0001602420 1.520195e-04 5.067327e-05
 [198,] 0.0001602420 1.491484e-04 4.971610e-05
 [199,] 0.0001602420 1.521572e-04 5.071925e-05
 [200,] 0.0001602420 1.506697e-04 5.022470e-05
 [201,] 0.0001602420 1.393739e-04 4.645856e-05
 [202,] 0.0001602420 2.920637e-04 9.736274e-05
 [203,] 0.0001602420 1.499209e-04 4.997375e-05
 [204,] 0.0001602420 2.891469e-04 9.639030e-05
 [205,] 0.0001602420 1.428688e-04 4.762299e-05
 [206,] 0.0001602420 1.516866e-04 5.056309e-05
 [207,] 0.0001602420 1.522087e-04 5.073712e-05
 [208,] 0.0001602420 1.473590e-04 4.912200e-05
 [209,] 0.0001602420 1.988303e-04 6.628124e-05
 [210,] 0.0001602420 1.499160e-04 4.997209e-05
 [211,] 0.0001602420 1.522087e-04 5.073718e-05
 [212,] 0.0001602420 1.522087e-04 5.073720e-05
 [213,] 0.0001602420 1.483740e-04 4.946055e-05
 [214,] 0.0001602420 1.248960e-04 4.163233e-05
 [215,] 0.0001602420 1.443476e-04 4.811611e-05
 [216,] 0.0001602420 1.511933e-04 5.040053e-05
 [217,] 0.0001602420 2.793458e-04 9.312204e-05
 [218,] 0.0001602420 1.497573e-04 4.991867e-05
 [219,] 0.0001602420 1.418096e-04 4.727183e-05
 [220,] 0.0001602420 1.498813e-04 4.996036e-05
 [221,] 0.0001602420 1.403892e-04 4.679816e-05
 [222,] 0.0001602420 1.419790e-04 4.732836e-05
 [223,] 0.0001602420 1.656026e-04 5.520702e-05
 [224,] 0.0001602420 1.417789e-04 4.725962e-05
 [225,] 0.0001602420 1.418274e-04 4.727572e-05
 [226,] 0.0001602420 1.419008e-04 4.730016e-05
 [227,] 0.0001602420 1.620254e-04 5.401425e-05
 [228,] 0.0001602420 1.605629e-04 5.351997e-05
 [229,] 0.0001602420 2.000224e-04 6.668250e-05
 [230,] 0.0001602420 1.362235e-04 4.540699e-05
 [231,] 0.0001602420 1.479858e-04 4.932689e-05
 [232,] 0.0001602420 1.500758e-04 5.002472e-05
 [233,] 0.0001602420 1.411368e-04 4.704652e-05
 [234,] 0.0001602420 1.574080e-04 5.247048e-05
 [235,] 0.0001602420 1.078676e-04 3.595610e-05
 [236,] 0.0001602420 1.657307e-04 5.524245e-05
 [237,] 0.0001602420 1.774860e-04 5.916138e-05
 [238,] 0.0001602420 1.267715e-04 4.225747e-05
 [239,] 0.0001602420 1.420777e-04 4.736009e-05
 [240,] 0.0001602420 1.419406e-04 4.731437e-05
 [241,] 0.0001602420 1.303771e-04 4.345985e-05
 [242,] 0.0001602420 1.359499e-04 4.531613e-05
 [243,] 0.0001602420 1.245066e-04 4.150195e-05
 [244,] 0.0001602420 1.490208e-04 4.967321e-05
 [245,] 0.0001602420 1.490154e-04 4.967139e-05
 [246,] 0.0001602420 1.550041e-04 5.167021e-05
 [247,] 0.0001602420 1.542487e-04 5.141800e-05
 [248,] 0.0001602420 1.567043e-04 5.223685e-05
 [249,] 0.0001602420 1.669679e-04 5.565496e-05
 [250,] 0.0001602420 1.689789e-04 5.632499e-05
 [251,] 0.0001602420 1.799374e-04 5.998025e-05
 [252,] 0.0001602420 1.714682e-04 5.715443e-05
 [253,] 0.0001602420 1.162501e-04 3.874973e-05
 [254,] 0.0001602420 1.572861e-04 5.242956e-05
 [255,] 0.0001602420 2.082320e-04 6.941206e-05
 [256,] 0.0001602420 1.957011e-04 6.523490e-05
 [257,] 0.0001602420 1.988996e-04 6.629748e-05
 [258,] 0.0001602420 1.616943e-04 5.389882e-05
 [259,] 0.0001602420 1.685415e-04 5.617919e-05
 [260,] 0.0001602420 1.471055e-04 4.903492e-05
 [261,] 0.0001602420 1.470988e-04 4.903270e-05
 [262,] 0.0001602420 1.852229e-04 6.173869e-05
 [263,] 0.0001602420 1.727888e-04 5.759431e-05
 [264,] 0.0001602420 1.151781e-04 3.839303e-05
 [265,] 0.0001602420 2.033003e-04 6.776818e-05
 [266,] 0.0001602420 1.689598e-04 5.631874e-05
 [267,] 0.0001602420 1.733474e-04 5.778058e-05
 [268,] 0.0001602420 1.109729e-04 3.699116e-05
 [269,] 0.0001602420 1.490994e-04 4.969945e-05
 [270,] 0.0001602420 1.553205e-04 5.177372e-05
 [271,] 0.0001602420 1.192748e-04 3.975806e-05
 [272,] 0.0001602420 1.307978e-04 4.359870e-05
 [273,] 0.0001602420 1.112728e-04 3.709172e-05
 [274,] 0.0001602420 1.429689e-04 4.765535e-05
 [275,] 0.0001602420 1.327054e-04 4.423280e-05
 [276,] 0.0001602420 1.680995e-04 5.603517e-05
 [277,] 0.0001602420 1.214699e-04 4.048672e-05
 [278,] 0.0001602420 1.109117e-04 3.697060e-05
 [279,] 0.0001602420 1.140043e-04 3.800158e-05
 [280,] 0.0001602420 9.877268e-05 3.292415e-05
 [281,] 0.0001602420 1.537092e-04 5.123753e-05
 [282,] 0.0001602420 1.381613e-04 4.605824e-05
 [283,] 0.0001602420 1.276371e-04 4.254549e-05
 [284,] 0.0001602420 1.481971e-04 4.939953e-05
 [285,] 0.0001602420 1.564710e-04 5.215865e-05
 [286,] 0.0001602420 1.359733e-04 4.532867e-05
 [287,] 0.0001602420 1.465789e-04 4.886471e-05
 [288,] 0.0001602420 1.093033e-04 3.643638e-05
 [289,] 0.0001602420 1.407842e-04 4.693280e-05
 [290,] 0.0001602420 1.566892e-04 5.223140e-05
 [291,] 0.0001602420 1.403717e-04 4.679515e-05
 [292,] 0.0001602420 1.379951e-04 4.600280e-05
 [293,] 0.0001602420 1.412421e-04 4.708549e-05
 [294,] 0.0001602420 1.378491e-04 4.595417e-05
 [295,] 0.0001602420 1.394560e-04 4.649002e-05
 [296,] 0.0001602420 1.359876e-04 4.533354e-05
 [297,] 0.0001602420 1.408280e-04 4.694778e-05
 [298,] 0.0001602420 1.466219e-04 4.887944e-05
 [299,] 0.0001602420 1.181273e-04 3.937845e-05
 [300,] 0.0001602420 1.373186e-04 4.577744e-05
 [301,] 0.0001602420 1.377134e-04 4.590909e-05
 [302,] 0.0001602420 1.146123e-04 3.820663e-05
 [303,] 0.0001602420 1.474651e-04 4.916039e-05
 [304,] 0.0001602420 1.457411e-04 4.858519e-05
 [305,] 0.0001602420 1.490405e-04 4.968518e-05
 [306,] 0.0001602420 1.442502e-04 4.808826e-05
 [307,] 0.0001602420 1.445068e-04 4.817409e-05
 [308,] 0.0001602420 1.546825e-04 5.156083e-05
 [309,] 0.0001602420 1.562608e-04 5.208883e-05
 [310,] 0.0001602420 1.437628e-04 4.792104e-05
 [311,] 0.0001602420 1.408188e-04 4.694449e-05
 [312,] 0.0001602420 1.436066e-04 4.786902e-05
 [313,] 0.0001602420 1.256397e-04 4.187950e-05
 [314,] 0.0001602420 1.532231e-04 5.107559e-05
 [315,] 0.0001602420 1.261814e-04 4.205994e-05
 [316,] 0.0001602420 1.261977e-04 4.206537e-05
 [317,] 0.0001602420 1.521909e-04 5.072769e-05
 [318,] 0.0001602420 1.267484e-04 4.224884e-05
 [319,] 0.0001602420 1.310311e-04 4.367580e-05
 [320,] 0.0001602420 1.555205e-04 5.184003e-05
 [321,] 0.0001602420 1.389356e-04 4.631205e-05
 [322,] 0.0001602420 1.500105e-04 5.000349e-05
 [323,] 0.0001602420 1.473570e-04 4.911741e-05
 [324,] 0.0001602420 1.232584e-04 4.108596e-05
 [325,] 0.0001602420 1.690965e-04 5.636715e-05
 [326,] 0.0001602420 1.374632e-04 4.582121e-05
 [327,] 0.0001602420 1.636415e-04 5.454792e-05
 [328,] 0.0001602420 1.177129e-04 3.923693e-05
 [329,] 0.0001602420 1.505391e-04 5.018048e-05
 [330,] 0.0001602420 1.127597e-04 3.758638e-05
 [331,] 0.0001602420 1.519546e-04 5.065245e-05
 [332,] 0.0001602420 1.221548e-04 4.071725e-05
 [333,] 0.0001602420 1.041160e-04 3.470543e-05
 [334,] 0.0001602420 1.741861e-04 5.806262e-05
 [335,] 0.0001602420 1.539575e-04 5.131887e-05
 [336,] 0.0001602420 1.137570e-04 3.792008e-05
 [337,] 0.0001602420 1.088984e-04 3.629926e-05
 [338,] 0.0001602420 1.578131e-04 5.260606e-05
 [339,] 0.0001602420 1.546845e-04 5.156111e-05
 [340,] 0.0001602420 3.468095e-04 1.155994e-04
 [341,] 0.0001602420 1.487543e-04 4.958363e-05
 [342,] 0.0001602420 4.837989e-04 1.612617e-04
 [343,] 0.0001602420 3.859112e-04 1.286305e-04
 [344,] 0.0001602420 1.520992e-04 5.070149e-05
 [345,] 0.0001602420 1.711831e-04 5.706305e-05
 [346,] 0.0001602420 1.509175e-04 5.030659e-05
 [347,] 0.0001602420 1.636111e-04 5.453725e-05
 [348,] 0.0001602420 1.492017e-04 4.973438e-05
 [349,] 0.0001602420 1.552946e-04 5.176468e-05
 [350,] 0.0001602420 1.100279e-04 3.667765e-05
 [351,] 0.0001602420 1.230598e-04 4.102027e-05
 [352,] 0.0001602420 1.241079e-04 4.136921e-05
 [353,] 0.0001602420 1.264079e-04 4.213593e-05
 [354,] 0.0001602420 1.568784e-04 5.229156e-05
 [355,] 0.0001602420 1.554811e-04 5.182589e-05
 [356,] 0.0001602420 1.212836e-04 4.042822e-05
 [357,] 0.0001602420 1.168538e-04 3.895146e-05
 [358,] 0.0001602420 1.083707e-04 3.612504e-05
 [359,] 0.0001602420 1.076790e-04 3.589227e-05
 [360,] 0.0001602420 1.078669e-04 3.595488e-05
 [361,] 0.0001602420 2.062276e-04 6.874157e-05
 [362,] 0.0001602420 1.955741e-04 6.518978e-05
 [363,] 0.0001602420 1.670168e-04 5.567169e-05
 [364,] 0.0001602420 1.082790e-04 3.609217e-05
 [365,] 0.0001602420 1.122450e-04 3.741406e-05
 [366,] 0.0001602420 1.095894e-04 3.652881e-05
 [367,] 0.0001602420 1.572884e-04 5.242851e-05
 [368,] 0.0001602420 1.088310e-04 3.627602e-05
 [369,] 0.0001602420 1.549458e-04 5.164729e-05
 [370,] 0.0001602420 1.607877e-04 5.359824e-05
 [371,] 0.0001602420 1.555730e-04 5.185764e-05
 [372,] 0.0001602420 1.551220e-04 5.170639e-05
 [373,] 0.0001602420 1.231054e-04 4.103530e-05
 [374,] 0.0001602420 1.548441e-04 5.161444e-05
 [375,] 0.0001602420 1.064046e-04 3.546928e-05
 [376,] 0.0001602420 1.062239e-04 3.540913e-05
 [377,] 0.0001602420 1.558020e-04 5.193289e-05
 [378,] 0.0001602420 1.072651e-04 3.575439e-05
 [379,] 0.0001602420 1.293582e-04 4.311909e-05
 [380,] 0.0001602420 1.555104e-04 5.183600e-05
 [381,] 0.0001602420 1.527220e-04 5.090730e-05
 [382,] 0.0001602420 1.577989e-04 5.260174e-05
 [383,] 0.0001602420 1.566571e-04 5.221779e-05
 [384,] 0.0001602420 1.163124e-04 3.877098e-05
 [385,] 0.0001602420 1.544995e-04 5.150156e-05
 [386,] 0.0001602420 1.214832e-04 4.049475e-05
 [387,] 0.0001602420 1.423707e-04 4.745660e-05
 [388,] 0.0001602420 1.106038e-04 3.686968e-05
 [389,] 0.0001602420 1.181247e-04 3.937521e-05
 [390,] 0.0001602420 1.176141e-04 3.920507e-05
 [391,] 0.0001602420 1.167344e-04 3.891176e-05
 [392,] 0.0001602420 1.165884e-04 3.886315e-05
 [393,] 0.0001602420 1.226585e-04 4.088658e-05
 [394,] 0.0001602420 1.532034e-04 5.106834e-05
 [395,] 0.0001602420 1.210630e-04 4.035479e-05
 [396,] 0.0001602420 1.165899e-04 3.886365e-05
 [397,] 0.0001602420 1.089485e-04 3.631778e-05
 [398,] 0.0001602420 1.551449e-04 5.171478e-05
 [399,] 0.0001602420 1.204292e-04 4.014340e-05
 [400,] 0.0001602420 1.553425e-04 5.178069e-05
 [401,] 0.0001602420 1.217111e-04 4.057080e-05
 [402,] 0.0001602420 1.556310e-04 5.187685e-05
 [403,] 0.0001602420 1.102250e-04 3.674343e-05
 [404,] 0.0001602420 1.179113e-04 3.930420e-05
 [405,] 0.0001602420 1.143859e-04 3.813073e-05
 [406,] 0.0001602420 1.566916e-04 5.222939e-05
 [407,] 0.0001602420 1.072372e-04 3.574709e-05
 [408,] 0.0001602420 1.546767e-04 5.155780e-05
 [409,] 0.0001602420 1.574734e-04 5.249189e-05
 [410,] 0.0001602420 1.571406e-04 5.237908e-05
 [411,] 0.0001602420 1.431602e-04 4.772081e-05
 [412,] 0.0001602420 1.215626e-04 4.052133e-05
 [413,] 0.0001602420 1.089575e-04 3.632069e-05
 [414,] 0.0001602420 1.190652e-04 3.968877e-05
 [415,] 0.0001602420 1.173798e-04 3.912691e-05
 [416,] 0.0001602420 1.570517e-04 5.235261e-05
 [417,] 0.0001602420 1.583107e-04 5.277237e-05
 [418,] 0.0001602420 1.237358e-04 4.124557e-05
 [419,] 0.0001602420 1.596152e-04 5.320740e-05
 [420,] 0.0001602420 1.548687e-04 5.162167e-05
 [421,] 0.0001602420 9.875669e-05 3.291887e-05
 [422,] 0.0001602420 9.893848e-05 3.297959e-05
 [423,] 0.0001602420 9.872226e-05 3.290745e-05
 [424,] 0.0001602420 9.878877e-05 3.292953e-05
 [425,] 0.0001602420 9.870916e-05 3.290305e-05
 [426,] 0.0001602420 9.877158e-05 3.292381e-05
 [427,] 0.0001602420 9.875363e-05 3.291792e-05
 [428,] 0.0001602420 9.875795e-05 3.291937e-05
 [429,] 0.0001602420 1.551445e-04 5.171471e-05
 [430,] 0.0001602420 9.880083e-05 3.293354e-05
 [431,] 0.0001602420 1.567440e-04 5.224845e-05
 [432,] 0.0001602420 9.875105e-05 3.291698e-05
 [433,] 0.0001602420 1.805071e-04 6.017065e-05
 [434,] 0.0001602420 9.878682e-05 3.292900e-05
 [435,] 0.0001602420 9.878568e-05 3.292862e-05
 [436,] 0.0001602420 9.889013e-05 3.296347e-05
 [437,] 0.0001602420 1.584251e-04 5.281061e-05
 [438,] 0.0001602420 9.872882e-05 3.290964e-05
 [439,] 0.0001602420 9.872790e-05 3.290934e-05
 [440,] 0.0001602420 1.259924e-04 4.199746e-05
 [441,] 0.0001602420 9.877125e-05 3.292381e-05
 [442,] 0.0001602420 1.546349e-04 5.154384e-05
 [443,] 0.0001602420 9.875300e-05 3.291772e-05
 [444,] 0.0001602420 9.874377e-05 3.291463e-05
 [445,] 0.0001602420 9.871631e-05 3.290545e-05
 [446,] 0.0001602420 1.775994e-04 5.919829e-05
 [447,] 0.0001602420 9.875539e-05 3.291851e-05
 [448,] 0.0001602420 1.387246e-04 4.624114e-05
 [449,] 0.0001602420 1.388551e-04 4.628462e-05
 [450,] 0.0001602420 1.385864e-04 4.619510e-05
 [451,] 0.0001602420 1.395117e-04 4.650353e-05
 [452,] 0.0001602420 1.383839e-04 4.612765e-05
 [453,] 0.0001602420 1.389798e-04 4.632619e-05
 [454,] 0.0001602420 4.385970e-04 1.462019e-04
 [455,] 0.0001602420 1.136801e-04 3.789274e-05
 [456,] 0.0001602420 1.082867e-04 3.609714e-05
 [457,] 0.0001602420 1.581649e-04 5.272383e-05
 [458,] 0.0001602420 9.880069e-05 3.293350e-05
 [459,] 0.0001602420 1.609842e-04 5.366390e-05
 [460,] 0.0001602420 9.877564e-05 3.292516e-05
 [461,] 0.0001602420 1.530865e-04 5.102778e-05
 [462,] 0.0001602420 1.262944e-04 4.209810e-05
 [463,] 0.0001602420 1.551023e-04 5.169972e-05
 [464,] 0.0001602420 9.875819e-05 3.291935e-05
 [465,] 0.0001602420 1.581932e-04 5.273325e-05
 [466,] 0.0001602420 1.599767e-04 5.332795e-05
 [467,] 0.0001602420 9.871066e-05 3.290357e-05
 [468,] 0.0001602420 1.054120e-04 3.513842e-05
 [469,] 0.0001602420 1.655988e-04 5.519826e-05
 [470,] 0.0001602420 1.296819e-04 4.322690e-05
 [471,] 0.0001602420 1.005504e-04 3.351744e-05
 [472,] 0.0001602420 1.382493e-04 4.608295e-05
 [473,] 0.0001602420 1.567251e-04 5.224222e-05
 [474,] 0.0001602420 1.006587e-04 3.355358e-05
 [475,] 0.0001602420 1.637820e-04 5.459486e-05
 [476,] 0.0001602420 1.554335e-04 5.181207e-05
 [477,] 0.0001602420 1.691839e-04 5.639572e-05
 [478,] 0.0001602420 1.015971e-04 3.386651e-05
 [479,] 0.0001602420 1.055411e-04 3.518147e-05
 [480,] 0.0001602420 1.594025e-04 5.313645e-05
 [481,] 0.0001602420 1.551417e-04 5.171356e-05
 [482,] 0.0001602420 1.542010e-04 5.140177e-05
 [483,] 0.0001602420 3.500337e-04 1.166776e-04
 [484,] 0.0001602420 1.295347e-04 4.317833e-05
 [485,] 0.0001602420 1.221542e-04 4.071793e-05
 [486,] 0.0001602420 1.020879e-04 3.402919e-05
 [487,] 0.0001602420 1.018974e-04 3.396576e-05
 [488,] 0.0001602420 1.581774e-04 5.272795e-05
 [489,] 0.0001602420 1.324440e-04 4.414810e-05
 [490,] 0.0001602420 1.577336e-04 5.257995e-05
 [491,] 0.0001602420 1.130393e-04 3.768038e-05
 [492,] 0.0001602420 1.719930e-04 5.732759e-05
 [493,] 0.0001602420 1.231842e-04 4.105962e-05
 [494,] 0.0001602420 1.277878e-04 4.259475e-05
 [495,] 0.0001602420 1.282514e-04 4.275011e-05
 [496,] 0.0001602420 1.650895e-04 5.502965e-05
 [497,] 0.0001602420 1.174157e-04 3.913860e-05
 [498,] 0.0001602420 1.605506e-04 5.351559e-05
 [499,] 0.0001602420 1.237682e-04 4.125624e-05
 [500,] 0.0001602420 1.560345e-04 5.201209e-05
 [501,] 0.0001602420 1.607693e-04 5.359213e-05
 [502,] 0.0001602420 1.228632e-04 4.095253e-05
 [503,] 0.0001602420 1.699921e-04 5.666258e-05
 [504,] 0.0001602420 1.599139e-04 5.330401e-05
 [505,] 0.0001602420 1.647424e-04 5.491741e-05
 [506,] 0.0001602420 1.618833e-04 5.396394e-05
 [507,] 0.0001602420 1.290049e-04 4.300172e-05
 [508,] 0.0001602420 1.328770e-04 4.429222e-05
 [509,] 0.0001602420 1.149836e-04 3.832896e-05
 [510,] 0.0011641473 1.494551e-04 4.069451e-04
 [511,] 0.0001602420 1.045894e-04 3.486319e-05
 [512,] 0.0001602420 1.281483e-04 4.271588e-05
 [513,] 0.0001602420 1.523535e-04 5.078766e-05
 [514,] 0.0001602420 1.270463e-04 4.235079e-05
 [515,] 0.0001602420 1.534052e-04 5.113794e-05
 [516,] 0.0001602420 1.112375e-04 3.708016e-05
 [517,] 0.0001602420 1.254472e-04 4.181744e-05
 [518,] 0.0001602420 1.018563e-04 3.395209e-05
 [519,] 0.0001602420 1.519098e-04 5.063940e-05
 [520,] 0.0001602420 1.602190e-04 5.340971e-05
 [521,] 0.0001602420 1.540201e-04 5.134293e-05
 [522,] 0.0001602420 1.126042e-04 3.753582e-05
 [523,] 0.0001602420 1.551651e-04 5.172486e-05
 [524,] 0.0001602420 1.119390e-04 3.731400e-05
 [525,] 0.0001602420 1.158169e-04 3.860669e-05
 [526,] 0.0001602420 1.387740e-04 4.626024e-05
 [527,] 0.0001602420 1.521350e-04 5.071448e-05
 [528,] 0.0001602420 1.315547e-04 4.384858e-05
 [529,] 0.0001602420 1.198710e-04 3.995721e-05
 [530,] 0.0001602420 1.505611e-04 5.018976e-05
 [531,] 0.0001602420 1.176700e-04 3.922348e-05
 [532,] 0.0001602420 1.075513e-04 3.585045e-05
 [533,] 0.0010085105 1.480030e-04 3.054870e-04
 [534,] 0.0001602420 1.115243e-04 3.717569e-05
 [535,] 0.0009870011 1.482519e-04 3.151703e-04
 [536,] 0.0010021453 1.483072e-04 3.118752e-04
 [537,] 0.0001602420 1.344535e-04 4.481960e-05
 [538,] 0.0001602420 1.428343e-04 4.761361e-05
 [539,] 0.0011331097 1.484377e-04 3.620162e-04
 [540,] 0.0001602420 1.384929e-04 4.616626e-05
 [541,] 0.0001602420 1.560134e-04 5.200726e-05
 [542,] 0.0001602420 1.541558e-04 5.138545e-05
 [543,] 0.0001602420 1.018612e-04 3.395374e-05
 [544,] 0.0001602420 1.393114e-04 4.643913e-05
 [545,] 0.0001602420 1.137176e-04 3.790584e-05
 [546,] 0.0001602420 1.685309e-04 5.618055e-05
 [547,] 0.0013322267 1.486106e-04 4.256766e-04
 [548,] 0.0001602420 1.378156e-04 4.594081e-05
 [549,] 0.0001602420 1.347208e-04 4.490703e-05
 [550,] 0.0001602420 1.487858e-04 4.959141e-05
 [551,] 0.0001602420 1.117514e-04 3.725037e-05
 [552,] 0.0009801928 1.484574e-04 3.050468e-04
 [553,] 0.0001602420 1.310168e-04 4.367105e-05
 [554,] 0.0001602420 1.285690e-04 4.285803e-05
 [555,] 0.0001602420 1.383490e-04 4.611250e-05
 [556,] 0.0001602420 1.535350e-04 5.118137e-05
 [557,] 0.0001602420 1.511777e-04 5.039240e-05
 [558,] 0.0001602420 1.615841e-04 5.386437e-05
 [559,] 0.0001602420 1.540454e-04 5.135126e-05
 [560,] 0.0001602420 1.537369e-04 5.124846e-05
 [561,] 0.0001602420 1.247910e-04 4.159861e-05
 [562,] 0.0001602420 1.873602e-04 6.245810e-05
 [563,] 0.0001602420 1.028797e-04 3.429330e-05
 [564,] 0.0001602420 1.234663e-04 4.115511e-05
 [565,] 0.0001602420 1.259439e-04 4.198162e-05
 [566,] 0.0001602420 1.158147e-04 3.860477e-05
 [567,] 0.0001602420 1.178513e-04 3.928355e-05
 [568,] 0.0001602420 1.027969e-04 3.426564e-05
 [569,] 0.0001602420 1.677210e-04 5.590392e-05
 [570,] 0.0001602420 1.652258e-04 5.507246e-05
 [571,] 0.0001602420 1.039661e-04 3.465579e-05
 [572,] 0.0001602420 1.059608e-04 3.532077e-05
 [573,] 0.0001602420 1.345505e-04 4.484971e-05
 [574,] 0.0001602420 1.307834e-04 4.359417e-05
 [575,] 0.0001602420 1.521376e-04 5.071252e-05
 [576,] 0.0001602420 1.072827e-04 3.576015e-05
 [577,] 0.0001602420 1.650564e-04 5.501611e-05
 [578,] 0.0001602420 1.664284e-04 5.547393e-05
 [579,] 0.0001602420 1.342496e-04 4.474979e-05
 [580,] 0.0001602420 1.208616e-04 4.029083e-05
 [581,] 0.0001602420 1.219009e-04 4.063740e-05
 [582,] 0.0001602420 1.075248e-04 3.584154e-05
 [583,] 0.0001602420 1.560209e-04 5.200689e-05
 [584,] 0.0001602420 1.650207e-04 5.500399e-05
 [585,] 0.0001602420 1.589449e-04 5.298118e-05
 [586,] 0.0001602420 1.425499e-04 4.751640e-05
 [587,] 0.0001602420 1.661958e-04 5.539563e-05
 [588,] 0.0001602420 1.661087e-04 5.536657e-05
 [589,] 0.0001602420 1.662101e-04 5.540039e-05
 [590,] 0.0001602420 1.067450e-04 3.558164e-05
 [591,] 0.0001602420 1.391393e-04 4.637920e-05
 [592,] 0.0001602420 1.661564e-04 5.538248e-05
 [593,] 0.0001602420 1.195746e-04 3.985821e-05
 [594,] 0.0001602420 1.505979e-04 5.019589e-05
 [595,] 0.0001602420 1.326100e-04 4.420167e-05
 [596,] 0.0001602420 1.922109e-04 6.406594e-05
 [597,] 0.0001602420 1.307309e-04 4.357588e-05
 [598,] 0.0001602420 3.186216e-04 1.062040e-04
 [599,] 0.0001602420 1.897246e-04 6.323728e-05
 [600,] 0.0001602420 1.293805e-04 4.312592e-05
 [601,] 0.0001602420 1.293461e-04 4.311449e-05
 [602,] 0.0001602420 1.291616e-04 4.305309e-05
 [603,] 0.0001602420 1.293653e-04 4.312088e-05
 [604,] 0.0001602420 1.475932e-04 4.919403e-05
 [605,] 0.0001602420 1.890386e-04 6.300854e-05
 [606,] 0.0001602420 1.294627e-04 4.315330e-05
 [607,] 0.0001602420 3.861528e-04 1.287132e-04
 [608,] 0.0001602420 1.896473e-04 6.321157e-05
 [609,] 0.0001602420 1.030225e-04 3.434063e-05
 [610,] 0.0001602420 1.311597e-04 4.371857e-05
 [611,] 0.0001602420 1.587680e-04 5.291818e-05
 [612,] 0.0001602420 1.182487e-04 3.941546e-05
 [613,] 0.0001602420 1.641044e-04 5.469665e-05
 [614,] 0.0001602420 1.300275e-04 4.334138e-05
 [615,] 0.0001602420 1.302109e-04 4.340245e-05
 [616,] 0.0001602420 1.142039e-04 3.806733e-05
 [617,] 0.0001602420 1.767255e-04 5.890277e-05
 [618,] 0.0001602420 1.299615e-04 4.331937e-05
 [619,] 0.0001602420 1.322802e-04 4.409178e-05
 [620,] 0.0001602420 1.326687e-04 4.422114e-05
 [621,] 0.0001602420 1.509688e-04 5.031883e-05
 [622,] 0.0001602420 1.627231e-04 5.423686e-05
 [623,] 0.0001602420 1.107818e-04 3.692668e-05
 [624,] 0.0001602420 1.553997e-04 5.179935e-05
 [625,] 0.0001602420 1.098887e-04 3.662897e-05
 [626,] 0.0001602420 1.826536e-04 6.087854e-05
 [627,] 0.0001602420 1.437790e-04 4.792611e-05
 [628,] 0.0001602420 3.315833e-04 1.105149e-04
 [629,] 0.0001602420 1.394296e-04 4.647381e-05
 [630,] 0.0001602420 1.834293e-04 6.114353e-05
 [631,] 0.0001602420 1.212527e-04 4.041861e-05
 [632,] 0.0001602420 1.930348e-04 6.434046e-05
 [633,] 0.0001602420 1.729618e-04 5.764701e-05
 [634,] 0.0001602420 1.529016e-04 5.096379e-05
 [635,] 0.0001602420 1.010808e-04 3.369353e-05
 [636,] 0.0001602420 1.673265e-04 5.577311e-05
 [637,] 0.0001602420 1.475951e-04 4.919372e-05
 [638,] 0.0001602420 1.674784e-04 5.582368e-05
 [639,] 0.0001602420 1.131823e-04 3.772794e-05
 [640,] 0.0001602420 1.201882e-04 4.006379e-05
 [641,] 0.0001602420 1.196069e-04 3.986995e-05
 [642,] 0.0001602420 1.992491e-04 6.641125e-05
 [643,] 0.0001602420 1.915179e-04 6.383253e-05
 [644,] 0.0001602420 1.602172e-04 5.340975e-05
 [645,] 0.0001602420 1.617231e-04 5.390795e-05
 [646,] 0.0001602420 2.533886e-04 8.445087e-05
 [647,] 0.0001602420 2.145067e-04 7.150807e-05
 [648,] 0.0001602420 1.941908e-04 6.472476e-05
 [649,] 0.0001602420 1.969622e-04 6.564839e-05
 [650,] 0.0001602420 1.872783e-04 6.242102e-05
 [651,] 0.0001602420 1.958211e-04 6.526802e-05
 [652,] 0.0001602420 1.952810e-04 6.508804e-05
 [653,] 0.0001602420 1.966219e-04 6.553495e-05
 [654,] 0.0001602420 1.054648e-04 3.515419e-05
 [655,] 0.0001602420 1.970748e-04 6.568578e-05
 [656,] 0.0001602420 1.958869e-04 6.528989e-05
 [657,] 0.0001602420 1.981309e-04 6.603799e-05
 [658,] 0.0001602420 1.067802e-04 3.559245e-05
 [659,] 0.0001602420 1.961664e-04 6.538299e-05
 [660,] 0.0001602420 1.968741e-04 6.561895e-05
 [661,] 0.0001602420 1.967410e-04 6.557460e-05
 [662,] 0.0001602420 1.800655e-04 6.001721e-05
 [663,] 0.0001602420 1.037248e-04 3.457517e-05
 [664,] 0.0001602420 1.808721e-04 6.028622e-05
 [665,] 0.0001602420 1.986555e-04 6.621254e-05
 [666,] 0.0001602420 1.978348e-04 6.593917e-05
 [667,] 0.0001602420 1.978983e-04 6.596040e-05
 [668,] 0.0001602420 1.989492e-04 6.631049e-05
 [669,] 0.0001602420 1.775521e-04 5.917990e-05
 [670,] 0.0001602420 1.954011e-04 6.512787e-05
 [671,] 0.0001602420 1.964706e-04 6.548439e-05
 [672,] 0.0001602420 1.973317e-04 6.577135e-05
 [673,] 0.0001602420 1.402038e-04 4.673410e-05
 [674,] 0.0001602420 1.983885e-04 6.612344e-05
 [675,] 0.0001602420 1.959431e-04 6.530850e-05
 [676,] 0.0001602420 1.971642e-04 6.571547e-05
 [677,] 0.0001602420 1.051703e-04 3.505710e-05
 [678,] 0.0001602420 1.742245e-04 5.807906e-05
 [679,] 0.0001602420 1.061099e-04 3.536920e-05
 [680,] 0.0001602420 1.576346e-04 5.254853e-05
 [681,] 0.0001602420 1.734458e-04 5.781960e-05
 [682,] 0.0001602420 2.046417e-04 6.820753e-05
 [683,] 0.0001602420 2.069133e-04 6.896470e-05
 [684,] 0.0001602420 2.090829e-04 6.968779e-05
 [685,] 0.0001602420 2.050231e-04 6.833484e-05
 [686,] 0.0001602420 2.071382e-04 6.903976e-05
 [687,] 0.0001602420 1.704533e-04 5.681374e-05
 [688,] 0.0001602420 1.319929e-04 4.399888e-05
 [689,] 0.0001602420 1.352596e-04 4.508803e-05
 [690,] 0.0001602420 1.601325e-04 5.337809e-05
 [691,] 0.0001602420 1.394821e-04 4.649593e-05
 [692,] 0.0001602420 1.227500e-04 4.091517e-05
 [693,] 0.0001602420 1.345934e-04 4.486591e-05
 [694,] 0.0001602420 1.729821e-04 5.765755e-05
 [695,] 0.0001602420 3.702630e-04 1.234369e-04
 [696,] 0.0001602420 1.217063e-04 4.056729e-05
 [697,] 0.0001602420 1.252196e-04 4.173832e-05
 [698,] 0.0001602420 1.210783e-04 4.035805e-05
 [699,] 0.0001602420 1.528194e-04 5.093881e-05
 [700,] 0.0001602420 1.726182e-04 5.753635e-05
 [701,] 0.0001602420 1.576971e-04 5.256546e-05
 [702,] 0.0001602420 1.638267e-04 5.460698e-05
 [703,] 0.0001602420 1.589961e-04 5.300194e-05
 [704,] 0.0001602420 1.233472e-04 4.111749e-05
 [705,] 0.0001602420 1.036167e-04 3.453932e-05
 [706,] 0.0001602420 1.498141e-04 4.993797e-05
 [707,] 0.0001602420 1.182039e-04 3.940002e-05
 [708,] 0.0001602420 1.386667e-04 4.622205e-05
 [709,] 0.0001602420 1.153099e-04 3.843544e-05
 [710,] 0.0001602420 1.172409e-04 3.907901e-05
 [711,] 0.0001602420 1.593065e-04 5.310062e-05
 [712,] 0.0001602420 1.049543e-04 3.498477e-05
 [713,] 0.0001602420 1.152786e-04 3.842509e-05
 [714,] 0.0001602420 1.355140e-04 4.517408e-05
 [715,] 0.0001602420 1.592725e-04 5.309017e-05
 [716,] 0.0001602420 1.447802e-04 4.826263e-05
 [717,] 0.0001602420 1.038164e-04 3.460508e-05
 [718,] 0.0001602420 9.931536e-05 3.310520e-05
 [719,] 0.0001602420 9.880388e-05 3.293466e-05
 [720,] 0.0001602420 1.621850e-04 5.405978e-05
 [721,] 0.0001602420 1.929935e-04 6.432996e-05
 [722,] 0.0001602420 1.816806e-04 6.055894e-05
 [723,] 0.0001602420 1.452233e-04 4.841290e-05
 [724,] 0.0001602420 1.457121e-04 4.857296e-05
 [725,] 0.0001602420 1.069023e-04 3.563418e-05
 [726,] 0.0001602420 1.253880e-04 4.179542e-05
 [727,] 0.0001602420 1.698565e-04 5.662362e-05
 [728,] 0.0001602420 2.121776e-04 7.072583e-05
 [729,] 0.0001602420 1.593696e-04 5.312434e-05
 [730,] 0.0001602420 1.593696e-04 5.312435e-05
 [731,] 0.0001602420 1.526647e-04 5.089133e-05
 [732,] 0.0001602420 1.617145e-04 5.390620e-05
 [733,] 0.0001602420 1.967277e-04 6.557901e-05
 [734,] 0.0001602420 1.413653e-04 4.712282e-05
 [735,] 0.0001602420 1.442822e-04 4.809467e-05
 [736,] 0.0001602420 1.558527e-04 5.195013e-05
 [737,] 0.0001602420 1.454965e-04 4.849867e-05
 [738,] 0.0001602420 1.681118e-04 5.603931e-05
 [739,] 0.0001602420 1.611322e-04 5.371215e-05
 [740,] 0.0001602420 1.688031e-04 5.626992e-05
 [741,] 0.0001602420 1.537418e-04 5.124697e-05
 [742,] 0.0001602420 1.616074e-04 5.387063e-05
 [743,] 0.0001602420 1.326308e-04 4.421318e-05
 [744,] 0.0001602420 3.013799e-04 1.004678e-04
 [745,] 0.0001602420 1.174087e-04 3.913825e-05
 [746,] 0.0001602420 1.434044e-04 4.780133e-05
 [747,] 0.0001602420 1.348827e-04 4.495885e-05
 [748,] 0.0001602420 1.566190e-04 5.220493e-05
 [749,] 0.0001602420 2.256111e-04 7.520692e-05
 [750,] 0.0001602420 1.594699e-04 5.315847e-05
 [751,] 0.0001602420 2.581359e-04 8.604682e-05
 [752,] 0.0001602420 1.491457e-04 4.971507e-05
 [753,] 0.0001602420 1.449432e-04 4.831419e-05
 [754,] 0.0001602420 1.441774e-04 4.806152e-05
 [755,] 0.0001602420 1.328781e-04 4.429026e-05
 [756,] 0.0001602420 1.444259e-04 4.814195e-05
 [757,] 0.0001602420 1.456062e-04 4.853505e-05
 [758,] 0.0001602420 1.548167e-04 5.160561e-05
 [759,] 0.0001602420 1.392197e-04 4.640813e-05
 [760,] 0.0001602420 1.462557e-04 4.875145e-05
 [761,] 0.0001602420 1.284666e-04 4.282040e-05
 [762,] 0.0001602420 1.084762e-04 3.615876e-05
 [763,] 0.0001602420 1.693634e-04 5.645751e-05
 [764,] 0.0001602420 1.595792e-04 5.319829e-05
 [765,] 0.0001602420 1.455139e-04 4.850424e-05
 [766,] 0.0001602420 1.869909e-04 6.233357e-05
 [767,] 0.0001602420 1.450158e-04 4.833824e-05
 [768,] 0.0001602420 1.779504e-04 5.932064e-05
 [769,] 0.0001602420 1.583746e-04 5.279312e-05
 [770,] 0.0001602420 1.584273e-04 5.281069e-05
 [771,] 0.0001602420 2.791484e-04 9.305570e-05
 [772,] 0.0001602420 2.827810e-04 9.426677e-05
 [773,] 0.0001602420 2.669105e-04 8.897640e-05
 [774,] 0.0001602420 1.261727e-04 4.205575e-05
 [775,] 0.0001602420 2.041290e-04 6.804682e-05
 [776,] 0.0001602420 1.267102e-04 4.223481e-05
 [777,] 0.0001602420 1.279300e-04 4.264106e-05
 [778,] 0.0001602420 2.486083e-04 8.286253e-05
 [779,] 0.0001602420 1.447457e-04 4.824822e-05
 [780,] 0.0001602420 1.088546e-04 3.628488e-05
 [781,] 0.0001602420 1.566224e-04 5.220778e-05
 [782,] 0.0001602420 1.438637e-04 4.795837e-05
 [783,] 0.0001602420 1.462010e-04 4.873762e-05
 [784,] 0.0001602420 1.445486e-04 4.818270e-05
 [785,] 0.0001602420 1.483642e-04 4.945886e-05
 [786,] 0.0001602420 1.447742e-04 4.825774e-05
 [787,] 0.0001602420 1.606245e-04 5.354342e-05
 [788,] 0.0001602420 1.448058e-04 4.826826e-05
 [789,] 0.0001602420 1.459426e-04 4.864708e-05
 [790,] 0.0001602420 1.259872e-04 4.199387e-05
 [791,] 0.0001602420 1.603636e-04 5.345650e-05
 [792,] 0.0001602420 1.448574e-04 4.828546e-05
 [793,] 0.0001602420 1.669834e-04 5.566366e-05
 [794,] 0.0001602420 1.592011e-04 5.307149e-05
 [795,] 0.0001602420 1.270244e-04 4.233940e-05
 [796,] 0.0001602420 1.639601e-04 5.465824e-05
 [797,] 0.0001602420 1.450071e-04 4.833534e-05
 [798,] 0.0001602420 1.262388e-04 4.207838e-05
 [799,] 0.0001602420 1.452052e-04 4.840145e-05
 [800,] 0.0001602420 1.560603e-04 5.202438e-05
 [801,] 0.0001602420 1.433848e-04 4.779751e-05
 [802,] 0.0001602420 2.076976e-04 6.923625e-05
 [803,] 0.0001602420 1.433671e-04 4.779151e-05
 [804,] 0.0001602420 1.093659e-04 3.645523e-05
 [805,] 0.0001602420 1.603355e-04 5.344715e-05
 [806,] 0.0001602420 1.032991e-04 3.443317e-05
 [807,] 0.0001602420 1.283751e-04 4.278933e-05
 [808,] 0.0001602420 1.268319e-04 4.227520e-05
 [809,] 0.0001602420 1.638774e-04 5.463058e-05
 [810,] 0.0001602420 1.269352e-04 4.230964e-05
 [811,] 0.0001602420 1.569755e-04 5.233047e-05
 [812,] 0.0001602420 1.602398e-04 5.341526e-05
 [813,] 0.0001602420 1.018067e-04 3.393567e-05
 [814,] 0.0001602420 1.020464e-04 3.401556e-05
 [815,] 0.0001602420 1.268270e-04 4.227361e-05
 [816,] 0.0001602420 1.276266e-04 4.254047e-05
 [817,] 0.0001602420 1.445777e-04 4.819222e-05
 [818,] 0.0001602420 1.501249e-04 5.004116e-05
 [819,] 0.0001602420 1.443028e-04 4.810067e-05
 [820,] 0.0001602420 1.522548e-04 5.075143e-05
 [821,] 0.0001602420 1.445850e-04 4.819466e-05
 [822,] 0.0001602420 1.273928e-04 4.246260e-05
 [823,] 0.0001602420 1.022839e-04 3.409475e-05
 [824,] 0.0001602420 1.730907e-04 5.770035e-05
 [825,] 0.0001602420 1.692808e-04 5.642906e-05
 [826,] 0.0001602420 1.289868e-04 4.299430e-05
 [827,] 0.0001602420 1.021368e-04 3.404573e-05
 [828,] 0.0001602420 1.602980e-04 5.343463e-05
 [829,] 0.0001602420 1.548161e-04 5.160535e-05
 [830,] 0.0001602420 1.740634e-04 5.802467e-05
 [831,] 0.0001602420 1.570835e-04 5.236175e-05
 [832,] 0.0001602420 1.546587e-04 5.155320e-05
 [833,] 0.0001602420 1.728265e-04 5.761253e-05
 [834,] 0.0001602420 1.603355e-04 5.344711e-05
 [835,] 0.0001602420 1.591441e-04 5.304876e-05
 [836,] 0.0001602420 1.497825e-04 4.992541e-05
 [837,] 0.0001602420 1.500532e-04 5.001560e-05
 [838,] 0.0001602420 1.491338e-04 4.970926e-05
 [839,] 0.0001602420 1.026571e-04 3.421912e-05
 [840,] 0.0001602420 1.498629e-04 4.995223e-05
 [841,] 0.0001602420 1.603355e-04 5.344715e-05
 [842,] 0.0001602420 1.155935e-04 3.853066e-05
 [843,] 0.0001602420 1.584632e-04 5.282295e-05
 [844,] 0.0001602420 1.270871e-04 4.236027e-05
 [845,] 0.0001602420 1.603508e-04 5.345225e-05
 [846,] 0.0001602420 1.497820e-04 4.992521e-05
 [847,] 0.0001602420 1.448793e-04 4.829276e-05
 [848,] 0.0001602420 1.810354e-04 6.034931e-05
 [849,] 0.0001602420 1.029565e-04 3.431900e-05
 [850,] 0.0001602420 1.263403e-04 4.211147e-05
 [851,] 0.0001602420 1.603112e-04 5.343904e-05
 [852,] 0.0001602420 1.385120e-04 4.617087e-05
 [853,] 0.0001602420 1.272408e-04 4.241145e-05
 [854,] 0.0001602420 1.108541e-04 3.695122e-05
 [855,] 0.0001602420 1.442798e-04 4.809296e-05
 [856,] 0.0001602420 1.253891e-04 4.179456e-05
 [857,] 0.0001602420 1.274156e-04 4.247016e-05
 [858,] 0.0001602420 1.609471e-04 5.365111e-05
 [859,] 0.0001602420 1.183918e-04 3.946318e-05
 [860,] 0.0001602420 1.609741e-04 5.366010e-05
 [861,] 0.0001602420 1.609714e-04 5.365920e-05
 [862,] 0.0001602420 1.528707e-04 5.095647e-05
 [863,] 0.0001602420 1.028128e-04 3.427108e-05
 [864,] 0.0001602420 1.023023e-04 3.410092e-05
 [865,] 0.0001602420 1.272845e-04 4.242593e-05
 [866,] 0.0001602420 1.363822e-04 4.546031e-05
 [867,] 0.0001602420 1.635006e-04 5.450499e-05
 [868,] 0.0001602420 1.643282e-04 5.478087e-05
 [869,] 0.0001602420 1.257867e-04 4.192699e-05
 [870,] 0.0001602420 1.687303e-04 5.624748e-05
 [871,] 0.0001602420 1.557409e-04 5.191900e-05
 [872,] 0.0001602420 1.448309e-04 4.827662e-05
 [873,] 0.0001602420 1.449564e-04 4.831846e-05
 [874,] 0.0001602420 1.723289e-04 5.744885e-05
 [875,] 0.0001602420 1.649068e-04 5.497408e-05
 [876,] 0.0001602420 1.565887e-04 5.220178e-05
 [877,] 0.0001602420 1.113354e-04 3.711107e-05
 [878,] 0.0001602420 1.273198e-04 4.243815e-05
 [879,] 0.0001602420 1.270287e-04 4.234060e-05
 [880,] 0.0001602420 1.711756e-04 5.705879e-05
 [881,] 0.0001602420 1.560788e-04 5.203063e-05
 [882,] 0.0001602420 1.716369e-04 5.721228e-05
 [883,] 0.0001602420 1.515040e-04 5.050044e-05
 [884,] 0.0001602420 1.545328e-04 5.151096e-05
 [885,] 0.0001602420 1.612446e-04 5.375033e-05
 [886,] 0.0001602420 1.626701e-04 5.422558e-05
 [887,] 0.0001602420 1.626379e-04 5.421486e-05
 [888,] 0.0001602420 1.627984e-04 5.426838e-05
 [889,] 0.0001602420 1.619028e-04 5.396978e-05
 [890,] 0.0001602420 2.039062e-04 6.797272e-05
 [891,] 0.0001602420 1.334048e-04 4.446822e-05
 [892,] 0.0001602420 1.562605e-04 5.208701e-05
 [893,] 0.0001602420 1.538452e-04 5.128670e-05
 [894,] 0.0001602420 1.497949e-04 4.993081e-05
 [895,] 0.0001602420 1.257808e-04 4.192506e-05
 [896,] 0.0001602420 2.118792e-04 7.063216e-05
 [897,] 0.0001602420 1.705805e-04 5.686326e-05
 [898,] 0.0001602420 1.626779e-04 5.422816e-05
 [899,] 0.0001602420 1.219003e-04 4.063165e-05
 [900,] 0.0001602420 1.685033e-04 5.616178e-05
 [901,] 0.0001602420 1.558752e-04 5.196367e-05
 [902,] 0.0001602420 1.541915e-04 5.139596e-05
 [903,] 0.0001602420 1.683762e-04 5.612739e-05
 [904,] 0.0001602420 1.277782e-04 4.259033e-05
 [905,] 0.0001602420 1.615332e-04 5.384618e-05
 [906,] 0.0001602420 1.616935e-04 5.389990e-05
 [907,] 0.0001602420 1.631470e-04 5.438723e-05
 [908,] 0.0001602420 1.609811e-04 5.366124e-05
 [909,] 0.0001602420 1.641382e-04 5.471505e-05
 [910,] 0.0001602420 1.277357e-04 4.257672e-05
 [911,] 0.0001602420 1.515701e-04 5.052237e-05
 [912,] 0.0001602420 1.505175e-04 5.017164e-05
 [913,] 0.0001602420 1.626446e-04 5.421702e-05
 [914,] 0.0001602420 1.713891e-04 5.713285e-05
 [915,] 0.0001602420 1.512793e-04 5.042543e-05
 [916,] 0.0001602420 1.626391e-04 5.421526e-05
 [917,] 0.0001602420 1.539774e-04 5.133093e-05
 [918,] 0.0001602420 1.624637e-04 5.415671e-05
 [919,] 0.0001602420 1.626383e-04 5.421494e-05
 [920,] 0.0001602420 1.309433e-04 4.364487e-05
 [921,] 0.0001602420 1.541675e-04 5.138975e-05
 [922,] 0.0001602420 1.615509e-04 5.385237e-05
 [923,] 0.0001602420 2.135527e-04 7.118813e-05
 [924,] 0.0001602420 1.616750e-04 5.389385e-05
 [925,] 0.0001602420 2.211032e-04 7.370473e-05
 [926,] 0.0001602420 1.624647e-04 5.415715e-05
 [927,] 0.0001602420 1.616866e-04 5.389763e-05
 [928,] 0.0001602420 1.616866e-04 5.389758e-05
 [929,] 0.0001602420 1.616864e-04 5.389752e-05
 [930,] 0.0001602420 1.587258e-04 5.290760e-05
 [931,] 0.0001602420 1.670889e-04 5.569715e-05
 [932,] 0.0001602420 1.447648e-04 4.825464e-05
 [933,] 0.0001602420 1.596012e-04 5.320210e-05
 [934,] 0.0001602420 1.700221e-04 5.667764e-05
 [935,] 0.0001602420 1.694827e-04 5.649780e-05
 [936,] 0.0001602420 1.578291e-04 5.261105e-05
 [937,] 0.0001602420 1.633675e-04 5.445812e-05
 [938,] 0.0001602420 1.543448e-04 5.144941e-05
 [939,] 0.0001602420 1.233526e-04 4.111540e-05
 [940,] 0.0001602420 1.204224e-04 4.014242e-05
 [941,] 0.0001602420 1.537877e-04 5.126362e-05
 [942,] 0.0001602420 1.578931e-04 5.263397e-05
 [943,] 0.0001602420 1.544453e-04 5.148294e-05
 [944,] 0.0001602420 1.432285e-04 4.774630e-05
 [945,] 0.0001602420 1.551127e-04 5.170560e-05
 [946,] 0.0001602420 1.494365e-04 4.981288e-05
 [947,] 0.0001602420 1.443530e-04 4.811832e-05
 [948,] 0.0001602420 1.238766e-04 4.129069e-05
 [949,] 0.0001602420 1.253742e-04 4.179009e-05
 [950,] 0.0001602420 1.209717e-04 4.032242e-05
 [951,] 0.0001602420 1.543266e-04 5.144331e-05
 [952,] 0.0001602420 1.578719e-04 5.262570e-05
 [953,] 0.0001602420 1.453644e-04 4.845548e-05
 [954,] 0.0001602420 1.415365e-04 4.717948e-05
 [955,] 0.0001602420 1.452619e-04 4.842130e-05
 [956,] 0.0001602420 1.579357e-04 5.264690e-05
 [957,] 0.0001602420 1.117709e-04 3.725921e-05
 [958,] 0.0001602420 1.463453e-04 4.878241e-05
 [959,] 0.0001602420 1.454085e-04 4.847020e-05
 [960,] 0.0001602420 1.385325e-04 4.617811e-05
 [961,] 0.0001602420 1.221232e-04 4.070624e-05
 [962,] 0.0001602420 1.575135e-04 5.250615e-05
 [963,] 0.0001602420 1.238262e-04 4.127510e-05
 [964,] 0.0001602420 1.490778e-04 4.969036e-05
 [965,] 0.0001602420 1.563835e-04 5.212936e-05
 [966,] 0.0001602420 1.429662e-04 4.765769e-05
 [967,] 0.0001602420 1.904308e-04 6.347850e-05
 [968,] 0.0001602420 1.461540e-04 4.871854e-05
 [969,] 0.0001602420 1.235270e-04 4.117575e-05
 [970,] 0.0001602420 1.733689e-04 5.779063e-05
 [971,] 0.0001602420 1.561504e-04 5.205152e-05
 [972,] 0.0001602420 1.891755e-04 6.306004e-05
 [973,] 0.0001602420 1.371124e-04 4.570219e-05
 [974,] 0.0001602420 1.400647e-04 4.669165e-05
 [975,] 0.0001602420 1.531157e-04 5.103943e-05
 [976,] 0.0001602420 1.926515e-04 6.421863e-05
 [977,] 0.0001602420 2.019303e-04 6.731168e-05
 [978,] 0.0001602420 1.710045e-04 5.700234e-05
 [979,] 0.0001602420 1.324449e-04 4.414617e-05
 [980,] 0.0001602420 1.240100e-04 4.133742e-05
 [981,] 0.0001602420 1.180516e-04 3.935166e-05
 [982,] 0.0001602420 1.148170e-04 3.827093e-05
 [983,] 0.0001602420 1.142650e-04 3.808705e-05
 [984,] 0.0001602420 1.543628e-04 5.145540e-05
 [985,] 0.0001602420 1.276570e-04 4.255123e-05
 [986,] 0.0001602420 1.105318e-04 3.684411e-05
 [987,] 0.0001602420 1.104676e-04 3.682261e-05
 [988,] 0.0001602420 1.442991e-04 4.810376e-05
 [989,] 0.0001602420 1.294884e-04 4.316129e-05
 [990,] 0.0001602420 1.370076e-04 4.567213e-05
 [991,] 0.0001602420 1.473778e-04 4.912385e-05
 [992,] 0.0001602420 1.269378e-04 4.231497e-05
 [993,] 0.0001602420 1.124414e-04 3.747977e-05
 [994,] 0.0001602420 1.528292e-04 5.094387e-05
 [995,] 0.0001602420 1.535689e-04 5.118824e-05
 [996,] 0.0001602420 1.548817e-04 5.162838e-05
 [997,] 0.0001602420 1.533439e-04 5.111382e-05
 [998,] 0.0001602420 1.220564e-04 4.068485e-05
 [999,] 0.0001602420 1.474269e-04 4.914193e-05
[1000,] 0.0001602420 1.573458e-04 5.244964e-05
[1001,] 0.0001602420 1.869646e-04 6.232326e-05
[1002,] 0.0001602420 1.705391e-04 5.684729e-05
[1003,] 0.0001602420 1.887696e-04 6.292508e-05
[1004,] 0.0001602420 1.923307e-04 6.411227e-05
[1005,] 0.0001602420 1.561784e-04 5.205913e-05
[1006,] 0.0001602420 3.111485e-04 1.037091e-04
[1007,] 0.0001602420 3.099235e-04 1.033008e-04
[1008,] 0.0001602420 4.493514e-04 1.497687e-04
[1009,] 0.0001602420 3.830924e-04 1.276995e-04
[1010,] 0.0001602420 2.122630e-04 7.075036e-05
[1011,] 0.0001602420 9.984043e-05 3.328022e-05
[1012,] 0.0001602420 9.998672e-05 3.332902e-05
[1013,] 0.0001602420 2.426062e-04 8.086253e-05
[1014,] 0.0001602420 1.001882e-04 3.339621e-05
[1015,] 0.0001602420 1.001024e-04 3.336763e-05
[1016,] 0.0001602420 1.491984e-04 4.973280e-05
[1017,] 0.0001602420 1.501829e-04 5.006100e-05
[1018,] 0.0001602420 1.177575e-04 3.925184e-05
[1019,] 0.0001602420 1.000197e-04 3.333981e-05
[1020,] 0.0001602420 1.501536e-04 5.005123e-05
[1021,] 0.0001602420 1.501450e-04 5.004835e-05
[1022,] 0.0001602420 3.082824e-04 1.027523e-04
[1023,] 0.0001602420 2.690975e-04 8.969258e-05
[1024,] 0.0001602420 4.724123e-04 1.574301e-04
[1025,] 0.0001602420 1.498077e-04 4.993590e-05
[1026,] 0.0001602420 1.013030e-04 3.376763e-05
[1027,] 0.0001602420 9.890228e-05 3.296726e-05
[1028,] 0.0001602420 1.555120e-04 5.183666e-05
[1029,] 0.0001602420 1.444347e-04 4.814499e-05
[1030,] 0.0001602420 7.079165e-04 2.360084e-04
[1031,] 0.0001602420 2.700957e-04 9.002601e-05
[1032,] 0.0001602420 1.447256e-04 4.824167e-05
[1033,] 0.0001602420 1.482624e-04 4.942081e-05
[1034,] 0.0001602420 1.401884e-04 4.673002e-05
[1035,] 0.0001602420 1.299728e-04 4.332405e-05
[1036,] 0.0001602420 1.230741e-04 4.102507e-05
[1037,] 0.0001602420 1.452930e-04 4.843098e-05
[1038,] 0.0001602420 2.553701e-04 8.511793e-05
[1039,] 0.0001602420 1.602962e-04 5.343046e-05
[1040,] 0.0001602420 1.656783e-04 5.522434e-05
[1041,] 0.0001602420 1.209670e-04 4.032288e-05
[1042,] 0.0001602420 1.451452e-04 4.838171e-05
[1043,] 0.0001602420 1.451514e-04 4.838379e-05
[1044,] 0.0001602420 1.451457e-04 4.838191e-05
[1045,] 0.0001602420 1.451488e-04 4.838292e-05
[1046,] 0.0001602420 1.677571e-04 5.591654e-05
[1047,] 0.0001602420 1.448159e-04 4.827191e-05
[1048,] 0.0001602420 1.446924e-04 4.823063e-05
[1049,] 0.0001602420 1.458284e-04 4.860933e-05
[1050,] 0.0001602420 1.963681e-04 6.545497e-05
[1051,] 0.0001602420 1.456581e-04 4.855254e-05
[1052,] 0.0001602420 1.550992e-04 5.169921e-05
[1053,] 0.0001602420 1.550992e-04 5.169921e-05
[1054,] 0.0001602420 1.256161e-04 4.187206e-05
[1055,] 0.0001602420 1.510884e-04 5.036231e-05
[1056,] 0.0001602420 1.283581e-04 4.278608e-05
[1057,] 0.0001602420 1.469615e-04 4.898716e-05
[1058,] 0.0001602420 1.466742e-04 4.889130e-05
[1059,] 0.0001602420 1.465675e-04 4.885575e-05
[1060,] 0.0001602420 1.136065e-04 3.786886e-05
[1061,] 0.0001602420 1.135652e-04 3.785507e-05
[1062,] 0.0001602420 1.138924e-04 3.796415e-05
[1063,] 0.0001602420 1.140368e-04 3.801222e-05
[1064,] 0.0001602420 1.305200e-04 4.350706e-05
[1065,] 0.0001602420 1.573097e-04 5.243642e-05
[1066,] 0.0001602420 1.511747e-04 5.039129e-05
[1067,] 0.0001602420 1.274568e-04 4.248561e-05
[1068,] 0.0001602420 1.135721e-04 3.785737e-05
[1069,] 0.0001602420 1.245774e-04 4.152588e-05
[1070,] 0.0001602420 1.139519e-04 3.798398e-05
[1071,] 0.0001602420 1.415967e-04 4.719836e-05
[1072,] 0.0001602420 1.266387e-04 4.221287e-05
[1073,] 0.0001602420 1.131780e-04 3.772599e-05
[1074,] 0.0001602420 1.130287e-04 3.767621e-05
[1075,] 0.0001602420 1.552922e-04 5.176424e-05
[1076,] 0.0001602420 1.487242e-04 4.957442e-05
[1077,] 0.0001602420 1.322820e-04 4.409403e-05
[1078,] 0.0001602420 1.003083e-04 3.343630e-05
[1079,] 0.0001602420 1.486964e-04 4.956512e-05
[1080,] 0.0001602420 1.261526e-04 4.205070e-05
[1081,] 0.0001602420 1.855922e-04 6.186308e-05
[1082,] 0.0001602420 1.738788e-04 5.795750e-05
[1083,] 0.0001602420 1.248403e-04 4.161335e-05
[1084,] 0.0001602420 1.141094e-04 3.803661e-05
[1085,] 0.0001602420 1.491024e-04 4.970046e-05
[1086,] 0.0001602420 1.049832e-04 3.499443e-05
[1087,] 0.0001602420 1.030242e-04 3.434150e-05
[1088,] 0.0001602420 1.523018e-04 5.076700e-05
[1089,] 0.0001602420 1.559958e-04 5.199867e-05
[1090,] 0.0001602420 1.475453e-04 4.918138e-05
[1091,] 0.0001602420 1.349213e-04 4.497364e-05
[1092,] 0.0001602420 1.328350e-04 4.427684e-05
[1093,] 0.0001602420 1.165900e-04 3.886317e-05
[1094,] 0.0001602420 1.442035e-04 4.806806e-05
[1095,] 0.0001602420 1.559791e-04 5.199315e-05
[1096,] 0.0001602420 1.496916e-04 4.989730e-05
[1097,] 0.0001602420 1.741034e-04 5.803743e-05
[1098,] 0.0001602420 1.452785e-04 4.842731e-05
[1099,] 0.0018840594 1.210038e-04 1.397328e-04
[1100,] 0.0001602420 1.650319e-04 5.500871e-05
[1101,] 0.0001602420 1.259707e-04 4.199049e-05
[1102,] 0.0001602420 1.286686e-04 4.288964e-05
[1103,] 0.0001602420 1.096410e-04 3.654721e-05
[1104,] 0.0001602420 1.309507e-04 4.365010e-05
[1105,] 0.0001602420 1.271298e-04 4.237647e-05
[1106,] 0.0001602420 1.565088e-04 5.216930e-05
[1107,] 0.0001602420 1.103412e-04 3.678036e-05
[1108,] 0.0001602420 2.267604e-04 7.559196e-05
[1109,] 0.0001602420 1.011845e-04 3.372819e-05
[1110,] 0.0001602420 1.599975e-04 5.333374e-05
[1111,] 0.0001602420 1.402110e-04 4.673786e-05
[1112,] 0.0001602420 1.215993e-04 4.053325e-05
[1113,] 0.0001602420 1.563199e-04 5.210768e-05
[1114,] 0.0001602420 1.085037e-04 3.616823e-05
[1115,] 0.0001602420 1.139128e-04 3.797138e-05
[1116,] 0.0001602420 1.276986e-04 4.256636e-05
[1117,] 0.0001602420 1.706160e-04 5.687369e-05
[1118,] 0.0001602420 1.659075e-04 5.530364e-05
[1119,] 0.0001602420 1.683150e-04 5.610692e-05
[1120,] 0.0001602420 1.457943e-04 4.859901e-05
[1121,] 0.0001602420 1.184344e-04 3.947811e-05
[1122,] 0.0001602420 1.355970e-04 4.519954e-05
[1123,] 0.0001602420 1.369488e-04 4.565017e-05
[1124,] 0.0001602420 1.510632e-04 5.035544e-05
[1125,] 0.0001602420 1.493671e-04 4.979004e-05
[1126,] 0.0001602420 1.321988e-04 4.406629e-05
[1127,] 0.0001602420 1.215603e-04 4.052025e-05
[1128,] 0.0001602420 1.325142e-04 4.417137e-05
[1129,] 0.0001602420 1.198173e-04 3.993920e-05
[1130,] 0.0001602420 1.976802e-04 6.588450e-05
[1131,] 0.0001602420 1.443959e-04 4.813204e-05
[1132,] 0.0001602420 1.639804e-04 5.466137e-05
[1133,] 0.0001602420 1.589975e-04 5.300086e-05
[1134,] 0.0001602420 1.069594e-04 3.565304e-05
[1135,] 0.0001602420 1.647428e-04 5.491574e-05
[1136,] 0.0001602420 1.515089e-04 5.050330e-05
[1137,] 0.0001602420 1.588124e-04 5.293886e-05
[1138,] 0.0001602420 1.518455e-04 5.061525e-05
[1139,] 0.0001602420 1.338823e-04 4.462815e-05
[1140,] 0.0001602420 1.240378e-04 4.134641e-05
[1141,] 0.0001602420 1.241057e-04 4.136902e-05
[1142,] 0.0001602420 1.186884e-04 3.956258e-05
[1143,] 0.7418060082 1.018477e-04 2.504675e-01
[1144,] 0.0001602420 1.706150e-04 5.687389e-05
[1145,] 0.0001602420 1.576093e-04 5.253723e-05
[1146,] 0.0001602420 1.136361e-04 3.787915e-05
[1147,] 0.0001602420 1.195016e-04 3.983185e-05
[1148,] 0.0002015295 9.911761e-05 4.275836e-05
[1149,] 0.0001602420 1.554523e-04 5.181738e-05
[1150,] 0.0001602420 1.331438e-04 4.438296e-05
[1151,] 0.0001602420 2.687172e-04 8.958989e-05
[1152,] 0.0002618963 2.033022e-04 9.871463e-05
[1153,] 0.0133583057 1.753971e-04 1.134578e-02
[1154,] 0.0001815870 2.070548e-04 6.903055e-05
[1155,] 0.0001639119 2.167121e-04 7.225090e-05
[1156,] 0.0001602420 1.099604e-04 3.665453e-05
[1157,] 0.0001602420 1.091787e-04 3.639399e-05
[1158,] 0.0001602420 1.341989e-04 4.473399e-05
[1159,] 0.0001602420 1.255430e-04 4.184774e-05
[1160,] 0.0001602420 1.105107e-04 3.683865e-05
[1161,] 0.0001602420 1.188158e-04 3.960691e-05
[1162,] 0.0001602420 1.976163e-04 6.588270e-05
[1163,] 0.0001602420 2.244383e-04 7.482646e-05
[1164,] 0.0001602420 1.459196e-04 4.863916e-05
[1165,] 0.0001602420 1.950480e-04 6.502601e-05
[1166,] 0.0001602420 1.462472e-04 4.874973e-05
[1167,] 0.0001602420 1.085472e-04 3.618060e-05
[1168,] 0.0001602420 1.970442e-04 6.569132e-05
[1169,] 0.0001602420 1.383875e-04 4.613012e-05
[1170,] 0.0001602420 1.614454e-04 5.381205e-05
[1171,] 0.0001602420 1.807310e-04 6.025136e-05
[1172,] 0.0069499911 1.079827e-04 1.596535e-03
[1173,] 0.0001602420 1.672514e-04 5.575164e-05
[1174,] 0.0001602420 2.051807e-04 6.839421e-05
[1175,] 0.0001602420 1.601393e-04 5.337729e-05
[1176,] 0.0001602420 1.009394e-04 3.364686e-05
[1177,] 0.0001602420 1.025991e-04 3.420041e-05
[1178,] 0.0001602420 1.088986e-04 3.629955e-05
[1179,] 0.0001602420 1.234378e-04 4.114920e-05
[1180,] 0.0001602420 1.370586e-04 4.568510e-05
[1181,] 0.0001602420 1.620031e-04 5.400132e-05
[1182,] 0.0001602420 1.155550e-04 3.851833e-05
[1183,] 0.0001602420 1.073488e-04 3.578212e-05
[1184,] 0.0001602420 1.612665e-04 5.375588e-05
[1185,] 0.0001602420 1.737696e-04 5.792138e-05
[1186,] 0.0001602420 1.090641e-04 3.635515e-05
[1187,] 0.0001602420 1.249656e-04 4.165774e-05
[1188,] 0.0001602420 1.680728e-04 5.602249e-05
[1189,] 0.0001602420 1.616240e-04 5.387483e-05
[1190,] 0.0001602420 1.159836e-04 3.866117e-05
[1191,] 0.0001602420 1.215892e-04 4.052985e-05
[1192,] 0.0001602420 1.117767e-04 3.725861e-05
[1193,] 0.0001602420 1.129304e-04 3.764366e-05
[1194,] 0.0001602420 1.029628e-04 3.432180e-05
[1195,] 0.0001602420 1.385945e-04 4.620230e-05
[1196,] 0.0001602420 1.177523e-04 3.925077e-05
[1197,] 0.0001602420 1.048193e-04 3.494086e-05
[1198,] 0.0001602420 1.073150e-04 3.577308e-05
[1199,] 0.0001602420 9.998262e-05 3.332727e-05
[1200,] 0.0001602420 1.012434e-04 3.374789e-05
[1201,] 0.0001602420 9.930006e-05 3.310003e-05
[1202,] 0.0001602420 2.299145e-04 7.664661e-05
[1203,] 0.0001602420 2.782068e-04 9.273577e-05
[1204,] 0.0001602420 1.102734e-04 3.675724e-05
[1205,] 0.0001602420 1.599017e-04 5.330093e-05
[1206,] 0.0001602420 3.822205e-04 1.274102e-04
[1207,] 0.0001602420 2.269163e-04 7.564714e-05
[1208,] 0.0001602420 1.053965e-04 3.513208e-05
[1209,] 0.0001602420 1.623280e-04 5.410891e-05
[1210,] 0.0001602420 1.771071e-04 5.904300e-05
[1211,] 0.0001602420 1.237352e-04 4.124772e-05
[1212,] 0.0001602420 1.216375e-04 4.054845e-05
[1213,] 0.0001602420 1.099153e-04 3.663901e-05
[1214,] 0.0001602420 1.414707e-04 4.716032e-05
[1215,] 0.0001602420 1.202954e-04 4.010041e-05
[1216,] 0.0001602420 1.493208e-04 4.977390e-05
[1217,] 0.0001602420 1.278431e-04 4.261382e-05
[1218,] 0.0001602420 1.197817e-04 3.992738e-05
[1219,] 0.0001602420 2.399172e-04 7.997382e-05
[1220,] 0.0001602420 1.361186e-04 4.537609e-05
[1221,] 0.0001602420 1.646456e-04 5.488195e-05
[1222,] 0.0001602420 2.553829e-04 8.513629e-05
[1223,] 0.0001602420 1.798837e-04 5.996428e-05
[1224,] 0.0001602420 1.283552e-04 4.278516e-05
[1225,] 0.0001602420 1.761070e-04 5.870516e-05
[1226,] 0.0001602420 1.402163e-04 4.673858e-05
[1227,] 0.0001602420 1.569069e-04 5.230623e-05
[1228,] 0.0001602420 1.366997e-04 4.556680e-05
[1229,] 0.0001602420 1.031523e-04 3.438483e-05
[1230,] 0.0001602420 1.490580e-04 4.969114e-05
[1231,] 0.0001602420 1.711722e-04 5.705479e-05
[1232,] 0.0001602420 1.722617e-04 5.741793e-05
[1233,] 0.0001602420 1.857774e-04 6.192205e-05
[1234,] 0.0001602420 2.704599e-04 9.014660e-05
[1235,] 0.0001602420 1.786315e-04 5.954378e-05
[1236,] 0.0001602420 1.727606e-04 5.759460e-05
[1237,] 0.0001602420 4.811123e-04 1.603810e-04
[1238,] 0.0001602420 1.677213e-04 5.590916e-05
[1239,] 0.0001602420 1.334091e-04 4.446782e-05
[1240,] 0.0001602420 1.219284e-04 4.064248e-05
[1241,] 0.0001602420 1.960700e-04 6.536332e-05
[1242,] 0.0001602420 1.260049e-04 4.200166e-05
[1243,] 0.0001602420 1.375609e-04 4.585162e-05
[1244,] 0.0001602420 2.613676e-04 8.713264e-05
[1245,] 0.0001602420 1.543533e-04 5.145076e-05
[1246,] 0.0001602420 1.393824e-04 4.646079e-05
[1247,] 0.0001602420 1.160597e-04 3.868643e-05
[1248,] 0.0001602420 1.100921e-04 3.669900e-05
[1249,] 0.0001602420 1.350952e-04 4.503191e-05
[1250,] 0.0001602420 1.588987e-04 5.296549e-05
[1251,] 0.0001602420 1.738676e-04 5.795409e-05
[1252,] 0.0001602420 1.394351e-04 4.647795e-05
[1253,] 0.0001602420 1.165470e-04 3.884896e-05
[1254,] 0.0001602420 1.971924e-04 6.572425e-05
[1255,] 0.0001602420 1.322911e-04 4.409624e-05
[1256,] 0.0001602420 1.369728e-04 4.565757e-05
[1257,] 0.0001602420 1.567343e-04 5.224446e-05
[1258,] 0.0001602420 1.428894e-04 4.763074e-05
[1259,] 0.0001602420 1.229880e-04 4.099609e-05
[1260,] 0.0001602420 5.221826e-04 1.740363e-04
[1261,] 0.0001602420 2.332947e-04 7.775620e-05
[1262,] 0.0001602420 2.012800e-04 6.708848e-05
[1263,] 0.0001602420 1.203437e-04 4.011548e-05
[1264,] 0.0001602420 1.655163e-04 5.517098e-05
[1265,] 0.0001602420 1.489863e-04 4.966162e-05
[1266,] 0.0001602420 1.064556e-04 3.548429e-05
[1267,] 0.0001602420 1.493614e-04 4.978848e-05
[1268,] 0.0001602420 1.156453e-04 3.854937e-05
[1269,] 0.0001602420 1.558906e-04 5.196399e-05
[1270,] 0.0001602420 5.604464e-04 1.868178e-04
[1271,] 0.0001602420 1.251445e-04 4.171215e-05
[1272,] 0.0001602420 1.348335e-04 4.494385e-05
[1273,] 0.0001602420 1.610998e-04 5.369811e-05
[1274,] 0.0001602420 1.234284e-04 4.114199e-05
[1275,] 0.0001602420 1.196762e-04 3.989166e-05
[1276,] 0.0001602420 1.632973e-04 5.443326e-05
[1277,] 0.0001602420 1.602729e-04 5.342465e-05
[1278,] 0.0001602420 1.443358e-04 4.811161e-05
[1279,] 0.0001602420 1.550211e-04 5.167326e-05
[1280,] 0.0001602420 1.385074e-04 4.616797e-05
[1281,] 0.0001602420 1.624833e-04 5.415981e-05
[1282,] 0.0001602420 1.459647e-04 4.865478e-05
[1283,] 0.0001602420 1.540261e-04 5.134168e-05
[1284,] 0.0001602420 1.367831e-04 4.559351e-05
[1285,] 0.0001602420 1.097356e-04 3.657841e-05
[1286,] 0.0001602420 1.231754e-04 4.105774e-05
[1287,] 0.0001602420 9.973662e-05 3.324550e-05
[1288,] 0.0001602420 1.420356e-04 4.734544e-05
[1289,] 0.0001602420 1.327605e-04 4.425323e-05
[1290,] 0.0001602420 1.298506e-04 4.328330e-05
[1291,] 0.0001602420 1.346119e-04 4.487025e-05
[1292,] 0.0001602420 1.145825e-04 3.819409e-05
[1293,] 0.0001602420 1.352759e-04 4.509148e-05
[1294,] 0.0001602420 1.365570e-04 4.551803e-05
[1295,] 0.0001602420 1.347864e-04 4.492843e-05
[1296,] 0.0001602420 1.008680e-04 3.362283e-05
[1297,] 0.0001602420 1.136534e-04 3.788447e-05
[1298,] 0.0001602420 1.010177e-04 3.367258e-05
[1299,] 0.0001602420 9.958354e-05 3.319453e-05
[1300,] 0.0001602420 9.951286e-05 3.317093e-05
[1301,] 0.0001602420 1.376949e-04 4.589740e-05
[1302,] 0.0001602420 1.488765e-04 4.962547e-05
[1303,] 0.0001602420 9.965548e-05 3.321853e-05
[1304,] 0.0001602420 1.183911e-04 3.946373e-05
[1305,] 0.0001602420 1.036323e-04 3.454410e-05
[1306,] 0.0001602420 1.488703e-04 4.962338e-05
[1307,] 0.0001602420 1.183894e-04 3.946313e-05
[1308,] 0.0001602420 1.375371e-04 4.584474e-05
[1309,] 0.0001602420 9.967016e-05 3.322343e-05
[1310,] 0.0001602420 1.383790e-04 4.612491e-05
[1311,] 0.0001602420 1.032779e-04 3.442591e-05
[1312,] 0.0001602420 1.026629e-04 3.422100e-05
[1313,] 0.0001602420 1.204414e-04 4.014665e-05
[1314,] 0.0001602420 1.569475e-04 5.231537e-05
[1315,] 0.0001602420 1.024369e-04 3.414561e-05
[1316,] 0.0001602420 1.052856e-04 3.509513e-05
[1317,] 0.0001602420 1.454315e-04 4.847745e-05
[1318,] 0.0001602420 1.023624e-04 3.412080e-05
[1319,] 0.0001602420 1.004347e-04 3.347844e-05
[1320,] 0.0001602420 1.033351e-04 3.444504e-05
[1321,] 0.0001602420 1.030935e-04 3.436450e-05
[1322,] 0.0001602420 9.979886e-05 3.326634e-05
[1323,] 0.0001602420 1.370167e-04 4.567155e-05
[1324,] 0.0001602420 1.012205e-04 3.374018e-05
[1325,] 0.0001602420 1.344196e-04 4.480591e-05
[1326,] 0.0001602420 1.014461e-04 3.381548e-05
[1327,] 0.0001602420 1.102332e-04 3.674424e-05
[1328,] 0.0001602420 1.370237e-04 4.567386e-05
[1329,] 0.0001602420 1.014282e-04 3.380955e-05
[1330,] 0.0001602420 9.972767e-05 3.324269e-05
[1331,] 0.0001602420 1.629809e-04 5.432753e-05
[1332,] 0.0001602420 1.498133e-04 4.993822e-05
[1333,] 0.0001602420 1.048953e-04 3.496506e-05
[1334,] 0.0001602420 1.149299e-04 3.830973e-05
[1335,] 0.0001602420 1.083616e-04 3.612052e-05
[1336,] 0.0001602420 1.593198e-04 5.310783e-05
[1337,] 0.0001602420 1.129056e-04 3.763544e-05
[1338,] 0.0001602420 1.113730e-04 3.712378e-05
[1339,] 0.0001602420 9.973884e-05 3.324626e-05
[1340,] 0.0001602420 1.133681e-04 3.778865e-05
[1341,] 0.0001602420 1.134647e-04 3.782088e-05
[1342,] 0.0001602420 1.381824e-04 4.606184e-05
[1343,] 0.0001602420 1.129180e-04 3.763865e-05
[1344,] 0.0001602420 1.212521e-04 4.041628e-05
[1345,] 0.0001602420 1.268782e-04 4.229267e-05
[1346,] 0.0001602420 1.191160e-04 3.970407e-05
[1347,] 0.0001602420 1.007922e-04 3.359748e-05
[1348,] 0.0001602420 1.139375e-04 3.797845e-05
[1349,] 0.0001602420 1.132088e-04 3.773560e-05
[1350,] 0.0001602420 1.006457e-04 3.354869e-05
[1351,] 0.0001602420 1.350124e-04 4.500441e-05
[1352,] 0.0001602420 1.300409e-04 4.334791e-05
[1353,] 0.0001602420 1.323385e-04 4.411250e-05
[1354,] 0.0001602420 1.071974e-04 3.573209e-05
[1355,] 0.0001602420 1.365001e-04 4.550111e-05
[1356,] 0.0001602420 2.031284e-04 6.771090e-05
[1357,] 0.0001602420 1.095193e-04 3.650659e-05
[1358,] 0.0001602420 1.403664e-04 4.679036e-05
[1359,] 0.0001602420 2.155463e-04 7.185056e-05
[1360,] 0.0001602420 1.276501e-04 4.254882e-05
[1361,] 0.0001602420 1.305840e-04 4.352731e-05
[1362,] 0.0001602420 1.557665e-04 5.192216e-05
[1363,] 0.0001602420 1.968738e-04 6.562623e-05
[1364,] 0.0001602420 1.393518e-04 4.645174e-05
[1365,] 0.0001602420 1.559299e-04 5.197757e-05
[1366,] 0.0001602420 1.048870e-04 3.496210e-05
[1367,] 0.0001602420 1.048034e-04 3.493422e-05
[1368,] 0.0001602420 1.069223e-04 3.564069e-05
[1369,] 0.0001602420 1.077955e-04 3.593177e-05
[1370,] 0.0001602420 1.300473e-04 4.334923e-05
[1371,] 0.0001602420 1.396257e-04 4.654284e-05
[1372,] 0.0001602420 1.477764e-04 4.925734e-05
[1373,] 0.0001602420 2.733569e-04 9.112086e-05
[1374,] 0.0001602420 1.316338e-04 4.387740e-05
[1375,] 0.0001602420 1.131526e-04 3.771698e-05
[1376,] 0.0001602420 1.122693e-04 3.742261e-05
[1377,] 0.0001602420 1.115045e-04 3.716775e-05
[1378,] 0.0001602420 1.115188e-04 3.717247e-05
[1379,] 0.0001602420 1.119784e-04 3.732564e-05
[1380,] 0.0001602420 1.118066e-04 3.726840e-05
[1381,] 0.0001602420 1.089737e-04 3.632478e-05
[1382,] 0.0001602420 1.214309e-04 4.047526e-05
[1383,] 0.0001602420 1.796925e-04 5.989888e-05
[1384,] 0.0001602420 1.450176e-04 4.833961e-05
[1385,] 0.0001602420 1.091986e-04 3.639988e-05
[1386,] 0.0001602420 1.079400e-04 3.598017e-05
[1387,] 0.0001602420 1.154575e-04 3.848578e-05
[1388,] 0.0001602420 1.112197e-04 3.707333e-05
[1389,] 0.0001602420 2.101438e-04 7.004329e-05
[1390,] 0.0001602420 1.161163e-04 3.870529e-05
[1391,] 0.0001602420 9.964737e-05 3.321579e-05
[1392,] 0.0001602420 1.349782e-04 4.499148e-05
[1393,] 0.0001602420 1.727664e-04 5.758978e-05
[1394,] 0.0001602420 1.695589e-04 5.652051e-05
[1395,] 0.0001602420 1.595328e-04 5.317869e-05
[1396,] 0.0001602420 1.426226e-04 4.754028e-05
[1397,] 0.0001602420 1.483647e-04 4.945487e-05
[1398,] 0.0001602420 1.126898e-04 3.756349e-05
[1399,] 0.0001602420 1.532063e-04 5.106929e-05
[1400,] 0.0001602420 1.850073e-04 6.166556e-05
[1401,] 0.0001602420 2.035146e-04 6.783406e-05
[1402,] 0.0001602420 1.718674e-04 5.729016e-05
[1403,] 0.0001602420 1.233554e-04 4.111808e-05
[1404,] 0.0001602420 1.120474e-04 3.734798e-05
[1405,] 0.0001602420 1.046960e-04 3.489880e-05
[1406,] 0.0001602420 1.673718e-04 5.578850e-05
[1407,] 0.0001602420 1.537152e-04 5.123667e-05
[1408,] 0.0001602420 1.525632e-04 5.085506e-05
[1409,] 0.0001602420 1.375329e-04 4.584362e-05
[1410,] 0.0001602420 1.531431e-04 5.104500e-05
[1411,] 0.0001602420 1.272282e-04 4.240899e-05
[1412,] 0.0001602420 1.567238e-04 5.224179e-05
[1413,] 0.0001602420 1.282905e-04 4.276261e-05
[1414,] 0.0001602420 1.556609e-04 5.188415e-05
[1415,] 0.0001602420 1.264783e-04 4.215849e-05
[1416,] 0.0001602420 1.209660e-04 4.032138e-05
[1417,] 0.0001602420 1.472864e-04 4.909421e-05
[1418,] 0.0001602420 1.932848e-04 6.442107e-05
[1419,] 0.0001602420 1.364958e-04 4.549810e-05
[1420,] 0.0001602420 1.640138e-04 5.466830e-05
[1421,] 0.0001602420 1.117274e-04 3.724218e-05
[1422,] 0.0001602420 1.663245e-04 5.544230e-05
[1423,] 0.0001602420 1.236163e-04 4.120498e-05
[1424,] 0.0001602420 1.184708e-04 3.949144e-05
[1425,] 0.0001602420 1.509282e-04 5.031134e-05
[1426,] 0.0001602420 1.131808e-04 3.772692e-05
[1427,] 0.0001602420 1.571506e-04 5.237859e-05
[1428,] 0.0001602420 1.574357e-04 5.247386e-05
[1429,] 0.0001602420 1.712460e-04 5.707610e-05
[1430,] 0.0001602420 1.700227e-04 5.667390e-05
[1431,] 0.0001602420 1.553145e-04 5.177121e-05
[1432,] 0.0001602420 1.148232e-04 3.827345e-05
[1433,] 0.0001602420 1.381189e-04 4.603988e-05
[1434,] 0.0001602420 1.621424e-04 5.404670e-05
[1435,] 0.0001602420 9.930538e-05 3.310178e-05
[1436,] 0.0001602420 1.419252e-04 4.730860e-05
[1437,] 0.0001602420 1.499484e-04 4.998218e-05
[1438,] 0.0001602420 1.525087e-04 5.083587e-05
[1439,] 0.0001602420 1.527300e-04 5.090964e-05
[1440,] 0.0001602420 1.527485e-04 5.091581e-05
[1441,] 0.0001602420 1.527485e-04 5.091580e-05
[1442,] 0.0001602420 1.288466e-04 4.295052e-05
[1443,] 0.0001602420 1.072481e-04 3.574960e-05
[1444,] 0.0001602420 1.419029e-04 4.730170e-05
[1445,] 0.0001602420 1.800460e-04 6.001992e-05
[1446,] 0.0001602420 1.452324e-04 4.841190e-05
[1447,] 0.0001602420 1.193391e-04 3.978058e-05
[1448,] 0.0001602420 1.298524e-04 4.328346e-05
[1449,] 0.0001602420 1.490128e-04 4.967134e-05
[1450,] 0.0001602420 1.222655e-04 4.075551e-05
[1451,] 0.0001602420 1.011865e-04 3.372905e-05
[1452,] 0.0001602420 1.471424e-04 4.904819e-05
[1453,] 0.0001602420 1.011456e-04 3.371578e-05
[1454,] 0.0001602420 1.000380e-04 3.334569e-05
[1455,] 0.0001602420 1.038586e-04 3.462003e-05
[1456,] 0.0001602420 1.276315e-04 4.254181e-05
[1457,] 0.0001602420 1.045492e-04 3.485028e-05
[1458,] 0.0001602420 1.003419e-04 3.344731e-05
[1459,] 0.0001602420 1.003435e-04 3.344782e-05
[1460,] 0.0001602420 1.003365e-04 3.344549e-05
[1461,] 0.0001602420 1.470983e-04 4.903343e-05
[1462,] 0.0001602420 1.505900e-04 5.019601e-05
[1463,] 0.0001602420 1.383460e-04 4.611589e-05
[1464,] 0.0001602420 1.546278e-04 5.154168e-05
[1465,] 0.0001602420 1.508076e-04 5.026900e-05
[1466,] 0.0001602420 1.508709e-04 5.029008e-05
[1467,] 0.0001602420 1.506041e-04 5.020130e-05
[1468,] 0.0001602420 1.024318e-04 3.414412e-05
[1469,] 0.0001602420 1.503810e-04 5.012709e-05
[1470,] 0.0001602420 1.479240e-04 4.930799e-05
[1471,] 0.0001602420 1.489897e-04 4.966362e-05
[1472,] 0.0001602420 1.302661e-04 4.342045e-05
[1473,] 0.0001602420 1.313155e-04 4.377010e-05
[1474,] 0.0001602420 1.216615e-04 4.055217e-05
[1475,] 0.0002760273 1.837569e-04 2.196403e-04
[1476,] 0.0001602420 1.356480e-04 4.521571e-05
[1477,] 0.0001602420 1.542817e-04 5.142714e-05
[1478,] 0.0001602420 1.362358e-04 4.541180e-05
[1479,] 0.0001602420 1.258212e-04 4.194023e-05
[1480,] 0.0001602420 1.194207e-04 3.980649e-05
[1481,] 0.0001602420 1.348460e-04 4.494870e-05
[1482,] 0.0001602420 1.218184e-04 4.060575e-05
[1483,] 0.0001602420 1.182274e-04 3.940874e-05
[1484,] 0.0006463913 2.095260e-04 6.469290e-04
[1485,] 0.0001602420 1.337468e-04 4.458323e-05
[1486,] 0.0001602420 1.217977e-04 4.059951e-05
[1487,] 0.0001602420 1.517599e-04 5.058699e-05
[1488,] 0.0001602420 1.296264e-04 4.320931e-05
[1489,] 0.0001602420 1.097006e-04 3.656657e-05
[1490,] 0.0001602420 1.079558e-04 3.598533e-05
[1491,] 0.0001602420 1.091862e-04 3.639546e-05
[1492,] 0.0004611809 2.050772e-04 4.406507e-04
[1493,] 0.0001602420 1.011104e-04 3.370346e-05
[1494,] 0.0001602420 1.028627e-04 3.428759e-05
[1495,] 0.0001602420 1.213812e-04 4.046094e-05
[1496,] 0.0001602420 2.243368e-04 7.478100e-05
[1497,] 0.0001602420 1.984244e-04 6.614293e-05
[1498,] 0.0001602420 1.991039e-04 6.636957e-05
[1499,] 0.0011550369 1.774085e-04 9.134223e-04
[1500,] 0.0001602420 1.388087e-04 4.626916e-05
[1501,] 0.0001602420 1.515593e-04 5.052003e-05
[1502,] 0.0001602420 7.541979e-04 2.514081e-04
[1503,] 0.0001602420 1.347906e-04 4.493008e-05
[1504,] 0.0001602420 1.809539e-04 6.031407e-05
[1505,] 0.0011674298 1.767920e-04 9.180880e-04
[1506,] 0.0001602420 1.914911e-04 6.383222e-05
[1507,] 0.0001602420 1.386617e-04 4.622003e-05
[1508,] 0.0013314741 1.556467e-04 8.309952e-04
[1509,] 0.0011285228 1.800609e-04 9.141621e-04
[1510,] 0.0014391161 1.981627e-04 1.667940e-03
[1511,] 0.0001846998 1.202900e-04 5.764515e-05
[1512,] 0.0001602420 1.041886e-04 3.472946e-05
[1513,] 0.0029611811 3.954029e-04 7.123624e-03
[1514,] 0.0001602420 2.561316e-04 8.537739e-05
[1515,] 0.0001602420 1.104146e-04 3.680445e-05
[1516,] 0.0001602420 4.024478e-04 1.341509e-04
[1517,] 0.0001602420 1.127075e-04 3.756902e-05
[1518,] 0.0001602420 1.133373e-04 3.777895e-05
[1519,] 0.0001602420 1.132369e-04 3.774547e-05
[1520,] 0.0001602420 1.149535e-04 3.831796e-05
[1521,] 0.0001602420 1.176079e-04 3.920265e-05
[1522,] 0.0001602420 1.133383e-04 3.777956e-05
[1523,] 0.0001602420 1.322310e-04 4.407820e-05
[1524,] 0.0001602420 1.147149e-04 3.823825e-05
[1525,] 0.0029707989 1.532361e-04 1.664852e-03
[1526,] 0.0001602420 1.114772e-04 3.715921e-05
[1527,] 0.0001602420 1.558490e-04 5.194889e-05
[1528,] 0.0001602420 1.193172e-04 3.977262e-05
[1529,] 0.0001602420 1.516122e-04 5.053719e-05
[1530,] 0.0001602420 1.578258e-04 5.260894e-05
[1531,] 0.0001602420 1.016851e-04 3.389500e-05
[1532,] 0.0001602420 1.516184e-04 5.053927e-05
[1533,] 0.0001602420 1.036441e-04 3.454794e-05
[1534,] 0.0001602420 1.338698e-04 4.462312e-05
[1535,] 0.0001602420 1.334724e-04 4.449197e-05
[1536,] 0.0001602420 1.116092e-04 3.720307e-05
[1537,] 0.0001602420 1.507566e-04 5.025173e-05
[1538,] 0.0001602420 1.121563e-04 3.738541e-05
[1539,] 0.0001602420 1.266481e-04 4.221633e-05
[1540,] 0.0056061440 1.854484e-04 4.869020e-03
[1541,] 0.0001602420 1.506354e-04 5.021134e-05
[1542,] 0.0001602420 1.718781e-04 5.729230e-05
[1543,] 0.0001602420 1.696246e-04 5.654310e-05
[1544,] 0.0001602420 1.729057e-04 5.763660e-05
[1545,] 0.0001602420 4.633205e-04 1.544369e-04
[1546,] 0.0001602420 1.529370e-04 5.097779e-05
[1547,] 0.0001602420 1.554944e-04 5.182881e-05
[1548,] 0.0001602420 1.527234e-04 6.485676e-05
[1549,] 0.0001602420 1.924443e-04 6.414567e-05
[1550,] 0.0001602420 1.430040e-04 4.766908e-05
[1551,] 0.0001602420 3.925737e-04 1.308668e-04
[1552,] 0.0001602420 1.137667e-04 3.792087e-05
[1553,] 0.0001602420 1.521852e-04 5.072744e-05
[1554,] 0.0001602420 2.114096e-04 7.047694e-05
[1555,] 0.0001602420 1.972695e-04 6.575370e-05
[1556,] 0.0001602420 2.176995e-04 7.257389e-05
[1557,] 0.0001602420 2.247575e-04 7.492681e-05
[1558,] 0.0001602420 4.903318e-04 3.289151e-04
[1559,] 0.0001602420 2.395629e-04 7.986233e-05
[1560,] 0.0001602420 2.099648e-04 6.999516e-05
[1561,] 0.0006057739 1.249353e-04 2.398225e-04
[1562,] 0.0001602420 1.589059e-04 5.297000e-05
[1563,] 0.0001602420 1.668979e-04 5.563790e-05
[1564,] 0.0001602420 2.570898e-04 2.123600e-04
[1565,] 0.0001602420 1.690535e-04 5.635565e-05
[1566,] 0.0001602420 4.163609e-04 2.709928e-04
[1567,] 0.0010885676 1.600631e-04 6.664061e-04
[1568,] 0.0001602420 2.052321e-04 6.840543e-05
[1569,] 0.0001602420 1.636726e-04 5.455795e-05
[1570,] 0.0001602420 2.928610e-04 9.762150e-05
[1571,] 0.0001602420 1.350707e-04 4.502462e-05
[1572,] 0.0001602420 1.474942e-04 4.916505e-05
[1573,] 0.0001602420 1.313005e-04 4.376681e-05
[1574,] 0.0004863721 1.148448e-04 2.153128e-04
[1575,] 0.0001602420 1.289204e-04 4.297236e-05
[1576,] 0.0001896124 1.213302e-04 8.799696e-05
[1577,] 0.0001602420 1.523499e-04 5.078243e-05
[1578,] 0.0001602420 1.123307e-04 3.744351e-05
[1579,] 0.0001602420 1.529501e-04 5.098238e-05
[1580,] 0.0001602420 1.458359e-04 4.861348e-05
[1581,] 0.0001775746 1.128253e-04 7.871775e-05
[1582,] 0.0001602420 1.102999e-04 5.955658e-05
[1583,] 0.0001602420 2.095631e-04 6.985561e-05
[1584,] 0.0006680717 1.414858e-04 3.802122e-04
[1585,] 0.0007488828 1.352994e-04 3.171653e-04
[1586,] 0.0180908127 1.078915e-04 5.921931e-03
[1587,] 0.0001602420 2.084034e-04 6.946915e-05
[1588,] 0.0001602420 1.119786e-04 3.732619e-05
[1589,] 0.0014204632 1.601609e-04 8.943158e-04
[1590,] 0.0001602420 1.133887e-04 3.779644e-05
[1591,] 0.0001602420 1.524945e-04 5.083058e-05
[1592,] 0.0001602420 1.128868e-04 3.762874e-05
[1593,] 0.0136281089 1.045259e-04 3.892236e-03
[1594,] 0.0013600695 1.486441e-04 7.061235e-04
[1595,] 0.0001602420 1.161772e-04 5.542896e-05
[1596,] 0.0110250508 1.076416e-04 3.683068e-03
[1597,] 0.0001602420 1.256032e-04 4.186695e-05
[1598,] 0.0001602420 1.250766e-04 4.169147e-05
[1599,] 0.0001602420 1.516790e-04 5.055889e-05
[1600,] 0.0001602420 1.521722e-04 5.072319e-05
[1601,] 0.0001602420 2.134719e-04 7.115867e-05
[1602,] 0.0001602420 1.075806e-04 3.585983e-05
[1603,] 0.0001602420 1.030930e-04 3.436422e-05
[1604,] 0.0001602420 1.489561e-04 4.965219e-05
[1605,] 0.0001602420 1.129395e-04 3.764630e-05
[1606,] 0.0010505979 1.383119e-04 4.311716e-04
[1607,] 0.0015631676 1.502690e-04 8.395997e-04
[1608,] 0.0001602420 1.283440e-04 4.278008e-05
[1609,] 0.0001602420 1.232311e-04 4.107514e-05
[1610,] 0.0001602420 1.383822e-04 4.612688e-05
[1611,] 0.0001602420 1.138260e-04 4.666363e-05
[1612,] 0.0001602420 1.998428e-04 6.661551e-05
[1613,] 0.0001602420 1.534017e-04 5.113179e-05
[1614,] 0.0015311814 1.501721e-04 8.206967e-04
[1615,] 0.0001602420 1.493321e-04 4.977752e-05
[1616,] 0.0015702623 1.516458e-04 8.644127e-04
[1617,] 0.0001602420 1.222034e-04 4.073263e-05
[1618,] 0.0001602420 1.521739e-04 5.072373e-05
[1619,] 0.0001602420 1.525696e-04 5.085770e-05
[1620,] 0.0001602420 1.539762e-04 5.132406e-05
[1621,] 0.0001602420 1.551587e-04 5.172002e-05
[1622,] 0.0001602420 1.517112e-04 5.056958e-05
[1623,] 0.0002115146 1.176829e-04 1.011406e-04
[1624,] 0.0001602420 2.187734e-04 7.292592e-05
[1625,] 0.0001602420 1.508098e-04 5.026943e-05
[1626,] 0.0001602420 1.272683e-04 4.242167e-05
[1627,] 0.0001602420 1.257992e-04 4.193217e-05
[1628,] 0.0001602420 1.516918e-04 5.056317e-05
[1629,] 0.0016932474 1.500289e-04 9.064446e-04
[1630,] 0.0001602420 1.516719e-04 5.055654e-05
[1631,] 0.0001602420 1.254336e-04 4.181009e-05
[1632,] 0.0001602420 1.898661e-04 6.328986e-05
[1633,] 0.0001602420 1.996437e-04 6.654933e-05
[1634,] 0.0001602420 1.149604e-04 5.222982e-05
[1635,] 0.0001602420 1.967540e-04 6.558584e-05
[1636,] 0.0018285198 1.505363e-04 9.897345e-04
[1637,] 0.0001602420 1.494257e-04 4.980874e-05
[1638,] 0.0001602420 1.521619e-04 5.071869e-05
[1639,] 0.0019162570 1.527047e-04 1.082076e-03
[1640,] 0.0014729550 1.491489e-04 7.732692e-04
[1641,] 0.0017294239 1.511083e-04 9.447139e-04
[1642,] 0.0001602420 1.525932e-04 5.086338e-05
[1643,] 0.0016337408 1.493753e-04 8.628124e-04
[1644,] 0.0001602420 1.120256e-04 4.565324e-05
[1645,] 0.0001602420 1.199333e-04 3.997614e-05
[1646,] 0.0001602420 1.870035e-04 6.233568e-05
[1647,] 0.0014739937 1.499748e-04 7.865572e-04
[1648,] 0.0016186326 1.501556e-04 8.676401e-04
[1649,] 0.0015564352 1.512359e-04 8.519216e-04
[1650,] 0.0012435529 1.516865e-04 6.823399e-04
[1651,] 0.0016793448 1.501997e-04 9.013820e-04
[1652,] 0.0015791082 1.496568e-04 8.380529e-04
[1653,] 0.0001602420 1.191112e-04 3.970214e-05
[1654,] 0.0015480523 1.504176e-04 8.333260e-04
[1655,] 0.0001602420 2.730583e-04 9.102404e-05
[1656,] 0.0016254063 1.500994e-04 8.704942e-04
[1657,] 0.0014784326 1.499660e-04 7.884630e-04
[1658,] 0.0001602420 1.740284e-04 5.800658e-05
[1659,] 0.0001602420 1.128020e-04 4.728536e-05
[1660,] 0.0001602420 1.382894e-04 4.609596e-05
[1661,] 0.0016043237 1.500906e-04 8.588089e-04
[1662,] 0.0015740167 1.420991e-04 7.113510e-04
[1663,] 0.0015271516 1.486046e-04 7.935276e-04
[1664,] 0.0016157183 1.499737e-04 8.628866e-04
[1665,] 0.0017057371 1.485550e-04 8.867867e-04
[1666,] 0.0017647223 1.513392e-04 9.680620e-04
[1667,] 0.0001602420 1.199853e-04 3.999345e-05
[1668,] 0.0016136842 1.507346e-04 8.740527e-04
[1669,] 0.0001602420 1.537281e-04 5.124067e-05
[1670,] 0.0001602420 2.054899e-04 6.849808e-05
[1671,] 0.0001602420 1.516790e-04 5.055889e-05
[1672,] 0.0001602420 1.516790e-04 5.055889e-05
[1673,] 0.0016369608 1.489839e-04 8.578294e-04
[1674,] 0.0001602420 1.205274e-04 4.017412e-05
[1675,] 0.0001602420 1.499000e-04 4.996481e-05
[1676,] 0.0016059522 1.485518e-04 8.341682e-04
[1677,] 0.0001602420 1.448485e-04 4.828116e-05
[1678,] 0.0001602420 1.346919e-04 4.489401e-05
[1679,] 0.0001602420 1.508269e-04 5.027515e-05
[1680,] 0.0015051953 1.488048e-04 7.850526e-04
[1681,] 0.0001602420 1.516669e-04 5.055486e-05
[1682,] 0.0001602420 1.508106e-04 5.026969e-05
[1683,] 0.0001602420 1.534814e-04 5.116044e-05
[1684,] 0.0001602420 1.537024e-04 5.123218e-05
[1685,] 0.0001602420 1.517107e-04 5.056946e-05
[1686,] 0.0001602420 1.383940e-04 4.613081e-05
[1687,] 0.0001602420 1.521617e-04 5.071856e-05
[1688,] 0.0011958869 1.466885e-04 3.618195e-04
[1689,] 0.0001602420 1.492355e-04 4.974521e-05
[1690,] 0.0006816430 1.441028e-04 3.614469e-04
[1691,] 0.0006895198 1.620321e-04 4.325026e-04
[1692,] 0.0001602420 1.493174e-04 4.977262e-05
[1693,] 0.0001602420 1.541306e-04 5.137635e-05
[1694,] 0.0007408849 1.413854e-04 3.746937e-04
[1695,] 0.0001602420 2.133619e-04 7.112175e-05
[1696,] 0.0001602420 1.351696e-04 4.505743e-05
[1697,] 0.0001602420 1.358442e-04 4.528135e-05
[1698,] 0.0001602420 1.308568e-04 4.361949e-05
[1699,] 0.0001602420 2.160079e-04 7.200377e-05
[1700,] 0.0001602420 1.493382e-04 4.977956e-05
[1701,] 0.0001602420 1.345333e-04 4.484532e-05
[1702,] 0.0001602420 1.468038e-04 4.893472e-05
[1703,] 0.0006911465 1.625376e-04 4.364536e-04
[1704,] 0.0001602420 1.346547e-04 4.488550e-05
[1705,] 0.0001602420 1.339919e-04 4.466458e-05
[1706,] 0.0001602420 1.352847e-04 4.509484e-05
[1707,] 0.0001602420 1.338125e-04 4.460499e-05
[1708,] 0.0001602420 1.444453e-04 4.814965e-05
[1709,] 0.0006343312 1.406222e-04 3.161399e-04
[1710,] 0.0001602420 1.432168e-04 4.774009e-05
[1711,] 0.0003347743 1.261307e-04 1.378142e-04
[1712,] 0.0001602420 2.128761e-04 7.096016e-05
[1713,] 0.0001602420 2.124801e-04 7.082813e-05
[1714,] 0.0010800696 1.208198e-04 2.820762e-04
[1715,] 0.0001602420 1.175644e-04 3.918799e-05
[1716,] 0.0001602420 1.493466e-04 4.978233e-05
[1717,] 0.0001602420 1.721178e-04 5.737201e-05
[1718,] 0.0001602420 1.388494e-04 4.628244e-05
[1719,] 0.0001602420 1.494244e-04 4.980833e-05
[1720,] 0.0001602420 1.493724e-04 4.979097e-05
[1721,] 0.0007168410 1.432079e-04 3.610994e-04
[1722,] 0.0006510455 1.419226e-04 3.194674e-04
[1723,] 0.0007898577 1.632519e-04 5.060044e-04
[1724,] 0.0001602420 1.493522e-04 4.978421e-05
[1725,] 0.0001602420 1.493748e-04 4.979179e-05
[1726,] 0.0001602420 1.226085e-04 4.087018e-05
[1727,] 0.0001602420 2.008147e-04 6.694006e-05
[1728,] 0.0001602420 2.054761e-04 6.849379e-05
[1729,] 0.0001602420 2.056904e-04 6.856503e-05
[1730,] 0.0001602420 1.178716e-04 3.929082e-05
[1731,] 0.0001602420 1.225169e-04 4.083965e-05
[1732,] 0.0001602420 1.490958e-04 4.969879e-05
[1733,] 0.0001602420 1.739335e-04 5.797433e-05
[1734,] 0.0001602420 1.487299e-04 4.957683e-05
[1735,] 0.0001602420 1.220488e-04 4.068353e-05
[1736,] 0.0001602420 2.173762e-04 7.246045e-05
[1737,] 0.0001602420 1.216138e-04 4.053776e-05
[1738,] 0.0001602420 1.620021e-04 5.400024e-05
[1739,] 0.0001602420 1.175847e-04 3.919524e-05
[1740,] 0.0001602420 1.705009e-04 5.683132e-05
[1741,] 0.0006646953 1.628110e-04 4.205299e-04
[1742,] 0.0001602420 1.493642e-04 4.978823e-05
[1743,] 0.0001602420 1.257274e-04 4.190875e-05
[1744,] 0.0001602420 1.493920e-04 4.979751e-05
[1745,] 0.0001602420 1.185651e-04 3.952207e-05
[1746,] 0.0006141444 1.634253e-04 3.903932e-04
[1747,] 0.0001602420 1.493919e-04 4.979747e-05
[1748,] 0.0006683684 1.630332e-04 4.241544e-04
[1749,] 0.0001602420 1.056295e-04 3.520977e-05
[1750,] 0.0001602420 1.727828e-04 5.759074e-05
[1751,] 0.0001602420 1.599889e-04 5.332981e-05
[1752,] 0.0006671731 1.634912e-04 4.257637e-04
[1753,] 0.0001602420 1.937144e-04 6.457274e-05
[1754,] 0.0001602420 1.493492e-04 4.978319e-05
[1755,] 0.0001602420 1.983714e-04 6.612498e-05
[1756,] 0.0001602420 1.622317e-04 5.407661e-05
[1757,] 0.0001602420 1.494187e-04 4.980649e-05
[1758,] 0.0001602420 1.503222e-04 5.010489e-05
[1759,] 0.0001602420 1.108738e-04 3.695798e-05
[1760,] 0.0001602420 1.215527e-04 4.051810e-05
[1761,] 0.0001602420 1.493671e-04 4.978917e-05
[1762,] 0.0001602420 1.221379e-04 4.071324e-05
[1763,] 0.0001602420 2.475114e-04 8.250665e-05
[1764,] 0.0001602420 1.184449e-04 3.948176e-05
[1765,] 0.0001602420 1.531031e-04 5.103366e-05
[1766,] 0.0001602420 1.993694e-04 6.645137e-05
[1767,] 0.0001602420 1.523568e-04 5.078243e-05
[1768,] 0.0001602420 1.704323e-04 5.680694e-05
[1769,] 0.0001602420 1.396038e-04 4.653573e-05
[1770,] 0.0005639344 1.470319e-04 3.033079e-04
[1771,] 0.0001602420 1.707782e-04 5.692667e-05
[1772,] 0.0006901604 1.632847e-04 4.401907e-04
[1773,] 0.0001602420 1.120387e-04 3.734641e-05
[1774,] 0.0001602420 1.494344e-04 4.981163e-05
[1775,] 0.0001602420 1.380422e-04 4.601346e-05
[1776,] 0.0006630263 1.646466e-04 4.292528e-04
[1777,] 0.0001602420 1.494349e-04 4.981177e-05
[1778,] 0.0001602420 1.148079e-04 3.826984e-05
[1779,] 0.0001602420 1.493822e-04 4.979416e-05
[1780,] 0.0001602420 1.513573e-04 5.045618e-05
[1781,] 0.0001602420 1.494318e-04 4.981076e-05
[1782,] 0.0001602420 1.441812e-04 4.806076e-05
[1783,] 0.0001602420 1.443575e-04 4.811956e-05
[1784,] 0.0001602420 1.494379e-04 4.981280e-05
[1785,] 0.0001602420 1.386791e-04 4.622476e-05
[1786,] 0.0001602420 1.494531e-04 4.981788e-05
[1787,] 0.0001602420 1.511074e-04 5.037014e-05
[1788,] 0.0001602420 1.495288e-04 4.984316e-05
[1789,] 0.0001602420 1.614380e-04 5.381389e-05
[1790,] 0.0001602420 1.536558e-04 5.121945e-05
[1791,] 0.0001602420 1.494338e-04 4.981140e-05
[1792,] 0.0001602420 1.334892e-04 4.449506e-05
[1793,] 0.0001602420 1.401278e-04 4.670760e-05
[1794,] 0.0001602420 1.499823e-04 4.999508e-05
[1795,] 0.0001602420 1.399464e-04 4.664712e-05
[1796,] 0.0001602420 1.114706e-04 3.715824e-05
[1797,] 0.0001602420 1.319560e-04 4.398414e-05
[1798,] 0.0001602420 1.493080e-04 4.976940e-05
[1799,] 0.0001602420 1.472645e-04 4.908880e-05
[1800,] 0.0001602420 1.490533e-04 4.968586e-05
[1801,] 0.0001602420 1.616463e-04 5.388262e-05
[1802,] 0.0001602420 1.629290e-04 5.431042e-05
[1803,] 0.0013080912 1.491786e-04 7.457382e-04
[1804,] 0.0001602420 1.013190e-04 3.377302e-05
[1805,] 0.0001602420 1.133163e-04 3.777261e-05
[1806,] 0.0001602420 1.500006e-04 5.000054e-05
[1807,] 0.0001602420 1.615310e-04 5.384377e-05
[1808,] 0.0012594285 1.526342e-04 7.583781e-04
[1809,] 0.0001602420 1.867314e-04 6.223892e-05
[1810,] 0.0001602420 1.501812e-04 5.006079e-05
[1811,] 0.0001602420 1.501822e-04 5.006111e-05
[1812,] 0.0001602420 1.570724e-04 5.235837e-05
[1813,] 0.0001602420 1.912554e-04 6.375267e-05
[1814,] 0.0009232193 1.544439e-04 5.670668e-04
[1815,] 0.0001602420 3.740120e-04 1.246793e-04
[1816,] 0.0001602420 1.576026e-04 5.253514e-05
[1817,] 0.0001602420 1.899359e-04 6.331680e-05
[1818,] 0.0001602420 2.101806e-04 7.006158e-05
[1819,] 0.0001602420 1.769524e-04 5.898542e-05
[1820,] 0.0001602420 1.733741e-04 5.779255e-05
[1821,] 0.0001602420 1.517646e-04 5.058820e-05
[1822,] 0.0001602420 1.591339e-04 5.304502e-05
[1823,] 0.0001602420 1.751295e-04 5.837794e-05
[1824,] 0.0001602420 1.906664e-04 6.355677e-05
[1825,] 0.0001602420 1.779498e-04 5.931800e-05
[1826,] 0.0001602420 1.522023e-04 5.073371e-05
[1827,] 0.0001602420 2.861180e-04 9.537922e-05
[1828,] 0.0001602420 1.523785e-04 5.079241e-05
[1829,] 0.0001602420 2.873568e-04 9.579194e-05
[1830,] 0.0001602420 1.092136e-04 3.640493e-05
[1831,] 0.0001602420 1.086951e-04 3.623209e-05
[1832,] 0.0001602420 2.859463e-04 9.532153e-05
[1833,] 0.0001602420 1.083048e-04 3.610200e-05
[1834,] 0.0001602420 1.795829e-04 5.986236e-05
[1835,] 0.0001602420 1.521621e-04 5.072035e-05
[1836,] 0.0010427421 1.643418e-04 6.868245e-04
[1837,] 0.0009190252 1.289126e-04 3.596469e-04
[1838,] 0.0001602420 2.685291e-04 8.951581e-05
[1839,] 0.0001602420 1.929660e-04 6.432360e-05
[1840,] 0.0001602420 1.528691e-04 5.095586e-05
[1841,] 0.0001602420 1.523764e-04 5.079169e-05
[1842,] 0.0001602420 1.528767e-04 5.095839e-05
[1843,] 0.0001602420 1.652899e-04 5.509806e-05
[1844,] 0.0001602420 1.412783e-04 4.709407e-05
[1845,] 0.0001602420 1.332871e-04 4.443097e-05
[1846,] 0.0001602420 1.523436e-04 5.078050e-05
[1847,] 0.0001602420 1.375634e-04 4.585541e-05
[1848,] 0.0001602420 1.097349e-04 3.657832e-05
[1849,] 0.0001602420 1.377071e-04 4.590330e-05
[1850,] 0.0001602420 1.384012e-04 4.613476e-05
[1851,] 0.0001602420 1.371260e-04 4.570963e-05
[1852,] 0.0001602420 1.508126e-04 5.027049e-05
[1853,] 0.0004218443 1.140524e-04 7.060112e-05
[1854,] 0.0001602420 1.358306e-04 4.527736e-05
[1855,] 0.0001602420 1.523753e-04 5.079107e-05
[1856,] 0.0001602420 1.175352e-04 3.917730e-05
[1857,] 0.0001602420 1.371274e-04 4.570940e-05
[1858,] 0.0001602420 1.373345e-04 4.577852e-05
[1859,] 0.0001602420 1.537642e-04 5.125398e-05
[1860,] 0.0001602420 1.373305e-04 4.577717e-05
[1861,] 0.0005091287 1.354994e-04 2.006285e-04
[1862,] 0.0001602420 1.371623e-04 4.572105e-05
[1863,] 0.0001602420 1.537746e-04 5.125746e-05
[1864,] 0.0001602420 1.374552e-04 4.581880e-05
[1865,] 0.0001602420 1.373221e-04 4.577437e-05
[1866,] 0.0001602420 1.267790e-04 4.225854e-05
[1867,] 0.0001602420 1.144004e-04 3.813357e-05
[1868,] 0.0001602420 1.523781e-04 5.079199e-05
[1869,] 0.0001602420 1.372919e-04 4.576429e-05
[1870,] 0.0001602420 1.375028e-04 4.583467e-05
[1871,] 0.0001602420 1.374591e-04 4.582006e-05
[1872,] 0.0001602420 1.373119e-04 4.577098e-05
[1873,] 0.0001602420 1.294450e-04 4.314691e-05
[1874,] 0.0001602420 1.372184e-04 4.573976e-05
[1875,] 0.0001602420 1.119583e-04 3.731953e-05
[1876,] 0.0001602420 1.173563e-04 3.911767e-05
[1877,] 0.0001602420 1.173448e-04 3.911388e-05
[1878,] 0.0001602420 9.973872e-05 3.324652e-05
[1879,] 0.0001602420 1.373083e-04 4.576976e-05
[1880,] 0.0001602420 1.372517e-04 4.575089e-05
[1881,] 0.0001602420 1.374320e-04 4.581103e-05
[1882,] 0.0001602420 1.373454e-04 4.578216e-05
[1883,] 0.0001602420 1.373305e-04 4.577718e-05
[1884,] 0.0001602420 1.373700e-04 4.579034e-05
[1885,] 0.0001602420 1.174276e-04 3.914142e-05
[1886,] 0.0001602420 1.260404e-04 4.201364e-05
[1887,] 0.0001602420 1.373448e-04 4.578195e-05
[1888,] 0.0001602420 1.535959e-04 5.119791e-05
[1889,] 0.0001602420 1.516812e-04 5.055985e-05
[1890,] 0.0001602420 1.523737e-04 5.079051e-05
[1891,] 0.0001602420 1.371627e-04 4.572117e-05
[1892,] 0.0001602420 1.373517e-04 4.578425e-05
[1893,] 0.0001602420 1.523608e-04 5.078622e-05
[1894,] 0.0001602420 1.541383e-04 5.137967e-05
[1895,] 0.0001602420 1.289386e-04 4.297933e-05
[1896,] 0.0001602420 1.339189e-04 4.463783e-05
[1897,] 0.0001602420 1.373930e-04 4.579804e-05
[1898,] 0.0001602420 1.371581e-04 4.571964e-05
[1899,] 0.0001602420 1.373730e-04 4.579138e-05
[1900,] 0.0001602420 1.373771e-04 4.579274e-05
[1901,] 0.0001602420 1.307724e-04 4.358924e-05
[1902,] 0.0001602420 1.373237e-04 4.577491e-05
[1903,] 0.0001602420 1.374645e-04 4.582190e-05
[1904,] 0.0001602420 1.373473e-04 4.578277e-05
[1905,] 0.0001602420 1.373779e-04 4.579299e-05
[1906,] 0.0001602420 1.373626e-04 4.578789e-05
[1907,] 0.0001602420 1.372988e-04 4.576659e-05
[1908,] 0.0001602420 1.537404e-04 5.124604e-05
[1909,] 0.0001602420 1.375196e-04 4.584028e-05
[1910,] 0.0001602420 1.374677e-04 4.582297e-05
[1911,] 0.0001602420 1.537878e-04 5.126183e-05
[1912,] 0.0001602420 1.523608e-04 5.078622e-05
[1913,] 0.0001602420 1.388126e-04 4.627154e-05
[1914,] 0.0001602420 1.389030e-04 4.630171e-05
[1915,] 0.0001602420 1.394120e-04 4.647147e-05
[1916,] 0.0001602420 1.388442e-04 4.628210e-05
[1917,] 0.0001602420 1.388442e-04 4.628212e-05
[1918,] 0.0001602420 1.172454e-04 3.908072e-05
[1919,] 0.0001602420 1.530703e-04 5.102262e-05
[1920,] 0.0001602420 1.388635e-04 4.628854e-05
[1921,] 0.0001602420 1.392491e-04 4.641716e-05
[1922,] 0.0001602420 1.527995e-04 5.093239e-05
[1923,] 0.0001602420 1.537825e-04 5.126008e-05
[1924,] 0.0001602420 1.388109e-04 4.627099e-05
[1925,] 0.0001602420 1.388544e-04 4.628552e-05
[1926,] 0.0001602420 1.384651e-04 4.615564e-05
[1927,] 0.0001602420 1.528731e-04 5.095695e-05
[1928,] 0.0001602420 1.373653e-04 4.578881e-05
[1929,] 0.0001602420 1.374599e-04 4.582039e-05
[1930,] 0.0001602420 1.374567e-04 4.581933e-05
[1931,] 0.0001602420 1.372651e-04 4.575540e-05
[1932,] 0.0001602420 1.273981e-04 4.246479e-05
[1933,] 0.0001602420 1.541225e-04 5.137338e-05
[1934,] 0.0001602420 1.372651e-04 4.575541e-05
[1935,] 0.0001602420 1.165233e-04 3.884112e-05
[1936,] 0.0001602420 1.530057e-04 5.100107e-05
[1937,] 0.0001602420 1.155325e-04 3.851087e-05
[1938,] 0.0001602420 1.160678e-04 3.868931e-05
[1939,] 0.0001602420 1.009595e-04 3.365364e-05
[1940,] 0.0001602420 1.158172e-04 3.860576e-05
[1941,] 0.0005092922 1.371475e-04 1.984055e-04
[1942,] 0.0001602420 1.523623e-04 5.078670e-05
[1943,] 0.0001602420 1.541248e-04 5.137414e-05
[1944,] 0.0001602420 1.541043e-04 5.136730e-05
[1945,] 0.0001602420 1.154496e-04 3.848320e-05
[1946,] 0.0001602420 1.239211e-04 4.130556e-05
[1947,] 0.0001602420 1.371017e-04 4.570089e-05
[1948,] 0.0001602420 1.149553e-04 3.831846e-05
[1949,] 0.0001602420 1.301845e-04 4.339336e-05
[1950,] 0.0001602420 1.351989e-04 4.506590e-05
[1951,] 0.0001602420 1.555167e-04 5.183892e-05
[1952,] 0.0001602420 1.369010e-04 4.563389e-05
[1953,] 0.0001602420 1.372176e-04 4.573685e-05
[1954,] 0.0001602420 1.541059e-04 5.136781e-05
[1955,] 0.0005300357 1.335855e-04 1.935843e-04
[1956,] 0.0001602420 1.390029e-04 4.633428e-05
[1957,] 0.0001602420 1.541182e-04 5.137191e-05
[1958,] 0.0001602420 1.006032e-04 3.353481e-05
[1959,] 0.0001602420 1.523496e-04 5.078247e-05
[1960,] 0.0001602420 1.521825e-04 5.072679e-05
[1961,] 0.0005519406 1.328010e-04 1.941391e-04
[1962,] 0.0001602420 1.537465e-04 5.124808e-05
[1963,] 0.0001602420 1.527016e-04 5.089975e-05
[1964,] 0.0001602420 1.449451e-04 4.831670e-05
[1965,] 0.0001602420 1.539655e-04 5.132105e-05
[1966,] 0.0001602420 1.541043e-04 5.136729e-05
[1967,] 0.0001602420 1.209667e-04 4.032234e-05
[1968,] 0.0004785915 1.336243e-04 1.753301e-04
[1969,] 0.0001602420 1.588497e-04 5.295008e-05
[1970,] 0.0001602420 1.540884e-04 5.136199e-05
[1971,] 0.0001602420 1.218517e-04 4.061587e-05
[1972,] 0.0001602420 1.164931e-04 3.883108e-05
[1973,] 0.0001602420 1.176203e-04 3.920670e-05
[1974,] 0.0001602420 1.223904e-04 4.079690e-05
[1975,] 0.0001602420 1.224672e-04 4.082245e-05
[1976,] 0.0001602420 1.195723e-04 3.985749e-05
[1977,] 0.0001602420 1.299784e-04 4.332466e-05
[1978,] 0.0001602420 1.541489e-04 5.138214e-05
[1979,] 0.0001602420 1.541271e-04 5.137490e-05
[1980,] 0.0001602420 1.178255e-04 3.927522e-05
[1981,] 0.0001602420 1.166941e-04 3.889804e-05
[1982,] 0.0001602420 1.109774e-04 3.699261e-05
[1983,] 0.0001602420 1.042490e-04 3.474967e-05
[1984,] 0.0006049919 1.375088e-04 2.367066e-04
[1985,] 0.0001602420 1.171034e-04 3.903436e-05
[1986,] 0.0001602420 1.184339e-04 3.947789e-05
[1987,] 0.0001602420 1.044795e-04 3.482649e-05
[1988,] 0.0001602420 1.172441e-04 3.908142e-05
[1989,] 0.0001602420 1.204147e-04 4.013875e-05
[1990,] 0.0001602420 1.560872e-04 5.202926e-05
[1991,] 0.0001602420 1.044787e-04 3.482623e-05
[1992,] 0.0001602420 1.541495e-04 5.138235e-05
[1993,] 0.0001602420 1.046293e-04 3.487640e-05
[1994,] 0.0001602420 1.206647e-04 4.022092e-05
[1995,] 0.0001602420 1.459215e-04 4.864233e-05
[1996,] 0.0001602420 1.460103e-04 4.867192e-05
[1997,] 0.0001602420 1.043621e-04 3.478736e-05
[1998,] 0.0001602420 1.175760e-04 3.919209e-05
[1999,] 0.0001602420 1.043280e-04 3.477601e-05
[2000,] 0.0001602420 1.059959e-04 3.533184e-05
[2001,] 0.0001602420 1.041262e-04 3.470873e-05
[2002,] 0.0001602420 1.177434e-04 3.924786e-05
[2003,] 0.0001602420 1.201188e-04 4.003900e-05
[2004,] 0.0001602420 1.176441e-04 3.921471e-05
[2005,] 0.0001602420 1.197189e-04 3.990582e-05
[2006,] 0.0001602420 1.289739e-04 4.299110e-05
[2007,] 0.0001602420 1.172652e-04 3.908834e-05
[2008,] 0.0001602420 1.179147e-04 3.930489e-05
[2009,] 0.0001602420 1.043604e-04 3.478680e-05
[2010,] 0.0001602420 1.177233e-04 3.924085e-05
[2011,] 0.0001602420 1.189294e-04 3.964286e-05
[2012,] 0.0001602420 1.371718e-04 4.572379e-05
[2013,] 0.0001602420 1.043980e-04 3.479933e-05
[2014,] 0.0001602420 1.042487e-04 3.474957e-05
[2015,] 0.0001602420 1.042182e-04 3.473941e-05
[2016,] 0.0001602420 1.042348e-04 3.474495e-05
[2017,] 0.0007521662 1.347837e-04 2.856025e-04
[2018,] 0.0001602420 1.045234e-04 3.484107e-05
[2019,] 0.0001602420 1.170049e-04 3.900155e-05
[2020,] 0.0001602420 1.172404e-04 3.908013e-05
[2021,] 0.0001602420 1.551112e-04 5.170397e-05
[2022,] 0.0004142884 1.862786e-04 4.141137e-04
[2023,] 0.0001602420 1.481756e-04 4.939224e-05
[2024,] 0.0001602420 1.453993e-04 4.846678e-05
[2025,] 0.0001602420 1.193871e-04 3.979531e-05
[2026,] 0.0006630003 1.368959e-04 2.537580e-04
[2027,] 0.0001602420 1.164645e-04 3.882148e-05
[2028,] 0.0001602420 1.478924e-04 4.929782e-05
[2029,] 0.0001602420 1.190337e-04 3.967759e-05
[2030,] 0.0001602420 1.487786e-04 4.959315e-05
[2031,] 0.0001602420 1.072446e-04 3.574778e-05
[2032,] 0.0001602420 1.450260e-04 4.834226e-05
[2033,] 0.0001602420 1.447592e-04 4.825328e-05
[2034,] 0.0007572984 1.345488e-04 2.843730e-04
[2035,] 0.0001602420 1.441059e-04 4.803556e-05
[2036,] 0.0001602420 1.397651e-04 4.658870e-05
[2037,] 0.0001602420 1.500491e-04 5.001669e-05
[2038,] 0.0001602420 1.506750e-04 5.022540e-05
[2039,] 0.0001602420 1.470827e-04 4.902785e-05
[2040,] 0.0001602420 1.139108e-04 3.796909e-05
[2041,] 0.0001602420 1.194712e-04 3.982329e-05
[2042,] 0.0001602420 1.551277e-04 5.170973e-05
[2043,] 0.0007450153 1.342265e-04 2.763496e-04
[2044,] 0.0001602420 1.729575e-04 5.765102e-05
[2045,] 0.0001602420 1.146116e-04 3.820264e-05
[2046,] 0.0001602420 1.465925e-04 4.886440e-05
[2047,] 0.0001602420 1.199147e-04 3.997191e-05
[2048,] 0.0001602420 1.481490e-04 4.938331e-05
[2049,] 0.0001602420 1.233486e-04 4.111614e-05
[2050,] 0.0001602420 1.485577e-04 4.951951e-05
[2051,] 0.0001602420 1.199668e-04 3.998848e-05
[2052,] 0.0002355861 1.075219e-04 4.437222e-05
[2053,] 0.0003548103 1.073589e-04 7.126734e-05
[2054,] 0.0009853163 1.372455e-04 3.828764e-04
[2055,] 0.0001602420 1.243230e-04 4.144102e-05
[2056,] 0.0001749744 1.057135e-04 3.523763e-05
[2057,] 0.0001602420 1.612595e-04 5.375142e-05
[2058,] 0.0001602420 1.185836e-04 3.952771e-05
[2059,] 0.0001602420 1.615159e-04 5.383686e-05
[2060,] 0.0001602420 1.628867e-04 5.429371e-05
[2061,] 0.0001867013 1.065142e-04 3.550448e-05
[2062,] 0.0001602420 1.615593e-04 5.385135e-05
[2063,] 0.0007743379 1.335391e-04 2.802891e-04
[2064,] 0.0001602420 1.538966e-04 5.129811e-05
[2065,] 0.0001602420 1.588453e-04 5.294689e-05
[2066,] 0.0001602420 1.588032e-04 5.293288e-05
[2067,] 0.0001602420 1.197716e-04 3.992324e-05
[2068,] 0.0001602420 1.591389e-04 5.304477e-05
[2069,] 0.0001602420 1.627322e-04 5.424406e-05
[2070,] 0.0001602420 1.424741e-04 4.749111e-05
[2071,] 0.0001602420 1.588056e-04 5.293374e-05
[2072,] 0.0001602420 1.509759e-04 5.032452e-05
[2073,] 0.0001602420 1.509548e-04 5.031746e-05
[2074,] 0.0001602420 1.498614e-04 4.995356e-05
[2075,] 0.0001602420 1.421728e-04 4.739123e-05
[2076,] 0.0001602420 1.498602e-04 4.995313e-05
[2077,] 0.0001602420 1.494388e-04 4.981276e-05
[2078,] 0.0001602420 1.494465e-04 4.981531e-05
[2079,] 0.0001602420 1.326994e-04 6.045294e-05
[2080,] 0.0001602420 1.968617e-04 6.562319e-05
[2081,] 0.0001602420 1.494473e-04 4.981557e-05
[2082,] 0.0001602420 1.902128e-04 6.340657e-05
[2083,] 0.0001602420 1.545996e-04 5.153234e-05
[2084,] 0.0001602420 1.913362e-04 6.378114e-05
[2085,] 0.0011988923 1.355213e-04 4.614600e-04
[2086,] 0.0011682274 1.356938e-04 4.527725e-04
[2087,] 0.0001602420 1.543576e-04 5.145170e-05
[2088,] 0.0001602420 1.584950e-04 5.283231e-05
[2089,] 0.0001602420 1.546212e-04 5.153953e-05
[2090,] 0.0001602420 1.582636e-04 5.275316e-05
[2091,] 0.0043938847 1.479972e-04 9.955833e-04
[2092,] 0.0001602420 1.838336e-04 6.128001e-05
[2093,] 0.0001602420 1.546247e-04 5.154071e-05
[2094,] 0.0001602420 1.543408e-04 5.144611e-05
[2095,] 0.0001602420 1.517925e-04 5.059694e-05
[2096,] 0.0003828820 1.221022e-04 1.458258e-04
[2097,] 0.0001602420 1.554217e-04 5.180628e-05
[2098,] 0.0001602420 1.554217e-04 5.180630e-05
[2099,] 0.0001602420 1.554036e-04 5.180025e-05
[2100,] 0.0001602420 1.490912e-04 4.969930e-05
[2101,] 0.0001602420 1.446949e-04 4.823146e-05
[2102,] 0.0001602420 1.914938e-04 6.383329e-05
[2103,] 0.0001602420 1.605039e-04 5.350216e-05
[2104,] 0.0001602420 1.499565e-04 4.998793e-05
[2105,] 0.0001602420 1.532729e-04 5.109038e-05
[2106,] 0.0001602420 1.532812e-04 5.109311e-05
[2107,] 0.0001602420 1.596546e-04 5.322099e-05
[2108,] 0.0001602420 1.111892e-04 3.706343e-05
[2109,] 0.0001602420 1.529850e-04 5.099448e-05
[2110,] 0.0001602420 1.589916e-04 5.299990e-05
[2111,] 0.0001602420 1.529932e-04 5.099717e-05
[2112,] 0.0001602420 1.529953e-04 5.099787e-05
[2113,] 0.0001602420 1.529740e-04 5.099077e-05
[2114,] 0.0551228889 1.652137e-04 5.787278e-02
[2115,] 0.0011845012 1.427434e-04 5.461691e-04
[2116,] 0.0001602420 1.529850e-04 5.099448e-05
[2117,] 0.0010402409 1.015046e-04 1.907770e-04
[2118,] 0.0001602420 1.527401e-04 5.091286e-05
[2119,] 0.0001602420 1.524829e-04 5.082718e-05
[2120,] 0.0014713746 1.408857e-04 6.464156e-04
[2121,] 0.0001602420 1.129700e-04 3.765698e-05
[2122,] 0.0001602420 2.027521e-04 6.758633e-05
[2123,] 0.0001602420 1.826694e-04 6.089342e-05
[2124,] 0.0011311117 1.856197e-04 9.722524e-04
[2125,] 0.0001602420 1.537963e-04 5.126473e-05
[2126,] 0.0003297991 1.548448e-04 1.117369e-04
[2127,] 0.0001602420 1.123852e-04 3.746193e-05
[2128,] 0.0001602420 1.126532e-04 3.755134e-05
[2129,] 0.0001602420 1.126284e-04 3.754306e-05
[2130,] 0.0001602420 1.524978e-04 5.083215e-05
[2131,] 0.0001602420 1.529850e-04 5.099446e-05
[2132,] 0.0001602420 1.125764e-04 3.752572e-05
[2133,] 0.0001602420 1.582310e-04 5.274631e-05
[2134,] 0.0001602420 1.529731e-04 5.099048e-05
[2135,] 0.0001602420 1.530936e-04 5.103063e-05
[2136,] 0.0001602420 1.124790e-04 3.749325e-05
[2137,] 0.0001602420 1.529812e-04 5.099317e-05
[2138,] 0.0001602420 1.124520e-04 3.748423e-05
[2139,] 0.0001602420 1.123675e-04 3.745600e-05
[2140,] 0.0001602420 1.126284e-04 3.754303e-05
[2141,] 0.0564919519 1.809271e-04 7.551920e-02
[2142,] 0.0001602420 1.522484e-04 5.074903e-05
[2143,] 0.0009501222 1.428767e-04 4.808140e-04
[2144,] 0.0001602420 2.087689e-04 6.959208e-05
[2145,] 0.0010498312 1.428720e-04 4.852815e-04
[2146,] 0.0001602420 2.175094e-04 7.250526e-05
[2147,] 0.0001602420 1.537883e-04 5.126235e-05
[2148,] 0.0001602420 2.201002e-04 7.336924e-05
[2149,] 0.0001602420 1.590221e-04 5.301006e-05
[2150,] 0.0001602420 1.606482e-04 5.355219e-05
[2151,] 0.0001602420 1.148883e-04 3.829592e-05
[2152,] 0.0001602420 1.607284e-04 5.357902e-05
[2153,] 0.0511282441 1.866825e-04 7.223893e-02
[2154,] 0.0001602420 2.219599e-04 7.399402e-05
[2155,] 0.0001602420 1.598345e-04 5.328120e-05
[2156,] 0.0001602420 1.020406e-04 3.401392e-05
[2157,] 0.0001602420 1.529091e-04 5.096914e-05
[2158,] 0.0001602420 1.527805e-04 5.092630e-05
[2159,] 0.0001602420 1.529099e-04 5.096943e-05
[2160,] 0.0001602420 1.667760e-04 5.559539e-05
[2161,] 0.0012168869 1.963769e-04 1.120895e-03
[2162,] 0.0001602420 1.529197e-04 5.097268e-05
[2163,] 0.0001602420 2.417714e-04 8.059308e-05
[2164,] 0.0001602420 1.629934e-04 5.433431e-05
[2165,] 0.0001602420 1.602192e-04 5.340927e-05
[2166,] 0.0001602420 1.645791e-04 5.486295e-05
[2167,] 0.0001602420 1.586576e-04 5.288863e-05
[2168,] 0.0001602420 1.600676e-04 5.335872e-05
[2169,] 0.0001602420 1.529191e-04 5.097251e-05
[2170,] 0.0001602420 1.600454e-04 5.335129e-05
[2171,] 0.0001602420 1.608718e-04 5.362734e-05
[2172,] 0.0001602420 2.365508e-04 7.885195e-05
[2173,] 0.0001602420 1.527732e-04 5.092388e-05
[2174,] 0.0001602420 1.224229e-04 4.080768e-05
[2175,] 0.0014132563 1.493957e-04 7.368817e-04
[2176,] 0.0001602420 1.523371e-04 5.077858e-05
[2177,] 0.0001602420 1.229313e-04 4.097706e-05
[2178,] 0.0016187687 1.608569e-04 1.012514e-03
[2179,] 0.0001602420 1.785251e-04 5.950921e-05
[2180,] 0.0001602420 2.019778e-04 6.732216e-05
[2181,] 0.0001602420 1.239955e-04 4.133165e-05
[2182,] 0.0001602420 1.206992e-04 4.023326e-05
[2183,] 0.0001602420 1.773888e-04 5.913153e-05
[2184,] 0.0001602420 2.085840e-04 6.952800e-05
[2185,] 0.0001602420 1.456663e-04 4.855695e-05
[2186,] 0.0001602420 1.523895e-04 5.079593e-05
[2187,] 0.0001602420 1.515301e-04 5.051010e-05
[2188,] 0.0001847955 1.452865e-04 8.462623e-05
[2189,] 0.0001602420 1.524010e-04 5.079975e-05
[2190,] 0.0001602420 2.630723e-04 8.768394e-05
[2191,] 0.0001602420 2.665898e-04 8.885630e-05
[2192,] 0.0001602420 2.841357e-04 9.470101e-05
[2193,] 0.0001602420 2.350009e-04 7.833529e-05
[2194,] 0.0001602420 1.878009e-04 6.260171e-05
[2195,] 0.0001602420 1.551642e-04 5.172165e-05
[2196,] 0.0001602420 1.044010e-04 3.480030e-05
[2197,] 0.0001602420 1.892386e-04 6.308361e-05
[2198,] 0.0001602420 1.523777e-04 5.079201e-05
[2199,] 0.0001602420 1.682301e-04 5.608182e-05
[2200,] 0.0001602420 2.166096e-04 7.220368e-05
[2201,] 0.0001602420 1.054747e-04 3.515822e-05
[2202,] 0.0001602420 1.523725e-04 5.079024e-05
[2203,] 0.0001602420 1.527723e-04 5.092342e-05
[2204,] 0.0001602420 1.061599e-04 3.538663e-05
[2205,] 0.0001602420 1.526310e-04 5.087636e-05
[2206,] 0.0001602420 1.521912e-04 5.072989e-05
[2207,] 0.0001602420 1.549440e-04 5.164822e-05
[2208,] 0.0001602420 1.519804e-04 5.065962e-05
[2209,] 0.0001602420 3.037017e-04 1.012353e-04
[2210,] 0.0001602420 1.516935e-04 5.056408e-05
[2211,] 0.0001602420 1.526318e-04 5.087659e-05
[2212,] 0.0001602420 2.470564e-04 8.234624e-05
[2213,] 0.0001602420 1.518838e-04 5.063094e-05
[2214,] 0.0002824716 1.553092e-04 8.316205e-05
[2215,] 0.0001602420 1.526384e-04 5.087882e-05
[2216,] 0.0001602420 1.518890e-04 5.062919e-05
[2217,] 0.0001602420 1.109522e-04 3.698420e-05
[2218,] 0.0001602420 1.140711e-04 3.802373e-05
[2219,] 0.0001602420 1.227070e-04 4.089994e-05
[2220,] 0.0001602420 1.487427e-04 4.957899e-05
[2221,] 0.0001602420 1.620334e-04 5.401143e-05
[2222,] 0.0001602420 1.181104e-04 3.937012e-05
[2223,] 0.0001602420 1.296328e-04 4.321048e-05
[2224,] 0.0001602420 1.534694e-04 5.115650e-05
[2225,] 0.0001602420 1.221510e-04 4.071781e-05
[2226,] 0.0001602420 1.038461e-04 3.461654e-05
[2227,] 0.0001602420 1.499541e-04 4.998247e-05
[2228,] 0.0001602420 1.100346e-04 3.667825e-05
[2229,] 0.0001602420 1.202840e-04 4.009621e-05
[2230,] 0.0001602420 1.223389e-04 4.077889e-05
[2231,] 0.0001602420 1.475229e-04 4.917254e-05
[2232,] 0.0001602420 1.493468e-04 4.978015e-05
[2233,] 0.0002998990 1.128040e-04 4.789076e-05
[2234,] 0.0001602420 1.567765e-04 5.225884e-05
[2235,] 0.0001602420 1.566448e-04 5.221276e-05
[2236,] 0.0001602420 1.301637e-04 4.338773e-05
[2237,] 0.0315848486 1.493864e-04 1.550350e-02
[2238,] 0.0004882405 1.080942e-04 8.609280e-05
[2239,] 0.0001602420 1.119350e-04 3.731191e-05
[2240,] 0.0004369588 1.302133e-04 1.382953e-04
[2241,] 0.0001602420 1.324589e-04 4.415321e-05
[2242,] 0.0222554792 1.408993e-04 3.211461e-03
[2243,] 0.0001602420 1.309951e-04 4.366469e-05
[2244,] 0.0001924001 1.220355e-04 6.663783e-05
[2245,] 0.0001602420 1.458619e-04 4.862051e-05
[2246,] 0.0001602420 1.528396e-04 5.094407e-05
[2247,] 0.0001602420 1.444961e-04 4.816791e-05
[2248,] 0.0001602420 2.668283e-04 8.893749e-05
[2249,] 0.0001602420 1.499422e-04 4.997872e-05
[2250,] 0.0001602420 2.516007e-04 8.386272e-05
[2251,] 0.0096142121 1.388549e-04 1.123331e-03
[2252,] 0.0001602420 2.619704e-04 8.731910e-05
[2253,] 0.0001602420 2.582942e-04 8.609385e-05
[2254,] 0.0001602420 1.320194e-04 4.400703e-05
[2255,] 0.0001602420 1.524140e-04 5.080239e-05
[2256,] 0.0001602420 1.548667e-04 5.162255e-05
[2257,] 0.0001602420 1.518011e-04 5.059818e-05
[2258,] 0.0001602420 1.494606e-04 4.982127e-05
[2259,] 0.0001602420 1.534920e-04 5.116152e-05
[2260,] 0.0001602420 2.470992e-04 8.236243e-05
[2261,] 0.0001602420 1.118048e-04 3.726876e-05
[2262,] 0.0001602420 2.505836e-04 8.352379e-05
[2263,] 0.0001602420 1.021791e-04 3.405986e-05
[2264,] 0.0001602420 2.489049e-04 8.296424e-05
[2265,] 0.0097277847 1.398029e-04 1.098808e-03
[2266,] 0.0001602420 2.401622e-04 8.005007e-05
[2267,] 0.0001602420 1.525386e-04 5.084377e-05
[2268,] 0.0001602420 2.342903e-04 7.809187e-05
[2269,] 0.0001602420 2.459012e-04 8.196267e-05
[2270,] 0.0001602420 2.439633e-04 8.131668e-05
[2271,] 0.0001602420 1.559749e-04 5.199250e-05
[2272,] 0.0113697747 1.386898e-04 1.321091e-03
[2273,] 0.0001602420 1.546402e-04 5.154442e-05
[2274,] 0.0001602420 1.539780e-04 5.132360e-05
[2275,] 0.0101053630 1.392760e-04 1.155582e-03
[2276,] 0.0001602420 1.538044e-04 5.126583e-05
[2277,] 0.0001602420 1.545576e-04 5.151679e-05
[2278,] 0.0001602420 1.774667e-04 5.915643e-05
[2279,] 0.0001602420 1.557439e-04 5.191146e-05
[2280,] 0.0001602420 1.551249e-04 5.170578e-05
[2281,] 0.0001978126 1.174958e-04 6.038948e-05
[2282,] 0.0001602420 1.540886e-04 5.136049e-05
[2283,] 0.0001602420 1.027404e-04 3.424785e-05
[2284,] 0.0001602420 1.552216e-04 5.174017e-05
[2285,] 0.0001602420 1.402884e-04 5.413010e-05
[2286,] 0.0001602420 1.396868e-04 6.213553e-05
[2287,] 0.0001602420 1.286516e-04 4.288401e-05
[2288,] 0.0001602420 1.552905e-04 5.176111e-05
[2289,] 0.0001602420 1.880383e-04 6.268457e-05
[2290,] 0.0100022981 1.370729e-04 1.268726e-03
[2291,] 0.0001602420 1.256531e-04 7.603760e-05
[2292,] 0.0001602420 1.540255e-04 5.133960e-05
[2293,] 0.0048047228 1.396473e-04 1.202669e-03
[2294,] 0.0001602420 1.531886e-04 5.106065e-05
[2295,] 0.0036416933 1.563396e-04 2.309937e-04
[2296,] 0.0001602420 1.721882e-04 5.739545e-05
[2297,] 0.0043496173 1.652063e-04 2.327173e-04
[2298,] 0.0001602420 1.129317e-04 3.764512e-05
[2299,] 0.0051084791 1.605121e-04 2.828306e-04
[2300,] 0.0001602420 1.479058e-04 9.525411e-05
[2301,] 0.0001602420 1.533986e-04 5.113278e-05
[2302,] 0.0001602420 1.538133e-04 5.126901e-05
[2303,] 0.0046628429 1.598744e-04 2.645809e-04
[2304,] 0.0001602420 1.744622e-04 5.815874e-05
[2305,] 0.0001602420 1.128832e-04 3.762900e-05
[2306,] 0.0001602420 1.661939e-04 5.539473e-05
[2307,] 0.0001602420 1.570412e-04 5.234743e-05
[2308,] 0.0038921865 1.693009e-04 2.021926e-04
[2309,] 0.0043375681 1.663928e-04 2.282146e-04
[2310,] 0.0001602420 1.130330e-04 3.767889e-05
[2311,] 0.0001602420 1.656691e-04 5.522732e-05
[2312,] 0.0001602420 1.661668e-04 5.538842e-05
[2313,] 0.0001602420 1.659792e-04 5.532572e-05
[2314,] 0.0001602420 1.050226e-04 3.500737e-05
[2315,] 0.0001602420 1.460680e-04 4.868819e-05
[2316,] 0.0001602420 2.997362e-04 9.991577e-05
[2317,] 0.0001602420 1.517838e-04 5.059309e-05
[2318,] 0.0001602420 2.211074e-04 7.370124e-05
[2319,] 0.0001602420 3.361893e-04 1.120525e-04
[2320,] 0.0001602420 1.091291e-04 3.637763e-05
[2321,] 0.0003557736 1.396205e-04 1.527193e-04
[2322,] 0.0001602420 3.356587e-04 1.118757e-04
[2323,] 0.0003651355 1.345344e-04 1.438870e-04
[2324,] 0.0009653589 1.773632e-04 5.919611e-05
[2325,] 0.0010599457 2.636866e-04 8.788201e-05
[2326,] 0.0002978163 1.383426e-04 1.242144e-04
[2327,] 0.0001602420 1.622587e-04 5.408408e-05
[2328,] 0.0001602420 4.101761e-04 1.367211e-04
[2329,] 0.0001602420 1.055367e-04 3.517870e-05
[2330,] 0.0001602420 1.052839e-04 3.509447e-05
[2331,] 0.0001602420 1.627818e-04 5.425840e-05
[2332,] 0.0001602420 1.052162e-04 3.507190e-05
[2333,] 0.0010000261 2.591986e-04 8.638643e-05
[2334,] 0.0001602420 4.649116e-04 1.549654e-04
[2335,] 0.0003405331 1.402921e-04 1.475904e-04
[2336,] 0.0001602420 1.640613e-04 5.468479e-05
[2337,] 0.0003452809 2.535350e-04 8.449527e-05
[2338,] 0.0001602420 1.056793e-04 3.522619e-05
[2339,] 0.0001602420 1.630805e-04 5.435785e-05
[2340,] 0.0001602420 1.083783e-04 3.612670e-05
[2341,] 0.0001602420 1.284541e-04 4.281881e-05
[2342,] 0.0001602420 1.064131e-04 3.547071e-05
[2343,] 0.0001602420 1.620907e-04 5.402803e-05
[2344,] 0.0009826805 3.395655e-04 1.131687e-04
[2345,] 0.0001602420 3.730703e-04 1.243634e-04
[2346,] 0.0001602420 4.228334e-04 1.409533e-04
[2347,] 0.0004671885 1.428716e-04 2.117818e-04
[2348,] 0.0001602420 1.093091e-04 3.643583e-05
[2349,] 0.0008489888 1.837233e-04 6.123451e-05
[2350,] 0.0001602420 1.282417e-04 4.274801e-05
[2351,] 0.0001602420 1.067747e-04 3.559121e-05
[2352,] 0.0001602420 1.669463e-04 5.564629e-05
[2353,] 0.0001602420 1.067305e-04 3.557648e-05
[2354,] 0.0001602420 1.645644e-04 5.485231e-05
[2355,] 0.0009266189 2.610066e-04 8.698909e-05
[2356,] 0.0001602420 1.064828e-04 3.549393e-05
[2357,] 0.0001602420 1.634878e-04 5.449350e-05
[2358,] 0.0001602420 1.055330e-04 3.517746e-05
[2359,] 0.0005685254 1.407730e-04 2.538489e-04
[2360,] 0.0005872816 1.487765e-04 2.854723e-04
[2361,] 0.0001602420 1.645782e-04 5.485697e-05
[2362,] 0.0004726890 1.450618e-04 2.159886e-04
[2363,] 0.0010225126 2.618168e-04 8.725891e-05
[2364,] 0.0008267366 3.169881e-04 1.056453e-04
[2365,] 0.0001602420 1.086332e-04 3.621055e-05
[2366,] 0.0010458162 2.619162e-04 8.729196e-05
[2367,] 0.0001602420 1.074748e-04 3.582449e-05
[2368,] 0.0001602420 4.167474e-04 1.389250e-04
[2369,] 0.0001602420 4.165662e-04 1.388647e-04
[2370,] 0.0001602420 1.607337e-04 5.357567e-05
[2371,] 0.0001602420 1.656745e-04 5.522233e-05
[2372,] 0.0001602420 1.645127e-04 5.483517e-05
[2373,] 0.0009118976 1.793024e-04 5.976115e-05
[2374,] 0.0001602420 1.571939e-04 5.239801e-05
[2375,] 0.0001602420 1.636316e-04 5.454167e-05
[2376,] 0.0001602420 1.645045e-04 5.483262e-05
[2377,] 0.0001602420 1.645127e-04 5.483519e-05
[2378,] 0.0001602420 1.645127e-04 5.483520e-05
[2379,] 0.0001602420 1.061981e-04 3.539909e-05
[2380,] 0.0001602420 1.655314e-04 5.517476e-05
[2381,] 0.0001602420 1.582937e-04 5.276694e-05
[2382,] 0.0001602420 1.170248e-04 3.900730e-05
[2383,] 0.0007131520 1.487664e-04 3.478110e-04
[2384,] 0.0001602420 1.639661e-04 5.465283e-05
[2385,] 0.0001602420 1.632918e-04 5.442816e-05
[2386,] 0.0001602420 1.007488e-04 3.358332e-05
[2387,] 0.0001602420 1.010242e-04 3.367474e-05
[2388,] 0.0001602420 1.126438e-04 3.754720e-05
[2389,] 0.0008975889 1.420724e-04 4.034002e-04
[2390,] 0.0001602420 4.223375e-04 1.407896e-04
[2391,] 0.0007596657 2.597874e-04 8.658319e-05
[2392,] 0.0001602420 1.554461e-04 5.181534e-05
[2393,] 0.0001602420 1.009445e-04 3.364817e-05
[2394,] 0.0001602420 1.106085e-04 3.686876e-05
[2395,] 0.0001602420 4.249793e-04 1.416708e-04
[2396,] 0.0001602420 9.956527e-05 3.318874e-05
[2397,] 0.0001602420 1.546949e-04 5.156517e-05
[2398,] 0.0001602420 1.129534e-04 3.765022e-05
[2399,] 0.0001602420 1.008550e-04 3.361836e-05
[2400,] 0.0001602420 1.622703e-04 5.408778e-05
[2401,] 0.0001602420 1.010977e-04 3.369930e-05
[2402,] 0.0001602420 1.117702e-04 3.725581e-05
[2403,] 0.0015721378 1.409626e-04 6.686863e-04
[2404,] 0.0098937561 1.134632e-04 1.692426e-03
[2405,] 0.0001857649 9.908012e-05 3.302666e-05
[2406,] 0.0001602420 1.455826e-04 4.852450e-05
[2407,] 0.0001602420 1.477992e-04 4.926339e-05
[2408,] 0.0001602420 1.518581e-04 5.061617e-05
[2409,] 0.0005432945 1.048954e-04 1.063910e-04
[2410,] 0.0001602420 1.649935e-04 5.500306e-05
[2411,] 0.0001602420 1.532110e-04 5.107029e-05
[2412,] 0.0001602420 1.608787e-04 5.362442e-05
[2413,] 0.0003847898 3.707485e-04 1.235635e-04
[2414,] 0.0001602420 1.350494e-04 4.501401e-05
[2415,] 0.0006858012 1.133074e-04 1.936399e-04
[2416,] 0.0013415559 1.404955e-04 5.526560e-04
[2417,] 0.0001602420 1.499357e-04 4.998271e-05
[2418,] 0.0003376416 3.353680e-04 1.117734e-04
[2419,] 0.0001602420 1.606263e-04 5.354048e-05
[2420,] 0.0001602420 1.496785e-04 4.989711e-05
[2421,] 0.0001602420 1.525895e-04 5.086753e-05
[2422,] 0.0003533397 3.986122e-04 1.328502e-04
[2423,] 0.0003222834 4.193497e-04 1.397617e-04
[2424,] 0.0001602420 1.343123e-04 4.477070e-05
[2425,] 0.0001602420 1.348536e-04 4.495121e-05
[2426,] 0.0001602420 1.557585e-04 5.191944e-05
[2427,] 0.0001602420 1.192371e-04 3.974634e-05
[2428,] 0.0003964247 3.545425e-04 1.181626e-04
[2429,] 0.0001602420 1.341774e-04 4.472584e-05
[2430,] 0.0001602420 1.493558e-04 4.978412e-05
[2431,] 0.0001602420 1.445412e-04 4.818413e-05
[2432,] 0.0001602420 2.142025e-03 7.140140e-04
[2433,] 0.0001602420 1.457860e-04 4.859586e-05
[2434,] 0.0001602420 1.299680e-04 4.332049e-05
[2435,] 0.0001602420 1.378074e-04 4.593576e-05
[2436,] 0.0001602420 1.370906e-04 4.569683e-05
[2437,] 0.0001602420 1.349889e-04 4.499632e-05
[2438,] 0.0001602420 1.605881e-04 5.352758e-05
[2439,] 0.0001602420 1.560237e-04 5.200753e-05
[2440,] 0.0003206816 4.148316e-04 1.382560e-04
[2441,] 0.0003794620 3.564071e-04 1.187842e-04
[2442,] 0.0001602420 2.130274e-03 7.100930e-04
[2443,] 0.0001602420 1.418437e-04 4.727845e-05
[2444,] 0.0001602420 1.269890e-04 4.232763e-05
[2445,] 0.0001602420 1.458549e-04 4.861728e-05
[2446,] 0.0001602420 1.600550e-04 5.334997e-05
[2447,] 0.0001602420 1.600965e-04 5.336376e-05
[2448,] 0.0001602420 2.155572e-03 7.185274e-04
[2449,] 0.0001602420 1.602251e-04 5.340661e-05
[2450,] 0.0001602420 2.190201e-03 7.300724e-04
[2451,] 0.0001602420 1.397106e-04 4.657374e-05
[2452,] 0.0001602420 1.585152e-04 5.283668e-05
[2453,] 0.0001602420 1.425868e-04 4.753276e-05
[2454,] 0.0001602420 1.507598e-04 5.025196e-05
[2455,] 0.0007955231 1.426384e-04 3.417835e-04
[2456,] 0.0003628171 2.564624e-04 8.547656e-05
[2457,] 0.0001602420 1.362761e-04 4.542536e-05
[2458,] 0.0003651305 4.556543e-04 1.518600e-04
[2459,] 0.0001602420 1.447211e-03 4.824172e-04
[2460,] 0.0001602420 1.324827e-04 4.416084e-05
[2461,] 0.0004326706 3.139084e-04 1.046207e-04
[2462,] 0.0001602420 1.371919e-04 4.573062e-05
[2463,] 0.0001602420 1.412012e-04 4.707075e-05
[2464,] 0.0001602420 1.602404e-04 5.341171e-05
[2465,] 0.0003481491 4.600009e-04 1.533088e-04
[2466,] 0.0001602420 2.217247e-03 7.390884e-04
[2467,] 0.0001602420 2.286711e-03 7.622425e-04
[2468,] 0.0003686517 4.444528e-04 1.481269e-04
[2469,] 0.0001602420 1.394693e-04 4.648972e-05
[2470,] 0.0001602420 1.574247e-04 5.247331e-05
[2471,] 0.0003403858 4.918766e-04 1.639318e-04
[2472,] 0.0012638263 1.335444e-04 4.335431e-04
[2473,] 0.0001602420 1.386914e-04 4.623045e-05
[2474,] 0.0001602420 1.592513e-04 5.308215e-05
[2475,] 0.0001602420 1.392417e-04 4.641386e-05
[2476,] 0.0015526263 1.332709e-04 5.249118e-04
[2477,] 0.0003825327 2.539535e-04 8.464033e-05
[2478,] 0.0012134706 1.358589e-04 4.498516e-04
[2479,] 0.0001602420 1.320185e-04 4.400411e-05
[2480,] 0.0001602420 2.898433e-04 9.659743e-05
[2481,] 0.0001602420 1.389632e-04 4.631868e-05
[2482,] 0.0001602420 3.043151e-04 1.014203e-04
[2483,] 0.0001602420 2.870900e-04 9.567981e-05
[2484,] 0.0001602420 2.956662e-04 9.853813e-05
[2485,] 0.0001602420 2.172210e-04 7.239632e-05
[2486,] 0.0001602420 2.359859e-04 7.865645e-05
[2487,] 0.0001602420 2.217924e-04 7.391926e-05
[2488,] 0.0001602420 6.853862e-04 2.284730e-04
[2489,] 0.0001602420 3.436423e-04 1.145362e-04
[2490,] 0.0001602420 2.329108e-04 7.762533e-05
[2491,] 0.0001602420 1.387985e-04 4.626626e-05
[2492,] 0.0001602420 3.592841e-04 1.197498e-04
[2493,] 0.0004158424 1.330116e-04 1.355226e-04
[2494,] 0.0001602420 1.303310e-04 4.344156e-05
[2495,] 0.0001602420 2.298062e-04 7.659008e-05
[2496,] 0.0001602420 2.064468e-04 6.880497e-05
[2497,] 0.0001602420 1.241130e-04 4.136928e-05
[2498,] 0.0001602420 1.654784e-04 5.515885e-05
[2499,] 0.0001602420 2.275241e-04 7.582957e-05
[2500,] 0.0001602420 2.193169e-04 7.309465e-05
[2501,] 0.0001602420 2.336041e-04 7.785565e-05
[2502,] 0.0001602420 2.330135e-04 7.765875e-05
[2503,] 0.0004649115 1.328798e-04 2.244599e-04
[2504,] 0.0001602420 1.092441e-03 3.641828e-04
[2505,] 0.0001602420 1.711948e-04 5.706441e-05
[2506,] 0.0001602420 8.929036e-04 2.976558e-04
[2507,] 0.0001602420 3.568242e-04 1.189291e-04
[2508,] 0.0001602420 4.691937e-04 1.563794e-04
[2509,] 0.0008101925 1.298234e-04 2.275548e-04
[2510,] 0.0001602420 1.259682e-04 4.198754e-05
[2511,] 0.0006932941 1.317768e-04 2.193815e-04
[2512,] 0.0007844284 1.300560e-04 2.245100e-04
[2513,] 0.0001602420 3.301620e-04 1.100434e-04
[2514,] 0.0001602420 8.852024e-04 2.950818e-04
[2515,] 0.0008494759 1.302240e-04 2.191667e-04
[2516,] 0.0001602420 1.334634e-04 4.448778e-05
[2517,] 0.0001602420 6.105375e-04 2.035208e-04
[2518,] 0.0001602420 2.523736e-04 8.412755e-05
[2519,] 0.0001602420 5.976897e-04 1.992376e-04
[2520,] 0.0001602420 5.246397e-04 1.748869e-04
[2521,] 0.0001602420 1.519013e-04 5.063050e-05
[2522,] 0.0001602420 4.049146e-04 1.349795e-04
[2523,] 0.0001602420 1.338842e-04 4.462808e-05
[2524,] 0.0001602420 3.889252e-04 1.296492e-04
[2525,] 0.0001602420 1.640862e-04 5.469516e-05
[2526,] 0.0001602420 3.883582e-04 1.294586e-04
[2527,] 0.0001602420 1.501963e-04 5.006671e-05
[2528,] 0.0001602420 3.963478e-04 1.321234e-04
[2529,] 0.0001602420 5.402848e-04 1.801045e-04
[2530,] 0.0004643296 1.255870e-04 1.444956e-04
[2531,] 0.0001602420 5.413177e-04 1.804470e-04
[2532,] 0.0003983507 1.252709e-04 1.222227e-04
[2533,] 0.0001602420 4.126902e-04 1.375796e-04
[2534,] 0.0001602420 4.488987e-04 1.496516e-04
[2535,] 0.0001602420 3.379624e-04 1.126397e-04
[2536,] 0.0001602420 4.200730e-04 1.400426e-04
[2537,] 0.0001602420 4.590343e-04 1.530306e-04
[2538,] 0.0001602420 4.475713e-04 1.492088e-04
[2539,] 0.0001602420 1.644669e-04 5.482177e-05
[2540,] 0.0001602420 5.351170e-04 1.783793e-04
[2541,] 0.0001602420 1.660006e-04 5.533304e-05
[2542,] 0.0001602420 1.341266e-04 4.470891e-05
[2543,] 0.0001602420 1.641440e-04 5.471421e-05
[2544,] 0.0001602420 4.635495e-04 1.545357e-04
[2545,] 0.0001602420 4.699224e-04 1.566613e-04
[2546,] 0.0001602420 4.353157e-04 2.210243e-04
[2547,] 0.0001602420 1.546901e-04 5.156352e-05
[2548,] 0.0001602420 1.645228e-04 5.484052e-05
[2549,] 0.0001602420 5.543748e-04 1.847635e-04
[2550,] 0.0001602420 5.824013e-04 1.941033e-04
[2551,] 0.0001602420 4.953750e-04 1.651476e-04
[2552,] 0.0001602420 4.487358e-04 1.495986e-04
[2553,] 0.0001602420 4.223767e-04 1.408111e-04
[2554,] 0.0001602420 4.612954e-04 1.537858e-04
[2555,] 0.0001602420 5.494517e-04 1.831583e-04
[2556,] 0.0001602420 1.534055e-04 5.113456e-05
[2557,] 0.0001602420 4.462830e-04 1.487806e-04
[2558,] 0.0001602420 4.397359e-04 1.465982e-04
[2559,] 0.0001602420 4.427405e-04 1.475997e-04
[2560,] 0.0001602420 1.673381e-04 5.577887e-05
[2561,] 0.0001602420 1.545415e-04 5.151322e-05
[2562,] 0.0001602420 4.648729e-04 1.549350e-04
[2563,] 0.0001602420 1.637188e-04 5.457245e-05
[2564,] 0.0001602420 5.828668e-04 1.942971e-04
[2565,] 0.0004567350 1.342786e-04 1.610565e-04
[2566,] 0.0001602420 3.594710e-04 1.198079e-04
[2567,] 0.0001602420 7.354035e-04 2.451727e-04
[2568,] 0.0001602420 1.628679e-04 5.428874e-05
[2569,] 0.0001602420 1.336362e-04 4.454552e-05
[2570,] 0.0001602420 4.545984e-04 1.515520e-04
[2571,] 0.0004648506 1.325388e-04 1.516099e-04
[2572,] 0.0001602420 5.716949e-04 1.905738e-04
[2573,] 0.0001602420 1.536348e-04 5.121098e-05
[2574,] 0.0001602420 1.545073e-04 5.150169e-05
[2575,] 0.0001602420 1.551949e-04 5.173077e-05
[2576,] 0.0001602420 1.551563e-04 5.171791e-05
[2577,] 0.0001602420 1.574491e-04 5.248199e-05
[2578,] 0.0001602420 9.993173e-04 3.331466e-04
[2579,] 0.0001602420 9.194901e-04 3.064341e-04
[2580,] 0.0001602420 1.668048e-04 5.560130e-05
[2581,] 0.0001602420 1.545274e-04 5.150832e-05
[2582,] 0.0007431912 1.278165e-04 2.361538e-04
[2583,] 0.0001602420 1.547336e-04 5.157699e-05
[2584,] 0.0001602420 1.543453e-04 5.144770e-05
[2585,] 0.0001602420 1.549734e-04 5.165704e-05
[2586,] 0.0001602420 1.542913e-04 5.142972e-05
[2587,] 0.0001602420 1.536897e-04 5.122925e-05
[2588,] 0.0001602420 1.499076e-04 4.996901e-05
[2589,] 0.0001602420 1.547001e-04 5.156594e-05
[2590,] 0.0001602420 1.536796e-04 5.122590e-05
[2591,] 0.0001602420 1.542982e-04 5.143206e-05
[2592,] 0.0001602420 1.461150e-04 4.870490e-05
[2593,] 0.0003692457 1.313591e-04 9.004092e-05
[2594,] 0.0001602420 1.534014e-04 5.113323e-05
[2595,] 0.0001602420 1.536897e-04 5.122926e-05
[2596,] 0.0001602420 1.539178e-04 5.130535e-05
[2597,] 0.0001602420 8.199427e-04 2.732593e-04
[2598,] 0.0001602420 1.535884e-04 5.119556e-05
[2599,] 0.0001602420 1.534056e-04 5.113467e-05
[2600,] 0.0003339151 1.324967e-04 7.780126e-05
[2601,] 0.0001602420 2.621568e-04 8.737404e-05
[2602,] 0.0002962994 1.315178e-04 7.113587e-05
[2603,] 0.0001602420 1.525756e-04 5.085822e-05
[2604,] 0.0001602420 1.547102e-04 5.156938e-05
[2605,] 0.0001602420 1.560614e-04 5.201968e-05
[2606,] 0.0001602420 1.382636e-04 4.608703e-05
[2607,] 0.0001602420 1.221443e-04 4.071577e-05
[2608,] 0.0001602420 1.656671e-04 5.522133e-05
[2609,] 0.0003283297 1.376494e-04 1.262742e-04
[2610,] 0.0001602420 1.538001e-04 5.126616e-05
[2611,] 0.0001602420 2.066013e-04 6.886640e-05
[2612,] 0.0001602420 1.164908e-04 3.883018e-05
[2613,] 0.0001602420 1.502881e-04 5.009645e-05
[2614,] 0.0001602420 1.046491e-04 3.488251e-05
[2615,] 0.0001602420 1.034218e-04 3.447351e-05
[2616,] 0.0001602420 1.787343e-04 5.957815e-05
[2617,] 0.0001602420 1.006275e-04 3.354228e-05
[2618,] 0.0001602420 1.100879e-04 3.669673e-05
[2619,] 0.0001602420 1.012814e-04 3.376074e-05
[2620,] 0.0001602420 1.004748e-04 3.349180e-05
[2621,] 0.0001602420 1.010662e-04 3.368836e-05
[2622,] 0.0001602420 1.796354e-04 5.987791e-05
[2623,] 0.0001602420 2.247694e-04 7.492121e-05
[2624,] 0.0001602420 1.669466e-04 5.564846e-05
[2625,] 0.0001602420 1.329569e-04 4.432027e-05
[2626,] 0.0001602420 1.284773e-04 4.282609e-05
[2627,] 0.0001602420 1.568141e-04 5.227205e-05
[2628,] 0.0001602420 1.358984e-04 4.529801e-05
[2629,] 0.0001602420 1.577994e-04 5.260011e-05
[2630,] 0.0001602420 1.574467e-04 5.248169e-05
[2631,] 0.0001602420 1.743335e-04 5.811274e-05
[2632,] 0.0001602420 1.420896e-04 4.736309e-05
```
