## Supplementary material for "Characterization of shared and ancestry-specific signals driving complex traits using multi-ancestry fine-mapping": s1_data.bim

```
12	chr12:47314704:G:A	0	47314704	A	G
12	chr12:47315045:C:T	0	47315045	T	C
12	chr12:47315150:C:T	0	47315150	T	C
12	chr12:47315501:CTTGT:C	0	47315501	C	CTTGT
12	chr12:47316929:C:T	0	47316929	T	C
12	chr12:47317320:G:A	0	47317320	A	G
12	chr12:47317586:C:T	0	47317586	T	C
12	chr12:47318201:A:C	0	47318201	C	A
12	chr12:47318520:T:A	0	47318520	A	T
12	chr12:47318931:G:A	0	47318931	A	G
12	chr12:47319381:T:C	0	47319381	C	T
12	chr12:47319399:T:C	0	47319399	C	T
12	chr12:47319895:G:T	0	47319895	T	G
12	chr12:47320918:C:T	0	47320918	T	C
12	chr12:47321003:T:G	0	47321003	G	T
12	chr12:47321315:AG:A	0	47321315	A	AG
12	chr12:47321670:C:T	0	47321670	T	C
12	chr12:47322052:G:A	0	47322052	A	G
12	chr12:47322073:G:A	0	47322073	A	G
12	chr12:47322229:C:G	0	47322229	G	C
12	chr12:47322292:C:A	0	47322292	A	C
12	chr12:47322423:G:A	0	47322423	A	G
12	chr12:47322510:A:G	0	47322510	G	A
12	chr12:47322561:T:C	0	47322561	C	T
12	chr12:47322748:T:C	0	47322748	C	T
12	chr12:47323885:A:G	0	47323885	G	A
12	chr12:47324279:T:C	0	47324279	C	T
12	chr12:47324400:T:C	0	47324400	C	T
12	chr12:47324466:T:C	0	47324466	C	T
12	chr12:47325392:C:T	0	47325392	T	C
12	chr12:47325442:G:A	0	47325442	A	G
12	chr12:47325543:G:A	0	47325543	A	G
12	chr12:47325755:G:A	0	47325755	A	G
12	chr12:47326178:T:G	0	47326178	G	T
12	chr12:47327925:C:T	0	47327925	T	C
12	chr12:47328157:T:C	0	47328157	C	T
12	chr12:47328563:T:C	0	47328563	C	T
12	chr12:47328814:A:T	0	47328814	T	A
12	chr12:47329129:C:T	0	47329129	T	C
12	chr12:47329371:G:A	0	47329371	A	G
12	chr12:47329764:A:G	0	47329764	G	A
12	chr12:47329941:T:C	0	47329941	C	T
12	chr12:47329965:G:A	0	47329965	A	G
12	chr12:47329972:G:A	0	47329972	A	G
12	chr12:47330375:G:A	0	47330375	A	G
12	chr12:47331607:G:A	0	47331607	A	G
12	chr12:47331864:T:G	0	47331864	G	T
12	chr12:47331985:A:G	0	47331985	G	A
12	chr12:47332070:A:G	0	47332070	G	A
12	chr12:47332133:C:T	0	47332133	T	C
12	chr12:47332157:C:T	0	47332157	T	C
12	chr12:47332187:C:T	0	47332187	T	C
12	chr12:47332239:T:A	0	47332239	A	T
12	chr12:47332300:C:A	0	47332300	A	C
12	chr12:47332757:T:C	0	47332757	C	T
12	chr12:47332794:G:A	0	47332794	A	G
12	chr12:47333359:T:C	0	47333359	C	T
12	chr12:47333495:T:C	0	47333495	C	T
12	chr12:47333528:G:A	0	47333528	A	G
12	chr12:47333585:C:T	0	47333585	T	C
12	chr12:47333706:C:T	0	47333706	T	C
12	chr12:47333750:A:G	0	47333750	G	A
12	chr12:47333807:T:C	0	47333807	C	T
12	chr12:47333812:A:C	0	47333812	C	A
12	chr12:47333860:G:A	0	47333860	A	G
12	chr12:47334018:A:G	0	47334018	G	A
12	chr12:47334055:G:A	0	47334055	A	G
12	chr12:47334163:G:A	0	47334163	A	G
12	chr12:47334482:A:C	0	47334482	C	A
12	chr12:47334640:A:C	0	47334640	C	A
12	chr12:47334642:C:T	0	47334642	T	C
12	chr12:47334902:TCA:T	0	47334902	T	TCA
12	chr12:47335036:A:G	0	47335036	G	A
12	chr12:47335496:C:T	0	47335496	T	C
12	chr12:47335598:A:T	0	47335598	T	A
12	chr12:47335740:TTC:T	0	47335740	T	TTC
12	chr12:47335812:T:C	0	47335812	C	T
12	chr12:47335965:A:G	0	47335965	G	A
12	chr12:47336250:T:C	0	47336250	C	T
12	chr12:47336589:T:C	0	47336589	C	T
12	chr12:47337009:T:C	0	47337009	C	T
12	chr12:47337015:A:G	0	47337015	G	A
12	chr12:47337031:G:A	0	47337031	A	G
12	chr12:47337185:G:A	0	47337185	A	G
12	chr12:47337210:T:C	0	47337210	C	T
12	chr12:47337358:G:A	0	47337358	A	G
12	chr12:47337418:A:G	0	47337418	G	A
12	chr12:47337617:CTTTTCATCTT:C	0	47337617	C	CTTTTCATCTT
12	chr12:47337840:G:A	0	47337840	A	G
12	chr12:47338520:T:A	0	47338520	A	T
12	chr12:47338630:C:T	0	47338630	T	C
12	chr12:47338663:C:A	0	47338663	A	C
12	chr12:47338811:T:G	0	47338811	G	T
12	chr12:47338855:A:G	0	47338855	G	A
12	chr12:47339138:G:C	0	47339138	C	G
12	chr12:47339229:T:C	0	47339229	C	T
12	chr12:47339250:C:T	0	47339250	T	C
12	chr12:47340301:TATC:T	0	47340301	T	TATC
12	chr12:47340340:G:C	0	47340340	C	G
12	chr12:47340378:G:A	0	47340378	A	G
12	chr12:47340511:C:T	0	47340511	T	C
12	chr12:47340589:A:G	0	47340589	G	A
12	chr12:47340625:G:A	0	47340625	A	G
12	chr12:47340684:A:T	0	47340684	T	A
12	chr12:47340752:A:C	0	47340752	C	A
12	chr12:47341368:A:T	0	47341368	T	A
12	chr12:47341520:G:A	0	47341520	A	G
12	chr12:47341617:C:T	0	47341617	T	C
12	chr12:47341697:T:C	0	47341697	C	T
12	chr12:47341717:A:G	0	47341717	G	A
12	chr12:47341894:T:C	0	47341894	C	T
12	chr12:47341918:C:T	0	47341918	T	C
12	chr12:47341940:T:G	0	47341940	G	T
12	chr12:47341974:C:T	0	47341974	T	C
12	chr12:47342192:G:T	0	47342192	T	G
12	chr12:47342283:A:G	0	47342283	G	A
12	chr12:47342334:A:C	0	47342334	C	A
12	chr12:47342419:A:G	0	47342419	G	A
12	chr12:47342559:C:T	0	47342559	T	C
12	chr12:47342697:A:G	0	47342697	G	A
12	chr12:47342920:C:T	0	47342920	T	C
12	chr12:47343049:G:A	0	47343049	A	G
12	chr12:47343229:G:A	0	47343229	A	G
12	chr12:47343335:A:G	0	47343335	G	A
12	chr12:47343812:G:C	0	47343812	C	G
12	chr12:47344006:T:G	0	47344006	G	T
12	chr12:47344483:T:C	0	47344483	C	T
12	chr12:47344511:TGA:T	0	47344511	T	TGA
12	chr12:47344645:G:A	0	47344645	A	G
12	chr12:47345065:T:A	0	47345065	A	T
12	chr12:47345814:T:C	0	47345814	C	T
12	chr12:47345939:G:A	0	47345939	A	G
12	chr12:47346092:C:T	0	47346092	T	C
12	chr12:47346246:A:G	0	47346246	G	A
12	chr12:47346286:C:A	0	47346286	A	C
12	chr12:47346446:C:G	0	47346446	G	C
12	chr12:47346564:C:G	0	47346564	G	C
12	chr12:47346657:T:C	0	47346657	C	T
12	chr12:47346753:T:C	0	47346753	C	T
12	chr12:47346786:T:C	0	47346786	C	T
12	chr12:47346808:G:A	0	47346808	A	G
12	chr12:47347225:G:A	0	47347225	A	G
12	chr12:47347547:T:C	0	47347547	C	T
12	chr12:47347579:T:C	0	47347579	C	T
12	chr12:47347975:G:A	0	47347975	A	G
12	chr12:47348220:C:T	0	47348220	T	C
12	chr12:47348349:CACAT:CT	0	47348349	CT	CACAT
12	chr12:47348576:T:C	0	47348576	C	T
12	chr12:47348699:A:AT	0	47348699	AT	A
12	chr12:47348746:T:C	0	47348746	C	T
12	chr12:47348845:A:G	0	47348845	G	A
12	chr12:47349152:C:T	0	47349152	T	C
12	chr12:47349491:G:A	0	47349491	A	G
12	chr12:47349904:C:T	0	47349904	T	C
12	chr12:47350518:TA:T	0	47350518	T	TA
12	chr12:47351126:G:T	0	47351126	T	G
12	chr12:47351366:T:C	0	47351366	C	T
12	chr12:47351972:A:G	0	47351972	G	A
12	chr12:47351973:T:C	0	47351973	C	T
12	chr12:47352019:A:G	0	47352019	G	A
12	chr12:47352362:A:T	0	47352362	T	A
12	chr12:47352374:G:A	0	47352374	A	G
12	chr12:47352471:G:T	0	47352471	T	G
12	chr12:47353273:C:T	0	47353273	T	C
12	chr12:47353528:T:A	0	47353528	A	T
12	chr12:47353778:G:A	0	47353778	A	G
12	chr12:47353798:C:T	0	47353798	T	C
12	chr12:47353826:C:T	0	47353826	T	C
12	chr12:47353914:G:T	0	47353914	T	G
12	chr12:47354213:C:T	0	47354213	T	C
12	chr12:47354369:TAGTC:T	0	47354369	T	TAGTC
12	chr12:47355002:G:A	0	47355002	A	G
12	chr12:47355166:A:C	0	47355166	C	A
12	chr12:47355445:A:G	0	47355445	G	A
12	chr12:47356231:G:A	0	47356231	A	G
12	chr12:47356361:G:A	0	47356361	A	G
12	chr12:47356480:T:C	0	47356480	C	T
12	chr12:47356698:T:C	0	47356698	C	T
12	chr12:47356939:G:A	0	47356939	A	G
12	chr12:47357092:A:C	0	47357092	C	A
12	chr12:47357406:C:T	0	47357406	T	C
12	chr12:47358455:G:T	0	47358455	T	G
12	chr12:47359238:G:A	0	47359238	A	G
12	chr12:47360216:T:C	0	47360216	C	T
12	chr12:47360853:C:T	0	47360853	T	C
12	chr12:47361339:C:A	0	47361339	A	C
12	chr12:47361591:G:A	0	47361591	A	G
12	chr12:47362704:A:G	0	47362704	G	A
12	chr12:47363485:T:G	0	47363485	G	T
12	chr12:47363702:C:T	0	47363702	T	C
12	chr12:47363875:G:A	0	47363875	A	G
12	chr12:47364134:C:T	0	47364134	T	C
12	chr12:47364249:A:G	0	47364249	G	A
12	chr12:47364937:G:A	0	47364937	A	G
12	chr12:47365274:A:G	0	47365274	G	A
12	chr12:47366081:T:A	0	47366081	A	T
12	chr12:47366094:G:C	0	47366094	C	G
12	chr12:47366263:A:T	0	47366263	T	A
12	chr12:47366425:G:C	0	47366425	C	G
12	chr12:47367429:G:A	0	47367429	A	G
12	chr12:47368325:T:C	0	47368325	C	T
12	chr12:47369548:G:T	0	47369548	T	G
12	chr12:47369570:C:G	0	47369570	G	C
12	chr12:47370288:A:T	0	47370288	T	A
12	chr12:47370650:G:A	0	47370650	A	G
12	chr12:47371254:T:C	0	47371254	C	T
12	chr12:47371274:A:G	0	47371274	G	A
12	chr12:47371280:G:A	0	47371280	A	G
12	chr12:47371282:A:G	0	47371282	G	A
12	chr12:47371611:C:T	0	47371611	T	C
12	chr12:47372012:A:G	0	47372012	G	A
12	chr12:47372086:A:T	0	47372086	T	A
12	chr12:47372281:A:G	0	47372281	G	A
12	chr12:47373039:A:C	0	47373039	C	A
12	chr12:47373254:T:C	0	47373254	C	T
12	chr12:47373256:G:C	0	47373256	C	G
12	chr12:47373342:C:G	0	47373342	G	C
12	chr12:47374507:A:G	0	47374507	G	A
12	chr12:47374885:A:C	0	47374885	C	A
12	chr12:47375305:C:T	0	47375305	T	C
12	chr12:47375468:A:G	0	47375468	G	A
12	chr12:47375523:A:G	0	47375523	G	A
12	chr12:47376056:A:G	0	47376056	G	A
12	chr12:47376314:G:A	0	47376314	A	G
12	chr12:47376560:G:A	0	47376560	A	G
12	chr12:47376622:G:C	0	47376622	C	G
12	chr12:47376685:A:G	0	47376685	G	A
12	chr12:47376791:C:T	0	47376791	T	C
12	chr12:47377051:C:T	0	47377051	T	C
12	chr12:47377646:T:G	0	47377646	G	T
12	chr12:47377853:A:G	0	47377853	G	A
12	chr12:47378360:G:A	0	47378360	A	G
12	chr12:47378473:C:T	0	47378473	T	C
12	chr12:47378689:GA:G	0	47378689	G	GA
12	chr12:47379434:T:A	0	47379434	A	T
12	chr12:47380130:A:G	0	47380130	G	A
12	chr12:47380188:T:C	0	47380188	C	T
12	chr12:47380423:T:G	0	47380423	G	T
12	chr12:47380949:C:A	0	47380949	A	C
12	chr12:47381028:C:A	0	47381028	A	C
12	chr12:47381217:T:C	0	47381217	C	T
12	chr12:47381866:AT:A	0	47381866	A	AT
12	chr12:47381903:A:G	0	47381903	G	A
12	chr12:47382203:T:G	0	47382203	G	T
12	chr12:47382233:C:T	0	47382233	T	C
12	chr12:47382720:T:G	0	47382720	G	T
12	chr12:47383739:TCC:T	0	47383739	T	TCC
12	chr12:47384189:A:G	0	47384189	G	A
12	chr12:47384596:T:G	0	47384596	G	T
12	chr12:47384653:A:T	0	47384653	T	A
12	chr12:47384876:T:C	0	47384876	C	T
12	chr12:47384921:G:A	0	47384921	A	G
12	chr12:47385190:A:G	0	47385190	G	A
12	chr12:47385312:T:C	0	47385312	C	T
12	chr12:47385681:C:G	0	47385681	G	C
12	chr12:47386509:T:C	0	47386509	C	T
12	chr12:47387101:A:G	0	47387101	G	A
12	chr12:47387379:T:C	0	47387379	C	T
12	chr12:47387923:G:A	0	47387923	A	G
12	chr12:47388024:GCAGA:G	0	47388024	G	GCAGA
12	chr12:47388536:C:A	0	47388536	A	C
12	chr12:47388754:T:C	0	47388754	C	T
12	chr12:47388807:G:A	0	47388807	A	G
12	chr12:47389510:A:C	0	47389510	C	A
12	chr12:47389987:C:A	0	47389987	A	C
12	chr12:47390000:T:A	0	47390000	A	T
12	chr12:47390430:C:T	0	47390430	T	C
12	chr12:47390438:T:C	0	47390438	C	T
12	chr12:47390588:T:C	0	47390588	C	T
12	chr12:47391728:C:T	0	47391728	T	C
12	chr12:47392019:C:T	0	47392019	T	C
12	chr12:47392273:C:T	0	47392273	T	C
12	chr12:47392492:C:T	0	47392492	T	C
12	chr12:47392792:T:A	0	47392792	A	T
12	chr12:47393306:A:G	0	47393306	G	A
12	chr12:47393621:T:TA	0	47393621	TA	T
12	chr12:47394143:T:C	0	47394143	C	T
12	chr12:47394687:T:A	0	47394687	A	T
12	chr12:47394909:C:T	0	47394909	T	C
12	chr12:47395247:A:C	0	47395247	C	A
12	chr12:47395493:T:C	0	47395493	C	T
12	chr12:47395826:AAT:A	0	47395826	A	AAT
12	chr12:47396529:C:T	0	47396529	T	C
12	chr12:47400677:C:T	0	47400677	T	C
12	chr12:47401060:A:G	0	47401060	G	A
12	chr12:47401310:A:C	0	47401310	C	A
12	chr12:47401795:T:C	0	47401795	C	T
12	chr12:47402178:T:C	0	47402178	C	T
12	chr12:47402323:T:G	0	47402323	G	T
12	chr12:47402387:C:A	0	47402387	A	C
12	chr12:47402935:G:A	0	47402935	A	G
12	chr12:47403144:G:C	0	47403144	C	G
12	chr12:47403566:C:T	0	47403566	T	C
12	chr12:47403597:C:G	0	47403597	G	C
12	chr12:47404284:T:C	0	47404284	C	T
12	chr12:47404724:A:G	0	47404724	G	A
12	chr12:47405848:T:C	0	47405848	C	T
12	chr12:47405864:T:C	0	47405864	C	T
12	chr12:47406822:C:T	0	47406822	T	C
12	chr12:47406845:T:G	0	47406845	G	T
12	chr12:47406931:A:G	0	47406931	G	A
12	chr12:47406968:C:T	0	47406968	T	C
12	chr12:47407879:T:G	0	47407879	G	T
12	chr12:47408053:G:A	0	47408053	A	G
12	chr12:47408086:T:C	0	47408086	C	T
12	chr12:47408177:CA:C	0	47408177	C	CA
12	chr12:47408266:T:C	0	47408266	C	T
12	chr12:47408523:G:C	0	47408523	C	G
12	chr12:47408794:A:G	0	47408794	G	A
12	chr12:47409338:G:T	0	47409338	T	G
12	chr12:47410069:A:AT	0	47410069	AT	A
12	chr12:47410373:C:A	0	47410373	A	C
12	chr12:47411716:C:T	0	47411716	T	C
12	chr12:47411970:C:A	0	47411970	A	C
12	chr12:47412676:A:T	0	47412676	T	A
12	chr12:47412732:A:G	0	47412732	G	A
12	chr12:47413215:T:C	0	47413215	C	T
12	chr12:47413497:G:A	0	47413497	A	G
12	chr12:47413750:T:G	0	47413750	G	T
12	chr12:47414201:G:A	0	47414201	A	G
12	chr12:47414463:A:G	0	47414463	G	A
12	chr12:47414831:T:C	0	47414831	C	T
12	chr12:47414899:G:A	0	47414899	A	G
12	chr12:47415090:C:T	0	47415090	T	C
12	chr12:47415896:C:T	0	47415896	T	C
12	chr12:47416111:T:C	0	47416111	C	T
12	chr12:47416204:C:T	0	47416204	T	C
12	chr12:47416507:C:T	0	47416507	T	C
12	chr12:47416715:G:T	0	47416715	T	G
12	chr12:47416861:G:C	0	47416861	C	G
12	chr12:47416988:G:A	0	47416988	A	G
12	chr12:47417043:G:A	0	47417043	A	G
12	chr12:47417422:C:T	0	47417422	T	C
12	chr12:47418484:A:G	0	47418484	G	A
12	chr12:47418502:G:A	0	47418502	A	G
12	chr12:47418937:G:A	0	47418937	A	G
12	chr12:47418993:A:G	0	47418993	G	A
12	chr12:47418999:C:T	0	47418999	T	C
12	chr12:47419094:A:G	0	47419094	G	A
12	chr12:47419841:CA:C	0	47419841	C	CA
12	chr12:47420172:A:T	0	47420172	T	A
12	chr12:47420376:A:G	0	47420376	G	A
12	chr12:47420703:G:A	0	47420703	A	G
12	chr12:47421068:G:A	0	47421068	A	G
12	chr12:47421142:T:A	0	47421142	A	T
12	chr12:47421189:G:A	0	47421189	A	G
12	chr12:47422067:A:G	0	47422067	G	A
12	chr12:47422159:T:G	0	47422159	G	T
12	chr12:47422347:C:T	0	47422347	T	C
12	chr12:47424118:G:A	0	47424118	A	G
12	chr12:47424198:C:T	0	47424198	T	C
12	chr12:47424826:C:A	0	47424826	A	C
12	chr12:47425163:A:T	0	47425163	T	A
12	chr12:47425413:A:G	0	47425413	G	A
12	chr12:47425560:G:A	0	47425560	A	G
12	chr12:47425878:G:T	0	47425878	T	G
12	chr12:47426029:G:T	0	47426029	T	G
12	chr12:47427287:C:T	0	47427287	T	C
12	chr12:47427460:G:A	0	47427460	A	G
12	chr12:47427467:CACAG:C	0	47427467	C	CACAG
12	chr12:47428764:T:C	0	47428764	C	T
12	chr12:47428765:G:A	0	47428765	A	G
12	chr12:47429112:T:A	0	47429112	A	T
12	chr12:47429312:A:G	0	47429312	G	A
12	chr12:47429752:A:G	0	47429752	G	A
12	chr12:47429933:T:C	0	47429933	C	T
12	chr12:47430244:A:G	0	47430244	G	A
12	chr12:47430319:A:G	0	47430319	G	A
12	chr12:47430502:GC:G	0	47430502	G	GC
12	chr12:47430591:G:C	0	47430591	C	G
12	chr12:47431044:G:C	0	47431044	C	G
12	chr12:47431330:G:A	0	47431330	A	G
12	chr12:47431607:C:T	0	47431607	T	C
12	chr12:47431619:A:G	0	47431619	G	A
12	chr12:47432801:T:G	0	47432801	G	T
12	chr12:47433202:C:T	0	47433202	T	C
12	chr12:47433366:A:G	0	47433366	G	A
12	chr12:47433411:C:T	0	47433411	T	C
12	chr12:47433578:G:A	0	47433578	A	G
12	chr12:47433817:G:A	0	47433817	A	G
12	chr12:47434088:G:C	0	47434088	C	G
12	chr12:47435262:C:T	0	47435262	T	C
12	chr12:47435521:T:C	0	47435521	C	T
12	chr12:47435805:C:T	0	47435805	T	C
12	chr12:47436170:G:A	0	47436170	A	G
12	chr12:47436511:G:A	0	47436511	A	G
12	chr12:47436657:G:A	0	47436657	A	G
12	chr12:47436660:T:C	0	47436660	C	T
12	chr12:47436727:A:G	0	47436727	G	A
12	chr12:47437198:C:T	0	47437198	T	C
12	chr12:47437298:G:A	0	47437298	A	G
12	chr12:47437360:A:G	0	47437360	G	A
12	chr12:47437605:C:T	0	47437605	T	C
12	chr12:47437778:G:A	0	47437778	A	G
12	chr12:47438090:T:C	0	47438090	C	T
12	chr12:47440392:C:T	0	47440392	T	C
12	chr12:47441432:C:A	0	47441432	A	C
12	chr12:47441967:C:A	0	47441967	A	C
12	chr12:47442359:G:A	0	47442359	A	G
12	chr12:47442633:C:T	0	47442633	T	C
12	chr12:47442653:T:C	0	47442653	C	T
12	chr12:47443001:G:A	0	47443001	A	G
12	chr12:47443230:T:C	0	47443230	C	T
12	chr12:47443401:A:C	0	47443401	C	A
12	chr12:47443639:A:G	0	47443639	G	A
12	chr12:47444014:T:G	0	47444014	G	T
12	chr12:47444029:T:G	0	47444029	G	T
12	chr12:47444694:A:G	0	47444694	G	A
12	chr12:47444818:G:A	0	47444818	A	G
12	chr12:47444995:T:C	0	47444995	C	T
12	chr12:47445161:G:C	0	47445161	C	G
12	chr12:47445259:T:C	0	47445259	C	T
12	chr12:47446174:C:T	0	47446174	T	C
12	chr12:47446691:C:T	0	47446691	T	C
12	chr12:47446860:C:T	0	47446860	T	C
12	chr12:47447408:C:T	0	47447408	T	C
12	chr12:47447656:G:A	0	47447656	A	G
12	chr12:47447953:A:T	0	47447953	T	A
12	chr12:47448033:C:T	0	47448033	T	C
12	chr12:47448106:G:T	0	47448106	T	G
12	chr12:47448241:A:T	0	47448241	T	A
12	chr12:47448393:A:T	0	47448393	T	A
12	chr12:47448510:T:C	0	47448510	C	T
12	chr12:47448587:C:T	0	47448587	T	C
12	chr12:47448630:A:C	0	47448630	C	A
12	chr12:47448770:G:A	0	47448770	A	G
12	chr12:47449371:T:C	0	47449371	C	T
12	chr12:47449568:A:G	0	47449568	G	A
12	chr12:47449768:G:A	0	47449768	A	G
12	chr12:47450473:T:A	0	47450473	A	T
12	chr12:47450499:T:C	0	47450499	C	T
12	chr12:47450605:A:T	0	47450605	T	A
12	chr12:47450698:A:G	0	47450698	G	A
12	chr12:47450870:A:G	0	47450870	G	A
12	chr12:47450889:G:A	0	47450889	A	G
12	chr12:47451008:T:G	0	47451008	G	T
12	chr12:47451194:T:C	0	47451194	C	T
12	chr12:47451614:G:C	0	47451614	C	G
12	chr12:47451747:G:C	0	47451747	C	G
12	chr12:47451810:G:A	0	47451810	A	G
12	chr12:47451861:G:A	0	47451861	A	G
12	chr12:47451978:T:C	0	47451978	C	T
12	chr12:47451980:T:G	0	47451980	G	T
12	chr12:47452168:A:T	0	47452168	T	A
12	chr12:47453590:A:G	0	47453590	G	A
12	chr12:47454524:T:C	0	47454524	C	T
12	chr12:47454594:C:T	0	47454594	T	C
12	chr12:47454710:T:C	0	47454710	C	T
12	chr12:47454714:T:C	0	47454714	C	T
12	chr12:47454715:G:A	0	47454715	A	G
12	chr12:47454723:A:T	0	47454723	T	A
12	chr12:47454729:A:G	0	47454729	G	A
12	chr12:47454736:T:C	0	47454736	C	T
12	chr12:47454793:A:G	0	47454793	G	A
12	chr12:47454875:T:C	0	47454875	C	T
12	chr12:47455156:A:G	0	47455156	G	A
12	chr12:47455291:G:A	0	47455291	A	G
12	chr12:47455373:A:G	0	47455373	G	A
12	chr12:47455559:C:A	0	47455559	A	C
12	chr12:47455600:T:C	0	47455600	C	T
12	chr12:47456068:T:C	0	47456068	C	T
12	chr12:47456170:G:A	0	47456170	A	G
12	chr12:47456402:A:G	0	47456402	G	A
12	chr12:47456465:C:A	0	47456465	A	C
12	chr12:47456562:A:G	0	47456562	G	A
12	chr12:47456731:T:C	0	47456731	C	T
12	chr12:47456812:G:A	0	47456812	A	G
12	chr12:47458391:C:T	0	47458391	T	C
12	chr12:47458400:T:C	0	47458400	C	T
12	chr12:47459005:G:A	0	47459005	A	G
12	chr12:47459015:A:G	0	47459015	G	A
12	chr12:47459167:A:G	0	47459167	G	A
12	chr12:47460436:G:A	0	47460436	A	G
12	chr12:47460866:G:A	0	47460866	A	G
12	chr12:47461974:C:T	0	47461974	T	C
12	chr12:47462243:T:C	0	47462243	C	T
12	chr12:47463644:T:G	0	47463644	G	T
12	chr12:47466309:A:G	0	47466309	G	A
12	chr12:47466881:G:A	0	47466881	A	G
12	chr12:47469169:C:A	0	47469169	A	C
12	chr12:47470640:G:A	0	47470640	A	G
12	chr12:47471221:C:T	0	47471221	T	C
12	chr12:47471390:G:A	0	47471390	A	G
12	chr12:47473041:C:T	0	47473041	T	C
12	chr12:47473727:T:C	0	47473727	C	T
12	chr12:47473882:T:C	0	47473882	C	T
12	chr12:47474686:A:G	0	47474686	G	A
12	chr12:47474898:G:A	0	47474898	A	G
12	chr12:47475180:T:A	0	47475180	A	T
12	chr12:47475190:G:T	0	47475190	T	G
12	chr12:47475988:T:C	0	47475988	C	T
12	chr12:47476406:G:A	0	47476406	A	G
12	chr12:47476462:G:A	0	47476462	A	G
12	chr12:47476880:A:G	0	47476880	G	A
12	chr12:47476958:A:G	0	47476958	G	A
12	chr12:47478279:A:T	0	47478279	T	A
12	chr12:47480863:G:A	0	47480863	A	G
12	chr12:47480991:C:T	0	47480991	T	C
12	chr12:47481589:A:G	0	47481589	G	A
12	chr12:47483159:C:T	0	47483159	T	C
12	chr12:47483341:T:C	0	47483341	C	T
12	chr12:47485298:C:T	0	47485298	T	C
12	chr12:47486366:C:T	0	47486366	T	C
12	chr12:47486743:G:A	0	47486743	A	G
12	chr12:47487606:C:T	0	47487606	T	C
12	chr12:47490762:G:A	0	47490762	A	G
12	chr12:47493612:A:G	0	47493612	G	A
12	chr12:47494713:C:T	0	47494713	T	C
12	chr12:47495557:G:A	0	47495557	A	G
12	chr12:47495661:T:A	0	47495661	A	T
12	chr12:47495843:A:G	0	47495843	G	A
12	chr12:47496051:AG:A	0	47496051	A	AG
12	chr12:47496329:T:C	0	47496329	C	T
12	chr12:47496571:C:G	0	47496571	G	C
12	chr12:47497145:T:C	0	47497145	C	T
12	chr12:47497593:A:G	0	47497593	G	A
12	chr12:47497972:T:C	0	47497972	C	T
12	chr12:47498019:C:G	0	47498019	G	C
12	chr12:47498327:G:A	0	47498327	A	G
12	chr12:47498550:A:G	0	47498550	G	A
12	chr12:47498553:T:C	0	47498553	C	T
12	chr12:47499010:G:A	0	47499010	A	G
12	chr12:47499108:T:C	0	47499108	C	T
12	chr12:47499504:T:C	0	47499504	C	T
12	chr12:47500084:G:A	0	47500084	A	G
12	chr12:47500410:G:A	0	47500410	A	G
12	chr12:47500485:A:G	0	47500485	G	A
12	chr12:47500532:C:A	0	47500532	A	C
12	chr12:47500753:A:G	0	47500753	G	A
12	chr12:47500901:C:T	0	47500901	T	C
12	chr12:47500945:A:G	0	47500945	G	A
12	chr12:47501107:G:A	0	47501107	A	G
12	chr12:47501409:T:A	0	47501409	A	T
12	chr12:47501910:G:A	0	47501910	A	G
12	chr12:47502146:C:T	0	47502146	T	C
12	chr12:47502549:A:C	0	47502549	C	A
12	chr12:47502830:A:G	0	47502830	G	A
12	chr12:47502951:C:T	0	47502951	T	C
12	chr12:47503023:C:T	0	47503023	T	C
12	chr12:47503221:T:G	0	47503221	G	T
12	chr12:47503459:A:C	0	47503459	C	A
12	chr12:47503542:G:C	0	47503542	C	G
12	chr12:47503603:C:T	0	47503603	T	C
12	chr12:47504019:C:T	0	47504019	T	C
12	chr12:47504662:A:G	0	47504662	G	A
12	chr12:47504891:A:G	0	47504891	G	A
12	chr12:47505377:T:A	0	47505377	A	T
12	chr12:47507034:T:G	0	47507034	G	T
12	chr12:47507217:A:G	0	47507217	G	A
12	chr12:47507771:C:T	0	47507771	T	C
12	chr12:47508335:C:A	0	47508335	A	C
12	chr12:47508555:G:A	0	47508555	A	G
12	chr12:47508695:A:G	0	47508695	G	A
12	chr12:47508967:G:T	0	47508967	T	G
12	chr12:47510214:C:T	0	47510214	T	C
12	chr12:47510320:T:C	0	47510320	C	T
12	chr12:47510578:A:T	0	47510578	T	A
12	chr12:47510852:C:T	0	47510852	T	C
12	chr12:47511399:GACAA:G	0	47511399	G	GACAA
12	chr12:47511797:C:T	0	47511797	T	C
12	chr12:47511904:C:T	0	47511904	T	C
12	chr12:47512369:G:A	0	47512369	A	G
12	chr12:47512427:C:A	0	47512427	A	C
12	chr12:47512557:G:A	0	47512557	A	G
12	chr12:47512829:G:A	0	47512829	A	G
12	chr12:47512853:CTAT:C	0	47512853	C	CTAT
12	chr12:47512878:G:T	0	47512878	T	G
12	chr12:47513317:T:A	0	47513317	A	T
12	chr12:47514049:G:A	0	47514049	A	G
12	chr12:47514100:A:G	0	47514100	G	A
12	chr12:47514379:T:C	0	47514379	C	T
12	chr12:47516085:A:G	0	47516085	G	A
12	chr12:47516864:G:A	0	47516864	A	G
12	chr12:47517045:C:T	0	47517045	T	C
12	chr12:47517189:C:T	0	47517189	T	C
12	chr12:47517406:T:G	0	47517406	G	T
12	chr12:47517839:C:T	0	47517839	T	C
12	chr12:47519868:G:A	0	47519868	A	G
12	chr12:47520570:T:C	0	47520570	C	T
12	chr12:47520857:G:A	0	47520857	A	G
12	chr12:47521418:TAA:T	0	47521418	T	TAA
12	chr12:47521992:C:T	0	47521992	T	C
12	chr12:47522027:G:T	0	47522027	T	G
12	chr12:47522176:C:T	0	47522176	T	C
12	chr12:47522356:T:G	0	47522356	G	T
12	chr12:47522715:C:G	0	47522715	G	C
12	chr12:47524965:T:G	0	47524965	G	T
12	chr12:47525199:C:T	0	47525199	T	C
12	chr12:47525404:C:T	0	47525404	T	C
12	chr12:47525510:T:G	0	47525510	G	T
12	chr12:47526103:G:A	0	47526103	A	G
12	chr12:47526117:T:C	0	47526117	C	T
12	chr12:47526486:G:C	0	47526486	C	G
12	chr12:47527469:G:A	0	47527469	A	G
12	chr12:47527530:T:G	0	47527530	G	T
12	chr12:47527918:C:A	0	47527918	A	C
12	chr12:47528277:C:T	0	47528277	T	C
12	chr12:47528350:G:A	0	47528350	A	G
12	chr12:47528650:T:C	0	47528650	C	T
12	chr12:47528708:TTTTTA:T	0	47528708	T	TTTTTA
12	chr12:47528716:T:G	0	47528716	G	T
12	chr12:47528942:T:C	0	47528942	C	T
12	chr12:47529233:T:C	0	47529233	C	T
12	chr12:47529353:G:A	0	47529353	A	G
12	chr12:47529613:G:C	0	47529613	C	G
12	chr12:47530155:T:G	0	47530155	G	T
12	chr12:47530733:C:T	0	47530733	T	C
12	chr12:47531247:C:T	0	47531247	T	C
12	chr12:47531407:T:C	0	47531407	C	T
12	chr12:47531424:C:T	0	47531424	T	C
12	chr12:47531748:C:G	0	47531748	G	C
12	chr12:47531888:T:C	0	47531888	C	T
12	chr12:47532616:CT:C	0	47532616	C	CT
12	chr12:47532925:T:C	0	47532925	C	T
12	chr12:47533201:T:C	0	47533201	C	T
12	chr12:47534078:A:T	0	47534078	T	A
12	chr12:47534362:G:A	0	47534362	A	G
12	chr12:47534538:T:C	0	47534538	C	T
12	chr12:47534587:C:A	0	47534587	A	C
12	chr12:47534831:C:T	0	47534831	T	C
12	chr12:47534859:A:G	0	47534859	G	A
12	chr12:47535232:C:A	0	47535232	A	C
12	chr12:47535525:A:G	0	47535525	G	A
12	chr12:47536232:G:A	0	47536232	A	G
12	chr12:47536344:C:T	0	47536344	T	C
12	chr12:47536584:A:G	0	47536584	G	A
12	chr12:47536627:T:C	0	47536627	C	T
12	chr12:47536728:G:T	0	47536728	T	G
12	chr12:47536863:AAG:A	0	47536863	A	AAG
12	chr12:47536884:AGG:A	0	47536884	A	AGG
12	chr12:47537835:T:TA	0	47537835	TA	T
12	chr12:47539197:G:A	0	47539197	A	G
12	chr12:47540248:T:C	0	47540248	C	T
12	chr12:47541207:A:C	0	47541207	C	A
12	chr12:47541864:A:T	0	47541864	T	A
12	chr12:47542867:T:C	0	47542867	C	T
12	chr12:47543349:C:T	0	47543349	T	C
12	chr12:47543965:G:T	0	47543965	T	G
12	chr12:47544883:G:A	0	47544883	A	G
12	chr12:47545266:T:C	0	47545266	C	T
12	chr12:47545307:T:C	0	47545307	C	T
12	chr12:47546073:G:A	0	47546073	A	G
12	chr12:47546203:T:C	0	47546203	C	T
12	chr12:47546213:T:A	0	47546213	A	T
12	chr12:47546295:C:A	0	47546295	A	C
12	chr12:47546628:A:G	0	47546628	G	A
12	chr12:47546938:G:A	0	47546938	A	G
12	chr12:47546964:G:A	0	47546964	A	G
12	chr12:47546981:G:A	0	47546981	A	G
12	chr12:47547046:G:T	0	47547046	T	G
12	chr12:47547075:G:C	0	47547075	C	G
12	chr12:47547163:C:T	0	47547163	T	C
12	chr12:47547384:T:C	0	47547384	C	T
12	chr12:47547449:C:T	0	47547449	T	C
12	chr12:47547496:A:T	0	47547496	T	A
12	chr12:47547626:A:G	0	47547626	G	A
12	chr12:47547726:A:T	0	47547726	T	A
12	chr12:47548246:G:A	0	47548246	A	G
12	chr12:47548308:A:G	0	47548308	G	A
12	chr12:47548336:A:G	0	47548336	G	A
12	chr12:47548858:G:A	0	47548858	A	G
12	chr12:47549129:C:T	0	47549129	T	C
12	chr12:47549305:A:G	0	47549305	G	A
12	chr12:47549379:GCTGT:G	0	47549379	G	GCTGT
12	chr12:47549625:A:G	0	47549625	G	A
12	chr12:47549848:T:C	0	47549848	C	T
12	chr12:47549934:C:T	0	47549934	T	C
12	chr12:47550050:A:C	0	47550050	C	A
12	chr12:47550051:C:T	0	47550051	T	C
12	chr12:47550092:C:T	0	47550092	T	C
12	chr12:47550130:C:A	0	47550130	A	C
12	chr12:47550147:A:ACT	0	47550147	ACT	A
12	chr12:47550454:A:G	0	47550454	G	A
12	chr12:47550607:G:C	0	47550607	C	G
12	chr12:47550616:T:C	0	47550616	C	T
12	chr12:47550809:T:C	0	47550809	C	T
12	chr12:47550907:T:C	0	47550907	C	T
12	chr12:47552014:A:G	0	47552014	G	A
12	chr12:47552173:A:G	0	47552173	G	A
12	chr12:47553012:A:G	0	47553012	G	A
12	chr12:47553175:A:G	0	47553175	G	A
12	chr12:47553440:G:A	0	47553440	A	G
12	chr12:47555362:G:A	0	47555362	A	G
12	chr12:47555734:T:C	0	47555734	C	T
12	chr12:47555767:G:C	0	47555767	C	G
12	chr12:47556213:G:A	0	47556213	A	G
12	chr12:47556908:C:G	0	47556908	G	C
12	chr12:47557746:C:A	0	47557746	A	C
12	chr12:47558232:T:C	0	47558232	C	T
12	chr12:47558745:C:T	0	47558745	T	C
12	chr12:47559463:C:G	0	47559463	G	C
12	chr12:47559990:G:A	0	47559990	A	G
12	chr12:47560384:A:C	0	47560384	C	A
12	chr12:47560703:T:C	0	47560703	C	T
12	chr12:47560814:C:T	0	47560814	T	C
12	chr12:47561158:T:C	0	47561158	C	T
12	chr12:47561642:A:G	0	47561642	G	A
12	chr12:47561748:C:G	0	47561748	G	C
12	chr12:47562905:G:A	0	47562905	A	G
12	chr12:47563089:T:C	0	47563089	C	T
12	chr12:47563730:C:G	0	47563730	G	C
12	chr12:47564813:A:G	0	47564813	G	A
12	chr12:47566158:AT:A	0	47566158	A	AT
12	chr12:47566688:A:G	0	47566688	G	A
12	chr12:47567143:G:A	0	47567143	A	G
12	chr12:47567624:T:A	0	47567624	A	T
12	chr12:47568068:T:C	0	47568068	C	T
12	chr12:47568088:C:T	0	47568088	T	C
12	chr12:47568216:A:G	0	47568216	G	A
12	chr12:47568278:C:T	0	47568278	T	C
12	chr12:47568462:T:G	0	47568462	G	T
12	chr12:47568826:T:G	0	47568826	G	T
12	chr12:47568976:G:C	0	47568976	C	G
12	chr12:47569085:G:A	0	47569085	A	G
12	chr12:47569917:C:T	0	47569917	T	C
12	chr12:47570774:C:T	0	47570774	T	C
12	chr12:47570786:C:T	0	47570786	T	C
12	chr12:47571196:A:G	0	47571196	G	A
12	chr12:47571501:G:A	0	47571501	A	G
12	chr12:47572330:G:A	0	47572330	A	G
12	chr12:47573395:G:A	0	47573395	A	G
12	chr12:47573440:C:G	0	47573440	G	C
12	chr12:47574059:T:C	0	47574059	C	T
12	chr12:47574240:A:G	0	47574240	G	A
12	chr12:47574967:T:C	0	47574967	C	T
12	chr12:47575879:G:A	0	47575879	A	G
12	chr12:47576820:A:G	0	47576820	G	A
12	chr12:47576970:C:T	0	47576970	T	C
12	chr12:47577671:G:A	0	47577671	A	G
12	chr12:47577693:C:T	0	47577693	T	C
12	chr12:47578081:A:C	0	47578081	C	A
12	chr12:47578764:A:C	0	47578764	C	A
12	chr12:47578807:G:A	0	47578807	A	G
12	chr12:47579507:C:T	0	47579507	T	C
12	chr12:47579878:C:T	0	47579878	T	C
12	chr12:47580766:A:G	0	47580766	G	A
12	chr12:47582710:G:A	0	47582710	A	G
12	chr12:47582915:C:A	0	47582915	A	C
12	chr12:47583112:A:G	0	47583112	G	A
12	chr12:47583333:C:T	0	47583333	T	C
12	chr12:47584039:AAAACTCGATTGTGACTTAG:A	0	47584039	A	AAAACTCGATTGTGACTTAG
12	chr12:47584539:G:T	0	47584539	T	G
12	chr12:47584779:A:G	0	47584779	G	A
12	chr12:47585362:G:A	0	47585362	A	G
12	chr12:47586069:T:TTGG	0	47586069	TTGG	T
12	chr12:47586838:T:C	0	47586838	C	T
12	chr12:47587509:A:G	0	47587509	G	A
12	chr12:47587530:G:A	0	47587530	A	G
12	chr12:47588062:C:T	0	47588062	T	C
12	chr12:47588159:C:T	0	47588159	T	C
12	chr12:47589038:G:C	0	47589038	C	G
12	chr12:47589313:G:A	0	47589313	A	G
12	chr12:47590012:T:C	0	47590012	C	T
12	chr12:47590431:C:T	0	47590431	T	C
12	chr12:47590563:T:C	0	47590563	C	T
12	chr12:47591741:C:T	0	47591741	T	C
12	chr12:47592116:C:T	0	47592116	T	C
12	chr12:47592495:G:A	0	47592495	A	G
12	chr12:47592804:T:G	0	47592804	G	T
12	chr12:47593155:G:A	0	47593155	A	G
12	chr12:47593740:A:G	0	47593740	G	A
12	chr12:47595807:A:C	0	47595807	C	A
12	chr12:47597313:G:A	0	47597313	A	G
12	chr12:47598422:A:G	0	47598422	G	A
12	chr12:47598640:G:A	0	47598640	A	G
12	chr12:47599286:CA:C	0	47599286	C	CA
12	chr12:47599476:C:T	0	47599476	T	C
12	chr12:47599598:C:T	0	47599598	T	C
12	chr12:47599713:T:C	0	47599713	C	T
12	chr12:47600628:C:A	0	47600628	A	C
12	chr12:47601058:A:AT	0	47601058	AT	A
12	chr12:47601295:C:T	0	47601295	T	C
12	chr12:47602076:A:G	0	47602076	G	A
12	chr12:47602088:G:A	0	47602088	A	G
12	chr12:47603085:G:C	0	47603085	C	G
12	chr12:47603720:C:G	0	47603720	G	C
12	chr12:47603869:CCAA:C	0	47603869	C	CCAA
12	chr12:47604521:A:G	0	47604521	G	A
12	chr12:47605018:C:A	0	47605018	A	C
12	chr12:47605277:G:A	0	47605277	A	G
12	chr12:47605718:C:T	0	47605718	T	C
12	chr12:47606217:T:C	0	47606217	C	T
12	chr12:47607987:A:T	0	47607987	T	A
12	chr12:47608472:C:T	0	47608472	T	C
12	chr12:47610250:G:A	0	47610250	A	G
12	chr12:47610259:G:A	0	47610259	A	G
12	chr12:47610881:C:A	0	47610881	A	C
12	chr12:47611168:A:C	0	47611168	C	A
12	chr12:47611381:G:A	0	47611381	A	G
12	chr12:47611665:C:T	0	47611665	T	C
12	chr12:47612065:G:A	0	47612065	A	G
12	chr12:47612201:T:A	0	47612201	A	T
12	chr12:47613643:TA:T	0	47613643	T	TA
12	chr12:47613827:G:C	0	47613827	C	G
12	chr12:47614295:C:T	0	47614295	T	C
12	chr12:47615342:T:A	0	47615342	A	T
12	chr12:47616477:A:C	0	47616477	C	A
12	chr12:47617014:A:G	0	47617014	G	A
12	chr12:47617086:T:C	0	47617086	C	T
12	chr12:47618313:G:A	0	47618313	A	G
12	chr12:47618607:C:T	0	47618607	T	C
12	chr12:47619533:T:C	0	47619533	C	T
12	chr12:47619544:T:C	0	47619544	C	T
12	chr12:47619923:A:T	0	47619923	T	A
12	chr12:47619966:CA:C	0	47619966	C	CA
12	chr12:47620183:C:A	0	47620183	A	C
12	chr12:47621106:G:A	0	47621106	A	G
12	chr12:47621365:A:G	0	47621365	G	A
12	chr12:47621745:GCTGAAAC:G	0	47621745	G	GCTGAAAC
12	chr12:47622200:A:G	0	47622200	G	A
12	chr12:47622295:A:C	0	47622295	C	A
12	chr12:47622826:G:A	0	47622826	A	G
12	chr12:47623483:T:C	0	47623483	C	T
12	chr12:47623675:T:C	0	47623675	C	T
12	chr12:47624744:A:G	0	47624744	G	A
12	chr12:47626369:C:T	0	47626369	T	C
12	chr12:47626424:C:T	0	47626424	T	C
12	chr12:47626529:A:T	0	47626529	T	A
12	chr12:47627181:G:A	0	47627181	A	G
12	chr12:47627454:A:C	0	47627454	C	A
12	chr12:47628233:G:A	0	47628233	A	G
12	chr12:47629231:C:T	0	47629231	T	C
12	chr12:47629286:T:A	0	47629286	A	T
12	chr12:47629674:C:T	0	47629674	T	C
12	chr12:47629721:G:A	0	47629721	A	G
12	chr12:47630724:A:T	0	47630724	T	A
12	chr12:47630908:C:A	0	47630908	A	C
12	chr12:47632361:C:G	0	47632361	G	C
12	chr12:47634718:G:A	0	47634718	A	G
12	chr12:47634850:TATTTA:T	0	47634850	T	TATTTA
12	chr12:47635402:G:T	0	47635402	T	G
12	chr12:47635425:C:T	0	47635425	T	C
12	chr12:47636064:T:C	0	47636064	C	T
12	chr12:47637280:A:G	0	47637280	G	A
12	chr12:47637453:G:A	0	47637453	A	G
12	chr12:47637869:T:C	0	47637869	C	T
12	chr12:47639289:A:T	0	47639289	T	A
12	chr12:47639324:T:C	0	47639324	C	T
12	chr12:47639637:A:G	0	47639637	G	A
12	chr12:47639794:T:C	0	47639794	C	T
12	chr12:47640081:A:G	0	47640081	G	A
12	chr12:47640149:G:A	0	47640149	A	G
12	chr12:47640451:C:T	0	47640451	T	C
12	chr12:47640681:C:T	0	47640681	T	C
12	chr12:47640836:A:G	0	47640836	G	A
12	chr12:47641136:C:T	0	47641136	T	C
12	chr12:47641284:G:A	0	47641284	A	G
12	chr12:47641313:A:G	0	47641313	G	A
12	chr12:47641317:C:T	0	47641317	T	C
12	chr12:47643764:C:T	0	47643764	T	C
12	chr12:47644559:T:C	0	47644559	C	T
12	chr12:47645757:T:C	0	47645757	C	T
12	chr12:47645881:G:A	0	47645881	A	G
12	chr12:47646091:G:A	0	47646091	A	G
12	chr12:47646284:A:G	0	47646284	G	A
12	chr12:47646731:G:A	0	47646731	A	G
12	chr12:47647283:CA:C	0	47647283	C	CA
12	chr12:47647497:G:A	0	47647497	A	G
12	chr12:47647720:C:T	0	47647720	T	C
12	chr12:47648013:T:A	0	47648013	A	T
12	chr12:47648023:T:C	0	47648023	C	T
12	chr12:47648630:A:G	0	47648630	G	A
12	chr12:47648677:A:G	0	47648677	G	A
12	chr12:47649662:A:G	0	47649662	G	A
12	chr12:47649855:C:T	0	47649855	T	C
12	chr12:47650085:A:C	0	47650085	C	A
12	chr12:47650723:A:G	0	47650723	G	A
12	chr12:47651800:T:C	0	47651800	C	T
12	chr12:47651939:G:A	0	47651939	A	G
12	chr12:47653621:T:C	0	47653621	C	T
12	chr12:47653876:C:T	0	47653876	T	C
12	chr12:47654684:A:T	0	47654684	T	A
12	chr12:47656518:T:C	0	47656518	C	T
12	chr12:47656558:G:A	0	47656558	A	G
12	chr12:47656851:G:GC	0	47656851	GC	G
12	chr12:47657627:A:G	0	47657627	G	A
12	chr12:47657673:A:G	0	47657673	G	A
12	chr12:47659594:G:C	0	47659594	C	G
12	chr12:47659709:T:C	0	47659709	C	T
12	chr12:47660019:A:G	0	47660019	G	A
12	chr12:47662382:T:C	0	47662382	C	T
12	chr12:47663948:CTG:C	0	47663948	C	CTG
12	chr12:47665734:G:A	0	47665734	A	G
12	chr12:47666143:A:AT	0	47666143	AT	A
12	chr12:47666309:C:T	0	47666309	T	C
12	chr12:47669269:G:A	0	47669269	A	G
12	chr12:47669604:A:G	0	47669604	G	A
12	chr12:47671986:C:T	0	47671986	T	C
12	chr12:47673994:A:G	0	47673994	G	A
12	chr12:47675977:T:C	0	47675977	C	T
12	chr12:47676926:A:G	0	47676926	G	A
12	chr12:47678321:T:C	0	47678321	C	T
12	chr12:47678691:A:C	0	47678691	C	A
12	chr12:47680223:T:G	0	47680223	G	T
12	chr12:47681107:TC:T	0	47681107	T	TC
12	chr12:47682519:A:G	0	47682519	G	A
12	chr12:47684843:C:T	0	47684843	T	C
12	chr12:47685023:A:G	0	47685023	G	A
12	chr12:47685724:C:T	0	47685724	T	C
12	chr12:47687756:C:T	0	47687756	T	C
12	chr12:47687854:C:T	0	47687854	T	C
12	chr12:47688699:T:C	0	47688699	C	T
12	chr12:47689661:TC:T	0	47689661	T	TC
12	chr12:47689926:G:A	0	47689926	A	G
12	chr12:47690054:AAG:A	0	47690054	A	AAG
12	chr12:47690060:A:G	0	47690060	G	A
12	chr12:47690773:C:T	0	47690773	T	C
12	chr12:47691872:A:C	0	47691872	C	A
12	chr12:47692302:C:T	0	47692302	T	C
12	chr12:47692382:A:G	0	47692382	G	A
12	chr12:47692596:T:C	0	47692596	C	T
12	chr12:47693435:G:A	0	47693435	A	G
12	chr12:47693449:C:A	0	47693449	A	C
12	chr12:47694390:G:T	0	47694390	T	G
12	chr12:47695274:CAAGA:C	0	47695274	C	CAAGA
12	chr12:47696732:A:G	0	47696732	G	A
12	chr12:47697297:T:C	0	47697297	C	T
12	chr12:47697739:AACAGGG:A	0	47697739	A	AACAGGG
12	chr12:47699091:A:C	0	47699091	C	A
12	chr12:47699229:C:G	0	47699229	G	C
12	chr12:47699426:AAAG:A	0	47699426	A	AAAG
12	chr12:47700790:T:C	0	47700790	C	T
12	chr12:47702426:C:T	0	47702426	T	C
12	chr12:47702452:G:A	0	47702452	A	G
12	chr12:47704779:G:A	0	47704779	A	G
12	chr12:47705034:T:C	0	47705034	C	T
12	chr12:47705693:CA:C	0	47705693	C	CA
12	chr12:47706187:C:T	0	47706187	T	C
12	chr12:47706275:A:G	0	47706275	G	A
12	chr12:47709541:C:T	0	47709541	T	C
12	chr12:47710429:G:T	0	47710429	T	G
12	chr12:47712705:G:T	0	47712705	T	G
12	chr12:47713550:C:T	0	47713550	T	C
12	chr12:47713564:A:G	0	47713564	G	A
12	chr12:47714734:G:A	0	47714734	A	G
12	chr12:47715623:G:A	0	47715623	A	G
12	chr12:47715885:G:A	0	47715885	A	G
12	chr12:47716639:GTC:G	0	47716639	G	GTC
12	chr12:47716825:A:G	0	47716825	G	A
12	chr12:47716830:G:A	0	47716830	A	G
12	chr12:47717273:T:G	0	47717273	G	T
12	chr12:47718594:C:T	0	47718594	T	C
12	chr12:47719744:G:A	0	47719744	A	G
12	chr12:47719989:C:T	0	47719989	T	C
12	chr12:47722135:G:A	0	47722135	A	G
12	chr12:47722472:A:G	0	47722472	G	A
12	chr12:47722790:G:A	0	47722790	A	G
12	chr12:47723582:A:T	0	47723582	T	A
12	chr12:47724172:C:T	0	47724172	T	C
12	chr12:47724374:C:T	0	47724374	T	C
12	chr12:47724404:C:A	0	47724404	A	C
12	chr12:47724644:C:G	0	47724644	G	C
12	chr12:47725233:C:G	0	47725233	G	C
12	chr12:47725266:G:A	0	47725266	A	G
12	chr12:47725779:G:A	0	47725779	A	G
12	chr12:47725817:C:G	0	47725817	G	C
12	chr12:47726172:G:A	0	47726172	A	G
12	chr12:47726214:C:G	0	47726214	G	C
12	chr12:47726349:C:T	0	47726349	T	C
12	chr12:47726907:G:A	0	47726907	A	G
12	chr12:47727118:G:A	0	47727118	A	G
12	chr12:47727190:C:T	0	47727190	T	C
12	chr12:47728106:C:T	0	47728106	T	C
12	chr12:47729395:A:G	0	47729395	G	A
12	chr12:47729646:T:G	0	47729646	G	T
12	chr12:47729780:A:G	0	47729780	G	A
12	chr12:47730365:G:A	0	47730365	A	G
12	chr12:47730702:G:A	0	47730702	A	G
12	chr12:47730752:C:T	0	47730752	T	C
12	chr12:47731110:G:A	0	47731110	A	G
12	chr12:47731419:G:T	0	47731419	T	G
12	chr12:47731546:T:C	0	47731546	C	T
12	chr12:47731981:T:C	0	47731981	C	T
12	chr12:47733232:G:A	0	47733232	A	G
12	chr12:47734162:A:C	0	47734162	C	A
12	chr12:47734336:G:C	0	47734336	C	G
12	chr12:47734500:C:G	0	47734500	G	C
12	chr12:47734627:G:A	0	47734627	A	G
12	chr12:47734939:A:G	0	47734939	G	A
12	chr12:47735471:G:A	0	47735471	A	G
12	chr12:47735561:A:G	0	47735561	G	A
12	chr12:47735779:A:G	0	47735779	G	A
12	chr12:47735896:A:G	0	47735896	G	A
12	chr12:47737294:G:A	0	47737294	A	G
12	chr12:47737945:G:A	0	47737945	A	G
12	chr12:47738376:A:T	0	47738376	T	A
12	chr12:47738393:T:C	0	47738393	C	T
12	chr12:47738668:T:C	0	47738668	C	T
12	chr12:47738931:G:A	0	47738931	A	G
12	chr12:47739919:G:A	0	47739919	A	G
12	chr12:47740517:G:A	0	47740517	A	G
12	chr12:47740912:T:C	0	47740912	C	T
12	chr12:47741807:G:A	0	47741807	A	G
12	chr12:47741824:T:C	0	47741824	C	T
12	chr12:47742205:TATG:T	0	47742205	T	TATG
12	chr12:47744500:G:T	0	47744500	T	G
12	chr12:47744583:C:T	0	47744583	T	C
12	chr12:47745568:C:T	0	47745568	T	C
12	chr12:47745819:G:A	0	47745819	A	G
12	chr12:47746027:A:C	0	47746027	C	A
12	chr12:47747015:C:T	0	47747015	T	C
12	chr12:47747044:A:C	0	47747044	C	A
12	chr12:47747180:A:T	0	47747180	T	A
12	chr12:47747692:T:C	0	47747692	C	T
12	chr12:47748015:T:C	0	47748015	C	T
12	chr12:47748560:T:C	0	47748560	C	T
12	chr12:47748853:C:T	0	47748853	T	C
12	chr12:47750195:C:T	0	47750195	T	C
12	chr12:47750460:A:C	0	47750460	C	A
12	chr12:47750737:G:C	0	47750737	C	G
12	chr12:47751321:G:A	0	47751321	A	G
12	chr12:47751388:C:T	0	47751388	T	C
12	chr12:47751673:G:A	0	47751673	A	G
12	chr12:47752186:T:C	0	47752186	C	T
12	chr12:47752258:T:C	0	47752258	C	T
12	chr12:47752399:G:A	0	47752399	A	G
12	chr12:47752480:G:A	0	47752480	A	G
12	chr12:47752807:T:C	0	47752807	C	T
12	chr12:47754397:C:G	0	47754397	G	C
12	chr12:47754524:G:A	0	47754524	A	G
12	chr12:47755137:T:C	0	47755137	C	T
12	chr12:47756520:T:G	0	47756520	G	T
12	chr12:47756753:G:A	0	47756753	A	G
12	chr12:47757168:A:G	0	47757168	G	A
12	chr12:47758649:G:A	0	47758649	A	G
12	chr12:47758822:G:C	0	47758822	C	G
12	chr12:47759212:G:A	0	47759212	A	G
12	chr12:47759262:G:A	0	47759262	A	G
12	chr12:47759349:C:T	0	47759349	T	C
12	chr12:47759627:G:A	0	47759627	A	G
12	chr12:47760161:T:C	0	47760161	C	T
12	chr12:47760727:CTG:C	0	47760727	C	CTG
12	chr12:47760799:C:G	0	47760799	G	C
12	chr12:47761980:C:T	0	47761980	T	C
12	chr12:47762431:T:C	0	47762431	C	T
12	chr12:47762843:C:A	0	47762843	A	C
12	chr12:47762906:G:A	0	47762906	A	G
12	chr12:47763236:C:T	0	47763236	T	C
12	chr12:47763588:C:A	0	47763588	A	C
12	chr12:47763920:C:T	0	47763920	T	C
12	chr12:47764148:A:G	0	47764148	G	A
12	chr12:47764171:T:C	0	47764171	C	T
12	chr12:47764363:A:G	0	47764363	G	A
12	chr12:47764908:C:T	0	47764908	T	C
12	chr12:47765345:C:T	0	47765345	T	C
12	chr12:47765788:T:C	0	47765788	C	T
12	chr12:47766933:G:T	0	47766933	T	G
12	chr12:47767094:G:T	0	47767094	T	G
12	chr12:47767999:A:G	0	47767999	G	A
12	chr12:47768684:C:G	0	47768684	G	C
12	chr12:47769024:A:T	0	47769024	T	A
12	chr12:47769779:G:GAGA	0	47769779	GAGA	G
12	chr12:47769781:G:GT	0	47769781	GT	G
12	chr12:47770975:G:C	0	47770975	C	G
12	chr12:47775743:A:G	0	47775743	G	A
12	chr12:47776389:T:C	0	47776389	C	T
12	chr12:47776481:A:AG	0	47776481	AG	A
12	chr12:47777179:A:G	0	47777179	G	A
12	chr12:47777439:G:A	0	47777439	A	G
12	chr12:47779569:T:C	0	47779569	C	T
12	chr12:47779704:T:C	0	47779704	C	T
12	chr12:47779745:A:G	0	47779745	G	A
12	chr12:47779787:T:C	0	47779787	C	T
12	chr12:47779822:G:A	0	47779822	A	G
12	chr12:47780492:C:T	0	47780492	T	C
12	chr12:47780858:T:C	0	47780858	C	T
12	chr12:47781310:A:G	0	47781310	G	A
12	chr12:47781821:A:G	0	47781821	G	A
12	chr12:47782008:T:C	0	47782008	C	T
12	chr12:47782054:A:G	0	47782054	G	A
12	chr12:47782319:G:A	0	47782319	A	G
12	chr12:47783009:C:T	0	47783009	T	C
12	chr12:47783290:A:G	0	47783290	G	A
12	chr12:47783455:A:G	0	47783455	G	A
12	chr12:47783516:G:A	0	47783516	A	G
12	chr12:47784123:C:T	0	47784123	T	C
12	chr12:47784344:A:G	0	47784344	G	A
12	chr12:47784411:A:G	0	47784411	G	A
12	chr12:47784429:G:A	0	47784429	A	G
12	chr12:47784682:T:C	0	47784682	C	T
12	chr12:47784730:A:G	0	47784730	G	A
12	chr12:47784821:T:C	0	47784821	C	T
12	chr12:47785261:C:G	0	47785261	G	C
12	chr12:47785265:C:T	0	47785265	T	C
12	chr12:47785564:C:T	0	47785564	T	C
12	chr12:47785619:C:T	0	47785619	T	C
12	chr12:47785680:C:T	0	47785680	T	C
12	chr12:47785695:T:G	0	47785695	G	T
12	chr12:47786113:G:A	0	47786113	A	G
12	chr12:47786725:C:T	0	47786725	T	C
12	chr12:47787477:C:T	0	47787477	T	C
12	chr12:47787591:A:G	0	47787591	G	A
12	chr12:47787995:T:C	0	47787995	C	T
12	chr12:47788304:C:T	0	47788304	T	C
12	chr12:47788723:ACATAG:A	0	47788723	A	ACATAG
12	chr12:47788795:G:A	0	47788795	A	G
12	chr12:47791010:A:G	0	47791010	G	A
12	chr12:47791382:G:A	0	47791382	A	G
12	chr12:47791384:G:C	0	47791384	C	G
12	chr12:47791409:G:T	0	47791409	T	G
12	chr12:47792780:T:A	0	47792780	A	T
12	chr12:47792865:A:G	0	47792865	G	A
12	chr12:47792955:T:G	0	47792955	G	T
12	chr12:47796261:C:T	0	47796261	T	C
12	chr12:47796383:G:A	0	47796383	A	G
12	chr12:47796486:C:T	0	47796486	T	C
12	chr12:47796487:G:A	0	47796487	A	G
12	chr12:47797202:C:T	0	47797202	T	C
12	chr12:47798279:A:C	0	47798279	C	A
12	chr12:47799523:G:A	0	47799523	A	G
12	chr12:47800665:T:A	0	47800665	A	T
12	chr12:47801174:C:T	0	47801174	T	C
12	chr12:47801269:T:C	0	47801269	C	T
12	chr12:47801565:T:C	0	47801565	C	T
12	chr12:47801641:C:T	0	47801641	T	C
12	chr12:47801668:G:A	0	47801668	A	G
12	chr12:47802090:C:T	0	47802090	T	C
12	chr12:47803199:G:A	0	47803199	A	G
12	chr12:47803424:G:A	0	47803424	A	G
12	chr12:47804603:G:A	0	47804603	A	G
12	chr12:47805956:A:C	0	47805956	C	A
12	chr12:47806558:G:A	0	47806558	A	G
12	chr12:47806668:G:A	0	47806668	A	G
12	chr12:47806733:A:G	0	47806733	G	A
12	chr12:47806866:GCTCCCAACT:G	0	47806866	G	GCTCCCAACT
12	chr12:47806912:A:C	0	47806912	C	A
12	chr12:47807050:C:A	0	47807050	A	C
12	chr12:47807276:A:G	0	47807276	G	A
12	chr12:47807534:C:T	0	47807534	T	C
12	chr12:47808263:T:C	0	47808263	C	T
12	chr12:47808264:G:A	0	47808264	A	G
12	chr12:47809158:C:T	0	47809158	T	C
12	chr12:47810471:G:A	0	47810471	A	G
12	chr12:47810673:T:C	0	47810673	C	T
12	chr12:47810716:C:G	0	47810716	G	C
12	chr12:47811021:A:G	0	47811021	G	A
12	chr12:47811282:G:A	0	47811282	A	G
12	chr12:47811484:G:A	0	47811484	A	G
12	chr12:47813817:G:A	0	47813817	A	G
12	chr12:47814167:G:A	0	47814167	A	G
12	chr12:47814361:A:T	0	47814361	T	A
12	chr12:47814494:T:G	0	47814494	G	T
12	chr12:47814585:T:C	0	47814585	C	T
12	chr12:47815880:G:A	0	47815880	A	G
12	chr12:47817004:C:T	0	47817004	T	C
12	chr12:47817723:G:A	0	47817723	A	G
12	chr12:47817999:A:T	0	47817999	T	A
12	chr12:47818230:A:G	0	47818230	G	A
12	chr12:47818599:G:A	0	47818599	A	G
12	chr12:47818749:G:A	0	47818749	A	G
12	chr12:47818936:C:T	0	47818936	T	C
12	chr12:47819603:C:G	0	47819603	G	C
12	chr12:47820159:G:T	0	47820159	T	G
12	chr12:47820208:C:T	0	47820208	T	C
12	chr12:47821042:G:A	0	47821042	A	G
12	chr12:47821397:A:G	0	47821397	G	A
12	chr12:47821450:T:C	0	47821450	C	T
12	chr12:47821974:C:T	0	47821974	T	C
12	chr12:47822134:AT:A	0	47822134	A	AT
12	chr12:47822647:A:T	0	47822647	T	A
12	chr12:47822746:G:A	0	47822746	A	G
12	chr12:47823230:A:G	0	47823230	G	A
12	chr12:47824117:A:G	0	47824117	G	A
12	chr12:47825928:A:T	0	47825928	T	A
12	chr12:47826043:C:T	0	47826043	T	C
12	chr12:47827404:G:C	0	47827404	C	G
12	chr12:47829691:C:T	0	47829691	T	C
12	chr12:47829771:C:G	0	47829771	G	C
12	chr12:47830938:C:T	0	47830938	T	C
12	chr12:47831261:G:A	0	47831261	A	G
12	chr12:47831959:T:C	0	47831959	C	T
12	chr12:47834985:A:T	0	47834985	T	A
12	chr12:47835038:A:C	0	47835038	C	A
12	chr12:47835485:C:T	0	47835485	T	C
12	chr12:47837647:G:A	0	47837647	A	G
12	chr12:47838115:C:T	0	47838115	T	C
12	chr12:47838310:C:T	0	47838310	T	C
12	chr12:47838964:T:C	0	47838964	C	T
12	chr12:47840065:G:T	0	47840065	T	G
12	chr12:47841134:C:T	0	47841134	T	C
12	chr12:47841772:T:A	0	47841772	A	T
12	chr12:47841955:C:T	0	47841955	T	C
12	chr12:47842603:T:A	0	47842603	A	T
12	chr12:47844184:T:G	0	47844184	G	T
12	chr12:47844285:C:A	0	47844285	A	C
12	chr12:47844974:A:G	0	47844974	G	A
12	chr12:47845054:C:A	0	47845054	A	C
12	chr12:47845892:C:T	0	47845892	T	C
12	chr12:47847236:C:G	0	47847236	G	C
12	chr12:47847358:CA:C	0	47847358	C	CA
12	chr12:47847651:C:T	0	47847651	T	C
12	chr12:47847842:A:G	0	47847842	G	A
12	chr12:47848473:A:G	0	47848473	G	A
12	chr12:47848707:G:C	0	47848707	C	G
12	chr12:47849054:C:T	0	47849054	T	C
12	chr12:47849140:C:T	0	47849140	T	C
12	chr12:47849594:G:A	0	47849594	A	G
12	chr12:47849919:C:T	0	47849919	T	C
12	chr12:47850776:G:A	0	47850776	A	G
12	chr12:47850800:G:A	0	47850800	A	G
12	chr12:47851452:C:A	0	47851452	A	C
12	chr12:47852045:G:A	0	47852045	A	G
12	chr12:47853813:T:C	0	47853813	C	T
12	chr12:47853997:G:A	0	47853997	A	G
12	chr12:47854516:C:T	0	47854516	T	C
12	chr12:47855100:T:C	0	47855100	C	T
12	chr12:47855476:C:T	0	47855476	T	C
12	chr12:47856077:G:A	0	47856077	A	G
12	chr12:47857011:T:A	0	47857011	A	T
12	chr12:47857750:C:T	0	47857750	T	C
12	chr12:47859573:A:G	0	47859573	G	A
12	chr12:47860350:C:T	0	47860350	T	C
12	chr12:47860893:G:A	0	47860893	A	G
12	chr12:47860995:G:A	0	47860995	A	G
12	chr12:47861628:T:C	0	47861628	C	T
12	chr12:47862076:A:G	0	47862076	G	A
12	chr12:47862166:A:C	0	47862166	C	A
12	chr12:47862263:C:G	0	47862263	G	C
12	chr12:47863543:C:T	0	47863543	T	C
12	chr12:47863983:T:C	0	47863983	C	T
12	chr12:47865343:C:T	0	47865343	T	C
12	chr12:47865599:A:G	0	47865599	G	A
12	chr12:47867074:G:T	0	47867074	T	G
12	chr12:47867241:C:A	0	47867241	A	C
12	chr12:47867971:C:CA	0	47867971	CA	C
12	chr12:47868290:C:A	0	47868290	A	C
12	chr12:47869379:G:A	0	47869379	A	G
12	chr12:47869617:G:A	0	47869617	A	G
12	chr12:47870045:G:T	0	47870045	T	G
12	chr12:47870710:G:A	0	47870710	A	G
12	chr12:47870993:T:A	0	47870993	A	T
12	chr12:47870994:A:T	0	47870994	T	A
12	chr12:47871223:A:G	0	47871223	G	A
12	chr12:47871399:TTCTC:T	0	47871399	T	TTCTC
12	chr12:47871754:C:T	0	47871754	T	C
12	chr12:47872384:G:C	0	47872384	C	G
12	chr12:47873551:C:T	0	47873551	T	C
12	chr12:47873577:G:T	0	47873577	T	G
12	chr12:47873852:A:G	0	47873852	G	A
12	chr12:47875867:T:A	0	47875867	A	T
12	chr12:47876015:T:C	0	47876015	C	T
12	chr12:47876201:A:G	0	47876201	G	A
12	chr12:47876382:T:C	0	47876382	C	T
12	chr12:47876813:T:C	0	47876813	C	T
12	chr12:47878322:C:T	0	47878322	T	C
12	chr12:47879057:G:A	0	47879057	A	G
12	chr12:47879112:A:G	0	47879112	G	A
12	chr12:47879782:T:C	0	47879782	C	T
12	chr12:47880190:T:A	0	47880190	A	T
12	chr12:47880811:T:C	0	47880811	C	T
12	chr12:47881224:T:A	0	47881224	A	T
12	chr12:47882051:A:C	0	47882051	C	A
12	chr12:47882396:C:G	0	47882396	G	C
12	chr12:47883930:C:T	0	47883930	T	C
12	chr12:47884227:A:G	0	47884227	G	A
12	chr12:47884704:G:A	0	47884704	A	G
12	chr12:47885850:G:A	0	47885850	A	G
12	chr12:47886571:C:T	0	47886571	T	C
12	chr12:47886672:G:T	0	47886672	T	G
12	chr12:47887474:T:C	0	47887474	C	T
12	chr12:47887877:T:A	0	47887877	A	T
12	chr12:47888236:C:G	0	47888236	G	C
12	chr12:47888619:C:T	0	47888619	T	C
12	chr12:47889022:A:G	0	47889022	G	A
12	chr12:47889117:G:A	0	47889117	A	G
12	chr12:47889266:A:G	0	47889266	G	A
12	chr12:47890482:G:A	0	47890482	A	G
12	chr12:47890499:A:T	0	47890499	T	A
12	chr12:47891025:T:G	0	47891025	G	T
12	chr12:47891631:G:A	0	47891631	A	G
12	chr12:47893420:G:A	0	47893420	A	G
12	chr12:47893425:G:A	0	47893425	A	G
12	chr12:47894463:G:A	0	47894463	A	G
12	chr12:47895572:G:A	0	47895572	A	G
12	chr12:47895590:C:T	0	47895590	T	C
12	chr12:47897367:T:C	0	47897367	C	T
12	chr12:47899093:A:G	0	47899093	G	A
12	chr12:47899254:C:A	0	47899254	A	C
12	chr12:47899515:A:C	0	47899515	C	A
12	chr12:47900348:G:A	0	47900348	A	G
12	chr12:47900630:G:A	0	47900630	A	G
12	chr12:47901350:C:T	0	47901350	T	C
12	chr12:47901568:T:C	0	47901568	C	T
12	chr12:47901705:T:A	0	47901705	A	T
12	chr12:47902485:C:T	0	47902485	T	C
12	chr12:47902703:A:G	0	47902703	G	A
12	chr12:47904009:A:G	0	47904009	G	A
12	chr12:47905787:C:T	0	47905787	T	C
12	chr12:47906043:T:C	0	47906043	C	T
12	chr12:47907600:G:T	0	47907600	T	G
12	chr12:47908115:G:A	0	47908115	A	G
12	chr12:47908762:C:T	0	47908762	T	C
12	chr12:47909113:G:A	0	47909113	A	G
12	chr12:47909778:T:A	0	47909778	A	T
12	chr12:47910076:A:G	0	47910076	G	A
12	chr12:47910398:T:C	0	47910398	C	T
12	chr12:47910769:C:T	0	47910769	T	C
12	chr12:47911014:A:T	0	47911014	T	A
12	chr12:47911750:C:T	0	47911750	T	C
12	chr12:47911861:A:G	0	47911861	G	A
12	chr12:47912553:A:G	0	47912553	G	A
12	chr12:47913321:A:G	0	47913321	G	A
12	chr12:47913858:G:A	0	47913858	A	G
12	chr12:47914100:A:G	0	47914100	G	A
12	chr12:47914173:G:A	0	47914173	A	G
12	chr12:47914289:C:T	0	47914289	T	C
12	chr12:47914391:A:G	0	47914391	G	A
12	chr12:47914824:A:G	0	47914824	G	A
12	chr12:47915726:G:A	0	47915726	A	G
12	chr12:47915787:C:T	0	47915787	T	C
12	chr12:47916002:AC:A	0	47916002	A	AC
12	chr12:47916005:AC:A	0	47916005	A	AC
12	chr12:47916072:A:T	0	47916072	T	A
12	chr12:47916569:A:G	0	47916569	G	A
12	chr12:47917148:G:A	0	47917148	A	G
12	chr12:47917505:C:A	0	47917505	A	C
12	chr12:47917564:A:T	0	47917564	T	A
12	chr12:47918086:A:G	0	47918086	G	A
12	chr12:47918470:G:A	0	47918470	A	G
12	chr12:47918656:C:A	0	47918656	A	C
12	chr12:47918807:T:C	0	47918807	C	T
12	chr12:47918952:C:T	0	47918952	T	C
12	chr12:47919077:T:C	0	47919077	C	T
12	chr12:47919235:T:A	0	47919235	A	T
12	chr12:47919398:C:G	0	47919398	G	C
12	chr12:47919867:C:A	0	47919867	A	C
12	chr12:47919874:C:T	0	47919874	T	C
12	chr12:47920819:T:G	0	47920819	G	T
12	chr12:47921107:A:G	0	47921107	G	A
12	chr12:47921117:G:A	0	47921117	A	G
12	chr12:47921152:G:T	0	47921152	T	G
12	chr12:47921232:A:G	0	47921232	G	A
12	chr12:47922478:T:C	0	47922478	C	T
12	chr12:47922939:C:T	0	47922939	T	C
12	chr12:47922962:C:T	0	47922962	T	C
12	chr12:47922993:A:G	0	47922993	G	A
12	chr12:47924216:G:A	0	47924216	A	G
12	chr12:47925542:T:C	0	47925542	C	T
12	chr12:47925543:G:A	0	47925543	A	G
12	chr12:47925800:G:A	0	47925800	A	G
12	chr12:47925811:A:G	0	47925811	G	A
12	chr12:47925830:A:G	0	47925830	G	A
12	chr12:47925919:A:T	0	47925919	T	A
12	chr12:47926077:A:G	0	47926077	G	A
12	chr12:47926100:A:G	0	47926100	G	A
12	chr12:47926137:G:T	0	47926137	T	G
12	chr12:47926229:C:T	0	47926229	T	C
12	chr12:47926326:C:T	0	47926326	T	C
12	chr12:47926559:G:GT	0	47926559	GT	G
12	chr12:47927152:G:C	0	47927152	C	G
12	chr12:47927240:G:A	0	47927240	A	G
12	chr12:47927634:A:G	0	47927634	G	A
12	chr12:47927916:A:G	0	47927916	G	A
12	chr12:47929073:T:TG	0	47929073	TG	T
12	chr12:47930691:T:C	0	47930691	C	T
12	chr12:47931902:C:T	0	47931902	T	C
12	chr12:47932060:A:G	0	47932060	G	A
12	chr12:47933097:A:G	0	47933097	G	A
12	chr12:47933288:C:T	0	47933288	T	C
12	chr12:47933313:A:G	0	47933313	G	A
12	chr12:47933323:A:G	0	47933323	G	A
12	chr12:47934261:G:A	0	47934261	A	G
12	chr12:47934671:A:T	0	47934671	T	A
12	chr12:47936637:T:C	0	47936637	C	T
12	chr12:47936665:A:T	0	47936665	T	A
12	chr12:47936846:G:A	0	47936846	A	G
12	chr12:47937158:G:A	0	47937158	A	G
12	chr12:47937523:C:T	0	47937523	T	C
12	chr12:47937637:C:G	0	47937637	G	C
12	chr12:47937747:T:C	0	47937747	C	T
12	chr12:47938191:TG:T	0	47938191	T	TG
12	chr12:47938746:G:A	0	47938746	A	G
12	chr12:47938858:C:A	0	47938858	A	C
12	chr12:47938941:T:C	0	47938941	C	T
12	chr12:47939815:A:G	0	47939815	G	A
12	chr12:47939853:T:A	0	47939853	A	T
12	chr12:47939922:T:C	0	47939922	C	T
12	chr12:47939943:T:C	0	47939943	C	T
12	chr12:47939967:A:G	0	47939967	G	A
12	chr12:47940072:G:A	0	47940072	A	G
12	chr12:47940107:T:A	0	47940107	A	T
12	chr12:47940856:T:C	0	47940856	C	T
12	chr12:47942042:G:A	0	47942042	A	G
12	chr12:47942358:G:C	0	47942358	C	G
12	chr12:47942528:G:T	0	47942528	T	G
12	chr12:47943286:G:A	0	47943286	A	G
12	chr12:47943534:C:G	0	47943534	G	C
12	chr12:47943846:C:T	0	47943846	T	C
12	chr12:47944267:C:A	0	47944267	A	C
12	chr12:47944413:C:T	0	47944413	T	C
12	chr12:47944631:G:A	0	47944631	A	G
12	chr12:47944639:G:A	0	47944639	A	G
12	chr12:47944768:T:C	0	47944768	C	T
12	chr12:47945512:A:C	0	47945512	C	A
12	chr12:47946043:T:C	0	47946043	C	T
12	chr12:47946226:T:A	0	47946226	A	T
12	chr12:47947801:A:G	0	47947801	G	A
12	chr12:47947836:C:G	0	47947836	G	C
12	chr12:47947838:A:T	0	47947838	T	A
12	chr12:47948315:T:A	0	47948315	A	T
12	chr12:47948579:C:T	0	47948579	T	C
12	chr12:47951647:G:A	0	47951647	A	G
12	chr12:47951723:C:A	0	47951723	A	C
12	chr12:47952192:C:T	0	47952192	T	C
12	chr12:47952580:C:T	0	47952580	T	C
12	chr12:47953017:G:A	0	47953017	A	G
12	chr12:47953350:C:T	0	47953350	T	C
12	chr12:47954569:C:G	0	47954569	G	C
12	chr12:47955716:G:A	0	47955716	A	G
12	chr12:47955863:A:G	0	47955863	G	A
12	chr12:47956666:T:C	0	47956666	C	T
12	chr12:47957479:G:A	0	47957479	A	G
12	chr12:47958368:G:A	0	47958368	A	G
12	chr12:47958498:A:G	0	47958498	G	A
12	chr12:47958629:T:C	0	47958629	C	T
12	chr12:47958943:C:T	0	47958943	T	C
12	chr12:47959373:C:T	0	47959373	T	C
12	chr12:47959694:A:G	0	47959694	G	A
12	chr12:47959843:T:C	0	47959843	C	T
12	chr12:47960620:A:G	0	47960620	G	A
12	chr12:47961695:AG:A	0	47961695	A	AG
12	chr12:47962144:CTG:C	0	47962144	C	CTG
12	chr12:47962326:A:G	0	47962326	G	A
12	chr12:47963231:A:C	0	47963231	C	A
12	chr12:47965011:C:T	0	47965011	T	C
12	chr12:47965744:G:A	0	47965744	A	G
12	chr12:47966837:A:G	0	47966837	G	A
12	chr12:47967741:G:A	0	47967741	A	G
12	chr12:47969250:G:A	0	47969250	A	G
12	chr12:47969865:G:A	0	47969865	A	G
12	chr12:47970292:T:G	0	47970292	G	T
12	chr12:47970680:A:T	0	47970680	T	A
12	chr12:47971401:T:C	0	47971401	C	T
12	chr12:47972105:G:A	0	47972105	A	G
12	chr12:47972764:G:A	0	47972764	A	G
12	chr12:47972767:G:A	0	47972767	A	G
12	chr12:47973271:G:A	0	47973271	A	G
12	chr12:47974513:C:T	0	47974513	T	C
12	chr12:47974623:AAG:A	0	47974623	A	AAG
12	chr12:47974758:C:T	0	47974758	T	C
12	chr12:47975242:T:G	0	47975242	G	T
12	chr12:47977812:G:A	0	47977812	A	G
12	chr12:47978800:TTCC:T	0	47978800	T	TTCC
12	chr12:47979006:C:T	0	47979006	T	C
12	chr12:47979398:A:G	0	47979398	G	A
12	chr12:47980245:T:C	0	47980245	C	T
12	chr12:47980833:T:C	0	47980833	C	T
12	chr12:47981654:C:CT	0	47981654	CT	C
12	chr12:47981668:G:A	0	47981668	A	G
12	chr12:47981692:C:G	0	47981692	G	C
12	chr12:47981785:A:G	0	47981785	G	A
12	chr12:47982039:C:T	0	47982039	T	C
12	chr12:47982182:C:T	0	47982182	T	C
12	chr12:47982192:A:G	0	47982192	G	A
12	chr12:47982354:G:A	0	47982354	A	G
12	chr12:47982430:G:A	0	47982430	A	G
12	chr12:47982508:G:A	0	47982508	A	G
12	chr12:47982660:A:AC	0	47982660	AC	A
12	chr12:47982664:A:G	0	47982664	G	A
12	chr12:47982720:C:T	0	47982720	T	C
12	chr12:47982791:G:A	0	47982791	A	G
12	chr12:47983086:T:C	0	47983086	C	T
12	chr12:47983186:C:A	0	47983186	A	C
12	chr12:47983852:A:G	0	47983852	G	A
12	chr12:47983935:T:C	0	47983935	C	T
12	chr12:47983973:T:C	0	47983973	C	T
12	chr12:47984164:G:T	0	47984164	T	G
12	chr12:47984187:A:G	0	47984187	G	A
12	chr12:47984597:A:G	0	47984597	G	A
12	chr12:47985117:A:G	0	47985117	G	A
12	chr12:47985625:C:T	0	47985625	T	C
12	chr12:47986178:A:C	0	47986178	C	A
12	chr12:47986181:A:G	0	47986181	G	A
12	chr12:47986248:A:G	0	47986248	G	A
12	chr12:47986899:G:A	0	47986899	A	G
12	chr12:47988499:A:C	0	47988499	C	A
12	chr12:47988674:A:G	0	47988674	G	A
12	chr12:47988790:G:C	0	47988790	C	G
12	chr12:47989452:A:G	0	47989452	G	A
12	chr12:47990014:G:T	0	47990014	T	G
12	chr12:47990031:G:A	0	47990031	A	G
12	chr12:47990170:T:A	0	47990170	A	T
12	chr12:47990339:T:C	0	47990339	C	T
12	chr12:47990653:C:T	0	47990653	T	C
12	chr12:47991161:A:T	0	47991161	T	A
12	chr12:47991793:A:G	0	47991793	G	A
12	chr12:47991912:G:A	0	47991912	A	G
12	chr12:47992162:A:G	0	47992162	G	A
12	chr12:47992277:T:C	0	47992277	C	T
12	chr12:47992770:A:G	0	47992770	G	A
12	chr12:47992794:G:T	0	47992794	T	G
12	chr12:47993136:A:G	0	47993136	G	A
12	chr12:47993242:T:A	0	47993242	A	T
12	chr12:47993269:A:C	0	47993269	C	A
12	chr12:47994319:G:A	0	47994319	A	G
12	chr12:47994829:T:C	0	47994829	C	T
12	chr12:47995047:C:T	0	47995047	T	C
12	chr12:47995073:A:C	0	47995073	C	A
12	chr12:47995212:TC:T	0	47995212	T	TC
12	chr12:47995240:C:T	0	47995240	T	C
12	chr12:47995449:G:C	0	47995449	C	G
12	chr12:47995462:C:T	0	47995462	T	C
12	chr12:47995550:C:G	0	47995550	G	C
12	chr12:47996297:T:C	0	47996297	C	T
12	chr12:47996802:T:A	0	47996802	A	T
12	chr12:47996939:A:G	0	47996939	G	A
12	chr12:47997272:G:A	0	47997272	A	G
12	chr12:47997311:C:T	0	47997311	T	C
12	chr12:47997344:C:T	0	47997344	T	C
12	chr12:47998650:A:G	0	47998650	G	A
12	chr12:47999041:C:G	0	47999041	G	C
12	chr12:47999131:C:G	0	47999131	G	C
12	chr12:47999315:G:A	0	47999315	A	G
12	chr12:47999537:G:A	0	47999537	A	G
12	chr12:48002117:C:T	0	48002117	T	C
12	chr12:48002427:C:T	0	48002427	T	C
12	chr12:48002667:G:T	0	48002667	T	G
12	chr12:48002722:G:T	0	48002722	T	G
12	chr12:48003002:C:T	0	48003002	T	C
12	chr12:48004297:T:A	0	48004297	A	T
12	chr12:48004440:G:A	0	48004440	A	G
12	chr12:48005620:T:C	0	48005620	C	T
12	chr12:48005829:G:A	0	48005829	A	G
12	chr12:48006148:A:G	0	48006148	G	A
12	chr12:48006307:C:T	0	48006307	T	C
12	chr12:48006834:C:T	0	48006834	T	C
12	chr12:48007061:C:T	0	48007061	T	C
12	chr12:48009446:A:C	0	48009446	C	A
12	chr12:48009612:C:A	0	48009612	A	C
12	chr12:48009657:C:T	0	48009657	T	C
12	chr12:48009747:C:T	0	48009747	T	C
12	chr12:48009798:G:A	0	48009798	A	G
12	chr12:48009909:G:A	0	48009909	A	G
12	chr12:48009982:G:A	0	48009982	A	G
12	chr12:48010134:T:C	0	48010134	C	T
12	chr12:48010909:G:A	0	48010909	A	G
12	chr12:48011589:G:A	0	48011589	A	G
12	chr12:48012077:C:T	0	48012077	T	C
12	chr12:48014204:C:T	0	48014204	T	C
12	chr12:48014230:A:G	0	48014230	G	A
12	chr12:48014378:C:T	0	48014378	T	C
12	chr12:48014429:C:T	0	48014429	T	C
12	chr12:48015514:C:T	0	48015514	T	C
12	chr12:48016734:T:C	0	48016734	C	T
12	chr12:48016783:T:A	0	48016783	A	T
12	chr12:48016900:A:G	0	48016900	G	A
12	chr12:48017047:C:T	0	48017047	T	C
12	chr12:48017049:G:T	0	48017049	T	G
12	chr12:48017150:C:G	0	48017150	G	C
12	chr12:48017375:T:C	0	48017375	C	T
12	chr12:48018004:A:G	0	48018004	G	A
12	chr12:48018627:C:T	0	48018627	T	C
12	chr12:48019586:C:T	0	48019586	T	C
12	chr12:48019782:C:T	0	48019782	T	C
12	chr12:48019810:A:G	0	48019810	G	A
12	chr12:48019851:T:G	0	48019851	G	T
12	chr12:48020006:A:ATATTGT	0	48020006	ATATTGT	A
12	chr12:48020092:G:A	0	48020092	A	G
12	chr12:48020161:C:T	0	48020161	T	C
12	chr12:48020167:A:C	0	48020167	C	A
12	chr12:48021974:G:T	0	48021974	T	G
12	chr12:48022240:G:A	0	48022240	A	G
12	chr12:48022269:G:T	0	48022269	T	G
12	chr12:48023525:A:G	0	48023525	G	A
12	chr12:48023754:A:G	0	48023754	G	A
12	chr12:48024363:C:T	0	48024363	T	C
12	chr12:48024442:C:T	0	48024442	T	C
12	chr12:48024773:G:T	0	48024773	T	G
12	chr12:48024927:T:C	0	48024927	C	T
12	chr12:48025277:A:G	0	48025277	G	A
12	chr12:48026431:C:T	0	48026431	T	C
12	chr12:48026930:A:G	0	48026930	G	A
12	chr12:48027251:A:G	0	48027251	G	A
12	chr12:48027991:G:GCA	0	48027991	GCA	G
12	chr12:48028073:C:T	0	48028073	T	C
12	chr12:48028448:A:G	0	48028448	G	A
12	chr12:48028922:C:T	0	48028922	T	C
12	chr12:48029450:C:T	0	48029450	T	C
12	chr12:48029462:A:G	0	48029462	G	A
12	chr12:48030714:C:G	0	48030714	G	C
12	chr12:48032209:A:G	0	48032209	G	A
12	chr12:48032360:T:C	0	48032360	C	T
12	chr12:48032512:T:C	0	48032512	C	T
12	chr12:48032609:T:G	0	48032609	G	T
12	chr12:48032943:A:G	0	48032943	G	A
12	chr12:48033546:T:C	0	48033546	C	T
12	chr12:48033713:C:T	0	48033713	T	C
12	chr12:48033740:G:A	0	48033740	A	G
12	chr12:48034092:A:T	0	48034092	T	A
12	chr12:48034367:C:T	0	48034367	T	C
12	chr12:48034751:C:G	0	48034751	G	C
12	chr12:48035918:C:T	0	48035918	T	C
12	chr12:48035993:C:T	0	48035993	T	C
12	chr12:48037385:G:A	0	48037385	A	G
12	chr12:48038134:A:AC	0	48038134	AC	A
12	chr12:48038153:C:T	0	48038153	T	C
12	chr12:48039017:A:T	0	48039017	T	A
12	chr12:48039134:G:A	0	48039134	A	G
12	chr12:48039153:C:T	0	48039153	T	C
12	chr12:48039830:A:G	0	48039830	G	A
12	chr12:48040724:G:A	0	48040724	A	G
12	chr12:48040949:T:A	0	48040949	A	T
12	chr12:48040956:A:T	0	48040956	T	A
12	chr12:48041392:A:T	0	48041392	T	A
12	chr12:48042864:G:A	0	48042864	A	G
12	chr12:48043903:G:A	0	48043903	A	G
12	chr12:48047696:C:G	0	48047696	G	C
12	chr12:48047965:G:A	0	48047965	A	G
12	chr12:48048137:G:GT	0	48048137	GT	G
12	chr12:48049265:T:C	0	48049265	C	T
12	chr12:48050705:C:T	0	48050705	T	C
12	chr12:48052522:A:C	0	48052522	C	A
12	chr12:48053322:C:A	0	48053322	A	C
12	chr12:48053875:A:G	0	48053875	G	A
12	chr12:48054006:G:C	0	48054006	C	G
12	chr12:48054683:G:A	0	48054683	A	G
12	chr12:48055133:G:A	0	48055133	A	G
12	chr12:48055441:G:C	0	48055441	C	G
12	chr12:48056273:A:G	0	48056273	G	A
12	chr12:48057204:ATTAT:A	0	48057204	A	ATTAT
12	chr12:48057464:A:G	0	48057464	G	A
12	chr12:48057477:G:A	0	48057477	A	G
12	chr12:48057592:TTATTTTATA:T	0	48057592	T	TTATTTTATA
12	chr12:48058298:A:T	0	48058298	T	A
12	chr12:48058544:TAC:T	0	48058544	T	TAC
12	chr12:48058926:T:C	0	48058926	C	T
12	chr12:48059256:T:C	0	48059256	C	T
12	chr12:48059721:TCTCTG:T	0	48059721	T	TCTCTG
12	chr12:48060037:A:G	0	48060037	G	A
12	chr12:48060847:G:A	0	48060847	A	G
12	chr12:48061421:T:C	0	48061421	C	T
12	chr12:48061784:G:A	0	48061784	A	G
12	chr12:48063162:C:T	0	48063162	T	C
12	chr12:48063376:G:A	0	48063376	A	G
12	chr12:48063556:A:C	0	48063556	C	A
12	chr12:48064746:G:A	0	48064746	A	G
12	chr12:48066300:G:A	0	48066300	A	G
12	chr12:48067852:G:T	0	48067852	T	G
12	chr12:48069085:G:A	0	48069085	A	G
12	chr12:48070023:T:C	0	48070023	C	T
12	chr12:48070692:A:G	0	48070692	G	A
12	chr12:48071344:GGTGGCTCACGCCT:G	0	48071344	G	GGTGGCTCACGCCT
12	chr12:48074194:C:T	0	48074194	T	C
12	chr12:48074869:A:G	0	48074869	G	A
12	chr12:48075140:T:C	0	48075140	C	T
12	chr12:48075205:ACT:A	0	48075205	A	ACT
12	chr12:48076750:C:A	0	48076750	A	C
12	chr12:48076897:G:A	0	48076897	A	G
12	chr12:48076934:G:A	0	48076934	A	G
12	chr12:48078583:C:T	0	48078583	T	C
12	chr12:48078670:G:A	0	48078670	A	G
12	chr12:48079276:G:A	0	48079276	A	G
12	chr12:48079748:TAGAG:T	0	48079748	T	TAGAG
12	chr12:48079956:T:A	0	48079956	A	T
12	chr12:48081070:A:G	0	48081070	G	A
12	chr12:48081450:T:C	0	48081450	C	T
12	chr12:48083639:A:G	0	48083639	G	A
12	chr12:48083794:C:T	0	48083794	T	C
12	chr12:48087136:T:C	0	48087136	C	T
12	chr12:48087804:T:C	0	48087804	C	T
12	chr12:48088370:T:C	0	48088370	C	T
12	chr12:48089458:T:C	0	48089458	C	T
12	chr12:48089709:T:G	0	48089709	G	T
12	chr12:48089724:T:C	0	48089724	C	T
12	chr12:48090190:T:C	0	48090190	C	T
12	chr12:48090650:G:A	0	48090650	A	G
12	chr12:48090833:G:C	0	48090833	C	G
12	chr12:48091175:T:C	0	48091175	C	T
12	chr12:48092157:G:C	0	48092157	C	G
12	chr12:48092932:A:G	0	48092932	G	A
12	chr12:48094238:G:A	0	48094238	A	G
12	chr12:48094929:T:C	0	48094929	C	T
12	chr12:48095334:C:T	0	48095334	T	C
12	chr12:48095649:G:A	0	48095649	A	G
12	chr12:48097265:A:G	0	48097265	G	A
12	chr12:48098265:T:A	0	48098265	A	T
12	chr12:48098410:T:C	0	48098410	C	T
12	chr12:48099591:G:A	0	48099591	A	G
12	chr12:48099927:T:C	0	48099927	C	T
12	chr12:48100551:C:T	0	48100551	T	C
12	chr12:48100594:C:T	0	48100594	T	C
12	chr12:48102124:T:C	0	48102124	C	T
12	chr12:48102782:G:C	0	48102782	C	G
12	chr12:48103214:G:A	0	48103214	A	G
12	chr12:48103262:G:A	0	48103262	A	G
12	chr12:48104544:G:A	0	48104544	A	G
12	chr12:48104630:C:T	0	48104630	T	C
12	chr12:48106148:A:T	0	48106148	T	A
12	chr12:48107081:C:G	0	48107081	G	C
12	chr12:48108317:A:G	0	48108317	G	A
12	chr12:48108791:G:A	0	48108791	A	G
12	chr12:48110843:G:A	0	48110843	A	G
12	chr12:48111220:T:C	0	48111220	C	T
12	chr12:48111447:C:T	0	48111447	T	C
12	chr12:48114047:C:T	0	48114047	T	C
12	chr12:48114136:A:G	0	48114136	G	A
12	chr12:48114703:T:G	0	48114703	G	T
12	chr12:48115981:G:A	0	48115981	A	G
12	chr12:48115987:A:G	0	48115987	G	A
12	chr12:48116557:C:T	0	48116557	T	C
12	chr12:48117212:T:C	0	48117212	C	T
12	chr12:48118502:C:A	0	48118502	A	C
12	chr12:48118548:C:T	0	48118548	T	C
12	chr12:48118738:A:C	0	48118738	C	A
12	chr12:48120196:C:T	0	48120196	T	C
12	chr12:48121319:A:G	0	48121319	G	A
12	chr12:48121622:T:A	0	48121622	A	T
12	chr12:48121937:C:T	0	48121937	T	C
12	chr12:48121971:C:A	0	48121971	A	C
12	chr12:48121980:T:C	0	48121980	C	T
12	chr12:48124481:A:C	0	48124481	C	A
12	chr12:48124786:C:T	0	48124786	T	C
12	chr12:48124796:A:G	0	48124796	G	A
12	chr12:48125722:T:G	0	48125722	G	T
12	chr12:48127186:A:G	0	48127186	G	A
12	chr12:48128088:T:C	0	48128088	C	T
12	chr12:48128370:G:T	0	48128370	T	G
12	chr12:48131021:A:G	0	48131021	G	A
12	chr12:48131581:G:A	0	48131581	A	G
12	chr12:48131594:G:A	0	48131594	A	G
12	chr12:48132078:A:G	0	48132078	G	A
12	chr12:48132577:A:G	0	48132577	G	A
12	chr12:48132929:G:A	0	48132929	A	G
12	chr12:48133109:G:A	0	48133109	A	G
12	chr12:48133186:T:G	0	48133186	G	T
12	chr12:48133276:G:A	0	48133276	A	G
12	chr12:48133403:C:T	0	48133403	T	C
12	chr12:48133932:C:T	0	48133932	T	C
12	chr12:48134636:T:C	0	48134636	C	T
12	chr12:48135766:C:T	0	48135766	T	C
12	chr12:48135954:C:T	0	48135954	T	C
12	chr12:48136133:C:T	0	48136133	T	C
12	chr12:48138134:T:A	0	48138134	A	T
12	chr12:48138239:T:C	0	48138239	C	T
12	chr12:48138414:G:A	0	48138414	A	G
12	chr12:48140505:T:G	0	48140505	G	T
12	chr12:48141031:A:AG	0	48141031	AG	A
12	chr12:48142508:TTTTG:T	0	48142508	T	TTTTG
12	chr12:48143389:ACT:A	0	48143389	A	ACT
12	chr12:48144832:A:G	0	48144832	G	A
12	chr12:48145196:A:G	0	48145196	G	A
12	chr12:48147240:C:T	0	48147240	T	C
12	chr12:48148285:T:G	0	48148285	G	T
12	chr12:48148483:G:A	0	48148483	A	G
12	chr12:48148564:C:T	0	48148564	T	C
12	chr12:48150195:T:C	0	48150195	C	T
12	chr12:48151462:A:G	0	48151462	G	A
12	chr12:48151847:C:T	0	48151847	T	C
12	chr12:48152008:T:C	0	48152008	C	T
12	chr12:48153345:C:T	0	48153345	T	C
12	chr12:48154092:T:C	0	48154092	C	T
12	chr12:48154559:G:A	0	48154559	A	G
12	chr12:48154738:G:C	0	48154738	C	G
12	chr12:48154809:C:T	0	48154809	T	C
12	chr12:48155291:A:G	0	48155291	G	A
12	chr12:48155646:C:T	0	48155646	T	C
12	chr12:48155934:G:A	0	48155934	A	G
12	chr12:48156444:A:G	0	48156444	G	A
12	chr12:48156972:C:T	0	48156972	T	C
12	chr12:48159115:T:C	0	48159115	C	T
12	chr12:48159128:T:C	0	48159128	C	T
12	chr12:48160475:G:A	0	48160475	A	G
12	chr12:48160853:C:T	0	48160853	T	C
12	chr12:48161520:G:A	0	48161520	A	G
12	chr12:48162038:C:A	0	48162038	A	C
12	chr12:48162843:G:A	0	48162843	A	G
12	chr12:48163358:C:T	0	48163358	T	C
12	chr12:48164542:A:G	0	48164542	G	A
12	chr12:48167037:G:A	0	48167037	A	G
12	chr12:48168521:C:T	0	48168521	T	C
12	chr12:48169067:C:T	0	48169067	T	C
12	chr12:48169861:G:A	0	48169861	A	G
12	chr12:48170907:G:A	0	48170907	A	G
12	chr12:48171419:T:A	0	48171419	A	T
12	chr12:48172373:C:T	0	48172373	T	C
12	chr12:48173090:G:A	0	48173090	A	G
12	chr12:48173337:T:A	0	48173337	A	T
12	chr12:48174196:G:A	0	48174196	A	G
12	chr12:48174802:C:A	0	48174802	A	C
12	chr12:48176787:A:C	0	48176787	C	A
12	chr12:48176793:A:G	0	48176793	G	A
12	chr12:48176916:T:C	0	48176916	C	T
12	chr12:48177019:G:A	0	48177019	A	G
12	chr12:48177096:C:A	0	48177096	A	C
12	chr12:48177935:G:A	0	48177935	A	G
12	chr12:48178028:G:A	0	48178028	A	G
12	chr12:48178249:G:A	0	48178249	A	G
12	chr12:48178375:G:A	0	48178375	A	G
12	chr12:48178381:G:A	0	48178381	A	G
12	chr12:48178785:A:G	0	48178785	G	A
12	chr12:48179365:A:T	0	48179365	T	A
12	chr12:48179587:T:C	0	48179587	C	T
12	chr12:48180048:C:CA	0	48180048	CA	C
12	chr12:48180343:C:A	0	48180343	A	C
12	chr12:48180571:C:A	0	48180571	A	C
12	chr12:48181020:A:G	0	48181020	G	A
12	chr12:48182011:T:C	0	48182011	C	T
12	chr12:48182249:T:C	0	48182249	C	T
12	chr12:48182823:G:A	0	48182823	A	G
12	chr12:48183026:G:C	0	48183026	C	G
12	chr12:48183204:A:C	0	48183204	C	A
12	chr12:48183230:C:T	0	48183230	T	C
12	chr12:48184006:C:T	0	48184006	T	C
12	chr12:48184542:A:C	0	48184542	C	A
12	chr12:48185026:T:C	0	48185026	C	T
12	chr12:48186217:G:A	0	48186217	A	G
12	chr12:48186447:A:G	0	48186447	G	A
12	chr12:48186976:A:G	0	48186976	G	A
12	chr12:48187076:G:A	0	48187076	A	G
12	chr12:48187328:C:G	0	48187328	G	C
12	chr12:48187333:A:G	0	48187333	G	A
12	chr12:48188216:C:T	0	48188216	T	C
12	chr12:48188449:C:T	0	48188449	T	C
12	chr12:48188933:T:C	0	48188933	C	T
12	chr12:48189190:T:C	0	48189190	C	T
12	chr12:48189254:G:A	0	48189254	A	G
12	chr12:48189849:T:C	0	48189849	C	T
12	chr12:48190334:A:T	0	48190334	T	A
12	chr12:48191001:C:T	0	48191001	T	C
12	chr12:48191493:G:A	0	48191493	A	G
12	chr12:48191631:CAT:C	0	48191631	C	CAT
12	chr12:48192035:A:G	0	48192035	G	A
12	chr12:48192312:T:C	0	48192312	C	T
12	chr12:48192740:T:C	0	48192740	C	T
12	chr12:48192751:T:G	0	48192751	G	T
12	chr12:48192804:A:T	0	48192804	T	A
12	chr12:48193936:A:G	0	48193936	G	A
12	chr12:48194140:G:A	0	48194140	A	G
12	chr12:48194252:C:T	0	48194252	T	C
12	chr12:48194999:A:G	0	48194999	G	A
12	chr12:48195140:A:G	0	48195140	G	A
12	chr12:48195153:A:G	0	48195153	G	A
12	chr12:48195199:A:G	0	48195199	G	A
12	chr12:48195679:T:C	0	48195679	C	T
12	chr12:48195881:T:C	0	48195881	C	T
12	chr12:48198065:A:G	0	48198065	G	A
12	chr12:48198177:C:A	0	48198177	A	C
12	chr12:48198244:C:T	0	48198244	T	C
12	chr12:48198556:T:C	0	48198556	C	T
12	chr12:48199106:T:C	0	48199106	C	T
12	chr12:48199288:C:T	0	48199288	T	C
12	chr12:48200411:T:C	0	48200411	C	T
12	chr12:48200562:C:T	0	48200562	T	C
12	chr12:48200731:G:A	0	48200731	A	G
12	chr12:48201249:G:C	0	48201249	C	G
12	chr12:48201323:G:A	0	48201323	A	G
12	chr12:48201390:T:C	0	48201390	C	T
12	chr12:48201462:G:C	0	48201462	C	G
12	chr12:48201466:G:A	0	48201466	A	G
12	chr12:48201574:A:G	0	48201574	G	A
12	chr12:48201634:A:G	0	48201634	G	A
12	chr12:48201661:A:C	0	48201661	C	A
12	chr12:48201694:A:C	0	48201694	C	A
12	chr12:48201933:G:A	0	48201933	A	G
12	chr12:48202335:C:T	0	48202335	T	C
12	chr12:48202458:A:G	0	48202458	G	A
12	chr12:48202701:A:T	0	48202701	T	A
12	chr12:48202763:C:T	0	48202763	T	C
12	chr12:48202858:A:G	0	48202858	G	A
12	chr12:48203107:G:A	0	48203107	A	G
12	chr12:48203270:A:G	0	48203270	G	A
12	chr12:48203281:A:G	0	48203281	G	A
12	chr12:48203311:G:A	0	48203311	A	G
12	chr12:48203313:A:G	0	48203313	G	A
12	chr12:48203480:A:G	0	48203480	G	A
12	chr12:48203582:A:G	0	48203582	G	A
12	chr12:48203724:G:A	0	48203724	A	G
12	chr12:48204042:G:C	0	48204042	C	G
12	chr12:48204266:G:A	0	48204266	A	G
12	chr12:48204269:C:T	0	48204269	T	C
12	chr12:48204727:T:C	0	48204727	C	T
12	chr12:48205102:A:G	0	48205102	G	A
12	chr12:48205155:G:A	0	48205155	A	G
12	chr12:48205406:A:G	0	48205406	G	A
12	chr12:48205415:A:G	0	48205415	G	A
12	chr12:48205474:A:C	0	48205474	C	A
12	chr12:48205760:G:A	0	48205760	A	G
12	chr12:48205892:T:A	0	48205892	A	T
12	chr12:48205903:C:T	0	48205903	T	C
12	chr12:48206062:T:A	0	48206062	A	T
12	chr12:48206087:G:T	0	48206087	T	G
12	chr12:48206190:T:G	0	48206190	G	T
12	chr12:48206372:C:T	0	48206372	T	C
12	chr12:48206525:T:C	0	48206525	C	T
12	chr12:48206737:A:G	0	48206737	G	A
12	chr12:48206826:T:A	0	48206826	A	T
12	chr12:48207189:A:C	0	48207189	C	A
12	chr12:48207300:A:G	0	48207300	G	A
12	chr12:48207801:G:A	0	48207801	A	G
12	chr12:48208227:G:A	0	48208227	A	G
12	chr12:48208571:A:G	0	48208571	G	A
12	chr12:48208760:A:G	0	48208760	G	A
12	chr12:48209064:C:A	0	48209064	A	C
12	chr12:48210352:GC:G	0	48210352	G	GC
12	chr12:48210530:A:T	0	48210530	T	A
12	chr12:48210549:G:T	0	48210549	T	G
12	chr12:48210568:T:A	0	48210568	A	T
12	chr12:48210631:C:T	0	48210631	T	C
12	chr12:48210833:T:C	0	48210833	C	T
12	chr12:48210865:G:A	0	48210865	A	G
12	chr12:48210899:A:G	0	48210899	G	A
12	chr12:48210908:C:T	0	48210908	T	C
12	chr12:48210988:G:C	0	48210988	C	G
12	chr12:48211039:A:G	0	48211039	G	A
12	chr12:48211163:T:A	0	48211163	A	T
12	chr12:48211305:A:G	0	48211305	G	A
12	chr12:48211379:C:G	0	48211379	G	C
12	chr12:48211596:T:TA	0	48211596	TA	T
12	chr12:48211809:C:T	0	48211809	T	C
12	chr12:48212032:A:G	0	48212032	G	A
12	chr12:48212260:TA:T	0	48212260	T	TA
12	chr12:48212468:C:G	0	48212468	G	C
12	chr12:48212507:C:T	0	48212507	T	C
12	chr12:48212551:T:C	0	48212551	C	T
12	chr12:48213350:A:G	0	48213350	G	A
12	chr12:48213762:C:CTG	0	48213762	CTG	C
12	chr12:48213813:A:G	0	48213813	G	A
12	chr12:48213954:T:C	0	48213954	C	T
12	chr12:48214017:GA:G	0	48214017	G	GA
12	chr12:48214102:G:A	0	48214102	A	G
12	chr12:48214311:G:A	0	48214311	A	G
12	chr12:48215467:C:G	0	48215467	G	C
12	chr12:48215549:C:T	0	48215549	T	C
12	chr12:48215938:A:G	0	48215938	G	A
12	chr12:48216620:T:C	0	48216620	C	T
12	chr12:48216820:G:C	0	48216820	C	G
12	chr12:48217434:G:C	0	48217434	C	G
12	chr12:48217455:TTTTAC:T	0	48217455	T	TTTTAC
12	chr12:48217628:C:G	0	48217628	G	C
12	chr12:48217742:T:C	0	48217742	C	T
12	chr12:48218232:A:G	0	48218232	G	A
12	chr12:48218682:C:T	0	48218682	T	C
12	chr12:48218728:ACT:A	0	48218728	A	ACT
12	chr12:48221248:G:GC	0	48221248	GC	G
12	chr12:48222595:G:A	0	48222595	A	G
12	chr12:48222899:T:C	0	48222899	C	T
12	chr12:48224915:A:G	0	48224915	G	A
12	chr12:48225235:C:G	0	48225235	G	C
12	chr12:48225261:G:A	0	48225261	A	G
12	chr12:48225276:A:G	0	48225276	G	A
12	chr12:48225842:G:A	0	48225842	A	G
12	chr12:48225859:A:G	0	48225859	G	A
12	chr12:48226829:T:C	0	48226829	C	T
12	chr12:48227367:T:C	0	48227367	C	T
12	chr12:48228171:C:G	0	48228171	G	C
12	chr12:48228288:T:C	0	48228288	C	T
12	chr12:48228319:A:G	0	48228319	G	A
12	chr12:48228400:A:G	0	48228400	G	A
12	chr12:48228921:G:A	0	48228921	A	G
12	chr12:48228941:G:A	0	48228941	A	G
12	chr12:48228982:G:A	0	48228982	A	G
12	chr12:48229666:T:G	0	48229666	G	T
12	chr12:48229941:AT:A	0	48229941	A	AT
12	chr12:48230378:C:T	0	48230378	T	C
12	chr12:48230872:T:C	0	48230872	C	T
12	chr12:48231680:A:G	0	48231680	G	A
12	chr12:48232729:A:C	0	48232729	C	A
12	chr12:48233150:GTGA:G	0	48233150	G	GTGA
12	chr12:48233235:A:G	0	48233235	G	A
12	chr12:48233883:A:T	0	48233883	T	A
12	chr12:48233900:TA:T	0	48233900	T	TA
12	chr12:48234409:G:T	0	48234409	T	G
12	chr12:48234940:C:T	0	48234940	T	C
12	chr12:48234956:A:G	0	48234956	G	A
12	chr12:48235506:C:T	0	48235506	T	C
12	chr12:48235616:A:G	0	48235616	G	A
12	chr12:48235886:G:C	0	48235886	C	G
12	chr12:48236086:G:A	0	48236086	A	G
12	chr12:48236241:C:T	0	48236241	T	C
12	chr12:48236863:T:C	0	48236863	C	T
12	chr12:48237350:G:A	0	48237350	A	G
12	chr12:48238731:T:G	0	48238731	G	T
12	chr12:48239797:C:T	0	48239797	T	C
12	chr12:48241435:G:A	0	48241435	A	G
12	chr12:48241607:C:T	0	48241607	T	C
12	chr12:48242460:A:G	0	48242460	G	A
12	chr12:48242883:C:A	0	48242883	A	C
12	chr12:48243767:A:G	0	48243767	G	A
12	chr12:48243833:C:A	0	48243833	A	C
12	chr12:48243904:A:G	0	48243904	G	A
12	chr12:48244894:A:G	0	48244894	G	A
12	chr12:48245331:G:A	0	48245331	A	G
12	chr12:48246579:G:A	0	48246579	A	G
12	chr12:48246926:G:A	0	48246926	A	G
12	chr12:48246935:G:A	0	48246935	A	G
12	chr12:48247377:C:T	0	48247377	T	C
12	chr12:48247620:T:C	0	48247620	C	T
12	chr12:48249069:A:G	0	48249069	G	A
12	chr12:48249568:C:A	0	48249568	A	C
12	chr12:48249963:A:G	0	48249963	G	A
12	chr12:48250549:C:T	0	48250549	T	C
12	chr12:48250852:G:A	0	48250852	A	G
12	chr12:48250975:G:T	0	48250975	T	G
12	chr12:48251027:G:A	0	48251027	A	G
12	chr12:48251749:G:C	0	48251749	C	G
12	chr12:48251750:C:T	0	48251750	T	C
12	chr12:48252478:A:C	0	48252478	C	A
12	chr12:48252576:G:A	0	48252576	A	G
12	chr12:48253062:T:TA	0	48253062	TA	T
12	chr12:48253212:T:C	0	48253212	C	T
12	chr12:48253305:C:T	0	48253305	T	C
12	chr12:48253452:A:G	0	48253452	G	A
12	chr12:48254052:G:T	0	48254052	T	G
12	chr12:48256630:A:G	0	48256630	G	A
12	chr12:48257838:A:G	0	48257838	G	A
12	chr12:48258225:G:A	0	48258225	A	G
12	chr12:48258640:G:A	0	48258640	A	G
12	chr12:48258921:A:C	0	48258921	C	A
12	chr12:48258972:A:C	0	48258972	C	A
12	chr12:48259220:G:A	0	48259220	A	G
12	chr12:48259625:C:T	0	48259625	T	C
12	chr12:48259842:A:G	0	48259842	G	A
12	chr12:48259858:G:T	0	48259858	T	G
12	chr12:48260859:T:C	0	48260859	C	T
12	chr12:48261164:A:ATTAAAT	0	48261164	ATTAAAT	A
12	chr12:48261165:C:T	0	48261165	T	C
12	chr12:48261305:A:G	0	48261305	G	A
12	chr12:48261485:C:T	0	48261485	T	C
12	chr12:48261821:T:C	0	48261821	C	T
12	chr12:48266932:A:G	0	48266932	G	A
12	chr12:48267047:A:G	0	48267047	G	A
12	chr12:48267363:CCTTCCTTCCTTCCTTCCTTT:C	0	48267363	C	CCTTCCTTCCTTCCTTCCTTT
12	chr12:48267809:C:T	0	48267809	T	C
12	chr12:48267900:A:G	0	48267900	G	A
12	chr12:48267905:G:A	0	48267905	A	G
12	chr12:48268887:T:C	0	48268887	C	T
12	chr12:48269317:T:G	0	48269317	G	T
12	chr12:48269421:A:G	0	48269421	G	A
12	chr12:48269887:G:T	0	48269887	T	G
12	chr12:48270942:G:C	0	48270942	C	G
12	chr12:48271206:A:C	0	48271206	C	A
12	chr12:48271937:A:G	0	48271937	G	A
12	chr12:48272479:G:A	0	48272479	A	G
12	chr12:48272805:AG:A	0	48272805	A	AG
12	chr12:48273135:T:G	0	48273135	G	T
12	chr12:48273236:T:C	0	48273236	C	T
12	chr12:48273400:T:C	0	48273400	C	T
12	chr12:48274446:T:C	0	48274446	C	T
12	chr12:48275718:C:T	0	48275718	T	C
12	chr12:48276369:T:C	0	48276369	C	T
12	chr12:48276511:C:T	0	48276511	T	C
12	chr12:48277208:A:T	0	48277208	T	A
12	chr12:48278523:C:G	0	48278523	G	C
12	chr12:48278871:C:G	0	48278871	G	C
12	chr12:48278955:AAAC:A	0	48278955	A	AAAC
12	chr12:48279351:A:G	0	48279351	G	A
12	chr12:48280039:AAG:A	0	48280039	A	AAG
12	chr12:48280838:G:C	0	48280838	C	G
12	chr12:48282000:G:A	0	48282000	A	G
12	chr12:48282255:T:G	0	48282255	G	T
12	chr12:48285453:A:G	0	48285453	G	A
12	chr12:48289728:G:C	0	48289728	C	G
12	chr12:48290794:G:C	0	48290794	C	G
12	chr12:48291772:A:G	0	48291772	G	A
12	chr12:48292777:G:A	0	48292777	A	G
12	chr12:48293088:A:G	0	48293088	G	A
12	chr12:48293953:T:C	0	48293953	C	T
12	chr12:48294168:A:G	0	48294168	G	A
12	chr12:48294830:C:T	0	48294830	T	C
12	chr12:48295180:C:T	0	48295180	T	C
12	chr12:48296360:A:G	0	48296360	G	A
12	chr12:48296617:G:A	0	48296617	A	G
12	chr12:48296626:C:T	0	48296626	T	C
12	chr12:48297467:C:G	0	48297467	G	C
12	chr12:48297915:A:C	0	48297915	C	A
12	chr12:48298642:A:G	0	48298642	G	A
12	chr12:48299019:C:A	0	48299019	A	C
12	chr12:48299082:T:G	0	48299082	G	T
12	chr12:48299159:TC:T	0	48299159	T	TC
12	chr12:48299640:T:C	0	48299640	C	T
12	chr12:48299748:C:T	0	48299748	T	C
12	chr12:48300865:C:T	0	48300865	T	C
12	chr12:48300966:A:G	0	48300966	G	A
12	chr12:48301160:C:T	0	48301160	T	C
12	chr12:48301612:A:G	0	48301612	G	A
12	chr12:48301632:T:C	0	48301632	C	T
12	chr12:48302351:A:G	0	48302351	G	A
12	chr12:48302470:A:G	0	48302470	G	A
12	chr12:48302601:A:G	0	48302601	G	A
12	chr12:48302625:T:C	0	48302625	C	T
12	chr12:48302685:C:T	0	48302685	T	C
12	chr12:48302866:G:C	0	48302866	C	G
12	chr12:48303236:A:C	0	48303236	C	A
12	chr12:48303458:T:C	0	48303458	C	T
12	chr12:48303640:T:A	0	48303640	A	T
12	chr12:48303647:T:A	0	48303647	A	T
12	chr12:48303993:G:A	0	48303993	A	G
12	chr12:48304695:C:T	0	48304695	T	C
12	chr12:48305016:G:A	0	48305016	A	G
12	chr12:48305070:G:A	0	48305070	A	G
12	chr12:48305493:C:T	0	48305493	T	C
12	chr12:48306779:A:G	0	48306779	G	A
12	chr12:48307696:T:C	0	48307696	C	T
12	chr12:48308019:A:G	0	48308019	G	A
12	chr12:48308130:G:T	0	48308130	T	G
12	chr12:48308282:C:T	0	48308282	T	C
12	chr12:48308557:C:T	0	48308557	T	C
12	chr12:48308599:G:A	0	48308599	A	G
12	chr12:48309042:G:A	0	48309042	A	G
12	chr12:48309308:A:C	0	48309308	C	A
12	chr12:48309336:G:A	0	48309336	A	G
12	chr12:48309420:A:G	0	48309420	G	A
12	chr12:48309442:G:C	0	48309442	C	G
12	chr12:48309739:A:G	0	48309739	G	A
12	chr12:48311854:C:T	0	48311854	T	C
12	chr12:48312663:G:A	0	48312663	A	G
12	chr12:48312715:C:T	0	48312715	T	C
12	chr12:48312920:T:G	0	48312920	G	T
12	chr12:48314290:G:A	0	48314290	A	G
12	chr12:48314476:G:T	0	48314476	T	G
12	chr12:48314700:G:A	0	48314700	A	G
12	chr12:48317171:C:G	0	48317171	G	C
12	chr12:48317331:TTTAGTG:T	0	48317331	T	TTTAGTG
12	chr12:48318084:T:G	0	48318084	G	T
12	chr12:48318219:C:T	0	48318219	T	C
12	chr12:48319132:G:A	0	48319132	A	G
12	chr12:48319149:T:A	0	48319149	A	T
12	chr12:48319166:A:G	0	48319166	G	A
12	chr12:48319888:G:A	0	48319888	A	G
12	chr12:48320004:G:A	0	48320004	A	G
12	chr12:48320754:A:G	0	48320754	G	A
12	chr12:48321379:G:T	0	48321379	T	G
12	chr12:48322514:C:T	0	48322514	T	C
12	chr12:48323113:T:C	0	48323113	C	T
12	chr12:48323619:G:A	0	48323619	A	G
12	chr12:48323773:G:A	0	48323773	A	G
12	chr12:48324927:G:T	0	48324927	T	G
12	chr12:48324946:A:G	0	48324946	G	A
12	chr12:48325298:A:G	0	48325298	G	A
12	chr12:48325474:G:T	0	48325474	T	G
12	chr12:48325475:C:T	0	48325475	T	C
12	chr12:48325894:T:C	0	48325894	C	T
12	chr12:48326010:C:A	0	48326010	A	C
12	chr12:48326123:A:G	0	48326123	G	A
12	chr12:48326577:C:G	0	48326577	G	C
12	chr12:48326609:G:A	0	48326609	A	G
12	chr12:48327101:G:A	0	48327101	A	G
12	chr12:48327493:C:T	0	48327493	T	C
12	chr12:48327506:G:A	0	48327506	A	G
12	chr12:48327668:T:C	0	48327668	C	T
12	chr12:48327851:A:T	0	48327851	T	A
12	chr12:48329116:G:T	0	48329116	T	G
12	chr12:48329812:G:A	0	48329812	A	G
12	chr12:48330001:C:T	0	48330001	T	C
12	chr12:48330571:C:G	0	48330571	G	C
12	chr12:48330768:G:A	0	48330768	A	G
12	chr12:48335922:T:G	0	48335922	G	T
12	chr12:48336588:T:G	0	48336588	G	T
12	chr12:48336817:T:C	0	48336817	C	T
12	chr12:48337092:T:C	0	48337092	C	T
12	chr12:48337806:G:A	0	48337806	A	G
12	chr12:48338676:A:G	0	48338676	G	A
12	chr12:48338751:A:G	0	48338751	G	A
12	chr12:48339101:C:T	0	48339101	T	C
12	chr12:48339160:T:C	0	48339160	C	T
12	chr12:48339301:A:G	0	48339301	G	A
12	chr12:48339970:T:C	0	48339970	C	T
12	chr12:48340492:C:T	0	48340492	T	C
12	chr12:48340726:G:A	0	48340726	A	G
12	chr12:48340781:T:C	0	48340781	C	T
12	chr12:48340948:C:T	0	48340948	T	C
12	chr12:48340996:CAGGAAGAATGA:C	0	48340996	C	CAGGAAGAATGA
12	chr12:48341526:T:A	0	48341526	A	T
12	chr12:48341755:C:G	0	48341755	G	C
12	chr12:48342477:A:C	0	48342477	C	A
12	chr12:48342656:T:C	0	48342656	C	T
12	chr12:48343462:A:C	0	48343462	C	A
12	chr12:48344051:G:A	0	48344051	A	G
12	chr12:48344278:T:C	0	48344278	C	T
12	chr12:48344453:A:G	0	48344453	G	A
12	chr12:48344998:G:A	0	48344998	A	G
12	chr12:48346507:A:C	0	48346507	C	A
12	chr12:48346984:C:A	0	48346984	A	C
12	chr12:48347072:A:G	0	48347072	G	A
12	chr12:48347096:C:A	0	48347096	A	C
12	chr12:48348540:CAGA:C	0	48348540	C	CAGA
12	chr12:48350416:C:A	0	48350416	A	C
12	chr12:48351268:C:T	0	48351268	T	C
12	chr12:48352394:G:A	0	48352394	A	G
12	chr12:48352437:T:C	0	48352437	C	T
12	chr12:48352892:T:C	0	48352892	C	T
12	chr12:48353109:T:C	0	48353109	C	T
12	chr12:48353314:G:A	0	48353314	A	G
12	chr12:48353332:C:T	0	48353332	T	C
12	chr12:48353466:T:G	0	48353466	G	T
12	chr12:48356714:C:A	0	48356714	A	C
12	chr12:48356986:G:A	0	48356986	A	G
12	chr12:48358273:C:A	0	48358273	A	C
12	chr12:48358317:ATGT:A	0	48358317	A	ATGT
12	chr12:48361001:A:G	0	48361001	G	A
12	chr12:48361859:A:G	0	48361859	G	A
12	chr12:48362408:A:G	0	48362408	G	A
12	chr12:48362741:A:C	0	48362741	C	A
12	chr12:48364073:A:G	0	48364073	G	A
12	chr12:48364249:A:C	0	48364249	C	A
12	chr12:48364451:G:A	0	48364451	A	G
12	chr12:48364596:C:T	0	48364596	T	C
12	chr12:48365600:C:T	0	48365600	T	C
12	chr12:48368131:A:G	0	48368131	G	A
12	chr12:48368448:T:C	0	48368448	C	T
12	chr12:48369451:A:G	0	48369451	G	A
12	chr12:48370025:T:G	0	48370025	G	T
12	chr12:48370090:T:C	0	48370090	C	T
12	chr12:48370718:T:A	0	48370718	A	T
12	chr12:48372168:A:G	0	48372168	G	A
12	chr12:48372192:A:G	0	48372192	G	A
12	chr12:48372835:G:A	0	48372835	A	G
12	chr12:48374127:A:G	0	48374127	G	A
12	chr12:48374772:G:A	0	48374772	A	G
12	chr12:48374795:A:C	0	48374795	C	A
12	chr12:48376819:A:G	0	48376819	G	A
12	chr12:48377833:T:C	0	48377833	C	T
12	chr12:48378094:G:A	0	48378094	A	G
12	chr12:48378474:G:A	0	48378474	A	G
12	chr12:48378659:A:G	0	48378659	G	A
12	chr12:48378715:T:C	0	48378715	C	T
12	chr12:48379346:T:C	0	48379346	C	T
12	chr12:48381579:G:T	0	48381579	T	G
12	chr12:48381981:T:C	0	48381981	C	T
12	chr12:48382471:G:C	0	48382471	C	G
12	chr12:48383086:G:T	0	48383086	T	G
12	chr12:48383217:C:T	0	48383217	T	C
12	chr12:48383764:T:C	0	48383764	C	T
12	chr12:48383936:G:A	0	48383936	A	G
12	chr12:48384452:C:T	0	48384452	T	C
12	chr12:48384571:T:A	0	48384571	A	T
12	chr12:48385204:G:C	0	48385204	C	G
12	chr12:48385779:G:A	0	48385779	A	G
12	chr12:48386445:A:G	0	48386445	G	A
12	chr12:48386575:T:C	0	48386575	C	T
12	chr12:48388853:C:G	0	48388853	G	C
12	chr12:48388908:A:G	0	48388908	G	A
12	chr12:48389965:G:A	0	48389965	A	G
12	chr12:48390156:G:A	0	48390156	A	G
12	chr12:48392060:G:A	0	48392060	A	G
12	chr12:48392487:G:A	0	48392487	A	G
12	chr12:48392852:C:T	0	48392852	T	C
12	chr12:48394303:A:G	0	48394303	G	A
12	chr12:48394316:C:T	0	48394316	T	C
12	chr12:48394469:G:A	0	48394469	A	G
12	chr12:48394745:A:G	0	48394745	G	A
12	chr12:48395194:G:A	0	48395194	A	G
12	chr12:48397189:T:C	0	48397189	C	T
12	chr12:48397208:C:T	0	48397208	T	C
12	chr12:48398453:A:T	0	48398453	T	A
12	chr12:48400101:G:A	0	48400101	A	G
12	chr12:48401011:T:C	0	48401011	C	T
12	chr12:48401379:T:C	0	48401379	C	T
12	chr12:48402034:C:T	0	48402034	T	C
12	chr12:48402154:G:A	0	48402154	A	G
12	chr12:48402357:T:A	0	48402357	A	T
12	chr12:48402516:G:A	0	48402516	A	G
12	chr12:48402517:C:T	0	48402517	T	C
12	chr12:48402913:T:C	0	48402913	C	T
12	chr12:48403537:A:G	0	48403537	G	A
12	chr12:48403952:G:T	0	48403952	T	G
12	chr12:48404436:C:T	0	48404436	T	C
12	chr12:48404779:G:A	0	48404779	A	G
12	chr12:48404858:T:A	0	48404858	A	T
12	chr12:48405646:C:T	0	48405646	T	C
12	chr12:48407121:A:T	0	48407121	T	A
12	chr12:48407440:G:A	0	48407440	A	G
12	chr12:48408142:C:G	0	48408142	G	C
12	chr12:48408428:A:G	0	48408428	G	A
12	chr12:48408490:T:C	0	48408490	C	T
12	chr12:48408952:C:T	0	48408952	T	C
12	chr12:48409898:G:T	0	48409898	T	G
12	chr12:48412738:G:T	0	48412738	T	G
12	chr12:48414674:G:T	0	48414674	T	G
12	chr12:48414709:G:A	0	48414709	A	G
12	chr12:48414713:G:A	0	48414713	A	G
12	chr12:48416125:G:A	0	48416125	A	G
12	chr12:48416946:G:A	0	48416946	A	G
12	chr12:48416998:C:T	0	48416998	T	C
12	chr12:48417317:T:C	0	48417317	C	T
12	chr12:48419535:C:T	0	48419535	T	C
12	chr12:48420373:G:T	0	48420373	T	G
12	chr12:48420586:C:T	0	48420586	T	C
12	chr12:48421718:C:T	0	48421718	T	C
12	chr12:48421799:G:T	0	48421799	T	G
12	chr12:48423198:G:T	0	48423198	T	G
12	chr12:48423684:A:G	0	48423684	G	A
12	chr12:48425319:T:C	0	48425319	C	T
12	chr12:48425352:T:C	0	48425352	C	T
12	chr12:48425552:C:A	0	48425552	A	C
12	chr12:48427151:G:C	0	48427151	C	G
12	chr12:48427593:C:T	0	48427593	T	C
12	chr12:48428411:T:A	0	48428411	A	T
12	chr12:48428482:A:G	0	48428482	G	A
12	chr12:48428545:A:G	0	48428545	G	A
12	chr12:48429091:G:A	0	48429091	A	G
12	chr12:48430349:T:C	0	48430349	C	T
12	chr12:48430761:T:C	0	48430761	C	T
12	chr12:48433389:A:G	0	48433389	G	A
12	chr12:48433534:G:A	0	48433534	A	G
12	chr12:48434190:A:G	0	48434190	G	A
12	chr12:48434197:C:T	0	48434197	T	C
12	chr12:48435107:G:A	0	48435107	A	G
12	chr12:48435518:C:T	0	48435518	T	C
12	chr12:48435554:G:T	0	48435554	T	G
12	chr12:48435637:C:T	0	48435637	T	C
12	chr12:48435936:A:G	0	48435936	G	A
12	chr12:48436122:A:G	0	48436122	G	A
12	chr12:48436380:T:A	0	48436380	A	T
12	chr12:48436490:T:A	0	48436490	A	T
12	chr12:48436518:T:C	0	48436518	C	T
12	chr12:48436788:C:T	0	48436788	T	C
12	chr12:48437850:G:A	0	48437850	A	G
12	chr12:48438659:A:G	0	48438659	G	A
12	chr12:48439140:T:G	0	48439140	G	T
12	chr12:48439862:C:T	0	48439862	T	C
12	chr12:48440543:A:G	0	48440543	G	A
12	chr12:48441771:T:C	0	48441771	C	T
12	chr12:48443106:T:G	0	48443106	G	T
12	chr12:48443312:G:A	0	48443312	A	G
12	chr12:48443533:A:C	0	48443533	C	A
12	chr12:48443708:T:C	0	48443708	C	T
12	chr12:48443751:A:G	0	48443751	G	A
12	chr12:48444961:A:G	0	48444961	G	A
12	chr12:48445129:T:C	0	48445129	C	T
12	chr12:48445186:T:A	0	48445186	A	T
12	chr12:48445210:T:C	0	48445210	C	T
12	chr12:48445618:C:T	0	48445618	T	C
12	chr12:48446635:C:T	0	48446635	T	C
12	chr12:48446708:T:A	0	48446708	A	T
12	chr12:48447274:G:A	0	48447274	A	G
12	chr12:48449168:A:G	0	48449168	G	A
12	chr12:48449330:G:A	0	48449330	A	G
12	chr12:48450535:A:G	0	48450535	G	A
12	chr12:48450873:T:C	0	48450873	C	T
12	chr12:48451307:T:C	0	48451307	C	T
12	chr12:48451658:T:A	0	48451658	A	T
12	chr12:48451865:T:C	0	48451865	C	T
12	chr12:48452142:A:G	0	48452142	G	A
12	chr12:48452605:C:G	0	48452605	G	C
12	chr12:48453268:A:G	0	48453268	G	A
12	chr12:48453748:A:T	0	48453748	T	A
12	chr12:48454459:C:T	0	48454459	T	C
12	chr12:48454461:T:C	0	48454461	C	T
12	chr12:48454857:A:G	0	48454857	G	A
12	chr12:48457422:C:T	0	48457422	T	C
12	chr12:48457644:A:G	0	48457644	G	A
12	chr12:48457854:C:T	0	48457854	T	C
12	chr12:48458039:G:A	0	48458039	A	G
12	chr12:48459409:A:AGT	0	48459409	AGT	A
12	chr12:48459456:G:C	0	48459456	C	G
12	chr12:48460229:C:T	0	48460229	T	C
12	chr12:48460460:G:A	0	48460460	A	G
12	chr12:48462400:C:G	0	48462400	G	C
12	chr12:48462422:G:A	0	48462422	A	G
12	chr12:48462990:G:A	0	48462990	A	G
12	chr12:48463581:T:C	0	48463581	C	T
12	chr12:48464579:T:C	0	48464579	C	T
12	chr12:48464724:A:G	0	48464724	G	A
12	chr12:48464882:T:C	0	48464882	C	T
12	chr12:48465152:A:G	0	48465152	G	A
12	chr12:48466117:A:T	0	48466117	T	A
12	chr12:48468455:A:G	0	48468455	G	A
12	chr12:48468589:TACA:T	0	48468589	T	TACA
12	chr12:48468755:T:A	0	48468755	A	T
12	chr12:48469135:A:G	0	48469135	G	A
12	chr12:48469444:T:C	0	48469444	C	T
12	chr12:48470055:T:C	0	48470055	C	T
12	chr12:48471429:A:G	0	48471429	G	A
12	chr12:48471718:C:T	0	48471718	T	C
12	chr12:48471843:C:T	0	48471843	T	C
12	chr12:48471977:T:C	0	48471977	C	T
12	chr12:48472226:C:T	0	48472226	T	C
12	chr12:48473755:T:C	0	48473755	C	T
12	chr12:48476279:C:G	0	48476279	G	C
12	chr12:48476925:C:T	0	48476925	T	C
12	chr12:48477902:C:T	0	48477902	T	C
12	chr12:48478641:C:A	0	48478641	A	C
12	chr12:48479214:G:A	0	48479214	A	G
12	chr12:48479326:C:G	0	48479326	G	C
12	chr12:48479608:T:G	0	48479608	G	T
12	chr12:48480139:T:G	0	48480139	G	T
12	chr12:48480939:AT:A	0	48480939	A	AT
12	chr12:48480980:C:T	0	48480980	T	C
12	chr12:48482429:C:T	0	48482429	T	C
12	chr12:48482440:T:C	0	48482440	C	T
12	chr12:48483119:T:G	0	48483119	G	T
12	chr12:48483617:G:A	0	48483617	A	G
12	chr12:48485667:G:A	0	48485667	A	G
12	chr12:48485791:A:G	0	48485791	G	A
12	chr12:48486598:A:G	0	48486598	G	A
12	chr12:48486767:T:C	0	48486767	C	T
12	chr12:48486940:C:T	0	48486940	T	C
12	chr12:48487709:A:G	0	48487709	G	A
12	chr12:48487878:C:T	0	48487878	T	C
12	chr12:48488779:C:A	0	48488779	A	C
12	chr12:48488976:CT:C	0	48488976	C	CT
12	chr12:48489229:T:C	0	48489229	C	T
12	chr12:48489237:G:T	0	48489237	T	G
12	chr12:48489528:T:C	0	48489528	C	T
12	chr12:48490752:G:C	0	48490752	C	G
12	chr12:48490827:C:T	0	48490827	T	C
12	chr12:48491909:T:C	0	48491909	C	T
12	chr12:48492701:C:T	0	48492701	T	C
12	chr12:48493336:A:C	0	48493336	C	A
12	chr12:48494191:T:C	0	48494191	C	T
12	chr12:48494214:T:C	0	48494214	C	T
12	chr12:48494811:C:T	0	48494811	T	C
12	chr12:48494906:C:G	0	48494906	G	C
12	chr12:48495454:T:C	0	48495454	C	T
12	chr12:48496125:G:A	0	48496125	A	G
12	chr12:48497103:T:C	0	48497103	C	T
12	chr12:48497212:C:A	0	48497212	A	C
12	chr12:48497454:T:C	0	48497454	C	T
12	chr12:48497764:G:A	0	48497764	A	G
12	chr12:48498850:G:A	0	48498850	A	G
12	chr12:48498893:A:G	0	48498893	G	A
12	chr12:48499237:A:AT	0	48499237	AT	A
12	chr12:48500201:G:A	0	48500201	A	G
12	chr12:48500673:T:C	0	48500673	C	T
12	chr12:48501601:T:C	0	48501601	C	T
12	chr12:48501655:C:A	0	48501655	A	C
12	chr12:48502667:A:G	0	48502667	G	A
12	chr12:48504480:C:T	0	48504480	T	C
12	chr12:48505641:G:A	0	48505641	A	G
12	chr12:48505787:T:A	0	48505787	A	T
12	chr12:48506683:A:G	0	48506683	G	A
12	chr12:48508409:G:A	0	48508409	A	G
12	chr12:48508558:C:T	0	48508558	T	C
12	chr12:48509143:AC:A	0	48509143	A	AC
12	chr12:48509413:C:T	0	48509413	T	C
12	chr12:48509521:C:T	0	48509521	T	C
12	chr12:48510456:G:A	0	48510456	A	G
12	chr12:48510815:A:G	0	48510815	G	A
12	chr12:48511251:C:T	0	48511251	T	C
12	chr12:48511768:C:T	0	48511768	T	C
12	chr12:48511792:A:G	0	48511792	G	A
12	chr12:48512191:G:A	0	48512191	A	G
12	chr12:48512215:C:T	0	48512215	T	C
12	chr12:48512272:A:G	0	48512272	G	A
12	chr12:48512749:G:A	0	48512749	A	G
12	chr12:48512841:A:C	0	48512841	C	A
12	chr12:48513088:G:A	0	48513088	A	G
12	chr12:48513296:A:T	0	48513296	T	A
12	chr12:48513307:G:A	0	48513307	A	G
12	chr12:48514010:T:C	0	48514010	C	T
12	chr12:48514351:G:C	0	48514351	C	G
12	chr12:48514614:A:G	0	48514614	G	A
12	chr12:48515262:C:T	0	48515262	T	C
12	chr12:48515309:A:G	0	48515309	G	A
12	chr12:48515717:T:C	0	48515717	C	T
12	chr12:48515975:G:A	0	48515975	A	G
12	chr12:48516317:G:A	0	48516317	A	G
12	chr12:48517499:A:C	0	48517499	C	A
12	chr12:48517725:C:T	0	48517725	T	C
12	chr12:48517846:C:T	0	48517846	T	C
12	chr12:48518018:G:A	0	48518018	A	G
12	chr12:48518785:C:T	0	48518785	T	C
12	chr12:48519079:T:A	0	48519079	A	T
12	chr12:48519179:T:A	0	48519179	A	T
12	chr12:48519495:G:A	0	48519495	A	G
12	chr12:48519962:C:A	0	48519962	A	C
12	chr12:48520326:T:C	0	48520326	C	T
12	chr12:48520562:A:G	0	48520562	G	A
12	chr12:48520596:C:T	0	48520596	T	C
12	chr12:48520825:A:G	0	48520825	G	A
12	chr12:48520875:G:A	0	48520875	A	G
12	chr12:48520949:G:A	0	48520949	A	G
12	chr12:48520972:C:T	0	48520972	T	C
12	chr12:48520984:A:G	0	48520984	G	A
12	chr12:48521175:A:G	0	48521175	G	A
12	chr12:48522360:A:G	0	48522360	G	A
12	chr12:48522506:TCG:T	0	48522506	T	TCG
12	chr12:48522698:T:A	0	48522698	A	T
12	chr12:48522739:T:C	0	48522739	C	T
12	chr12:48523224:C:T	0	48523224	T	C
12	chr12:48525184:G:A	0	48525184	A	G
12	chr12:48525195:C:T	0	48525195	T	C
12	chr12:48525217:G:A	0	48525217	A	G
12	chr12:48525227:G:T	0	48525227	T	G
12	chr12:48525430:T:G	0	48525430	G	T
12	chr12:48525773:A:G	0	48525773	G	A
12	chr12:48525877:G:A	0	48525877	A	G
12	chr12:48526010:T:C	0	48526010	C	T
12	chr12:48526013:C:T	0	48526013	T	C
12	chr12:48527159:CATT:C	0	48527159	C	CATT
12	chr12:48527377:C:T	0	48527377	T	C
12	chr12:48527611:AACT:A	0	48527611	A	AACT
12	chr12:48527750:C:T	0	48527750	T	C
12	chr12:48529449:A:G	0	48529449	G	A
12	chr12:48529508:G:A	0	48529508	A	G
12	chr12:48529991:G:A	0	48529991	A	G
12	chr12:48530147:C:A	0	48530147	A	C
12	chr12:48530644:G:A	0	48530644	A	G
12	chr12:48530892:T:C	0	48530892	C	T
12	chr12:48531036:T:C	0	48531036	C	T
12	chr12:48531231:A:G	0	48531231	G	A
12	chr12:48531453:C:T	0	48531453	T	C
12	chr12:48532259:A:C	0	48532259	C	A
12	chr12:48532494:C:CA	0	48532494	CA	C
12	chr12:48533009:C:A	0	48533009	A	C
12	chr12:48533146:A:G	0	48533146	G	A
12	chr12:48533668:GGATTCAGAAAA:G	0	48533668	G	GGATTCAGAAAA
12	chr12:48533731:A:G	0	48533731	G	A
12	chr12:48533758:A:G	0	48533758	G	A
12	chr12:48534925:G:A	0	48534925	A	G
12	chr12:48535043:G:A	0	48535043	A	G
12	chr12:48535407:A:T	0	48535407	T	A
12	chr12:48535832:T:C	0	48535832	C	T
12	chr12:48535897:G:A	0	48535897	A	G
12	chr12:48535920:A:G	0	48535920	G	A
12	chr12:48535974:C:T	0	48535974	T	C
12	chr12:48536023:G:C	0	48536023	C	G
12	chr12:48536240:A:G	0	48536240	G	A
12	chr12:48536260:AG:A	0	48536260	A	AG
12	chr12:48537117:C:T	0	48537117	T	C
12	chr12:48537799:TG:T	0	48537799	T	TG
12	chr12:48539084:C:T	0	48539084	T	C
12	chr12:48539343:C:T	0	48539343	T	C
12	chr12:48539450:C:T	0	48539450	T	C
12	chr12:48540165:T:C	0	48540165	C	T
12	chr12:48540330:G:A	0	48540330	A	G
12	chr12:48540465:C:T	0	48540465	T	C
12	chr12:48540596:GCAGGCCAC:G	0	48540596	G	GCAGGCCAC
12	chr12:48540690:A:G	0	48540690	G	A
12	chr12:48541525:C:T	0	48541525	T	C
12	chr12:48542216:C:T	0	48542216	T	C
12	chr12:48542455:A:T	0	48542455	T	A
12	chr12:48542507:G:A	0	48542507	A	G
12	chr12:48542687:G:A	0	48542687	A	G
12	chr12:48542993:C:T	0	48542993	T	C
12	chr12:48543286:G:A	0	48543286	A	G
12	chr12:48543499:T:C	0	48543499	C	T
12	chr12:48543893:A:C	0	48543893	C	A
12	chr12:48544597:G:A	0	48544597	A	G
12	chr12:48544850:G:T	0	48544850	T	G
12	chr12:48545188:G:A	0	48545188	A	G
12	chr12:48546028:A:G	0	48546028	G	A
12	chr12:48546460:A:G	0	48546460	G	A
12	chr12:48546598:C:T	0	48546598	T	C
12	chr12:48546896:G:A	0	48546896	A	G
12	chr12:48546965:C:G	0	48546965	G	C
12	chr12:48547341:C:T	0	48547341	T	C
12	chr12:48547665:G:A	0	48547665	A	G
12	chr12:48547729:T:C	0	48547729	C	T
12	chr12:48547793:T:C	0	48547793	C	T
12	chr12:48547968:T:C	0	48547968	C	T
12	chr12:48548113:C:T	0	48548113	T	C
12	chr12:48548121:C:T	0	48548121	T	C
12	chr12:48548138:G:A	0	48548138	A	G
12	chr12:48548641:C:G	0	48548641	G	C
12	chr12:48548931:C:G	0	48548931	G	C
12	chr12:48549105:T:C	0	48549105	C	T
12	chr12:48549471:G:A	0	48549471	A	G
12	chr12:48549633:T:C	0	48549633	C	T
12	chr12:48549786:T:C	0	48549786	C	T
12	chr12:48549840:A:G	0	48549840	G	A
12	chr12:48549880:C:T	0	48549880	T	C
12	chr12:48549975:T:C	0	48549975	C	T
12	chr12:48550473:G:A	0	48550473	A	G
12	chr12:48551059:C:G	0	48551059	G	C
12	chr12:48551319:A:G	0	48551319	G	A
12	chr12:48551366:A:G	0	48551366	G	A
12	chr12:48551374:A:G	0	48551374	G	A
12	chr12:48551585:G:A	0	48551585	A	G
12	chr12:48551912:C:T	0	48551912	T	C
12	chr12:48551959:T:C	0	48551959	C	T
12	chr12:48552144:A:C	0	48552144	C	A
12	chr12:48552296:A:T	0	48552296	T	A
12	chr12:48553013:G:A	0	48553013	A	G
12	chr12:48553424:T:C	0	48553424	C	T
12	chr12:48553916:T:C	0	48553916	C	T
12	chr12:48553957:T:G	0	48553957	G	T
12	chr12:48554056:C:G	0	48554056	G	C
12	chr12:48554160:A:G	0	48554160	G	A
12	chr12:48554270:C:G	0	48554270	G	C
12	chr12:48554717:T:C	0	48554717	C	T
12	chr12:48555052:T:G	0	48555052	G	T
12	chr12:48555115:T:G	0	48555115	G	T
12	chr12:48555337:T:C	0	48555337	C	T
12	chr12:48555402:T:C	0	48555402	C	T
12	chr12:48555674:A:T	0	48555674	T	A
12	chr12:48555732:T:G	0	48555732	G	T
12	chr12:48555741:A:G	0	48555741	G	A
12	chr12:48555766:G:A	0	48555766	A	G
12	chr12:48555781:T:C	0	48555781	C	T
12	chr12:48555825:A:G	0	48555825	G	A
12	chr12:48555839:A:G	0	48555839	G	A
12	chr12:48556287:T:C	0	48556287	C	T
12	chr12:48556469:T:C	0	48556469	C	T
12	chr12:48556769:C:T	0	48556769	T	C
12	chr12:48556795:A:C	0	48556795	C	A
12	chr12:48557078:G:A	0	48557078	A	G
12	chr12:48557155:G:A	0	48557155	A	G
12	chr12:48557406:G:C	0	48557406	C	G
12	chr12:48557441:C:T	0	48557441	T	C
12	chr12:48557622:A:G	0	48557622	G	A
12	chr12:48557824:C:T	0	48557824	T	C
12	chr12:48557935:A:G	0	48557935	G	A
12	chr12:48558057:C:G	0	48558057	G	C
12	chr12:48558266:C:T	0	48558266	T	C
12	chr12:48558421:A:G	0	48558421	G	A
12	chr12:48558673:T:C	0	48558673	C	T
12	chr12:48558937:T:C	0	48558937	C	T
12	chr12:48559585:C:T	0	48559585	T	C
12	chr12:48559683:A:G	0	48559683	G	A
12	chr12:48559721:G:A	0	48559721	A	G
12	chr12:48559788:C:A	0	48559788	A	C
12	chr12:48559899:G:A	0	48559899	A	G
12	chr12:48560247:G:A	0	48560247	A	G
12	chr12:48560392:C:T	0	48560392	T	C
12	chr12:48560442:G:C	0	48560442	C	G
12	chr12:48561253:T:C	0	48561253	C	T
12	chr12:48561788:A:C	0	48561788	C	A
12	chr12:48562212:A:G	0	48562212	G	A
12	chr12:48562249:A:G	0	48562249	G	A
12	chr12:48563609:G:A	0	48563609	A	G
12	chr12:48563979:GT:G	0	48563979	G	GT
12	chr12:48564291:C:T	0	48564291	T	C
12	chr12:48564304:G:A	0	48564304	A	G
12	chr12:48564603:C:T	0	48564603	T	C
12	chr12:48564882:C:G	0	48564882	G	C
12	chr12:48565447:C:T	0	48565447	T	C
12	chr12:48565606:T:G	0	48565606	G	T
12	chr12:48565635:A:G	0	48565635	G	A
12	chr12:48566275:A:G	0	48566275	G	A
12	chr12:48566474:A:G	0	48566474	G	A
12	chr12:48566491:T:C	0	48566491	C	T
12	chr12:48567461:T:G	0	48567461	G	T
12	chr12:48567607:A:C	0	48567607	C	A
12	chr12:48568348:C:T	0	48568348	T	C
12	chr12:48569238:T:C	0	48569238	C	T
12	chr12:48570451:G:A	0	48570451	A	G
12	chr12:48571643:G:A	0	48571643	A	G
12	chr12:48571678:G:A	0	48571678	A	G
12	chr12:48573086:AG:A	0	48573086	A	AG
12	chr12:48573403:T:C	0	48573403	C	T
```
