## Supplementary material for "Characterization of shared and ancestry-specific signals driving complex traits using multi-ancestry fine-mapping": mesusieoutput

```
                 eur          afr      eur_afr
   [1,] 0.0001539895 0.0001506518 5.021714e-05
   [2,] 0.0001539895 0.0001510396 5.034638e-05
   [3,] 0.0001539895 0.0001865102 6.217007e-05
   [4,] 0.0001539895 0.0001504340 5.014472e-05
   [5,] 0.0001539895 0.0001489795 4.965982e-05
   [6,] 0.0001539895 0.0001699105 5.663582e-05
   [7,] 0.0001539895 0.0001540519 5.135083e-05
   [8,] 0.0001539895 0.0001612656 5.375772e-05
   [9,] 0.0001539895 0.0001805782 6.019273e-05
  [10,] 0.0001539895 0.0001792434 5.974767e-05
  [11,] 0.0001539895 0.0001530298 5.101015e-05
  [12,] 0.0001539895 0.0001511650 5.038844e-05
  [13,] 0.0001539895 0.0001487858 4.959524e-05
  [14,] 0.0001539895 0.0001530512 5.101728e-05
  [15,] 0.0001539895 0.0001868390 6.227965e-05
  [16,] 0.0001539895 0.0001864603 6.215337e-05
  [17,] 0.0001539895 0.0001804860 6.016193e-05
  [18,] 0.0001539895 0.0001792396 5.974647e-05
  [19,] 0.0001539895 0.0001487902 4.959672e-05
  [20,] 0.0001539895 0.0001487945 4.959812e-05
  [21,] 0.0001539895 0.0001501163 5.003879e-05
  [22,] 0.0001539895 0.0001487204 4.957342e-05
  [23,] 0.0001539895 0.0001503625 5.012086e-05
  [24,] 0.0001539895 0.0001626813 5.422735e-05
  [25,] 0.0001539895 0.0001539759 5.132525e-05
  [26,] 0.0001539895 0.0001597584 5.325294e-05
  [27,] 0.0001539895 0.0001771822 5.906051e-05
  [28,] 0.0001539895 0.0001529874 5.099601e-05
  [29,] 0.0001539895 0.0001591802 5.306019e-05
  [30,] 0.0001539895 0.0001732009 5.773352e-05
  [31,] 0.0001539895 0.0001551798 5.172710e-05
  [32,] 0.0001539895 0.0001481107 4.937022e-05
  [33,] 0.0001539895 0.0001531633 5.105415e-05
  [34,] 0.0001539895 0.0001489825 4.966081e-05
  [35,] 0.0001539895 0.0001521719 5.072414e-05
  [36,] 0.0001539895 0.0001659349 5.531040e-05
  [37,] 0.0001539895 0.0001473485 4.911607e-05
  [38,] 0.0001539895 0.0001529741 5.099125e-05
  [39,] 0.0001539895 0.0001529741 5.099126e-05
  [40,] 0.0001539895 0.0001501353 5.004510e-05
  [41,] 0.0001539895 0.0001456762 4.855926e-05
  [42,] 0.0001539895 0.0001442270 4.807592e-05
  [43,] 0.0001539895 0.0001475102 4.917057e-05
  [44,] 0.0001539895 0.0001498544 4.995147e-05
  [45,] 0.0001539895 0.0001462418 4.874791e-05
  [46,] 0.0001539895 0.0001473019 4.910108e-05
  [47,] 0.0001539895 0.0001504202 5.014002e-05
  [48,] 0.0001539895 0.0001471253 4.904223e-05
  [49,] 0.0001539895 0.0001471195 4.904027e-05
  [50,] 0.0001539895 0.0001467704 4.892386e-05
  [51,] 0.0001539895 0.0001474654 4.915544e-05
  [52,] 0.0001539895 0.0001468570 4.895239e-05
  [53,] 0.0001539895 0.0001471174 4.903936e-05
  [54,] 0.0001539895 0.0001519952 5.066494e-05
  [55,] 0.0001539895 0.0001519952 5.066494e-05
  [56,] 0.0001539895 0.0001502330 5.007839e-05
  [57,] 0.0001539895 0.0001445170 4.817210e-05
  [58,] 0.0001539895 0.0001553918 5.179517e-05
  [59,] 0.0001539895 0.0001486931 4.956457e-05
  [60,] 0.0001539895 0.0001503778 5.012577e-05
  [61,] 0.0001539895 0.0001502344 5.007797e-05
  [62,] 0.0001539895 0.0001486265 4.954186e-05
  [63,] 0.0001539895 0.0001466567 4.888549e-05
  [64,] 0.0001539895 0.0001445090 4.816939e-05
  [65,] 0.0001539895 0.0001496513 4.988375e-05
  [66,] 0.0001539895 0.0001514025 5.046750e-05
  [67,] 0.0001539895 0.0001514012 5.046708e-05
  [68,] 0.0001539895 0.0001504645 5.015486e-05
  [69,] 0.0001539895 0.0001462931 4.876472e-05
  [70,] 0.0001539895 0.0001501093 5.003636e-05
  [71,] 0.0001539895 0.0001527781 5.092561e-05
  [72,] 0.0001539895 0.0001484289 4.947494e-05
  [73,] 0.0001539895 0.0001450008 4.833321e-05
  [74,] 0.0001539895 0.0001483808 4.945898e-05
  [75,] 0.0001539895 0.0001468857 4.896200e-05
  [76,] 0.0001539895 0.0001485969 4.953136e-05
  [77,] 0.0001539895 0.0001476752 4.922400e-05
  [78,] 0.0001539895 0.0001516828 5.056077e-05
  [79,] 0.0001539895 0.0001468658 4.895434e-05
  [80,] 0.0001539895 0.0001471435 4.904807e-05
  [81,] 0.0001539895 0.0001535204 5.117346e-05
  [82,] 0.0001539895 0.0001471407 4.904714e-05
  [83,] 0.0001539895 0.0001466178 4.887165e-05
  [84,] 0.0001539895 0.0001476193 4.920526e-05
  [85,] 0.0001539895 0.0001457005 4.856612e-05
  [86,] 0.0001539895 0.0001501012 5.003223e-05
  [87,] 0.0001539895 0.0001534892 5.116375e-05
  [88,] 0.0001539895 0.0001475333 4.917716e-05
  [89,] 0.0001539895 0.0001485699 4.952171e-05
  [90,] 0.0001539895 0.0001474908 4.916300e-05
  [91,] 0.0001539895 0.0001474071 4.913604e-05
  [92,] 0.0001539895 0.0001553564 5.178275e-05
  [93,] 0.0001539895 0.0001497340 4.991051e-05
  [94,] 0.0001539895 0.0001475844 4.919417e-05
  [95,] 0.0001539895 0.0001539736 5.132454e-05
  [96,] 0.0001539895 0.0001480848 4.936033e-05
  [97,] 0.0001539895 0.0001469492 4.898326e-05
  [98,] 0.0001539895 0.0001474817 4.915948e-05
  [99,] 0.0001539895 0.0001514237 5.047500e-05
 [100,] 0.0001539895 0.0001475622 4.918679e-05
 [101,] 0.0001539895 0.0001568535 5.228460e-05
 [102,] 0.0001539895 0.0001536849 5.122833e-05
 [103,] 0.0001539895 0.0001492754 4.975955e-05
 [104,] 0.0001539895 0.0001502835 5.009451e-05
 [105,] 0.0001539895 0.0001469664 4.898921e-05
 [106,] 0.0001539895 0.0001482837 4.942751e-05
 [107,] 0.0001539895 0.0001452963 4.843210e-05
 [108,] 0.0001539895 0.0001514508 5.048398e-05
 [109,] 0.0001539895 0.0001458061 4.860241e-05
 [110,] 0.0001539895 0.0001473103 4.910346e-05
 [111,] 0.0001539895 0.0001471604 4.905336e-05
 [112,] 0.0001539895 0.0001508735 5.029117e-05
 [113,] 0.0001539895 0.0001494069 4.980189e-05
 [114,] 0.0001539895 0.0001458387 4.861297e-05
 [115,] 0.0001539895 0.0001503998 5.013304e-05
 [116,] 0.0001539895 0.0001490280 4.967605e-05
 [117,] 0.0001539895 0.0001453657 4.845529e-05
 [118,] 0.0001539895 0.0001454768 4.849236e-05
 [119,] 0.0001539895 0.0001508162 5.027160e-05
 [120,] 0.0001539895 0.0001511494 5.038281e-05
 [121,] 0.0001539895 0.0001490412 4.968044e-05
 [122,] 0.0001539895 0.0001453229 4.844093e-05
 [123,] 0.0001539895 0.0001503190 5.010645e-05
 [124,] 0.0001539895 0.0001542066 5.140232e-05
 [125,] 0.0001539895 0.0001454356 4.847832e-05
 [126,] 0.0001539895 0.0001496036 4.986803e-05
 [127,] 0.0001539895 0.0001544875 5.149589e-05
 [128,] 0.0001539895 0.0001543636 5.145461e-05
 [129,] 0.0001539895 0.0001484631 4.948795e-05
 [130,] 0.0001539895 0.0001487536 4.958459e-05
 [131,] 0.0001539895 0.0001530223 5.100789e-05
 [132,] 0.0001539895 0.0001490572 4.968578e-05
 [133,] 0.0001539895 0.0001492850 4.976147e-05
 [134,] 0.0001539895 0.0001471331 4.904429e-05
 [135,] 0.0001539895 0.0001531944 5.106550e-05
 [136,] 0.0001539895 0.0001488118 4.960387e-05
 [137,] 0.0001539895 0.0001546243 5.154203e-05
 [138,] 0.0001539895 0.0001474028 4.913419e-05
 [139,] 0.0001539895 0.0001505423 5.018171e-05
 [140,] 0.0001539895 0.0001499500 4.998306e-05
 [141,] 0.0001539895 0.0001480832 4.936100e-05
 [142,] 0.0001539895 0.0001511693 5.038964e-05
 [143,] 0.0001539895 0.0001511435 5.038104e-05
 [144,] 0.0001539895 0.0001554898 5.183091e-05
 [145,] 0.0001539895 0.0001473401 4.911372e-05
 [146,] 0.0001539895 0.0001475618 4.918762e-05
 [147,] 0.0001539895 0.0001554176 5.180646e-05
 [148,] 0.0001539895 0.0001473498 4.911694e-05
 [149,] 0.0001539895 0.0001461894 4.873024e-05
 [150,] 0.0001539895 0.0001510494 5.034966e-05
 [151,] 0.0001539895 0.0001576774 5.255860e-05
 [152,] 0.0001539895 0.0001498010 4.993337e-05
 [153,] 0.0001539895 0.0001487995 4.959983e-05
 [154,] 0.0001539895 0.0001480660 4.935528e-05
 [155,] 0.0001539895 0.0001491376 4.971217e-05
 [156,] 0.0001539895 0.0001487977 4.959922e-05
 [157,] 0.0001539895 0.0001487977 4.959923e-05
 [158,] 0.0001539895 0.0001483971 4.946565e-05
 [159,] 0.0001539895 0.0001538452 5.128141e-05
 [160,] 0.0001539895 0.0001489348 4.964484e-05
 [161,] 0.0001539895 0.0001512311 5.041019e-05
 [162,] 0.0001539895 0.0001488125 4.960415e-05
 [163,] 0.0001539895 0.0001488113 4.960375e-05
 [164,] 0.0001539895 0.0001485637 4.952123e-05
 [165,] 0.0001539895 0.0001464820 4.882733e-05
 [166,] 0.0001539895 0.0001465722 4.885720e-05
 [167,] 0.0001539895 0.0001488563 4.961876e-05
 [168,] 0.0001539895 0.0001503626 5.012047e-05
 [169,] 0.0001539895 0.0001500580 5.001908e-05
 [170,] 0.0001539895 0.0001579949 5.266451e-05
 [171,] 0.0001539895 0.0001496558 4.988518e-05
 [172,] 0.0001539895 0.0001587660 5.292154e-05
 [173,] 0.0001539895 0.0001539415 5.131335e-05
 [174,] 0.0001539895 0.0001514089 5.046944e-05
 [175,] 0.0001539895 0.0001516478 5.054892e-05
 [176,] 0.0001539895 0.0001584773 5.282524e-05
 [177,] 0.0001539895 0.0001595781 5.319216e-05
 [178,] 0.0001539895 0.0001514343 5.047878e-05
 [179,] 0.0001539895 0.0001500010 5.000046e-05
 [180,] 0.0001539895 0.0001463664 4.878881e-05
 [181,] 0.0001539895 0.0001492090 4.973705e-05
 [182,] 0.0001539895 0.0001488023 4.960095e-05
 [183,] 0.0001539895 0.0001509088 5.030304e-05
 [184,] 0.0001539895 0.0001486752 4.955867e-05
 [185,] 0.0001539895 0.0001514236 5.047426e-05
 [186,] 0.0001539895 0.0001538496 5.128325e-05
 [187,] 0.0001539895 0.0001636115 5.453535e-05
 [188,] 0.0001539895 0.0001650365 5.500913e-05
 [189,] 0.0001539895 0.0001577900 5.259550e-05
 [190,] 0.0001539895 0.0001556289 5.187654e-05
 [191,] 0.0001539895 0.0001572040 5.240020e-05
 [192,] 0.0001539895 0.0001751584 5.838779e-05
 [193,] 0.0001539895 0.0001558560 5.195111e-05
 [194,] 0.0001539895 0.0001465477 4.884925e-05
 [195,] 0.0001539895 0.0001514640 5.048826e-05
 [196,] 0.0001539895 0.0001475198 4.917385e-05
 [197,] 0.0001539895 0.0001634089 5.447000e-05
 [198,] 0.0001539895 0.0001488725 4.962409e-05
 [199,] 0.0001539895 0.0001532800 5.109319e-05
 [200,] 0.0001539895 0.0001541190 5.137296e-05
 [201,] 0.0001539895 0.0001533361 5.111204e-05
 [202,] 0.0001539895 0.0001505871 5.019606e-05
 [203,] 0.0001539895 0.0001496987 4.989963e-05
 [204,] 0.0001539895 0.0001472206 4.907406e-05
 [205,] 0.0001539895 0.0001478094 4.927041e-05
 [206,] 0.0001539895 0.0001501992 5.006647e-05
 [207,] 0.0001539895 0.0001494862 4.982856e-05
 [208,] 0.0001539895 0.0001503209 5.010706e-05
 [209,] 0.0001539895 0.0001488212 4.960721e-05
 [210,] 0.0001539895 0.0001452446 4.841487e-05
 [211,] 0.0001539895 0.0001531385 5.104544e-05
 [212,] 0.0001539895 0.0001454465 4.848230e-05
 [213,] 0.0001539895 0.0001688993 5.630280e-05
 [214,] 0.0001539895 0.0001487301 4.957618e-05
 [215,] 0.0001539895 0.0001525481 5.084851e-05
 [216,] 0.0001539895 0.0001531609 5.105278e-05
 [217,] 0.0001539895 0.0001489860 4.966319e-05
 [218,] 0.0001539895 0.0001474359 4.914507e-05
 [219,] 0.0001539895 0.0001537529 5.125098e-05
 [220,] 0.0001539895 0.0001533295 5.110969e-05
 [221,] 0.0001539895 0.0001537806 5.126020e-05
 [222,] 0.0001539895 0.0001546130 5.153702e-05
 [223,] 0.0001539895 0.0001548837 5.162781e-05
 [224,] 0.0001539895 0.0001439570 4.798567e-05
 [225,] 0.0001539895 0.0001455214 4.850713e-05
 [226,] 0.0001539895 0.0001483149 4.943810e-05
 [227,] 0.0001539895 0.0001524618 5.082091e-05
 [228,] 0.0001539895 0.0001653982 5.513359e-05
 [229,] 0.0001539895 0.0001805240 8.917483e-05
 [230,] 0.0001539895 0.0001738050 8.011091e-05
 [231,] 0.0001539895 0.0001532464 5.108156e-05
 [232,] 0.0001539895 0.0001569364 5.231253e-05
 [233,] 0.0001539895 0.0001622914 5.409893e-05
 [234,] 0.0001539895 0.0001484512 4.948407e-05
 [235,] 0.0001539895 0.0001587957 5.293264e-05
 [236,] 0.0001539895 0.0001530310 5.101062e-05
 [237,] 0.0001539895 0.0001716079 5.720568e-05
 [238,] 0.0001539895 0.0001505046 5.016895e-05
 [239,] 0.0001539895 0.0001833090 6.710204e-05
 [240,] 0.0001539895 0.0001670739 5.569255e-05
 [241,] 0.0001539895 0.0001486101 4.953573e-05
 [242,] 0.0001539895 0.0001494187 4.980505e-05
 [243,] 0.0001539895 0.0001498291 4.994181e-05
 [244,] 0.0001539895 0.0001584852 5.282891e-05
 [245,] 0.0001539895 0.0001535487 5.118116e-05
 [246,] 0.0001539895 0.0001532887 5.109636e-05
 [247,] 0.0001539895 0.0001488426 4.961321e-05
 [248,] 0.0001539895 0.0001541290 5.137676e-05
 [249,] 0.0001539895 0.0001483636 4.945490e-05
 [250,] 0.0001539895 0.0001491758 4.972550e-05
 [251,] 0.0001539895 0.0001502566 5.008568e-05
 [252,] 0.0001539895 0.0001487297 4.957726e-05
 [253,] 0.0001539895 0.0001488795 4.962667e-05
 [254,] 0.0001539895 0.0001474568 4.915166e-05
 [255,] 0.0001539895 0.0001536659 5.122206e-05
 [256,] 0.0001539895 0.0001490498 4.968312e-05
 [257,] 0.0001539895 0.0001449716 4.832383e-05
 [258,] 0.0001539895 0.0001491786 4.972641e-05
 [259,] 0.0001539895 0.0001617550 5.391787e-05
 [260,] 0.0001539895 0.0001557726 5.192367e-05
 [261,] 0.0001539895 0.0001495102 4.983677e-05
 [262,] 0.0001539895 0.0001621260 5.404146e-05
 [263,] 0.0001539895 0.0001549795 5.165767e-05
 [264,] 0.0001539895 0.0001573979 5.246553e-05
 [265,] 0.0001539895 0.0001633967 5.446502e-05
 [266,] 0.0001539895 0.0001586465 5.288171e-05
 [267,] 0.0001539895 0.0001459302 4.864333e-05
 [268,] 0.0001539895 0.0001580224 5.267363e-05
 [269,] 0.0001539895 0.0001465609 4.885370e-05
 [270,] 0.0001539895 0.0001455436 4.851451e-05
 [271,] 0.0001539895 0.0001495447 4.984886e-05
 [272,] 0.0001539895 0.0001442376 4.807920e-05
 [273,] 0.0001539895 0.0001526122 5.087124e-05
 [274,] 0.0001539895 0.0001479841 4.932806e-05
 [275,] 0.0001539895 0.0001524567 5.081888e-05
 [276,] 0.0001539895 0.0001543227 5.144126e-05
 [277,] 0.0001539895 0.0001535758 5.119200e-05
 [278,] 0.0001539895 0.0001537225 5.124129e-05
 [279,] 0.0001539895 0.0001544962 5.149853e-05
 [280,] 0.0001539895 0.0001545622 5.152054e-05
 [281,] 0.0001539895 0.0001531825 5.105960e-05
 [282,] 0.0001539895 0.0001496657 4.988858e-05
 [283,] 0.0001539895 0.0001711123 5.703706e-05
 [284,] 0.0001539895 0.0001453178 4.843944e-05
 [285,] 0.0001539895 0.0001524947 5.083195e-05
 [286,] 0.0001539895 0.0001516603 5.055347e-05
 [287,] 0.0001539895 0.0001550677 5.169026e-05
 [288,] 0.0001539895 0.0001760267 5.868084e-05
 [289,] 0.0001539895 0.0001513535 5.045115e-05
 [290,] 0.0001539895 0.0001513547 5.045155e-05
 [291,] 0.0001539895 0.0001513619 5.045398e-05
 [292,] 0.0001539895 0.0001510524 5.035045e-05
 [293,] 0.0001539895 0.0001522492 5.074966e-05
 [294,] 0.0001539895 0.0001506451 5.021449e-05
 [295,] 0.0001539895 0.0001599953 5.333122e-05
 [296,] 0.0001539895 0.0001499204 4.997272e-05
 [297,] 0.0001539895 0.0001554094 5.180410e-05
 [298,] 0.0001539895 0.0001464361 4.881153e-05
 [299,] 0.0001539895 0.0001531398 5.104662e-05
 [300,] 0.0001539895 0.0001615620 5.385573e-05
 [301,] 0.0001539895 0.0001529673 5.098894e-05
 [302,] 0.0001539895 0.0001486702 4.955668e-05
 [303,] 0.0001539895 0.0001495546 4.985191e-05
 [304,] 0.0001539895 0.0001680378 5.601312e-05
 [305,] 0.0001539895 0.0001475638 4.918796e-05
 [306,] 0.0037060213 0.0001619926 5.077943e-03
 [307,] 0.0001539895 0.0001534466 5.114937e-05
 [308,] 0.0082300466 0.0003113318 6.212373e-02
 [309,] 0.0004665698 0.0001495878 1.039406e-04
 [310,] 0.0001539895 0.0001557790 5.192696e-05
 [311,] 0.0001539895 0.0001584000 5.280065e-05
 [312,] 0.0093174495 0.0001618800 9.425229e-03
 [313,] 0.0003005395 0.0001645917 2.689286e-04
 [314,] 0.0001539895 0.0001514251 5.047382e-05
 [315,] 0.0001539895 0.0001488994 4.963281e-05
 [316,] 0.0001928814 0.0001478017 7.164791e-05
 [317,] 0.0001539895 0.0001461901 4.873002e-05
 [318,] 0.0001539895 0.0001514822 5.049426e-05
 [319,] 0.0033404432 0.0001540084 1.800249e-03
 [320,] 0.0001539895 0.0001492223 4.973924e-05
 [321,] 0.0001539895 0.0001793703 5.979035e-05
 [322,] 0.0001539895 0.0001546384 5.154596e-05
 [323,] 0.0008706041 0.0001547058 5.106670e-04
 [324,] 0.0001539895 0.0001585050 5.283495e-05
 [325,] 0.0001539895 0.0001533721 5.112405e-05
 [326,] 0.0001539895 0.0001702720 5.675821e-05
 [327,] 0.0001539895 0.0001674058 5.580268e-05
 [328,] 0.0006397993 0.0001581854 5.693895e-04
 [329,] 0.0001539895 0.0001668547 5.561909e-05
 [330,] 0.0001539895 0.0001658888 5.529699e-05
 [331,] 0.0007684993 0.0001582549 7.019439e-04
 [332,] 0.0001539895 0.0001635058 5.450264e-05
 [333,] 0.0001539895 0.0001526684 5.089012e-05
 [334,] 0.0001539895 0.0001564718 5.215794e-05
 [335,] 0.0001539895 0.0001518258 5.060862e-05
 [336,] 0.0001539895 0.0001600438 5.334836e-05
 [337,] 0.0001539895 0.0001469685 4.898935e-05
 [338,] 0.0001539895 0.0001487302 4.957686e-05
 [339,] 0.0001539895 0.0001597581 5.325302e-05
 [340,] 0.0001539895 0.0001460975 4.869903e-05
 [341,] 0.0001539895 0.0001552246 5.174131e-05
 [342,] 0.0029955552 0.0001514207 8.865319e-04
 [343,] 0.0001539895 0.0001708820 5.695987e-05
 [344,] 0.0001539895 0.0001541357 5.137912e-05
 [345,] 0.0001539895 0.0001772577 5.908487e-05
 [346,] 0.0001539895 0.0001490960 4.969816e-05
 [347,] 0.0001972899 0.0001465544 4.885207e-05
 [348,] 0.0001539895 0.0001489421 4.964721e-05
 [349,] 0.0001539895 0.0001442435 4.808110e-05
 [350,] 0.0001539895 0.0001502589 5.008650e-05
 [351,] 0.0001539895 0.0001462986 4.876707e-05
 [352,] 0.0001539895 0.0001493410 4.978244e-05
 [353,] 0.0001539895 0.0001494613 4.982102e-05
 [354,] 0.0001539895 0.0001485486 4.951624e-05
 [355,] 0.0001539895 0.0001502861 5.009528e-05
 [356,] 0.0001539895 0.0001506298 5.020971e-05
 [357,] 0.0001539895 0.0001467139 4.890482e-05
 [358,] 0.0001539895 0.0001495327 4.984424e-05
 [359,] 0.0001539895 0.0001480293 4.934312e-05
 [360,] 0.0001539895 0.0001481738 4.939141e-05
 [361,] 0.0001539895 0.0001537968 5.126571e-05
 [362,] 0.0001539895 0.0001544288 5.147601e-05
 [363,] 0.0001539895 0.0001533389 5.111298e-05
 [364,] 0.0001539895 0.0001605346 5.351059e-05
 [365,] 0.0001539895 0.0001563727 5.212322e-05
 [366,] 0.0001539895 0.0001464331 4.881092e-05
 [367,] 0.0001539895 0.0001486313 4.954338e-05
 [368,] 0.0001539895 0.0001476736 4.922449e-05
 [369,] 0.0001539895 0.0001462708 4.875671e-05
 [370,] 0.0001539895 0.0001542912 5.143017e-05
 [371,] 0.0001539895 0.0001549325 5.164397e-05
 [372,] 0.0001539895 0.0001462080 4.873578e-05
 [373,] 0.0001539895 0.0001564038 5.213448e-05
 [374,] 0.0001539895 0.0001564472 5.214892e-05
 [375,] 0.0001539895 0.0001541859 5.139509e-05
 [376,] 0.0001539895 0.0001539405 5.131327e-05
 [377,] 0.0001539895 0.0001537198 5.123976e-05
 [378,] 0.0001539895 0.0001472275 4.907557e-05
 [379,] 0.0001539895 0.0001551043 5.170131e-05
 [380,] 0.0001539895 0.0001468560 4.895176e-05
 [381,] 0.0001539895 0.0001507681 5.025597e-05
 [382,] 0.0001539895 0.0001523457 5.078126e-05
 [383,] 0.0001539895 0.0001546733 5.155765e-05
 [384,] 0.0001539895 0.0001676417 5.587914e-05
 [385,] 0.0001539895 0.0001516729 5.055762e-05
 [386,] 0.0001539895 0.0001474099 4.913638e-05
 [387,] 0.0001539895 0.0001548853 5.162835e-05
 [388,] 0.0001539895 0.0001480827 4.936061e-05
 [389,] 0.0001539895 0.0001511368 5.037896e-05
 [390,] 0.0001539895 0.0001505123 5.017020e-05
 [391,] 0.0001539895 0.0001473177 4.910562e-05
 [392,] 0.0001539895 0.0001507873 5.026184e-05
 [393,] 0.0001539895 0.0001463195 4.877300e-05
 [394,] 0.0001539895 0.0001537540 5.125143e-05
 [395,] 0.0001539895 0.0001576339 5.254434e-05
 [396,] 0.0001539895 0.0001617653 5.392172e-05
 [397,] 0.0001539895 0.0001480808 4.936009e-05
 [398,] 0.0001539895 0.0001565994 5.219942e-05
 [399,] 0.0001539895 0.0001685697 5.618912e-05
 [400,] 0.0001539895 0.0001562367 5.207879e-05
 [401,] 0.0001539895 0.0001520962 5.069790e-05
 [402,] 0.0001539895 0.0001579550 5.265149e-05
 [403,] 0.0001539895 0.0001591984 5.306592e-05
 [404,] 0.0001539895 0.0001663915 5.546200e-05
 [405,] 0.0001539895 0.0001525736 5.085789e-05
 [406,] 0.0001539895 0.0001546176 5.153853e-05
 [407,] 0.0001539895 0.0001548228 5.160654e-05
 [408,] 0.0001539895 0.0001714892 5.716131e-05
 [409,] 0.0001539895 0.0001537997 5.126668e-05
 [410,] 0.0001539895 0.0001538956 5.129797e-05
 [411,] 0.0001539895 0.0001540301 5.134282e-05
 [412,] 0.0001539895 0.0001538506 5.128342e-05
 [413,] 0.0001539895 0.0001681020 5.603236e-05
 [414,] 0.0001539895 0.0001512143 5.040396e-05
 [415,] 0.0001539895 0.0001537498 5.124991e-05
 [416,] 0.0001539895 0.0001543649 5.145430e-05
 [417,] 0.0001539895 0.0001531469 5.104885e-05
 [418,] 0.0001539895 0.0001540073 5.133502e-05
 [419,] 0.0001539895 0.0001528288 5.094218e-05
 [420,] 0.0001539895 0.0001548763 5.162474e-05
 [421,] 0.0001539895 0.0001535155 5.117184e-05
 [422,] 0.0001539895 0.0001590219 5.300744e-05
 [423,] 0.0001539895 0.0001540349 5.134493e-05
 [424,] 0.0001539895 0.0001524173 5.080575e-05
 [425,] 0.0001539895 0.0001503584 5.011935e-05
 [426,] 0.0001539895 0.0001451128 4.837069e-05
 [427,] 0.0001539895 0.0001556642 5.188683e-05
 [428,] 0.0001539895 0.0001626816 5.422579e-05
 [429,] 0.0001539895 0.0001524052 5.080175e-05
 [430,] 0.0001539895 0.0001541295 5.137614e-05
 [431,] 0.0001539895 0.0001457414 4.858075e-05
 [432,] 0.0001539895 0.0001627591 5.425278e-05
 [433,] 0.0001539895 0.0001491249 4.970808e-05
 [434,] 0.0001539895 0.0001526705 5.089019e-05
 [435,] 0.0001539895 0.0001537874 5.126262e-05
 [436,] 0.0001539895 0.0001715110 5.717169e-05
 [437,] 0.0001539895 0.0001608607 5.361861e-05
 [438,] 0.0001539895 0.0001579949 5.266336e-05
 [439,] 0.0001539895 0.0001533976 5.113252e-05
 [440,] 0.0001539895 0.0001532960 5.109868e-05
 [441,] 0.0001539895 0.0001477204 4.924029e-05
 [442,] 0.0001539895 0.0001448757 4.829154e-05
 [443,] 0.0001539895 0.0001476738 4.922455e-05
 [444,] 0.0001539895 0.0001548623 5.162087e-05
 [445,] 0.0001539895 0.0001480830 4.936075e-05
 [446,] 0.0001539895 0.0001525839 5.086149e-05
 [447,] 0.0001539895 0.0001516699 5.055677e-05
 [448,] 0.0001539895 0.0001520649 5.068846e-05
 [449,] 0.0001539895 0.0001507543 5.025155e-05
 [450,] 0.0001539895 0.0001525039 5.083485e-05
 [451,] 0.0001539895 0.0001581222 5.270762e-05
 [452,] 0.0001539895 0.0001526957 5.089844e-05
 [453,] 0.0001539895 0.0001563727 5.212443e-05
 [454,] 0.0001539895 0.0001620438 5.401502e-05
 [455,] 0.0001539895 0.0001561045 5.203491e-05
 [456,] 0.0001539895 0.0001528866 5.096202e-05
 [457,] 0.0001539895 0.0001564957 5.216545e-05
 [458,] 0.0001539895 0.0001547918 5.159700e-05
 [459,] 0.0001539895 0.0001592873 5.309608e-05
 [460,] 0.0001539895 0.0001553571 5.178588e-05
 [461,] 0.0007417000 0.0001518606 3.240970e-04
 [462,] 0.0001539895 0.0001571595 5.238669e-05
 [463,] 0.0004432030 0.0001600361 3.253202e-04
 [464,] 0.0003935094 0.0001472483 1.199550e-04
 [465,] 0.0001539895 0.0001453170 4.843915e-05
 [466,] 0.0001539895 0.0001553714 5.179126e-05
 [467,] 0.0007351142 0.0001506600 2.898029e-04
 [468,] 0.0006646944 0.0001483795 2.171725e-04
 [469,] 0.0001539895 0.0001625207 5.417403e-05
 [470,] 0.0013903167 0.0001499487 4.452859e-04
 [471,] 0.0007411621 0.0001563777 4.557638e-04
 [472,] 0.0001539895 0.0001558928 5.196430e-05
 [473,] 0.0001539895 0.0001743651 5.811907e-05
 [474,] 0.0001539895 0.0001718571 5.728365e-05
 [475,] 0.0001539895 0.0001537642 5.125501e-05
 [476,] 0.0001539895 0.0001521901 5.073047e-05
 [477,] 0.0001539895 0.0001535331 5.117770e-05
 [478,] 0.0013293005 0.0001501967 4.518787e-04
 [479,] 0.0001539895 0.0001612155 5.762749e-05
 [480,] 0.0013453782 0.0001483979 4.201877e-04
 [481,] 0.0012561271 0.0001502411 4.319507e-04
 [482,] 0.0001539895 0.0001589188 5.297006e-05
 [483,] 0.0018156580 0.0001500472 6.149048e-04
 [484,] 0.0012563628 0.0001508653 4.548057e-04
 [485,] 0.0001539895 0.0001583699 5.278851e-05
 [486,] 0.0001539895 0.0001531773 5.105904e-05
 [487,] 0.0011540393 0.0001493377 2.541456e-04
 [488,] 0.0010224105 0.0001492538 2.470662e-04
 [489,] 0.0001539895 0.0001829323 6.097766e-05
 [490,] 0.0001539895 0.0001622151 5.406993e-05
 [491,] 0.0001539895 0.0001830291 1.247137e-04
 [492,] 0.0001539895 0.0001747304 5.824127e-05
 [493,] 0.0001539895 0.0001716283 5.720715e-05
 [494,] 0.0024634201 0.0001497812 5.997833e-04
 [495,] 0.0001539895 0.0001746385 5.821048e-05
 [496,] 0.0001539895 0.0001958489 6.527984e-05
 [497,] 0.0020795838 0.0001501744 6.280701e-04
 [498,] 0.0001539895 0.0001901476 6.338036e-05
 [499,] 0.0001539895 0.0001728237 1.151640e-04
 [500,] 0.0001539895 0.0001726492 1.155250e-04
 [501,] 0.0001539895 0.0001541531 5.138645e-05
 [502,] 0.0001539895 0.0001952201 6.507036e-05
 [503,] 0.0001539895 0.0001946553 6.488218e-05
 [504,] 0.0001539895 0.0001952786 6.508986e-05
 [505,] 0.0001539895 0.0001667893 5.559446e-05
 [506,] 0.0001539895 0.0001676448 5.587965e-05
 [507,] 0.0001539895 0.0001706614 1.093305e-04
 [508,] 0.0001539895 0.0001564539 5.215218e-05
 [509,] 0.0001539895 0.0001511529 5.038606e-05
 [510,] 0.0001539895 0.0001960587 6.534993e-05
 [511,] 0.0001539895 0.0001746124 1.604291e-04
 [512,] 0.0020335897 0.0001500073 5.785009e-04
 [513,] 0.0020760441 0.0001500073 5.899597e-04
 [514,] 0.0001539895 0.0001846092 6.153382e-05
 [515,] 0.0001539895 0.0001515672 5.052411e-05
 [516,] 0.0001539895 0.0001563141 5.210310e-05
 [517,] 0.0001539895 0.0001984085 6.613315e-05
 [518,] 0.0001539895 0.0001595135 5.666838e-05
 [519,] 0.0026066694 0.0001497386 6.094395e-04
 [520,] 0.0001539895 0.0001732403 1.580797e-04
 [521,] 0.0001539895 0.0001981479 6.604624e-05
 [522,] 0.0001539895 0.0001947476 6.491280e-05
 [523,] 0.0023825444 0.0001497670 5.864099e-04
 [524,] 0.0001706754 0.0001591281 1.158224e-04
 [525,] 0.0001539895 0.0001768520 1.592697e-04
 [526,] 0.0001539895 0.0001933212 6.443725e-05
 [527,] 0.0001539895 0.0001764357 1.852784e-04
 [528,] 0.0001539895 0.0001494572 4.982041e-05
 [529,] 0.0001539895 0.0001499647 4.998998e-05
 [530,] 0.0015491212 0.0001497491 3.746291e-04
 [531,] 0.0001539895 0.0001610240 7.106030e-05
 [532,] 0.0001539895 0.0001813722 6.045478e-05
 [533,] 0.0016541390 0.0001535376 8.824489e-04
 [534,] 0.0001539895 0.0001632681 7.498257e-05
 [535,] 0.0013282128 0.0001536289 7.156339e-04
 [536,] 0.0001539895 0.0001779642 5.931873e-05
 [537,] 0.0001539895 0.0001616601 6.806530e-05
 [538,] 0.0013599380 0.0001531329 6.968078e-04
 [539,] 0.0001539895 0.0001836738 1.026519e-04
 [540,] 0.0001539895 0.0001639825 5.465854e-05
 [541,] 0.0001539895 0.0001592264 5.531704e-05
 [542,] 0.0001539895 0.0001623061 6.687694e-05
 [543,] 0.0014764953 0.0001499583 2.901417e-04
 [544,] 0.0001539895 0.0001635547 8.377159e-05
 [545,] 0.0017273294 0.0001521243 7.889414e-04
 [546,] 0.0001539895 0.0001630011 8.316740e-05
 [547,] 0.0001539895 0.0001997513 6.658060e-05
 [548,] 0.0016371789 0.0001522027 7.553980e-04
 [549,] 0.0001539895 0.0001619000 7.816279e-05
 [550,] 0.0001539895 0.0001826940 8.088693e-05
 [551,] 0.0001539895 0.0001639876 8.158071e-05
 [552,] 0.0014995681 0.0001521665 6.897425e-04
 [553,] 0.0001539895 0.0001536314 5.121051e-05
 [554,] 0.0013637531 0.0001524978 6.525159e-04
 [555,] 0.0001539895 0.0001914472 6.381317e-05
 [556,] 0.0001539895 0.0001504384 5.014769e-05
 [557,] 0.0008740748 0.0001552919 5.176034e-05
 [558,] 0.0008220793 0.0001542952 5.142820e-05
 [559,] 0.0001539895 0.0001520788 6.701146e-05
 [560,] 0.0018033494 0.0001531735 9.300462e-04
 [561,] 0.0001601239 0.0001569845 9.878200e-05
 [562,] 0.0001539895 0.0001492183 4.974060e-05
 [563,] 0.0001539895 0.0001519682 5.186791e-05
 [564,] 0.0001539895 0.0001502865 5.009460e-05
 [565,] 0.0012669231 0.0001531064 6.471317e-04
 [566,] 0.0013777329 0.0001535800 7.394385e-04
 [567,] 0.0001539895 0.0001509279 5.030875e-05
 [568,] 0.0001539895 0.0001515764 5.052465e-05
 [569,] 0.0013954997 0.0001497390 3.244121e-04
 [570,] 0.0001539895 0.0001504921 5.016311e-05
 [571,] 0.0017288997 0.0001493480 5.314891e-04
 [572,] 0.0010541596 0.0001497458 2.428879e-04
 [573,] 0.0001539895 0.0001480780 4.935824e-05
 [574,] 0.0001539895 0.0001526586 5.088624e-05
 [575,] 0.0001539895 0.0001709105 5.696736e-05
 [576,] 0.0006355162 0.0001498431 1.348376e-04
 [577,] 0.0001539895 0.0001718894 5.729375e-05
 [578,] 0.0001539895 0.0001709404 5.697753e-05
 [579,] 0.0001539895 0.0001461770 4.872587e-05
 [580,] 0.0006054963 0.0001498032 1.222830e-04
 [581,] 0.0001539895 0.0001517424 5.058079e-05
 [582,] 0.0001539895 0.0001478377 4.927984e-05
 [583,] 0.0001539895 0.0001574878 5.249290e-05
 [584,] 0.0051441031 0.0001504314 7.629770e-04
 [585,] 0.0001539895 0.0001700836 5.669108e-05
 [586,] 0.0055870040 0.0001504103 8.261602e-04
 [587,] 0.0001539895 0.0001569059 5.229906e-05
 [588,] 0.0048180701 0.0001503043 7.451678e-04
 [589,] 0.0001539895 0.0001552346 5.174220e-05
 [590,] 0.0001632182 0.0001527225 5.090527e-05
 [591,] 0.0001539895 0.0001511064 5.036983e-05
 [592,] 0.0001539895 0.0001561265 5.203936e-05
 [593,] 0.0001539895 0.0001726498 5.754630e-05
 [594,] 0.0001539895 0.0001714531 5.714747e-05
 [595,] 0.0001539895 0.0001699298 5.663969e-05
 [596,] 0.0015086212 0.0001516596 6.612000e-04
 [597,] 0.0001539895 0.0001567817 5.225768e-05
 [598,] 0.0001539895 0.0001644687 5.481927e-05
 [599,] 0.0001539895 0.0001694546 5.648126e-05
 [600,] 0.0034887267 0.0001500758 5.501329e-04
 [601,] 0.0001539895 0.0001674833 5.582457e-05
 [602,] 0.0001539895 0.0001697061 5.656595e-05
 [603,] 0.0001539895 0.0001514615 5.048521e-05
 [604,] 0.0001539895 0.0001535326 5.117754e-05
 [605,] 0.0001539895 0.0001611588 8.353785e-05
 [606,] 0.0001539895 0.0001717631 5.725088e-05
 [607,] 0.0001539895 0.0001511269 5.037364e-05
 [608,] 0.0001539895 0.0001512979 5.043054e-05
 [609,] 0.0001539895 0.0001678319 5.594063e-05
 [610,] 0.0001539895 0.0001696602 5.655010e-05
 [611,] 0.0050540747 0.0001503542 7.194032e-04
 [612,] 0.0060648938 0.0001504118 2.107122e-03
 [613,] 0.0001539895 0.0001616250 5.387194e-05
 [614,] 0.0001539895 0.0001510372 5.034387e-05
 [615,] 0.0001539895 0.0001711089 5.703283e-05
 [616,] 0.0001539895 0.0001525786 5.085954e-05
 [617,] 0.0001539895 0.0001475621 4.918603e-05
 [618,] 0.0001539895 0.0001592469 5.308290e-05
 [619,] 0.0001539895 0.0001689722 5.632072e-05
 [620,] 0.0001539895 0.0001698844 5.662469e-05
 [621,] 0.0062287237 0.0001508421 8.238283e-04
 [622,] 0.0001539895 0.0001488023 4.960150e-05
 [623,] 0.0001539895 0.0001491739 4.972541e-05
 [624,] 0.0001539895 0.0001495188 4.984049e-05
 [625,] 0.0001539895 0.0001519799 5.066136e-05
 [626,] 0.0001539895 0.0001492962 4.976623e-05
 [627,] 0.0001539895 0.0001516361 5.054344e-05
 [628,] 0.0001539895 0.0001699630 5.665119e-05
 [629,] 0.0001539895 0.0001699750 5.665517e-05
 [630,] 0.0001539895 0.0001483086 4.943659e-05
 [631,] 0.0001539895 0.0001550153 5.167204e-05
 [632,] 0.0090883110 0.0001517590 1.901280e-03
 [633,] 0.0001539895 0.0001694174 5.646930e-05
 [634,] 0.0001539895 0.0001691290 5.637318e-05
 [635,] 0.0022353084 0.0001501957 3.614472e-04
 [636,] 0.0020856506 0.0001502115 3.376822e-04
 [637,] 0.0022056135 0.0001502166 3.549372e-04
 [638,] 0.0001539895 0.0001697366 5.657566e-05
 [639,] 0.0001539895 0.0001687593 5.625004e-05
 [640,] 0.0001539895 0.0001518288 5.060962e-05
 [641,] 0.0001539895 0.0001520270 5.067380e-05
 [642,] 0.0001539895 0.0001535363 5.117887e-05
 [643,] 0.0001539895 0.0001535118 5.117059e-05
 [644,] 0.0001539895 0.0001487720 4.959149e-05
 [645,] 0.0001539895 0.0001696027 5.653122e-05
 [646,] 0.0001539895 0.0001709492 5.697986e-05
 [647,] 0.0001539895 0.0001514905 5.049488e-05
 [648,] 0.0001539895 0.0001688019 5.626428e-05
 [649,] 0.0001539895 0.0001690608 5.635046e-05
 [650,] 0.0001539895 0.0001513477 5.044737e-05
 [651,] 0.0040347640 0.0001511612 1.613422e-03
 [652,] 0.0001539895 0.0001743356 5.810843e-05
 [653,] 0.0001539895 0.0001701544 5.671492e-05
 [654,] 0.0001539895 0.0001491743 4.972558e-05
 [655,] 0.0001539895 0.0001642215 5.473727e-05
 [656,] 0.0001539895 0.0001716012 5.719690e-05
 [657,] 0.0001539895 0.0001515618 5.051864e-05
 [658,] 0.0007281687 0.0001562086 6.363668e-05
 [659,] 0.0001539895 0.0001715994 5.719635e-05
 [660,] 0.0001539895 0.0001713473 5.711230e-05
 [661,] 0.0001539895 0.0001572718 5.242120e-05
 [662,] 0.0001539895 0.0001485417 4.951242e-05
 [663,] 0.0001539895 0.0001734600 5.781649e-05
 [664,] 0.0001539895 0.0001533990 5.113301e-05
 [665,] 0.0001539895 0.0001710495 5.701317e-05
 [666,] 0.0001539895 0.0001565927 5.219505e-05
 [667,] 0.0001539895 0.0001510448 5.034707e-05
 [668,] 0.0001539895 0.0001709640 5.698467e-05
 [669,] 0.0001539895 0.0001486084 4.953461e-05
 [670,] 0.0001539895 0.0001604564 5.348252e-05
 [671,] 0.0001539895 0.0001704842 5.682464e-05
 [672,] 0.0001539895 0.0001487270 4.957413e-05
 [673,] 0.0001539895 0.0001697894 5.659301e-05
 [674,] 0.0001539895 0.0001533768 5.112563e-05
 [675,] 0.0001539895 0.0001712842 5.709127e-05
 [676,] 0.0001539895 0.0001553813 5.179118e-05
 [677,] 0.0001539895 0.0001501039 5.003330e-05
 [678,] 0.0012453731 0.0001568916 9.265503e-05
 [679,] 0.0025876809 0.0001516830 7.178244e-04
 [680,] 0.0001539895 0.0001542317 5.141092e-05
 [681,] 0.0001539895 0.0001482653 4.942039e-05
 [682,] 0.0015471499 0.0001476510 2.872349e-04
 [683,] 0.0001539895 0.0001687292 5.623988e-05
 [684,] 0.0001539895 0.0001690581 5.634947e-05
 [685,] 0.0012047507 0.0001568608 9.037963e-05
 [686,] 0.0001539895 0.0001709922 5.699403e-05
 [687,] 0.0001539895 0.0001705934 5.686102e-05
 [688,] 0.0001539895 0.0001709788 5.698954e-05
 [689,] 0.0001539895 0.0001711886 5.705933e-05
 [690,] 0.0001539895 0.0001525500 5.084803e-05
 [691,] 0.0001539895 0.0001579636 5.265192e-05
 [692,] 0.0001539895 0.0001588773 5.295966e-05
 [693,] 0.0001539895 0.0001720583 5.734926e-05
 [694,] 0.0001539895 0.0001727148 5.756799e-05
 [695,] 0.0010498949 0.0001566437 8.216438e-05
 [696,] 0.0001539895 0.0001787044 5.956450e-05
 [697,] 0.0001539895 0.0001487925 4.959602e-05
 [698,] 0.0001539895 0.0001714691 5.715294e-05
 [699,] 0.0107762961 0.0001516589 2.438247e-03
 [700,] 0.0013995763 0.0001567302 1.024115e-04
 [701,] 0.0014252734 0.0001476696 2.610546e-04
 [702,] 0.0001539895 0.0001557024 5.189829e-05
 [703,] 0.0011694048 0.0001569498 8.789330e-05
 [704,] 0.0001539895 0.0001707282 5.690598e-05
 [705,] 0.0001539895 0.0001689464 5.631218e-05
 [706,] 0.0013156020 0.0001567077 9.767715e-05
 [707,] 0.0001539895 0.0001545626 5.151852e-05
 [708,] 0.0001539895 0.0001526181 5.087267e-05
 [709,] 0.0001539895 0.0001710551 5.701500e-05
 [710,] 0.0001539895 0.0001712711 5.708712e-05
 [711,] 0.0001539895 0.0001603593 5.345026e-05
 [712,] 0.0011891839 0.0001569104 8.895257e-05
 [713,] 0.0012041239 0.0001567660 9.087891e-05
 [714,] 0.0001539895 0.0001604075 5.346628e-05
 [715,] 0.0001539895 0.0001603943 5.346172e-05
 [716,] 0.0001539895 0.0001701190 5.670286e-05
 [717,] 0.0001539895 0.0001702209 5.673701e-05
 [718,] 0.0001539895 0.0001698799 5.662336e-05
 [719,] 0.0001539895 0.0001502246 5.007305e-05
 [720,] 0.0001539895 0.0001617032 5.389787e-05
 [721,] 0.0016733233 0.0001561825 1.214143e-04
 [722,] 0.0001539895 0.0001601796 5.339029e-05
 [723,] 0.0014082887 0.0001559540 1.074178e-04
 [724,] 0.0001539895 0.0001603750 5.345525e-05
 [725,] 0.0001539895 0.0001616938 5.389494e-05
 [726,] 0.0001539895 0.0001607624 5.358433e-05
 [727,] 0.0001539895 0.0001496077 4.986745e-05
 [728,] 0.0001539895 0.0001600031 5.333134e-05
 [729,] 0.0001539895 0.0001601985 5.339646e-05
 [730,] 0.0001539895 0.0001601150 5.336860e-05
 [731,] 0.0001539895 0.0001601867 5.339251e-05
 [732,] 0.0001539895 0.0001614177 5.380270e-05
 [733,] 0.0014557678 0.0001556667 1.125555e-04
 [734,] 0.0001539895 0.0001601122 5.336759e-05
 [735,] 0.0001539895 0.0001598331 5.327471e-05
 [736,] 0.0011105471 0.0001581040 7.806501e-05
 [737,] 0.0011366872 0.0001595529 7.435021e-05
 [738,] 0.0001628328 0.0001501056 5.003383e-05
 [739,] 0.0001539895 0.0001616224 5.387217e-05
 [740,] 0.0001918120 0.0001525765 5.085714e-05
 [741,] 0.0001539895 0.0001622378 5.407727e-05
 [742,] 0.0001539895 0.0001478909 4.929595e-05
 [743,] 0.0001874925 0.0001522625 5.075250e-05
 [744,] 0.0001539895 0.0001623671 5.412038e-05
 [745,] 0.0001539895 0.0001582228 5.273922e-05
 [746,] 0.0001730104 0.0001643798 5.479056e-05
 [747,] 0.0001539895 0.0001526079 5.086931e-05
 [748,] 0.0001539895 0.0001526074 5.086913e-05
 [749,] 0.0001580890 0.0001536216 5.120549e-05
 [750,] 0.0001539895 0.0001527750 5.092483e-05
 [751,] 0.0001539895 0.0001525885 5.086284e-05
 [752,] 0.0001539895 0.0001535192 5.117304e-05
 [753,] 0.0006233364 0.0001536306 5.120801e-05
 [754,] 0.0004837630 0.0001457691 4.858969e-05
 [755,] 0.0004877548 0.0001537150 5.123621e-05
 [756,] 0.0001539895 0.0001546311 5.154387e-05
 [757,] 0.0001539895 0.0001529952 5.099847e-05
 [758,] 0.0004696822 0.0001528889 5.096096e-05
 [759,] 0.0004705596 0.0001457712 4.859044e-05
 [760,] 0.0004163544 0.0001457712 4.859040e-05
 [761,] 0.0001539895 0.0001553322 5.177748e-05
 [762,] 0.0004345039 0.0001534076 5.113384e-05
 [763,] 0.0005268763 0.0001528622 5.095202e-05
 [764,] 0.0006665822 0.0001453061 4.843472e-05
 [765,] 0.0006544491 0.0001570894 5.236046e-05
 [766,] 0.0005539183 0.0001446173 4.820549e-05
 [767,] 0.0001539895 0.0001525885 5.086285e-05
 [768,] 0.0006744966 0.0001573939 5.246193e-05
 [769,] 0.0016441044 0.0001592130 5.306733e-05
 [770,] 0.0005191787 0.0001529755 5.098977e-05
 [771,] 0.0005507407 0.0001529291 5.097429e-05
 [772,] 0.0006971062 0.0001451550 4.838438e-05
 [773,] 0.0004057192 0.0001458186 4.860629e-05
 [774,] 0.0003933546 0.0001457657 4.858862e-05
 [775,] 0.0001539895 0.0001528566 5.095208e-05
 [776,] 0.0004965922 0.0001457541 4.921519e-05
 [777,] 0.0002665030 0.0001489781 4.965852e-05
 [778,] 0.0001539895 0.0001535769 5.119235e-05
 [779,] 0.0001539895 0.0001460517 4.868386e-05
 [780,] 0.0001539895 0.0001487492 4.958277e-05
 [781,] 0.0001539895 0.0001475325 4.917876e-05
 [782,] 0.0021499777 0.0001513634 4.846357e-04
 [783,] 0.0001539895 0.0001526355 5.087856e-05
 [784,] 0.0004348156 0.0001449145 9.996061e-05
 [785,] 0.0003630983 0.0001535324 1.913835e-04
 [786,] 0.0001539895 0.0001520511 5.068370e-05
 [787,] 0.0012111480 0.0001501788 4.632815e-04
 [788,] 0.0001539895 0.0001518374 5.061235e-05
 [789,] 0.0004322380 0.0001448577 9.924371e-05
 [790,] 0.0004623986 0.0001550669 2.675319e-04
 [791,] 0.0001539895 0.0001520388 5.067959e-05
 [792,] 0.0004089342 0.0001479242 1.349175e-04
 [793,] 0.0001539895 0.0001451123 4.837073e-05
 [794,] 0.0001539895 0.0001454764 4.849226e-05
 [795,] 0.0016874940 0.0001487807 4.834456e-04
 [796,] 0.0004212320 0.0001484044 1.548531e-04
 [797,] 0.0019262416 0.0001490372 5.792582e-04
 [798,] 0.0001539895 0.0001516717 5.055712e-05
 [799,] 0.0005284708 0.0001500580 2.185177e-04
 [800,] 0.0005411664 0.0001503040 2.275639e-04
 [801,] 0.0004463813 0.0001513621 2.036962e-04
 [802,] 0.0017997066 0.0001510876 6.706317e-04
 [803,] 0.0005247271 0.0001517417 2.441524e-04
 [804,] 0.0005713171 0.0001644933 5.184127e-04
 [805,] 0.0006654890 0.0001506070 2.806659e-04
 [806,] 0.0005686893 0.0001497933 2.296321e-04
 [807,] 0.0001539895 0.0001519757 5.065873e-05
 [808,] 0.0001539895 0.0001524613 5.082017e-05
 [809,] 0.0005658582 0.0001480099 1.973177e-04
 [810,] 0.0001539895 0.0001508687 5.028954e-05
 [811,] 0.0001539895 0.0001521905 5.073013e-05
 [812,] 0.0001539895 0.0001515747 5.052490e-05
 [813,] 0.0027132576 0.0001504513 1.030977e-03
 [814,] 0.0006627642 0.0001475766 2.194192e-04
 [815,] 0.0023666391 0.0001491001 7.190135e-04
 [816,] 0.0006214528 0.0001527569 3.089479e-04
 [817,] 0.0024221711 0.0001496770 8.154499e-04
 [818,] 0.0001539895 0.0001536217 5.120727e-05
 [819,] 0.0006796791 0.0001502958 2.828166e-04
 [820,] 0.0026841739 0.0001477439 6.242929e-04
 [821,] 0.0007312447 0.0001499249 2.945514e-04
 [822,] 0.0001966888 0.0001524683 8.082753e-05
 [823,] 0.0001539895 0.0001533638 5.112125e-05
 [824,] 0.0005700278 0.0001495495 2.261621e-04
 [825,] 0.0001539895 0.0001520622 5.068734e-05
 [826,] 0.0023303673 0.0001502503 8.682691e-04
 [827,] 0.0001539895 0.0001536659 5.122187e-05
 [828,] 0.0001539895 0.0001453945 4.846473e-05
 [829,] 0.0004406400 0.0001543791 2.447315e-04
 [830,] 0.0001539895 0.0001480048 4.933494e-05
 [831,] 0.0001539895 0.0001510670 5.035561e-05
 [832,] 0.0021757711 0.0001506891 8.615774e-04
 [833,] 0.0001539895 0.0001479304 4.931013e-05
 [834,] 0.0004460626 0.0001520368 2.118131e-04
 [835,] 0.0025249899 0.0001494929 8.214867e-04
 [836,] 0.0004204812 0.0001498919 1.685302e-04
 [837,] 0.0001539895 0.0001517362 5.057867e-05
 [838,] 0.0001539895 0.0001521522 5.071731e-05
 [839,] 0.0001539895 0.0001479218 4.930725e-05
 [840,] 0.0022342342 0.0001505602 8.688171e-04
 [841,] 0.0019880333 0.0001493431 6.221687e-04
 [842,] 0.0018833268 0.0001508482 7.633204e-04
 [843,] 0.0001539895 0.0001479690 4.932298e-05
 [844,] 0.0004272032 0.0001500997 1.749322e-04
 [845,] 0.0001539895 0.0001479071 4.930236e-05
 [846,] 0.0001539895 0.0001544619 5.148736e-05
 [847,] 0.0001539895 0.0001479049 4.930162e-05
 [848,] 0.0001539895 0.0001533982 5.113275e-05
 [849,] 0.0001539895 0.0001533614 5.112046e-05
 [850,] 0.0002651172 0.0001526326 1.319089e-04
 [851,] 0.0004601888 0.0001511485 2.042029e-04
 [852,] 0.0001539895 0.0001479529 4.931761e-05
 [853,] 0.0027401753 0.0001492967 8.643365e-04
 [854,] 0.0021965759 0.0001503860 8.354668e-04
 [855,] 0.0001539895 0.0001510005 5.033345e-05
 [856,] 0.0001539895 0.0001480382 4.934607e-05
 [857,] 0.0003928529 0.0001529989 1.998305e-04
 [858,] 0.0001539895 0.0001502463 5.008224e-05
 [859,] 0.0001539895 0.0001478386 4.927952e-05
 [860,] 0.0001539895 0.0001509853 5.032840e-05
 [861,] 0.0001539895 0.0001510247 5.034151e-05
 [862,] 0.0001539895 0.0001473597 4.911992e-05
 [863,] 0.0001539895 0.0001476610 4.922033e-05
 [864,] 0.0001539895 0.0001477745 4.925816e-05
 [865,] 0.0004311018 0.0001519308 2.033112e-04
 [866,] 0.0003799660 0.0001520763 1.815888e-04
 [867,] 0.0003634339 0.0001524057 1.778246e-04
 [868,] 0.0001539895 0.0001478143 4.927141e-05
 [869,] 0.0001539895 0.0001478986 4.929955e-05
 [870,] 0.0001539895 0.0001529121 5.097101e-05
 [871,] 0.0001539895 0.0001478407 4.928020e-05
 [872,] 0.0001539895 0.0001447917 4.826384e-05
 [873,] 0.0003958133 0.0001525919 1.958857e-04
 [874,] 0.0001539895 0.0001449319 4.831053e-05
 [875,] 0.0001539895 0.0001479045 4.930150e-05
 [876,] 0.0001539895 0.0001536374 5.121252e-05
 [877,] 0.0001539895 0.0001478750 4.929166e-05
 [878,] 0.0001539895 0.0001478967 4.929889e-05
 [879,] 0.0001539895 0.0001496260 4.987540e-05
 [880,] 0.0001539895 0.0001525720 5.085735e-05
 [881,] 0.0001539895 0.0001479195 4.930648e-05
 [882,] 0.0001539895 0.0001479338 4.931126e-05
 [883,] 0.0001539895 0.0001525726 5.085756e-05
 [884,] 0.0003998187 0.0001527352 1.997628e-04
 [885,] 0.0004096969 0.0001526557 2.035023e-04
 [886,] 0.0027397444 0.0001495073 8.897774e-04
 [887,] 0.0001539895 0.0001481692 4.938972e-05
 [888,] 0.0001539895 0.0001482846 4.942821e-05
 [889,] 0.0002195414 0.0001533132 6.028648e-05
 [890,] 0.0001539895 0.0001480541 4.935138e-05
 [891,] 0.0001539895 0.0001496062 4.986876e-05
 [892,] 0.0001539895 0.0001452128 4.840417e-05
 [893,] 0.0001539895 0.0001478750 4.929165e-05
 [894,] 0.0003680952 0.0001526113 1.825879e-04
 [895,] 0.0032442387 0.0001493789 1.019347e-03
 [896,] 0.0001539895 0.0001478884 4.929613e-05
 [897,] 0.0001539895 0.0001480230 4.934095e-05
 [898,] 0.0001539895 0.0001507412 5.024705e-05
 [899,] 0.0001661319 0.0001582741 1.108218e-04
 [900,] 0.0001539895 0.0001524769 5.082578e-05
 [901,] 0.0001539895 0.0001480416 4.934719e-05
 [902,] 0.0019262751 0.0001504476 7.426420e-04
 [903,] 0.0001539895 0.0001473461 4.911538e-05
 [904,] 0.0023808062 0.0001485862 6.483695e-04
 [905,] 0.0001539895 0.0001441454 4.804846e-05
 [906,] 0.0021684558 0.0001486147 5.988829e-04
 [907,] 0.0001539895 0.0001478103 4.927011e-05
 [908,] 0.0001539895 0.0001465134 4.883781e-05
 [909,] 0.0001539895 0.0001551673 5.172231e-05
 [910,] 0.0002368676 0.0001488468 8.929316e-05
 [911,] 0.0001539895 0.0001477397 4.924660e-05
 [912,] 0.0001539895 0.0001531416 5.104688e-05
 [913,] 0.0001539895 0.0001466090 4.886967e-05
 [914,] 0.0001539895 0.0001463259 4.877529e-05
 [915,] 0.0004229538 0.0001499732 1.713503e-04
 [916,] 0.0003515092 0.0001495721 1.387959e-04
 [917,] 0.0017174584 0.0001484444 4.612216e-04
 [918,] 0.0024332736 0.0001498083 8.490508e-04
 [919,] 0.0001539895 0.0001466394 4.887981e-05
 [920,] 0.0001539895 0.0001525311 5.084370e-05
 [921,] 0.0001539895 0.0001462528 4.875092e-05
 [922,] 0.0001539895 0.0001509745 5.032481e-05
 [923,] 0.0001539895 0.0001478337 4.927790e-05
 [924,] 0.0003243909 0.0001497796 1.309022e-04
 [925,] 0.0001539895 0.0001533803 5.112679e-05
 [926,] 0.0001539895 0.0001472606 4.908702e-05
 [927,] 0.0001539895 0.0001547137 5.157123e-05
 [928,] 0.0003133847 0.0001502386 1.313996e-04
 [929,] 0.0001539895 0.0001465642 4.885472e-05
 [930,] 0.0001539895 0.0001465217 4.884053e-05
 [931,] 0.0018837264 0.0001488627 5.524857e-04
 [932,] 0.0001539895 0.0001514115 5.047050e-05
 [933,] 0.0003040355 0.0001508380 1.335707e-04
 [934,] 0.0001539895 0.0001548917 5.163053e-05
 [935,] 0.0001539895 0.0001514430 5.048098e-05
 [936,] 0.0001539895 0.0001512340 5.041164e-05
 [937,] 0.0020565986 0.0001510436 7.627180e-04
 [938,] 0.0001539895 0.0001541769 5.139229e-05
 [939,] 0.0001539895 0.0001512695 5.042314e-05
 [940,] 0.0001539895 0.0001444821 4.816063e-05
 [941,] 0.0003579819 0.0001502621 1.497057e-04
 [942,] 0.0018673720 0.0001511367 7.128908e-04
 [943,] 0.0003046755 0.0001508195 1.335426e-04
 [944,] 0.0002840838 0.0001498098 1.154611e-04
 [945,] 0.0001539895 0.0001465743 4.885810e-05
 [946,] 0.0001539895 0.0001462855 4.876180e-05
 [947,] 0.0026287178 0.0001491311 7.895838e-04
 [948,] 0.0001539895 0.0001515654 5.052174e-05
 [949,] 0.0010870794 0.0001485054 2.923395e-04
 [950,] 0.0001539895 0.0001511521 5.038404e-05
 [951,] 0.0001539895 0.0001512184 5.040610e-05
 [952,] 0.0018029316 0.0001486114 5.049177e-04
 [953,] 0.0001539895 0.0001512483 5.041604e-05
 [954,] 0.0001539895 0.0001511504 5.038368e-05
 [955,] 0.0001539895 0.0001506375 5.021245e-05
 [956,] 0.0001539895 0.0001508162 5.027207e-05
 [957,] 0.0001539895 0.0001504183 5.013900e-05
 [958,] 0.0004152421 0.0001483554 1.437005e-04
 [959,] 0.0001539895 0.0001520321 5.067754e-05
 [960,] 0.0001539895 0.0001508677 5.028927e-05
 [961,] 0.0001539895 0.0001514427 5.048087e-05
 [962,] 0.0001539895 0.0001448596 4.828645e-05
 [963,] 0.0025139640 0.0001490560 7.586109e-04
 [964,] 0.0003346757 0.0001506256 1.443127e-04
 [965,] 0.0020765060 0.0001484491 5.510073e-04
 [966,] 0.0001539895 0.0001513476 5.044916e-05
 [967,] 0.0001539895 0.0001462386 4.874618e-05
 [968,] 0.0001539895 0.0001465613 4.885378e-05
 [969,] 0.0005667204 0.0001480052 1.879719e-04
 [970,] 0.0004073970 0.0001482300 1.400366e-04
 [971,] 0.0001539895 0.0001514378 5.047926e-05
 [972,] 0.0001539895 0.0001465560 4.885199e-05
 [973,] 0.0003469841 0.0001495257 1.366500e-04
 [974,] 0.0003602547 0.0001477832 1.181795e-04
 [975,] 0.0003539886 0.0001499424 1.442329e-04
 [976,] 0.0001539895 0.0001514927 5.049755e-05
 [977,] 0.0028186653 0.0001489012 8.113960e-04
 [978,] 0.0001539895 0.0001464885 4.882950e-05
 [979,] 0.0001539895 0.0001507452 5.024843e-05
 [980,] 0.0001539895 0.0001514171 5.047235e-05
 [981,] 0.0001539895 0.0001535517 5.118387e-05
 [982,] 0.0001539895 0.0001465616 4.885387e-05
 [983,] 0.0027915244 0.0001512527 1.070238e-03
 [984,] 0.0026344436 0.0001488065 7.461619e-04
 [985,] 0.0003611231 0.0001505260 1.540177e-04
 [986,] 0.0001539895 0.0001514709 5.049020e-05
 [987,] 0.0031157270 0.0001495393 1.010827e-03
 [988,] 0.0040086140 0.0001511674 1.495447e-03
 [989,] 0.0001539895 0.0001535518 5.118389e-05
 [990,] 0.0024278728 0.0001486325 6.682326e-04
 [991,] 0.0001539895 0.0001514319 5.047728e-05
 [992,] 0.0001539895 0.0001487730 4.959087e-05
 [993,] 0.0001539895 0.0001445862 4.819533e-05
 [994,] 0.0001539895 0.0001478201 4.927341e-05
 [995,] 0.0001539895 0.0001525764 5.085885e-05
 [996,] 0.0001539895 0.0001515458 5.051524e-05
 [997,] 0.0001539895 0.0001477149 4.923831e-05
 [998,] 0.0001539895 0.0001513068 5.043558e-05
 [999,] 0.0005987933 0.0001464093 1.762363e-04
[1000,] 0.0026302643 0.0001485405 7.028275e-04
[1001,] 0.0003296483 0.0001496003 1.308806e-04
[1002,] 0.0001539895 0.0001554529 5.181759e-05
[1003,] 0.0001539895 0.0001509188 5.030630e-05
[1004,] 0.0001539895 0.0001513375 5.044583e-05
[1005,] 0.0001539895 0.0001507731 5.025737e-05
[1006,] 0.0001539895 0.0001533603 5.112009e-05
[1007,] 0.0014201620 0.0001484438 4.569892e-04
[1008,] 0.0023308988 0.0001505035 8.837667e-04
[1009,] 0.0001539895 0.0001507884 5.026250e-05
[1010,] 0.0025395257 0.0001490436 7.609434e-04
[1011,] 0.0001539895 0.0001515155 5.050515e-05
[1012,] 0.0001539895 0.0001512909 5.043042e-05
[1013,] 0.0001539895 0.0001515244 5.050814e-05
[1014,] 0.0001539895 0.0001570040 5.233469e-05
[1015,] 0.0001539895 0.0001504083 5.013555e-05
[1016,] 0.0001539895 0.0001494575 4.981892e-05
[1017,] 0.0001539895 0.0001522218 5.074028e-05
[1018,] 0.0001539895 0.0001510426 5.034729e-05
[1019,] 0.0001539895 0.0001519811 5.066032e-05
[1020,] 0.0012175287 0.0001465039 3.402744e-04
[1021,] 0.0001539895 0.0001508941 5.029791e-05
[1022,] 0.0001539895 0.0001533904 5.113012e-05
[1023,] 0.0010636377 0.0001515057 4.370878e-04
[1024,] 0.0001539895 0.0001505151 5.017167e-05
[1025,] 0.0004081707 0.0001519210 1.931333e-04
[1026,] 0.0003428502 0.0001492649 1.325341e-04
[1027,] 0.0004315036 0.0001483202 1.511679e-04
[1028,] 0.0010823897 0.0001535027 5.731604e-04
[1029,] 0.0001539895 0.0001504982 5.016606e-05
[1030,] 0.0001539895 0.0001504934 5.016448e-05
[1031,] 0.0001539895 0.0001504995 5.016649e-05
[1032,] 0.0001539895 0.0001504971 5.016571e-05
[1033,] 0.0002975561 0.0001520889 1.432743e-04
[1034,] 0.0014335190 0.0001498181 5.042283e-04
[1035,] 0.0001539895 0.0001515658 5.052203e-05
[1036,] 0.0001539895 0.0001545456 7.777386e-05
[1037,] 0.0003197316 0.0001521221 1.541064e-04
[1038,] 0.0001539895 0.0001527279 5.090901e-05
[1039,] 0.0001539895 0.0001504901 5.016338e-05
[1040,] 0.0012933088 0.0001498837 4.611779e-04
[1041,] 0.0008653534 0.0001495656 2.997166e-04
[1042,] 0.0003368125 0.0001517716 1.583904e-04
[1043,] 0.0012895411 0.0001501510 4.776142e-04
[1044,] 0.0003316944 0.0001519007 1.574255e-04
[1045,] 0.0001539895 0.0001504983 5.016611e-05
[1046,] 0.0013862952 0.0001499314 4.962338e-04
[1047,] 0.0001539895 0.0001505304 5.017683e-05
[1048,] 0.0002840974 0.0001487130 1.057982e-04
[1049,] 0.0003730650 0.0001717998 4.630381e-04
[1050,] 0.0003197376 0.0001476726 1.113068e-04
[1051,] 0.0003171101 0.0001475411 1.090968e-04
[1052,] 0.0002429622 0.0001514566 1.120991e-04
[1053,] 0.0002776679 0.0001529401 1.413831e-04
[1054,] 0.0001539895 0.0001504967 5.016558e-05
[1055,] 0.0001539895 0.0001504964 5.016547e-05
[1056,] 0.0001539895 0.0001504971 5.016571e-05
[1057,] 0.0003241163 0.0001489868 1.228881e-04
[1058,] 0.0003158262 0.0001477242 1.105071e-04
[1059,] 0.0004695818 0.0001490238 1.752168e-04
[1060,] 0.0002642274 0.0001518017 9.716184e-05
[1061,] 0.0001539895 0.0001504937 5.016457e-05
[1062,] 0.0010805241 0.0001531651 5.505704e-04
[1063,] 0.0003405197 0.0001485014 1.230864e-04
[1064,] 0.0003299166 0.0001517082 1.545032e-04
[1065,] 0.0001539895 0.0001504924 5.016412e-05
[1066,] 0.0006322627 0.0001439346 9.958683e-05
[1067,] 0.0002035065 0.0001472800 6.956098e-05
[1068,] 0.0013565798 0.0001532260 7.065880e-04
[1069,] 0.0015234681 0.0001539971 8.500912e-04
[1070,] 0.0012267376 0.0001498521 4.365300e-04
[1071,] 0.0004067797 0.0001810058 6.584010e-04
[1072,] 0.0003934194 0.0001665311 3.887783e-04
[1073,] 0.0012019015 0.0001498216 4.263285e-04
[1074,] 0.0014298535 0.0001503544 5.469805e-04
[1075,] 0.0003593558 0.0001504829 1.529233e-04
[1076,] 0.0011454385 0.0001496953 3.995997e-04
[1077,] 0.0001539895 0.0001505265 5.017545e-05
[1078,] 0.0010302389 0.0001482281 2.976714e-04
[1079,] 0.0006202648 0.0001739545 8.317150e-04
[1080,] 0.0016135283 0.0001514715 3.802002e-04
[1081,] 0.0003854524 0.0001748324 5.152981e-04
[1082,] 0.0001539895 0.0001505062 5.016890e-05
[1083,] 0.0013404205 0.0001519556 6.143109e-04
[1084,] 0.0012318797 0.0001514473 5.382309e-04
[1085,] 0.0001539895 0.0001505211 5.017367e-05
[1086,] 0.0001539895 0.0001503260 5.010834e-05
[1087,] 0.0003871249 0.0001646703 3.579059e-04
[1088,] 0.0005920087 0.0001747608 8.163920e-04
[1089,] 0.0005407055 0.0001534864 1.248498e-04
[1090,] 0.0003953324 0.0001770888 5.691783e-04
[1091,] 0.0004722034 0.0001678909 4.953400e-04
[1092,] 0.0001539895 0.0001505717 5.019054e-05
[1093,] 0.0001539895 0.0001506642 5.022137e-05
[1094,] 0.0003293823 0.0001604064 2.503580e-04
[1095,] 0.0001539895 0.0001505580 5.018596e-05
[1096,] 0.0001539895 0.0001503160 5.010500e-05
[1097,] 0.0001539895 0.0001520032 5.066764e-05
[1098,] 0.0001539895 0.0001519768 5.065886e-05
[1099,] 0.0001539895 0.0001516981 5.056593e-05
[1100,] 0.0001539895 0.0001521570 5.071894e-05
[1101,] 0.0001539895 0.0001519154 5.063837e-05
[1102,] 0.0001539895 0.0001493366 4.977877e-05
[1103,] 0.0001539895 0.0001484646 4.948785e-05
[1104,] 0.0177141911 0.0001575764 6.536386e-04
[1105,] 0.0001539895 0.0001572656 5.241917e-05
[1106,] 0.0006740451 0.0001458753 9.869468e-05
[1107,] 0.0001539895 0.0001533600 5.111982e-05
[1108,] 0.0001539895 0.0001448584 4.828688e-05
[1109,] 0.0001539895 0.0001488509 4.961698e-05
[1110,] 0.0001539895 0.0001487813 4.959376e-05
[1111,] 0.0001539895 0.0001519127 5.063748e-05
[1112,] 0.0007225272 0.0001460027 1.067866e-04
[1113,] 0.0001539895 0.0001528182 5.093931e-05
[1114,] 0.0001539895 0.0001488457 4.961525e-05
[1115,] 0.0001539895 0.0001447399 4.824731e-05
[1116,] 0.0001539895 0.0001446047 4.820219e-05
[1117,] 0.0001539895 0.0001468213 4.894053e-05
[1118,] 0.0001539895 0.0001469923 4.899739e-05
[1119,] 0.0001539895 0.0001487295 4.957669e-05
[1120,] 0.0001539895 0.0001590588 5.301976e-05
[1121,] 0.0003771912 0.0001637007 5.456374e-05
[1122,] 0.0003929222 0.0001513031 5.336945e-05
[1123,] 0.0001539895 0.0001466930 4.889719e-05
[1124,] 0.0003517684 0.0001846287 6.153770e-05
[1125,] 0.0001539895 0.0001465974 4.886493e-05
[1126,] 0.0002941049 0.0001799423 5.997614e-05
[1127,] 0.0002682884 0.0001574645 5.248636e-05
[1128,] 0.0006189834 0.0002120872 6.979461e-05
[1129,] 0.0003359955 0.0001612187 5.373717e-05
[1130,] 0.0003150380 0.0001605970 5.353006e-05
[1131,] 0.0001539895 0.0001662207 5.540390e-05
[1132,] 0.0001539895 0.0001541760 5.139081e-05
[1133,] 0.0001539895 0.0001478106 4.927028e-05
[1134,] 0.0001539895 0.0001655960 5.519572e-05
[1135,] 0.0001539895 0.0001658899 5.529375e-05
[1136,] 0.0002303019 0.0001586583 5.288420e-05
[1137,] 0.0001539895 0.0001652870 5.509287e-05
[1138,] 0.0001539895 0.0001658260 5.527242e-05
[1139,] 0.0001539895 0.0001657952 5.526214e-05
[1140,] 0.0006925263 0.0002000971 6.668840e-05
[1141,] 0.0001539895 0.0001549163 5.163886e-05
[1142,] 0.0001539895 0.0001657069 5.523269e-05
[1143,] 0.0001539895 0.0001670729 5.568801e-05
[1144,] 0.0106716644 0.0001627194 3.270432e-04
[1145,] 0.0001539895 0.0001676812 5.589065e-05
[1146,] 0.0001539895 0.0001674392 5.580997e-05
[1147,] 0.0001539895 0.0001667397 5.557699e-05
[1148,] 0.0003602327 0.0001611823 5.372501e-05
[1149,] 0.0001539895 0.0001586791 5.289103e-05
[1150,] 0.0001539895 0.0001697930 5.659442e-05
[1151,] 0.0001539895 0.0001478356 4.927871e-05
[1152,] 0.0001539895 0.0001532411 5.107926e-05
[1153,] 0.0005636946 0.0001887379 6.290386e-05
[1154,] 0.0001539895 0.0001660441 5.534520e-05
[1155,] 0.0002131003 0.0001524927 5.083049e-05
[1156,] 0.0001539895 0.0001479857 4.932871e-05
[1157,] 0.0001539895 0.0001533287 5.110843e-05
[1158,] 0.0006181003 0.0001925585 6.417675e-05
[1159,] 0.0002961807 0.0001643618 5.478458e-05
[1160,] 0.0001539895 0.0001529616 5.098610e-05
[1161,] 0.0001539895 0.0001650927 5.502800e-05
[1162,] 0.0001539895 0.0001587492 5.291464e-05
[1163,] 0.0002312776 0.0001524479 5.081559e-05
[1164,] 0.0006237222 0.0001674783 5.582040e-05
[1165,] 0.0005391517 0.0001846920 6.155585e-05
[1166,] 0.0001539895 0.0001583791 5.279129e-05
[1167,] 0.0002854020 0.0001642083 5.473344e-05
[1168,] 0.0001539895 0.0001589234 5.297270e-05
[1169,] 0.0001539895 0.0001601158 5.337006e-05
[1170,] 0.0001539895 0.0001476870 4.922911e-05
[1171,] 0.0002769437 0.0001643232 5.477174e-05
[1172,] 0.0011125781 0.0002041925 6.805214e-05
[1173,] 0.0005578775 0.0001822088 6.072847e-05
[1174,] 0.0001539895 0.0001583589 5.278460e-05
[1175,] 0.0001539895 0.0001656866 5.522612e-05
[1176,] 0.0002832854 0.0001639741 5.465542e-05
[1177,] 0.0001539895 0.0001469935 4.899787e-05
[1178,] 0.0001539895 0.0001469519 4.898399e-05
[1179,] 0.0001539895 0.0001718854 5.729181e-05
[1180,] 0.0001539895 0.0001477956 4.926540e-05
[1181,] 0.0001539895 0.0001737727 5.792068e-05
[1182,] 0.0001539895 0.0001494156 4.980403e-05
[1183,] 0.0001539895 0.0001730830 5.769113e-05
[1184,] 0.0001956093 0.0001519962 5.066518e-05
[1185,] 0.0001539895 0.0001968845 6.562390e-05
[1186,] 0.0001539895 0.0001983723 6.611977e-05
[1187,] 0.0001539895 0.0001524182 5.080565e-05
[1188,] 0.0001539895 0.0001510722 5.035734e-05
[1189,] 0.0001539895 0.0001783521 5.944808e-05
[1190,] 0.0003115766 0.0001490955 4.969757e-05
[1191,] 0.0002293766 0.0001519112 5.191801e-05
[1192,] 0.0001539895 0.0002011533 6.704679e-05
[1193,] 0.0004683581 0.0002056598 6.854270e-05
[1194,] 0.0005274026 0.0002275950 7.067372e-05
[1195,] 0.0004939434 0.0002615728 7.246757e-05
[1196,] 0.0002121387 0.0001519036 5.063439e-05
[1197,] 0.0002155930 0.0001520352 5.067816e-05
[1198,] 0.0001944196 0.0001515944 5.053149e-05
[1199,] 0.0080224324 0.0001527969 1.253675e-03
[1200,] 0.0004961236 0.0001734018 5.779425e-05
[1201,] 0.0001539895 0.0001524541 5.081782e-05
[1202,] 0.0001828212 0.0001515961 5.053207e-05
[1203,] 0.0001539895 0.0001522533 5.075086e-05
[1204,] 0.0002091790 0.0001484959 4.949789e-05
[1205,] 0.0001539895 0.0001532153 5.107161e-05
[1206,] 0.0001539895 0.0001526374 5.087890e-05
[1207,] 0.0001572496 0.0001517364 5.057884e-05
[1208,] 0.0001539895 0.0001452854 4.842862e-05
[1209,] 0.0001539895 0.0001525077 5.083568e-05
[1210,] 0.0003830005 0.0002010231 6.699810e-05
[1211,] 0.0002154430 0.0001522863 5.076175e-05
[1212,] 0.0001798290 0.0001521104 5.070326e-05
[1213,] 0.0001539895 0.0001540844 5.136174e-05
[1214,] 0.0001539895 0.0001493799 4.979213e-05
[1215,] 0.0001539895 0.0001494215 4.980600e-05
[1216,] 0.0002171004 0.0001522745 5.075785e-05
[1217,] 0.0001539895 0.0001532839 5.109450e-05
[1218,] 0.0001973152 0.0001521169 5.070541e-05
[1219,] 0.0002036606 0.0001520933 5.069756e-05
[1220,] 0.0001539895 0.0001519022 5.063401e-05
[1221,] 0.0001539895 0.0001644433 5.481219e-05
[1222,] 0.0001539895 0.0001533687 5.112293e-05
[1223,] 0.0001539895 0.0001520315 5.067688e-05
[1224,] 0.0002075059 0.0001521109 5.070341e-05
[1225,] 0.0001539895 0.0001759908 5.866071e-05
[1226,] 0.0001539895 0.0001520472 5.068162e-05
[1227,] 0.0001539895 0.0001517272 5.057497e-05
[1228,] 0.0001539895 0.0001492423 4.974747e-05
[1229,] 0.0001539895 0.0001492628 4.975435e-05
[1230,] 0.0002169544 0.0001482758 4.942465e-05
[1231,] 0.0001539895 0.0001519190 5.063958e-05
[1232,] 0.0002229795 0.0001529535 5.098390e-05
[1233,] 0.0001539895 0.0001528262 5.094195e-05
[1234,] 0.0001539895 0.0001518101 5.060329e-05
[1235,] 0.0001539895 0.0001774448 5.914462e-05
[1236,] 0.0001539895 0.0001518101 5.060329e-05
[1237,] 0.0001539895 0.0001520958 5.069852e-05
[1238,] 0.0001539895 0.0001520568 5.068486e-05
[1239,] 0.0001539895 0.0001520421 5.068061e-05
[1240,] 0.0001539895 0.0001521013 5.070035e-05
[1241,] 0.0004892438 0.0002177404 7.019109e-05
[1242,] 0.0003260134 0.0002090286 6.743554e-05
[1243,] 0.0003260797 0.0002246101 6.822437e-05
[1244,] 0.0001965375 0.0001619697 5.398750e-05
[1245,] 0.0001539895 0.0001570148 5.233674e-05
[1246,] 0.0001539895 0.0001517444 5.058141e-05
[1247,] 0.0001539895 0.0001517815 5.059378e-05
[1248,] 0.0001539895 0.0001610096 5.366831e-05
[1249,] 0.0001539895 0.0001517296 5.057649e-05
[1250,] 0.0001539895 0.0001529540 5.098429e-05
[1251,] 0.0001539895 0.0001531393 5.104548e-05
[1252,] 0.0001539895 0.0001516644 5.055404e-05
[1253,] 0.0001539895 0.0001490488 4.968228e-05
[1254,] 0.0003462191 0.0003297681 6.963768e-05
[1255,] 0.0004001975 0.0001705680 5.685034e-05
[1256,] 0.0005402818 0.0002449602 7.021832e-05
[1257,] 0.0003509542 0.0003187457 6.930450e-05
[1258,] 0.0004674484 0.0001733856 5.778896e-05
[1259,] 0.0001539895 0.0001493169 4.977229e-05
[1260,] 0.0005089943 0.0001608864 5.362437e-05
[1261,] 0.0001539895 0.0001658135 5.526885e-05
[1262,] 0.0002987595 0.0001501032 5.003175e-05
[1263,] 0.0006689206 0.0001515357 5.050856e-05
[1264,] 0.0006707889 0.0001515357 5.050855e-05
[1265,] 0.0001539895 0.0001505152 5.017170e-05
[1266,] 0.0001539895 0.0001494533 4.981713e-05
[1267,] 0.0001539895 0.0001664424 5.547884e-05
[1268,] 0.0001539895 0.0001556149 5.186987e-05
[1269,] 0.0001539895 0.0001718528 5.728269e-05
[1270,] 0.0001539895 0.0001474905 4.916413e-05
[1271,] 0.0001539895 0.0001612937 5.376255e-05
[1272,] 0.0001539895 0.0001506997 5.023317e-05
[1273,] 0.0001539895 0.0001540200 5.134009e-05
[1274,] 0.0001539895 0.0001469946 4.899825e-05
[1275,] 0.0001539895 0.0001501406 5.004791e-05
[1276,] 0.0001539895 0.0001470273 4.900917e-05
[1277,] 0.0001539895 0.0001526011 5.086750e-05
[1278,] 0.0001539895 0.0001608320 5.360869e-05
[1279,] 0.0001539895 0.0001507258 5.024186e-05
[1280,] 0.0001539895 0.0001471547 4.905199e-05
[1281,] 0.0001539895 0.0001469772 4.899244e-05
[1282,] 0.0001539895 0.0001519512 5.065024e-05
[1283,] 0.0001539895 0.0001469875 4.899589e-05
[1284,] 0.0001539895 0.0001499776 4.999249e-05
[1285,] 0.0001539895 0.0001480949 4.936496e-05
[1286,] 0.0001539895 0.0001526318 5.087772e-05
[1287,] 0.0001539895 0.0001561247 5.204103e-05
[1288,] 0.0001539895 0.0001506876 5.023018e-05
[1289,] 0.0001539895 0.0001525692 5.085692e-05
[1290,] 0.0001539895 0.0001582793 5.275939e-05
[1291,] 0.0001539895 0.0001499682 4.998936e-05
[1292,] 0.0001539895 0.0001499754 4.999177e-05
[1293,] 0.0001539895 0.0001459318 4.864425e-05
[1294,] 0.0001539895 0.0001583026 5.276685e-05
[1295,] 0.0001539895 0.0001457785 4.859299e-05
[1296,] 0.0001539895 0.0001507780 5.025921e-05
[1297,] 0.0001539895 0.0001449758 4.832503e-05
[1298,] 0.0001539895 0.0001518981 5.063254e-05
[1299,] 0.0001539895 0.0001520192 5.067287e-05
[1300,] 0.0001539895 0.0001526083 5.086993e-05
[1301,] 0.0001539895 0.0001550163 5.167222e-05
[1302,] 0.0001539895 0.0001567272 5.224074e-05
[1303,] 0.0001539895 0.0001594756 5.315793e-05
[1304,] 0.0001539895 0.0001456745 4.855818e-05
[1305,] 0.0001539895 0.0001489597 4.965437e-05
[1306,] 0.0001541015 0.0001553672 5.178754e-05
[1307,] 0.0001539895 0.0001519392 5.064779e-05
[1308,] 0.0001539895 0.0001517770 5.059364e-05
[1309,] 0.0001539895 0.0001502783 5.009299e-05
[1310,] 0.0001539895 0.0001487966 4.959957e-05
[1311,] 0.0001539895 0.0001487547 4.958558e-05
[1312,] 0.0001539895 0.0001505558 5.018521e-05
[1313,] 0.0001539895 0.0001467923 4.893090e-05
[1314,] 0.0001539895 0.0001529803 5.099408e-05
[1315,] 0.0001539895 0.0001552810 5.176047e-05
[1316,] 0.0001539895 0.0001490168 4.967298e-05
[1317,] 0.0001539895 0.0001485964 4.953167e-05
[1318,] 0.0001539895 0.0001515180 5.050590e-05
[1319,] 0.0001539895 0.0001521524 5.071726e-05
[1320,] 0.0001539895 0.0001556300 5.187667e-05
[1321,] 0.0001539895 0.0001533801 5.112671e-05
[1322,] 0.0001539895 0.0001511550 5.038498e-05
[1323,] 0.0001539895 0.0001483610 4.945409e-05
[1324,] 0.0001539895 0.0001491077 4.970190e-05
[1325,] 0.0001539895 0.0001485481 4.951657e-05
[1326,] 0.0001539895 0.0001546961 5.156545e-05
[1327,] 0.0001539895 0.0001492715 4.975643e-05
[1328,] 0.0001539895 0.0001472283 4.907599e-05
[1329,] 0.0001539895 0.0001487891 4.959699e-05
[1330,] 0.0001539895 0.0001491364 4.971288e-05
[1331,] 0.0001539895 0.0001512532 5.041670e-05
[1332,] 0.0001539895 0.0001570616 5.235362e-05
[1333,] 0.0001539895 0.0001488835 4.962849e-05
[1334,] 0.0001539895 0.0001489774 4.965983e-05
[1335,] 0.0001539895 0.0001488018 4.960124e-05
[1336,] 0.0001539895 0.0001488854 4.962914e-05
[1337,] 0.0001539895 0.0001487856 4.959583e-05
[1338,] 0.0001539895 0.0001527276 5.090969e-05
[1339,] 0.0001539895 0.0001512532 5.041670e-05
[1340,] 0.0001539895 0.0001537915 5.126384e-05
[1341,] 0.0001539895 0.0001487901 4.959733e-05
[1342,] 0.0001539895 0.0001488014 4.960111e-05
[1343,] 0.0001539895 0.0001541073 5.136895e-05
[1344,] 0.0001539895 0.0001517344 5.057920e-05
[1345,] 0.0001539895 0.0001488819 4.962796e-05
[1346,] 0.0001539895 0.0001488714 4.962448e-05
[1347,] 0.0001539895 0.0001487755 4.959247e-05
[1348,] 0.0001539895 0.0001515582 5.051832e-05
[1349,] 0.0001539895 0.0001470616 4.902045e-05
[1350,] 0.0001539895 0.0001541449 5.138158e-05
[1351,] 0.0001539895 0.0001485786 4.952676e-05
[1352,] 0.0001539895 0.0001488193 4.960709e-05
[1353,] 0.0001539895 0.0001488060 4.960266e-05
[1354,] 0.0001539895 0.0001505904 5.019654e-05
[1355,] 0.0001539895 0.0001505904 5.019654e-05
[1356,] 0.0001539895 0.0001528027 5.093474e-05
[1357,] 0.0001539895 0.0001517835 5.059561e-05
[1358,] 0.0001539895 0.0001489254 4.964249e-05
[1359,] 0.0001539895 0.0001528468 5.094949e-05
[1360,] 0.0001539895 0.0001505904 5.019654e-05
[1361,] 0.0001539895 0.0001520488 5.068272e-05
[1362,] 0.0001539895 0.0001462288 4.874223e-05
[1363,] 0.0001539895 0.0001481763 4.939177e-05
[1364,] 0.0001539895 0.0001462186 4.873911e-05
[1365,] 0.0001539895 0.0001514732 5.049090e-05
[1366,] 0.0001539895 0.0001515058 5.050178e-05
[1367,] 0.0001539895 0.0001601909 5.339608e-05
[1368,] 0.0001539895 0.0001513768 5.045879e-05
[1369,] 0.0001539895 0.0001513760 5.045854e-05
[1370,] 0.0001539895 0.0001513034 5.043432e-05
[1371,] 0.0001539895 0.0001515282 5.050921e-05
[1372,] 0.0001539895 0.0001524753 5.082484e-05
[1373,] 0.0001539895 0.0001522607 5.075326e-05
[1374,] 0.0001539895 0.0001564464 5.214895e-05
[1375,] 0.0001539895 0.0001519376 5.064576e-05
[1376,] 0.0001539895 0.0001500385 5.001195e-05
[1377,] 0.0001539895 0.0001500787 5.002538e-05
[1378,] 0.0001539895 0.0001526246 5.087452e-05
[1379,] 0.0001539895 0.0001489816 4.966008e-05
[1380,] 0.0001539895 0.0001522064 5.073519e-05
[1381,] 0.0001539895 0.0001518802 5.062662e-05
[1382,] 0.0001539895 0.0001524132 5.080410e-05
[1383,] 0.0001539895 0.0001525093 5.083613e-05
[1384,] 0.0001539895 0.0001524147 5.080459e-05
[1385,] 0.0001539895 0.0001526894 5.089763e-05
[1386,] 0.0001539895 0.0001498736 4.995706e-05
[1387,] 0.0001539895 0.0001529496 5.098377e-05
[1388,] 0.0001539895 0.0001490622 4.968683e-05
[1389,] 0.0001539895 0.0001501489 5.004971e-05
[1390,] 0.0001539895 0.0001524475 5.081550e-05
[1391,] 0.0001539895 0.0001528675 5.095546e-05
[1392,] 0.0001539895 0.0001526782 5.089238e-05
[1393,] 0.0001539895 0.0001618626 5.395330e-05
[1394,] 0.0001539895 0.0001527180 5.090565e-05
[1395,] 0.0001539895 0.0001490557 4.968468e-05
[1396,] 0.0001539895 0.0001527544 5.091786e-05
[1397,] 0.0001539895 0.0001528877 5.096312e-05
[1398,] 0.0001539895 0.0001516638 5.055453e-05
[1399,] 0.0001539895 0.0001601040 5.336707e-05
[1400,] 0.0001539895 0.0001464178 4.880496e-05
[1401,] 0.0001539895 0.0001515205 5.050657e-05
[1402,] 0.0001539895 0.0001459497 4.864969e-05
[1403,] 0.0001539895 0.0001530164 5.100514e-05
[1404,] 0.0001539895 0.0001524109 5.080339e-05
[1405,] 0.0001539895 0.0001551084 5.170049e-05
[1406,] 0.0001539895 0.0001489596 4.965265e-05
[1407,] 0.0001539895 0.0001522585 5.075261e-05
[1408,] 0.0001539895 0.0001461529 4.871733e-05
[1409,] 0.0001539895 0.0001561671 5.205583e-05
[1410,] 0.0001539895 0.0001490504 4.968292e-05
[1411,] 0.0001539895 0.0001466585 4.888505e-05
[1412,] 0.0001539895 0.0001526083 5.086931e-05
[1413,] 0.0001539895 0.0001623384 6.485563e-05
[1414,] 0.0001539895 0.0001497211 4.990552e-05
[1415,] 0.0001539895 0.0001494377 4.981197e-05
[1416,] 0.0001539895 0.0001528552 5.095142e-05
[1417,] 0.0001539895 0.0001523789 5.079272e-05
[1418,] 0.0001539895 0.0001525963 5.086521e-05
[1419,] 0.0001539895 0.0001588995 5.296639e-05
[1420,] 0.0001539895 0.0001492299 4.974274e-05
[1421,] 0.0001539895 0.0001525009 5.083488e-05
[1422,] 0.0001539895 0.0001526726 5.089057e-05
[1423,] 0.0001539895 0.0001492464 4.974824e-05
[1424,] 0.0001539895 0.0001493761 4.979144e-05
[1425,] 0.0001539895 0.0001675968 5.586449e-05
[1426,] 0.0001539895 0.0001523259 5.077509e-05
[1427,] 0.0001539895 0.0001493318 4.977668e-05
[1428,] 0.0001539895 0.0001525429 5.084740e-05
[1429,] 0.0001539895 0.0001644885 5.923839e-05
[1430,] 0.0001539895 0.0001659075 5.530130e-05
[1431,] 0.0001539895 0.0001575490 5.251623e-05
[1432,] 0.0001539895 0.0001483183 4.943798e-05
[1433,] 0.0001539895 0.0001482969 4.943089e-05
[1434,] 0.0001539895 0.0001494625 4.982026e-05
[1435,] 0.0001539895 0.0001492757 4.975799e-05
[1436,] 0.0001539895 0.0001493318 4.977669e-05
[1437,] 0.0001539895 0.0001522770 5.075878e-05
[1438,] 0.0001539895 0.0001491698 4.972272e-05
[1439,] 0.0001539895 0.0001577582 5.258820e-05
[1440,] 0.0001539895 0.0001653763 5.997754e-05
[1441,] 0.0001539895 0.0001492900 4.976278e-05
[1442,] 0.0001539895 0.0001523114 5.077026e-05
[1443,] 0.0001539895 0.0001523350 5.077809e-05
[1444,] 0.0001539895 0.0001522815 5.076026e-05
[1445,] 0.0001539895 0.0001493263 4.977486e-05
[1446,] 0.0001539895 0.0001493114 4.976898e-05
[1447,] 0.0001539895 0.0001533410 5.111354e-05
[1448,] 0.0001539895 0.0001674053 5.580053e-05
[1449,] 0.0001539895 0.0001527184 5.090589e-05
[1450,] 0.0001539895 0.0001468424 4.894709e-05
[1451,] 0.0001539895 0.0001496068 4.986827e-05
[1452,] 0.0001539895 0.0001648084 5.700837e-05
[1453,] 0.0001539895 0.0001516941 5.056453e-05
[1454,] 0.0001539895 0.0001492589 4.975243e-05
[1455,] 0.0001539895 0.0001526316 5.087693e-05
[1456,] 0.0001539895 0.0001527198 5.090633e-05
[1457,] 0.0001539895 0.0001494513 4.981651e-05
[1458,] 0.0001539895 0.0001482374 4.941108e-05
[1459,] 0.0001539895 0.0001493026 4.976609e-05
[1460,] 0.0001539895 0.0001527464 5.091671e-05
[1461,] 0.0001539895 0.0001492439 4.974649e-05
[1462,] 0.0001539895 0.0001495150 4.983682e-05
[1463,] 0.0001539895 0.0001521332 5.071085e-05
[1464,] 0.0001539895 0.0001527085 5.090255e-05
[1465,] 0.0001539895 0.0001490247 4.967409e-05
[1466,] 0.0001539895 0.0001463440 4.878110e-05
[1467,] 0.0001539895 0.0001466668 4.888779e-05
[1468,] 0.0001539895 0.0001494319 4.981002e-05
[1469,] 0.0001539895 0.0001523941 5.079782e-05
[1470,] 0.0001539895 0.0001513495 5.044982e-05
[1471,] 0.0001539895 0.0001521673 5.072218e-05
[1472,] 0.0001539895 0.0001490864 4.969396e-05
[1473,] 0.0001539895 0.0001497469 4.991404e-05
[1474,] 0.0001539895 0.0001472308 4.907642e-05
[1475,] 0.0001539895 0.0001600523 5.334818e-05
[1476,] 0.0001539895 0.0001526944 5.089935e-05
[1477,] 0.0001539895 0.0001526693 5.088949e-05
[1478,] 0.0001539895 0.0001496269 4.987503e-05
[1479,] 0.0001539895 0.0001472919 4.909679e-05
[1480,] 0.0001539895 0.0001526377 5.087895e-05
[1481,] 0.0001539895 0.0001521632 5.072088e-05
[1482,] 0.0001539895 0.0001493318 4.977668e-05
[1483,] 0.0001539895 0.0001672655 5.575403e-05
[1484,] 0.0001539895 0.0001642009 8.485008e-05
[1485,] 0.0001539895 0.0001523661 5.078849e-05
[1486,] 0.0001539895 0.0001526746 5.089125e-05
[1487,] 0.0001539895 0.0001495174 4.983855e-05
[1488,] 0.0001539895 0.0001522382 5.074582e-05
[1489,] 0.0001539895 0.0001493503 4.978286e-05
[1490,] 0.0001539895 0.0001623246 5.410720e-05
[1491,] 0.0001539895 0.0001522488 5.074942e-05
[1492,] 0.0001539895 0.0001521486 5.071414e-05
[1493,] 0.0001539895 0.0001522740 5.075781e-05
[1494,] 0.0001539895 0.0001492743 4.975647e-05
[1495,] 0.0001539895 0.0001529159 5.097173e-05
[1496,] 0.0001539895 0.0001476781 4.922544e-05
[1497,] 0.0001539895 0.0001553582 5.178594e-05
[1498,] 0.0001539895 0.0001494368 4.981167e-05
[1499,] 0.0001539895 0.0001522812 5.076013e-05
[1500,] 0.0001669033 0.0001478780 4.929347e-05
[1501,] 0.0001539895 0.0001533212 5.110677e-05
[1502,] 0.0001539895 0.0001582759 5.836582e-05
[1503,] 0.0001539895 0.0001552657 5.175465e-05
[1504,] 0.0001539895 0.0001486511 4.954893e-05
[1505,] 0.0001539895 0.0001582984 6.008123e-05
[1506,] 0.0001539895 0.0001491712 4.972328e-05
[1507,] 0.0001539895 0.0001559495 5.198270e-05
[1508,] 0.0001539895 0.0001552784 5.175892e-05
[1509,] 0.0001539895 0.0001621596 5.405263e-05
[1510,] 0.0001539895 0.0001513536 5.045114e-05
[1511,] 0.0001539895 0.0001705013 5.683260e-05
[1512,] 0.0001539895 0.0001540159 5.133811e-05
[1513,] 0.0001539895 0.0001481946 4.939779e-05
[1514,] 0.0001539895 0.0001511898 5.039784e-05
[1515,] 0.0001539895 0.0001681821 5.605944e-05
[1516,] 0.0001539895 0.0001509651 5.032169e-05
[1517,] 0.0001729810 0.0001540858 8.810068e-05
[1518,] 0.0001539895 0.0001467656 4.892262e-05
[1519,] 0.0001549001 0.0001539212 7.833803e-05
[1520,] 0.0001539895 0.0001482032 4.940056e-05
[1521,] 0.0001539895 0.0001528684 5.095738e-05
[1522,] 0.0001568657 0.0001536014 7.666198e-05
[1523,] 0.0001539895 0.0001477423 4.924839e-05
[1524,] 0.0003021127 0.0001541216 1.586909e-04
[1525,] 0.0001539895 0.0001484335 4.947736e-05
[1526,] 0.0001539895 0.0001483364 4.944494e-05
[1527,] 0.0002848031 0.0001555475 1.762649e-04
[1528,] 0.0001539895 0.0001683844 5.612650e-05
[1529,] 0.0001539895 0.0001529730 5.099189e-05
[1530,] 0.0001539895 0.0001485170 4.950512e-05
[1531,] 0.0001539895 0.0001592092 5.306889e-05
[1532,] 0.0001539895 0.0001569568 5.231809e-05
[1533,] 0.0001539895 0.0001680736 5.602308e-05
[1534,] 0.0001539895 0.0001800154 6.000324e-05
[1535,] 0.0001539895 0.0001745379 5.817742e-05
[1536,] 0.0001539895 0.0001484923 4.949783e-05
[1537,] 0.0001539895 0.0001512550 5.041865e-05
[1538,] 0.0001539895 0.0001554454 5.181429e-05
[1539,] 0.0001539895 0.0001510934 5.036433e-05
[1540,] 0.0001741139 0.0001536249 8.562699e-05
[1541,] 0.0001539895 0.0001484411 4.948048e-05
[1542,] 0.0001539895 0.0001539227 5.130967e-05
[1543,] 0.0001539895 0.0001546386 5.154841e-05
[1544,] 0.0001539895 0.0001501142 5.003806e-05
[1545,] 0.0001539895 0.0001510008 5.033355e-05
[1546,] 0.0001539895 0.0001498011 4.993440e-05
[1547,] 0.0001539895 0.0001491442 4.971533e-05
[1548,] 0.0001539895 0.0001505756 5.019184e-05
[1549,] 0.0002184799 0.0001530491 1.008732e-04
[1550,] 0.0001539895 0.0001554006 5.179941e-05
[1551,] 0.0001539895 0.0001508866 5.029552e-05
[1552,] 0.0001539895 0.0001495947 4.986581e-05
[1553,] 0.0001539895 0.0001507518 5.025056e-05
[1554,] 0.0001539895 0.0001502739 5.009131e-05
[1555,] 0.0001539895 0.0001653396 5.511193e-05
[1556,] 0.0001539895 0.0001515741 5.052605e-05
[1557,] 0.0001539895 0.0001531108 5.103664e-05
[1558,] 0.0001539895 0.0001567270 5.224148e-05
[1559,] 0.0001539895 0.0001544123 5.147019e-05
[1560,] 0.0001539895 0.0001533456 5.111523e-05
[1561,] 0.0001539895 0.0001496352 4.987836e-05
[1562,] 0.0001539895 0.0001547031 5.156711e-05
[1563,] 0.0001539895 0.0001554462 5.181471e-05
[1564,] 0.0001539895 0.0001674671 5.582143e-05
[1565,] 0.0001539895 0.0001479667 4.932176e-05
[1566,] 0.0001539895 0.0001481186 4.937242e-05
[1567,] 0.0001539895 0.0001645052 5.483351e-05
[1568,] 0.0006322475 0.0001535102 3.128965e-04
[1569,] 0.0001539895 0.0001499646 4.998776e-05
[1570,] 0.0003209892 0.0001515931 1.153774e-04
[1571,] 0.0001539895 0.0001598617 5.328893e-05
[1572,] 0.0001539895 0.0001472749 4.909172e-05
[1573,] 0.0003207455 0.0001515989 1.155337e-04
[1574,] 0.0001539895 0.0001566328 5.221022e-05
[1575,] 0.0001539895 0.0001534654 5.115547e-05
[1576,] 0.0001539895 0.0001570465 5.234741e-05
[1577,] 0.0001539895 0.0001448396 4.827980e-05
[1578,] 0.0001539895 0.0001448500 4.828342e-05
[1579,] 0.0001539895 0.0001664468 5.548086e-05
[1580,] 0.0001539895 0.0001648158 5.493726e-05
[1581,] 0.0001539895 0.0001596987 5.323515e-05
[1582,] 0.0001539895 0.0001515335 5.281952e-05
[1583,] 0.0001539895 0.0001594945 5.316703e-05
[1584,] 0.0001539895 0.0001642307 5.474606e-05
[1585,] 0.0001539895 0.0001534702 5.115631e-05
[1586,] 0.0001539895 0.0001504703 5.015533e-05
[1587,] 0.0001539895 0.0001525074 5.083600e-05
[1588,] 0.0001539895 0.0001532203 5.107369e-05
[1589,] 0.0001539895 0.0001449558 4.831838e-05
[1590,] 0.0001539895 0.0001553245 5.177522e-05
[1591,] 0.0001539895 0.0001591413 5.304625e-05
[1592,] 0.0001539895 0.0001519535 5.064961e-05
[1593,] 0.0001539895 0.0001548022 5.160037e-05
[1594,] 0.0001539895 0.0001543106 5.143542e-05
[1595,] 0.0001694648 0.0001500343 5.001178e-05
[1596,] 0.0001539895 0.0001527545 5.091648e-05
[1597,] 0.0001539895 0.0001470458 4.901549e-05
[1598,] 0.0001539895 0.0001592946 5.309741e-05
[1599,] 0.0001539895 0.0001540422 5.134763e-05
[1600,] 0.0012869578 0.0001595650 1.214319e-03
[1601,] 0.0001539895 0.0001537530 5.125047e-05
[1602,] 0.0001539895 0.0001701349 5.670980e-05
[1603,] 0.0001539895 0.0001522497 5.074984e-05
[1604,] 0.0001539895 0.0001540505 5.134999e-05
[1605,] 0.0001539895 0.0001503583 5.011934e-05
[1606,] 0.0001539895 0.0001893880 6.313550e-05
[1607,] 0.0001729063 0.0001517096 7.303158e-05
[1608,] 0.0001539895 0.0001546064 5.153523e-05
[1609,] 0.0001539895 0.0001537824 5.126058e-05
[1610,] 0.0005009543 0.0001574635 3.766497e-04
[1611,] 0.0001539895 0.0001499825 4.999431e-05
[1612,] 0.0001539895 0.0001906841 6.356764e-05
[1613,] 0.0005437053 0.0001575940 4.157178e-04
[1614,] 0.0001539895 0.0001546088 5.153595e-05
[1615,] 0.0001539895 0.0001540242 5.134119e-05
[1616,] 0.0006804075 0.0001536279 3.432300e-04
[1617,] 0.0001539895 0.0001610932 5.369685e-05
[1618,] 0.0001539895 0.0001558996 5.196691e-05
[1619,] 0.0001539895 0.0001572382 5.241212e-05
[1620,] 0.0001539895 0.0001545688 5.152270e-05
[1621,] 0.0002899667 0.0001600941 2.017094e-04
[1622,] 0.0004485953 0.0001572637 3.294727e-04
[1623,] 0.0001539895 0.0001546034 5.153419e-05
[1624,] 0.0001539895 0.0001593191 5.310531e-05
[1625,] 0.0001539895 0.0001600193 5.333847e-05
[1626,] 0.0003549598 0.0001573410 2.588775e-04
[1627,] 0.0004326273 0.0001577157 3.298075e-04
[1628,] 0.0002826928 0.0001571592 1.954737e-04
[1629,] 0.0001539895 0.0001606905 5.356225e-05
[1630,] 0.0004455999 0.0001574847 3.336344e-04
[1631,] 0.0001539895 0.0001991275 6.638394e-05
[1632,] 0.0001539895 0.0001503013 5.010057e-05
[1633,] 0.0001539895 0.0001670301 5.567504e-05
[1634,] 0.0001539895 0.0001594308 5.314287e-05
[1635,] 0.0004059439 0.0001569689 2.888142e-04
[1636,] 0.0001539895 0.0001665455 5.551804e-05
[1637,] 0.0001539895 0.0001665617 5.551890e-05
[1638,] 0.0001539895 0.0001526357 5.087879e-05
[1639,] 0.0001539895 0.0001668847 5.563112e-05
[1640,] 0.0001683003 0.0001495655 4.985529e-05
[1641,] 0.0001539895 0.0001532030 5.106741e-05
[1642,] 0.0001539895 0.0001497634 4.992237e-05
[1643,] 0.0001539895 0.0001498726 4.995889e-05
[1644,] 0.0004705543 0.0001574671 3.526128e-04
[1645,] 0.0003754032 0.0001572028 2.712110e-04
[1646,] 0.0003582602 0.0001592235 3.067437e-04
[1647,] 0.0001539895 0.0001547769 5.159269e-05
[1648,] 0.0001539895 0.0001559091 5.196937e-05
[1649,] 0.0001539895 0.0001487195 4.957383e-05
[1650,] 0.0002637060 0.0001560685 1.667486e-04
[1651,] 0.0001539895 0.0001471646 4.905439e-05
[1652,] 0.0001539895 0.0001542436 5.141423e-05
[1653,] 0.0001539895 0.0001519068 5.063607e-05
[1654,] 0.0001539895 0.0001594752 5.315727e-05
[1655,] 0.0001539895 0.0001554537 5.181743e-05
[1656,] 0.0001539895 0.0001595342 5.317686e-05
[1657,] 0.0001539895 0.0001596430 5.321310e-05
[1658,] 0.0001539895 0.0001566176 5.220603e-05
[1659,] 0.0001539895 0.0001553454 5.178127e-05
[1660,] 0.0002683948 0.0001515816 9.852261e-05
[1661,] 0.0002815724 0.0001516257 1.032807e-04
[1662,] 0.0003194526 0.0001499407 6.732810e-05
[1663,] 0.0001539895 0.0001550357 5.167806e-05
[1664,] 0.0003308246 0.0001499468 7.001207e-05
[1665,] 0.0001539895 0.0001558994 5.196573e-05
[1666,] 0.0001539895 0.0001527337 5.091162e-05
[1667,] 0.0009575959 0.0001497267 7.281364e-05
[1668,] 0.0001539895 0.0001564856 5.216107e-05
[1669,] 0.0001539895 0.0001562389 5.207886e-05
[1670,] 0.0001539895 0.0001518689 5.062329e-05
[1671,] 0.0003667749 0.0001481776 4.939227e-05
[1672,] 0.0002872233 0.0001513666 1.023779e-04
[1673,] 0.0001539895 0.0001460697 4.869008e-05
[1674,] 0.0001539895 0.0001562464 5.208119e-05
[1675,] 0.0006047745 0.0001490114 2.213780e-04
[1676,] 0.0001539895 0.0001555225 5.184031e-05
[1677,] 0.0001539895 0.0001549352 5.164521e-05
[1678,] 0.0001539895 0.0001465933 4.886424e-05
[1679,] 0.0001539895 0.0001560999 5.203243e-05
[1680,] 0.0001539895 0.0001463520 4.878387e-05
[1681,] 0.0001539895 0.0001457848 4.859506e-05
[1682,] 0.0001539895 0.0001559270 5.197505e-05
[1683,] 0.0001539895 0.0001538564 5.128597e-05
[1684,] 0.0004436659 0.0001498471 7.393412e-05
[1685,] 0.0001539895 0.0001461522 4.871737e-05
[1686,] 0.0001539895 0.0001573805 5.245958e-05
[1687,] 0.0003599893 0.0001489462 1.267522e-04
[1688,] 0.0006744965 0.0001465156 4.885945e-05
[1689,] 0.0001539895 0.0001650615 5.502111e-05
[1690,] 0.0014714452 0.0001487882 9.777826e-05
[1691,] 0.0001539895 0.0001546324 5.154438e-05
[1692,] 0.0001539895 0.0001485587 4.951983e-05
[1693,] 0.0001539895 0.0001558746 5.195852e-05
[1694,] 0.0001539895 0.0001592217 5.307440e-05
[1695,] 0.0002106670 0.0001498738 4.995814e-05
[1696,] 0.0001539895 0.0001609594 5.365369e-05
[1697,] 0.0001539895 0.0001590331 5.301152e-05
[1698,] 0.0001539895 0.0001609283 5.364332e-05
[1699,] 0.0001539895 0.0001540992 5.136660e-05
[1700,] 0.0002138087 0.0001498637 4.995474e-05
[1701,] 0.0001539895 0.0001567333 5.224373e-05
[1702,] 0.0001539895 0.0001557189 5.190562e-05
[1703,] 0.0001539895 0.0001522611 5.075159e-05
[1704,] 0.0001539895 0.0001612258 5.374256e-05
[1705,] 0.0001539895 0.0001573670 5.245647e-05
[1706,] 0.0002216319 0.0001498657 5.106304e-05
[1707,] 0.0001539895 0.0001618059 5.393588e-05
[1708,] 0.0002288588 0.0001498637 5.238986e-05
[1709,] 0.0001539895 0.0001613806 5.379412e-05
[1710,] 0.0002160165 0.0001498688 5.018539e-05
[1711,] 0.0002232312 0.0001498656 5.141279e-05
[1712,] 0.0004275029 0.0001461813 1.125798e-04
[1713,] 0.0001539895 0.0001610791 5.369353e-05
[1714,] 0.0010974991 0.0001480174 9.362916e-05
[1715,] 0.0001539895 0.0001611751 5.372560e-05
[1716,] 0.0002176592 0.0001499315 5.250313e-05
[1717,] 0.0002193302 0.0001498974 5.181754e-05
[1718,] 0.0001539895 0.0001541838 5.139459e-05
[1719,] 0.0003692284 0.0001443695 7.132310e-05
[1720,] 0.0001539895 0.0001588508 5.994239e-05
[1721,] 0.0001539895 0.0001535598 5.118628e-05
[1722,] 0.0001539895 0.0001531673 6.269951e-05
[1723,] 0.0001539895 0.0001527039 5.502730e-05
[1724,] 0.0001539895 0.0001539968 6.204370e-05
[1725,] 0.0001539895 0.0001533423 5.111381e-05
[1726,] 0.0003254922 0.0001445434 5.603650e-05
[1727,] 0.0001568458 0.0001498447 4.994837e-05
[1728,] 0.0001539895 0.0001539649 5.132131e-05
[1729,] 0.0001539895 0.0001534527 5.984256e-05
[1730,] 0.0003268328 0.0001445201 5.713975e-05
[1731,] 0.0004125423 0.0001460411 5.282690e-05
[1732,] 0.0001539895 0.0001535334 5.117784e-05
[1733,] 0.0001539895 0.0001534317 5.487661e-05
[1734,] 0.0002579844 0.0001447685 5.360172e-05
[1735,] 0.0001539895 0.0001532621 5.108706e-05
[1736,] 0.0001539895 0.0001504788 5.015928e-05
[1737,] 0.0001539895 0.0001601330 8.233993e-05
[1738,] 0.0001539895 0.0001539696 5.132299e-05
[1739,] 0.0002805725 0.0001480582 9.993421e-05
[1740,] 0.0001554760 0.0001498271 4.994244e-05
[1741,] 0.0001539895 0.0001615906 9.277351e-05
[1742,] 0.0001539895 0.0001542789 5.142605e-05
[1743,] 0.0001539895 0.0001610376 9.697470e-05
[1744,] 0.0001539895 0.0001542578 5.141893e-05
[1745,] 0.0004159561 0.0001465815 1.247127e-04
[1746,] 0.0004694547 0.0001463349 1.351791e-04
[1747,] 0.0004235600 0.0001463823 1.238771e-04
[1748,] 0.0001750154 0.0001529407 8.351912e-05
[1749,] 0.0001539895 0.0001564228 5.214035e-05
[1750,] 0.0004512384 0.0001464303 1.319069e-04
[1751,] 0.0001539895 0.0001614520 1.194723e-04
[1752,] 0.0005911441 0.0001459020 1.562752e-04
[1753,] 0.0001539895 0.0001534661 7.365024e-05
[1754,] 0.0001539895 0.0001616695 1.168215e-04
[1755,] 0.0001539895 0.0001561628 5.205369e-05
[1756,] 0.0001971003 0.0001662618 2.196036e-04
[1757,] 0.0001539895 0.0001546572 5.155229e-05
[1758,] 0.0001539895 0.0001539978 6.368527e-05
[1759,] 0.0001539895 0.0001537938 5.795853e-05
[1760,] 0.0001539895 0.0001506127 5.020418e-05
[1761,] 0.0001539895 0.0001494128 4.980314e-05
[1762,] 0.0001539895 0.0001538275 5.127550e-05
[1763,] 0.0005610498 0.0001497291 2.207615e-04
[1764,] 0.0007861452 0.0001461323 2.092861e-04
[1765,] 0.0001539895 0.0001623907 9.243642e-05
[1766,] 0.0001539895 0.0001532416 5.108046e-05
[1767,] 0.0001539895 0.0001560004 5.199880e-05
[1768,] 0.0001539895 0.0001583431 5.278129e-05
[1769,] 0.0001539895 0.0001479607 4.932028e-05
[1770,] 0.0006647819 0.0001492000 2.479807e-04
[1771,] 0.0001539895 0.0001635126 1.066676e-04
[1772,] 0.0003346600 0.0001501460 1.394624e-04
[1773,] 0.0001539895 0.0001537338 5.124413e-05
[1774,] 0.0001539895 0.0001530811 5.102700e-05
[1775,] 0.0001539895 0.0001528414 5.094714e-05
[1776,] 0.0001539895 0.0001554993 5.183261e-05
[1777,] 0.0009588584 0.0001541177 5.151124e-04
[1778,] 0.0001539895 0.0001592577 5.308560e-05
[1779,] 0.0001539895 0.0001565422 5.218124e-05
[1780,] 0.0001539895 0.0001545622 5.152130e-05
[1781,] 0.0001539895 0.0001451789 4.839306e-05
[1782,] 0.0001539895 0.0001509339 5.031047e-05
[1783,] 0.0001539895 0.0001545339 5.151144e-05
[1784,] 0.0001539895 0.0001511042 5.036746e-05
[1785,] 0.0001539895 0.0001450349 4.834508e-05
[1786,] 0.0001539895 0.0001440985 4.803282e-05
[1787,] 0.0001539895 0.0001441606 4.805353e-05
[1788,] 0.0001539895 0.0001443819 4.812727e-05
[1789,] 0.0001539895 0.0001539291 5.130919e-05
[1790,] 0.0001539895 0.0001510702 5.035580e-05
[1791,] 0.0001539895 0.0001460202 4.867336e-05
[1792,] 0.0001539895 0.0001465615 4.885403e-05
[1793,] 0.0001539895 0.0001460837 4.869466e-05
[1794,] 0.0001539895 0.0001472169 4.907252e-05
[1795,] 0.0001539895 0.0001537815 5.125986e-05
[1796,] 0.0002141392 0.0001523262 5.943738e-05
[1797,] 0.0001539895 0.0001495210 4.984040e-05
[1798,] 0.0002087320 0.0001523439 5.078124e-05
[1799,] 0.0001539895 0.0001534173 5.113997e-05
[1800,] 0.0001680518 0.0001553722 1.117334e-04
[1801,] 0.0003572748 0.0001578446 1.691228e-04
[1802,] 0.0001539895 0.0001504161 5.013888e-05
[1803,] 0.0002384943 0.0001472472 7.839539e-05
[1804,] 0.0002436380 0.0001466645 7.543364e-05
[1805,] 0.0002074801 0.0001461562 6.036110e-05
[1806,] 0.0005654570 0.0001541030 2.922278e-04
[1807,] 0.0001539895 0.0001459214 4.863900e-05
[1808,] 0.0001539895 0.0001487495 4.958270e-05
[1809,] 0.0001539895 0.0001561926 5.206458e-05
[1810,] 0.0001539895 0.0001594851 5.316224e-05
[1811,] 0.0001539895 0.0001488727 4.962362e-05
[1812,] 0.0001558238 0.0001589836 1.286326e-04
[1813,] 0.0001539895 0.0001609525 5.365139e-05
[1814,] 0.0003577078 0.0001446483 6.665793e-05
[1815,] 0.0019542951 0.0001533326 7.159239e-04
[1816,] 0.0005782062 0.0001446671 1.166236e-04
[1817,] 0.0001539895 0.0001576807 1.037598e-04
[1818,] 0.0001539895 0.0001602452 5.341565e-05
[1819,] 0.0001539895 0.0001555694 5.185655e-05
[1820,] 0.0002909772 0.0001509363 1.271898e-04
[1821,] 0.0001539895 0.0001531818 6.005537e-05
[1822,] 0.0002483663 0.0001517458 1.144761e-04
[1823,] 0.0001539895 0.0001475095 4.917080e-05
[1824,] 0.0001539895 0.0001558283 5.194297e-05
[1825,] 0.0001722661 0.0001521141 6.389697e-05
[1826,] 0.0002107124 0.0001535117 1.080838e-04
[1827,] 0.0001539895 0.0001543455 5.144861e-05
[1828,] 0.0001539895 0.0001492620 4.975337e-05
[1829,] 0.0006325558 0.0001511310 2.028456e-04
[1830,] 0.0001539895 0.0001539106 5.130436e-05
[1831,] 0.0001539895 0.0001537580 5.125346e-05
[1832,] 0.0001539895 0.0001536911 5.123043e-05
[1833,] 0.0001539895 0.0001559940 5.199819e-05
[1834,] 0.0001539895 0.0001533856 5.113014e-05
[1835,] 0.0001539895 0.0001554654 5.182168e-05
[1836,] 0.0001539895 0.0001509925 5.033132e-05
[1837,] 0.0001539895 0.0001508710 5.029081e-05
[1838,] 0.0001539895 0.0001633980 5.446990e-05
[1839,] 0.0001539895 0.0001607922 9.029803e-05
[1840,] 0.0001539895 0.0001509554 5.031788e-05
[1841,] 0.0002203735 0.0001482541 7.913683e-05
[1842,] 0.0004349663 0.0001543533 2.329252e-04
[1843,] 0.0001539895 0.0001521280 5.070924e-05
[1844,] 0.0004513444 0.0001721040 5.239306e-04
[1845,] 0.0001539895 0.0001509623 5.032065e-05
[1846,] 0.0001539895 0.0001618060 8.769134e-05
[1847,] 0.0002853313 0.0001620872 2.206494e-04
[1848,] 0.0001539895 0.0001575411 7.405861e-05
[1849,] 0.0004128039 0.0001505428 1.734430e-04
[1850,] 0.0001539895 0.0001449918 4.833060e-05
[1851,] 0.0001539895 0.0001503893 5.013012e-05
[1852,] 0.0001539895 0.0001532260 5.107553e-05
[1853,] 0.0012661293 0.0001512372 4.373078e-04
[1854,] 0.0001539895 0.0001534264 5.114216e-05
[1855,] 0.0001539895 0.0001536735 5.122447e-05
[1856,] 0.0001539895 0.0001482289 4.941006e-05
[1857,] 0.0001990238 0.0001716046 2.088197e-04
[1858,] 0.0002281658 0.0001511737 9.241682e-05
[1859,] 0.0003565773 0.0001470000 4.899840e-05
[1860,] 0.0001561038 0.0001529954 5.099851e-05
[1861,] 0.0001810282 0.0001684823 1.823920e-04
[1862,] 0.0001539895 0.0001479674 4.932289e-05
[1863,] 0.0006863932 0.0001514008 2.363797e-04
[1864,] 0.0006689184 0.0001516752 2.459393e-04
[1865,] 0.0003102715 0.0001859200 5.498652e-04
[1866,] 0.0001940181 0.0001565767 1.180504e-04
[1867,] 0.0001539895 0.0001490346 4.967877e-05
[1868,] 0.0001539895 0.0001534892 5.116329e-05
[1869,] 0.0001585414 0.0001474975 4.916683e-05
[1870,] 0.0001539895 0.0001472902 4.909629e-05
[1871,] 0.0002749449 0.0001531132 1.295894e-04
[1872,] 0.0002466982 0.0001533841 1.189969e-04
[1873,] 0.0001539895 0.0001657039 7.063822e-05
[1874,] 0.0001539895 0.0001467961 4.893169e-05
[1875,] 0.0001539895 0.0001540588 5.135319e-05
[1876,] 0.0001539895 0.0001498175 4.993907e-05
[1877,] 0.0001539895 0.0001470782 4.902566e-05
[1878,] 0.0002195913 0.0001531478 1.047218e-04
[1879,] 0.0002221522 0.0001447129 4.823725e-05
[1880,] 0.0001539895 0.0001526185 5.087400e-05
[1881,] 0.0003112190 0.0001458554 7.425614e-05
[1882,] 0.0001539895 0.0001541192 5.137353e-05
[1883,] 0.0005912564 0.0001528268 2.646667e-04
[1884,] 0.0001539895 0.0001513520 5.045050e-05
[1885,] 0.0003657473 0.0001523189 1.620745e-04
[1886,] 0.0003470498 0.0001516239 1.460902e-04
[1887,] 0.0005143634 0.0001462719 1.182088e-04
[1888,] 0.0003527973 0.0001450571 7.323371e-05
[1889,] 0.0004015766 0.0001472769 1.097590e-04
[1890,] 0.0003080851 0.0001456216 7.083403e-05
[1891,] 0.0003971296 0.0001509730 1.566680e-04
[1892,] 0.0001539895 0.0001666923 5.556439e-05
[1893,] 0.0001539895 0.0001530843 5.102825e-05
[1894,] 0.0002478310 0.0001444432 4.814813e-05
[1895,] 0.0001539895 0.0001533699 5.112304e-05
[1896,] 0.0002248338 0.0001445199 4.817378e-05
[1897,] 0.0001539895 0.0001444233 4.814114e-05
[1898,] 0.0001539895 0.0001540434 5.134805e-05
[1899,] 0.0001605430 0.0001470525 4.901890e-05
[1900,] 0.0001539895 0.0001527189 5.090632e-05
[1901,] 0.0001539895 0.0001527965 5.093212e-05
[1902,] 0.0001539895 0.0001446592 4.821958e-05
[1903,] 0.0001539895 0.0001527189 5.090632e-05
[1904,] 0.0001539895 0.0001527951 5.093165e-05
[1905,] 0.0001539895 0.0001527956 5.093182e-05
[1906,] 0.0001539895 0.0001527174 5.090585e-05
[1907,] 0.0001539895 0.0001534157 5.113862e-05
[1908,] 0.0002024054 0.0001492286 7.268663e-05
[1909,] 0.0001539895 0.0001529499 5.098311e-05
[1910,] 0.0001539895 0.0001527842 5.092800e-05
[1911,] 0.0001539895 0.0001535778 5.119287e-05
[1912,] 0.0003421388 0.0001483025 1.059629e-04
[1913,] 0.0001539895 0.0001517457 5.058111e-05
[1914,] 0.0001539895 0.0001459222 4.864170e-05
[1915,] 0.0001539895 0.0001521915 5.073032e-05
[1916,] 0.0001539895 0.0001526655 5.088848e-05
[1917,] 0.0001539895 0.0001528561 5.095183e-05
[1918,] 0.0001539895 0.0001454656 4.848909e-05
[1919,] 0.0001539895 0.0001539612 5.132057e-05
[1920,] 0.0001539895 0.0001539735 5.132469e-05
[1921,] 0.0001539895 0.0001533107 5.110348e-05
[1922,] 0.0001539895 0.0001518403 5.061333e-05
[1923,] 0.0001539895 0.0001528356 5.094514e-05
[1924,] 0.0001539895 0.0001515806 5.732126e-05
[1925,] 0.0001539895 0.0001445747 4.819166e-05
[1926,] 0.0001539895 0.0001440348 4.801156e-05
[1927,] 0.0001539895 0.0001528344 5.094473e-05
[1928,] 0.0001539895 0.0001444793 4.815972e-05
[1929,] 0.0001539895 0.0001524193 5.080627e-05
[1930,] 0.0001539895 0.0001520968 5.069850e-05
[1931,] 0.0001539895 0.0001445123 4.817071e-05
[1932,] 0.0001539895 0.0001445181 4.817261e-05
[1933,] 0.0001539895 0.0001445417 4.818046e-05
[1934,] 0.0002145739 0.0001484066 7.091704e-05
[1935,] 0.0001539895 0.0001523052 5.076822e-05
[1936,] 0.0001539895 0.0001522035 5.073436e-05
[1937,] 0.0001539895 0.0001445983 4.819932e-05
[1938,] 0.0001539895 0.0001445359 4.817855e-05
[1939,] 0.0001539895 0.0001528077 5.093573e-05
[1940,] 0.0001539895 0.0001528043 5.093471e-05
[1941,] 0.0001539895 0.0001522251 5.074153e-05
[1942,] 0.0001539895 0.0001528356 5.094514e-05
[1943,] 0.0001539895 0.0001445183 4.817268e-05
[1944,] 0.0001539895 0.0001446204 4.820641e-05
[1945,] 0.0001539895 0.0001522978 5.076575e-05
[1946,] 0.0001539895 0.0001443884 4.812920e-05
[1947,] 0.0001539895 0.0001443979 4.813237e-05
[1948,] 0.0001539895 0.0001444633 4.815412e-05
[1949,] 0.0001539895 0.0001445384 4.817917e-05
[1950,] 0.0001539895 0.0001443374 4.811223e-05
[1951,] 0.0001539895 0.0001535548 5.118515e-05
[1952,] 0.0001539895 0.0001444138 4.813767e-05
[1953,] 0.0001539895 0.0001528522 5.095067e-05
[1954,] 0.0001539895 0.0001475437 4.918017e-05
[1955,] 0.0001539895 0.0001470146 4.900389e-05
[1956,] 0.0001539895 0.0001525492 5.084943e-05
[1957,] 0.0001539895 0.0001513248 5.044149e-05
[1958,] 0.0001539895 0.0001526086 5.086950e-05
[1959,] 0.0001539895 0.0001506211 5.020732e-05
[1960,] 0.0001539895 0.0001465693 4.885617e-05
[1961,] 0.0001539895 0.0001480229 4.934015e-05
[1962,] 0.0001539895 0.0001449704 4.832391e-05
[1963,] 0.0001539895 0.0001479423 4.931500e-05
[1964,] 0.0001539895 0.0001477228 4.924004e-05
[1965,] 0.0001539895 0.0001498316 4.994254e-05
[1966,] 0.0001539895 0.0001507192 5.023946e-05
[1967,] 0.0001539895 0.0001448681 4.828875e-05
[1968,] 0.0001539895 0.0001444779 4.815888e-05
[1969,] 0.0001539895 0.0001498216 4.993909e-05
[1970,] 0.0001539895 0.0001492266 4.974094e-05
[1971,] 0.0001539895 0.0001510406 5.034523e-05
[1972,] 0.0001539895 0.0001504799 5.015840e-05
[1973,] 0.0001539895 0.0001514447 5.048156e-05
[1974,] 0.0001539895 0.0001476011 4.920077e-05
[1975,] 0.0001539895 0.0001480369 4.934613e-05
[1976,] 0.0001539895 0.0001522205 5.074024e-05
[1977,] 0.0001539895 0.0001481704 4.939017e-05
[1978,] 0.0001539895 0.0001521532 5.071780e-05
[1979,] 0.0001539895 0.0001480859 4.936202e-05
[1980,] 0.0001539895 0.0001479964 4.933211e-05
[1981,] 0.0001539895 0.0001515041 5.050034e-05
[1982,] 0.0001539895 0.0001463050 4.876918e-05
[1983,] 0.0001539895 0.0001481016 4.936722e-05
[1984,] 0.0001539895 0.0001516596 5.055203e-05
[1985,] 0.0001539895 0.0001481784 4.939278e-05
[1986,] 0.0001539895 0.0001481280 4.937603e-05
[1987,] 0.0001539895 0.0001467886 4.892884e-05
[1988,] 0.0001539895 0.0001485414 4.951305e-05
[1989,] 0.0001539895 0.0001515077 5.050149e-05
[1990,] 0.0001539895 0.0001515370 5.051123e-05
[1991,] 0.0001539895 0.0001481414 4.938051e-05
[1992,] 0.0001539895 0.0001481258 4.937532e-05
[1993,] 0.0001539895 0.0001476893 4.923011e-05
[1994,] 0.0001539895 0.0001535517 5.118384e-05
[1995,] 0.0001539895 0.0001461934 4.873080e-05
[1996,] 0.0001539895 0.0001481311 4.937754e-05
[1997,] 0.0001539895 0.0001589658 5.298786e-05
[1998,] 0.0001539895 0.0001476196 4.920652e-05
[1999,] 0.0001539895 0.0001476358 4.921196e-05
[2000,] 0.0001539895 0.0001476400 4.921335e-05
[2001,] 0.0001539895 0.0001476722 4.922412e-05
[2002,] 0.0001539895 0.0001476418 4.921396e-05
[2003,] 0.0001539895 0.0001476576 4.921925e-05
[2004,] 0.0001539895 0.0001476604 4.922016e-05
[2005,] 0.0001539895 0.0001491422 4.971425e-05
[2006,] 0.0001539895 0.0001477149 4.923832e-05
[2007,] 0.0001539895 0.0001476701 4.922340e-05
[2008,] 0.0001539895 0.0001501310 5.004397e-05
[2009,] 0.0001539895 0.0001476481 4.921606e-05
[2010,] 0.0001539895 0.0001463636 4.878730e-05
[2011,] 0.0001539895 0.0001477309 4.924369e-05
[2012,] 0.0001539895 0.0001477773 4.925907e-05
[2013,] 0.0001539895 0.0001475745 4.919107e-05
[2014,] 0.0001539895 0.0001477124 4.923749e-05
[2015,] 0.0001539895 0.0001589757 5.299119e-05
[2016,] 0.0001539895 0.0001476899 4.922999e-05
[2017,] 0.0001539895 0.0001478705 4.929061e-05
[2018,] 0.0001539895 0.0001517843 5.059363e-05
[2019,] 0.0001539895 0.0001476817 4.922725e-05
[2020,] 0.0001539895 0.0001632803 5.442720e-05
[2021,] 0.0001539895 0.0001479767 4.932567e-05
[2022,] 0.0001539895 0.0001529790 5.099296e-05
[2023,] 0.0001539895 0.0001477795 4.925988e-05
[2024,] 0.0001539895 0.0001474481 4.914836e-05
[2025,] 0.0001539895 0.0001475881 4.919619e-05
[2026,] 0.0001539895 0.0001507134 5.023693e-05
[2027,] 0.0001539895 0.0001637372 5.457910e-05
[2028,] 0.0001539895 0.0001477695 4.925750e-05
[2029,] 0.0001539895 0.0001456368 4.854536e-05
[2030,] 0.0001539895 0.0001510122 5.033662e-05
[2031,] 0.0001539895 0.0001468257 4.894278e-05
[2032,] 0.0001539895 0.0001511035 5.036695e-05
[2033,] 0.0001539895 0.0001465674 4.885654e-05
[2034,] 0.0001539895 0.0001478671 4.928915e-05
[2035,] 0.0001539895 0.0001509953 5.033060e-05
[2036,] 0.0001539895 0.0001524134 5.080457e-05
[2037,] 0.0001539895 0.0001543315 5.144357e-05
[2038,] 0.0001539895 0.0001633730 5.445839e-05
[2039,] 0.0001539895 0.0001560572 5.202066e-05
[2040,] 0.0001539895 0.0001629067 5.430298e-05
[2041,] 0.0001539895 0.0001494843 4.982762e-05
[2042,] 0.0001539895 0.0001445245 4.817471e-05
[2043,] 0.0001539895 0.0001623003 5.410083e-05
[2044,] 0.0001539895 0.0001494889 4.982916e-05
[2045,] 0.0001539895 0.0001515092 5.050248e-05
[2046,] 0.0001539895 0.0001496956 4.989791e-05
[2047,] 0.0001539895 0.0001614253 5.380601e-05
[2048,] 0.0001539895 0.0001497668 4.992162e-05
[2049,] 0.0001539895 0.0001646408 5.487743e-05
[2050,] 0.0001539895 0.0001526698 5.089004e-05
[2051,] 0.0001539895 0.0001496319 4.987676e-05
[2052,] 0.0001539895 0.0001498886 4.996292e-05
[2053,] 0.0001539895 0.0001821550 6.071413e-05
[2054,] 0.0001539895 0.0001730031 5.767067e-05
[2055,] 0.0001539895 0.0001818814 6.062295e-05
[2056,] 0.0001539895 0.0001779346 5.931471e-05
[2057,] 0.0001539895 0.0001739118 5.797310e-05
[2058,] 0.0001539895 0.0001752875 5.842552e-05
[2059,] 0.0001539895 0.0001754227 5.847732e-05
[2060,] 0.0001539895 0.0001730088 5.766661e-05
[2061,] 0.0001539895 0.0001444974 4.816593e-05
[2062,] 0.0001539895 0.0001679959 5.599553e-05
[2063,] 0.0001539895 0.0001526909 5.089711e-05
[2064,] 0.0001539895 0.0001501215 5.003974e-05
[2065,] 0.0001539895 0.0001502049 5.006748e-05
[2066,] 0.0001539895 0.0001757816 5.859684e-05
[2067,] 0.0001539895 0.0001524453 5.081522e-05
[2068,] 0.0001539895 0.0001530001 5.099997e-05
[2069,] 0.0001539895 0.0001469430 4.898149e-05
[2070,] 0.0001539895 0.0001466935 4.889777e-05
[2071,] 0.0001539895 0.0001476393 4.921200e-05
[2072,] 0.0001539895 0.0001522616 5.075391e-05
[2073,] 0.0001539895 0.0001484404 4.947887e-05
[2074,] 0.0001539895 0.0001526234 5.087450e-05
[2075,] 0.0001539895 0.0001472067 4.906825e-05
[2076,] 0.0001539895 0.0001508493 5.028323e-05
[2077,] 0.0001539895 0.0001511438 5.038014e-05
[2078,] 0.0001539895 0.0001476716 4.922468e-05
[2079,] 0.0001539895 0.0001480476 4.934785e-05
[2080,] 0.0001539895 0.0001486983 4.956504e-05
[2081,] 0.0001539895 0.0001514864 5.049411e-05
[2082,] 0.0001539895 0.0001567733 5.225674e-05
[2083,] 0.0001757857 0.0001470104 5.582243e-05
[2084,] 0.0001539895 0.0001448265 4.827518e-05
[2085,] 0.0001539895 0.0001519584 5.065283e-05
[2086,] 0.0001539895 0.0001568607 5.228386e-05
[2087,] 0.0005041974 0.0001528858 5.095838e-05
[2088,] 0.0001539895 0.0001500983 5.003222e-05
[2089,] 0.0001539895 0.0001450919 4.836418e-05
[2090,] 0.0003763042 0.0001625958 5.419276e-05
[2091,] 0.0001539895 0.0001603494 5.344604e-05
[2092,] 0.0001539895 0.0001462020 4.873444e-05
[2093,] 0.0001539895 0.0001454588 4.848615e-05
[2094,] 0.0001539895 0.0001591646 5.305220e-05
[2095,] 0.0001539895 0.0001501104 5.003671e-05
[2096,] 0.0001539895 0.0001574739 5.248856e-05
[2097,] 0.0001539895 0.0001528431 5.094729e-05
[2098,] 0.0001539895 0.0001653613 5.511707e-05
[2099,] 0.0001539895 0.0001452987 4.843252e-05
[2100,] 0.0001539895 0.0001503804 5.012649e-05
[2101,] 0.0001539895 0.0001516000 5.053337e-05
[2102,] 0.0001539895 0.0001536197 5.120625e-05
[2103,] 0.0001539895 0.0001538872 5.129567e-05
[2104,] 0.0001539895 0.0001538872 5.129567e-05
[2105,] 0.0001539895 0.0001538872 5.129567e-05
[2106,] 0.0001539895 0.0001596809 5.322675e-05
[2107,] 0.0001539895 0.0001538861 5.129528e-05
[2108,] 0.0001539895 0.0001538948 5.129818e-05
[2109,] 0.0001539895 0.0001537076 5.123598e-05
[2110,] 0.0001539895 0.0001503222 5.010734e-05
[2111,] 0.0001539895 0.0001608538 5.361459e-05
[2112,] 0.0001539895 0.0001620478 5.401258e-05
[2113,] 0.0001539895 0.0001556825 5.189185e-05
[2114,] 0.0001539895 0.0001527247 5.090817e-05
[2115,] 0.0001539895 0.0001604823 5.349394e-05
[2116,] 0.0001539895 0.0001673490 5.578248e-05
[2117,] 0.0001539895 0.0001505251 5.017515e-05
[2118,] 0.0001539895 0.0001568337 5.227540e-05
[2119,] 0.0001539895 0.0001485701 4.952330e-05
[2120,] 0.0001539895 0.0001514877 5.049419e-05
[2121,] 0.0001539895 0.0001505398 5.017831e-05
[2122,] 0.0001539895 0.0001514523 5.048417e-05
[2123,] 0.0001539895 0.0001587903 5.292855e-05
[2124,] 0.0001539895 0.0001563660 5.212120e-05
[2125,] 0.0001539895 0.0001452308 4.841067e-05
[2126,] 0.0001539895 0.0001500056 4.999947e-05
[2127,] 0.0001539895 0.0001952624 6.508282e-05
[2128,] 0.0001539895 0.0001537108 5.123689e-05
[2129,] 0.0001539895 0.0001506942 5.023128e-05
[2130,] 0.0001539895 0.0002721884 7.184779e-05
[2131,] 0.0001539895 0.0001651907 5.505981e-05
[2132,] 0.0007915623 0.0001471269 8.011117e-05
[2133,] 0.0003407861 0.0001625232 5.416865e-05
[2134,] 0.0001539895 0.0001647780 5.492093e-05
[2135,] 0.0002747165 0.0001648969 5.496227e-05
[2136,] 0.0001539895 0.0001579222 5.264022e-05
[2137,] 0.0001539895 0.0001498507 4.995019e-05
[2138,] 0.0001539895 0.0001534911 5.116420e-05
[2139,] 0.0001539895 0.0001519488 5.064935e-05
[2140,] 0.0021756679 0.0001776344 4.050254e-03
[2141,] 0.0013602556 0.0001527464 6.122791e-04
[2142,] 0.0001539895 0.0001514870 5.049564e-05
[2143,] 0.0022529379 0.0001560904 1.513783e-03
[2144,] 0.0007132818 0.0001644899 7.153165e-04
[2145,] 0.0001539895 0.0001539206 5.130654e-05
[2146,] 0.0002488485 0.0001642477 2.301736e-04
[2147,] 0.0078782304 0.0001450066 1.245356e-03
[2148,] 0.0001539895 0.0001491785 4.972603e-05
[2149,] 0.0001539895 0.0001490378 4.967920e-05
[2150,] 0.0001539895 0.0001534460 5.114850e-05
[2151,] 0.0062117358 0.0001445399 9.538729e-04
[2152,] 0.0061508506 0.0001559289 3.410280e-03
[2153,] 0.0036023172 0.0001587628 2.461328e-03
[2154,] 0.0001539895 0.0001462622 4.875398e-05
[2155,] 0.0001539895 0.0001512055 5.040233e-05
[2156,] 0.0001539895 0.0001511961 5.039915e-05
[2157,] 0.0001539895 0.0001525503 5.085078e-05
[2158,] 0.0001539895 0.0001462906 4.876343e-05
[2159,] 0.0103985284 0.0001451804 8.132244e-04
[2160,] 0.0001539895 0.0001524164 5.080610e-05
[2161,] 0.0001539895 0.0001523006 5.076750e-05
[2162,] 0.0041550176 0.0001649518 3.989899e-03
[2163,] 0.0044870408 0.0001660768 4.557476e-03
[2164,] 0.0004354120 0.0001563438 2.692510e-04
[2165,] 0.0001539895 0.0001529598 5.098685e-05
[2166,] 0.0002893034 0.0001538410 1.442811e-04
[2167,] 0.0001539895 0.0001502479 5.008261e-05
[2168,] 0.0001791213 0.0001688793 1.963915e-04
[2169,] 0.0003440155 0.0001565051 2.187188e-04
[2170,] 0.0001898394 0.0001664204 1.901148e-04
[2171,] 0.0001539895 0.0001490368 4.967754e-05
[2172,] 0.0001539895 0.0001705913 5.686040e-05
[2173,] 0.0001539895 0.0001899099 6.330883e-05
[2174,] 0.0001539895 0.0001536661 5.122034e-05
[2175,] 0.0001539895 0.0001608122 5.360761e-05
[2176,] 0.0001539895 0.0001450199 4.834034e-05
[2177,] 0.0001539895 0.0001587515 5.291752e-05
[2178,] 0.0001539895 0.0001588800 5.296035e-05
[2179,] 0.0001539895 0.0001571814 5.239568e-05
[2180,] 0.0001539895 0.0001559695 5.199162e-05
[2181,] 0.0001539895 0.0001623198 5.410411e-05
[2182,] 0.0001539895 0.0002087301 6.849948e-05
[2183,] 0.0001539895 0.0001612583 5.375040e-05
[2184,] 0.0001539895 0.0001561472 5.204945e-05
[2185,] 0.0001539895 0.0001492517 4.974894e-05
[2186,] 0.0001539895 0.0001602336 5.340772e-05
[2187,] 0.0001539895 0.0001550434 5.168147e-05
[2188,] 0.0001539895 0.0001543561 5.145230e-05
[2189,] 0.0001539895 0.0001531227 5.103993e-05
[2190,] 0.0001539895 0.0001551074 5.170282e-05
[2191,] 0.0001539895 0.0001601096 5.336625e-05
[2192,] 0.0001539895 0.0001599842 5.332454e-05
[2193,] 0.0001539895 0.0001530435 5.101518e-05
[2194,] 0.0001539895 0.0001535637 5.118862e-05
[2195,] 0.0001539895 0.0001565507 5.218398e-05
[2196,] 0.0001539895 0.0001532011 5.106729e-05
[2197,] 0.0001539895 0.0001530410 5.101387e-05
[2198,] 0.0001539895 0.0001535670 5.118975e-05
[2199,] 0.0001539895 0.0001537289 5.124371e-05
[2200,] 0.0002399331 0.0001513261 6.677134e-05
[2201,] 0.0001539895 0.0001537289 5.124370e-05
[2202,] 0.0001539895 0.0001454748 4.849226e-05
[2203,] 0.0001539895 0.0001535241 5.117543e-05
[2204,] 0.0001539895 0.0001534774 5.115986e-05
[2205,] 0.0001539895 0.0001547338 5.157880e-05
[2206,] 0.0001539895 0.0001545013 5.150124e-05
[2207,] 0.0001539895 0.0001545740 5.152547e-05
[2208,] 0.0001539895 0.0001558960 5.196562e-05
[2209,] 0.0001539895 0.0001487615 4.958810e-05
[2210,] 0.0001539895 0.0001537488 5.125038e-05
[2211,] 0.0001539895 0.0001586953 5.290232e-05
[2212,] 0.0001539895 0.0001733635 5.778735e-05
[2213,] 0.0001539895 0.0001555091 5.183674e-05
[2214,] 0.0001539895 0.0001555116 5.183758e-05
[2215,] 0.0001539895 0.0001532481 5.108294e-05
[2216,] 0.0001539895 0.0001454586 4.848492e-05
[2217,] 0.0001539895 0.0001541542 5.138559e-05
[2218,] 0.0001539895 0.0001542167 5.140641e-05
[2219,] 0.0001539895 0.0001536947 5.123235e-05
[2220,] 0.0001539895 0.0001468902 4.896507e-05
[2221,] 0.0001539895 0.0001479927 4.933181e-05
[2222,] 0.0001539895 0.0001491149 4.970725e-05
[2223,] 0.0001539895 0.0001487854 4.959619e-05
[2224,] 0.0001539895 0.0001482051 4.940273e-05
[2225,] 0.0001539895 0.0001459486 4.864865e-05
[2226,] 0.0001539895 0.0001547651 5.158926e-05
[2227,] 0.0001539895 0.0001537963 5.126569e-05
[2228,] 0.0001539895 0.0001494472 4.981813e-05
[2229,] 0.0001539895 0.0001587254 5.332238e-05
[2230,] 0.0001539895 0.0001458120 4.860258e-05
[2231,] 0.0001539895 0.0001457556 4.858379e-05
[2232,] 0.0001539895 0.0001456581 4.855132e-05
[2233,] 0.0001539895 0.0001547561 5.158627e-05
[2234,] 0.0001539895 0.0001536288 5.120966e-05
[2235,] 0.0001539895 0.0001487093 4.957203e-05
[2236,] 0.0001539895 0.0001535566 5.118557e-05
[2237,] 0.0001539895 0.0001499611 4.998960e-05
[2238,] 0.0001622587 0.0001522295 5.074198e-05
[2239,] 0.0001539895 0.0001458913 4.862955e-05
[2240,] 0.0006854960 0.0001476708 1.215159e-04
[2241,] 0.0001539895 0.0001455179 4.850466e-05
[2242,] 0.0001539895 0.0001473946 4.913291e-05
[2243,] 0.0001539895 0.0001455133 4.850316e-05
[2244,] 0.0001539895 0.0001494667 4.982465e-05
[2245,] 0.0001539895 0.0001452605 4.841901e-05
[2246,] 0.0001539895 0.0001545161 5.150625e-05
[2247,] 0.0001539895 0.0001544071 5.146997e-05
[2248,] 0.0001539895 0.0001535568 5.118563e-05
[2249,] 0.0001539895 0.0001547548 5.158522e-05
[2250,] 0.0001539895 0.0001457452 4.858033e-05
[2251,] 0.0001539895 0.0001478262 4.927736e-05
[2252,] 0.0001539895 0.0001459641 4.865317e-05
[2253,] 0.0001539895 0.0001489839 4.966361e-05
[2254,] 0.0001539895 0.0001460367 4.867797e-05
[2255,] 0.0001539895 0.0001452274 4.841006e-05
[2256,] 0.0001539895 0.0001458108 4.860213e-05
[2257,] 0.0001539895 0.0001485295 4.951085e-05
[2258,] 0.0001539895 0.0001457221 4.857263e-05
[2259,] 0.0001539895 0.0001458616 4.861965e-05
[2260,] 0.0001539895 0.0001456988 4.856483e-05
[2261,] 0.0001539895 0.0001530822 5.102729e-05
[2262,] 0.0001539895 0.0001535568 5.118565e-05
[2263,] 0.0001539895 0.0001538700 5.129073e-05
[2264,] 0.0001539895 0.0001536008 5.120018e-05
[2265,] 0.0001539895 0.0001478864 4.929749e-05
[2266,] 0.0001539895 0.0001473755 4.912703e-05
[2267,] 0.0001539895 0.0001480148 4.934035e-05
[2268,] 0.0001539895 0.0001488979 4.963496e-05
[2269,] 0.0001539895 0.0001569969 5.233597e-05
[2270,] 0.0001539895 0.0001573542 5.245524e-05
[2271,] 0.0001539895 0.0001478626 4.928954e-05
[2272,] 0.0001539895 0.0001576953 5.272873e-05
[2273,] 0.0001539895 0.0001480778 4.936021e-05
[2274,] 0.0001539895 0.0001458123 4.860267e-05
[2275,] 0.0001539895 0.0001543184 5.144028e-05
[2276,] 0.0002990141 0.0001486427 9.111772e-05
[2277,] 0.0001539895 0.0001548843 5.162902e-05
[2278,] 0.0004086069 0.0001511419 1.020779e-04
[2279,] 0.0001539895 0.0001546974 5.156669e-05
[2280,] 0.0001653389 0.0001458526 4.861600e-05
[2281,] 0.0001539895 0.0001527835 5.092847e-05
[2282,] 0.0001539895 0.0001542883 5.142975e-05
[2283,] 0.0001539895 0.0001451701 4.838893e-05
[2284,] 0.0001539895 0.0001543073 5.143664e-05
[2285,] 0.0001539895 0.0001540677 5.135617e-05
[2286,] 0.0001539895 0.0001549466 5.164981e-05
[2287,] 0.0001539895 0.0001516826 5.056390e-05
[2288,] 0.0008464466 0.0001478152 1.375625e-04
[2289,] 0.0001539895 0.0001513527 5.165642e-05
[2290,] 0.0001539895 0.0001565224 5.217455e-05
[2291,] 0.0001617736 0.0001454454 4.848050e-05
[2292,] 0.0001539895 0.0001507087 5.023759e-05
[2293,] 0.0001698724 0.0001451624 4.838632e-05
[2294,] 0.0001739519 0.0001457195 4.857171e-05
[2295,] 0.0001787714 0.0001460045 4.866657e-05
[2296,] 0.0002953057 0.0001512502 7.002570e-05
[2297,] 0.0001810391 0.0001454410 4.847899e-05
[2298,] 0.0001539895 0.0001489784 4.966050e-05
[2299,] 0.0001539895 0.0001564173 5.213953e-05
[2300,] 0.0001539895 0.0001517803 5.911787e-05
[2301,] 0.0001769717 0.0001536732 8.535888e-05
[2302,] 0.0001539895 0.0001558395 5.194764e-05
[2303,] 0.0001539895 0.0001508243 5.762298e-05
[2304,] 0.0001858168 0.0001455485 4.851475e-05
[2305,] 0.0001539895 0.0001458551 4.861740e-05
[2306,] 0.0002166339 0.0001455066 4.850082e-05
[2307,] 0.0001539895 0.0001516143 5.053877e-05
[2308,] 0.0001539895 0.0001564111 5.213741e-05
[2309,] 0.0001539895 0.0001456586 4.855200e-05
[2310,] 0.0001895804 0.0001451761 4.839083e-05
[2311,] 0.0001539895 0.0001488605 4.962132e-05
[2312,] 0.0001539895 0.0001514061 6.072021e-05
[2313,] 0.0001539895 0.0001495163 4.983645e-05
[2314,] 0.0001539895 0.0001559319 5.197845e-05
[2315,] 0.0001539895 0.0001483832 4.946214e-05
[2316,] 0.0001539895 0.0001560875 5.202953e-05
[2317,] 0.0001539895 0.0001458478 4.861498e-05
[2318,] 0.0002008066 0.0001445859 4.819455e-05
[2319,] 0.0001539895 0.0001561584 6.989470e-05
[2320,] 0.0001989081 0.0001446279 4.820850e-05
[2321,] 0.0001539895 0.0001548028 5.160189e-05
[2322,] 0.0001539895 0.0001542662 6.787787e-05
[2323,] 0.0001860810 0.0001446041 4.820061e-05
[2324,] 0.0001539895 0.0001470444 4.901331e-05
[2325,] 0.0001539895 0.0001563649 5.212204e-05
[2326,] 0.0001539895 0.0001651802 9.866778e-05
[2327,] 0.0002452544 0.0001496944 4.989524e-05
[2328,] 0.0002025365 0.0001497300 4.990722e-05
[2329,] 0.0001539895 0.0001551443 6.571780e-05
[2330,] 0.0001539895 0.0001545196 5.150685e-05
[2331,] 0.0003290088 0.0001513615 8.956091e-05
[2332,] 0.0001539895 0.0001486234 4.953905e-05
[2333,] 0.0001539895 0.0001535494 5.118316e-05
[2334,] 0.0001539895 0.0001535568 5.118563e-05
[2335,] 0.0001539895 0.0001551682 5.172386e-05
[2336,] 0.0001539895 0.0001498379 4.994589e-05
[2337,] 0.0003768274 0.0001513591 1.057820e-04
[2338,] 0.0001539895 0.0001514582 5.048726e-05
[2339,] 0.0001539895 0.0001471749 4.905877e-05
[2340,] 0.0001539895 0.0001459200 4.864008e-05
[2341,] 0.0001539895 0.0001483436 4.944868e-05
[2342,] 0.0001539895 0.0001630795 5.436201e-05
[2343,] 0.0001539895 0.0001777388 5.925018e-05
[2344,] 0.0001539895 0.0001583287 7.799106e-05
[2345,] 0.0001539895 0.0001632891 5.443241e-05
[2346,] 0.0001539895 0.0001544950 5.149858e-05
[2347,] 0.0001539895 0.0001541602 5.138776e-05
[2348,] 0.0001539895 0.0001489148 4.963906e-05
[2349,] 0.0053664789 0.0001518630 2.155458e-03
[2350,] 0.0037900831 0.0001543005 1.910980e-03
[2351,] 0.0003165483 0.0001628515 2.645952e-04
[2352,] 0.0001554310 0.0001463086 4.876823e-05
[2353,] 0.0001803262 0.0001497704 7.196161e-05
[2354,] 0.0001539895 0.0001551052 5.866924e-05
[2355,] 0.0001539895 0.0001456909 4.856340e-05
[2356,] 0.0001539895 0.0001529312 5.097684e-05
[2357,] 0.0001539895 0.0001555435 5.185098e-05
[2358,] 0.0001539895 0.0001482652 4.941947e-05
[2359,] 0.0001539895 0.0001661570 5.538585e-05
[2360,] 0.0001539895 0.0001545142 5.150491e-05
[2361,] 0.0001539895 0.0001505144 5.017173e-05
[2362,] 0.0001539895 0.0001494067 4.980194e-05
[2363,] 0.0001539895 0.0001531558 5.105193e-05
[2364,] 0.0001539895 0.0001475732 4.919066e-05
[2365,] 0.0001539895 0.0001529941 5.099812e-05
[2366,] 0.0001539895 0.0001529941 5.099812e-05
[2367,] 0.0001539895 0.0001529941 5.099812e-05
[2368,] 0.0001539895 0.0001530427 5.101435e-05
[2369,] 0.0001539895 0.0001532231 5.107449e-05
[2370,] 0.0001539895 0.0001530777 5.102601e-05
[2371,] 0.0001539895 0.0001531352 5.104505e-05
[2372,] 0.0001539895 0.0001531352 5.104505e-05
[2373,] 0.0001539895 0.0001491158 4.970622e-05
[2374,] 0.0001539895 0.0001514558 5.048533e-05
[2375,] 0.0001539895 0.0001531352 5.104506e-05
[2376,] 0.0001539895 0.0001535726 5.119089e-05
[2377,] 0.0001539895 0.0001478551 4.928476e-05
[2378,] 0.0001539895 0.0001456415 4.854758e-05
[2379,] 0.0001539895 0.0001455630 4.852140e-05
[2380,] 0.0001539895 0.0001528577 5.095237e-05
[2381,] 0.0001539895 0.0001529716 5.099063e-05
[2382,] 0.0001539895 0.0001530177 5.100605e-05
[2383,] 0.0001539895 0.0001478433 4.928082e-05
[2384,] 0.0001539895 0.0001540993 5.136654e-05
[2385,] 0.0001539895 0.0001529694 5.098993e-05
[2386,] 0.0001539895 0.0001539736 5.132437e-05
[2387,] 0.0001539895 0.0001480200 4.934091e-05
[2388,] 0.0001539895 0.0001529154 5.097191e-05
[2389,] 0.0001539895 0.0001536304 5.121022e-05
[2390,] 0.0001539895 0.0001529167 5.097232e-05
[2391,] 0.0001539895 0.0001519131 5.063773e-05
[2392,] 0.0001539895 0.0001484861 4.949507e-05
[2393,] 0.0001539895 0.0001497562 4.991840e-05
[2394,] 0.0001539895 0.0001497868 4.992977e-05
[2395,] 0.0001539895 0.0001514790 5.049307e-05
[2396,] 0.0001539895 0.0001494607 4.981986e-05
[2397,] 0.0001539895 0.0001540190 5.133948e-05
[2398,] 0.0001539895 0.0001487998 4.960099e-05
[2399,] 0.0001539895 0.0001532831 5.109449e-05
[2400,] 0.0001539895 0.0001491388 4.971331e-05
[2401,] 0.0001539895 0.0001532679 5.108940e-05
[2402,] 0.0001539895 0.0001477413 4.924820e-05
[2403,] 0.0001539895 0.0001488682 4.962276e-05
[2404,] 0.0001539895 0.0001538834 5.129420e-05
[2405,] 0.0001539895 0.0001632023 5.440217e-05
[2406,] 0.0001539895 0.0001539797 5.132630e-05
[2407,] 0.0001539895 0.0001490075 4.967029e-05
[2408,] 0.0001539895 0.0001598803 5.329197e-05
[2409,] 0.0001539895 0.0001530470 5.101579e-05
[2410,] 0.0001539895 0.0001547021 5.156683e-05
[2411,] 0.0001539895 0.0001543093 5.143709e-05
[2412,] 0.0001539895 0.0001593064 5.310082e-05
[2413,] 0.0001539895 0.0001502009 5.006607e-05
[2414,] 0.0001539895 0.0001509799 5.032610e-05
[2415,] 0.0001539895 0.0001529748 5.099146e-05
[2416,] 0.0001539895 0.0001525767 5.085888e-05
[2417,] 0.0001539895 0.0001613762 5.379190e-05
[2418,] 0.0001539895 0.0001529749 5.099152e-05
[2419,] 0.0001539895 0.0001520720 5.069107e-05
[2420,] 0.0001539895 0.0001616986 5.390037e-05
[2421,] 0.0001539895 0.0001560594 5.202047e-05
[2422,] 0.0001539895 0.0001557516 5.191778e-05
[2423,] 0.0001539895 0.0001641121 5.470454e-05
[2424,] 0.0001539895 0.0001534748 5.115835e-05
[2425,] 0.0001539895 0.0001540849 5.136192e-05
[2426,] 0.0001539895 0.0001535221 5.117455e-05
[2427,] 0.0001539895 0.0001519925 5.066442e-05
[2428,] 0.0001539895 0.0001637022 5.456727e-05
[2429,] 0.0001539895 0.0001543556 5.145248e-05
[2430,] 0.0001539895 0.0001531919 5.106405e-05
[2431,] 0.0001539895 0.0001526200 5.087380e-05
[2432,] 0.0001539895 0.0001630490 5.434950e-05
[2433,] 0.0001539895 0.0001449958 4.833181e-05
[2434,] 0.0001539895 0.0001450111 4.833692e-05
[2435,] 0.0001539895 0.0001517787 5.059315e-05
[2436,] 0.0001539895 0.0001636553 5.455269e-05
[2437,] 0.0001539895 0.0001455436 4.851457e-05
[2438,] 0.0001539895 0.0001694851 5.649216e-05
[2439,] 0.0001539895 0.0001610466 5.368158e-05
[2440,] 0.0001539895 0.0001445903 4.819692e-05
[2441,] 0.0001539895 0.0001444553 4.815179e-05
[2442,] 0.0001539895 0.0001667679 9.352863e-05
[2443,] 0.0001539895 0.0001457317 4.857653e-05
[2444,] 0.0001539895 0.0001496981 4.989925e-05
[2445,] 0.0001539895 0.0001539360 5.131171e-05
[2446,] 0.0001539895 0.0001690618 9.247924e-05
[2447,] 0.0001539895 0.0001537071 5.123500e-05
[2448,] 0.0001539895 0.0001445374 4.817893e-05
[2449,] 0.0001539895 0.0001560212 5.200632e-05
[2450,] 0.0001539895 0.0001518239 5.060828e-05
[2451,] 0.0001539895 0.0001525159 5.083801e-05
[2452,] 0.0001539895 0.0001448183 4.827303e-05
[2453,] 0.0001539895 0.0001696683 9.109997e-05
[2454,] 0.0001539895 0.0001451703 4.838946e-05
[2455,] 0.0001539895 0.0001515029 5.050123e-05
[2456,] 0.0001539895 0.0001454152 4.847181e-05
[2457,] 0.0001539895 0.0001518054 5.060213e-05
[2458,] 0.0001539895 0.0001626459 5.421672e-05
[2459,] 0.0001539895 0.0001454974 4.849844e-05
[2460,] 0.0001539895 0.0001446581 4.821894e-05
[2461,] 0.0001539895 0.0001550103 5.166928e-05
[2462,] 0.0001539895 0.0001444197 4.813973e-05
[2463,] 0.0001539895 0.0001534456 5.114849e-05
[2464,] 0.0001539895 0.0001548768 5.162477e-05
[2465,] 0.0001539895 0.0001533121 5.110394e-05
[2466,] 0.0001539895 0.0001444741 4.815792e-05
[2467,] 0.0001539895 0.0001523248 5.077435e-05
[2468,] 0.0001539895 0.0001514674 5.048911e-05
[2469,] 0.0001539895 0.0001520398 5.068027e-05
[2470,] 0.0001539895 0.0001447087 4.823579e-05
[2471,] 0.0001539895 0.0001458320 4.860990e-05
[2472,] 0.0001539895 0.0001650007 5.499930e-05
[2473,] 0.0001539895 0.0001461262 4.870876e-05
[2474,] 0.0001539895 0.0001631546 5.438365e-05
[2475,] 0.0001539895 0.0001444744 4.815836e-05
[2476,] 0.0001539895 0.0001681023 5.603307e-05
[2477,] 0.0001539895 0.0001517328 5.057755e-05
[2478,] 0.0001539895 0.0001563159 5.210446e-05
[2479,] 0.0001539895 0.0001712232 9.614219e-05
[2480,] 0.0001539895 0.0001702329 9.432437e-05
[2481,] 0.0001539895 0.0001444590 4.815311e-05
[2482,] 0.0001539895 0.0001524505 5.081722e-05
[2483,] 0.0001539895 0.0001526258 5.087569e-05
[2484,] 0.0001539895 0.0001449390 4.831249e-05
[2485,] 0.0001539895 0.0001649175 5.497151e-05
[2486,] 0.0001539895 0.0001634152 5.447031e-05
[2487,] 0.0001539895 0.0001443974 4.813217e-05
[2488,] 0.0001539895 0.0001537345 5.124494e-05
[2489,] 0.0001539895 0.0001726074 1.837769e-04
[2490,] 0.0001539895 0.0001553045 6.772933e-05
[2491,] 0.0001539895 0.0001648867 5.496106e-05
[2492,] 0.0001539895 0.0001717108 1.408443e-04
[2493,] 0.0001539895 0.0001637433 5.458007e-05
[2494,] 0.0001539895 0.0001651924 5.506300e-05
[2495,] 0.0001539895 0.0001445315 4.817698e-05
[2496,] 0.0001539895 0.0001717763 1.293212e-04
[2497,] 0.0001539895 0.0001662409 5.541252e-05
[2498,] 0.0001539895 0.0001630765 5.435780e-05
[2499,] 0.0001539895 0.0001585983 5.286523e-05
[2500,] 0.0001539895 0.0001504486 5.014950e-05
[2501,] 0.0001539895 0.0001475326 4.917754e-05
[2502,] 0.0001539895 0.0001533817 5.112733e-05
[2503,] 0.0001539895 0.0001558108 5.193779e-05
[2504,] 0.0001539895 0.0001604545 5.348475e-05
[2505,] 0.0001539895 0.0001612310 5.374378e-05
[2506,] 0.0001539895 0.0001671185 5.570625e-05
[2507,] 0.0001539895 0.0001574229 5.247410e-05
[2508,] 0.0001539895 0.0001542008 5.140098e-05
[2509,] 0.0001539895 0.0001636654 5.455525e-05
[2510,] 0.0001539895 0.0001624876 5.527680e-05
[2511,] 0.0001539895 0.0001562643 5.208902e-05
[2512,] 0.0001539895 0.0001562340 5.207892e-05
[2513,] 0.0001539895 0.0001520365 5.067908e-05
[2514,] 0.0001539895 0.0001594291 5.314336e-05
[2515,] 0.0001539895 0.0001514295 5.047673e-05
[2516,] 0.0001539895 0.0001553063 5.176961e-05
[2517,] 0.0001539895 0.0001583404 5.277997e-05
[2518,] 0.0001539895 0.0001484559 4.948467e-05
[2519,] 0.0001539895 0.0001551409 5.171286e-05
[2520,] 0.0001539895 0.0001484605 4.948629e-05
[2521,] 0.0001539895 0.0001529886 5.099670e-05
[2522,] 0.0001539895 0.0001445365 4.817869e-05
[2523,] 0.0001539895 0.0001563437 5.211454e-05
[2524,] 0.0001539895 0.0001456398 4.854637e-05
[2525,] 0.0001539895 0.0001559611 5.198599e-05
[2526,] 0.0001539895 0.0001538266 5.127564e-05
[2527,] 0.0001539895 0.0001450952 4.836531e-05
[2528,] 0.0001539895 0.0001442235 4.807449e-05
[2529,] 0.0001539895 0.0001469158 4.897165e-05
[2530,] 0.0001539895 0.0001445661 4.818884e-05
[2531,] 0.0001539895 0.0001458963 4.863244e-05
[2532,] 0.0001539895 0.0001443004 4.810019e-05
[2533,] 0.0001539895 0.0001624942 5.416913e-05
[2534,] 0.0001539895 0.0001478410 4.927996e-05
[2535,] 0.0001539895 0.0001447188 4.823957e-05
[2536,] 0.0001539895 0.0001504618 5.015401e-05
[2537,] 0.0001539895 0.0001466163 4.887165e-05
[2538,] 0.0001539895 0.0001454017 4.846708e-05
[2539,] 0.0001539895 0.0001532100 5.106996e-05
[2540,] 0.0001539895 0.0001531090 5.103627e-05
[2541,] 0.0001539895 0.0001443365 4.811208e-05
[2542,] 0.0001539895 0.0001531929 5.106422e-05
[2543,] 0.0001539895 0.0001445916 4.819735e-05
[2544,] 0.0001539895 0.0001505849 5.019540e-05
[2545,] 0.0001539895 0.0001457520 4.858366e-05
[2546,] 0.0001539895 0.0001443369 4.811239e-05
[2547,] 0.0001539895 0.0001526606 5.088751e-05
[2548,] 0.0001539895 0.0001453803 4.845997e-05
[2549,] 0.0001539895 0.0001444128 4.813760e-05
[2550,] 0.0001539895 0.0001535952 5.119851e-05
[2551,] 0.0001539895 0.0001444612 4.815382e-05
[2552,] 0.0001539895 0.0001564571 7.748549e-05
[2553,] 0.0001539895 0.0001649655 5.499154e-05
[2554,] 0.0001539895 0.0001444116 4.813724e-05
[2555,] 0.0001539895 0.0001494912 4.983076e-05
[2556,] 0.0001539895 0.0001446564 4.821866e-05
[2557,] 0.0001539895 0.0001496760 4.989240e-05
[2558,] 0.0001539895 0.0001518837 5.062841e-05
[2559,] 0.0001539895 0.0001529837 5.099520e-05
[2560,] 0.0001539895 0.0001471430 4.904790e-05
[2561,] 0.0001539895 0.0001448040 4.826805e-05
[2562,] 0.0001539895 0.0001443256 4.810855e-05
[2563,] 0.0001539895 0.0001533956 5.113260e-05
[2564,] 0.0001539895 0.0001471691 4.905659e-05
[2565,] 0.0001539895 0.0001514408 5.048020e-05
[2566,] 0.0001539895 0.0001443777 4.812592e-05
[2567,] 0.0001539895 0.0001527914 5.093109e-05
[2568,] 0.0001539895 0.0001529410 5.098100e-05
[2569,] 0.0001539895 0.0001443849 4.812833e-05
[2570,] 0.0001539895 0.0001524072 5.080298e-05
[2571,] 0.0001539895 0.0001511105 5.037045e-05
[2572,] 0.0001539895 0.0001467703 4.892341e-05
[2573,] 0.0001539895 0.0001522689 5.075614e-05
[2574,] 0.0001539895 0.0001520877 5.069659e-05
[2575,] 0.0001539895 0.0001527843 5.092877e-05
[2576,] 0.0001539895 0.0001530934 5.103189e-05
[2577,] 0.0001539895 0.0001669963 5.566874e-05
[2578,] 0.0001539895 0.0001500495 5.001626e-05
[2579,] 0.0001539895 0.0001520646 5.068868e-05
[2580,] 0.0001539895 0.0001479853 4.932845e-05
[2581,] 0.0001539895 0.0001475944 4.919737e-05
[2582,] 0.0001539895 0.0001453470 4.844906e-05
[2583,] 0.0001539895 0.0001587965 5.293264e-05
[2584,] 0.0001539895 0.0001540696 5.135651e-05
[2585,] 0.0001539895 0.0001484269 4.947491e-05
[2586,] 0.0001539895 0.0001561109 5.203730e-05
[2587,] 0.0001539895 0.0001531567 5.105213e-05
[2588,] 0.0001539895 0.0001499858 4.999539e-05
[2589,] 0.0001539895 0.0001665829 5.552686e-05
[2590,] 0.0001539895 0.0001550739 5.169212e-05
[2591,] 0.0001539895 0.0001523379 5.077900e-05
[2592,] 0.0001539895 0.0001637070 5.456841e-05
[2593,] 0.0001539895 0.0001788333 5.961038e-05
[2594,] 0.0001539895 0.0001477278 4.924251e-05
[2595,] 0.0001539895 0.0001499132 4.997119e-05
[2596,] 0.0001539895 0.0001502676 5.008934e-05
[2597,] 0.0001539895 0.0001475548 4.918457e-05
[2598,] 0.0001539895 0.0001470243 4.900770e-05
[2599,] 0.0001539895 0.0001480082 4.933593e-05
[2600,] 0.0001539895 0.0001478240 4.927458e-05
[2601,] 0.0004053355 0.0001522182 9.186913e-05
[2602,] 0.0001539895 0.0001482692 4.942311e-05
[2603,] 0.0001539895 0.0001482276 4.940922e-05
[2604,] 0.0001539895 0.0001546251 5.154137e-05
[2605,] 0.0001539895 0.0001513199 5.044018e-05
[2606,] 0.0001539895 0.0001482587 4.941953e-05
[2607,] 0.0001539895 0.0001533948 5.113145e-05
[2608,] 0.0001539895 0.0001483811 4.946002e-05
[2609,] 0.0001539895 0.0001574192 5.247267e-05
[2610,] 0.0001539895 0.0001746287 5.820897e-05
[2611,] 0.0001539895 0.0001550179 5.167233e-05
[2612,] 0.0001539895 0.0001479806 4.932639e-05
[2613,] 0.0001539895 0.0001480680 4.935558e-05
[2614,] 0.0001539895 0.0001561216 5.204018e-05
[2615,] 0.0001539895 0.0001461533 4.871798e-05
[2616,] 0.0001539895 0.0001501948 5.006505e-05
[2617,] 0.0001539895 0.0001492587 4.975303e-05
[2618,] 0.0001539895 0.0001480201 4.933964e-05
[2619,] 0.0001539895 0.0001547027 5.156726e-05
[2620,] 0.0001539895 0.0001497214 4.990727e-05
[2621,] 0.0001539895 0.0001543105 5.143646e-05
[2622,] 0.0001539895 0.0001526987 5.089891e-05
[2623,] 0.0001539895 0.0001533940 5.113115e-05
[2624,] 0.0001539895 0.0001469232 4.897477e-05
[2625,] 0.0001539895 0.0001497776 4.992589e-05
[2626,] 0.0001539895 0.0001520982 5.069973e-05
[2627,] 0.0001539895 0.0001484618 4.948687e-05
[2628,] 0.0001539895 0.0001459840 4.866117e-05
[2629,] 0.0001539895 0.0001513507 5.045043e-05
[2630,] 0.0001539895 0.0001505916 5.019735e-05
[2631,] 0.0001539895 0.0001533887 5.112944e-05
[2632,] 0.0001539895 0.0001495372 4.984586e-05
[2633,] 0.0001539895 0.0001521116 5.070418e-05
[2634,] 0.0001539895 0.0001690335 5.634545e-05
[2635,] 0.0001539895 0.0001547279 5.157589e-05
[2636,] 0.0001539895 0.0001593906 5.313004e-05
[2637,] 0.0001539895 0.0001473154 4.910515e-05
[2638,] 0.0001539895 0.0001549535 5.165219e-05
[2639,] 0.0001539895 0.0001494137 4.980516e-05
[2640,] 0.0001539895 0.0001509073 5.030285e-05
[2641,] 0.0001539895 0.0001495329 4.984454e-05
[2642,] 0.0001539895 0.0001614675 5.382351e-05
[2643,] 0.0001539895 0.0001504383 5.014643e-05
[2644,] 0.0001539895 0.0001532381 5.107976e-05
[2645,] 0.0001539895 0.0001648398 5.494906e-05
[2646,] 0.0001539895 0.0001497695 4.992349e-05
[2647,] 0.0001539895 0.0001502163 5.007244e-05
[2648,] 0.0001539895 0.0001502163 5.007246e-05
[2649,] 0.0001539895 0.0001564474 5.215010e-05
[2650,] 0.0001539895 0.0001639444 5.464989e-05
[2651,] 0.0001539895 0.0001493389 4.978027e-05
[2652,] 0.0001539895 0.0001500283 5.000979e-05
[2653,] 0.0001539895 0.0001507534 5.025156e-05
[2654,] 0.0001539895 0.0001505200 5.017361e-05
[2655,] 0.0001539895 0.0001631161 5.437414e-05
[2656,] 0.0001539895 0.0001545386 5.151254e-05
[2657,] 0.0001539895 0.0001721241 5.737665e-05
[2658,] 0.0001539895 0.0001512503 5.041723e-05
[2659,] 0.0001539895 0.0001502710 5.009057e-05
[2660,] 0.0001539895 0.0001492834 4.976196e-05
[2661,] 0.0001539895 0.0001511301 5.037695e-05
[2662,] 0.0001539895 0.0001505671 5.018905e-05
[2663,] 0.0001539895 0.0001504680 5.015602e-05
[2664,] 0.0001539895 0.0001696820 5.656502e-05
[2665,] 0.0001539895 0.0001506902 5.023078e-05
[2666,] 0.0001539895 0.0001467932 4.893108e-05
[2667,] 0.0001539895 0.0001519505 5.065114e-05
[2668,] 0.0001539895 0.0001459435 4.864721e-05
[2669,] 0.0001539895 0.0001480906 4.936345e-05
[2670,] 0.0001539895 0.0001516961 5.056546e-05
[2671,] 0.0001539895 0.0001515528 5.051736e-05
[2672,] 0.0001539895 0.0001450549 4.835064e-05
[2673,] 0.0001539895 0.0001554175 5.180568e-05
[2674,] 0.0001539895 0.0001469172 4.897349e-05
[2675,] 0.0001539895 0.0001463307 4.877822e-05
[2676,] 0.0001539895 0.0001539318 5.131075e-05
[2677,] 0.0001539895 0.0001450663 4.835578e-05
[2678,] 0.0001539895 0.0001469487 4.898233e-05
[2679,] 0.0001539895 0.0001521475 5.071577e-05
[2680,] 0.0001539895 0.0001447968 4.826565e-05
[2681,] 0.0001539895 0.0001578337 5.667292e-05
[2682,] 0.0001539895 0.0001479369 4.931281e-05
[2683,] 0.0001539895 0.0001493340 4.977665e-05
[2684,] 0.0001539895 0.0001577355 5.258021e-05
[2685,] 0.0001539895 0.0001498704 4.995626e-05
[2686,] 0.0001539895 0.0001532558 5.108824e-05
[2687,] 0.0001539895 0.0001534906 5.116346e-05
[2688,] 0.0001539895 0.0001503412 5.011314e-05
[2689,] 0.0001539895 0.0001519454 5.064747e-05
[2690,] 0.0001539895 0.0001524086 5.080193e-05
[2691,] 0.0001539895 0.0001443607 4.812045e-05
[2692,] 0.0001539895 0.0001529637 5.098697e-05
[2693,] 0.0001539895 0.0001528689 5.095543e-05
[2694,] 0.0001539895 0.0001530428 5.101326e-05
[2695,] 0.0001539895 0.0001532452 5.108067e-05
[2696,] 0.0001539895 0.0001533767 5.112446e-05
[2697,] 0.0001539895 0.0001527808 5.092710e-05
[2698,] 0.0001539895 0.0001522379 5.074610e-05
[2699,] 0.0001539895 0.0001670645 5.568890e-05
[2700,] 0.0001539895 0.0001462570 4.875192e-05
[2701,] 0.0001539895 0.0001551371 5.171220e-05
[2702,] 0.0001539895 0.0001534885 5.116275e-05
[2703,] 0.0001539895 0.0001475247 4.917419e-05
[2704,] 0.0001539895 0.0001556895 5.189505e-05
[2705,] 0.0001539895 0.0001596516 5.321541e-05
[2706,] 0.0001539895 0.0001553014 5.176696e-05
[2707,] 0.0001539895 0.0001514819 5.049396e-05
[2708,] 0.0001539895 0.0001534241 5.114144e-05
[2709,] 0.0003595273 0.0001474168 9.740022e-05
[2710,] 0.0001539895 0.0001482208 4.940899e-05
[2711,] 0.0001539895 0.0001549147 5.163640e-05
[2712,] 0.0001539895 0.0001563568 5.211722e-05
[2713,] 0.0001539895 0.0001729181 5.763576e-05
[2714,] 0.0001539895 0.0001452196 4.840655e-05
[2715,] 0.0001539895 0.0001476125 4.920357e-05
[2716,] 0.0001539895 0.0001483399 4.944697e-05
[2717,] 0.0001539895 0.0001522995 5.076621e-05
[2718,] 0.0001539895 0.0001460586 4.868692e-05
[2719,] 0.0001539895 0.0001501848 5.006235e-05
[2720,] 0.0001539895 0.0001534911 5.116374e-05
[2721,] 0.0001539895 0.0001464204 4.880716e-05
[2722,] 0.0001539895 0.0001568480 5.228221e-05
[2723,] 0.0001539895 0.0001477672 4.925609e-05
[2724,] 0.0001539895 0.0001448512 4.828379e-05
[2725,] 0.0001539895 0.0001468223 4.894123e-05
[2726,] 0.0001539895 0.0001861635 6.205452e-05
[2727,] 0.0001539895 0.0001534092 5.113603e-05
[2728,] 0.0001539895 0.0001479497 4.931623e-05
[2729,] 0.0001539895 0.0001577148 5.257215e-05
[2730,] 0.0001539895 0.0001500292 5.000991e-05
[2731,] 0.0001539895 0.0001454300 4.847670e-05
[2732,] 0.0001539895 0.0001549875 5.166269e-05
[2733,] 0.0001539895 0.0001534063 5.113536e-05
[2734,] 0.0001539895 0.0001556589 5.188721e-05
[2735,] 0.0001539895 0.0001534310 5.114360e-05
[2736,] 0.0001539895 0.0001501946 5.006533e-05
[2737,] 0.0001539895 0.0001679013 5.596598e-05
[2738,] 0.0001539895 0.0001684400 5.614556e-05
[2739,] 0.0001539895 0.0001519464 5.064886e-05
[2740,] 0.0001539895 0.0001490801 4.969285e-05
[2741,] 0.0001539895 0.0001505198 5.017340e-05
[2742,] 0.0001539895 0.0001526949 5.089809e-05
[2743,] 0.0001539895 0.0001550550 5.168521e-05
[2744,] 0.0001539895 0.0001543372 5.144676e-05
[2745,] 0.0001539895 0.0001534819 5.116055e-05
[2746,] 0.0001539895 0.0001534151 5.113766e-05
[2747,] 0.0001539895 0.0001687880 5.626159e-05
[2748,] 0.0001539895 0.0001533264 5.110855e-05
[2749,] 0.0001539895 0.0001582949 5.276626e-05
[2750,] 0.0001539895 0.0001563265 5.210837e-05
[2751,] 0.0001539895 0.0001563184 5.210569e-05
[2752,] 0.0001539895 0.0001549350 5.164514e-05
[2753,] 0.0001539895 0.0001535479 5.118195e-05
[2754,] 0.0001539895 0.0001528180 5.093862e-05
[2755,] 0.0001539895 0.0001534197 5.113980e-05
[2756,] 0.0001539895 0.0001482280 4.940892e-05
[2757,] 0.0001539895 0.0001493674 4.978861e-05
[2758,] 0.0001539895 0.0001471240 4.904119e-05
[2759,] 0.0001539895 0.0001538208 5.127257e-05
[2760,] 0.0001539895 0.0001465165 4.883880e-05
[2761,] 0.0001539895 0.0001483378 4.944568e-05
[2762,] 0.0001539895 0.0001558374 5.194464e-05
[2763,] 0.0001539895 0.0001489293 4.964296e-05
[2764,] 0.0001539895 0.0001534956 5.116494e-05
[2765,] 0.0001539895 0.0001547054 5.156748e-05
[2766,] 0.0001539895 0.0001508752 5.029126e-05
[2767,] 0.0001539895 0.0001522502 5.074978e-05
[2768,] 0.0001539895 0.0001520558 5.068482e-05
[2769,] 0.0001539895 0.0001733504 5.778265e-05
[2770,] 0.0001539895 0.0001526753 5.089171e-05
[2771,] 0.0001539895 0.0001451295 4.837671e-05
[2772,] 0.0001539895 0.0001728677 5.762246e-05
[2773,] 0.0001539895 0.0001672713 5.575547e-05
[2774,] 0.0001539895 0.0001928612 6.310990e-05
[2775,] 0.0001539895 0.0001614585 5.381885e-05
[2776,] 0.0001539895 0.0001541434 5.138191e-05
[2777,] 0.0001539895 0.0001459660 4.865535e-05
[2778,] 0.0001539895 0.0001515370 5.051301e-05
[2779,] 0.0001539895 0.0001535789 5.119287e-05
[2780,] 0.0001539895 0.0001503890 5.012988e-05
[2781,] 0.0001539895 0.0001521152 5.070555e-05
[2782,] 0.0001539895 0.0001520334 5.067823e-05
```
