## Supplementary material for "Characterization of shared and ancestry-specific signals driving complex traits using multi-ancestry fine-mapping": s1_data.bim

```
12	chr12:50010427:A:G	0	50010427	G	A
12	chr12:50010873:A:G	0	50010873	G	A
12	chr12:50011918:T:C	0	50011918	C	T
12	chr12:50012578:T:A	0	50012578	A	T
12	chr12:50012713:C:T	0	50012713	T	C
12	chr12:50013057:CTT:C	0	50013057	C	CTT
12	chr12:50013503:T:C	0	50013503	C	T
12	chr12:50014282:G:C	0	50014282	C	G
12	chr12:50014293:T:G	0	50014293	G	T
12	chr12:50015217:A:G	0	50015217	G	A
12	chr12:50015671:G:A	0	50015671	A	G
12	chr12:50015674:C:T	0	50015674	T	C
12	chr12:50018852:A:T	0	50018852	T	A
12	chr12:50019128:C:A	0	50019128	A	C
12	chr12:50019186:C:G	0	50019186	G	C
12	chr12:50020194:C:T	0	50020194	T	C
12	chr12:50020404:G:A	0	50020404	A	G
12	chr12:50022372:C:T	0	50022372	T	C
12	chr12:50022438:C:T	0	50022438	T	C
12	chr12:50022475:A:G	0	50022475	G	A
12	chr12:50022787:A:G	0	50022787	G	A
12	chr12:50026220:G:A	0	50026220	A	G
12	chr12:50026566:A:G	0	50026566	G	A
12	chr12:50027474:A:G	0	50027474	G	A
12	chr12:50027742:C:T	0	50027742	T	C
12	chr12:50029615:T:C	0	50029615	C	T
12	chr12:50029837:G:C	0	50029837	C	G
12	chr12:50030407:A:G	0	50030407	G	A
12	chr12:50030643:T:C	0	50030643	C	T
12	chr12:50031228:G:A	0	50031228	A	G
12	chr12:50031979:G:A	0	50031979	A	G
12	chr12:50033289:G:T	0	50033289	T	G
12	chr12:50033305:C:T	0	50033305	T	C
12	chr12:50034758:C:T	0	50034758	T	C
12	chr12:50035130:C:T	0	50035130	T	C
12	chr12:50035241:A:G	0	50035241	G	A
12	chr12:50038088:G:A	0	50038088	A	G
12	chr12:50039220:C:A	0	50039220	A	C
12	chr12:50039451:C:T	0	50039451	T	C
12	chr12:50040316:C:G	0	50040316	G	C
12	chr12:50040446:C:T	0	50040446	T	C
12	chr12:50042591:C:T	0	50042591	T	C
12	chr12:50042833:ACTCAT:A	0	50042833	A	ACTCAT
12	chr12:50043581:G:A	0	50043581	A	G
12	chr12:50046091:T:C	0	50046091	C	T
12	chr12:50046354:A:G	0	50046354	G	A
12	chr12:50046736:T:G	0	50046736	G	T
12	chr12:50047968:A:T	0	50047968	T	A
12	chr12:50050363:T:C	0	50050363	C	T
12	chr12:50051454:T:C	0	50051454	C	T
12	chr12:50052620:C:T	0	50052620	T	C
12	chr12:50053220:G:A	0	50053220	A	G
12	chr12:50054407:C:T	0	50054407	T	C
12	chr12:50055735:T:C	0	50055735	C	T
12	chr12:50057045:C:T	0	50057045	T	C
12	chr12:50057319:A:G	0	50057319	G	A
12	chr12:50057959:G:C	0	50057959	C	G
12	chr12:50060308:G:T	0	50060308	T	G
12	chr12:50060574:G:A	0	50060574	A	G
12	chr12:50061286:C:T	0	50061286	T	C
12	chr12:50062609:CA:C	0	50062609	C	CA
12	chr12:50062619:C:T	0	50062619	T	C
12	chr12:50063746:G:A	0	50063746	A	G
12	chr12:50064047:C:T	0	50064047	T	C
12	chr12:50064122:G:A	0	50064122	A	G
12	chr12:50064290:T:C	0	50064290	C	T
12	chr12:50064313:G:T	0	50064313	T	G
12	chr12:50065995:A:G	0	50065995	G	A
12	chr12:50067405:C:T	0	50067405	T	C
12	chr12:50067569:C:T	0	50067569	T	C
12	chr12:50068196:A:G	0	50068196	G	A
12	chr12:50068864:T:C	0	50068864	C	T
12	chr12:50069542:T:C	0	50069542	C	T
12	chr12:50069678:T:C	0	50069678	C	T
12	chr12:50069888:C:T	0	50069888	T	C
12	chr12:50070687:A:G	0	50070687	G	A
12	chr12:50071572:A:G	0	50071572	G	A
12	chr12:50072302:A:G	0	50072302	G	A
12	chr12:50073861:G:T	0	50073861	T	G
12	chr12:50077847:A:G	0	50077847	G	A
12	chr12:50079650:C:T	0	50079650	T	C
12	chr12:50080257:T:C	0	50080257	C	T
12	chr12:50084666:A:C	0	50084666	C	A
12	chr12:50086152:C:T	0	50086152	T	C
12	chr12:50089249:G:A	0	50089249	A	G
12	chr12:50090230:G:A	0	50090230	A	G
12	chr12:50091766:ACGGGGCTTCACCATGTTTG:A	0	50091766	A	ACGGGGCTTCACCATGTTTG
12	chr12:50094764:G:A	0	50094764	A	G
12	chr12:50095518:A:G	0	50095518	G	A
12	chr12:50097358:C:T	0	50097358	T	C
12	chr12:50097784:A:G	0	50097784	G	A
12	chr12:50097847:C:T	0	50097847	T	C
12	chr12:50098038:A:G	0	50098038	G	A
12	chr12:50104356:T:G	0	50104356	G	T
12	chr12:50106232:G:A	0	50106232	A	G
12	chr12:50109299:A:G	0	50109299	G	A
12	chr12:50109486:C:T	0	50109486	T	C
12	chr12:50113033:G:T	0	50113033	T	G
12	chr12:50113396:C:T	0	50113396	T	C
12	chr12:50113460:C:T	0	50113460	T	C
12	chr12:50113926:C:T	0	50113926	T	C
12	chr12:50115800:C:A	0	50115800	A	C
12	chr12:50116154:A:G	0	50116154	G	A
12	chr12:50116994:C:T	0	50116994	T	C
12	chr12:50117164:C:A	0	50117164	A	C
12	chr12:50117625:T:C	0	50117625	C	T
12	chr12:50118065:G:A	0	50118065	A	G
12	chr12:50118269:ACTCCTGACCTCAGGTGATCCACC:A	0	50118269	A	ACTCCTGACCTCAGGTGATCCACC
12	chr12:50118417:T:C	0	50118417	C	T
12	chr12:50118510:G:A	0	50118510	A	G
12	chr12:50118849:T:C	0	50118849	C	T
12	chr12:50119192:G:A	0	50119192	A	G
12	chr12:50119736:G:T	0	50119736	T	G
12	chr12:50119904:C:T	0	50119904	T	C
12	chr12:50120582:G:A	0	50120582	A	G
12	chr12:50120695:A:G	0	50120695	G	A
12	chr12:50121982:T:C	0	50121982	C	T
12	chr12:50122025:C:T	0	50122025	T	C
12	chr12:50122045:G:A	0	50122045	A	G
12	chr12:50122965:T:C	0	50122965	C	T
12	chr12:50125143:C:T	0	50125143	T	C
12	chr12:50126840:A:AG	0	50126840	AG	A
12	chr12:50126893:G:A	0	50126893	A	G
12	chr12:50127058:G:A	0	50127058	A	G
12	chr12:50128593:C:G	0	50128593	G	C
12	chr12:50132004:C:T	0	50132004	T	C
12	chr12:50132708:A:AGAGTGT	0	50132708	AGAGTGT	A
12	chr12:50134294:C:CCTT	0	50134294	CCTT	C
12	chr12:50134903:GA:G	0	50134903	G	GA
12	chr12:50135531:C:T	0	50135531	T	C
12	chr12:50135953:G:A	0	50135953	A	G
12	chr12:50136153:A:G	0	50136153	G	A
12	chr12:50140376:A:C	0	50140376	C	A
12	chr12:50141059:T:A	0	50141059	A	T
12	chr12:50141207:C:T	0	50141207	T	C
12	chr12:50141927:A:G	0	50141927	G	A
12	chr12:50142172:C:T	0	50142172	T	C
12	chr12:50143404:C:CTTG	0	50143404	CTTG	C
12	chr12:50144032:A:G	0	50144032	G	A
12	chr12:50144842:A:G	0	50144842	G	A
12	chr12:50145636:T:G	0	50145636	G	T
12	chr12:50145828:A:G	0	50145828	G	A
12	chr12:50145981:G:C	0	50145981	C	G
12	chr12:50147087:T:C	0	50147087	C	T
12	chr12:50147344:A:G	0	50147344	G	A
12	chr12:50148027:G:A	0	50148027	A	G
12	chr12:50149418:A:G	0	50149418	G	A
12	chr12:50149639:T:C	0	50149639	C	T
12	chr12:50152927:A:G	0	50152927	G	A
12	chr12:50153745:A:G	0	50153745	G	A
12	chr12:50156261:G:A	0	50156261	A	G
12	chr12:50156600:A:T	0	50156600	T	A
12	chr12:50156760:G:A	0	50156760	A	G
12	chr12:50157165:G:A	0	50157165	A	G
12	chr12:50157760:C:A	0	50157760	A	C
12	chr12:50159214:A:G	0	50159214	G	A
12	chr12:50159419:C:T	0	50159419	T	C
12	chr12:50161184:G:T	0	50161184	T	G
12	chr12:50162156:A:G	0	50162156	G	A
12	chr12:50162850:C:T	0	50162850	T	C
12	chr12:50162999:A:G	0	50162999	G	A
12	chr12:50164357:C:T	0	50164357	T	C
12	chr12:50165191:A:G	0	50165191	G	A
12	chr12:50165345:A:G	0	50165345	G	A
12	chr12:50167576:G:C	0	50167576	C	G
12	chr12:50168215:A:G	0	50168215	G	A
12	chr12:50170107:T:C	0	50170107	C	T
12	chr12:50174482:G:T	0	50174482	T	G
12	chr12:50176736:G:A	0	50176736	A	G
12	chr12:50179044:T:C	0	50179044	C	T
12	chr12:50179254:A:G	0	50179254	G	A
12	chr12:50179650:G:C	0	50179650	C	G
12	chr12:50179723:A:C	0	50179723	C	A
12	chr12:50180528:T:C	0	50180528	C	T
12	chr12:50180980:C:T	0	50180980	T	C
12	chr12:50182533:G:C	0	50182533	C	G
12	chr12:50183134:A:G	0	50183134	G	A
12	chr12:50184922:T:G	0	50184922	G	T
12	chr12:50185615:C:T	0	50185615	T	C
12	chr12:50187707:C:T	0	50187707	T	C
12	chr12:50187864:T:C	0	50187864	C	T
12	chr12:50189367:A:G	0	50189367	G	A
12	chr12:50189421:C:T	0	50189421	T	C
12	chr12:50190089:C:T	0	50190089	T	C
12	chr12:50192844:G:A	0	50192844	A	G
12	chr12:50194876:T:C	0	50194876	C	T
12	chr12:50198830:A:T	0	50198830	T	A
12	chr12:50200076:T:G	0	50200076	G	T
12	chr12:50200084:G:A	0	50200084	A	G
12	chr12:50201164:A:G	0	50201164	G	A
12	chr12:50201480:A:T	0	50201480	T	A
12	chr12:50201662:T:C	0	50201662	C	T
12	chr12:50205436:A:G	0	50205436	G	A
12	chr12:50205926:T:C	0	50205926	C	T
12	chr12:50207372:C:T	0	50207372	T	C
12	chr12:50208158:G:T	0	50208158	T	G
12	chr12:50208512:T:A	0	50208512	A	T
12	chr12:50208951:G:A	0	50208951	A	G
12	chr12:50209931:G:A	0	50209931	A	G
12	chr12:50211445:T:C	0	50211445	C	T
12	chr12:50211972:A:AC	0	50211972	AC	A
12	chr12:50216538:T:C	0	50216538	C	T
12	chr12:50217193:C:T	0	50217193	T	C
12	chr12:50218050:G:A	0	50218050	A	G
12	chr12:50220924:A:G	0	50220924	G	A
12	chr12:50222563:A:G	0	50222563	G	A
12	chr12:50225835:T:C	0	50225835	C	T
12	chr12:50227364:G:A	0	50227364	A	G
12	chr12:50228008:C:T	0	50228008	T	C
12	chr12:50228077:C:A	0	50228077	A	C
12	chr12:50229390:C:T	0	50229390	T	C
12	chr12:50229875:G:A	0	50229875	A	G
12	chr12:50230767:C:T	0	50230767	T	C
12	chr12:50232282:A:T	0	50232282	T	A
12	chr12:50233871:C:T	0	50233871	T	C
12	chr12:50234683:T:C	0	50234683	C	T
12	chr12:50235127:T:C	0	50235127	C	T
12	chr12:50235829:G:A	0	50235829	A	G
12	chr12:50239630:ACT:A	0	50239630	A	ACT
12	chr12:50240052:ATAAC:A	0	50240052	A	ATAAC
12	chr12:50242581:A:G	0	50242581	G	A
12	chr12:50242761:G:A	0	50242761	A	G
12	chr12:50243157:T:C	0	50243157	C	T
12	chr12:50243512:T:C	0	50243512	C	T
12	chr12:50245027:T:C	0	50245027	C	T
12	chr12:50245999:C:T	0	50245999	T	C
12	chr12:50248148:TA:T	0	50248148	T	TA
12	chr12:50248531:A:G	0	50248531	G	A
12	chr12:50250175:A:G	0	50250175	G	A
12	chr12:50251688:G:A	0	50251688	A	G
12	chr12:50252971:G:A	0	50252971	A	G
12	chr12:50253441:C:T	0	50253441	T	C
12	chr12:50255177:A:G	0	50255177	G	A
12	chr12:50256136:C:T	0	50256136	T	C
12	chr12:50256258:A:C	0	50256258	C	A
12	chr12:50256274:T:C	0	50256274	C	T
12	chr12:50256781:G:A	0	50256781	A	G
12	chr12:50257673:T:A	0	50257673	A	T
12	chr12:50258497:G:A	0	50258497	A	G
12	chr12:50258743:C:G	0	50258743	G	C
12	chr12:50258786:C:T	0	50258786	T	C
12	chr12:50259146:T:C	0	50259146	C	T
12	chr12:50260151:T:C	0	50260151	C	T
12	chr12:50262735:C:T	0	50262735	T	C
12	chr12:50263949:C:G	0	50263949	G	C
12	chr12:50267972:G:A	0	50267972	A	G
12	chr12:50268654:G:A	0	50268654	A	G
12	chr12:50269603:G:A	0	50269603	A	G
12	chr12:50270073:A:G	0	50270073	G	A
12	chr12:50271444:T:C	0	50271444	C	T
12	chr12:50272163:G:T	0	50272163	T	G
12	chr12:50274361:G:A	0	50274361	A	G
12	chr12:50274755:C:T	0	50274755	T	C
12	chr12:50277587:T:C	0	50277587	C	T
12	chr12:50279701:G:A	0	50279701	A	G
12	chr12:50280266:C:T	0	50280266	T	C
12	chr12:50280970:C:T	0	50280970	T	C
12	chr12:50283317:C:A	0	50283317	A	C
12	chr12:50283723:T:C	0	50283723	C	T
12	chr12:50284576:G:A	0	50284576	A	G
12	chr12:50284851:G:C	0	50284851	C	G
12	chr12:50285635:T:C	0	50285635	C	T
12	chr12:50285827:C:G	0	50285827	G	C
12	chr12:50286339:G:A	0	50286339	A	G
12	chr12:50286793:A:G	0	50286793	G	A
12	chr12:50287540:G:C	0	50287540	C	G
12	chr12:50287756:C:T	0	50287756	T	C
12	chr12:50290880:C:T	0	50290880	T	C
12	chr12:50291958:A:C	0	50291958	C	A
12	chr12:50291970:T:G	0	50291970	G	T
12	chr12:50292729:G:A	0	50292729	A	G
12	chr12:50293377:A:G	0	50293377	G	A
12	chr12:50296671:T:C	0	50296671	C	T
12	chr12:50297526:T:C	0	50297526	C	T
12	chr12:50297691:T:A	0	50297691	A	T
12	chr12:50299583:G:A	0	50299583	A	G
12	chr12:50300580:A:G	0	50300580	G	A
12	chr12:50300841:G:A	0	50300841	A	G
12	chr12:50304122:A:G	0	50304122	G	A
12	chr12:50305712:C:T	0	50305712	T	C
12	chr12:50306896:T:A	0	50306896	A	T
12	chr12:50307248:G:A	0	50307248	A	G
12	chr12:50309601:G:A	0	50309601	A	G
12	chr12:50309704:C:G	0	50309704	G	C
12	chr12:50311905:C:A	0	50311905	A	C
12	chr12:50311932:T:C	0	50311932	C	T
12	chr12:50312089:T:C	0	50312089	C	T
12	chr12:50313665:C:T	0	50313665	T	C
12	chr12:50314070:G:A	0	50314070	A	G
12	chr12:50314103:G:A	0	50314103	A	G
12	chr12:50314316:C:T	0	50314316	T	C
12	chr12:50314613:C:T	0	50314613	T	C
12	chr12:50315753:T:C	0	50315753	C	T
12	chr12:50316546:T:C	0	50316546	C	T
12	chr12:50318297:T:C	0	50318297	C	T
12	chr12:50318319:C:T	0	50318319	T	C
12	chr12:50319308:G:C	0	50319308	C	G
12	chr12:50319311:G:A	0	50319311	A	G
12	chr12:50319514:G:A	0	50319514	A	G
12	chr12:50319715:T:C	0	50319715	C	T
12	chr12:50319721:G:A	0	50319721	A	G
12	chr12:50320462:A:T	0	50320462	T	A
12	chr12:50321469:G:T	0	50321469	T	G
12	chr12:50322669:A:G	0	50322669	G	A
12	chr12:50323175:C:A	0	50323175	A	C
12	chr12:50323797:T:C	0	50323797	C	T
12	chr12:50325598:G:A	0	50325598	A	G
12	chr12:50329782:G:A	0	50329782	A	G
12	chr12:50329843:G:T	0	50329843	T	G
12	chr12:50330210:A:G	0	50330210	G	A
12	chr12:50332182:T:C	0	50332182	C	T
12	chr12:50334028:C:T	0	50334028	T	C
12	chr12:50336460:C:T	0	50336460	T	C
12	chr12:50336675:C:T	0	50336675	T	C
12	chr12:50340416:T:A	0	50340416	A	T
12	chr12:50343015:C:T	0	50343015	T	C
12	chr12:50345225:C:T	0	50345225	T	C
12	chr12:50350130:C:T	0	50350130	T	C
12	chr12:50350336:G:A	0	50350336	A	G
12	chr12:50355511:A:G	0	50355511	G	A
12	chr12:50356688:G:T	0	50356688	T	G
12	chr12:50356801:C:G	0	50356801	G	C
12	chr12:50357363:G:A	0	50357363	A	G
12	chr12:50357925:T:C	0	50357925	C	T
12	chr12:50358784:G:A	0	50358784	A	G
12	chr12:50358938:G:A	0	50358938	A	G
12	chr12:50360574:A:G	0	50360574	G	A
12	chr12:50360780:T:G	0	50360780	G	T
12	chr12:50361418:T:C	0	50361418	C	T
12	chr12:50362492:C:A	0	50362492	A	C
12	chr12:50362723:A:G	0	50362723	G	A
12	chr12:50365650:AAATG:A	0	50365650	A	AAATG
12	chr12:50367702:C:T	0	50367702	T	C
12	chr12:50368578:G:A	0	50368578	A	G
12	chr12:50368706:G:A	0	50368706	A	G
12	chr12:50369632:G:T	0	50369632	T	G
12	chr12:50369701:A:C	0	50369701	C	A
12	chr12:50370928:G:A	0	50370928	A	G
12	chr12:50371950:T:C	0	50371950	C	T
12	chr12:50373119:TGG:T	0	50373119	T	TGG
12	chr12:50373502:C:A	0	50373502	A	C
12	chr12:50375086:G:A	0	50375086	A	G
12	chr12:50377079:G:A	0	50377079	A	G
12	chr12:50377591:G:T	0	50377591	T	G
12	chr12:50378303:G:T	0	50378303	T	G
12	chr12:50378564:ATATATATATACACATATGTAAATTG:A	0	50378564	A	ATATATATATACACATATGTAAATTG
12	chr12:50381152:C:A	0	50381152	A	C
12	chr12:50382031:T:G	0	50382031	G	T
12	chr12:50382220:T:G	0	50382220	G	T
12	chr12:50382908:A:G	0	50382908	G	A
12	chr12:50383790:C:A	0	50383790	A	C
12	chr12:50384521:C:T	0	50384521	T	C
12	chr12:50385186:G:A	0	50385186	A	G
12	chr12:50386832:G:A	0	50386832	A	G
12	chr12:50390529:T:G	0	50390529	G	T
12	chr12:50393252:T:C	0	50393252	C	T
12	chr12:50397710:T:C	0	50397710	C	T
12	chr12:50402640:C:G	0	50402640	G	C
12	chr12:50403648:C:G	0	50403648	G	C
12	chr12:50408910:A:G	0	50408910	G	A
12	chr12:50408993:T:A	0	50408993	A	T
12	chr12:50416422:A:T	0	50416422	T	A
12	chr12:50417930:G:A	0	50417930	A	G
12	chr12:50429310:A:G	0	50429310	G	A
12	chr12:50430449:A:G	0	50430449	G	A
12	chr12:50431964:T:G	0	50431964	G	T
12	chr12:50435999:T:A	0	50435999	A	T
12	chr12:50436264:T:C	0	50436264	C	T
12	chr12:50437111:T:C	0	50437111	C	T
12	chr12:50441277:A:G	0	50441277	G	A
12	chr12:50446706:C:T	0	50446706	T	C
12	chr12:50448268:C:T	0	50448268	T	C
12	chr12:50450475:G:A	0	50450475	A	G
12	chr12:50455260:T:C	0	50455260	C	T
12	chr12:50457510:C:G	0	50457510	G	C
12	chr12:50460671:T:C	0	50460671	C	T
12	chr12:50462339:G:A	0	50462339	A	G
12	chr12:50469772:G:A	0	50469772	A	G
12	chr12:50470844:T:C	0	50470844	C	T
12	chr12:50471626:C:T	0	50471626	T	C
12	chr12:50484071:G:A	0	50484071	A	G
12	chr12:50484493:GC:G	0	50484493	G	GC
12	chr12:50486433:T:C	0	50486433	C	T
12	chr12:50486639:C:G	0	50486639	G	C
12	chr12:50487365:A:C	0	50487365	C	A
12	chr12:50488572:G:A	0	50488572	A	G
12	chr12:50488654:G:A	0	50488654	A	G
12	chr12:50488738:C:T	0	50488738	T	C
12	chr12:50489104:T:G	0	50489104	G	T
12	chr12:50489575:C:A	0	50489575	A	C
12	chr12:50491013:T:C	0	50491013	C	T
12	chr12:50491852:A:G	0	50491852	G	A
12	chr12:50491898:C:T	0	50491898	T	C
12	chr12:50492057:T:C	0	50492057	C	T
12	chr12:50492897:G:A	0	50492897	A	G
12	chr12:50493507:C:T	0	50493507	T	C
12	chr12:50494021:C:A	0	50494021	A	C
12	chr12:50495200:C:T	0	50495200	T	C
12	chr12:50496875:C:T	0	50496875	T	C
12	chr12:50497360:T:C	0	50497360	C	T
12	chr12:50498286:AC:A	0	50498286	A	AC
12	chr12:50499669:C:T	0	50499669	T	C
12	chr12:50501584:C:T	0	50501584	T	C
12	chr12:50501790:G:A	0	50501790	A	G
12	chr12:50502118:A:G	0	50502118	G	A
12	chr12:50502945:C:T	0	50502945	T	C
12	chr12:50503363:C:T	0	50503363	T	C
12	chr12:50503889:AAAGT:A	0	50503889	A	AAAGT
12	chr12:50504945:G:A	0	50504945	A	G
12	chr12:50506323:T:C	0	50506323	C	T
12	chr12:50508099:T:C	0	50508099	C	T
12	chr12:50508294:G:A	0	50508294	A	G
12	chr12:50510361:A:G	0	50510361	G	A
12	chr12:50511111:A:G	0	50511111	G	A
12	chr12:50512622:C:T	0	50512622	T	C
12	chr12:50512812:C:T	0	50512812	T	C
12	chr12:50515471:C:T	0	50515471	T	C
12	chr12:50517140:C:T	0	50517140	T	C
12	chr12:50518620:C:G	0	50518620	G	C
12	chr12:50518745:TTTTTTGTTTG:T	0	50518745	T	TTTTTTGTTTG
12	chr12:50520164:A:G	0	50520164	G	A
12	chr12:50521653:G:A	0	50521653	A	G
12	chr12:50524011:A:G	0	50524011	G	A
12	chr12:50525123:C:T	0	50525123	T	C
12	chr12:50528196:G:A	0	50528196	A	G
12	chr12:50528553:T:G	0	50528553	G	T
12	chr12:50528927:A:C	0	50528927	C	A
12	chr12:50529590:G:A	0	50529590	A	G
12	chr12:50529922:A:G	0	50529922	G	A
12	chr12:50530102:G:A	0	50530102	A	G
12	chr12:50531502:C:G	0	50531502	G	C
12	chr12:50532702:C:A	0	50532702	A	C
12	chr12:50535155:C:G	0	50535155	G	C
12	chr12:50536692:C:T	0	50536692	T	C
12	chr12:50537273:ATTGT:A	0	50537273	A	ATTGT
12	chr12:50539200:C:G	0	50539200	G	C
12	chr12:50539329:T:C	0	50539329	C	T
12	chr12:50540232:C:T	0	50540232	T	C
12	chr12:50540252:T:C	0	50540252	C	T
12	chr12:50540297:GACGGGGTTTC:G	0	50540297	G	GACGGGGTTTC
12	chr12:50540580:G:A	0	50540580	A	G
12	chr12:50540649:C:T	0	50540649	T	C
12	chr12:50541002:A:G	0	50541002	G	A
12	chr12:50541148:G:A	0	50541148	A	G
12	chr12:50543322:C:T	0	50543322	T	C
12	chr12:50543366:C:T	0	50543366	T	C
12	chr12:50543445:A:G	0	50543445	G	A
12	chr12:50544089:G:A	0	50544089	A	G
12	chr12:50544860:G:A	0	50544860	A	G
12	chr12:50545493:A:C	0	50545493	C	A
12	chr12:50547200:T:G	0	50547200	G	T
12	chr12:50550597:C:T	0	50550597	T	C
12	chr12:50551486:C:T	0	50551486	T	C
12	chr12:50552502:G:A	0	50552502	A	G
12	chr12:50552512:C:T	0	50552512	T	C
12	chr12:50553120:G:A	0	50553120	A	G
12	chr12:50553172:A:G	0	50553172	G	A
12	chr12:50554734:G:A	0	50554734	A	G
12	chr12:50554999:A:AC	0	50554999	AC	A
12	chr12:50556912:G:A	0	50556912	A	G
12	chr12:50558239:A:G	0	50558239	G	A
12	chr12:50558741:C:A	0	50558741	A	C
12	chr12:50559014:T:C	0	50559014	C	T
12	chr12:50562483:C:T	0	50562483	T	C
12	chr12:50563387:A:G	0	50563387	G	A
12	chr12:50565219:A:G	0	50565219	G	A
12	chr12:50565416:C:T	0	50565416	T	C
12	chr12:50565643:A:G	0	50565643	G	A
12	chr12:50566506:A:C	0	50566506	C	A
12	chr12:50566697:C:T	0	50566697	T	C
12	chr12:50566940:C:G	0	50566940	G	C
12	chr12:50567240:G:A	0	50567240	A	G
12	chr12:50570323:C:T	0	50570323	T	C
12	chr12:50570711:A:G	0	50570711	G	A
12	chr12:50571241:G:A	0	50571241	A	G
12	chr12:50571459:C:G	0	50571459	G	C
12	chr12:50571738:G:C	0	50571738	C	G
12	chr12:50571847:C:T	0	50571847	T	C
12	chr12:50573197:G:A	0	50573197	A	G
12	chr12:50574547:T:C	0	50574547	C	T
12	chr12:50574568:G:GAC	0	50574568	GAC	G
12	chr12:50574902:G:A	0	50574902	A	G
12	chr12:50575623:A:T	0	50575623	T	A
12	chr12:50576752:AT:A	0	50576752	A	AT
12	chr12:50577303:G:A	0	50577303	A	G
12	chr12:50577358:T:C	0	50577358	C	T
12	chr12:50578302:C:T	0	50578302	T	C
12	chr12:50578754:C:T	0	50578754	T	C
12	chr12:50582510:T:C	0	50582510	C	T
12	chr12:50586122:A:G	0	50586122	G	A
12	chr12:50586149:C:T	0	50586149	T	C
12	chr12:50586721:T:C	0	50586721	C	T
12	chr12:50588002:T:G	0	50588002	G	T
12	chr12:50588301:G:A	0	50588301	A	G
12	chr12:50589782:T:C	0	50589782	C	T
12	chr12:50593595:G:A	0	50593595	A	G
12	chr12:50597067:C:A	0	50597067	A	C
12	chr12:50599314:A:G	0	50599314	G	A
12	chr12:50599395:C:T	0	50599395	T	C
12	chr12:50604603:A:T	0	50604603	T	A
12	chr12:50606883:T:A	0	50606883	A	T
12	chr12:50607833:A:G	0	50607833	G	A
12	chr12:50608305:A:C	0	50608305	C	A
12	chr12:50610957:T:C	0	50610957	C	T
12	chr12:50611195:C:T	0	50611195	T	C
12	chr12:50611506:A:G	0	50611506	G	A
12	chr12:50612485:G:C	0	50612485	C	G
12	chr12:50613230:T:C	0	50613230	C	T
12	chr12:50616309:T:C	0	50616309	C	T
12	chr12:50617473:A:T	0	50617473	T	A
12	chr12:50619776:G:C	0	50619776	C	G
12	chr12:50620078:A:G	0	50620078	G	A
12	chr12:50621726:G:A	0	50621726	A	G
12	chr12:50622667:G:A	0	50622667	A	G
12	chr12:50624333:C:A	0	50624333	A	C
12	chr12:50625388:T:C	0	50625388	C	T
12	chr12:50626688:A:G	0	50626688	G	A
12	chr12:50628648:A:T	0	50628648	T	A
12	chr12:50632127:T:A	0	50632127	A	T
12	chr12:50633095:T:G	0	50633095	G	T
12	chr12:50635483:C:A	0	50635483	A	C
12	chr12:50636052:G:T	0	50636052	T	G
12	chr12:50636926:C:T	0	50636926	T	C
12	chr12:50638632:A:G	0	50638632	G	A
12	chr12:50640219:A:G	0	50640219	G	A
12	chr12:50643057:C:T	0	50643057	T	C
12	chr12:50646035:C:T	0	50646035	T	C
12	chr12:50646614:G:C	0	50646614	C	G
12	chr12:50647222:G:A	0	50647222	A	G
12	chr12:50648174:A:G	0	50648174	G	A
12	chr12:50649107:C:A	0	50649107	A	C
12	chr12:50651289:T:A	0	50651289	A	T
12	chr12:50652441:G:A	0	50652441	A	G
12	chr12:50653042:C:T	0	50653042	T	C
12	chr12:50653912:T:C	0	50653912	C	T
12	chr12:50655300:G:C	0	50655300	C	G
12	chr12:50655366:G:A	0	50655366	A	G
12	chr12:50657568:G:A	0	50657568	A	G
12	chr12:50657985:T:C	0	50657985	C	T
12	chr12:50658138:T:C	0	50658138	C	T
12	chr12:50658225:C:T	0	50658225	T	C
12	chr12:50659732:C:T	0	50659732	T	C
12	chr12:50661167:A:G	0	50661167	G	A
12	chr12:50663314:T:C	0	50663314	C	T
12	chr12:50663844:T:A	0	50663844	A	T
12	chr12:50665777:A:G	0	50665777	G	A
12	chr12:50665908:T:C	0	50665908	C	T
12	chr12:50666567:C:T	0	50666567	T	C
12	chr12:50668474:C:G	0	50668474	G	C
12	chr12:50670281:A:G	0	50670281	G	A
12	chr12:50676771:T:C	0	50676771	C	T
12	chr12:50679740:G:A	0	50679740	A	G
12	chr12:50680416:T:C	0	50680416	C	T
12	chr12:50681090:T:A	0	50681090	A	T
12	chr12:50684717:G:A	0	50684717	A	G
12	chr12:50686091:A:G	0	50686091	G	A
12	chr12:50687157:T:C	0	50687157	C	T
12	chr12:50689482:C:T	0	50689482	T	C
12	chr12:50690235:C:T	0	50690235	T	C
12	chr12:50691688:A:G	0	50691688	G	A
12	chr12:50692492:G:A	0	50692492	A	G
12	chr12:50693148:T:C	0	50693148	C	T
12	chr12:50694271:G:A	0	50694271	A	G
12	chr12:50695196:T:G	0	50695196	G	T
12	chr12:50695504:G:T	0	50695504	T	G
12	chr12:50695951:T:A	0	50695951	A	T
12	chr12:50700355:C:T	0	50700355	T	C
12	chr12:50702400:G:A	0	50702400	A	G
12	chr12:50706242:G:C	0	50706242	C	G
12	chr12:50709086:A:G	0	50709086	G	A
12	chr12:50709850:C:T	0	50709850	T	C
12	chr12:50710209:C:T	0	50710209	T	C
12	chr12:50710527:G:A	0	50710527	A	G
12	chr12:50711517:T:C	0	50711517	C	T
12	chr12:50712308:A:C	0	50712308	C	A
12	chr12:50712395:G:A	0	50712395	A	G
12	chr12:50715865:G:C	0	50715865	C	G
12	chr12:50716092:C:T	0	50716092	T	C
12	chr12:50719819:T:C	0	50719819	C	T
12	chr12:50721799:C:T	0	50721799	T	C
12	chr12:50722152:A:G	0	50722152	G	A
12	chr12:50723446:A:G	0	50723446	G	A
12	chr12:50724211:A:G	0	50724211	G	A
12	chr12:50726152:G:A	0	50726152	A	G
12	chr12:50726391:T:C	0	50726391	C	T
12	chr12:50726419:C:T	0	50726419	T	C
12	chr12:50727846:CA:C	0	50727846	C	CA
12	chr12:50728789:T:TA	0	50728789	TA	T
12	chr12:50733955:T:C	0	50733955	C	T
12	chr12:50735049:A:G	0	50735049	G	A
12	chr12:50736424:G:A	0	50736424	A	G
12	chr12:50740040:C:T	0	50740040	T	C
12	chr12:50740958:A:G	0	50740958	G	A
12	chr12:50742157:G:A	0	50742157	A	G
12	chr12:50742173:G:A	0	50742173	A	G
12	chr12:50745079:C:T	0	50745079	T	C
12	chr12:50745496:A:G	0	50745496	G	A
12	chr12:50746020:C:A	0	50746020	A	C
12	chr12:50746109:C:T	0	50746109	T	C
12	chr12:50750649:T:C	0	50750649	C	T
12	chr12:50750966:T:C	0	50750966	C	T
12	chr12:50752931:AAGT:A	0	50752931	A	AAGT
12	chr12:50754774:A:G	0	50754774	G	A
12	chr12:50757269:A:G	0	50757269	G	A
12	chr12:50757741:G:A	0	50757741	A	G
12	chr12:50759794:G:A	0	50759794	A	G
12	chr12:50760875:T:TTC	0	50760875	TTC	T
12	chr12:50761639:C:A	0	50761639	A	C
12	chr12:50761880:C:T	0	50761880	T	C
12	chr12:50762208:T:C	0	50762208	C	T
12	chr12:50762797:A:G	0	50762797	G	A
12	chr12:50765357:A:G	0	50765357	G	A
12	chr12:50766932:C:T	0	50766932	T	C
12	chr12:50767954:C:T	0	50767954	T	C
12	chr12:50767961:C:T	0	50767961	T	C
12	chr12:50769828:A:G	0	50769828	G	A
12	chr12:50771027:A:G	0	50771027	G	A
12	chr12:50772102:G:A	0	50772102	A	G
12	chr12:50772825:T:C	0	50772825	C	T
12	chr12:50773835:C:T	0	50773835	T	C
12	chr12:50774834:G:A	0	50774834	A	G
12	chr12:50777307:A:G	0	50777307	G	A
12	chr12:50778044:G:T	0	50778044	T	G
12	chr12:50778697:C:T	0	50778697	T	C
12	chr12:50779950:A:G	0	50779950	G	A
12	chr12:50781260:A:G	0	50781260	G	A
12	chr12:50782490:C:T	0	50782490	T	C
12	chr12:50786360:C:T	0	50786360	T	C
12	chr12:50787916:T:C	0	50787916	C	T
12	chr12:50788339:C:T	0	50788339	T	C
12	chr12:50788629:A:G	0	50788629	G	A
12	chr12:50789528:C:T	0	50789528	T	C
12	chr12:50790794:A:G	0	50790794	G	A
12	chr12:50790976:AC:A	0	50790976	A	AC
12	chr12:50791981:C:G	0	50791981	G	C
12	chr12:50792167:C:T	0	50792167	T	C
12	chr12:50793507:C:T	0	50793507	T	C
12	chr12:50794614:C:T	0	50794614	T	C
12	chr12:50794743:G:T	0	50794743	T	G
12	chr12:50795836:T:C	0	50795836	C	T
12	chr12:50796823:C:T	0	50796823	T	C
12	chr12:50796909:C:T	0	50796909	T	C
12	chr12:50797944:G:A	0	50797944	A	G
12	chr12:50799230:C:G	0	50799230	G	C
12	chr12:50800926:C:A	0	50800926	A	C
12	chr12:50801016:A:G	0	50801016	G	A
12	chr12:50801044:G:A	0	50801044	A	G
12	chr12:50801738:C:T	0	50801738	T	C
12	chr12:50805231:C:T	0	50805231	T	C
12	chr12:50807367:G:A	0	50807367	A	G
12	chr12:50807824:T:G	0	50807824	G	T
12	chr12:50807966:T:C	0	50807966	C	T
12	chr12:50808263:C:T	0	50808263	T	C
12	chr12:50808771:ACT:A	0	50808771	A	ACT
12	chr12:50809593:T:C	0	50809593	C	T
12	chr12:50809905:C:G	0	50809905	G	C
12	chr12:50810170:A:G	0	50810170	G	A
12	chr12:50810512:C:T	0	50810512	T	C
12	chr12:50811155:T:C	0	50811155	C	T
12	chr12:50811283:C:T	0	50811283	T	C
12	chr12:50811980:C:T	0	50811980	T	C
12	chr12:50812160:AC:A	0	50812160	A	AC
12	chr12:50813631:T:C	0	50813631	C	T
12	chr12:50813921:A:G	0	50813921	G	A
12	chr12:50815853:A:G	0	50815853	G	A
12	chr12:50816055:C:G	0	50816055	G	C
12	chr12:50817909:A:G	0	50817909	G	A
12	chr12:50817992:A:AT	0	50817992	AT	A
12	chr12:50819650:A:G	0	50819650	G	A
12	chr12:50819982:T:C	0	50819982	C	T
12	chr12:50823107:T:C	0	50823107	C	T
12	chr12:50824331:C:T	0	50824331	T	C
12	chr12:50824540:C:G	0	50824540	G	C
12	chr12:50825918:G:A	0	50825918	A	G
12	chr12:50826978:G:A	0	50826978	A	G
12	chr12:50827114:C:G	0	50827114	G	C
12	chr12:50833707:C:T	0	50833707	T	C
12	chr12:50834834:G:A	0	50834834	A	G
12	chr12:50836452:G:A	0	50836452	A	G
12	chr12:50837278:T:C	0	50837278	C	T
12	chr12:50838807:G:A	0	50838807	A	G
12	chr12:50838832:A:G	0	50838832	G	A
12	chr12:50843019:T:C	0	50843019	C	T
12	chr12:50844033:G:A	0	50844033	A	G
12	chr12:50844438:A:G	0	50844438	G	A
12	chr12:50844459:C:T	0	50844459	T	C
12	chr12:50844610:C:T	0	50844610	T	C
12	chr12:50845206:T:C	0	50845206	C	T
12	chr12:50845487:G:T	0	50845487	T	G
12	chr12:50845600:G:A	0	50845600	A	G
12	chr12:50846895:T:C	0	50846895	C	T
12	chr12:50847219:T:C	0	50847219	C	T
12	chr12:50847729:C:G	0	50847729	G	C
12	chr12:50848352:G:A	0	50848352	A	G
12	chr12:50848483:G:C	0	50848483	C	G
12	chr12:50848620:C:T	0	50848620	T	C
12	chr12:50849196:C:T	0	50849196	T	C
12	chr12:50849294:G:A	0	50849294	A	G
12	chr12:50849628:A:G	0	50849628	G	A
12	chr12:50849726:A:T	0	50849726	T	A
12	chr12:50849797:A:T	0	50849797	T	A
12	chr12:50849915:C:T	0	50849915	T	C
12	chr12:50850097:A:G	0	50850097	G	A
12	chr12:50850170:T:C	0	50850170	C	T
12	chr12:50850326:A:C	0	50850326	C	A
12	chr12:50850919:C:G	0	50850919	G	C
12	chr12:50851625:G:A	0	50851625	A	G
12	chr12:50851732:G:A	0	50851732	A	G
12	chr12:50851735:A:G	0	50851735	G	A
12	chr12:50852500:G:A	0	50852500	A	G
12	chr12:50853191:A:T	0	50853191	T	A
12	chr12:50853220:A:G	0	50853220	G	A
12	chr12:50854032:T:C	0	50854032	C	T
12	chr12:50855421:A:G	0	50855421	G	A
12	chr12:50855611:T:C	0	50855611	C	T
12	chr12:50855631:G:A	0	50855631	A	G
12	chr12:50856149:A:G	0	50856149	G	A
12	chr12:50856254:C:G	0	50856254	G	C
12	chr12:50856274:A:G	0	50856274	G	A
12	chr12:50856290:T:C	0	50856290	C	T
12	chr12:50856795:C:T	0	50856795	T	C
12	chr12:50857018:A:T	0	50857018	T	A
12	chr12:50859336:C:A	0	50859336	A	C
12	chr12:50859404:C:T	0	50859404	T	C
12	chr12:50859900:G:C	0	50859900	C	G
12	chr12:50860991:G:T	0	50860991	T	G
12	chr12:50861065:G:A	0	50861065	A	G
12	chr12:50861339:T:G	0	50861339	G	T
12	chr12:50862282:A:G	0	50862282	G	A
12	chr12:50862312:C:G	0	50862312	G	C
12	chr12:50863056:T:C	0	50863056	C	T
12	chr12:50863421:T:A	0	50863421	A	T
12	chr12:50864554:C:T	0	50864554	T	C
12	chr12:50864698:A:G	0	50864698	G	A
12	chr12:50864972:A:G	0	50864972	G	A
12	chr12:50865387:G:A	0	50865387	A	G
12	chr12:50865414:A:G	0	50865414	G	A
12	chr12:50865907:G:A	0	50865907	A	G
12	chr12:50866955:A:G	0	50866955	G	A
12	chr12:50868795:A:G	0	50868795	G	A
12	chr12:50868962:G:T	0	50868962	T	G
12	chr12:50869270:C:T	0	50869270	T	C
12	chr12:50870015:G:A	0	50870015	A	G
12	chr12:50870433:A:G	0	50870433	G	A
12	chr12:50870711:T:C	0	50870711	C	T
12	chr12:50871376:G:A	0	50871376	A	G
12	chr12:50871520:T:C	0	50871520	C	T
12	chr12:50872104:A:G	0	50872104	G	A
12	chr12:50872279:C:T	0	50872279	T	C
12	chr12:50872386:G:A	0	50872386	A	G
12	chr12:50873069:A:G	0	50873069	G	A
12	chr12:50873174:G:T	0	50873174	T	G
12	chr12:50873552:C:T	0	50873552	T	C
12	chr12:50873754:T:C	0	50873754	C	T
12	chr12:50874707:T:C	0	50874707	C	T
12	chr12:50875651:A:C	0	50875651	C	A
12	chr12:50876542:C:T	0	50876542	T	C
12	chr12:50876576:G:A	0	50876576	A	G
12	chr12:50876673:G:A	0	50876673	A	G
12	chr12:50877088:G:A	0	50877088	A	G
12	chr12:50877715:C:T	0	50877715	T	C
12	chr12:50877865:A:C	0	50877865	C	A
12	chr12:50878827:A:T	0	50878827	T	A
12	chr12:50878929:A:G	0	50878929	G	A
12	chr12:50879201:C:T	0	50879201	T	C
12	chr12:50879648:A:G	0	50879648	G	A
12	chr12:50879684:A:G	0	50879684	G	A
12	chr12:50880547:C:T	0	50880547	T	C
12	chr12:50880649:TACCAAAGAC:T	0	50880649	T	TACCAAAGAC
12	chr12:50881690:T:G	0	50881690	G	T
12	chr12:50881703:G:T	0	50881703	T	G
12	chr12:50883983:G:C	0	50883983	C	G
12	chr12:50884137:A:C	0	50884137	C	A
12	chr12:50884259:A:C	0	50884259	C	A
12	chr12:50884284:G:A	0	50884284	A	G
12	chr12:50884596:G:C	0	50884596	C	G
12	chr12:50885584:G:A	0	50885584	A	G
12	chr12:50886331:T:C	0	50886331	C	T
12	chr12:50886633:C:G	0	50886633	G	C
12	chr12:50886965:A:G	0	50886965	G	A
12	chr12:50887649:G:A	0	50887649	A	G
12	chr12:50887782:ATATTT:A	0	50887782	A	ATATTT
12	chr12:50888735:C:A	0	50888735	A	C
12	chr12:50889945:T:G	0	50889945	G	T
12	chr12:50890253:CTCTT:C	0	50890253	C	CTCTT
12	chr12:50890321:C:T	0	50890321	T	C
12	chr12:50890528:C:T	0	50890528	T	C
12	chr12:50890811:A:G	0	50890811	G	A
12	chr12:50891333:T:A	0	50891333	A	T
12	chr12:50892967:T:C	0	50892967	C	T
12	chr12:50896428:C:A	0	50896428	A	C
12	chr12:50896613:A:T	0	50896613	T	A
12	chr12:50899349:G:C	0	50899349	C	G
12	chr12:50899807:A:G	0	50899807	G	A
12	chr12:50900005:T:C	0	50900005	C	T
12	chr12:50900227:GC:G	0	50900227	G	GC
12	chr12:50900318:A:G	0	50900318	G	A
12	chr12:50900611:G:A	0	50900611	A	G
12	chr12:50900810:C:G	0	50900810	G	C
12	chr12:50901891:C:T	0	50901891	T	C
12	chr12:50902050:C:T	0	50902050	T	C
12	chr12:50902061:G:A	0	50902061	A	G
12	chr12:50904202:T:C	0	50904202	C	T
12	chr12:50904387:T:G	0	50904387	G	T
12	chr12:50907051:T:C	0	50907051	C	T
12	chr12:50907439:T:A	0	50907439	A	T
12	chr12:50907648:G:C	0	50907648	C	G
12	chr12:50907844:G:A	0	50907844	A	G
12	chr12:50908277:T:C	0	50908277	C	T
12	chr12:50909296:A:G	0	50909296	G	A
12	chr12:50909366:C:G	0	50909366	G	C
12	chr12:50909696:A:G	0	50909696	G	A
12	chr12:50909927:G:C	0	50909927	C	G
12	chr12:50910476:T:C	0	50910476	C	T
12	chr12:50911295:T:C	0	50911295	C	T
12	chr12:50911983:T:A	0	50911983	A	T
12	chr12:50911995:T:C	0	50911995	C	T
12	chr12:50912120:G:A	0	50912120	A	G
12	chr12:50912140:G:A	0	50912140	A	G
12	chr12:50912156:A:G	0	50912156	G	A
12	chr12:50913366:T:C	0	50913366	C	T
12	chr12:50914215:C:G	0	50914215	G	C
12	chr12:50914216:A:G	0	50914216	G	A
12	chr12:50914373:A:G	0	50914373	G	A
12	chr12:50914436:A:T	0	50914436	T	A
12	chr12:50914651:C:T	0	50914651	T	C
12	chr12:50914752:T:C	0	50914752	C	T
12	chr12:50915053:G:A	0	50915053	A	G
12	chr12:50916170:C:G	0	50916170	G	C
12	chr12:50918833:T:C	0	50918833	C	T
12	chr12:50919064:T:C	0	50919064	C	T
12	chr12:50919510:G:A	0	50919510	A	G
12	chr12:50919748:G:A	0	50919748	A	G
12	chr12:50920301:C:T	0	50920301	T	C
12	chr12:50920977:A:C	0	50920977	C	A
12	chr12:50921231:A:G	0	50921231	G	A
12	chr12:50921251:A:G	0	50921251	G	A
12	chr12:50922515:T:C	0	50922515	C	T
12	chr12:50924265:T:C	0	50924265	C	T
12	chr12:50925563:A:G	0	50925563	G	A
12	chr12:50925917:T:C	0	50925917	C	T
12	chr12:50926507:T:A	0	50926507	A	T
12	chr12:50926739:G:C	0	50926739	C	G
12	chr12:50926741:G:C	0	50926741	C	G
12	chr12:50926966:A:G	0	50926966	G	A
12	chr12:50927117:T:C	0	50927117	C	T
12	chr12:50927923:C:CA	0	50927923	CA	C
12	chr12:50928211:C:T	0	50928211	T	C
12	chr12:50929304:G:T	0	50929304	T	G
12	chr12:50932919:T:C	0	50932919	C	T
12	chr12:50934380:T:A	0	50934380	A	T
12	chr12:50934576:T:C	0	50934576	C	T
12	chr12:50934935:G:A	0	50934935	A	G
12	chr12:50937381:T:C	0	50937381	C	T
12	chr12:50938134:G:A	0	50938134	A	G
12	chr12:50938564:G:A	0	50938564	A	G
12	chr12:50939250:C:A	0	50939250	A	C
12	chr12:50939307:C:A	0	50939307	A	C
12	chr12:50939546:G:T	0	50939546	T	G
12	chr12:50939641:T:C	0	50939641	C	T
12	chr12:50939961:G:A	0	50939961	A	G
12	chr12:50940292:A:G	0	50940292	G	A
12	chr12:50941005:C:T	0	50941005	T	C
12	chr12:50941362:G:A	0	50941362	A	G
12	chr12:50941799:C:T	0	50941799	T	C
12	chr12:50941804:A:T	0	50941804	T	A
12	chr12:50941994:T:G	0	50941994	G	T
12	chr12:50942223:T:C	0	50942223	C	T
12	chr12:50942580:A:G	0	50942580	G	A
12	chr12:50942593:G:A	0	50942593	A	G
12	chr12:50942661:G:A	0	50942661	A	G
12	chr12:50942708:T:C	0	50942708	C	T
12	chr12:50943474:A:G	0	50943474	G	A
12	chr12:50943550:A:G	0	50943550	G	A
12	chr12:50943581:G:A	0	50943581	A	G
12	chr12:50943886:T:C	0	50943886	C	T
12	chr12:50945196:C:T	0	50945196	T	C
12	chr12:50945643:T:C	0	50945643	C	T
12	chr12:50947548:C:G	0	50947548	G	C
12	chr12:50947849:C:T	0	50947849	T	C
12	chr12:50948684:G:A	0	50948684	A	G
12	chr12:50950271:A:G	0	50950271	G	A
12	chr12:50950890:G:A	0	50950890	A	G
12	chr12:50950973:C:T	0	50950973	T	C
12	chr12:50950976:G:A	0	50950976	A	G
12	chr12:50951279:T:C	0	50951279	C	T
12	chr12:50951482:T:C	0	50951482	C	T
12	chr12:50951590:T:C	0	50951590	C	T
12	chr12:50951765:C:CA	0	50951765	CA	C
12	chr12:50952001:C:T	0	50952001	T	C
12	chr12:50953246:G:A	0	50953246	A	G
12	chr12:50954258:G:A	0	50954258	A	G
12	chr12:50954667:G:A	0	50954667	A	G
12	chr12:50955643:A:G	0	50955643	G	A
12	chr12:50956251:G:A	0	50956251	A	G
12	chr12:50956252:T:C	0	50956252	C	T
12	chr12:50956502:C:T	0	50956502	T	C
12	chr12:50957269:A:G	0	50957269	G	A
12	chr12:50957406:C:G	0	50957406	G	C
12	chr12:50958350:C:T	0	50958350	T	C
12	chr12:50958669:T:C	0	50958669	C	T
12	chr12:50959307:T:C	0	50959307	C	T
12	chr12:50959339:C:T	0	50959339	T	C
12	chr12:50959704:G:A	0	50959704	A	G
12	chr12:50959711:T:G	0	50959711	G	T
12	chr12:50959773:A:G	0	50959773	G	A
12	chr12:50959958:G:A	0	50959958	A	G
12	chr12:50960068:C:T	0	50960068	T	C
12	chr12:50960842:G:A	0	50960842	A	G
12	chr12:50960909:G:GT	0	50960909	GT	G
12	chr12:50960911:C:T	0	50960911	T	C
12	chr12:50960913:C:T	0	50960913	T	C
12	chr12:50961378:A:G	0	50961378	G	A
12	chr12:50961388:C:T	0	50961388	T	C
12	chr12:50961514:AT:A	0	50961514	A	AT
12	chr12:50961818:A:G	0	50961818	G	A
12	chr12:50961918:C:T	0	50961918	T	C
12	chr12:50962148:T:G	0	50962148	G	T
12	chr12:50962528:T:C	0	50962528	C	T
12	chr12:50962719:T:G	0	50962719	G	T
12	chr12:50962724:A:G	0	50962724	G	A
12	chr12:50962890:T:C	0	50962890	C	T
12	chr12:50963028:GA:G	0	50963028	G	GA
12	chr12:50963321:A:G	0	50963321	G	A
12	chr12:50963563:G:A	0	50963563	A	G
12	chr12:50963759:A:G	0	50963759	G	A
12	chr12:50964145:AG:A	0	50964145	A	AG
12	chr12:50964147:A:C	0	50964147	C	A
12	chr12:50964163:T:A	0	50964163	A	T
12	chr12:50964204:C:T	0	50964204	T	C
12	chr12:50964469:T:C	0	50964469	C	T
12	chr12:50964597:C:T	0	50964597	T	C
12	chr12:50964797:T:A	0	50964797	A	T
12	chr12:50966180:C:G	0	50966180	G	C
12	chr12:50966806:G:GTTTAAC	0	50966806	GTTTAAC	G
12	chr12:50967097:G:C	0	50967097	C	G
12	chr12:50967680:G:A	0	50967680	A	G
12	chr12:50967715:T:C	0	50967715	C	T
12	chr12:50967825:T:C	0	50967825	C	T
12	chr12:50968378:T:C	0	50968378	C	T
12	chr12:50968393:G:T	0	50968393	T	G
12	chr12:50968395:G:T	0	50968395	T	G
12	chr12:50968397:G:T	0	50968397	T	G
12	chr12:50968643:G:A	0	50968643	A	G
12	chr12:50968973:C:T	0	50968973	T	C
12	chr12:50969458:A:G	0	50969458	G	A
12	chr12:50969515:C:T	0	50969515	T	C
12	chr12:50969602:G:A	0	50969602	A	G
12	chr12:50969631:G:A	0	50969631	A	G
12	chr12:50969690:A:G	0	50969690	G	A
12	chr12:50969716:C:A	0	50969716	A	C
12	chr12:50969728:G:A	0	50969728	A	G
12	chr12:50970007:C:T	0	50970007	T	C
12	chr12:50970566:A:G	0	50970566	G	A
12	chr12:50971223:T:A	0	50971223	A	T
12	chr12:50971385:C:T	0	50971385	T	C
12	chr12:50971529:C:T	0	50971529	T	C
12	chr12:50972566:G:A	0	50972566	A	G
12	chr12:50972777:C:T	0	50972777	T	C
12	chr12:50972810:G:A	0	50972810	A	G
12	chr12:50973202:T:G	0	50973202	G	T
12	chr12:50973340:T:C	0	50973340	C	T
12	chr12:50973548:G:A	0	50973548	A	G
12	chr12:50973567:A:T	0	50973567	T	A
12	chr12:50973824:A:G	0	50973824	G	A
12	chr12:50975916:T:C	0	50975916	C	T
12	chr12:50976108:T:C	0	50976108	C	T
12	chr12:50976128:C:T	0	50976128	T	C
12	chr12:50978014:A:G	0	50978014	G	A
12	chr12:50978206:G:A	0	50978206	A	G
12	chr12:50978252:A:T	0	50978252	T	A
12	chr12:50978358:C:T	0	50978358	T	C
12	chr12:50978561:C:A	0	50978561	A	C
12	chr12:50979231:C:T	0	50979231	T	C
12	chr12:50979959:C:T	0	50979959	T	C
12	chr12:50980467:A:G	0	50980467	G	A
12	chr12:50981140:A:G	0	50981140	G	A
12	chr12:50981283:G:A	0	50981283	A	G
12	chr12:50981535:T:C	0	50981535	C	T
12	chr12:50982036:T:C	0	50982036	C	T
12	chr12:50982186:C:T	0	50982186	T	C
12	chr12:50982711:A:G	0	50982711	G	A
12	chr12:50984076:C:A	0	50984076	A	C
12	chr12:50984625:G:A	0	50984625	A	G
12	chr12:50984918:C:T	0	50984918	T	C
12	chr12:50985601:C:T	0	50985601	T	C
12	chr12:50986449:A:G	0	50986449	G	A
12	chr12:50987294:C:T	0	50987294	T	C
12	chr12:50987935:C:T	0	50987935	T	C
12	chr12:50987967:T:C	0	50987967	C	T
12	chr12:50988449:T:C	0	50988449	C	T
12	chr12:50988823:T:C	0	50988823	C	T
12	chr12:50990004:A:G	0	50990004	G	A
12	chr12:50990217:A:C	0	50990217	C	A
12	chr12:50992283:A:G	0	50992283	G	A
12	chr12:50992765:A:G	0	50992765	G	A
12	chr12:50993089:C:T	0	50993089	T	C
12	chr12:50993655:C:T	0	50993655	T	C
12	chr12:50994155:C:T	0	50994155	T	C
12	chr12:50996310:C:A	0	50996310	A	C
12	chr12:50996469:A:G	0	50996469	G	A
12	chr12:50997174:A:T	0	50997174	T	A
12	chr12:50998469:T:C	0	50998469	C	T
12	chr12:50998828:G:C	0	50998828	C	G
12	chr12:50999333:C:T	0	50999333	T	C
12	chr12:50999774:GC:G	0	50999774	G	GC
12	chr12:50999851:C:T	0	50999851	T	C
12	chr12:51004658:C:T	0	51004658	T	C
12	chr12:51006214:A:G	0	51006214	G	A
12	chr12:51006844:C:A	0	51006844	A	C
12	chr12:51006903:AATTTT:A	0	51006903	A	AATTTT
12	chr12:51007435:A:G	0	51007435	G	A
12	chr12:51007625:G:A	0	51007625	A	G
12	chr12:51007630:T:C	0	51007630	C	T
12	chr12:51007699:A:G	0	51007699	G	A
12	chr12:51007741:A:G	0	51007741	G	A
12	chr12:51008327:A:G	0	51008327	G	A
12	chr12:51009122:T:G	0	51009122	G	T
12	chr12:51009305:G:A	0	51009305	A	G
12	chr12:51009423:A:G	0	51009423	G	A
12	chr12:51009577:A:G	0	51009577	G	A
12	chr12:51010087:G:A	0	51010087	A	G
12	chr12:51010108:G:A	0	51010108	A	G
12	chr12:51010116:G:A	0	51010116	A	G
12	chr12:51010120:G:A	0	51010120	A	G
12	chr12:51010339:G:A	0	51010339	A	G
12	chr12:51010355:T:C	0	51010355	C	T
12	chr12:51011255:A:G	0	51011255	G	A
12	chr12:51011626:G:A	0	51011626	A	G
12	chr12:51011852:G:A	0	51011852	A	G
12	chr12:51012571:T:A	0	51012571	A	T
12	chr12:51015304:T:C	0	51015304	C	T
12	chr12:51016520:T:A	0	51016520	A	T
12	chr12:51016703:C:T	0	51016703	T	C
12	chr12:51016962:T:C	0	51016962	C	T
12	chr12:51017570:G:T	0	51017570	T	G
12	chr12:51017797:C:T	0	51017797	T	C
12	chr12:51018252:G:A	0	51018252	A	G
12	chr12:51018342:C:T	0	51018342	T	C
12	chr12:51018357:G:T	0	51018357	T	G
12	chr12:51018561:A:G	0	51018561	G	A
12	chr12:51018717:G:A	0	51018717	A	G
12	chr12:51020449:T:A	0	51020449	A	T
12	chr12:51021264:C:T	0	51021264	T	C
12	chr12:51022737:T:C	0	51022737	C	T
12	chr12:51023975:A:T	0	51023975	T	A
12	chr12:51024468:G:A	0	51024468	A	G
12	chr12:51025477:G:A	0	51025477	A	G
12	chr12:51025598:G:A	0	51025598	A	G
12	chr12:51026381:C:A	0	51026381	A	C
12	chr12:51028543:T:A	0	51028543	A	T
12	chr12:51031569:T:C	0	51031569	C	T
12	chr12:51031766:A:G	0	51031766	G	A
12	chr12:51032054:G:A	0	51032054	A	G
12	chr12:51032252:C:T	0	51032252	T	C
12	chr12:51032771:G:A	0	51032771	A	G
12	chr12:51033034:G:A	0	51033034	A	G
12	chr12:51034306:T:A	0	51034306	A	T
12	chr12:51035024:A:T	0	51035024	T	A
12	chr12:51035347:G:T	0	51035347	T	G
12	chr12:51036935:T:G	0	51036935	G	T
12	chr12:51038272:T:C	0	51038272	C	T
12	chr12:51038331:A:G	0	51038331	G	A
12	chr12:51040918:C:T	0	51040918	T	C
12	chr12:51041957:AG:A	0	51041957	A	AG
12	chr12:51042291:T:C	0	51042291	C	T
12	chr12:51042356:G:A	0	51042356	A	G
12	chr12:51044254:C:T	0	51044254	T	C
12	chr12:51044359:G:A	0	51044359	A	G
12	chr12:51044872:T:C	0	51044872	C	T
12	chr12:51045717:T:C	0	51045717	C	T
12	chr12:51045882:G:C	0	51045882	C	G
12	chr12:51046075:T:C	0	51046075	C	T
12	chr12:51046133:A:G	0	51046133	G	A
12	chr12:51046571:T:C	0	51046571	C	T
12	chr12:51047897:G:T	0	51047897	T	G
12	chr12:51048114:G:A	0	51048114	A	G
12	chr12:51048791:TC:T	0	51048791	T	TC
12	chr12:51048833:A:C	0	51048833	C	A
12	chr12:51049161:G:A	0	51049161	A	G
12	chr12:51049604:G:A	0	51049604	A	G
12	chr12:51049778:C:G	0	51049778	G	C
12	chr12:51051649:G:T	0	51051649	T	G
12	chr12:51051651:C:G	0	51051651	G	C
12	chr12:51051878:T:C	0	51051878	C	T
12	chr12:51051896:G:A	0	51051896	A	G
12	chr12:51053271:C:G	0	51053271	G	C
12	chr12:51053723:A:G	0	51053723	G	A
12	chr12:51054741:G:A	0	51054741	A	G
12	chr12:51054772:T:C	0	51054772	C	T
12	chr12:51055135:C:A	0	51055135	A	C
12	chr12:51055339:A:G	0	51055339	G	A
12	chr12:51057682:G:A	0	51057682	A	G
12	chr12:51059092:A:G	0	51059092	G	A
12	chr12:51059583:A:C	0	51059583	C	A
12	chr12:51059891:A:T	0	51059891	T	A
12	chr12:51059899:G:A	0	51059899	A	G
12	chr12:51060427:T:C	0	51060427	C	T
12	chr12:51061003:T:C	0	51061003	C	T
12	chr12:51061621:C:A	0	51061621	A	C
12	chr12:51061956:G:T	0	51061956	T	G
12	chr12:51064071:G:A	0	51064071	A	G
12	chr12:51064775:G:A	0	51064775	A	G
12	chr12:51064782:G:A	0	51064782	A	G
12	chr12:51065494:T:C	0	51065494	C	T
12	chr12:51065536:T:C	0	51065536	C	T
12	chr12:51065892:A:G	0	51065892	G	A
12	chr12:51066603:T:G	0	51066603	G	T
12	chr12:51067010:TG:T	0	51067010	T	TG
12	chr12:51067134:C:T	0	51067134	T	C
12	chr12:51067639:G:A	0	51067639	A	G
12	chr12:51068010:G:A	0	51068010	A	G
12	chr12:51068129:A:G	0	51068129	G	A
12	chr12:51068362:G:C	0	51068362	C	G
12	chr12:51068447:A:G	0	51068447	G	A
12	chr12:51069139:C:T	0	51069139	T	C
12	chr12:51069244:G:A	0	51069244	A	G
12	chr12:51069914:A:G	0	51069914	G	A
12	chr12:51070468:C:T	0	51070468	T	C
12	chr12:51070983:C:T	0	51070983	T	C
12	chr12:51071062:G:C	0	51071062	C	G
12	chr12:51072222:G:A	0	51072222	A	G
12	chr12:51074528:G:A	0	51074528	A	G
12	chr12:51074729:G:A	0	51074729	A	G
12	chr12:51074863:A:G	0	51074863	G	A
12	chr12:51074937:T:A	0	51074937	A	T
12	chr12:51075976:G:A	0	51075976	A	G
12	chr12:51077112:A:G	0	51077112	G	A
12	chr12:51077369:A:G	0	51077369	G	A
12	chr12:51078780:A:T	0	51078780	T	A
12	chr12:51080059:T:C	0	51080059	C	T
12	chr12:51081218:G:A	0	51081218	A	G
12	chr12:51081570:T:C	0	51081570	C	T
12	chr12:51082180:C:T	0	51082180	T	C
12	chr12:51082701:A:G	0	51082701	G	A
12	chr12:51085485:T:C	0	51085485	C	T
12	chr12:51085652:A:G	0	51085652	G	A
12	chr12:51086248:T:C	0	51086248	C	T
12	chr12:51087432:T:C	0	51087432	C	T
12	chr12:51089296:T:A	0	51089296	A	T
12	chr12:51090100:C:T	0	51090100	T	C
12	chr12:51090362:T:C	0	51090362	C	T
12	chr12:51090863:C:T	0	51090863	T	C
12	chr12:51092747:G:A	0	51092747	A	G
12	chr12:51092911:A:G	0	51092911	G	A
12	chr12:51093035:C:T	0	51093035	T	C
12	chr12:51093440:A:AT	0	51093440	AT	A
12	chr12:51093968:A:T	0	51093968	T	A
12	chr12:51094099:T:C	0	51094099	C	T
12	chr12:51094453:A:G	0	51094453	G	A
12	chr12:51094639:A:C	0	51094639	C	A
12	chr12:51095226:C:T	0	51095226	T	C
12	chr12:51096551:C:T	0	51096551	T	C
12	chr12:51096581:G:A	0	51096581	A	G
12	chr12:51096625:G:A	0	51096625	A	G
12	chr12:51096899:A:G	0	51096899	G	A
12	chr12:51097409:A:G	0	51097409	G	A
12	chr12:51097778:A:G	0	51097778	G	A
12	chr12:51098476:AT:A	0	51098476	A	AT
12	chr12:51098726:G:A	0	51098726	A	G
12	chr12:51100657:A:G	0	51100657	G	A
12	chr12:51101509:C:A	0	51101509	A	C
12	chr12:51102876:T:C	0	51102876	C	T
12	chr12:51103790:T:C	0	51103790	C	T
12	chr12:51104793:C:G	0	51104793	G	C
12	chr12:51104878:A:T	0	51104878	T	A
12	chr12:51105154:CATG:C	0	51105154	C	CATG
12	chr12:51105472:G:A	0	51105472	A	G
12	chr12:51105936:T:C	0	51105936	C	T
12	chr12:51107629:C:T	0	51107629	T	C
12	chr12:51109658:C:T	0	51109658	T	C
12	chr12:51109659:A:G	0	51109659	G	A
12	chr12:51110389:C:T	0	51110389	T	C
12	chr12:51111553:C:T	0	51111553	T	C
12	chr12:51111584:G:A	0	51111584	A	G
12	chr12:51112120:C:T	0	51112120	T	C
12	chr12:51112545:T:C	0	51112545	C	T
12	chr12:51112810:T:A	0	51112810	A	T
12	chr12:51113851:T:G	0	51113851	G	T
12	chr12:51114267:C:T	0	51114267	T	C
12	chr12:51114290:C:T	0	51114290	T	C
12	chr12:51114623:A:G	0	51114623	G	A
12	chr12:51114972:A:G	0	51114972	G	A
12	chr12:51115704:G:A	0	51115704	A	G
12	chr12:51116451:C:A	0	51116451	A	C
12	chr12:51116859:C:T	0	51116859	T	C
12	chr12:51117030:A:G	0	51117030	G	A
12	chr12:51117369:G:A	0	51117369	A	G
12	chr12:51117461:G:A	0	51117461	A	G
12	chr12:51117486:A:G	0	51117486	G	A
12	chr12:51118447:C:T	0	51118447	T	C
12	chr12:51119539:T:C	0	51119539	C	T
12	chr12:51119572:G:A	0	51119572	A	G
12	chr12:51119825:G:A	0	51119825	A	G
12	chr12:51120569:T:C	0	51120569	C	T
12	chr12:51121046:AG:A	0	51121046	A	AG
12	chr12:51123927:C:T	0	51123927	T	C
12	chr12:51125004:C:G	0	51125004	G	C
12	chr12:51125323:A:G	0	51125323	G	A
12	chr12:51125997:G:A	0	51125997	A	G
12	chr12:51128139:G:A	0	51128139	A	G
12	chr12:51130676:A:T	0	51130676	T	A
12	chr12:51130945:G:A	0	51130945	A	G
12	chr12:51133330:C:T	0	51133330	T	C
12	chr12:51135353:G:A	0	51135353	A	G
12	chr12:51135448:C:G	0	51135448	G	C
12	chr12:51135707:A:G	0	51135707	G	A
12	chr12:51136465:G:A	0	51136465	A	G
12	chr12:51136734:G:A	0	51136734	A	G
12	chr12:51137013:T:C	0	51137013	C	T
12	chr12:51137179:T:C	0	51137179	C	T
12	chr12:51137328:T:A	0	51137328	A	T
12	chr12:51137793:A:G	0	51137793	G	A
12	chr12:51138286:C:T	0	51138286	T	C
12	chr12:51138742:G:A	0	51138742	A	G
12	chr12:51138957:G:C	0	51138957	C	G
12	chr12:51139393:C:T	0	51139393	T	C
12	chr12:51139763:CCTCAA:C	0	51139763	C	CCTCAA
12	chr12:51139774:T:C	0	51139774	C	T
12	chr12:51140980:G:A	0	51140980	A	G
12	chr12:51141687:G:A	0	51141687	A	G
12	chr12:51141970:C:T	0	51141970	T	C
12	chr12:51142127:C:T	0	51142127	T	C
12	chr12:51142260:A:G	0	51142260	G	A
12	chr12:51143131:C:G	0	51143131	G	C
12	chr12:51143413:C:T	0	51143413	T	C
12	chr12:51143526:A:G	0	51143526	G	A
12	chr12:51144553:G:C	0	51144553	C	G
12	chr12:51145177:G:A	0	51145177	A	G
12	chr12:51145456:C:T	0	51145456	T	C
12	chr12:51145526:A:T	0	51145526	T	A
12	chr12:51145725:G:A	0	51145725	A	G
12	chr12:51148269:C:T	0	51148269	T	C
12	chr12:51149163:A:G	0	51149163	G	A
12	chr12:51150333:G:A	0	51150333	A	G
12	chr12:51152096:C:T	0	51152096	T	C
12	chr12:51152307:C:T	0	51152307	T	C
12	chr12:51152358:AC:A	0	51152358	A	AC
12	chr12:51153519:T:C	0	51153519	C	T
12	chr12:51153890:C:T	0	51153890	T	C
12	chr12:51154617:C:A	0	51154617	A	C
12	chr12:51155078:A:G	0	51155078	G	A
12	chr12:51155228:G:A	0	51155228	A	G
12	chr12:51155914:T:C	0	51155914	C	T
12	chr12:51157071:A:G	0	51157071	G	A
12	chr12:51157469:T:C	0	51157469	C	T
12	chr12:51157996:C:T	0	51157996	T	C
12	chr12:51159011:A:C	0	51159011	C	A
12	chr12:51161043:A:G	0	51161043	G	A
12	chr12:51161718:G:A	0	51161718	A	G
12	chr12:51162208:G:A	0	51162208	A	G
12	chr12:51162322:T:C	0	51162322	C	T
12	chr12:51163311:C:T	0	51163311	T	C
12	chr12:51163698:A:G	0	51163698	G	A
12	chr12:51164181:G:A	0	51164181	A	G
12	chr12:51164193:C:T	0	51164193	T	C
12	chr12:51165142:T:C	0	51165142	C	T
12	chr12:51165172:T:C	0	51165172	C	T
12	chr12:51165201:C:T	0	51165201	T	C
12	chr12:51166088:G:A	0	51166088	A	G
12	chr12:51166343:T:C	0	51166343	C	T
12	chr12:51167018:T:C	0	51167018	C	T
12	chr12:51167273:C:T	0	51167273	T	C
12	chr12:51167384:G:A	0	51167384	A	G
12	chr12:51167790:G:A	0	51167790	A	G
12	chr12:51168748:T:G	0	51168748	G	T
12	chr12:51168884:T:C	0	51168884	C	T
12	chr12:51169371:T:C	0	51169371	C	T
12	chr12:51169383:G:C	0	51169383	C	G
12	chr12:51170609:T:C	0	51170609	C	T
12	chr12:51171581:T:C	0	51171581	C	T
12	chr12:51171836:T:C	0	51171836	C	T
12	chr12:51172109:T:C	0	51172109	C	T
12	chr12:51172758:G:A	0	51172758	A	G
12	chr12:51173447:A:C	0	51173447	C	A
12	chr12:51174722:C:T	0	51174722	T	C
12	chr12:51174791:A:G	0	51174791	G	A
12	chr12:51175148:C:T	0	51175148	T	C
12	chr12:51175477:C:G	0	51175477	G	C
12	chr12:51175680:G:A	0	51175680	A	G
12	chr12:51176103:A:G	0	51176103	G	A
12	chr12:51176279:G:T	0	51176279	T	G
12	chr12:51177155:C:T	0	51177155	T	C
12	chr12:51178745:G:C	0	51178745	C	G
12	chr12:51180344:G:A	0	51180344	A	G
12	chr12:51180576:T:C	0	51180576	C	T
12	chr12:51181283:T:A	0	51181283	A	T
12	chr12:51181289:T:A	0	51181289	A	T
12	chr12:51181335:C:T	0	51181335	T	C
12	chr12:51181750:G:C	0	51181750	C	G
12	chr12:51181832:T:G	0	51181832	G	T
12	chr12:51182312:A:G	0	51182312	G	A
12	chr12:51183070:T:G	0	51183070	G	T
12	chr12:51183338:T:C	0	51183338	C	T
12	chr12:51183717:A:G	0	51183717	G	A
12	chr12:51184511:C:T	0	51184511	T	C
12	chr12:51185388:A:G	0	51185388	G	A
12	chr12:51185670:A:G	0	51185670	G	A
12	chr12:51186388:A:G	0	51186388	G	A
12	chr12:51186436:T:C	0	51186436	C	T
12	chr12:51186924:C:A	0	51186924	A	C
12	chr12:51187315:G:A	0	51187315	A	G
12	chr12:51187401:C:T	0	51187401	T	C
12	chr12:51187782:C:T	0	51187782	T	C
12	chr12:51188265:G:A	0	51188265	A	G
12	chr12:51188405:T:C	0	51188405	C	T
12	chr12:51188503:C:T	0	51188503	T	C
12	chr12:51189658:T:C	0	51189658	C	T
12	chr12:51189723:G:A	0	51189723	A	G
12	chr12:51191272:G:A	0	51191272	A	G
12	chr12:51191395:TC:T	0	51191395	T	TC
12	chr12:51191408:G:C	0	51191408	C	G
12	chr12:51191521:T:C	0	51191521	C	T
12	chr12:51191552:G:A	0	51191552	A	G
12	chr12:51191818:C:T	0	51191818	T	C
12	chr12:51192086:G:A	0	51192086	A	G
12	chr12:51192100:GCTCGGCCT:G	0	51192100	G	GCTCGGCCT
12	chr12:51192707:T:C	0	51192707	C	T
12	chr12:51194089:T:C	0	51194089	C	T
12	chr12:51194384:T:G	0	51194384	G	T
12	chr12:51194589:A:G	0	51194589	G	A
12	chr12:51194726:A:T	0	51194726	T	A
12	chr12:51194894:T:C	0	51194894	C	T
12	chr12:51195237:C:T	0	51195237	T	C
12	chr12:51195510:TA:T	0	51195510	T	TA
12	chr12:51195880:A:C	0	51195880	C	A
12	chr12:51198978:C:A	0	51198978	A	C
12	chr12:51199429:G:A	0	51199429	A	G
12	chr12:51199833:T:G	0	51199833	G	T
12	chr12:51201722:G:A	0	51201722	A	G
12	chr12:51201954:A:G	0	51201954	G	A
12	chr12:51202145:G:A	0	51202145	A	G
12	chr12:51202980:T:C	0	51202980	C	T
12	chr12:51204126:T:C	0	51204126	C	T
12	chr12:51205555:G:A	0	51205555	A	G
12	chr12:51206283:T:C	0	51206283	C	T
12	chr12:51207618:T:C	0	51207618	C	T
12	chr12:51207705:A:G	0	51207705	G	A
12	chr12:51208294:T:G	0	51208294	G	T
12	chr12:51208627:C:T	0	51208627	T	C
12	chr12:51209068:T:C	0	51209068	C	T
12	chr12:51209969:T:C	0	51209969	C	T
12	chr12:51210007:T:G	0	51210007	G	T
12	chr12:51212187:G:A	0	51212187	A	G
12	chr12:51212544:G:A	0	51212544	A	G
12	chr12:51213555:C:T	0	51213555	T	C
12	chr12:51214106:C:T	0	51214106	T	C
12	chr12:51215672:C:T	0	51215672	T	C
12	chr12:51215816:C:T	0	51215816	T	C
12	chr12:51216581:T:C	0	51216581	C	T
12	chr12:51216624:G:T	0	51216624	T	G
12	chr12:51217331:G:A	0	51217331	A	G
12	chr12:51218302:G:T	0	51218302	T	G
12	chr12:51218347:T:G	0	51218347	G	T
12	chr12:51218717:T:C	0	51218717	C	T
12	chr12:51218764:A:G	0	51218764	G	A
12	chr12:51218946:T:C	0	51218946	C	T
12	chr12:51219351:A:G	0	51219351	G	A
12	chr12:51220466:C:T	0	51220466	T	C
12	chr12:51222612:G:A	0	51222612	A	G
12	chr12:51223135:A:G	0	51223135	G	A
12	chr12:51224425:C:T	0	51224425	T	C
12	chr12:51225072:G:A	0	51225072	A	G
12	chr12:51225371:C:T	0	51225371	T	C
12	chr12:51225551:T:C	0	51225551	C	T
12	chr12:51225554:G:A	0	51225554	A	G
12	chr12:51226609:G:C	0	51226609	C	G
12	chr12:51227057:G:C	0	51227057	C	G
12	chr12:51228634:C:T	0	51228634	T	C
12	chr12:51229938:C:T	0	51229938	T	C
12	chr12:51231208:C:T	0	51231208	T	C
12	chr12:51231741:T:C	0	51231741	C	T
12	chr12:51231941:T:C	0	51231941	C	T
12	chr12:51233381:T:C	0	51233381	C	T
12	chr12:51235652:A:G	0	51235652	G	A
12	chr12:51236508:C:T	0	51236508	T	C
12	chr12:51236830:T:C	0	51236830	C	T
12	chr12:51237232:C:A	0	51237232	A	C
12	chr12:51238469:G:A	0	51238469	A	G
12	chr12:51238723:G:A	0	51238723	A	G
12	chr12:51239905:A:T	0	51239905	T	A
12	chr12:51242203:G:A	0	51242203	A	G
12	chr12:51242475:C:T	0	51242475	T	C
12	chr12:51243120:G:C	0	51243120	C	G
12	chr12:51243385:C:T	0	51243385	T	C
12	chr12:51243457:A:G	0	51243457	G	A
12	chr12:51243574:GATTTT:G	0	51243574	G	GATTTT
12	chr12:51244290:G:A	0	51244290	A	G
12	chr12:51244999:A:T	0	51244999	T	A
12	chr12:51248086:G:A	0	51248086	A	G
12	chr12:51248188:G:C	0	51248188	C	G
12	chr12:51248759:A:G	0	51248759	G	A
12	chr12:51249037:G:A	0	51249037	A	G
12	chr12:51249458:A:G	0	51249458	G	A
12	chr12:51250982:C:T	0	51250982	T	C
12	chr12:51255645:A:G	0	51255645	G	A
12	chr12:51256408:G:A	0	51256408	A	G
12	chr12:51256675:G:A	0	51256675	A	G
12	chr12:51257104:G:C	0	51257104	C	G
12	chr12:51257134:G:A	0	51257134	A	G
12	chr12:51260370:G:T	0	51260370	T	G
12	chr12:51260525:C:T	0	51260525	T	C
12	chr12:51261986:C:A	0	51261986	A	C
12	chr12:51264825:A:G	0	51264825	G	A
12	chr12:51265803:C:T	0	51265803	T	C
12	chr12:51265806:C:T	0	51265806	T	C
12	chr12:51267649:A:G	0	51267649	G	A
12	chr12:51269431:T:C	0	51269431	C	T
12	chr12:51269806:C:G	0	51269806	G	C
12	chr12:51270520:C:A	0	51270520	A	C
12	chr12:51270727:C:G	0	51270727	G	C
12	chr12:51270728:T:C	0	51270728	C	T
12	chr12:51271480:G:A	0	51271480	A	G
12	chr12:51271803:G:T	0	51271803	T	G
12	chr12:51272022:T:C	0	51272022	C	T
12	chr12:51272302:C:T	0	51272302	T	C
12	chr12:51272305:T:A	0	51272305	A	T
12	chr12:51274152:C:T	0	51274152	T	C
12	chr12:51274319:C:T	0	51274319	T	C
12	chr12:51275501:C:T	0	51275501	T	C
12	chr12:51276418:A:G	0	51276418	G	A
12	chr12:51277044:G:T	0	51277044	T	G
12	chr12:51277504:T:C	0	51277504	C	T
12	chr12:51278023:C:CCT	0	51278023	CCT	C
12	chr12:51278234:A:T	0	51278234	T	A
12	chr12:51278744:A:T	0	51278744	T	A
12	chr12:51278745:C:T	0	51278745	T	C
12	chr12:51278765:C:T	0	51278765	T	C
12	chr12:51279354:G:A	0	51279354	A	G
12	chr12:51279868:C:T	0	51279868	T	C
12	chr12:51280458:C:A	0	51280458	A	C
12	chr12:51280868:C:G	0	51280868	G	C
12	chr12:51282689:G:A	0	51282689	A	G
12	chr12:51282751:G:A	0	51282751	A	G
12	chr12:51283206:G:A	0	51283206	A	G
12	chr12:51283388:G:T	0	51283388	T	G
12	chr12:51285304:G:A	0	51285304	A	G
12	chr12:51286026:G:A	0	51286026	A	G
12	chr12:51286651:C:T	0	51286651	T	C
12	chr12:51287745:G:A	0	51287745	A	G
12	chr12:51287837:G:A	0	51287837	A	G
12	chr12:51288119:T:C	0	51288119	C	T
12	chr12:51288875:G:A	0	51288875	A	G
12	chr12:51288941:G:A	0	51288941	A	G
12	chr12:51290191:C:T	0	51290191	T	C
12	chr12:51290202:G:A	0	51290202	A	G
12	chr12:51290809:C:T	0	51290809	T	C
12	chr12:51290849:T:C	0	51290849	C	T
12	chr12:51291006:G:A	0	51291006	A	G
12	chr12:51292047:T:C	0	51292047	C	T
12	chr12:51292420:T:C	0	51292420	C	T
12	chr12:51292501:A:T	0	51292501	T	A
12	chr12:51292761:C:T	0	51292761	T	C
12	chr12:51293200:T:C	0	51293200	C	T
12	chr12:51293529:G:A	0	51293529	A	G
12	chr12:51293546:C:T	0	51293546	T	C
12	chr12:51293739:G:A	0	51293739	A	G
12	chr12:51293934:G:A	0	51293934	A	G
12	chr12:51294076:A:G	0	51294076	G	A
12	chr12:51294723:GCACACATAAAACAA:G	0	51294723	G	GCACACATAAAACAA
12	chr12:51294774:C:T	0	51294774	T	C
12	chr12:51294974:C:T	0	51294974	T	C
12	chr12:51294999:C:T	0	51294999	T	C
12	chr12:51295235:AT:A	0	51295235	A	AT
12	chr12:51295311:G:C	0	51295311	C	G
12	chr12:51297343:C:T	0	51297343	T	C
12	chr12:51297365:A:G	0	51297365	G	A
12	chr12:51297629:G:A	0	51297629	A	G
12	chr12:51297767:A:G	0	51297767	G	A
12	chr12:51298145:A:G	0	51298145	G	A
12	chr12:51298168:T:C	0	51298168	C	T
12	chr12:51298552:T:A	0	51298552	A	T
12	chr12:51298795:A:G	0	51298795	G	A
12	chr12:51299573:G:A	0	51299573	A	G
12	chr12:51300118:A:G	0	51300118	G	A
12	chr12:51300119:G:T	0	51300119	T	G
12	chr12:51300249:T:C	0	51300249	C	T
12	chr12:51300372:G:A	0	51300372	A	G
12	chr12:51300494:C:T	0	51300494	T	C
12	chr12:51300811:T:G	0	51300811	G	T
12	chr12:51301924:C:T	0	51301924	T	C
12	chr12:51302007:GT:G	0	51302007	G	GT
12	chr12:51302716:G:A	0	51302716	A	G
12	chr12:51303378:T:C	0	51303378	C	T
12	chr12:51304107:T:A	0	51304107	A	T
12	chr12:51304672:A:C	0	51304672	C	A
12	chr12:51304982:T:C	0	51304982	C	T
12	chr12:51305250:C:T	0	51305250	T	C
12	chr12:51305309:T:A	0	51305309	A	T
12	chr12:51306067:G:A	0	51306067	A	G
12	chr12:51306134:T:C	0	51306134	C	T
12	chr12:51306266:C:G	0	51306266	G	C
12	chr12:51306356:G:A	0	51306356	A	G
12	chr12:51306403:G:A	0	51306403	A	G
12	chr12:51306630:T:A	0	51306630	A	T
12	chr12:51306728:A:T	0	51306728	T	A
12	chr12:51307141:G:A	0	51307141	A	G
12	chr12:51307474:C:T	0	51307474	T	C
12	chr12:51307507:A:G	0	51307507	G	A
12	chr12:51310050:A:G	0	51310050	G	A
12	chr12:51310788:T:C	0	51310788	C	T
12	chr12:51311006:G:C	0	51311006	C	G
12	chr12:51311041:G:A	0	51311041	A	G
12	chr12:51311302:G:A	0	51311302	A	G
12	chr12:51311473:G:A	0	51311473	A	G
12	chr12:51311712:G:T	0	51311712	T	G
12	chr12:51311730:A:G	0	51311730	G	A
12	chr12:51311834:C:T	0	51311834	T	C
12	chr12:51311983:G:A	0	51311983	A	G
12	chr12:51312024:G:A	0	51312024	A	G
12	chr12:51312411:A:T	0	51312411	T	A
12	chr12:51313307:C:T	0	51313307	T	C
12	chr12:51313842:C:T	0	51313842	T	C
12	chr12:51314132:T:C	0	51314132	C	T
12	chr12:51314204:C:T	0	51314204	T	C
12	chr12:51314521:T:C	0	51314521	C	T
12	chr12:51314540:T:C	0	51314540	C	T
12	chr12:51314753:C:T	0	51314753	T	C
12	chr12:51314780:C:T	0	51314780	T	C
12	chr12:51314962:T:TC	0	51314962	TC	T
12	chr12:51315378:T:C	0	51315378	C	T
12	chr12:51315498:T:C	0	51315498	C	T
12	chr12:51315538:G:A	0	51315538	A	G
12	chr12:51316422:T:G	0	51316422	G	T
12	chr12:51316561:A:C	0	51316561	C	A
12	chr12:51317559:C:T	0	51317559	T	C
12	chr12:51317950:C:T	0	51317950	T	C
12	chr12:51318535:T:C	0	51318535	C	T
12	chr12:51319399:T:C	0	51319399	C	T
12	chr12:51319646:A:G	0	51319646	G	A
12	chr12:51319802:C:T	0	51319802	T	C
12	chr12:51320786:T:A	0	51320786	A	T
12	chr12:51320935:A:AC	0	51320935	AC	A
12	chr12:51321565:G:A	0	51321565	A	G
12	chr12:51321897:T:G	0	51321897	G	T
12	chr12:51322146:ACT:A	0	51322146	A	ACT
12	chr12:51322614:T:G	0	51322614	G	T
12	chr12:51323525:C:G	0	51323525	G	C
12	chr12:51325895:A:G	0	51325895	G	A
12	chr12:51327131:C:T	0	51327131	T	C
12	chr12:51327556:C:T	0	51327556	T	C
12	chr12:51328121:T:C	0	51328121	C	T
12	chr12:51328527:C:T	0	51328527	T	C
12	chr12:51328625:G:GT	0	51328625	GT	G
12	chr12:51328849:G:A	0	51328849	A	G
12	chr12:51329344:C:T	0	51329344	T	C
12	chr12:51329715:T:C	0	51329715	C	T
12	chr12:51329814:A:AG	0	51329814	AG	A
12	chr12:51329943:A:G	0	51329943	G	A
12	chr12:51330502:T:C	0	51330502	C	T
12	chr12:51331123:TC:T	0	51331123	T	TC
12	chr12:51331852:A:G	0	51331852	G	A
12	chr12:51332405:C:CTG	0	51332405	CTG	C
12	chr12:51333040:C:T	0	51333040	T	C
12	chr12:51333594:T:C	0	51333594	C	T
12	chr12:51334680:T:C	0	51334680	C	T
12	chr12:51335505:T:C	0	51335505	C	T
12	chr12:51336517:C:G	0	51336517	G	C
12	chr12:51337143:C:G	0	51337143	G	C
12	chr12:51337691:CA:C	0	51337691	C	CA
12	chr12:51338716:G:A	0	51338716	A	G
12	chr12:51339950:G:A	0	51339950	A	G
12	chr12:51340167:A:C	0	51340167	C	A
12	chr12:51341238:A:T	0	51341238	T	A
12	chr12:51343129:A:C	0	51343129	C	A
12	chr12:51343655:G:A	0	51343655	A	G
12	chr12:51343736:G:T	0	51343736	T	G
12	chr12:51343778:T:C	0	51343778	C	T
12	chr12:51343823:G:A	0	51343823	A	G
12	chr12:51344464:G:A	0	51344464	A	G
12	chr12:51344922:T:C	0	51344922	C	T
12	chr12:51345038:C:T	0	51345038	T	C
12	chr12:51345687:T:C	0	51345687	C	T
12	chr12:51346623:CATAA:C	0	51346623	C	CATAA
12	chr12:51347038:T:C	0	51347038	C	T
12	chr12:51347418:G:A	0	51347418	A	G
12	chr12:51347833:T:A	0	51347833	A	T
12	chr12:51347895:C:T	0	51347895	T	C
12	chr12:51348127:C:T	0	51348127	T	C
12	chr12:51349164:G:T	0	51349164	T	G
12	chr12:51350524:T:C	0	51350524	C	T
12	chr12:51350623:T:C	0	51350623	C	T
12	chr12:51351083:C:T	0	51351083	T	C
12	chr12:51351694:G:C	0	51351694	C	G
12	chr12:51352480:G:A	0	51352480	A	G
12	chr12:51352910:T:G	0	51352910	G	T
12	chr12:51354130:G:A	0	51354130	A	G
12	chr12:51354542:G:A	0	51354542	A	G
12	chr12:51354929:TTGAGCTCAGCATGG:T	0	51354929	T	TTGAGCTCAGCATGG
12	chr12:51356771:TTAAAA:T	0	51356771	T	TTAAAA
12	chr12:51357737:G:A	0	51357737	A	G
12	chr12:51358836:A:G	0	51358836	G	A
12	chr12:51359113:G:A	0	51359113	A	G
12	chr12:51359868:G:A	0	51359868	A	G
12	chr12:51360295:C:T	0	51360295	T	C
12	chr12:51360586:A:G	0	51360586	G	A
12	chr12:51360845:A:G	0	51360845	G	A
12	chr12:51361509:G:A	0	51361509	A	G
12	chr12:51362006:T:C	0	51362006	C	T
12	chr12:51362112:G:A	0	51362112	A	G
12	chr12:51362434:G:A	0	51362434	A	G
12	chr12:51362485:T:C	0	51362485	C	T
12	chr12:51366074:T:C	0	51366074	C	T
12	chr12:51366371:G:A	0	51366371	A	G
12	chr12:51366543:C:T	0	51366543	T	C
12	chr12:51367448:A:G	0	51367448	G	A
12	chr12:51368233:C:CA	0	51368233	CA	C
12	chr12:51368738:CAGGTG:C	0	51368738	C	CAGGTG
12	chr12:51368830:A:G	0	51368830	G	A
12	chr12:51370362:C:T	0	51370362	T	C
12	chr12:51371170:G:A	0	51371170	A	G
12	chr12:51371193:T:C	0	51371193	C	T
12	chr12:51371233:A:G	0	51371233	G	A
12	chr12:51372735:G:C	0	51372735	C	G
12	chr12:51373403:G:A	0	51373403	A	G
12	chr12:51374488:C:T	0	51374488	T	C
12	chr12:51374813:G:A	0	51374813	A	G
12	chr12:51374880:G:A	0	51374880	A	G
12	chr12:51375627:G:A	0	51375627	A	G
12	chr12:51375989:C:T	0	51375989	T	C
12	chr12:51377256:T:C	0	51377256	C	T
12	chr12:51380514:T:C	0	51380514	C	T
12	chr12:51380703:G:A	0	51380703	A	G
12	chr12:51380911:C:T	0	51380911	T	C
12	chr12:51380981:G:A	0	51380981	A	G
12	chr12:51381441:C:T	0	51381441	T	C
12	chr12:51381492:C:T	0	51381492	T	C
12	chr12:51382710:A:C	0	51382710	C	A
12	chr12:51382941:C:T	0	51382941	T	C
12	chr12:51383344:G:A	0	51383344	A	G
12	chr12:51383851:C:T	0	51383851	T	C
12	chr12:51384217:G:C	0	51384217	C	G
12	chr12:51384529:TA:T	0	51384529	T	TA
12	chr12:51384561:A:T	0	51384561	T	A
12	chr12:51384823:T:C	0	51384823	C	T
12	chr12:51385537:C:T	0	51385537	T	C
12	chr12:51385760:AG:A	0	51385760	A	AG
12	chr12:51386852:C:T	0	51386852	T	C
12	chr12:51387970:C:T	0	51387970	T	C
12	chr12:51389636:T:A	0	51389636	A	T
12	chr12:51390079:G:A	0	51390079	A	G
12	chr12:51390168:T:C	0	51390168	C	T
12	chr12:51390218:A:T	0	51390218	T	A
12	chr12:51390724:GCA:G	0	51390724	G	GCA
12	chr12:51391761:T:C	0	51391761	C	T
12	chr12:51392009:G:A	0	51392009	A	G
12	chr12:51392105:G:A	0	51392105	A	G
12	chr12:51392402:T:C	0	51392402	C	T
12	chr12:51394035:C:T	0	51394035	T	C
12	chr12:51394556:T:C	0	51394556	C	T
12	chr12:51394964:G:A	0	51394964	A	G
12	chr12:51395688:T:A	0	51395688	A	T
12	chr12:51396747:A:G	0	51396747	G	A
12	chr12:51398102:T:G	0	51398102	G	T
12	chr12:51398561:C:A	0	51398561	A	C
12	chr12:51398941:G:T	0	51398941	T	G
12	chr12:51399447:T:C	0	51399447	C	T
12	chr12:51399808:G:C	0	51399808	C	G
12	chr12:51400037:G:A	0	51400037	A	G
12	chr12:51400259:A:G	0	51400259	G	A
12	chr12:51400590:ACC:A	0	51400590	A	ACC
12	chr12:51400902:G:A	0	51400902	A	G
12	chr12:51401839:A:G	0	51401839	G	A
12	chr12:51402841:C:G	0	51402841	G	C
12	chr12:51402848:G:A	0	51402848	A	G
12	chr12:51403105:ATTAGGTAATAGGTATAAACTGCTCAGAACAGTGCTCAGAACATAATAAATGC:A	0	51403105	A	ATTAGGTAATAGGTATAAACTGCTCAGAACAGTGCTCAGAACATAATAAATGC
12	chr12:51403575:A:G	0	51403575	G	A
12	chr12:51405576:T:G	0	51405576	G	T
12	chr12:51406108:A:G	0	51406108	G	A
12	chr12:51406184:A:C	0	51406184	C	A
12	chr12:51406566:A:G	0	51406566	G	A
12	chr12:51406727:C:T	0	51406727	T	C
12	chr12:51407559:G:A	0	51407559	A	G
12	chr12:51408332:T:C	0	51408332	C	T
12	chr12:51408489:G:A	0	51408489	A	G
12	chr12:51408506:G:A	0	51408506	A	G
12	chr12:51408684:G:T	0	51408684	T	G
12	chr12:51408872:C:T	0	51408872	T	C
12	chr12:51409326:A:C	0	51409326	C	A
12	chr12:51409480:T:C	0	51409480	C	T
12	chr12:51411413:C:T	0	51411413	T	C
12	chr12:51412588:C:T	0	51412588	T	C
12	chr12:51413598:G:A	0	51413598	A	G
12	chr12:51413768:C:T	0	51413768	T	C
12	chr12:51414443:G:A	0	51414443	A	G
12	chr12:51414711:G:A	0	51414711	A	G
12	chr12:51414933:G:A	0	51414933	A	G
12	chr12:51414997:C:T	0	51414997	T	C
12	chr12:51417283:C:T	0	51417283	T	C
12	chr12:51417563:A:G	0	51417563	G	A
12	chr12:51417586:T:C	0	51417586	C	T
12	chr12:51417621:G:A	0	51417621	A	G
12	chr12:51418742:G:A	0	51418742	A	G
12	chr12:51419771:T:A	0	51419771	A	T
12	chr12:51420252:A:G	0	51420252	G	A
12	chr12:51420611:T:C	0	51420611	C	T
12	chr12:51420636:C:T	0	51420636	T	C
12	chr12:51421918:T:C	0	51421918	C	T
12	chr12:51422002:C:T	0	51422002	T	C
12	chr12:51422356:A:G	0	51422356	G	A
12	chr12:51422946:C:T	0	51422946	T	C
12	chr12:51423751:C:T	0	51423751	T	C
12	chr12:51424208:A:G	0	51424208	G	A
12	chr12:51424308:G:A	0	51424308	A	G
12	chr12:51424356:C:T	0	51424356	T	C
12	chr12:51424518:G:A	0	51424518	A	G
12	chr12:51426170:G:A	0	51426170	A	G
12	chr12:51427026:T:C	0	51427026	C	T
12	chr12:51428259:C:G	0	51428259	G	C
12	chr12:51428591:A:T	0	51428591	T	A
12	chr12:51428660:A:G	0	51428660	G	A
12	chr12:51429584:C:T	0	51429584	T	C
12	chr12:51430583:A:G	0	51430583	G	A
12	chr12:51430640:C:T	0	51430640	T	C
12	chr12:51430653:G:A	0	51430653	A	G
12	chr12:51433335:C:T	0	51433335	T	C
12	chr12:51437987:G:A	0	51437987	A	G
12	chr12:51438055:G:A	0	51438055	A	G
12	chr12:51438203:A:G	0	51438203	G	A
12	chr12:51439087:C:T	0	51439087	T	C
12	chr12:51440224:G:A	0	51440224	A	G
12	chr12:51441476:T:C	0	51441476	C	T
12	chr12:51441793:G:A	0	51441793	A	G
12	chr12:51442476:C:T	0	51442476	T	C
12	chr12:51442832:C:T	0	51442832	T	C
12	chr12:51442839:C:T	0	51442839	T	C
12	chr12:51444005:T:C	0	51444005	C	T
12	chr12:51444359:C:T	0	51444359	T	C
12	chr12:51447130:G:A	0	51447130	A	G
12	chr12:51447460:G:A	0	51447460	A	G
12	chr12:51448189:A:C	0	51448189	C	A
12	chr12:51449854:C:T	0	51449854	T	C
12	chr12:51452306:G:A	0	51452306	A	G
12	chr12:51454016:C:T	0	51454016	T	C
12	chr12:51455640:G:A	0	51455640	A	G
12	chr12:51456189:TGATA:T	0	51456189	T	TGATA
12	chr12:51456244:G:A	0	51456244	A	G
12	chr12:51456943:A:G	0	51456943	G	A
12	chr12:51458727:C:T	0	51458727	T	C
12	chr12:51458977:G:A	0	51458977	A	G
12	chr12:51459408:C:T	0	51459408	T	C
12	chr12:51459440:A:G	0	51459440	G	A
12	chr12:51460391:CT:C	0	51460391	C	CT
12	chr12:51460794:T:C	0	51460794	C	T
12	chr12:51461884:TTTGA:T	0	51461884	T	TTTGA
12	chr12:51461943:A:G	0	51461943	G	A
12	chr12:51462200:G:A	0	51462200	A	G
12	chr12:51462695:C:A	0	51462695	A	C
12	chr12:51462851:T:C	0	51462851	C	T
12	chr12:51463076:G:A	0	51463076	A	G
12	chr12:51464117:AC:A	0	51464117	A	AC
12	chr12:51464793:G:A	0	51464793	A	G
12	chr12:51465057:T:C	0	51465057	C	T
12	chr12:51466166:G:T	0	51466166	T	G
12	chr12:51466535:CTTAAA:C	0	51466535	C	CTTAAA
12	chr12:51466806:A:T	0	51466806	T	A
12	chr12:51467666:A:G	0	51467666	G	A
12	chr12:51469544:A:G	0	51469544	G	A
12	chr12:51469859:T:C	0	51469859	C	T
12	chr12:51472319:C:T	0	51472319	T	C
12	chr12:51472621:C:T	0	51472621	T	C
12	chr12:51472622:A:G	0	51472622	G	A
12	chr12:51472640:G:A	0	51472640	A	G
12	chr12:51475314:G:A	0	51475314	A	G
12	chr12:51477845:A:G	0	51477845	G	A
12	chr12:51478453:A:T	0	51478453	T	A
12	chr12:51478492:A:G	0	51478492	G	A
12	chr12:51478646:C:T	0	51478646	T	C
12	chr12:51478761:C:T	0	51478761	T	C
12	chr12:51478795:A:G	0	51478795	G	A
12	chr12:51479410:T:G	0	51479410	G	T
12	chr12:51480270:C:T	0	51480270	T	C
12	chr12:51480369:G:A	0	51480369	A	G
12	chr12:51480372:G:T	0	51480372	T	G
12	chr12:51481463:G:A	0	51481463	A	G
12	chr12:51481729:G:A	0	51481729	A	G
12	chr12:51481916:C:T	0	51481916	T	C
12	chr12:51483035:C:T	0	51483035	T	C
12	chr12:51485047:A:G	0	51485047	G	A
12	chr12:51486042:G:T	0	51486042	T	G
12	chr12:51486309:A:G	0	51486309	G	A
12	chr12:51486661:T:A	0	51486661	A	T
12	chr12:51486739:C:T	0	51486739	T	C
12	chr12:51487043:C:T	0	51487043	T	C
12	chr12:51487941:T:C	0	51487941	C	T
12	chr12:51488469:G:A	0	51488469	A	G
12	chr12:51490433:C:G	0	51490433	G	C
12	chr12:51491034:A:G	0	51491034	G	A
12	chr12:51491037:G:A	0	51491037	A	G
12	chr12:51492426:A:G	0	51492426	G	A
12	chr12:51495214:G:T	0	51495214	T	G
12	chr12:51495629:C:G	0	51495629	G	C
12	chr12:51496937:G:A	0	51496937	A	G
12	chr12:51497568:C:T	0	51497568	T	C
12	chr12:51498039:T:C	0	51498039	C	T
12	chr12:51498258:A:G	0	51498258	G	A
12	chr12:51499318:T:C	0	51499318	C	T
12	chr12:51501129:A:G	0	51501129	G	A
12	chr12:51502048:A:G	0	51502048	G	A
12	chr12:51502098:C:T	0	51502098	T	C
12	chr12:51502636:G:T	0	51502636	T	G
12	chr12:51502881:A:G	0	51502881	G	A
12	chr12:51503040:C:T	0	51503040	T	C
12	chr12:51503229:T:A	0	51503229	A	T
12	chr12:51504324:G:A	0	51504324	A	G
12	chr12:51504922:A:G	0	51504922	G	A
12	chr12:51507606:A:G	0	51507606	G	A
12	chr12:51507914:G:C	0	51507914	C	G
12	chr12:51508211:T:C	0	51508211	C	T
12	chr12:51508440:AG:A	0	51508440	A	AG
12	chr12:51508465:C:T	0	51508465	T	C
12	chr12:51510076:C:G	0	51510076	G	C
12	chr12:51511032:C:T	0	51511032	T	C
12	chr12:51511075:T:C	0	51511075	C	T
12	chr12:51512261:G:A	0	51512261	A	G
12	chr12:51512565:C:A	0	51512565	A	C
12	chr12:51513400:T:C	0	51513400	C	T
12	chr12:51513414:G:A	0	51513414	A	G
12	chr12:51514820:G:A	0	51514820	A	G
12	chr12:51516287:G:A	0	51516287	A	G
12	chr12:51517025:G:A	0	51517025	A	G
12	chr12:51517094:C:T	0	51517094	T	C
12	chr12:51517376:C:T	0	51517376	T	C
12	chr12:51517690:A:G	0	51517690	G	A
12	chr12:51517920:T:G	0	51517920	G	T
12	chr12:51518278:G:A	0	51518278	A	G
12	chr12:51520271:A:G	0	51520271	G	A
12	chr12:51520365:GA:G	0	51520365	G	GA
12	chr12:51520680:G:A	0	51520680	A	G
12	chr12:51522802:T:C	0	51522802	C	T
12	chr12:51524858:T:C	0	51524858	C	T
12	chr12:51525035:G:A	0	51525035	A	G
12	chr12:51525417:G:C	0	51525417	C	G
12	chr12:51526480:G:A	0	51526480	A	G
12	chr12:51526856:G:A	0	51526856	A	G
12	chr12:51527426:T:A	0	51527426	A	T
12	chr12:51528696:T:C	0	51528696	C	T
12	chr12:51530246:T:C	0	51530246	C	T
12	chr12:51530296:A:G	0	51530296	G	A
12	chr12:51530385:T:G	0	51530385	G	T
12	chr12:51530540:A:G	0	51530540	G	A
12	chr12:51531521:T:C	0	51531521	C	T
12	chr12:51531760:T:C	0	51531760	C	T
12	chr12:51536644:A:G	0	51536644	G	A
12	chr12:51536745:A:G	0	51536745	G	A
12	chr12:51539506:G:A	0	51539506	A	G
12	chr12:51539944:T:A	0	51539944	A	T
12	chr12:51540085:T:C	0	51540085	C	T
12	chr12:51541273:C:T	0	51541273	T	C
12	chr12:51542315:C:T	0	51542315	T	C
12	chr12:51542442:G:A	0	51542442	A	G
12	chr12:51542724:G:T	0	51542724	T	G
12	chr12:51547281:A:G	0	51547281	G	A
12	chr12:51549049:T:C	0	51549049	C	T
12	chr12:51549337:G:A	0	51549337	A	G
12	chr12:51551447:A:G	0	51551447	G	A
12	chr12:51551561:T:C	0	51551561	C	T
12	chr12:51552876:A:G	0	51552876	G	A
12	chr12:51554317:T:C	0	51554317	C	T
12	chr12:51555002:G:A	0	51555002	A	G
12	chr12:51555013:AC:A	0	51555013	A	AC
12	chr12:51555020:A:G	0	51555020	G	A
12	chr12:51555268:G:T	0	51555268	T	G
12	chr12:51555635:G:C	0	51555635	C	G
12	chr12:51556053:G:C	0	51556053	C	G
12	chr12:51556320:T:A	0	51556320	A	T
12	chr12:51556378:T:A	0	51556378	A	T
12	chr12:51556556:A:G	0	51556556	G	A
12	chr12:51556683:G:A	0	51556683	A	G
12	chr12:51556787:G:A	0	51556787	A	G
12	chr12:51557611:G:A	0	51557611	A	G
12	chr12:51558760:CTT:C	0	51558760	C	CTT
12	chr12:51558787:C:T	0	51558787	T	C
12	chr12:51559096:T:C	0	51559096	C	T
12	chr12:51559395:T:C	0	51559395	C	T
12	chr12:51559914:A:G	0	51559914	G	A
12	chr12:51560744:T:C	0	51560744	C	T
12	chr12:51562087:G:A	0	51562087	A	G
12	chr12:51568404:G:GC	0	51568404	GC	G
12	chr12:51569331:T:C	0	51569331	C	T
12	chr12:51570604:C:T	0	51570604	T	C
12	chr12:51570607:G:A	0	51570607	A	G
12	chr12:51571409:C:G	0	51571409	G	C
12	chr12:51571496:C:T	0	51571496	T	C
12	chr12:51571746:C:T	0	51571746	T	C
12	chr12:51571776:A:G	0	51571776	G	A
12	chr12:51572640:G:A	0	51572640	A	G
12	chr12:51572884:C:T	0	51572884	T	C
12	chr12:51573166:C:T	0	51573166	T	C
12	chr12:51575613:G:A	0	51575613	A	G
12	chr12:51575704:A:G	0	51575704	G	A
12	chr12:51576458:A:G	0	51576458	G	A
12	chr12:51576849:A:G	0	51576849	G	A
12	chr12:51578768:A:C	0	51578768	C	A
12	chr12:51579350:C:T	0	51579350	T	C
12	chr12:51581707:C:T	0	51581707	T	C
12	chr12:51583095:G:A	0	51583095	A	G
12	chr12:51584232:A:G	0	51584232	G	A
12	chr12:51585644:C:A	0	51585644	A	C
12	chr12:51586675:A:C	0	51586675	C	A
12	chr12:51589643:C:T	0	51589643	T	C
12	chr12:51590565:T:C	0	51590565	C	T
12	chr12:51592766:C:T	0	51592766	T	C
12	chr12:51592826:T:C	0	51592826	C	T
12	chr12:51593555:T:A	0	51593555	A	T
12	chr12:51593694:C:T	0	51593694	T	C
12	chr12:51594077:A:G	0	51594077	G	A
12	chr12:51594734:A:C	0	51594734	C	A
12	chr12:51597548:C:T	0	51597548	T	C
12	chr12:51598827:T:C	0	51598827	C	T
12	chr12:51602628:A:G	0	51602628	G	A
12	chr12:51602773:T:G	0	51602773	G	T
12	chr12:51603019:T:C	0	51603019	C	T
12	chr12:51604906:A:G	0	51604906	G	A
12	chr12:51605044:C:G	0	51605044	G	C
12	chr12:51607075:G:T	0	51607075	T	G
12	chr12:51607674:G:A	0	51607674	A	G
12	chr12:51608106:C:T	0	51608106	T	C
12	chr12:51609393:C:T	0	51609393	T	C
12	chr12:51612991:A:G	0	51612991	G	A
12	chr12:51613676:G:A	0	51613676	A	G
12	chr12:51614495:T:G	0	51614495	G	T
12	chr12:51619749:A:G	0	51619749	G	A
12	chr12:51619799:G:T	0	51619799	T	G
12	chr12:51621979:A:G	0	51621979	G	A
12	chr12:51622393:T:C	0	51622393	C	T
12	chr12:51625375:C:T	0	51625375	T	C
12	chr12:51629035:G:T	0	51629035	T	G
12	chr12:51630385:G:A	0	51630385	A	G
12	chr12:51631150:T:C	0	51631150	C	T
12	chr12:51632567:C:T	0	51632567	T	C
12	chr12:51632760:T:C	0	51632760	C	T
12	chr12:51633420:A:T	0	51633420	T	A
12	chr12:51633641:T:C	0	51633641	C	T
12	chr12:51634254:T:C	0	51634254	C	T
12	chr12:51635889:A:T	0	51635889	T	A
12	chr12:51636590:G:T	0	51636590	T	G
12	chr12:51637315:G:A	0	51637315	A	G
12	chr12:51637468:C:T	0	51637468	T	C
12	chr12:51637716:A:G	0	51637716	G	A
12	chr12:51638951:A:G	0	51638951	G	A
12	chr12:51639234:C:T	0	51639234	T	C
12	chr12:51639294:C:A	0	51639294	A	C
12	chr12:51639500:G:A	0	51639500	A	G
12	chr12:51641864:C:A	0	51641864	A	C
12	chr12:51642078:G:A	0	51642078	A	G
12	chr12:51643719:A:G	0	51643719	G	A
12	chr12:51645476:C:T	0	51645476	T	C
12	chr12:51645762:C:G	0	51645762	G	C
12	chr12:51645962:A:AT	0	51645962	AT	A
12	chr12:51645978:A:T	0	51645978	T	A
12	chr12:51646598:T:A	0	51646598	A	T
12	chr12:51647073:G:C	0	51647073	C	G
12	chr12:51647088:A:G	0	51647088	G	A
12	chr12:51647434:G:T	0	51647434	T	G
12	chr12:51648045:CTG:C	0	51648045	C	CTG
12	chr12:51648054:G:C	0	51648054	C	G
12	chr12:51648358:C:T	0	51648358	T	C
12	chr12:51648416:T:C	0	51648416	C	T
12	chr12:51649573:G:T	0	51649573	T	G
12	chr12:51651447:T:C	0	51651447	C	T
12	chr12:51651591:T:C	0	51651591	C	T
12	chr12:51651623:G:A	0	51651623	A	G
12	chr12:51653522:A:G	0	51653522	G	A
12	chr12:51655737:C:T	0	51655737	T	C
12	chr12:51657207:G:A	0	51657207	A	G
12	chr12:51657346:T:C	0	51657346	C	T
12	chr12:51657952:T:C	0	51657952	C	T
12	chr12:51658428:A:G	0	51658428	G	A
12	chr12:51663876:C:T	0	51663876	T	C
12	chr12:51664887:C:T	0	51664887	T	C
12	chr12:51665829:T:C	0	51665829	C	T
12	chr12:51666170:G:A	0	51666170	A	G
12	chr12:51666551:C:T	0	51666551	T	C
12	chr12:51666575:C:T	0	51666575	T	C
12	chr12:51667066:G:C	0	51667066	C	G
12	chr12:51667187:A:G	0	51667187	G	A
12	chr12:51667370:A:G	0	51667370	G	A
12	chr12:51668304:A:G	0	51668304	G	A
12	chr12:51668880:G:A	0	51668880	A	G
12	chr12:51671578:A:G	0	51671578	G	A
12	chr12:51674523:C:T	0	51674523	T	C
12	chr12:51675683:C:T	0	51675683	T	C
12	chr12:51678548:C:T	0	51678548	T	C
12	chr12:51680178:C:T	0	51680178	T	C
12	chr12:51680401:C:T	0	51680401	T	C
12	chr12:51680788:A:G	0	51680788	G	A
12	chr12:51681413:G:A	0	51681413	A	G
12	chr12:51682924:C:T	0	51682924	T	C
12	chr12:51684533:TG:T	0	51684533	T	TG
12	chr12:51685140:G:T	0	51685140	T	G
12	chr12:51687181:C:T	0	51687181	T	C
12	chr12:51691082:C:T	0	51691082	T	C
12	chr12:51692234:A:G	0	51692234	G	A
12	chr12:51696589:G:T	0	51696589	T	G
12	chr12:51697097:G:A	0	51697097	A	G
12	chr12:51698015:G:A	0	51698015	A	G
12	chr12:51698207:C:A	0	51698207	A	C
12	chr12:51698295:T:C	0	51698295	C	T
12	chr12:51698742:G:C	0	51698742	C	G
12	chr12:51699024:A:G	0	51699024	G	A
12	chr12:51700277:T:C	0	51700277	C	T
12	chr12:51700731:A:G	0	51700731	G	A
12	chr12:51701586:G:A	0	51701586	A	G
12	chr12:51701605:C:T	0	51701605	T	C
12	chr12:51701755:C:T	0	51701755	T	C
12	chr12:51701773:A:G	0	51701773	G	A
12	chr12:51702024:T:C	0	51702024	C	T
12	chr12:51702358:G:A	0	51702358	A	G
12	chr12:51702656:GGTTATTTATTATCTCCAAGGTCATGGAGTAAATAGAATTAT:G	0	51702656	G	GGTTATTTATTATCTCCAAGGTCATGGAGTAAATAGAATTAT
12	chr12:51704249:C:T	0	51704249	T	C
12	chr12:51705369:C:T	0	51705369	T	C
12	chr12:51707865:G:A	0	51707865	A	G
12	chr12:51707885:G:A	0	51707885	A	G
12	chr12:51709068:A:G	0	51709068	G	A
12	chr12:51709637:G:T	0	51709637	T	G
12	chr12:51710670:G:A	0	51710670	A	G
12	chr12:51711004:CTT:C	0	51711004	C	CTT
12	chr12:51713076:A:G	0	51713076	G	A
12	chr12:51713592:T:C	0	51713592	C	T
12	chr12:51714246:C:T	0	51714246	T	C
12	chr12:51714363:A:AATTTTC	0	51714363	AATTTTC	A
12	chr12:51714465:A:G	0	51714465	G	A
12	chr12:51714914:A:G	0	51714914	G	A
12	chr12:51715043:G:T	0	51715043	T	G
12	chr12:51717373:C:T	0	51717373	T	C
12	chr12:51719803:G:A	0	51719803	A	G
12	chr12:51720159:A:G	0	51720159	G	A
12	chr12:51722702:T:G	0	51722702	G	T
12	chr12:51723309:C:A	0	51723309	A	C
12	chr12:51726479:C:T	0	51726479	T	C
12	chr12:51727418:C:A	0	51727418	A	C
12	chr12:51730934:C:A	0	51730934	A	C
12	chr12:51733035:G:A	0	51733035	A	G
12	chr12:51733079:C:T	0	51733079	T	C
12	chr12:51733485:G:A	0	51733485	A	G
12	chr12:51734277:G:A	0	51734277	A	G
12	chr12:51734320:A:G	0	51734320	G	A
12	chr12:51734379:A:G	0	51734379	G	A
12	chr12:51734918:G:A	0	51734918	A	G
12	chr12:51735879:A:G	0	51735879	G	A
12	chr12:51737363:G:A	0	51737363	A	G
12	chr12:51737401:T:C	0	51737401	C	T
12	chr12:51739375:T:C	0	51739375	C	T
12	chr12:51739628:G:A	0	51739628	A	G
12	chr12:51739905:G:A	0	51739905	A	G
12	chr12:51741779:C:T	0	51741779	T	C
12	chr12:51741892:C:T	0	51741892	T	C
12	chr12:51742247:A:G	0	51742247	G	A
12	chr12:51742808:C:T	0	51742808	T	C
12	chr12:51743789:G:T	0	51743789	T	G
12	chr12:51750944:G:A	0	51750944	A	G
12	chr12:51752184:C:T	0	51752184	T	C
12	chr12:51752838:T:C	0	51752838	C	T
12	chr12:51754412:A:G	0	51754412	G	A
12	chr12:51754853:C:T	0	51754853	T	C
12	chr12:51755216:A:G	0	51755216	G	A
12	chr12:51755860:A:G	0	51755860	G	A
12	chr12:51756082:G:A	0	51756082	A	G
12	chr12:51758032:C:T	0	51758032	T	C
12	chr12:51758280:C:G	0	51758280	G	C
12	chr12:51758408:G:A	0	51758408	A	G
12	chr12:51758541:G:A	0	51758541	A	G
12	chr12:51758731:C:G	0	51758731	G	C
12	chr12:51759837:C:T	0	51759837	T	C
12	chr12:51760788:T:C	0	51760788	C	T
12	chr12:51763703:C:T	0	51763703	T	C
12	chr12:51764165:A:C	0	51764165	C	A
12	chr12:51767116:A:G	0	51767116	G	A
12	chr12:51767630:A:T	0	51767630	T	A
12	chr12:51768364:TTAAAA:T	0	51768364	T	TTAAAA
12	chr12:51769464:A:G	0	51769464	G	A
12	chr12:51769538:G:C	0	51769538	C	G
12	chr12:51770005:G:A	0	51770005	A	G
12	chr12:51771900:G:A	0	51771900	A	G
12	chr12:51771929:A:G	0	51771929	G	A
12	chr12:51772225:G:A	0	51772225	A	G
12	chr12:51772719:A:G	0	51772719	G	A
12	chr12:51772849:T:G	0	51772849	G	T
12	chr12:51772924:A:G	0	51772924	G	A
12	chr12:51773112:G:A	0	51773112	A	G
```
