## Supplementary material for "Characterization of shared and ancestry-specific signals driving complex traits using multi-ancestry fine-mapping": mesusieoutput

```
                 eur          afr      eur_afr
   [1,] 3.216398e-06 6.022078e-06 1.043060e-06
   [2,] 3.079854e-06 6.289978e-06 9.397140e-07
   [3,] 3.134450e-06 6.264715e-06 9.587642e-07
   [4,] 3.467157e-06 6.203147e-06 1.147511e-06
   [5,] 4.457251e-06 6.061278e-06 1.600429e-06
   [6,] 2.614221e-06 6.057787e-06 7.954927e-07
   [7,] 4.495359e-06 5.998062e-06 1.590586e-06
   [8,] 4.546075e-06 6.016613e-06 1.620774e-06
   [9,] 4.477513e-06 5.989793e-06 1.579196e-06
  [10,] 4.414275e-06 5.983663e-06 1.549635e-06
  [11,] 2.515678e-06 6.070998e-06 7.659830e-07
  [12,] 3.181569e-06 6.205482e-06 1.057508e-06
  [13,] 3.410310e-06 6.205562e-06 1.134205e-06
  [14,] 3.564493e-06 6.202456e-06 1.180985e-06
  [15,] 3.478700e-06 6.205610e-06 1.156973e-06
  [16,] 3.390753e-06 6.052456e-06 1.054015e-06
  [17,] 3.396566e-06 6.174256e-06 1.033255e-06
  [18,] 3.876003e-06 6.205457e-06 1.290226e-06
  [19,] 3.027838e-06 5.852965e-06 9.763428e-07
  [20,] 7.127559e-06 6.294711e-06 2.044968e-06
  [21,] 3.691549e-06 6.205956e-06 1.219992e-06
  [22,] 3.801572e-06 6.205980e-06 1.255845e-06
  [23,] 3.755137e-06 6.205593e-06 1.249866e-06
  [24,] 3.616691e-06 6.205770e-06 1.204928e-06
  [25,] 4.724535e-06 6.134441e-06 1.442032e-06
  [26,] 2.497862e-06 5.786234e-06 8.504818e-07
  [27,] 3.079184e-06 6.089965e-06 9.621723e-07
  [28,] 3.111335e-06 6.211119e-06 1.016872e-06
  [29,] 3.023114e-06 6.205839e-06 1.006784e-06
  [30,] 3.029272e-06 6.074355e-06 1.042520e-06
  [31,] 2.998817e-06 6.059901e-06 1.026668e-06
  [32,] 3.023521e-06 6.058206e-06 1.034600e-06
  [33,] 2.626677e-06 5.838474e-06 8.663582e-07
  [34,] 3.294593e-06 6.206059e-06 1.097830e-06
  [35,] 3.072542e-06 6.063066e-06 1.054249e-06
  [36,] 2.665380e-06 5.838387e-06 8.777929e-07
  [37,] 4.924052e-06 6.430504e-06 1.441563e-06
  [38,] 5.484454e-06 5.922249e-06 1.869969e-06
  [39,] 3.064713e-06 6.056807e-06 1.049277e-06
  [40,] 3.061762e-06 6.063633e-06 1.050707e-06
  [41,] 3.308401e-06 6.206008e-06 1.102116e-06
  [42,] 3.107472e-06 6.207360e-06 1.038259e-06
  [43,] 1.237700e-06 6.178529e-06 4.203211e-07
  [44,] 4.913788e-06 6.437252e-06 1.438645e-06
  [45,] 3.038412e-06 6.206523e-06 1.013297e-06
  [46,] 3.095816e-06 6.206565e-06 1.032585e-06
  [47,] 3.120276e-06 6.207652e-06 1.043107e-06
  [48,] 3.114950e-06 6.207396e-06 1.040826e-06
  [49,] 3.243588e-06 6.206641e-06 1.081570e-06
  [50,] 3.363387e-06 6.206518e-06 1.121468e-06
  [51,] 3.299927e-06 6.205741e-06 1.097571e-06
  [52,] 7.085681e-06 5.809612e-06 2.433751e-06
  [53,] 2.986511e-06 6.205983e-06 9.948288e-07
  [54,] 1.350473e-06 5.771195e-06 4.526679e-07
  [55,] 3.184881e-06 6.206488e-06 1.062497e-06
  [56,] 2.968112e-06 6.205935e-06 9.884493e-07
  [57,] 3.143367e-06 6.206115e-06 1.047383e-06
  [58,] 5.636737e-06 5.854212e-06 1.811525e-06
  [59,] 2.771152e-06 6.082355e-06 8.781897e-07
  [60,] 2.027204e-06 5.779596e-06 6.878850e-07
  [61,] 2.823842e-06 6.071426e-06 8.966277e-07
  [62,] 1.819708e-06 5.750554e-06 5.926174e-07
  [63,] 5.546128e-06 6.313543e-06 1.902637e-06
  [64,] 2.615799e-06 6.032352e-06 8.406678e-07
  [65,] 1.402564e-06 6.362058e-06 4.695986e-07
  [66,] 1.382897e-06 6.443524e-06 4.645025e-07
  [67,] 1.351084e-06 6.038831e-06 4.489074e-07
  [68,] 1.623108e-06 5.909366e-06 5.479753e-07
  [69,] 4.745019e-06 7.072009e-06 2.128688e-06
  [70,] 2.007992e-06 6.300257e-06 7.018366e-07
  [71,] 4.577643e-06 6.970405e-06 2.007009e-06
  [72,] 6.376197e-06 6.313630e-06 2.132110e-06
  [73,] 1.971093e-06 6.312205e-06 6.894445e-07
  [74,] 3.081200e-06 8.007905e-06 1.290852e-06
  [75,] 1.360126e-06 6.330246e-06 4.532369e-07
  [76,] 2.848373e-06 6.403617e-06 9.941137e-07
  [77,] 1.356602e-06 6.340916e-06 4.521066e-07
  [78,] 1.662501e-06 6.274956e-06 5.371928e-07
  [79,] 9.574272e-06 6.331350e-06 3.286775e-06
  [80,] 7.406983e-06 6.331385e-06 2.535478e-06
  [81,] 1.033462e-05 6.494267e-06 2.950930e-06
  [82,] 1.411715e-06 6.103131e-06 4.658598e-07
  [83,] 3.027470e-06 7.761642e-06 1.248514e-06
  [84,] 2.165454e-06 6.305039e-06 7.887633e-07
  [85,] 1.101686e-05 6.468298e-06 3.179144e-06
  [86,] 2.310489e-06 5.869744e-06 7.936627e-07
  [87,] 1.089353e-05 6.468051e-06 3.146217e-06
  [88,] 1.898001e-05 6.776399e-06 8.064240e-06
  [89,] 2.294389e-06 7.208218e-06 8.912616e-07
  [90,] 1.205586e-05 6.297245e-06 3.761072e-06
  [91,] 2.289848e-06 7.292956e-06 8.933385e-07
  [92,] 1.871098e-05 6.819247e-06 7.989454e-06
  [93,] 2.302527e-06 7.262114e-06 8.973429e-07
  [94,] 1.915095e-05 6.806055e-06 8.171244e-06
  [95,] 2.300294e-06 7.175351e-06 8.921753e-07
  [96,] 1.142728e-05 6.298411e-06 3.564631e-06
  [97,] 2.125040e-06 7.433595e-06 8.276859e-07
  [98,] 2.320974e-06 7.236103e-06 9.040382e-07
  [99,] 2.311543e-06 7.193639e-06 8.979060e-07
 [100,] 2.228807e-06 5.863589e-06 7.639225e-07
 [101,] 2.332732e-06 7.243946e-06 9.094928e-07
 [102,] 1.975741e-05 6.762593e-06 8.391230e-06
 [103,] 2.813444e-06 6.229957e-06 1.033224e-06
 [104,] 1.750448e-06 6.411314e-06 6.280801e-07
 [105,] 1.361884e-06 6.331253e-06 4.531207e-07
 [106,] 2.355556e-06 5.786029e-06 7.544318e-07
 [107,] 1.871658e-06 6.403277e-06 6.748921e-07
 [108,] 1.556593e-06 6.199006e-06 5.178899e-07
 [109,] 1.772933e-05 6.372663e-06 7.153292e-06
 [110,] 1.967159e-05 6.060033e-06 6.486959e-06
 [111,] 1.914674e-06 6.355977e-06 6.089690e-07
 [112,] 1.488078e-05 6.705373e-06 6.180186e-06
 [113,] 4.167997e-06 6.387211e-06 1.349362e-06
 [114,] 1.348399e-06 6.678047e-06 4.498087e-07
 [115,] 1.348112e-06 6.686533e-06 4.499815e-07
 [116,] 1.348271e-06 6.702792e-06 4.497441e-07
 [117,] 1.465693e-05 6.061763e-06 4.792548e-06
 [118,] 1.360885e-06 6.324505e-06 4.527968e-07
 [119,] 1.369113e-06 6.811642e-06 4.562468e-07
 [120,] 1.350558e-06 6.706866e-06 4.492118e-07
 [121,] 3.199802e-06 6.386106e-06 1.082663e-06
 [122,] 1.348451e-06 6.710508e-06 4.495188e-07
 [123,] 1.348134e-06 6.702357e-06 4.503767e-07
 [124,] 1.098165e-05 6.453250e-06 3.199299e-06
 [125,] 1.349771e-06 6.723314e-06 4.488974e-07
 [126,] 1.351103e-06 6.710025e-06 4.486052e-07
 [127,] 1.349308e-06 6.668228e-06 4.489383e-07
 [128,] 1.348296e-06 6.670393e-06 4.496539e-07
 [129,] 3.053894e-06 6.068585e-06 1.102904e-06
 [130,] 1.079249e-05 6.453527e-06 3.146621e-06
 [131,] 1.500735e-05 6.210478e-06 5.544585e-06
 [132,] 1.351732e-06 6.639782e-06 4.484798e-07
 [133,] 6.052772e-05 6.329048e-06 1.839396e-05
 [134,] 1.113870e-05 6.454418e-06 3.240032e-06
 [135,] 7.127553e-05 6.329066e-06 2.160964e-05
 [136,] 1.348339e-06 6.649010e-06 4.493815e-07
 [137,] 3.061377e-06 6.116459e-06 1.113018e-06
 [138,] 1.352839e-06 6.662867e-06 4.485075e-07
 [139,] 1.374661e-06 6.393112e-06 4.645000e-07
 [140,] 1.349487e-06 6.660029e-06 4.487940e-07
 [141,] 1.351212e-06 6.627378e-06 4.487632e-07
 [142,] 1.349637e-06 6.653213e-06 4.487943e-07
 [143,] 1.562563e-05 6.208909e-06 5.774721e-06
 [144,] 1.587237e-05 6.214683e-06 5.876713e-06
 [145,] 1.795247e-06 6.331336e-06 5.743749e-07
 [146,] 1.353027e-06 6.657768e-06 4.484760e-07
 [147,] 1.350936e-06 6.657404e-06 4.487675e-07
 [148,] 2.302615e-06 6.084441e-06 7.192208e-07
 [149,] 2.412463e-06 6.075923e-06 7.528659e-07
 [150,] 1.348063e-06 6.664879e-06 4.500631e-07
 [151,] 1.363796e-06 6.551229e-06 4.526783e-07
 [152,] 1.388818e-05 6.061055e-06 4.560316e-06
 [153,] 1.377081e-06 6.322181e-06 4.576168e-07
 [154,] 1.349987e-06 6.649791e-06 4.487918e-07
 [155,] 1.349474e-06 6.658633e-06 4.489178e-07
 [156,] 3.336201e-06 6.431622e-06 1.157814e-06
 [157,] 1.348530e-06 6.667155e-06 4.493946e-07
 [158,] 1.351317e-06 6.665846e-06 4.486777e-07
 [159,] 2.160329e-06 6.394970e-06 6.923457e-07
 [160,] 1.349257e-06 6.669177e-06 4.489285e-07
 [161,] 3.232597e-06 6.374625e-06 1.036130e-06
 [162,] 1.351559e-06 6.667464e-06 4.487443e-07
 [163,] 1.515041e-06 6.201314e-06 5.115204e-07
 [164,] 1.351016e-06 6.651015e-06 4.487036e-07
 [165,] 1.002364e-05 6.453684e-06 2.934629e-06
 [166,] 1.369245e-06 6.322040e-06 4.552701e-07
 [167,] 1.350173e-06 6.652725e-06 4.488070e-07
 [168,] 3.072654e-06 6.062961e-06 1.109009e-06
 [169,] 1.348849e-06 6.653616e-06 4.491214e-07
 [170,] 1.592441e-05 6.328128e-06 6.028004e-06
 [171,] 1.348585e-06 6.663466e-06 4.494281e-07
 [172,] 1.884911e-06 6.328267e-06 6.020235e-07
 [173,] 1.351097e-06 6.663571e-06 4.486998e-07
 [174,] 1.348373e-06 6.653783e-06 4.505012e-07
 [175,] 1.333732e-05 6.291370e-06 5.017302e-06
 [176,] 1.366908e-06 6.326073e-06 4.544692e-07
 [177,] 1.616195e-05 6.324482e-06 6.151936e-06
 [178,] 1.366617e-06 6.319453e-06 4.545706e-07
 [179,] 1.358847e-06 6.433913e-06 4.504848e-07
 [180,] 3.236537e-06 6.374034e-06 1.217097e-06
 [181,] 1.456696e-06 6.355805e-06 4.790349e-07
 [182,] 1.365721e-06 6.322200e-06 4.542225e-07
 [183,] 1.365755e-06 6.322065e-06 4.542423e-07
 [184,] 3.146876e-06 6.335191e-06 9.675170e-07
 [185,] 1.365791e-06 6.322065e-06 4.542462e-07
 [186,] 1.366196e-06 6.322271e-06 4.543474e-07
 [187,] 1.551220e-05 6.321364e-06 5.894698e-06
 [188,] 1.359686e-06 6.322153e-06 4.525129e-07
 [189,] 9.907068e-06 6.470641e-06 2.873416e-06
 [190,] 4.147358e-06 6.202212e-06 1.539544e-06
 [191,] 2.884801e-06 6.136395e-06 1.051233e-06
 [192,] 3.011839e-06 6.073051e-06 1.087797e-06
 [193,] 1.361705e-06 6.435852e-06 4.508556e-07
 [194,] 1.366482e-06 6.451371e-06 4.516878e-07
 [195,] 1.359001e-06 6.448079e-06 4.504354e-07
 [196,] 1.352579e-05 6.155630e-06 4.923122e-06
 [197,] 1.377380e-06 6.323411e-06 4.576905e-07
 [198,] 1.231872e-05 6.060906e-06 4.057674e-06
 [199,] 1.346221e-06 5.844176e-06 4.524981e-07
 [200,] 4.249428e-06 5.843123e-06 1.458884e-06
 [201,] 1.104582e-05 6.455886e-06 3.211369e-06
 [202,] 1.361355e-06 6.318273e-06 4.530450e-07
 [203,] 1.341604e-06 5.848920e-06 4.509425e-07
 [204,] 1.345524e-06 5.849999e-06 4.524549e-07
 [205,] 1.365817e-06 6.320502e-06 4.542881e-07
 [206,] 1.567854e-05 6.525547e-06 6.170586e-06
 [207,] 3.360817e-06 5.744266e-06 1.086920e-06
 [208,] 1.298217e-06 5.727867e-06 4.308084e-07
 [209,] 1.371848e-05 6.498255e-06 5.376696e-06
 [210,] 2.897706e-06 6.034696e-06 9.147225e-07
 [211,] 3.824868e-06 6.166166e-06 1.190876e-06
 [212,] 1.359650e-06 6.321170e-06 4.526455e-07
 [213,] 3.397295e-06 5.956013e-06 1.088658e-06
 [214,] 1.931487e-05 6.003232e-06 6.911266e-06
 [215,] 1.177264e-05 6.015157e-06 4.206954e-06
 [216,] 1.425757e-06 5.810965e-06 4.658169e-07
 [217,] 8.733016e-06 6.552851e-06 1.948508e-06
 [218,] 3.969333e-06 6.105219e-06 1.177900e-06
 [219,] 1.299283e-06 6.686823e-06 4.617743e-07
 [220,] 1.449635e-06 6.173626e-06 4.772775e-07
 [221,] 1.492344e-06 6.485416e-06 5.021237e-07
 [222,] 1.413327e-06 5.928250e-06 4.647244e-07
 [223,] 3.126622e-05 6.194599e-06 1.234855e-05
 [224,] 1.986993e-06 5.775919e-06 6.653664e-07
 [225,] 1.371717e-06 6.326700e-06 4.540799e-07
 [226,] 1.922210e-06 5.774036e-06 6.376196e-07
 [227,] 1.937873e-05 5.985861e-06 5.983378e-06
 [228,] 1.791814e-06 5.888502e-06 6.133515e-07
 [229,] 1.945626e-06 5.775714e-06 6.478196e-07
 [230,] 1.842870e-06 6.441201e-06 6.108853e-07
 [231,] 1.825514e-06 6.220975e-06 5.747646e-07
 [232,] 1.871419e-06 6.205483e-06 5.892749e-07
 [233,] 1.386637e-06 6.406343e-06 4.561802e-07
 [234,] 1.813895e-06 5.892684e-06 6.215856e-07
 [235,] 1.823317e-06 6.059867e-06 6.163361e-07
 [236,] 1.826709e-06 5.886214e-06 6.253329e-07
 [237,] 2.114093e-06 5.780616e-06 7.065585e-07
 [238,] 1.360701e-06 6.384374e-06 4.495593e-07
 [239,] 1.961606e-06 5.775800e-06 6.527189e-07
 [240,] 2.075942e-05 5.995546e-06 6.508593e-06
 [241,] 2.269634e-06 5.906145e-06 7.853015e-07
 [242,] 2.021202e-06 6.111635e-06 7.190499e-07
 [243,] 2.266579e-06 5.953850e-06 7.914177e-07
 [244,] 2.295384e-06 5.964698e-06 8.024329e-07
 [245,] 2.328945e-06 5.944294e-06 8.126133e-07
 [246,] 2.083474e-06 6.161232e-06 7.466710e-07
 [247,] 1.773602e-06 5.905139e-06 6.084651e-07
 [248,] 2.437319e-05 5.989131e-06 7.760081e-06
 [249,] 2.007613e-06 6.167300e-06 7.180382e-07
 [250,] 2.108294e-06 6.142071e-06 7.545859e-07
 [251,] 2.086617e-06 6.158805e-06 7.476513e-07
 [252,] 2.091811e-06 6.144644e-06 7.485119e-07
 [253,] 2.356255e-06 5.936934e-06 8.213038e-07
 [254,] 1.913796e-06 6.156726e-06 6.815066e-07
 [255,] 2.203300e-06 5.961932e-06 7.697699e-07
 [256,] 1.378814e-06 6.394363e-06 4.542810e-07
 [257,] 2.320188e-06 5.966854e-06 8.126408e-07
 [258,] 2.038179e-05 6.078143e-06 7.832609e-06
 [259,] 1.351606e-06 6.380697e-06 4.468961e-07
 [260,] 2.091728e-05 6.080316e-06 8.057725e-06
 [261,] 1.378165e-06 6.086563e-06 4.548166e-07
 [262,] 2.181125e-06 6.379727e-06 7.270494e-07
 [263,] 1.372471e-06 6.217537e-06 4.528977e-07
 [264,] 1.966123e-06 6.056742e-06 6.937238e-07
 [265,] 1.484199e-06 6.052173e-06 4.942807e-07
 [266,] 1.561234e-06 6.071841e-06 5.261876e-07
 [267,] 2.026571e-06 6.369845e-06 6.670265e-07
 [268,] 1.496993e-06 6.126524e-06 4.972681e-07
 [269,] 2.052188e-06 6.651590e-06 6.883599e-07
 [270,] 3.433167e-06 6.352849e-06 1.140590e-06
 [271,] 1.212935e-06 6.626980e-06 3.893442e-07
 [272,] 1.211505e-06 6.200376e-06 3.919396e-07
 [273,] 2.428057e-06 6.366570e-06 8.141520e-07
 [274,] 2.328967e-06 6.372919e-06 7.509850e-07
 [275,] 1.243011e-06 6.799250e-06 3.952161e-07
 [276,] 2.077657e-06 6.349569e-06 6.929328e-07
 [277,] 2.427099e-06 6.368290e-06 8.149877e-07
 [278,] 1.147449e-06 7.427719e-06 3.759521e-07
 [279,] 1.199790e-06 7.520662e-06 3.832983e-07
 [280,] 2.232884e-06 6.309477e-06 7.414445e-07
 [281,] 2.684856e-06 6.655832e-06 7.694461e-07
 [282,] 2.221799e-06 6.367056e-06 7.350156e-07
 [283,] 2.602405e-06 6.304737e-06 8.782423e-07
 [284,] 1.169162e-06 6.826163e-06 3.866694e-07
 [285,] 1.163559e-06 6.329962e-06 3.870519e-07
 [286,] 1.687100e-06 5.829820e-06 5.491759e-07
 [287,] 3.767493e-06 6.337173e-06 1.280182e-06
 [288,] 1.756456e-06 5.998385e-06 5.853052e-07
 [289,] 1.752896e-06 6.119242e-06 5.957233e-07
 [290,] 2.171272e-06 6.124352e-06 7.206544e-07
 [291,] 2.170591e-06 6.130294e-06 7.199279e-07
 [292,] 2.302682e-06 6.308953e-06 7.817525e-07
 [293,] 1.722910e-06 6.002427e-06 5.760563e-07
 [294,] 2.287585e-06 6.332600e-06 7.674960e-07
 [295,] 1.572143e-06 6.300843e-06 5.002563e-07
 [296,] 1.224038e-06 5.928226e-06 4.104895e-07
 [297,] 1.225641e-06 5.910861e-06 4.105415e-07
 [298,] 2.221021e-06 6.369086e-06 7.421681e-07
 [299,] 2.233233e-06 6.366830e-06 7.477405e-07
 [300,] 1.179024e-06 6.157916e-06 3.963899e-07
 [301,] 2.217157e-06 6.366016e-06 7.389969e-07
 [302,] 1.218171e-06 6.617691e-06 3.966656e-07
 [303,] 2.322932e-06 5.993454e-06 7.772800e-07
 [304,] 2.172907e-06 5.894882e-06 6.910948e-07
 [305,] 2.613527e-06 6.007463e-06 7.995520e-07
 [306,] 1.751148e-06 6.318123e-06 5.818397e-07
 [307,] 1.265134e-06 6.414014e-06 4.151258e-07
 [308,] 1.265006e-06 6.387547e-06 4.152648e-07
 [309,] 2.708854e-06 6.345372e-06 8.797612e-07
 [310,] 2.727698e-06 6.357972e-06 8.833365e-07
 [311,] 1.255945e-06 6.240758e-06 4.144940e-07
 [312,] 1.296756e-06 5.749243e-06 4.282852e-07
 [313,] 3.925145e-06 6.122305e-06 1.278561e-06
 [314,] 2.161270e-06 5.748272e-06 7.077103e-07
 [315,] 1.545929e-06 6.115315e-06 5.287954e-07
 [316,] 3.006082e-06 6.008014e-06 9.595321e-07
 [317,] 2.598869e-06 6.776415e-06 9.617294e-07
 [318,] 2.346756e-06 7.141158e-06 8.713598e-07
 [319,] 1.871671e-06 5.923409e-06 6.432755e-07
 [320,] 1.872200e-06 7.268129e-06 5.526713e-07
 [321,] 1.418778e-06 6.314711e-06 4.918291e-07
 [322,] 4.596910e-06 7.451355e-06 2.055491e-06
 [323,] 1.661045e-06 5.834048e-06 5.658398e-07
 [324,] 1.324877e-06 6.314822e-06 4.567459e-07
 [325,] 1.492960e-06 6.195424e-06 5.196971e-07
 [326,] 1.444574e-06 5.744070e-06 4.826498e-07
 [327,] 1.451907e-06 5.742703e-06 4.847276e-07
 [328,] 1.579919e-06 5.951859e-06 5.409496e-07
 [329,] 1.403122e-06 5.741242e-06 4.655239e-07
 [330,] 1.146401e-06 6.108840e-06 3.795874e-07
 [331,] 1.320114e-06 5.743166e-06 4.393339e-07
 [332,] 1.139738e-06 5.980122e-06 3.783599e-07
 [333,] 1.327623e-06 5.937650e-06 4.476969e-07
 [334,] 1.280668e-06 5.761414e-06 4.292725e-07
 [335,] 1.433936e-06 6.013789e-06 4.823353e-07
 [336,] 1.571615e-06 5.860947e-06 5.361808e-07
 [337,] 3.651488e-06 5.995548e-06 1.205050e-06
 [338,] 1.137742e-06 6.094482e-06 3.790613e-07
 [339,] 3.622485e-06 6.001481e-06 1.197371e-06
 [340,] 1.511358e-05 5.934966e-06 4.275008e-06
 [341,] 1.143317e-06 6.856838e-06 3.766540e-07
 [342,] 1.322999e-06 6.081272e-06 4.467240e-07
 [343,] 1.318428e-06 6.371260e-06 4.619310e-07
 [344,] 1.305966e-06 6.077491e-06 4.403909e-07
 [345,] 2.060210e-06 6.406650e-06 6.737155e-07
 [346,] 2.037251e-06 6.409238e-06 6.663304e-07
 [347,] 1.667833e-06 6.550548e-06 5.135060e-07
 [348,] 1.533324e-06 8.408198e-06 4.534065e-07
 [349,] 1.456699e-06 9.135857e-06 4.323433e-07
 [350,] 1.480674e-06 6.438838e-06 4.646766e-07
 [351,] 1.364764e-06 7.612870e-06 4.208929e-07
 [352,] 1.386966e-06 6.481363e-06 4.358733e-07
 [353,] 1.411658e-06 6.421943e-06 4.433699e-07
 [354,] 2.035666e-05 6.383118e-06 4.468686e-06
 [355,] 2.961941e-05 6.506111e-06 5.844817e-06
 [356,] 3.029145e-05 6.509645e-06 5.952683e-06
 [357,] 3.052045e-05 6.542424e-06 5.927114e-06
 [358,] 3.376762e-05 6.434078e-06 6.723707e-06
 [359,] 2.799361e-05 6.487466e-06 5.614839e-06
 [360,] 2.339060e-06 6.327855e-06 7.675226e-07
 [361,] 2.268411e-06 6.391682e-06 7.356035e-07
 [362,] 1.179912e-06 6.136125e-06 3.969641e-07
 [363,] 8.247256e-06 6.582235e-06 2.139379e-06
 [364,] 1.223976e-06 6.265310e-06 4.148954e-07
 [365,] 1.083860e-05 5.869089e-06 3.118053e-06
 [366,] 1.801830e-06 5.815320e-06 5.792988e-07
 [367,] 1.488561e-06 6.053682e-06 4.963967e-07
 [368,] 1.095221e-05 6.146802e-06 2.824818e-06
 [369,] 1.462899e-06 5.928820e-06 4.753779e-07
 [370,] 7.393661e-04 5.985826e-06 2.308498e-04
 [371,] 1.536019e-06 6.081820e-06 5.102845e-07
 [372,] 2.697238e-04 5.830026e-06 9.333430e-05
 [373,] 3.583959e-04 5.953743e-06 1.354921e-04
 [374,] 1.534968e-06 6.081274e-06 5.100608e-07
 [375,] 6.330012e-06 7.627854e-06 1.462111e-06
 [376,] 1.534913e-06 6.081310e-06 5.100506e-07
 [377,] 1.949154e-06 6.488654e-06 6.529618e-07
 [378,] 3.235828e-04 5.755770e-06 1.081364e-04
 [379,] 1.452359e-06 6.384964e-06 4.818767e-07
 [380,] 1.037583e-03 5.918269e-06 3.800714e-04
 [381,] 1.486321e-03 6.289937e-06 6.387014e-04
 [382,] 1.425735e-03 6.424703e-06 6.341254e-04
 [383,] 3.424229e-03 6.084224e-06 1.373872e-03
 [384,] 2.797238e-04 5.892747e-06 1.028289e-04
 [385,] 1.672488e-06 6.252744e-06 5.541873e-07
 [386,] 1.684270e-06 6.256713e-06 5.568547e-07
 [387,] 1.972505e-04 5.788788e-06 6.025036e-05
 [388,] 1.286687e-04 5.956451e-06 4.778475e-05
 [389,] 2.081399e-04 5.792020e-06 6.331312e-05
 [390,] 4.090677e-06 6.003526e-06 1.456727e-06
 [391,] 5.429726e-03 6.137936e-06 1.582027e-03
 [392,] 6.273966e-03 6.150677e-06 1.808368e-03
 [393,] 9.431981e-04 7.042135e-06 1.937146e-04
 [394,] 4.838257e-03 6.146364e-06 1.403537e-03
 [395,] 6.216147e-03 6.141122e-06 1.805819e-03
 [396,] 1.887716e-03 6.025957e-06 6.427743e-04
 [397,] 5.531325e-06 7.211944e-06 2.598403e-06
 [398,] 2.756868e-03 6.701577e-06 6.079488e-04
 [399,] 1.124829e-03 9.144023e-06 1.828899e-04
 [400,] 3.747056e-03 6.650984e-06 8.445028e-04
 [401,] 2.015860e-03 9.167100e-06 3.154572e-04
 [402,] 2.119690e-03 6.766241e-06 4.597047e-04
 [403,] 1.366486e-05 6.371445e-06 4.566600e-06
 [404,] 1.133255e-03 1.093678e-05 1.643472e-04
 [405,] 4.603018e-06 6.471047e-06 1.424361e-06
 [406,] 2.037713e-03 6.013652e-06 5.711183e-04
 [407,] 2.871694e-03 6.147335e-06 8.553681e-04
 [408,] 3.770010e-06 6.332185e-06 1.233891e-06
 [409,] 3.816389e-04 6.245370e-06 1.112655e-04
 [410,] 2.671967e-05 6.160532e-06 7.352399e-06
 [411,] 5.174929e-06 6.477123e-06 1.588437e-06
 [412,] 2.133060e-05 6.304896e-06 5.680907e-06
 [413,] 3.184856e-05 8.153119e-06 6.772256e-06
 [414,] 4.340503e-05 6.306387e-06 1.137661e-05
 [415,] 3.858343e-06 9.200789e-06 1.495960e-06
 [416,] 3.198679e-05 8.455590e-06 6.665465e-06
 [417,] 4.346866e-05 5.921362e-06 1.496648e-05
 [418,] 1.387568e-05 6.235849e-06 3.786972e-06
 [419,] 3.991355e-05 6.594008e-06 7.057115e-06
 [420,] 4.344971e-05 6.022441e-06 1.489806e-05
 [421,] 2.328920e-04 6.173487e-06 8.943777e-05
 [422,] 2.161096e-04 6.183557e-06 8.320503e-05
 [423,] 1.757363e-06 8.005102e-06 6.844481e-07
 [424,] 1.356943e-04 6.263823e-06 5.316565e-05
 [425,] 2.890000e-04 6.194420e-06 1.110112e-04
 [426,] 1.866978e-06 6.665534e-06 6.916001e-07
 [427,] 2.000901e-05 6.173458e-06 6.899225e-06
 [428,] 2.392232e-04 6.314343e-06 9.520216e-05
 [429,] 3.088972e-06 5.774863e-06 1.019768e-06
 [430,] 3.809765e-06 6.441259e-06 1.370691e-06
 [431,] 1.944415e-06 6.577281e-06 7.131411e-07
 [432,] 1.637308e-04 7.920189e-06 8.545429e-05
 [433,] 3.070165e-05 6.297838e-06 1.213086e-05
 [434,] 1.034870e-04 6.824155e-06 4.660230e-05
 [435,] 1.672812e-06 6.824996e-06 6.129607e-07
 [436,] 5.224063e-05 7.785849e-06 2.537659e-05
 [437,] 2.756000e-05 1.093708e-05 1.563634e-05
 [438,] 2.788518e-05 1.066453e-05 1.565343e-05
 [439,] 2.917979e-05 1.093566e-05 1.662485e-05
 [440,] 2.428129e-06 6.045494e-06 7.807749e-07
 [441,] 4.446314e-06 6.394129e-06 1.430749e-06
 [442,] 4.349668e-06 6.392719e-06 1.402156e-06
 [443,] 6.366497e-05 6.675219e-06 2.638877e-05
 [444,] 4.893917e-04 7.043929e-06 2.345968e-04
 [445,] 1.489000e-06 6.324457e-06 4.956257e-07
 [446,] 2.254254e-04 7.753912e-06 1.170573e-04
 [447,] 1.373711e-06 7.090215e-06 4.971589e-07
 [448,] 1.307907e-06 7.613816e-06 4.765185e-07
 [449,] 7.889906e-04 6.582365e-06 1.638383e-04
 [450,] 1.113444e-05 6.483573e-06 4.458160e-06
 [451,] 2.539759e-04 6.486075e-06 5.379101e-05
 [452,] 9.249534e-06 6.322199e-06 3.599671e-06
 [453,] 1.828134e-06 6.416347e-06 6.189778e-07
 [454,] 1.658007e-03 7.627951e-06 8.972502e-04
 [455,] 1.224699e-05 6.485525e-06 4.921141e-06
 [456,] 1.141304e-05 6.380523e-06 4.513143e-06
 [457,] 2.617429e-03 7.755120e-06 1.471906e-03
 [458,] 1.961204e-04 6.177999e-06 4.765313e-05
 [459,] 1.321556e-05 6.444405e-06 3.716337e-06
 [460,] 1.446124e-04 6.644857e-06 2.926631e-05
 [461,] 3.216661e-03 7.691908e-06 1.804594e-03
 [462,] 2.903885e-03 7.510147e-06 1.583797e-03
 [463,] 1.255572e-06 7.577056e-06 4.529035e-07
 [464,] 3.818163e-03 7.503812e-06 2.097938e-03
 [465,] 2.873204e-03 6.471655e-06 1.287041e-03
 [466,] 2.380496e-03 7.709185e-06 1.327518e-03
 [467,] 2.980363e-03 8.172542e-06 1.769915e-03
 [468,] 2.275609e-02 5.825868e-06 7.215651e-03
 [469,] 1.473633e-04 6.137405e-06 4.280725e-05
 [470,] 1.212998e-02 6.024878e-06 2.627901e-03
 [471,] 2.115911e-03 6.658135e-06 9.491933e-04
 [472,] 7.401502e-05 6.041633e-06 2.504776e-05
 [473,] 1.422368e-06 9.316859e-06 5.480407e-07
 [474,] 1.140243e-02 5.932220e-06 2.633097e-03
 [475,] 6.948270e-05 6.176843e-06 2.575163e-05
 [476,] 6.803209e-02 6.514275e-06 2.858759e-02
 [477,] 2.800439e-06 6.823110e-06 8.249114e-07
 [478,] 2.792140e-05 6.469242e-06 7.099071e-06
 [479,] 2.732857e-02 6.600430e-06 5.417189e-03
 [480,] 1.668981e-05 6.910925e-06 7.079901e-06
 [481,] 2.353645e-05 5.790595e-06 8.163977e-06
 [482,] 1.561588e-05 6.774887e-06 6.507770e-06
 [483,] 6.304091e-02 6.461850e-06 1.360271e-02
 [484,] 1.393856e-05 5.824969e-06 4.818087e-06
 [485,] 8.971744e-02 6.172401e-06 3.368451e-02
 [486,] 1.582504e-03 7.323706e-06 8.671481e-04
 [487,] 4.072001e-04 6.230200e-06 1.792549e-04
 [488,] 5.706392e-04 6.421631e-06 2.332218e-04
 [489,] 2.767749e-02 6.222779e-06 6.942413e-03
 [490,] 9.826528e-02 5.872868e-06 3.663164e-02
 [491,] 8.150398e-06 6.369941e-06 2.747165e-06
 [492,] 1.515948e-02 6.130026e-06 4.870574e-03
 [493,] 1.002283e-01 6.395348e-06 4.265706e-02
 [494,] 1.711647e-02 6.128688e-06 4.892332e-03
 [495,] 7.311645e-04 5.789505e-06 2.420201e-04
 [496,] 8.176315e-03 6.165343e-06 2.226781e-03
 [497,] 1.692346e-02 6.168428e-06 4.539928e-03
 [498,] 3.533948e-02 6.155065e-06 1.421201e-02
 [499,] 1.453194e-05 6.257748e-06 6.078824e-06
 [500,] 2.417420e-06 6.415527e-06 7.384933e-07
 [501,] 2.221484e-06 5.904243e-06 7.218650e-07
 [502,] 1.597302e-03 6.171839e-06 5.570705e-04
 [503,] 1.085692e-05 5.862692e-06 3.817406e-06
 [504,] 2.125857e-06 6.278952e-06 7.117105e-07
 [505,] 4.819874e-04 6.167281e-06 1.223235e-04
 [506,] 2.286532e-06 5.952392e-06 7.472349e-07
 [507,] 1.343095e-05 6.029061e-06 5.232278e-06
 [508,] 4.225927e-03 6.218489e-06 1.016137e-03
 [509,] 2.164334e-06 5.938520e-06 7.149063e-07
 [510,] 2.071722e-06 6.410621e-06 6.396023e-07
 [511,] 2.115113e-06 6.067338e-06 6.717566e-07
 [512,] 7.731592e-06 6.386041e-06 3.015740e-06
 [513,] 7.431916e-03 7.371162e-06 8.749127e-04
 [514,] 5.325665e-05 7.863057e-06 3.855158e-05
 [515,] 6.337415e-06 5.990634e-06 1.874001e-06
 [516,] 2.060080e-05 6.284862e-06 7.672127e-06
 [517,] 5.491912e-06 6.016588e-06 1.625864e-06
 [518,] 5.792856e-06 5.957233e-06 1.730472e-06
 [519,] 2.091114e-06 7.643915e-06 7.778378e-07
 [520,] 1.114784e-05 6.088678e-06 3.842180e-06
 [521,] 5.993132e-06 6.091419e-06 1.746521e-06
 [522,] 2.191651e-06 6.630025e-06 7.972394e-07
 [523,] 2.269562e-06 6.041897e-06 6.973566e-07
 [524,] 1.872552e-06 6.735368e-06 6.159567e-07
 [525,] 2.097867e-06 6.463488e-06 6.948728e-07
 [526,] 2.117807e-06 6.638260e-06 6.541634e-07
 [527,] 1.888884e-06 6.797220e-06 6.153072e-07
 [528,] 2.135557e-06 7.706526e-06 6.063169e-07
 [529,] 2.003299e-06 6.807895e-06 7.128176e-07
 [530,] 2.832388e-06 6.409802e-06 9.501651e-07
 [531,] 4.819430e-06 6.303594e-06 1.849966e-06
 [532,] 8.107815e-06 6.367613e-06 2.711595e-06
 [533,] 1.946112e-06 5.921338e-06 6.579914e-07
 [534,] 2.858379e-05 6.325938e-06 9.462177e-06
 [535,] 1.942153e-06 5.964978e-06 6.604425e-07
 [536,] 1.940012e-06 5.966040e-06 6.597329e-07
 [537,] 1.916183e-06 5.966901e-06 6.507823e-07
 [538,] 1.964535e-06 5.963621e-06 6.586447e-07
 [539,] 1.921769e-06 5.971393e-06 6.533217e-07
 [540,] 2.595961e-06 6.389745e-06 8.811923e-07
 [541,] 1.909934e-06 5.985324e-06 6.413602e-07
 [542,] 1.915853e-06 6.261791e-06 6.649633e-07
 [543,] 3.940128e-06 6.316554e-06 1.264494e-06
 [544,] 2.650511e-06 6.391527e-06 8.989681e-07
 [545,] 1.986466e-06 6.225922e-06 6.925110e-07
 [546,] 2.903850e-06 6.409556e-06 9.795966e-07
 [547,] 1.843009e-06 7.331962e-06 6.656939e-07
 [548,] 1.873307e-06 6.047890e-06 6.312011e-07
 [549,] 1.423599e-06 5.946413e-06 4.733731e-07
 [550,] 3.290227e-05 6.443473e-06 8.808185e-06
 [551,] 1.907967e-06 6.024112e-06 6.450875e-07
 [552,] 2.214300e-06 6.499378e-06 7.617619e-07
 [553,] 1.893824e-06 6.019975e-06 6.361367e-07
 [554,] 1.920314e-06 6.043027e-06 6.514531e-07
 [555,] 5.783898e-05 6.322196e-06 1.915144e-05
 [556,] 1.399549e-06 6.259549e-06 4.644270e-07
 [557,] 1.933546e-06 6.137926e-06 6.633560e-07
 [558,] 1.931581e-06 6.123904e-06 6.616902e-07
 [559,] 2.954554e-06 5.860120e-06 9.234468e-07
 [560,] 1.080447e-03 6.283122e-06 2.957510e-04
 [561,] 1.883224e-06 6.096079e-06 6.407473e-07
 [562,] 2.363003e-05 6.501403e-06 6.296285e-06
 [563,] 4.730360e-06 5.997218e-06 1.488413e-06
 [564,] 2.093039e-06 6.150481e-06 7.067253e-07
 [565,] 2.418974e-06 6.184809e-06 8.432318e-07
 [566,] 7.928399e-06 6.001115e-06 2.921079e-06
 [567,] 2.915873e-06 8.048795e-06 7.960431e-07
 [568,] 2.613011e-06 5.928010e-06 8.791216e-07
 [569,] 3.544852e-06 6.417544e-06 1.333106e-06
 [570,] 3.965463e-06 5.973929e-06 1.173371e-06
 [571,] 4.647577e-06 6.276197e-06 1.309079e-06
 [572,] 5.357168e-06 6.288234e-06 1.697506e-06
 [573,] 4.978205e-06 5.933408e-06 1.479242e-06
 [574,] 2.496828e-06 6.077826e-06 7.956135e-07
 [575,] 2.115234e-06 6.392540e-06 6.448877e-07
 [576,] 2.563544e-06 6.353163e-06 7.650223e-07
 [577,] 3.670170e-06 5.976216e-06 1.098443e-06
 [578,] 1.972325e-05 7.009331e-06 3.715787e-06
 [579,] 3.787433e-06 5.768289e-06 1.209531e-06
 [580,] 1.680381e-06 6.021641e-06 5.578236e-07
 [581,] 1.389243e-05 6.714666e-06 3.196594e-06
 [582,] 1.691959e-06 6.037506e-06 5.597884e-07
 [583,] 1.803339e-06 6.030156e-06 5.966355e-07
 [584,] 2.689652e-06 6.134437e-06 9.128161e-07
 [585,] 2.695363e-06 6.065651e-06 8.971294e-07
 [586,] 1.764059e-06 6.007437e-06 5.824529e-07
 [587,] 2.690071e-06 6.066930e-06 8.958569e-07
 [588,] 1.710353e-06 6.034355e-06 5.657552e-07
 [589,] 1.729615e-06 6.036446e-06 5.713907e-07
 [590,] 2.756632e-06 6.161846e-06 9.445783e-07
 [591,] 6.739864e-04 6.046587e-06 1.830700e-04
 [592,] 7.957165e-03 5.852296e-06 2.183110e-03
 [593,] 2.203152e-06 6.138500e-06 7.596861e-07
 [594,] 2.219282e-06 6.142218e-06 7.660077e-07
 [595,] 6.505383e-06 6.255667e-06 2.091161e-06
 [596,] 7.151886e-04 5.751681e-06 2.333836e-04
 [597,] 6.702306e-04 5.757624e-06 2.217766e-04
 [598,] 6.644659e-04 6.056326e-06 1.808472e-04
 [599,] 1.277710e-03 5.800675e-06 4.376814e-04
 [600,] 2.210644e-06 6.479965e-06 7.736981e-07
 [601,] 2.554737e-05 6.124228e-06 7.733216e-06
 [602,] 2.271226e-05 6.115128e-06 6.904456e-06
 [603,] 8.539978e-06 6.307923e-06 3.141023e-06
 [604,] 3.367824e-05 6.092316e-06 1.028922e-05
 [605,] 3.131236e-05 6.118198e-06 9.472222e-06
 [606,] 3.229393e-05 6.109681e-06 9.803215e-06
 [607,] 1.668084e-03 5.796030e-06 5.615485e-04
 [608,] 1.559689e-05 6.088890e-06 4.858649e-06
 [609,] 2.591685e-05 6.071593e-06 8.057019e-06
 [610,] 2.689506e-05 6.094503e-06 8.247065e-06
 [611,] 4.081204e-05 6.294852e-06 1.183588e-05
 [612,] 4.789296e-05 5.925318e-06 1.361356e-05
 [613,] 3.289787e-05 5.950927e-06 1.097285e-05
 [614,] 4.728965e-06 6.170364e-06 1.604421e-06
 [615,] 5.881275e-05 6.364626e-06 2.397384e-05
 [616,] 7.642375e-06 7.133998e-06 3.218405e-06
 [617,] 1.505898e-05 6.260285e-06 5.765799e-06
 [618,] 1.268586e-04 6.379087e-06 5.276749e-05
 [619,] 1.014245e-04 6.353285e-06 4.177708e-05
 [620,] 9.586763e-05 6.386671e-06 3.971102e-05
 [621,] 1.029046e-04 6.368804e-06 4.253541e-05
 [622,] 1.337286e-04 6.418474e-06 5.613655e-05
 [623,] 1.356465e-04 7.077875e-06 6.303076e-05
 [624,] 8.412686e-06 6.921205e-06 3.496388e-06
 [625,] 1.063008e-05 6.374119e-06 3.532196e-06
 [626,] 1.284924e-06 6.450323e-06 4.237471e-07
 [627,] 3.273730e-06 5.947914e-06 1.085074e-06
 [628,] 1.078441e-06 6.610976e-06 3.554763e-07
 [629,] 2.048559e-06 5.820425e-06 6.990988e-07
 [630,] 2.124606e-06 5.831278e-06 7.269903e-07
 [631,] 1.435013e-06 5.823238e-06 4.777570e-07
 [632,] 2.577569e-06 5.928389e-06 8.902123e-07
 [633,] 4.070802e-06 6.183666e-06 1.295612e-06
 [634,] 2.123195e-06 5.793418e-06 7.228949e-07
 [635,] 1.474906e-06 6.816135e-06 5.167136e-07
 [636,] 3.896493e-06 6.168838e-06 1.252031e-06
 [637,] 1.407776e-06 5.904811e-06 4.624414e-07
 [638,] 2.311179e-06 6.341748e-06 7.793638e-07
 [639,] 6.276727e-06 6.347608e-06 1.768848e-06
 [640,] 1.385459e-06 6.504185e-06 4.490063e-07
 [641,] 3.194335e-06 6.408369e-06 1.027702e-06
 [642,] 6.188503e-06 7.968149e-06 1.463342e-06
 [643,] 3.699358e-06 6.215641e-06 1.144682e-06
 [644,] 3.349541e-06 6.168089e-06 1.055278e-06
 [645,] 5.253121e-06 6.246647e-06 1.575579e-06
 [646,] 4.600663e-06 7.567255e-06 1.161732e-06
 [647,] 3.595315e-06 6.176129e-06 1.144394e-06
 [648,] 5.673625e-06 6.230412e-06 1.706827e-06
 [649,] 1.373570e-05 6.487096e-06 6.527955e-07
 [650,] 7.560524e-06 6.095113e-06 2.310786e-06
 [651,] 5.418735e-06 7.517886e-06 1.344234e-06
 [652,] 3.950268e-06 6.169589e-06 1.255534e-06
 [653,] 1.746037e-06 5.837772e-06 5.738710e-07
 [654,] 1.970613e-06 6.114521e-06 7.002089e-07
 [655,] 1.483918e-06 5.966439e-06 5.125299e-07
 [656,] 1.405372e-06 6.091041e-06 4.878919e-07
 [657,] 1.461311e-06 7.191930e-06 5.199484e-07
 [658,] 2.129302e-06 6.425090e-06 6.928928e-07
 [659,] 1.627945e-06 6.087957e-06 5.693407e-07
 [660,] 1.720628e-06 6.130080e-06 6.063143e-07
 [661,] 1.357610e-06 5.985628e-06 4.628144e-07
 [662,] 1.414453e-06 6.281234e-06 4.969780e-07
 [663,] 1.599544e-06 6.010290e-06 5.543320e-07
 [664,] 1.426085e-06 6.681374e-06 5.110440e-07
 [665,] 1.394139e-06 6.627241e-06 4.966895e-07
 [666,] 1.554375e-06 5.847022e-06 5.175589e-07
 [667,] 1.742729e-06 5.981364e-06 6.023133e-07
 [668,] 1.419695e-06 6.522429e-06 5.049319e-07
 [669,] 1.627486e-06 5.904423e-06 5.551276e-07
 [670,] 1.797885e-06 6.042349e-06 6.266448e-07
 [671,] 2.703758e-06 6.367783e-06 8.940710e-07
 [672,] 1.736714e-06 5.843822e-06 5.782260e-07
 [673,] 2.441676e-01 6.392140e-06 4.771425e-01
 [674,] 3.023073e-05 6.319381e-06 1.209946e-05
 [675,] 9.890809e-06 6.451791e-06 3.006642e-06
 [676,] 5.134559e-06 6.093291e-06 1.646869e-06
 [677,] 3.598291e-05 6.345094e-06 1.448130e-05
 [678,] 4.076094e-06 6.372716e-06 1.553413e-06
 [679,] 4.005061e-05 6.090835e-06 1.156129e-05
 [680,] 7.795339e-06 6.275237e-06 2.624352e-06
 [681,] 5.124265e-06 7.517954e-06 2.179538e-06
 [682,] 4.937713e-05 6.175459e-06 1.393069e-05
 [683,] 3.446070e-05 6.429241e-06 1.406585e-05
 [684,] 5.472568e-05 6.513025e-06 2.294818e-05
 [685,] 2.611930e-05 6.379617e-06 9.120830e-06
 [686,] 7.386597e-06 6.158363e-06 2.302285e-06
 [687,] 3.508506e-03 5.994517e-06 3.455826e-06
 [688,] 2.859357e-05 5.899121e-06 9.254100e-06
 [689,] 6.843418e-06 6.112501e-06 2.076449e-06
 [690,] 3.552300e-05 5.895273e-06 1.143303e-05
 [691,] 4.169641e-05 6.137750e-06 1.195381e-05
 [692,] 3.922220e-05 6.090967e-06 1.141248e-05
 [693,] 2.155319e-06 6.270845e-06 6.842853e-07
 [694,] 6.290050e-05 5.944502e-06 2.227181e-05
 [695,] 3.020312e-05 6.459194e-06 1.240398e-05
 [696,] 3.848253e-05 6.092087e-06 1.119862e-05
 [697,] 3.711819e-05 5.897208e-06 1.203518e-05
 [698,] 8.513431e-06 6.150947e-06 2.657763e-06
 [699,] 1.381252e-06 6.274770e-06 4.625094e-07
 [700,] 7.778378e-06 6.154363e-06 2.426825e-06
 [701,] 1.400625e-06 6.284054e-06 4.722174e-07
 [702,] 3.026833e-05 6.388938e-06 9.548738e-06
 [703,] 1.187676e-05 6.246565e-06 4.746610e-06
 [704,] 5.551216e-03 6.235608e-06 1.738412e-03
 [705,] 4.637278e-06 6.040456e-06 1.546411e-06
 [706,] 6.785098e-05 6.012510e-06 2.149379e-05
 [707,] 3.353286e-05 6.086959e-06 1.272627e-05
 [708,] 2.550674e-05 6.387319e-06 9.104762e-06
 [709,] 3.554518e-06 6.395630e-06 1.114593e-06
 [710,] 3.773583e-04 6.287138e-06 1.071118e-04
 [711,] 2.756052e-04 6.255475e-06 8.865932e-05
 [712,] 3.472864e-06 6.413502e-06 1.088718e-06
 [713,] 5.131523e-06 9.798020e-06 1.193735e-06
 [714,] 4.353173e-06 9.512587e-06 1.054021e-06
 [715,] 4.456768e-06 9.581105e-06 1.072310e-06
 [716,] 3.926498e-06 6.465949e-06 1.204228e-06
 [717,] 3.770982e-06 6.870161e-06 1.088210e-06
 [718,] 3.468359e-06 6.880458e-06 1.007315e-06
 [719,] 1.146155e-06 6.566862e-06 4.943240e-07
 [720,] 4.107783e-06 6.411318e-06 1.273177e-06
 [721,] 4.146905e-06 6.124263e-06 1.524831e-06
 [722,] 3.318659e-06 6.806508e-06 9.747076e-07
 [723,] 1.236433e-03 6.304050e-06 4.095136e-04
 [724,] 4.356764e-06 6.426632e-06 1.341396e-06
 [725,] 1.385806e-05 6.008373e-06 7.324285e-06
 [726,] 6.077358e-06 5.918974e-06 2.074477e-06
 [727,] 5.166687e-06 8.101580e-06 1.299869e-06
 [728,] 1.768444e-06 6.234962e-06 7.258100e-07
 [729,] 1.221406e-01 6.373674e-06 4.495305e-04
 [730,] 7.115621e-06 6.630541e-06 1.872497e-06
 [731,] 2.570145e-01 6.173369e-06 7.356327e-01
 [732,] 7.327350e-06 7.682920e-06 1.744543e-06
 [733,] 6.491471e-06 7.204279e-06 1.629758e-06
 [734,] 6.129274e-06 7.196482e-06 1.570346e-06
 [735,] 8.571965e-06 7.753515e-06 1.994566e-06
 [736,] 8.493798e-06 7.560503e-06 2.009396e-06
 [737,] 8.566369e-06 6.323719e-06 2.687261e-06
 [738,] 6.905873e-06 6.926045e-06 1.793787e-06
 [739,] 5.550487e-06 6.960941e-06 1.468343e-06
 [740,] 4.678891e-06 7.164949e-06 1.231217e-06
 [741,] 7.619302e-06 7.215241e-06 1.881279e-06
 [742,] 6.369275e-06 6.999481e-06 1.658109e-06
 [743,] 8.265478e-06 7.211975e-06 2.023365e-06
 [744,] 5.150333e-02 6.396989e-06 1.010684e-01
 [745,] 8.465736e-06 7.220720e-06 2.065865e-06
 [746,] 9.345258e-06 7.241207e-06 2.253906e-06
 [747,] 4.226316e-06 5.808111e-06 1.346840e-06
 [748,] 4.352183e-05 6.348641e-06 1.438377e-05
 [749,] 1.531758e-06 6.350245e-06 4.850823e-07
 [750,] 1.468831e-06 5.860047e-06 5.017061e-07
 [751,] 1.119427e-06 5.983963e-06 3.773430e-07
 [752,] 1.176874e-06 5.775357e-06 3.947074e-07
 [753,] 1.118173e-06 5.940310e-06 3.670441e-07
 [754,] 4.845493e-06 6.594874e-06 1.464685e-06
 [755,] 5.640580e-06 6.416261e-06 1.699970e-06
 [756,] 1.104792e-06 5.913368e-06 3.705472e-07
 [757,] 1.107295e-06 5.959768e-06 3.723245e-07
 [758,] 1.392699e-06 6.035156e-06 4.810157e-07
 [759,] 7.787092e-06 6.409316e-06 2.770485e-06
 [760,] 1.466192e-06 7.496301e-06 5.288480e-07
 [761,] 1.382118e-06 7.567789e-06 4.846400e-07
 [762,] 2.188878e-06 5.816875e-06 7.420885e-07
 [763,] 1.941688e-06 5.800101e-06 6.518526e-07
 [764,] 1.811972e-06 6.180254e-06 6.037231e-07
 [765,] 2.629074e-06 5.747108e-06 8.744596e-07
 [766,] 3.713686e-06 6.400523e-06 1.362899e-06
 [767,] 1.815033e-06 6.238024e-06 6.127831e-07
 [768,] 2.167097e-06 6.372996e-06 7.887116e-07
 [769,] 2.085167e-05 6.506021e-06 8.281460e-06
 [770,] 1.873608e-06 5.948711e-06 6.157900e-07
 [771,] 2.375930e-06 6.382781e-06 8.718767e-07
 [772,] 1.832016e-06 6.229859e-06 6.151663e-07
 [773,] 2.063854e-06 6.993306e-06 7.814301e-07
 [774,] 2.327007e-04 6.068833e-06 6.570929e-05
 [775,] 1.735271e-06 7.446842e-06 5.444412e-07
 [776,] 1.112882e-06 5.976928e-06 3.720412e-07
 [777,] 1.823235e-06 6.403956e-06 6.102095e-07
 [778,] 3.328204e-06 6.004062e-06 1.057944e-06
 [779,] 5.312615e-06 6.025824e-06 1.961765e-06
 [780,] 8.717672e-06 6.533481e-06 3.687611e-06
 [781,] 4.288781e-06 5.981994e-06 1.485252e-06
 [782,] 4.777996e-06 6.376243e-06 1.633396e-06
 [783,] 4.071136e-06 6.063435e-06 1.258704e-06
 [784,] 3.757707e-06 6.118570e-06 1.288830e-06
 [785,] 1.059076e-05 5.932394e-06 3.652997e-06
 [786,] 4.390307e-06 6.556843e-06 1.348350e-06
 [787,] 4.903664e-06 6.537052e-06 1.451530e-06
 [788,] 4.576104e-06 6.426704e-06 1.388208e-06
 [789,] 3.982844e-06 6.097071e-06 1.311088e-06
 [790,] 2.304485e-06 6.306410e-06 7.509864e-07
 [791,] 4.377792e-06 6.510335e-06 1.365364e-06
 [792,] 4.937551e-06 6.573959e-06 1.467202e-06
 [793,] 3.497025e-06 6.398534e-06 1.197461e-06
 [794,] 4.819022e-06 6.545717e-06 1.450418e-06
 [795,] 4.824357e-06 6.564708e-06 1.448175e-06
 [796,] 4.849905e-06 6.461605e-06 1.470000e-06
 [797,] 4.987721e-06 6.516361e-06 1.496431e-06
 [798,] 4.778753e-06 6.454291e-06 1.456578e-06
 [799,] 4.482426e-06 6.431395e-06 1.376234e-06
 [800,] 4.337501e-06 6.287874e-06 1.363206e-06
 [801,] 1.887694e-06 6.277241e-06 6.261073e-07
 [802,] 4.101411e-06 6.251732e-06 1.320635e-06
 [803,] 4.404947e-06 6.339112e-06 1.390737e-06
 [804,] 4.497809e-06 6.343285e-06 1.410541e-06
 [805,] 4.453885e-06 6.347527e-06 1.398756e-06
 [806,] 3.953998e-06 6.384082e-06 1.341578e-06
 [807,] 4.297472e-06 6.444590e-06 1.362212e-06
 [808,] 2.020570e-06 6.336339e-06 6.596550e-07
 [809,] 4.431888e-06 6.466344e-06 1.382848e-06
 [810,] 3.925099e-06 6.151515e-06 1.282353e-06
 [811,] 4.080035e-06 6.360741e-06 1.307208e-06
 [812,] 2.714796e-06 6.453315e-06 9.448064e-07
 [813,] 1.751566e-06 5.923292e-06 5.800510e-07
 [814,] 1.967785e-06 6.360035e-06 6.436967e-07
 [815,] 1.916207e-06 6.298388e-06 6.327769e-07
 [816,] 4.971010e-06 6.085542e-06 1.518679e-06
 [817,] 5.079650e-06 6.084080e-06 1.547918e-06
 [818,] 4.306867e-06 6.637770e-06 1.347335e-06
 [819,] 4.698993e-06 6.165739e-06 1.402852e-06
 [820,] 1.948969e-06 6.248979e-06 6.429190e-07
 [821,] 4.336845e-06 6.166907e-06 1.309413e-06
 [822,] 4.250125e-06 6.127243e-06 1.301135e-06
 [823,] 4.256184e-06 6.200942e-06 1.285831e-06
 [824,] 4.212586e-06 6.577855e-06 1.275348e-06
 [825,] 4.163903e-06 6.404481e-06 1.347293e-06
 [826,] 4.221999e-06 6.426588e-06 1.351295e-06
 [827,] 1.968035e-06 6.396367e-06 6.500146e-07
 [828,] 1.829585e-06 6.030208e-06 6.079670e-07
 [829,] 1.860612e-06 6.088937e-06 6.203190e-07
 [830,] 4.191653e-06 6.478586e-06 1.337178e-06
 [831,] 2.937304e-06 6.044184e-06 9.394004e-07
 [832,] 1.903412e-06 5.962197e-06 6.245156e-07
 [833,] 1.995948e-06 6.366142e-06 6.642562e-07
 [834,] 3.038830e-06 6.097976e-06 1.005203e-06
 [835,] 1.869446e-06 5.963145e-06 6.133329e-07
 [836,] 1.961509e-06 5.934176e-06 6.387465e-07
 [837,] 2.027594e-06 6.365959e-06 6.745379e-07
 [838,] 5.797767e-06 6.377574e-06 2.027197e-06
 [839,] 2.010148e-06 6.368045e-06 6.681655e-07
 [840,] 2.019238e-06 6.367992e-06 6.710372e-07
 [841,] 2.866211e-06 6.170251e-06 9.898819e-07
 [842,] 3.464929e-06 6.607063e-06 1.059107e-06
 [843,] 2.945620e-06 6.084423e-06 9.899447e-07
 [844,] 2.722563e-06 6.243285e-06 8.877412e-07
 [845,] 1.210584e-06 5.756286e-06 4.001047e-07
 [846,] 2.494172e-06 6.141195e-06 8.314331e-07
 [847,] 3.944641e-06 6.609623e-06 1.316204e-06
 [848,] 2.045784e-06 6.367574e-06 6.796511e-07
 [849,] 2.331625e-06 6.222861e-06 7.617916e-07
 [850,] 5.065892e-06 6.593294e-06 1.506159e-06
 [851,] 2.511602e-06 6.168145e-06 8.050386e-07
 [852,] 2.454424e-06 5.975638e-06 8.030110e-07
 [853,] 2.377788e-06 5.977116e-06 7.772081e-07
 [854,] 2.396602e-06 5.978197e-06 7.825497e-07
 [855,] 2.556575e-06 5.892858e-06 8.374400e-07
 [856,] 3.515027e-06 6.385106e-06 1.094966e-06
 [857,] 2.070477e-06 6.368119e-06 6.873444e-07
 [858,] 2.379518e-06 5.990820e-06 7.850940e-07
 [859,] 2.421500e-06 6.237260e-06 7.860439e-07
 [860,] 2.471278e-06 5.990171e-06 8.162371e-07
 [861,] 2.547149e-06 5.990193e-06 8.417481e-07
 [862,] 4.261937e-06 6.538388e-06 1.364554e-06
 [863,] 4.284328e-06 6.537522e-06 1.367954e-06
 [864,] 4.074936e-06 6.344067e-06 1.287539e-06
 [865,] 4.251868e-06 6.537930e-06 1.363170e-06
 [866,] 2.407979e-06 5.990341e-06 7.938540e-07
 [867,] 2.471435e-06 5.990279e-06 8.151629e-07
 [868,] 2.335218e-06 5.989970e-06 7.706028e-07
 [869,] 2.428677e-06 5.990423e-06 8.034837e-07
 [870,] 2.427945e-06 5.990294e-06 8.017333e-07
 [871,] 2.415818e-06 5.994836e-06 7.781472e-07
 [872,] 2.394781e-06 5.975009e-06 7.845222e-07
 [873,] 2.338819e-06 6.238736e-06 7.604310e-07
 [874,] 4.138795e-06 6.300824e-06 1.376834e-06
 [875,] 2.339779e-06 5.990674e-06 7.711238e-07
 [876,] 2.315344e-06 5.990609e-06 7.663395e-07
 [877,] 2.374642e-06 5.990244e-06 7.849369e-07
 [878,] 2.364551e-06 6.238778e-06 7.683225e-07
 [879,] 1.974305e-06 5.935893e-06 6.338681e-07
 [880,] 2.421041e-06 5.990448e-06 7.994309e-07
 [881,] 2.585383e-06 6.004420e-06 8.461936e-07
 [882,] 2.463018e-06 5.990298e-06 8.142583e-07
 [883,] 2.568170e-06 5.990516e-06 8.491372e-07
 [884,] 2.472906e-06 6.243075e-06 8.004634e-07
 [885,] 2.488550e-06 5.990495e-06 8.192318e-07
 [886,] 2.323097e-06 6.361539e-06 7.735397e-07
 [887,] 2.335298e-06 5.991188e-06 7.680124e-07
 [888,] 2.285991e-06 5.914968e-06 7.458147e-07
 [889,] 2.343731e-06 6.240719e-06 7.614420e-07
 [890,] 2.370926e-06 5.990556e-06 7.801257e-07
 [891,] 2.288582e-06 5.989622e-06 7.547280e-07
 [892,] 2.312722e-06 5.989453e-06 7.642853e-07
 [893,] 1.286764e-06 5.945627e-06 4.145138e-07
 [894,] 1.558357e-06 6.009361e-06 5.213426e-07
 [895,] 1.686649e-06 6.281912e-06 5.513401e-07
 [896,] 1.723205e-06 6.297526e-06 5.611863e-07
 [897,] 2.028943e-06 5.903144e-06 6.755135e-07
 [898,] 1.913582e-06 6.269901e-06 6.248477e-07
 [899,] 2.036205e-06 5.966236e-06 6.802772e-07
 [900,] 1.910686e-06 6.272985e-06 6.233461e-07
 [901,] 1.742790e-06 6.304051e-06 5.977453e-07
 [902,] 1.880204e-06 6.271110e-06 6.139468e-07
 [903,] 1.840707e-06 6.268709e-06 6.017558e-07
 [904,] 1.719320e-06 5.987021e-06 5.781256e-07
 [905,] 1.788189e-06 6.006704e-06 6.047083e-07
 [906,] 1.845874e-06 6.268056e-06 6.039417e-07
 [907,] 1.909905e-06 6.273063e-06 6.230886e-07
 [908,] 2.103794e-06 5.938020e-06 7.028629e-07
 [909,] 1.205952e-06 6.024219e-06 3.939199e-07
 [910,] 1.901620e-06 6.257120e-06 6.237212e-07
 [911,] 4.216993e-06 6.122303e-06 1.347932e-06
 [912,] 1.766350e-06 6.290233e-06 6.061343e-07
 [913,] 1.300997e-06 5.758575e-06 4.262128e-07
 [914,] 1.732170e-06 6.312585e-06 5.940031e-07
 [915,] 1.856336e-06 6.268487e-06 6.067844e-07
 [916,] 7.048715e-06 6.258648e-06 2.273128e-06
 [917,] 1.952377e-06 6.268240e-06 6.374906e-07
 [918,] 1.896310e-06 6.269914e-06 6.193134e-07
 [919,] 1.946206e-06 6.268804e-06 6.354148e-07
 [920,] 1.942769e-06 6.269508e-06 6.342010e-07
 [921,] 1.963174e-06 6.268911e-06 6.408086e-07
 [922,] 1.746630e-06 6.280529e-06 5.704912e-07
 [923,] 6.712546e-06 6.183577e-06 2.231007e-06
 [924,] 2.172400e-06 6.266252e-06 7.082230e-07
 [925,] 1.358836e-06 5.781527e-06 4.428961e-07
 [926,] 2.070087e-06 5.953248e-06 6.926570e-07
 [927,] 2.094240e-06 6.268113e-06 6.827424e-07
 [928,] 2.115547e-06 6.267853e-06 6.891674e-07
 [929,] 2.096294e-06 6.267550e-06 6.830942e-07
 [930,] 2.054535e-06 6.269121e-06 6.694725e-07
 [931,] 1.744592e-06 5.988900e-06 5.880175e-07
 [932,] 2.073865e-06 6.264958e-06 6.770005e-07
 [933,] 1.759306e-06 5.988317e-06 5.931540e-07
 [934,] 1.759144e-06 6.300184e-06 6.038669e-07
 [935,] 1.694989e-06 6.319367e-06 5.796293e-07
 [936,] 1.301976e-06 5.806776e-06 4.235265e-07
 [937,] 2.041615e-06 5.953280e-06 6.821252e-07
 [938,] 1.654808e-06 6.289800e-06 5.642531e-07
 [939,] 1.842908e-06 6.270388e-06 6.018636e-07
 [940,] 1.876877e-06 6.269253e-06 6.128337e-07
 [941,] 1.939459e-06 6.268797e-06 6.328614e-07
 [942,] 1.311943e-06 5.748469e-06 4.305092e-07
 [943,] 1.984963e-06 6.267505e-06 6.475951e-07
 [944,] 1.996498e-06 6.272739e-06 6.503580e-07
 [945,] 1.282204e-06 5.771473e-06 4.195516e-07
 [946,] 1.246038e-06 6.366378e-06 4.015338e-07
 [947,] 4.938057e-06 5.775663e-06 1.604096e-06
 [948,] 1.561825e-06 6.216879e-06 5.276939e-07
 [949,] 1.667631e-06 6.202250e-06 5.640103e-07
 [950,] 3.922554e-06 6.226724e-06 1.226183e-06
 [951,] 1.981301e-06 6.016946e-06 6.621345e-07
 [952,] 1.847818e-06 6.326204e-06 5.966594e-07
 [953,] 7.545390e-06 6.161377e-06 2.486314e-06
 [954,] 6.335789e-06 5.823077e-06 1.954523e-06
 [955,] 2.080551e-06 5.729928e-06 6.943030e-07
 [956,] 4.207927e-06 6.158819e-06 1.328056e-06
 [957,] 1.989186e-06 6.036663e-06 6.598160e-07
 [958,] 7.010678e-06 5.732034e-06 2.286314e-06
 [959,] 1.824380e-06 6.402135e-06 5.827719e-07
 [960,] 5.505358e-06 5.908210e-06 1.781925e-06
 [961,] 1.749316e-06 6.308124e-06 5.769946e-07
 [962,] 3.816953e-06 5.742626e-06 1.248244e-06
 [963,] 1.445083e-06 6.140019e-06 4.660248e-07
 [964,] 1.619816e-06 6.357875e-06 5.353824e-07
 [965,] 1.519688e-06 6.154097e-06 5.029491e-07
 [966,] 1.752904e-06 6.313877e-06 5.772425e-07
 [967,] 2.023223e-06 5.973314e-06 6.640945e-07
 [968,] 1.734640e-06 6.311038e-06 5.722184e-07
 [969,] 1.742324e-06 6.300768e-06 5.760879e-07
 [970,] 1.548383e-06 6.240490e-06 5.180556e-07
 [971,] 6.564200e-06 5.813854e-06 2.276798e-06
 [972,] 1.727444e-06 6.336335e-06 5.765529e-07
 [973,] 2.083159e-06 5.978518e-06 6.779734e-07
 [974,] 1.519050e-06 6.092608e-06 5.022396e-07
 [975,] 1.650260e-06 6.229381e-06 5.415684e-07
 [976,] 1.934041e-06 6.424785e-06 6.975108e-07
 [977,] 1.251924e-06 7.010112e-06 3.943153e-07
 [978,] 3.230648e-06 6.018538e-06 9.974560e-07
 [979,] 2.651866e-06 6.176928e-06 8.666504e-07
 [980,] 2.641911e-06 6.175369e-06 8.643131e-07
 [981,] 2.569206e-06 6.177812e-06 8.412387e-07
 [982,] 1.501015e-06 6.063628e-06 5.006505e-07
 [983,] 5.868488e-06 6.140810e-06 1.877258e-06
 [984,] 3.486499e-06 6.132097e-06 1.053336e-06
 [985,] 4.183210e-06 6.258682e-06 1.380461e-06
 [986,] 4.181275e-06 6.258717e-06 1.380634e-06
 [987,] 8.419847e-06 5.947949e-06 2.681272e-06
 [988,] 2.570645e-06 6.229306e-06 8.320530e-07
 [989,] 4.196833e-06 6.215510e-06 1.323330e-06
 [990,] 4.078949e-06 6.261729e-06 1.379505e-06
 [991,] 4.263926e-06 6.366351e-06 1.437161e-06
 [992,] 2.195832e-06 6.192389e-06 7.385968e-07
 [993,] 1.268438e-06 6.186159e-06 4.222254e-07
 [994,] 1.169774e-05 6.357469e-06 4.149543e-06
 [995,] 1.507764e-06 5.838952e-06 5.129958e-07
 [996,] 1.399886e-06 5.759275e-06 4.685454e-07
 [997,] 1.162339e-06 5.783611e-06 3.862909e-07
 [998,] 1.120581e-06 6.037960e-06 3.780713e-07
 [999,] 1.419344e-06 6.086895e-06 4.901248e-07
[1000,] 1.512446e-06 6.235954e-06 5.307932e-07
[1001,] 1.352634e-06 5.771136e-06 4.527197e-07
[1002,] 2.164897e-06 7.063871e-06 7.417623e-07
[1003,] 2.171754e-06 6.786583e-06 7.399289e-07
[1004,] 1.392715e-06 5.887996e-06 4.735247e-07
[1005,] 1.265804e-06 5.882722e-06 4.191110e-07
[1006,] 2.180238e-06 6.397783e-06 7.370862e-07
[1007,] 1.832159e-06 5.747730e-06 5.975382e-07
[1008,] 1.703625e-06 6.354769e-06 5.689037e-07
[1009,] 6.666371e-06 6.473258e-06 2.658686e-06
[1010,] 1.970723e-06 5.994523e-06 6.384056e-07
[1011,] 1.735033e-06 6.118528e-06 5.783496e-07
[1012,] 1.733806e-06 6.046522e-06 5.773957e-07
[1013,] 1.633009e-06 7.055258e-06 5.544356e-07
[1014,] 1.648030e-06 6.667691e-06 5.621429e-07
[1015,] 2.263022e-06 6.398189e-06 7.472932e-07
[1016,] 1.525797e-06 6.764463e-06 5.431680e-07
[1017,] 1.305378e-06 6.330383e-06 4.323806e-07
[1018,] 1.486193e-06 6.937933e-06 5.278749e-07
[1019,] 1.943923e-06 5.992962e-06 6.527678e-07
[1020,] 1.771609e-06 6.548034e-06 5.903826e-07
[1021,] 1.526596e-06 6.238388e-06 5.075685e-07
[1022,] 2.680327e-06 6.605551e-06 1.020151e-06
[1023,] 1.219183e-06 6.086744e-06 4.046229e-07
[1024,] 1.591967e-06 5.879368e-06 5.360258e-07
[1025,] 1.566611e-06 6.268602e-06 5.231180e-07
[1026,] 7.508740e-06 6.281356e-06 2.310179e-06
[1027,] 1.743862e-06 6.401990e-06 5.895164e-07
[1028,] 1.658809e-06 5.840277e-06 5.544498e-07
[1029,] 2.598109e-06 6.361576e-06 8.792544e-07
[1030,] 1.569024e-06 5.922564e-06 5.187052e-07
[1031,] 7.350527e-06 6.396400e-06 2.577218e-06
[1032,] 1.773050e-06 5.924225e-06 6.013022e-07
[1033,] 1.701951e-06 6.434230e-06 5.763224e-07
[1034,] 1.797486e-06 6.408638e-06 6.387537e-07
[1035,] 1.813744e-06 5.788532e-06 5.982667e-07
[1036,] 4.047626e-06 6.480388e-06 1.540703e-06
[1037,] 2.903067e-06 7.015095e-06 1.144402e-06
[1038,] 1.226851e-06 5.965576e-06 4.009870e-07
[1039,] 2.617878e-06 5.892260e-06 8.594980e-07
[1040,] 1.319876e-06 6.396878e-06 4.629066e-07
[1041,] 2.938689e-06 6.701275e-06 1.129886e-06
[1042,] 2.431466e-06 5.859926e-06 8.208898e-07
[1043,] 2.280429e-06 5.895335e-06 7.660480e-07
[1044,] 3.166037e-06 6.087109e-06 1.139159e-06
[1045,] 4.946424e-06 6.088456e-06 1.658204e-06
[1046,] 1.937316e-06 6.633701e-06 7.185116e-07
[1047,] 4.208795e-06 7.994237e-06 1.976118e-06
[1048,] 6.215879e-06 9.493131e-06 3.577085e-06
[1049,] 6.769408e-06 5.946215e-06 2.059068e-06
[1050,] 3.118597e-06 5.768805e-06 9.955843e-07
[1051,] 3.118518e-06 5.751922e-06 1.009122e-06
[1052,] 2.395447e-06 6.344861e-06 7.992303e-07
[1053,] 3.584555e-06 6.817813e-06 9.728543e-07
[1054,] 2.839691e-06 6.320073e-06 9.558886e-07
[1055,] 3.748631e-06 6.344172e-06 1.253115e-06
[1056,] 1.356041e-06 7.531517e-06 4.186063e-07
[1057,] 1.791075e-06 7.367761e-06 5.275152e-07
[1058,] 1.239581e-06 6.189955e-06 4.126140e-07
[1059,] 9.259816e-06 7.219264e-06 3.969827e-06
[1060,] 8.653979e-06 8.062821e-06 3.918896e-06
[1061,] 1.934243e-06 6.366870e-06 6.436022e-07
[1062,] 2.595790e-06 6.411561e-06 8.848985e-07
[1063,] 1.239655e-06 6.190682e-06 4.127116e-07
[1064,] 2.527289e-06 6.367988e-06 9.345889e-07
[1065,] 3.596892e-06 7.734174e-06 1.493924e-06
[1066,] 4.018651e-06 6.461176e-06 1.221000e-06
[1067,] 1.287776e-06 6.062971e-06 4.354266e-07
[1068,] 2.390728e-06 6.457694e-06 7.476485e-07
[1069,] 2.372025e-06 6.428510e-06 7.447208e-07
[1070,] 3.141911e-06 6.063074e-06 1.041495e-06
[1071,] 1.220763e-06 7.495665e-06 4.027526e-07
[1072,] 3.494179e-06 6.191396e-06 1.175780e-06
[1073,] 1.237891e-06 5.883074e-06 4.194407e-07
[1074,] 1.226851e-06 6.274578e-06 4.080396e-07
[1075,] 1.125359e-06 6.040887e-06 3.698788e-07
[1076,] 3.235560e-06 9.231775e-06 1.456701e-06
[1077,] 1.880547e-06 6.331421e-06 6.349462e-07
[1078,] 2.881115e-06 6.606767e-06 8.773752e-07
[1079,] 2.852374e-06 6.596267e-06 8.700075e-07
[1080,] 1.860824e-06 6.364769e-06 6.224898e-07
[1081,] 2.820638e-05 6.761043e-06 1.304654e-05
[1082,] 3.376311e-06 5.853944e-06 1.133593e-06
[1083,] 4.052799e-06 5.856914e-06 1.364626e-06
[1084,] 2.661455e-06 6.559115e-06 9.770610e-07
[1085,] 6.134170e-06 6.418686e-06 2.579993e-06
[1086,] 4.607212e-06 6.167491e-06 1.362693e-06
[1087,] 2.697982e-06 7.179673e-06 7.538874e-07
[1088,] 3.246397e-06 6.161652e-06 9.989920e-07
[1089,] 2.148331e-06 6.279689e-06 7.049733e-07
[1090,] 3.692051e-06 6.459171e-06 1.058689e-06
[1091,] 3.556089e-06 6.473563e-06 1.336760e-06
[1092,] 3.700747e-06 7.045601e-06 1.011042e-06
[1093,] 3.722532e-06 6.286547e-06 1.232374e-06
[1094,] 4.198763e-06 7.353165e-06 1.129616e-06
[1095,] 3.336990e-06 6.088783e-06 1.033457e-06
[1096,] 3.080611e-06 7.257649e-06 8.584827e-07
[1097,] 3.275844e-06 6.315861e-06 1.205591e-06
[1098,] 3.285145e-06 7.255683e-06 9.097735e-07
[1099,] 3.086999e-06 6.389001e-06 1.142730e-06
[1100,] 2.810101e-06 6.620119e-06 8.131026e-07
[1101,] 3.259055e-06 6.364813e-06 1.206395e-06
[1102,] 2.759045e-06 8.174444e-06 7.402184e-07
[1103,] 4.138494e-06 6.493743e-06 1.585017e-06
[1104,] 3.254327e-06 6.297375e-06 9.826729e-07
[1105,] 2.457334e-06 9.096451e-06 6.530657e-07
[1106,] 2.662891e-06 9.309965e-06 6.948451e-07
[1107,] 2.757229e-06 6.990005e-06 7.809502e-07
[1108,] 1.984542e-06 6.387789e-06 6.591019e-07
[1109,] 3.386587e-06 6.274274e-06 1.241583e-06
[1110,] 2.378132e-06 8.972721e-06 6.373559e-07
[1111,] 1.580312e-06 7.005044e-06 4.795764e-07
[1112,] 1.464127e-06 6.930595e-06 4.505710e-07
[1113,] 1.442910e-06 6.893597e-06 4.456930e-07
[1114,] 1.456579e-06 6.886723e-06 4.492126e-07
[1115,] 1.458123e-06 6.891883e-06 4.495388e-07
[1116,] 1.644001e-06 6.191154e-06 5.229621e-07
[1117,] 1.374278e-06 6.952304e-06 4.280585e-07
[1118,] 1.382917e-06 6.895867e-06 4.307205e-07
[1119,] 1.390925e-06 6.859818e-06 4.330646e-07
[1120,] 1.509610e-06 6.317365e-06 4.734647e-07
[1121,] 1.467013e-06 6.524821e-06 4.570387e-07
[1122,] 1.408374e-06 6.220576e-06 4.451521e-07
[1123,] 1.872351e-06 5.817469e-06 6.168020e-07
[1124,] 1.958818e-06 6.174199e-06 6.484361e-07
[1125,] 1.177538e-06 5.965247e-06 3.905960e-07
[1126,] 1.364426e-06 5.740763e-06 4.492775e-07
[1127,] 1.290100e-06 5.732696e-06 4.268504e-07
[1128,] 1.393831e-06 6.002327e-06 4.666021e-07
[1129,] 3.718783e-06 5.983819e-06 1.187092e-06
[1130,] 1.456205e-06 5.995085e-06 4.859997e-07
[1131,] 1.406399e-06 5.839141e-06 4.596399e-07
[1132,] 2.040143e-06 5.834436e-06 6.713727e-07
[1133,] 1.369797e-06 6.166091e-06 4.486429e-07
[1134,] 1.351498e-06 6.224558e-06 4.287512e-07
[1135,] 1.300675e-06 5.800601e-06 4.315874e-07
[1136,] 2.077427e-06 6.436232e-06 7.384751e-07
[1137,] 1.222000e-06 5.731642e-06 4.045695e-07
[1138,] 1.192261e-06 5.744739e-06 3.979912e-07
[1139,] 4.853158e-06 6.209484e-06 1.677132e-06
[1140,] 1.671071e-06 6.535630e-06 5.245416e-07
[1141,] 4.142851e-06 6.637835e-06 1.522362e-06
[1142,] 1.179404e-06 5.937328e-06 3.853871e-07
[1143,] 1.219330e-06 5.755903e-06 4.080659e-07
[1144,] 1.180364e-06 5.917763e-06 3.860793e-07
[1145,] 1.268417e-06 5.731042e-06 4.214181e-07
[1146,] 4.221508e-06 6.658961e-06 1.571686e-06
[1147,] 1.252447e-06 5.747447e-06 4.186861e-07
[1148,] 1.126937e-06 6.308595e-06 3.687774e-07
[1149,] 1.172868e-06 6.621123e-06 3.773516e-07
[1150,] 4.198224e-06 6.698891e-06 1.568805e-06
[1151,] 1.380365e-06 5.807624e-06 4.674875e-07
[1152,] 1.384044e-06 5.732591e-06 4.583573e-07
[1153,] 3.214337e-06 6.157018e-06 1.175738e-06
[1154,] 2.916115e-06 6.169765e-06 1.064735e-06
[1155,] 1.140889e-06 6.186093e-06 3.730611e-07
[1156,] 1.134491e-06 6.398286e-06 3.696891e-07
[1157,] 2.982685e-06 6.153869e-06 1.087971e-06
[1158,] 1.796161e-06 6.531802e-06 6.300217e-07
[1159,] 1.792298e-05 6.299471e-06 5.708060e-06
[1160,] 2.132328e-06 6.407938e-06 7.312217e-07
[1161,] 4.552103e-06 5.863301e-06 1.520247e-06
[1162,] 2.712180e-06 6.439443e-06 9.830438e-07
[1163,] 2.681197e-06 6.236500e-06 9.511489e-07
[1164,] 1.172587e-06 5.933466e-06 3.898197e-07
[1165,] 2.001298e-06 6.319645e-06 6.719899e-07
[1166,] 2.705078e-06 7.196426e-06 1.049897e-06
[1167,] 2.932338e-06 7.932005e-06 1.195083e-06
[1168,] 1.658426e-06 6.365865e-06 5.515588e-07
[1169,] 4.111237e-06 5.927895e-06 1.330475e-06
[1170,] 3.018105e-06 8.083423e-06 1.243030e-06
[1171,] 3.133423e-06 8.035222e-06 1.292581e-06
[1172,] 2.919190e-06 8.088451e-06 1.198291e-06
[1173,] 3.256040e-06 8.052752e-06 1.349478e-06
[1174,] 2.877457e-06 8.081504e-06 1.178948e-06
[1175,] 1.777865e-06 6.389341e-06 5.836290e-07
[1176,] 1.092297e-06 5.758572e-06 3.620551e-07
[1177,] 1.093316e-06 5.759419e-06 3.623434e-07
[1178,] 2.060651e-06 6.509643e-06 7.091962e-07
[1179,] 8.112382e-06 6.290966e-06 2.641338e-06
[1180,] 3.874770e-06 7.719478e-06 1.438263e-06
[1181,] 3.306358e-06 6.812700e-06 1.266889e-06
[1182,] 4.661449e-06 5.860690e-06 1.508520e-06
[1183,] 3.469339e-06 5.844939e-06 1.198075e-06
[1184,] 1.366228e-06 6.683660e-06 4.514332e-07
[1185,] 2.654346e-06 6.320815e-06 8.248080e-07
[1186,] 1.971242e-06 6.478090e-06 6.705833e-07
[1187,] 1.204916e-06 5.938548e-06 3.997174e-07
[1188,] 1.235430e-06 7.423241e-06 4.331417e-07
[1189,] 1.261396e-06 6.345938e-06 4.268743e-07
[1190,] 2.058744e-06 6.416325e-06 7.015853e-07
[1191,] 2.671808e-06 6.368092e-06 9.723362e-07
[1192,] 1.105492e-06 5.970680e-06 3.640196e-07
[1193,] 2.139820e-06 6.434865e-06 6.770407e-07
[1194,] 1.654334e-06 6.501097e-06 5.561353e-07
[1195,] 1.702245e-06 6.156827e-06 5.680493e-07
[1196,] 1.276945e-06 6.452399e-06 4.374110e-07
[1197,] 4.746234e-06 8.409411e-06 2.363276e-06
[1198,] 1.675315e-06 6.394854e-06 5.562201e-07
[1199,] 4.004485e-06 8.192033e-06 1.708330e-06
[1200,] 2.302401e-06 5.957863e-06 7.213267e-07
[1201,] 2.353861e-06 6.298886e-06 7.747328e-07
[1202,] 3.375109e-06 6.551561e-06 1.274803e-06
[1203,] 1.286934e-06 6.660086e-06 4.445249e-07
[1204,] 2.088763e-06 6.115004e-06 6.880864e-07
[1205,] 2.564605e-06 6.107452e-06 7.872305e-07
[1206,] 3.080645e-06 6.518255e-06 1.151071e-06
[1207,] 3.244155e-06 6.534318e-06 1.218565e-06
[1208,] 1.382359e-06 6.517844e-06 4.837661e-07
[1209,] 2.473731e-06 6.410781e-06 7.415477e-07
[1210,] 4.693373e-06 8.909289e-06 2.432112e-06
[1211,] 2.722683e-06 5.772589e-06 9.294546e-07
[1212,] 1.460530e-06 6.197565e-06 4.880147e-07
[1213,] 4.127609e-06 7.415890e-06 1.705911e-06
[1214,] 2.444131e-06 5.869952e-06 7.733112e-07
[1215,] 4.787002e-06 6.661429e-06 1.864764e-06
[1216,] 1.945638e-06 6.367088e-06 6.535808e-07
[1217,] 3.369017e-06 6.496193e-06 1.251206e-06
[1218,] 1.677351e-06 8.233099e-06 6.466822e-07
[1219,] 1.860070e-06 6.210576e-06 6.404466e-07
[1220,] 1.945983e-06 6.372916e-06 6.540631e-07
[1221,] 1.669369e-06 6.386765e-06 5.554393e-07
[1222,] 2.023220e-06 6.030572e-06 6.605128e-07
[1223,] 4.112199e-06 6.319975e-06 1.387141e-06
[1224,] 6.568477e-06 6.241534e-06 1.904129e-06
[1225,] 6.934687e-06 6.240996e-06 1.999594e-06
[1226,] 1.616848e-06 6.564975e-06 5.488788e-07
[1227,] 2.083486e-06 6.037305e-06 6.792269e-07
[1228,] 1.710365e-06 6.403340e-06 5.648497e-07
[1229,] 4.776354e-06 6.402622e-06 1.740219e-06
[1230,] 7.227503e-06 6.278594e-06 2.039548e-06
[1231,] 1.638584e-06 6.683707e-06 5.613615e-07
[1232,] 1.663989e-06 6.540600e-06 5.568487e-07
[1233,] 1.775089e-06 8.169148e-06 6.955663e-07
[1234,] 1.804389e-06 7.701883e-06 6.977663e-07
[1235,] 1.696684e-06 7.963484e-06 6.545201e-07
[1236,] 1.709932e-06 7.982327e-06 6.610381e-07
[1237,] 3.499111e-06 6.393211e-06 1.286318e-06
[1238,] 1.809569e-06 8.071008e-06 7.093844e-07
[1239,] 5.204071e-06 6.096630e-06 1.878805e-06
[1240,] 2.069829e-06 7.791980e-06 8.212611e-07
[1241,] 2.060135e-06 7.545935e-06 8.082212e-07
[1242,] 2.104261e-06 7.590359e-06 8.292435e-07
[1243,] 2.011382e-06 7.775956e-06 7.940650e-07
[1244,] 1.988616e-06 6.388635e-06 6.719320e-07
[1245,] 1.428742e-06 6.463257e-06 4.522672e-07
[1246,] 4.251100e-06 6.093292e-06 1.265446e-06
[1247,] 3.044637e-06 6.249151e-06 9.169548e-07
[1248,] 2.234379e-06 6.447640e-06 7.109116e-07
[1249,] 4.303497e-06 5.828904e-06 1.492339e-06
[1250,] 3.473109e-06 5.783851e-06 1.187384e-06
[1251,] 2.937992e-06 5.808020e-06 1.008674e-06
[1252,] 2.026271e-06 6.644471e-06 7.005131e-07
[1253,] 5.060665e-06 6.180746e-06 1.556455e-06
[1254,] 1.860314e-06 6.090128e-06 6.513556e-07
[1255,] 1.704131e-06 6.363087e-06 5.678408e-07
[1256,] 1.812420e-06 6.086867e-06 6.334298e-07
[1257,] 1.703936e-06 6.359200e-06 5.676521e-07
[1258,] 1.864996e-06 5.976979e-06 6.432068e-07
[1259,] 1.946082e-06 6.007003e-06 6.754738e-07
[1260,] 3.311987e-06 6.184390e-06 1.000897e-06
[1261,] 4.996426e-06 6.165027e-06 1.541426e-06
[1262,] 3.141281e-06 5.882103e-06 1.101470e-06
[1263,] 2.055471e-06 6.009164e-06 6.416779e-07
[1264,] 1.718404e-06 6.349352e-06 5.682151e-07
[1265,] 1.782745e-06 6.386762e-06 5.894562e-07
[1266,] 4.474581e-06 6.294800e-06 1.411656e-06
[1267,] 2.182344e-06 7.077155e-06 6.676494e-07
[1268,] 2.706949e-06 6.420366e-06 9.021276e-07
[1269,] 2.548154e-06 5.993385e-06 8.515306e-07
[1270,] 2.002768e-06 6.774002e-06 6.882814e-07
[1271,] 2.706984e-06 6.406245e-06 9.024489e-07
[1272,] 2.777060e-06 6.288985e-06 1.022499e-06
[1273,] 2.565154e-06 6.611874e-06 8.939723e-07
[1274,] 1.899256e-06 6.011377e-06 6.343735e-07
[1275,] 1.748887e-06 5.910185e-06 5.801353e-07
[1276,] 1.161386e-06 5.778136e-06 3.818862e-07
[1277,] 3.573603e-06 6.213586e-06 1.171778e-06
[1278,] 3.631287e-06 6.295136e-06 1.284547e-06
[1279,] 3.076995e-06 6.209890e-06 1.001270e-06
[1280,] 2.722849e-06 6.081007e-06 8.999446e-07
[1281,] 2.730131e-06 6.080927e-06 9.017834e-07
[1282,] 3.045855e-06 5.966099e-06 1.077769e-06
[1283,] 2.718691e-06 6.083318e-06 9.009907e-07
[1284,] 1.942264e-06 6.115465e-06 6.297240e-07
[1285,] 1.789197e-06 6.213831e-06 5.768989e-07
[1286,] 2.384845e-06 6.218172e-06 7.788706e-07
[1287,] 2.648484e-06 5.924926e-06 9.266915e-07
[1288,] 2.250614e-06 6.049467e-06 8.025230e-07
[1289,] 2.491309e-06 6.037164e-06 8.836777e-07
[1290,] 2.218594e-06 6.065858e-06 7.921183e-07
[1291,] 2.848633e-06 6.227902e-06 9.228251e-07
[1292,] 2.701260e-06 5.923640e-06 9.454093e-07
[1293,] 1.759873e-06 6.210486e-06 5.680847e-07
[1294,] 2.188952e-06 6.059486e-06 7.804148e-07
[1295,] 2.931688e-06 5.930650e-06 1.029355e-06
[1296,] 2.708814e-06 5.935471e-06 9.502524e-07
[1297,] 2.076915e-06 6.006475e-06 6.554114e-07
[1298,] 2.823251e-06 6.054065e-06 9.324067e-07
[1299,] 2.483029e-06 6.076801e-06 8.857736e-07
[1300,] 2.099935e-06 7.634083e-06 6.102483e-07
[1301,] 2.807457e-06 6.223650e-06 9.119272e-07
[1302,] 2.204544e-06 6.217221e-06 6.891215e-07
[1303,] 2.855511e-06 6.092396e-06 9.538055e-07
[1304,] 5.321856e-06 7.952125e-06 1.258556e-06
[1305,] 3.203731e-06 8.440503e-06 8.843388e-07
[1306,] 1.707410e-06 6.133394e-06 5.827367e-07
[1307,] 1.829851e-06 6.401647e-06 5.625640e-07
[1308,] 3.244783e-06 5.975966e-06 1.011661e-06
[1309,] 1.863921e-06 6.330297e-06 5.934707e-07
[1310,] 1.592128e-06 6.111473e-06 5.591755e-07
[1311,] 1.127833e-06 5.966109e-06 3.777343e-07
[1312,] 3.185627e-06 9.076969e-06 8.732908e-07
[1313,] 3.314412e-06 6.271713e-06 1.170478e-06
[1314,] 2.827055e-06 6.080079e-06 9.190919e-07
[1315,] 3.213959e-06 9.020450e-06 8.773135e-07
[1316,] 3.670646e-06 6.283576e-06 1.307046e-06
[1317,] 9.379722e-06 6.165503e-06 3.044357e-06
[1318,] 4.976291e-06 8.097252e-06 1.198968e-06
[1319,] 2.129231e-06 6.303791e-06 6.424725e-07
[1320,] 3.787605e-06 6.795886e-06 1.479297e-06
[1321,] 2.890339e-06 6.047494e-06 9.047971e-07
[1322,] 2.190374e-06 6.462511e-06 6.966299e-07
[1323,] 3.776547e-06 6.334454e-06 1.368721e-06
[1324,] 1.606358e-06 7.084219e-06 5.892872e-07
[1325,] 1.594211e-06 7.078548e-06 5.839224e-07
[1326,] 2.803166e-06 6.070707e-06 9.149489e-07
[1327,] 3.889937e-06 6.289508e-06 1.370594e-06
[1328,] 3.789002e-06 6.288175e-06 1.332999e-06
[1329,] 2.513930e-06 6.072410e-06 8.725787e-07
[1330,] 2.918358e-06 6.238650e-06 1.002223e-06
[1331,] 2.769440e-06 6.085014e-06 9.115514e-07
[1332,] 2.971175e-06 6.234875e-06 1.019408e-06
[1333,] 1.730478e-06 5.961963e-06 5.898769e-07
[1334,] 1.717319e-06 5.894549e-06 5.802133e-07
[1335,] 1.727925e-06 5.974845e-06 5.895966e-07
[1336,] 4.002043e-06 6.486575e-06 1.435779e-06
[1337,] 5.250565e-06 6.089044e-06 1.700049e-06
[1338,] 2.353412e-06 6.285874e-06 8.135758e-07
[1339,] 2.574952e-06 6.186718e-06 8.856446e-07
[1340,] 1.319450e-06 5.812151e-06 4.404723e-07
[1341,] 2.854259e-06 6.171896e-06 9.155492e-07
[1342,] 3.470010e-06 5.913325e-06 1.185276e-06
[1343,] 4.173698e-06 6.321157e-06 1.463553e-06
[1344,] 1.141635e-06 5.807217e-06 3.782217e-07
[1345,] 1.140222e-06 5.784689e-06 3.780166e-07
[1346,] 3.653844e-06 6.189899e-06 1.194184e-06
[1347,] 1.089541e-06 5.930496e-06 3.618928e-07
[1348,] 3.148168e-06 5.992472e-06 1.023258e-06
[1349,] 3.070589e-06 6.248367e-06 1.038771e-06
[1350,] 3.582338e-06 6.202203e-06 1.165645e-06
[1351,] 3.436176e-06 6.020015e-06 1.171716e-06
[1352,] 2.665701e-06 6.528661e-06 8.318440e-07
[1353,] 1.991300e-06 6.594108e-06 6.915901e-07
[1354,] 2.767376e-06 6.296169e-06 9.104974e-07
[1355,] 1.103249e-06 5.931604e-06 3.679693e-07
[1356,] 3.195210e-06 6.348147e-06 1.117093e-06
[1357,] 3.648516e-06 6.276610e-06 1.191847e-06
[1358,] 4.612175e-06 6.416886e-06 1.412373e-06
[1359,] 6.420005e-06 6.353173e-06 2.408994e-06
[1360,] 3.615033e-06 6.276719e-06 1.182252e-06
[1361,] 1.158364e-06 5.786886e-06 3.826271e-07
[1362,] 2.230465e-06 6.321140e-06 7.680025e-07
[1363,] 5.093324e-06 6.371632e-06 1.944311e-06
[1364,] 3.771663e-06 6.456183e-06 1.385507e-06
[1365,] 3.067547e-06 5.874674e-06 1.017700e-06
[1366,] 1.142431e-06 5.981140e-06 3.835050e-07
[1367,] 2.729143e-06 5.893181e-06 9.240341e-07
[1368,] 4.124343e-06 6.766433e-06 1.159184e-06
[1369,] 4.373093e-06 6.776253e-06 1.221971e-06
[1370,] 1.085157e-06 6.019191e-06 3.604901e-07
[1371,] 4.165651e-06 6.161852e-06 1.262277e-06
[1372,] 1.255215e-06 6.090639e-06 4.225226e-07
[1373,] 1.207925e-06 6.015062e-06 4.050443e-07
[1374,] 1.337590e-06 6.081806e-06 4.546847e-07
[1375,] 1.219557e-06 6.056807e-06 4.073959e-07
[1376,] 1.424673e-06 6.046423e-06 4.731706e-07
[1377,] 3.289967e-06 6.630087e-06 9.658247e-07
[1378,] 3.300921e-06 6.399293e-06 1.008783e-06
[1379,] 1.617895e-06 6.273326e-06 5.055105e-07
[1380,] 1.111658e-06 5.764664e-06 3.710096e-07
[1381,] 3.352748e-06 6.638202e-06 9.809484e-07
[1382,] 4.410691e-06 6.413122e-06 1.340347e-06
[1383,] 1.275541e-06 6.055616e-06 4.277345e-07
[1384,] 2.449381e-06 6.246398e-06 8.234618e-07
[1385,] 4.345944e-06 6.405837e-06 1.325638e-06
[1386,] 3.992444e-06 6.402571e-06 1.231382e-06
[1387,] 1.120098e-06 5.831868e-06 3.755693e-07
[1388,] 4.842738e-06 6.266320e-06 1.487183e-06
[1389,] 1.118506e-06 5.772011e-06 3.736599e-07
[1390,] 1.900762e-06 6.073606e-06 6.414686e-07
[1391,] 4.623456e-06 6.411660e-06 1.397994e-06
[1392,] 1.944013e-06 6.075892e-06 6.567699e-07
[1393,] 4.841051e-06 6.346316e-06 1.621726e-06
[1394,] 1.152890e-06 6.155604e-06 3.869764e-07
[1395,] 3.506669e-06 7.444562e-06 1.090354e-06
[1396,] 1.328844e-06 9.315619e-06 3.988088e-07
[1397,] 4.421498e-06 6.127872e-06 1.421620e-06
[1398,] 1.285681e-06 8.802264e-06 4.586165e-07
[1399,] 3.115911e-06 6.298121e-06 1.032108e-06
[1400,] 1.476620e-06 6.017424e-06 5.029214e-07
[1401,] 2.887674e-06 6.370596e-06 1.013732e-06
[1402,] 1.148565e-06 6.230304e-06 3.906662e-07
[1403,] 1.447879e-06 7.832605e-06 5.380908e-07
[1404,] 1.137856e-06 6.218504e-06 3.862384e-07
[1405,] 2.893433e-06 6.451838e-06 1.027614e-06
[1406,] 1.490934e-06 6.202295e-06 5.024129e-07
[1407,] 1.082217e-06 6.441535e-06 3.598937e-07
[1408,] 1.400151e-06 6.325103e-06 4.757412e-07
[1409,] 1.081419e-06 6.527757e-06 3.601187e-07
[1410,] 1.471084e-06 6.458347e-06 5.079307e-07
[1411,] 1.080999e-06 6.409663e-06 3.606483e-07
[1412,] 1.148542e-06 7.308639e-06 3.718421e-07
[1413,] 3.111452e-06 6.271164e-06 1.037850e-06
[1414,] 9.536274e-06 6.406788e-06 2.987979e-06
[1415,] 1.430320e-06 6.316120e-06 4.867795e-07
[1416,] 1.416688e-06 6.344659e-06 4.826196e-07
[1417,] 2.617974e-06 6.262085e-06 8.669667e-07
[1418,] 2.574715e-06 6.285628e-06 8.614474e-07
[1419,] 1.426988e-06 6.362191e-06 4.869778e-07
[1420,] 2.580662e-06 6.272683e-06 8.566913e-07
[1421,] 1.412958e-06 7.359601e-06 5.153932e-07
[1422,] 1.358368e-06 7.265351e-06 4.891742e-07
[1423,] 1.391988e-06 8.713335e-06 5.178404e-07
[1424,] 2.629514e-06 6.218530e-06 8.725428e-07
[1425,] 1.083109e-06 6.641547e-06 3.626711e-07
[1426,] 1.241778e-06 6.299117e-06 4.147976e-07
[1427,] 1.322165e-06 6.317276e-06 4.453103e-07
[1428,] 1.323468e-06 7.132022e-06 4.716371e-07
[1429,] 1.285720e-06 7.177255e-06 4.544357e-07
[1430,] 2.605096e-06 6.220057e-06 8.625473e-07
[1431,] 1.313772e-06 6.365283e-06 4.427057e-07
[1432,] 1.234826e-06 6.149776e-06 4.117285e-07
[1433,] 1.309001e-06 6.314174e-06 4.399129e-07
[1434,] 2.606336e-06 6.220463e-06 8.626761e-07
[1435,] 1.133515e-05 6.127662e-06 3.853288e-06
[1436,] 3.020216e-06 6.436578e-06 9.518336e-07
[1437,] 2.644546e-06 6.192157e-06 8.795087e-07
[1438,] 2.644056e-06 6.176125e-06 8.751511e-07
[1439,] 2.630662e-06 6.190275e-06 8.740074e-07
[1440,] 2.626430e-06 6.187818e-06 8.718066e-07
[1441,] 1.312476e-06 6.349744e-06 4.419167e-07
[1442,] 3.082326e-06 6.240045e-06 1.024804e-06
[1443,] 2.761642e-06 6.486331e-06 8.716126e-07
[1444,] 1.236885e-06 6.264140e-06 4.116682e-07
[1445,] 1.313579e-06 6.287853e-06 4.414114e-07
[1446,] 1.193486e-06 8.415073e-06 3.785077e-07
[1447,] 1.234550e-06 6.046659e-06 4.103368e-07
[1448,] 1.086420e-06 5.917457e-06 3.622251e-07
[1449,] 1.310013e-06 6.304612e-06 4.402444e-07
[1450,] 2.641616e-06 6.175519e-06 8.750728e-07
[1451,] 1.085927e-06 6.730669e-06 3.596668e-07
[1452,] 1.313366e-06 6.327592e-06 4.420199e-07
[1453,] 2.612698e-06 6.189047e-06 8.670030e-07
[1454,] 2.782015e-06 6.481692e-06 8.776037e-07
[1455,] 1.226073e-06 5.852704e-06 4.076165e-07
[1456,] 1.312086e-06 6.329246e-06 4.415187e-07
[1457,] 1.253184e-06 7.240696e-06 4.387518e-07
[1458,] 2.610025e-06 6.188830e-06 8.659096e-07
[1459,] 1.236766e-06 6.282298e-06 4.118266e-07
[1460,] 2.648527e-06 6.175202e-06 8.773920e-07
[1461,] 2.615279e-06 6.188438e-06 8.678888e-07
[1462,] 1.086037e-06 6.655173e-06 3.602440e-07
[1463,] 1.236427e-06 6.293793e-06 4.117258e-07
[1464,] 1.083337e-06 5.982153e-06 3.609607e-07
[1465,] 2.625042e-06 6.187532e-06 8.709116e-07
[1466,] 1.258860e-06 6.221802e-06 4.176461e-07
[1467,] 2.607584e-06 6.225474e-06 8.629687e-07
[1468,] 1.223716e-06 5.846294e-06 4.065842e-07
[1469,] 6.764711e-06 7.487886e-06 3.584578e-06
[1470,] 1.219490e-06 9.135793e-06 3.819008e-07
[1471,] 2.590100e-06 6.492754e-06 8.800360e-07
[1472,] 1.297528e-06 6.260518e-06 4.334292e-07
[1473,] 1.080881e-06 5.866775e-06 3.602406e-07
[1474,] 2.571060e-06 6.494120e-06 8.640039e-07
[1475,] 1.314625e-06 6.211365e-06 4.405832e-07
[1476,] 2.948937e-06 6.634860e-06 9.054451e-07
[1477,] 2.963573e-06 6.634337e-06 9.092384e-07
[1478,] 1.196828e-06 8.837696e-06 3.783436e-07
[1479,] 1.232993e-06 6.018026e-06 4.126434e-07
[1480,] 4.209613e-06 6.387276e-06 1.451409e-06
[1481,] 2.917769e-06 6.641378e-06 8.969145e-07
[1482,] 2.574353e-06 6.382098e-06 8.617640e-07
[1483,] 3.042137e-06 6.387350e-06 9.980501e-07
[1484,] 1.209508e-06 6.274948e-06 4.107295e-07
[1485,] 3.066470e-06 6.261753e-06 9.980712e-07
[1486,] 1.206530e-06 6.370370e-06 4.101902e-07
[1487,] 7.311917e-06 7.610046e-06 4.047676e-06
[1488,] 3.084519e-06 6.288046e-06 1.028108e-06
[1489,] 1.189337e-06 8.478743e-06 3.777126e-07
[1490,] 3.038475e-06 6.355552e-06 9.982581e-07
[1491,] 1.348692e-06 6.292673e-06 4.460483e-07
[1492,] 3.040184e-06 6.377160e-06 9.980689e-07
[1493,] 1.335833e-06 6.221335e-06 4.510239e-07
[1494,] 1.204172e-06 6.300084e-06 4.083990e-07
[1495,] 1.197096e-06 8.433142e-06 3.793212e-07
[1496,] 3.039715e-06 6.366259e-06 9.979252e-07
[1497,] 4.049648e-06 6.231942e-06 1.393099e-06
[1498,] 1.199010e-06 6.283690e-06 4.056691e-07
[1499,] 1.234861e-06 6.063042e-06 4.152470e-07
[1500,] 3.039600e-06 6.363337e-06 9.979093e-07
[1501,] 1.325549e-06 6.129908e-06 4.440807e-07
[1502,] 3.035686e-06 6.380992e-06 9.988611e-07
[1503,] 4.141796e-06 6.227053e-06 1.426710e-06
[1504,] 3.035657e-06 6.359197e-06 9.985713e-07
[1505,] 3.046103e-06 6.369482e-06 9.974200e-07
[1506,] 1.168339e-06 6.728662e-06 3.766624e-07
[1507,] 3.045794e-06 6.363749e-06 9.916300e-07
[1508,] 1.081141e-06 5.847254e-06 3.587019e-07
[1509,] 3.037234e-06 6.364689e-06 9.981734e-07
[1510,] 3.040322e-06 6.364689e-06 9.976357e-07
[1511,] 3.038964e-06 6.366728e-06 9.976058e-07
[1512,] 6.469010e-06 7.499410e-06 3.387708e-06
[1513,] 3.040269e-06 6.362864e-06 9.975155e-07
[1514,] 3.037497e-06 6.364396e-06 9.976346e-07
[1515,] 3.208173e-06 6.296200e-06 1.063480e-06
[1516,] 3.030198e-06 6.366194e-06 9.991210e-07
[1517,] 3.020506e-06 6.341490e-06 1.009367e-06
[1518,] 3.036049e-06 6.363872e-06 9.978083e-07
[1519,] 1.235764e-06 6.249093e-06 4.114422e-07
[1520,] 5.110164e-06 6.412783e-06 1.622133e-06
[1521,] 1.325891e-06 6.205127e-06 4.467591e-07
[1522,] 3.039169e-06 6.360010e-06 9.979829e-07
[1523,] 1.189429e-06 8.398065e-06 3.779353e-07
[1524,] 1.322956e-06 6.115644e-06 4.426232e-07
[1525,] 3.032828e-06 6.367514e-06 9.997341e-07
[1526,] 2.959299e-06 7.018955e-06 1.009943e-06
[1527,] 3.021131e-06 6.373139e-06 1.001656e-06
[1528,] 3.036776e-06 6.377806e-06 9.978639e-07
[1529,] 3.088891e-06 6.372039e-06 9.989317e-07
[1530,] 1.210585e-06 6.253243e-06 4.110451e-07
[1531,] 3.037061e-06 6.364689e-06 9.976841e-07
[1532,] 3.043860e-06 6.365016e-06 9.972267e-07
[1533,] 3.031961e-06 6.359765e-06 9.984579e-07
[1534,] 3.036485e-06 6.355303e-06 9.978569e-07
[1535,] 2.947212e-06 6.662385e-06 9.025272e-07
[1536,] 6.407253e-06 7.498260e-06 3.344993e-06
[1537,] 1.188600e-06 8.363103e-06 3.777985e-07
[1538,] 3.032616e-06 6.368977e-06 9.983423e-07
[1539,] 1.318470e-06 6.118020e-06 4.410680e-07
[1540,] 3.027845e-06 6.396190e-06 1.013260e-06
[1541,] 3.114500e-06 6.270193e-06 1.041208e-06
[1542,] 3.032483e-06 6.355899e-06 1.000013e-06
[1543,] 3.033085e-06 6.372135e-06 9.908750e-07
[1544,] 1.183720e-06 8.469238e-06 3.766492e-07
[1545,] 3.017495e-06 6.442722e-06 1.006610e-06
[1546,] 1.314650e-06 6.126561e-06 4.399216e-07
[1547,] 3.025995e-06 6.351102e-06 1.004793e-06
[1548,] 3.026739e-06 6.414595e-06 1.003606e-06
[1549,] 3.033403e-06 6.380553e-06 1.000068e-06
[1550,] 3.050495e-06 6.383767e-06 9.973065e-07
[1551,] 1.133047e-06 8.635897e-06 3.688458e-07
[1552,] 1.158623e-06 8.526119e-06 3.721079e-07
[1553,] 1.230000e-06 6.037394e-06 4.128982e-07
[1554,] 3.036816e-06 6.368228e-06 9.981820e-07
[1555,] 3.037143e-06 6.370102e-06 9.982585e-07
[1556,] 3.052677e-06 6.344915e-06 1.037858e-06
[1557,] 6.624792e-06 7.521251e-06 3.507889e-06
[1558,] 1.200771e-06 6.268736e-06 4.064199e-07
[1559,] 2.075877e-06 7.166428e-06 6.250182e-07
[1560,] 2.092027e-06 7.173431e-06 6.292155e-07
[1561,] 1.170095e-06 8.399082e-06 3.742829e-07
[1562,] 3.025015e-06 6.318005e-06 1.005550e-06
[1563,] 3.025344e-06 6.328029e-06 1.000180e-06
[1564,] 3.025001e-06 6.371307e-06 1.004434e-06
[1565,] 3.031776e-06 6.370498e-06 1.000160e-06
[1566,] 3.066156e-06 6.268371e-06 1.000385e-06
[1567,] 2.849566e-06 6.663402e-06 8.779168e-07
[1568,] 3.038589e-06 6.367771e-06 9.982537e-07
[1569,] 3.043842e-06 6.356475e-06 9.911905e-07
[1570,] 3.084931e-06 6.272017e-06 1.029068e-06
[1571,] 3.036453e-06 6.367273e-06 9.984454e-07
[1572,] 3.029218e-06 6.380890e-06 9.996191e-07
[1573,] 6.813067e-06 6.416140e-06 2.090767e-06
[1574,] 3.017112e-06 6.343415e-06 9.861562e-07
[1575,] 3.043025e-06 6.367771e-06 9.975800e-07
[1576,] 3.040935e-06 6.367771e-06 9.980008e-07
[1577,] 3.030611e-06 6.359762e-06 9.997639e-07
[1578,] 3.032996e-06 6.367771e-06 9.992188e-07
[1579,] 1.175177e-06 8.408609e-06 3.751761e-07
[1580,] 3.037895e-06 6.367771e-06 9.983437e-07
[1581,] 1.081052e-06 5.896650e-06 3.586164e-07
[1582,] 3.036453e-06 6.367771e-06 9.984503e-07
[1583,] 1.180242e-06 8.390695e-06 3.761572e-07
[1584,] 3.030131e-06 6.383066e-06 1.000396e-06
[1585,] 3.032032e-06 6.363088e-06 9.994164e-07
[1586,] 1.184947e-06 8.372038e-06 3.770886e-07
[1587,] 3.040235e-06 6.367771e-06 9.981601e-07
[1588,] 3.036847e-06 6.366806e-06 9.983817e-07
[1589,] 1.337099e-06 6.175296e-06 4.504270e-07
[1590,] 3.039402e-06 6.361672e-06 9.981940e-07
[1591,] 1.172472e-06 8.254863e-06 3.749973e-07
[1592,] 3.034288e-06 6.367771e-06 9.989513e-07
[1593,] 1.354597e-06 6.197949e-06 4.577912e-07
[1594,] 3.029829e-06 6.439798e-06 9.973186e-07
[1595,] 3.036453e-06 6.369861e-06 9.984771e-07
[1596,] 3.040575e-06 6.386516e-06 9.982120e-07
[1597,] 1.313912e-06 6.123007e-06 4.395640e-07
[1598,] 3.036498e-06 6.367771e-06 9.986531e-07
[1599,] 6.520136e-06 7.645772e-06 3.505827e-06
[1600,] 3.035461e-06 6.373080e-06 9.986875e-07
[1601,] 1.178383e-06 8.391902e-06 3.758133e-07
[1602,] 3.022149e-06 6.393516e-06 9.983117e-07
[1603,] 3.037905e-06 6.369036e-06 9.982568e-07
[1604,] 3.175727e-06 6.357725e-06 1.001089e-06
[1605,] 2.918457e-06 6.702682e-06 8.920603e-07
[1606,] 3.089247e-06 6.281372e-06 1.030637e-06
[1607,] 3.035725e-06 6.374858e-06 9.988849e-07
[1608,] 1.184037e-06 8.484206e-06 3.766830e-07
[1609,] 3.026308e-06 6.360003e-06 1.002338e-06
[1610,] 3.030026e-06 6.361551e-06 1.000609e-06
[1611,] 3.031376e-06 6.392043e-06 9.998482e-07
[1612,] 3.031507e-06 6.370980e-06 9.999818e-07
[1613,] 3.042276e-06 6.370507e-06 9.979201e-07
[1614,] 3.035133e-06 6.370507e-06 9.989372e-07
[1615,] 1.325932e-06 6.122501e-06 4.439717e-07
[1616,] 2.908179e-06 6.699167e-06 8.897857e-07
[1617,] 1.316021e-06 6.135760e-06 4.407267e-07
[1618,] 3.035978e-06 6.384682e-06 9.988675e-07
[1619,] 3.036453e-06 6.352576e-06 9.982786e-07
[1620,] 1.313663e-06 6.125503e-06 4.395496e-07
[1621,] 3.038155e-06 6.377680e-06 9.985207e-07
[1622,] 3.065528e-06 6.262302e-06 1.000499e-06
[1623,] 1.187264e-06 8.243862e-06 3.778661e-07
[1624,] 3.032835e-06 6.336045e-06 1.000984e-06
[1625,] 2.889455e-06 6.744386e-06 8.818192e-07
[1626,] 1.175058e-06 8.284639e-06 3.754376e-07
[1627,] 1.314168e-06 6.129943e-06 4.398388e-07
[1628,] 1.174255e-06 8.259550e-06 3.753241e-07
[1629,] 1.235768e-06 6.316934e-06 4.115767e-07
[1630,] 1.184436e-06 8.407419e-06 3.769317e-07
[1631,] 1.257873e-06 6.271260e-06 4.182904e-07
[1632,] 1.083066e-06 5.768384e-06 3.600945e-07
[1633,] 1.083816e-06 5.996892e-06 3.617916e-07
[1634,] 1.214053e-06 5.801543e-06 3.980031e-07
[1635,] 6.187771e-06 6.093372e-06 1.770710e-06
[1636,] 1.226751e-06 5.786086e-06 4.026165e-07
[1637,] 1.214902e-06 5.797239e-06 3.984428e-07
[1638,] 1.202040e-06 5.792496e-06 3.946817e-07
[1639,] 6.569219e-06 6.089574e-06 1.870852e-06
[1640,] 1.285963e-06 6.183584e-06 4.249323e-07
[1641,] 1.145860e-06 7.199189e-06 3.722054e-07
[1642,] 1.142634e-06 7.190434e-06 3.715912e-07
[1643,] 1.214137e-06 5.790978e-06 3.984641e-07
[1644,] 1.220479e-06 5.792378e-06 4.003642e-07
[1645,] 1.287656e-06 6.166086e-06 4.259716e-07
[1646,] 2.935656e-06 6.511269e-06 9.153513e-07
[1647,] 4.783580e-06 6.265971e-06 1.757494e-06
[1648,] 1.345376e-06 6.441281e-06 4.580575e-07
[1649,] 2.445456e-06 7.418789e-06 7.440814e-07
[1650,] 1.210931e-06 5.830273e-06 3.960318e-07
[1651,] 1.136708e-06 7.236180e-06 3.703601e-07
[1652,] 1.142958e-06 7.223820e-06 3.715719e-07
[1653,] 1.283462e-06 6.143641e-06 4.259605e-07
[1654,] 1.219784e-06 5.801737e-06 3.997470e-07
[1655,] 1.221059e-06 5.798507e-06 4.002718e-07
[1656,] 1.201497e-06 5.791368e-06 3.945384e-07
[1657,] 1.140172e-06 7.145578e-06 3.712253e-07
[1658,] 6.315318e-06 6.107081e-06 1.793209e-06
[1659,] 2.759447e-06 6.340508e-06 9.268255e-07
[1660,] 1.205195e-06 5.901952e-06 3.924453e-07
[1661,] 1.220309e-06 5.793793e-06 4.062873e-07
[1662,] 2.875629e-06 6.506056e-06 8.997725e-07
```
