## Supplementary material for "Characterization of shared and ancestry-specific signals driving complex traits using multi-ancestry fine-mapping": s1_data.bim

```
12	chr12:53819029:A:G	0	53819029	G	A
12	chr12:53819898:G:T	0	53819898	T	G
12	chr12:53820414:A:C	0	53820414	C	A
12	chr12:53820661:T:C	0	53820661	C	T
12	chr12:53820947:G:A	0	53820947	A	G
12	chr12:53821426:A:T	0	53821426	T	A
12	chr12:53821685:A:G	0	53821685	G	A
12	chr12:53821968:T:C	0	53821968	C	T
12	chr12:53822040:T:C	0	53822040	C	T
12	chr12:53822074:G:A	0	53822074	A	G
12	chr12:53822504:A:C	0	53822504	C	A
12	chr12:53822667:C:T	0	53822667	T	C
12	chr12:53823352:A:G	0	53823352	G	A
12	chr12:53824180:G:A	0	53824180	A	G
12	chr12:53825293:T:C	0	53825293	C	T
12	chr12:53825606:A:G	0	53825606	G	A
12	chr12:53826856:C:G	0	53826856	G	C
12	chr12:53827481:A:G	0	53827481	G	A
12	chr12:53827635:T:C	0	53827635	C	T
12	chr12:53827976:A:G	0	53827976	G	A
12	chr12:53828319:A:G	0	53828319	G	A
12	chr12:53828416:A:G	0	53828416	G	A
12	chr12:53828741:T:C	0	53828741	C	T
12	chr12:53829106:C:T	0	53829106	T	C
12	chr12:53829123:T:C	0	53829123	C	T
12	chr12:53829345:T:C	0	53829345	C	T
12	chr12:53829544:G:A	0	53829544	A	G
12	chr12:53829730:T:A	0	53829730	A	T
12	chr12:53829766:G:A	0	53829766	A	G
12	chr12:53830540:G:A	0	53830540	A	G
12	chr12:53830896:C:T	0	53830896	T	C
12	chr12:53830944:G:GTCTT	0	53830944	GTCTT	G
12	chr12:53831200:T:C	0	53831200	C	T
12	chr12:53831683:G:A	0	53831683	A	G
12	chr12:53831687:G:A	0	53831687	A	G
12	chr12:53832122:A:G	0	53832122	G	A
12	chr12:53832910:A:G	0	53832910	G	A
12	chr12:53833051:C:T	0	53833051	T	C
12	chr12:53833077:G:A	0	53833077	A	G
12	chr12:53833473:A:G	0	53833473	G	A
12	chr12:53834724:T:A	0	53834724	A	T
12	chr12:53837344:A:G	0	53837344	G	A
12	chr12:53837375:G:A	0	53837375	A	G
12	chr12:53837662:A:G	0	53837662	G	A
12	chr12:53837683:C:T	0	53837683	T	C
12	chr12:53837848:A:G	0	53837848	G	A
12	chr12:53837890:A:G	0	53837890	G	A
12	chr12:53837936:C:T	0	53837936	T	C
12	chr12:53838533:A:G	0	53838533	G	A
12	chr12:53839555:G:A	0	53839555	A	G
12	chr12:53840735:G:A	0	53840735	A	G
12	chr12:53841939:G:A	0	53841939	A	G
12	chr12:53842084:G:T	0	53842084	T	G
12	chr12:53842177:A:G	0	53842177	G	A
12	chr12:53842288:G:A	0	53842288	A	G
12	chr12:53842622:C:T	0	53842622	T	C
12	chr12:53842742:G:A	0	53842742	A	G
12	chr12:53843366:C:A	0	53843366	A	C
12	chr12:53843785:A:G	0	53843785	G	A
12	chr12:53843932:T:C	0	53843932	C	T
12	chr12:53844010:T:G	0	53844010	G	T
12	chr12:53844104:T:C	0	53844104	C	T
12	chr12:53844341:T:C	0	53844341	C	T
12	chr12:53845882:A:G	0	53845882	G	A
12	chr12:53847299:G:A	0	53847299	A	G
12	chr12:53847495:T:G	0	53847495	G	T
12	chr12:53848217:T:C	0	53848217	C	T
12	chr12:53849568:C:T	0	53849568	T	C
12	chr12:53850978:T:C	0	53850978	C	T
12	chr12:53852054:A:T	0	53852054	T	A
12	chr12:53852564:C:A	0	53852564	A	C
12	chr12:53853713:G:A	0	53853713	A	G
12	chr12:53854883:G:C	0	53854883	C	G
12	chr12:53854945:G:A	0	53854945	A	G
12	chr12:53855627:C:T	0	53855627	T	C
12	chr12:53855907:G:C	0	53855907	C	G
12	chr12:53856761:A:T	0	53856761	T	A
12	chr12:53859091:T:C	0	53859091	C	T
12	chr12:53859830:C:T	0	53859830	T	C
12	chr12:53859852:C:T	0	53859852	T	C
12	chr12:53860907:A:G	0	53860907	G	A
12	chr12:53861423:C:T	0	53861423	T	C
12	chr12:53862621:A:T	0	53862621	T	A
12	chr12:53863543:C:G	0	53863543	G	C
12	chr12:53864035:C:T	0	53864035	T	C
12	chr12:53865196:G:A	0	53865196	A	G
12	chr12:53866207:T:A	0	53866207	A	T
12	chr12:53866336:T:A	0	53866336	A	T
12	chr12:53866366:C:G	0	53866366	G	C
12	chr12:53866429:C:T	0	53866429	T	C
12	chr12:53866510:A:G	0	53866510	G	A
12	chr12:53866584:A:G	0	53866584	G	A
12	chr12:53866761:G:A	0	53866761	A	G
12	chr12:53866780:G:A	0	53866780	A	G
12	chr12:53866925:A:C	0	53866925	C	A
12	chr12:53866942:C:T	0	53866942	T	C
12	chr12:53866986:T:A	0	53866986	A	T
12	chr12:53867002:T:C	0	53867002	C	T
12	chr12:53867152:C:T	0	53867152	T	C
12	chr12:53867157:T:C	0	53867157	C	T
12	chr12:53867262:T:A	0	53867262	A	T
12	chr12:53867317:A:G	0	53867317	G	A
12	chr12:53867656:T:C	0	53867656	C	T
12	chr12:53867816:A:G	0	53867816	G	A
12	chr12:53867904:G:A	0	53867904	A	G
12	chr12:53867976:C:T	0	53867976	T	C
12	chr12:53867988:G:A	0	53867988	A	G
12	chr12:53868427:AG:A	0	53868427	A	AG
12	chr12:53868596:T:C	0	53868596	C	T
12	chr12:53868941:A:G	0	53868941	G	A
12	chr12:53868972:C:T	0	53868972	T	C
12	chr12:53869227:C:T	0	53869227	T	C
12	chr12:53869518:G:A	0	53869518	A	G
12	chr12:53869758:G:C	0	53869758	C	G
12	chr12:53870550:G:A	0	53870550	A	G
12	chr12:53870569:T:A	0	53870569	A	T
12	chr12:53870585:G:T	0	53870585	T	G
12	chr12:53870638:G:A	0	53870638	A	G
12	chr12:53870855:T:C	0	53870855	C	T
12	chr12:53871085:T:C	0	53871085	C	T
12	chr12:53871470:A:G	0	53871470	G	A
12	chr12:53871626:A:G	0	53871626	G	A
12	chr12:53872176:C:T	0	53872176	T	C
12	chr12:53872263:A:G	0	53872263	G	A
12	chr12:53872321:C:T	0	53872321	T	C
12	chr12:53872629:T:G	0	53872629	G	T
12	chr12:53872761:C:T	0	53872761	T	C
12	chr12:53872783:G:A	0	53872783	A	G
12	chr12:53872954:C:T	0	53872954	T	C
12	chr12:53873024:C:T	0	53873024	T	C
12	chr12:53873208:T:C	0	53873208	C	T
12	chr12:53873209:T:G	0	53873209	G	T
12	chr12:53873259:C:A	0	53873259	A	C
12	chr12:53873367:A:C	0	53873367	C	A
12	chr12:53873478:G:A	0	53873478	A	G
12	chr12:53873702:T:C	0	53873702	C	T
12	chr12:53874422:G:A	0	53874422	A	G
12	chr12:53874526:T:C	0	53874526	C	T
12	chr12:53874626:C:T	0	53874626	T	C
12	chr12:53875183:A:G	0	53875183	G	A
12	chr12:53875606:G:GA	0	53875606	GA	G
12	chr12:53875794:A:G	0	53875794	G	A
12	chr12:53875813:A:T	0	53875813	T	A
12	chr12:53876094:G:A	0	53876094	A	G
12	chr12:53876444:C:A	0	53876444	A	C
12	chr12:53876470:G:A	0	53876470	A	G
12	chr12:53876492:C:T	0	53876492	T	C
12	chr12:53876996:T:C	0	53876996	C	T
12	chr12:53878018:C:T	0	53878018	T	C
12	chr12:53878351:T:C	0	53878351	C	T
12	chr12:53878387:G:T	0	53878387	T	G
12	chr12:53878633:T:C	0	53878633	C	T
12	chr12:53878854:G:A	0	53878854	A	G
12	chr12:53878887:T:C	0	53878887	C	T
12	chr12:53880331:C:G	0	53880331	G	C
12	chr12:53880392:C:T	0	53880392	T	C
12	chr12:53880625:G:A	0	53880625	A	G
12	chr12:53880840:T:C	0	53880840	C	T
12	chr12:53881182:A:AT	0	53881182	AT	A
12	chr12:53881482:G:A	0	53881482	A	G
12	chr12:53881803:G:A	0	53881803	A	G
12	chr12:53882829:T:TAGTAG	0	53882829	TAGTAG	T
12	chr12:53882931:C:T	0	53882931	T	C
12	chr12:53882945:A:G	0	53882945	G	A
12	chr12:53882950:G:A	0	53882950	A	G
12	chr12:53883174:C:CTAAG	0	53883174	CTAAG	C
12	chr12:53883577:A:C	0	53883577	C	A
12	chr12:53884438:C:T	0	53884438	T	C
12	chr12:53884642:A:G	0	53884642	G	A
12	chr12:53884718:A:C	0	53884718	C	A
12	chr12:53885533:C:G	0	53885533	G	C
12	chr12:53885820:A:G	0	53885820	G	A
12	chr12:53886487:T:A	0	53886487	A	T
12	chr12:53887797:A:G	0	53887797	G	A
12	chr12:53887941:C:T	0	53887941	T	C
12	chr12:53890227:T:C	0	53890227	C	T
12	chr12:53891003:T:C	0	53891003	C	T
12	chr12:53892434:C:T	0	53892434	T	C
12	chr12:53892581:T:C	0	53892581	C	T
12	chr12:53893377:C:T	0	53893377	T	C
12	chr12:53893455:T:C	0	53893455	C	T
12	chr12:53895122:A:T	0	53895122	T	A
12	chr12:53895182:C:T	0	53895182	T	C
12	chr12:53895357:G:A	0	53895357	A	G
12	chr12:53895597:T:C	0	53895597	C	T
12	chr12:53896101:A:G	0	53896101	G	A
12	chr12:53896623:A:T	0	53896623	T	A
12	chr12:53896706:A:G	0	53896706	G	A
12	chr12:53897289:T:C	0	53897289	C	T
12	chr12:53897420:T:G	0	53897420	G	T
12	chr12:53897743:G:A	0	53897743	A	G
12	chr12:53898003:T:C	0	53898003	C	T
12	chr12:53898011:A:G	0	53898011	G	A
12	chr12:53898120:G:A	0	53898120	A	G
12	chr12:53898364:G:A	0	53898364	A	G
12	chr12:53898960:T:C	0	53898960	C	T
12	chr12:53899107:C:T	0	53899107	T	C
12	chr12:53899158:A:C	0	53899158	C	A
12	chr12:53902543:A:T	0	53902543	T	A
12	chr12:53902876:A:G	0	53902876	G	A
12	chr12:53902902:T:C	0	53902902	C	T
12	chr12:53903014:G:A	0	53903014	A	G
12	chr12:53903109:T:C	0	53903109	C	T
12	chr12:53903293:A:T	0	53903293	T	A
12	chr12:53903812:A:G	0	53903812	G	A
12	chr12:53904074:A:G	0	53904074	G	A
12	chr12:53904196:G:C	0	53904196	C	G
12	chr12:53904273:C:T	0	53904273	T	C
12	chr12:53904587:A:C	0	53904587	C	A
12	chr12:53905012:C:T	0	53905012	T	C
12	chr12:53905148:C:T	0	53905148	T	C
12	chr12:53905377:C:A	0	53905377	A	C
12	chr12:53906136:T:A	0	53906136	A	T
12	chr12:53906384:A:C	0	53906384	C	A
12	chr12:53906414:A:G	0	53906414	G	A
12	chr12:53906426:C:T	0	53906426	T	C
12	chr12:53906539:A:C	0	53906539	C	A
12	chr12:53906726:C:T	0	53906726	T	C
12	chr12:53907001:A:G	0	53907001	G	A
12	chr12:53907260:G:A	0	53907260	A	G
12	chr12:53907576:G:A	0	53907576	A	G
12	chr12:53908446:G:C	0	53908446	C	G
12	chr12:53908608:G:A	0	53908608	A	G
12	chr12:53909638:C:T	0	53909638	T	C
12	chr12:53909660:G:A	0	53909660	A	G
12	chr12:53910430:G:C	0	53910430	C	G
12	chr12:53910804:T:C	0	53910804	C	T
12	chr12:53911100:C:T	0	53911100	T	C
12	chr12:53911406:G:A	0	53911406	A	G
12	chr12:53911499:A:G	0	53911499	G	A
12	chr12:53912025:A:G	0	53912025	G	A
12	chr12:53912027:A:G	0	53912027	G	A
12	chr12:53912029:C:T	0	53912029	T	C
12	chr12:53912048:T:C	0	53912048	C	T
12	chr12:53912171:C:CA	0	53912171	CA	C
12	chr12:53912298:T:TA	0	53912298	TA	T
12	chr12:53913057:A:G	0	53913057	G	A
12	chr12:53913550:A:G	0	53913550	G	A
12	chr12:53913624:G:GCAAGAA	0	53913624	GCAAGAA	G
12	chr12:53914523:C:A	0	53914523	A	C
12	chr12:53914731:T:C	0	53914731	C	T
12	chr12:53914753:T:C	0	53914753	C	T
12	chr12:53915101:T:C	0	53915101	C	T
12	chr12:53915838:A:G	0	53915838	G	A
12	chr12:53916211:C:T	0	53916211	T	C
12	chr12:53916233:A:G	0	53916233	G	A
12	chr12:53916350:G:C	0	53916350	C	G
12	chr12:53916528:C:T	0	53916528	T	C
12	chr12:53916565:C:T	0	53916565	T	C
12	chr12:53916737:T:C	0	53916737	C	T
12	chr12:53916756:T:G	0	53916756	G	T
12	chr12:53916769:T:C	0	53916769	C	T
12	chr12:53917207:C:T	0	53917207	T	C
12	chr12:53918152:A:C	0	53918152	C	A
12	chr12:53918473:G:A	0	53918473	A	G
12	chr12:53919689:C:T	0	53919689	T	C
12	chr12:53919977:C:T	0	53919977	T	C
12	chr12:53920355:T:C	0	53920355	C	T
12	chr12:53920618:T:A	0	53920618	A	T
12	chr12:53921103:T:C	0	53921103	C	T
12	chr12:53922523:G:T	0	53922523	T	G
12	chr12:53923695:C:T	0	53923695	T	C
12	chr12:53923762:A:C	0	53923762	C	A
12	chr12:53923935:G:A	0	53923935	A	G
12	chr12:53924362:T:C	0	53924362	C	T
12	chr12:53924778:G:A	0	53924778	A	G
12	chr12:53924964:C:T	0	53924964	T	C
12	chr12:53925219:T:C	0	53925219	C	T
12	chr12:53925445:C:T	0	53925445	T	C
12	chr12:53926706:A:G	0	53926706	G	A
12	chr12:53926908:C:T	0	53926908	T	C
12	chr12:53927021:C:A	0	53927021	A	C
12	chr12:53927314:T:C	0	53927314	C	T
12	chr12:53927338:T:C	0	53927338	C	T
12	chr12:53928182:G:T	0	53928182	T	G
12	chr12:53928804:G:C	0	53928804	C	G
12	chr12:53929583:G:A	0	53929583	A	G
12	chr12:53930285:C:A	0	53930285	A	C
12	chr12:53930792:C:T	0	53930792	T	C
12	chr12:53933027:G:T	0	53933027	T	G
12	chr12:53933230:G:A	0	53933230	A	G
12	chr12:53933892:C:T	0	53933892	T	C
12	chr12:53934686:C:T	0	53934686	T	C
12	chr12:53936657:G:T	0	53936657	T	G
12	chr12:53937218:G:A	0	53937218	A	G
12	chr12:53937370:G:C	0	53937370	C	G
12	chr12:53937799:C:T	0	53937799	T	C
12	chr12:53937946:A:G	0	53937946	G	A
12	chr12:53938119:A:G	0	53938119	G	A
12	chr12:53938174:T:C	0	53938174	C	T
12	chr12:53938572:G:A	0	53938572	A	G
12	chr12:53938648:G:T	0	53938648	T	G
12	chr12:53939898:T:C	0	53939898	C	T
12	chr12:53940212:A:C	0	53940212	C	A
12	chr12:53940841:G:A	0	53940841	A	G
12	chr12:53941484:G:A	0	53941484	A	G
12	chr12:53941749:C:G	0	53941749	G	C
12	chr12:53942721:G:A	0	53942721	A	G
12	chr12:53944481:G:A	0	53944481	A	G
12	chr12:53945268:C:A	0	53945268	A	C
12	chr12:53945830:G:A	0	53945830	A	G
12	chr12:53946293:G:A	0	53946293	A	G
12	chr12:53946631:CA:C	0	53946631	C	CA
12	chr12:53946838:T:C	0	53946838	C	T
12	chr12:53947057:C:T	0	53947057	T	C
12	chr12:53948779:C:T	0	53948779	T	C
12	chr12:53949002:G:A	0	53949002	A	G
12	chr12:53949688:A:C	0	53949688	C	A
12	chr12:53952837:C:T	0	53952837	T	C
12	chr12:53952854:T:C	0	53952854	C	T
12	chr12:53953085:T:C	0	53953085	C	T
12	chr12:53953914:T:G	0	53953914	G	T
12	chr12:53954812:CT:C	0	53954812	C	CT
12	chr12:53955581:C:T	0	53955581	T	C
12	chr12:53955989:G:A	0	53955989	A	G
12	chr12:53956253:T:G	0	53956253	G	T
12	chr12:53957878:T:C	0	53957878	C	T
12	chr12:53958012:C:T	0	53958012	T	C
12	chr12:53958861:C:A	0	53958861	A	C
12	chr12:53959052:A:G	0	53959052	G	A
12	chr12:53959078:G:A	0	53959078	A	G
12	chr12:53959508:C:T	0	53959508	T	C
12	chr12:53959739:A:G	0	53959739	G	A
12	chr12:53960015:G:C	0	53960015	C	G
12	chr12:53961425:C:T	0	53961425	T	C
12	chr12:53961667:C:T	0	53961667	T	C
12	chr12:53961717:C:T	0	53961717	T	C
12	chr12:53961924:G:A	0	53961924	A	G
12	chr12:53962605:A:G	0	53962605	G	A
12	chr12:53962667:AG:A	0	53962667	A	AG
12	chr12:53963342:C:G	0	53963342	G	C
12	chr12:53963414:T:G	0	53963414	G	T
12	chr12:53963972:TG:T	0	53963972	T	TG
12	chr12:53964263:C:CTTAA	0	53964263	CTTAA	C
12	chr12:53965436:C:G	0	53965436	G	C
12	chr12:53966448:G:A	0	53966448	A	G
12	chr12:53966645:A:G	0	53966645	G	A
12	chr12:53967210:C:A	0	53967210	A	C
12	chr12:53968051:G:A	0	53968051	A	G
12	chr12:53969131:A:G	0	53969131	G	A
12	chr12:53970580:GC:G	0	53970580	G	GC
12	chr12:53971491:T:C	0	53971491	C	T
12	chr12:53971751:A:G	0	53971751	G	A
12	chr12:53971821:G:A	0	53971821	A	G
12	chr12:53972489:AG:A	0	53972489	A	AG
12	chr12:53973906:C:T	0	53973906	T	C
12	chr12:53976324:G:T	0	53976324	T	G
12	chr12:53976486:A:G	0	53976486	G	A
12	chr12:53976873:G:T	0	53976873	T	G
12	chr12:53977612:G:A	0	53977612	A	G
12	chr12:53978087:T:A	0	53978087	A	T
12	chr12:53978636:T:C	0	53978636	C	T
12	chr12:53978681:A:G	0	53978681	G	A
12	chr12:53978965:A:G	0	53978965	G	A
12	chr12:53979261:A:G	0	53979261	G	A
12	chr12:53979305:TC:T	0	53979305	T	TC
12	chr12:53979333:G:A	0	53979333	A	G
12	chr12:53979486:A:G	0	53979486	G	A
12	chr12:53979605:A:G	0	53979605	G	A
12	chr12:53981037:G:A	0	53981037	A	G
12	chr12:53985886:C:T	0	53985886	T	C
12	chr12:53986232:A:G	0	53986232	G	A
12	chr12:53986416:T:G	0	53986416	G	T
12	chr12:53987939:GA:G	0	53987939	G	GA
12	chr12:53990420:A:G	0	53990420	G	A
12	chr12:53990603:G:A	0	53990603	A	G
12	chr12:53990978:G:GC	0	53990978	GC	G
12	chr12:53991092:C:T	0	53991092	T	C
12	chr12:53991163:A:C	0	53991163	C	A
12	chr12:53991815:C:T	0	53991815	T	C
12	chr12:53993318:G:A	0	53993318	A	G
12	chr12:53993593:G:T	0	53993593	T	G
12	chr12:53994163:G:A	0	53994163	A	G
12	chr12:53994219:G:C	0	53994219	C	G
12	chr12:53994346:G:A	0	53994346	A	G
12	chr12:53994575:C:G	0	53994575	G	C
12	chr12:53994672:T:TC	0	53994672	TC	T
12	chr12:53994689:G:A	0	53994689	A	G
12	chr12:53998665:T:C	0	53998665	C	T
12	chr12:53999986:A:G	0	53999986	G	A
12	chr12:53999990:G:A	0	53999990	A	G
12	chr12:54001270:A:G	0	54001270	G	A
12	chr12:54001298:G:T	0	54001298	T	G
12	chr12:54003187:A:G	0	54003187	G	A
12	chr12:54006444:C:A	0	54006444	A	C
12	chr12:54007547:A:G	0	54007547	G	A
12	chr12:54013506:C:T	0	54013506	T	C
12	chr12:54013513:A:G	0	54013513	G	A
12	chr12:54013657:G:A	0	54013657	A	G
12	chr12:54021316:G:A	0	54021316	A	G
12	chr12:54023741:G:A	0	54023741	A	G
12	chr12:54024359:A:C	0	54024359	C	A
12	chr12:54024382:A:G	0	54024382	G	A
12	chr12:54025136:G:A	0	54025136	A	G
12	chr12:54026314:C:T	0	54026314	T	C
12	chr12:54026992:G:C	0	54026992	C	G
12	chr12:54027471:A:C	0	54027471	C	A
12	chr12:54027692:C:A	0	54027692	A	C
12	chr12:54028026:T:C	0	54028026	C	T
12	chr12:54030947:G:T	0	54030947	T	G
12	chr12:54031088:T:C	0	54031088	C	T
12	chr12:54031216:G:T	0	54031216	T	G
12	chr12:54034587:G:A	0	54034587	A	G
12	chr12:54034748:C:T	0	54034748	T	C
12	chr12:54034916:C:T	0	54034916	T	C
12	chr12:54034963:G:A	0	54034963	A	G
12	chr12:54035601:G:A	0	54035601	A	G
12	chr12:54037991:G:A	0	54037991	A	G
12	chr12:54039227:G:C	0	54039227	C	G
12	chr12:54039699:A:C	0	54039699	C	A
12	chr12:54040845:C:G	0	54040845	G	C
12	chr12:54041029:C:CT	0	54041029	CT	C
12	chr12:54041932:A:G	0	54041932	G	A
12	chr12:54042027:A:G	0	54042027	G	A
12	chr12:54042872:T:C	0	54042872	C	T
12	chr12:54046564:G:A	0	54046564	A	G
12	chr12:54047714:C:T	0	54047714	T	C
12	chr12:54049934:A:C	0	54049934	C	A
12	chr12:54052711:A:C	0	54052711	C	A
12	chr12:54057092:G:A	0	54057092	A	G
12	chr12:54057516:A:G	0	54057516	G	A
12	chr12:54057530:G:C	0	54057530	C	G
12	chr12:54057841:C:T	0	54057841	T	C
12	chr12:54058491:T:G	0	54058491	G	T
12	chr12:54060098:G:A	0	54060098	A	G
12	chr12:54061345:C:T	0	54061345	T	C
12	chr12:54063911:A:G	0	54063911	G	A
12	chr12:54065146:A:G	0	54065146	G	A
12	chr12:54067541:A:G	0	54067541	G	A
12	chr12:54069213:A:G	0	54069213	G	A
12	chr12:54071880:A:G	0	54071880	G	A
12	chr12:54072311:G:A	0	54072311	A	G
12	chr12:54074101:G:A	0	54074101	A	G
12	chr12:54074488:C:T	0	54074488	T	C
12	chr12:54075804:T:A	0	54075804	A	T
12	chr12:54077209:T:A	0	54077209	A	T
12	chr12:54077608:T:C	0	54077608	C	T
12	chr12:54077627:C:T	0	54077627	T	C
12	chr12:54077630:T:C	0	54077630	C	T
12	chr12:54077981:T:C	0	54077981	C	T
12	chr12:54078304:GCTGGTGTTTACCCCTTTCCTCCCA:G	0	54078304	G	GCTGGTGTTTACCCCTTTCCTCCCA
12	chr12:54078386:C:T	0	54078386	T	C
12	chr12:54078516:T:G	0	54078516	G	T
12	chr12:54082112:T:C	0	54082112	C	T
12	chr12:54082377:T:C	0	54082377	C	T
12	chr12:54082453:A:C	0	54082453	C	A
12	chr12:54082988:G:A	0	54082988	A	G
12	chr12:54083478:T:C	0	54083478	C	T
12	chr12:54083894:C:T	0	54083894	T	C
12	chr12:54084013:A:G	0	54084013	G	A
12	chr12:54084742:G:A	0	54084742	A	G
12	chr12:54084834:A:G	0	54084834	G	A
12	chr12:54084860:G:T	0	54084860	T	G
12	chr12:54085315:T:C	0	54085315	C	T
12	chr12:54085426:G:A	0	54085426	A	G
12	chr12:54085466:T:C	0	54085466	C	T
12	chr12:54087511:G:A	0	54087511	A	G
12	chr12:54088422:C:A	0	54088422	A	C
12	chr12:54088718:A:G	0	54088718	G	A
12	chr12:54089023:A:C	0	54089023	C	A
12	chr12:54089402:C:T	0	54089402	T	C
12	chr12:54089418:T:C	0	54089418	C	T
12	chr12:54089901:G:A	0	54089901	A	G
12	chr12:54089954:C:A	0	54089954	A	C
12	chr12:54089973:T:C	0	54089973	C	T
12	chr12:54090958:GCACTGGGGA:G	0	54090958	G	GCACTGGGGA
12	chr12:54091342:A:G	0	54091342	G	A
12	chr12:54092917:T:A	0	54092917	A	T
12	chr12:54093984:G:A	0	54093984	A	G
12	chr12:54094188:T:G	0	54094188	G	T
12	chr12:54094269:G:C	0	54094269	C	G
12	chr12:54094642:A:G	0	54094642	G	A
12	chr12:54095032:T:C	0	54095032	C	T
12	chr12:54095267:G:A	0	54095267	A	G
12	chr12:54095880:G:C	0	54095880	C	G
12	chr12:54096037:G:A	0	54096037	A	G
12	chr12:54096698:G:A	0	54096698	A	G
12	chr12:54097154:A:G	0	54097154	G	A
12	chr12:54097440:A:G	0	54097440	G	A
12	chr12:54098568:A:C	0	54098568	C	A
12	chr12:54098730:T:A	0	54098730	A	T
12	chr12:54098782:T:C	0	54098782	C	T
12	chr12:54099480:C:T	0	54099480	T	C
12	chr12:54099880:A:G	0	54099880	G	A
12	chr12:54102222:T:C	0	54102222	C	T
12	chr12:54102435:A:G	0	54102435	G	A
12	chr12:54102569:A:G	0	54102569	G	A
12	chr12:54102703:G:T	0	54102703	T	G
12	chr12:54102873:G:GA	0	54102873	GA	G
12	chr12:54103132:G:A	0	54103132	A	G
12	chr12:54103332:T:C	0	54103332	C	T
12	chr12:54104788:T:C	0	54104788	C	T
12	chr12:54104895:A:G	0	54104895	G	A
12	chr12:54105592:G:A	0	54105592	A	G
12	chr12:54106112:A:G	0	54106112	G	A
12	chr12:54106286:G:T	0	54106286	T	G
12	chr12:54106962:T:C	0	54106962	C	T
12	chr12:54107041:A:G	0	54107041	G	A
12	chr12:54107423:G:T	0	54107423	T	G
12	chr12:54107514:A:C	0	54107514	C	A
12	chr12:54108201:G:A	0	54108201	A	G
12	chr12:54108246:A:C	0	54108246	C	A
12	chr12:54108499:A:G	0	54108499	G	A
12	chr12:54110557:A:G	0	54110557	G	A
12	chr12:54110738:T:C	0	54110738	C	T
12	chr12:54111872:C:T	0	54111872	T	C
12	chr12:54112715:C:T	0	54112715	T	C
12	chr12:54112748:G:A	0	54112748	A	G
12	chr12:54112901:G:A	0	54112901	A	G
12	chr12:54113481:A:C	0	54113481	C	A
12	chr12:54113987:G:A	0	54113987	A	G
12	chr12:54114794:A:G	0	54114794	G	A
12	chr12:54114977:A:G	0	54114977	G	A
12	chr12:54115113:C:T	0	54115113	T	C
12	chr12:54117092:T:G	0	54117092	G	T
12	chr12:54117856:A:G	0	54117856	G	A
12	chr12:54118005:G:C	0	54118005	C	G
12	chr12:54118217:C:T	0	54118217	T	C
12	chr12:54118380:C:A	0	54118380	A	C
12	chr12:54118394:A:T	0	54118394	T	A
12	chr12:54118599:A:C	0	54118599	C	A
12	chr12:54119131:G:A	0	54119131	A	G
12	chr12:54119811:T:A	0	54119811	A	T
12	chr12:54120216:A:T	0	54120216	T	A
12	chr12:54120593:C:T	0	54120593	T	C
12	chr12:54121751:AC:A	0	54121751	A	AC
12	chr12:54121794:T:C	0	54121794	C	T
12	chr12:54122711:C:T	0	54122711	T	C
12	chr12:54122715:A:G	0	54122715	G	A
12	chr12:54128048:G:A	0	54128048	A	G
12	chr12:54128126:T:C	0	54128126	C	T
12	chr12:54128915:G:T	0	54128915	T	G
12	chr12:54129272:A:T	0	54129272	T	A
12	chr12:54129909:C:T	0	54129909	T	C
12	chr12:54130985:G:A	0	54130985	A	G
12	chr12:54131289:C:T	0	54131289	T	C
12	chr12:54131340:G:A	0	54131340	A	G
12	chr12:54132017:C:G	0	54132017	G	C
12	chr12:54132028:T:C	0	54132028	C	T
12	chr12:54132167:G:A	0	54132167	A	G
12	chr12:54132448:A:G	0	54132448	G	A
12	chr12:54133350:T:C	0	54133350	C	T
12	chr12:54133384:C:T	0	54133384	T	C
12	chr12:54134059:G:A	0	54134059	A	G
12	chr12:54134976:T:C	0	54134976	C	T
12	chr12:54135095:C:T	0	54135095	T	C
12	chr12:54135319:C:T	0	54135319	T	C
12	chr12:54136453:C:A	0	54136453	A	C
12	chr12:54136905:A:G	0	54136905	G	A
12	chr12:54137480:C:T	0	54137480	T	C
12	chr12:54137567:C:CAA	0	54137567	CAA	C
12	chr12:54137697:G:A	0	54137697	A	G
12	chr12:54138143:G:A	0	54138143	A	G
12	chr12:54138168:T:C	0	54138168	C	T
12	chr12:54138553:G:A	0	54138553	A	G
12	chr12:54138557:A:G	0	54138557	G	A
12	chr12:54139518:A:G	0	54139518	G	A
12	chr12:54139849:T:C	0	54139849	C	T
12	chr12:54140350:A:G	0	54140350	G	A
12	chr12:54140808:A:C	0	54140808	C	A
12	chr12:54140937:C:T	0	54140937	T	C
12	chr12:54141518:T:C	0	54141518	C	T
12	chr12:54141662:A:G	0	54141662	G	A
12	chr12:54141829:C:T	0	54141829	T	C
12	chr12:54142184:T:G	0	54142184	G	T
12	chr12:54142675:T:C	0	54142675	C	T
12	chr12:54142750:C:G	0	54142750	G	C
12	chr12:54144378:G:A	0	54144378	A	G
12	chr12:54144388:G:C	0	54144388	C	G
12	chr12:54144771:C:T	0	54144771	T	C
12	chr12:54145221:G:A	0	54145221	A	G
12	chr12:54147966:A:G	0	54147966	G	A
12	chr12:54153426:G:A	0	54153426	A	G
12	chr12:54153894:G:A	0	54153894	A	G
12	chr12:54156627:G:A	0	54156627	A	G
12	chr12:54159321:G:A	0	54159321	A	G
12	chr12:54160540:T:C	0	54160540	C	T
12	chr12:54160565:G:A	0	54160565	A	G
12	chr12:54160579:A:G	0	54160579	G	A
12	chr12:54160916:G:A	0	54160916	A	G
12	chr12:54162847:C:A	0	54162847	A	C
12	chr12:54164282:T:C	0	54164282	C	T
12	chr12:54164333:CTG:C	0	54164333	C	CTG
12	chr12:54165093:C:T	0	54165093	T	C
12	chr12:54165134:C:T	0	54165134	T	C
12	chr12:54165543:A:G	0	54165543	G	A
12	chr12:54166160:A:G	0	54166160	G	A
12	chr12:54166245:C:T	0	54166245	T	C
12	chr12:54166435:G:A	0	54166435	A	G
12	chr12:54167479:G:A	0	54167479	A	G
12	chr12:54167780:T:C	0	54167780	C	T
12	chr12:54169458:A:T	0	54169458	T	A
12	chr12:54170317:A:G	0	54170317	G	A
12	chr12:54170544:G:T	0	54170544	T	G
12	chr12:54171992:AT:A	0	54171992	A	AT
12	chr12:54172587:G:T	0	54172587	T	G
12	chr12:54172595:C:T	0	54172595	T	C
12	chr12:54173064:GAC:G	0	54173064	G	GAC
12	chr12:54173322:C:A	0	54173322	A	C
12	chr12:54174806:A:G	0	54174806	G	A
12	chr12:54175808:A:C	0	54175808	C	A
12	chr12:54175993:A:G	0	54175993	G	A
12	chr12:54176099:G:A	0	54176099	A	G
12	chr12:54176672:TAGCG:T	0	54176672	T	TAGCG
12	chr12:54177381:T:C	0	54177381	C	T
12	chr12:54177413:A:C	0	54177413	C	A
12	chr12:54177529:A:T	0	54177529	T	A
12	chr12:54178244:T:C	0	54178244	C	T
12	chr12:54179206:A:G	0	54179206	G	A
12	chr12:54179559:T:C	0	54179559	C	T
12	chr12:54180032:CAT:C	0	54180032	C	CAT
12	chr12:54180917:A:G	0	54180917	G	A
12	chr12:54181674:T:C	0	54181674	C	T
12	chr12:54182016:C:A	0	54182016	A	C
12	chr12:54185098:C:T	0	54185098	T	C
12	chr12:54185301:C:G	0	54185301	G	C
12	chr12:54186349:TG:T	0	54186349	T	TG
12	chr12:54186489:G:A	0	54186489	A	G
12	chr12:54187152:G:A	0	54187152	A	G
12	chr12:54187280:A:G	0	54187280	G	A
12	chr12:54187318:G:A	0	54187318	A	G
12	chr12:54187699:T:C	0	54187699	C	T
12	chr12:54187830:T:C	0	54187830	C	T
12	chr12:54189420:C:T	0	54189420	T	C
12	chr12:54190546:C:T	0	54190546	T	C
12	chr12:54194603:A:T	0	54194603	T	A
12	chr12:54194916:T:C	0	54194916	C	T
12	chr12:54196349:G:A	0	54196349	A	G
12	chr12:54197920:T:C	0	54197920	C	T
12	chr12:54198319:G:A	0	54198319	A	G
12	chr12:54198435:T:C	0	54198435	C	T
12	chr12:54198610:G:A	0	54198610	A	G
12	chr12:54198688:C:G	0	54198688	G	C
12	chr12:54199226:T:C	0	54199226	C	T
12	chr12:54199278:C:T	0	54199278	T	C
12	chr12:54199333:C:G	0	54199333	G	C
12	chr12:54199621:A:G	0	54199621	G	A
12	chr12:54200169:G:A	0	54200169	A	G
12	chr12:54201762:A:G	0	54201762	G	A
12	chr12:54202835:A:G	0	54202835	G	A
12	chr12:54203033:G:A	0	54203033	A	G
12	chr12:54203533:A:G	0	54203533	G	A
12	chr12:54203626:C:T	0	54203626	T	C
12	chr12:54203766:C:T	0	54203766	T	C
12	chr12:54204583:G:A	0	54204583	A	G
12	chr12:54204634:T:C	0	54204634	C	T
12	chr12:54205021:G:A	0	54205021	A	G
12	chr12:54205392:G:A	0	54205392	A	G
12	chr12:54205482:C:A	0	54205482	A	C
12	chr12:54206759:G:C	0	54206759	C	G
12	chr12:54207247:G:A	0	54207247	A	G
12	chr12:54208044:G:A	0	54208044	A	G
12	chr12:54209542:C:A	0	54209542	A	C
12	chr12:54210882:C:T	0	54210882	T	C
12	chr12:54212059:C:T	0	54212059	T	C
12	chr12:54213479:A:G	0	54213479	G	A
12	chr12:54213772:G:A	0	54213772	A	G
12	chr12:54214966:C:T	0	54214966	T	C
12	chr12:54215128:C:T	0	54215128	T	C
12	chr12:54215385:G:A	0	54215385	A	G
12	chr12:54215748:C:T	0	54215748	T	C
12	chr12:54216610:C:A	0	54216610	A	C
12	chr12:54217272:C:A	0	54217272	A	C
12	chr12:54219087:G:A	0	54219087	A	G
12	chr12:54219481:G:A	0	54219481	A	G
12	chr12:54219547:T:A	0	54219547	A	T
12	chr12:54220469:T:G	0	54220469	G	T
12	chr12:54220607:G:A	0	54220607	A	G
12	chr12:54221824:AG:A	0	54221824	A	AG
12	chr12:54222945:G:A	0	54222945	A	G
12	chr12:54223912:G:A	0	54223912	A	G
12	chr12:54226210:G:A	0	54226210	A	G
12	chr12:54228544:GGA:G	0	54228544	G	GGA
12	chr12:54229348:G:A	0	54229348	A	G
12	chr12:54230590:T:C	0	54230590	C	T
12	chr12:54232226:A:G	0	54232226	G	A
12	chr12:54232968:T:C	0	54232968	C	T
12	chr12:54233306:C:T	0	54233306	T	C
12	chr12:54234073:A:G	0	54234073	G	A
12	chr12:54236733:C:T	0	54236733	T	C
12	chr12:54240882:T:C	0	54240882	C	T
12	chr12:54242062:G:T	0	54242062	T	G
12	chr12:54242999:T:C	0	54242999	C	T
12	chr12:54247258:AC:A	0	54247258	A	AC
12	chr12:54253212:C:T	0	54253212	T	C
12	chr12:54256157:C:T	0	54256157	T	C
12	chr12:54256194:C:T	0	54256194	T	C
12	chr12:54257687:A:G	0	54257687	G	A
12	chr12:54258870:G:A	0	54258870	A	G
12	chr12:54259474:G:A	0	54259474	A	G
12	chr12:54267318:T:C	0	54267318	C	T
12	chr12:54270313:C:T	0	54270313	T	C
12	chr12:54274687:T:C	0	54274687	C	T
12	chr12:54275124:T:C	0	54275124	C	T
12	chr12:54276271:T:C	0	54276271	C	T
12	chr12:54277096:C:G	0	54277096	G	C
12	chr12:54280451:A:G	0	54280451	G	A
12	chr12:54281329:G:A	0	54281329	A	G
12	chr12:54284196:C:T	0	54284196	T	C
12	chr12:54286558:A:T	0	54286558	T	A
12	chr12:54291171:T:C	0	54291171	C	T
12	chr12:54292096:C:T	0	54292096	T	C
12	chr12:54293448:A:C	0	54293448	C	A
12	chr12:54298277:A:G	0	54298277	G	A
12	chr12:54302536:C:T	0	54302536	T	C
12	chr12:54308112:A:G	0	54308112	G	A
12	chr12:54308735:A:G	0	54308735	G	A
12	chr12:54309084:C:T	0	54309084	T	C
12	chr12:54309281:C:T	0	54309281	T	C
12	chr12:54312631:C:T	0	54312631	T	C
12	chr12:54316723:C:T	0	54316723	T	C
12	chr12:54318916:T:G	0	54318916	G	T
12	chr12:54318989:T:C	0	54318989	C	T
12	chr12:54321961:T:C	0	54321961	C	T
12	chr12:54322308:G:T	0	54322308	T	G
12	chr12:54322706:GTA:G	0	54322706	G	GTA
12	chr12:54323498:A:G	0	54323498	G	A
12	chr12:54323914:A:G	0	54323914	G	A
12	chr12:54325905:A:G	0	54325905	G	A
12	chr12:54326357:G:A	0	54326357	A	G
12	chr12:54327907:GATA:G	0	54327907	G	GATA
12	chr12:54328128:T:A	0	54328128	A	T
12	chr12:54329000:T:C	0	54329000	C	T
12	chr12:54329199:G:T	0	54329199	T	G
12	chr12:54329244:G:A	0	54329244	A	G
12	chr12:54334112:G:A	0	54334112	A	G
12	chr12:54334725:T:C	0	54334725	C	T
12	chr12:54336088:T:C	0	54336088	C	T
12	chr12:54339944:TTTTACTAGGCTGC:T	0	54339944	T	TTTTACTAGGCTGC
12	chr12:54340505:A:G	0	54340505	G	A
12	chr12:54342686:A:G	0	54342686	G	A
12	chr12:54342931:C:A	0	54342931	A	C
12	chr12:54342981:T:C	0	54342981	C	T
12	chr12:54343917:A:G	0	54343917	G	A
12	chr12:54344066:G:A	0	54344066	A	G
12	chr12:54345068:C:G	0	54345068	G	C
12	chr12:54346430:G:A	0	54346430	A	G
12	chr12:54346595:T:G	0	54346595	G	T
12	chr12:54351121:AG:A	0	54351121	A	AG
12	chr12:54351130:G:A	0	54351130	A	G
12	chr12:54353322:A:G	0	54353322	G	A
12	chr12:54354842:G:A	0	54354842	A	G
12	chr12:54355050:A:G	0	54355050	G	A
12	chr12:54355409:A:AT	0	54355409	AT	A
12	chr12:54355501:A:G	0	54355501	G	A
12	chr12:54356030:T:A	0	54356030	A	T
12	chr12:54358769:T:C	0	54358769	C	T
12	chr12:54358788:C:CT	0	54358788	CT	C
12	chr12:54360358:AGT:A	0	54360358	A	AGT
12	chr12:54362018:T:A	0	54362018	A	T
12	chr12:54364546:A:G	0	54364546	G	A
12	chr12:54365598:A:G	0	54365598	G	A
12	chr12:54366280:G:A	0	54366280	A	G
12	chr12:54366449:C:T	0	54366449	T	C
12	chr12:54366943:G:A	0	54366943	A	G
12	chr12:54368133:C:T	0	54368133	T	C
12	chr12:54368147:T:C	0	54368147	C	T
12	chr12:54368366:C:A	0	54368366	A	C
12	chr12:54369418:C:CT	0	54369418	CT	C
12	chr12:54371178:G:T	0	54371178	T	G
12	chr12:54371221:TCTAA:T	0	54371221	T	TCTAA
12	chr12:54372335:C:A	0	54372335	A	C
12	chr12:54372446:T:C	0	54372446	C	T
12	chr12:54372607:G:A	0	54372607	A	G
12	chr12:54373829:C:T	0	54373829	T	C
12	chr12:54374028:G:A	0	54374028	A	G
12	chr12:54374878:G:A	0	54374878	A	G
12	chr12:54376080:A:C	0	54376080	C	A
12	chr12:54376590:G:A	0	54376590	A	G
12	chr12:54377257:T:C	0	54377257	C	T
12	chr12:54378312:A:G	0	54378312	G	A
12	chr12:54378354:C:T	0	54378354	T	C
12	chr12:54380595:A:G	0	54380595	G	A
12	chr12:54382843:A:T	0	54382843	T	A
12	chr12:54383620:T:C	0	54383620	C	T
12	chr12:54385039:G:A	0	54385039	A	G
12	chr12:54386453:G:T	0	54386453	T	G
12	chr12:54386471:T:C	0	54386471	C	T
12	chr12:54387027:C:T	0	54387027	T	C
12	chr12:54387685:C:G	0	54387685	G	C
12	chr12:54388750:T:C	0	54388750	C	T
12	chr12:54388777:T:C	0	54388777	C	T
12	chr12:54389518:G:T	0	54389518	T	G
12	chr12:54390434:A:C	0	54390434	C	A
12	chr12:54392630:T:C	0	54392630	C	T
12	chr12:54400202:A:C	0	54400202	C	A
12	chr12:54400457:C:T	0	54400457	T	C
12	chr12:54401049:A:G	0	54401049	G	A
12	chr12:54401626:A:G	0	54401626	G	A
12	chr12:54402973:C:T	0	54402973	T	C
12	chr12:54403214:A:G	0	54403214	G	A
12	chr12:54403544:T:C	0	54403544	C	T
12	chr12:54403787:C:G	0	54403787	G	C
12	chr12:54404264:G:A	0	54404264	A	G
12	chr12:54404909:A:G	0	54404909	G	A
12	chr12:54406764:T:C	0	54406764	C	T
12	chr12:54407076:G:T	0	54407076	T	G
12	chr12:54407420:G:A	0	54407420	A	G
12	chr12:54407741:A:G	0	54407741	G	A
12	chr12:54408246:T:G	0	54408246	G	T
12	chr12:54408306:C:A	0	54408306	A	C
12	chr12:54408666:T:C	0	54408666	C	T
12	chr12:54408796:G:A	0	54408796	A	G
12	chr12:54408854:A:G	0	54408854	G	A
12	chr12:54408886:C:G	0	54408886	G	C
12	chr12:54409067:G:C	0	54409067	C	G
12	chr12:54409088:G:C	0	54409088	C	G
12	chr12:54409918:A:G	0	54409918	G	A
12	chr12:54409927:G:A	0	54409927	A	G
12	chr12:54410014:A:G	0	54410014	G	A
12	chr12:54410234:C:T	0	54410234	T	C
12	chr12:54411590:T:C	0	54411590	C	T
12	chr12:54411981:C:T	0	54411981	T	C
12	chr12:54412985:C:T	0	54412985	T	C
12	chr12:54415615:T:C	0	54415615	C	T
12	chr12:54415711:G:A	0	54415711	A	G
12	chr12:54415800:T:C	0	54415800	C	T
12	chr12:54416195:G:A	0	54416195	A	G
12	chr12:54416546:C:CTTAAAGAAT	0	54416546	CTTAAAGAAT	C
12	chr12:54417924:C:T	0	54417924	T	C
12	chr12:54420292:T:G	0	54420292	G	T
12	chr12:54420324:G:A	0	54420324	A	G
12	chr12:54420495:A:G	0	54420495	G	A
12	chr12:54424427:A:G	0	54424427	G	A
12	chr12:54426538:A:C	0	54426538	C	A
12	chr12:54427285:AG:A	0	54427285	A	AG
12	chr12:54428015:ATGAAGGCTGC:A	0	54428015	A	ATGAAGGCTGC
12	chr12:54428143:T:G	0	54428143	G	T
12	chr12:54428254:T:C	0	54428254	C	T
12	chr12:54428626:C:T	0	54428626	T	C
12	chr12:54432852:T:C	0	54432852	C	T
12	chr12:54433326:T:C	0	54433326	C	T
12	chr12:54433784:C:T	0	54433784	T	C
12	chr12:54434483:T:C	0	54434483	C	T
12	chr12:54436165:G:A	0	54436165	A	G
12	chr12:54437494:T:G	0	54437494	G	T
12	chr12:54437793:G:A	0	54437793	A	G
12	chr12:54439174:C:A	0	54439174	A	C
12	chr12:54439380:C:T	0	54439380	T	C
12	chr12:54439881:A:G	0	54439881	G	A
12	chr12:54440784:T:C	0	54440784	C	T
12	chr12:54441724:C:T	0	54441724	T	C
12	chr12:54442473:C:T	0	54442473	T	C
12	chr12:54442808:G:A	0	54442808	A	G
12	chr12:54444278:T:C	0	54444278	C	T
12	chr12:54445752:A:G	0	54445752	G	A
12	chr12:54446131:G:A	0	54446131	A	G
12	chr12:54446576:G:A	0	54446576	A	G
12	chr12:54446871:G:A	0	54446871	A	G
12	chr12:54449852:G:A	0	54449852	A	G
12	chr12:54452196:G:A	0	54452196	A	G
12	chr12:54452424:C:T	0	54452424	T	C
12	chr12:54453165:A:G	0	54453165	G	A
12	chr12:54454011:C:T	0	54454011	T	C
12	chr12:54456092:T:G	0	54456092	G	T
12	chr12:54456133:C:G	0	54456133	G	C
12	chr12:54456352:T:C	0	54456352	C	T
12	chr12:54456449:G:A	0	54456449	A	G
12	chr12:54457415:A:G	0	54457415	G	A
12	chr12:54457787:T:TA	0	54457787	TA	T
12	chr12:54458073:G:A	0	54458073	A	G
12	chr12:54461078:A:G	0	54461078	G	A
12	chr12:54461080:G:A	0	54461080	A	G
12	chr12:54461306:A:G	0	54461306	G	A
12	chr12:54461794:G:A	0	54461794	A	G
12	chr12:54462303:TCCTG:T	0	54462303	T	TCCTG
12	chr12:54462574:T:C	0	54462574	C	T
12	chr12:54464080:T:G	0	54464080	G	T
12	chr12:54464610:C:T	0	54464610	T	C
12	chr12:54465597:A:G	0	54465597	G	A
12	chr12:54465833:A:G	0	54465833	G	A
12	chr12:54465861:T:C	0	54465861	C	T
12	chr12:54466985:T:C	0	54466985	C	T
12	chr12:54467089:A:C	0	54467089	C	A
12	chr12:54467275:G:A	0	54467275	A	G
12	chr12:54467355:T:C	0	54467355	C	T
12	chr12:54469152:T:C	0	54469152	C	T
12	chr12:54469324:G:A	0	54469324	A	G
12	chr12:54469357:C:A	0	54469357	A	C
12	chr12:54469369:A:G	0	54469369	G	A
12	chr12:54469846:G:A	0	54469846	A	G
12	chr12:54471667:C:A	0	54471667	A	C
12	chr12:54471741:T:C	0	54471741	C	T
12	chr12:54472501:G:A	0	54472501	A	G
12	chr12:54473185:T:G	0	54473185	G	T
12	chr12:54473207:T:C	0	54473207	C	T
12	chr12:54473400:A:C	0	54473400	C	A
12	chr12:54473792:G:C	0	54473792	C	G
12	chr12:54473842:T:G	0	54473842	G	T
12	chr12:54473857:T:C	0	54473857	C	T
12	chr12:54474419:G:GT	0	54474419	GT	G
12	chr12:54474486:G:A	0	54474486	A	G
12	chr12:54475695:C:T	0	54475695	T	C
12	chr12:54476794:C:G	0	54476794	G	C
12	chr12:54477142:C:T	0	54477142	T	C
12	chr12:54478847:C:T	0	54478847	T	C
12	chr12:54479335:A:G	0	54479335	G	A
12	chr12:54479806:T:C	0	54479806	C	T
12	chr12:54480060:G:A	0	54480060	A	G
12	chr12:54480423:A:G	0	54480423	G	A
12	chr12:54480686:C:T	0	54480686	T	C
12	chr12:54480972:C:A	0	54480972	A	C
12	chr12:54481196:T:C	0	54481196	C	T
12	chr12:54481586:G:A	0	54481586	A	G
12	chr12:54481671:C:T	0	54481671	T	C
12	chr12:54482103:G:A	0	54482103	A	G
12	chr12:54482446:G:A	0	54482446	A	G
12	chr12:54482644:A:T	0	54482644	T	A
12	chr12:54482780:C:A	0	54482780	A	C
12	chr12:54483079:C:A	0	54483079	A	C
12	chr12:54483230:G:T	0	54483230	T	G
12	chr12:54483417:T:A	0	54483417	A	T
12	chr12:54483468:T:C	0	54483468	C	T
12	chr12:54483645:C:T	0	54483645	T	C
12	chr12:54483689:T:C	0	54483689	C	T
12	chr12:54483968:T:C	0	54483968	C	T
12	chr12:54485970:T:C	0	54485970	C	T
12	chr12:54486133:G:A	0	54486133	A	G
12	chr12:54486581:T:C	0	54486581	C	T
12	chr12:54486692:T:G	0	54486692	G	T
12	chr12:54486752:G:A	0	54486752	A	G
12	chr12:54486865:G:T	0	54486865	T	G
12	chr12:54487934:C:T	0	54487934	T	C
12	chr12:54489049:C:T	0	54489049	T	C
12	chr12:54489596:T:C	0	54489596	C	T
12	chr12:54490231:A:G	0	54490231	G	A
12	chr12:54490677:C:T	0	54490677	T	C
12	chr12:54490750:A:G	0	54490750	G	A
12	chr12:54490751:G:A	0	54490751	A	G
12	chr12:54491079:G:T	0	54491079	T	G
12	chr12:54491188:A:G	0	54491188	G	A
12	chr12:54491736:T:A	0	54491736	A	T
12	chr12:54491898:A:G	0	54491898	G	A
12	chr12:54491968:TC:T	0	54491968	T	TC
12	chr12:54492318:A:T	0	54492318	T	A
12	chr12:54492624:T:C	0	54492624	C	T
12	chr12:54492905:C:T	0	54492905	T	C
12	chr12:54493064:C:G	0	54493064	G	C
12	chr12:54493404:T:G	0	54493404	G	T
12	chr12:54493509:T:A	0	54493509	A	T
12	chr12:54493777:A:G	0	54493777	G	A
12	chr12:54493792:T:C	0	54493792	C	T
12	chr12:54493920:A:C	0	54493920	C	A
12	chr12:54494060:A:G	0	54494060	G	A
12	chr12:54494355:G:A	0	54494355	A	G
12	chr12:54495236:T:G	0	54495236	G	T
12	chr12:54495296:G:A	0	54495296	A	G
12	chr12:54495394:A:G	0	54495394	G	A
12	chr12:54495603:C:G	0	54495603	G	C
12	chr12:54495914:T:A	0	54495914	A	T
12	chr12:54496155:A:G	0	54496155	G	A
12	chr12:54496717:T:C	0	54496717	C	T
12	chr12:54496953:T:C	0	54496953	C	T
12	chr12:54498104:A:T	0	54498104	T	A
12	chr12:54498335:G:C	0	54498335	C	G
12	chr12:54499194:G:A	0	54499194	A	G
12	chr12:54499216:G:A	0	54499216	A	G
12	chr12:54499243:G:A	0	54499243	A	G
12	chr12:54501654:G:T	0	54501654	T	G
12	chr12:54501902:T:C	0	54501902	C	T
12	chr12:54502273:T:A	0	54502273	A	T
12	chr12:54502706:G:A	0	54502706	A	G
12	chr12:54502766:C:T	0	54502766	T	C
12	chr12:54503020:G:A	0	54503020	A	G
12	chr12:54503428:A:T	0	54503428	T	A
12	chr12:54503786:G:A	0	54503786	A	G
12	chr12:54503795:C:T	0	54503795	T	C
12	chr12:54505164:C:T	0	54505164	T	C
12	chr12:54505745:A:C	0	54505745	C	A
12	chr12:54506602:A:T	0	54506602	T	A
12	chr12:54509524:T:C	0	54509524	C	T
12	chr12:54510994:T:C	0	54510994	C	T
12	chr12:54511237:G:A	0	54511237	A	G
12	chr12:54513670:T:C	0	54513670	C	T
12	chr12:54514197:G:A	0	54514197	A	G
12	chr12:54514412:G:C	0	54514412	C	G
12	chr12:54514891:G:A	0	54514891	A	G
12	chr12:54515640:G:A	0	54515640	A	G
12	chr12:54516014:A:AT	0	54516014	AT	A
12	chr12:54516082:G:A	0	54516082	A	G
12	chr12:54516494:T:G	0	54516494	G	T
12	chr12:54517053:G:A	0	54517053	A	G
12	chr12:54517642:C:T	0	54517642	T	C
12	chr12:54517984:C:T	0	54517984	T	C
12	chr12:54518080:T:C	0	54518080	C	T
12	chr12:54518090:A:C	0	54518090	C	A
12	chr12:54518199:G:A	0	54518199	A	G
12	chr12:54519352:T:G	0	54519352	G	T
12	chr12:54520182:G:C	0	54520182	C	G
12	chr12:54520533:A:G	0	54520533	G	A
12	chr12:54520867:A:G	0	54520867	G	A
12	chr12:54525263:C:T	0	54525263	T	C
12	chr12:54525672:C:T	0	54525672	T	C
12	chr12:54525868:A:G	0	54525868	G	A
12	chr12:54525966:C:A	0	54525966	A	C
12	chr12:54526782:T:C	0	54526782	C	T
12	chr12:54526995:T:C	0	54526995	C	T
12	chr12:54528556:A:G	0	54528556	G	A
12	chr12:54528702:C:T	0	54528702	T	C
12	chr12:54529250:C:T	0	54529250	T	C
12	chr12:54529298:A:G	0	54529298	G	A
12	chr12:54530362:C:T	0	54530362	T	C
12	chr12:54530396:G:A	0	54530396	A	G
12	chr12:54530720:C:T	0	54530720	T	C
12	chr12:54530988:G:A	0	54530988	A	G
12	chr12:54531890:T:G	0	54531890	G	T
12	chr12:54532545:G:A	0	54532545	A	G
12	chr12:54533033:T:G	0	54533033	G	T
12	chr12:54534813:T:A	0	54534813	A	T
12	chr12:54534850:C:T	0	54534850	T	C
12	chr12:54535488:C:G	0	54535488	G	C
12	chr12:54535580:C:T	0	54535580	T	C
12	chr12:54536747:A:G	0	54536747	G	A
12	chr12:54537130:A:G	0	54537130	G	A
12	chr12:54537521:G:A	0	54537521	A	G
12	chr12:54537771:A:G	0	54537771	G	A
12	chr12:54537829:G:A	0	54537829	A	G
12	chr12:54537922:A:G	0	54537922	G	A
12	chr12:54539004:T:C	0	54539004	C	T
12	chr12:54541148:A:G	0	54541148	G	A
12	chr12:54544257:G:A	0	54544257	A	G
12	chr12:54548055:G:A	0	54548055	A	G
12	chr12:54548320:C:A	0	54548320	A	C
12	chr12:54549102:G:A	0	54549102	A	G
12	chr12:54550511:A:G	0	54550511	G	A
12	chr12:54550525:T:G	0	54550525	G	T
12	chr12:54550834:T:C	0	54550834	C	T
12	chr12:54551281:G:T	0	54551281	T	G
12	chr12:54551659:A:C	0	54551659	C	A
12	chr12:54552063:T:C	0	54552063	C	T
12	chr12:54552940:T:A	0	54552940	A	T
12	chr12:54553174:AC:A	0	54553174	A	AC
12	chr12:54554236:T:C	0	54554236	C	T
12	chr12:54554999:T:C	0	54554999	C	T
12	chr12:54555483:A:G	0	54555483	G	A
12	chr12:54556443:C:T	0	54556443	T	C
12	chr12:54556546:G:A	0	54556546	A	G
12	chr12:54557704:C:T	0	54557704	T	C
12	chr12:54557733:G:T	0	54557733	T	G
12	chr12:54557828:A:G	0	54557828	G	A
12	chr12:54559316:G:A	0	54559316	A	G
12	chr12:54560522:C:T	0	54560522	T	C
12	chr12:54560912:C:T	0	54560912	T	C
12	chr12:54561677:A:G	0	54561677	G	A
12	chr12:54562326:G:A	0	54562326	A	G
12	chr12:54562960:A:G	0	54562960	G	A
12	chr12:54566007:C:A	0	54566007	A	C
12	chr12:54568102:T:C	0	54568102	C	T
12	chr12:54568742:G:A	0	54568742	A	G
12	chr12:54569978:A:G	0	54569978	G	A
12	chr12:54570123:T:C	0	54570123	C	T
12	chr12:54570691:G:A	0	54570691	A	G
12	chr12:54571413:C:A	0	54571413	A	C
12	chr12:54572973:G:A	0	54572973	A	G
12	chr12:54573017:G:C	0	54573017	C	G
12	chr12:54573955:G:A	0	54573955	A	G
12	chr12:54574117:C:T	0	54574117	T	C
12	chr12:54576452:G:A	0	54576452	A	G
12	chr12:54576670:T:C	0	54576670	C	T
12	chr12:54577563:C:G	0	54577563	G	C
12	chr12:54577598:T:C	0	54577598	C	T
12	chr12:54577670:C:G	0	54577670	G	C
12	chr12:54577813:G:A	0	54577813	A	G
12	chr12:54578515:C:T	0	54578515	T	C
12	chr12:54578815:C:T	0	54578815	T	C
12	chr12:54579059:A:G	0	54579059	G	A
12	chr12:54580687:T:C	0	54580687	C	T
12	chr12:54581019:C:T	0	54581019	T	C
12	chr12:54582328:C:T	0	54582328	T	C
12	chr12:54584441:T:C	0	54584441	C	T
12	chr12:54584589:G:C	0	54584589	C	G
12	chr12:54585037:CA:C	0	54585037	C	CA
12	chr12:54585609:G:C	0	54585609	C	G
12	chr12:54585975:T:A	0	54585975	A	T
12	chr12:54586431:C:T	0	54586431	T	C
12	chr12:54586946:G:A	0	54586946	A	G
12	chr12:54587362:T:C	0	54587362	C	T
12	chr12:54587828:C:A	0	54587828	A	C
12	chr12:54587841:G:A	0	54587841	A	G
12	chr12:54587866:G:A	0	54587866	A	G
12	chr12:54588776:C:A	0	54588776	A	C
12	chr12:54590549:T:C	0	54590549	C	T
12	chr12:54590651:A:G	0	54590651	G	A
12	chr12:54590778:G:C	0	54590778	C	G
12	chr12:54591578:A:G	0	54591578	G	A
12	chr12:54596339:T:C	0	54596339	C	T
12	chr12:54597165:A:T	0	54597165	T	A
12	chr12:54598064:GA:G	0	54598064	G	GA
12	chr12:54598454:G:A	0	54598454	A	G
12	chr12:54598598:T:A	0	54598598	A	T
12	chr12:54599223:G:A	0	54599223	A	G
12	chr12:54599384:G:C	0	54599384	C	G
12	chr12:54599398:T:C	0	54599398	C	T
12	chr12:54600016:T:A	0	54600016	A	T
12	chr12:54600495:C:T	0	54600495	T	C
12	chr12:54601229:A:G	0	54601229	G	A
12	chr12:54601351:G:A	0	54601351	A	G
12	chr12:54601442:A:G	0	54601442	G	A
12	chr12:54601984:C:T	0	54601984	T	C
12	chr12:54602032:C:T	0	54602032	T	C
12	chr12:54602088:C:T	0	54602088	T	C
12	chr12:54602111:G:A	0	54602111	A	G
12	chr12:54602577:C:T	0	54602577	T	C
12	chr12:54603588:T:C	0	54603588	C	T
12	chr12:54603605:G:A	0	54603605	A	G
12	chr12:54604050:G:A	0	54604050	A	G
12	chr12:54604254:G:A	0	54604254	A	G
12	chr12:54604338:A:G	0	54604338	G	A
12	chr12:54604756:C:T	0	54604756	T	C
12	chr12:54604888:T:C	0	54604888	C	T
12	chr12:54605051:T:C	0	54605051	C	T
12	chr12:54606505:C:T	0	54606505	T	C
12	chr12:54606679:A:G	0	54606679	G	A
12	chr12:54606825:G:A	0	54606825	A	G
12	chr12:54607122:C:T	0	54607122	T	C
12	chr12:54607460:G:A	0	54607460	A	G
12	chr12:54607807:A:G	0	54607807	G	A
12	chr12:54607918:A:G	0	54607918	G	A
12	chr12:54607931:A:G	0	54607931	G	A
12	chr12:54608076:T:C	0	54608076	C	T
12	chr12:54608230:C:T	0	54608230	T	C
12	chr12:54608269:C:G	0	54608269	G	C
12	chr12:54608625:G:A	0	54608625	A	G
12	chr12:54608747:T:C	0	54608747	C	T
12	chr12:54608886:G:C	0	54608886	C	G
12	chr12:54609646:CTG:C	0	54609646	C	CTG
12	chr12:54609873:A:G	0	54609873	G	A
12	chr12:54610147:G:A	0	54610147	A	G
12	chr12:54610874:G:C	0	54610874	C	G
12	chr12:54612242:C:T	0	54612242	T	C
12	chr12:54613332:G:A	0	54613332	A	G
12	chr12:54613861:T:C	0	54613861	C	T
12	chr12:54614117:T:C	0	54614117	C	T
12	chr12:54615029:G:A	0	54615029	A	G
12	chr12:54617110:A:C	0	54617110	C	A
12	chr12:54617776:G:A	0	54617776	A	G
12	chr12:54620032:T:G	0	54620032	G	T
12	chr12:54620251:C:T	0	54620251	T	C
12	chr12:54620368:A:G	0	54620368	G	A
12	chr12:54622923:C:T	0	54622923	T	C
12	chr12:54623128:A:G	0	54623128	G	A
12	chr12:54623236:G:A	0	54623236	A	G
12	chr12:54625873:G:A	0	54625873	A	G
12	chr12:54626237:G:A	0	54626237	A	G
12	chr12:54627267:A:G	0	54627267	G	A
12	chr12:54627833:T:A	0	54627833	A	T
12	chr12:54628879:C:G	0	54628879	G	C
12	chr12:54634262:T:G	0	54634262	G	T
12	chr12:54635024:C:A	0	54635024	A	C
12	chr12:54637219:C:T	0	54637219	T	C
12	chr12:54637534:G:A	0	54637534	A	G
12	chr12:54638197:A:G	0	54638197	G	A
12	chr12:54641124:G:A	0	54641124	A	G
12	chr12:54642743:A:G	0	54642743	G	A
12	chr12:54642866:T:C	0	54642866	C	T
12	chr12:54643142:G:C	0	54643142	C	G
12	chr12:54643739:C:A	0	54643739	A	C
12	chr12:54644178:C:T	0	54644178	T	C
12	chr12:54645360:A:G	0	54645360	G	A
12	chr12:54645878:A:C	0	54645878	C	A
12	chr12:54646033:TG:T	0	54646033	T	TG
12	chr12:54646485:C:G	0	54646485	G	C
12	chr12:54646721:C:T	0	54646721	T	C
12	chr12:54647295:T:A	0	54647295	A	T
12	chr12:54648334:A:G	0	54648334	G	A
12	chr12:54648576:T:G	0	54648576	G	T
12	chr12:54649023:T:G	0	54649023	G	T
12	chr12:54649174:T:C	0	54649174	C	T
12	chr12:54649251:A:G	0	54649251	G	A
12	chr12:54649294:A:C	0	54649294	C	A
12	chr12:54649449:T:G	0	54649449	G	T
12	chr12:54649708:G:A	0	54649708	A	G
12	chr12:54649814:T:C	0	54649814	C	T
12	chr12:54649901:C:G	0	54649901	G	C
12	chr12:54650450:G:A	0	54650450	A	G
12	chr12:54651053:A:T	0	54651053	T	A
12	chr12:54651055:A:T	0	54651055	T	A
12	chr12:54651149:A:G	0	54651149	G	A
12	chr12:54651387:C:T	0	54651387	T	C
12	chr12:54651423:G:A	0	54651423	A	G
12	chr12:54652723:G:T	0	54652723	T	G
12	chr12:54652943:C:T	0	54652943	T	C
12	chr12:54653405:T:C	0	54653405	C	T
12	chr12:54653539:A:G	0	54653539	G	A
12	chr12:54653547:G:A	0	54653547	A	G
12	chr12:54653866:C:T	0	54653866	T	C
12	chr12:54654172:T:A	0	54654172	A	T
12	chr12:54655606:A:G	0	54655606	G	A
12	chr12:54655666:C:G	0	54655666	G	C
12	chr12:54656712:C:G	0	54656712	G	C
12	chr12:54656979:C:T	0	54656979	T	C
12	chr12:54657863:T:C	0	54657863	C	T
12	chr12:54658881:C:T	0	54658881	T	C
12	chr12:54659390:C:T	0	54659390	T	C
12	chr12:54659525:A:G	0	54659525	G	A
12	chr12:54659759:C:T	0	54659759	T	C
12	chr12:54660410:A:G	0	54660410	G	A
12	chr12:54660710:G:A	0	54660710	A	G
12	chr12:54661397:G:A	0	54661397	A	G
12	chr12:54661416:C:T	0	54661416	T	C
12	chr12:54662227:A:G	0	54662227	G	A
12	chr12:54663068:TA:T	0	54663068	T	TA
12	chr12:54663658:C:G	0	54663658	G	C
12	chr12:54663955:T:A	0	54663955	A	T
12	chr12:54664429:C:G	0	54664429	G	C
12	chr12:54664527:T:C	0	54664527	C	T
12	chr12:54664539:G:A	0	54664539	A	G
12	chr12:54664667:T:C	0	54664667	C	T
12	chr12:54664927:G:A	0	54664927	A	G
12	chr12:54665118:G:T	0	54665118	T	G
12	chr12:54665122:A:G	0	54665122	G	A
12	chr12:54665371:C:A	0	54665371	A	C
12	chr12:54665489:C:A	0	54665489	A	C
12	chr12:54665524:C:T	0	54665524	T	C
12	chr12:54666764:A:T	0	54666764	T	A
12	chr12:54667224:C:T	0	54667224	T	C
12	chr12:54667423:C:T	0	54667423	T	C
12	chr12:54667687:A:T	0	54667687	T	A
12	chr12:54667711:C:T	0	54667711	T	C
12	chr12:54667831:C:T	0	54667831	T	C
12	chr12:54668147:A:G	0	54668147	G	A
12	chr12:54668248:C:T	0	54668248	T	C
12	chr12:54669412:A:G	0	54669412	G	A
12	chr12:54669560:A:G	0	54669560	G	A
12	chr12:54669697:T:C	0	54669697	C	T
12	chr12:54670330:T:C	0	54670330	C	T
12	chr12:54670705:G:A	0	54670705	A	G
12	chr12:54671414:C:T	0	54671414	T	C
12	chr12:54671611:G:A	0	54671611	A	G
12	chr12:54671749:C:T	0	54671749	T	C
12	chr12:54673243:G:C	0	54673243	C	G
12	chr12:54673556:T:C	0	54673556	C	T
12	chr12:54673683:G:A	0	54673683	A	G
12	chr12:54674139:G:T	0	54674139	T	G
12	chr12:54674378:G:A	0	54674378	A	G
12	chr12:54674451:T:A	0	54674451	A	T
12	chr12:54674524:CTTTTTTCTTT:C	0	54674524	C	CTTTTTTCTTT
12	chr12:54674606:C:G	0	54674606	G	C
12	chr12:54674812:C:T	0	54674812	T	C
12	chr12:54674918:A:G	0	54674918	G	A
12	chr12:54675835:A:G	0	54675835	G	A
12	chr12:54676135:AG:A	0	54676135	A	AG
12	chr12:54677000:T:C	0	54677000	C	T
12	chr12:54677598:C:T	0	54677598	T	C
12	chr12:54678106:G:A	0	54678106	A	G
12	chr12:54678282:C:T	0	54678282	T	C
12	chr12:54678809:C:T	0	54678809	T	C
12	chr12:54678919:G:A	0	54678919	A	G
12	chr12:54679221:G:A	0	54679221	A	G
12	chr12:54679377:G:T	0	54679377	T	G
12	chr12:54680064:T:A	0	54680064	A	T
12	chr12:54680191:G:A	0	54680191	A	G
12	chr12:54680222:T:C	0	54680222	C	T
12	chr12:54680652:C:G	0	54680652	G	C
12	chr12:54680747:C:T	0	54680747	T	C
12	chr12:54680803:A:G	0	54680803	G	A
12	chr12:54681653:G:A	0	54681653	A	G
12	chr12:54681990:A:G	0	54681990	G	A
12	chr12:54682812:C:G	0	54682812	G	C
12	chr12:54683153:G:A	0	54683153	A	G
12	chr12:54683277:C:T	0	54683277	T	C
12	chr12:54683531:G:A	0	54683531	A	G
12	chr12:54683641:C:T	0	54683641	T	C
12	chr12:54683661:A:G	0	54683661	G	A
12	chr12:54683968:C:T	0	54683968	T	C
12	chr12:54684801:G:A	0	54684801	A	G
12	chr12:54685000:G:A	0	54685000	A	G
12	chr12:54685146:A:T	0	54685146	T	A
12	chr12:54685398:C:T	0	54685398	T	C
12	chr12:54685570:G:A	0	54685570	A	G
12	chr12:54685900:G:C	0	54685900	C	G
12	chr12:54686205:A:G	0	54686205	G	A
12	chr12:54686314:A:G	0	54686314	G	A
12	chr12:54686597:A:C	0	54686597	C	A
12	chr12:54687664:GC:G	0	54687664	G	GC
12	chr12:54688300:T:C	0	54688300	C	T
12	chr12:54689049:A:G	0	54689049	G	A
12	chr12:54689236:A:T	0	54689236	T	A
12	chr12:54689325:T:A	0	54689325	A	T
12	chr12:54689565:C:T	0	54689565	T	C
12	chr12:54690127:T:C	0	54690127	C	T
12	chr12:54690472:G:C	0	54690472	C	G
12	chr12:54690494:G:A	0	54690494	A	G
12	chr12:54690687:G:A	0	54690687	A	G
12	chr12:54691538:C:T	0	54691538	T	C
12	chr12:54691694:A:G	0	54691694	G	A
12	chr12:54692049:T:A	0	54692049	A	T
12	chr12:54692333:G:A	0	54692333	A	G
12	chr12:54692354:T:C	0	54692354	C	T
12	chr12:54692497:G:A	0	54692497	A	G
12	chr12:54692533:C:G	0	54692533	G	C
12	chr12:54692537:C:T	0	54692537	T	C
12	chr12:54692810:C:A	0	54692810	A	C
12	chr12:54694013:T:A	0	54694013	A	T
12	chr12:54694893:A:C	0	54694893	C	A
12	chr12:54694936:T:A	0	54694936	A	T
12	chr12:54695756:C:T	0	54695756	T	C
12	chr12:54696512:T:C	0	54696512	C	T
12	chr12:54696788:C:T	0	54696788	T	C
12	chr12:54697269:A:G	0	54697269	G	A
12	chr12:54697573:G:A	0	54697573	A	G
12	chr12:54697654:T:C	0	54697654	C	T
12	chr12:54698105:G:A	0	54698105	A	G
12	chr12:54698240:C:G	0	54698240	G	C
12	chr12:54698521:C:T	0	54698521	T	C
12	chr12:54698590:A:T	0	54698590	T	A
12	chr12:54699115:A:G	0	54699115	G	A
12	chr12:54699166:G:A	0	54699166	A	G
12	chr12:54699653:G:A	0	54699653	A	G
12	chr12:54701058:G:C	0	54701058	C	G
12	chr12:54701753:C:G	0	54701753	G	C
12	chr12:54701878:G:A	0	54701878	A	G
12	chr12:54702109:G:A	0	54702109	A	G
12	chr12:54702244:A:G	0	54702244	G	A
12	chr12:54702320:A:G	0	54702320	G	A
12	chr12:54702726:ACCATGTATCCATTAGTTATAATGGAT:A	0	54702726	A	ACCATGTATCCATTAGTTATAATGGAT
12	chr12:54702905:T:C	0	54702905	C	T
12	chr12:54703131:T:G	0	54703131	G	T
12	chr12:54703190:T:C	0	54703190	C	T
12	chr12:54703621:C:T	0	54703621	T	C
12	chr12:54704731:G:A	0	54704731	A	G
12	chr12:54705379:T:G	0	54705379	G	T
12	chr12:54705692:C:G	0	54705692	G	C
12	chr12:54706707:G:A	0	54706707	A	G
12	chr12:54706752:C:A	0	54706752	A	C
12	chr12:54706840:A:G	0	54706840	G	A
12	chr12:54707407:A:T	0	54707407	T	A
12	chr12:54707817:G:A	0	54707817	A	G
12	chr12:54708700:T:A	0	54708700	A	T
12	chr12:54709045:A:G	0	54709045	G	A
12	chr12:54709050:T:C	0	54709050	C	T
12	chr12:54709295:T:G	0	54709295	G	T
12	chr12:54709339:G:A	0	54709339	A	G
12	chr12:54709370:G:A	0	54709370	A	G
12	chr12:54709414:G:A	0	54709414	A	G
12	chr12:54709838:T:A	0	54709838	A	T
12	chr12:54710810:G:A	0	54710810	A	G
12	chr12:54711052:A:G	0	54711052	G	A
12	chr12:54711221:C:T	0	54711221	T	C
12	chr12:54711551:T:A	0	54711551	A	T
12	chr12:54713251:C:T	0	54713251	T	C
12	chr12:54713319:C:T	0	54713319	T	C
12	chr12:54713529:A:G	0	54713529	G	A
12	chr12:54713890:G:T	0	54713890	T	G
12	chr12:54713981:G:A	0	54713981	A	G
12	chr12:54714179:G:A	0	54714179	A	G
12	chr12:54715305:A:G	0	54715305	G	A
12	chr12:54717776:A:C	0	54717776	C	A
12	chr12:54720289:C:T	0	54720289	T	C
12	chr12:54720684:A:G	0	54720684	G	A
12	chr12:54720785:A:G	0	54720785	G	A
12	chr12:54722651:C:G	0	54722651	G	C
12	chr12:54722969:AC:A	0	54722969	A	AC
12	chr12:54723112:A:G	0	54723112	G	A
12	chr12:54724011:C:T	0	54724011	T	C
12	chr12:54724205:C:T	0	54724205	T	C
12	chr12:54725406:A:G	0	54725406	G	A
12	chr12:54727409:T:C	0	54727409	C	T
12	chr12:54727804:A:G	0	54727804	G	A
12	chr12:54728089:A:G	0	54728089	G	A
12	chr12:54728218:G:A	0	54728218	A	G
12	chr12:54729038:A:T	0	54729038	T	A
12	chr12:54730936:G:C	0	54730936	C	G
12	chr12:54730949:T:C	0	54730949	C	T
12	chr12:54730993:C:T	0	54730993	T	C
12	chr12:54731134:G:A	0	54731134	A	G
12	chr12:54731388:C:T	0	54731388	T	C
12	chr12:54731648:G:A	0	54731648	A	G
12	chr12:54731656:G:A	0	54731656	A	G
12	chr12:54732003:A:G	0	54732003	G	A
12	chr12:54732015:A:G	0	54732015	G	A
12	chr12:54732812:T:C	0	54732812	C	T
12	chr12:54732971:G:C	0	54732971	C	G
12	chr12:54733137:A:G	0	54733137	G	A
12	chr12:54734387:A:G	0	54734387	G	A
12	chr12:54736888:C:T	0	54736888	T	C
12	chr12:54737114:T:A	0	54737114	A	T
12	chr12:54737300:T:G	0	54737300	G	T
12	chr12:54737912:TTC:T	0	54737912	T	TTC
12	chr12:54739608:C:A	0	54739608	A	C
12	chr12:54739635:T:C	0	54739635	C	T
12	chr12:54741063:A:G	0	54741063	G	A
12	chr12:54741598:A:G	0	54741598	G	A
12	chr12:54743089:A:G	0	54743089	G	A
12	chr12:54743254:G:A	0	54743254	A	G
12	chr12:54744711:A:AATCAC	0	54744711	AATCAC	A
12	chr12:54744723:C:T	0	54744723	T	C
12	chr12:54745735:T:C	0	54745735	C	T
12	chr12:54746618:C:T	0	54746618	T	C
12	chr12:54747242:A:C	0	54747242	C	A
12	chr12:54748061:A:G	0	54748061	G	A
12	chr12:54748206:T:C	0	54748206	C	T
12	chr12:54751359:C:A	0	54751359	A	C
12	chr12:54752373:G:A	0	54752373	A	G
12	chr12:54753194:G:A	0	54753194	A	G
12	chr12:54753322:T:G	0	54753322	G	T
12	chr12:54753349:A:G	0	54753349	G	A
12	chr12:54753766:G:C	0	54753766	C	G
12	chr12:54754502:G:A	0	54754502	A	G
12	chr12:54754751:G:A	0	54754751	A	G
12	chr12:54755245:A:G	0	54755245	G	A
12	chr12:54755476:T:C	0	54755476	C	T
12	chr12:54755701:T:C	0	54755701	C	T
12	chr12:54755779:A:G	0	54755779	G	A
12	chr12:54756493:G:T	0	54756493	T	G
12	chr12:54756664:C:T	0	54756664	T	C
12	chr12:54758504:C:T	0	54758504	T	C
12	chr12:54758673:T:G	0	54758673	G	T
12	chr12:54759127:G:A	0	54759127	A	G
12	chr12:54759867:A:T	0	54759867	T	A
12	chr12:54760074:A:T	0	54760074	T	A
12	chr12:54760078:G:T	0	54760078	T	G
12	chr12:54760087:A:G	0	54760087	G	A
12	chr12:54760439:C:T	0	54760439	T	C
12	chr12:54761283:G:A	0	54761283	A	G
12	chr12:54761366:T:A	0	54761366	A	T
12	chr12:54761367:C:T	0	54761367	T	C
12	chr12:54761651:T:C	0	54761651	C	T
12	chr12:54762747:T:C	0	54762747	C	T
12	chr12:54763237:G:T	0	54763237	T	G
12	chr12:54763362:C:G	0	54763362	G	C
12	chr12:54764408:C:T	0	54764408	T	C
12	chr12:54764856:TG:T	0	54764856	T	TG
12	chr12:54764925:T:A	0	54764925	A	T
12	chr12:54765590:C:T	0	54765590	T	C
12	chr12:54765755:G:A	0	54765755	A	G
12	chr12:54766543:C:T	0	54766543	T	C
12	chr12:54766926:T:C	0	54766926	C	T
12	chr12:54767304:T:G	0	54767304	G	T
12	chr12:54767541:G:A	0	54767541	A	G
12	chr12:54767917:T:C	0	54767917	C	T
12	chr12:54767963:A:C	0	54767963	C	A
12	chr12:54768154:G:A	0	54768154	A	G
12	chr12:54769175:T:C	0	54769175	C	T
12	chr12:54769346:C:T	0	54769346	T	C
12	chr12:54769436:G:A	0	54769436	A	G
12	chr12:54769641:T:C	0	54769641	C	T
12	chr12:54770960:C:A	0	54770960	A	C
12	chr12:54771028:G:A	0	54771028	A	G
12	chr12:54771029:T:C	0	54771029	C	T
12	chr12:54771366:C:T	0	54771366	T	C
12	chr12:54771600:A:C	0	54771600	C	A
12	chr12:54772352:T:C	0	54772352	C	T
12	chr12:54772738:G:A	0	54772738	A	G
12	chr12:54774341:C:T	0	54774341	T	C
12	chr12:54774345:C:T	0	54774345	T	C
12	chr12:54774840:T:G	0	54774840	G	T
12	chr12:54775954:C:T	0	54775954	T	C
12	chr12:54776218:T:C	0	54776218	C	T
12	chr12:54776336:A:T	0	54776336	T	A
12	chr12:54776678:T:C	0	54776678	C	T
12	chr12:54776924:C:G	0	54776924	G	C
12	chr12:54777596:C:G	0	54777596	G	C
12	chr12:54777753:T:C	0	54777753	C	T
12	chr12:54778137:T:C	0	54778137	C	T
12	chr12:54778287:A:G	0	54778287	G	A
12	chr12:54778528:G:A	0	54778528	A	G
12	chr12:54778631:C:T	0	54778631	T	C
12	chr12:54778639:C:T	0	54778639	T	C
12	chr12:54778779:T:A	0	54778779	A	T
12	chr12:54780291:C:T	0	54780291	T	C
12	chr12:54780593:A:C	0	54780593	C	A
12	chr12:54780645:G:A	0	54780645	A	G
12	chr12:54780949:C:T	0	54780949	T	C
12	chr12:54780958:T:G	0	54780958	G	T
12	chr12:54781459:G:A	0	54781459	A	G
12	chr12:54781820:A:G	0	54781820	G	A
12	chr12:54784165:A:T	0	54784165	T	A
12	chr12:54786882:G:T	0	54786882	T	G
12	chr12:54787315:C:G	0	54787315	G	C
12	chr12:54787483:T:G	0	54787483	G	T
12	chr12:54787592:G:A	0	54787592	A	G
12	chr12:54788284:G:A	0	54788284	A	G
12	chr12:54788334:A:G	0	54788334	G	A
12	chr12:54795156:T:C	0	54795156	C	T
12	chr12:54795233:C:G	0	54795233	G	C
12	chr12:54795586:C:T	0	54795586	T	C
12	chr12:54795878:C:T	0	54795878	T	C
12	chr12:54795939:C:T	0	54795939	T	C
12	chr12:54796110:G:A	0	54796110	A	G
12	chr12:54796301:T:C	0	54796301	C	T
12	chr12:54796866:G:A	0	54796866	A	G
12	chr12:54797349:T:C	0	54797349	C	T
12	chr12:54798058:A:T	0	54798058	T	A
12	chr12:54798905:A:G	0	54798905	G	A
12	chr12:54799561:T:G	0	54799561	G	T
12	chr12:54800730:G:A	0	54800730	A	G
12	chr12:54801381:G:A	0	54801381	A	G
12	chr12:54801589:C:G	0	54801589	G	C
12	chr12:54801861:C:T	0	54801861	T	C
12	chr12:54801871:TTC:T	0	54801871	T	TTC
12	chr12:54802215:C:G	0	54802215	G	C
12	chr12:54802278:T:C	0	54802278	C	T
12	chr12:54802939:C:T	0	54802939	T	C
12	chr12:54803460:C:T	0	54803460	T	C
12	chr12:54803862:T:G	0	54803862	G	T
12	chr12:54804252:C:A	0	54804252	A	C
12	chr12:54805287:T:C	0	54805287	C	T
12	chr12:54805414:A:G	0	54805414	G	A
12	chr12:54805451:C:T	0	54805451	T	C
12	chr12:54806003:T:C	0	54806003	C	T
12	chr12:54806085:A:G	0	54806085	G	A
12	chr12:54806697:A:G	0	54806697	G	A
12	chr12:54806965:G:A	0	54806965	A	G
12	chr12:54807461:G:T	0	54807461	T	G
12	chr12:54807981:G:A	0	54807981	A	G
12	chr12:54808972:C:CAATA	0	54808972	CAATA	C
12	chr12:54808987:C:A	0	54808987	A	C
12	chr12:54809177:A:C	0	54809177	C	A
12	chr12:54809418:C:T	0	54809418	T	C
12	chr12:54810279:G:A	0	54810279	A	G
12	chr12:54810310:A:G	0	54810310	G	A
12	chr12:54810575:C:A	0	54810575	A	C
12	chr12:54810693:C:T	0	54810693	T	C
12	chr12:54810747:T:C	0	54810747	C	T
12	chr12:54811036:A:C	0	54811036	C	A
12	chr12:54811423:T:C	0	54811423	C	T
12	chr12:54811540:G:A	0	54811540	A	G
12	chr12:54811571:A:G	0	54811571	G	A
12	chr12:54811585:C:T	0	54811585	T	C
12	chr12:54811654:C:T	0	54811654	T	C
12	chr12:54811737:C:T	0	54811737	T	C
12	chr12:54811773:G:A	0	54811773	A	G
12	chr12:54811787:C:T	0	54811787	T	C
12	chr12:54811898:G:T	0	54811898	T	G
12	chr12:54811902:T:C	0	54811902	C	T
12	chr12:54811912:A:G	0	54811912	G	A
12	chr12:54811976:G:A	0	54811976	A	G
12	chr12:54811995:G:C	0	54811995	C	G
12	chr12:54812124:A:G	0	54812124	G	A
12	chr12:54812460:C:T	0	54812460	T	C
12	chr12:54812525:A:G	0	54812525	G	A
12	chr12:54812681:G:A	0	54812681	A	G
12	chr12:54812704:G:A	0	54812704	A	G
12	chr12:54812725:C:T	0	54812725	T	C
12	chr12:54812733:C:T	0	54812733	T	C
12	chr12:54812802:G:A	0	54812802	A	G
12	chr12:54812884:C:T	0	54812884	T	C
12	chr12:54813188:A:C	0	54813188	C	A
12	chr12:54813257:C:T	0	54813257	T	C
12	chr12:54813318:G:A	0	54813318	A	G
12	chr12:54813327:A:G	0	54813327	G	A
12	chr12:54813924:GA:G	0	54813924	G	GA
12	chr12:54814122:G:A	0	54814122	A	G
12	chr12:54814126:G:T	0	54814126	T	G
12	chr12:54814362:G:A	0	54814362	A	G
12	chr12:54814364:T:C	0	54814364	C	T
12	chr12:54814554:G:A	0	54814554	A	G
12	chr12:54814687:G:A	0	54814687	A	G
12	chr12:54814747:T:C	0	54814747	C	T
12	chr12:54814863:C:G	0	54814863	G	C
12	chr12:54815444:T:C	0	54815444	C	T
12	chr12:54815536:T:C	0	54815536	C	T
12	chr12:54815569:T:C	0	54815569	C	T
12	chr12:54815571:C:T	0	54815571	T	C
12	chr12:54815670:C:T	0	54815670	T	C
12	chr12:54815738:G:A	0	54815738	A	G
12	chr12:54815755:G:A	0	54815755	A	G
12	chr12:54815922:T:C	0	54815922	C	T
12	chr12:54815923:G:A	0	54815923	A	G
12	chr12:54816033:A:G	0	54816033	G	A
12	chr12:54816105:C:T	0	54816105	T	C
12	chr12:54816614:A:G	0	54816614	G	A
12	chr12:54816970:G:T	0	54816970	T	G
12	chr12:54817283:GT:G	0	54817283	G	GT
12	chr12:54817525:T:C	0	54817525	C	T
12	chr12:54817569:T:G	0	54817569	G	T
12	chr12:54817800:C:A	0	54817800	A	C
12	chr12:54817982:T:C	0	54817982	C	T
12	chr12:54818210:A:G	0	54818210	G	A
12	chr12:54818439:A:G	0	54818439	G	A
12	chr12:54818464:T:C	0	54818464	C	T
12	chr12:54818465:G:A	0	54818465	A	G
12	chr12:54818506:A:G	0	54818506	G	A
12	chr12:54818538:T:C	0	54818538	C	T
12	chr12:54818573:T:C	0	54818573	C	T
12	chr12:54819011:G:T	0	54819011	T	G
12	chr12:54819422:T:C	0	54819422	C	T
12	chr12:54819537:G:A	0	54819537	A	G
12	chr12:54819644:C:T	0	54819644	T	C
12	chr12:54819655:C:A	0	54819655	A	C
12	chr12:54819768:C:T	0	54819768	T	C
12	chr12:54819850:T:C	0	54819850	C	T
12	chr12:54819894:A:G	0	54819894	G	A
12	chr12:54819960:A:G	0	54819960	G	A
12	chr12:54820381:C:G	0	54820381	G	C
12	chr12:54820686:A:C	0	54820686	C	A
12	chr12:54820694:C:T	0	54820694	T	C
12	chr12:54820894:G:A	0	54820894	A	G
12	chr12:54821333:T:C	0	54821333	C	T
12	chr12:54821530:C:A	0	54821530	A	C
12	chr12:54821594:G:A	0	54821594	A	G
12	chr12:54821970:G:A	0	54821970	A	G
12	chr12:54822055:T:C	0	54822055	C	T
12	chr12:54822105:C:T	0	54822105	T	C
12	chr12:54822113:C:T	0	54822113	T	C
12	chr12:54822249:C:G	0	54822249	G	C
12	chr12:54822631:C:T	0	54822631	T	C
12	chr12:54822774:C:T	0	54822774	T	C
12	chr12:54822914:A:G	0	54822914	G	A
12	chr12:54822988:TG:T	0	54822988	T	TG
12	chr12:54823459:A:T	0	54823459	T	A
12	chr12:54824109:T:C	0	54824109	C	T
12	chr12:54824206:T:C	0	54824206	C	T
12	chr12:54824758:TA:T	0	54824758	T	TA
12	chr12:54824916:A:G	0	54824916	G	A
12	chr12:54825282:C:T	0	54825282	T	C
12	chr12:54825618:A:T	0	54825618	T	A
12	chr12:54825878:G:C	0	54825878	C	G
12	chr12:54825888:G:C	0	54825888	C	G
12	chr12:54825985:C:A	0	54825985	A	C
12	chr12:54826467:A:G	0	54826467	G	A
12	chr12:54827133:C:A	0	54827133	A	C
12	chr12:54827138:G:A	0	54827138	A	G
12	chr12:54827235:G:C	0	54827235	C	G
12	chr12:54827515:A:G	0	54827515	G	A
12	chr12:54827740:T:C	0	54827740	C	T
12	chr12:54827785:A:G	0	54827785	G	A
12	chr12:54828290:G:A	0	54828290	A	G
12	chr12:54828372:G:A	0	54828372	A	G
12	chr12:54828872:C:T	0	54828872	T	C
12	chr12:54829228:C:T	0	54829228	T	C
12	chr12:54829534:G:A	0	54829534	A	G
12	chr12:54829604:G:C	0	54829604	C	G
12	chr12:54829608:G:T	0	54829608	T	G
12	chr12:54829796:C:T	0	54829796	T	C
12	chr12:54829830:TA:T	0	54829830	T	TA
12	chr12:54829928:T:C	0	54829928	C	T
12	chr12:54830415:T:C	0	54830415	C	T
12	chr12:54830472:C:T	0	54830472	T	C
12	chr12:54831142:C:T	0	54831142	T	C
12	chr12:54831831:T:A	0	54831831	A	T
12	chr12:54831919:C:T	0	54831919	T	C
12	chr12:54832779:A:C	0	54832779	C	A
12	chr12:54833493:A:G	0	54833493	G	A
12	chr12:54833597:A:G	0	54833597	G	A
12	chr12:54834652:G:C	0	54834652	C	G
12	chr12:54834730:T:C	0	54834730	C	T
12	chr12:54834740:A:C	0	54834740	C	A
12	chr12:54834802:G:A	0	54834802	A	G
12	chr12:54834959:C:G	0	54834959	G	C
12	chr12:54835010:C:A	0	54835010	A	C
12	chr12:54835077:A:G	0	54835077	G	A
12	chr12:54835333:C:T	0	54835333	T	C
12	chr12:54835869:A:G	0	54835869	G	A
12	chr12:54836466:G:A	0	54836466	A	G
12	chr12:54836572:A:T	0	54836572	T	A
12	chr12:54837049:A:G	0	54837049	G	A
12	chr12:54837471:A:G	0	54837471	G	A
12	chr12:54837506:C:T	0	54837506	T	C
12	chr12:54837754:G:A	0	54837754	A	G
12	chr12:54838841:A:G	0	54838841	G	A
12	chr12:54839070:T:A	0	54839070	A	T
12	chr12:54839177:A:G	0	54839177	G	A
12	chr12:54839733:A:C	0	54839733	C	A
12	chr12:54840039:G:A	0	54840039	A	G
12	chr12:54840634:C:T	0	54840634	T	C
12	chr12:54840805:G:T	0	54840805	T	G
12	chr12:54841061:T:C	0	54841061	C	T
12	chr12:54841174:C:T	0	54841174	T	C
12	chr12:54841291:A:T	0	54841291	T	A
12	chr12:54841606:C:A	0	54841606	A	C
```
