## Supplementary material for "Characterization of shared and ancestry-specific signals driving complex traits using multi-ancestry fine-mapping": mesusieoutput

```
                 eur          afr      eur_afr
   [1,] 0.0003763278 0.0003379533 1.126510e-04
   [2,] 0.0003763278 0.0003373245 1.124414e-04
   [3,] 0.0003763278 0.0003390964 1.130334e-04
   [4,] 0.0003763278 0.0003373293 1.124431e-04
   [5,] 0.0003763278 0.0003033680 1.011225e-04
   [6,] 0.0003763278 0.0003335460 1.111832e-04
   [7,] 0.0003763278 0.0003382218 1.127404e-04
   [8,] 0.0003763278 0.0003382313 1.127436e-04
   [9,] 0.0003763278 0.0003381690 1.127226e-04
  [10,] 0.0003763278 0.0003403205 1.134399e-04
  [11,] 0.0003763278 0.0003394600 1.131531e-04
  [12,] 0.0003763278 0.0003382023 1.127340e-04
  [13,] 0.0003763278 0.0001645267 5.484213e-05
  [14,] 0.0003763278 0.0003298908 1.099463e-04
  [15,] 0.0003763278 0.0003391740 1.130578e-04
  [16,] 0.0003763278 0.0003381807 1.127268e-04
  [17,] 0.0003763278 0.0003164461 1.054821e-04
  [18,] 0.0003763278 0.0004029546 1.343221e-04
  [19,] 0.0003763278 0.0003400241 1.133411e-04
  [20,] 0.0003763278 0.0003400261 1.133418e-04
  [21,] 0.0003763278 0.0003382011 1.127336e-04
  [22,] 0.0003763278 0.0001682651 5.608827e-05
  [23,] 0.0003763278 0.0004906617 1.635592e-04
  [24,] 0.0003763278 0.0003382179 1.127392e-04
  [25,] 0.0003763278 0.0003382491 1.127496e-04
  [26,] 0.0003763278 0.0003400142 1.133378e-04
  [27,] 0.0003763278 0.0003382048 1.127348e-04
  [28,] 0.0003763278 0.0003404949 1.134980e-04
  [29,] 0.0003763278 0.0003382218 1.127405e-04
  [30,] 0.0003763278 0.0001565947 5.219830e-05
  [31,] 0.0003763278 0.0003886853 1.295650e-04
  [32,] 0.0003763278 0.0001628967 5.429890e-05
  [33,] 0.0003763278 0.0003403647 1.134546e-04
  [34,] 0.0004646427 0.0001837239 9.690947e-05
  [35,] 0.0005314440 0.0001838919 1.204898e-04
  [36,] 0.0003763278 0.0003513898 1.171323e-04
  [37,] 0.0003763278 0.0003382191 1.127396e-04
  [38,] 0.0003763278 0.0003403373 1.134455e-04
  [39,] 0.0003763278 0.0003382107 1.127367e-04
  [40,] 0.0003763278 0.0003382218 1.127405e-04
  [41,] 0.0003763278 0.0003411656 1.137216e-04
  [42,] 0.0003763278 0.0001620599 5.401990e-05
  [43,] 0.0003763278 0.0003382383 1.127459e-04
  [44,] 0.0003763278 0.0005295429 1.765185e-04
  [45,] 0.0003763278 0.0003387757 1.129252e-04
  [46,] 0.0003763278 0.0001639279 5.464253e-05
  [47,] 0.0003763278 0.0003382218 1.127405e-04
  [48,] 0.0003763278 0.0001699623 5.665398e-05
  [49,] 0.0003763278 0.0001710542 5.701790e-05
  [50,] 0.0003763278 0.0001753389 5.844604e-05
  [51,] 0.0003763278 0.0003380868 1.126955e-04
  [52,] 0.0003763278 0.0003382747 1.127581e-04
  [53,] 0.0003763278 0.0003383046 1.127680e-04
  [54,] 0.0003763278 0.0001626900 5.422990e-05
  [55,] 0.0003763278 0.0003382278 1.127424e-04
  [56,] 0.0003763278 0.0003382151 1.127382e-04
  [57,] 0.0003763278 0.0003381078 1.127025e-04
  [58,] 0.0003763278 0.0001567020 5.223408e-05
  [59,] 0.0003763278 0.0001654237 5.514112e-05
  [60,] 0.0003763278 0.0003403646 1.134545e-04
  [61,] 0.0004484564 0.0001990281 8.514972e-05
  [62,] 0.0003763278 0.0003382663 1.127553e-04
  [63,] 0.0003763278 0.0003380556 1.126851e-04
  [64,] 0.0003763278 0.0003382218 1.127405e-04
  [65,] 0.0003763278 0.0003389781 1.129925e-04
  [66,] 0.0003763278 0.0003388735 1.129576e-04
  [67,] 0.0003763278 0.0001622562 5.408529e-05
  [68,] 0.0003763278 0.0003731150 1.243703e-04
  [69,] 0.0003763278 0.0003382218 1.127404e-04
  [70,] 0.0003763278 0.0003381788 1.127261e-04
  [71,] 0.0003763278 0.0003389366 1.129787e-04
  [72,] 0.0003763278 0.0003391869 1.130621e-04
  [73,] 0.0003763278 0.0002048101 6.826990e-05
  [74,] 0.0003763278 0.0003381683 1.127226e-04
  [75,] 0.0003763278 0.0001596598 5.321990e-05
  [76,] 0.0003763278 0.0003416016 1.138669e-04
  [77,] 0.0003763278 0.0003382218 1.127405e-04
  [78,] 0.0003763278 0.0003441502 1.147163e-04
  [79,] 0.0003763278 0.0003390378 1.130124e-04
  [80,] 0.0003763278 0.0001619758 5.399206e-05
  [81,] 0.0003763278 0.0001615879 5.386275e-05
  [82,] 0.0003763278 0.0003382530 1.127509e-04
  [83,] 0.0003763278 0.0003376377 1.125459e-04
  [84,] 0.0003763278 0.0003383005 1.127667e-04
  [85,] 0.0003763278 0.0003382530 1.127509e-04
  [86,] 0.0003763278 0.0003382467 1.127488e-04
  [87,] 0.0003763278 0.0001562895 5.209659e-05
  [88,] 0.0003763278 0.0003373544 1.124514e-04
  [89,] 0.0003763278 0.0003382501 1.127499e-04
  [90,] 0.0003763278 0.0003387209 1.129068e-04
  [91,] 0.0003763278 0.0001490323 4.967747e-05
  [92,] 0.0003763278 0.0001689389 5.631324e-05
  [93,] 0.0003763278 0.0002206765 7.355890e-05
  [94,] 0.0003763278 0.0001902361 6.341211e-05
  [95,] 0.0003763278 0.0001888010 6.293376e-05
  [96,] 0.0003763278 0.0001849488 6.164958e-05
  [97,] 0.0003763278 0.0001868967 6.229853e-05
  [98,] 0.0003763278 0.0001606293 5.354308e-05
  [99,] 0.0003763278 0.0001837772 6.125898e-05
 [100,] 0.0003763278 0.0001733708 5.779030e-05
 [101,] 0.0003763278 0.0001898281 6.327614e-05
 [102,] 0.0003763278 0.0001889608 6.298703e-05
 [103,] 0.0003763278 0.0002032318 6.774384e-05
 [104,] 0.0003763278 0.0001719160 5.730532e-05
 [105,] 0.0003763278 0.0001595220 5.317393e-05
 [106,] 0.0003763278 0.0001609328 5.364418e-05
 [107,] 0.0003763278 0.0001619816 5.399386e-05
 [108,] 0.0003763278 0.0002766977 9.222844e-05
 [109,] 0.0003763278 0.0003819861 1.273233e-04
 [110,] 0.0003763278 0.0002039445 6.798153e-05
 [111,] 0.0005146999 0.0005749192 5.117169e-04
 [112,] 0.0003763278 0.0001638285 5.460954e-05
 [113,] 0.0003763278 0.0001614099 5.380334e-05
 [114,] 0.0003763278 0.0002593796 8.645977e-05
 [115,] 0.0003763278 0.0001568598 5.228665e-05
 [116,] 0.0003763278 0.0002845336 9.484471e-05
 [117,] 0.0003763278 0.0001618064 5.393550e-05
 [118,] 0.0011236914 0.0004772066 1.590320e-04
 [119,] 0.0003763278 0.0002231370 7.437629e-05
 [120,] 0.0003763278 0.0003099049 1.032980e-04
 [121,] 0.0003763278 0.0001625981 5.419949e-05
 [122,] 0.0003763278 0.0001634931 5.449786e-05
 [123,] 0.0003763278 0.0001658588 5.528646e-05
 [124,] 0.0003763278 0.0003402662 1.134219e-04
 [125,] 0.0003763278 0.0002166490 7.221674e-05
 [126,] 0.0003763278 0.0003138512 1.046176e-04
 [127,] 0.0003763278 0.0002316463 7.721461e-05
 [128,] 0.0003763278 0.0002240778 7.469304e-05
 [129,] 0.0003763278 0.0001592810 5.309379e-05
 [130,] 0.0003763278 0.0002162328 7.207783e-05
 [131,] 0.0003763278 0.0002404989 8.016548e-05
 [132,] 0.0003763278 0.0003596728 1.198888e-04
 [133,] 0.0003763278 0.0003832951 1.277664e-04
 [134,] 0.0003763278 0.0001999774 6.666169e-05
 [135,] 0.0003763278 0.0002056480 6.855057e-05
 [136,] 0.0003763278 0.0002470847 8.236154e-05
 [137,] 0.0003763278 0.0002457577 8.191924e-05
 [138,] 0.0003763278 0.0001504185 5.013922e-05
 [139,] 0.0003763278 0.0001993600 6.645454e-05
 [140,] 0.0003763278 0.0001987540 6.625220e-05
 [141,] 0.0003763278 0.0001989933 6.633204e-05
 [142,] 0.0003763278 0.0002557563 8.525431e-05
 [143,] 0.0003763278 0.0002006939 6.689880e-05
 [144,] 0.0003763278 0.0002011379 6.704696e-05
 [145,] 0.0003763278 0.0001940244 6.467567e-05
 [146,] 0.0003763278 0.0001955041 6.516896e-05
 [147,] 0.0003763278 0.0001699727 5.665830e-05
 [148,] 0.0003763278 0.0001941741 6.472553e-05
 [149,] 0.0003763278 0.0001993761 6.645970e-05
 [150,] 0.0003763278 0.0002299415 7.664850e-05
 [151,] 0.0003763278 0.0003257179 1.085726e-04
 [152,] 0.0003763278 0.0004412765 1.470897e-04
 [153,] 0.0003763278 0.0002400880 8.003076e-05
 [154,] 0.0003763278 0.0002462127 8.207242e-05
 [155,] 0.0003763278 0.0002408430 8.028246e-05
 [156,] 0.0003763278 0.0002572364 8.574715e-05
 [157,] 0.0003763278 0.0002094374 6.981289e-05
 [158,] 0.0003763278 0.0003703094 1.234413e-04
 [159,] 0.0003763278 0.0001932998 6.443368e-05
 [160,] 0.0003763278 0.0004548477 1.516183e-04
 [161,] 0.0003763278 0.0002278984 7.596749e-05
 [162,] 0.0003763278 0.0002225766 7.419472e-05
 [163,] 0.0003763278 0.0001932854 6.442851e-05
 [164,] 0.0003763278 0.0001780014 5.933355e-05
 [165,] 0.0003763278 0.0001765285 5.884261e-05
 [166,] 0.0003763278 0.0001831874 6.106217e-05
 [167,] 0.0003763278 0.0001666993 5.556645e-05
 [168,] 0.0003763278 0.0001706645 5.688822e-05
 [169,] 0.0003763278 0.0001691411 5.638041e-05
 [170,] 0.0003763278 0.0001694035 5.646787e-05
 [171,] 0.0003763278 0.0001694108 5.647032e-05
 [172,] 0.0003763278 0.0001567336 5.224436e-05
 [173,] 0.0003763278 0.0003506211 1.168742e-04
 [174,] 0.0003763278 0.0001692354 5.641182e-05
 [175,] 0.0003763278 0.0001690144 5.633816e-05
 [176,] 0.0003763278 0.0001687049 5.623499e-05
 [177,] 0.0003763278 0.0001690158 5.633864e-05
 [178,] 0.0003763278 0.0003487449 1.162432e-04
 [179,] 0.0003763278 0.0001695485 5.651622e-05
 [180,] 0.0003763278 0.0002704326 9.014365e-05
 [181,] 0.0003763278 0.0001681122 5.603744e-05
 [182,] 0.0003763278 0.0001678479 5.594934e-05
 [183,] 0.0003763278 0.0003563170 1.187732e-04
 [184,] 0.0003763278 0.0001680517 5.601728e-05
 [185,] 0.0003763278 0.0002068766 6.895980e-05
 [186,] 0.0003763278 0.0001674412 5.581375e-05
 [187,] 0.0003763278 0.0001666322 5.554408e-05
 [188,] 0.0003763278 0.0001679454 5.598181e-05
 [189,] 0.0003763278 0.0001674888 5.582963e-05
 [190,] 0.0003763278 0.0003661839 1.220553e-04
 [191,] 0.0003763278 0.0002560131 8.533754e-05
 [192,] 0.0003763278 0.0002316413 7.721680e-05
 [193,] 0.0003763278 0.0002000893 6.669704e-05
 [194,] 0.0003763278 0.0003939797 1.793064e-04
 [195,] 0.0003763278 0.0006613765 2.204804e-04
 [196,] 0.0003763278 0.0005408857 1.802989e-04
 [197,] 0.0003763278 0.0008803496 2.934561e-04
 [198,] 0.0003763278 0.0001961324 6.537778e-05
 [199,] 0.0003763278 0.0003256229 1.085400e-04
 [200,] 0.0016517655 0.0003257687 5.610970e-04
 [201,] 0.0003763278 0.0001924223 6.414122e-05
 [202,] 0.0003763278 0.0002033748 6.779209e-05
 [203,] 0.0003763278 0.0001680873 5.602912e-05
 [204,] 0.0003763278 0.0002264615 7.548073e-05
 [205,] 0.0003763278 0.0001849030 6.163170e-05
 [206,] 0.0004969520 0.0001835873 7.016202e-05
 [207,] 0.0003763278 0.0003265064 1.088367e-04
 [208,] 0.0003763278 0.0002312141 7.707151e-05
 [209,] 0.0003763278 0.0003303150 1.101063e-04
 [210,] 0.0006607040 0.0002636251 1.330207e-04
 [211,] 0.0005744314 0.0002560505 1.272900e-04
 [212,] 0.0007704776 0.0002402876 1.468580e-04
 [213,] 0.0011754780 0.0001521892 1.269667e-04
 [214,] 0.0039692663 0.0003022131 5.040155e-04
 [215,] 0.0004702192 0.0002640437 9.337593e-05
 [216,] 0.0005009365 0.0002661382 9.362855e-05
 [217,] 0.0003763278 0.0002501142 8.337169e-05
 [218,] 0.0008414198 0.0002720274 1.609832e-04
 [219,] 0.0003763278 0.0001795659 5.985479e-05
 [220,] 0.0003763278 0.0001510066 5.033507e-05
 [221,] 0.0003763278 0.0001548091 5.160317e-05
 [222,] 0.0011826495 0.0001668010 1.565020e-04
 [223,] 0.0003763278 0.0001849197 1.321330e-04
 [224,] 0.0003763278 0.0001904992 1.341328e-04
 [225,] 0.0003763278 0.0003043291 1.014436e-04
 [226,] 0.0012473338 0.0001662329 1.660224e-04
 [227,] 0.0003763278 0.0001899688 1.081527e-04
 [228,] 0.0003763278 0.0002130120 7.100341e-05
 [229,] 0.0003763278 0.0001897332 1.077542e-04
 [230,] 0.0003763278 0.0001744190 1.181384e-04
 [231,] 0.0003763278 0.0003774526 1.258135e-04
 [232,] 0.0010302322 0.0001490235 1.713225e-04
 [233,] 0.0009729718 0.0001481430 1.573316e-04
 [234,] 0.0009921534 0.0001484726 1.525689e-04
 [235,] 0.0003763278 0.0001878873 9.233229e-05
 [236,] 0.0003763278 0.0003933314 1.311068e-04
 [237,] 0.0003763278 0.0002098969 6.996527e-05
 [238,] 0.0003763278 0.0003099996 1.033332e-04
 [239,] 0.0003763278 0.0002997671 9.992185e-05
 [240,] 0.0003763278 0.0002167949 7.226432e-05
 [241,] 0.0003763278 0.0003727702 1.242563e-04
 [242,] 0.0003763278 0.0001500135 5.209383e-05
 [243,] 0.0003763278 0.0001848018 8.051619e-05
 [244,] 0.0003763278 0.0003400899 1.133619e-04
 [245,] 0.0003763278 0.0001841089 7.399069e-05
 [246,] 0.0003763278 0.0004966463 1.655408e-04
 [247,] 0.0003763278 0.0003569788 1.189903e-04
 [248,] 0.0003763278 0.0001794885 5.982949e-05
 [249,] 0.0003763278 0.0001838147 6.127092e-05
 [250,] 0.0003763278 0.0001632868 5.442909e-05
 [251,] 0.0043932444 0.0002151642 1.095306e-03
 [252,] 0.0003763278 0.0002989066 9.964113e-05
 [253,] 0.0003763278 0.0003054942 1.018379e-04
 [254,] 0.0003763278 0.0002007992 6.693334e-05
 [255,] 0.0003763278 0.0002422553 8.075101e-05
 [256,] 0.0003763278 0.0003190475 1.063571e-04
 [257,] 0.0003763278 0.0003222829 1.074360e-04
 [258,] 0.0003763278 0.0001490038 5.276355e-05
 [259,] 0.0003763278 0.0001962390 6.541353e-05
 [260,] 0.0003763278 0.0001882511 6.275090e-05
 [261,] 0.0003763278 0.0003421815 1.140701e-04
 [262,] 0.0003763278 0.0003342591 1.114282e-04
 [263,] 0.0003763278 0.0003446358 1.148880e-04
 [264,] 0.0003763278 0.0002229144 7.430745e-05
 [265,] 0.0003763278 0.0001586752 5.289184e-05
 [266,] 0.0003763278 0.0001581307 5.271037e-05
 [267,] 0.0003763278 0.0003419580 1.139853e-04
 [268,] 0.0003763278 0.0003445099 1.148358e-04
 [269,] 0.0003763278 0.0001583787 5.279308e-05
 [270,] 0.0003763278 0.0002148180 7.160825e-05
 [271,] 0.0003763278 0.0001581418 5.271408e-05
 [272,] 0.0003763278 0.0001583319 5.277749e-05
 [273,] 0.0003763278 0.0001583826 5.279438e-05
 [274,] 0.0003763278 0.0001589253 5.297529e-05
 [275,] 0.0003763278 0.0001580395 5.267995e-05
 [276,] 0.0003763278 0.0001579852 5.266185e-05
 [277,] 0.0003763278 0.0001580638 5.268805e-05
 [278,] 0.0003763278 0.0001580804 5.269359e-05
 [279,] 0.0003763278 0.0001499787 4.999209e-05
 [280,] 0.0003763278 0.0001580736 5.269129e-05
 [281,] 0.0003763278 0.0001581307 5.271036e-05
 [282,] 0.0003763278 0.0003071401 1.023814e-04
 [283,] 0.0003763278 0.0001582732 5.275789e-05
 [284,] 0.0003763278 0.0002278312 7.594631e-05
 [285,] 0.0003763278 0.0001580301 5.267675e-05
 [286,] 0.0003763278 0.0001591264 5.304242e-05
 [287,] 0.0003763278 0.0002409179 8.030884e-05
 [288,] 0.0003763278 0.0002287253 7.624412e-05
 [289,] 0.0003763278 0.0001582650 5.275514e-05
 [290,] 0.0003763278 0.0003146414 1.048856e-04
 [291,] 0.0003763278 0.0001582344 5.274498e-05
 [292,] 0.0003763278 0.0002863305 9.544261e-05
 [293,] 0.0003763278 0.0002274049 7.580506e-05
 [294,] 0.0003763278 0.0002578701 8.595786e-05
 [295,] 0.0003763278 0.0003555501 1.784435e-04
 [296,] 0.0003763278 0.0002286663 7.622790e-05
 [297,] 0.0003763278 0.0002285675 7.619498e-05
 [298,] 0.0003763278 0.0002222294 7.408155e-05
 [299,] 0.0003763278 0.0002254238 7.904264e-05
 [300,] 0.0003763278 0.0002068275 6.894708e-05
 [301,] 0.0003763278 0.0003432739 1.144239e-04
 [302,] 0.0003763278 0.0002434470 8.151423e-05
 [303,] 0.0003763278 0.0001870760 6.631312e-05
 [304,] 0.0003763278 0.0001616869 5.389758e-05
 [305,] 0.0003763278 0.0002556317 8.521381e-05
 [306,] 0.0003763278 0.0001711595 5.705551e-05
 [307,] 0.0003763278 0.0001727932 5.760013e-05
 [308,] 0.0003763278 0.0002076992 6.923338e-05
 [309,] 0.0003763278 0.0001718743 5.729378e-05
 [310,] 0.0003763278 0.0003461427 1.153797e-04
 [311,] 0.0003763278 0.0001747549 5.825421e-05
 [312,] 0.0003763278 0.0002864389 1.276640e-04
 [313,] 0.0003763278 0.0002485885 8.881461e-05
 [314,] 0.0003763278 0.0002888539 1.442277e-04
 [315,] 0.0003763278 0.0002299859 7.666244e-05
 [316,] 0.0003763278 0.0003192583 1.064178e-04
 [317,] 0.0003763278 0.0001703882 5.679840e-05
 [318,] 0.0003763278 0.0001951490 6.504954e-05
 [319,] 0.0003763278 0.0002119288 7.064335e-05
 [320,] 0.0003763278 0.0002420286 8.730923e-05
 [321,] 0.0003763278 0.0002123110 7.077072e-05
 [322,] 0.0003763278 0.0002161271 7.204295e-05
 [323,] 0.0003763278 0.0002587818 1.540144e-04
 [324,] 0.0003763278 0.0002634346 1.621932e-04
 [325,] 0.0003763278 0.0002613438 1.321742e-04
 [326,] 0.0003763278 0.0002110931 7.036476e-05
 [327,] 0.0003763278 0.0002094214 6.980750e-05
 [328,] 0.0003763278 0.0001689476 5.631810e-05
 [329,] 0.0003763278 0.0002373545 7.911870e-05
 [330,] 0.0003763278 0.0002225387 7.418433e-05
 [331,] 0.0003763278 0.0002881856 1.360017e-04
 [332,] 0.0003763278 0.0002093824 6.979454e-05
 [333,] 0.0003763278 0.0002405479 8.018564e-05
 [334,] 0.0003763278 0.0002046446 6.821562e-05
 [335,] 0.0003763278 0.0002010950 6.703196e-05
 [336,] 0.0003763278 0.0005478302 1.826361e-04
 [337,] 0.0003763278 0.0003385987 1.128657e-04
 [338,] 0.0003763278 0.0003389445 1.129810e-04
 [339,] 0.0003763278 0.0002016854 6.722889e-05
 [340,] 0.0003763278 0.0002045478 6.818440e-05
 [341,] 0.0003763278 0.0002456373 8.188000e-05
 [342,] 0.0003763278 0.0002101923 7.006461e-05
 [343,] 0.0003763278 0.0004705892 1.568707e-04
 [344,] 0.0003763278 0.0004341807 1.447359e-04
 [345,] 0.0003763278 0.0006342039 2.114240e-04
 [346,] 0.0003763278 0.0006770136 2.256894e-04
 [347,] 0.0003763278 0.0006902044 2.300861e-04
 [348,] 0.0003763278 0.0004383954 1.461240e-04
 [349,] 0.0003763278 0.0003179530 1.059856e-04
 [350,] 0.0003763278 0.0001904245 6.347524e-05
 [351,] 0.0003763278 0.0001856271 6.187575e-05
 [352,] 0.0003763278 0.0001810920 6.036475e-05
 [353,] 0.0003763278 0.0002495705 8.319016e-05
 [354,] 0.0003763278 0.0001648342 5.494504e-05
 [355,] 0.0004015744 0.0002149593 9.131168e-05
 [356,] 0.0003763278 0.0001645194 5.484040e-05
 [357,] 0.0003763278 0.0001557783 5.192586e-05
 [358,] 0.0003763278 0.0002418429 8.061357e-05
 [359,] 0.0003763278 0.0003733399 1.244458e-04
 [360,] 0.0003763278 0.0001660303 5.534384e-05
 [361,] 0.0003763278 0.0001582750 5.275803e-05
 [362,] 0.0003763278 0.0002763547 9.211811e-05
 [363,] 0.0003763278 0.0002575738 8.585780e-05
 [364,] 0.0003763278 0.0001543693 5.145608e-05
 [365,] 0.0003763278 0.0004072278 1.357374e-04
 [366,] 0.0003763278 0.0001524322 5.081077e-05
 [367,] 0.0003763278 0.0006220362 2.073355e-04
 [368,] 0.0003763278 0.0003257704 1.085898e-04
 [369,] 0.0003763278 0.0004243251 1.414354e-04
 [370,] 0.0003763278 0.0003253669 1.084567e-04
 [371,] 0.0003763278 0.0002407527 8.025068e-05
 [372,] 0.0003763278 0.0001677319 5.591083e-05
 [373,] 0.0003763278 0.0001903105 6.343489e-05
 [374,] 0.0003763278 0.0004611675 1.537046e-04
 [375,] 0.0004081939 0.0002235310 1.400458e-04
 [376,] 0.0003763278 0.0002043763 6.812848e-05
 [377,] 0.0003763278 0.0002097874 6.992913e-05
 [378,] 0.0003763278 0.0006557568 2.185899e-04
 [379,] 0.0003763278 0.0002098166 6.993900e-05
 [380,] 0.0003763278 0.0003558682 1.186252e-04
 [381,] 0.0003763278 0.0003039343 1.013118e-04
 [382,] 0.0003763278 0.0002992589 9.975461e-05
 [383,] 0.0003763278 0.0006099043 2.033051e-04
 [384,] 0.0003763278 0.0006492267 2.164130e-04
 [385,] 0.0003763278 0.0003237435 1.079164e-04
 [386,] 0.0003763278 0.0003532380 1.177483e-04
 [387,] 0.0003763278 0.0006662503 2.220877e-04
 [388,] 0.0003763278 0.0006296472 2.098859e-04
 [389,] 0.0003763278 0.0006395483 2.131867e-04
 [390,] 0.7207235051 0.0002258546 2.634936e-01
 [391,] 0.0003763278 0.0007571986 2.524050e-04
 [392,] 0.0015837781 0.0001567102 4.446177e-04
 [393,] 0.0018832889 0.0001566722 5.267534e-04
 [394,] 0.0003763278 0.0005175204 1.725112e-04
 [395,] 0.0003763278 0.0003138672 1.046238e-04
 [396,] 0.0003763278 0.0002622388 8.741326e-05
 [397,] 0.0003763278 0.0002636550 8.788550e-05
 [398,] 0.0018081515 0.0001551258 5.442658e-04
 [399,] 0.0006606916 0.0001837861 2.846584e-04
 [400,] 0.0003763278 0.0002781741 9.272489e-05
 [401,] 0.0003763278 0.0002669204 8.897332e-05
 [402,] 0.0003763278 0.0002615479 8.718381e-05
 [403,] 0.0003763278 0.0003742426 2.336971e-04
 [404,] 0.0003763278 0.0002188953 7.296427e-05
 [405,] 0.0003763278 0.0001479994 4.933311e-05
 [406,] 0.0003763278 0.0001491837 4.972846e-05
 [407,] 0.0003763278 0.0002183530 7.278379e-05
 [408,] 0.0003763278 0.0002872540 9.575257e-05
 [409,] 0.0003763278 0.0002900787 9.669404e-05
 [410,] 0.0003763278 0.0002390135 7.967091e-05
 [411,] 0.0003763278 0.0002358725 1.452055e-04
 [412,] 0.0003763278 0.0002776907 9.256502e-05
 [413,] 0.0003763278 0.0002629726 8.765935e-05
 [414,] 0.0003763278 0.0002517070 1.155709e-04
 [415,] 0.0003763278 0.0002245592 7.485096e-05
 [416,] 0.0003763278 0.0002907577 9.692049e-05
 [417,] 0.0003763278 0.0002812764 9.376009e-05
 [418,] 0.0003763278 0.0002436185 1.321216e-04
 [419,] 0.0003763278 0.0003011210 1.003750e-04
 [420,] 0.0003763278 0.0002290239 7.748839e-05
 [421,] 0.0004955508 0.0001554313 1.336291e-04
 [422,] 0.0003763278 0.0002816038 9.386942e-05
 [423,] 0.0003763278 0.0002926284 9.754413e-05
 [424,] 0.0003763278 0.0002410842 1.119257e-04
 [425,] 0.0003763278 0.0002205268 7.350732e-05
 [426,] 0.0003763278 0.0002652786 9.841639e-05
 [427,] 0.0003763278 0.0002503467 8.344960e-05
 [428,] 0.0003763278 0.0002541014 8.470121e-05
 [429,] 0.0003763278 0.0001473710 4.912398e-05
 [430,] 0.0003763278 0.0002586356 8.621269e-05
 [431,] 0.0003763278 0.0002358440 7.861546e-05
 [432,] 0.0003763278 0.0002816883 9.389755e-05
 [433,] 0.0003763278 0.0002827127 9.423900e-05
 [434,] 0.0003763278 0.0002456258 1.307663e-04
 [435,] 0.0003763278 0.0002219151 7.396978e-05
 [436,] 0.0003763278 0.0002821623 9.405545e-05
 [437,] 0.0003763278 0.0002789011 9.296817e-05
 [438,] 0.0003763278 0.0002780279 9.267708e-05
 [439,] 0.0003763278 0.0002401805 1.385846e-04
 [440,] 0.0003763278 0.0002443584 8.145361e-05
 [441,] 0.0003763278 0.0002449633 8.165531e-05
 [442,] 0.0003763278 0.0002244069 7.479987e-05
 [443,] 0.0003763278 0.0002210558 1.213040e-04
 [444,] 0.0003763278 0.0002818975 9.396726e-05
 [445,] 0.0003763278 0.0001471900 4.906361e-05
 [446,] 0.0003763278 0.0002809570 9.365372e-05
 [447,] 0.0003763278 0.0002680359 1.465518e-04
 [448,] 0.0009552090 0.0001562838 2.535014e-04
 [449,] 0.0003763278 0.0002232356 1.006747e-04
 [450,] 0.0003763278 0.0005930623 1.976458e-04
 [451,] 0.0003763278 0.0001507963 5.026621e-05
 [452,] 0.0003763278 0.0002373543 7.911881e-05
 [453,] 0.0003763278 0.0001470122 4.900416e-05
 [454,] 0.0003763278 0.0002805269 9.351039e-05
 [455,] 0.0003763278 0.0002146668 7.343567e-05
 [456,] 0.0003763278 0.0002556716 8.522462e-05
 [457,] 0.0003763278 0.0002432474 1.520548e-04
 [458,] 0.0003763278 0.0001733112 6.409374e-05
 [459,] 0.0003763278 0.0002812297 9.374453e-05
 [460,] 0.0003763278 0.0002622985 8.743351e-05
 [461,] 0.0003763278 0.0001562510 8.159986e-05
 [462,] 0.0003763278 0.0002688562 8.961966e-05
 [463,] 0.0003763278 0.0002849305 9.497797e-05
 [464,] 0.0003763278 0.0003062061 1.020699e-04
 [465,] 0.0003763278 0.0001484923 5.474293e-05
 [466,] 0.0003763278 0.0002895906 9.653174e-05
 [467,] 0.0003763278 0.0003188630 1.062883e-04
 [468,] 0.0003763278 0.0003410279 1.136758e-04
 [469,] 0.0003763278 0.0002338042 1.475715e-04
 [470,] 0.0003763278 0.0002844733 9.482589e-05
 [471,] 0.0003763278 0.0003564668 1.188214e-04
 [472,] 0.0003763278 0.0002504783 8.349273e-05
 [473,] 0.0003763278 0.0001695866 1.379234e-04
 [474,] 0.0003763278 0.0002573569 8.578671e-05
 [475,] 0.0003763278 0.0001599803 5.332814e-05
 [476,] 0.0003763278 0.0001489160 4.963920e-05
 [477,] 0.0003763278 0.0002851993 9.674001e-05
 [478,] 0.0003763278 0.0002191014 7.303287e-05
 [479,] 0.0003763278 0.0001677763 5.592343e-05
 [480,] 0.0003763278 0.0001510458 5.034941e-05
 [481,] 0.0003763278 0.0002183088 7.276875e-05
 [482,] 0.0003763278 0.0002227931 7.809610e-05
 [483,] 0.0003763278 0.0002631056 8.770315e-05
 [484,] 0.0003763278 0.0001708479 5.694703e-05
 [485,] 0.0003763278 0.0001494131 4.980505e-05
 [486,] 0.0003763278 0.0001665606 5.551820e-05
 [487,] 0.0003763278 0.0002465191 8.217488e-05
 [488,] 0.0003763278 0.0003014464 1.004821e-04
 [489,] 0.0003763278 0.0001504187 5.014040e-05
 [490,] 0.0003763278 0.0002202315 7.340914e-05
 [491,] 0.0003763278 0.0002683128 8.943991e-05
 [492,] 0.0003763278 0.0001542506 5.141702e-05
 [493,] 0.0003763278 0.0003063805 1.061666e-04
 [494,] 0.0003763278 0.0001637184 5.457103e-05
 [495,] 0.0003763278 0.0001525844 5.086247e-05
 [496,] 0.0003763278 0.0001510745 5.035827e-05
 [497,] 0.0003763278 0.0001662117 5.540190e-05
 [498,] 0.0003763278 0.0002272153 7.573914e-05
 [499,] 0.0003763278 0.0002912769 9.709517e-05
 [500,] 0.0003763278 0.0002828526 9.428574e-05
 [501,] 0.0003763278 0.0001501232 5.004183e-05
 [502,] 0.0003763278 0.0001502129 5.007174e-05
 [503,] 0.0003763278 0.0001686364 5.621012e-05
 [504,] 0.0003763278 0.0001509609 5.032111e-05
 [505,] 0.0003763278 0.0001505528 5.018501e-05
 [506,] 0.0003763278 0.0003255008 1.100367e-04
 [507,] 0.0003763278 0.0001514521 5.048491e-05
 [508,] 0.0003763278 0.0002447531 8.158607e-05
 [509,] 0.0003763278 0.0002439296 8.131158e-05
 [510,] 0.0003763278 0.0002681655 8.938966e-05
 [511,] 0.0003763278 0.0001629824 5.432573e-05
 [512,] 0.0003763278 0.0002632296 8.774443e-05
 [513,] 0.0003763278 0.0002473184 8.243980e-05
 [514,] 0.0003763278 0.0001957081 6.523283e-05
 [515,] 0.0003763278 0.0004161941 1.387295e-04
 [516,] 0.0003763278 0.0002207313 7.357579e-05
 [517,] 0.0003763278 0.0001936675 6.455288e-05
 [518,] 0.0003763278 0.0002197531 7.325002e-05
 [519,] 0.0003763278 0.0001904247 6.347210e-05
 [520,] 0.0003763278 0.0003529245 1.176454e-04
 [521,] 0.0003763278 0.0003324581 1.108190e-04
 [522,] 0.0003763278 0.0001935503 6.451383e-05
 [523,] 0.0003763278 0.0001516643 5.055452e-05
 [524,] 0.0003763278 0.0005773849 1.924641e-04
 [525,] 0.0003763278 0.0001966033 6.553519e-05
 [526,] 0.0003763278 0.0003714546 1.238223e-04
 [527,] 0.0003763278 0.0005682402 1.894157e-04
 [528,] 0.0003763278 0.0003689494 1.229968e-04
 [529,] 0.0003763278 0.0003233793 2.278067e-04
 [530,] 0.0003763278 0.0002354845 7.849631e-05
 [531,] 0.0003763278 0.0003423820 1.141274e-04
 [532,] 0.0003763278 0.0001801234 6.004149e-05
 [533,] 0.0003763278 0.0002603372 8.678282e-05
 [534,] 0.0003763278 0.0002545986 1.693030e-04
 [535,] 0.0003763278 0.0004324677 1.441604e-04
 [536,] 0.0003763278 0.0003497363 2.234525e-04
 [537,] 0.0003763278 0.0001705253 7.130803e-05
 [538,] 0.0003763278 0.0004389621 1.463262e-04
 [539,] 0.0003779505 0.0003660832 2.567563e-04
 [540,] 0.0003763278 0.0004462877 1.487660e-04
 [541,] 0.0003763278 0.0004942139 1.647448e-04
 [542,] 0.0003763278 0.0004507224 1.502469e-04
 [543,] 0.0003763278 0.0003498363 2.094381e-04
 [544,] 0.0003763278 0.0003834685 2.250816e-04
 [545,] 0.0003763278 0.0001718160 6.892817e-05
 [546,] 0.0003763278 0.0003845737 2.353334e-04
 [547,] 0.0003763278 0.0003858654 2.460434e-04
 [548,] 0.0003763278 0.0003211841 1.070634e-04
 [549,] 0.0003763278 0.0003820854 1.912855e-04
 [550,] 0.0003763278 0.0002632208 8.774288e-05
 [551,] 0.0003763278 0.0003764402 1.864774e-04
 [552,] 0.0003763278 0.0003729143 2.105746e-04
 [553,] 0.0003763278 0.0003626434 2.343194e-04
 [554,] 0.0003763278 0.0004422989 1.474386e-04
 [555,] 0.0003763278 0.0003566842 2.127900e-04
 [556,] 0.0003763278 0.0001716589 6.851884e-05
 [557,] 0.0003763278 0.0004026208 2.381689e-04
 [558,] 0.0003763278 0.0004032258 2.442703e-04
 [559,] 0.0003812159 0.0003942549 2.763673e-04
 [560,] 0.0003763278 0.0001772359 5.907881e-05
 [561,] 0.0003763278 0.0004339209 2.553560e-04
 [562,] 0.0003763278 0.0002379319 1.201995e-04
 [563,] 0.0003763278 0.0002393685 7.979240e-05
 [564,] 0.0003763278 0.0003940941 2.377211e-04
 [565,] 0.0003763278 0.0003910816 2.477129e-04
 [566,] 0.0003763278 0.0003897505 2.395637e-04
 [567,] 0.0003763278 0.0003998410 2.511563e-04
 [568,] 0.0003763278 0.0004086554 2.334469e-04
 [569,] 0.0003763278 0.0004008768 2.350154e-04
 [570,] 0.0003763278 0.0002289620 1.195800e-04
 [571,] 0.0003763278 0.0004367292 1.455820e-04
 [572,] 0.0003763278 0.0003637656 2.028977e-04
 [573,] 0.0003763278 0.0001523974 5.079874e-05
 [574,] 0.0010929261 0.0002576530 6.182836e-04
 [575,] 0.0003763278 0.0003169854 1.704451e-04
 [576,] 0.0003763278 0.0003258903 1.537029e-04
 [577,] 0.0003763278 0.0001739964 8.370223e-05
 [578,] 0.0003763278 0.0008472330 2.824114e-04
 [579,] 0.0003763278 0.0003418494 1.690828e-04
 [580,] 0.0003763278 0.0003513632 2.005625e-04
 [581,] 0.0003763278 0.0003466545 1.806593e-04
 [582,] 0.0003763278 0.0003388681 1.129566e-04
 [583,] 0.0003763278 0.0006414043 2.138006e-04
 [584,] 0.0003763278 0.0001828191 6.093991e-05
 [585,] 0.0003763278 0.0002860860 9.535128e-05
 [586,] 0.0003763278 0.0002314679 1.221615e-04
 [587,] 0.0003763278 0.0002850795 9.501569e-05
 [588,] 0.0003763278 0.0001681198 5.603782e-05
 [589,] 0.0003763278 0.0003577457 2.149207e-04
 [590,] 0.0003763278 0.0003549310 2.146925e-04
 [591,] 0.0003763278 0.0004178592 1.392912e-04
 [592,] 0.0010675105 0.0006324301 1.521678e-03
 [593,] 0.0008028669 0.0001790026 2.632926e-04
 [594,] 0.0003763278 0.0006580891 2.193800e-04
 [595,] 0.0003763278 0.0002204817 7.349515e-05
 [596,] 0.0010497006 0.0009808318 2.123990e-03
 [597,] 0.0007186201 0.0013902138 1.555528e-03
 [598,] 0.0003763278 0.0001983243 6.610846e-05
 [599,] 0.0003763278 0.0002279118 8.277374e-05
 [600,] 0.0003763278 0.0001796445 5.988029e-05
 [601,] 0.0003763278 0.0001555989 5.186566e-05
 [602,] 0.0003763278 0.0001964212 6.547642e-05
 [603,] 0.0003763278 0.0006058696 2.019592e-04
 [604,] 0.0003763278 0.0004222461 1.407403e-04
 [605,] 0.0003763278 0.0004304396 1.434713e-04
 [606,] 0.0003763278 0.0002871099 9.570366e-05
 [607,] 0.0003763278 0.0001561485 5.204961e-05
 [608,] 0.0003763278 0.0001973419 6.578280e-05
 [609,] 0.0003763278 0.0002786087 9.287435e-05
 [610,] 0.0003763278 0.0002827079 9.521234e-05
 [611,] 0.0003763278 0.0004300546 1.433435e-04
 [612,] 0.0003763278 0.0004259520 1.419760e-04
 [613,] 0.0003763278 0.0001569102 5.230365e-05
 [614,] 0.0003763278 0.0002854734 9.516265e-05
 [615,] 0.0003763278 0.0002793036 9.488935e-05
 [616,] 0.0006530501 0.0002264585 1.972914e-04
 [617,] 0.0003763278 0.0002030051 6.767074e-05
 [618,] 0.0003763278 0.0090245768 3.008241e-03
 [619,] 0.0003763278 0.0001757805 5.859475e-05
 [620,] 0.0003763278 0.0002747996 9.160437e-05
 [621,] 0.0003763278 0.0012260070 4.086780e-04
 [622,] 0.0003763278 0.0003215863 1.892393e-04
 [623,] 0.0008281699 0.0002268429 2.519575e-04
 [624,] 0.0003763278 0.0007514357 2.504836e-04
 [625,] 0.0003763278 0.0001463750 4.879160e-05
 [626,] 0.0003763278 0.0001570405 5.234663e-05
 [627,] 0.0003763278 0.0001469525 4.898427e-05
 [628,] 0.0003763278 0.0059720620 1.990718e-03
 [629,] 0.0003763278 0.0001487513 4.958395e-05
 [630,] 0.0003763278 0.0001476705 4.922348e-05
 [631,] 0.0003763278 0.0003902875 1.300942e-04
 [632,] 0.0003763278 0.0012322578 4.107941e-04
 [633,] 0.0003763278 0.0001487179 4.957265e-05
 [634,] 0.0003763278 0.0001489874 4.966231e-05
 [635,] 0.0003763278 0.0019552515 6.517539e-04
 [636,] 0.0003763278 0.0008170168 2.723116e-04
 [637,] 0.0003763278 0.0128275269 4.274864e-03
 [638,] 0.0003763278 0.0001713755 5.712511e-05
 [639,] 0.0003763278 0.0014916475 4.970908e-04
 [640,] 0.0003763278 0.0001758050 5.860157e-05
 [641,] 0.0003763278 0.0014958511 4.984944e-04
 [642,] 0.0003763278 0.0001718219 5.727394e-05
 [643,] 0.0003763278 0.0001714290 5.714294e-05
 [644,] 0.0003763278 0.0014318130 4.771554e-04
 [645,] 0.0003763278 0.0001574200 5.247399e-05
 [646,] 0.0003763278 0.0003899265 1.299752e-04
 [647,] 0.0003763278 0.0002819169 9.396535e-05
 [648,] 0.0003763278 0.0009796114 3.264785e-04
 [649,] 0.0003763278 0.0005002202 1.667434e-04
 [650,] 0.0003763278 0.0003718560 1.239440e-04
 [651,] 0.0003763278 0.0001760643 5.868805e-05
 [652,] 0.0003763278 0.0001535201 5.117356e-05
 [653,] 0.0003763278 0.0005404859 1.801676e-04
 [654,] 0.0003763278 0.0010098620 3.365627e-04
 [655,] 0.0003763278 0.0007299570 2.433236e-04
 [656,] 0.0003763278 0.0004221531 1.407185e-04
 [657,] 0.0003763278 0.0002072486 6.908257e-05
 [658,] 0.0003763278 0.0004413927 1.471345e-04
 [659,] 0.0003763278 0.0002551090 8.503202e-05
 [660,] 0.0003763278 0.0005032703 1.677473e-04
 [661,] 0.0003763278 0.0007936353 2.645062e-04
 [662,] 0.0003763278 0.0003247243 1.082423e-04
 [663,] 0.0003763278 0.0002443439 8.144815e-05
 [664,] 0.0003763278 0.0003235830 1.078563e-04
 [665,] 0.0003763278 0.0003258166 1.086013e-04
 [666,] 0.0003763278 0.0001626433 5.421612e-05
 [667,] 0.0003763278 0.0001620619 5.402225e-05
 [668,] 0.0003763278 0.0002510022 8.366469e-05
 [669,] 0.0003763278 0.0003305610 1.101871e-04
 [670,] 0.0003763278 0.0004622584 1.540834e-04
 [671,] 0.0003763278 0.0001600828 5.452833e-05
 [672,] 0.0003763278 0.0065243006 2.174123e-03
 [673,] 0.0003763278 0.0002423194 8.077056e-05
 [674,] 0.0003763278 0.0001624410 5.414871e-05
 [675,] 0.0003763278 0.0001623577 5.412089e-05
 [676,] 0.0003763278 0.0007293913 2.430892e-04
 [677,] 0.0003763278 0.0001624777 5.416095e-05
 [678,] 0.0003763278 0.0057423759 1.913587e-03
 [679,] 0.0003763278 0.0001635412 5.451550e-05
 [680,] 0.0003763278 0.0001635395 5.451492e-05
 [681,] 0.0003763278 0.0059945202 1.997599e-03
 [682,] 0.0003763278 0.0004973595 1.657843e-04
 [683,] 0.0003763278 0.0001591632 5.305589e-05
 [684,] 0.0003763278 0.0060971161 2.031780e-03
 [685,] 0.0003763278 0.0004853655 1.617869e-04
 [686,] 0.0003763278 0.0001624907 5.416529e-05
 [687,] 0.0003763278 0.0004387431 1.462566e-04
 [688,] 0.0003763278 0.0004308814 1.436360e-04
 [689,] 0.0003763278 0.0004917126 1.639025e-04
 [690,] 0.0003763278 0.0007835759 2.611465e-04
 [691,] 0.0003763278 0.0001636786 5.456134e-05
 [692,] 0.0003763278 0.0002506217 8.353769e-05
 [693,] 0.0003763278 0.0062434755 2.080551e-03
 [694,] 0.0003763278 0.0001586623 5.288607e-05
 [695,] 0.0003763278 0.0004894148 1.631367e-04
 [696,] 0.0003763278 0.0001619679 5.399095e-05
 [697,] 0.0003763278 0.0001623828 5.412927e-05
 [698,] 0.0003763278 0.0007908105 2.635564e-04
 [699,] 0.0003763278 0.0007940790 2.646458e-04
 [700,] 0.0003763278 0.0003434951 1.145039e-04
 [701,] 0.0003763278 0.0001622024 5.406917e-05
 [702,] 0.0003763278 0.0001609379 5.364759e-05
 [703,] 0.0003763278 0.0002457354 8.190896e-05
 [704,] 0.0003763278 0.0001619341 5.397971e-05
 [705,] 0.0003763278 0.0007938261 2.645610e-04
 [706,] 0.0003763278 0.0001631548 5.438668e-05
 [707,] 0.0003763278 0.0005428763 1.809705e-04
 [708,] 0.0003763278 0.0001648832 5.496270e-05
 [709,] 0.0003763278 0.0007806533 2.601714e-04
 [710,] 0.0003763278 0.0001600616 5.335544e-05
 [711,] 0.0003763278 0.0001624719 5.415903e-05
 [712,] 0.0003763278 0.0007003085 2.333957e-04
 [713,] 0.0003763278 0.0007452854 2.483841e-04
 [714,] 0.0003763278 0.0001619396 5.398153e-05
 [715,] 0.0003763278 0.0008260731 2.753065e-04
 [716,] 0.0003763278 0.0007903312 2.633974e-04
 [717,] 0.0003763278 0.0004923001 1.640982e-04
 [718,] 0.0003763278 0.0001634048 5.447002e-05
 [719,] 0.0003763278 0.0003517546 1.172570e-04
 [720,] 0.0003763278 0.0002395509 7.984771e-05
 [721,] 0.0003763278 0.0001648840 5.496322e-05
 [722,] 0.0003763278 0.0004929207 1.643045e-04
 [723,] 0.0003763278 0.0001543343 5.144572e-05
 [724,] 0.0003763278 0.0002457820 8.192438e-05
 [725,] 0.0003763278 0.0002465065 8.216595e-05
 [726,] 0.0003763278 0.0008729984 2.909468e-04
 [727,] 0.0003763278 0.0009455056 3.151702e-04
 [728,] 0.0003763278 0.0001979482 6.598111e-05
 [729,] 0.0003763278 0.0010118756 3.372940e-04
 [730,] 0.0003763278 0.0004859299 1.619799e-04
 [731,] 0.0003763278 0.0005271889 1.757409e-04
 [732,] 0.0003763278 0.0002948381 9.828335e-05
 [733,] 0.0003763278 0.0003811363 1.270413e-04
 [734,] 0.0003763278 0.0008306907 2.768485e-04
 [735,] 0.0003763278 0.0002224155 7.413902e-05
 [736,] 0.0003763278 0.0002567189 8.557012e-05
 [737,] 0.0003763278 0.0002474950 8.249887e-05
 [738,] 0.0003763278 0.0008017108 2.671912e-04
 [739,] 0.0003763278 0.0010995830 3.665454e-04
 [740,] 0.0003763278 0.0006462037 2.153725e-04
 [741,] 0.0003763278 0.0004329614 1.443194e-04
 [742,] 0.0003763278 0.0003895149 1.298380e-04
 [743,] 0.0003763278 0.0003715638 1.238589e-04
 [744,] 0.0003763278 0.0005617548 1.872481e-04
 [745,] 0.0003763278 0.0001960771 6.535888e-05
 [746,] 0.0003763278 0.0003962064 1.320690e-04
 [747,] 0.0003763278 0.0006449900 2.149714e-04
 [748,] 0.0003763278 0.0016892905 5.630486e-04
 [749,] 0.0003763278 0.0003953567 1.317787e-04
 [750,] 0.0003763278 0.0004437641 1.479130e-04
 [751,] 0.0003763278 0.0002661865 8.872929e-05
 [752,] 0.0003763278 0.0006395973 2.131728e-04
 [753,] 0.0003763278 0.0021445790 7.147962e-04
 [754,] 0.0003763278 0.0001843562 6.145179e-05
 [755,] 0.0003763278 0.0023535597 7.844426e-04
 [756,] 0.0003763278 0.0001563581 5.211829e-05
 [757,] 0.0003763278 0.0001636840 5.456106e-05
 [758,] 0.0003763278 0.0001606056 5.353525e-05
 [759,] 0.0003763278 0.0001532929 5.109671e-05
 [760,] 0.0003763278 0.0005909997 1.970144e-04
 [761,] 0.0003763278 0.0009971988 3.323868e-04
 [762,] 0.0003763278 0.0006848418 2.283002e-04
 [763,] 0.0003763278 0.0010207940 3.402518e-04
 [764,] 0.0003763278 0.0010412089 3.470551e-04
 [765,] 0.0003763278 0.0010072824 3.357468e-04
 [766,] 0.0003763278 0.0009644582 3.215123e-04
 [767,] 0.0003763278 0.0009888713 3.296147e-04
 [768,] 0.0003763278 0.0001541861 5.139582e-05
 [769,] 0.0003763278 0.0002421303 8.071181e-05
 [770,] 0.0003763278 0.0001561735 6.888176e-05
 [771,] 0.0003763278 0.0002328747 7.762638e-05
 [772,] 0.0003763278 0.0001586991 5.916949e-05
 [773,] 0.0003763278 0.0002282934 7.609907e-05
 [774,] 0.0003763278 0.0006823440 2.274156e-04
 [775,] 0.0003763278 0.0004435303 1.478492e-04
 [776,] 0.0003763278 0.0001611942 5.373245e-05
 [777,] 0.0003763278 0.0001548765 5.162616e-05
 [778,] 0.0003763278 0.0001595580 5.318687e-05
 [779,] 0.0003763278 0.0001576653 5.255589e-05
 [780,] 0.0003763278 0.0001755646 5.852174e-05
 [781,] 0.0003763278 0.0005539819 1.846695e-04
 [782,] 0.0003763278 0.0001671210 5.570715e-05
 [783,] 0.0003763278 0.0001560110 6.916360e-05
 [784,] 0.0003763278 0.0001958850 6.529517e-05
 [785,] 0.0013316868 0.0004013588 1.103325e-03
 [786,] 0.0003763278 0.0001587686 8.555068e-05
 [787,] 0.0003763278 0.0002170595 7.235307e-05
 [788,] 0.0003763278 0.0002172012 7.240018e-05
 [789,] 0.0003763278 0.0001507813 7.062474e-05
 [790,] 0.0003763278 0.0001507192 7.085489e-05
 [791,] 0.0003763278 0.0001509640 7.576322e-05
 [792,] 0.0003763278 0.0001506567 7.156241e-05
 [793,] 0.0003763278 0.0001510135 7.451363e-05
 [794,] 0.0003763278 0.0001514921 7.679397e-05
 [795,] 0.0024272099 0.0003675521 1.863835e-03
 [796,] 0.0003763278 0.0001524989 8.177567e-05
 [797,] 0.0003763278 0.0001510571 7.431145e-05
 [798,] 0.0003763278 0.0001497688 5.002008e-05
 [799,] 0.0003763278 0.0001530500 7.835536e-05
 [800,] 0.0013505849 0.0005228533 1.525138e-03
 [801,] 0.0003763278 0.0003681255 1.227125e-04
 [802,] 0.0003763278 0.0009174037 3.058091e-04
 [803,] 0.0003763278 0.0001550919 8.734252e-05
 [804,] 0.0014159239 0.0005801240 1.802488e-03
 [805,] 0.0003763278 0.0001560163 8.754243e-05
 [806,] 0.0003763278 0.0001561694 7.890091e-05
 [807,] 0.0003763278 0.0003651761 1.217283e-04
 [808,] 0.0024453559 0.0005216188 2.968736e-03
 [809,] 0.0003763278 0.0001668485 6.077134e-05
 [810,] 0.0003763278 0.0003338805 1.112954e-04
 [811,] 0.0003763278 0.0001632781 6.641766e-05
 [812,] 0.0027959543 0.0002444174 1.126349e-03
 [813,] 0.0003763278 0.0001762222 5.874029e-05
 [814,] 0.0003763278 0.0003422017 1.140696e-04
 [815,] 0.0003819058 0.0006211975 2.070442e-04
 [816,] 0.0024061270 0.0002487010 1.008465e-03
 [817,] 0.0003763278 0.0004961049 1.653753e-04
 [818,] 0.0021763952 0.0002337268 8.365502e-04
 [819,] 0.0009136702 0.0006453370 1.265485e-03
 [820,] 0.0024886605 0.0002369716 9.627855e-04
 [821,] 0.0023406977 0.0002654659 1.099859e-03
 [822,] 0.0021162553 0.0002400753 8.575331e-04
 [823,] 0.0023826166 0.0002577040 1.063353e-03
 [824,] 0.0003763278 0.0002308299 8.269217e-05
 [825,] 0.0009382514 0.0010175973 1.930191e-03
 [826,] 0.0024017695 0.0002565961 1.074755e-03
 [827,] 0.0025419213 0.0002600701 1.141108e-03
 [828,] 0.0025384382 0.0002728812 1.235824e-03
 [829,] 0.0026119400 0.0002725277 1.264706e-03
 [830,] 0.0017594820 0.0002427279 7.506111e-04
 [831,] 0.0003763278 0.0016444368 5.480299e-04
 [832,] 0.0021275677 0.0001613641 3.374698e-04
 [833,] 0.0003763278 0.0003406443 1.135468e-04
 [834,] 0.0020477907 0.0001603820 3.200013e-04
 [835,] 0.0009134459 0.0003667297 6.225859e-04
 [836,] 0.0003763278 0.0001758013 5.860001e-05
 [837,] 0.0003763278 0.0016867343 5.621295e-04
 [838,] 0.0021905199 0.0001656947 3.792006e-04
 [839,] 0.0011087640 0.0005042627 1.029077e-03
 [840,] 0.0019406041 0.0001596088 3.010031e-04
 [841,] 0.0003763278 0.0002227411 7.424905e-05
 [842,] 0.0024799857 0.0001638800 3.890715e-04
 [843,] 0.0019589765 0.0001571182 2.827754e-04
 [844,] 0.0021414502 0.0001643405 3.623629e-04
 [845,] 0.0022980154 0.0001711871 4.264684e-04
 [846,] 0.0020741289 0.0001671060 3.746974e-04
 [847,] 0.0019972203 0.0001576149 2.920912e-04
 [848,] 0.0015795702 0.0003552969 1.190392e-03
 [849,] 0.0017445655 0.0003284864 1.170560e-03
 [850,] 0.0017735863 0.0003897988 1.496888e-03
 [851,] 0.0026481541 0.0004025653 2.256359e-03
 [852,] 0.0003763278 0.0013193018 4.396746e-04
 [853,] 0.0089730712 0.0001477247 5.923598e-04
 [854,] 0.0015288447 0.0003954025 1.319288e-03
 [855,] 0.0016231444 0.0003696947 1.299300e-03
 [856,] 0.0013784667 0.0004960215 1.609611e-03
 [857,] 0.0003763278 0.0005287614 1.762622e-04
 [858,] 0.0006565583 0.0001773374 9.520417e-05
 [859,] 0.0008701854 0.0001773436 1.163408e-04
 [860,] 0.0010388403 0.0002126714 2.805652e-04
 [861,] 0.0010139334 0.0001799891 1.469581e-04
 [862,] 0.0010946561 0.0001815233 1.659382e-04
 [863,] 0.0009214107 0.0009344166 1.569173e-03
 [864,] 0.0009949870 0.0001797518 1.641364e-04
 [865,] 0.0006454407 0.0004572716 5.465452e-04
 [866,] 0.0003763278 0.0003683495 1.227858e-04
 [867,] 0.0006699303 0.0005869659 7.444205e-04
 [868,] 0.0006501081 0.0006277140 7.686121e-04
 [869,] 0.0013216921 0.0002493787 6.030399e-04
 [870,] 0.0003763278 0.0002352423 7.841522e-05
 [871,] 0.0005329904 0.0007359013 7.189620e-04
 [872,] 0.0004961831 0.0011655318 9.147726e-04
 [873,] 0.0006113277 0.0002747487 2.882222e-04
 [874,] 0.0006359432 0.0007595150 8.473404e-04
 [875,] 0.0005006560 0.0008130216 6.795872e-04
 [876,] 0.0003763278 0.0003302919 1.100971e-04
 [877,] 0.0005598685 0.0008328794 7.949874e-04
 [878,] 0.0005672382 0.0007567975 7.409368e-04
 [879,] 0.0006196951 0.0008501001 9.131380e-04
 [880,] 0.0005068631 0.0004159164 3.805273e-04
 [881,] 0.0005650596 0.0008655952 8.296587e-04
 [882,] 0.0005819734 0.0010728131 1.026925e-03
 [883,] 0.0004316537 0.0004573801 3.561984e-04
 [884,] 0.0004989741 0.0008662664 7.139471e-04
 [885,] 0.0004783922 0.0008370794 6.592456e-04
 [886,] 0.0003763278 0.0002544586 8.482123e-05
 [887,] 0.0005549066 0.0009422484 8.720439e-04
 [888,] 0.0006896447 0.0007585599 9.298362e-04
 [889,] 0.0004826657 0.0005087366 4.505104e-04
 [890,] 0.0003763278 0.0002619444 8.731659e-05
 [891,] 0.0005553859 0.0009080353 8.461620e-04
 [892,] 0.0006260070 0.0009042893 9.743841e-04
 [893,] 0.0006270710 0.0008645671 9.387166e-04
 [894,] 0.0006158902 0.0008844788 9.371796e-04
 [895,] 0.0005791819 0.0008881016 8.735348e-04
 [896,] 0.0006620405 0.0010528934 1.182966e-03
 [897,] 0.0003763278 0.0001698403 5.661353e-05
 [898,] 0.0010745265 0.0002113389 3.710744e-04
 [899,] 0.0004742632 0.0005209558 4.525254e-04
 [900,] 0.0004711804 0.0004756028 1.585210e-04
 [901,] 0.0101399822 0.0001525537 4.689787e-04
 [902,] 0.0003763278 0.0003715937 1.238678e-04
 [903,] 0.0006303169 0.0009588952 1.032871e-03
 [904,] 0.0004347282 0.0004490387 1.496685e-04
 [905,] 0.0004732136 0.0004589315 1.529650e-04
 [906,] 0.0003914735 0.0003610554 2.811397e-04
 [907,] 0.0006474388 0.0008491417 9.602070e-04
 [908,] 0.0007114736 0.0008692928 1.096584e-03
 [909,] 0.0003763278 0.0003018951 1.006296e-04
 [910,] 0.0006145161 0.0004872553 5.632130e-04
 [911,] 0.0003763278 0.0002416209 8.054155e-05
 [912,] 0.0004233324 0.0004271802 1.423838e-04
 [913,] 0.0006258433 0.0004733609 5.566395e-04
 [914,] 0.0007433762 0.0009462024 1.241578e-03
 [915,] 0.0005935480 0.0004834114 5.376000e-04
 [916,] 0.0006058574 0.0004834114 5.498238e-04
 [917,] 0.0007711290 0.0007091435 9.942929e-04
 [918,] 0.0007030466 0.0008540236 1.064124e-03
 [919,] 0.0003763278 0.0003583416 1.194493e-04
 [920,] 0.0006997967 0.0008502183 1.054150e-03
 [921,] 0.0003763278 0.0014876127 4.957609e-04
 [922,] 0.0059299147 0.0001675139 2.393174e-04
 [923,] 0.0112060093 0.0001680709 3.397969e-04
 [924,] 0.0005623594 0.0004528447 4.718601e-04
 [925,] 0.0007738243 0.0009035348 1.250959e-03
 [926,] 0.0006792902 0.0007977938 9.613333e-04
 [927,] 0.0005979704 0.0004774564 5.348859e-04
 [928,] 0.0003763278 0.0020375970 6.791089e-04
 [929,] 0.0003763278 0.0003502992 1.167658e-04
 [930,] 0.0003763278 0.0003654389 1.218061e-04
 [931,] 0.0004675839 0.0003982311 1.327361e-04
 [932,] 0.0006401301 0.0004531576 5.432111e-04
 [933,] 0.0012779911 0.0002070575 4.150024e-04
 [934,] 0.0003763278 0.0001736811 5.789417e-05
 [935,] 0.0008086687 0.0008023898 1.184872e-03
 [936,] 0.0008259148 0.0008030625 1.215300e-03
 [937,] 0.0008155581 0.0008023898 1.196719e-03
 [938,] 0.0003763278 0.0002527587 8.425435e-05
 [939,] 0.0007599357 0.0004854124 7.066917e-04
 [940,] 0.0008294343 0.0008030558 1.221272e-03
 [941,] 0.0007430928 0.0004719551 6.681804e-04
 [942,] 0.0003763278 0.0004360154 1.453432e-04
 [943,] 0.0003763278 0.0002362541 7.875247e-05
 [944,] 0.0007637133 0.0004724882 6.891700e-04
 [945,] 0.0008914195 0.0008691414 1.432920e-03
 [946,] 0.0006678936 0.0003591802 4.326167e-04
 [947,] 0.0003763278 0.0003268300 1.089435e-04
 [948,] 0.0004700015 0.0003965890 1.321888e-04
 [949,] 0.0007876745 0.0008539971 1.217523e-03
 [950,] 0.0008015712 0.0008603671 1.251261e-03
 [951,] 0.0003763278 0.0005040557 2.576356e-04
 [952,] 0.0004546046 0.0001882369 1.308740e-04
 [953,] 0.0005258491 0.0003093750 2.946679e-04
 [954,] 0.0003855912 0.0002544172 1.439716e-04
 [955,] 0.0003763278 0.0005735417 2.905117e-04
 [956,] 0.0003763278 0.0001957951 6.526055e-05
 [957,] 0.0003763278 0.0005327649 2.408905e-04
 [958,] 0.0003763278 0.0047127319 1.570468e-03
 [959,] 0.0005243191 0.0003706476 1.235435e-04
 [960,] 0.0003763278 0.0003249760 1.083253e-04
 [961,] 0.0003763278 0.0001660431 5.534853e-05
 [962,] 0.0003763278 0.0012458377 4.153025e-04
 [963,] 0.0003763278 0.0029219641 9.737736e-04
 [964,] 0.0003763278 0.0001779439 5.931460e-05
 [965,] 0.0007118523 0.0006032023 7.377852e-04
 [966,] 0.0009507043 0.0009875905 1.766668e-03
 [967,] 0.0003763278 0.0001649146 5.496983e-05
 [968,] 0.0003763278 0.0010269163 3.423130e-04
 [969,] 0.0003763278 0.0041442115 1.381008e-03
 [970,] 0.0003763278 0.0001780710 5.935703e-05
 [971,] 0.0003763278 0.0001740368 5.801253e-05
 [972,] 0.0003763278 0.0002271831 7.572303e-05
 [973,] 0.0003763278 0.0012621561 4.206217e-04
 [974,] 0.0003763278 0.0003251672 1.083865e-04
 [975,] 0.0003763278 0.0003241283 1.080432e-04
 [976,] 0.0003763278 0.0001507295 6.192256e-05
 [977,] 0.0004723851 0.0002580879 8.601877e-05
 [978,] 0.0003763278 0.0001513704 8.149860e-05
 [979,] 0.0003787824 0.0001523100 9.718526e-05
 [980,] 0.0003763278 0.0004433509 1.477596e-04
 [981,] 0.0003763278 0.0001509623 5.032051e-05
 [982,] 0.0003763278 0.0001527028 5.090016e-05
 [983,] 0.0003763278 0.0001579112 5.263573e-05
 [984,] 0.0003763278 0.0001667340 5.557623e-05
 [985,] 0.1491640826 0.0003656688 7.274976e-02
 [986,] 0.0003763278 0.0003570044 1.189886e-04
 [987,] 0.0003763278 0.0002780033 9.266812e-05
 [988,] 0.0003763278 0.0001541859 5.139431e-05
 [989,] 0.0003763278 0.0005341872 1.780622e-04
 [990,] 0.0003763278 0.0003824478 1.274687e-04
 [991,] 0.0003763278 0.0002564659 8.548863e-05
 [992,] 0.0066968838 0.0001479943 8.093219e-04
 [993,] 0.0003763278 0.0004811198 1.603710e-04
 [994,] 0.0003763278 0.0001795222 5.984077e-05
 [995,] 0.0003763278 0.0005321242 1.773754e-04
 [996,] 0.0003763278 0.0001612469 5.374738e-05
 [997,] 0.0003763278 0.0002158939 7.196346e-05
 [998,] 0.0003763278 0.0005785672 1.928438e-04
 [999,] 0.0003763278 0.0003559853 1.186593e-04
[1000,] 0.0003763278 0.0003490000 1.163315e-04
[1001,] 0.0003763278 0.0007868116 2.622885e-04
[1002,] 0.0003763278 0.0007169950 2.389945e-04
[1003,] 0.0003763278 0.0009293129 3.097639e-04
[1004,] 0.0003763278 0.0001762284 5.874280e-05
[1005,] 0.0003763278 0.0006497609 2.165827e-04
[1006,] 0.0003763278 0.0009453539 3.151172e-04
[1007,] 0.0003763278 0.0009425489 3.141762e-04
[1008,] 0.0003763278 0.0009878998 3.292925e-04
[1009,] 0.0003763278 0.0010516368 3.505412e-04
[1010,] 0.0003763278 0.0005460659 1.820320e-04
[1011,] 0.0003763278 0.0005187515 1.729265e-04
[1012,] 0.0003763278 0.0004017864 1.339333e-04
[1013,] 0.0003763278 0.0003899694 1.299905e-04
[1014,] 0.0003763278 0.0001753183 5.843971e-05
[1015,] 0.0003763278 0.0009691964 3.230712e-04
[1016,] 0.0003763278 0.0002386973 7.956493e-05
[1017,] 0.0003763278 0.0002582813 8.609383e-05
[1018,] 0.0003763278 0.0003056942 1.019002e-04
[1019,] 0.0003763278 0.0011973606 3.991267e-04
[1020,] 0.0003763278 0.0014360922 4.787030e-04
[1021,] 0.0003763278 0.0001888077 6.293235e-05
[1022,] 0.0003763278 0.0001854255 6.180521e-05
[1023,] 0.0003957546 0.0001881470 6.271178e-05
[1024,] 0.0003763278 0.0001744445 5.814846e-05
[1025,] 0.0003763278 0.0003216162 1.072084e-04
[1026,] 0.0003763278 0.0001634142 5.446944e-05
[1027,] 0.0003763278 0.0003417641 1.139212e-04
[1028,] 0.0003763278 0.0001615420 5.384610e-05
[1029,] 0.0003763278 0.0002546680 8.488223e-05
[1030,] 0.0003763278 0.0002891976 9.639979e-05
[1031,] 0.0003763278 0.0002028594 6.761567e-05
[1032,] 0.0003763278 0.0001924927 6.416019e-05
[1033,] 0.0003763278 0.0001677010 5.589813e-05
[1034,] 0.0003763278 0.0001644426 5.481234e-05
[1035,] 0.0003763278 0.0002027344 6.757327e-05
[1036,] 0.0003763278 0.0001822185 6.073620e-05
[1037,] 0.0003763278 0.0006135655 2.044975e-04
[1038,] 0.0003763278 0.0001614699 5.382214e-05
[1039,] 0.0003763278 0.0005885385 1.961834e-04
[1040,] 0.0003763278 0.0003028524 1.009512e-04
[1041,] 0.0003763278 0.0005688264 1.896105e-04
[1042,] 0.0003763278 0.0006662625 2.220907e-04
[1043,] 0.0003763278 0.0001711526 5.704830e-05
[1044,] 0.0003763278 0.0001504003 5.013410e-05
[1045,] 0.0003763278 0.0001809818 6.032406e-05
[1046,] 0.0003763278 0.0001523017 5.076718e-05
[1047,] 0.0003763278 0.0001752984 5.842999e-05
[1048,] 0.0003763278 0.0001624793 5.415841e-05
[1049,] 0.0003763278 0.0001525146 5.083863e-05
[1050,] 0.0003763278 0.0001544578 5.148436e-05
[1051,] 0.0007299342 0.0003693209 1.231015e-04
[1052,] 0.0003763278 0.0002253363 7.510871e-05
[1053,] 0.0003763278 0.0009136632 3.045507e-04
[1054,] 0.0003763278 0.0002981446 9.937948e-05
[1055,] 0.0010580766 0.0001692369 3.167684e-04
[1056,] 0.0003763278 0.0001812373 6.041272e-05
[1057,] 0.0007499188 0.0001492298 1.566938e-04
[1058,] 0.0011996476 0.0001496205 2.360198e-04
[1059,] 0.0003763278 0.0004062883 1.819580e-04
[1060,] 0.0023526469 0.0001767706 6.477586e-04
[1061,] 0.0003763278 0.0001864081 6.213527e-05
[1062,] 0.0084955904 0.0001785216 1.253454e-03
[1063,] 0.0003763278 0.0004226896 1.567435e-04
[1064,] 0.0003763278 0.0002161381 7.204605e-05
[1065,] 0.0063779012 0.0004067586 6.393422e-03
[1066,] 0.0003763278 0.0004509355 1.503351e-04
[1067,] 0.0050733247 0.0004550996 5.756788e-03
[1068,] 0.0003763278 0.0004184445 1.395010e-04
[1069,] 0.0042952715 0.0006044945 5.298025e-03
[1070,] 0.0003763278 0.0005858544 1.952886e-04
[1071,] 0.0003763278 0.0003346168 1.115389e-04
[1072,] 0.0003763278 0.0002874755 1.017865e-04
[1073,] 0.0068242137 0.0002793182 4.075941e-03
[1074,] 0.0003763278 0.0001832392 6.107958e-05
[1075,] 0.0003763278 0.0002978550 9.928755e-05
[1076,] 0.0018742444 0.0005602109 2.254498e-03
[1077,] 0.0011918359 0.0008987417 2.034680e-03
[1078,] 0.0003763278 0.0003493198 1.164407e-04
[1079,] 0.0003763278 0.0002398428 7.994562e-05
[1080,] 0.0026859140 0.0012697250 6.485093e-03
[1081,] 0.0026756047 0.0007993369 4.540343e-03
[1082,] 0.0004492964 0.0003713442 2.725847e-04
[1083,] 0.0003763278 0.0003538447 1.179477e-04
[1084,] 0.0003763278 0.0002105758 7.019431e-05
```
