## Supplementary material for "Characterization of shared and ancestry-specific signals driving complex traits using multi-ancestry fine-mapping": s1_data.bim

```
12	chr12:56259510:G:A	0	56259510	A	G
12	chr12:56262481:G:A	0	56262481	A	G
12	chr12:56263432:A:C	0	56263432	C	A
12	chr12:56264104:A:G	0	56264104	G	A
12	chr12:56265075:T:G	0	56265075	G	T
12	chr12:56265536:C:T	0	56265536	T	C
12	chr12:56267121:G:T	0	56267121	T	G
12	chr12:56270447:C:T	0	56270447	T	C
12	chr12:56271104:C:T	0	56271104	T	C
12	chr12:56274110:C:T	0	56274110	T	C
12	chr12:56277363:G:A	0	56277363	A	G
12	chr12:56278322:T:A	0	56278322	A	T
12	chr12:56280982:G:A	0	56280982	A	G
12	chr12:56283266:C:T	0	56283266	T	C
12	chr12:56283477:G:A	0	56283477	A	G
12	chr12:56284195:T:A	0	56284195	A	T
12	chr12:56284557:C:T	0	56284557	T	C
12	chr12:56284665:G:C	0	56284665	C	G
12	chr12:56285967:A:G	0	56285967	G	A
12	chr12:56286747:T:C	0	56286747	C	T
12	chr12:56286852:A:G	0	56286852	G	A
12	chr12:56288587:C:T	0	56288587	T	C
12	chr12:56289032:T:C	0	56289032	C	T
12	chr12:56290191:C:T	0	56290191	T	C
12	chr12:56290873:CA:C	0	56290873	C	CA
12	chr12:56291014:C:T	0	56291014	T	C
12	chr12:56293213:C:T	0	56293213	T	C
12	chr12:56293675:T:C	0	56293675	C	T
12	chr12:56293788:G:T	0	56293788	T	G
12	chr12:56294021:C:T	0	56294021	T	C
12	chr12:56294479:A:G	0	56294479	G	A
12	chr12:56296064:G:A	0	56296064	A	G
12	chr12:56296878:G:A	0	56296878	A	G
12	chr12:56297816:T:C	0	56297816	C	T
12	chr12:56298926:C:T	0	56298926	T	C
12	chr12:56299100:TC:T	0	56299100	T	TC
12	chr12:56299736:C:A	0	56299736	A	C
12	chr12:56301033:A:G	0	56301033	G	A
12	chr12:56301676:G:GT	0	56301676	GT	G
12	chr12:56302170:C:T	0	56302170	T	C
12	chr12:56302958:T:C	0	56302958	C	T
12	chr12:56303326:G:A	0	56303326	A	G
12	chr12:56305176:G:A	0	56305176	A	G
12	chr12:56305645:G:A	0	56305645	A	G
12	chr12:56306209:A:C	0	56306209	C	A
12	chr12:56307025:G:A	0	56307025	A	G
12	chr12:56307595:G:C	0	56307595	C	G
12	chr12:56308088:T:C	0	56308088	C	T
12	chr12:56308392:C:T	0	56308392	T	C
12	chr12:56312394:AT:A	0	56312394	A	AT
12	chr12:56313138:A:C	0	56313138	C	A
12	chr12:56314792:G:A	0	56314792	A	G
12	chr12:56321800:G:A	0	56321800	A	G
12	chr12:56323682:C:T	0	56323682	T	C
12	chr12:56324021:G:A	0	56324021	A	G
12	chr12:56324638:T:C	0	56324638	C	T
12	chr12:56325666:G:A	0	56325666	A	G
12	chr12:56328276:T:G	0	56328276	G	T
12	chr12:56329046:C:T	0	56329046	T	C
12	chr12:56329802:A:G	0	56329802	G	A
12	chr12:56331135:G:A	0	56331135	A	G
12	chr12:56331337:A:G	0	56331337	G	A
12	chr12:56331720:T:G	0	56331720	G	T
12	chr12:56332197:GA:G	0	56332197	G	GA
12	chr12:56332556:C:T	0	56332556	T	C
12	chr12:56332565:A:G	0	56332565	G	A
12	chr12:56332734:G:A	0	56332734	A	G
12	chr12:56333458:T:C	0	56333458	C	T
12	chr12:56333921:G:A	0	56333921	A	G
12	chr12:56334353:T:C	0	56334353	C	T
12	chr12:56336643:T:TA	0	56336643	TA	T
12	chr12:56339747:G:A	0	56339747	A	G
12	chr12:56341465:A:G	0	56341465	G	A
12	chr12:56342206:G:T	0	56342206	T	G
12	chr12:56344189:A:G	0	56344189	G	A
12	chr12:56345773:A:G	0	56345773	G	A
12	chr12:56346229:GAGA:G	0	56346229	G	GAGA
12	chr12:56346898:C:G	0	56346898	G	C
12	chr12:56347444:G:A	0	56347444	A	G
12	chr12:56348081:T:C	0	56348081	C	T
12	chr12:56349914:T:C	0	56349914	C	T
12	chr12:56350638:G:A	0	56350638	A	G
12	chr12:56352004:T:C	0	56352004	C	T
12	chr12:56352774:C:T	0	56352774	T	C
12	chr12:56356420:C:T	0	56356420	T	C
12	chr12:56356953:C:T	0	56356953	T	C
12	chr12:56358078:C:T	0	56358078	T	C
12	chr12:56358370:C:T	0	56358370	T	C
12	chr12:56359090:A:G	0	56359090	G	A
12	chr12:56360038:C:A	0	56360038	A	C
12	chr12:56360353:T:G	0	56360353	G	T
12	chr12:56360682:C:T	0	56360682	T	C
12	chr12:56361274:A:G	0	56361274	G	A
12	chr12:56364299:A:G	0	56364299	G	A
12	chr12:56365663:T:C	0	56365663	C	T
12	chr12:56366284:A:G	0	56366284	G	A
12	chr12:56368323:T:C	0	56368323	C	T
12	chr12:56369660:C:T	0	56369660	T	C
12	chr12:56370758:T:C	0	56370758	C	T
12	chr12:56374854:C:T	0	56374854	T	C
12	chr12:56376874:A:G	0	56376874	G	A
12	chr12:56377259:A:G	0	56377259	G	A
12	chr12:56378580:T:C	0	56378580	C	T
12	chr12:56383321:T:C	0	56383321	C	T
12	chr12:56384391:T:C	0	56384391	C	T
12	chr12:56386039:A:C	0	56386039	C	A
12	chr12:56389271:A:G	0	56389271	G	A
12	chr12:56389456:C:T	0	56389456	T	C
12	chr12:56391871:G:A	0	56391871	A	G
12	chr12:56393986:G:A	0	56393986	A	G
12	chr12:56395689:T:C	0	56395689	C	T
12	chr12:56396492:T:C	0	56396492	C	T
12	chr12:56397004:CTCTCTGCA:C	0	56397004	C	CTCTCTGCA
12	chr12:56397446:G:A	0	56397446	A	G
12	chr12:56398232:T:G	0	56398232	G	T
12	chr12:56401631:T:C	0	56401631	C	T
12	chr12:56405773:C:T	0	56405773	T	C
12	chr12:56408349:TG:T	0	56408349	T	TG
12	chr12:56408646:T:C	0	56408646	C	T
12	chr12:56408728:A:G	0	56408728	G	A
12	chr12:56410526:C:T	0	56410526	T	C
12	chr12:56410662:C:T	0	56410662	T	C
12	chr12:56412064:C:T	0	56412064	T	C
12	chr12:56412796:TAC:T	0	56412796	T	TAC
12	chr12:56413404:T:C	0	56413404	C	T
12	chr12:56414057:A:T	0	56414057	T	A
12	chr12:56415480:C:T	0	56415480	T	C
12	chr12:56416224:G:C	0	56416224	C	G
12	chr12:56418487:A:T	0	56418487	T	A
12	chr12:56419012:C:T	0	56419012	T	C
12	chr12:56419755:T:C	0	56419755	C	T
12	chr12:56420779:G:A	0	56420779	A	G
12	chr12:56420872:A:G	0	56420872	G	A
12	chr12:56421497:T:C	0	56421497	C	T
12	chr12:56422138:C:T	0	56422138	T	C
12	chr12:56423030:C:A	0	56423030	A	C
12	chr12:56423194:C:T	0	56423194	T	C
12	chr12:56427624:T:G	0	56427624	G	T
12	chr12:56428214:A:G	0	56428214	G	A
12	chr12:56429838:C:T	0	56429838	T	C
12	chr12:56430408:C:T	0	56430408	T	C
12	chr12:56431164:GC:G	0	56431164	G	GC
12	chr12:56431286:A:G	0	56431286	G	A
12	chr12:56431527:C:T	0	56431527	T	C
12	chr12:56431965:A:G	0	56431965	G	A
12	chr12:56431995:G:A	0	56431995	A	G
12	chr12:56432024:C:T	0	56432024	T	C
12	chr12:56432026:C:G	0	56432026	G	C
12	chr12:56432197:A:G	0	56432197	G	A
12	chr12:56432750:T:C	0	56432750	C	T
12	chr12:56433969:A:G	0	56433969	G	A
12	chr12:56434272:C:T	0	56434272	T	C
12	chr12:56434451:A:G	0	56434451	G	A
12	chr12:56434509:A:G	0	56434509	G	A
12	chr12:56435086:G:T	0	56435086	T	G
12	chr12:56435755:T:C	0	56435755	C	T
12	chr12:56435915:T:C	0	56435915	C	T
12	chr12:56435953:C:T	0	56435953	T	C
12	chr12:56436326:T:C	0	56436326	C	T
12	chr12:56436903:T:C	0	56436903	C	T
12	chr12:56437321:T:C	0	56437321	C	T
12	chr12:56438263:A:T	0	56438263	T	A
12	chr12:56438625:G:A	0	56438625	A	G
12	chr12:56439440:C:T	0	56439440	T	C
12	chr12:56439967:A:T	0	56439967	T	A
12	chr12:56440089:A:G	0	56440089	G	A
12	chr12:56440259:T:C	0	56440259	C	T
12	chr12:56440294:A:C	0	56440294	C	A
12	chr12:56440367:G:A	0	56440367	A	G
12	chr12:56440472:T:C	0	56440472	C	T
12	chr12:56440507:C:T	0	56440507	T	C
12	chr12:56440990:TTG:T	0	56440990	T	TTG
12	chr12:56441199:T:A	0	56441199	A	T
12	chr12:56442712:C:G	0	56442712	G	C
12	chr12:56442846:C:T	0	56442846	T	C
12	chr12:56443053:G:A	0	56443053	A	G
12	chr12:56443159:A:G	0	56443159	G	A
12	chr12:56443220:G:A	0	56443220	A	G
12	chr12:56443323:T:G	0	56443323	G	T
12	chr12:56443632:C:T	0	56443632	T	C
12	chr12:56443854:C:G	0	56443854	G	C
12	chr12:56443940:A:C	0	56443940	C	A
12	chr12:56444195:C:T	0	56444195	T	C
12	chr12:56444353:C:A	0	56444353	A	C
12	chr12:56445152:G:A	0	56445152	A	G
12	chr12:56446008:T:C	0	56446008	C	T
12	chr12:56446073:T:G	0	56446073	G	T
12	chr12:56446086:C:G	0	56446086	G	C
12	chr12:56446145:C:T	0	56446145	T	C
12	chr12:56446722:C:T	0	56446722	T	C
12	chr12:56446759:G:A	0	56446759	A	G
12	chr12:56450109:G:T	0	56450109	T	G
12	chr12:56450565:C:T	0	56450565	T	C
12	chr12:56450775:A:G	0	56450775	G	A
12	chr12:56451519:G:A	0	56451519	A	G
12	chr12:56452059:T:A	0	56452059	A	T
12	chr12:56452706:C:T	0	56452706	T	C
12	chr12:56454697:T:C	0	56454697	C	T
12	chr12:56456228:C:T	0	56456228	T	C
12	chr12:56457230:C:T	0	56457230	T	C
12	chr12:56457294:A:G	0	56457294	G	A
12	chr12:56458286:A:T	0	56458286	T	A
12	chr12:56461021:G:A	0	56461021	A	G
12	chr12:56462834:C:T	0	56462834	T	C
12	chr12:56463638:C:T	0	56463638	T	C
12	chr12:56464533:G:A	0	56464533	A	G
12	chr12:56465653:C:G	0	56465653	G	C
12	chr12:56465822:G:T	0	56465822	T	G
12	chr12:56466198:C:A	0	56466198	A	C
12	chr12:56466236:G:A	0	56466236	A	G
12	chr12:56466793:G:A	0	56466793	A	G
12	chr12:56467250:T:C	0	56467250	C	T
12	chr12:56467674:A:G	0	56467674	G	A
12	chr12:56469985:T:C	0	56469985	C	T
12	chr12:56469986:G:C	0	56469986	C	G
12	chr12:56471272:G:C	0	56471272	C	G
12	chr12:56472186:C:T	0	56472186	T	C
12	chr12:56473178:C:T	0	56473178	T	C
12	chr12:56473902:G:T	0	56473902	T	G
12	chr12:56474099:TC:T	0	56474099	T	TC
12	chr12:56476187:TTTGTCACCC:T	0	56476187	T	TTTGTCACCC
12	chr12:56477530:G:A	0	56477530	A	G
12	chr12:56482588:C:A	0	56482588	A	C
12	chr12:56483325:T:C	0	56483325	C	T
12	chr12:56483368:C:T	0	56483368	T	C
12	chr12:56484336:G:A	0	56484336	A	G
12	chr12:56486888:A:G	0	56486888	G	A
12	chr12:56487267:G:C	0	56487267	C	G
12	chr12:56488744:A:C	0	56488744	C	A
12	chr12:56488926:A:T	0	56488926	T	A
12	chr12:56489894:G:A	0	56489894	A	G
12	chr12:56491337:A:G	0	56491337	G	A
12	chr12:56492032:C:G	0	56492032	G	C
12	chr12:56492077:C:T	0	56492077	T	C
12	chr12:56492577:A:G	0	56492577	G	A
12	chr12:56496223:G:A	0	56496223	A	G
12	chr12:56497641:C:G	0	56497641	G	C
12	chr12:56497818:C:T	0	56497818	T	C
12	chr12:56497865:G:A	0	56497865	A	G
12	chr12:56500301:G:C	0	56500301	C	G
12	chr12:56501155:C:G	0	56501155	G	C
12	chr12:56501719:T:C	0	56501719	C	T
12	chr12:56501845:G:A	0	56501845	A	G
12	chr12:56504633:C:T	0	56504633	T	C
12	chr12:56504773:T:A	0	56504773	A	T
12	chr12:56508237:C:G	0	56508237	G	C
12	chr12:56510241:G:A	0	56510241	A	G
12	chr12:56510598:T:A	0	56510598	A	T
12	chr12:56513662:G:A	0	56513662	A	G
12	chr12:56514993:T:C	0	56514993	C	T
12	chr12:56519080:T:C	0	56519080	C	T
12	chr12:56519855:C:A	0	56519855	A	C
12	chr12:56520118:G:A	0	56520118	A	G
12	chr12:56521763:G:A	0	56521763	A	G
12	chr12:56522830:T:C	0	56522830	C	T
12	chr12:56523606:C:T	0	56523606	T	C
12	chr12:56524449:G:A	0	56524449	A	G
12	chr12:56524782:T:C	0	56524782	C	T
12	chr12:56525050:T:G	0	56525050	G	T
12	chr12:56526618:T:G	0	56526618	G	T
12	chr12:56527155:T:C	0	56527155	C	T
12	chr12:56527520:G:A	0	56527520	A	G
12	chr12:56527634:A:G	0	56527634	G	A
12	chr12:56529206:A:G	0	56529206	G	A
12	chr12:56530253:G:A	0	56530253	A	G
12	chr12:56530663:A:T	0	56530663	T	A
12	chr12:56531599:C:T	0	56531599	T	C
12	chr12:56531942:G:A	0	56531942	A	G
12	chr12:56532179:G:A	0	56532179	A	G
12	chr12:56532484:G:A	0	56532484	A	G
12	chr12:56532533:ACT:A	0	56532533	A	ACT
12	chr12:56532881:C:G	0	56532881	G	C
12	chr12:56533026:C:A	0	56533026	A	C
12	chr12:56533556:T:C	0	56533556	C	T
12	chr12:56533853:G:A	0	56533853	A	G
12	chr12:56533897:T:C	0	56533897	C	T
12	chr12:56534046:G:A	0	56534046	A	G
12	chr12:56534192:AT:A	0	56534192	A	AT
12	chr12:56534774:A:T	0	56534774	T	A
12	chr12:56534829:C:G	0	56534829	G	C
12	chr12:56534993:T:C	0	56534993	C	T
12	chr12:56535030:A:G	0	56535030	G	A
12	chr12:56535047:C:T	0	56535047	T	C
12	chr12:56535142:G:A	0	56535142	A	G
12	chr12:56535376:T:C	0	56535376	C	T
12	chr12:56535383:T:C	0	56535383	C	T
12	chr12:56535560:C:T	0	56535560	T	C
12	chr12:56535663:A:G	0	56535663	G	A
12	chr12:56535735:T:C	0	56535735	C	T
12	chr12:56535910:C:T	0	56535910	T	C
12	chr12:56536052:T:C	0	56536052	C	T
12	chr12:56536531:TTC:T	0	56536531	T	TTC
12	chr12:56536565:T:C	0	56536565	C	T
12	chr12:56536599:A:G	0	56536599	G	A
12	chr12:56537208:G:A	0	56537208	A	G
12	chr12:56537444:A:G	0	56537444	G	A
12	chr12:56537450:T:C	0	56537450	C	T
12	chr12:56537494:C:T	0	56537494	T	C
12	chr12:56537619:G:A	0	56537619	A	G
12	chr12:56538189:T:C	0	56538189	C	T
12	chr12:56538388:C:T	0	56538388	T	C
12	chr12:56538626:C:T	0	56538626	T	C
12	chr12:56538671:A:G	0	56538671	G	A
12	chr12:56538770:G:A	0	56538770	A	G
12	chr12:56539378:T:C	0	56539378	C	T
12	chr12:56539449:C:A	0	56539449	A	C
12	chr12:56539632:A:G	0	56539632	G	A
12	chr12:56540974:A:G	0	56540974	G	A
12	chr12:56541144:T:C	0	56541144	C	T
12	chr12:56541233:C:T	0	56541233	T	C
12	chr12:56541618:T:A	0	56541618	A	T
12	chr12:56541629:A:G	0	56541629	G	A
12	chr12:56541868:G:A	0	56541868	A	G
12	chr12:56543416:CAG:C	0	56543416	C	CAG
12	chr12:56543479:T:C	0	56543479	C	T
12	chr12:56544218:A:G	0	56544218	G	A
12	chr12:56544599:T:G	0	56544599	G	T
12	chr12:56544768:C:T	0	56544768	T	C
12	chr12:56544917:G:A	0	56544917	A	G
12	chr12:56544919:A:G	0	56544919	G	A
12	chr12:56545809:T:C	0	56545809	C	T
12	chr12:56545939:T:TC	0	56545939	TC	T
12	chr12:56547362:C:A	0	56547362	A	C
12	chr12:56547765:C:T	0	56547765	T	C
12	chr12:56547950:C:A	0	56547950	A	C
12	chr12:56548771:A:G	0	56548771	G	A
12	chr12:56548872:G:C	0	56548872	C	G
12	chr12:56549119:C:T	0	56549119	T	C
12	chr12:56549749:A:G	0	56549749	G	A
12	chr12:56549863:A:G	0	56549863	G	A
12	chr12:56550056:T:C	0	56550056	C	T
12	chr12:56550073:A:G	0	56550073	G	A
12	chr12:56552456:A:G	0	56552456	G	A
12	chr12:56552649:A:G	0	56552649	G	A
12	chr12:56553462:A:G	0	56553462	G	A
12	chr12:56555002:C:A	0	56555002	A	C
12	chr12:56555548:A:G	0	56555548	G	A
12	chr12:56556056:A:G	0	56556056	G	A
12	chr12:56556522:C:T	0	56556522	T	C
12	chr12:56557987:C:T	0	56557987	T	C
12	chr12:56559094:G:A	0	56559094	A	G
12	chr12:56559218:T:C	0	56559218	C	T
12	chr12:56559986:CCAGGTT:C	0	56559986	C	CCAGGTT
12	chr12:56560132:T:C	0	56560132	C	T
12	chr12:56560325:C:T	0	56560325	T	C
12	chr12:56562429:T:C	0	56562429	C	T
12	chr12:56562914:A:G	0	56562914	G	A
12	chr12:56562991:C:T	0	56562991	T	C
12	chr12:56564663:T:C	0	56564663	C	T
12	chr12:56566982:T:A	0	56566982	A	T
12	chr12:56567828:T:C	0	56567828	C	T
12	chr12:56568148:C:T	0	56568148	T	C
12	chr12:56569600:G:A	0	56569600	A	G
12	chr12:56570946:C:A	0	56570946	A	C
12	chr12:56571222:T:C	0	56571222	C	T
12	chr12:56572269:A:G	0	56572269	G	A
12	chr12:56573345:C:T	0	56573345	T	C
12	chr12:56575538:C:T	0	56575538	T	C
12	chr12:56577155:G:A	0	56577155	A	G
12	chr12:56577734:G:T	0	56577734	T	G
12	chr12:56578380:C:T	0	56578380	T	C
12	chr12:56579359:G:A	0	56579359	A	G
12	chr12:56579589:G:A	0	56579589	A	G
12	chr12:56580134:T:C	0	56580134	C	T
12	chr12:56583385:G:A	0	56583385	A	G
12	chr12:56584387:G:A	0	56584387	A	G
12	chr12:56584610:G:C	0	56584610	C	G
12	chr12:56585070:A:G	0	56585070	G	A
12	chr12:56585181:C:CT	0	56585181	CT	C
12	chr12:56587914:A:G	0	56587914	G	A
12	chr12:56588506:C:T	0	56588506	T	C
12	chr12:56589468:C:T	0	56589468	T	C
12	chr12:56589640:A:G	0	56589640	G	A
12	chr12:56590822:C:T	0	56590822	T	C
12	chr12:56593286:G:C	0	56593286	C	G
12	chr12:56593395:A:G	0	56593395	G	A
12	chr12:56599930:C:T	0	56599930	T	C
12	chr12:56600386:C:T	0	56600386	T	C
12	chr12:56610884:G:A	0	56610884	A	G
12	chr12:56610910:A:G	0	56610910	G	A
12	chr12:56612600:C:G	0	56612600	G	C
12	chr12:56613214:T:C	0	56613214	C	T
12	chr12:56613685:A:G	0	56613685	G	A
12	chr12:56614149:A:C	0	56614149	C	A
12	chr12:56618127:G:A	0	56618127	A	G
12	chr12:56620060:T:C	0	56620060	C	T
12	chr12:56621349:T:C	0	56621349	C	T
12	chr12:56622200:C:T	0	56622200	T	C
12	chr12:56622775:A:G	0	56622775	G	A
12	chr12:56623731:C:T	0	56623731	T	C
12	chr12:56625317:G:A	0	56625317	A	G
12	chr12:56625659:T:C	0	56625659	C	T
12	chr12:56627222:T:C	0	56627222	C	T
12	chr12:56629490:G:A	0	56629490	A	G
12	chr12:56630330:T:C	0	56630330	C	T
12	chr12:56632124:A:C	0	56632124	C	A
12	chr12:56632508:A:G	0	56632508	G	A
12	chr12:56633837:C:A	0	56633837	A	C
12	chr12:56636242:T:C	0	56636242	C	T
12	chr12:56637306:G:C	0	56637306	C	G
12	chr12:56638221:AAGAATATATCT:A	0	56638221	A	AAGAATATATCT
12	chr12:56639542:G:A	0	56639542	A	G
12	chr12:56639896:T:A	0	56639896	A	T
12	chr12:56640604:A:G	0	56640604	G	A
12	chr12:56640910:A:G	0	56640910	G	A
12	chr12:56641056:T:A	0	56641056	A	T
12	chr12:56644548:T:C	0	56644548	C	T
12	chr12:56646323:C:A	0	56646323	A	C
12	chr12:56647074:C:T	0	56647074	T	C
12	chr12:56648317:T:C	0	56648317	C	T
12	chr12:56649462:T:C	0	56649462	C	T
12	chr12:56649896:G:A	0	56649896	A	G
12	chr12:56650026:C:T	0	56650026	T	C
12	chr12:56650886:G:A	0	56650886	A	G
12	chr12:56650989:C:T	0	56650989	T	C
12	chr12:56651405:C:T	0	56651405	T	C
12	chr12:56652585:TG:T	0	56652585	T	TG
12	chr12:56653236:G:A	0	56653236	A	G
12	chr12:56654352:C:T	0	56654352	T	C
12	chr12:56655280:C:T	0	56655280	T	C
12	chr12:56655409:T:C	0	56655409	C	T
12	chr12:56655556:A:G	0	56655556	G	A
12	chr12:56655681:A:T	0	56655681	T	A
12	chr12:56655990:G:A	0	56655990	A	G
12	chr12:56656390:C:T	0	56656390	T	C
12	chr12:56657098:C:T	0	56657098	T	C
12	chr12:56657509:C:T	0	56657509	T	C
12	chr12:56658703:T:C	0	56658703	C	T
12	chr12:56659485:T:C	0	56659485	C	T
12	chr12:56659486:G:A	0	56659486	A	G
12	chr12:56659979:A:G	0	56659979	G	A
12	chr12:56660546:C:T	0	56660546	T	C
12	chr12:56661335:T:TC	0	56661335	TC	T
12	chr12:56661507:C:T	0	56661507	T	C
12	chr12:56662290:A:G	0	56662290	G	A
12	chr12:56664365:A:G	0	56664365	G	A
12	chr12:56664395:T:TATCAACTCAGG	0	56664395	TATCAACTCAGG	T
12	chr12:56664825:C:T	0	56664825	T	C
12	chr12:56666751:A:T	0	56666751	T	A
12	chr12:56668854:T:A	0	56668854	A	T
12	chr12:56669262:G:A	0	56669262	A	G
12	chr12:56669502:T:C	0	56669502	C	T
12	chr12:56669675:G:C	0	56669675	C	G
12	chr12:56670615:C:T	0	56670615	T	C
12	chr12:56670761:T:G	0	56670761	G	T
12	chr12:56671110:AAAG:A	0	56671110	A	AAAG
12	chr12:56671929:C:T	0	56671929	T	C
12	chr12:56674508:C:T	0	56674508	T	C
12	chr12:56674730:A:G	0	56674730	G	A
12	chr12:56676679:A:G	0	56676679	G	A
12	chr12:56676847:G:A	0	56676847	A	G
12	chr12:56676978:G:T	0	56676978	T	G
12	chr12:56677056:G:A	0	56677056	A	G
12	chr12:56677978:T:C	0	56677978	C	T
12	chr12:56678105:AG:A	0	56678105	A	AG
12	chr12:56680661:C:T	0	56680661	T	C
12	chr12:56680909:A:C	0	56680909	C	A
12	chr12:56682703:T:C	0	56682703	C	T
12	chr12:56685251:T:C	0	56685251	C	T
12	chr12:56686784:G:C	0	56686784	C	G
12	chr12:56686880:CAT:C	0	56686880	C	CAT
12	chr12:56688461:C:A	0	56688461	A	C
12	chr12:56689238:G:C	0	56689238	C	G
12	chr12:56689567:A:C	0	56689567	C	A
12	chr12:56692728:G:A	0	56692728	A	G
12	chr12:56694414:A:G	0	56694414	G	A
12	chr12:56694726:T:A	0	56694726	A	T
12	chr12:56695153:G:A	0	56695153	A	G
12	chr12:56699312:A:G	0	56699312	G	A
12	chr12:56701774:C:A	0	56701774	A	C
12	chr12:56701831:G:A	0	56701831	A	G
12	chr12:56702246:A:G	0	56702246	G	A
12	chr12:56702559:G:A	0	56702559	A	G
12	chr12:56703892:G:C	0	56703892	C	G
12	chr12:56704256:T:C	0	56704256	C	T
12	chr12:56704813:T:C	0	56704813	C	T
12	chr12:56709345:G:A	0	56709345	A	G
12	chr12:56709370:T:C	0	56709370	C	T
12	chr12:56709378:T:C	0	56709378	C	T
12	chr12:56710144:C:T	0	56710144	T	C
12	chr12:56712154:A:C	0	56712154	C	A
12	chr12:56712876:A:T	0	56712876	T	A
12	chr12:56713370:G:T	0	56713370	T	G
12	chr12:56714419:A:G	0	56714419	G	A
12	chr12:56714911:C:G	0	56714911	G	C
12	chr12:56720523:A:T	0	56720523	T	A
12	chr12:56721085:T:C	0	56721085	C	T
12	chr12:56722465:G:A	0	56722465	A	G
12	chr12:56725452:G:A	0	56725452	A	G
12	chr12:56728152:G:C	0	56728152	C	G
12	chr12:56730516:C:T	0	56730516	T	C
12	chr12:56730811:T:C	0	56730811	C	T
12	chr12:56731523:T:C	0	56731523	C	T
12	chr12:56732095:A:G	0	56732095	G	A
12	chr12:56732780:CT:C	0	56732780	C	CT
12	chr12:56733227:A:G	0	56733227	G	A
12	chr12:56733387:G:C	0	56733387	C	G
12	chr12:56734774:A:ATATT	0	56734774	ATATT	A
12	chr12:56736710:G:T	0	56736710	T	G
12	chr12:56737638:C:T	0	56737638	T	C
12	chr12:56738402:AT:A	0	56738402	A	AT
12	chr12:56738699:A:G	0	56738699	G	A
12	chr12:56745038:C:T	0	56745038	T	C
12	chr12:56745272:G:A	0	56745272	A	G
12	chr12:56745415:C:A	0	56745415	A	C
12	chr12:56745985:A:G	0	56745985	G	A
12	chr12:56747388:TA:T	0	56747388	T	TA
12	chr12:56748139:G:C	0	56748139	C	G
12	chr12:56748388:G:A	0	56748388	A	G
12	chr12:56748610:G:A	0	56748610	A	G
12	chr12:56749149:T:C	0	56749149	C	T
12	chr12:56750393:GAA:G	0	56750393	G	GAA
12	chr12:56752285:T:G	0	56752285	G	T
12	chr12:56756322:C:T	0	56756322	T	C
12	chr12:56759356:T:C	0	56759356	C	T
12	chr12:56760705:G:A	0	56760705	A	G
12	chr12:56761435:G:A	0	56761435	A	G
12	chr12:56761472:A:C	0	56761472	C	A
12	chr12:56764399:C:T	0	56764399	T	C
12	chr12:56764648:T:C	0	56764648	C	T
12	chr12:56765945:A:G	0	56765945	G	A
12	chr12:56768208:A:G	0	56768208	G	A
12	chr12:56769882:C:CT	0	56769882	CT	C
12	chr12:56773726:A:G	0	56773726	G	A
12	chr12:56774236:G:T	0	56774236	T	G
12	chr12:56774341:A:G	0	56774341	G	A
12	chr12:56774825:T:C	0	56774825	C	T
12	chr12:56777732:T:C	0	56777732	C	T
12	chr12:56778557:A:G	0	56778557	G	A
12	chr12:56778787:G:C	0	56778787	C	G
12	chr12:56780646:C:A	0	56780646	A	C
12	chr12:56780739:C:G	0	56780739	G	C
12	chr12:56782305:C:G	0	56782305	G	C
12	chr12:56782402:G:A	0	56782402	A	G
12	chr12:56784029:A:G	0	56784029	G	A
12	chr12:56784545:T:C	0	56784545	C	T
12	chr12:56785755:A:AC	0	56785755	AC	A
12	chr12:56786972:T:C	0	56786972	C	T
12	chr12:56787071:C:T	0	56787071	T	C
12	chr12:56789044:C:T	0	56789044	T	C
12	chr12:56789842:G:A	0	56789842	A	G
12	chr12:56789961:C:T	0	56789961	T	C
12	chr12:56790221:C:T	0	56790221	T	C
12	chr12:56790245:C:A	0	56790245	A	C
12	chr12:56790407:A:G	0	56790407	G	A
12	chr12:56790632:G:A	0	56790632	A	G
12	chr12:56790641:C:T	0	56790641	T	C
12	chr12:56790767:T:C	0	56790767	C	T
12	chr12:56791119:G:A	0	56791119	A	G
12	chr12:56792099:G:A	0	56792099	A	G
12	chr12:56792184:T:C	0	56792184	C	T
12	chr12:56793851:A:T	0	56793851	T	A
12	chr12:56795037:C:T	0	56795037	T	C
12	chr12:56795271:C:T	0	56795271	T	C
12	chr12:56795699:T:C	0	56795699	C	T
12	chr12:56795973:A:G	0	56795973	G	A
12	chr12:56795981:T:C	0	56795981	C	T
12	chr12:56796506:A:G	0	56796506	G	A
12	chr12:56796759:G:A	0	56796759	A	G
12	chr12:56797866:C:T	0	56797866	T	C
12	chr12:56798008:C:T	0	56798008	T	C
12	chr12:56798079:G:A	0	56798079	A	G
12	chr12:56798286:A:C	0	56798286	C	A
12	chr12:56798777:C:T	0	56798777	T	C
12	chr12:56799227:G:A	0	56799227	A	G
12	chr12:56799229:A:T	0	56799229	T	A
12	chr12:56799255:A:G	0	56799255	G	A
12	chr12:56800015:G:A	0	56800015	A	G
12	chr12:56800286:G:A	0	56800286	A	G
12	chr12:56801595:A:G	0	56801595	G	A
12	chr12:56801861:T:C	0	56801861	C	T
12	chr12:56802199:C:G	0	56802199	G	C
12	chr12:56803367:T:C	0	56803367	C	T
12	chr12:56805073:T:C	0	56805073	C	T
12	chr12:56805721:A:G	0	56805721	G	A
12	chr12:56808329:G:C	0	56808329	C	G
12	chr12:56808940:C:T	0	56808940	T	C
12	chr12:56809239:G:A	0	56809239	A	G
12	chr12:56809369:C:T	0	56809369	T	C
12	chr12:56809521:C:T	0	56809521	T	C
12	chr12:56810376:G:T	0	56810376	T	G
12	chr12:56810436:A:G	0	56810436	G	A
12	chr12:56810767:G:A	0	56810767	A	G
12	chr12:56811089:C:T	0	56811089	T	C
12	chr12:56811743:G:C	0	56811743	C	G
12	chr12:56812900:C:T	0	56812900	T	C
12	chr12:56813212:A:T	0	56813212	T	A
12	chr12:56813646:A:G	0	56813646	G	A
12	chr12:56814461:G:A	0	56814461	A	G
12	chr12:56815681:C:T	0	56815681	T	C
12	chr12:56816798:C:T	0	56816798	T	C
12	chr12:56818365:A:G	0	56818365	G	A
12	chr12:56818706:G:A	0	56818706	A	G
12	chr12:56819039:T:G	0	56819039	G	T
12	chr12:56819983:C:G	0	56819983	G	C
12	chr12:56820302:G:A	0	56820302	A	G
12	chr12:56822484:T:C	0	56822484	C	T
12	chr12:56822806:C:T	0	56822806	T	C
12	chr12:56822961:G:A	0	56822961	A	G
12	chr12:56823320:G:A	0	56823320	A	G
12	chr12:56823555:A:G	0	56823555	G	A
12	chr12:56823574:A:G	0	56823574	G	A
12	chr12:56825838:T:C	0	56825838	C	T
12	chr12:56826260:T:C	0	56826260	C	T
12	chr12:56826336:C:T	0	56826336	T	C
12	chr12:56826609:C:T	0	56826609	T	C
12	chr12:56826993:C:A	0	56826993	A	C
12	chr12:56828081:A:G	0	56828081	G	A
12	chr12:56828240:C:T	0	56828240	T	C
12	chr12:56828369:G:C	0	56828369	C	G
12	chr12:56828727:T:A	0	56828727	A	T
12	chr12:56828869:A:C	0	56828869	C	A
12	chr12:56830518:G:A	0	56830518	A	G
12	chr12:56831997:C:T	0	56831997	T	C
12	chr12:56832924:T:C	0	56832924	C	T
12	chr12:56832957:G:A	0	56832957	A	G
12	chr12:56833267:A:G	0	56833267	G	A
12	chr12:56833391:T:C	0	56833391	C	T
12	chr12:56833896:G:A	0	56833896	A	G
12	chr12:56834533:A:G	0	56834533	G	A
12	chr12:56835596:A:G	0	56835596	G	A
12	chr12:56837538:T:A	0	56837538	A	T
12	chr12:56837713:C:T	0	56837713	T	C
12	chr12:56839052:A:G	0	56839052	G	A
12	chr12:56840622:A:G	0	56840622	G	A
12	chr12:56840963:T:C	0	56840963	C	T
12	chr12:56841722:G:T	0	56841722	T	G
12	chr12:56841899:A:G	0	56841899	G	A
12	chr12:56842031:G:A	0	56842031	A	G
12	chr12:56843371:G:T	0	56843371	T	G
12	chr12:56843679:C:G	0	56843679	G	C
12	chr12:56844374:A:G	0	56844374	G	A
12	chr12:56844396:G:A	0	56844396	A	G
12	chr12:56845081:A:G	0	56845081	G	A
12	chr12:56846240:CA:C	0	56846240	C	CA
12	chr12:56846660:C:T	0	56846660	T	C
12	chr12:56846925:G:A	0	56846925	A	G
12	chr12:56849662:G:T	0	56849662	T	G
12	chr12:56853403:C:T	0	56853403	T	C
12	chr12:56854447:CA:C	0	56854447	C	CA
12	chr12:56855816:G:A	0	56855816	A	G
12	chr12:56857009:G:C	0	56857009	C	G
12	chr12:56857051:C:T	0	56857051	T	C
12	chr12:56858748:G:A	0	56858748	A	G
12	chr12:56861411:T:C	0	56861411	C	T
12	chr12:56862291:G:A	0	56862291	A	G
12	chr12:56862596:T:A	0	56862596	A	T
12	chr12:56862615:T:A	0	56862615	A	T
12	chr12:56863460:G:A	0	56863460	A	G
12	chr12:56864231:C:T	0	56864231	T	C
12	chr12:56865378:C:T	0	56865378	T	C
12	chr12:56865421:A:G	0	56865421	G	A
12	chr12:56866670:A:G	0	56866670	G	A
12	chr12:56868174:G:A	0	56868174	A	G
12	chr12:56869833:C:T	0	56869833	T	C
12	chr12:56870642:G:A	0	56870642	A	G
12	chr12:56871591:G:A	0	56871591	A	G
12	chr12:56872137:A:G	0	56872137	G	A
12	chr12:56872168:C:T	0	56872168	T	C
12	chr12:56872529:C:T	0	56872529	T	C
12	chr12:56873432:C:T	0	56873432	T	C
12	chr12:56874477:C:T	0	56874477	T	C
12	chr12:56875039:G:C	0	56875039	C	G
12	chr12:56875480:T:A	0	56875480	A	T
12	chr12:56878310:C:G	0	56878310	G	C
12	chr12:56878888:C:T	0	56878888	T	C
12	chr12:56878998:G:A	0	56878998	A	G
12	chr12:56879081:C:T	0	56879081	T	C
12	chr12:56879227:C:T	0	56879227	T	C
12	chr12:56879505:G:A	0	56879505	A	G
12	chr12:56879547:A:G	0	56879547	G	A
12	chr12:56879697:C:T	0	56879697	T	C
12	chr12:56879902:A:G	0	56879902	G	A
12	chr12:56880087:T:C	0	56880087	C	T
12	chr12:56880300:T:A	0	56880300	A	T
12	chr12:56880864:A:G	0	56880864	G	A
12	chr12:56881041:G:A	0	56881041	A	G
12	chr12:56881744:C:A	0	56881744	A	C
12	chr12:56882499:T:C	0	56882499	C	T
12	chr12:56882506:A:T	0	56882506	T	A
12	chr12:56883024:G:T	0	56883024	T	G
12	chr12:56883518:A:G	0	56883518	G	A
12	chr12:56883875:A:T	0	56883875	T	A
12	chr12:56884055:A:G	0	56884055	G	A
12	chr12:56884292:C:A	0	56884292	A	C
12	chr12:56884634:A:G	0	56884634	G	A
12	chr12:56884858:G:A	0	56884858	A	G
12	chr12:56885552:T:G	0	56885552	G	T
12	chr12:56885588:A:T	0	56885588	T	A
12	chr12:56885817:T:C	0	56885817	C	T
12	chr12:56885972:A:G	0	56885972	G	A
12	chr12:56886027:G:A	0	56886027	A	G
12	chr12:56886172:G:T	0	56886172	T	G
12	chr12:56886189:G:T	0	56886189	T	G
12	chr12:56886590:C:G	0	56886590	G	C
12	chr12:56886642:G:A	0	56886642	A	G
12	chr12:56886805:T:C	0	56886805	C	T
12	chr12:56887050:CAT:C	0	56887050	C	CAT
12	chr12:56887618:G:A	0	56887618	A	G
12	chr12:56887746:T:C	0	56887746	C	T
12	chr12:56888147:T:C	0	56888147	C	T
12	chr12:56888290:T:C	0	56888290	C	T
12	chr12:56888508:C:T	0	56888508	T	C
12	chr12:56888861:A:G	0	56888861	G	A
12	chr12:56889007:C:T	0	56889007	T	C
12	chr12:56889167:G:A	0	56889167	A	G
12	chr12:56889270:G:A	0	56889270	A	G
12	chr12:56889354:G:A	0	56889354	A	G
12	chr12:56889425:A:G	0	56889425	G	A
12	chr12:56890057:A:T	0	56890057	T	A
12	chr12:56890437:A:C	0	56890437	C	A
12	chr12:56890843:TTGAAAC:T	0	56890843	T	TTGAAAC
12	chr12:56890939:A:G	0	56890939	G	A
12	chr12:56891759:C:T	0	56891759	T	C
12	chr12:56892581:C:G	0	56892581	G	C
12	chr12:56893209:T:A	0	56893209	A	T
12	chr12:56893240:A:G	0	56893240	G	A
12	chr12:56893468:G:A	0	56893468	A	G
12	chr12:56893625:C:T	0	56893625	T	C
12	chr12:56893738:T:A	0	56893738	A	T
12	chr12:56893930:G:A	0	56893930	A	G
12	chr12:56894665:A:G	0	56894665	G	A
12	chr12:56894884:C:T	0	56894884	T	C
12	chr12:56895116:T:C	0	56895116	C	T
12	chr12:56895213:C:T	0	56895213	T	C
12	chr12:56897910:A:C	0	56897910	C	A
12	chr12:56899398:A:G	0	56899398	G	A
12	chr12:56899652:A:G	0	56899652	G	A
12	chr12:56900290:C:A	0	56900290	A	C
12	chr12:56901199:A:G	0	56901199	G	A
12	chr12:56902257:A:G	0	56902257	G	A
12	chr12:56902465:T:C	0	56902465	C	T
12	chr12:56902490:T:C	0	56902490	C	T
12	chr12:56902640:G:A	0	56902640	A	G
12	chr12:56904296:C:T	0	56904296	T	C
12	chr12:56904847:C:G	0	56904847	G	C
12	chr12:56905479:A:G	0	56905479	G	A
12	chr12:56907614:C:T	0	56907614	T	C
12	chr12:56908736:A:G	0	56908736	G	A
12	chr12:56909015:A:C	0	56909015	C	A
12	chr12:56910419:C:T	0	56910419	T	C
12	chr12:56911354:C:A	0	56911354	A	C
12	chr12:56911796:A:G	0	56911796	G	A
12	chr12:56912440:A:C	0	56912440	C	A
12	chr12:56912628:C:T	0	56912628	T	C
12	chr12:56912646:G:T	0	56912646	T	G
12	chr12:56912893:C:T	0	56912893	T	C
12	chr12:56913402:G:A	0	56913402	A	G
12	chr12:56913619:A:G	0	56913619	G	A
12	chr12:56914546:T:TATA	0	56914546	TATA	T
12	chr12:56914939:T:C	0	56914939	C	T
12	chr12:56915152:G:A	0	56915152	A	G
12	chr12:56915541:A:G	0	56915541	G	A
12	chr12:56916100:C:G	0	56916100	G	C
12	chr12:56916301:G:A	0	56916301	A	G
12	chr12:56916904:G:C	0	56916904	C	G
12	chr12:56917445:C:T	0	56917445	T	C
12	chr12:56918832:G:A	0	56918832	A	G
12	chr12:56921607:C:A	0	56921607	A	C
12	chr12:56923609:C:A	0	56923609	A	C
12	chr12:56924542:G:A	0	56924542	A	G
12	chr12:56924673:T:C	0	56924673	C	T
12	chr12:56924947:A:C	0	56924947	C	A
12	chr12:56925243:A:G	0	56925243	G	A
12	chr12:56925442:A:G	0	56925442	G	A
12	chr12:56925552:C:A	0	56925552	A	C
12	chr12:56925707:A:T	0	56925707	T	A
12	chr12:56926026:T:C	0	56926026	C	T
12	chr12:56926834:T:C	0	56926834	C	T
12	chr12:56926927:T:C	0	56926927	C	T
12	chr12:56927428:C:T	0	56927428	T	C
12	chr12:56928487:T:A	0	56928487	A	T
12	chr12:56929069:G:A	0	56929069	A	G
12	chr12:56929739:A:G	0	56929739	G	A
12	chr12:56930729:T:G	0	56930729	G	T
12	chr12:56931934:A:G	0	56931934	G	A
12	chr12:56932400:T:G	0	56932400	G	T
12	chr12:56932537:C:T	0	56932537	T	C
12	chr12:56932654:A:G	0	56932654	G	A
12	chr12:56934498:G:A	0	56934498	A	G
12	chr12:56935748:T:C	0	56935748	C	T
12	chr12:56937074:G:A	0	56937074	A	G
12	chr12:56937487:A:C	0	56937487	C	A
12	chr12:56937586:A:G	0	56937586	G	A
12	chr12:56937660:C:T	0	56937660	T	C
12	chr12:56937807:C:T	0	56937807	T	C
12	chr12:56939293:T:C	0	56939293	C	T
12	chr12:56939330:T:C	0	56939330	C	T
12	chr12:56941329:T:TC	0	56941329	TC	T
12	chr12:56941336:T:C	0	56941336	C	T
12	chr12:56941340:T:C	0	56941340	C	T
12	chr12:56941352:T:C	0	56941352	C	T
12	chr12:56941357:T:A	0	56941357	A	T
12	chr12:56941370:G:A	0	56941370	A	G
12	chr12:56941651:T:TA	0	56941651	TA	T
12	chr12:56942314:G:C	0	56942314	C	G
12	chr12:56942603:C:A	0	56942603	A	C
12	chr12:56944057:T:C	0	56944057	C	T
12	chr12:56944892:G:A	0	56944892	A	G
12	chr12:56945398:CCT:C	0	56945398	C	CCT
12	chr12:56945505:CCA:C	0	56945505	C	CCA
12	chr12:56946647:T:C	0	56946647	C	T
12	chr12:56948012:G:T	0	56948012	T	G
12	chr12:56948316:G:A	0	56948316	A	G
12	chr12:56948404:A:G	0	56948404	G	A
12	chr12:56950040:G:A	0	56950040	A	G
12	chr12:56950093:G:C	0	56950093	C	G
12	chr12:56950108:T:C	0	56950108	C	T
12	chr12:56952595:G:A	0	56952595	A	G
12	chr12:56953044:C:T	0	56953044	T	C
12	chr12:56954142:G:A	0	56954142	A	G
12	chr12:56955255:G:A	0	56955255	A	G
12	chr12:56955982:C:G	0	56955982	G	C
12	chr12:56956410:A:C	0	56956410	C	A
12	chr12:56958000:G:A	0	56958000	A	G
12	chr12:56959087:T:C	0	56959087	C	T
12	chr12:56960730:G:A	0	56960730	A	G
12	chr12:56962455:T:C	0	56962455	C	T
12	chr12:56963101:G:A	0	56963101	A	G
12	chr12:56963109:A:G	0	56963109	G	A
12	chr12:56963322:G:A	0	56963322	A	G
12	chr12:56965652:G:A	0	56965652	A	G
12	chr12:56965859:T:C	0	56965859	C	T
12	chr12:56966190:C:T	0	56966190	T	C
12	chr12:56966357:G:A	0	56966357	A	G
12	chr12:56967067:A:G	0	56967067	G	A
12	chr12:56967630:C:T	0	56967630	T	C
12	chr12:56967778:T:G	0	56967778	G	T
12	chr12:56967810:C:A	0	56967810	A	C
12	chr12:56968561:T:G	0	56968561	G	T
12	chr12:56968638:G:A	0	56968638	A	G
12	chr12:56970123:A:G	0	56970123	G	A
12	chr12:56971215:C:T	0	56971215	T	C
12	chr12:56971780:C:T	0	56971780	T	C
12	chr12:56971987:A:AAC	0	56971987	AAC	A
12	chr12:56972304:G:A	0	56972304	A	G
12	chr12:56972426:A:G	0	56972426	G	A
12	chr12:56973268:T:C	0	56973268	C	T
12	chr12:56974205:C:T	0	56974205	T	C
12	chr12:56975985:A:C	0	56975985	C	A
12	chr12:56976126:G:A	0	56976126	A	G
12	chr12:56976158:C:T	0	56976158	T	C
12	chr12:56976415:C:G	0	56976415	G	C
12	chr12:56977854:A:G	0	56977854	G	A
12	chr12:56978628:T:C	0	56978628	C	T
12	chr12:56979623:A:G	0	56979623	G	A
12	chr12:56979696:A:G	0	56979696	G	A
12	chr12:56980853:A:C	0	56980853	C	A
12	chr12:56981215:C:G	0	56981215	G	C
12	chr12:56981770:C:T	0	56981770	T	C
12	chr12:56983056:C:T	0	56983056	T	C
12	chr12:56983563:C:T	0	56983563	T	C
12	chr12:56983725:T:C	0	56983725	C	T
12	chr12:56984022:C:T	0	56984022	T	C
12	chr12:56987475:T:G	0	56987475	G	T
12	chr12:56987891:C:G	0	56987891	G	C
12	chr12:56991503:G:A	0	56991503	A	G
12	chr12:56994326:G:T	0	56994326	T	G
12	chr12:56994785:G:A	0	56994785	A	G
12	chr12:56996254:T:C	0	56996254	C	T
12	chr12:56996897:C:T	0	56996897	T	C
12	chr12:56997074:AAC:A	0	56997074	A	AAC
12	chr12:56997508:C:T	0	56997508	T	C
12	chr12:56997689:A:G	0	56997689	G	A
12	chr12:57000339:C:A	0	57000339	A	C
12	chr12:57000851:G:C	0	57000851	C	G
12	chr12:57000870:G:A	0	57000870	A	G
12	chr12:57001714:GGACA:G	0	57001714	G	GGACA
12	chr12:57001894:T:G	0	57001894	G	T
12	chr12:57002352:C:T	0	57002352	T	C
12	chr12:57005231:T:C	0	57005231	C	T
12	chr12:57005772:C:T	0	57005772	T	C
12	chr12:57009556:G:A	0	57009556	A	G
12	chr12:57011265:G:A	0	57011265	A	G
12	chr12:57012660:T:C	0	57012660	C	T
12	chr12:57014549:C:T	0	57014549	T	C
12	chr12:57014956:G:A	0	57014956	A	G
12	chr12:57015455:G:A	0	57015455	A	G
12	chr12:57016407:G:A	0	57016407	A	G
12	chr12:57017632:ATGGTGGCTCACGCC:A	0	57017632	A	ATGGTGGCTCACGCC
12	chr12:57018330:T:A	0	57018330	A	T
12	chr12:57020444:T:A	0	57020444	A	T
12	chr12:57020556:A:T	0	57020556	T	A
12	chr12:57020798:G:A	0	57020798	A	G
12	chr12:57021175:T:C	0	57021175	C	T
12	chr12:57027071:G:T	0	57027071	T	G
12	chr12:57027495:C:T	0	57027495	T	C
12	chr12:57029150:G:A	0	57029150	A	G
12	chr12:57029413:T:C	0	57029413	C	T
12	chr12:57029930:C:G	0	57029930	G	C
12	chr12:57030064:T:C	0	57030064	C	T
12	chr12:57031362:C:T	0	57031362	T	C
12	chr12:57032181:C:T	0	57032181	T	C
12	chr12:57033543:G:C	0	57033543	C	G
12	chr12:57033807:T:A	0	57033807	A	T
12	chr12:57034389:A:G	0	57034389	G	A
12	chr12:57034569:A:G	0	57034569	G	A
12	chr12:57034944:T:C	0	57034944	C	T
12	chr12:57035547:A:G	0	57035547	G	A
12	chr12:57035801:G:A	0	57035801	A	G
12	chr12:57036191:T:C	0	57036191	C	T
12	chr12:57036537:C:T	0	57036537	T	C
12	chr12:57036750:CCT:C	0	57036750	C	CCT
12	chr12:57039936:A:G	0	57039936	G	A
12	chr12:57040067:C:T	0	57040067	T	C
12	chr12:57041338:G:A	0	57041338	A	G
12	chr12:57042645:T:C	0	57042645	C	T
12	chr12:57042961:C:T	0	57042961	T	C
12	chr12:57044874:T:G	0	57044874	G	T
12	chr12:57045433:T:C	0	57045433	C	T
12	chr12:57045885:G:GC	0	57045885	GC	G
12	chr12:57046293:C:T	0	57046293	T	C
12	chr12:57048355:A:G	0	57048355	G	A
12	chr12:57048397:A:G	0	57048397	G	A
12	chr12:57048782:A:C	0	57048782	C	A
12	chr12:57049333:G:T	0	57049333	T	G
12	chr12:57049503:A:C	0	57049503	C	A
12	chr12:57049508:C:G	0	57049508	G	C
12	chr12:57050783:C:T	0	57050783	T	C
12	chr12:57050790:A:G	0	57050790	G	A
12	chr12:57052061:A:C	0	57052061	C	A
12	chr12:57052089:C:T	0	57052089	T	C
12	chr12:57052203:A:G	0	57052203	G	A
12	chr12:57053027:A:T	0	57053027	T	A
12	chr12:57054307:G:A	0	57054307	A	G
12	chr12:57055827:T:G	0	57055827	G	T
12	chr12:57055922:T:C	0	57055922	C	T
12	chr12:57056027:C:T	0	57056027	T	C
12	chr12:57059420:T:C	0	57059420	C	T
12	chr12:57063879:AG:A	0	57063879	A	AG
12	chr12:57064176:T:C	0	57064176	C	T
12	chr12:57065426:C:T	0	57065426	T	C
12	chr12:57066236:G:C	0	57066236	C	G
12	chr12:57066899:T:C	0	57066899	C	T
12	chr12:57067467:T:TAAG	0	57067467	TAAG	T
12	chr12:57068075:A:AT	0	57068075	AT	A
12	chr12:57068242:C:T	0	57068242	T	C
12	chr12:57068412:T:G	0	57068412	G	T
12	chr12:57069171:C:T	0	57069171	T	C
12	chr12:57070238:G:GATTA	0	57070238	GATTA	G
12	chr12:57070533:A:G	0	57070533	G	A
12	chr12:57070902:C:CA	0	57070902	CA	C
12	chr12:57072135:G:A	0	57072135	A	G
12	chr12:57073060:G:A	0	57073060	A	G
12	chr12:57073472:G:A	0	57073472	A	G
12	chr12:57074115:T:C	0	57074115	C	T
12	chr12:57074935:A:G	0	57074935	G	A
12	chr12:57075028:G:A	0	57075028	A	G
12	chr12:57080230:T:C	0	57080230	C	T
12	chr12:57080769:T:G	0	57080769	G	T
12	chr12:57083273:T:C	0	57083273	C	T
12	chr12:57084384:A:C	0	57084384	C	A
12	chr12:57084925:A:G	0	57084925	G	A
12	chr12:57086570:T:C	0	57086570	C	T
12	chr12:57087194:G:T	0	57087194	T	G
12	chr12:57088469:G:A	0	57088469	A	G
12	chr12:57088942:C:T	0	57088942	T	C
12	chr12:57092250:A:C	0	57092250	C	A
12	chr12:57092495:G:A	0	57092495	A	G
12	chr12:57094510:A:T	0	57094510	T	A
12	chr12:57095865:C:T	0	57095865	T	C
12	chr12:57095926:T:C	0	57095926	C	T
12	chr12:57096045:C:T	0	57096045	T	C
12	chr12:57096317:T:C	0	57096317	C	T
12	chr12:57097991:G:A	0	57097991	A	G
12	chr12:57098962:G:A	0	57098962	A	G
12	chr12:57099213:G:A	0	57099213	A	G
12	chr12:57099944:T:G	0	57099944	G	T
12	chr12:57103222:T:C	0	57103222	C	T
12	chr12:57103279:T:C	0	57103279	C	T
12	chr12:57103388:T:C	0	57103388	C	T
12	chr12:57109198:C:T	0	57109198	T	C
12	chr12:57109992:C:T	0	57109992	T	C
12	chr12:57110746:T:C	0	57110746	C	T
12	chr12:57113122:C:T	0	57113122	T	C
12	chr12:57115272:T:C	0	57115272	C	T
12	chr12:57115319:C:T	0	57115319	T	C
12	chr12:57116526:T:C	0	57116526	C	T
12	chr12:57116878:C:T	0	57116878	T	C
12	chr12:57118687:C:G	0	57118687	G	C
12	chr12:57120083:A:G	0	57120083	G	A
12	chr12:57121580:A:G	0	57121580	G	A
12	chr12:57121986:T:C	0	57121986	C	T
12	chr12:57122021:T:G	0	57122021	G	T
12	chr12:57123150:G:A	0	57123150	A	G
12	chr12:57124428:GCA:G	0	57124428	G	GCA
12	chr12:57125332:G:A	0	57125332	A	G
12	chr12:57125911:G:C	0	57125911	C	G
12	chr12:57125915:T:C	0	57125915	C	T
12	chr12:57126043:C:T	0	57126043	T	C
12	chr12:57126705:G:C	0	57126705	C	G
12	chr12:57129349:G:A	0	57129349	A	G
12	chr12:57130316:T:G	0	57130316	G	T
12	chr12:57130325:T:C	0	57130325	C	T
12	chr12:57131310:G:A	0	57131310	A	G
12	chr12:57132863:G:A	0	57132863	A	G
12	chr12:57133500:T:C	0	57133500	C	T
12	chr12:57134414:G:A	0	57134414	A	G
12	chr12:57135660:C:T	0	57135660	T	C
12	chr12:57136558:C:A	0	57136558	A	C
12	chr12:57136887:T:C	0	57136887	C	T
12	chr12:57137031:T:C	0	57137031	C	T
12	chr12:57137667:A:G	0	57137667	G	A
12	chr12:57138780:G:A	0	57138780	A	G
12	chr12:57138966:G:C	0	57138966	C	G
12	chr12:57139907:C:A	0	57139907	A	C
12	chr12:57140687:G:A	0	57140687	A	G
12	chr12:57140858:G:A	0	57140858	A	G
12	chr12:57141129:G:A	0	57141129	A	G
12	chr12:57146221:TA:T	0	57146221	T	TA
12	chr12:57146968:C:G	0	57146968	G	C
12	chr12:57147482:C:T	0	57147482	T	C
12	chr12:57149789:C:T	0	57149789	T	C
12	chr12:57151148:A:G	0	57151148	G	A
12	chr12:57151748:G:A	0	57151748	A	G
12	chr12:57151973:G:A	0	57151973	A	G
12	chr12:57154683:C:T	0	57154683	T	C
12	chr12:57155077:T:G	0	57155077	G	T
12	chr12:57159216:C:T	0	57159216	T	C
12	chr12:57161245:G:A	0	57161245	A	G
12	chr12:57166026:G:A	0	57166026	A	G
12	chr12:57167596:G:T	0	57167596	T	G
12	chr12:57168137:T:G	0	57168137	G	T
12	chr12:57168889:G:A	0	57168889	A	G
12	chr12:57170695:C:T	0	57170695	T	C
12	chr12:57173397:G:T	0	57173397	T	G
12	chr12:57175695:C:T	0	57175695	T	C
12	chr12:57182303:A:G	0	57182303	G	A
12	chr12:57182634:C:T	0	57182634	T	C
12	chr12:57182709:G:A	0	57182709	A	G
12	chr12:57184505:C:T	0	57184505	T	C
12	chr12:57185944:A:T	0	57185944	T	A
12	chr12:57186631:T:C	0	57186631	C	T
12	chr12:57186739:A:G	0	57186739	G	A
12	chr12:57187577:T:TC	0	57187577	TC	T
12	chr12:57189889:C:A	0	57189889	A	C
12	chr12:57192371:C:A	0	57192371	A	C
12	chr12:57194056:C:T	0	57194056	T	C
12	chr12:57194249:G:A	0	57194249	A	G
12	chr12:57194344:C:T	0	57194344	T	C
12	chr12:57194650:G:A	0	57194650	A	G
12	chr12:57194708:C:T	0	57194708	T	C
12	chr12:57195876:C:T	0	57195876	T	C
12	chr12:57196975:C:T	0	57196975	T	C
12	chr12:57197014:C:T	0	57197014	T	C
12	chr12:57197443:T:C	0	57197443	C	T
12	chr12:57197675:C:T	0	57197675	T	C
12	chr12:57198774:C:T	0	57198774	T	C
12	chr12:57200111:A:G	0	57200111	G	A
12	chr12:57201283:G:A	0	57201283	A	G
12	chr12:57202269:A:G	0	57202269	G	A
12	chr12:57204135:C:T	0	57204135	T	C
12	chr12:57206066:C:G	0	57206066	G	C
12	chr12:57208849:A:G	0	57208849	G	A
12	chr12:57209634:A:G	0	57209634	G	A
12	chr12:57212603:A:G	0	57212603	G	A
12	chr12:57214650:G:A	0	57214650	A	G
12	chr12:57216466:G:C	0	57216466	C	G
12	chr12:57217502:A:G	0	57217502	G	A
12	chr12:57218983:TTG:T	0	57218983	T	TTG
12	chr12:57219997:G:A	0	57219997	A	G
12	chr12:57220701:C:T	0	57220701	T	C
12	chr12:57222278:G:A	0	57222278	A	G
12	chr12:57222989:T:C	0	57222989	C	T
12	chr12:57224636:A:G	0	57224636	G	A
12	chr12:57224836:G:A	0	57224836	A	G
12	chr12:57225579:G:A	0	57225579	A	G
12	chr12:57226471:G:A	0	57226471	A	G
12	chr12:57228336:C:T	0	57228336	T	C
12	chr12:57228417:T:A	0	57228417	A	T
12	chr12:57228588:G:T	0	57228588	T	G
12	chr12:57228709:T:A	0	57228709	A	T
12	chr12:57229038:G:A	0	57229038	A	G
12	chr12:57233934:G:A	0	57233934	A	G
12	chr12:57241276:G:A	0	57241276	A	G
12	chr12:57242205:G:C	0	57242205	C	G
12	chr12:57243810:G:A	0	57243810	A	G
12	chr12:57245477:TCTC:T	0	57245477	T	TCTC
12	chr12:57247557:T:C	0	57247557	C	T
12	chr12:57249903:A:G	0	57249903	G	A
12	chr12:57250984:G:T	0	57250984	T	G
12	chr12:57252006:T:A	0	57252006	A	T
12	chr12:57253591:G:A	0	57253591	A	G
12	chr12:57256057:C:T	0	57256057	T	C
```
