## Supplementary material for "Characterization of shared and ancestry-specific signals driving complex traits using multi-ancestry fine-mapping": mesusieoutput

```
                 eur          afr      eur_afr
   [1,] 0.0002197333 0.0003091854 7.414948e-05
   [2,] 0.0004831277 0.0002630516 7.084905e-05
   [3,] 0.0004831277 0.0002630516 7.084905e-05
   [4,] 0.0003409232 0.0003542810 1.574690e-04
   [5,] 0.0004911035 0.0002630516 7.124940e-05
   [6,] 0.0004956307 0.0002630516 7.147638e-05
   [7,] 0.0003834050 0.0003424919 1.833953e-04
   [8,] 0.0003626894 0.0003469193 1.730484e-04
   [9,] 0.0004397346 0.0002641034 6.848123e-05
  [10,] 0.0004822528 0.0002634186 7.036864e-05
  [11,] 0.0004822528 0.0002628876 7.047729e-05
  [12,] 0.0004736664 0.0002624807 7.049130e-05
  [13,] 0.0002536742 0.0004146318 6.738065e-05
  [14,] 0.0003328959 0.0003685315 1.590509e-04
  [15,] 0.0004736664 0.0002604507 7.092789e-05
  [16,] 0.0004690536 0.0002599543 7.079636e-05
  [17,] 0.0004690536 0.0002599543 7.079636e-05
  [18,] 0.0004614173 0.0002589261 7.062041e-05
  [19,] 0.0004736664 0.0002594623 7.115110e-05
  [20,] 0.0003670055 0.0003696959 1.928941e-04
  [21,] 0.0004649261 0.0002579647 7.102965e-05
  [22,] 0.0004620669 0.0002557940 7.138078e-05
  [23,] 0.0004620669 0.0002557940 7.138078e-05
  [24,] 0.0004608605 0.0002555909 7.138051e-05
  [25,] 0.0004608605 0.0002570206 7.103051e-05
  [26,] 0.0004649261 0.0002565549 7.136814e-05
  [27,] 0.0004690536 0.0002560935 7.171315e-05
  [28,] 0.0004690536 0.0002560935 7.171315e-05
  [29,] 0.0003323424 0.0003932187 1.720884e-04
  [30,] 0.0004649261 0.0002542458 7.196092e-05
  [31,] 0.0003809489 0.0003888581 2.191191e-04
  [32,] 0.0004529110 0.0002507999 7.221507e-05
  [33,] 0.0002488228 0.0004267297 6.939680e-05
  [34,] 0.0004529110 0.0002511323 7.253424e-05
  [35,] 0.0004345373 0.0003725834 8.305039e-05
  [36,] 0.0004529110 0.0002507307 7.265552e-05
  [37,] 0.0003757720 0.0004035530 2.259806e-04
  [38,] 0.0004490252 0.0002499393 7.265439e-05
  [39,] 0.0004451975 0.0002472553 7.328549e-05
  [40,] 0.0002224193 0.0003456699 8.451011e-05
  [41,] 0.0002979011 0.0003888703 1.237970e-04
  [42,] 0.0004268980 0.0002459858 7.248436e-05
  [43,] 0.0004304489 0.0002452570 7.298730e-05
  [44,] 0.0003615257 0.0004312291 2.319247e-04
  [45,] 0.0004268980 0.0002481597 7.177567e-05
  [46,] 0.0002273417 0.0002305399 5.906939e-05
  [47,] 0.0004377124 0.0002443491 7.432087e-05
  [48,] 0.0002231152 0.0002261847 5.908312e-05
  [49,] 0.0004173665 0.0002423035 7.365722e-05
  [50,] 0.0002224473 0.0003437546 8.416224e-05
  [51,] 0.0004340534 0.0002427729 7.471638e-05
  [52,] 0.0002224473 0.0003453032 8.443601e-05
  [53,] 0.0004285707 0.0002427535 7.477688e-05
  [54,] 0.0003137690 0.0004570039 1.813820e-04
  [55,] 0.0003097710 0.0004815002 1.980899e-04
  [56,] 0.0003000128 0.0004292337 6.202272e-05
  [57,] 0.0002907728 0.0004115928 6.209677e-05
  [58,] 0.0002962875 0.0004689841 1.731925e-04
  [59,] 0.0004579913 0.0002386751 7.999909e-05
  [60,] 0.0003083160 0.0004040334 6.067425e-05
  [61,] 0.0003012293 0.0004290142 6.195617e-05
  [62,] 0.0002615365 0.0003492189 1.005520e-04
  [63,] 0.0002282852 0.0004726900 8.187685e-05
  [64,] 0.0002932728 0.0003484196 1.111672e-04
  [65,] 0.0002602789 0.0003499251 9.928021e-05
  [66,] 0.0002599678 0.0003503775 9.901705e-05
  [67,] 0.0002616115 0.0003461216 9.985711e-05
  [68,] 0.0002593720 0.0003494447 9.807869e-05
  [69,] 0.0002593720 0.0003499492 9.820123e-05
  [70,] 0.0002619669 0.0003489925 1.010026e-04
  [71,] 0.0003373639 0.0004674172 1.110248e-04
  [72,] 0.0002590871 0.0003544346 9.891048e-05
  [73,] 0.0002459273 0.0002904709 6.640370e-05
  [74,] 0.0002916088 0.0003503763 1.100443e-04
  [75,] 0.0002301812 0.0004536628 7.841505e-05
  [76,] 0.0002916088 0.0003508945 1.102044e-04
  [77,] 0.0002922993 0.0003513676 1.113281e-04
  [78,] 0.0002596655 0.0003565793 1.002174e-04
  [79,] 0.0002923996 0.0003518425 1.111164e-04
  [80,] 0.0002439193 0.0002904916 6.693413e-05
  [81,] 0.0002902661 0.0003392439 1.047077e-04
  [82,] 0.0002918998 0.0003397008 1.066282e-04
  [83,] 0.0002788048 0.0003655581 6.372245e-05
  [84,] 0.0002669950 0.0003712563 6.507164e-05
  [85,] 0.0002845933 0.0003567517 6.311211e-05
  [86,] 0.0003072909 0.0003316952 1.079962e-04
  [87,] 0.0002646500 0.0003700260 6.528673e-05
  [88,] 0.0002788155 0.0003661798 6.383635e-05
  [89,] 0.0002788155 0.0003578427 6.354462e-05
  [90,] 0.0002445098 0.0005110567 7.712375e-05
  [91,] 0.0002532606 0.0003668453 6.683147e-05
  [92,] 0.0002472316 0.0003716478 6.843464e-05
  [93,] 0.0002427234 0.0003729847 6.980540e-05
  [94,] 0.0003108005 0.0003200205 1.066681e-04
  [95,] 0.0002436931 0.0003853081 7.040170e-05
  [96,] 0.0002872339 0.0003183390 9.276053e-05
  [97,] 0.0002406833 0.0003291286 6.637099e-05
  [98,] 0.0002451415 0.0002682705 7.974179e-05
  [99,] 0.0002643795 0.0003073840 7.663096e-05
 [100,] 0.0002212155 0.0002397991 6.211303e-05
 [101,] 0.0002497055 0.0002235004 6.405730e-05
 [102,] 0.0002212956 0.0002365426 6.100207e-05
 [103,] 0.0003041209 0.0002895995 8.543049e-05
 [104,] 0.0002198913 0.0002373759 6.161120e-05
 [105,] 0.0002196484 0.0002354924 6.070961e-05
 [106,] 0.0003424518 0.0003894734 9.984089e-05
 [107,] 0.0002817856 0.0002936526 7.949801e-05
 [108,] 0.0002801640 0.0002936867 7.923303e-05
 [109,] 0.0002869545 0.0002936526 8.032170e-05
 [110,] 0.0002196484 0.0002334539 6.041500e-05
 [111,] 0.0002196484 0.0002333339 6.039847e-05
 [112,] 0.0003377587 0.0004141857 1.061026e-04
 [113,] 0.0002870084 0.0002914063 8.105696e-05
 [114,] 0.0002211319 0.0002234498 5.924532e-05
 [115,] 0.0002499874 0.0002375410 6.254952e-05
 [116,] 0.0002541163 0.0002365304 6.321080e-05
 [117,] 0.0002876799 0.0003532035 1.196560e-04
 [118,] 0.0002549688 0.0002370370 6.280940e-05
 [119,] 0.0002218598 0.0003368606 7.105249e-05
 [120,] 0.0002843641 0.0002913961 8.043837e-05
 [121,] 0.0002211319 0.0002232693 5.920865e-05
 [122,] 0.0002855274 0.0003423559 1.131688e-04
 [123,] 0.0002403342 0.0002915347 8.739447e-05
 [124,] 0.0002629399 0.0002933473 7.951131e-05
 [125,] 0.0002582435 0.0002351015 6.376028e-05
 [126,] 0.0002870769 0.0004418543 1.491272e-04
 [127,] 0.0002846575 0.0003464832 1.134639e-04
 [128,] 0.0002209050 0.0003400756 7.279647e-05
 [129,] 0.0002861139 0.0002942546 7.972590e-05
 [130,] 0.0002929609 0.0003762169 1.392253e-04
 [131,] 0.0002558753 0.0002382459 6.237738e-05
 [132,] 0.0002199770 0.0003712080 7.912336e-05
 [133,] 0.0002231407 0.0002215321 5.908766e-05
 [134,] 0.0002650834 0.0002410704 6.287441e-05
 [135,] 0.0002421936 0.0003170847 9.610303e-05
 [136,] 0.0002844428 0.0003092411 7.811575e-05
 [137,] 0.0002859154 0.0003089040 7.823700e-05
 [138,] 0.0002428138 0.0003198482 9.744502e-05
 [139,] 0.0002481511 0.0003198482 1.021217e-04
 [140,] 0.0003111568 0.0003016159 8.228870e-05
 [141,] 0.0002721752 0.0002435206 6.325185e-05
 [142,] 0.0003447869 0.0002979532 8.915912e-05
 [143,] 0.0004563532 0.0002448963 1.159960e-04
 [144,] 0.0006799214 0.0003985378 4.849609e-04
 [145,] 0.0006727090 0.0004032533 4.881769e-04
 [146,] 0.0003460436 0.0002972379 8.955275e-05
 [147,] 0.0004341634 0.0002458475 1.140865e-04
 [148,] 0.0006799214 0.0004072817 5.017237e-04
 [149,] 0.0002347767 0.0003147181 8.982734e-05
 [150,] 0.0002347767 0.0003174156 9.049059e-05
 [151,] 0.0003799566 0.0006061842 3.896613e-04
 [152,] 0.0006586216 0.0004147739 4.979422e-04
 [153,] 0.0004520312 0.0002454991 1.168810e-04
 [154,] 0.0003363466 0.0002967766 8.830124e-05
 [155,] 0.0006536344 0.0004282367 5.179968e-04
 [156,] 0.0006586216 0.0004246287 5.158785e-04
 [157,] 0.0004215470 0.0002467571 1.134781e-04
 [158,] 0.0006586216 0.0004263401 5.190245e-04
 [159,] 0.0003738790 0.0006222942 3.907152e-04
 [160,] 0.0003363466 0.0002965125 8.843973e-05
 [161,] 0.0004426747 0.0002467571 1.180768e-04
 [162,] 0.0006517427 0.0004336627 5.261201e-04
 [163,] 0.0006317424 0.0004354388 5.106352e-04
 [164,] 0.0006317424 0.0004354388 5.106352e-04
 [165,] 0.0002317761 0.0003203463 8.903096e-05
 [166,] 0.0004381214 0.0002473227 1.183480e-04
 [167,] 0.0002317761 0.0003199756 8.894480e-05
 [168,] 0.0006449711 0.0004374072 5.265321e-04
 [169,] 0.0003725530 0.0006436794 4.039187e-04
 [170,] 0.0006449711 0.0004374072 5.265321e-04
 [171,] 0.0004426747 0.0002482431 1.213121e-04
 [172,] 0.0002317761 0.0003199756 8.894480e-05
 [173,] 0.0004173699 0.0002490769 1.170624e-04
 [174,] 0.0006449711 0.0004410260 5.330046e-04
 [175,] 0.0003814770 0.0006522812 4.279710e-04
 [176,] 0.0003814770 0.0006553796 4.303641e-04
 [177,] 0.0002317761 0.0003186947 8.864680e-05
 [178,] 0.0004096365 0.0002503471 1.173805e-04
 [179,] 0.0006189211 0.0004485757 5.205986e-04
 [180,] 0.0003351905 0.0002960789 8.831736e-05
 [181,] 0.0004340930 0.0002496065 1.219843e-04
 [182,] 0.0006232558 0.0004656400 5.539773e-04
 [183,] 0.0006252818 0.0004485757 5.268797e-04
 [184,] 0.0002317761 0.0003172984 8.832144e-05
 [185,] 0.0006189211 0.0004466882 5.174167e-04
 [186,] 0.0003341604 0.0002963484 8.801453e-05
 [187,] 0.0004056705 0.0002509483 1.173657e-04
 [188,] 0.0003696483 0.0006584919 4.088780e-04
 [189,] 0.0003725530 0.0006584919 4.147555e-04
 [190,] 0.0006317424 0.0004485757 5.332552e-04
 [191,] 0.0006252818 0.0004485757 5.268797e-04
 [192,] 0.0006317424 0.0004504770 5.365575e-04
 [193,] 0.0006189211 0.0004504770 5.238044e-04
 [194,] 0.0003351905 0.0002970798 8.780727e-05
 [195,] 0.0006189211 0.0004504770 5.238044e-04
 [196,] 0.0004017748 0.0002519686 1.179455e-04
 [197,] 0.0006189211 0.0004504770 5.238044e-04
 [198,] 0.0003640194 0.0006705676 4.058255e-04
 [199,] 0.0005815186 0.0004763311 5.263366e-04
 [200,] 0.0004017748 0.0002519686 1.179455e-04
 [201,] 0.0006189211 0.0004504770 5.238044e-04
 [202,] 0.0003626348 0.0006644608 3.987462e-04
 [203,] 0.0003983276 0.0002526109 1.179975e-04
 [204,] 0.0003945617 0.0002526109 1.170140e-04
 [205,] 0.0003945617 0.0002501815 1.139655e-04
 [206,] 0.0003363466 0.0002967952 8.812346e-05
 [207,] 0.0002327378 0.0003098100 8.767702e-05
 [208,] 0.0002327378 0.0003098100 8.767702e-05
 [209,] 0.0006126589 0.0004566541 5.278374e-04
 [210,] 0.0006025823 0.0004586139 5.207304e-04
 [211,] 0.0002332206 0.0003098100 8.817564e-05
 [212,] 0.0005965715 0.0004647803 5.244090e-04
 [213,] 0.0003365721 0.0002970798 8.801659e-05
 [214,] 0.0003947944 0.0002544597 1.196357e-04
 [215,] 0.0005965715 0.0004667992 5.276412e-04
 [216,] 0.0005906529 0.0004667992 5.213514e-04
 [217,] 0.0002332206 0.0003098100 8.817564e-05
 [218,] 0.0006361295 0.0004719650 5.786841e-04
 [219,] 0.0003386956 0.0002947450 8.869936e-05
 [220,] 0.0003375149 0.0002980473 8.770424e-05
 [221,] 0.0003908624 0.0002542223 1.182492e-04
 [222,] 0.0003889678 0.0002542223 1.177350e-04
 [223,] 0.0002389156 0.0003066748 9.261338e-05
 [224,] 0.0002402178 0.0002569571 7.756793e-05
 [225,] 0.0002312198 0.0003852879 6.945387e-05
 [226,] 0.0002440106 0.0003117967 9.750563e-05
 [227,] 0.0003579758 0.0007607789 4.527303e-04
 [228,] 0.0003579758 0.0007613704 4.531225e-04
 [229,] 0.0003546828 0.0007469199 4.357583e-04
 [230,] 0.0003910736 0.0002543833 1.180680e-04
 [231,] 0.0003351905 0.0002994907 8.691187e-05
 [232,] 0.0002402640 0.0003255675 9.906007e-05
 [233,] 0.0002369622 0.0003240182 9.540982e-05
 [234,] 0.0003351905 0.0002983469 8.753517e-05
 [235,] 0.0002395811 0.0003199756 9.678081e-05
 [236,] 0.0003892121 0.0002498528 1.107953e-04
 [237,] 0.0003892121 0.0002502121 1.113605e-04
 [238,] 0.0003806514 0.0008402180 5.705261e-04
 [239,] 0.0003658846 0.0008412164 5.279829e-04
 [240,] 0.0003317345 0.0002772842 1.210994e-04
 [241,] 0.0003131482 0.0002346160 7.515694e-05
 [242,] 0.0002506179 0.0002878624 9.517671e-05
 [243,] 0.0003037746 0.0002911390 8.552839e-05
 [244,] 0.0002512286 0.0002898886 9.626279e-05
 [245,] 0.0003724863 0.0008215338 5.329223e-04
 [246,] 0.0003029599 0.0002903790 8.607430e-05
 [247,] 0.0002883520 0.0002924778 8.479531e-05
 [248,] 0.0002422626 0.0002881220 8.960956e-05
 [249,] 0.0002531567 0.0002912423 9.784417e-05
 [250,] 0.0003320313 0.0002804016 1.233587e-04
 [251,] 0.0002232244 0.0003269835 6.850254e-05
 [252,] 0.0002465852 0.0002988348 9.599150e-05
 [253,] 0.0003454319 0.0002652343 1.136810e-04
 [254,] 0.0002368366 0.0002948326 8.743741e-05
 [255,] 0.0002966464 0.0002900138 7.945042e-05
 [256,] 0.0002409978 0.0002988348 9.186478e-05
 [257,] 0.0002947029 0.0002920205 7.923435e-05
 [258,] 0.0002468475 0.0002872148 9.231685e-05
 [259,] 0.0002228849 0.0003597074 7.224480e-05
 [260,] 0.0006095029 0.0004942767 5.871374e-04
 [261,] 0.0002393700 0.0002979007 9.023041e-05
 [262,] 0.0002297728 0.0003030151 8.251154e-05
 [263,] 0.0004988756 0.0003912176 3.329782e-04
 [264,] 0.0003825817 0.0004891444 3.068368e-04
 [265,] 0.0005334657 0.0003948706 3.651382e-04
 [266,] 0.0002826567 0.0002877950 8.069662e-05
 [267,] 0.0003804076 0.0004868802 3.024120e-04
 [268,] 0.0002792342 0.0002874615 8.044463e-05
 [269,] 0.0004050729 0.0004831865 3.293169e-04
 [270,] 0.0004095164 0.0004906425 3.412679e-04
 [271,] 0.0002810791 0.0002874615 8.074103e-05
 [272,] 0.0002805696 0.0002873094 8.072828e-05
 [273,] 0.0003923247 0.0004926325 3.216984e-04
 [274,] 0.0002772716 0.0002875135 8.011717e-05
 [275,] 0.0004212545 0.0005029299 3.740817e-04
 [276,] 0.0003016716 0.0002891473 8.595167e-05
 [277,] 0.0002912006 0.0005491281 2.251959e-04
 [278,] 0.0003020923 0.0002893762 8.589308e-05
 [279,] 0.0002984118 0.0002893292 8.534964e-05
 [280,] 0.0002675941 0.0007055558 2.349432e-04
 [281,] 0.0002794815 0.0007158595 2.540385e-04
 [282,] 0.0003025641 0.0008106846 3.220139e-04
 [283,] 0.0002991211 0.0002888937 8.568573e-05
 [284,] 0.0007811493 0.0002913034 3.046340e-04
 [285,] 0.0002938254 0.0007578652 3.056318e-04
 [286,] 0.0003036862 0.0002884887 8.678433e-05
 [287,] 0.0002983612 0.0007579185 3.182358e-04
 [288,] 0.0003015793 0.0007530352 3.241198e-04
 [289,] 0.0003004920 0.0007438799 3.175803e-04
 [290,] 0.0003015793 0.0007302101 3.143414e-04
 [291,] 0.0003015793 0.0007391251 3.181645e-04
 [292,] 0.0002967201 0.0002867081 8.673694e-05
 [293,] 0.0003317533 0.0002327781 7.500680e-05
 [294,] 0.0002888415 0.0002883345 8.414062e-05
 [295,] 0.0003093639 0.0002952800 9.156185e-05
 [296,] 0.0002899838 0.0004556595 1.598847e-04
 [297,] 0.0002534983 0.0006228741 1.701015e-04
 [298,] 0.0002794874 0.0002967320 8.619672e-05
 [299,] 0.0002828916 0.0005456834 1.745673e-04
 [300,] 0.0002552981 0.0006445234 1.793691e-04
 [301,] 0.0005611496 0.0002893536 2.032999e-04
 [302,] 0.0002796168 0.0002886368 8.423374e-05
 [303,] 0.0002795384 0.0002917977 8.497935e-05
 [304,] 0.0003103911 0.0005778051 2.664665e-04
 [305,] 0.0003130818 0.0005713450 2.676793e-04
 [306,] 0.0002927628 0.0005778051 2.370771e-04
 [307,] 0.0003130818 0.0005840471 2.739246e-04
 [308,] 0.0002811559 0.0002852354 8.379787e-05
 [309,] 0.0003145268 0.0005950035 2.819406e-04
 [310,] 0.0003381097 0.0005447394 2.762933e-04
 [311,] 0.0003145268 0.0005950035 2.819406e-04
 [312,] 0.0003096672 0.0005770285 2.644935e-04
 [313,] 0.0003205098 0.0005821547 2.853295e-04
 [314,] 0.0002812441 0.0002834284 8.327638e-05
 [315,] 0.0003497019 0.0005771401 3.152826e-04
 [316,] 0.0003122746 0.0005784801 2.694688e-04
 [317,] 0.0003302819 0.0004971220 2.331940e-04
 [318,] 0.0003150937 0.0005369894 2.532664e-04
 [319,] 0.0003122746 0.0005369894 2.491245e-04
 [320,] 0.0003096672 0.0005369894 2.452740e-04
 [321,] 0.0003432793 0.0005768668 3.041806e-04
 [322,] 0.0003519233 0.0005793030 3.204262e-04
 [323,] 0.0002832042 0.0002807816 8.272012e-05
 [324,] 0.0003553348 0.0005820291 3.279995e-04
 [325,] 0.0003564821 0.0005844999 3.315852e-04
 [326,] 0.0002832545 0.0002814365 8.278820e-05
 [327,] 0.0003475093 0.0005897706 3.193807e-04
 [328,] 0.0003475093 0.0005897706 3.193807e-04
 [329,] 0.0003496909 0.0005897706 3.232095e-04
 [330,] 0.0003485950 0.0005970316 3.258174e-04
 [331,] 0.0003530398 0.0005951162 3.325085e-04
 [332,] 0.0003185516 0.0005242682 2.514175e-04
 [333,] 0.0003361032 0.0005701397 2.875372e-04
 [334,] 0.0003485950 0.0006008254 3.281836e-04
 [335,] 0.0003519132 0.0005979601 3.323305e-04
 [336,] 0.0003530398 0.0005979601 3.343397e-04
 [337,] 0.0003530398 0.0005979601 3.343397e-04
 [338,] 0.0003498306 0.0005872647 3.218766e-04
 [339,] 0.0005556348 0.0002588257 1.466736e-04
 [340,] 0.0003437713 0.0005979601 3.177235e-04
 [341,] 0.0003448221 0.0006008254 3.213559e-04
 [342,] 0.0003365083 0.0005830834 2.939149e-04
 [343,] 0.0003469535 0.0005951162 3.216988e-04
 [344,] 0.0004154127 0.0003360119 9.564183e-05
 [345,] 0.0003346677 0.0005778390 2.894017e-04
 [346,] 0.0003318807 0.0005727761 2.817457e-04
 [347,] 0.0003469535 0.0005897706 3.184036e-04
 [348,] 0.0003427302 0.0005951162 3.141454e-04
 [349,] 0.0004547512 0.0004066786 6.141469e-05
 [350,] 0.0003458829 0.0005897706 3.165190e-04
 [351,] 0.0003416988 0.0005925746 3.107876e-04
 [352,] 0.0003328008 0.0005843777 2.898109e-04
 [353,] 0.0003427302 0.0005966706 3.151266e-04
 [354,] 0.0003458829 0.0005940983 3.192127e-04
 [355,] 0.0003416988 0.0005940983 3.117452e-04
 [356,] 0.0003448221 0.0005940983 3.173240e-04
 [357,] 0.0003535897 0.0006050784 3.399512e-04
 [358,] 0.0003365874 0.0006247319 3.199770e-04
 [359,] 0.0003365874 0.0006221064 3.184851e-04
 [360,] 0.0003356138 0.0006212108 3.161632e-04
 [361,] 0.0003337542 0.0007893919 4.113888e-04
 [362,] 0.0003444857 0.0006019909 3.207018e-04
 [363,] 0.0003993498 0.0005966312 4.123714e-04
 [364,] 0.0006042793 0.0002563594 1.425276e-04
 [365,] 0.0002579829 0.0005944274 1.482053e-04
 [366,] 0.0003469535 0.0006075548 3.294083e-04
 [367,] 0.0003252454 0.0005857673 2.775151e-04
 [368,] 0.0003235269 0.0005985827 2.810074e-04
 [369,] 0.0002886713 0.0002830263 8.548348e-05
 [370,] 0.0002972936 0.0005257544 1.898291e-04
 [371,] 0.0002966023 0.0005346942 1.916819e-04
 [372,] 0.0002958923 0.0005277295 1.876996e-04
 [373,] 0.0002966023 0.0005346942 1.916819e-04
 [374,] 0.0002950843 0.0005049269 1.772662e-04
 [375,] 0.0002977843 0.0004977970 1.799442e-04
 [376,] 0.0002959245 0.0004937632 1.749381e-04
 [377,] 0.0002964006 0.0004900962 1.745445e-04
 [378,] 0.0002925395 0.0004681623 1.592890e-04
 [379,] 0.0002861228 0.0002875781 8.661756e-05
 [380,] 0.0002915137 0.0004680586 1.575106e-04
 [381,] 0.0004061857 0.0005338800 3.706429e-04
 [382,] 0.0002909080 0.0004729975 1.579551e-04
 [383,] 0.0002932541 0.0004555226 1.553035e-04
 [384,] 0.0002889193 0.0004507607 1.448842e-04
 [385,] 0.0002950689 0.0004507607 1.569036e-04
 [386,] 0.0002932541 0.0004499261 1.533530e-04
 [387,] 0.0002930021 0.0004473672 1.520279e-04
 [388,] 0.0002924540 0.0004473672 1.510082e-04
 [389,] 0.0002930021 0.0004491524 1.526917e-04
 [390,] 0.0002932541 0.0004473672 1.524905e-04
 [391,] 0.0002906872 0.0004328058 1.429156e-04
 [392,] 0.0002962466 0.0004173194 1.469705e-04
 [393,] 0.0002965389 0.0004099592 1.447412e-04
 [394,] 0.0002946845 0.0004160397 1.441957e-04
 [395,] 0.0002972007 0.0004069658 1.445907e-04
 [396,] 0.0002968677 0.0004143759 1.468234e-04
 [397,] 0.0002949886 0.0004100222 1.425431e-04
 [398,] 0.0002949886 0.0004085061 1.420076e-04
 [399,] 0.0002860653 0.0004223313 1.339355e-04
 [400,] 0.0002411439 0.0003803387 1.107082e-04
 [401,] 0.0002988938 0.0003988065 1.439023e-04
 [402,] 0.0002992520 0.0003854334 1.392664e-04
 [403,] 0.0002962466 0.0003854334 1.354819e-04
 [404,] 0.0002988938 0.0003913609 1.410800e-04
 [405,] 0.0002988938 0.0003913609 1.410800e-04
 [406,] 0.0002999813 0.0003927541 1.429801e-04
 [407,] 0.0002985400 0.0003927541 1.411566e-04
 [408,] 0.0002982251 0.0003927541 1.407517e-04
 [409,] 0.0002982251 0.0003927541 1.407517e-04
 [410,] 0.0002975379 0.0003940165 1.403277e-04
 [411,] 0.0002975379 0.0003945148 1.405126e-04
 [412,] 0.0002324915 0.0003673540 1.150885e-04
 [413,] 0.0002975379 0.0003954287 1.408516e-04
 [414,] 0.0002959258 0.0003940165 1.381687e-04
 [415,] 0.0004449172 0.0004535321 3.412966e-04
 [416,] 0.0003280655 0.0003390444 1.156040e-04
 [417,] 0.0002941181 0.0003680063 1.264984e-04
 [418,] 0.0002682240 0.0004459472 1.384162e-04
 [419,] 0.0003279587 0.0003420761 1.166703e-04
 [420,] 0.0005697383 0.0003603999 3.258756e-04
 [421,] 0.0002959258 0.0003905655 1.368647e-04
 [422,] 0.0002959258 0.0003905655 1.368647e-04
 [423,] 0.0005407692 0.0002943688 1.543145e-04
 [424,] 0.0002935380 0.0003812840 1.303920e-04
 [425,] 0.0002938260 0.0003814711 1.307960e-04
 [426,] 0.0002968677 0.0003878450 1.371149e-04
 [427,] 0.0002954712 0.0003918434 1.367660e-04
 [428,] 0.0002938260 0.0003918434 1.344683e-04
 [429,] 0.0003291430 0.0003392627 1.161537e-04
 [430,] 0.0002938260 0.0003918434 1.344683e-04
 [431,] 0.0002965389 0.0003878450 1.366871e-04
 [432,] 0.0002965389 0.0003878450 1.366871e-04
 [433,] 0.0002965389 0.0003852961 1.357541e-04
 [434,] 0.0002465964 0.0002383508 6.952245e-05
 [435,] 0.0002722721 0.0004431333 1.440540e-04
 [436,] 0.0002722721 0.0004415552 1.435708e-04
 [437,] 0.0002970603 0.0003865056 1.364619e-04
 [438,] 0.0002965389 0.0003892117 1.371869e-04
 [439,] 0.0002883514 0.0002883952 8.838669e-05
 [440,] 0.0002968677 0.0003801809 1.342909e-04
 [441,] 0.0002935380 0.0003790179 1.295495e-04
 [442,] 0.0002417516 0.0002382275 6.698683e-05
 [443,] 0.0002962466 0.0003814819 1.339845e-04
 [444,] 0.0002965389 0.0003801809 1.338786e-04
 [445,] 0.0002941181 0.0003222960 1.100998e-04
 [446,] 0.0004632724 0.0003662315 2.636530e-04
 [447,] 0.0002490307 0.0002905296 8.509704e-05
 [448,] 0.0002449155 0.0002512465 7.492022e-05
 [449,] 0.0002980146 0.0003273132 1.152678e-04
 [450,] 0.0002952968 0.0003246444 1.120810e-04
 [451,] 0.0002962466 0.0003220311 1.119739e-04
 [452,] 0.0002990387 0.0003246444 1.151415e-04
 [453,] 0.0002932583 0.0003214056 1.089484e-04
 [454,] 0.0002970508 0.0003229261 1.127114e-04
 [455,] 0.0002973430 0.0003220704 1.125911e-04
 [456,] 0.0002973430 0.0003220704 1.125911e-04
 [457,] 0.0002953001 0.0003205216 1.105480e-04
 [458,] 0.0002519176 0.0002391970 7.073352e-05
 [459,] 0.0004919267 0.0003283799 1.095724e-04
 [460,] 0.0002983410 0.0003144866 1.105009e-04
 [461,] 0.0002990272 0.0003136622 1.107341e-04
 [462,] 0.0003007795 0.0003136622 1.121243e-04
 [463,] 0.0004352855 0.0003371367 2.145910e-04
 [464,] 0.0003637005 0.0004053218 8.406177e-05
 [465,] 0.0002799683 0.0003250107 9.863319e-05
 [466,] 0.0002808583 0.0003275345 1.008273e-04
 [467,] 0.0002810276 0.0003275345 1.010902e-04
 [468,] 0.0003622440 0.0003618453 1.894067e-04
 [469,] 0.0003716661 0.0004302681 2.464353e-04
 [470,] 0.0002817327 0.0003752535 1.159470e-04
 [471,] 0.0002847963 0.0003842067 1.238421e-04
 [472,] 0.0002258431 0.0002228780 6.049265e-05
 [473,] 0.0002848599 0.0003892158 1.255000e-04
 [474,] 0.0002336802 0.0004740388 1.274846e-04
 [475,] 0.0004387331 0.0004100361 1.226426e-04
 [476,] 0.0004579830 0.0003914026 1.193049e-04
 [477,] 0.5483404271 0.0002638471 4.294431e-01
 [478,] 0.0002393156 0.0002240356 6.551004e-05
 [479,] 0.0003289480 0.0002891341 1.050402e-04
 [480,] 0.0002302646 0.0002575670 7.295861e-05
 [481,] 0.0116714359 0.0002592191 8.659207e-03
 [482,] 0.0002812134 0.0014128211 3.582309e-04
 [483,] 0.0002832820 0.0003648575 1.148271e-04
 [484,] 0.0003283052 0.0003318693 1.100466e-04
 [485,] 0.0002841356 0.0003538310 1.128030e-04
 [486,] 0.0002225716 0.0002429177 6.235317e-05
 [487,] 0.0003192525 0.0002870464 9.549965e-05
 [488,] 0.0003282138 0.0003395541 1.004642e-04
 [489,] 0.0003984860 0.0002345404 8.664049e-05
 [490,] 0.0003264247 0.0005658585 1.526583e-04
 [491,] 0.0004881653 0.0002310851 1.113234e-04
 [492,] 0.0003544726 0.0003503460 1.915761e-04
 [493,] 0.0003788972 0.0002326710 9.514457e-05
 [494,] 0.0006515864 0.0003334769 1.577470e-04
 [495,] 0.0004551434 0.0002272423 9.068625e-05
 [496,] 0.0003384004 0.0002749577 1.305974e-04
 [497,] 0.0004505043 0.0002288335 8.598037e-05
 [498,] 0.0003797462 0.0002867602 1.568581e-04
 [499,] 0.0003356345 0.0002521754 1.128224e-04
 [500,] 0.0002627746 0.0002655144 9.367643e-05
 [501,] 0.0002640307 0.0002638964 9.355640e-05
 [502,] 0.0003562973 0.0005544818 9.043191e-05
 [503,] 0.0003948900 0.0002513920 1.308767e-04
 [504,] 0.0003727714 0.0002428573 6.926775e-05
 [505,] 0.0003948900 0.0002468758 1.261843e-04
 [506,] 0.0003553105 0.0002497853 1.163982e-04
 [507,] 0.0003490510 0.0002507818 1.152712e-04
 [508,] 0.0003553105 0.0002507818 1.172691e-04
 [509,] 0.0003496461 0.0002492944 1.141941e-04
 [510,] 0.0003536327 0.0011074016 1.320572e-04
 [511,] 0.0003258828 0.0005477261 2.252501e-04
 [512,] 0.0003217161 0.0003338008 1.097355e-04
 [513,] 0.0005020140 0.0003392617 1.167777e-04
 [514,] 0.0003358907 0.0002483092 1.084905e-04
 [515,] 0.0003271895 0.0005433001 2.261568e-04
 [516,] 0.0003161376 0.0002424831 6.623036e-05
 [517,] 0.0003281859 0.0005378858 2.257768e-04
 [518,] 0.0003284595 0.0005385002 2.266696e-04
 [519,] 0.0006028659 0.0004468285 5.038881e-04
 [520,] 0.0003831648 0.0003445986 9.509939e-05
 [521,] 0.0003773968 0.0003266992 8.593386e-05
 [522,] 0.0002784163 0.0007890933 2.572663e-04
 [523,] 0.0003287072 0.0005502633 2.329815e-04
 [524,] 0.0002550204 0.0002358978 7.447122e-05
 [525,] 0.0003135454 0.0002420427 9.480627e-05
 [526,] 0.0002877010 0.0003221056 6.042269e-05
 [527,] 0.0002904132 0.0009558892 8.181532e-05
 [528,] 0.0002866767 0.0010946874 8.697205e-05
 [529,] 0.0002953319 0.0009449711 8.042761e-05
 [530,] 0.0002628743 0.0004149338 9.164634e-05
 [531,] 0.0002680732 0.0003407619 1.244208e-04
 [532,] 0.0002865085 0.0003450776 6.151614e-05
 [533,] 0.0002880344 0.0003440053 6.142717e-05
 [534,] 0.0002674689 0.0003721825 6.376737e-05
 [535,] 0.0002890813 0.0011667468 8.746673e-05
 [536,] 0.0003333819 0.0005663895 3.037021e-04
 [537,] 0.0002728384 0.0003490222 6.234484e-05
 [538,] 0.0002971708 0.0009922197 8.042265e-05
 [539,] 0.0003027440 0.0010206679 8.000886e-05
 [540,] 0.0002884868 0.0003149267 6.120701e-05
 [541,] 0.0002657689 0.0004584183 1.213640e-04
 [542,] 0.0003356229 0.0003932205 1.560461e-04
 [543,] 0.0002807154 0.0002302317 6.871760e-05
 [544,] 0.0002455575 0.0006129073 1.117464e-04
 [545,] 0.0002732560 0.0002557192 7.489825e-05
 [546,] 0.0003026790 0.0002510211 7.143746e-05
 [547,] 0.0003248928 0.0017314509 4.532030e-04
 [548,] 0.0003043759 0.0003322041 5.956215e-05
 [549,] 0.0003246343 0.0015891087 4.299609e-04
 [550,] 0.0006621813 0.0004059553 7.865446e-05
 [551,] 0.0003296903 0.0009859104 2.431491e-04
 [552,] 0.0003677086 0.0007896326 1.370446e-04
 [553,] 0.0003709776 0.0007705344 1.330264e-04
 [554,] 0.0002295140 0.0005682961 1.125519e-04
 [555,] 0.0002340224 0.0019126334 2.049864e-04
 [556,] 0.0002328060 0.0017709623 2.020659e-04
 [557,] 0.0002295390 0.0006562921 1.240039e-04
 [558,] 0.0002295721 0.0005694630 1.120202e-04
 [559,] 0.0007856244 0.0002924660 2.297903e-04
 [560,] 0.0002373753 0.0016996959 1.784141e-04
 [561,] 0.0002369325 0.0016077521 1.739039e-04
 [562,] 0.0003764425 0.0007237552 1.253586e-04
 [563,] 0.0002409783 0.0015996986 1.622843e-04
 [564,] 0.0002367919 0.0006995369 1.062637e-04
 [565,] 0.0002322926 0.0019397559 2.183847e-04
 [566,] 0.0002324709 0.0006895719 1.097344e-04
 [567,] 0.0002354695 0.0007250228 1.109278e-04
 [568,] 0.0002358652 0.0006844937 1.065089e-04
 [569,] 0.0003767526 0.0008070126 1.343606e-04
 [570,] 0.0002358652 0.0006844072 1.065009e-04
 [571,] 0.0002372798 0.0014596489 1.629629e-04
 [572,] 0.0002333798 0.0013872411 1.645194e-04
 [573,] 0.0002285389 0.0006686006 1.211285e-04
 [574,] 0.0002286577 0.0006782429 1.213931e-04
 [575,] 0.0002338249 0.0018280563 1.931033e-04
 [576,] 0.0002338249 0.0017779723 1.898200e-04
 [577,] 0.0002281036 0.0008637484 1.542716e-04
 [578,] 0.0002331950 0.0003383292 8.446198e-05
 [579,] 0.0002301334 0.0008199136 1.293055e-04
 [580,] 0.0003361736 0.0003218445 1.187816e-04
 [581,] 0.0003715705 0.0008359037 1.397763e-04
 [582,] 0.0003716264 0.0009313989 1.499124e-04
 [583,] 0.0003691328 0.0008602547 1.435636e-04
 [584,] 0.0002353725 0.0016099282 1.724516e-04
 [585,] 0.0002287117 0.0008096826 1.360115e-04
 [586,] 0.0002308183 0.0007680676 1.216680e-04
 [587,] 0.0002358142 0.0015386097 1.664249e-04
 [588,] 0.0002290019 0.0007186966 1.238893e-04
 [589,] 0.0002283716 0.0007825745 1.362319e-04
 [590,] 0.0002287921 0.0007240406 1.257884e-04
 [591,] 0.0003727207 0.0008978818 1.461668e-04
 [592,] 0.0002445569 0.0005066373 8.277280e-05
 [593,] 0.0002398704 0.0002559527 6.884078e-05
 [594,] 0.0002576202 0.0005405348 7.685642e-05
 [595,] 0.0002608895 0.0005697004 7.753647e-05
 [596,] 0.0002508018 0.0005559406 7.987065e-05
 [597,] 0.0002409619 0.0002544382 6.858624e-05
 [598,] 0.0005749230 0.0006246506 2.515071e-04
 [599,] 0.0002364362 0.0005385988 8.735280e-05
 [600,] 0.0002416835 0.0005548997 8.400366e-05
 [601,] 0.0002369062 0.0005122556 8.460820e-05
 [602,] 0.0002421484 0.0005047103 8.121043e-05
 [603,] 0.0002440182 0.0005620477 8.303845e-05
 [604,] 0.0002817404 0.0006609321 7.695042e-05
 [605,] 0.0002400879 0.0002702961 6.942889e-05
 [606,] 0.0004004600 0.0008744514 1.036300e-04
 [607,] 0.0002327210 0.0005289562 9.041701e-05
 [608,] 0.0002310547 0.0004819793 8.785128e-05
 [609,] 0.0002986016 0.0002489143 7.937367e-05
 [610,] 0.0002361582 0.0004563279 8.171384e-05
 [611,] 0.0003047097 0.0002500869 8.353649e-05
 [612,] 0.0002382709 0.0004092596 7.561267e-05
 [613,] 0.0003013284 0.0002499355 8.259494e-05
 [614,] 0.0002361663 0.0005080529 8.654707e-05
 [615,] 0.0002558383 0.0002516246 7.044523e-05
 [616,] 0.0002293181 0.0005038103 9.676776e-05
 [617,] 0.0006434429 0.0005692472 4.543995e-04
 [618,] 0.0004549758 0.0005348252 8.962055e-05
 [619,] 0.0003025325 0.0002332037 8.187961e-05
 [620,] 0.0002325423 0.0003106380 9.037119e-05
 [621,] 0.0002421872 0.0002906443 9.066278e-05
 [622,] 0.0004637099 0.0004763887 8.503867e-05
 [623,] 0.0019666292 0.0002389434 7.149875e-04
 [624,] 0.0003168410 0.0002371769 7.642743e-05
 [625,] 0.0005100542 0.0004902758 1.468253e-04
 [626,] 0.0019880415 0.0002406462 7.982165e-04
 [627,] 0.0022078886 0.0002332462 8.573145e-04
 [628,] 0.0003040496 0.0003128736 1.207522e-04
 [629,] 0.0002312517 0.0003159209 9.078871e-05
 [630,] 0.0005224991 0.0004422070 1.532625e-04
 [631,] 0.0002345106 0.0003162091 9.391540e-05
 [632,] 0.0012271925 0.0002327190 4.762354e-04
 [633,] 0.0004854717 0.0004869188 1.083064e-04
 [634,] 0.0002990366 0.0002221535 7.533051e-05
 [635,] 0.0101614901 0.0002300549 3.919922e-03
 [636,] 0.0002337663 0.0003808464 1.097603e-04
 [637,] 0.0005090751 0.0004310036 1.287756e-04
 [638,] 0.0002345106 0.0003010994 8.994616e-05
 [639,] 0.0004894868 0.0004870047 1.140479e-04
 [640,] 0.0002352074 0.0002974786 8.951442e-05
 [641,] 0.0003454625 0.0002268746 8.329344e-05
 [642,] 0.0005093034 0.0004281043 1.268058e-04
 [643,] 0.0002366591 0.0003047020 9.270158e-05
 [644,] 0.0004960442 0.0004750006 1.215530e-04
 [645,] 0.0002320366 0.0003756571 1.064646e-04
 [646,] 0.0131804077 0.0002308294 5.141797e-03
 [647,] 0.0002374143 0.0002999202 9.193795e-05
 [648,] 0.0004943653 0.0004750006 1.191043e-04
 [649,] 0.0165518987 0.0002304333 6.470205e-03
 [650,] 0.0003348882 0.0003167291 1.398531e-04
 [651,] 0.0220527622 0.0002316848 8.707191e-03
 [652,] 0.0131804077 0.0002304172 5.152864e-03
 [653,] 0.0002259801 0.0003718468 9.704571e-05
 [654,] 0.0003934453 0.0002645877 1.338466e-04
 [655,] 0.0004927859 0.0004767590 1.171214e-04
 [656,] 0.0002359235 0.0002986355 9.040536e-05
 [657,] 0.0002390651 0.0002999202 9.320220e-05
 [658,] 0.0002368755 0.0003737879 1.117906e-04
 [659,] 0.0003348882 0.0003150567 1.386940e-04
 [660,] 0.0003217768 0.0002316194 7.758180e-05
 [661,] 0.0002366591 0.0002986355 9.098278e-05
 [662,] 0.0002359235 0.0002983285 9.042297e-05
 [663,] 0.0154080329 0.0002304172 6.026180e-03
 [664,] 0.0002352074 0.0003730515 1.096787e-04
 [665,] 0.0003330200 0.0003120237 1.356239e-04
 [666,] 0.0002345106 0.0003737879 1.090442e-04
 [667,] 0.0002359235 0.0002995086 9.075475e-05
 [668,] 0.0003217768 0.0002317303 7.930612e-05
 [669,] 0.0003217768 0.0002317303 7.930612e-05
 [670,] 0.0002339826 0.0002960004 8.822502e-05
 [671,] 0.0195277770 0.0002321346 7.724445e-03
 [672,] 0.0002241436 0.0003795553 9.526693e-05
 [673,] 0.0002337663 0.0002959970 8.804824e-05
 [674,] 0.0173716141 0.0002321346 6.869189e-03
 [675,] 0.0002232623 0.0003815796 9.375334e-05
 [676,] 0.0002345106 0.0002971591 8.896915e-05
 [677,] 0.0003193472 0.0002324511 7.970957e-05
 [678,] 0.0003193472 0.0002317442 7.897111e-05
 [679,] 0.0003193472 0.0002318216 7.937073e-05
 [680,] 0.0002337663 0.0002948524 8.773753e-05
 [681,] 0.0002238213 0.0003718468 9.314960e-05
 [682,] 0.0002331095 0.0002960004 8.750989e-05
 [683,] 0.0004493404 0.0003113105 1.893261e-04
 [684,] 0.0003193472 0.0002324511 7.970957e-05
 [685,] 0.0002331095 0.0002951964 8.719756e-05
 [686,] 0.0005109792 0.0004242435 1.282307e-04
 [687,] 0.0287620716 0.0002197535 1.018482e-02
 [688,] 0.0002313763 0.0002951964 8.574155e-05
 [689,] 0.0002331095 0.0002963323 8.750139e-05
 [690,] 0.0003301579 0.0003105779 1.334908e-04
 [691,] 0.0155061646 0.0002300049 6.048628e-03
 [692,] 0.0167595105 0.0002304172 6.557393e-03
 [693,] 0.0003148477 0.0002320322 7.938022e-05
 [694,] 0.0002324716 0.0002951964 8.666954e-05
 [695,] 0.0002227425 0.0003775507 9.176630e-05
 [696,] 0.0002324716 0.0002951964 8.666954e-05
 [697,] 0.0002312517 0.0003699173 1.041024e-04
 [698,] 0.0155061646 0.0002312571 6.100606e-03
 [699,] 0.0002225093 0.0003815796 9.186471e-05
 [700,] 0.0155061646 0.0002317086 6.115608e-03
 [701,] 0.0003269595 0.0003272497 1.427337e-04
 [702,] 0.0002324716 0.0002999202 8.791319e-05
 [703,] 0.0003318380 0.0003086370 1.329847e-04
 [704,] 0.0002331095 0.0003047020 8.972391e-05
 [705,] 0.0069916914 0.0002300230 2.708586e-03
 [706,] 0.0002425714 0.0002752860 8.771748e-05
 [707,] 0.0002337663 0.0003010994 8.932638e-05
 [708,] 0.0003169602 0.0002325961 8.128549e-05
 [709,] 0.0002227425 0.0003807660 9.223614e-05
 [710,] 0.0002359235 0.0003047020 9.210187e-05
 [711,] 0.0003301579 0.0003119595 1.344358e-04
 [712,] 0.0002324716 0.0003770739 1.072229e-04
 [713,] 0.0002331095 0.0003750279 1.075223e-04
 [714,] 0.0002352074 0.0003034902 9.117672e-05
 [715,] 0.0132877445 0.0002332331 5.293826e-03
 [716,] 0.0003148477 0.0002325961 8.088217e-05
 [717,] 0.0003322229 0.0003148212 1.374556e-04
 [718,] 0.0003148477 0.0002327202 8.115525e-05
 [719,] 0.0002359235 0.0003022894 9.142901e-05
 [720,] 0.0002352074 0.0002986355 8.983548e-05
 [721,] 0.0002359235 0.0003010994 9.109625e-05
 [722,] 0.0002992632 0.0002247304 7.891336e-05
 [723,] 0.0005088893 0.0004372978 1.330604e-04
 [724,] 0.0002213872 0.0003438045 7.638813e-05
 [725,] 0.0003203409 0.0003168557 1.324870e-04
 [726,] 0.0143516225 0.0002289480 5.553826e-03
 [727,] 0.0002225093 0.0003675772 8.929023e-05
 [728,] 0.0002359235 0.0002999202 9.076593e-05
 [729,] 0.0003376003 0.0003168557 1.416899e-04
 [730,] 0.0004233864 0.0003273388 1.947077e-04
 [731,] 0.0143516225 0.0002306160 5.618838e-03
 [732,] 0.0003182656 0.0002319842 7.983363e-05
 [733,] 0.0002334921 0.0003695495 1.066402e-04
 [734,] 0.0002303782 0.0002986355 8.573477e-05
 [735,] 0.0002327795 0.0002986355 8.783750e-05
 [736,] 0.0004203930 0.0003182185 1.833286e-04
 [737,] 0.0002348463 0.0002974786 8.922608e-05
 [738,] 0.0003272052 0.0003099094 1.315504e-04
 [739,] 0.0002235491 0.0003771884 9.347617e-05
 [740,] 0.0005593824 0.0003841985 2.038222e-04
 [741,] 0.0003393785 0.0003140378 1.393508e-04
 [742,] 0.0002352074 0.0002917405 8.791314e-05
 [743,] 0.0003217768 0.0002335934 8.327090e-05
 [744,] 0.0005523414 0.0003835289 1.854807e-04
 [745,] 0.0002345106 0.0002963323 8.864158e-05
 [746,] 0.0002301300 0.0003412526 9.573869e-05
 [747,] 0.0003560684 0.0003031119 1.396260e-04
 [748,] 0.0203023677 0.0003033609 1.045207e-02
 [749,] 0.0005223429 0.0004169878 1.491676e-04
 [750,] 0.0003337309 0.0003104857 1.353507e-04
 [751,] 0.0148896147 0.0002318911 5.879989e-03
 [752,] 0.0005523414 0.0003825584 1.850725e-04
 [753,] 0.0002235491 0.0003715560 9.242662e-05
 [754,] 0.0167595105 0.0002355891 6.782367e-03
 [755,] 0.0002858272 0.0003053574 1.080699e-04
 [756,] 0.0003319354 0.0002356652 8.889441e-05
 [757,] 0.0143157829 0.0002396252 5.924216e-03
 [758,] 0.0003376003 0.0003036157 1.321331e-04
 [759,] 0.0155061646 0.0002360431 6.291086e-03
 [760,] 0.0002374143 0.0003000276 9.196884e-05
 [761,] 0.0002232623 0.0003772210 9.284789e-05
 [762,] 0.0002382680 0.0002873541 8.889000e-05
 [763,] 0.0004333676 0.0003024456 1.705996e-04
 [764,] 0.0002366591 0.0002831965 8.653241e-05
 [765,] 0.0005301544 0.0004048087 1.498270e-04
 [766,] 0.0003223655 0.0002218087 8.168862e-05
 [767,] 0.0002359235 0.0002863139 8.690914e-05
 [768,] 0.0002336929 0.0002831965 8.439014e-05
 [769,] 0.0002324027 0.0003555113 1.019065e-04
 [770,] 0.0291882085 0.0002296745 1.136741e-02
 [771,] 0.0003639693 0.0002898123 1.248477e-04
 [772,] 0.0187922139 0.0002582749 8.319848e-03
 [773,] 0.0002312330 0.0002597114 7.609506e-05
 [774,] 0.0002295426 0.0003032279 8.609093e-05
 [775,] 0.0002981527 0.0002300937 6.859678e-05
 [776,] 0.0003463973 0.0002902780 1.186586e-04
 [777,] 0.0002941684 0.0002303315 6.789603e-05
 [778,] 0.0002264457 0.0002520956 7.081545e-05
 [779,] 0.0415143464 0.0002273354 1.568162e-02
 [780,] 0.0005716195 0.0003309292 2.029910e-04
 [781,] 0.0002277920 0.0002478985 7.067486e-05
 [782,] 0.0002277920 0.0002478985 7.067486e-05
 [783,] 0.0002283252 0.0002479984 7.096967e-05
 [784,] 0.0002211216 0.0002886782 7.087232e-05
 [785,] 0.0433372820 0.0002267586 1.619325e-02
 [786,] 0.0002298888 0.0002467002 7.156572e-05
 [787,] 0.0415143464 0.0002269241 1.544240e-02
 [788,] 0.0368681966 0.0002274130 1.377400e-02
 [789,] 0.0399270977 0.0002276100 1.494255e-02
 [790,] 0.0002318192 0.0002494091 7.336561e-05
 [791,] 0.0002316757 0.0002968182 8.623302e-05
 [792,] 0.0003616708 0.0002932226 1.264468e-04
 [793,] 0.0002355791 0.0002502177 7.556167e-05
 [794,] 0.0005714943 0.0003693325 2.259215e-04
 [795,] 0.0002355791 0.0002528981 7.639666e-05
 [796,] 0.0002224740 0.0002960599 7.585441e-05
 [797,] 0.0003707465 0.0002981547 1.348385e-04
 [798,] 0.0003803353 0.0002962411 1.364351e-04
 [799,] 0.0002266113 0.0002926814 7.922528e-05
 [800,] 0.0005620956 0.0003747391 2.139996e-04
 [801,] 0.0002592943 0.0002862939 6.249762e-05
 [802,] 0.0003820813 0.0003498193 1.030942e-04
 [803,] 0.0597382992 0.0002892031 1.225956e-02
 [804,] 0.0002400691 0.0002428849 6.164647e-05
 [805,] 0.0124499638 0.0002188604 3.730674e-03
 [806,] 0.0099072136 0.0002215285 3.055077e-03
 [807,] 0.0005909688 0.0002326355 8.499338e-05
 [808,] 0.0003403817 0.0004623359 2.107096e-04
 [809,] 0.0012140463 0.0003607422 7.411433e-04
 [810,] 0.0012254202 0.0003842224 8.456075e-04
 [811,] 0.0012974080 0.0003800674 8.804471e-04
 [812,] 0.0014095137 0.0003217541 6.949838e-04
 [813,] 0.0015063776 0.0003224584 7.421661e-04
 [814,] 0.0009847919 0.0003013644 4.334829e-04
 [815,] 0.0009578202 0.0002976862 4.120209e-04
 [816,] 0.0016137961 0.0002923483 6.348398e-04
 [817,] 0.0013596796 0.0002855452 5.095484e-04
 [818,] 0.0009488897 0.0003129163 4.542447e-04
 [819,] 0.0010900234 0.0003260868 5.608104e-04
 [820,] 0.0011064248 0.0003269773 5.715561e-04
 [821,] 0.0011576011 0.0002983498 4.950441e-04
 [822,] 0.0011231500 0.0003245978 5.715398e-04
 [823,] 0.0011166099 0.0004670767 1.065979e-03
 [824,] 0.0009745642 0.0003074031 4.454403e-04
 [825,] 0.0012264950 0.0003263483 6.271895e-04
 [826,] 0.0009953574 0.0003300909 5.198248e-04
 [827,] 0.0009787436 0.0003197520 4.825618e-04
 [828,] 0.0009922727 0.0003309355 5.213461e-04
 [829,] 0.0009593750 0.0003330220 5.108212e-04
 [830,] 0.0011306363 0.0003339099 5.993021e-04
 [831,] 0.0004275962 0.0002797657 9.231899e-05
 [832,] 0.0011795344 0.0003832284 8.133830e-04
 [833,] 0.0003139828 0.0003284781 1.001157e-04
 [834,] 0.0004520970 0.0003328551 6.532207e-05
 [835,] 0.0005080754 0.0002943072 6.876018e-05
 [836,] 0.0004633868 0.0002615944 1.145432e-04
 [837,] 0.0003164843 0.0003202244 9.479228e-05
 [838,] 0.0004842896 0.0002999304 6.802764e-05
 [839,] 0.0004868886 0.0002974150 6.818948e-05
 [840,] 0.0004209689 0.0002723178 6.796444e-05
 [841,] 0.0002479993 0.0002496511 6.027629e-05
 [842,] 0.0004625312 0.0002812719 6.814051e-05
 [843,] 0.0004191744 0.0002486786 6.790278e-05
 [844,] 0.0004493392 0.0002460139 6.946360e-05
 [845,] 0.0004921696 0.0003536615 6.695842e-05
 [846,] 0.0003288232 0.0003596267 1.307680e-04
 [847,] 0.0005289554 0.0002494686 7.301378e-05
 [848,] 0.0004117868 0.0002395964 7.028824e-05
 [849,] 0.0004332569 0.0003005103 6.662292e-05
 [850,] 0.0004601069 0.0003215414 6.666640e-05
 [851,] 0.0004191744 0.0002385661 7.092625e-05
 [852,] 0.0004860117 0.0002473094 7.136969e-05
 [853,] 0.0004577054 0.0003208572 6.649876e-05
 [854,] 0.0004230125 0.0002389173 7.102406e-05
 [855,] 0.0004191744 0.0002375383 7.121900e-05
 [856,] 0.0004171836 0.0002375383 7.111460e-05
 [857,] 0.0004185349 0.0002365318 7.148290e-05
 [858,] 0.0004191744 0.0002346960 7.214674e-05
 [859,] 0.0004508768 0.0003123535 6.656045e-05
 [860,] 0.0004171836 0.0002338987 7.184601e-05
 [861,] 0.0004152054 0.0002335989 7.184134e-05
 [862,] 0.0004440199 0.0003142323 6.649845e-05
 [863,] 0.0004165189 0.0002334270 7.013121e-05
 [864,] 0.0004271329 0.0002949408 6.650440e-05
 [865,] 0.0004462825 0.0003172579 6.648115e-05
 [866,] 0.0002936994 0.0002883321 7.831939e-05
 [867,] 0.0004287165 0.0002957945 6.641072e-05
 [868,] 0.0003280874 0.0004205291 1.070955e-04
 [869,] 0.0004194707 0.0002997833 6.568837e-05
 [870,] 0.0003973233 0.0002376804 6.917349e-05
 [871,] 0.0003973233 0.0002357865 6.810922e-05
 [872,] 0.0003800327 0.0002427221 6.704841e-05
 [873,] 0.0004050264 0.0002376988 6.955806e-05
 [874,] 0.0003839492 0.0003083766 6.586180e-05
 [875,] 0.0004194707 0.0003052314 6.561422e-05
 [876,] 0.0003800327 0.0002427002 6.705168e-05
 [877,] 0.0003973233 0.0003016005 6.555390e-05
 [878,] 0.0003838568 0.0002349581 6.727010e-05
 [879,] 0.0003899366 0.0002353388 6.749879e-05
 [880,] 0.0003783164 0.0002384183 6.641155e-05
 [881,] 0.0003806366 0.0002993319 6.581846e-05
 [882,] 0.0003992678 0.0002352768 6.991069e-05
 [883,] 0.0003749712 0.0002353234 6.859084e-05
 [884,] 0.0003834934 0.0002320868 7.045086e-05
 [885,] 0.0004132694 0.0002867390 6.611205e-05
 [886,] 0.0003817670 0.0002405013 6.623627e-05
 [887,] 0.0004238614 0.0002859607 6.630276e-05
 [888,] 0.0004238614 0.0002867390 6.627229e-05
 [889,] 0.0004153860 0.0002335028 7.187312e-05
 [890,] 0.0003870795 0.0002348529 6.934580e-05
 [891,] 0.0004303974 0.0002854417 6.663878e-05
 [892,] 0.0004303974 0.0002854417 6.663878e-05
 [893,] 0.0004179141 0.0003427554 5.972354e-05
 [894,] 0.0004260643 0.0002748888 6.736601e-05
 [895,] 0.0004260643 0.0002748888 6.736601e-05
 [896,] 0.0002319096 0.0003001402 6.556076e-05
 [897,] 0.0002541318 0.0002519217 5.965424e-05
 [898,] 0.0002435782 0.0002332262 6.119963e-05
 [899,] 0.0003028359 0.0002704793 8.318265e-05
 [900,] 0.0002403015 0.0002288426 6.207559e-05
 [901,] 0.0002387609 0.0002283805 6.167810e-05
 [902,] 0.0002374591 0.0002284639 6.148152e-05
 [903,] 0.0002374591 0.0002302386 6.097774e-05
 [904,] 0.0002410869 0.0002454059 5.922707e-05
 [905,] 0.0003021224 0.0002703539 8.297499e-05
 [906,] 0.0002367898 0.0002309967 6.059248e-05
 [907,] 0.0002403233 0.0002381975 6.014745e-05
 [908,] 0.0002372922 0.0002292962 6.067473e-05
 [909,] 0.0003025701 0.0002694368 8.285667e-05
 [910,] 0.0003091733 0.0002489868 8.215422e-05
 [911,] 0.0005359294 0.0004179978 6.317973e-05
 [912,] 0.0005462332 0.0004349836 6.302766e-05
 [913,] 0.0002351210 0.0002264688 5.994344e-05
 [914,] 0.0004333497 0.0003970501 6.368759e-05
 [915,] 0.0002345475 0.0002229578 5.969395e-05
 [916,] 0.0004985165 0.0004677245 6.273715e-05
 [917,] 0.0005015192 0.0004557261 6.267269e-05
 [918,] 0.0002308212 0.0002241268 6.068334e-05
 [919,] 0.0002710757 0.0002611889 6.179548e-05
 [920,] 0.0003599986 0.0004819114 6.432003e-05
 [921,] 0.0002784696 0.0002996553 6.599412e-05
 [922,] 0.0003923192 0.0002715028 6.698469e-05
 [923,] 0.0003301302 0.0002849838 6.397881e-05
 [924,] 0.0003701994 0.0002155569 8.071287e-05
 [925,] 0.0003443958 0.0002740460 6.469625e-05
 [926,] 0.0003784529 0.0002156944 8.249570e-05
 [927,] 0.0003812874 0.0002155951 8.240987e-05
 [928,] 0.0003118112 0.0004678372 1.294130e-04
 [929,] 0.0002378930 0.0003001474 7.963254e-05
 [930,] 0.0004196560 0.0002160358 8.455876e-05
 [931,] 0.0003191564 0.0003814012 1.403974e-04
 [932,] 0.0003766933 0.0002842099 6.510452e-05
 [933,] 0.0003551139 0.0002801737 6.431336e-05
 [934,] 0.0003308432 0.0003178734 1.097823e-04
 [935,] 0.0004057320 0.0002947693 6.581421e-05
 [936,] 0.0003959514 0.0002916711 6.590569e-05
 [937,] 0.0002422137 0.0002645935 7.572301e-05
 [938,] 0.0004347662 0.0002883475 1.143050e-04
 [939,] 0.0003024283 0.0002430592 7.281588e-05
 [940,] 0.0002926134 0.0002420978 7.246936e-05
 [941,] 0.0003371986 0.0002494201 7.312406e-05
 [942,] 0.0002396348 0.0003113188 6.474560e-05
 [943,] 0.0005816980 0.0002747298 2.005462e-04
 [944,] 0.0006320783 0.0002543306 8.560010e-05
 [945,] 0.0006612533 0.0002539544 8.698330e-05
 [946,] 0.0006097655 0.0002493580 8.679023e-05
 [947,] 0.0002425660 0.0002756773 6.121788e-05
 [948,] 0.0006527489 0.0002487924 9.011861e-05
 [949,] 0.0006787553 0.0002479899 9.165234e-05
 [950,] 0.0011874681 0.0002441581 1.283666e-04
 [951,] 0.0008043983 0.0002420848 1.066853e-04
 [952,] 0.0002311840 0.0002267195 5.942436e-05
 [953,] 0.0002314924 0.0002259690 5.931123e-05
 [954,] 0.0003874191 0.0002540972 1.086815e-04
 [955,] 0.0002325885 0.0002267703 5.923804e-05
 [956,] 0.0003849916 0.0002536942 1.074674e-04
 [957,] 0.0004001933 0.0002639851 1.291293e-04
 [958,] 0.0003117980 0.0004895707 1.459954e-04
 [959,] 0.0003682307 0.0002506168 9.828030e-05
 [960,] 0.0002326660 0.0002250870 5.919362e-05
 [961,] 0.0005192589 0.0002494033 1.276541e-04
 [962,] 0.0004628071 0.0002337271 8.741402e-05
 [963,] 0.0004927029 0.0002512376 1.257806e-04
 [964,] 0.0005017258 0.0002488830 1.224217e-04
 [965,] 0.0004850947 0.0002503585 1.227755e-04
 [966,] 0.0004834693 0.0002490480 1.194529e-04
 [967,] 0.0005060149 0.0002481507 1.171726e-04
 [968,] 0.0004940236 0.0002483534 1.187855e-04
 [969,] 0.0002429765 0.0002311037 6.464659e-05
 [970,] 0.0002466974 0.0002312729 6.628180e-05
 [971,] 0.0004632971 0.0002499084 1.158169e-04
 [972,] 0.0004669672 0.0002496751 1.156718e-04
 [973,] 0.0004112839 0.0002348573 8.127546e-05
 [974,] 0.0003231599 0.0002342613 7.158071e-05
 [975,] 0.0002283591 0.0002210723 6.094175e-05
 [976,] 0.0002268450 0.0002215637 6.006884e-05
 [977,] 0.0002267581 0.0002193701 5.948554e-05
 [978,] 0.0002267416 0.0002190541 5.937471e-05
 [979,] 0.0002267379 0.0002198740 5.946837e-05
 [980,] 0.0003016461 0.0002316152 7.185076e-05
 [981,] 0.0003247696 0.0002501509 8.531623e-05
 [982,] 0.0003232145 0.0002503266 8.553381e-05
 [983,] 0.0002533861 0.0002318070 6.450481e-05
 [984,] 0.0002267416 0.0002184705 5.926535e-05
 [985,] 0.0002267498 0.0002182023 5.912839e-05
 [986,] 0.0002268200 0.0002192903 5.923471e-05
 [987,] 0.0002267772 0.0002184020 5.913639e-05
 [988,] 0.0002268880 0.0002194329 5.921095e-05
 [989,] 0.0002267528 0.0002192903 5.931268e-05
 [990,] 0.0002267772 0.0002184020 5.913639e-05
 [991,] 0.0002267379 0.0002184020 5.920716e-05
 [992,] 0.0002267772 0.0002184020 5.913639e-05
 [993,] 0.0002371069 0.0002188671 6.087229e-05
 [994,] 0.0002267498 0.0002181833 5.913440e-05
 [995,] 0.0002267498 0.0002182907 5.915212e-05
 [996,] 0.0002271365 0.0002180473 5.891403e-05
 [997,] 0.0002267772 0.0002180797 5.908716e-05
 [998,] 0.0002268200 0.0002179499 5.901479e-05
 [999,] 0.0002268473 0.0002178296 5.898173e-05
[1000,] 0.0002268726 0.0002179800 5.902380e-05
[1001,] 0.0002976674 0.0002317137 7.280553e-05
[1002,] 0.0002270792 0.0002187593 5.961896e-05
[1003,] 0.0002268200 0.0002177926 5.899201e-05
[1004,] 0.0002267498 0.0002177133 5.904665e-05
[1005,] 0.0002269367 0.0002165285 5.901631e-05
[1006,] 0.0002267498 0.0002177133 5.904665e-05
[1007,] 0.0002267379 0.0002176009 5.906337e-05
[1008,] 0.0002369549 0.0002188806 5.922366e-05
[1009,] 0.0002297260 0.0002251996 6.286118e-05
[1010,] 0.0002270611 0.0002168717 5.892112e-05
[1011,] 0.0002268807 0.0002167463 5.895428e-05
[1012,] 0.0003010863 0.0002504548 8.023566e-05
[1013,] 0.0002267376 0.0002168004 5.892699e-05
[1014,] 0.0002267431 0.0002167634 5.892654e-05
[1015,] 0.0002267376 0.0002167634 5.892070e-05
[1016,] 0.0002929700 0.0002508161 7.836203e-05
[1017,] 0.0002364352 0.0002705654 7.927805e-05
[1018,] 0.0002373098 0.0002255042 6.177272e-05
[1019,] 0.0002270454 0.0002160401 5.882477e-05
[1020,] 0.0002271512 0.0002160401 5.883914e-05
[1021,] 0.0002271512 0.0002160610 5.882382e-05
[1022,] 0.0002811379 0.0002340215 7.407350e-05
[1023,] 0.0002270454 0.0002160773 5.880679e-05
[1024,] 0.0002811379 0.0002335095 7.408006e-05
[1025,] 0.0002267641 0.0002167687 5.891652e-05
[1026,] 0.0002267431 0.0002167547 5.891720e-05
[1027,] 0.0002267431 0.0002167687 5.891864e-05
[1028,] 0.0002267431 0.0002167687 5.891864e-05
[1029,] 0.0002271011 0.0002161214 5.880227e-05
[1030,] 0.0002273953 0.0002160773 5.884377e-05
[1031,] 0.0002267431 0.0002167866 5.892077e-05
[1032,] 0.0002271937 0.0002168084 5.893993e-05
[1033,] 0.0002272597 0.0002161812 5.880461e-05
[1034,] 0.0002986489 0.0002508918 7.977008e-05
[1035,] 0.0002269647 0.0002163753 5.879303e-05
[1036,] 0.0002267863 0.0002163753 5.881535e-05
[1037,] 0.0002278963 0.0002164309 5.881446e-05
[1038,] 0.0002275465 0.0002193107 5.902120e-05
[1039,] 0.0002372382 0.0002327945 6.310920e-05
[1040,] 0.0002268646 0.0002175094 5.918262e-05
[1041,] 0.0002268698 0.0002175094 5.896894e-05
[1042,] 0.0002267700 0.0002173625 5.908320e-05
[1043,] 0.0002267700 0.0002173625 5.908320e-05
[1044,] 0.0002868208 0.0002793205 9.006300e-05
[1045,] 0.0002371857 0.0002313339 6.295008e-05
[1046,] 0.0002268999 0.0002184130 5.906842e-05
[1047,] 0.0002836498 0.0002814040 8.945973e-05
[1048,] 0.0002275465 0.0002183007 5.894681e-05
[1049,] 0.0008974709 0.0003398143 4.337337e-04
[1050,] 0.0002268095 0.0002174340 5.913000e-05
[1051,] 0.0002889911 0.0002808247 9.160053e-05
[1052,] 0.0002272597 0.0002191790 5.905799e-05
[1053,] 0.0002268095 0.0002187221 5.938950e-05
[1054,] 0.0002267557 0.0002181922 5.923763e-05
[1055,] 0.0002267873 0.0002180878 5.925650e-05
[1056,] 0.0002267873 0.0002181922 5.927872e-05
[1057,] 0.0002272401 0.0002175094 5.934738e-05
[1058,] 0.0002267557 0.0002184130 5.928153e-05
[1059,] 0.0002267392 0.0002183169 5.918470e-05
[1060,] 0.0002267521 0.0002185468 5.919079e-05
[1061,] 0.0008974709 0.0003445849 4.572074e-04
[1062,] 0.0002267521 0.0002180017 5.910151e-05
[1063,] 0.0002926987 0.0002793205 9.238037e-05
[1064,] 0.0002926987 0.0002799647 9.272833e-05
[1065,] 0.0002267392 0.0002174772 5.903869e-05
[1066,] 0.0002269351 0.0002168380 5.901428e-05
[1067,] 0.0002269553 0.0002174772 5.894904e-05
[1068,] 0.0002932490 0.0002791091 9.248881e-05
[1069,] 0.0002269351 0.0002168118 5.900296e-05
[1070,] 0.0002267392 0.0002173336 5.901396e-05
[1071,] 0.0002267397 0.0002173336 5.903709e-05
[1072,] 0.0002822515 0.0002333911 7.158698e-05
[1073,] 0.0002269553 0.0002174034 5.894265e-05
[1074,] 0.0002269553 0.0002174034 5.894265e-05
[1075,] 0.0002267397 0.0002174034 5.905042e-05
[1076,] 0.0002269553 0.0002176364 5.896392e-05
[1077,] 0.0009033606 0.0003566879 5.172510e-04
[1078,] 0.0002268646 0.0002168380 5.899359e-05
[1079,] 0.0002269553 0.0002175044 5.895149e-05
[1080,] 0.0002267908 0.0002174772 5.899164e-05
[1081,] 0.0002269553 0.0002174034 5.894265e-05
[1082,] 0.0002270208 0.0002169780 5.909375e-05
[1083,] 0.0002268716 0.0002174772 5.896506e-05
[1084,] 0.0002278874 0.0002175549 5.891826e-05
[1085,] 0.0002267575 0.0002168713 5.892661e-05
[1086,] 0.0002961064 0.0002763594 9.201925e-05
[1087,] 0.0002278874 0.0002176364 5.891709e-05
[1088,] 0.0002860264 0.0002395158 8.208399e-05
[1089,] 0.0002860264 0.0002392288 8.218829e-05
[1090,] 0.0002278874 0.0002175549 5.891826e-05
[1091,] 0.0010697292 0.0003533739 6.090424e-04
[1092,] 0.0002955207 0.0002759865 9.157599e-05
[1093,] 0.0002283327 0.0002177593 5.892170e-05
[1094,] 0.0002287507 0.0002179045 5.892736e-05
[1095,] 0.0002464572 0.0004730427 9.706905e-05
[1096,] 0.0002315560 0.0002198099 6.107268e-05
[1097,] 0.0003293581 0.0003415689 1.029786e-04
[1098,] 0.0002315560 0.0002201099 6.119959e-05
[1099,] 0.0002351008 0.0002183996 6.102023e-05
[1100,] 0.0006339675 0.0003466042 3.138947e-04
[1101,] 0.0002934429 0.0002371611 8.208580e-05
[1102,] 0.0003136703 0.0005675700 1.464164e-04
[1103,] 0.0002417336 0.0002377800 7.004316e-05
[1104,] 0.0002268698 0.0002174944 5.904353e-05
[1105,] 0.0002269520 0.0002174923 5.904847e-05
[1106,] 0.0002922074 0.0002742514 8.931472e-05
[1107,] 0.0002934429 0.0002382031 8.270861e-05
[1108,] 0.0002268698 0.0002175455 5.904205e-05
[1109,] 0.0009442881 0.0003597933 5.592357e-04
[1110,] 0.0002269417 0.0002176117 5.904205e-05
[1111,] 0.0002268197 0.0002174570 5.904423e-05
[1112,] 0.0002268698 0.0002176505 5.904492e-05
[1113,] 0.0009506225 0.0003576103 5.530503e-04
[1114,] 0.0003194394 0.0002174411 7.264677e-05
[1115,] 0.0003040499 0.0002176085 7.237777e-05
[1116,] 0.0003171277 0.0002174374 7.240069e-05
[1117,] 0.0002916702 0.0002726513 8.814804e-05
[1118,] 0.0003098363 0.0002381653 8.659277e-05
[1119,] 0.0002944265 0.0002716254 8.842177e-05
[1120,] 0.0002992007 0.0002374747 8.332193e-05
[1121,] 0.0002917151 0.0002412525 8.471978e-05
[1122,] 0.0003012527 0.0002395467 8.554678e-05
[1123,] 0.0004657622 0.0002369534 1.324033e-04
[1124,] 0.0002880534 0.0002697370 8.491100e-05
[1125,] 0.0004560558 0.0002362204 1.290357e-04
[1126,] 0.0005573422 0.0002722112 2.111119e-04
[1127,] 0.0002968970 0.0002457119 8.951755e-05
[1128,] 0.0003054244 0.0004604859 2.103564e-04
[1129,] 0.0002885421 0.0002686806 8.431893e-05
[1130,] 0.0002956173 0.0002677528 8.503301e-05
[1131,] 0.0002854401 0.0004576763 1.673598e-04
[1132,] 0.0002952743 0.0002656719 8.170231e-05
[1133,] 0.0002813540 0.0005676575 1.988998e-04
[1134,] 0.0002936148 0.0002656331 8.064442e-05
[1135,] 0.0003486680 0.0003460162 1.826369e-04
[1136,] 0.0003227724 0.0002193154 7.116098e-05
[1137,] 0.0002956251 0.0002656836 7.931679e-05
[1138,] 0.0004081576 0.0003366601 2.024964e-04
[1139,] 0.0002992202 0.0002662507 8.026463e-05
[1140,] 0.0002990963 0.0002689341 7.931149e-05
[1141,] 0.0002392696 0.0002485072 7.016413e-05
[1142,] 0.0002312617 0.0002618555 7.323176e-05
[1143,] 0.0003335854 0.0003421057 1.202331e-04
[1144,] 0.0002532141 0.0002633950 7.235259e-05
[1145,] 0.0002833323 0.0002672439 1.016029e-04
[1146,] 0.0005151771 0.0003509830 2.482256e-04
[1147,] 0.0002753940 0.0002704966 9.971415e-05
[1148,] 0.0003974448 0.0002799421 1.475560e-04
[1149,] 0.0002809972 0.0002704966 1.023136e-04
[1150,] 0.0002462403 0.0003384286 8.810249e-05
[1151,] 0.0003506362 0.0003245295 1.071981e-04
[1152,] 0.0003167357 0.0003529061 1.013633e-04
[1153,] 0.0002604088 0.0003091809 1.072517e-04
[1154,] 0.0002808629 0.0002869653 1.103784e-04
[1155,] 0.0002813863 0.0002860598 1.102300e-04
[1156,] 0.0002569318 0.0003055310 1.036892e-04
[1157,] 0.0003211590 0.0003469227 9.904107e-05
[1158,] 0.0002738869 0.0003182422 1.198646e-04
[1159,] 0.0002748461 0.0003139813 1.188396e-04
[1160,] 0.0002651242 0.0003093975 1.106144e-04
[1161,] 0.0002766264 0.0002838121 1.066981e-04
[1162,] 0.0002762003 0.0003139813 1.197172e-04
[1163,] 0.0002648623 0.0003100068 1.106761e-04
[1164,] 0.0002766264 0.0002889168 1.089962e-04
[1165,] 0.0002589744 0.0003077083 1.058593e-04
[1166,] 0.0002648623 0.0003089072 1.102519e-04
[1167,] 0.0002757970 0.0002879028 1.080920e-04
[1168,] 0.0002762003 0.0003175281 1.212355e-04
[1169,] 0.0002637165 0.0003117023 1.105561e-04
[1170,] 0.0002780135 0.0002768915 1.042285e-04
[1171,] 0.0002775790 0.0003105887 1.191288e-04
[1172,] 0.0002824736 0.0002720096 1.040348e-04
[1173,] 0.0002824736 0.0002720096 1.040348e-04
[1174,] 0.0002818656 0.0003094844 1.213063e-04
[1175,] 0.0002672206 0.0003050519 1.102693e-04
[1176,] 0.0004951306 0.0002889402 2.016910e-04
[1177,] 0.0002785380 0.0002820419 1.068805e-04
[1178,] 0.0002824736 0.0002820419 1.088865e-04
```
