## Supplementary material for "Characterization of shared and ancestry-specific signals driving complex traits using multi-ancestry fine-mapping": s2_remaining_snps.pvar

```
##FILTER=<ID=PASS,Description="All filters passed">
##reference=ftp://ftp.1000genomes.ebi.ac.uk//vol1/ftp/technical/reference/phase2_reference_assembly_sequence/hs37d5.fa.gz
##contig=<ID=12,assembly=b37,length=133851895>
##ALT=<ID=CNV,Description="Copy Number Polymorphism">
##ALT=<ID=DEL,Description="Deletion">
##ALT=<ID=DUP,Description="Duplication">
##ALT=<ID=INS:ME:ALU,Description="Insertion of ALU element">
##ALT=<ID=INS:ME:LINE1,Description="Insertion of LINE1 element">
##ALT=<ID=INS:ME:SVA,Description="Insertion of SVA element">
##ALT=<ID=INS:MT,Description="Nuclear Mitochondrial Insertion">
##ALT=<ID=INV,Description="Inversion">
##ALT=<ID=CN0,Description="Copy number allele: 0 copies">
##ALT=<ID=CN1,Description="Copy number allele: 1 copy">
##ALT=<ID=CN2,Description="Copy number allele: 2 copies">
##ALT=<ID=CN3,Description="Copy number allele: 3 copies">
##ALT=<ID=CN4,Description="Copy number allele: 4 copies">
##ALT=<ID=CN5,Description="Copy number allele: 5 copies">
##ALT=<ID=CN6,Description="Copy number allele: 6 copies">
##ALT=<ID=CN7,Description="Copy number allele: 7 copies">
##ALT=<ID=CN8,Description="Copy number allele: 8 copies">
##ALT=<ID=CN9,Description="Copy number allele: 9 copies">
##ALT=<ID=CN10,Description="Copy number allele: 10 copies">
##ALT=<ID=CN11,Description="Copy number allele: 11 copies">
##ALT=<ID=CN12,Description="Copy number allele: 12 copies">
##ALT=<ID=CN13,Description="Copy number allele: 13 copies">
##ALT=<ID=CN14,Description="Copy number allele: 14 copies">
##ALT=<ID=CN15,Description="Copy number allele: 15 copies">
##ALT=<ID=CN16,Description="Copy number allele: 16 copies">
##ALT=<ID=CN17,Description="Copy number allele: 17 copies">
##ALT=<ID=CN18,Description="Copy number allele: 18 copies">
##ALT=<ID=CN19,Description="Copy number allele: 19 copies">
##ALT=<ID=CN20,Description="Copy number allele: 20 copies">
##ALT=<ID=CN21,Description="Copy number allele: 21 copies">
##ALT=<ID=CN22,Description="Copy number allele: 22 copies">
##ALT=<ID=CN23,Description="Copy number allele: 23 copies">
##ALT=<ID=CN24,Description="Copy number allele: 24 copies">
##ALT=<ID=CN25,Description="Copy number allele: 25 copies">
##ALT=<ID=CN26,Description="Copy number allele: 26 copies">
##ALT=<ID=CN27,Description="Copy number allele: 27 copies">
##ALT=<ID=CN28,Description="Copy number allele: 28 copies">
##ALT=<ID=CN29,Description="Copy number allele: 29 copies">
##ALT=<ID=CN30,Description="Copy number allele: 30 copies">
##ALT=<ID=CN31,Description="Copy number allele: 31 copies">
##ALT=<ID=CN32,Description="Copy number allele: 32 copies">
##ALT=<ID=CN33,Description="Copy number allele: 33 copies">
##ALT=<ID=CN34,Description="Copy number allele: 34 copies">
##ALT=<ID=CN35,Description="Copy number allele: 35 copies">
##ALT=<ID=CN36,Description="Copy number allele: 36 copies">
##ALT=<ID=CN37,Description="Copy number allele: 37 copies">
##ALT=<ID=CN38,Description="Copy number allele: 38 copies">
##ALT=<ID=CN39,Description="Copy number allele: 39 copies">
##ALT=<ID=CN40,Description="Copy number allele: 40 copies">
##ALT=<ID=CN41,Description="Copy number allele: 41 copies">
##ALT=<ID=CN42,Description="Copy number allele: 42 copies">
##ALT=<ID=CN43,Description="Copy number allele: 43 copies">
##ALT=<ID=CN44,Description="Copy number allele: 44 copies">
##ALT=<ID=CN45,Description="Copy number allele: 45 copies">
##ALT=<ID=CN46,Description="Copy number allele: 46 copies">
##ALT=<ID=CN47,Description="Copy number allele: 47 copies">
##ALT=<ID=CN48,Description="Copy number allele: 48 copies">
##ALT=<ID=CN49,Description="Copy number allele: 49 copies">
##ALT=<ID=CN50,Description="Copy number allele: 50 copies">
##ALT=<ID=CN51,Description="Copy number allele: 51 copies">
##ALT=<ID=CN52,Description="Copy number allele: 52 copies">
##ALT=<ID=CN53,Description="Copy number allele: 53 copies">
##ALT=<ID=CN54,Description="Copy number allele: 54 copies">
##ALT=<ID=CN55,Description="Copy number allele: 55 copies">
##ALT=<ID=CN56,Description="Copy number allele: 56 copies">
##ALT=<ID=CN57,Description="Copy number allele: 57 copies">
##ALT=<ID=CN58,Description="Copy number allele: 58 copies">
##ALT=<ID=CN59,Description="Copy number allele: 59 copies">
##ALT=<ID=CN60,Description="Copy number allele: 60 copies">
##ALT=<ID=CN61,Description="Copy number allele: 61 copies">
##ALT=<ID=CN62,Description="Copy number allele: 62 copies">
##ALT=<ID=CN63,Description="Copy number allele: 63 copies">
##ALT=<ID=CN64,Description="Copy number allele: 64 copies">
##ALT=<ID=CN65,Description="Copy number allele: 65 copies">
##ALT=<ID=CN66,Description="Copy number allele: 66 copies">
##ALT=<ID=CN67,Description="Copy number allele: 67 copies">
##ALT=<ID=CN68,Description="Copy number allele: 68 copies">
##ALT=<ID=CN69,Description="Copy number allele: 69 copies">
##ALT=<ID=CN70,Description="Copy number allele: 70 copies">
##ALT=<ID=CN71,Description="Copy number allele: 71 copies">
##ALT=<ID=CN72,Description="Copy number allele: 72 copies">
##ALT=<ID=CN73,Description="Copy number allele: 73 copies">
##ALT=<ID=CN74,Description="Copy number allele: 74 copies">
##ALT=<ID=CN75,Description="Copy number allele: 75 copies">
##ALT=<ID=CN76,Description="Copy number allele: 76 copies">
##ALT=<ID=CN77,Description="Copy number allele: 77 copies">
##ALT=<ID=CN78,Description="Copy number allele: 78 copies">
##ALT=<ID=CN79,Description="Copy number allele: 79 copies">
##ALT=<ID=CN80,Description="Copy number allele: 80 copies">
##ALT=<ID=CN81,Description="Copy number allele: 81 copies">
##ALT=<ID=CN82,Description="Copy number allele: 82 copies">
##ALT=<ID=CN83,Description="Copy number allele: 83 copies">
##ALT=<ID=CN84,Description="Copy number allele: 84 copies">
##ALT=<ID=CN85,Description="Copy number allele: 85 copies">
##ALT=<ID=CN86,Description="Copy number allele: 86 copies">
##ALT=<ID=CN87,Description="Copy number allele: 87 copies">
##ALT=<ID=CN88,Description="Copy number allele: 88 copies">
##ALT=<ID=CN89,Description="Copy number allele: 89 copies">
##ALT=<ID=CN90,Description="Copy number allele: 90 copies">
##ALT=<ID=CN91,Description="Copy number allele: 91 copies">
##ALT=<ID=CN92,Description="Copy number allele: 92 copies">
##ALT=<ID=CN93,Description="Copy number allele: 93 copies">
##ALT=<ID=CN94,Description="Copy number allele: 94 copies">
##ALT=<ID=CN95,Description="Copy number allele: 95 copies">
##ALT=<ID=CN96,Description="Copy number allele: 96 copies">
##ALT=<ID=CN97,Description="Copy number allele: 97 copies">
##ALT=<ID=CN98,Description="Copy number allele: 98 copies">
##ALT=<ID=CN99,Description="Copy number allele: 99 copies">
##ALT=<ID=CN100,Description="Copy number allele: 100 copies">
##ALT=<ID=CN101,Description="Copy number allele: 101 copies">
##ALT=<ID=CN102,Description="Copy number allele: 102 copies">
##ALT=<ID=CN103,Description="Copy number allele: 103 copies">
##ALT=<ID=CN104,Description="Copy number allele: 104 copies">
##ALT=<ID=CN105,Description="Copy number allele: 105 copies">
##ALT=<ID=CN106,Description="Copy number allele: 106 copies">
##ALT=<ID=CN107,Description="Copy number allele: 107 copies">
##ALT=<ID=CN108,Description="Copy number allele: 108 copies">
##ALT=<ID=CN109,Description="Copy number allele: 109 copies">
##ALT=<ID=CN110,Description="Copy number allele: 110 copies">
##ALT=<ID=CN111,Description="Copy number allele: 111 copies">
##ALT=<ID=CN112,Description="Copy number allele: 112 copies">
##ALT=<ID=CN113,Description="Copy number allele: 113 copies">
##ALT=<ID=CN114,Description="Copy number allele: 114 copies">
##ALT=<ID=CN115,Description="Copy number allele: 115 copies">
##ALT=<ID=CN116,Description="Copy number allele: 116 copies">
##ALT=<ID=CN117,Description="Copy number allele: 117 copies">
##ALT=<ID=CN118,Description="Copy number allele: 118 copies">
##ALT=<ID=CN119,Description="Copy number allele: 119 copies">
##ALT=<ID=CN120,Description="Copy number allele: 120 copies">
##ALT=<ID=CN121,Description="Copy number allele: 121 copies">
##ALT=<ID=CN122,Description="Copy number allele: 122 copies">
##ALT=<ID=CN123,Description="Copy number allele: 123 copies">
##ALT=<ID=CN124,Description="Copy number allele: 124 copies">
##INFO=<ID=CIEND,Number=2,Type=Integer,Description="Confidence interval around END for imprecise variants">
##INFO=<ID=CIPOS,Number=2,Type=Integer,Description="Confidence interval around POS for imprecise variants">
##INFO=<ID=CS,Number=1,Type=String,Description="Source call set.">
##INFO=<ID=END,Number=1,Type=Integer,Description="End coordinate of this variant">
##INFO=<ID=IMPRECISE,Number=0,Type=Flag,Description="Imprecise structural variation">
##INFO=<ID=MC,Number=.,Type=String,Description="Merged calls.">
##INFO=<ID=MEINFO,Number=4,Type=String,Description="Mobile element info of the form NAME,START,END<POLARITY; If there is only 5' OR 3' support for this call, will be NULL NULL for START and END">
##INFO=<ID=MEND,Number=1,Type=Integer,Description="Mitochondrial end coordinate of inserted sequence">
##INFO=<ID=MLEN,Number=1,Type=Integer,Description="Estimated length of mitochondrial insert">
##INFO=<ID=MSTART,Number=1,Type=Integer,Description="Mitochondrial start coordinate of inserted sequence">
##INFO=<ID=SVLEN,Number=.,Type=Integer,Description="SV length. It is only calculated for structural variation MEIs. For other types of SVs; one may calculate the SV length by INFO:END-START+1, or by finding the difference between lengthes of REF and ALT alleles">
##INFO=<ID=SVTYPE,Number=1,Type=String,Description="Type of structural variant">
##INFO=<ID=TSD,Number=1,Type=String,Description="Precise Target Site Duplication for bases, if unknown, value will be NULL">
##INFO=<ID=AC,Number=A,Type=Integer,Description="Total number of alternate alleles in called genotypes">
##INFO=<ID=AF,Number=A,Type=Float,Description="Estimated allele frequency in the range (0,1)">
##INFO=<ID=NS,Number=1,Type=Integer,Description="Number of samples with data">
##INFO=<ID=AN,Number=1,Type=Integer,Description="Total number of alleles in called genotypes">
##INFO=<ID=EAS_AF,Number=A,Type=Float,Description="Allele frequency in the EAS populations calculated from AC and AN, in the range (0,1)">
##INFO=<ID=EUR_AF,Number=A,Type=Float,Description="Allele frequency in the EUR populations calculated from AC and AN, in the range (0,1)">
##INFO=<ID=AFR_AF,Number=A,Type=Float,Description="Allele frequency in the AFR populations calculated from AC and AN, in the range (0,1)">
##INFO=<ID=AMR_AF,Number=A,Type=Float,Description="Allele frequency in the AMR populations calculated from AC and AN, in the range (0,1)">
##INFO=<ID=SAS_AF,Number=A,Type=Float,Description="Allele frequency in the SAS populations calculated from AC and AN, in the range (0,1)">
##INFO=<ID=DP,Number=1,Type=Integer,Description="Total read depth; only low coverage data were counted towards the DP, exome data were not used">
##INFO=<ID=AA,Number=1,Type=String,Description="Ancestral Allele. Format: AA|REF|ALT|IndelType. AA: Ancestral allele, REF:Reference Allele, ALT:Alternate Allele, IndelType:Type of Indel (REF, ALT and IndelType are only defined for indels)">
##INFO=<ID=VT,Number=.,Type=String,Description="indicates what type of variant the line represents">
##INFO=<ID=EX_TARGET,Number=0,Type=Flag,Description="indicates whether a variant is within the exon pull down target boundaries">
##INFO=<ID=MULTI_ALLELIC,Number=0,Type=Flag,Description="indicates whether a site is multi-allelic">
#CHROM	POS	ID	REF	ALT	QUAL	FILTER	INFO
12	57184191	rs7136081	A	G	100	PASS	AC=2575;AF=0.514177;AN=5008;NS=2504;DP=15856;EAS_AF=0.4067;AMR_AF=0.4582;AFR_AF=0.8207;EUR_AF=0.4682;SAS_AF=0.2975;AA=g|||;VT=SNP
12	57184416	rs6581102	G	A	100	PASS	AC=1138;AF=0.227236;AN=5008;NS=2504;DP=17036;EAS_AF=0.2897;AMR_AF=0.2752;AFR_AF=0.1369;EUR_AF=0.2724;SAS_AF=0.2045;AA=G|||;VT=SNP
12	57184425	rs6581103	C	T	100	PASS	AC=1138;AF=0.227236;AN=5008;NS=2504;DP=17462;EAS_AF=0.2897;AMR_AF=0.2752;AFR_AF=0.1369;EUR_AF=0.2724;SAS_AF=0.2045;AA=T|||;VT=SNP
12	57184551	rs61937785	T	C	100	PASS	AC=279;AF=0.0557109;AN=5008;NS=2504;DP=18479;EAS_AF=0.1091;AMR_AF=0.062;AFR_AF=0.025;EUR_AF=0.0726;SAS_AF=0.0204;AA=T|||;VT=SNP
12	57184585	rs12370142	G	T	100	PASS	AC=1132;AF=0.226038;AN=5008;NS=2504;DP=17458;EAS_AF=0.2897;AMR_AF=0.2752;AFR_AF=0.1339;EUR_AF=0.2714;SAS_AF=0.2035;AA=G|||;VT=SNP
12	57184650	rs9706074	C	A	100	PASS	AC=1136;AF=0.226837;AN=5008;NS=2504;DP=15969;EAS_AF=0.2897;AMR_AF=0.2752;AFR_AF=0.1369;EUR_AF=0.2714;SAS_AF=0.2035;AA=c|||;VT=SNP
12	57184833	rs61937786	G	A	100	PASS	AC=968;AF=0.193291;AN=5008;NS=2504;DP=12935;EAS_AF=0.1101;AMR_AF=0.1239;AFR_AF=0.4713;EUR_AF=0.1153;SAS_AF=0.0327;AA=G|||;VT=SNP
12	57185525	rs6581104	G	C	100	PASS	AC=749;AF=0.149561;AN=5008;NS=2504;DP=19509;EAS_AF=0.1091;AMR_AF=0.1095;AFR_AF=0.3132;EUR_AF=0.1163;SAS_AF=0.0327;AA=G|||;VT=SNP
12	57185968	rs6581105	T	C	100	PASS	AC=1127;AF=0.22504;AN=5008;NS=2504;DP=19063;EAS_AF=0.2897;AMR_AF=0.2738;AFR_AF=0.1362;EUR_AF=0.2644;SAS_AF=0.2035;AA=C|||;VT=SNP
12	57187473	rs2888095	C	T	100	PASS	AC=1136;AF=0.226837;AN=5008;NS=2504;DP=17726;EAS_AF=0.2897;AMR_AF=0.2752;AFR_AF=0.1369;EUR_AF=0.2714;SAS_AF=0.2035;AA=C|||;VT=SNP
12	57187635	rs2888096	A	T	100	PASS	AC=1136;AF=0.226837;AN=5008;NS=2504;DP=18801;EAS_AF=0.2897;AMR_AF=0.2752;AFR_AF=0.1369;EUR_AF=0.2714;SAS_AF=0.2035;AA=T|||;VT=SNP
12	57188821	rs7134494	C	T	100	PASS	AC=1134;AF=0.226438;AN=5008;NS=2504;DP=16817;EAS_AF=0.2897;AMR_AF=0.2752;AFR_AF=0.1362;EUR_AF=0.2714;SAS_AF=0.2025;AA=t|||;VT=SNP
12	57189027	rs7305851	T	G	100	PASS	AC=2122;AF=0.423722;AN=5008;NS=2504;DP=22045;EAS_AF=0.3988;AMR_AF=0.3991;AFR_AF=0.6241;EUR_AF=0.3857;SAS_AF=0.2352;AA=a|||;VT=SNP
12	57189055	rs61937787	C	T	100	PASS	AC=356;AF=0.0710863;AN=5008;NS=2504;DP=21288;EAS_AF=0.1091;AMR_AF=0.0764;AFR_AF=0.0756;EUR_AF=0.0726;SAS_AF=0.0204;AA=c|||;VT=SNP
12	57189483	rs7487633	T	C	100	PASS	AC=1134;AF=0.226438;AN=5008;NS=2504;DP=19499;EAS_AF=0.2897;AMR_AF=0.2767;AFR_AF=0.1369;EUR_AF=0.2714;SAS_AF=0.2004;AA=t|||;VT=SNP
12	57190290	rs7139214	A	G	100	PASS	AC=1133;AF=0.226238;AN=5008;NS=2504;DP=15761;EAS_AF=0.2897;AMR_AF=0.2752;AFR_AF=0.1369;EUR_AF=0.2714;SAS_AF=0.2004;AA=A|||;VT=SNP
12	57190543	rs6581106	G	A	100	PASS	AC=1133;AF=0.226238;AN=5008;NS=2504;DP=15478;EAS_AF=0.2897;AMR_AF=0.2752;AFR_AF=0.1369;EUR_AF=0.2714;SAS_AF=0.2004;AA=A|||;VT=SNP
12	57191792	rs1813108	C	T	100	PASS	AC=1134;AF=0.226438;AN=5008;NS=2504;DP=17948;EAS_AF=0.2897;AMR_AF=0.2752;AFR_AF=0.1369;EUR_AF=0.2724;SAS_AF=0.2004;AA=c|||;VT=SNP
12	57191863	rs1813109	G	A	100	PASS	AC=1059;AF=0.211462;AN=5008;NS=2504;DP=18884;EAS_AF=0.2897;AMR_AF=0.2723;AFR_AF=0.0825;EUR_AF=0.2714;SAS_AF=0.2004;AA=g|||;VT=SNP
12	57192070	rs7302477	A	C	100	PASS	AC=746;AF=0.148962;AN=5008;NS=2504;DP=17910;EAS_AF=0.1091;AMR_AF=0.1095;AFR_AF=0.3124;EUR_AF=0.1143;SAS_AF=0.0327;AA=A|||;VT=SNP
12	57192561	rs7303265	C	T	100	PASS	AC=1133;AF=0.226238;AN=5008;NS=2504;DP=19884;EAS_AF=0.2897;AMR_AF=0.2752;AFR_AF=0.1369;EUR_AF=0.2714;SAS_AF=0.2004;AA=C|||;VT=SNP
12	57193011	rs7307148	G	A	100	PASS	AC=1131;AF=0.225839;AN=5008;NS=2504;DP=20195;EAS_AF=0.2887;AMR_AF=0.2738;AFR_AF=0.1369;EUR_AF=0.2714;SAS_AF=0.2004;AA=G|||;VT=SNP
12	57193013	rs7306849	A	T	100	PASS	AC=1131;AF=0.225839;AN=5008;NS=2504;DP=20167;EAS_AF=0.2887;AMR_AF=0.2738;AFR_AF=0.1369;EUR_AF=0.2714;SAS_AF=0.2004;AA=A|||;VT=SNP
12	57193039	rs7306857	A	G	100	PASS	AC=1133;AF=0.226238;AN=5008;NS=2504;DP=19919;EAS_AF=0.2897;AMR_AF=0.2752;AFR_AF=0.1369;EUR_AF=0.2714;SAS_AF=0.2004;AA=A|||;VT=SNP
12	57193799	rs11171978	G	A	100	PASS	AC=1133;AF=0.226238;AN=5008;NS=2504;DP=19166;EAS_AF=0.2897;AMR_AF=0.2752;AFR_AF=0.1369;EUR_AF=0.2714;SAS_AF=0.2004;AA=A|||;VT=SNP
12	57194070	rs7311381	G	A	100	PASS	AC=1133;AF=0.226238;AN=5008;NS=2504;DP=22601;EAS_AF=0.2897;AMR_AF=0.2752;AFR_AF=0.1369;EUR_AF=0.2714;SAS_AF=0.2004;AA=g|||;VT=SNP
12	57194981	rs6581107	T	C	100	PASS	AC=1148;AF=0.229233;AN=5008;NS=2504;DP=14425;EAS_AF=0.2897;AMR_AF=0.2752;AFR_AF=0.1483;EUR_AF=0.2714;SAS_AF=0.2004;AA=C|||;VT=SNP
12	57195379	rs7315786	A	G	100	PASS	AC=1059;AF=0.211462;AN=5008;NS=2504;DP=15526;EAS_AF=0.2897;AMR_AF=0.2723;AFR_AF=0.0825;EUR_AF=0.2714;SAS_AF=0.2004;AA=A|||;VT=SNP
12	57195645	rs56858561	T	C	100	PASS	AC=356;AF=0.0710863;AN=5008;NS=2504;DP=19473;EAS_AF=0.1091;AMR_AF=0.0764;AFR_AF=0.0756;EUR_AF=0.0726;SAS_AF=0.0204;AA=T|||;VT=SNP
12	57195983	rs11171979	C	G	100	PASS	AC=1136;AF=0.226837;AN=5008;NS=2504;DP=21048;EAS_AF=0.2897;AMR_AF=0.2767;AFR_AF=0.1384;EUR_AF=0.2714;SAS_AF=0.2004;AA=C|||;VT=SNP
12	57197151	rs12296344	T	C	100	PASS	AC=972;AF=0.194089;AN=5008;NS=2504;DP=23001;EAS_AF=0.1091;AMR_AF=0.1239;AFR_AF=0.4758;EUR_AF=0.1143;SAS_AF=0.0327;AA=T|||;VT=SNP
12	57198500	rs2126068	C	G	100	PASS	AC=1138;AF=0.227236;AN=5008;NS=2504;DP=18332;EAS_AF=0.2897;AMR_AF=0.2752;AFR_AF=0.1407;EUR_AF=0.2714;SAS_AF=0.2004;AA=C|||;VT=SNP
12	57198857	rs2371559	T	C	100	PASS	AC=2138;AF=0.426917;AN=5008;NS=2504;DP=19675;EAS_AF=0.3988;AMR_AF=0.4006;AFR_AF=0.6354;EUR_AF=0.3877;SAS_AF=0.2331;AA=C|||;VT=SNP
12	57199012	rs67808059	C	G	100	PASS	AC=1139;AF=0.227436;AN=5008;NS=2504;DP=20208;EAS_AF=0.2897;AMR_AF=0.2752;AFR_AF=0.1422;EUR_AF=0.2714;SAS_AF=0.1994;AA=G|||;VT=SNP
12	57199354	rs1870673	C	T	100	PASS	AC=404;AF=0.0806709;AN=5008;NS=2504;DP=21455;EAS_AF=0.003;AMR_AF=0.1354;AFR_AF=0.0159;EUR_AF=0.2326;SAS_AF=0.0532;AA=C|||;VT=SNP
12	57199505	rs1870674	A	G	100	PASS	AC=1144;AF=0.228435;AN=5008;NS=2504;DP=19470;EAS_AF=0.2897;AMR_AF=0.2752;AFR_AF=0.1445;EUR_AF=0.2714;SAS_AF=0.2014;AA=A|||;VT=SNP
12	57199843	rs12321588	C	T	100	PASS	AC=963;AF=0.192292;AN=5008;NS=2504;DP=16523;EAS_AF=0.1091;AMR_AF=0.1239;AFR_AF=0.469;EUR_AF=0.1143;SAS_AF=0.0327;AA=T|||;VT=SNP
12	57200181	rs11171980	T	A	100	PASS	AC=1128;AF=0.22524;AN=5008;NS=2504;DP=16299;EAS_AF=0.2897;AMR_AF=0.2752;AFR_AF=0.1331;EUR_AF=0.2714;SAS_AF=0.2004;AA=T|||;VT=SNP
12	57202113	rs12366897	G	C	100	PASS	AC=1135;AF=0.226637;AN=5008;NS=2504;DP=20609;EAS_AF=0.2897;AMR_AF=0.2752;AFR_AF=0.1384;EUR_AF=0.2714;SAS_AF=0.2004;AA=G|||;VT=SNP
12	57202724	rs2371561	C	T	100	PASS	AC=2554;AF=0.509984;AN=5008;NS=2504;DP=20304;EAS_AF=0.4048;AMR_AF=0.4568;AFR_AF=0.8101;EUR_AF=0.4662;SAS_AF=0.2955;AA=T|||;VT=SNP
12	57203023	rs79680711	G	A	100	PASS	AC=419;AF=0.0836661;AN=5008;NS=2504;DP=20952;EAS_AF=0.0962;AMR_AF=0.049;AFR_AF=0.0825;EUR_AF=0.0885;SAS_AF=0.092;AA=G|||;VT=SNP
12	57203153	rs12367312	C	T	100	PASS	AC=1135;AF=0.226637;AN=5008;NS=2504;DP=19110;EAS_AF=0.2887;AMR_AF=0.2752;AFR_AF=0.1392;EUR_AF=0.2714;SAS_AF=0.2004;AA=C|||;VT=SNP
12	57203305	rs12367339	C	T	100	PASS	AC=1128;AF=0.22524;AN=5008;NS=2504;DP=19797;EAS_AF=0.2887;AMR_AF=0.2752;AFR_AF=0.1339;EUR_AF=0.2714;SAS_AF=0.2004;AA=C|||;VT=SNP
12	57203433	rs61937791	C	T	100	PASS	AC=750;AF=0.14976;AN=5008;NS=2504;DP=22105;EAS_AF=0.1091;AMR_AF=0.111;AFR_AF=0.3154;EUR_AF=0.1133;SAS_AF=0.0327;AA=C|||;VT=SNP
12	57204160	rs12367822	G	T	100	PASS	AC=1135;AF=0.226637;AN=5008;NS=2504;DP=23249;EAS_AF=0.2887;AMR_AF=0.2752;AFR_AF=0.1392;EUR_AF=0.2714;SAS_AF=0.2004;AA=G|||;VT=SNP
12	57205527	rs10783798	G	C	100	PASS	AC=1858;AF=0.371006;AN=5008;NS=2504;DP=19046;EAS_AF=0.4782;AMR_AF=0.4856;AFR_AF=0.0416;EUR_AF=0.4384;SAS_AF=0.5552;AA=G|||;VT=SNP
12	57206684	rs1903370	C	T	100	PASS	AC=1055;AF=0.210663;AN=5008;NS=2504;DP=17539;EAS_AF=0.2867;AMR_AF=0.2709;AFR_AF=0.0825;EUR_AF=0.2714;SAS_AF=0.2004;AA=C|||;VT=SNP
12	57206996	rs1903369	A	T	100	PASS	AC=1945;AF=0.388379;AN=5008;NS=2504;DP=17117;EAS_AF=0.498;AMR_AF=0.487;AFR_AF=0.0439;EUR_AF=0.4443;SAS_AF=0.6135;AA=a|||;VT=SNP
12	57207430	rs10876928	A	G	100	PASS	AC=1371;AF=0.273762;AN=5008;NS=2504;DP=17440;EAS_AF=0.2877;AMR_AF=0.2896;AFR_AF=0.3101;EUR_AF=0.2724;SAS_AF=0.2004;AA=a|||;VT=SNP
12	57208230	rs10876929	G	C	100	PASS	AC=2574;AF=0.513978;AN=5008;NS=2504;DP=20758;EAS_AF=0.4048;AMR_AF=0.4582;AFR_AF=0.8238;EUR_AF=0.4672;SAS_AF=0.2955;AA=C|||;VT=SNP
12	57208245	rs11171983	G	A	100	PASS	AC=1126;AF=0.22484;AN=5008;NS=2504;DP=20519;EAS_AF=0.2867;AMR_AF=0.2752;AFR_AF=0.1339;EUR_AF=0.2714;SAS_AF=0.2004;AA=g|||;VT=SNP
12	57208731	rs10876930	G	A	100	PASS	AC=2566;AF=0.51238;AN=5008;NS=2504;DP=14923;EAS_AF=0.4038;AMR_AF=0.4582;AFR_AF=0.8192;EUR_AF=0.4672;SAS_AF=0.2945;AA=A|||;VT=SNP
12	57209465	rs7965581	C	T	100	PASS	AC=1127;AF=0.22504;AN=5008;NS=2504;DP=11768;EAS_AF=0.2877;AMR_AF=0.2752;AFR_AF=0.1339;EUR_AF=0.2714;SAS_AF=0.2004;AA=C|||;VT=SNP
12	57210582	rs60615836	C	T	100	PASS	AC=356;AF=0.0710863;AN=5008;NS=2504;DP=20730;EAS_AF=0.1091;AMR_AF=0.0764;AFR_AF=0.0756;EUR_AF=0.0726;SAS_AF=0.0204;AA=C|||;VT=SNP
12	57211365	rs145321310	T	G	100	PASS	AC=880;AF=0.175719;AN=5008;NS=2504;DP=13812;EAS_AF=0.1151;AMR_AF=0.1138;AFR_AF=0.4054;EUR_AF=0.1143;SAS_AF=0.0348;AA=T|||;VT=SNP
12	57212149	rs11171985	A	G	100	PASS	AC=1922;AF=0.383786;AN=5008;NS=2504;DP=22087;EAS_AF=0.3978;AMR_AF=0.389;AFR_AF=0.4811;EUR_AF=0.3857;SAS_AF=0.2321;AA=G|||;VT=SNP
12	57212490	rs10876931	G	A	100	PASS	AC=2162;AF=0.431709;AN=5008;NS=2504;DP=18638;EAS_AF=0.3968;AMR_AF=0.4006;AFR_AF=0.6573;EUR_AF=0.3857;SAS_AF=0.2321;AA=A|||;VT=SNP
12	57212823	rs61937817	T	G	100	PASS	AC=863;AF=0.172324;AN=5008;NS=2504;DP=19377;EAS_AF=0.1091;AMR_AF=0.1182;AFR_AF=0.3964;EUR_AF=0.1153;SAS_AF=0.0317;AA=T|||;VT=SNP
12	57212827	rs11171986	T	C	100	PASS	AC=1056;AF=0.210863;AN=5008;NS=2504;DP=19326;EAS_AF=0.2897;AMR_AF=0.2709;AFR_AF=0.0817;EUR_AF=0.2704;SAS_AF=0.2004;AA=T|||;VT=SNP
12	57214086	rs7957053	G	A	100	PASS	AC=1997;AF=0.398762;AN=5008;NS=2504;DP=15481;EAS_AF=0.3958;AMR_AF=0.3876;AFR_AF=0.5393;EUR_AF=0.3867;SAS_AF=0.2321;AA=A|||;VT=SNP
12	57215866	rs11171988	C	T	100	PASS	AC=2019;AF=0.403155;AN=5008;NS=2504;DP=19007;EAS_AF=0.4117;AMR_AF=0.3919;AFR_AF=0.5386;EUR_AF=0.3877;SAS_AF=0.2352;AA=-|||;VT=SNP
12	57217339	rs10783799	A	G	100	PASS	AC=3868;AF=0.772364;AN=5008;NS=2504;DP=19017;EAS_AF=0.9157;AMR_AF=0.8415;AFR_AF=0.4849;EUR_AF=0.8201;SAS_AF=0.9151;AA=G|||;VT=SNP
12	57217358	rs10876932	A	G	100	PASS	AC=2460;AF=0.491214;AN=5008;NS=2504;DP=19282;EAS_AF=0.5972;AMR_AF=0.5663;AFR_AF=0.1649;EUR_AF=0.5596;SAS_AF=0.6994;AA=A|||;VT=SNP
12	57219622	rs61937819	T	C	100	PASS	AC=394;AF=0.0786741;AN=5008;NS=2504;DP=21063;EAS_AF=0.0833;AMR_AF=0.0706;AFR_AF=0.1248;EUR_AF=0.0736;SAS_AF=0.0225;AA=T|||;VT=SNP
12	57220044	rs7488232	T	C	100	PASS	AC=3716;AF=0.742013;AN=5008;NS=2504;DP=19890;EAS_AF=0.9167;AMR_AF=0.8343;AFR_AF=0.3729;EUR_AF=0.8201;SAS_AF=0.9151;AA=T|||;VT=SNP
12	57220120	rs10783800	C	T	100	PASS	AC=3717;AF=0.742212;AN=5008;NS=2504;DP=17598;EAS_AF=0.9167;AMR_AF=0.8343;AFR_AF=0.3737;EUR_AF=0.8201;SAS_AF=0.9151;AA=C|||;VT=SNP
12	57220777	rs10161333	C	A	100	PASS	AC=3602;AF=0.719249;AN=5008;NS=2504;DP=16880;EAS_AF=0.9167;AMR_AF=0.8256;AFR_AF=0.2912;EUR_AF=0.8201;SAS_AF=0.9151;AA=C|||;VT=SNP
12	57222511	rs4544042	T	A	100	PASS	AC=3715;AF=0.741813;AN=5008;NS=2504;DP=19971;EAS_AF=0.9167;AMR_AF=0.8343;AFR_AF=0.3722;EUR_AF=0.8201;SAS_AF=0.9151;AA=T|||;VT=SNP
12	57222653	rs4329724	A	C	100	PASS	AC=3715;AF=0.741813;AN=5008;NS=2504;DP=18971;EAS_AF=0.9167;AMR_AF=0.8343;AFR_AF=0.3722;EUR_AF=0.8201;SAS_AF=0.9151;AA=A|||;VT=SNP
12	57224302	rs4759257	G	A	100	PASS	AC=3602;AF=0.719249;AN=5008;NS=2504;DP=19289;EAS_AF=0.9167;AMR_AF=0.8256;AFR_AF=0.2912;EUR_AF=0.8201;SAS_AF=0.9151;AA=G|||;VT=SNP
12	57225155	rs74240689	A	G	100	PASS	AC=267;AF=0.0533147;AN=5008;NS=2504;DP=20544;EAS_AF=0.0982;AMR_AF=0.0461;AFR_AF=0.0045;EUR_AF=0.0378;SAS_AF=0.0941;AA=A|||;VT=SNP
12	57225554	rs7980181	A	G	100	PASS	AC=3715;AF=0.741813;AN=5008;NS=2504;DP=17791;EAS_AF=0.9167;AMR_AF=0.8343;AFR_AF=0.3722;EUR_AF=0.8201;SAS_AF=0.9151;AA=A|||;VT=SNP
12	57226741	rs11171989	G	A	100	PASS	AC=1104;AF=0.220447;AN=5008;NS=2504;DP=16624;EAS_AF=0.3175;AMR_AF=0.2594;AFR_AF=0.0825;EUR_AF=0.2604;SAS_AF=0.2382;AA=g|||;VT=SNP
12	57227175	rs11829130	T	C	100	PASS	AC=535;AF=0.106829;AN=5008;NS=2504;DP=17566;EAS_AF=0.0833;AMR_AF=0.0778;AFR_AF=0.2269;EUR_AF=0.0746;SAS_AF=0.0225;AA=t|||;VT=SNP
12	57227680	rs11171990	G	A	100	PASS	AC=2493;AF=0.497804;AN=5008;NS=2504;DP=17705;EAS_AF=0.6002;AMR_AF=0.5663;AFR_AF=0.1876;EUR_AF=0.5596;SAS_AF=0.6994;AA=N|||;VT=SNP
12	57227756	rs7305383	G	C	100	PASS	AC=535;AF=0.106829;AN=5008;NS=2504;DP=17287;EAS_AF=0.0833;AMR_AF=0.0778;AFR_AF=0.2269;EUR_AF=0.0746;SAS_AF=0.0225;AA=g|||;VT=SNP
12	57228217	rs7305808	C	T	100	PASS	AC=535;AF=0.106829;AN=5008;NS=2504;DP=16048;EAS_AF=0.0833;AMR_AF=0.0778;AFR_AF=0.2269;EUR_AF=0.0746;SAS_AF=0.0225;AA=c|||;VT=SNP
12	57228257	rs4759032	C	T	100	PASS	AC=3714;AF=0.741613;AN=5008;NS=2504;DP=15896;EAS_AF=0.9167;AMR_AF=0.8343;AFR_AF=0.3714;EUR_AF=0.8201;SAS_AF=0.9151;AA=c|||;VT=SNP
12	57229380	rs57340110	A	G	100	PASS	AC=404;AF=0.0806709;AN=5008;NS=2504;DP=14465;EAS_AF=0.0833;AMR_AF=0.0706;AFR_AF=0.1324;EUR_AF=0.0736;SAS_AF=0.0225;AA=A|||;VT=SNP
12	57231497	rs1466383	C	T	100	PASS	AC=1075;AF=0.214657;AN=5008;NS=2504;DP=23304;EAS_AF=0.3115;AMR_AF=0.2594;AFR_AF=0.0809;EUR_AF=0.2604;SAS_AF=0.2168;AA=C|||;VT=SNP
12	57232836	rs1078043	A	G	100	PASS	AC=425;AF=0.0848642;AN=5008;NS=2504;DP=17246;EAS_AF=0.0833;AMR_AF=0.0706;AFR_AF=0.1339;EUR_AF=0.0736;SAS_AF=0.0419;AA=A|||;VT=SNP
12	57233350	rs747906	C	G	100	PASS	AC=430;AF=0.0858626;AN=5008;NS=2504;DP=18642;EAS_AF=0.0833;AMR_AF=0.0706;AFR_AF=0.1339;EUR_AF=0.0736;SAS_AF=0.047;AA=C|||;VT=SNP
12	57234406	rs898612	A	G	100	PASS	AC=1902;AF=0.379792;AN=5008;NS=2504;DP=18242;EAS_AF=0.3204;AMR_AF=0.3429;AFR_AF=0.5446;EUR_AF=0.3459;SAS_AF=0.2791;AA=A|||;VT=SNP
12	57234747	rs736755	T	C	100	PASS	AC=3115;AF=0.622005;AN=5008;NS=2504;DP=16410;EAS_AF=0.6825;AMR_AF=0.6556;AFR_AF=0.4561;EUR_AF=0.659;SAS_AF=0.7219;AA=C|||;VT=SNP
12	57235506	rs1599332	G	T	100	PASS	AC=3096;AF=0.618211;AN=5008;NS=2504;DP=17874;EAS_AF=0.6766;AMR_AF=0.6556;AFR_AF=0.4531;EUR_AF=0.659;SAS_AF=0.7127;AA=G|||;VT=SNP
12	57235683	rs61937826	A	G	100	PASS	AC=416;AF=0.0830671;AN=5008;NS=2504;DP=22980;EAS_AF=0.0734;AMR_AF=0.0749;AFR_AF=0.1634;EUR_AF=0.0517;SAS_AF=0.0225;AA=A|||;VT=SNP
12	57235815	rs1841492	G	A	100	PASS	AC=1777;AF=0.354832;AN=5008;NS=2504;DP=23895;EAS_AF=0.3175;AMR_AF=0.3372;AFR_AF=0.4614;EUR_AF=0.34;SAS_AF=0.2771;AA=G|||;VT=SNP
12	57236935	rs10876934	C	T	100	PASS	AC=1827;AF=0.364816;AN=5008;NS=2504;DP=15621;EAS_AF=0.3175;AMR_AF=0.3372;AFR_AF=0.4992;EUR_AF=0.34;SAS_AF=0.2771;AA=N|||;VT=SNP
12	57237155	rs10876935	G	T	100	PASS	AC=1829;AF=0.365216;AN=5008;NS=2504;DP=15626;EAS_AF=0.3175;AMR_AF=0.3372;AFR_AF=0.5008;EUR_AF=0.34;SAS_AF=0.2771;AA=g|||;VT=SNP
12	57238158	rs10783802	A	G	100	PASS	AC=2703;AF=0.539736;AN=5008;NS=2504;DP=14703;EAS_AF=0.6022;AMR_AF=0.585;AFR_AF=0.3048;EUR_AF=0.6083;SAS_AF=0.6902;AA=A|||;VT=SNP
12	57238180	rs4759259	G	A	100	PASS	AC=1770;AF=0.353435;AN=5008;NS=2504;DP=14690;EAS_AF=0.3185;AMR_AF=0.3343;AFR_AF=0.4554;EUR_AF=0.34;SAS_AF=0.2791;AA=G|||;VT=SNP
12	57238844	rs10876936	C	A	100	PASS	AC=1839;AF=0.367212;AN=5008;NS=2504;DP=21044;EAS_AF=0.3185;AMR_AF=0.3372;AFR_AF=0.5076;EUR_AF=0.34;SAS_AF=0.2771;AA=C|||;VT=SNP
12	57238865	rs10876937	A	G	100	PASS	AC=1768;AF=0.353035;AN=5008;NS=2504;DP=20547;EAS_AF=0.3185;AMR_AF=0.3343;AFR_AF=0.4554;EUR_AF=0.34;SAS_AF=0.2771;AA=A|||;VT=SNP
12	57240081	rs57208706	G	A	100	PASS	AC=203;AF=0.0405351;AN=5008;NS=2504;DP=7119;EAS_AF=0.0724;AMR_AF=0.0591;AFR_AF=0.0129;EUR_AF=0.0497;SAS_AF=0.0225;AA=g|||;VT=SNP
12	57240246	rs11171997	A	G	100	PASS	AC=1769;AF=0.353235;AN=5008;NS=2504;DP=12467;EAS_AF=0.3155;AMR_AF=0.3343;AFR_AF=0.4569;EUR_AF=0.341;SAS_AF=0.2781;AA=A|||;VT=SNP
12	57240377	rs58783875	C	A	100	PASS	AC=454;AF=0.090655;AN=5008;NS=2504;DP=12733;EAS_AF=0.0327;AMR_AF=0.1023;AFR_AF=0.171;EUR_AF=0.0885;SAS_AF=0.0358;AA=C|||;VT=SNP
12	57240444	rs11171998	C	T	100	PASS	AC=1810;AF=0.361422;AN=5008;NS=2504;DP=13832;EAS_AF=0.2966;AMR_AF=0.3285;AFR_AF=0.4947;EUR_AF=0.3549;SAS_AF=0.2781;AA=C|||;VT=SNP
12	57240709	rs11171999	G	A	100	PASS	AC=1145;AF=0.228634;AN=5008;NS=2504;DP=18702;EAS_AF=0.3204;AMR_AF=0.2795;AFR_AF=0.0719;EUR_AF=0.3032;SAS_AF=0.2331;AA=G|||;VT=SNP
12	57243446	rs34414794	G	T	100	PASS	AC=755;AF=0.150759;AN=5008;NS=2504;DP=17007;EAS_AF=0.0605;AMR_AF=0.1268;AFR_AF=0.2519;EUR_AF=0.1859;SAS_AF=0.0879;AA=g|||;VT=SNP
12	57244168	rs11531227	A	G	100	PASS	AC=1357;AF=0.270966;AN=5008;NS=2504;DP=19602;EAS_AF=0.2599;AMR_AF=0.4928;AFR_AF=0.0393;EUR_AF=0.4553;SAS_AF=0.2485;AA=A|||;VT=SNP
12	57246941	rs10783804	G	A	100	PASS	AC=2387;AF=0.476637;AN=5008;NS=2504;DP=11965;EAS_AF=0.6746;AMR_AF=0.3458;AFR_AF=0.3487;EUR_AF=0.3569;SAS_AF=0.6616;AA=G|||;VT=SNP
12	57247187	rs7311373	C	T	100	PASS	AC=1356;AF=0.270767;AN=5008;NS=2504;DP=17340;EAS_AF=0.2589;AMR_AF=0.4928;AFR_AF=0.0393;EUR_AF=0.4553;SAS_AF=0.2485;AA=N|||;VT=SNP
12	57247812	rs11172003	C	T	100	PASS	AC=787;AF=0.157149;AN=5008;NS=2504;DP=16048;EAS_AF=0.0625;AMR_AF=0.1311;AFR_AF=0.2519;EUR_AF=0.2028;SAS_AF=0.0982;AA=c|||;VT=SNP
12	57247877	rs10735869	T	C	100	PASS	AC=3144;AF=0.627796;AN=5008;NS=2504;DP=17590;EAS_AF=0.7371;AMR_AF=0.4726;AFR_AF=0.6006;EUR_AF=0.5427;SAS_AF=0.7495;AA=t|||;VT=SNP
12	57249600	rs4237805	G	A	100	PASS	AC=1351;AF=0.269768;AN=5008;NS=2504;DP=19056;EAS_AF=0.2589;AMR_AF=0.487;AFR_AF=0.0393;EUR_AF=0.4553;SAS_AF=0.2474;AA=G|||;VT=SNP
12	57249763	rs76739551	C	T	100	PASS	AC=510;AF=0.101837;AN=5008;NS=2504;DP=18001;EAS_AF=0.1508;AMR_AF=0.0591;AFR_AF=0.1188;EUR_AF=0.0348;SAS_AF=0.1278;AA=C|||;VT=SNP
12	57250793	rs11172021	G	C	100	PASS	AC=757;AF=0.151158;AN=5008;NS=2504;DP=22107;EAS_AF=0.0615;AMR_AF=0.1268;AFR_AF=0.2519;EUR_AF=0.1869;SAS_AF=0.0879;AA=G|||;VT=SNP
12	57250835	rs11172022	C	T	100	PASS	AC=758;AF=0.151358;AN=5008;NS=2504;DP=21567;EAS_AF=0.0625;AMR_AF=0.1268;AFR_AF=0.2519;EUR_AF=0.1869;SAS_AF=0.0879;AA=C|||;VT=SNP
12	57251358	rs9739355	C	T	100	PASS	AC=758;AF=0.151358;AN=5008;NS=2504;DP=13624;EAS_AF=0.0615;AMR_AF=0.1268;AFR_AF=0.2519;EUR_AF=0.1869;SAS_AF=0.089;AA=c|||;VT=SNP
12	57252532	rs7303219	G	A	100	PASS	AC=1351;AF=0.269768;AN=5008;NS=2504;DP=20196;EAS_AF=0.2589;AMR_AF=0.487;AFR_AF=0.0393;EUR_AF=0.4553;SAS_AF=0.2474;AA=G|||;VT=SNP
12	57252873	rs7306442	C	A	100	PASS	AC=1351;AF=0.269768;AN=5008;NS=2504;DP=19392;EAS_AF=0.2589;AMR_AF=0.4899;AFR_AF=0.0393;EUR_AF=0.4553;SAS_AF=0.2454;AA=C|||;VT=SNP
12	57253113	rs76043385	C	A	100	PASS	AC=592;AF=0.118211;AN=5008;NS=2504;DP=15720;EAS_AF=0.1488;AMR_AF=0.0605;AFR_AF=0.1823;EUR_AF=0.0348;SAS_AF=0.1268;AA=C|||;VT=SNP
12	57255135	rs4759035	G	A	100	PASS	AC=763;AF=0.152356;AN=5008;NS=2504;DP=19848;EAS_AF=0.0625;AMR_AF=0.1282;AFR_AF=0.2557;EUR_AF=0.1859;SAS_AF=0.0879;AA=G|||;VT=SNP
12	57255195	rs10783805	T	C	100	PASS	AC=2542;AF=0.507588;AN=5008;NS=2504;DP=18762;EAS_AF=0.6746;AMR_AF=0.4179;AFR_AF=0.3457;EUR_AF=0.4503;SAS_AF=0.6769;AA=T|||;VT=SNP
12	57256380	rs7305700	T	A	100	PASS	AC=3594;AF=0.717652;AN=5008;NS=2504;DP=21202;EAS_AF=0.7421;AMR_AF=0.5648;AFR_AF=0.8033;EUR_AF=0.6382;SAS_AF=0.7669;AA=A|||;VT=SNP
12	57256399	rs12423843	T	A	100	PASS	AC=1189;AF=0.23742;AN=5008;NS=2504;DP=21823;EAS_AF=0.2579;AMR_AF=0.4193;AFR_AF=0.0348;EUR_AF=0.3618;SAS_AF=0.2331;AA=T|||;VT=SNP
12	57257244	rs11832720	G	A	100	PASS	AC=760;AF=0.151757;AN=5008;NS=2504;DP=19937;EAS_AF=0.1508;AMR_AF=0.1354;AFR_AF=0.1868;EUR_AF=0.1292;SAS_AF=0.1401;AA=G|||;VT=SNP
12	57257912	rs7314652	G	T	100	PASS	AC=3452;AF=0.689297;AN=5008;NS=2504;DP=20161;EAS_AF=0.7421;AMR_AF=0.5562;AFR_AF=0.7012;EUR_AF=0.6372;SAS_AF=0.7669;AA=T|||;VT=SNP
12	57258015	rs7314567	C	T	100	PASS	AC=2555;AF=0.510184;AN=5008;NS=2504;DP=18128;EAS_AF=0.5853;AMR_AF=0.4121;AFR_AF=0.4221;EUR_AF=0.507;SAS_AF=0.6247;AA=C|||;VT=SNP
12	57259162	rs7954692	C	T	100	PASS	AC=763;AF=0.152356;AN=5008;NS=2504;DP=22217;EAS_AF=0.0625;AMR_AF=0.1282;AFR_AF=0.2557;EUR_AF=0.1859;SAS_AF=0.0879;AA=C|||;VT=SNP
12	57259205	rs3922405	A	G	100	PASS	AC=2551;AF=0.509385;AN=5008;NS=2504;DP=23533;EAS_AF=0.6746;AMR_AF=0.4179;AFR_AF=0.3525;EUR_AF=0.4503;SAS_AF=0.6769;AA=A|||;VT=SNP
12	57259691	rs75465620	T	G	100	PASS	AC=676;AF=0.134984;AN=5008;NS=2504;DP=20033;EAS_AF=0.1518;AMR_AF=0.1311;AFR_AF=0.1241;EUR_AF=0.1302;SAS_AF=0.1401;AA=T|||;VT=SNP
12	57260027	rs9919772	C	T	100	PASS	AC=1975;AF=0.394369;AN=5008;NS=2504;DP=17273;EAS_AF=0.5228;AMR_AF=0.2954;AFR_AF=0.2973;EUR_AF=0.3221;SAS_AF=0.5378;AA=C|||;VT=SNP
12	57260454	rs61937853	A	G	100	PASS	AC=326;AF=0.0650958;AN=5008;NS=2504;DP=17330;EAS_AF=0.0625;AMR_AF=0.0937;AFR_AF=0.0144;EUR_AF=0.1372;SAS_AF=0.0419;AA=A|||;VT=SNP
12	57261958	rs11172025	G	A	100	PASS	AC=1189;AF=0.23742;AN=5008;NS=2504;DP=19103;EAS_AF=0.2579;AMR_AF=0.4193;AFR_AF=0.0348;EUR_AF=0.3618;SAS_AF=0.2331;AA=G|||;VT=SNP
12	57263617	rs117991841	C	T	100	PASS	AC=699;AF=0.139577;AN=5008;NS=2504;DP=18940;EAS_AF=0.1726;AMR_AF=0.1311;AFR_AF=0.1241;EUR_AF=0.1312;SAS_AF=0.1411;AA=N|||;VT=SNP
12	57264426	rs74995587	G	A	100	PASS	AC=520;AF=0.103834;AN=5008;NS=2504;DP=13685;EAS_AF=0.1508;AMR_AF=0.1268;AFR_AF=0.0106;EUR_AF=0.1282;SAS_AF=0.1401;AA=G|||;VT=SNP
12	57265017	rs10876940	G	C	100	PASS	AC=2577;AF=0.514577;AN=5008;NS=2504;DP=21159;EAS_AF=0.5853;AMR_AF=0.4121;AFR_AF=0.4349;EUR_AF=0.5119;SAS_AF=0.6247;AA=G|||;VT=SNP
12	57265375	rs4759260	G	A	100	PASS	AC=786;AF=0.156949;AN=5008;NS=2504;DP=20648;EAS_AF=0.0625;AMR_AF=0.1297;AFR_AF=0.27;EUR_AF=0.1859;SAS_AF=0.091;AA=G|||;VT=SNP
12	57265921	rs4403833	A	G	100	PASS	AC=714;AF=0.142572;AN=5008;NS=2504;DP=22349;EAS_AF=0.1508;AMR_AF=0.1369;AFR_AF=0.1241;EUR_AF=0.159;SAS_AF=0.1462;AA=G|||;VT=SNP
12	57265952	rs4254104	C	T	100	PASS	AC=1566;AF=0.3127;AN=5008;NS=2504;DP=21710;EAS_AF=0.2629;AMR_AF=0.4438;AFR_AF=0.3018;EUR_AF=0.3608;SAS_AF=0.2362;AA=T|||;VT=SNP
12	57266313	rs10783807	C	T	100	PASS	AC=2757;AF=0.550519;AN=5008;NS=2504;DP=21681;EAS_AF=0.5873;AMR_AF=0.4193;AFR_AF=0.5915;EUR_AF=0.4821;SAS_AF=0.6207;AA=T|||;VT=SNP
12	57267095	rs6581110	G	T	100	PASS	AC=2206;AF=0.440495;AN=5008;NS=2504;DP=19251;EAS_AF=0.3234;AMR_AF=0.5634;AFR_AF=0.5;EUR_AF=0.5129;SAS_AF=0.319;AA=T|||;VT=SNP
12	57267216	rs10876941	C	T	100	PASS	AC=1169;AF=0.233427;AN=5008;NS=2504;DP=20733;EAS_AF=0.2569;AMR_AF=0.4207;AFR_AF=0.0227;EUR_AF=0.3569;SAS_AF=0.2342;AA=C|||;VT=SNP
12	57268116	rs4495925	G	C	100	PASS	AC=1931;AF=0.385583;AN=5008;NS=2504;DP=19323;EAS_AF=0.5238;AMR_AF=0.2896;AFR_AF=0.2625;EUR_AF=0.327;SAS_AF=0.5378;AA=G|||;VT=SNP
12	57268261	rs11172026	C	T	100	PASS	AC=677;AF=0.135184;AN=5008;NS=2504;DP=18350;EAS_AF=0.0615;AMR_AF=0.121;AFR_AF=0.2247;EUR_AF=0.1541;SAS_AF=0.0808;AA=T|||;VT=SNP
12	57268823	rs4759261	G	C	100	PASS	AC=694;AF=0.138578;AN=5008;NS=2504;DP=17891;EAS_AF=0.0615;AMR_AF=0.1254;AFR_AF=0.2345;EUR_AF=0.1541;SAS_AF=0.0818;AA=G|||;VT=SNP
12	57268985	rs4471472	G	A	100	PASS	AC=1917;AF=0.382788;AN=5008;NS=2504;DP=19068;EAS_AF=0.5248;AMR_AF=0.2853;AFR_AF=0.2534;EUR_AF=0.327;SAS_AF=0.5378;AA=G|||;VT=SNP
12	57269264	rs4633499	T	A	100	PASS	AC=1800;AF=0.359425;AN=5008;NS=2504;DP=19532;EAS_AF=0.5248;AMR_AF=0.281;AFR_AF=0.1679;EUR_AF=0.326;SAS_AF=0.5378;AA=T|||;VT=SNP
12	57269554	rs10876942	G	A	100	PASS	AC=674;AF=0.134585;AN=5008;NS=2504;DP=20983;EAS_AF=0.0615;AMR_AF=0.1182;AFR_AF=0.2254;EUR_AF=0.1511;SAS_AF=0.0818;AA=A|||;VT=SNP
12	57269643	rs4472974	G	A	100	PASS	AC=1184;AF=0.236422;AN=5008;NS=2504;DP=21731;EAS_AF=0.2569;AMR_AF=0.4207;AFR_AF=0.0348;EUR_AF=0.3569;SAS_AF=0.2331;AA=G|||;VT=SNP
12	57272094	rs4759262	C	G	100	PASS	AC=639;AF=0.127596;AN=5008;NS=2504;DP=18753;EAS_AF=0.0615;AMR_AF=0.1081;AFR_AF=0.2254;EUR_AF=0.1312;SAS_AF=0.0736;AA=C|||;VT=SNP
12	57272614	rs4759036	C	T	100	PASS	AC=1187;AF=0.237021;AN=5008;NS=2504;DP=12973;EAS_AF=0.1845;AMR_AF=0.4135;AFR_AF=0.0734;EUR_AF=0.3638;SAS_AF=0.2566;AA=C|||;VT=SNP
12	57272672	rs4759037	C	T	100	PASS	AC=3370;AF=0.672923;AN=5008;NS=2504;DP=14334;EAS_AF=0.7758;AMR_AF=0.7104;AFR_AF=0.4523;EUR_AF=0.7147;SAS_AF=0.7955;AA=T|||;VT=SNP
12	57272782	rs4759264	G	A	100	PASS	AC=3372;AF=0.673323;AN=5008;NS=2504;DP=15796;EAS_AF=0.7758;AMR_AF=0.7104;AFR_AF=0.4539;EUR_AF=0.7147;SAS_AF=0.7955;AA=G|||;VT=SNP
12	57272865	rs7295197	C	T	100	PASS	AC=656;AF=0.13099;AN=5008;NS=2504;DP=15187;EAS_AF=0.0615;AMR_AF=0.1124;AFR_AF=0.2352;EUR_AF=0.1312;SAS_AF=0.0746;AA=T|||;VT=SNP
12	57272866	rs9668259	G	A	100	PASS	AC=1147;AF=0.229034;AN=5008;NS=2504;DP=14953;EAS_AF=0.1855;AMR_AF=0.4121;AFR_AF=0.0424;EUR_AF=0.3648;SAS_AF=0.2566;AA=G|||;VT=SNP
12	57272993	rs9668268	G	A	100	PASS	AC=3374;AF=0.673722;AN=5008;NS=2504;DP=15600;EAS_AF=0.7778;AMR_AF=0.7104;AFR_AF=0.4539;EUR_AF=0.7147;SAS_AF=0.7955;AA=G|||;VT=SNP
12	57273194	rs12300079	C	T	100	PASS	AC=2109;AF=0.421126;AN=5008;NS=2504;DP=14246;EAS_AF=0.5843;AMR_AF=0.2911;AFR_AF=0.3336;EUR_AF=0.3499;SAS_AF=0.5368;AA=T|||;VT=SNP
12	57273289	rs12300191	G	A	100	PASS	AC=2122;AF=0.423722;AN=5008;NS=2504;DP=13230;EAS_AF=0.5863;AMR_AF=0.2925;AFR_AF=0.3411;EUR_AF=0.3499;SAS_AF=0.5368;AA=G|||;VT=SNP
12	57273318	rs12823784	G	A	100	PASS	AC=813;AF=0.16234;AN=5008;NS=2504;DP=12324;EAS_AF=0.1627;AMR_AF=0.1657;AFR_AF=0.1899;EUR_AF=0.1541;SAS_AF=0.1309;AA=G|||;VT=SNP
12	57273331	rs12313528	A	G	100	PASS	AC=3372;AF=0.673323;AN=5008;NS=2504;DP=12523;EAS_AF=0.7758;AMR_AF=0.7104;AFR_AF=0.4539;EUR_AF=0.7147;SAS_AF=0.7955;AA=G|||;VT=SNP
12	57273481	rs7961602	C	T	100	PASS	AC=1188;AF=0.23722;AN=5008;NS=2504;DP=15119;EAS_AF=0.1855;AMR_AF=0.4135;AFR_AF=0.0734;EUR_AF=0.3638;SAS_AF=0.2566;AA=C|||;VT=SNP
12	57273686	rs11613486	A	G	100	PASS	AC=656;AF=0.13099;AN=5008;NS=2504;DP=18795;EAS_AF=0.0615;AMR_AF=0.1124;AFR_AF=0.236;EUR_AF=0.1312;SAS_AF=0.0736;AA=A|||;VT=SNP
12	57274013	rs6581111	A	T	100	PASS	AC=3368;AF=0.672524;AN=5008;NS=2504;DP=17588;EAS_AF=0.7758;AMR_AF=0.7046;AFR_AF=0.4531;EUR_AF=0.7157;SAS_AF=0.7955;AA=N|||;VT=SNP
12	57274084	rs6581112	T	A	100	PASS	AC=3372;AF=0.673323;AN=5008;NS=2504;DP=21042;EAS_AF=0.7758;AMR_AF=0.7104;AFR_AF=0.4539;EUR_AF=0.7147;SAS_AF=0.7955;AA=T|||;VT=SNP
12	57274648	rs10876943	A	G	100	PASS	AC=1121;AF=0.223842;AN=5008;NS=2504;DP=18833;EAS_AF=0.1855;AMR_AF=0.4121;AFR_AF=0.0227;EUR_AF=0.3638;SAS_AF=0.2577;AA=A|||;VT=SNP
12	57274825	rs4643112	G	A	100	PASS	AC=3372;AF=0.673323;AN=5008;NS=2504;DP=18965;EAS_AF=0.7758;AMR_AF=0.7104;AFR_AF=0.4539;EUR_AF=0.7147;SAS_AF=0.7955;AA=A|||;VT=SNP
12	57275013	rs4259865	G	T	100	PASS	AC=4027;AF=0.804113;AN=5008;NS=2504;DP=17748;EAS_AF=0.8373;AMR_AF=0.8228;AFR_AF=0.6891;EUR_AF=0.8459;SAS_AF=0.8691;AA=T|||;VT=SNP
12	57275472	rs4477472	C	A	100	PASS	AC=654;AF=0.130591;AN=5008;NS=2504;DP=17637;EAS_AF=0.0615;AMR_AF=0.1124;AFR_AF=0.2345;EUR_AF=0.1312;SAS_AF=0.0736;AA=C|||;VT=SNP
12	57275528	rs4477473	C	A	100	PASS	AC=1188;AF=0.23722;AN=5008;NS=2504;DP=18855;EAS_AF=0.1855;AMR_AF=0.4135;AFR_AF=0.0734;EUR_AF=0.3638;SAS_AF=0.2566;AA=C|||;VT=SNP
12	57276210	rs7960108	T	G	100	PASS	AC=3372;AF=0.673323;AN=5008;NS=2504;DP=20630;EAS_AF=0.7758;AMR_AF=0.7104;AFR_AF=0.4539;EUR_AF=0.7147;SAS_AF=0.7955;AA=G|||;VT=SNP
12	57276283	rs6581113	T	C	100	PASS	AC=3373;AF=0.673522;AN=5008;NS=2504;DP=19550;EAS_AF=0.7758;AMR_AF=0.7104;AFR_AF=0.4546;EUR_AF=0.7147;SAS_AF=0.7955;AA=C|||;VT=SNP
12	57276290	rs6581114	A	T	100	PASS	AC=3373;AF=0.673522;AN=5008;NS=2504;DP=19602;EAS_AF=0.7758;AMR_AF=0.7104;AFR_AF=0.4546;EUR_AF=0.7147;SAS_AF=0.7955;AA=A|||;VT=SNP
12	57276375	rs4514464	T	C	100	PASS	AC=2108;AF=0.420927;AN=5008;NS=2504;DP=19325;EAS_AF=0.5853;AMR_AF=0.2911;AFR_AF=0.3328;EUR_AF=0.3499;SAS_AF=0.5358;AA=T|||;VT=SNP
12	57276808	rs7955918	G	T	100	PASS	AC=1188;AF=0.23722;AN=5008;NS=2504;DP=21110;EAS_AF=0.1855;AMR_AF=0.4135;AFR_AF=0.0734;EUR_AF=0.3638;SAS_AF=0.2566;AA=G|||;VT=SNP
12	57277302	rs4417325	A	G	100	PASS	AC=2108;AF=0.420927;AN=5008;NS=2504;DP=20759;EAS_AF=0.5843;AMR_AF=0.2925;AFR_AF=0.3321;EUR_AF=0.3499;SAS_AF=0.5368;AA=A|||;VT=SNP
12	57277310	rs7358702	T	G	100	PASS	AC=3373;AF=0.673522;AN=5008;NS=2504;DP=20725;EAS_AF=0.7758;AMR_AF=0.7118;AFR_AF=0.4539;EUR_AF=0.7147;SAS_AF=0.7955;AA=T|||;VT=SNP
12	57277392	rs7358569	A	T	100	PASS	AC=4027;AF=0.804113;AN=5008;NS=2504;DP=18549;EAS_AF=0.8373;AMR_AF=0.8228;AFR_AF=0.6891;EUR_AF=0.8459;SAS_AF=0.8691;AA=T|||;VT=SNP
12	57277659	rs6581115	A	T	100	PASS	AC=3372;AF=0.673323;AN=5008;NS=2504;DP=21970;EAS_AF=0.7758;AMR_AF=0.7104;AFR_AF=0.4539;EUR_AF=0.7147;SAS_AF=0.7955;AA=T|||;VT=SNP
12	57277839	rs7959654	A	G	100	PASS	AC=1188;AF=0.23722;AN=5008;NS=2504;DP=18791;EAS_AF=0.1855;AMR_AF=0.4135;AFR_AF=0.0734;EUR_AF=0.3638;SAS_AF=0.2566;AA=A|||;VT=SNP
12	57278076	rs11172030	C	A	100	PASS	AC=2107;AF=0.420727;AN=5008;NS=2504;DP=20695;EAS_AF=0.5843;AMR_AF=0.2911;AFR_AF=0.3321;EUR_AF=0.3499;SAS_AF=0.5368;AA=C|||;VT=SNP
12	57278168	rs7960137	C	T	100	PASS	AC=1146;AF=0.228834;AN=5008;NS=2504;DP=19464;EAS_AF=0.1855;AMR_AF=0.4121;AFR_AF=0.0424;EUR_AF=0.3638;SAS_AF=0.2566;AA=C|||;VT=SNP
12	57278418	rs7960389	A	G	100	PASS	AC=3372;AF=0.673323;AN=5008;NS=2504;DP=21669;EAS_AF=0.7758;AMR_AF=0.7104;AFR_AF=0.4539;EUR_AF=0.7147;SAS_AF=0.7955;AA=G|||;VT=SNP
12	57278642	rs58911887	G	A	100	PASS	AC=812;AF=0.162141;AN=5008;NS=2504;DP=19724;EAS_AF=0.1627;AMR_AF=0.1657;AFR_AF=0.1891;EUR_AF=0.1541;SAS_AF=0.1309;AA=G|||;VT=SNP
12	57279336	rs34465459	T	G	100	PASS	AC=813;AF=0.16234;AN=5008;NS=2504;DP=21644;EAS_AF=0.1627;AMR_AF=0.1671;AFR_AF=0.1891;EUR_AF=0.1541;SAS_AF=0.1309;AA=T|||;VT=SNP
12	57279372	rs10876944	A	T	100	PASS	AC=2107;AF=0.420727;AN=5008;NS=2504;DP=20668;EAS_AF=0.5843;AMR_AF=0.2911;AFR_AF=0.3321;EUR_AF=0.3499;SAS_AF=0.5368;AA=-|||;VT=SNP
12	57279601	rs7979655	T	C	100	PASS	AC=1146;AF=0.228834;AN=5008;NS=2504;DP=19536;EAS_AF=0.1855;AMR_AF=0.4121;AFR_AF=0.0424;EUR_AF=0.3638;SAS_AF=0.2566;AA=T|||;VT=SNP
12	57279756	rs7967439	A	G	100	PASS	AC=3373;AF=0.673522;AN=5008;NS=2504;DP=19465;EAS_AF=0.7758;AMR_AF=0.7118;AFR_AF=0.4539;EUR_AF=0.7147;SAS_AF=0.7955;AA=A|||;VT=SNP
12	57279811	rs4435043	G	A	100	PASS	AC=657;AF=0.13119;AN=5008;NS=2504;DP=19659;EAS_AF=0.0615;AMR_AF=0.1124;AFR_AF=0.2368;EUR_AF=0.1312;SAS_AF=0.0736;AA=G|||;VT=SNP
12	57279956	rs7967940	G	T	100	PASS	AC=1188;AF=0.23722;AN=5008;NS=2504;DP=19403;EAS_AF=0.1855;AMR_AF=0.4135;AFR_AF=0.0734;EUR_AF=0.3638;SAS_AF=0.2566;AA=G|||;VT=SNP
12	57279973	rs7967947	G	T	100	PASS	AC=3295;AF=0.657947;AN=5008;NS=2504;DP=19066;EAS_AF=0.7698;AMR_AF=0.7046;AFR_AF=0.4054;EUR_AF=0.7137;SAS_AF=0.7935;AA=g|||;VT=SNP
12	57280009	rs7954603	T	G	100	PASS	AC=3372;AF=0.673323;AN=5008;NS=2504;DP=17039;EAS_AF=0.7758;AMR_AF=0.7104;AFR_AF=0.4539;EUR_AF=0.7147;SAS_AF=0.7955;AA=G|||;VT=SNP
12	57280374	rs4326839	C	G	100	PASS	AC=2107;AF=0.420727;AN=5008;NS=2504;DP=20564;EAS_AF=0.5843;AMR_AF=0.2911;AFR_AF=0.3321;EUR_AF=0.3499;SAS_AF=0.5368;AA=C|||;VT=SNP
12	57280426	rs4439555	G	A	100	PASS	AC=3378;AF=0.674521;AN=5008;NS=2504;DP=20811;EAS_AF=0.7758;AMR_AF=0.7104;AFR_AF=0.4584;EUR_AF=0.7147;SAS_AF=0.7955;AA=g|||;VT=SNP
12	57281030	rs7307358	G	C	100	PASS	AC=656;AF=0.13099;AN=5008;NS=2504;DP=20088;EAS_AF=0.0615;AMR_AF=0.1124;AFR_AF=0.236;EUR_AF=0.1312;SAS_AF=0.0736;AA=G|||;VT=SNP
12	57281402	rs7972591	G	A	100	PASS	AC=1146;AF=0.228834;AN=5008;NS=2504;DP=16480;EAS_AF=0.1855;AMR_AF=0.4121;AFR_AF=0.0424;EUR_AF=0.3638;SAS_AF=0.2566;AA=G|||;VT=SNP
12	57281530	rs4759040	T	C	100	PASS	AC=4107;AF=0.820088;AN=5008;NS=2504;DP=16263;EAS_AF=0.8383;AMR_AF=0.8285;AFR_AF=0.7458;EUR_AF=0.8459;SAS_AF=0.8691;AA=C|||;VT=SNP
12	57281572	rs4759265	T	C	100	PASS	AC=4107;AF=0.820088;AN=5008;NS=2504;DP=15648;EAS_AF=0.8383;AMR_AF=0.8285;AFR_AF=0.7458;EUR_AF=0.8459;SAS_AF=0.8691;AA=C|||;VT=SNP
12	57281906	rs10735870	A	G	100	PASS	AC=3372;AF=0.673323;AN=5008;NS=2504;DP=13907;EAS_AF=0.7758;AMR_AF=0.7104;AFR_AF=0.4539;EUR_AF=0.7147;SAS_AF=0.7955;AA=G|||;VT=SNP
12	57281931	rs6581118	T	C	100	PASS	AC=3372;AF=0.673323;AN=5008;NS=2504;DP=13958;EAS_AF=0.7758;AMR_AF=0.7104;AFR_AF=0.4539;EUR_AF=0.7147;SAS_AF=0.7955;AA=C|||;VT=SNP
12	57282074	rs4436581	T	C	100	PASS	AC=3372;AF=0.673323;AN=5008;NS=2504;DP=17058;EAS_AF=0.7758;AMR_AF=0.7104;AFR_AF=0.4539;EUR_AF=0.7147;SAS_AF=0.7955;AA=C|||;VT=SNP
12	57282255	rs4307758	T	A	100	PASS	AC=3372;AF=0.673323;AN=5008;NS=2504;DP=17111;EAS_AF=0.7758;AMR_AF=0.7104;AFR_AF=0.4539;EUR_AF=0.7147;SAS_AF=0.7955;AA=A|||;VT=SNP
12	57282292	rs7311658	C	T	100	PASS	AC=655;AF=0.130791;AN=5008;NS=2504;DP=17840;EAS_AF=0.0615;AMR_AF=0.1124;AFR_AF=0.2352;EUR_AF=0.1312;SAS_AF=0.0736;AA=C|||;VT=SNP
12	57282645	rs10876945	A	G	100	PASS	AC=3372;AF=0.673323;AN=5008;NS=2504;DP=21734;EAS_AF=0.7758;AMR_AF=0.7104;AFR_AF=0.4539;EUR_AF=0.7147;SAS_AF=0.7955;AA=G|||;VT=SNP
12	57282791	rs11172033	C	T	100	PASS	AC=1146;AF=0.228834;AN=5008;NS=2504;DP=20470;EAS_AF=0.1855;AMR_AF=0.4121;AFR_AF=0.0424;EUR_AF=0.3638;SAS_AF=0.2566;AA=C|||;VT=SNP
12	57282951	rs11172034	G	A	100	PASS	AC=3372;AF=0.673323;AN=5008;NS=2504;DP=21692;EAS_AF=0.7758;AMR_AF=0.7104;AFR_AF=0.4539;EUR_AF=0.7147;SAS_AF=0.7955;AA=G|||;VT=SNP
12	57283054	rs142834231	G	A	100	PASS	AC=727;AF=0.145168;AN=5008;NS=2504;DP=22203;EAS_AF=0.1627;AMR_AF=0.1614;AFR_AF=0.1271;EUR_AF=0.1541;SAS_AF=0.1309;AA=G|||;VT=SNP
12	57283138	rs10876946	G	A	100	PASS	AC=3253;AF=0.649561;AN=5008;NS=2504;DP=21432;EAS_AF=0.7698;AMR_AF=0.7032;AFR_AF=0.3744;EUR_AF=0.7137;SAS_AF=0.7935;AA=G|||;VT=SNP
12	57283209	rs56023460	A	G	100	PASS	AC=1142;AF=0.228035;AN=5008;NS=2504;DP=22657;EAS_AF=0.1855;AMR_AF=0.4078;AFR_AF=0.0424;EUR_AF=0.3638;SAS_AF=0.2556;AA=A|||;VT=SNP
12	57283841	rs4590912	A	T	100	PASS	AC=3372;AF=0.673323;AN=5008;NS=2504;DP=18730;EAS_AF=0.7758;AMR_AF=0.7104;AFR_AF=0.4539;EUR_AF=0.7147;SAS_AF=0.7955;AA=t|||;VT=SNP
12	57284406	rs10783808	G	T	100	PASS	AC=4027;AF=0.804113;AN=5008;NS=2504;DP=22847;EAS_AF=0.8373;AMR_AF=0.8228;AFR_AF=0.6891;EUR_AF=0.8459;SAS_AF=0.8691;AA=T|||;VT=SNP
12	57284598	rs7956391	C	T	100	PASS	AC=1146;AF=0.228834;AN=5008;NS=2504;DP=21883;EAS_AF=0.1855;AMR_AF=0.4121;AFR_AF=0.0424;EUR_AF=0.3638;SAS_AF=0.2566;AA=C|||;VT=SNP
12	57284723	rs7959253	A	G	100	PASS	AC=1120;AF=0.223642;AN=5008;NS=2504;DP=21117;EAS_AF=0.1855;AMR_AF=0.4121;AFR_AF=0.0227;EUR_AF=0.3638;SAS_AF=0.2566;AA=A|||;VT=SNP
12	57285090	rs7959725	C	T	100	PASS	AC=1154;AF=0.230431;AN=5008;NS=2504;DP=19753;EAS_AF=0.1915;AMR_AF=0.4121;AFR_AF=0.0424;EUR_AF=0.3638;SAS_AF=0.2587;AA=C|||;VT=SNP
12	57285117	rs4759266	T	G	100	PASS	AC=654;AF=0.130591;AN=5008;NS=2504;DP=19557;EAS_AF=0.0615;AMR_AF=0.1124;AFR_AF=0.2345;EUR_AF=0.1312;SAS_AF=0.0736;AA=T|||;VT=SNP
12	57285301	rs28876529	A	T	100	PASS	AC=2107;AF=0.420727;AN=5008;NS=2504;DP=20268;EAS_AF=0.5843;AMR_AF=0.2911;AFR_AF=0.3321;EUR_AF=0.3499;SAS_AF=0.5368;AA=A|||;VT=SNP
12	57285427	rs11172037	A	T	100	PASS	AC=2107;AF=0.420727;AN=5008;NS=2504;DP=20002;EAS_AF=0.5843;AMR_AF=0.2911;AFR_AF=0.3321;EUR_AF=0.3499;SAS_AF=0.5368;AA=A|||;VT=SNP
12	57285543	rs4759267	C	T	100	PASS	AC=3372;AF=0.673323;AN=5008;NS=2504;DP=19731;EAS_AF=0.7758;AMR_AF=0.7104;AFR_AF=0.4539;EUR_AF=0.7147;SAS_AF=0.7955;AA=T|||;VT=SNP
12	57286063	rs10783809	A	G	100	PASS	AC=3373;AF=0.673522;AN=5008;NS=2504;DP=22048;EAS_AF=0.7758;AMR_AF=0.7104;AFR_AF=0.4539;EUR_AF=0.7157;SAS_AF=0.7955;AA=G|||;VT=SNP
12	57287024	rs79050713	A	G	100	PASS	AC=2107;AF=0.420727;AN=5008;NS=2504;DP=22693;EAS_AF=0.5843;AMR_AF=0.2911;AFR_AF=0.3321;EUR_AF=0.3499;SAS_AF=0.5368;AA=A|||;VT=SNP
12	57287252	rs10876949	G	A	100	PASS	AC=3373;AF=0.673522;AN=5008;NS=2504;DP=21022;EAS_AF=0.7758;AMR_AF=0.7104;AFR_AF=0.4539;EUR_AF=0.7157;SAS_AF=0.7955;AA=A|||;VT=SNP
12	57287522	rs11172038	T	A	100	PASS	AC=654;AF=0.130591;AN=5008;NS=2504;DP=22616;EAS_AF=0.0615;AMR_AF=0.1124;AFR_AF=0.2352;EUR_AF=0.1302;SAS_AF=0.0736;AA=T|||;VT=SNP
12	57287694	rs55812315	G	T	100	PASS	AC=1147;AF=0.229034;AN=5008;NS=2504;DP=15657;EAS_AF=0.1855;AMR_AF=0.4121;AFR_AF=0.0424;EUR_AF=0.3648;SAS_AF=0.2566;AA=G|||;VT=SNP
12	57287714	rs11172039	G	A	100	PASS	AC=3372;AF=0.673323;AN=5008;NS=2504;DP=15568;EAS_AF=0.7758;AMR_AF=0.7104;AFR_AF=0.4539;EUR_AF=0.7157;SAS_AF=0.7945;AA=A|||;VT=SNP
12	57287793	rs10783810	A	G	100	PASS	AC=3373;AF=0.673522;AN=5008;NS=2504;DP=16091;EAS_AF=0.7758;AMR_AF=0.7104;AFR_AF=0.4539;EUR_AF=0.7157;SAS_AF=0.7955;AA=T|||;VT=SNP
12	57288449	rs12321987	A	G	100	PASS	AC=2107;AF=0.420727;AN=5008;NS=2504;DP=16999;EAS_AF=0.5843;AMR_AF=0.2911;AFR_AF=0.3321;EUR_AF=0.3499;SAS_AF=0.5368;AA=A|||;VT=SNP
12	57288668	rs7315229	C	T	100	PASS	AC=3267;AF=0.652356;AN=5008;NS=2504;DP=15801;EAS_AF=0.7698;AMR_AF=0.7061;AFR_AF=0.3835;EUR_AF=0.7137;SAS_AF=0.7935;AA=T|||;VT=SNP
12	57288900	rs4415812	T	C	100	PASS	AC=663;AF=0.132388;AN=5008;NS=2504;DP=15488;EAS_AF=0.0675;AMR_AF=0.1124;AFR_AF=0.2352;EUR_AF=0.1312;SAS_AF=0.0757;AA=C|||;VT=SNP
12	57288997	rs4237807	C	T	100	PASS	AC=655;AF=0.130791;AN=5008;NS=2504;DP=14145;EAS_AF=0.0615;AMR_AF=0.1124;AFR_AF=0.2352;EUR_AF=0.1312;SAS_AF=0.0736;AA=C|||;VT=SNP
12	57291499	rs4759041	C	G	100	PASS	AC=1139;AF=0.227436;AN=5008;NS=2504;DP=21904;EAS_AF=0.1855;AMR_AF=0.4063;AFR_AF=0.0401;EUR_AF=0.3638;SAS_AF=0.2566;AA=C|||;VT=SNP
12	57291694	rs61939604	A	C	100	PASS	AC=1140;AF=0.227636;AN=5008;NS=2504;DP=20398;EAS_AF=0.1855;AMR_AF=0.4063;AFR_AF=0.0401;EUR_AF=0.3648;SAS_AF=0.2566;AA=A|||;VT=SNP
12	57293182	rs11172043	A	G	100	PASS	AC=1952;AF=0.389776;AN=5008;NS=2504;DP=15303;EAS_AF=0.5903;AMR_AF=0.2839;AFR_AF=0.2126;EUR_AF=0.3499;SAS_AF=0.5389;AA=A|||;VT=SNP
12	57293436	rs1846400	A	G	100	PASS	AC=2043;AF=0.407947;AN=5008;NS=2504;DP=17031;EAS_AF=0.247;AMR_AF=0.5389;AFR_AF=0.4531;EUR_AF=0.495;SAS_AF=0.3303;AA=g|||;VT=SNP
12	57294066	rs12422981	T	C	100	PASS	AC=2683;AF=0.535743;AN=5008;NS=2504;DP=21507;EAS_AF=0.6518;AMR_AF=0.4078;AFR_AF=0.4985;EUR_AF=0.4811;SAS_AF=0.6135;AA=T|||;VT=SNP
12	57294074	rs12426816	C	A	100	PASS	AC=1952;AF=0.389776;AN=5008;NS=2504;DP=21161;EAS_AF=0.5893;AMR_AF=0.2839;AFR_AF=0.2126;EUR_AF=0.3499;SAS_AF=0.5399;AA=C|||;VT=SNP
12	57296041	rs4612852	A	G	100	PASS	AC=726;AF=0.144968;AN=5008;NS=2504;DP=19161;EAS_AF=0.1617;AMR_AF=0.1599;AFR_AF=0.1278;EUR_AF=0.1541;SAS_AF=0.1309;AA=A|||;VT=SNP
12	57296047	rs4468384	G	C	100	PASS	AC=902;AF=0.180112;AN=5008;NS=2504;DP=19086;EAS_AF=0.1627;AMR_AF=0.1715;AFR_AF=0.2542;EUR_AF=0.1541;SAS_AF=0.1309;AA=G|||;VT=SNP
12	57296249	rs34263825	T	C	100	PASS	AC=904;AF=0.180511;AN=5008;NS=2504;DP=19528;EAS_AF=0.1627;AMR_AF=0.1729;AFR_AF=0.2549;EUR_AF=0.1541;SAS_AF=0.1309;AA=T|||;VT=SNP
12	57296424	rs2888108	G	A	100	PASS	AC=3869;AF=0.772564;AN=5008;NS=2504;DP=19161;EAS_AF=0.8145;AMR_AF=0.5937;AFR_AF=0.9599;EUR_AF=0.6362;SAS_AF=0.7434;AA=A|||;VT=SNP
12	57297540	rs11172046	G	C	100	PASS	AC=664;AF=0.132588;AN=5008;NS=2504;DP=20873;EAS_AF=0.0625;AMR_AF=0.1182;AFR_AF=0.2383;EUR_AF=0.1312;SAS_AF=0.0736;AA=G|||;VT=SNP
12	57298080	rs11172047	C	T	100	PASS	AC=1988;AF=0.396965;AN=5008;NS=2504;DP=20118;EAS_AF=0.5843;AMR_AF=0.2853;AFR_AF=0.2436;EUR_AF=0.3499;SAS_AF=0.5389;AA=C|||;VT=SNP
12	57298614	rs2371631	A	T	100	PASS	AC=1948;AF=0.388978;AN=5008;NS=2504;DP=21153;EAS_AF=0.5843;AMR_AF=0.2839;AFR_AF=0.2141;EUR_AF=0.3499;SAS_AF=0.5389;AA=A|||;VT=SNP
12	57298631	rs4759268	C	G	100	PASS	AC=682;AF=0.136182;AN=5008;NS=2504;DP=21069;EAS_AF=0.0615;AMR_AF=0.1182;AFR_AF=0.2526;EUR_AF=0.1312;SAS_AF=0.0736;AA=C|||;VT=SNP
12	57299263	rs12305763	A	G	100	PASS	AC=1989;AF=0.397165;AN=5008;NS=2504;DP=22714;EAS_AF=0.5843;AMR_AF=0.2853;AFR_AF=0.2443;EUR_AF=0.3499;SAS_AF=0.5389;AA=A|||;VT=SNP
12	57301394	rs2888107	T	C	100	PASS	AC=3870;AF=0.772764;AN=5008;NS=2504;DP=19114;EAS_AF=0.8115;AMR_AF=0.5937;AFR_AF=0.9607;EUR_AF=0.6362;SAS_AF=0.7464;AA=C|||;VT=SNP
12	57301398	rs2888106	C	T	100	PASS	AC=3870;AF=0.772764;AN=5008;NS=2504;DP=19158;EAS_AF=0.8115;AMR_AF=0.5937;AFR_AF=0.9607;EUR_AF=0.6362;SAS_AF=0.7464;AA=T|||;VT=SNP
12	57302120	rs7957145	C	T	100	PASS	AC=771;AF=0.153954;AN=5008;NS=2504;DP=21257;EAS_AF=0.1577;AMR_AF=0.1599;AFR_AF=0.2005;EUR_AF=0.1352;SAS_AF=0.1022;AA=C|||;VT=SNP
12	57302520	rs34285886	A	G	100	PASS	AC=833;AF=0.166334;AN=5008;NS=2504;DP=18733;EAS_AF=0.1577;AMR_AF=0.1628;AFR_AF=0.2421;EUR_AF=0.1352;SAS_AF=0.1074;AA=A|||;VT=SNP
12	57302799	rs1846398	A	C	100	PASS	AC=3862;AF=0.771166;AN=5008;NS=2504;DP=19213;EAS_AF=0.8115;AMR_AF=0.5893;AFR_AF=0.966;EUR_AF=0.6392;SAS_AF=0.7311;AA=C|||;VT=SNP
12	57303222	rs11172048	C	T	100	PASS	AC=535;AF=0.106829;AN=5008;NS=2504;DP=20779;EAS_AF=0.378;AMR_AF=0.1023;AFR_AF=0.0045;EUR_AF=0.0398;SAS_AF=0.0378;AA=C|||;VT=SNP
12	57304203	rs11172049	C	T	100	PASS	AC=2032;AF=0.405751;AN=5008;NS=2504;DP=19066;EAS_AF=0.5863;AMR_AF=0.2911;AFR_AF=0.2474;EUR_AF=0.3678;SAS_AF=0.5542;AA=C|||;VT=SNP
12	57304289	rs7965441	G	A	100	PASS	AC=656;AF=0.13099;AN=5008;NS=2504;DP=17781;EAS_AF=0.0675;AMR_AF=0.1167;AFR_AF=0.2277;EUR_AF=0.1332;SAS_AF=0.0736;AA=G|||;VT=SNP
12	57305138	rs1874888	C	A	100	PASS	AC=2031;AF=0.405551;AN=5008;NS=2504;DP=20247;EAS_AF=0.5863;AMR_AF=0.2911;AFR_AF=0.2474;EUR_AF=0.3668;SAS_AF=0.5542;AA=C|||;VT=SNP
12	57305580	rs1391708	A	G	100	PASS	AC=768;AF=0.153355;AN=5008;NS=2504;DP=21326;EAS_AF=0.1567;AMR_AF=0.1599;AFR_AF=0.1982;EUR_AF=0.1352;SAS_AF=0.1033;AA=A|||;VT=SNP
12	57305644	rs12304073	G	T	100	PASS	AC=639;AF=0.127596;AN=5008;NS=2504;DP=20321;EAS_AF=0.0615;AMR_AF=0.1167;AFR_AF=0.2209;EUR_AF=0.1332;SAS_AF=0.0716;AA=G|||;VT=SNP
12	57306224	rs58801386	A	C	100	PASS	AC=250;AF=0.0499201;AN=5008;NS=2504;DP=16898;EAS_AF=0.0615;AMR_AF=0.0778;AFR_AF=0.0159;EUR_AF=0.0865;SAS_AF=0.0266;AA=A|||;VT=SNP
12	57306412	rs10506349	C	T	100	PASS	AC=2374;AF=0.474042;AN=5008;NS=2504;DP=16780;EAS_AF=0.5863;AMR_AF=0.3112;AFR_AF=0.4962;EUR_AF=0.3678;SAS_AF=0.5532;AA=T|||;VT=SNP
12	57306430	rs10876951	G	T	100	PASS	AC=2031;AF=0.405551;AN=5008;NS=2504;DP=16917;EAS_AF=0.5863;AMR_AF=0.2911;AFR_AF=0.2474;EUR_AF=0.3668;SAS_AF=0.5542;AA=G|||;VT=SNP
12	57306677	rs10735871	C	T	100	PASS	AC=3859;AF=0.770567;AN=5008;NS=2504;DP=19339;EAS_AF=0.8105;AMR_AF=0.5893;AFR_AF=0.966;EUR_AF=0.6362;SAS_AF=0.7321;AA=T|||;VT=SNP
12	57308260	rs11172055	T	A	100	PASS	AC=3032;AF=0.605431;AN=5008;NS=2504;DP=4363;EAS_AF=0.6548;AMR_AF=0.428;AFR_AF=0.7239;EUR_AF=0.501;SAS_AF=0.6278;AA=A|||;VT=SNP
12	57308723	rs10783812	T	C	100	PASS	AC=1981;AF=0.395567;AN=5008;NS=2504;DP=15494;EAS_AF=0.5873;AMR_AF=0.2896;AFR_AF=0.2095;EUR_AF=0.3668;SAS_AF=0.5542;AA=C|||;VT=SNP
12	57308936	rs1909328	G	A	100	PASS	AC=3885;AF=0.775759;AN=5008;NS=2504;DP=21564;EAS_AF=0.8353;AMR_AF=0.5893;AFR_AF=0.966;EUR_AF=0.6362;SAS_AF=0.7331;AA=A|||;VT=SNP
12	57308975	rs11172056	T	C	100	PASS	AC=2383;AF=0.475839;AN=5008;NS=2504;DP=19520;EAS_AF=0.5913;AMR_AF=0.3127;AFR_AF=0.497;EUR_AF=0.3688;SAS_AF=0.5542;AA=T|||;VT=SNP
12	57309325	rs7964087	A	G	100	PASS	AC=682;AF=0.136182;AN=5008;NS=2504;DP=19588;EAS_AF=0.0913;AMR_AF=0.1167;AFR_AF=0.2269;EUR_AF=0.1342;SAS_AF=0.0757;AA=A|||;VT=SNP
12	57309884	rs7302420	C	G	100	PASS	AC=2236;AF=0.446486;AN=5008;NS=2504;DP=18695;EAS_AF=0.5873;AMR_AF=0.3084;AFR_AF=0.3926;EUR_AF=0.3668;SAS_AF=0.5542;AA=C|||;VT=SNP
12	57310085	rs17119149	G	A	100	PASS	AC=664;AF=0.132588;AN=5008;NS=2504;DP=17145;EAS_AF=0.0853;AMR_AF=0.1167;AFR_AF=0.2201;EUR_AF=0.1332;SAS_AF=0.0736;AA=G|||;VT=SNP
12	57310175	rs11172057	A	T	100	PASS	AC=1992;AF=0.397764;AN=5008;NS=2504;DP=14762;EAS_AF=0.5933;AMR_AF=0.2911;AFR_AF=0.2103;EUR_AF=0.3678;SAS_AF=0.5562;AA=a|||;VT=SNP
12	57310202	rs10876953	A	T	100	PASS	AC=3060;AF=0.611022;AN=5008;NS=2504;DP=14701;EAS_AF=0.6786;AMR_AF=0.4294;AFR_AF=0.7247;EUR_AF=0.501;SAS_AF=0.6299;AA=T|||;VT=SNP
12	57310688	rs10876954	G	C	100	PASS	AC=1534;AF=0.30631;AN=5008;NS=2504;DP=20803;EAS_AF=0.2421;AMR_AF=0.2867;AFR_AF=0.4766;EUR_AF=0.2823;SAS_AF=0.181;AA=G|||;VT=SNP
12	57311229	rs12228618	C	T	100	PASS	AC=2355;AF=0.470248;AN=5008;NS=2504;DP=17472;EAS_AF=0.5873;AMR_AF=0.3098;AFR_AF=0.4811;EUR_AF=0.3678;SAS_AF=0.5542;AA=C|||;VT=SNP
12	57313335	rs9739473	T	A	100	PASS	AC=2380;AF=0.47524;AN=5008;NS=2504;DP=16563;EAS_AF=0.5933;AMR_AF=0.3156;AFR_AF=0.4887;EUR_AF=0.3708;SAS_AF=0.5562;AA=T|||;VT=SNP
12	57315391	rs1498749	C	A	100	PASS	AC=1667;AF=0.332867;AN=5008;NS=2504;DP=18334;EAS_AF=0.254;AMR_AF=0.3213;AFR_AF=0.5159;EUR_AF=0.3231;SAS_AF=0.1851;AA=A|||;VT=SNP
12	57317393	rs17119173	C	A	100	PASS	AC=1132;AF=0.226038;AN=5008;NS=2504;DP=20113;EAS_AF=0.1756;AMR_AF=0.2176;AFR_AF=0.3616;EUR_AF=0.1889;SAS_AF=0.1391;AA=C|||;VT=SNP
12	57317903	rs7314055	A	G	100	PASS	AC=1941;AF=0.38758;AN=5008;NS=2504;DP=18421;EAS_AF=0.2619;AMR_AF=0.3357;AFR_AF=0.7088;EUR_AF=0.3241;SAS_AF=0.1851;AA=a|||;VT=SNP
12	57318326	rs10876955	G	A	100	PASS	AC=602;AF=0.120208;AN=5008;NS=2504;DP=18797;EAS_AF=0.0784;AMR_AF=0.1124;AFR_AF=0.1997;EUR_AF=0.1342;SAS_AF=0.047;AA=G|||;VT=SNP
12	57318457	rs35944841	T	C	100	PASS	AC=1113;AF=0.222244;AN=5008;NS=2504;DP=17622;EAS_AF=0.1756;AMR_AF=0.2147;AFR_AF=0.3502;EUR_AF=0.1899;SAS_AF=0.136;AA=T|||;VT=SNP
12	57318731	rs10876956	A	C	100	PASS	AC=601;AF=0.120008;AN=5008;NS=2504;DP=18555;EAS_AF=0.0784;AMR_AF=0.1124;AFR_AF=0.1997;EUR_AF=0.1332;SAS_AF=0.047;AA=A|||;VT=SNP
12	57318807	rs67377945	T	G	100	PASS	AC=1045;AF=0.208666;AN=5008;NS=2504;DP=18884;EAS_AF=0.1756;AMR_AF=0.2118;AFR_AF=0.3003;EUR_AF=0.1899;SAS_AF=0.136;AA=T|||;VT=SNP
12	57318882	rs7304127	T	A	100	PASS	AC=1044;AF=0.208466;AN=5008;NS=2504;DP=17633;EAS_AF=0.1746;AMR_AF=0.2118;AFR_AF=0.3003;EUR_AF=0.1899;SAS_AF=0.136;AA=T|||;VT=SNP
12	57319027	rs11172064	A	G	100	PASS	AC=602;AF=0.120208;AN=5008;NS=2504;DP=17218;EAS_AF=0.0784;AMR_AF=0.1124;AFR_AF=0.1997;EUR_AF=0.1342;SAS_AF=0.047;AA=G|||;VT=SNP
12	57319226	rs11172065	A	G	100	PASS	AC=602;AF=0.120208;AN=5008;NS=2504;DP=19093;EAS_AF=0.0784;AMR_AF=0.1124;AFR_AF=0.1997;EUR_AF=0.1342;SAS_AF=0.047;AA=A|||;VT=SNP
12	57319336	rs12812221	C	A	100	PASS	AC=1033;AF=0.20627;AN=5008;NS=2504;DP=19059;EAS_AF=0.1746;AMR_AF=0.2075;AFR_AF=0.2935;EUR_AF=0.1899;SAS_AF=0.137;AA=C|||;VT=SNP
12	57319491	rs11172066	A	T	100	PASS	AC=580;AF=0.115815;AN=5008;NS=2504;DP=19249;EAS_AF=0.0784;AMR_AF=0.1095;AFR_AF=0.1846;EUR_AF=0.1342;SAS_AF=0.047;AA=A|||;VT=SNP
12	57319810	rs844469	T	C	100	PASS	AC=1979;AF=0.395168;AN=5008;NS=2504;DP=20588;EAS_AF=0.2808;AMR_AF=0.3501;AFR_AF=0.702;EUR_AF=0.3489;SAS_AF=0.1779;AA=A|||;VT=SNP
12	57320618	rs11172067	T	C	100	PASS	AC=402;AF=0.0802716;AN=5008;NS=2504;DP=22752;EAS_AF=0.0734;AMR_AF=0.0778;AFR_AF=0.1218;EUR_AF=0.0845;SAS_AF=0.0286;AA=T|||;VT=SNP
12	57320711	rs840163	T	C	100	PASS	AC=1819;AF=0.363219;AN=5008;NS=2504;DP=22947;EAS_AF=0.2748;AMR_AF=0.255;AFR_AF=0.7118;EUR_AF=0.2515;SAS_AF=0.1748;AA=C|||;VT=SNP
12	57321212	rs7296999	C	T	100	PASS	AC=400;AF=0.0798722;AN=5008;NS=2504;DP=21223;EAS_AF=0.0734;AMR_AF=0.0778;AFR_AF=0.121;EUR_AF=0.0835;SAS_AF=0.0286;AA=C|||;VT=SNP
12	57321271	rs7297019	C	G	100	PASS	AC=398;AF=0.0794728;AN=5008;NS=2504;DP=20943;EAS_AF=0.0734;AMR_AF=0.0778;AFR_AF=0.1195;EUR_AF=0.0835;SAS_AF=0.0286;AA=C|||;VT=SNP
12	57322271	rs840162	T	A	100	PASS	AC=1845;AF=0.368411;AN=5008;NS=2504;DP=20738;EAS_AF=0.2877;AMR_AF=0.2565;AFR_AF=0.7254;EUR_AF=0.2435;SAS_AF=0.1769;AA=A|||;VT=SNP
12	57322492	rs1872436	C	T	100	PASS	AC=1399;AF=0.279353;AN=5008;NS=2504;DP=20916;EAS_AF=0.2808;AMR_AF=0.2176;AFR_AF=0.4728;EUR_AF=0.1889;SAS_AF=0.1534;AA=T|||;VT=SNP
12	57322741	rs58267004	A	C	100	PASS	AC=820;AF=0.163738;AN=5008;NS=2504;DP=20664;EAS_AF=0.2073;AMR_AF=0.1513;AFR_AF=0.1846;EUR_AF=0.1352;SAS_AF=0.1288;AA=A|||;VT=SNP
12	57322853	rs11172068	G	A	100	PASS	AC=409;AF=0.0816693;AN=5008;NS=2504;DP=19271;EAS_AF=0.0734;AMR_AF=0.0821;AFR_AF=0.1248;EUR_AF=0.0835;SAS_AF=0.0297;AA=G|||;VT=SNP
12	57323523	rs840161	A	G	100	PASS	AC=3951;AF=0.788938;AN=5008;NS=2504;DP=19002;EAS_AF=0.8452;AMR_AF=0.5951;AFR_AF=0.9803;EUR_AF=0.661;SAS_AF=0.7413;AA=G|||;VT=SNP
12	57324496	rs840160	T	C	100	PASS	AC=1529;AF=0.305312;AN=5008;NS=2504;DP=22468;EAS_AF=0.2808;AMR_AF=0.2248;AFR_AF=0.5666;EUR_AF=0.1889;SAS_AF=0.1544;AA=C|||;VT=SNP
12	57324513	rs11172069	T	G	100	PASS	AC=321;AF=0.0640974;AN=5008;NS=2504;DP=21898;EAS_AF=0.0734;AMR_AF=0.0793;AFR_AF=0.0613;EUR_AF=0.0825;SAS_AF=0.0286;AA=T|||;VT=SNP
12	57325577	rs2629413	G	C	100	PASS	AC=1523;AF=0.304113;AN=5008;NS=2504;DP=15839;EAS_AF=0.2768;AMR_AF=0.2248;AFR_AF=0.5651;EUR_AF=0.1889;SAS_AF=0.1544;AA=C|||;VT=SNP
12	57325718	rs864541	A	G	100	PASS	AC=1526;AF=0.304712;AN=5008;NS=2504;DP=17073;EAS_AF=0.2768;AMR_AF=0.2248;AFR_AF=0.5673;EUR_AF=0.1889;SAS_AF=0.1544;AA=A|||;VT=SNP
12	57326184	rs863459	T	G	100	PASS	AC=1523;AF=0.304113;AN=5008;NS=2504;DP=19227;EAS_AF=0.2768;AMR_AF=0.2248;AFR_AF=0.5651;EUR_AF=0.1889;SAS_AF=0.1544;AA=G|||;VT=SNP
12	57326321	rs719750	C	T	100	PASS	AC=1523;AF=0.304113;AN=5008;NS=2504;DP=21525;EAS_AF=0.2768;AMR_AF=0.2248;AFR_AF=0.5651;EUR_AF=0.1889;SAS_AF=0.1544;AA=T|||;VT=SNP
12	57326438	rs719749	A	G	100	PASS	AC=1524;AF=0.304313;AN=5008;NS=2504;DP=19926;EAS_AF=0.2768;AMR_AF=0.2248;AFR_AF=0.5658;EUR_AF=0.1889;SAS_AF=0.1544;AA=A|||;VT=SNP
12	57328282	rs747275	G	A	100	PASS	AC=611;AF=0.122005;AN=5008;NS=2504;DP=19062;EAS_AF=0.0764;AMR_AF=0.0922;AFR_AF=0.2685;EUR_AF=0.0835;SAS_AF=0.0317;AA=G|||;VT=SNP
12	57329260	rs7358723	C	T	100	PASS	AC=539;AF=0.107628;AN=5008;NS=2504;DP=20398;EAS_AF=0.3988;AMR_AF=0.0937;AFR_AF=0.003;EUR_AF=0.0179;SAS_AF=0.0511;AA=C|||;VT=SNP
12	57329407	rs61939617	G	A	100	PASS	AC=383;AF=0.0764776;AN=5008;NS=2504;DP=19918;EAS_AF=0.0744;AMR_AF=0.0807;AFR_AF=0.1044;EUR_AF=0.0845;SAS_AF=0.0297;AA=G|||;VT=SNP
12	57330858	rs10506346	G	A	100	PASS	AC=657;AF=0.13119;AN=5008;NS=2504;DP=21492;EAS_AF=0.0804;AMR_AF=0.0634;AFR_AF=0.3631;EUR_AF=0.0278;SAS_AF=0.0245;AA=-|||;VT=SNP
12	57331087	rs10506347	T	C	100	PASS	AC=833;AF=0.166334;AN=5008;NS=2504;DP=19423;EAS_AF=0.2361;AMR_AF=0.1326;AFR_AF=0.1846;EUR_AF=0.1292;SAS_AF=0.1319;AA=T|||;VT=SNP
12	57331271	rs11172071	A	C	100	PASS	AC=1739;AF=0.347244;AN=5008;NS=2504;DP=22840;EAS_AF=0.3333;AMR_AF=0.2493;AFR_AF=0.6384;EUR_AF=0.2187;SAS_AF=0.1697;AA=C|||;VT=SNP
12	57331370	rs10506348	A	G	100	PASS	AC=823;AF=0.164337;AN=5008;NS=2504;DP=20198;EAS_AF=0.1042;AMR_AF=0.1138;AFR_AF=0.3873;EUR_AF=0.0875;SAS_AF=0.0399;AA=G|||;VT=SNP
12	57331444	rs12810024	C	T	100	PASS	AC=867;AF=0.173123;AN=5008;NS=2504;DP=19682;EAS_AF=0.1825;AMR_AF=0.1398;AFR_AF=0.2496;EUR_AF=0.1292;SAS_AF=0.1288;AA=C|||;VT=SNP
12	57331591	rs11172072	C	T	100	PASS	AC=1686;AF=0.336661;AN=5008;NS=2504;DP=22065;EAS_AF=0.2827;AMR_AF=0.2507;AFR_AF=0.6377;EUR_AF=0.2177;SAS_AF=0.1687;AA=T|||;VT=SNP
12	57331741	rs725957	G	A	100	PASS	AC=1883;AF=0.375998;AN=5008;NS=2504;DP=20296;EAS_AF=0.5665;AMR_AF=0.3559;AFR_AF=0.1127;EUR_AF=0.3936;SAS_AF=0.5317;AA=G|||;VT=SNP
12	57331936	rs725956	A	G	100	PASS	AC=819;AF=0.163538;AN=5008;NS=2504;DP=19370;EAS_AF=0.1012;AMR_AF=0.1124;AFR_AF=0.3873;EUR_AF=0.0875;SAS_AF=0.0399;AA=A|||;VT=SNP
12	57333395	rs1813812	A	G	100	PASS	AC=824;AF=0.164537;AN=5008;NS=2504;DP=20088;EAS_AF=0.1002;AMR_AF=0.1124;AFR_AF=0.3926;EUR_AF=0.0865;SAS_AF=0.0399;AA=G|||;VT=SNP
12	57336098	rs58009868	G	C	100	PASS	AC=1654;AF=0.330272;AN=5008;NS=2504;DP=19931;EAS_AF=0.2788;AMR_AF=0.2435;AFR_AF=0.6172;EUR_AF=0.2207;SAS_AF=0.1697;AA=G|||;VT=SNP
12	57336387	rs59665366	C	A	100	PASS	AC=1651;AF=0.329673;AN=5008;NS=2504;DP=18569;EAS_AF=0.2788;AMR_AF=0.2406;AFR_AF=0.6172;EUR_AF=0.2207;SAS_AF=0.1687;AA=C|||;VT=SNP
12	57337841	rs60101051	T	C	100	PASS	AC=1475;AF=0.294529;AN=5008;NS=2504;DP=18946;EAS_AF=0.2788;AMR_AF=0.2349;AFR_AF=0.4871;EUR_AF=0.2207;SAS_AF=0.1687;AA=t|||;VT=SNP
12	57338676	rs57926126	G	A	100	PASS	AC=1652;AF=0.329872;AN=5008;NS=2504;DP=18274;EAS_AF=0.2788;AMR_AF=0.2435;AFR_AF=0.6165;EUR_AF=0.2207;SAS_AF=0.1687;AA=G|||;VT=SNP
12	57340431	rs61939622	T	C	100	PASS	AC=409;AF=0.0816693;AN=5008;NS=2504;DP=18265;EAS_AF=0.0933;AMR_AF=0.0879;AFR_AF=0.0991;EUR_AF=0.0845;SAS_AF=0.0389;AA=T|||;VT=SNP
12	57341796	rs1825514	G	T	100	PASS	AC=1652;AF=0.329872;AN=5008;NS=2504;DP=21547;EAS_AF=0.2788;AMR_AF=0.2435;AFR_AF=0.6165;EUR_AF=0.2207;SAS_AF=0.1687;AA=G|||;VT=SNP
12	57342100	rs1072670	G	A	100	PASS	AC=852;AF=0.170128;AN=5008;NS=2504;DP=22223;EAS_AF=0.1796;AMR_AF=0.1354;AFR_AF=0.2375;EUR_AF=0.1362;SAS_AF=0.1288;AA=G|||;VT=SNP
12	57342188	rs1072669	A	G	100	PASS	AC=1703;AF=0.340056;AN=5008;NS=2504;DP=22126;EAS_AF=0.2788;AMR_AF=0.2493;AFR_AF=0.652;EUR_AF=0.2207;SAS_AF=0.1687;AA=G|||;VT=SNP
12	57343163	rs1601405	G	T	100	PASS	AC=1657;AF=0.330871;AN=5008;NS=2504;DP=23450;EAS_AF=0.2798;AMR_AF=0.2435;AFR_AF=0.6203;EUR_AF=0.2197;SAS_AF=0.1687;AA=T|||;VT=SNP
12	57343824	rs10876960	G	A	100	PASS	AC=1652;AF=0.329872;AN=5008;NS=2504;DP=17322;EAS_AF=0.2788;AMR_AF=0.2435;AFR_AF=0.6165;EUR_AF=0.2207;SAS_AF=0.1687;AA=G|||;VT=SNP
12	57343877	rs7134373	G	C	100	PASS	AC=383;AF=0.0764776;AN=5008;NS=2504;DP=17644;EAS_AF=0.0933;AMR_AF=0.0879;AFR_AF=0.0794;EUR_AF=0.0845;SAS_AF=0.0389;AA=G|||;VT=SNP
12	57343892	rs11836517	T	C	100	PASS	AC=1243;AF=0.248203;AN=5008;NS=2504;DP=18159;EAS_AF=0.1855;AMR_AF=0.1556;AFR_AF=0.5174;EUR_AF=0.1362;SAS_AF=0.1299;AA=T|||;VT=SNP
12	57346379	rs901069	G	A	100	PASS	AC=1678;AF=0.335064;AN=5008;NS=2504;DP=21635;EAS_AF=0.2788;AMR_AF=0.245;AFR_AF=0.6362;EUR_AF=0.2197;SAS_AF=0.1687;AA=A|||;VT=SNP
12	57346805	rs901068	T	G	100	PASS	AC=581;AF=0.116014;AN=5008;NS=2504;DP=20202;EAS_AF=0.1806;AMR_AF=0.1095;AFR_AF=0.0658;EUR_AF=0.1093;SAS_AF=0.1288;AA=T|||;VT=SNP;EX_TARGET
12	57347290	rs3782331	C	T	100	PASS	AC=1728;AF=0.345048;AN=5008;NS=2504;DP=19791;EAS_AF=0.2798;AMR_AF=0.2493;AFR_AF=0.6702;EUR_AF=0.2197;SAS_AF=0.1697;AA=T|||;VT=SNP
12	57347886	rs7314151	G	C	100	PASS	AC=1677;AF=0.334864;AN=5008;NS=2504;DP=20369;EAS_AF=0.2798;AMR_AF=0.2435;AFR_AF=0.6346;EUR_AF=0.2197;SAS_AF=0.1697;AA=G|||;VT=SNP
12	57347926	rs7314262	G	A	100	PASS	AC=1727;AF=0.344848;AN=5008;NS=2504;DP=20255;EAS_AF=0.2798;AMR_AF=0.2478;AFR_AF=0.6702;EUR_AF=0.2197;SAS_AF=0.1697;AA=A|||;VT=SNP
12	57349039	rs746049	G	A	100	PASS	AC=1346;AF=0.26877;AN=5008;NS=2504;DP=21703;EAS_AF=0.1865;AMR_AF=0.1614;AFR_AF=0.5908;EUR_AF=0.1362;SAS_AF=0.1309;AA=A|||;VT=SNP
12	57349813	rs67771054	C	T	100	PASS	AC=1296;AF=0.258786;AN=5008;NS=2504;DP=16445;EAS_AF=0.1865;AMR_AF=0.1571;AFR_AF=0.5552;EUR_AF=0.1362;SAS_AF=0.1309;AA=C|||;VT=SNP
12	57350194	rs7958413	A	C	100	PASS	AC=382;AF=0.076278;AN=5008;NS=2504;DP=16139;EAS_AF=0.0933;AMR_AF=0.0879;AFR_AF=0.0794;EUR_AF=0.0835;SAS_AF=0.0389;AA=A|||;VT=SNP
12	57352871	rs12815538	T	C	100	PASS	AC=1298;AF=0.259185;AN=5008;NS=2504;DP=22521;EAS_AF=0.1865;AMR_AF=0.1571;AFR_AF=0.556;EUR_AF=0.1372;SAS_AF=0.1309;AA=T|||;VT=SNP
12	57353192	rs111443696	T	A	100	PASS	AC=1299;AF=0.259385;AN=5008;NS=2504;DP=21150;EAS_AF=0.1865;AMR_AF=0.1571;AFR_AF=0.556;EUR_AF=0.1382;SAS_AF=0.1309;AA=T|||;VT=SNP
12	57354514	rs11524050	G	A	100	PASS	AC=319;AF=0.0636981;AN=5008;NS=2504;DP=21436;EAS_AF=0.0933;AMR_AF=0.0865;AFR_AF=0.0348;EUR_AF=0.0815;SAS_AF=0.0378;AA=G|||;VT=SNP
12	57356239	rs61539289	T	C	100	PASS	AC=1349;AF=0.269369;AN=5008;NS=2504;DP=19843;EAS_AF=0.1865;AMR_AF=0.1614;AFR_AF=0.5915;EUR_AF=0.1382;SAS_AF=0.1309;AA=t|||;VT=SNP
12	57356240	rs60258120	G	C	100	PASS	AC=1349;AF=0.269369;AN=5008;NS=2504;DP=19773;EAS_AF=0.1865;AMR_AF=0.1614;AFR_AF=0.5915;EUR_AF=0.1382;SAS_AF=0.1309;AA=g|||;VT=SNP
12	57356325	rs34253098	G	C	100	PASS	AC=1349;AF=0.269369;AN=5008;NS=2504;DP=20421;EAS_AF=0.1865;AMR_AF=0.1614;AFR_AF=0.5915;EUR_AF=0.1382;SAS_AF=0.1309;AA=g|||;VT=SNP
12	57359436	rs2888139	G	A	100	PASS	AC=1352;AF=0.269968;AN=5008;NS=2504;DP=16060;EAS_AF=0.1885;AMR_AF=0.1614;AFR_AF=0.5923;EUR_AF=0.1382;SAS_AF=0.1309;AA=-|||;VT=SNP
12	57359643	rs12812499	T	C	100	PASS	AC=1299;AF=0.259385;AN=5008;NS=2504;DP=20171;EAS_AF=0.1865;AMR_AF=0.1571;AFR_AF=0.556;EUR_AF=0.1382;SAS_AF=0.1309;AA=-|||;VT=SNP
12	57359974	rs11172076	C	T	100	PASS	AC=1238;AF=0.247204;AN=5008;NS=2504;DP=20010;EAS_AF=0.2738;AMR_AF=0.2233;AFR_AF=0.3169;EUR_AF=0.2217;SAS_AF=0.1687;AA=-|||;VT=SNP
12	57360141	rs144223544	G	A	100	PASS	AC=789;AF=0.157548;AN=5008;NS=2504;DP=20268;EAS_AF=0.1806;AMR_AF=0.1326;AFR_AF=0.1884;EUR_AF=0.1382;SAS_AF=0.1299;AA=-|||;VT=SNP
12	57360851	rs60380217	A	G	100	PASS	AC=1350;AF=0.269569;AN=5008;NS=2504;DP=20690;EAS_AF=0.1865;AMR_AF=0.1614;AFR_AF=0.5923;EUR_AF=0.1382;SAS_AF=0.1309;AA=a|||;VT=SNP
12	57361414	rs1843311	C	T	100	PASS	AC=1299;AF=0.259385;AN=5008;NS=2504;DP=18925;EAS_AF=0.1865;AMR_AF=0.1571;AFR_AF=0.556;EUR_AF=0.1382;SAS_AF=0.1309;AA=-|||;VT=SNP
12	57361562	rs1843312	T	G	100	PASS	AC=1300;AF=0.259585;AN=5008;NS=2504;DP=19693;EAS_AF=0.1865;AMR_AF=0.1571;AFR_AF=0.5567;EUR_AF=0.1382;SAS_AF=0.1309;AA=-|||;VT=SNP
12	57361594	rs1843313	C	A	100	PASS	AC=1299;AF=0.259385;AN=5008;NS=2504;DP=21003;EAS_AF=0.1865;AMR_AF=0.1571;AFR_AF=0.556;EUR_AF=0.1382;SAS_AF=0.1309;AA=-|||;VT=SNP
12	57362345	rs2167306	T	G	100	PASS	AC=1418;AF=0.283147;AN=5008;NS=2504;DP=18056;EAS_AF=0.1865;AMR_AF=0.1628;AFR_AF=0.6399;EUR_AF=0.1402;SAS_AF=0.1329;AA=-|||;VT=SNP
12	57362422	rs1843314	G	A	100	PASS	AC=1093;AF=0.218251;AN=5008;NS=2504;DP=19638;EAS_AF=0.1419;AMR_AF=0.3386;AFR_AF=0.1195;EUR_AF=0.3131;SAS_AF=0.2474;AA=-|||;VT=SNP
12	57362968	rs7969312	G	T	100	PASS	AC=1214;AF=0.242412;AN=5008;NS=2504;DP=20439;EAS_AF=0.1865;AMR_AF=0.1585;AFR_AF=0.4894;EUR_AF=0.1382;SAS_AF=0.1329;AA=-|||;VT=SNP
12	57363128	rs7956166	T	G	100	PASS	AC=1213;AF=0.242212;AN=5008;NS=2504;DP=21818;EAS_AF=0.1865;AMR_AF=0.1585;AFR_AF=0.4894;EUR_AF=0.1382;SAS_AF=0.1319;AA=-|||;VT=SNP
12	57363907	rs7487948	A	G	100	PASS	AC=1213;AF=0.242212;AN=5008;NS=2504;DP=20080;EAS_AF=0.1865;AMR_AF=0.1585;AFR_AF=0.4894;EUR_AF=0.1382;SAS_AF=0.1319;AA=-|||;VT=SNP
12	57364288	rs149233794	G	C	100	PASS	AC=1163;AF=0.232228;AN=5008;NS=2504;DP=20922;EAS_AF=0.1865;AMR_AF=0.1542;AFR_AF=0.4539;EUR_AF=0.1382;SAS_AF=0.1319;AA=-|||;VT=SNP
12	57364999	rs140808234	C	T	100	PASS	AC=311;AF=0.0621006;AN=5008;NS=2504;DP=21196;EAS_AF=0.0774;AMR_AF=0.0735;AFR_AF=0.0053;EUR_AF=0.1024;SAS_AF=0.0736;AA=-|||;VT=SNP
12	57366688	rs71461303	C	T	100	PASS	AC=719;AF=0.14357;AN=5008;NS=2504;DP=21062;EAS_AF=0.1806;AMR_AF=0.1326;AFR_AF=0.1346;EUR_AF=0.1382;SAS_AF=0.1309;AA=C|||;VT=SNP
12	57367989	rs12810837	C	T	100	PASS	AC=655;AF=0.130791;AN=5008;NS=2504;DP=19589;EAS_AF=0.1806;AMR_AF=0.1297;AFR_AF=0.087;EUR_AF=0.1382;SAS_AF=0.1319;AA=C|||;VT=SNP
12	57368204	rs35034299	C	A	100	PASS	AC=1162;AF=0.232029;AN=5008;NS=2504;DP=21369;EAS_AF=0.1865;AMR_AF=0.1542;AFR_AF=0.4531;EUR_AF=0.1382;SAS_AF=0.1319;AA=C|||;VT=SNP
12	57369769	rs34186462	A	C	100	PASS	AC=1213;AF=0.242212;AN=5008;NS=2504;DP=16967;EAS_AF=0.1865;AMR_AF=0.1585;AFR_AF=0.4894;EUR_AF=0.1382;SAS_AF=0.1319;AA=C|||;VT=SNP
12	57369910	rs1098740	G	A	100	PASS	AC=2809;AF=0.560903;AN=5008;NS=2504;DP=18017;EAS_AF=0.4206;AMR_AF=0.6081;AFR_AF=0.7186;EUR_AF=0.5825;SAS_AF=0.4366;AA=A|||;VT=SNP
12	57369942	rs34359134	C	T	100	PASS	AC=1162;AF=0.232029;AN=5008;NS=2504;DP=18962;EAS_AF=0.1865;AMR_AF=0.1542;AFR_AF=0.4531;EUR_AF=0.1382;SAS_AF=0.1319;AA=T|||;VT=SNP
12	57370199	rs12824682	C	G	100	PASS	AC=1204;AF=0.240415;AN=5008;NS=2504;DP=19028;EAS_AF=0.1865;AMR_AF=0.1585;AFR_AF=0.4826;EUR_AF=0.1382;SAS_AF=0.1319;AA=G|||;VT=SNP
12	57371512	rs57351760	G	T	100	PASS	AC=719;AF=0.14357;AN=5008;NS=2504;DP=15084;EAS_AF=0.1806;AMR_AF=0.1326;AFR_AF=0.1346;EUR_AF=0.1382;SAS_AF=0.1309;AA=G|||;VT=SNP
12	57371638	rs57129030	A	G	100	PASS	AC=1213;AF=0.242212;AN=5008;NS=2504;DP=18557;EAS_AF=0.1865;AMR_AF=0.1585;AFR_AF=0.4894;EUR_AF=0.1382;SAS_AF=0.1319;AA=G|||;VT=SNP
12	57372412	rs35243318	T	C	100	PASS	AC=1163;AF=0.232228;AN=5008;NS=2504;DP=20906;EAS_AF=0.1865;AMR_AF=0.1542;AFR_AF=0.4539;EUR_AF=0.1382;SAS_AF=0.1319;AA=T|||;VT=SNP
12	57373407	rs11834851	A	G	100	PASS	AC=1214;AF=0.242412;AN=5008;NS=2504;DP=22180;EAS_AF=0.1865;AMR_AF=0.1585;AFR_AF=0.4902;EUR_AF=0.1382;SAS_AF=0.1319;AA=G|||;VT=SNP
12	57373480	rs11834856	A	G	100	PASS	AC=1208;AF=0.241214;AN=5008;NS=2504;DP=22940;EAS_AF=0.1865;AMR_AF=0.1585;AFR_AF=0.4856;EUR_AF=0.1382;SAS_AF=0.1319;AA=A|||;VT=SNP
12	57373922	rs12827039	A	G	100	PASS	AC=1099;AF=0.219449;AN=5008;NS=2504;DP=23095;EAS_AF=0.1865;AMR_AF=0.1571;AFR_AF=0.4039;EUR_AF=0.1382;SAS_AF=0.1319;AA=G|||;VT=SNP
12	57374637	rs34969650	A	C	100	PASS	AC=1094;AF=0.21845;AN=5008;NS=2504;DP=20186;EAS_AF=0.1815;AMR_AF=0.1542;AFR_AF=0.4062;EUR_AF=0.1382;SAS_AF=0.1309;AA=A|||;VT=SNP
12	57374999	rs67844278	C	G	100	PASS	AC=1101;AF=0.219848;AN=5008;NS=2504;DP=21150;EAS_AF=0.1875;AMR_AF=0.1542;AFR_AF=0.4062;EUR_AF=0.1382;SAS_AF=0.1319;AA=G|||;VT=SNP
12	57375554	rs17119301	C	T	100	PASS	AC=1037;AF=0.207069;AN=5008;NS=2504;DP=20750;EAS_AF=0.1875;AMR_AF=0.1542;AFR_AF=0.3578;EUR_AF=0.1382;SAS_AF=0.1319;AA=T|||;VT=SNP
12	57376478	rs2258152	T	C	100	PASS	AC=1397;AF=0.278954;AN=5008;NS=2504;DP=20836;EAS_AF=0.2173;AMR_AF=0.2061;AFR_AF=0.5197;EUR_AF=0.1909;SAS_AF=0.1595;AA=C|||;VT=SNP
12	57376657	rs72482268	G	A	100	PASS	AC=653;AF=0.130391;AN=5008;NS=2504;DP=18625;EAS_AF=0.1815;AMR_AF=0.1297;AFR_AF=0.0855;EUR_AF=0.1382;SAS_AF=0.1309;AA=G|||;VT=SNP
12	57376840	rs3894415	C	T	100	PASS	AC=1026;AF=0.204872;AN=5008;NS=2504;DP=16186;EAS_AF=0.1875;AMR_AF=0.1527;AFR_AF=0.357;EUR_AF=0.1282;SAS_AF=0.1329;AA=T|||;VT=SNP
12	57377347	rs4759042	C	T	100	PASS	AC=1083;AF=0.216254;AN=5008;NS=2504;DP=19811;EAS_AF=0.1399;AMR_AF=0.3386;AFR_AF=0.1165;EUR_AF=0.3072;SAS_AF=0.2495;AA=C|||;VT=SNP
12	57377509	rs2279743	T	C	100	PASS	AC=1381;AF=0.275759;AN=5008;NS=2504;DP=21130;EAS_AF=0.1865;AMR_AF=0.1787;AFR_AF=0.5499;EUR_AF=0.1899;SAS_AF=0.1544;AA=t|||;VT=SNP
12	57377806	rs12818342	C	T	100	PASS	AC=1031;AF=0.205871;AN=5008;NS=2504;DP=20538;EAS_AF=0.1815;AMR_AF=0.1542;AFR_AF=0.357;EUR_AF=0.1382;SAS_AF=0.1329;AA=C|||;VT=SNP
12	57381259	rs7136770	T	G	100	PASS	AC=1112;AF=0.222045;AN=5008;NS=2504;DP=19683;EAS_AF=0.1815;AMR_AF=0.1614;AFR_AF=0.4168;EUR_AF=0.1372;SAS_AF=0.1309;AA=G|||;VT=SNP
12	57381675	rs10506350	C	G	100	PASS	AC=1124;AF=0.224441;AN=5008;NS=2504;DP=18077;EAS_AF=0.1885;AMR_AF=0.1614;AFR_AF=0.4206;EUR_AF=0.1372;SAS_AF=0.1309;AA=G|||;VT=SNP
12	57385287	rs12370257	G	A	100	PASS	AC=318;AF=0.0634984;AN=5008;NS=2504;DP=17703;EAS_AF=0.0933;AMR_AF=0.0893;AFR_AF=0.0333;EUR_AF=0.0815;SAS_AF=0.0368;AA=G|||;VT=SNP
12	57387986	rs73131120	C	T	100	PASS	AC=772;AF=0.154153;AN=5008;NS=2504;DP=19021;EAS_AF=0.1835;AMR_AF=0.1239;AFR_AF=0.1997;EUR_AF=0.1074;SAS_AF=0.1319;AA=C|||;VT=SNP
12	57388110	rs67476535	G	T	100	PASS	AC=786;AF=0.156949;AN=5008;NS=2504;DP=17046;EAS_AF=0.1875;AMR_AF=0.1239;AFR_AF=0.2065;EUR_AF=0.1074;SAS_AF=0.1329;AA=G|||;VT=SNP
12	57388198	rs2279373	C	T	100	PASS	AC=790;AF=0.157748;AN=5008;NS=2504;DP=17706;EAS_AF=0.1875;AMR_AF=0.1239;AFR_AF=0.2095;EUR_AF=0.1074;SAS_AF=0.1329;AA=c|||;VT=SNP
12	57388569	rs12099695	G	A	100	PASS	AC=786;AF=0.156949;AN=5008;NS=2504;DP=16772;EAS_AF=0.1875;AMR_AF=0.1239;AFR_AF=0.2065;EUR_AF=0.1074;SAS_AF=0.1329;AA=G|||;VT=SNP
12	57390038	rs35493121	T	C	100	PASS	AC=723;AF=0.144369;AN=5008;NS=2504;DP=19854;EAS_AF=0.1885;AMR_AF=0.1239;AFR_AF=0.1573;EUR_AF=0.1074;SAS_AF=0.1339;AA=C|||;VT=SNP;EX_TARGET
12	57390681	rs68126184	C	T	100	PASS	AC=767;AF=0.153155;AN=5008;NS=2504;DP=19152;EAS_AF=0.1825;AMR_AF=0.1239;AFR_AF=0.1959;EUR_AF=0.1074;SAS_AF=0.1329;AA=C|||;VT=SNP
12	57391292	rs58298943	C	T	100	PASS	AC=618;AF=0.123403;AN=5008;NS=2504;DP=23298;EAS_AF=0.1825;AMR_AF=0.1225;AFR_AF=0.0855;EUR_AF=0.1064;SAS_AF=0.1319;AA=C|||;VT=SNP
12	57391473	rs60273384	A	G	100	PASS	AC=783;AF=0.15635;AN=5008;NS=2504;DP=22685;EAS_AF=0.1885;AMR_AF=0.1239;AFR_AF=0.2027;EUR_AF=0.1074;SAS_AF=0.1339;AA=G|||;VT=SNP
12	57394123	rs3803018	C	A	100	PASS	AC=650;AF=0.129792;AN=5008;NS=2504;DP=20566;EAS_AF=0.1726;AMR_AF=0.1239;AFR_AF=0.1218;EUR_AF=0.1074;SAS_AF=0.1237;AA=A|||;VT=SNP
12	57394635	rs3741578	G	C	100	PASS	AC=322;AF=0.0642971;AN=5008;NS=2504;DP=21111;EAS_AF=0.1042;AMR_AF=0.0865;AFR_AF=0.0257;EUR_AF=0.0855;SAS_AF=0.0378;AA=G|||;VT=SNP
12	57394654	rs2371717	G	A	100	PASS	AC=667;AF=0.133187;AN=5008;NS=2504;DP=21226;EAS_AF=0.1885;AMR_AF=0.1254;AFR_AF=0.1233;EUR_AF=0.1044;SAS_AF=0.1247;AA=G|||;VT=SNP
12	57395678	rs754398	T	G	100	PASS	AC=1106;AF=0.220847;AN=5008;NS=2504;DP=17571;EAS_AF=0.1905;AMR_AF=0.1599;AFR_AF=0.4017;EUR_AF=0.1412;SAS_AF=0.1329;AA=G|||;VT=SNP
12	57399015	rs4016338	T	C	100	PASS	AC=672;AF=0.134185;AN=5008;NS=2504;DP=20788;EAS_AF=0.1905;AMR_AF=0.1254;AFR_AF=0.1248;EUR_AF=0.1054;SAS_AF=0.1247;AA=C|||;VT=SNP
12	57399556	rs7972615	C	T	100	PASS	AC=621;AF=0.124002;AN=5008;NS=2504;DP=17370;EAS_AF=0.1895;AMR_AF=0.1167;AFR_AF=0.0938;EUR_AF=0.1034;SAS_AF=0.1237;AA=C|||;VT=SNP
12	57403340	rs113025694	G	A	100	PASS	AC=728;AF=0.145367;AN=5008;NS=2504;DP=14386;EAS_AF=0.1855;AMR_AF=0.1268;AFR_AF=0.1732;EUR_AF=0.1034;SAS_AF=0.1227;AA=G|||;VT=SNP
12	57405049	rs73114426	G	A	100	PASS	AC=605;AF=0.120807;AN=5008;NS=2504;DP=19579;EAS_AF=0.1855;AMR_AF=0.1182;AFR_AF=0.084;EUR_AF=0.1044;SAS_AF=0.1227;AA=G|||;VT=SNP
12	57406444	rs733629	T	C	100	PASS	AC=608;AF=0.121406;AN=5008;NS=2504;DP=18344;EAS_AF=0.1865;AMR_AF=0.1167;AFR_AF=0.087;EUR_AF=0.1034;SAS_AF=0.1227;AA=T|||;VT=SNP;EX_TARGET
12	57408740	rs17119327	G	A	100	PASS	AC=607;AF=0.121206;AN=5008;NS=2504;DP=19971;EAS_AF=0.1855;AMR_AF=0.1167;AFR_AF=0.087;EUR_AF=0.1034;SAS_AF=0.1227;AA=G|||;VT=SNP
12	57409239	rs17119330	G	A	100	PASS	AC=606;AF=0.121006;AN=5008;NS=2504;DP=19920;EAS_AF=0.1855;AMR_AF=0.1167;AFR_AF=0.0862;EUR_AF=0.1034;SAS_AF=0.1227;AA=G|||;VT=SNP
12	57409381	rs73114428	C	A	100	PASS	AC=606;AF=0.121006;AN=5008;NS=2504;DP=19056;EAS_AF=0.1855;AMR_AF=0.1167;AFR_AF=0.0862;EUR_AF=0.1034;SAS_AF=0.1227;AA=C|||;VT=SNP
12	57410191	rs2291855	G	A	100	PASS	AC=606;AF=0.121006;AN=5008;NS=2504;DP=16843;EAS_AF=0.1855;AMR_AF=0.1167;AFR_AF=0.087;EUR_AF=0.1034;SAS_AF=0.1217;AA=G|||;VT=SNP
12	57410908	rs57558853	T	G	100	PASS	AC=665;AF=0.132788;AN=5008;NS=2504;DP=15925;EAS_AF=0.1865;AMR_AF=0.1182;AFR_AF=0.1256;EUR_AF=0.1034;SAS_AF=0.1278;AA=G|||;VT=SNP
12	57412114	rs149369129	T	A	100	PASS	AC=609;AF=0.121605;AN=5008;NS=2504;DP=12585;EAS_AF=0.1855;AMR_AF=0.1167;AFR_AF=0.0885;EUR_AF=0.1034;SAS_AF=0.1227;AA=T|||;VT=SNP
12	57414228	rs10400555	T	A	100	PASS	AC=605;AF=0.120807;AN=5008;NS=2504;DP=15877;EAS_AF=0.1855;AMR_AF=0.1167;AFR_AF=0.0855;EUR_AF=0.1034;SAS_AF=0.1227;AA=T|||;VT=SNP
12	57414340	rs10400412	A	T	100	PASS	AC=665;AF=0.132788;AN=5008;NS=2504;DP=16103;EAS_AF=0.1895;AMR_AF=0.1182;AFR_AF=0.1256;EUR_AF=0.1034;SAS_AF=0.1247;AA=T|||;VT=SNP
12	57414582	rs113665742	G	A	100	PASS	AC=610;AF=0.121805;AN=5008;NS=2504;DP=16881;EAS_AF=0.1855;AMR_AF=0.1182;AFR_AF=0.0877;EUR_AF=0.1034;SAS_AF=0.1237;AA=A|||;VT=SNP
12	57414959	rs73114434	T	C	100	PASS	AC=609;AF=0.121605;AN=5008;NS=2504;DP=16923;EAS_AF=0.1855;AMR_AF=0.1182;AFR_AF=0.087;EUR_AF=0.1034;SAS_AF=0.1237;AA=T|||;VT=SNP
12	57415183	rs76027621	A	G	100	PASS	AC=668;AF=0.133387;AN=5008;NS=2504;DP=15437;EAS_AF=0.1895;AMR_AF=0.1182;AFR_AF=0.1256;EUR_AF=0.1034;SAS_AF=0.1278;AA=G|||;VT=SNP
12	57415254	rs73114436	A	G	100	PASS	AC=666;AF=0.132987;AN=5008;NS=2504;DP=11617;EAS_AF=0.1895;AMR_AF=0.1182;AFR_AF=0.1256;EUR_AF=0.1034;SAS_AF=0.1258;AA=G|||;VT=SNP
12	57416370	rs12825752	G	C	100	PASS	AC=1071;AF=0.213858;AN=5008;NS=2504;DP=17453;EAS_AF=0.2143;AMR_AF=0.1369;AFR_AF=0.3933;EUR_AF=0.1083;SAS_AF=0.1339;AA=c|||;VT=SNP
12	57416382	rs703849	T	C	100	PASS	AC=3233;AF=0.645567;AN=5008;NS=2504;DP=17079;EAS_AF=0.5228;AMR_AF=0.6772;AFR_AF=0.7867;EUR_AF=0.6421;SAS_AF=0.5624;AA=C|||;VT=SNP
12	57421279	rs73114437	C	T	100	PASS	AC=601;AF=0.120008;AN=5008;NS=2504;DP=20310;EAS_AF=0.1835;AMR_AF=0.1138;AFR_AF=0.0855;EUR_AF=0.1034;SAS_AF=0.1227;AA=T|||;VT=SNP
12	57422934	rs17119344	G	A	100	PASS	AC=599;AF=0.119609;AN=5008;NS=2504;DP=18139;EAS_AF=0.1835;AMR_AF=0.1167;AFR_AF=0.0825;EUR_AF=0.1034;SAS_AF=0.1227;AA=G|||;VT=SNP;EX_TARGET
12	57423197	rs56128678	T	C	100	PASS	AC=656;AF=0.13099;AN=5008;NS=2504;DP=18537;EAS_AF=0.1835;AMR_AF=0.1182;AFR_AF=0.1241;EUR_AF=0.1034;SAS_AF=0.1237;AA=C|||;VT=SNP;EX_TARGET
12	57423848	rs56354404	T	C	100	PASS	AC=604;AF=0.120607;AN=5008;NS=2504;DP=18783;EAS_AF=0.1845;AMR_AF=0.1167;AFR_AF=0.0855;EUR_AF=0.1034;SAS_AF=0.1227;AA=C|||;VT=SNP
12	57423932	rs56270558	C	A	100	PASS	AC=604;AF=0.120607;AN=5008;NS=2504;DP=20340;EAS_AF=0.1845;AMR_AF=0.1167;AFR_AF=0.0855;EUR_AF=0.1034;SAS_AF=0.1227;AA=C|||;VT=SNP
12	57425146	rs755221	C	T	100	PASS	AC=604;AF=0.120607;AN=5008;NS=2504;DP=20171;EAS_AF=0.1845;AMR_AF=0.1167;AFR_AF=0.0855;EUR_AF=0.1034;SAS_AF=0.1227;AA=C|||;VT=SNP
12	57425965	rs1552245	C	T	100	PASS	AC=604;AF=0.120607;AN=5008;NS=2504;DP=20424;EAS_AF=0.1845;AMR_AF=0.1167;AFR_AF=0.0855;EUR_AF=0.1034;SAS_AF=0.1227;AA=C|||;VT=SNP
12	57427327	rs73114446	G	C	100	PASS	AC=604;AF=0.120607;AN=5008;NS=2504;DP=16189;EAS_AF=0.1845;AMR_AF=0.1167;AFR_AF=0.0855;EUR_AF=0.1034;SAS_AF=0.1227;AA=G|||;VT=SNP
12	57427591	rs17119352	T	A	100	PASS	AC=605;AF=0.120807;AN=5008;NS=2504;DP=17579;EAS_AF=0.1845;AMR_AF=0.1167;AFR_AF=0.0855;EUR_AF=0.1034;SAS_AF=0.1237;AA=A|||;VT=SNP
12	57428173	rs75249987	A	G	100	PASS	AC=602;AF=0.120208;AN=5008;NS=2504;DP=19813;EAS_AF=0.1845;AMR_AF=0.1167;AFR_AF=0.084;EUR_AF=0.1034;SAS_AF=0.1227;AA=A|||;VT=SNP
12	57428302	rs117270067	T	C	100	PASS	AC=607;AF=0.121206;AN=5008;NS=2504;DP=17454;EAS_AF=0.1855;AMR_AF=0.1182;AFR_AF=0.0855;EUR_AF=0.1034;SAS_AF=0.1237;AA=C|||;VT=SNP
12	57428353	rs703848	A	G	100	PASS	AC=3295;AF=0.657947;AN=5008;NS=2504;DP=18058;EAS_AF=0.499;AMR_AF=0.7104;AFR_AF=0.789;EUR_AF=0.7018;SAS_AF=0.5624;AA=G|||;VT=SNP
12	57428442	rs73114452	G	C	100	PASS	AC=607;AF=0.121206;AN=5008;NS=2504;DP=16060;EAS_AF=0.1845;AMR_AF=0.1167;AFR_AF=0.087;EUR_AF=0.1034;SAS_AF=0.1237;AA=G|||;VT=SNP
12	57428681	rs138851352	C	T	100	PASS	AC=606;AF=0.121006;AN=5008;NS=2504;DP=15334;EAS_AF=0.1845;AMR_AF=0.1167;AFR_AF=0.0862;EUR_AF=0.1034;SAS_AF=0.1237;AA=C|||;VT=SNP
12	57428728	rs58389529	T	C	100	PASS	AC=1089;AF=0.217452;AN=5008;NS=2504;DP=15113;EAS_AF=0.1885;AMR_AF=0.1542;AFR_AF=0.3941;EUR_AF=0.1392;SAS_AF=0.1339;AA=C|||;VT=SNP
12	57429255	rs76728630	A	C	100	PASS	AC=108;AF=0.0215655;AN=5008;NS=2504;DP=21819;EAS_AF=0.0089;AMR_AF=0.0101;AFR_AF=0.0008;EUR_AF=0.0298;SAS_AF=0.0624;AA=A|||;VT=SNP
12	57429331	rs61504157	A	G	100	PASS	AC=664;AF=0.132588;AN=5008;NS=2504;DP=21125;EAS_AF=0.1895;AMR_AF=0.1182;AFR_AF=0.1241;EUR_AF=0.1034;SAS_AF=0.1258;AA=G|||;VT=SNP
12	57429975	rs2270739	T	C	100	PASS	AC=1365;AF=0.272564;AN=5008;NS=2504;DP=19207;EAS_AF=0.1875;AMR_AF=0.1787;AFR_AF=0.5393;EUR_AF=0.1889;SAS_AF=0.1524;AA=T|||;VT=SNP
12	57432017	rs117611241	C	T	100	PASS	AC=108;AF=0.0215655;AN=5008;NS=2504;DP=21696;EAS_AF=0.0079;AMR_AF=0.0101;AFR_AF=0.0008;EUR_AF=0.0298;SAS_AF=0.0634;AA=C|||;VT=SNP
12	57435122	rs697222	G	A	100	PASS	AC=820;AF=0.163738;AN=5008;NS=2504;DP=19287;EAS_AF=0.1875;AMR_AF=0.1311;AFR_AF=0.2126;EUR_AF=0.1302;SAS_AF=0.1309;AA=C|||;VT=SNP
12	57436429	rs73114457	T	C	100	PASS	AC=605;AF=0.120807;AN=5008;NS=2504;DP=16679;EAS_AF=0.1845;AMR_AF=0.1167;AFR_AF=0.0855;EUR_AF=0.1034;SAS_AF=0.1237;AA=T|||;VT=SNP
12	57436745	rs73114459	C	T	100	PASS	AC=605;AF=0.120807;AN=5008;NS=2504;DP=20880;EAS_AF=0.1845;AMR_AF=0.1167;AFR_AF=0.0855;EUR_AF=0.1034;SAS_AF=0.1237;AA=C|||;VT=SNP
12	57438658	rs4759272	T	G	100	PASS	AC=618;AF=0.123403;AN=5008;NS=2504;DP=18981;EAS_AF=0.0417;AMR_AF=0.2939;AFR_AF=0.0076;EUR_AF=0.2217;SAS_AF=0.1421;AA=T|||;VT=SNP
12	57439217	rs17119386	T	C	100	PASS	AC=663;AF=0.132388;AN=5008;NS=2504;DP=19119;EAS_AF=0.1885;AMR_AF=0.1182;AFR_AF=0.1241;EUR_AF=0.1034;SAS_AF=0.1258;AA=A|||;VT=SNP
12	57442139	rs2270737	A	G	100	PASS	AC=658;AF=0.13139;AN=5008;NS=2504;DP=17809;EAS_AF=0.1845;AMR_AF=0.1182;AFR_AF=0.1241;EUR_AF=0.1034;SAS_AF=0.1247;AA=G|||;VT=SNP
12	57442181	rs2270736	A	G	100	PASS	AC=603;AF=0.120407;AN=5008;NS=2504;DP=17810;EAS_AF=0.1845;AMR_AF=0.1167;AFR_AF=0.084;EUR_AF=0.1034;SAS_AF=0.1237;AA=A|||;VT=SNP
12	57442566	rs3782330	A	C	100	PASS	AC=665;AF=0.132788;AN=5008;NS=2504;DP=16475;EAS_AF=0.1885;AMR_AF=0.1196;AFR_AF=0.1241;EUR_AF=0.1044;SAS_AF=0.1258;AA=C|||;VT=SNP
12	57442634	rs3782329	A	T	100	PASS	AC=663;AF=0.132388;AN=5008;NS=2504;DP=17456;EAS_AF=0.1885;AMR_AF=0.1182;AFR_AF=0.1241;EUR_AF=0.1034;SAS_AF=0.1258;AA=T|||;VT=SNP
12	57442936	rs3782327	G	A	100	PASS	AC=108;AF=0.0215655;AN=5008;NS=2504;DP=20919;EAS_AF=0.0089;AMR_AF=0.0101;AFR_AF=0.0008;EUR_AF=0.0298;SAS_AF=0.0624;AA=G|||;VT=SNP
12	57443117	rs17119388	G	T	100	PASS	AC=663;AF=0.132388;AN=5008;NS=2504;DP=22018;EAS_AF=0.1885;AMR_AF=0.1182;AFR_AF=0.1241;EUR_AF=0.1034;SAS_AF=0.1258;AA=T|||;VT=SNP
12	57443287	rs73114467	A	C	100	PASS	AC=603;AF=0.120407;AN=5008;NS=2504;DP=20455;EAS_AF=0.1845;AMR_AF=0.1167;AFR_AF=0.084;EUR_AF=0.1034;SAS_AF=0.1237;AA=A|||;VT=SNP
12	57443292	rs73114468	C	G	100	PASS	AC=605;AF=0.120807;AN=5008;NS=2504;DP=20507;EAS_AF=0.1845;AMR_AF=0.1167;AFR_AF=0.0855;EUR_AF=0.1034;SAS_AF=0.1237;AA=C|||;VT=SNP
12	57444574	rs17119390	A	G	100	PASS	AC=605;AF=0.120807;AN=5008;NS=2504;DP=21470;EAS_AF=0.1845;AMR_AF=0.1167;AFR_AF=0.0855;EUR_AF=0.1034;SAS_AF=0.1237;AA=A|||;VT=SNP
12	57445845	rs324021	A	C	100	PASS	AC=1477;AF=0.294928;AN=5008;NS=2504;DP=16606;EAS_AF=0.2103;AMR_AF=0.4308;AFR_AF=0.1301;EUR_AF=0.4294;SAS_AF=0.3701;AA=A|||;VT=SNP
12	57445873	rs7961920	C	T	100	PASS	AC=1358;AF=0.271166;AN=5008;NS=2504;DP=14532;EAS_AF=0.1875;AMR_AF=0.183;AFR_AF=0.5318;EUR_AF=0.1879;SAS_AF=0.1534;AA=T|||;VT=SNP
12	57445987	rs57056392	A	G	100	PASS	AC=1358;AF=0.271166;AN=5008;NS=2504;DP=14852;EAS_AF=0.1875;AMR_AF=0.183;AFR_AF=0.5318;EUR_AF=0.1879;SAS_AF=0.1534;AA=G|||;VT=SNP
12	57446810	rs112855268	A	T	100	PASS	AC=661;AF=0.131989;AN=5008;NS=2504;DP=19801;EAS_AF=0.1875;AMR_AF=0.1182;AFR_AF=0.1233;EUR_AF=0.1034;SAS_AF=0.1258;AA=T|||;VT=SNP
12	57448090	rs73114472	G	A	100	PASS	AC=604;AF=0.120607;AN=5008;NS=2504;DP=21685;EAS_AF=0.1835;AMR_AF=0.1167;AFR_AF=0.0855;EUR_AF=0.1034;SAS_AF=0.1237;AA=G|||;VT=SNP
12	57449206	rs11172086	C	T	100	PASS	AC=322;AF=0.0642971;AN=5008;NS=2504;DP=17006;EAS_AF=0.1002;AMR_AF=0.0879;AFR_AF=0.031;EUR_AF=0.0835;SAS_AF=0.0358;AA=C|||;VT=SNP
12	57449610	rs4039	T	G	100	PASS	AC=604;AF=0.120607;AN=5008;NS=2504;DP=15420;EAS_AF=0.1835;AMR_AF=0.1167;AFR_AF=0.0855;EUR_AF=0.1034;SAS_AF=0.1237;AA=T|||;VT=SNP
12	57449705	rs1044939	T	C	100	PASS	AC=658;AF=0.13139;AN=5008;NS=2504;DP=19021;EAS_AF=0.1835;AMR_AF=0.1196;AFR_AF=0.1241;EUR_AF=0.1034;SAS_AF=0.1247;AA=C|||;VT=SNP
12	57449810	rs1044931	C	T	100	PASS	AC=1351;AF=0.269768;AN=5008;NS=2504;DP=19629;EAS_AF=0.2004;AMR_AF=0.2781;AFR_AF=0.1218;EUR_AF=0.4284;SAS_AF=0.3722;AA=C|||;VT=SNP
12	57450840	rs10506351	G	C	100	PASS	AC=605;AF=0.120807;AN=5008;NS=2504;DP=20886;EAS_AF=0.1835;AMR_AF=0.1182;AFR_AF=0.0855;EUR_AF=0.1034;SAS_AF=0.1237;AA=G|||;VT=SNP
12	57452308	rs17119407	T	C	100	PASS	AC=605;AF=0.120807;AN=5008;NS=2504;DP=23447;EAS_AF=0.1835;AMR_AF=0.1182;AFR_AF=0.0855;EUR_AF=0.1034;SAS_AF=0.1237;AA=t|||;VT=SNP
12	57459209	rs73116494	C	T	100	PASS	AC=666;AF=0.132987;AN=5008;NS=2504;DP=20521;EAS_AF=0.1915;AMR_AF=0.1196;AFR_AF=0.1241;EUR_AF=0.1034;SAS_AF=0.1247;AA=T|||;VT=SNP
12	57460019	rs7135297	G	C	100	PASS	AC=1097;AF=0.21905;AN=5008;NS=2504;DP=18996;EAS_AF=0.1915;AMR_AF=0.1585;AFR_AF=0.3964;EUR_AF=0.1392;SAS_AF=0.1329;AA=C|||;VT=SNP
12	57460682	rs841828	T	C	100	PASS	AC=3406;AF=0.680112;AN=5008;NS=2504;DP=19921;EAS_AF=0.5139;AMR_AF=0.7305;AFR_AF=0.7844;EUR_AF=0.7664;SAS_AF=0.5859;AA=C|||;VT=SNP
12	57460694	rs7974618	T	A	100	PASS	AC=1590;AF=0.317492;AN=5008;NS=2504;DP=20141;EAS_AF=0.2302;AMR_AF=0.4553;AFR_AF=0.1324;EUR_AF=0.504;SAS_AF=0.3681;AA=T|||;VT=SNP
12	57462025	rs7298475	C	T	100	PASS	AC=610;AF=0.121805;AN=5008;NS=2504;DP=18449;EAS_AF=0.1875;AMR_AF=0.121;AFR_AF=0.0855;EUR_AF=0.1034;SAS_AF=0.1227;AA=C|||;VT=SNP
12	57462954	rs73116501	C	T	100	PASS	AC=661;AF=0.131989;AN=5008;NS=2504;DP=19814;EAS_AF=0.1875;AMR_AF=0.1196;AFR_AF=0.1241;EUR_AF=0.1034;SAS_AF=0.1237;AA=T|||;VT=SNP
12	57464316	rs17119416	A	G	100	PASS	AC=664;AF=0.132588;AN=5008;NS=2504;DP=19313;EAS_AF=0.1875;AMR_AF=0.121;AFR_AF=0.1241;EUR_AF=0.1034;SAS_AF=0.1258;AA=G|||;VT=SNP
12	57464381	rs34762603	G	A	100	PASS	AC=609;AF=0.121605;AN=5008;NS=2504;DP=19515;EAS_AF=0.1875;AMR_AF=0.1196;AFR_AF=0.0855;EUR_AF=0.1034;SAS_AF=0.1227;AA=G|||;VT=SNP
12	57466843	rs7962771	G	A	100	PASS	AC=668;AF=0.133387;AN=5008;NS=2504;DP=16866;EAS_AF=0.1915;AMR_AF=0.1196;AFR_AF=0.1241;EUR_AF=0.1044;SAS_AF=0.1258;AA=A|||;VT=SNP
12	57466999	rs79563920	G	C	100	PASS	AC=610;AF=0.121805;AN=5008;NS=2504;DP=10530;EAS_AF=0.1875;AMR_AF=0.1182;AFR_AF=0.0855;EUR_AF=0.1044;SAS_AF=0.1237;AA=G|||;VT=SNP
12	57467255	rs112596414	G	A	100	PASS	AC=610;AF=0.121805;AN=5008;NS=2504;DP=12926;EAS_AF=0.1875;AMR_AF=0.1182;AFR_AF=0.0855;EUR_AF=0.1044;SAS_AF=0.1237;AA=G|||;VT=SNP
12	57467271	rs111432418	A	C	100	PASS	AC=610;AF=0.121805;AN=5008;NS=2504;DP=13327;EAS_AF=0.1875;AMR_AF=0.1182;AFR_AF=0.0855;EUR_AF=0.1044;SAS_AF=0.1237;AA=A|||;VT=SNP
12	57467898	rs113094827	T	C	100	PASS	AC=680;AF=0.135783;AN=5008;NS=2504;DP=13116;EAS_AF=0.1915;AMR_AF=0.121;AFR_AF=0.1324;EUR_AF=0.1044;SAS_AF=0.1258;AA=C|||;VT=SNP
12	57468691	rs61937566	T	C	100	PASS	AC=1330;AF=0.265575;AN=5008;NS=2504;DP=13640;EAS_AF=0.2103;AMR_AF=0.428;AFR_AF=0.0189;EUR_AF=0.4284;SAS_AF=0.3732;AA=T|||;VT=SNP
12	57468718	rs142012651	A	G	100	PASS	AC=305;AF=0.0609026;AN=5008;NS=2504;DP=15109;EAS_AF=0.0645;AMR_AF=0.0749;AFR_AF=0.0053;EUR_AF=0.1103;SAS_AF=0.0716;AA=A|||;VT=SNP
12	57472749	rs17119418	C	T	100	PASS	AC=609;AF=0.121605;AN=5008;NS=2504;DP=18647;EAS_AF=0.1865;AMR_AF=0.1196;AFR_AF=0.0847;EUR_AF=0.1044;SAS_AF=0.1237;AA=C|||;VT=SNP
12	57474013	rs73118413	T	C	100	PASS	AC=609;AF=0.121605;AN=5008;NS=2504;DP=19293;EAS_AF=0.1865;AMR_AF=0.1196;AFR_AF=0.0847;EUR_AF=0.1044;SAS_AF=0.1237;AA=T|||;VT=SNP
12	57474552	rs115263762	T	G	100	PASS	AC=609;AF=0.121605;AN=5008;NS=2504;DP=17615;EAS_AF=0.1865;AMR_AF=0.1196;AFR_AF=0.0847;EUR_AF=0.1044;SAS_AF=0.1237;AA=T|||;VT=SNP
12	57475601	rs141773786	A	G	100	PASS	AC=754;AF=0.150559;AN=5008;NS=2504;DP=13757;EAS_AF=0.1875;AMR_AF=0.1412;AFR_AF=0.152;EUR_AF=0.1402;SAS_AF=0.1278;AA=A|||;VT=SNP
12	57476459	rs117267420	C	T	100	PASS	AC=403;AF=0.0804712;AN=5008;NS=2504;DP=20092;EAS_AF=0.0526;AMR_AF=0.085;AFR_AF=0.0061;EUR_AF=0.1372;SAS_AF=0.1483;AA=C|||;VT=SNP
12	57476914	rs73118416	T	A	100	PASS	AC=634;AF=0.126597;AN=5008;NS=2504;DP=15962;EAS_AF=0.1925;AMR_AF=0.1311;AFR_AF=0.0794;EUR_AF=0.1233;SAS_AF=0.1227;AA=T|||;VT=SNP
12	57477056	rs73118418	T	C	100	PASS	AC=622;AF=0.124201;AN=5008;NS=2504;DP=16276;EAS_AF=0.1905;AMR_AF=0.1326;AFR_AF=0.0719;EUR_AF=0.1233;SAS_AF=0.1217;AA=T|||;VT=SNP
12	57477431	rs2035545	T	A	100	PASS	AC=621;AF=0.124002;AN=5008;NS=2504;DP=19191;EAS_AF=0.1905;AMR_AF=0.1326;AFR_AF=0.0711;EUR_AF=0.1233;SAS_AF=0.1217;AA=T|||;VT=SNP
12	57478167	rs35937600	A	C	100	PASS	AC=930;AF=0.185703;AN=5008;NS=2504;DP=18836;EAS_AF=0.1905;AMR_AF=0.1686;AFR_AF=0.2526;EUR_AF=0.159;SAS_AF=0.1299;AA=A|||;VT=SNP
12	57478708	rs66741626	A	G	100	PASS	AC=760;AF=0.151757;AN=5008;NS=2504;DP=17717;EAS_AF=0.1865;AMR_AF=0.1527;AFR_AF=0.1354;EUR_AF=0.159;SAS_AF=0.1299;AA=A|||;VT=SNP
12	57480353	rs3759134	T	C	100	PASS	AC=673;AF=0.134385;AN=5008;NS=2504;DP=15903;EAS_AF=0.1895;AMR_AF=0.1354;AFR_AF=0.1082;EUR_AF=0.1233;SAS_AF=0.1237;AA=T|||;VT=SNP
12	57480977	rs3759135	G	T	100	PASS	AC=612;AF=0.122204;AN=5008;NS=2504;DP=10270;EAS_AF=0.1875;AMR_AF=0.1326;AFR_AF=0.0703;EUR_AF=0.1193;SAS_AF=0.1207;AA=G|||;VT=SNP
12	57482252	rs324010	G	A	100	PASS	AC=2095;AF=0.418331;AN=5008;NS=2504;DP=16280;EAS_AF=0.3105;AMR_AF=0.5346;AFR_AF=0.3396;EUR_AF=0.5159;SAS_AF=0.453;AA=G|||;VT=SNP
12	57482264	rs2233267	A	T	100	PASS	AC=606;AF=0.121006;AN=5008;NS=2504;DP=16015;EAS_AF=0.1875;AMR_AF=0.1326;AFR_AF=0.0651;EUR_AF=0.1223;SAS_AF=0.1186;AA=A|||;VT=SNP
12	57486033	rs324020	A	C	100	PASS	AC=1539;AF=0.307308;AN=5008;NS=2504;DP=16561;EAS_AF=0.2708;AMR_AF=0.451;AFR_AF=0.1225;EUR_AF=0.4195;SAS_AF=0.3773;AA=A|||;VT=SNP
12	57486647	rs324019	A	G	100	PASS	AC=2842;AF=0.567492;AN=5008;NS=2504;DP=17596;EAS_AF=0.374;AMR_AF=0.6167;AFR_AF=0.7337;EUR_AF=0.5964;SAS_AF=0.4775;AA=N|||;VT=SNP;EX_TARGET
12	57487729	rs324018	T	G	100	PASS	AC=2891;AF=0.577276;AN=5008;NS=2504;DP=12690;EAS_AF=0.373;AMR_AF=0.6239;AFR_AF=0.7678;EUR_AF=0.5954;SAS_AF=0.4785;AA=g|||;VT=SNP
12	57487814	rs324017	A	C	100	PASS	AC=3442;AF=0.6873;AN=5008;NS=2504;DP=11030;EAS_AF=0.5357;AMR_AF=0.7305;AFR_AF=0.826;EUR_AF=0.7167;SAS_AF=0.5951;AA=a|||;VT=SNP
12	57489648	rs4559	C	T	100	PASS	AC=2516;AF=0.502396;AN=5008;NS=2504;DP=24302;EAS_AF=0.3442;AMR_AF=0.5908;AFR_AF=0.5212;EUR_AF=0.6113;SAS_AF=0.4652;AA=C|||;VT=SNP
12	57489709	rs1059513	T	C	100	PASS	AC=351;AF=0.0700879;AN=5008;NS=2504;DP=23049;EAS_AF=0.0913;AMR_AF=0.1009;AFR_AF=0.0318;EUR_AF=0.1074;SAS_AF=0.0399;AA=T|||;VT=SNP
12	57489828	rs703817	C	T	100	PASS	AC=1576;AF=0.314696;AN=5008;NS=2504;DP=19065;EAS_AF=0.253;AMR_AF=0.4481;AFR_AF=0.1172;EUR_AF=0.4553;SAS_AF=0.4059;AA=C|||;VT=SNP
12	57490100	rs324015	T	C	100	PASS	AC=3537;AF=0.70627;AN=5008;NS=2504;DP=20805;EAS_AF=0.5407;AMR_AF=0.7579;AFR_AF=0.826;EUR_AF=0.7535;SAS_AF=0.6299;AA=t|||;VT=SNP
12	57491774	rs73118432	G	A	100	PASS	AC=569;AF=0.113618;AN=5008;NS=2504;DP=22026;EAS_AF=0.1746;AMR_AF=0.1052;AFR_AF=0.0658;EUR_AF=0.1183;SAS_AF=0.1166;AA=G|||;VT=SNP
12	57491863	rs3024975	G	A	100	PASS	AC=668;AF=0.133387;AN=5008;NS=2504;DP=19218;EAS_AF=0.1984;AMR_AF=0.1354;AFR_AF=0.1036;EUR_AF=0.1203;SAS_AF=0.1186;AA=A|||;VT=SNP
12	57492099	rs3024981	G	A	100	PASS	AC=105;AF=0.0209665;AN=5008;NS=2504;DP=20585;EAS_AF=0.0099;AMR_AF=0.0101;AFR_AF=0.0008;EUR_AF=0.0298;SAS_AF=0.0583;AA=G|||;VT=SNP
12	57492745	rs3024974	G	A	100	PASS	AC=648;AF=0.129393;AN=5008;NS=2504;DP=21067;EAS_AF=0.1984;AMR_AF=0.1326;AFR_AF=0.09;EUR_AF=0.1203;SAS_AF=0.1186;AA=G|||;VT=SNP;EX_TARGET
12	57492996	rs841718	G	A	100	PASS	AC=2128;AF=0.42492;AN=5008;NS=2504;DP=20560;EAS_AF=0.3313;AMR_AF=0.5375;AFR_AF=0.2943;EUR_AF=0.5557;SAS_AF=0.4836;AA=G|||;VT=SNP
12	57493727	rs3024971	T	G	100	PASS	AC=343;AF=0.0684904;AN=5008;NS=2504;DP=21116;EAS_AF=0.0873;AMR_AF=0.0893;AFR_AF=0.0348;EUR_AF=0.1074;SAS_AF=0.0399;AA=T|||;VT=SNP;EX_TARGET
12	57494360	rs10783813	T	G	100	PASS	AC=605;AF=0.120807;AN=5008;NS=2504;DP=16997;EAS_AF=0.4077;AMR_AF=0.1354;AFR_AF=0.003;EUR_AF=0.0219;SAS_AF=0.0757;AA=T|||;VT=SNP
12	57497005	rs703816	T	C	100	PASS	AC=1398;AF=0.279153;AN=5008;NS=2504;DP=14449;EAS_AF=0.2381;AMR_AF=0.415;AFR_AF=0.1142;EUR_AF=0.3718;SAS_AF=0.3528;AA=T|||;VT=SNP
12	57497171	rs3024961	T	C	100	PASS	AC=464;AF=0.0926518;AN=5008;NS=2504;DP=15466;EAS_AF=0.0337;AMR_AF=0.111;AFR_AF=0.2534;EUR_AF=0.0129;SAS_AF=0.0051;AA=C|||;VT=SNP
12	57502182	rs324011	C	T	100	PASS	AC=1375;AF=0.274561;AN=5008;NS=2504;DP=18419;EAS_AF=0.253;AMR_AF=0.4078;AFR_AF=0.1195;EUR_AF=0.3469;SAS_AF=0.3374;AA=c|||;VT=SNP
12	57502981	rs324012	C	T	100	PASS	AC=1959;AF=0.391174;AN=5008;NS=2504;DP=15256;EAS_AF=0.2788;AMR_AF=0.4856;AFR_AF=0.4425;EUR_AF=0.4056;SAS_AF=0.3558;AA=T|||;VT=SNP
12	57503775	rs167769	C	T	100	PASS	AC=1347;AF=0.26897;AN=5008;NS=2504;DP=18980;EAS_AF=0.253;AMR_AF=0.4063;AFR_AF=0.1104;EUR_AF=0.335;SAS_AF=0.3344;AA=C|||;VT=SNP
12	57506905	rs2598483	C	T	100	PASS	AC=278;AF=0.0555112;AN=5008;NS=2504;DP=22122;EAS_AF=0.0159;AMR_AF=0.0663;AFR_AF=0.0068;EUR_AF=0.1183;SAS_AF=0.09;AA=C|||;VT=SNP
12	57508649	rs3001427	G	T	100	PASS	AC=1519;AF=0.303315;AN=5008;NS=2504;DP=12736;EAS_AF=0.3175;AMR_AF=0.4712;AFR_AF=0.1573;EUR_AF=0.34;SAS_AF=0.3292;AA=G|||;VT=SNP
12	57509055	rs3001426	T	C	100	PASS	AC=2161;AF=0.43151;AN=5008;NS=2504;DP=11305;EAS_AF=0.3442;AMR_AF=0.5461;AFR_AF=0.5144;EUR_AF=0.4085;SAS_AF=0.3517;AA=C|||;VT=SNP
12	57509102	rs3122929	C	T	100	PASS	AC=1520;AF=0.303514;AN=5008;NS=2504;DP=12574;EAS_AF=0.3185;AMR_AF=0.4712;AFR_AF=0.1573;EUR_AF=0.34;SAS_AF=0.3292;AA=c|||;VT=SNP
12	57509569	rs3001425	C	T	100	PASS	AC=1886;AF=0.376597;AN=5008;NS=2504;DP=15592;EAS_AF=0.3442;AMR_AF=0.5029;AFR_AF=0.3956;EUR_AF=0.3429;SAS_AF=0.3292;AA=T|||;VT=SNP
12	57510309	rs324014	T	C	100	PASS	AC=2039;AF=0.407149;AN=5008;NS=2504;DP=19155;EAS_AF=0.3353;AMR_AF=0.5403;AFR_AF=0.4312;EUR_AF=0.4085;SAS_AF=0.3528;AA=C|||;VT=SNP
12	57510511	rs2122692	C	G	100	PASS	AC=2321;AF=0.463458;AN=5008;NS=2504;DP=22860;EAS_AF=0.4256;AMR_AF=0.5836;AFR_AF=0.4766;EUR_AF=0.4712;SAS_AF=0.3916;AA=G|||;VT=SNP
12	57510661	rs324013	C	T	100	PASS	AC=2319;AF=0.463059;AN=5008;NS=2504;DP=22127;EAS_AF=0.4246;AMR_AF=0.5893;AFR_AF=0.4713;EUR_AF=0.4712;SAS_AF=0.3937;AA=T|||;VT=SNP
12	57510785	rs61937568	G	C	100	PASS	AC=576;AF=0.115016;AN=5008;NS=2504;DP=22073;EAS_AF=0.1121;AMR_AF=0.0951;AFR_AF=0.2035;EUR_AF=0.0845;SAS_AF=0.044;AA=G|||;VT=SNP
12	57511734	rs12312693	T	C	100	PASS	AC=1964;AF=0.392173;AN=5008;NS=2504;DP=19100;EAS_AF=0.3145;AMR_AF=0.549;AFR_AF=0.3903;EUR_AF=0.4046;SAS_AF=0.3507;AA=C|||;VT=SNP
12	57512470	rs12368672	C	G	100	PASS	AC=1456;AF=0.290735;AN=5008;NS=2504;DP=20749;EAS_AF=0.2887;AMR_AF=0.4755;AFR_AF=0.1271;EUR_AF=0.3439;SAS_AF=0.3282;AA=C|||;VT=SNP
12	57512875	rs11172106	C	G	100	PASS	AC=1967;AF=0.392772;AN=5008;NS=2504;DP=22714;EAS_AF=0.3145;AMR_AF=0.549;AFR_AF=0.3918;EUR_AF=0.4046;SAS_AF=0.3517;AA=C|||;VT=SNP
12	57513866	rs12322902	A	G	100	PASS	AC=1945;AF=0.388379;AN=5008;NS=2504;DP=16674;EAS_AF=0.3145;AMR_AF=0.5403;AFR_AF=0.4062;EUR_AF=0.3748;SAS_AF=0.3466;AA=G|||;VT=SNP
12	57514554	rs10876963	T	C	100	PASS	AC=1926;AF=0.384585;AN=5008;NS=2504;DP=16164;EAS_AF=0.3145;AMR_AF=0.5418;AFR_AF=0.3911;EUR_AF=0.3757;SAS_AF=0.3456;AA=C|||;VT=SNP
12	57515363	rs12298170	A	G	100	PASS	AC=1945;AF=0.388379;AN=5008;NS=2504;DP=20267;EAS_AF=0.3145;AMR_AF=0.5403;AFR_AF=0.4062;EUR_AF=0.3748;SAS_AF=0.3466;AA=G|||;VT=SNP
12	57515804	rs11172111	T	G	100	PASS	AC=2002;AF=0.39976;AN=5008;NS=2504;DP=16847;EAS_AF=0.3145;AMR_AF=0.5418;AFR_AF=0.4486;EUR_AF=0.3748;SAS_AF=0.3466;AA=G|||;VT=SNP
12	57516933	rs17119494	G	A	100	PASS	AC=405;AF=0.0808706;AN=5008;NS=2504;DP=15910;EAS_AF=0.1339;AMR_AF=0.0591;AFR_AF=0.0045;EUR_AF=0.0855;SAS_AF=0.1401;AA=A|||;VT=SNP
12	57518665	rs12307379	C	T	100	PASS	AC=390;AF=0.0778754;AN=5008;NS=2504;DP=20852;EAS_AF=0.0258;AMR_AF=0.0677;AFR_AF=0.1762;EUR_AF=0.0606;SAS_AF=0.0235;AA=C|||;VT=SNP
12	57519115	rs61937571	G	A	100	PASS	AC=220;AF=0.0439297;AN=5008;NS=2504;DP=17282;EAS_AF=0.0089;AMR_AF=0.0288;AFR_AF=0.1074;EUR_AF=0.0308;SAS_AF=0.0184;AA=G|||;VT=SNP
12	57519432	rs78874207	G	A	100	PASS	AC=241;AF=0.048123;AN=5008;NS=2504;DP=19436;EAS_AF=0.0288;AMR_AF=0.0605;AFR_AF=0.0053;EUR_AF=0.1044;SAS_AF=0.0593;AA=G|||;VT=SNP
12	57519694	rs10467124	G	C	100	PASS	AC=1939;AF=0.387181;AN=5008;NS=2504;DP=15328;EAS_AF=0.3125;AMR_AF=0.5375;AFR_AF=0.4047;EUR_AF=0.3748;SAS_AF=0.3466;AA=C|||;VT=SNP
12	57519698	rs10467125	T	C	100	PASS	AC=363;AF=0.072484;AN=5008;NS=2504;DP=15167;EAS_AF=0.0258;AMR_AF=0.0663;AFR_AF=0.1566;EUR_AF=0.0616;SAS_AF=0.0225;AA=T|||;VT=SNP
12	57519826	rs73120411	C	T	100	PASS	AC=1409;AF=0.28135;AN=5008;NS=2504;DP=13462;EAS_AF=0.2867;AMR_AF=0.4625;AFR_AF=0.1263;EUR_AF=0.3131;SAS_AF=0.3241;AA=C|||;VT=SNP
12	57520488	rs11172112	G	C	100	PASS	AC=388;AF=0.077476;AN=5008;NS=2504;DP=16640;EAS_AF=0.0258;AMR_AF=0.0677;AFR_AF=0.1747;EUR_AF=0.0616;SAS_AF=0.0225;AA=G|||;VT=SNP
12	57520687	rs7306742	T	C	100	PASS	AC=388;AF=0.077476;AN=5008;NS=2504;DP=20587;EAS_AF=0.0258;AMR_AF=0.0677;AFR_AF=0.1747;EUR_AF=0.0616;SAS_AF=0.0225;AA=T|||;VT=SNP
12	57523132	rs3741580	G	A	100	PASS	AC=1741;AF=0.347644;AN=5008;NS=2504;DP=11640;EAS_AF=0.247;AMR_AF=0.2118;AFR_AF=0.5628;EUR_AF=0.3131;SAS_AF=0.2924;AA=G|||;VT=SNP
12	57524099	rs35140931	T	G	100	PASS	AC=229;AF=0.0457268;AN=5008;NS=2504;DP=16305;EAS_AF=0.0188;AMR_AF=0.0432;AFR_AF=0.0166;EUR_AF=0.0905;SAS_AF=0.0685;AA=T|||;VT=SNP
12	57524108	rs35616842	T	C	100	PASS	AC=634;AF=0.126597;AN=5008;NS=2504;DP=16044;EAS_AF=0.0843;AMR_AF=0.0749;AFR_AF=0.2171;EUR_AF=0.1203;SAS_AF=0.091;AA=T|||;VT=SNP
12	57524224	rs11610923	A	C	100	PASS	AC=923;AF=0.184305;AN=5008;NS=2504;DP=12927;EAS_AF=0.1657;AMR_AF=0.1326;AFR_AF=0.2042;EUR_AF=0.1958;SAS_AF=0.2014;AA=A|||;VT=SNP
12	57525093	rs77827402	G	A	100	PASS	AC=358;AF=0.0714856;AN=5008;NS=2504;DP=19659;EAS_AF=0.0298;AMR_AF=0.0648;AFR_AF=0.1498;EUR_AF=0.0616;SAS_AF=0.0235;AA=G|||;VT=SNP
12	57525756	rs4759275	G	A	100	PASS	AC=2041;AF=0.407548;AN=5008;NS=2504;DP=19790;EAS_AF=0.3125;AMR_AF=0.5389;AFR_AF=0.4879;EUR_AF=0.3757;SAS_AF=0.3364;AA=G|||;VT=SNP
12	57526646	rs4759276	G	A	100	PASS	AC=2055;AF=0.410343;AN=5008;NS=2504;DP=16831;EAS_AF=0.3105;AMR_AF=0.5274;AFR_AF=0.5257;EUR_AF=0.3479;SAS_AF=0.3384;AA=A|||;VT=SNP
12	57527283	rs11172113	T	C	100	PASS	AC=1950;AF=0.389377;AN=5008;NS=2504;DP=12101;EAS_AF=0.246;AMR_AF=0.536;AFR_AF=0.4546;EUR_AF=0.3787;SAS_AF=0.3558;AA=C|||;VT=SNP
12	57528197	rs4257011	G	A	100	PASS	AC=1356;AF=0.270767;AN=5008;NS=2504;DP=16979;EAS_AF=0.2192;AMR_AF=0.4553;AFR_AF=0.1573;EUR_AF=0.2962;SAS_AF=0.32;AA=G|||;VT=SNP
12	57528679	rs10747776	G	A	100	PASS	AC=1375;AF=0.274561;AN=5008;NS=2504;DP=17749;EAS_AF=0.2192;AMR_AF=0.4553;AFR_AF=0.1725;EUR_AF=0.2952;SAS_AF=0.32;AA=G|||;VT=SNP
12	57529443	rs11172114	C	T	100	PASS	AC=1425;AF=0.284545;AN=5008;NS=2504;DP=15084;EAS_AF=0.2183;AMR_AF=0.4553;AFR_AF=0.2103;EUR_AF=0.2982;SAS_AF=0.318;AA=C|||;VT=SNP
12	57530341	rs17547610	C	A	100	PASS	AC=447;AF=0.0892572;AN=5008;NS=2504;DP=16950;EAS_AF=0.0694;AMR_AF=0.0764;AFR_AF=0.0212;EUR_AF=0.165;SAS_AF=0.1329;AA=C|||;VT=SNP
12	57530670	rs4759044	T	C	100	PASS	AC=2034;AF=0.40615;AN=5008;NS=2504;DP=21043;EAS_AF=0.2421;AMR_AF=0.5605;AFR_AF=0.472;EUR_AF=0.4175;SAS_AF=0.365;AA=C|||;VT=SNP
12	57530814	rs10876964	T	C	100	PASS	AC=1461;AF=0.291733;AN=5008;NS=2504;DP=17035;EAS_AF=0.2421;AMR_AF=0.4841;AFR_AF=0.1762;EUR_AF=0.3052;SAS_AF=0.3487;AA=C|||;VT=SNP
12	57531450	rs10876965	A	G	100	PASS	AC=1456;AF=0.290735;AN=5008;NS=2504;DP=17780;EAS_AF=0.2421;AMR_AF=0.4841;AFR_AF=0.174;EUR_AF=0.3052;SAS_AF=0.3466;AA=a|||;VT=SNP
12	57531632	rs4367982	A	G	100	PASS	AC=1833;AF=0.366014;AN=5008;NS=2504;DP=18218;EAS_AF=0.2421;AMR_AF=0.4957;AFR_AF=0.4433;EUR_AF=0.3161;SAS_AF=0.3487;AA=G|||;VT=SNP
12	57532749	rs1385526	G	C	100	PASS	AC=1080;AF=0.215655;AN=5008;NS=2504;DP=14229;EAS_AF=0.1815;AMR_AF=0.3991;AFR_AF=0.0318;EUR_AF=0.3032;SAS_AF=0.2791;AA=G|||;VT=SNP
12	57532982	rs715948	T	C	100	PASS	AC=3409;AF=0.680711;AN=5008;NS=2504;DP=15004;EAS_AF=0.4871;AMR_AF=0.7176;AFR_AF=0.826;EUR_AF=0.673;SAS_AF=0.6656;AA=C|||;VT=SNP
12	57533690	rs4759277	C	A	100	PASS	AC=1854;AF=0.370208;AN=5008;NS=2504;DP=22125;EAS_AF=0.2411;AMR_AF=0.4971;AFR_AF=0.4637;EUR_AF=0.3161;SAS_AF=0.3425;AA=A|||;VT=SNP
12	57534470	rs1466535	G	A	100	PASS	AC=1388;AF=0.277157;AN=5008;NS=2504;DP=19229;EAS_AF=0.2133;AMR_AF=0.4568;AFR_AF=0.1619;EUR_AF=0.3032;SAS_AF=0.3446;AA=G|||;VT=SNP
12	57534641	rs4759045	G	A	100	PASS	AC=1388;AF=0.277157;AN=5008;NS=2504;DP=19789;EAS_AF=0.2133;AMR_AF=0.4568;AFR_AF=0.1619;EUR_AF=0.3032;SAS_AF=0.3446;AA=G|||;VT=SNP
12	57534912	rs1799737	G	A	100	PASS	AC=1446;AF=0.288738;AN=5008;NS=2504;DP=20906;EAS_AF=0.2421;AMR_AF=0.4841;AFR_AF=0.171;EUR_AF=0.3052;SAS_AF=0.3405;AA=A|||;VT=SNP
12	57535266	rs1799986	C	T	100	PASS	AC=468;AF=0.0934505;AN=5008;NS=2504;DP=20631;EAS_AF=0.0694;AMR_AF=0.072;AFR_AF=0.0522;EUR_AF=0.1511;SAS_AF=0.1299;AA=C|||;VT=SNP;EX_TARGET
12	57540372	rs35264874	C	T	100	PASS	AC=224;AF=0.0447284;AN=5008;NS=2504;DP=19806;EAS_AF=0.0942;AMR_AF=0.0764;AFR_AF=0.0061;EUR_AF=0.0308;SAS_AF=0.0378;AA=C|||;VT=SNP
12	57540751	rs7968719	C	G	100	PASS	AC=2254;AF=0.45008;AN=5008;NS=2504;DP=19068;EAS_AF=0.3185;AMR_AF=0.5418;AFR_AF=0.4743;EUR_AF=0.501;SAS_AF=0.4356;AA=G|||;VT=SNP
12	57540848	rs7398375	C	G	100	PASS	AC=1579;AF=0.315296;AN=5008;NS=2504;DP=18067;EAS_AF=0.5208;AMR_AF=0.3098;AFR_AF=0.1445;EUR_AF=0.2863;SAS_AF=0.3681;AA=C|||;VT=SNP
12	57541265	rs2306692	C	T	100	PASS	AC=1146;AF=0.228834;AN=5008;NS=2504;DP=15509;EAS_AF=0.3502;AMR_AF=0.2233;AFR_AF=0.2595;EUR_AF=0.1481;SAS_AF=0.1493;AA=T|||;VT=SNP
12	57543572	rs10876966	C	T	100	PASS	AC=863;AF=0.172324;AN=5008;NS=2504;DP=18825;EAS_AF=0.2103;AMR_AF=0.2579;AFR_AF=0.0598;EUR_AF=0.2266;SAS_AF=0.1687;AA=C|||;VT=SNP
12	57544620	rs73342535	C	T	100	PASS	AC=680;AF=0.135783;AN=5008;NS=2504;DP=19436;EAS_AF=0.2212;AMR_AF=0.0576;AFR_AF=0.2663;EUR_AF=0.0199;SAS_AF=0.046;AA=C|||;VT=SNP
12	57544931	rs57916742	A	G	100	PASS	AC=2693;AF=0.53774;AN=5008;NS=2504;DP=18808;EAS_AF=0.5228;AMR_AF=0.5173;AFR_AF=0.8404;EUR_AF=0.4095;SAS_AF=0.2904;AA=G|||;VT=SNP
12	57545531	rs73342540	G	A	100	PASS	AC=669;AF=0.133586;AN=5008;NS=2504;DP=20071;EAS_AF=0.2242;AMR_AF=0.0576;AFR_AF=0.2557;EUR_AF=0.0199;SAS_AF=0.046;AA=G|||;VT=SNP
12	57545756	rs6581124	G	A	100	PASS	AC=1010;AF=0.201677;AN=5008;NS=2504;DP=17239;EAS_AF=0.1389;AMR_AF=0.3501;AFR_AF=0.1641;EUR_AF=0.2455;SAS_AF=0.1667;AA=G|||;VT=SNP
12	57548466	rs1800137	C	T	100	PASS	AC=449;AF=0.0896565;AN=5008;NS=2504;DP=20441;EAS_AF=0.2292;AMR_AF=0.0461;AFR_AF=0.0915;EUR_AF=0.0199;SAS_AF=0.046;AA=C|||;VT=SNP;EX_TARGET
12	57552999	rs34505337	C	T	100	PASS	AC=475;AF=0.0948482;AN=5008;NS=2504;DP=19703;EAS_AF=0.246;AMR_AF=0.0504;AFR_AF=0.0817;EUR_AF=0.0308;SAS_AF=0.0542;AA=C|||;VT=SNP
12	57555028	rs35012107	G	A	100	PASS	AC=477;AF=0.0952476;AN=5008;NS=2504;DP=25279;EAS_AF=0.247;AMR_AF=0.0533;AFR_AF=0.0817;EUR_AF=0.0308;SAS_AF=0.0532;AA=G|||;VT=SNP
12	57558505	rs7975818	G	C	100	PASS	AC=2409;AF=0.48103;AN=5008;NS=2504;DP=20540;EAS_AF=0.504;AMR_AF=0.4669;AFR_AF=0.7897;EUR_AF=0.3191;SAS_AF=0.2168;AA=C|||;VT=SNP
12	57559809	rs1800174	G	A	100	PASS	AC=1933;AF=0.385982;AN=5008;NS=2504;DP=17257;EAS_AF=0.4355;AMR_AF=0.4438;AFR_AF=0.5045;EUR_AF=0.3131;SAS_AF=0.2086;AA=G|||;VT=SNP;EX_TARGET
12	57561379	rs1800175	G	T	100	PASS	AC=1928;AF=0.384984;AN=5008;NS=2504;DP=21065;EAS_AF=0.4345;AMR_AF=0.4467;AFR_AF=0.4985;EUR_AF=0.3151;SAS_AF=0.2086;AA=G|||;VT=SNP
12	57561451	rs1800176	C	T	100	PASS	AC=2360;AF=0.471246;AN=5008;NS=2504;DP=20495;EAS_AF=0.495;AMR_AF=0.464;AFR_AF=0.7685;EUR_AF=0.3151;SAS_AF=0.2106;AA=T|||;VT=SNP
12	57561920	rs6581125	T	G	100	PASS	AC=2386;AF=0.476438;AN=5008;NS=2504;DP=18623;EAS_AF=0.5119;AMR_AF=0.4683;AFR_AF=0.7685;EUR_AF=0.3171;SAS_AF=0.2147;AA=G|||;VT=SNP
12	57564478	rs12371684	C	T	100	PASS	AC=331;AF=0.0660942;AN=5008;NS=2504;DP=16976;EAS_AF=0.0565;AMR_AF=0.0576;AFR_AF=0.0386;EUR_AF=0.1054;SAS_AF=0.0787;AA=C|||;VT=SNP
12	57567180	rs1800177	G	T	100	PASS	AC=1952;AF=0.389776;AN=5008;NS=2504;DP=21706;EAS_AF=0.4335;AMR_AF=0.4424;AFR_AF=0.5197;EUR_AF=0.3131;SAS_AF=0.2106;AA=G|||;VT=SNP
12	57567762	rs1800194	C	T	100	PASS	AC=1951;AF=0.389577;AN=5008;NS=2504;DP=19940;EAS_AF=0.4335;AMR_AF=0.4424;AFR_AF=0.5197;EUR_AF=0.3131;SAS_AF=0.2096;AA=C|||;VT=SNP;EX_TARGET
12	57569114	rs1800178	G	A	100	PASS	AC=442;AF=0.0882588;AN=5008;NS=2504;DP=19154;EAS_AF=0.248;AMR_AF=0.0519;AFR_AF=0.0537;EUR_AF=0.0308;SAS_AF=0.0552;AA=G|||;VT=SNP
12	57569513	rs1800180	G	A	100	PASS	AC=1924;AF=0.384185;AN=5008;NS=2504;DP=17343;EAS_AF=0.4325;AMR_AF=0.4409;AFR_AF=0.5008;EUR_AF=0.3131;SAS_AF=0.2096;AA=G|||;VT=SNP;EX_TARGET
12	57570014	rs11837145	C	A	100	PASS	AC=2017;AF=0.402756;AN=5008;NS=2504;DP=18004;EAS_AF=0.495;AMR_AF=0.4438;AFR_AF=0.5204;EUR_AF=0.3121;SAS_AF=0.2127;AA=A|||;VT=SNP
12	57570593	rs10876967	G	A	100	PASS	AC=1914;AF=0.382188;AN=5008;NS=2504;DP=16774;EAS_AF=0.4345;AMR_AF=0.4366;AFR_AF=0.5053;EUR_AF=0.3072;SAS_AF=0.2004;AA=G|||;VT=SNP
12	57576086	rs7398391	A	G	100	PASS	AC=2331;AF=0.465455;AN=5008;NS=2504;DP=16977;EAS_AF=0.505;AMR_AF=0.4654;AFR_AF=0.736;EUR_AF=0.3151;SAS_AF=0.2137;AA=G|||;VT=SNP
12	57576370	rs7398426	A	C	100	PASS	AC=2158;AF=0.430911;AN=5008;NS=2504;DP=15638;EAS_AF=0.505;AMR_AF=0.4539;AFR_AF=0.6135;EUR_AF=0.3121;SAS_AF=0.2137;AA=C|||;VT=SNP
12	57576417	rs11172122	C	T	100	PASS	AC=2158;AF=0.430911;AN=5008;NS=2504;DP=15923;EAS_AF=0.505;AMR_AF=0.4539;AFR_AF=0.6135;EUR_AF=0.3121;SAS_AF=0.2137;AA=T|||;VT=SNP
12	57576492	rs35820631	G	A	100	PASS	AC=439;AF=0.0876597;AN=5008;NS=2504;DP=16518;EAS_AF=0.249;AMR_AF=0.0533;AFR_AF=0.0507;EUR_AF=0.0308;SAS_AF=0.0542;AA=G|||;VT=SNP
12	57576567	rs7305179	G	C	100	PASS	AC=2157;AF=0.430711;AN=5008;NS=2504;DP=18613;EAS_AF=0.504;AMR_AF=0.4539;AFR_AF=0.6135;EUR_AF=0.3121;SAS_AF=0.2137;AA=C|||;VT=SNP
12	57578288	rs1800181	C	T	100	PASS	AC=1946;AF=0.388578;AN=5008;NS=2504;DP=19053;EAS_AF=0.4395;AMR_AF=0.4481;AFR_AF=0.5083;EUR_AF=0.3121;SAS_AF=0.2106;AA=C|||;VT=SNP;EX_TARGET
12	57579727	rs1800182	A	T	100	PASS	AC=1957;AF=0.390775;AN=5008;NS=2504;DP=18277;EAS_AF=0.4444;AMR_AF=0.4496;AFR_AF=0.5091;EUR_AF=0.3161;SAS_AF=0.2106;AA=A|||;VT=SNP;EX_TARGET
12	57580414	rs4074308	T	C	100	PASS	AC=2711;AF=0.541334;AN=5008;NS=2504;DP=20835;EAS_AF=0.496;AMR_AF=0.536;AFR_AF=0.2897;EUR_AF=0.6829;SAS_AF=0.7863;AA=T|||;VT=SNP
12	57580522	rs4074309	A	G	100	PASS	AC=2711;AF=0.541334;AN=5008;NS=2504;DP=17657;EAS_AF=0.496;AMR_AF=0.536;AFR_AF=0.2897;EUR_AF=0.6829;SAS_AF=0.7863;AA=A|||;VT=SNP
12	57583486	rs7312323	G	A	100	PASS	AC=1978;AF=0.394968;AN=5008;NS=2504;DP=16545;EAS_AF=0.4484;AMR_AF=0.4496;AFR_AF=0.5212;EUR_AF=0.3171;SAS_AF=0.2106;AA=G|||;VT=SNP
12	57583672	rs6581128	C	A	100	PASS	AC=1959;AF=0.391174;AN=5008;NS=2504;DP=18140;EAS_AF=0.4474;AMR_AF=0.4496;AFR_AF=0.5076;EUR_AF=0.3171;SAS_AF=0.2106;AA=C|||;VT=SNP
12	57585144	rs1800139	C	T	100	PASS	AC=2687;AF=0.536542;AN=5008;NS=2504;DP=19362;EAS_AF=0.494;AMR_AF=0.5389;AFR_AF=0.27;EUR_AF=0.6849;SAS_AF=0.7863;AA=c|||;VT=SNP;EX_TARGET
12	57586154	rs4077658	C	A	100	PASS	AC=1465;AF=0.292532;AN=5008;NS=2504;DP=19227;EAS_AF=0.1885;AMR_AF=0.3934;AFR_AF=0.4289;EUR_AF=0.2803;SAS_AF=0.1564;AA=C|||;VT=SNP
12	57587839	rs1800187	C	T	100	PASS	AC=2674;AF=0.533946;AN=5008;NS=2504;DP=19916;EAS_AF=0.5;AMR_AF=0.5375;AFR_AF=0.2587;EUR_AF=0.6829;SAS_AF=0.7853;AA=C|||;VT=SNP
12	57588032	rs35492427	G	A	100	PASS	AC=196;AF=0.0391374;AN=5008;NS=2504;DP=19384;EAS_AF=0.0744;AMR_AF=0.0115;AFR_AF=0.0356;EUR_AF=0.0089;SAS_AF=0.0583;AA=G|||;VT=SNP
12	57588127	rs34554486	C	T	100	PASS	AC=441;AF=0.0880591;AN=5008;NS=2504;DP=19023;EAS_AF=0.252;AMR_AF=0.0533;AFR_AF=0.0499;EUR_AF=0.0308;SAS_AF=0.0542;AA=C|||;VT=SNP;EX_TARGET
12	57588433	rs1800141	G	A	100	PASS	AC=483;AF=0.0964457;AN=5008;NS=2504;DP=19511;EAS_AF=0.251;AMR_AF=0.0548;AFR_AF=0.0825;EUR_AF=0.0298;SAS_AF=0.0542;AA=g|||;VT=SNP;EX_TARGET
12	57588491	rs1800188	C	T	100	PASS	AC=485;AF=0.096845;AN=5008;NS=2504;DP=18855;EAS_AF=0.252;AMR_AF=0.0548;AFR_AF=0.0825;EUR_AF=0.0308;SAS_AF=0.0542;AA=c|||;VT=SNP;EX_TARGET
12	57589659	rs1800154	C	T	100	PASS	AC=1963;AF=0.391973;AN=5008;NS=2504;DP=17257;EAS_AF=0.4415;AMR_AF=0.4496;AFR_AF=0.5182;EUR_AF=0.3141;SAS_AF=0.2096;AA=C|||;VT=SNP;EX_TARGET
12	57589865	rs1800189	C	T	100	PASS	AC=2526;AF=0.504393;AN=5008;NS=2504;DP=18875;EAS_AF=0.501;AMR_AF=0.5303;AFR_AF=0.1483;EUR_AF=0.6859;SAS_AF=0.7843;AA=C|||;VT=SNP;EX_TARGET
12	57590758	rs1800191	C	T	100	PASS	AC=2042;AF=0.407748;AN=5008;NS=2504;DP=18829;EAS_AF=0.5;AMR_AF=0.4553;AFR_AF=0.5272;EUR_AF=0.3141;SAS_AF=0.2137;AA=C|||;VT=SNP;EX_TARGET
12	57590797	rs1800156	C	T	100	PASS	AC=1959;AF=0.391174;AN=5008;NS=2504;DP=18391;EAS_AF=0.4425;AMR_AF=0.4424;AFR_AF=0.5182;EUR_AF=0.3141;SAS_AF=0.2096;AA=C|||;VT=SNP;EX_TARGET
12	57591226	rs1800165	T	C	100	PASS	AC=2244;AF=0.448083;AN=5008;NS=2504;DP=19065;EAS_AF=0.5;AMR_AF=0.4582;AFR_AF=0.6793;EUR_AF=0.3131;SAS_AF=0.2137;AA=C|||;VT=SNP
12	57592557	rs1800168	C	T	100	PASS	AC=2685;AF=0.536142;AN=5008;NS=2504;DP=19378;EAS_AF=0.499;AMR_AF=0.5389;AFR_AF=0.2632;EUR_AF=0.6869;SAS_AF=0.7863;AA=C|||;VT=SNP
12	57593101	rs1140648	G	A	100	PASS	AC=2671;AF=0.533347;AN=5008;NS=2504;DP=20500;EAS_AF=0.5;AMR_AF=0.536;AFR_AF=0.2557;EUR_AF=0.6839;SAS_AF=0.7863;AA=g|||;VT=SNP;EX_TARGET
12	57593204	rs1800158	A	G	100	PASS	AC=381;AF=0.0760783;AN=5008;NS=2504;DP=19558;EAS_AF=0.254;AMR_AF=0.0461;AFR_AF=0.0061;EUR_AF=0.0308;SAS_AF=0.0552;AA=A|||;VT=SNP;EX_TARGET
12	57593894	rs1800159	A	G	100	PASS	AC=3111;AF=0.621206;AN=5008;NS=2504;DP=13670;EAS_AF=0.4504;AMR_AF=0.5058;AFR_AF=0.6051;EUR_AF=0.6869;SAS_AF=0.8333;AA=A|||;VT=SNP
12	57594955	rs11172124	G	A	100	PASS	AC=816;AF=0.162939;AN=5008;NS=2504;DP=16045;EAS_AF=0.123;AMR_AF=0.2277;AFR_AF=0.143;EUR_AF=0.2505;SAS_AF=0.0951;AA=G|||;VT=SNP;EX_TARGET
12	57595066	rs9669595	G	A	100	PASS	AC=1835;AF=0.366414;AN=5008;NS=2504;DP=20583;EAS_AF=0.369;AMR_AF=0.3372;AFR_AF=0.5159;EUR_AF=0.336;SAS_AF=0.2137;AA=G|||;VT=SNP
12	57595984	rs7978567	C	T	100	PASS	AC=1864;AF=0.372204;AN=5008;NS=2504;DP=16649;EAS_AF=0.37;AMR_AF=0.3372;AFR_AF=0.5363;EUR_AF=0.337;SAS_AF=0.2137;AA=C|||;VT=SNP
12	57597871	rs7965424	G	A	100	PASS	AC=2612;AF=0.521565;AN=5008;NS=2504;DP=18177;EAS_AF=0.498;AMR_AF=0.5259;AFR_AF=0.2534;EUR_AF=0.6571;SAS_AF=0.7658;AA=g|||;VT=SNP
12	57597918	rs12370981	C	T	100	PASS	AC=854;AF=0.170527;AN=5008;NS=2504;DP=17721;EAS_AF=0.129;AMR_AF=0.2291;AFR_AF=0.1581;EUR_AF=0.2614;SAS_AF=0.0951;AA=C|||;VT=SNP
12	57599981	rs76362380	C	A	100	PASS	AC=437;AF=0.0872604;AN=5008;NS=2504;DP=22224;EAS_AF=0.2371;AMR_AF=0.072;AFR_AF=0.0061;EUR_AF=0.0626;SAS_AF=0.0787;AA=C|||;VT=SNP
12	57602815	rs7956957	C	G	100	PASS	AC=2541;AF=0.507388;AN=5008;NS=2504;DP=19008;EAS_AF=0.5;AMR_AF=0.5101;AFR_AF=0.2148;EUR_AF=0.6501;SAS_AF=0.7618;AA=C|||;VT=SNP;EX_TARGET
12	57603417	rs1800162	A	G	100	PASS	AC=1958;AF=0.390974;AN=5008;NS=2504;DP=19711;EAS_AF=0.3661;AMR_AF=0.4712;AFR_AF=0.5303;EUR_AF=0.3449;SAS_AF=0.2188;AA=A|||;VT=SNP
12	57604802	rs1800164	A	G	100	PASS	AC=2411;AF=0.48143;AN=5008;NS=2504;DP=20257;EAS_AF=0.502;AMR_AF=0.4885;AFR_AF=0.1286;EUR_AF=0.6511;SAS_AF=0.7577;AA=A|||;VT=SNP
12	57608433	rs7956686	G	A	100	PASS	AC=1948;AF=0.388978;AN=5008;NS=2504;DP=13808;EAS_AF=0.3591;AMR_AF=0.4712;AFR_AF=0.5295;EUR_AF=0.3429;SAS_AF=0.2188;AA=G|||;VT=SNP
12	57610249	rs78558633	G	C	100	PASS	AC=1952;AF=0.389776;AN=5008;NS=2504;DP=7800;EAS_AF=0.3581;AMR_AF=0.4712;AFR_AF=0.5303;EUR_AF=0.3479;SAS_AF=0.2178;AA=G|||;VT=SNP
12	57613425	rs7311958	C	T	100	PASS	AC=2491;AF=0.497404;AN=5008;NS=2504;DP=15309;EAS_AF=0.4425;AMR_AF=0.5058;AFR_AF=0.2186;EUR_AF=0.659;SAS_AF=0.7587;AA=C|||;VT=SNP
12	57613780	rs73120022	G	A	100	PASS	AC=923;AF=0.184305;AN=5008;NS=2504;DP=14978;EAS_AF=0.1379;AMR_AF=0.3357;AFR_AF=0.1513;EUR_AF=0.2545;SAS_AF=0.0971;AA=G|||;VT=SNP
12	57614193	rs7489208	G	A	100	PASS	AC=3377;AF=0.674321;AN=5008;NS=2504;DP=8623;EAS_AF=0.6091;AMR_AF=0.8473;AFR_AF=0.3238;EUR_AF=0.9215;SAS_AF=0.8384;AA=g|||;VT=SNP
12	57614484	rs7489231	C	T	100	PASS	AC=2393;AF=0.477835;AN=5008;NS=2504;DP=12303;EAS_AF=0.506;AMR_AF=0.5043;AFR_AF=0.1142;EUR_AF=0.6561;SAS_AF=0.7382;AA=C|||;VT=SNP
12	57616013	rs10783815	G	A	100	PASS	AC=2685;AF=0.536142;AN=5008;NS=2504;DP=12678;EAS_AF=0.501;AMR_AF=0.5346;AFR_AF=0.3033;EUR_AF=0.6561;SAS_AF=0.7648;AA=G|||;VT=SNP
12	57616061	rs7485577	G	A	100	PASS	AC=829;AF=0.165535;AN=5008;NS=2504;DP=13460;EAS_AF=0.126;AMR_AF=0.3228;AFR_AF=0.062;EUR_AF=0.2604;SAS_AF=0.137;AA=g|||;VT=SNP
12	57618419	rs68176600	A	G	100	PASS	AC=1771;AF=0.353634;AN=5008;NS=2504;DP=18219;EAS_AF=0.4802;AMR_AF=0.4352;AFR_AF=0.3185;EUR_AF=0.334;SAS_AF=0.2331;AA=G|||;VT=SNP
12	57618619	rs61736007	G	A	100	PASS	AC=818;AF=0.163339;AN=5008;NS=2504;DP=15549;EAS_AF=0.126;AMR_AF=0.33;AFR_AF=0.0499;EUR_AF=0.2594;SAS_AF=0.138;AA=G|||;VT=SNP;EX_TARGET
12	57619362	rs10783816	G	A	100	PASS	AC=1757;AF=0.350839;AN=5008;NS=2504;DP=15675;EAS_AF=0.4752;AMR_AF=0.4337;AFR_AF=0.3147;EUR_AF=0.334;SAS_AF=0.2301;AA=A|||;VT=SNP;EX_TARGET
12	57620254	rs11612551	G	A	100	PASS	AC=819;AF=0.163538;AN=5008;NS=2504;DP=16544;EAS_AF=0.128;AMR_AF=0.33;AFR_AF=0.0499;EUR_AF=0.2594;SAS_AF=0.137;AA=G|||;VT=SNP
12	57622119	rs76758508	C	T	100	PASS	AC=1470;AF=0.29353;AN=5008;NS=2504;DP=17810;EAS_AF=0.4157;AMR_AF=0.415;AFR_AF=0.1589;EUR_AF=0.327;SAS_AF=0.229;AA=C|||;VT=SNP
12	57622492	rs11615783	T	A	100	PASS	AC=733;AF=0.146366;AN=5008;NS=2504;DP=14178;EAS_AF=0.128;AMR_AF=0.3242;AFR_AF=0.0174;EUR_AF=0.2565;SAS_AF=0.1002;AA=C|||;VT=SNP
12	57622821	rs7301155	G	A	100	PASS	AC=3327;AF=0.664337;AN=5008;NS=2504;DP=18306;EAS_AF=0.5813;AMR_AF=0.5749;AFR_AF=0.6899;EUR_AF=0.673;SAS_AF=0.7699;AA=G|||;VT=SNP
12	57623363	rs28365862	A	G	100	PASS	AC=460;AF=0.091853;AN=5008;NS=2504;DP=17456;EAS_AF=0.2163;AMR_AF=0.0749;AFR_AF=0.0424;EUR_AF=0.0616;SAS_AF=0.0736;AA=A|||;VT=SNP
12	57627074	rs2229717	G	T	100	PASS	AC=434;AF=0.0866613;AN=5008;NS=2504;DP=20268;EAS_AF=0.2272;AMR_AF=0.0591;AFR_AF=0.0371;EUR_AF=0.0507;SAS_AF=0.0654;AA=g|||;VT=SNP;EX_TARGET
12	57627717	rs34095989	G	A	100	PASS	AC=1393;AF=0.278155;AN=5008;NS=2504;DP=18001;EAS_AF=0.256;AMR_AF=0.281;AFR_AF=0.1498;EUR_AF=0.4016;SAS_AF=0.3456;AA=G|||;VT=SNP;EX_TARGET
12	57634698	rs3923885	T	G	100	PASS	AC=2091;AF=0.417532;AN=5008;NS=2504;DP=18968;EAS_AF=0.4484;AMR_AF=0.5533;AFR_AF=0.2247;EUR_AF=0.4175;SAS_AF=0.5501;AA=T|||;VT=SNP
12	57635059	rs11609986	G	A	100	PASS	AC=1908;AF=0.38099;AN=5008;NS=2504;DP=16787;EAS_AF=0.3165;AMR_AF=0.5014;AFR_AF=0.2224;EUR_AF=0.4125;SAS_AF=0.544;AA=C|||;VT=SNP
12	57635988	rs73338169	G	C	100	PASS	AC=575;AF=0.114816;AN=5008;NS=2504;DP=15592;EAS_AF=0.2103;AMR_AF=0.0677;AFR_AF=0.1384;EUR_AF=0.0517;SAS_AF=0.0828;AA=G|||;VT=SNP
12	57637593	rs3204635	G	A	100	PASS	AC=1257;AF=0.250998;AN=5008;NS=2504;DP=13346;EAS_AF=0.2232;AMR_AF=0.2075;AFR_AF=0.1475;EUR_AF=0.2545;SAS_AF=0.4468;AA=G|||;VT=SNP;EX_TARGET
12	57641340	rs7133915	T	C	100	PASS	AC=1361;AF=0.271765;AN=5008;NS=2504;DP=10039;EAS_AF=0.1984;AMR_AF=0.3256;AFR_AF=0.0598;EUR_AF=0.5139;SAS_AF=0.3466;AA=t|||;VT=SNP
12	57642231	rs112059089	G	A	100	PASS	AC=575;AF=0.114816;AN=5008;NS=2504;DP=15030;EAS_AF=0.2103;AMR_AF=0.0677;AFR_AF=0.1377;EUR_AF=0.0517;SAS_AF=0.0838;AA=G|||;VT=SNP
12	57643686	rs7976512	A	G	100	PASS	AC=1413;AF=0.282149;AN=5008;NS=2504;DP=17781;EAS_AF=0.3433;AMR_AF=0.2594;AFR_AF=0.1392;EUR_AF=0.2565;SAS_AF=0.455;AA=A|||;VT=SNP
12	57644767	rs10876968	G	T	100	PASS	AC=1424;AF=0.284345;AN=5008;NS=2504;DP=15121;EAS_AF=0.3403;AMR_AF=0.2594;AFR_AF=0.1505;EUR_AF=0.2565;SAS_AF=0.454;AA=G|||;VT=SNP
12	57645789	rs11172134	T	A	100	PASS	AC=657;AF=0.13119;AN=5008;NS=2504;DP=19832;EAS_AF=0.0962;AMR_AF=0.2925;AFR_AF=0.0802;EUR_AF=0.159;SAS_AF=0.093;AA=t|||;VT=SNP
12	57649840	rs4075325	C	T	100	PASS	AC=2085;AF=0.416334;AN=5008;NS=2504;DP=20612;EAS_AF=0.4405;AMR_AF=0.5533;AFR_AF=0.2284;EUR_AF=0.4155;SAS_AF=0.5491;AA=C|||;VT=SNP;EX_TARGET
12	57650897	rs74240697	C	T	100	PASS	AC=371;AF=0.0740815;AN=5008;NS=2504;DP=15459;EAS_AF=0.2083;AMR_AF=0.0461;AFR_AF=0.0068;EUR_AF=0.0427;SAS_AF=0.0787;AA=C|||;VT=SNP
12	57652963	rs6581131	G	A	100	PASS	AC=2086;AF=0.416534;AN=5008;NS=2504;DP=22117;EAS_AF=0.4415;AMR_AF=0.5533;AFR_AF=0.2292;EUR_AF=0.4155;SAS_AF=0.5481;AA=G|||;VT=SNP
12	57653582	rs7966846	A	C	100	PASS	AC=1430;AF=0.285543;AN=5008;NS=2504;DP=22139;EAS_AF=0.3482;AMR_AF=0.2579;AFR_AF=0.1498;EUR_AF=0.2565;SAS_AF=0.454;AA=A|||;VT=SNP
12	57656666	rs73338185	G	A	100	PASS	AC=524;AF=0.104633;AN=5008;NS=2504;DP=20197;EAS_AF=0.2093;AMR_AF=0.0548;AFR_AF=0.1082;EUR_AF=0.0507;SAS_AF=0.0828;AA=G|||;VT=SNP
12	57656705	rs11172139	A	C	100	PASS	AC=1606;AF=0.320687;AN=5008;NS=2504;DP=19526;EAS_AF=0.2917;AMR_AF=0.3473;AFR_AF=0.146;EUR_AF=0.5199;SAS_AF=0.363;AA=A|||;VT=SNP
12	57659706	rs11172140	A	C	100	PASS	AC=1375;AF=0.274561;AN=5008;NS=2504;DP=17606;EAS_AF=0.3472;AMR_AF=0.2421;AFR_AF=0.1467;EUR_AF=0.2227;SAS_AF=0.4489;AA=a|||;VT=SNP
12	57662563	rs10783818	T	C	100	PASS	AC=2259;AF=0.451078;AN=5008;NS=2504;DP=19786;EAS_AF=0.499;AMR_AF=0.5605;AFR_AF=0.3094;EUR_AF=0.4155;SAS_AF=0.5521;AA=C|||;VT=SNP
12	57664092	rs142981850	G	A	100	PASS	AC=370;AF=0.0738818;AN=5008;NS=2504;DP=18766;EAS_AF=0.2093;AMR_AF=0.0461;AFR_AF=0.0053;EUR_AF=0.0427;SAS_AF=0.0787;AA=G|||;VT=SNP
12	57664161	rs7358684	A	G	100	PASS	AC=2169;AF=0.433107;AN=5008;NS=2504;DP=18767;EAS_AF=0.4276;AMR_AF=0.5591;AFR_AF=0.2995;EUR_AF=0.4155;SAS_AF=0.5481;AA=A|||;VT=SNP
12	57666612	rs73338190	T	G	100	PASS	AC=526;AF=0.105032;AN=5008;NS=2504;DP=15355;EAS_AF=0.2093;AMR_AF=0.0548;AFR_AF=0.1089;EUR_AF=0.0507;SAS_AF=0.0838;AA=T|||;VT=SNP
12	57667261	rs10783819	G	C	100	PASS	AC=2170;AF=0.433307;AN=5008;NS=2504;DP=18548;EAS_AF=0.4276;AMR_AF=0.5605;AFR_AF=0.2995;EUR_AF=0.4155;SAS_AF=0.5481;AA=G|||;VT=SNP
12	57669972	rs12371805	G	A	100	PASS	AC=1373;AF=0.274161;AN=5008;NS=2504;DP=12056;EAS_AF=0.2917;AMR_AF=0.2723;AFR_AF=0.1407;EUR_AF=0.3678;SAS_AF=0.3415;AA=g|||;VT=SNP
12	57670593	rs60216001	C	T	100	PASS	AC=372;AF=0.0742812;AN=5008;NS=2504;DP=18255;EAS_AF=0.2093;AMR_AF=0.0461;AFR_AF=0.0068;EUR_AF=0.0427;SAS_AF=0.0787;AA=C|||;VT=SNP
12	57671303	rs10783820	C	A	100	PASS	AC=2110;AF=0.421326;AN=5008;NS=2504;DP=17375;EAS_AF=0.4276;AMR_AF=0.5576;AFR_AF=0.2557;EUR_AF=0.4155;SAS_AF=0.5481;AA=C|||;VT=SNP
12	57672511	rs73338194	T	C	100	PASS	AC=526;AF=0.105032;AN=5008;NS=2504;DP=21321;EAS_AF=0.2093;AMR_AF=0.0548;AFR_AF=0.1089;EUR_AF=0.0507;SAS_AF=0.0838;AA=T|||;VT=SNP
12	57672913	rs7135142	G	A	100	PASS	AC=2228;AF=0.444888;AN=5008;NS=2504;DP=16120;EAS_AF=0.499;AMR_AF=0.5562;AFR_AF=0.289;EUR_AF=0.4145;SAS_AF=0.5521;AA=A|||;VT=SNP
12	57676178	rs7302906	A	G	100	PASS	AC=1376;AF=0.27476;AN=5008;NS=2504;DP=20947;EAS_AF=0.3482;AMR_AF=0.2421;AFR_AF=0.1467;EUR_AF=0.2227;SAS_AF=0.4489;AA=A|||;VT=SNP
12	57676255	rs7133939	T	A	100	PASS	AC=2168;AF=0.432907;AN=5008;NS=2504;DP=18955;EAS_AF=0.4276;AMR_AF=0.5591;AFR_AF=0.2995;EUR_AF=0.4155;SAS_AF=0.547;AA=T|||;VT=SNP
12	57676788	rs56383506	T	C	100	PASS	AC=526;AF=0.105032;AN=5008;NS=2504;DP=19051;EAS_AF=0.2093;AMR_AF=0.0548;AFR_AF=0.1089;EUR_AF=0.0507;SAS_AF=0.0838;AA=T|||;VT=SNP
12	57679030	rs12227309	C	T	100	PASS	AC=1377;AF=0.27496;AN=5008;NS=2504;DP=18399;EAS_AF=0.3472;AMR_AF=0.2421;AFR_AF=0.1483;EUR_AF=0.2217;SAS_AF=0.4499;AA=C|||;VT=SNP
12	57679414	rs56205943	G	A	100	PASS	AC=694;AF=0.138578;AN=5008;NS=2504;DP=20862;EAS_AF=0.0794;AMR_AF=0.3112;AFR_AF=0.0809;EUR_AF=0.1928;SAS_AF=0.0992;AA=G|||;VT=SNP
12	57680101	rs11172142	T	A	100	PASS	AC=1379;AF=0.275359;AN=5008;NS=2504;DP=17737;EAS_AF=0.3482;AMR_AF=0.2421;AFR_AF=0.1483;EUR_AF=0.2227;SAS_AF=0.4499;AA=T|||;VT=SNP
12	57680532	rs7963352	A	G	100	PASS	AC=1377;AF=0.27496;AN=5008;NS=2504;DP=18141;EAS_AF=0.3482;AMR_AF=0.2421;AFR_AF=0.1467;EUR_AF=0.2227;SAS_AF=0.4499;AA=A|||;VT=SNP
12	57681122	rs7486863	G	A	100	PASS	AC=2150;AF=0.429313;AN=5008;NS=2504;DP=22433;EAS_AF=0.501;AMR_AF=0.4063;AFR_AF=0.2655;EUR_AF=0.5716;SAS_AF=0.4468;AA=G|||;VT=SNP
12	57682181	rs11172143	A	C	100	PASS	AC=2137;AF=0.426717;AN=5008;NS=2504;DP=13431;EAS_AF=0.378;AMR_AF=0.402;AFR_AF=0.4425;EUR_AF=0.5239;SAS_AF=0.3732;AA=a|||;VT=SNP
12	57682980	rs7488274	G	C	100	PASS	AC=526;AF=0.105032;AN=5008;NS=2504;DP=18332;EAS_AF=0.2093;AMR_AF=0.0548;AFR_AF=0.1089;EUR_AF=0.0507;SAS_AF=0.0838;AA=G|||;VT=SNP
12	57684943	rs12296766	A	G	100	PASS	AC=2153;AF=0.429912;AN=5008;NS=2504;DP=16860;EAS_AF=0.4276;AMR_AF=0.5576;AFR_AF=0.289;EUR_AF=0.4155;SAS_AF=0.547;AA=A|||;VT=SNP
12	57684978	rs12310220	C	T	100	PASS	AC=2095;AF=0.418331;AN=5008;NS=2504;DP=17429;EAS_AF=0.4276;AMR_AF=0.5562;AFR_AF=0.2451;EUR_AF=0.4155;SAS_AF=0.5481;AA=C|||;VT=SNP
12	57689688	rs7314266	G	A	100	PASS	AC=2245;AF=0.448283;AN=5008;NS=2504;DP=14144;EAS_AF=0.499;AMR_AF=0.5591;AFR_AF=0.2988;EUR_AF=0.4165;SAS_AF=0.5521;AA=A|||;VT=SNP
12	57692470	rs12313762	C	T	100	PASS	AC=699;AF=0.139577;AN=5008;NS=2504;DP=13074;EAS_AF=0.0794;AMR_AF=0.3112;AFR_AF=0.0855;EUR_AF=0.1928;SAS_AF=0.0982;AA=C|||;VT=SNP
12	57692612	rs11172145	G	A	100	PASS	AC=1492;AF=0.297923;AN=5008;NS=2504;DP=12507;EAS_AF=0.2133;AMR_AF=0.3429;AFR_AF=0.1354;EUR_AF=0.5149;SAS_AF=0.3497;AA=G|||;VT=SNP
12	57694370	rs10747777	T	A	100	PASS	AC=2110;AF=0.421326;AN=5008;NS=2504;DP=19059;EAS_AF=0.4276;AMR_AF=0.5576;AFR_AF=0.2557;EUR_AF=0.4155;SAS_AF=0.5481;AA=T|||;VT=SNP
12	57694418	rs10747778	C	G	100	PASS	AC=2169;AF=0.433107;AN=5008;NS=2504;DP=20702;EAS_AF=0.4276;AMR_AF=0.5591;AFR_AF=0.2995;EUR_AF=0.4155;SAS_AF=0.5481;AA=C|||;VT=SNP
12	57694732	rs10876971	T	A	100	PASS	AC=1380;AF=0.275559;AN=5008;NS=2504;DP=14416;EAS_AF=0.3482;AMR_AF=0.2421;AFR_AF=0.1483;EUR_AF=0.2227;SAS_AF=0.4509;AA=T|||;VT=SNP
12	57696556	rs7977908	A	G	100	PASS	AC=2245;AF=0.448283;AN=5008;NS=2504;DP=14472;EAS_AF=0.5;AMR_AF=0.5591;AFR_AF=0.2988;EUR_AF=0.4155;SAS_AF=0.5521;AA=G|||;VT=SNP
12	57696677	rs11172147	G	A	100	PASS	AC=695;AF=0.138778;AN=5008;NS=2504;DP=17785;EAS_AF=0.0804;AMR_AF=0.3112;AFR_AF=0.0817;EUR_AF=0.1928;SAS_AF=0.0982;AA=G|||;VT=SNP
12	57697949	rs7298418	A	G	100	PASS	AC=2244;AF=0.448083;AN=5008;NS=2504;DP=20161;EAS_AF=0.499;AMR_AF=0.5591;AFR_AF=0.2988;EUR_AF=0.4155;SAS_AF=0.5521;AA=G|||;VT=SNP
12	57698688	rs6581134	C	T	100	PASS	AC=2110;AF=0.421326;AN=5008;NS=2504;DP=16678;EAS_AF=0.4276;AMR_AF=0.5576;AFR_AF=0.2557;EUR_AF=0.4155;SAS_AF=0.5481;AA=C|||;VT=SNP
12	57701868	rs11172152	C	T	100	PASS	AC=1491;AF=0.297724;AN=5008;NS=2504;DP=10642;EAS_AF=0.2133;AMR_AF=0.3429;AFR_AF=0.1354;EUR_AF=0.5149;SAS_AF=0.3487;AA=C|||;VT=SNP
12	57703935	rs7139302	G	A	100	PASS	AC=1491;AF=0.297724;AN=5008;NS=2504;DP=17900;EAS_AF=0.2133;AMR_AF=0.3429;AFR_AF=0.1354;EUR_AF=0.5149;SAS_AF=0.3487;AA=G|||;VT=SNP
12	57705272	rs4760193	G	A	100	PASS	AC=2169;AF=0.433107;AN=5008;NS=2504;DP=14923;EAS_AF=0.4276;AMR_AF=0.5591;AFR_AF=0.2988;EUR_AF=0.4165;SAS_AF=0.5481;AA=G|||;VT=SNP
12	57705631	rs11172155	A	G	100	PASS	AC=1346;AF=0.26877;AN=5008;NS=2504;DP=19812;EAS_AF=0.3472;AMR_AF=0.2406;AFR_AF=0.1248;EUR_AF=0.2227;SAS_AF=0.4499;AA=A|||;VT=SNP
12	57705853	rs11172156	C	T	100	PASS	AC=2211;AF=0.441494;AN=5008;NS=2504;DP=21626;EAS_AF=0.501;AMR_AF=0.4063;AFR_AF=0.3116;EUR_AF=0.5716;SAS_AF=0.4468;AA=C|||;VT=SNP
12	57707800	rs4760192	C	T	100	PASS	AC=2167;AF=0.432708;AN=5008;NS=2504;DP=16453;EAS_AF=0.4286;AMR_AF=0.5576;AFR_AF=0.298;EUR_AF=0.4155;SAS_AF=0.5481;AA=C|||;VT=SNP
12	57707911	rs7133572	C	T	100	PASS	AC=1378;AF=0.27516;AN=5008;NS=2504;DP=16294;EAS_AF=0.3472;AMR_AF=0.2421;AFR_AF=0.1483;EUR_AF=0.2227;SAS_AF=0.4499;AA=C|||;VT=SNP
12	57711214	rs11172160	C	G	100	PASS	AC=2212;AF=0.441693;AN=5008;NS=2504;DP=16231;EAS_AF=0.501;AMR_AF=0.4078;AFR_AF=0.3116;EUR_AF=0.5716;SAS_AF=0.4468;AA=C|||;VT=SNP
12	57711511	rs6581135	G	A	100	PASS	AC=2110;AF=0.421326;AN=5008;NS=2504;DP=11284;EAS_AF=0.4276;AMR_AF=0.5576;AFR_AF=0.2557;EUR_AF=0.4155;SAS_AF=0.5481;AA=G|||;VT=SNP
12	57712230	rs11172161	G	A	100	PASS	AC=1491;AF=0.297724;AN=5008;NS=2504;DP=16386;EAS_AF=0.2133;AMR_AF=0.3429;AFR_AF=0.1354;EUR_AF=0.5149;SAS_AF=0.3487;AA=G|||;VT=SNP
12	57713141	rs7975026	G	A	100	PASS	AC=1496;AF=0.298722;AN=5008;NS=2504;DP=17831;EAS_AF=0.2123;AMR_AF=0.3429;AFR_AF=0.1377;EUR_AF=0.5149;SAS_AF=0.3517;AA=G|||;VT=SNP
12	57713604	rs7975634	G	A	100	PASS	AC=1491;AF=0.297724;AN=5008;NS=2504;DP=18071;EAS_AF=0.2133;AMR_AF=0.3429;AFR_AF=0.1354;EUR_AF=0.5149;SAS_AF=0.3487;AA=G|||;VT=SNP
12	57713658	rs7975347	A	C	100	PASS	AC=2171;AF=0.433506;AN=5008;NS=2504;DP=18362;EAS_AF=0.4276;AMR_AF=0.5591;AFR_AF=0.3011;EUR_AF=0.4155;SAS_AF=0.5481;AA=A|||;VT=SNP
12	57714142	rs35032945	A	C	100	PASS	AC=2121;AF=0.423522;AN=5008;NS=2504;DP=17237;EAS_AF=0.501;AMR_AF=0.4006;AFR_AF=0.2474;EUR_AF=0.5706;SAS_AF=0.4468;AA=A|||;VT=SNP
12	57714459	rs6581136	C	G	100	PASS	AC=2170;AF=0.433307;AN=5008;NS=2504;DP=18739;EAS_AF=0.4276;AMR_AF=0.5591;AFR_AF=0.2995;EUR_AF=0.4155;SAS_AF=0.5491;AA=G|||;VT=SNP
12	57714803	rs7484541	A	T	100	PASS	AC=574;AF=0.114617;AN=5008;NS=2504;DP=14191;EAS_AF=0.0764;AMR_AF=0.3055;AFR_AF=0.0113;EUR_AF=0.1889;SAS_AF=0.0818;AA=A|||;VT=SNP
12	57718965	rs11172163	G	A	100	PASS	AC=1492;AF=0.297923;AN=5008;NS=2504;DP=18046;EAS_AF=0.2133;AMR_AF=0.3444;AFR_AF=0.1354;EUR_AF=0.5149;SAS_AF=0.3487;AA=G|||;VT=SNP
12	57721416	rs11172165	C	T	100	PASS	AC=2168;AF=0.432907;AN=5008;NS=2504;DP=18341;EAS_AF=0.4276;AMR_AF=0.5591;AFR_AF=0.2988;EUR_AF=0.4155;SAS_AF=0.5481;AA=C|||;VT=SNP
12	57722820	rs76195886	A	G	100	PASS	AC=372;AF=0.0742812;AN=5008;NS=2504;DP=16621;EAS_AF=0.2093;AMR_AF=0.0461;AFR_AF=0.0068;EUR_AF=0.0427;SAS_AF=0.0787;AA=A|||;VT=SNP
12	57723474	rs11614077	C	T	100	PASS	AC=1194;AF=0.238419;AN=5008;NS=2504;DP=17434;EAS_AF=0.3482;AMR_AF=0.2219;AFR_AF=0.0189;EUR_AF=0.2227;SAS_AF=0.4499;AA=C|||;VT=SNP
12	57724274	rs4760357	G	C	100	PASS	AC=2169;AF=0.433107;AN=5008;NS=2504;DP=13853;EAS_AF=0.4276;AMR_AF=0.5591;AFR_AF=0.2988;EUR_AF=0.4165;SAS_AF=0.5481;AA=C|||;VT=SNP
12	57724941	rs4760356	T	C	100	PASS	AC=2110;AF=0.421326;AN=5008;NS=2504;DP=17288;EAS_AF=0.4276;AMR_AF=0.5576;AFR_AF=0.2557;EUR_AF=0.4155;SAS_AF=0.5481;AA=t|||;VT=SNP
12	57725197	rs4760355	G	A	100	PASS	AC=734;AF=0.146565;AN=5008;NS=2504;DP=17061;EAS_AF=0.0804;AMR_AF=0.317;AFR_AF=0.1074;EUR_AF=0.1938;SAS_AF=0.0982;AA=g|||;VT=SNP
12	57725629	rs36050407	G	A	100	PASS	AC=1378;AF=0.27516;AN=5008;NS=2504;DP=12912;EAS_AF=0.3482;AMR_AF=0.2406;AFR_AF=0.149;EUR_AF=0.2217;SAS_AF=0.4499;AA=G|||;VT=SNP
12	57727301	rs10876973	C	T	100	PASS	AC=1344;AF=0.268371;AN=5008;NS=2504;DP=15617;EAS_AF=0.3482;AMR_AF=0.2392;AFR_AF=0.1241;EUR_AF=0.2217;SAS_AF=0.4499;AA=C|||;VT=SNP
12	57728508	rs11172166	G	C	100	PASS	AC=1490;AF=0.297524;AN=5008;NS=2504;DP=18693;EAS_AF=0.2133;AMR_AF=0.3429;AFR_AF=0.1354;EUR_AF=0.5149;SAS_AF=0.3476;AA=G|||;VT=SNP
12	57728608	rs7398058	G	A	100	PASS	AC=2169;AF=0.433107;AN=5008;NS=2504;DP=16466;EAS_AF=0.4276;AMR_AF=0.5591;AFR_AF=0.2995;EUR_AF=0.4155;SAS_AF=0.5481;AA=G|||;VT=SNP
12	57728978	rs12812140	T	G	100	PASS	AC=2149;AF=0.429113;AN=5008;NS=2504;DP=14802;EAS_AF=0.501;AMR_AF=0.4063;AFR_AF=0.2648;EUR_AF=0.5716;SAS_AF=0.4468;AA=T|||;VT=SNP
12	57729889	rs7307059	C	T	100	PASS	AC=2169;AF=0.433107;AN=5008;NS=2504;DP=17399;EAS_AF=0.4276;AMR_AF=0.5591;AFR_AF=0.2995;EUR_AF=0.4155;SAS_AF=0.5481;AA=C|||;VT=SNP
12	57731009	rs4760348	A	G	100	PASS	AC=2244;AF=0.448083;AN=5008;NS=2504;DP=16703;EAS_AF=0.499;AMR_AF=0.5591;AFR_AF=0.2988;EUR_AF=0.4155;SAS_AF=0.5521;AA=G|||;VT=SNP
12	57732925	rs10876974	C	T	100	PASS	AC=1377;AF=0.27496;AN=5008;NS=2504;DP=14924;EAS_AF=0.3482;AMR_AF=0.2406;AFR_AF=0.1483;EUR_AF=0.2217;SAS_AF=0.4499;AA=C|||;VT=SNP
12	57733539	rs11172169	G	A	100	PASS	AC=2211;AF=0.441494;AN=5008;NS=2504;DP=16999;EAS_AF=0.501;AMR_AF=0.4063;AFR_AF=0.3116;EUR_AF=0.5716;SAS_AF=0.4468;AA=G|||;VT=SNP
12	57734892	rs11830804	C	A	100	PASS	AC=1375;AF=0.274561;AN=5008;NS=2504;DP=18930;EAS_AF=0.3462;AMR_AF=0.2406;AFR_AF=0.1483;EUR_AF=0.2217;SAS_AF=0.4499;AA=C|||;VT=SNP
12	57735045	rs11609805	G	A	100	PASS	AC=811;AF=0.161941;AN=5008;NS=2504;DP=18170;EAS_AF=0.0804;AMR_AF=0.317;AFR_AF=0.1074;EUR_AF=0.1948;SAS_AF=0.1759;AA=G|||;VT=SNP
12	57736138	rs11172170	T	A	100	PASS	AC=2170;AF=0.433307;AN=5008;NS=2504;DP=13805;EAS_AF=0.4276;AMR_AF=0.5605;AFR_AF=0.2995;EUR_AF=0.4155;SAS_AF=0.5481;AA=T|||;VT=SNP
12	57738600	rs79395356	T	G	100	PASS	AC=696;AF=0.138978;AN=5008;NS=2504;DP=18523;EAS_AF=0.0804;AMR_AF=0.3127;AFR_AF=0.0809;EUR_AF=0.1938;SAS_AF=0.0982;AA=T|||;VT=SNP
12	57739634	rs7309659	T	C	100	PASS	AC=2110;AF=0.421326;AN=5008;NS=2504;DP=14444;EAS_AF=0.4276;AMR_AF=0.5576;AFR_AF=0.2557;EUR_AF=0.4155;SAS_AF=0.5481;AA=T|||;VT=SNP
12	57744864	rs6581138	G	A	100	PASS	AC=1375;AF=0.274561;AN=5008;NS=2504;DP=19168;EAS_AF=0.3482;AMR_AF=0.2406;AFR_AF=0.1475;EUR_AF=0.2217;SAS_AF=0.4489;AA=G|||;VT=SNP
12	57744961	rs7133366	G	C	100	PASS	AC=2216;AF=0.442492;AN=5008;NS=2504;DP=19202;EAS_AF=0.5079;AMR_AF=0.562;AFR_AF=0.2572;EUR_AF=0.4215;SAS_AF=0.5624;AA=G|||;VT=SNP
12	57747311	rs6581139	T	C	100	PASS	AC=2163;AF=0.431909;AN=5008;NS=2504;DP=15364;EAS_AF=0.4276;AMR_AF=0.5591;AFR_AF=0.3056;EUR_AF=0.4155;SAS_AF=0.5337;AA=C|||;VT=SNP
12	57747418	rs11172176	A	C	100	PASS	AC=1486;AF=0.296725;AN=5008;NS=2504;DP=12650;EAS_AF=0.2133;AMR_AF=0.3429;AFR_AF=0.1316;EUR_AF=0.5149;SAS_AF=0.3487;AA=A|||;VT=SNP
12	57748968	rs11172177	C	T	100	PASS	AC=2225;AF=0.444289;AN=5008;NS=2504;DP=14579;EAS_AF=0.501;AMR_AF=0.4063;AFR_AF=0.3116;EUR_AF=0.5716;SAS_AF=0.4611;AA=C|||;VT=SNP
12	57750783	rs10783823	G	C	100	PASS	AC=2111;AF=0.421526;AN=5008;NS=2504;DP=10621;EAS_AF=0.4276;AMR_AF=0.5576;AFR_AF=0.2564;EUR_AF=0.4155;SAS_AF=0.5481;AA=g|||;VT=SNP
12	57751854	rs12313306	C	T	100	PASS	AC=693;AF=0.138379;AN=5008;NS=2504;DP=15823;EAS_AF=0.0794;AMR_AF=0.3098;AFR_AF=0.0809;EUR_AF=0.1938;SAS_AF=0.0982;AA=C|||;VT=SNP
12	57752177	rs4760308	C	T	100	PASS	AC=2246;AF=0.448482;AN=5008;NS=2504;DP=15932;EAS_AF=0.499;AMR_AF=0.5591;AFR_AF=0.3003;EUR_AF=0.4155;SAS_AF=0.5521;AA=T|||;VT=SNP
12	57754503	rs10876976	T	G	100	PASS	AC=2246;AF=0.448482;AN=5008;NS=2504;DP=18448;EAS_AF=0.499;AMR_AF=0.5591;AFR_AF=0.3003;EUR_AF=0.4155;SAS_AF=0.5521;AA=t|||;VT=SNP
12	57754599	rs10876977	G	A	100	PASS	AC=2111;AF=0.421526;AN=5008;NS=2504;DP=17862;EAS_AF=0.4276;AMR_AF=0.5576;AFR_AF=0.2564;EUR_AF=0.4155;SAS_AF=0.5481;AA=G|||;VT=SNP
12	57754701	rs73115907	G	A	100	PASS	AC=1381;AF=0.275759;AN=5008;NS=2504;DP=13816;EAS_AF=0.3492;AMR_AF=0.2435;AFR_AF=0.149;EUR_AF=0.2217;SAS_AF=0.4499;AA=G|||;VT=SNP
12	57754800	rs35058761	T	G	100	PASS	AC=1491;AF=0.297724;AN=5008;NS=2504;DP=10404;EAS_AF=0.2133;AMR_AF=0.3429;AFR_AF=0.1354;EUR_AF=0.5149;SAS_AF=0.3487;AA=T|||;VT=SNP
12	57756005	rs11172181	T	C	100	PASS	AC=696;AF=0.138978;AN=5008;NS=2504;DP=19265;EAS_AF=0.0813;AMR_AF=0.3098;AFR_AF=0.0809;EUR_AF=0.1948;SAS_AF=0.0982;AA=T|||;VT=SNP
12	57757387	rs6581140	A	C	100	PASS	AC=1492;AF=0.297923;AN=5008;NS=2504;DP=18131;EAS_AF=0.2123;AMR_AF=0.3429;AFR_AF=0.1369;EUR_AF=0.5149;SAS_AF=0.3487;AA=a|||;VT=SNP
12	57761103	rs4760228	A	C	100	PASS	AC=2111;AF=0.421526;AN=5008;NS=2504;DP=20010;EAS_AF=0.4276;AMR_AF=0.5576;AFR_AF=0.2564;EUR_AF=0.4155;SAS_AF=0.5481;AA=A|||;VT=SNP
12	57761777	rs4760236	A	G	100	PASS	AC=2170;AF=0.433307;AN=5008;NS=2504;DP=13340;EAS_AF=0.4276;AMR_AF=0.5591;AFR_AF=0.3003;EUR_AF=0.4155;SAS_AF=0.5481;AA=G|||;VT=SNP
12	57762560	rs512223	G	A	100	PASS	AC=2111;AF=0.421526;AN=5008;NS=2504;DP=18836;EAS_AF=0.4276;AMR_AF=0.5576;AFR_AF=0.2564;EUR_AF=0.4155;SAS_AF=0.5481;AA=G|||;VT=SNP
12	57763520	rs11172184	C	T	100	PASS	AC=1611;AF=0.321685;AN=5008;NS=2504;DP=16434;EAS_AF=0.2907;AMR_AF=0.3516;AFR_AF=0.146;EUR_AF=0.5229;SAS_AF=0.363;AA=C|||;VT=SNP
12	57765811	rs76522560	G	A	100	PASS	AC=499;AF=0.0996406;AN=5008;NS=2504;DP=17294;EAS_AF=0.2103;AMR_AF=0.0533;AFR_AF=0.0885;EUR_AF=0.0507;SAS_AF=0.0838;AA=G|||;VT=SNP
12	57766305	rs11172190	C	T	100	PASS	AC=2176;AF=0.434505;AN=5008;NS=2504;DP=18370;EAS_AF=0.5;AMR_AF=0.4078;AFR_AF=0.2897;EUR_AF=0.5676;SAS_AF=0.4448;AA=C|||;VT=SNP
12	57766392	rs4760254	G	C	100	PASS	AC=695;AF=0.138778;AN=5008;NS=2504;DP=19981;EAS_AF=0.0804;AMR_AF=0.3055;AFR_AF=0.084;EUR_AF=0.1909;SAS_AF=0.1012;AA=G|||;VT=SNP
12	57767214	rs12820078	G	A	100	PASS	AC=1374;AF=0.274361;AN=5008;NS=2504;DP=14328;EAS_AF=0.3472;AMR_AF=0.2435;AFR_AF=0.1475;EUR_AF=0.2217;SAS_AF=0.4468;AA=G|||;VT=SNP
12	57768295	rs11172191	T	A	100	PASS	AC=2212;AF=0.441693;AN=5008;NS=2504;DP=14220;EAS_AF=0.501;AMR_AF=0.4078;AFR_AF=0.3116;EUR_AF=0.5716;SAS_AF=0.4468;AA=T|||;VT=SNP
12	57769533	rs10876978	A	G	100	PASS	AC=2109;AF=0.421126;AN=5008;NS=2504;DP=13533;EAS_AF=0.4276;AMR_AF=0.5576;AFR_AF=0.2549;EUR_AF=0.4155;SAS_AF=0.5481;AA=A|||;VT=SNP
12	57770098	rs7971133	C	T	100	PASS	AC=697;AF=0.139177;AN=5008;NS=2504;DP=18983;EAS_AF=0.0804;AMR_AF=0.3098;AFR_AF=0.0809;EUR_AF=0.1938;SAS_AF=0.1012;AA=C|||;VT=SNP
12	57771153	rs4760278	C	A	100	PASS	AC=568;AF=0.113419;AN=5008;NS=2504;DP=16263;EAS_AF=0.0764;AMR_AF=0.2997;AFR_AF=0.0098;EUR_AF=0.1859;SAS_AF=0.0849;AA=C|||;VT=SNP
12	57771686	rs505479	C	T	100	PASS	AC=1373;AF=0.274161;AN=5008;NS=2504;DP=17578;EAS_AF=0.3472;AMR_AF=0.2435;AFR_AF=0.1475;EUR_AF=0.2217;SAS_AF=0.4458;AA=C|||;VT=SNP
12	57777755	rs34453452	G	A	100	PASS	AC=1492;AF=0.297923;AN=5008;NS=2504;DP=16906;EAS_AF=0.2133;AMR_AF=0.3429;AFR_AF=0.1354;EUR_AF=0.5159;SAS_AF=0.3487;AA=G|||;VT=SNP
12	57779821	rs4108243	A	G	100	PASS	AC=2240;AF=0.447284;AN=5008;NS=2504;DP=19376;EAS_AF=0.499;AMR_AF=0.5548;AFR_AF=0.3003;EUR_AF=0.4125;SAS_AF=0.5521;AA=G|||;VT=SNP
12	57780127	rs4760305	T	C	100	PASS	AC=2164;AF=0.432109;AN=5008;NS=2504;DP=12479;EAS_AF=0.4276;AMR_AF=0.5548;AFR_AF=0.3003;EUR_AF=0.4125;SAS_AF=0.5481;AA=C|||;VT=SNP
12	57780240	rs4760306	A	C	100	PASS	AC=2164;AF=0.432109;AN=5008;NS=2504;DP=14699;EAS_AF=0.4276;AMR_AF=0.5548;AFR_AF=0.3003;EUR_AF=0.4125;SAS_AF=0.5481;AA=C|||;VT=SNP
12	57780936	rs12315434	A	C	100	PASS	AC=568;AF=0.113419;AN=5008;NS=2504;DP=18721;EAS_AF=0.0754;AMR_AF=0.2997;AFR_AF=0.0098;EUR_AF=0.1859;SAS_AF=0.0859;AA=A|||;VT=SNP
12	57781218	rs492749	G	A	100	PASS	AC=2103;AF=0.419928;AN=5008;NS=2504;DP=16936;EAS_AF=0.4276;AMR_AF=0.5533;AFR_AF=0.2549;EUR_AF=0.4125;SAS_AF=0.5481;AA=G|||;VT=SNP
12	57781893	rs2122982	G	A	100	PASS	AC=692;AF=0.138179;AN=5008;NS=2504;DP=14469;EAS_AF=0.0804;AMR_AF=0.3055;AFR_AF=0.0817;EUR_AF=0.1909;SAS_AF=0.1012;AA=G|||;VT=SNP
12	57785501	rs10876980	C	T	100	PASS	AC=2150;AF=0.429313;AN=5008;NS=2504;DP=18279;EAS_AF=0.502;AMR_AF=0.4049;AFR_AF=0.2655;EUR_AF=0.5716;SAS_AF=0.4468;AA=C|||;VT=SNP
12	57789323	rs117605132	A	G	100	PASS	AC=369;AF=0.0736821;AN=5008;NS=2504;DP=14961;EAS_AF=0.2093;AMR_AF=0.0461;AFR_AF=0.0053;EUR_AF=0.0427;SAS_AF=0.0777;AA=A|||;VT=SNP
12	57789359	rs68147365	G	A	100	PASS	AC=761;AF=0.151957;AN=5008;NS=2504;DP=16550;EAS_AF=0.0645;AMR_AF=0.3141;AFR_AF=0.1528;EUR_AF=0.1938;SAS_AF=0.0828;AA=G|||;VT=SNP
12	57789960	rs7980310	C	T	100	PASS	AC=2169;AF=0.433107;AN=5008;NS=2504;DP=13591;EAS_AF=0.4276;AMR_AF=0.5576;AFR_AF=0.3003;EUR_AF=0.4155;SAS_AF=0.5481;AA=C|||;VT=SNP
12	57790425	rs11172197	G	A	100	PASS	AC=1491;AF=0.297724;AN=5008;NS=2504;DP=12320;EAS_AF=0.2133;AMR_AF=0.3429;AFR_AF=0.1354;EUR_AF=0.5149;SAS_AF=0.3487;AA=G|||;VT=SNP
12	57790803	rs78477939	G	A	100	PASS	AC=365;AF=0.0728834;AN=5008;NS=2504;DP=16934;EAS_AF=0.2044;AMR_AF=0.0461;AFR_AF=0.0068;EUR_AF=0.0427;SAS_AF=0.0767;AA=G|||;VT=SNP
12	57791176	rs491750	G	T	100	PASS	AC=2110;AF=0.421326;AN=5008;NS=2504;DP=17718;EAS_AF=0.4276;AMR_AF=0.5576;AFR_AF=0.2549;EUR_AF=0.4155;SAS_AF=0.5491;AA=G|||;VT=SNP
12	57791625	rs575153	A	G	100	PASS	AC=2109;AF=0.421126;AN=5008;NS=2504;DP=18167;EAS_AF=0.4276;AMR_AF=0.5576;AFR_AF=0.2549;EUR_AF=0.4145;SAS_AF=0.5491;AA=A|||;VT=SNP
12	57791833	rs7974833	T	C	100	PASS	AC=794;AF=0.158546;AN=5008;NS=2504;DP=13654;EAS_AF=0.0804;AMR_AF=0.3156;AFR_AF=0.1536;EUR_AF=0.1899;SAS_AF=0.1022;AA=C|||;VT=SNP
12	57791986	rs572198	C	T	100	PASS	AC=1329;AF=0.265375;AN=5008;NS=2504;DP=13238;EAS_AF=0.3244;AMR_AF=0.2421;AFR_AF=0.1309;EUR_AF=0.2227;SAS_AF=0.4468;AA=C|||;VT=SNP
12	57792182	rs60636710	T	C	100	PASS	AC=520;AF=0.103834;AN=5008;NS=2504;DP=17408;EAS_AF=0.2044;AMR_AF=0.0548;AFR_AF=0.1089;EUR_AF=0.0507;SAS_AF=0.0828;AA=T|||;VT=SNP
12	57792580	rs11613352	C	T	100	PASS	AC=699;AF=0.139577;AN=5008;NS=2504;DP=17130;EAS_AF=0.0813;AMR_AF=0.3098;AFR_AF=0.0809;EUR_AF=0.1938;SAS_AF=0.1022;AA=C|||;VT=SNP
12	57794724	rs501055	G	A	100	PASS	AC=1374;AF=0.274361;AN=5008;NS=2504;DP=17011;EAS_AF=0.3472;AMR_AF=0.2435;AFR_AF=0.1475;EUR_AF=0.2217;SAS_AF=0.4468;AA=G|||;VT=SNP
12	57800803	rs144957022	G	A	100	PASS	AC=375;AF=0.0748802;AN=5008;NS=2504;DP=16779;EAS_AF=0.2044;AMR_AF=0.0476;AFR_AF=0.0129;EUR_AF=0.0427;SAS_AF=0.0777;AA=G|||;VT=SNP
12	57806846	rs11172205	G	T	100	PASS	AC=2210;AF=0.441294;AN=5008;NS=2504;DP=17922;EAS_AF=0.502;AMR_AF=0.4063;AFR_AF=0.3101;EUR_AF=0.5716;SAS_AF=0.4468;AA=G|||;VT=SNP
12	57806855	rs519452	G	A	100	PASS	AC=1375;AF=0.274561;AN=5008;NS=2504;DP=18156;EAS_AF=0.3482;AMR_AF=0.2435;AFR_AF=0.1475;EUR_AF=0.2217;SAS_AF=0.4468;AA=G|||;VT=SNP
12	57807114	rs540730	T	C	100	PASS	AC=3761;AF=0.750998;AN=5008;NS=2504;DP=16877;EAS_AF=0.9216;AMR_AF=0.6571;AFR_AF=0.5295;EUR_AF=0.7932;SAS_AF=0.8978;AA=C|||;VT=SNP
12	57807855	rs67161907	C	G	100	PASS	AC=1498;AF=0.299121;AN=5008;NS=2504;DP=12282;EAS_AF=0.2202;AMR_AF=0.3429;AFR_AF=0.1354;EUR_AF=0.5149;SAS_AF=0.3487;AA=C|||;VT=SNP
12	57808191	rs7303542	T	C	100	PASS	AC=1376;AF=0.27476;AN=5008;NS=2504;DP=15496;EAS_AF=0.3482;AMR_AF=0.2435;AFR_AF=0.1475;EUR_AF=0.2227;SAS_AF=0.4468;AA=T|||;VT=SNP
12	57809456	rs1106766	C	T	100	PASS	AC=697;AF=0.139177;AN=5008;NS=2504;DP=18515;EAS_AF=0.0794;AMR_AF=0.3098;AFR_AF=0.0817;EUR_AF=0.1938;SAS_AF=0.1012;AA=C|||;VT=SNP
12	57810104	rs538548	T	C	100	PASS	AC=1374;AF=0.274361;AN=5008;NS=2504;DP=19674;EAS_AF=0.3472;AMR_AF=0.2435;AFR_AF=0.1475;EUR_AF=0.2217;SAS_AF=0.4468;AA=T|||;VT=SNP
12	57810254	rs537482	T	C	100	PASS	AC=2109;AF=0.421126;AN=5008;NS=2504;DP=20254;EAS_AF=0.4256;AMR_AF=0.5576;AFR_AF=0.2557;EUR_AF=0.4155;SAS_AF=0.5491;AA=T|||;VT=SNP
12	57811414	rs2063778	T	G	100	PASS	AC=2153;AF=0.429912;AN=5008;NS=2504;DP=19296;EAS_AF=0.503;AMR_AF=0.4063;AFR_AF=0.2663;EUR_AF=0.5716;SAS_AF=0.4468;AA=T|||;VT=SNP
12	57815272	rs7132367	C	T	100	PASS	AC=2107;AF=0.420727;AN=5008;NS=2504;DP=12733;EAS_AF=0.4246;AMR_AF=0.5576;AFR_AF=0.2557;EUR_AF=0.4155;SAS_AF=0.5481;AA=C|||;VT=SNP
12	57815675	rs11614506	T	C	100	PASS	AC=572;AF=0.114217;AN=5008;NS=2504;DP=16983;EAS_AF=0.0754;AMR_AF=0.3026;AFR_AF=0.0098;EUR_AF=0.1889;SAS_AF=0.0849;AA=T|||;VT=SNP
12	57815922	rs1798710	C	G	100	PASS	AC=2167;AF=0.432708;AN=5008;NS=2504;DP=13619;EAS_AF=0.4246;AMR_AF=0.5591;AFR_AF=0.3003;EUR_AF=0.4155;SAS_AF=0.5481;AA=G|||;VT=SNP
12	57816540	rs59470370	G	A	100	PASS	AC=524;AF=0.104633;AN=5008;NS=2504;DP=16344;EAS_AF=0.2054;AMR_AF=0.0548;AFR_AF=0.1097;EUR_AF=0.0517;SAS_AF=0.0838;AA=G|||;VT=SNP
12	57821082	rs55772485	T	A	100	PASS	AC=1719;AF=0.343251;AN=5008;NS=2504;DP=10948;EAS_AF=0.3681;AMR_AF=0.3501;AFR_AF=0.1581;EUR_AF=0.5249;SAS_AF=0.3763;AA=T|||;VT=SNP
12	57821487	rs28504983	G	A	100	PASS	AC=2170;AF=0.433307;AN=5008;NS=2504;DP=16664;EAS_AF=0.4256;AMR_AF=0.5591;AFR_AF=0.3018;EUR_AF=0.4155;SAS_AF=0.5481;AA=g|||;VT=SNP
12	57822616	rs12230111	G	A	100	PASS	AC=2117;AF=0.422724;AN=5008;NS=2504;DP=11654;EAS_AF=0.4246;AMR_AF=0.5591;AFR_AF=0.2572;EUR_AF=0.4205;SAS_AF=0.5501;AA=G|||;VT=SNP
12	57822799	rs11172211	C	G	100	PASS	AC=2255;AF=0.45028;AN=5008;NS=2504;DP=15952;EAS_AF=0.497;AMR_AF=0.5605;AFR_AF=0.3026;EUR_AF=0.4205;SAS_AF=0.5542;AA=G|||;VT=SNP
12	57823192	rs567895	C	T	100	PASS	AC=1381;AF=0.275759;AN=5008;NS=2504;DP=18058;EAS_AF=0.3423;AMR_AF=0.245;AFR_AF=0.1483;EUR_AF=0.2266;SAS_AF=0.4519;AA=C|||;VT=SNP
12	57823585	rs7964492	A	C	100	PASS	AC=698;AF=0.139377;AN=5008;NS=2504;DP=16249;EAS_AF=0.0764;AMR_AF=0.3112;AFR_AF=0.0847;EUR_AF=0.1948;SAS_AF=0.0992;AA=A|||;VT=SNP
12	57824165	rs487722	G	T	100	PASS	AC=1152;AF=0.230032;AN=5008;NS=2504;DP=11766;EAS_AF=0.3343;AMR_AF=0.2032;AFR_AF=0.0197;EUR_AF=0.1968;SAS_AF=0.4601;AA=G|||;VT=SNP
12	57825370	rs543410	C	T	100	PASS	AC=2091;AF=0.417532;AN=5008;NS=2504;DP=18293;EAS_AF=0.4077;AMR_AF=0.5605;AFR_AF=0.2526;EUR_AF=0.4205;SAS_AF=0.546;AA=C|||;VT=SNP
12	57826133	rs481196	A	G	100	PASS	AC=2218;AF=0.442891;AN=5008;NS=2504;DP=16159;EAS_AF=0.4821;AMR_AF=0.5634;AFR_AF=0.2874;EUR_AF=0.4205;SAS_AF=0.5501;AA=G|||;VT=SNP
12	57826639	rs12427027	C	T	100	PASS	AC=1523;AF=0.304113;AN=5008;NS=2504;DP=14634;EAS_AF=0.2431;AMR_AF=0.3401;AFR_AF=0.1362;EUR_AF=0.5139;SAS_AF=0.3528;AA=C|||;VT=SNP
12	57826982	rs73119306	A	G	100	PASS	AC=667;AF=0.133187;AN=5008;NS=2504;DP=15179;EAS_AF=0.0704;AMR_AF=0.3112;AFR_AF=0.0772;EUR_AF=0.1958;SAS_AF=0.0828;AA=A|||;VT=SNP
12	57827348	rs11172212	C	T	100	PASS	AC=1454;AF=0.290335;AN=5008;NS=2504;DP=13586;EAS_AF=0.2431;AMR_AF=0.3357;AFR_AF=0.0862;EUR_AF=0.5139;SAS_AF=0.3528;AA=C|||;VT=SNP
12	57829129	rs560048	C	T	100	PASS	AC=2048;AF=0.408946;AN=5008;NS=2504;DP=18896;EAS_AF=0.4077;AMR_AF=0.562;AFR_AF=0.2239;EUR_AF=0.4175;SAS_AF=0.5429;AA=C|||;VT=SNP
12	57829917	rs2943691	C	T	100	PASS	AC=1334;AF=0.266374;AN=5008;NS=2504;DP=12966;EAS_AF=0.3373;AMR_AF=0.245;AFR_AF=0.1127;EUR_AF=0.2227;SAS_AF=0.4611;AA=C|||;VT=SNP
12	57830823	rs75889771	A	C	100	PASS	AC=378;AF=0.0754792;AN=5008;NS=2504;DP=16895;EAS_AF=0.2153;AMR_AF=0.0447;AFR_AF=0.0068;EUR_AF=0.0427;SAS_AF=0.0798;AA=A|||;VT=SNP
12	57831181	rs10876983	G	T	100	PASS	AC=2048;AF=0.408946;AN=5008;NS=2504;DP=15290;EAS_AF=0.4077;AMR_AF=0.562;AFR_AF=0.2239;EUR_AF=0.4175;SAS_AF=0.5429;AA=G|||;VT=SNP
12	57831280	rs11172214	G	A	100	PASS	AC=2048;AF=0.408946;AN=5008;NS=2504;DP=12956;EAS_AF=0.4077;AMR_AF=0.562;AFR_AF=0.2239;EUR_AF=0.4175;SAS_AF=0.5429;AA=G|||;VT=SNP
12	57831984	rs533975	G	A	100	PASS	AC=2048;AF=0.408946;AN=5008;NS=2504;DP=20326;EAS_AF=0.4077;AMR_AF=0.562;AFR_AF=0.2239;EUR_AF=0.4175;SAS_AF=0.5429;AA=G|||;VT=SNP
12	57834427	rs12579911	T	C	100	PASS	AC=2300;AF=0.459265;AN=5008;NS=2504;DP=19071;EAS_AF=0.5179;AMR_AF=0.4049;AFR_AF=0.3631;EUR_AF=0.5706;SAS_AF=0.453;AA=T|||;VT=SNP
12	57834911	rs9738646	T	G	100	PASS	AC=1354;AF=0.270367;AN=5008;NS=2504;DP=17602;EAS_AF=0.3373;AMR_AF=0.2478;AFR_AF=0.1263;EUR_AF=0.2227;SAS_AF=0.4611;AA=T|||;VT=SNP
12	57835028	rs9738004	C	T	100	PASS	AC=2047;AF=0.408746;AN=5008;NS=2504;DP=15326;EAS_AF=0.4077;AMR_AF=0.5605;AFR_AF=0.2239;EUR_AF=0.4175;SAS_AF=0.5429;AA=T|||;VT=SNP
12	57835185	rs7297282	G	A	100	PASS	AC=1353;AF=0.270168;AN=5008;NS=2504;DP=10255;EAS_AF=0.3373;AMR_AF=0.2478;AFR_AF=0.1256;EUR_AF=0.2227;SAS_AF=0.4611;AA=G|||;VT=SNP
12	57835965	rs2943693	C	T	100	PASS	AC=1353;AF=0.270168;AN=5008;NS=2504;DP=22721;EAS_AF=0.3383;AMR_AF=0.2478;AFR_AF=0.1256;EUR_AF=0.2217;SAS_AF=0.4611;AA=T|||;VT=SNP
12	57836098	rs2943692	A	G	100	PASS	AC=1353;AF=0.270168;AN=5008;NS=2504;DP=20480;EAS_AF=0.3373;AMR_AF=0.2478;AFR_AF=0.1256;EUR_AF=0.2227;SAS_AF=0.4611;AA=A|||;VT=SNP
12	57837387	rs4760244	A	T	100	PASS	AC=2046;AF=0.408546;AN=5008;NS=2504;DP=15326;EAS_AF=0.4077;AMR_AF=0.562;AFR_AF=0.2231;EUR_AF=0.4165;SAS_AF=0.5429;AA=a|||;VT=SNP
12	57838150	rs12423654	T	C	100	PASS	AC=2126;AF=0.424521;AN=5008;NS=2504;DP=15721;EAS_AF=0.4821;AMR_AF=0.562;AFR_AF=0.2231;EUR_AF=0.4175;SAS_AF=0.547;AA=C|||;VT=SNP
12	57839173	rs61352607	G	T	100	PASS	AC=660;AF=0.131789;AN=5008;NS=2504;DP=18596;EAS_AF=0.0675;AMR_AF=0.3098;AFR_AF=0.0772;EUR_AF=0.1948;SAS_AF=0.0808;AA=G|||;VT=SNP
12	57840308	rs568793	A	C	100	PASS	AC=2049;AF=0.409145;AN=5008;NS=2504;DP=11216;EAS_AF=0.4087;AMR_AF=0.562;AFR_AF=0.2231;EUR_AF=0.4185;SAS_AF=0.5429;AA=A|||;VT=SNP
12	57841049	rs1965285	C	A	100	PASS	AC=538;AF=0.107428;AN=5008;NS=2504;DP=18125;EAS_AF=0.2133;AMR_AF=0.0562;AFR_AF=0.1142;EUR_AF=0.0507;SAS_AF=0.0838;AA=C|||;VT=SNP
12	57841133	rs1284252	G	A	100	PASS	AC=2050;AF=0.409345;AN=5008;NS=2504;DP=15083;EAS_AF=0.4097;AMR_AF=0.562;AFR_AF=0.2231;EUR_AF=0.4185;SAS_AF=0.5429;AA=A|||;VT=SNP
12	57841863	rs11172222	G	A	100	PASS	AC=2190;AF=0.4373;AN=5008;NS=2504;DP=9417;EAS_AF=0.5159;AMR_AF=0.402;AFR_AF=0.2844;EUR_AF=0.5696;SAS_AF=0.4519;AA=G|||;VT=SNP
12	57843711	rs2229357	G	A	100	PASS	AC=661;AF=0.131989;AN=5008;NS=2504;DP=19277;EAS_AF=0.0675;AMR_AF=0.3098;AFR_AF=0.0779;EUR_AF=0.1948;SAS_AF=0.0808;AA=G|||;VT=SNP;EX_TARGET
12	57844049	rs3741414	C	T	100	PASS	AC=660;AF=0.131789;AN=5008;NS=2504;DP=20728;EAS_AF=0.0675;AMR_AF=0.3098;AFR_AF=0.0772;EUR_AF=0.1948;SAS_AF=0.0808;AA=c|||;VT=SNP
12	57845706	rs2280139	G	A	100	PASS	AC=2194;AF=0.438099;AN=5008;NS=2504;DP=15652;EAS_AF=0.5179;AMR_AF=0.4049;AFR_AF=0.2852;EUR_AF=0.5686;SAS_AF=0.4519;AA=G|||;VT=SNP
12	57847937	rs76149603	C	T	100	PASS	AC=517;AF=0.103235;AN=5008;NS=2504;DP=13985;EAS_AF=0.2143;AMR_AF=0.0504;AFR_AF=0.0998;EUR_AF=0.0507;SAS_AF=0.0849;AA=C|||;VT=SNP
12	57847938	rs703845	G	A	100	PASS	AC=2037;AF=0.406749;AN=5008;NS=2504;DP=13993;EAS_AF=0.6091;AMR_AF=0.3084;AFR_AF=0.298;EUR_AF=0.2763;SAS_AF=0.5491;AA=g|||;VT=SNP
12	57848568	rs11172224	T	C	100	PASS	AC=200;AF=0.0399361;AN=5008;NS=2504;DP=15377;EAS_AF=0.0238;AMR_AF=0.1585;AFR_AF=0.0015;EUR_AF=0.0308;SAS_AF=0.0337;AA=T|||;VT=SNP
12	57848639	rs3809114	G	A	100	PASS	AC=1795;AF=0.358427;AN=5008;NS=2504;DP=16964;EAS_AF=0.2986;AMR_AF=0.4164;AFR_AF=0.202;EUR_AF=0.5328;SAS_AF=0.411;AA=A|||;VT=SNP
12	57848708	rs3809113	C	G	100	PASS	AC=2080;AF=0.415335;AN=5008;NS=2504;DP=17720;EAS_AF=0.3085;AMR_AF=0.5072;AFR_AF=0.2095;EUR_AF=0.7078;SAS_AF=0.4376;AA=C|||;VT=SNP
12	57849768	rs507562	C	G	100	PASS	AC=1879;AF=0.3752;AN=5008;NS=2504;DP=17757;EAS_AF=0.3313;AMR_AF=0.2867;AFR_AF=0.5;EUR_AF=0.2356;SAS_AF=0.4581;AA=C|||;VT=SNP
12	57851182	rs473465	G	A	100	PASS	AC=1761;AF=0.351637;AN=5008;NS=2504;DP=18491;EAS_AF=0.3165;AMR_AF=0.2752;AFR_AF=0.4342;EUR_AF=0.2356;SAS_AF=0.4499;AA=G|||;VT=SNP
12	57853153	rs2242578	G	C	100	PASS	AC=2630;AF=0.52516;AN=5008;NS=2504;DP=16209;EAS_AF=0.4861;AMR_AF=0.5346;AFR_AF=0.4766;EUR_AF=0.66;SAS_AF=0.4857;AA=G|||;VT=SNP
12	57853335	rs55852335	A	G	100	PASS	AC=326;AF=0.0650958;AN=5008;NS=2504;DP=14882;EAS_AF=0.1548;AMR_AF=0.0346;AFR_AF=0.0386;EUR_AF=0.0437;SAS_AF=0.0521;AA=A|||;VT=SNP
12	57854283	rs10783826	T	G	100	PASS	AC=2814;AF=0.561901;AN=5008;NS=2504;DP=12380;EAS_AF=0.4018;AMR_AF=0.4741;AFR_AF=0.6808;EUR_AF=0.6879;SAS_AF=0.499;AA=G|||;VT=SNP
12	57854311	rs10783827	G	T	100	PASS	AC=2609;AF=0.520966;AN=5008;NS=2504;DP=11873;EAS_AF=0.2956;AMR_AF=0.4697;AFR_AF=0.6195;EUR_AF=0.6799;SAS_AF=0.4928;AA=G|||;VT=SNP
12	57855180	rs4760255	G	A	100	PASS	AC=2282;AF=0.455671;AN=5008;NS=2504;DP=12664;EAS_AF=0.3065;AMR_AF=0.428;AFR_AF=0.4319;EUR_AF=0.664;SAS_AF=0.4468;AA=G|||;VT=SNP
12	57856014	rs3825077	C	T	100	PASS	AC=1834;AF=0.366214;AN=5008;NS=2504;DP=11541;EAS_AF=0.3056;AMR_AF=0.3919;AFR_AF=0.1589;EUR_AF=0.6402;SAS_AF=0.409;AA=C|||;VT=SNP
12	57856667	rs10876986	G	C	100	PASS	AC=1833;AF=0.366014;AN=5008;NS=2504;DP=14924;EAS_AF=0.3046;AMR_AF=0.3948;AFR_AF=0.1581;EUR_AF=0.6402;SAS_AF=0.408;AA=G|||;VT=SNP
12	57856776	rs4760148	C	G	100	PASS	AC=2026;AF=0.404553;AN=5008;NS=2504;DP=19895;EAS_AF=0.3046;AMR_AF=0.4207;AFR_AF=0.2398;EUR_AF=0.668;SAS_AF=0.4479;AA=G|||;VT=SNP
12	57856933	rs3782126	C	T	100	PASS	AC=2028;AF=0.404952;AN=5008;NS=2504;DP=17669;EAS_AF=0.3046;AMR_AF=0.4207;AFR_AF=0.2413;EUR_AF=0.668;SAS_AF=0.4479;AA=C|||;VT=SNP
12	57857000	rs3782125	G	A	100	PASS	AC=1844;AF=0.368211;AN=5008;NS=2504;DP=17931;EAS_AF=0.3046;AMR_AF=0.3991;AFR_AF=0.1626;EUR_AF=0.6412;SAS_AF=0.409;AA=G|||;VT=SNP
12	57857354	rs10876987	T	C	100	PASS	AC=2858;AF=0.570687;AN=5008;NS=2504;DP=18040;EAS_AF=0.3978;AMR_AF=0.4798;AFR_AF=0.7103;EUR_AF=0.6928;SAS_AF=0.499;AA=C|||;VT=SNP
12	57858414	rs3817475	A	G	100	PASS	AC=1829;AF=0.365216;AN=5008;NS=2504;DP=20344;EAS_AF=0.3056;AMR_AF=0.3934;AFR_AF=0.1611;EUR_AF=0.6262;SAS_AF=0.4141;AA=A|||;VT=SNP;EX_TARGET
12	57858835	rs3817474	G	A	100	PASS	AC=1818;AF=0.363019;AN=5008;NS=2504;DP=19409;EAS_AF=0.3046;AMR_AF=0.3934;AFR_AF=0.1611;EUR_AF=0.6233;SAS_AF=0.407;AA=G|||;VT=SNP;EX_TARGET
12	57859431	rs2228225	G	A	100	PASS	AC=1818;AF=0.363019;AN=5008;NS=2504;DP=20121;EAS_AF=0.3046;AMR_AF=0.3934;AFR_AF=0.1611;EUR_AF=0.6233;SAS_AF=0.407;AA=G|||;VT=SNP;EX_TARGET
12	57859932	rs2292657	G	A	100	PASS	AC=1913;AF=0.381989;AN=5008;NS=2504;DP=22038;EAS_AF=0.3968;AMR_AF=0.3919;AFR_AF=0.1604;EUR_AF=0.6233;SAS_AF=0.411;AA=G|||;VT=SNP
12	57860665	rs7309467	C	T	100	PASS	AC=1819;AF=0.363219;AN=5008;NS=2504;DP=16369;EAS_AF=0.3046;AMR_AF=0.3934;AFR_AF=0.1619;EUR_AF=0.6233;SAS_AF=0.407;AA=C|||;VT=SNP
12	57860826	rs4760259	T	C	100	PASS	AC=2804;AF=0.559904;AN=5008;NS=2504;DP=17079;EAS_AF=0.3512;AMR_AF=0.464;AFR_AF=0.7269;EUR_AF=0.671;SAS_AF=0.5031;AA=C|||;VT=SNP
12	57861484	rs10783828	A	G	100	PASS	AC=2853;AF=0.569688;AN=5008;NS=2504;DP=20076;EAS_AF=0.3958;AMR_AF=0.4683;AFR_AF=0.7254;EUR_AF=0.672;SAS_AF=0.5051;AA=G|||;VT=SNP
12	57865321	rs2228224	G	A	100	PASS	AC=1823;AF=0.364018;AN=5008;NS=2504;DP=16722;EAS_AF=0.3036;AMR_AF=0.3934;AFR_AF=0.1626;EUR_AF=0.6252;SAS_AF=0.409;AA=G|||;VT=SNP;EX_TARGET
12	57865821	rs2228226	G	C	100	PASS	AC=2936;AF=0.586262;AN=5008;NS=2504;DP=19363;EAS_AF=0.3958;AMR_AF=0.4755;AFR_AF=0.7882;EUR_AF=0.674;SAS_AF=0.498;AA=C|||;VT=SNP;EX_TARGET
12	57869447	rs2277318	T	C	100	PASS	AC=2859;AF=0.570887;AN=5008;NS=2504;DP=13389;EAS_AF=0.3988;AMR_AF=0.4712;AFR_AF=0.7254;EUR_AF=0.672;SAS_AF=0.5061;AA=C|||;VT=SNP;EX_TARGET
12	57869476	rs2277317	G	A	100	PASS	AC=2945;AF=0.588059;AN=5008;NS=2504;DP=13731;EAS_AF=0.3988;AMR_AF=0.4769;AFR_AF=0.7874;EUR_AF=0.672;SAS_AF=0.5061;AA=A|||;VT=SNP
12	57869486	rs2277316	A	G	100	PASS	AC=2947;AF=0.588458;AN=5008;NS=2504;DP=13816;EAS_AF=0.3998;AMR_AF=0.4769;AFR_AF=0.7874;EUR_AF=0.673;SAS_AF=0.5061;AA=g|||;VT=SNP
12	57869582	rs2277315	T	C	100	PASS	AC=2958;AF=0.590655;AN=5008;NS=2504;DP=12653;EAS_AF=0.3978;AMR_AF=0.4769;AFR_AF=0.7973;EUR_AF=0.673;SAS_AF=0.5061;AA=C|||;VT=SNP;EX_TARGET
12	57870121	rs486699	A	C	100	PASS	AC=4344;AF=0.867412;AN=5008;NS=2504;DP=15466;EAS_AF=0.8532;AMR_AF=0.7896;AFR_AF=0.8124;EUR_AF=0.9344;SAS_AF=0.9427;AA=C|||;VT=SNP;EX_TARGET
12	57870155	rs11544238	A	C	100	PASS	AC=1854;AF=0.370208;AN=5008;NS=2504;DP=15834;EAS_AF=0.3254;AMR_AF=0.3919;AFR_AF=0.1271;EUR_AF=0.6243;SAS_AF=0.4683;AA=A|||;VT=SNP;EX_TARGET
12	57870648	rs512490	A	G	100	PASS	AC=4240;AF=0.846645;AN=5008;NS=2504;DP=13287;EAS_AF=0.8611;AMR_AF=0.8055;AFR_AF=0.6823;EUR_AF=0.9642;SAS_AF=0.9622;AA=A|||;VT=SNP;EX_TARGET
12	57871555	rs3825080	A	G	100	PASS	AC=3059;AF=0.610823;AN=5008;NS=2504;DP=14825;EAS_AF=0.7123;AMR_AF=0.7795;AFR_AF=0.1528;EUR_AF=0.7922;SAS_AF=0.819;AA=A|||;VT=SNP
12	57872720	rs542278	G	A	100	PASS	AC=955;AF=0.190695;AN=5008;NS=2504;DP=18858;EAS_AF=0.2589;AMR_AF=0.1268;AFR_AF=0.2118;EUR_AF=0.161;SAS_AF=0.1677;AA=G|||;VT=SNP
12	57873042	rs33927108	T	C	100	PASS	AC=314;AF=0.0626997;AN=5008;NS=2504;DP=19106;EAS_AF=0.1171;AMR_AF=0.072;AFR_AF=0.0061;EUR_AF=0.0765;SAS_AF=0.0624;AA=T|||;VT=SNP;EX_TARGET
12	57873498	rs79948748	T	G	100	PASS	AC=263;AF=0.052516;AN=5008;NS=2504;DP=19690;EAS_AF=0.1419;AMR_AF=0.0346;AFR_AF=0.0076;EUR_AF=0.0398;SAS_AF=0.047;AA=T|||;VT=SNP
12	57874906	rs569251	A	T	100	PASS	AC=980;AF=0.195687;AN=5008;NS=2504;DP=19979;EAS_AF=0.2619;AMR_AF=0.1297;AFR_AF=0.2262;EUR_AF=0.162;SAS_AF=0.1677;AA=A|||;VT=SNP
12	57875228	rs472895	G	C	100	PASS	AC=980;AF=0.195687;AN=5008;NS=2504;DP=18131;EAS_AF=0.2619;AMR_AF=0.1297;AFR_AF=0.2262;EUR_AF=0.162;SAS_AF=0.1677;AA=G|||;VT=SNP
12	57877156	rs511752	T	C	100	PASS	AC=1048;AF=0.209265;AN=5008;NS=2504;DP=22263;EAS_AF=0.2629;AMR_AF=0.1383;AFR_AF=0.2685;EUR_AF=0.166;SAS_AF=0.1687;AA=T|||;VT=SNP
12	57879092	rs10876988	G	A	100	PASS	AC=1837;AF=0.366813;AN=5008;NS=2504;DP=13929;EAS_AF=0.4038;AMR_AF=0.451;AFR_AF=0.1241;EUR_AF=0.6074;SAS_AF=0.3497;AA=G|||;VT=SNP
12	57879448	rs1617201	T	G	100	PASS	AC=986;AF=0.196885;AN=5008;NS=2504;DP=18699;EAS_AF=0.2619;AMR_AF=0.134;AFR_AF=0.2262;EUR_AF=0.165;SAS_AF=0.1677;AA=T|||;VT=SNP
12	57879449	rs1617196	T	C	100	PASS	AC=1152;AF=0.230032;AN=5008;NS=2504;DP=18643;EAS_AF=0.3522;AMR_AF=0.1383;AFR_AF=0.2769;EUR_AF=0.165;SAS_AF=0.1728;AA=C|||;VT=SNP
12	57881363	rs1284606	G	A	100	PASS	AC=1147;AF=0.229034;AN=5008;NS=2504;DP=15016;EAS_AF=0.3512;AMR_AF=0.1383;AFR_AF=0.2769;EUR_AF=0.161;SAS_AF=0.1728;AA=G|||;VT=SNP
12	57882094	rs508904	A	G	100	PASS	AC=962;AF=0.192093;AN=5008;NS=2504;DP=18693;EAS_AF=0.245;AMR_AF=0.1326;AFR_AF=0.2247;EUR_AF=0.161;SAS_AF=0.1677;AA=A|||;VT=SNP
12	57882776	rs55727879	T	A	100	PASS	AC=63;AF=0.0125799;AN=5008;NS=2504;DP=21203;EAS_AF=0.002;AMR_AF=0.0231;AFR_AF=0.0015;EUR_AF=0.0378;SAS_AF=0.0051;AA=T|||;VT=SNP
12	57883801	rs899653	G	A	100	PASS	AC=3142;AF=0.627396;AN=5008;NS=2504;DP=19168;EAS_AF=0.7232;AMR_AF=0.8055;AFR_AF=0.1702;EUR_AF=0.835;SAS_AF=0.8067;AA=G|||;VT=SNP
12	57886609	rs2672571	A	G	100	PASS	AC=1070;AF=0.213658;AN=5008;NS=2504;DP=18730;EAS_AF=0.2768;AMR_AF=0.1398;AFR_AF=0.2731;EUR_AF=0.167;SAS_AF=0.1687;AA=G|||;VT=SNP
12	57889228	rs2620677	C	T	100	PASS	AC=1026;AF=0.204872;AN=5008;NS=2504;DP=10925;EAS_AF=0.246;AMR_AF=0.1398;AFR_AF=0.2648;EUR_AF=0.165;SAS_AF=0.1687;AA=c|||;VT=SNP
12	57889590	rs474544	C	T	100	PASS	AC=962;AF=0.192093;AN=5008;NS=2504;DP=16919;EAS_AF=0.246;AMR_AF=0.134;AFR_AF=0.2201;EUR_AF=0.165;SAS_AF=0.1677;AA=c|||;VT=SNP
12	57889920	rs796546	T	C	100	PASS	AC=1069;AF=0.213458;AN=5008;NS=2504;DP=15970;EAS_AF=0.2768;AMR_AF=0.1398;AFR_AF=0.2731;EUR_AF=0.165;SAS_AF=0.1697;AA=T|||;VT=SNP
12	57890319	rs4760273	T	C	100	PASS	AC=3135;AF=0.625998;AN=5008;NS=2504;DP=18259;EAS_AF=0.7232;AMR_AF=0.804;AFR_AF=0.1679;EUR_AF=0.831;SAS_AF=0.8078;AA=T|||;VT=SNP
12	57891496	rs496245	C	G	100	PASS	AC=963;AF=0.192292;AN=5008;NS=2504;DP=22317;EAS_AF=0.247;AMR_AF=0.134;AFR_AF=0.2201;EUR_AF=0.165;SAS_AF=0.1677;AA=C|||;VT=SNP
12	57892799	rs776038	G	T	100	PASS	AC=1058;AF=0.211262;AN=5008;NS=2504;DP=17405;EAS_AF=0.2768;AMR_AF=0.1398;AFR_AF=0.2648;EUR_AF=0.165;SAS_AF=0.1697;AA=G|||;VT=SNP
12	57892849	rs1709874	C	T	100	PASS	AC=1069;AF=0.213458;AN=5008;NS=2504;DP=12555;EAS_AF=0.2768;AMR_AF=0.1398;AFR_AF=0.2731;EUR_AF=0.165;SAS_AF=0.1697;AA=C|||;VT=SNP
12	57893619	rs776039	A	G	100	PASS	AC=1070;AF=0.213658;AN=5008;NS=2504;DP=15889;EAS_AF=0.2768;AMR_AF=0.1398;AFR_AF=0.2731;EUR_AF=0.165;SAS_AF=0.1708;AA=T|||;VT=SNP
12	57896453	rs1299737	C	T	100	PASS	AC=1070;AF=0.213658;AN=5008;NS=2504;DP=12363;EAS_AF=0.2778;AMR_AF=0.1398;AFR_AF=0.2731;EUR_AF=0.165;SAS_AF=0.1697;AA=C|||;VT=SNP
12	57897274	rs2928382	C	T	100	PASS	AC=1070;AF=0.213658;AN=5008;NS=2504;DP=19033;EAS_AF=0.2778;AMR_AF=0.1398;AFR_AF=0.2731;EUR_AF=0.165;SAS_AF=0.1697;AA=C|||;VT=SNP
12	57897295	rs2943696	C	T	100	PASS	AC=962;AF=0.192093;AN=5008;NS=2504;DP=17658;EAS_AF=0.246;AMR_AF=0.134;AFR_AF=0.2201;EUR_AF=0.165;SAS_AF=0.1677;AA=C|||;VT=SNP
12	57898635	rs1669294	T	C	100	PASS	AC=1071;AF=0.213858;AN=5008;NS=2504;DP=15980;EAS_AF=0.2778;AMR_AF=0.1398;AFR_AF=0.2738;EUR_AF=0.165;SAS_AF=0.1697;AA=C|||;VT=SNP
12	57899106	rs9737891	G	A	100	PASS	AC=3938;AF=0.786342;AN=5008;NS=2504;DP=18341;EAS_AF=0.7222;AMR_AF=0.8602;AFR_AF=0.7269;EUR_AF=0.835;SAS_AF=0.8303;AA=G|||;VT=SNP
12	57900341	rs1678537	G	A	100	PASS	AC=962;AF=0.192093;AN=5008;NS=2504;DP=18367;EAS_AF=0.246;AMR_AF=0.134;AFR_AF=0.2201;EUR_AF=0.165;SAS_AF=0.1677;AA=G|||;VT=SNP
12	57902253	rs1629410	C	G	100	PASS	AC=1148;AF=0.229233;AN=5008;NS=2504;DP=16033;EAS_AF=0.3522;AMR_AF=0.1398;AFR_AF=0.2731;EUR_AF=0.165;SAS_AF=0.1728;AA=c|||;VT=SNP
12	57903083	rs1709871	T	G	100	PASS	AC=1003;AF=0.20028;AN=5008;NS=2504;DP=19888;EAS_AF=0.246;AMR_AF=0.1398;AFR_AF=0.2474;EUR_AF=0.165;SAS_AF=0.1687;AA=T|||;VT=SNP
12	57904170	rs1284465	G	A	100	PASS	AC=962;AF=0.192093;AN=5008;NS=2504;DP=15292;EAS_AF=0.246;AMR_AF=0.134;AFR_AF=0.2201;EUR_AF=0.165;SAS_AF=0.1677;AA=G|||;VT=SNP
12	57905286	rs12425095	G	A	100	PASS	AC=679;AF=0.135583;AN=5008;NS=2504;DP=19641;EAS_AF=0.0347;AMR_AF=0.2752;AFR_AF=0.0113;EUR_AF=0.1978;SAS_AF=0.2444;AA=G|||;VT=SNP
12	57905349	rs747340	G	C	100	PASS	AC=1026;AF=0.204872;AN=5008;NS=2504;DP=21448;EAS_AF=0.246;AMR_AF=0.1398;AFR_AF=0.2648;EUR_AF=0.165;SAS_AF=0.1687;AA=G|||;VT=SNP
12	57907769	rs79791981	C	G	100	PASS	AC=238;AF=0.047524;AN=5008;NS=2504;DP=11132;EAS_AF=0.126;AMR_AF=0.036;AFR_AF=0.0076;EUR_AF=0.0318;SAS_AF=0.045;AA=C|||;VT=SNP
12	57911160	rs697221	G	A	100	PASS	AC=1009;AF=0.201478;AN=5008;NS=2504;DP=21716;EAS_AF=0.245;AMR_AF=0.1398;AFR_AF=0.2421;EUR_AF=0.175;SAS_AF=0.1728;AA=G|||;VT=SNP;EX_TARGET
12	57911468	rs703835	A	G	100	PASS	AC=1100;AF=0.219649;AN=5008;NS=2504;DP=18622;EAS_AF=0.2768;AMR_AF=0.1412;AFR_AF=0.2852;EUR_AF=0.175;SAS_AF=0.1738;AA=G|||;VT=SNP
12	57912556	rs703836	T	C	100	PASS	AC=1180;AF=0.235623;AN=5008;NS=2504;DP=18890;EAS_AF=0.3522;AMR_AF=0.1412;AFR_AF=0.2859;EUR_AF=0.175;SAS_AF=0.1769;AA=C|||;VT=SNP
12	57915807	rs3847699	C	G	100	PASS	AC=3139;AF=0.626797;AN=5008;NS=2504;DP=22066;EAS_AF=0.7242;AMR_AF=0.804;AFR_AF=0.1641;EUR_AF=0.8231;SAS_AF=0.8241;AA=C|||;VT=SNP
12	57916042	rs1148557	C	T	100	PASS	AC=1056;AF=0.210863;AN=5008;NS=2504;DP=17609;EAS_AF=0.2758;AMR_AF=0.1398;AFR_AF=0.2526;EUR_AF=0.175;SAS_AF=0.1748;AA=T|||;VT=SNP
12	57918634	rs1148555	A	G	100	PASS	AC=941;AF=0.187899;AN=5008;NS=2504;DP=19108;EAS_AF=0.245;AMR_AF=0.1326;AFR_AF=0.1974;EUR_AF=0.173;SAS_AF=0.1708;AA=A|||;VT=SNP
12	57919107	rs1148554	C	T	100	PASS	AC=1012;AF=0.202077;AN=5008;NS=2504;DP=15260;EAS_AF=0.245;AMR_AF=0.1398;AFR_AF=0.2443;EUR_AF=0.175;SAS_AF=0.1728;AA=C|||;VT=SNP;EX_TARGET
12	57920262	rs2127318	T	G	100	PASS	AC=3141;AF=0.627196;AN=5008;NS=2504;DP=17627;EAS_AF=0.7232;AMR_AF=0.8069;AFR_AF=0.1649;EUR_AF=0.8231;SAS_AF=0.8241;AA=T|||;VT=SNP
12	57921188	rs1284605	C	T	100	PASS	AC=1036;AF=0.206869;AN=5008;NS=2504;DP=18277;EAS_AF=0.245;AMR_AF=0.1412;AFR_AF=0.2617;EUR_AF=0.175;SAS_AF=0.1728;AA=C|||;VT=SNP
12	57922363	rs2620679	A	G	100	PASS	AC=1183;AF=0.236222;AN=5008;NS=2504;DP=13393;EAS_AF=0.3522;AMR_AF=0.1427;AFR_AF=0.2859;EUR_AF=0.1759;SAS_AF=0.1779;AA=G|||;VT=SNP;EX_TARGET
12	57924050	rs775324	A	G	100	PASS	AC=1190;AF=0.23762;AN=5008;NS=2504;DP=20720;EAS_AF=0.3522;AMR_AF=0.1412;AFR_AF=0.2935;EUR_AF=0.175;SAS_AF=0.1769;AA=G|||;VT=SNP
12	57925078	rs7299631	G	A	100	PASS	AC=3062;AF=0.611422;AN=5008;NS=2504;DP=16079;EAS_AF=0.6488;AMR_AF=0.804;AFR_AF=0.1649;EUR_AF=0.8231;SAS_AF=0.8221;AA=G|||;VT=SNP
12	57925287	rs775323	G	A	100	PASS	AC=943;AF=0.188299;AN=5008;NS=2504;DP=18892;EAS_AF=0.245;AMR_AF=0.1326;AFR_AF=0.1989;EUR_AF=0.173;SAS_AF=0.1708;AA=G|||;VT=SNP
12	57926472	rs703837	G	A	100	PASS	AC=1056;AF=0.210863;AN=5008;NS=2504;DP=18173;EAS_AF=0.2768;AMR_AF=0.1398;AFR_AF=0.2526;EUR_AF=0.175;SAS_AF=0.1738;AA=A|||;VT=SNP
12	57927307	rs1678506	T	C	100	PASS	AC=1102;AF=0.220048;AN=5008;NS=2504;DP=18800;EAS_AF=0.2788;AMR_AF=0.1412;AFR_AF=0.2859;EUR_AF=0.174;SAS_AF=0.1738;AA=C|||;VT=SNP
12	57927308	rs1679368	G	A	100	PASS	AC=1056;AF=0.210863;AN=5008;NS=2504;DP=18851;EAS_AF=0.2778;AMR_AF=0.1398;AFR_AF=0.2526;EUR_AF=0.174;SAS_AF=0.1738;AA=A|||;VT=SNP
12	57927515	rs703838	C	G	100	PASS	AC=992;AF=0.198083;AN=5008;NS=2504;DP=14219;EAS_AF=0.246;AMR_AF=0.1398;AFR_AF=0.2284;EUR_AF=0.175;SAS_AF=0.1728;AA=C|||;VT=SNP
12	57930374	rs7964074	C	T	100	PASS	AC=3059;AF=0.610823;AN=5008;NS=2504;DP=21898;EAS_AF=0.6468;AMR_AF=0.804;AFR_AF=0.1649;EUR_AF=0.8231;SAS_AF=0.8211;AA=T|||;VT=SNP
12	57933645	rs1148553	A	G	100	PASS	AC=1025;AF=0.204673;AN=5008;NS=2504;DP=18691;EAS_AF=0.246;AMR_AF=0.1398;AFR_AF=0.2534;EUR_AF=0.175;SAS_AF=0.1728;AA=A|||;VT=SNP
12	57933680	rs703839	A	G	100	PASS	AC=1025;AF=0.204673;AN=5008;NS=2504;DP=18005;EAS_AF=0.246;AMR_AF=0.1398;AFR_AF=0.2534;EUR_AF=0.175;SAS_AF=0.1728;AA=G|||;VT=SNP
12	57936327	rs775241	A	G	100	PASS	AC=1060;AF=0.211661;AN=5008;NS=2504;DP=17238;EAS_AF=0.2778;AMR_AF=0.1398;AFR_AF=0.2534;EUR_AF=0.175;SAS_AF=0.1759;AA=G|||;VT=SNP
12	57936939	rs3782129	T	A	100	PASS	AC=3139;AF=0.626797;AN=5008;NS=2504;DP=15671;EAS_AF=0.7222;AMR_AF=0.804;AFR_AF=0.1649;EUR_AF=0.8231;SAS_AF=0.8252;AA=T|||;VT=SNP
12	57938165	rs775237	A	G	100	PASS	AC=1005;AF=0.200679;AN=5008;NS=2504;DP=17912;EAS_AF=0.247;AMR_AF=0.1398;AFR_AF=0.2375;EUR_AF=0.175;SAS_AF=0.1728;AA=G|||;VT=SNP
12	57938323	rs775236	C	T	100	PASS	AC=1005;AF=0.200679;AN=5008;NS=2504;DP=13427;EAS_AF=0.247;AMR_AF=0.1398;AFR_AF=0.2375;EUR_AF=0.175;SAS_AF=0.1728;AA=T|||;VT=SNP
12	57938565	rs730560	A	G	100	PASS	AC=1443;AF=0.288139;AN=5008;NS=2504;DP=19789;EAS_AF=0.3948;AMR_AF=0.3689;AFR_AF=0.0499;EUR_AF=0.4334;SAS_AF=0.2935;AA=A|||;VT=SNP
12	57940071	rs1669297	A	G	100	PASS	AC=1004;AF=0.200479;AN=5008;NS=2504;DP=21787;EAS_AF=0.247;AMR_AF=0.1398;AFR_AF=0.2375;EUR_AF=0.174;SAS_AF=0.1728;AA=G|||;VT=SNP
12	57940076	rs1669296	T	C	100	PASS	AC=1004;AF=0.200479;AN=5008;NS=2504;DP=21971;EAS_AF=0.247;AMR_AF=0.1398;AFR_AF=0.2375;EUR_AF=0.174;SAS_AF=0.1728;AA=T|||;VT=SNP
12	57946510	rs11172247	G	C	100	PASS	AC=2335;AF=0.466254;AN=5008;NS=2504;DP=17528;EAS_AF=0.4196;AMR_AF=0.4841;AFR_AF=0.4077;EUR_AF=0.6143;SAS_AF=0.4284;AA=G|||;VT=SNP
12	57950794	rs1678509	G	T	100	PASS	AC=2557;AF=0.510583;AN=5008;NS=2504;DP=17491;EAS_AF=0.6687;AMR_AF=0.4784;AFR_AF=0.4342;EUR_AF=0.3867;SAS_AF=0.6012;AA=G|||;VT=SNP
12	57958313	rs775322	A	G	100	PASS	AC=2671;AF=0.533347;AN=5008;NS=2504;DP=21229;EAS_AF=0.7738;AMR_AF=0.4784;AFR_AF=0.4357;EUR_AF=0.3877;SAS_AF=0.6063;AA=G|||;VT=SNP;EX_TARGET
12	57959072	rs12811003	C	T	100	PASS	AC=283;AF=0.0565096;AN=5008;NS=2504;DP=16204;EAS_AF=0.0724;AMR_AF=0.0576;AFR_AF=0.0325;EUR_AF=0.0676;SAS_AF=0.0603;AA=C|||;VT=SNP
12	57959793	rs34513909	A	G	100	PASS	AC=2846;AF=0.568291;AN=5008;NS=2504;DP=14001;EAS_AF=0.7738;AMR_AF=0.4942;AFR_AF=0.5567;EUR_AF=0.3887;SAS_AF=0.6094;AA=G|||;VT=SNP
12	57960551	rs11172250	A	G	100	PASS	AC=2833;AF=0.565695;AN=5008;NS=2504;DP=10505;EAS_AF=0.7738;AMR_AF=0.4942;AFR_AF=0.5469;EUR_AF=0.3887;SAS_AF=0.6094;AA=G|||;VT=SNP
12	57961494	rs10783832	T	C	100	PASS	AC=2832;AF=0.565495;AN=5008;NS=2504;DP=10760;EAS_AF=0.7738;AMR_AF=0.4942;AFR_AF=0.5469;EUR_AF=0.3877;SAS_AF=0.6094;AA=C|||;VT=SNP
12	57961562	rs10783833	A	G	100	PASS	AC=2792;AF=0.557508;AN=5008;NS=2504;DP=15346;EAS_AF=0.7738;AMR_AF=0.4885;AFR_AF=0.5204;EUR_AF=0.3877;SAS_AF=0.6084;AA=G|||;VT=SNP
12	57961913	rs12231916	C	T	100	PASS	AC=2532;AF=0.505591;AN=5008;NS=2504;DP=14919;EAS_AF=0.6677;AMR_AF=0.4784;AFR_AF=0.4138;EUR_AF=0.3877;SAS_AF=0.6033;AA=C|||;VT=SNP
12	57964445	rs12821774	G	C	100	PASS	AC=283;AF=0.0565096;AN=5008;NS=2504;DP=15390;EAS_AF=0.0724;AMR_AF=0.0576;AFR_AF=0.0325;EUR_AF=0.0666;SAS_AF=0.0613;AA=G|||;VT=SNP
12	57964617	rs1284464	G	A	100	PASS	AC=2789;AF=0.556909;AN=5008;NS=2504;DP=13973;EAS_AF=0.7728;AMR_AF=0.4885;AFR_AF=0.5189;EUR_AF=0.3877;SAS_AF=0.6084;AA=A|||;VT=SNP
12	57968715	rs1678542	C	G	100	PASS	AC=2667;AF=0.532548;AN=5008;NS=2504;DP=19600;EAS_AF=0.7728;AMR_AF=0.4784;AFR_AF=0.4327;EUR_AF=0.3877;SAS_AF=0.6074;AA=G|||;VT=SNP
12	57968738	rs11172254	G	A	100	PASS	AC=1706;AF=0.340655;AN=5008;NS=2504;DP=19905;EAS_AF=0.2272;AMR_AF=0.4712;AFR_AF=0.1165;EUR_AF=0.6113;SAS_AF=0.3896;AA=G|||;VT=SNP
12	57973956	rs41401546	G	A	100	PASS	AC=275;AF=0.0549121;AN=5008;NS=2504;DP=17529;EAS_AF=0.0714;AMR_AF=0.0591;AFR_AF=0.0287;EUR_AF=0.0646;SAS_AF=0.0603;AA=G|||;VT=SNP
12	57974670	rs775245	G	A	100	PASS	AC=746;AF=0.148962;AN=5008;NS=2504;DP=20382;EAS_AF=0.1756;AMR_AF=0.0865;AFR_AF=0.2035;EUR_AF=0.1163;SAS_AF=0.1258;AA=A|||;VT=SNP
12	57975155	rs775246	A	C	100	PASS	AC=1018;AF=0.203275;AN=5008;NS=2504;DP=19236;EAS_AF=0.1935;AMR_AF=0.196;AFR_AF=0.152;EUR_AF=0.2942;SAS_AF=0.1943;AA=A|||;VT=SNP;EX_TARGET
12	57975910	rs775248	C	G	100	PASS	AC=1074;AF=0.214457;AN=5008;NS=2504;DP=19857;EAS_AF=0.1935;AMR_AF=0.2003;AFR_AF=0.1921;EUR_AF=0.2942;SAS_AF=0.1943;AA=C|||;VT=SNP
12	57975953	rs10783834	G	C	100	PASS	AC=1874;AF=0.374201;AN=5008;NS=2504;DP=20099;EAS_AF=0.5972;AMR_AF=0.3919;AFR_AF=0.1952;EUR_AF=0.2694;SAS_AF=0.4816;AA=G|||;VT=SNP
12	57976118	rs11172256	A	G	100	PASS	AC=742;AF=0.148163;AN=5008;NS=2504;DP=18658;EAS_AF=0.1915;AMR_AF=0.1729;AFR_AF=0.0393;EUR_AF=0.2455;SAS_AF=0.1329;AA=A|||;VT=SNP
12	57976647	rs2888334	C	G	100	PASS	AC=1873;AF=0.374002;AN=5008;NS=2504;DP=20494;EAS_AF=0.5962;AMR_AF=0.3919;AFR_AF=0.1952;EUR_AF=0.2694;SAS_AF=0.4816;AA=C|||;VT=SNP
12	57977003	rs775249	C	T	100	PASS	AC=1059;AF=0.211462;AN=5008;NS=2504;DP=18488;EAS_AF=0.1935;AMR_AF=0.2003;AFR_AF=0.1884;EUR_AF=0.2873;SAS_AF=0.1912;AA=C|||;VT=SNP
12	57977040	rs775250	C	A	100	PASS	AC=1069;AF=0.213458;AN=5008;NS=2504;DP=19192;EAS_AF=0.1935;AMR_AF=0.2003;AFR_AF=0.1884;EUR_AF=0.2942;SAS_AF=0.1943;AA=C|||;VT=SNP
12	57978740	rs775251	C	T	100	PASS	AC=2493;AF=0.497804;AN=5008;NS=2504;DP=18271;EAS_AF=0.3948;AMR_AF=0.5634;AFR_AF=0.3434;EUR_AF=0.7296;SAS_AF=0.5276;AA=T|||;VT=SNP
12	57979190	rs1678536	C	G	100	PASS	AC=1652;AF=0.329872;AN=5008;NS=2504;DP=17750;EAS_AF=0.5139;AMR_AF=0.4323;AFR_AF=0.0514;EUR_AF=0.2813;SAS_AF=0.4939;AA=C|||;VT=SNP
12	57979555	rs7313599	A	G	100	PASS	AC=1238;AF=0.247204;AN=5008;NS=2504;DP=17988;EAS_AF=0.1062;AMR_AF=0.3098;AFR_AF=0.152;EUR_AF=0.4264;SAS_AF=0.2924;AA=A|||;VT=SNP
12	57979949	rs8873	G	A	100	PASS	AC=786;AF=0.156949;AN=5008;NS=2504;DP=17466;EAS_AF=0.1915;AMR_AF=0.1643;AFR_AF=0.0749;EUR_AF=0.2266;SAS_AF=0.1554;AA=G|||;VT=SNP
12	57980541	rs10747780	T	C	100	PASS	AC=3461;AF=0.691094;AN=5008;NS=2504;DP=18015;EAS_AF=0.8204;AMR_AF=0.7738;AFR_AF=0.472;EUR_AF=0.7078;SAS_AF=0.7781;AA=C|||;VT=SNP
12	57981348	rs2619439	C	T	100	PASS	AC=3789;AF=0.756589;AN=5008;NS=2504;DP=14798;EAS_AF=0.8046;AMR_AF=0.8012;AFR_AF=0.6377;EUR_AF=0.7565;SAS_AF=0.8364;AA=T|||;VT=SNP
12	57982254	rs1545783	T	G	100	PASS	AC=2971;AF=0.593251;AN=5008;NS=2504;DP=22247;EAS_AF=0.6419;AMR_AF=0.7406;AFR_AF=0.2723;EUR_AF=0.7008;SAS_AF=0.7618;AA=T|||;VT=SNP
12	57982794	rs7964896	C	T	100	PASS	AC=979;AF=0.195487;AN=5008;NS=2504;DP=18805;EAS_AF=0.1944;AMR_AF=0.1902;AFR_AF=0.1853;EUR_AF=0.2435;SAS_AF=0.1646;AA=C|||;VT=SNP
12	57983043	rs10747781	C	A	100	PASS	AC=2980;AF=0.595048;AN=5008;NS=2504;DP=17594;EAS_AF=0.6379;AMR_AF=0.7421;AFR_AF=0.2814;EUR_AF=0.7008;SAS_AF=0.7618;AA=C|||;VT=SNP
12	57983660	rs4760304	C	T	100	PASS	AC=2977;AF=0.594449;AN=5008;NS=2504;DP=13842;EAS_AF=0.6379;AMR_AF=0.7421;AFR_AF=0.2799;EUR_AF=0.7008;SAS_AF=0.7607;AA=C|||;VT=SNP
12	57984819	rs28365829	G	T	100	PASS	AC=269;AF=0.0537141;AN=5008;NS=2504;DP=13917;EAS_AF=0.121;AMR_AF=0.0922;AFR_AF=0.0015;EUR_AF=0.0358;SAS_AF=0.046;AA=G|||;VT=SNP
12	57985204	rs11537654	C	T	100	PASS	AC=1561;AF=0.311701;AN=5008;NS=2504;DP=14182;EAS_AF=0.5337;AMR_AF=0.4078;AFR_AF=0.0204;EUR_AF=0.2535;SAS_AF=0.4683;AA=C|||;VT=SNP;EX_TARGET
12	57988478	rs4760158	C	T	100	PASS	AC=2976;AF=0.594249;AN=5008;NS=2504;DP=17592;EAS_AF=0.6349;AMR_AF=0.7392;AFR_AF=0.2799;EUR_AF=0.6988;SAS_AF=0.7669;AA=C|||;VT=SNP
12	57989442	rs1296041	T	C	100	PASS	AC=360;AF=0.071885;AN=5008;NS=2504;DP=13996;EAS_AF=0.0516;AMR_AF=0.0274;AFR_AF=0.1256;EUR_AF=0.0557;SAS_AF=0.0685;AA=C|||;VT=SNP
12	57990135	rs11172262	G	A	100	PASS	AC=904;AF=0.180511;AN=5008;NS=2504;DP=15876;EAS_AF=0.1964;AMR_AF=0.1945;AFR_AF=0.1278;EUR_AF=0.2406;SAS_AF=0.1636;AA=G|||;VT=SNP
12	57993490	rs812315	G	A	100	PASS	AC=3599;AF=0.71865;AN=5008;NS=2504;DP=17601;EAS_AF=0.8026;AMR_AF=0.7738;AFR_AF=0.5106;EUR_AF=0.7565;SAS_AF=0.8354;AA=A|||;VT=SNP
12	57994679	rs2277319	C	G	100	PASS	AC=263;AF=0.052516;AN=5008;NS=2504;DP=17929;EAS_AF=0.1687;AMR_AF=0.0159;AFR_AF=0.0461;EUR_AF=0.008;SAS_AF=0.0133;AA=G|||;VT=SNP;EX_TARGET
12	57998722	rs71461330	C	T	100	PASS	AC=744;AF=0.148562;AN=5008;NS=2504;DP=4615;EAS_AF=0.2083;AMR_AF=0.17;AFR_AF=0.0144;EUR_AF=0.2396;SAS_AF=0.1595;AA=c|||;VT=SNP
12	57999101	rs1806652	C	T	100	PASS	AC=778;AF=0.155351;AN=5008;NS=2504;DP=14740;EAS_AF=0.2083;AMR_AF=0.1744;AFR_AF=0.0371;EUR_AF=0.2406;SAS_AF=0.1595;AA=C|||;VT=SNP
12	58002599	rs2306390	C	T	100	PASS	AC=1576;AF=0.314696;AN=5008;NS=2504;DP=20803;EAS_AF=0.5427;AMR_AF=0.4179;AFR_AF=0.0219;EUR_AF=0.2575;SAS_AF=0.4611;AA=C|||;VT=SNP
12	58003922	rs10437954	G	A	100	PASS	AC=4009;AF=0.800519;AN=5008;NS=2504;DP=9053;EAS_AF=0.881;AMR_AF=0.8977;AFR_AF=0.528;EUR_AF=0.9066;SAS_AF=0.908;AA=G|||;VT=SNP
12	58004563	rs7314872	C	G	100	PASS	AC=1025;AF=0.204673;AN=5008;NS=2504;DP=16304;EAS_AF=0.1657;AMR_AF=0.1599;AFR_AF=0.2572;EUR_AF=0.2396;SAS_AF=0.1697;AA=C|||;VT=SNP
12	58005682	rs60586224	G	A	100	PASS	AC=1020;AF=0.203674;AN=5008;NS=2504;DP=6274;EAS_AF=0.1657;AMR_AF=0.1585;AFR_AF=0.2564;EUR_AF=0.2366;SAS_AF=0.1697;AA=G|||;VT=SNP;EX_TARGET
12	58007678	rs7305391	G	A	100	PASS	AC=682;AF=0.136182;AN=5008;NS=2504;DP=17813;EAS_AF=0.1716;AMR_AF=0.1326;AFR_AF=0.0129;EUR_AF=0.2406;SAS_AF=0.1616;AA=G|||;VT=SNP
12	58009202	rs2277322	T	C	100	PASS	AC=2164;AF=0.432109;AN=5008;NS=2504;DP=19626;EAS_AF=0.5754;AMR_AF=0.3703;AFR_AF=0.3389;EUR_AF=0.334;SAS_AF=0.5552;AA=T|||;VT=SNP
12	58009372	rs2277323	G	A	100	PASS	AC=844;AF=0.16853;AN=5008;NS=2504;DP=19322;EAS_AF=0.1468;AMR_AF=0.2839;AFR_AF=0.0779;EUR_AF=0.2197;SAS_AF=0.1789;AA=G|||;VT=SNP;EX_TARGET
12	58010163	rs1564374	A	G	100	PASS	AC=3156;AF=0.630192;AN=5008;NS=2504;DP=16921;EAS_AF=0.7222;AMR_AF=0.6657;AFR_AF=0.5197;EUR_AF=0.5527;SAS_AF=0.7393;AA=G|||;VT=SNP;EX_TARGET
12	58011066	rs1038914	G	A	100	PASS	AC=3061;AF=0.611222;AN=5008;NS=2504;DP=12385;EAS_AF=0.7183;AMR_AF=0.6585;AFR_AF=0.4584;EUR_AF=0.5537;SAS_AF=0.7331;AA=G|||;VT=SNP
12	58011857	rs903067	G	A	100	PASS	AC=3134;AF=0.625799;AN=5008;NS=2504;DP=17416;EAS_AF=0.7192;AMR_AF=0.6628;AFR_AF=0.5189;EUR_AF=0.5427;SAS_AF=0.7331;AA=G|||;VT=SNP
12	58012111	rs2169987	G	A	100	PASS	AC=2179;AF=0.435104;AN=5008;NS=2504;DP=13545;EAS_AF=0.5853;AMR_AF=0.3703;AFR_AF=0.3434;EUR_AF=0.334;SAS_AF=0.5542;AA=G|||;VT=SNP
12	58012163	rs1552842	A	G	100	PASS	AC=3078;AF=0.614617;AN=5008;NS=2504;DP=14268;EAS_AF=0.7222;AMR_AF=0.6599;AFR_AF=0.4637;EUR_AF=0.5537;SAS_AF=0.7382;AA=G|||;VT=SNP
12	58012413	rs1873919	C	G	100	PASS	AC=3070;AF=0.613019;AN=5008;NS=2504;DP=17182;EAS_AF=0.7202;AMR_AF=0.6585;AFR_AF=0.4637;EUR_AF=0.5537;SAS_AF=0.7331;AA=C|||;VT=SNP
12	58013175	rs2277324	G	A	100	PASS	AC=1298;AF=0.259185;AN=5008;NS=2504;DP=16106;EAS_AF=0.2768;AMR_AF=0.3069;AFR_AF=0.1377;EUR_AF=0.4245;SAS_AF=0.2014;AA=G|||;VT=SNP
12	58015494	rs923828	G	A	100	PASS	AC=1328;AF=0.265176;AN=5008;NS=2504;DP=15732;EAS_AF=0.2778;AMR_AF=0.3242;AFR_AF=0.1399;EUR_AF=0.4374;SAS_AF=0.2025;AA=G|||;VT=SNP;EX_TARGET
12	58017701	rs7314152	T	G	100	PASS	AC=2338;AF=0.466853;AN=5008;NS=2504;DP=16647;EAS_AF=0.5883;AMR_AF=0.3674;AFR_AF=0.4342;EUR_AF=0.3181;SAS_AF=0.6094;AA=G|||;VT=SNP;EX_TARGET
12	58018979	rs1871417	C	T	100	PASS	AC=2320;AF=0.463259;AN=5008;NS=2504;DP=20845;EAS_AF=0.5804;AMR_AF=0.366;AFR_AF=0.4334;EUR_AF=0.3181;SAS_AF=0.6012;AA=C|||;VT=SNP;EX_TARGET
12	58020360	rs35831868	A	G	100	PASS	AC=839;AF=0.167532;AN=5008;NS=2504;DP=17836;EAS_AF=0.1369;AMR_AF=0.2666;AFR_AF=0.1104;EUR_AF=0.2038;SAS_AF=0.1687;AA=A|||;VT=SNP
12	58020933	rs10083154	G	A	100	PASS	AC=2302;AF=0.459665;AN=5008;NS=2504;DP=15520;EAS_AF=0.5833;AMR_AF=0.3674;AFR_AF=0.4349;EUR_AF=0.3181;SAS_AF=0.5767;AA=G|||;VT=SNP
12	58021091	rs12320537	G	C	100	PASS	AC=810;AF=0.161741;AN=5008;NS=2504;DP=14237;EAS_AF=0.1359;AMR_AF=0.2651;AFR_AF=0.09;EUR_AF=0.2038;SAS_AF=0.1687;AA=G|||;VT=SNP
12	58022074	rs12322482	G	A	100	PASS	AC=849;AF=0.169529;AN=5008;NS=2504;DP=18093;EAS_AF=0.1657;AMR_AF=0.2723;AFR_AF=0.09;EUR_AF=0.2058;SAS_AF=0.1708;AA=G|||;VT=SNP;EX_TARGET
12	58023593	rs715931	A	C	100	PASS	AC=279;AF=0.0557109;AN=5008;NS=2504;DP=19714;EAS_AF=0.126;AMR_AF=0.0893;AFR_AF=0.0015;EUR_AF=0.0338;SAS_AF=0.0552;AA=A|||;VT=SNP
12	58023981	rs715930	C	A	100	PASS	AC=1067;AF=0.213059;AN=5008;NS=2504;DP=20016;EAS_AF=0.1319;AMR_AF=0.281;AFR_AF=0.2776;EUR_AF=0.2058;SAS_AF=0.1687;AA=C|||;VT=SNP;EX_TARGET
12	58024626	rs703832	G	C	100	PASS	AC=2627;AF=0.524561;AN=5008;NS=2504;DP=20089;EAS_AF=0.4107;AMR_AF=0.6369;AFR_AF=0.5257;EUR_AF=0.6799;SAS_AF=0.4008;AA=C|||;VT=SNP
12	58025813	rs774896	G	C	100	PASS	AC=1262;AF=0.251997;AN=5008;NS=2504;DP=11009;EAS_AF=0.1339;AMR_AF=0.2954;AFR_AF=0.382;EUR_AF=0.2256;SAS_AF=0.1943;AA=C|||;VT=SNP;EX_TARGET
12	58026001	rs2307095	G	A	100	PASS	AC=1364;AF=0.272364;AN=5008;NS=2504;DP=13054;EAS_AF=0.2768;AMR_AF=0.3415;AFR_AF=0.143;EUR_AF=0.4543;SAS_AF=0.2065;AA=G|||;VT=SNP
12	58026021	rs2258877	A	G	100	PASS	AC=1190;AF=0.23762;AN=5008;NS=2504;DP=12655;EAS_AF=0.1319;AMR_AF=0.2896;AFR_AF=0.3374;EUR_AF=0.2247;SAS_AF=0.1881;AA=A|||;VT=SNP
12	58026159	rs774897	A	T	100	PASS	AC=1160;AF=0.231629;AN=5008;NS=2504;DP=12929;EAS_AF=0.1339;AMR_AF=0.2882;AFR_AF=0.3094;EUR_AF=0.2256;SAS_AF=0.1933;AA=T|||;VT=SNP
12	58026786	rs774898	G	T	100	PASS	AC=1188;AF=0.23722;AN=5008;NS=2504;DP=10358;EAS_AF=0.1319;AMR_AF=0.2896;AFR_AF=0.3374;EUR_AF=0.2247;SAS_AF=0.1861;AA=G|||;VT=SNP
12	58027081	rs774899	C	T	100	PASS	AC=1156;AF=0.230831;AN=5008;NS=2504;DP=13086;EAS_AF=0.1339;AMR_AF=0.2954;AFR_AF=0.3033;EUR_AF=0.2237;SAS_AF=0.1943;AA=C|||;VT=SNP
12	58027307	rs2619468	C	A	100	PASS	AC=1250;AF=0.249601;AN=5008;NS=2504;DP=14630;EAS_AF=0.122;AMR_AF=0.2954;AFR_AF=0.382;EUR_AF=0.2256;SAS_AF=0.1943;AA=C|||;VT=SNP
12	58027916	rs3899676	A	G	100	PASS	AC=1262;AF=0.251997;AN=5008;NS=2504;DP=9685;EAS_AF=0.1329;AMR_AF=0.2954;AFR_AF=0.382;EUR_AF=0.2266;SAS_AF=0.1943;AA=G|||;VT=SNP
12	58028361	rs34271193	T	A	100	PASS	AC=1491;AF=0.297724;AN=5008;NS=2504;DP=9266;EAS_AF=0.2778;AMR_AF=0.379;AFR_AF=0.1596;EUR_AF=0.504;SAS_AF=0.2352;AA=T|||;VT=SNP
12	58028863	rs6581147	T	C	100	PASS	AC=1694;AF=0.338259;AN=5008;NS=2504;DP=15032;EAS_AF=0.2946;AMR_AF=0.4193;AFR_AF=0.23;EUR_AF=0.5487;SAS_AF=0.2556;AA=C|||;VT=SNP
12	58030974	rs2619470	C	T	100	PASS	AC=1135;AF=0.226637;AN=5008;NS=2504;DP=17455;EAS_AF=0.1319;AMR_AF=0.2882;AFR_AF=0.298;EUR_AF=0.2247;SAS_AF=0.1861;AA=C|||;VT=SNP
12	58031032	rs2640607	T	C	100	PASS	AC=1134;AF=0.226438;AN=5008;NS=2504;DP=16588;EAS_AF=0.1319;AMR_AF=0.2882;AFR_AF=0.2973;EUR_AF=0.2247;SAS_AF=0.1861;AA=T|||;VT=SNP
12	58031413	rs7966795	C	A	100	PASS	AC=1404;AF=0.280351;AN=5008;NS=2504;DP=17367;EAS_AF=0.2778;AMR_AF=0.3401;AFR_AF=0.1687;EUR_AF=0.4553;SAS_AF=0.2117;AA=C|||;VT=SNP
12	58034192	rs1027315	T	C	100	PASS	AC=1388;AF=0.277157;AN=5008;NS=2504;DP=20551;EAS_AF=0.2778;AMR_AF=0.3372;AFR_AF=0.171;EUR_AF=0.4423;SAS_AF=0.2076;AA=T|||;VT=SNP
12	58034835	rs774887	A	G	100	PASS	AC=2599;AF=0.51897;AN=5008;NS=2504;DP=20844;EAS_AF=0.4117;AMR_AF=0.6326;AFR_AF=0.5121;EUR_AF=0.669;SAS_AF=0.4039;AA=G|||;VT=SNP
12	58035706	rs1082502	G	A	100	PASS	AC=2625;AF=0.524161;AN=5008;NS=2504;DP=19113;EAS_AF=0.4127;AMR_AF=0.6239;AFR_AF=0.4939;EUR_AF=0.666;SAS_AF=0.4632;AA=A|||;VT=SNP
12	58036506	rs774888	A	G	100	PASS	AC=2643;AF=0.527756;AN=5008;NS=2504;DP=17836;EAS_AF=0.4167;AMR_AF=0.6254;AFR_AF=0.5015;EUR_AF=0.667;SAS_AF=0.4652;AA=G|||;VT=SNP
12	58036688	rs1092472	G	T	100	PASS	AC=2638;AF=0.526757;AN=5008;NS=2504;DP=16267;EAS_AF=0.4167;AMR_AF=0.6254;AFR_AF=0.4977;EUR_AF=0.667;SAS_AF=0.4652;AA=T|||;VT=SNP
12	58036717	rs1082503	G	A	100	PASS	AC=2584;AF=0.515974;AN=5008;NS=2504;DP=12624;EAS_AF=0.4167;AMR_AF=0.6196;AFR_AF=0.4599;EUR_AF=0.667;SAS_AF=0.4652;AA=G|||;VT=SNP
12	58036940	rs7134861	T	C	100	PASS	AC=1405;AF=0.280551;AN=5008;NS=2504;DP=14826;EAS_AF=0.2817;AMR_AF=0.3343;AFR_AF=0.1747;EUR_AF=0.4473;SAS_AF=0.2127;AA=T|||;VT=SNP
12	58036974	rs71432310	A	C	100	PASS	AC=774;AF=0.154553;AN=5008;NS=2504;DP=12504;EAS_AF=0.1319;AMR_AF=0.2709;AFR_AF=0.0908;EUR_AF=0.1988;SAS_AF=0.136;AA=A|||;VT=SNP
12	58037364	rs12304013	G	A	100	PASS	AC=774;AF=0.154553;AN=5008;NS=2504;DP=19044;EAS_AF=0.1319;AMR_AF=0.2709;AFR_AF=0.0908;EUR_AF=0.1988;SAS_AF=0.136;AA=G|||;VT=SNP
12	58037435	rs2640610	T	A	100	PASS	AC=1623;AF=0.324081;AN=5008;NS=2504;DP=18151;EAS_AF=0.2817;AMR_AF=0.3473;AFR_AF=0.3018;EUR_AF=0.4652;SAS_AF=0.2362;AA=T|||;VT=SNP
12	58038686	rs1629032	C	T	100	PASS	AC=2644;AF=0.527955;AN=5008;NS=2504;DP=16500;EAS_AF=0.4177;AMR_AF=0.6254;AFR_AF=0.5015;EUR_AF=0.667;SAS_AF=0.4652;AA=T|||;VT=SNP
12	58039978	rs11172277	A	G	100	PASS	AC=2644;AF=0.527955;AN=5008;NS=2504;DP=14694;EAS_AF=0.4177;AMR_AF=0.6254;AFR_AF=0.5015;EUR_AF=0.667;SAS_AF=0.4652;AA=G|||;VT=SNP
12	58040286	rs7968113	T	G	100	PASS	AC=2581;AF=0.515375;AN=5008;NS=2504;DP=19852;EAS_AF=0.4177;AMR_AF=0.6196;AFR_AF=0.4569;EUR_AF=0.667;SAS_AF=0.4652;AA=t|||;VT=SNP
12	58040299	rs7953157	A	G	100	PASS	AC=2639;AF=0.526957;AN=5008;NS=2504;DP=19320;EAS_AF=0.4177;AMR_AF=0.6254;AFR_AF=0.4977;EUR_AF=0.667;SAS_AF=0.4652;AA=N|||;VT=SNP
12	58046268	rs7977084	A	T	100	PASS	AC=2583;AF=0.515775;AN=5008;NS=2504;DP=15583;EAS_AF=0.4177;AMR_AF=0.6196;AFR_AF=0.4569;EUR_AF=0.668;SAS_AF=0.4663;AA=a|||;VT=SNP
12	58046272	rs7963927	T	G	100	PASS	AC=2621;AF=0.523363;AN=5008;NS=2504;DP=15400;EAS_AF=0.4177;AMR_AF=0.6254;AFR_AF=0.4826;EUR_AF=0.668;SAS_AF=0.4663;AA=N|||;VT=SNP
12	58046717	rs1678514	T	C	100	PASS	AC=2639;AF=0.526957;AN=5008;NS=2504;DP=16804;EAS_AF=0.4177;AMR_AF=0.6254;AFR_AF=0.4977;EUR_AF=0.667;SAS_AF=0.4652;AA=t|||;VT=SNP
12	58047275	rs1678515	C	G	100	PASS	AC=2639;AF=0.526957;AN=5008;NS=2504;DP=15739;EAS_AF=0.4177;AMR_AF=0.6254;AFR_AF=0.4977;EUR_AF=0.667;SAS_AF=0.4652;AA=G|||;VT=SNP
12	58047458	rs1678516	G	A	100	PASS	AC=2639;AF=0.526957;AN=5008;NS=2504;DP=15435;EAS_AF=0.4177;AMR_AF=0.6254;AFR_AF=0.4977;EUR_AF=0.667;SAS_AF=0.4652;AA=A|||;VT=SNP
12	58047713	rs11533604	G	A	100	PASS	AC=1495;AF=0.298522;AN=5008;NS=2504;DP=15970;EAS_AF=0.5556;AMR_AF=0.2305;AFR_AF=0.031;EUR_AF=0.2575;SAS_AF=0.4857;AA=G|||;VT=SNP
12	58048304	rs1689604	T	C	100	PASS	AC=2640;AF=0.527157;AN=5008;NS=2504;DP=18092;EAS_AF=0.4177;AMR_AF=0.6254;AFR_AF=0.4985;EUR_AF=0.667;SAS_AF=0.4652;AA=C|||;VT=SNP
12	58048690	rs1678519	A	C	100	PASS	AC=2645;AF=0.528155;AN=5008;NS=2504;DP=17777;EAS_AF=0.4177;AMR_AF=0.6254;AFR_AF=0.5023;EUR_AF=0.667;SAS_AF=0.4652;AA=C|||;VT=SNP
12	58048939	rs1689603	A	G	100	PASS	AC=2579;AF=0.514976;AN=5008;NS=2504;DP=18212;EAS_AF=0.4167;AMR_AF=0.6196;AFR_AF=0.4569;EUR_AF=0.666;SAS_AF=0.4652;AA=A|||;VT=SNP
12	58049319	rs1678520	C	G	100	PASS	AC=2628;AF=0.52476;AN=5008;NS=2504;DP=19884;EAS_AF=0.4177;AMR_AF=0.6239;AFR_AF=0.4977;EUR_AF=0.667;SAS_AF=0.455;AA=C|||;VT=SNP
12	58049557	rs1689601	G	A	100	PASS	AC=2581;AF=0.515375;AN=5008;NS=2504;DP=16750;EAS_AF=0.4177;AMR_AF=0.6196;AFR_AF=0.4569;EUR_AF=0.667;SAS_AF=0.4652;AA=G|||;VT=SNP
12	58049645	rs1689600	A	T	100	PASS	AC=2582;AF=0.515575;AN=5008;NS=2504;DP=16902;EAS_AF=0.4177;AMR_AF=0.6196;AFR_AF=0.4569;EUR_AF=0.668;SAS_AF=0.4652;AA=A|||;VT=SNP
12	58049923	rs1678522	G	A	100	PASS	AC=2640;AF=0.527157;AN=5008;NS=2504;DP=16747;EAS_AF=0.4177;AMR_AF=0.6254;AFR_AF=0.4977;EUR_AF=0.668;SAS_AF=0.4652;AA=G|||;VT=SNP
12	58050250	rs73123350	G	T	100	PASS	AC=1401;AF=0.279752;AN=5008;NS=2504;DP=19954;EAS_AF=0.2817;AMR_AF=0.3314;AFR_AF=0.1732;EUR_AF=0.4473;SAS_AF=0.2127;AA=g|||;VT=SNP
12	58050252	rs1678523	G	A	100	PASS	AC=2581;AF=0.515375;AN=5008;NS=2504;DP=20093;EAS_AF=0.4177;AMR_AF=0.6196;AFR_AF=0.4569;EUR_AF=0.667;SAS_AF=0.4652;AA=g|||;VT=SNP
12	58050500	rs1689598	G	C	100	PASS	AC=2573;AF=0.513778;AN=5008;NS=2504;DP=17660;EAS_AF=0.4167;AMR_AF=0.6196;AFR_AF=0.4569;EUR_AF=0.667;SAS_AF=0.4581;AA=g|||;VT=SNP
12	58050635	rs1678524	T	A	100	PASS	AC=2581;AF=0.515375;AN=5008;NS=2504;DP=20075;EAS_AF=0.4177;AMR_AF=0.6196;AFR_AF=0.4569;EUR_AF=0.667;SAS_AF=0.4652;AA=T|||;VT=SNP
12	58050667	rs1678525	G	A	100	PASS	AC=2390;AF=0.477236;AN=5008;NS=2504;DP=19418;EAS_AF=0.4147;AMR_AF=0.6167;AFR_AF=0.3903;EUR_AF=0.665;SAS_AF=0.3671;AA=G|||;VT=SNP
12	58050710	rs1678526	A	G	100	PASS	AC=2581;AF=0.515375;AN=5008;NS=2504;DP=19325;EAS_AF=0.4177;AMR_AF=0.6196;AFR_AF=0.4569;EUR_AF=0.667;SAS_AF=0.4652;AA=A|||;VT=SNP
12	58051886	rs1689597	G	A	100	PASS	AC=2582;AF=0.515575;AN=5008;NS=2504;DP=19130;EAS_AF=0.4177;AMR_AF=0.6196;AFR_AF=0.4569;EUR_AF=0.667;SAS_AF=0.4663;AA=G|||;VT=SNP
12	58052048	rs1678527	T	C	100	PASS	AC=2631;AF=0.525359;AN=5008;NS=2504;DP=18688;EAS_AF=0.4187;AMR_AF=0.6239;AFR_AF=0.5015;EUR_AF=0.6531;SAS_AF=0.4663;AA=T|||;VT=SNP
12	58052294	rs1678528	G	A	100	PASS	AC=2468;AF=0.492812;AN=5008;NS=2504;DP=17125;EAS_AF=0.4038;AMR_AF=0.5893;AFR_AF=0.444;EUR_AF=0.6203;SAS_AF=0.4509;AA=G|||;VT=SNP
12	58052361	rs1678529	G	C	100	PASS	AC=2584;AF=0.515974;AN=5008;NS=2504;DP=16875;EAS_AF=0.4058;AMR_AF=0.621;AFR_AF=0.4652;EUR_AF=0.668;SAS_AF=0.4673;AA=G|||;VT=SNP
12	58053029	rs1689596	T	C	100	PASS	AC=2399;AF=0.479034;AN=5008;NS=2504;DP=17898;EAS_AF=0.3978;AMR_AF=0.6167;AFR_AF=0.4115;EUR_AF=0.666;SAS_AF=0.364;AA=T|||;VT=SNP
12	58053464	rs34919374	G	A	100	PASS	AC=665;AF=0.132788;AN=5008;NS=2504;DP=18024;EAS_AF=0.131;AMR_AF=0.2651;AFR_AF=0.0166;EUR_AF=0.2038;SAS_AF=0.1247;AA=G|||;VT=SNP
12	58054076	rs1678530	A	C	100	PASS	AC=2633;AF=0.525759;AN=5008;NS=2504;DP=20988;EAS_AF=0.4008;AMR_AF=0.6268;AFR_AF=0.5068;EUR_AF=0.668;SAS_AF=0.4622;AA=C|||;VT=SNP
12	58055102	rs1678531	C	T	100	PASS	AC=2633;AF=0.525759;AN=5008;NS=2504;DP=18245;EAS_AF=0.4008;AMR_AF=0.6268;AFR_AF=0.5068;EUR_AF=0.668;SAS_AF=0.4622;AA=T|||;VT=SNP
12	58055197	rs1678532	T	G	100	PASS	AC=2633;AF=0.525759;AN=5008;NS=2504;DP=19918;EAS_AF=0.4008;AMR_AF=0.6268;AFR_AF=0.5068;EUR_AF=0.668;SAS_AF=0.4622;AA=G|||;VT=SNP
12	58055493	rs11172290	A	G	100	PASS	AC=766;AF=0.152955;AN=5008;NS=2504;DP=19697;EAS_AF=0.131;AMR_AF=0.2709;AFR_AF=0.09;EUR_AF=0.2038;SAS_AF=0.1247;AA=A|||;VT=SNP
12	58056193	rs1612041	T	A	100	PASS	AC=2087;AF=0.416733;AN=5008;NS=2504;DP=14996;EAS_AF=0.373;AMR_AF=0.4164;AFR_AF=0.4576;EUR_AF=0.4702;SAS_AF=0.3517;AA=A|||;VT=SNP
12	58056426	rs11536137	C	A	100	PASS	AC=1524;AF=0.304313;AN=5008;NS=2504;DP=17894;EAS_AF=0.5685;AMR_AF=0.232;AFR_AF=0.0408;EUR_AF=0.2565;SAS_AF=0.4888;AA=C|||;VT=SNP
12	58056763	rs1689595	C	T	100	PASS	AC=2384;AF=0.476038;AN=5008;NS=2504;DP=19420;EAS_AF=0.3978;AMR_AF=0.6182;AFR_AF=0.3994;EUR_AF=0.666;SAS_AF=0.364;AA=T|||;VT=SNP
12	58057156	rs1689594	T	C	100	PASS	AC=2389;AF=0.477037;AN=5008;NS=2504;DP=18636;EAS_AF=0.3978;AMR_AF=0.6182;AFR_AF=0.4032;EUR_AF=0.666;SAS_AF=0.364;AA=T|||;VT=SNP
12	58057773	rs1689592	C	T	100	PASS	AC=2384;AF=0.476038;AN=5008;NS=2504;DP=18426;EAS_AF=0.3978;AMR_AF=0.6182;AFR_AF=0.3994;EUR_AF=0.666;SAS_AF=0.364;AA=C|||;VT=SNP
12	58058373	rs12826708	G	A	100	PASS	AC=1399;AF=0.279353;AN=5008;NS=2504;DP=17469;EAS_AF=0.2669;AMR_AF=0.3329;AFR_AF=0.1793;EUR_AF=0.4433;SAS_AF=0.2209;AA=G|||;VT=SNP
12	58058597	rs12314562	C	T	100	PASS	AC=2384;AF=0.476038;AN=5008;NS=2504;DP=19333;EAS_AF=0.3978;AMR_AF=0.6182;AFR_AF=0.3994;EUR_AF=0.666;SAS_AF=0.364;AA=C|||;VT=SNP
12	58058670	rs12826985	C	T	100	PASS	AC=1404;AF=0.280351;AN=5008;NS=2504;DP=18333;EAS_AF=0.2669;AMR_AF=0.3329;AFR_AF=0.1831;EUR_AF=0.4433;SAS_AF=0.2209;AA=C|||;VT=SNP
12	58058736	rs12302451	A	G	100	PASS	AC=2632;AF=0.525559;AN=5008;NS=2504;DP=16259;EAS_AF=0.4008;AMR_AF=0.6268;AFR_AF=0.5061;EUR_AF=0.668;SAS_AF=0.4622;AA=G|||;VT=SNP
12	58058782	rs12809742	T	C	100	PASS	AC=2633;AF=0.525759;AN=5008;NS=2504;DP=14562;EAS_AF=0.4008;AMR_AF=0.6268;AFR_AF=0.5068;EUR_AF=0.668;SAS_AF=0.4622;AA=C|||;VT=SNP
12	58059157	rs79969666	T	G	100	PASS	AC=2620;AF=0.523163;AN=5008;NS=2504;DP=15968;EAS_AF=0.4008;AMR_AF=0.6268;AFR_AF=0.5068;EUR_AF=0.668;SAS_AF=0.4489;AA=G|||;VT=SNP
12	58059229	rs1678511	A	G	100	PASS	AC=2635;AF=0.526158;AN=5008;NS=2504;DP=15030;EAS_AF=0.4008;AMR_AF=0.6268;AFR_AF=0.5068;EUR_AF=0.668;SAS_AF=0.4642;AA=G|||;VT=SNP
12	58059279	rs112314469	C	T	100	PASS	AC=2383;AF=0.475839;AN=5008;NS=2504;DP=14717;EAS_AF=0.3978;AMR_AF=0.6167;AFR_AF=0.3994;EUR_AF=0.665;SAS_AF=0.365;AA=C|||;VT=SNP
12	58059331	rs1678513	G	A	100	PASS	AC=2405;AF=0.480232;AN=5008;NS=2504;DP=12663;EAS_AF=0.3978;AMR_AF=0.6182;AFR_AF=0.4153;EUR_AF=0.666;SAS_AF=0.364;AA=G|||;VT=SNP
12	58060359	rs1678539	A	G	100	PASS	AC=2633;AF=0.525759;AN=5008;NS=2504;DP=18176;EAS_AF=0.4008;AMR_AF=0.6268;AFR_AF=0.5068;EUR_AF=0.668;SAS_AF=0.4622;AA=G|||;VT=SNP
12	58061060	rs1678538	G	C	100	PASS	AC=2563;AF=0.511781;AN=5008;NS=2504;DP=19813;EAS_AF=0.4008;AMR_AF=0.6254;AFR_AF=0.4554;EUR_AF=0.667;SAS_AF=0.4622;AA=C|||;VT=SNP
12	58061769	rs2928059	G	A	100	PASS	AC=2383;AF=0.475839;AN=5008;NS=2504;DP=16630;EAS_AF=0.3978;AMR_AF=0.6182;AFR_AF=0.3994;EUR_AF=0.666;SAS_AF=0.363;AA=G|||;VT=SNP
12	58061847	rs71461333	G	A	100	PASS	AC=768;AF=0.153355;AN=5008;NS=2504;DP=17235;EAS_AF=0.131;AMR_AF=0.2709;AFR_AF=0.0915;EUR_AF=0.2038;SAS_AF=0.1247;AA=G|||;VT=SNP
12	58062589	rs12302350	T	G	100	PASS	AC=2608;AF=0.520767;AN=5008;NS=2504;DP=13969;EAS_AF=0.4008;AMR_AF=0.6239;AFR_AF=0.4864;EUR_AF=0.671;SAS_AF=0.4632;AA=g|||;VT=SNP
12	58062590	rs12302351	T	C	100	PASS	AC=2608;AF=0.520767;AN=5008;NS=2504;DP=13977;EAS_AF=0.4008;AMR_AF=0.6239;AFR_AF=0.4864;EUR_AF=0.671;SAS_AF=0.4632;AA=c|||;VT=SNP
12	58062667	rs10876993	C	T	100	PASS	AC=2359;AF=0.471046;AN=5008;NS=2504;DP=14962;EAS_AF=0.3988;AMR_AF=0.6153;AFR_AF=0.3812;EUR_AF=0.666;SAS_AF=0.364;AA=C|||;VT=SNP
12	58063475	rs2928053	T	C	100	PASS	AC=2506;AF=0.500399;AN=5008;NS=2504;DP=18061;EAS_AF=0.3899;AMR_AF=0.6282;AFR_AF=0.4924;EUR_AF=0.666;SAS_AF=0.364;AA=T|||;VT=SNP
12	58063664	rs73123375	C	T	100	PASS	AC=1538;AF=0.307109;AN=5008;NS=2504;DP=16531;EAS_AF=0.5764;AMR_AF=0.2277;AFR_AF=0.0295;EUR_AF=0.2565;SAS_AF=0.5133;AA=C|||;VT=SNP
12	58063757	rs4760164	T	C	100	PASS	AC=2660;AF=0.53115;AN=5008;NS=2504;DP=17898;EAS_AF=0.3929;AMR_AF=0.6282;AFR_AF=0.5514;EUR_AF=0.668;SAS_AF=0.4366;AA=C|||;VT=SNP
12	58063801	rs4760165	C	T	100	PASS	AC=2627;AF=0.524561;AN=5008;NS=2504;DP=19017;EAS_AF=0.3929;AMR_AF=0.6254;AFR_AF=0.5265;EUR_AF=0.67;SAS_AF=0.4366;AA=T|||;VT=SNP
12	58063908	rs2928054	A	G	100	PASS	AC=2625;AF=0.524161;AN=5008;NS=2504;DP=18137;EAS_AF=0.3929;AMR_AF=0.6254;AFR_AF=0.5265;EUR_AF=0.668;SAS_AF=0.4366;AA=G|||;VT=SNP
12	58063912	rs2928055	G	C	100	PASS	AC=2625;AF=0.524161;AN=5008;NS=2504;DP=17915;EAS_AF=0.3929;AMR_AF=0.6254;AFR_AF=0.5265;EUR_AF=0.668;SAS_AF=0.4366;AA=C|||;VT=SNP
12	58064437	rs12819172	A	G	100	PASS	AC=611;AF=0.122005;AN=5008;NS=2504;DP=19159;EAS_AF=0.0962;AMR_AF=0.2536;AFR_AF=0.0893;EUR_AF=0.1262;SAS_AF=0.0951;AA=A|||;VT=SNP
12	58064737	rs10876994	A	C	100	PASS	AC=1555;AF=0.310503;AN=5008;NS=2504;DP=20420;EAS_AF=0.5764;AMR_AF=0.2291;AFR_AF=0.0416;EUR_AF=0.2565;SAS_AF=0.5133;AA=A|||;VT=SNP
12	58065002	rs1678540	A	G	100	PASS	AC=2541;AF=0.507388;AN=5008;NS=2504;DP=19733;EAS_AF=0.3899;AMR_AF=0.6239;AFR_AF=0.5197;EUR_AF=0.668;SAS_AF=0.364;AA=G|||;VT=SNP
12	58065384	rs10876996	G	A	100	PASS	AC=712;AF=0.142173;AN=5008;NS=2504;DP=19961;EAS_AF=0.1012;AMR_AF=0.2622;AFR_AF=0.121;EUR_AF=0.1412;SAS_AF=0.1288;AA=G|||;VT=SNP
12	58065448	rs2640629	C	T	100	PASS	AC=2450;AF=0.489217;AN=5008;NS=2504;DP=20892;EAS_AF=0.3899;AMR_AF=0.6225;AFR_AF=0.4531;EUR_AF=0.666;SAS_AF=0.364;AA=C|||;VT=SNP
12	58065546	rs2928056	C	A	100	PASS	AC=211;AF=0.0421326;AN=5008;NS=2504;DP=18668;EAS_AF=0.0268;AMR_AF=0.0216;AFR_AF=0.0212;EUR_AF=0.0944;SAS_AF=0.047;AA=C|||;VT=SNP
12	58065921	rs2928057	A	G	100	PASS	AC=2624;AF=0.523962;AN=5008;NS=2504;DP=17193;EAS_AF=0.3929;AMR_AF=0.6254;AFR_AF=0.5257;EUR_AF=0.668;SAS_AF=0.4366;AA=G|||;VT=SNP
12	58065977	rs12832574	G	A	100	PASS	AC=612;AF=0.122204;AN=5008;NS=2504;DP=17458;EAS_AF=0.0962;AMR_AF=0.2536;AFR_AF=0.09;EUR_AF=0.1262;SAS_AF=0.0951;AA=G|||;VT=SNP
12	58066091	rs12833187	G	T	100	PASS	AC=2448;AF=0.488818;AN=5008;NS=2504;DP=15717;EAS_AF=0.3889;AMR_AF=0.6225;AFR_AF=0.4523;EUR_AF=0.666;SAS_AF=0.364;AA=G|||;VT=SNP
12	58066096	rs12316021	A	G	100	PASS	AC=2623;AF=0.523762;AN=5008;NS=2504;DP=15469;EAS_AF=0.3919;AMR_AF=0.6254;AFR_AF=0.5257;EUR_AF=0.668;SAS_AF=0.4366;AA=G|||;VT=SNP
12	58067267	rs2640630	T	C	100	PASS	AC=2544;AF=0.507987;AN=5008;NS=2504;DP=16977;EAS_AF=0.3899;AMR_AF=0.6239;AFR_AF=0.5219;EUR_AF=0.667;SAS_AF=0.365;AA=C|||;VT=SNP
12	58067532	rs2640631	T	A	100	PASS	AC=2540;AF=0.507188;AN=5008;NS=2504;DP=19548;EAS_AF=0.3899;AMR_AF=0.6239;AFR_AF=0.5189;EUR_AF=0.667;SAS_AF=0.365;AA=T|||;VT=SNP
12	58068388	rs774890	C	T	100	PASS	AC=2544;AF=0.507987;AN=5008;NS=2504;DP=17199;EAS_AF=0.3899;AMR_AF=0.6239;AFR_AF=0.5219;EUR_AF=0.667;SAS_AF=0.365;AA=T|||;VT=SNP
12	58068571	rs774891	G	A	100	PASS	AC=2620;AF=0.523163;AN=5008;NS=2504;DP=15845;EAS_AF=0.3929;AMR_AF=0.6254;AFR_AF=0.5227;EUR_AF=0.668;SAS_AF=0.4366;AA=A|||;VT=SNP
12	58069107	rs799575	A	G	100	PASS	AC=2601;AF=0.519369;AN=5008;NS=2504;DP=19945;EAS_AF=0.3899;AMR_AF=0.6297;AFR_AF=0.562;EUR_AF=0.667;SAS_AF=0.365;AA=G|||;VT=SNP
12	58069655	rs774892	C	T	100	PASS	AC=2577;AF=0.514577;AN=5008;NS=2504;DP=15443;EAS_AF=0.3909;AMR_AF=0.6297;AFR_AF=0.5477;EUR_AF=0.667;SAS_AF=0.3589;AA=T|||;VT=SNP
12	58071165	rs2169988	G	A	100	PASS	AC=2579;AF=0.514976;AN=5008;NS=2504;DP=17198;EAS_AF=0.3909;AMR_AF=0.6297;AFR_AF=0.5446;EUR_AF=0.667;SAS_AF=0.365;AA=A|||;VT=SNP
12	58071335	rs808940	A	C	100	PASS	AC=229;AF=0.0457268;AN=5008;NS=2504;DP=19384;EAS_AF=0.0278;AMR_AF=0.0216;AFR_AF=0.034;EUR_AF=0.0944;SAS_AF=0.047;AA=A|||;VT=SNP
12	58071347	rs813854	A	G	100	PASS	AC=2579;AF=0.514976;AN=5008;NS=2504;DP=19598;EAS_AF=0.3909;AMR_AF=0.6297;AFR_AF=0.5446;EUR_AF=0.667;SAS_AF=0.365;AA=G|||;VT=SNP
12	58071515	rs12831104	C	G	100	PASS	AC=613;AF=0.122404;AN=5008;NS=2504;DP=17537;EAS_AF=0.0962;AMR_AF=0.255;AFR_AF=0.09;EUR_AF=0.1262;SAS_AF=0.0951;AA=C|||;VT=SNP
12	58072362	rs12813558	A	C	100	PASS	AC=613;AF=0.122404;AN=5008;NS=2504;DP=12402;EAS_AF=0.0962;AMR_AF=0.255;AFR_AF=0.09;EUR_AF=0.1262;SAS_AF=0.0951;AA=A|||;VT=SNP
12	58074802	rs812869	A	G	100	PASS	AC=2583;AF=0.515775;AN=5008;NS=2504;DP=14867;EAS_AF=0.3909;AMR_AF=0.6297;AFR_AF=0.5477;EUR_AF=0.667;SAS_AF=0.365;AA=G|||;VT=SNP
12	58074853	rs812304	A	C	100	PASS	AC=2669;AF=0.532947;AN=5008;NS=2504;DP=13921;EAS_AF=0.3938;AMR_AF=0.6311;AFR_AF=0.5545;EUR_AF=0.668;SAS_AF=0.4387;AA=C|||;VT=SNP
12	58075398	rs1689587	A	G	100	PASS	AC=2452;AF=0.489617;AN=5008;NS=2504;DP=16007;EAS_AF=0.3909;AMR_AF=0.6239;AFR_AF=0.4523;EUR_AF=0.666;SAS_AF=0.365;AA=A|||;VT=SNP
12	58075732	rs11172299	T	G	100	PASS	AC=613;AF=0.122404;AN=5008;NS=2504;DP=15153;EAS_AF=0.0962;AMR_AF=0.255;AFR_AF=0.09;EUR_AF=0.1262;SAS_AF=0.0951;AA=T|||;VT=SNP
12	58075733	rs810204	T	C	100	PASS	AC=2668;AF=0.532748;AN=5008;NS=2504;DP=15168;EAS_AF=0.3938;AMR_AF=0.6311;AFR_AF=0.5545;EUR_AF=0.668;SAS_AF=0.4376;AA=C|||;VT=SNP
12	58075937	rs7136269	G	A	100	PASS	AC=2583;AF=0.515775;AN=5008;NS=2504;DP=18592;EAS_AF=0.3909;AMR_AF=0.6297;AFR_AF=0.5477;EUR_AF=0.667;SAS_AF=0.365;AA=A|||;VT=SNP
12	58076367	rs10783836	C	T	100	PASS	AC=2587;AF=0.516573;AN=5008;NS=2504;DP=14457;EAS_AF=0.3909;AMR_AF=0.6297;AFR_AF=0.5507;EUR_AF=0.667;SAS_AF=0.365;AA=T|||;VT=SNP
12	58076515	rs11172300	C	T	100	PASS	AC=1198;AF=0.239217;AN=5008;NS=2504;DP=11655;EAS_AF=0.2609;AMR_AF=0.3228;AFR_AF=0.0424;EUR_AF=0.4414;SAS_AF=0.2157;AA=C|||;VT=SNP
12	58077544	rs2640636	A	G	100	PASS	AC=2452;AF=0.489617;AN=5008;NS=2504;DP=20980;EAS_AF=0.3909;AMR_AF=0.6239;AFR_AF=0.4523;EUR_AF=0.666;SAS_AF=0.365;AA=A|||;VT=SNP
12	58077586	rs2640637	G	A	100	PASS	AC=2448;AF=0.488818;AN=5008;NS=2504;DP=19783;EAS_AF=0.3909;AMR_AF=0.6239;AFR_AF=0.4493;EUR_AF=0.666;SAS_AF=0.365;AA=G|||;VT=SNP
12	58077806	rs78207482	C	T	100	PASS	AC=2587;AF=0.516573;AN=5008;NS=2504;DP=21352;EAS_AF=0.3909;AMR_AF=0.6297;AFR_AF=0.5507;EUR_AF=0.667;SAS_AF=0.365;AA=T|||;VT=SNP
12	58079586	rs1689586	A	T	100	PASS	AC=2452;AF=0.489617;AN=5008;NS=2504;DP=16011;EAS_AF=0.3909;AMR_AF=0.6239;AFR_AF=0.4523;EUR_AF=0.666;SAS_AF=0.365;AA=A|||;VT=SNP
12	58079825	rs1479498	T	C	100	PASS	AC=212;AF=0.0423323;AN=5008;NS=2504;DP=17286;EAS_AF=0.0278;AMR_AF=0.0216;AFR_AF=0.0212;EUR_AF=0.0944;SAS_AF=0.047;AA=T|||;VT=SNP
12	58080140	rs1689585	C	T	100	PASS	AC=2669;AF=0.532947;AN=5008;NS=2504;DP=16277;EAS_AF=0.3938;AMR_AF=0.6311;AFR_AF=0.5545;EUR_AF=0.668;SAS_AF=0.4387;AA=T|||;VT=SNP
12	58081478	rs1689584	G	A	100	PASS	AC=2449;AF=0.489018;AN=5008;NS=2504;DP=16595;EAS_AF=0.3919;AMR_AF=0.6239;AFR_AF=0.4493;EUR_AF=0.666;SAS_AF=0.365;AA=G|||;VT=SNP
12	58082142	rs1628552	C	T	100	PASS	AC=2580;AF=0.515176;AN=5008;NS=2504;DP=19028;EAS_AF=0.3909;AMR_AF=0.6297;AFR_AF=0.5446;EUR_AF=0.668;SAS_AF=0.365;AA=T|||;VT=SNP
12	58083015	rs2619441	C	A	100	PASS	AC=2449;AF=0.489018;AN=5008;NS=2504;DP=19318;EAS_AF=0.3909;AMR_AF=0.6239;AFR_AF=0.4501;EUR_AF=0.666;SAS_AF=0.365;AA=C|||;VT=SNP
12	58083077	rs10877001	T	C	100	PASS	AC=2343;AF=0.467851;AN=5008;NS=2504;DP=18915;EAS_AF=0.6062;AMR_AF=0.3689;AFR_AF=0.4478;EUR_AF=0.332;SAS_AF=0.5624;AA=T|||;VT=SNP
12	58084706	rs2928061	C	A	100	PASS	AC=2449;AF=0.489018;AN=5008;NS=2504;DP=20156;EAS_AF=0.3909;AMR_AF=0.6239;AFR_AF=0.4493;EUR_AF=0.667;SAS_AF=0.365;AA=C|||;VT=SNP
12	58084892	rs2928062	T	C	100	PASS	AC=2469;AF=0.493011;AN=5008;NS=2504;DP=14354;EAS_AF=0.3909;AMR_AF=0.6268;AFR_AF=0.4501;EUR_AF=0.6809;SAS_AF=0.3681;AA=T|||;VT=SNP
12	58085198	rs2928064	T	C	100	PASS	AC=2687;AF=0.536542;AN=5008;NS=2504;DP=14116;EAS_AF=0.3948;AMR_AF=0.634;AFR_AF=0.553;EUR_AF=0.6829;SAS_AF=0.4407;AA=C|||;VT=SNP
12	58085273	rs11172302	G	A	100	PASS	AC=613;AF=0.122404;AN=5008;NS=2504;DP=15689;EAS_AF=0.0962;AMR_AF=0.255;AFR_AF=0.09;EUR_AF=0.1262;SAS_AF=0.0951;AA=G|||;VT=SNP
12	58085498	rs1678504	G	C	100	PASS	AC=2470;AF=0.493211;AN=5008;NS=2504;DP=18287;EAS_AF=0.3909;AMR_AF=0.6268;AFR_AF=0.4508;EUR_AF=0.6809;SAS_AF=0.3681;AA=G|||;VT=SNP
12	58085667	rs7138608	T	C	100	PASS	AC=1513;AF=0.302117;AN=5008;NS=2504;DP=19002;EAS_AF=0.2669;AMR_AF=0.3415;AFR_AF=0.2579;EUR_AF=0.4463;SAS_AF=0.2219;AA=T|||;VT=SNP
12	58086340	rs7311632	A	C	100	PASS	AC=1506;AF=0.300719;AN=5008;NS=2504;DP=18313;EAS_AF=0.2669;AMR_AF=0.3415;AFR_AF=0.2526;EUR_AF=0.4463;SAS_AF=0.2219;AA=A|||;VT=SNP
12	58086476	rs1678505	C	G	100	PASS	AC=2469;AF=0.493011;AN=5008;NS=2504;DP=17003;EAS_AF=0.3909;AMR_AF=0.6268;AFR_AF=0.4501;EUR_AF=0.6809;SAS_AF=0.3681;AA=C|||;VT=SNP
12	58086632	rs1689589	C	T	100	PASS	AC=232;AF=0.0463259;AN=5008;NS=2504;DP=17406;EAS_AF=0.0278;AMR_AF=0.0245;AFR_AF=0.0219;EUR_AF=0.1083;SAS_AF=0.0501;AA=C|||;VT=SNP
12	58086872	rs34854770	C	T	100	PASS	AC=613;AF=0.122404;AN=5008;NS=2504;DP=17073;EAS_AF=0.0962;AMR_AF=0.255;AFR_AF=0.09;EUR_AF=0.1262;SAS_AF=0.0951;AA=C|||;VT=SNP
12	58087737	rs4760168	T	G	100	PASS	AC=2460;AF=0.491214;AN=5008;NS=2504;DP=18063;EAS_AF=0.3889;AMR_AF=0.621;AFR_AF=0.4501;EUR_AF=0.6799;SAS_AF=0.3661;AA=T|||;VT=SNP
12	58089413	rs3825078	A	T	100	PASS	AC=2363;AF=0.471845;AN=5008;NS=2504;DP=19786;EAS_AF=0.3909;AMR_AF=0.6196;AFR_AF=0.3737;EUR_AF=0.6809;SAS_AF=0.3681;AA=A|||;VT=SNP
12	58090301	rs12426511	G	A	100	PASS	AC=1226;AF=0.244808;AN=5008;NS=2504;DP=14426;EAS_AF=0.4425;AMR_AF=0.1369;AFR_AF=0.0257;EUR_AF=0.2068;SAS_AF=0.453;AA=G|||;VT=SNP
12	58092554	rs7979246	A	G	100	PASS	AC=2353;AF=0.469848;AN=5008;NS=2504;DP=23232;EAS_AF=0.3919;AMR_AF=0.6167;AFR_AF=0.3722;EUR_AF=0.675;SAS_AF=0.3671;AA=A|||;VT=SNP
12	58093148	rs79913618	C	A	100	PASS	AC=105;AF=0.0209665;AN=5008;NS=2504;DP=18325;EAS_AF=0.002;AMR_AF=0.0115;AFR_AF=0;EUR_AF=0.0338;SAS_AF=0.0624;AA=C|||;VT=SNP
12	58093735	rs10783842	G	A	100	PASS	AC=2394;AF=0.478035;AN=5008;NS=2504;DP=15363;EAS_AF=0.3909;AMR_AF=0.621;AFR_AF=0.4017;EUR_AF=0.675;SAS_AF=0.3671;AA=G|||;VT=SNP
12	58093835	rs10783843	A	G	100	PASS	AC=2567;AF=0.51258;AN=5008;NS=2504;DP=17619;EAS_AF=0.3938;AMR_AF=0.6254;AFR_AF=0.475;EUR_AF=0.6759;SAS_AF=0.4376;AA=G|||;VT=SNP
12	58094497	rs73125460	C	T	100	PASS	AC=217;AF=0.0433307;AN=5008;NS=2504;DP=19862;EAS_AF=0.0278;AMR_AF=0.0202;AFR_AF=0.0197;EUR_AF=0.1024;SAS_AF=0.047;AA=C|||;VT=SNP
12	58095989	rs7952989	T	C	100	PASS	AC=1518;AF=0.303115;AN=5008;NS=2504;DP=20053;EAS_AF=0.2669;AMR_AF=0.3401;AFR_AF=0.2602;EUR_AF=0.4463;SAS_AF=0.2249;AA=T|||;VT=SNP
12	58097750	rs75013973	A	G	100	PASS	AC=290;AF=0.0579073;AN=5008;NS=2504;DP=16751;EAS_AF=0.1329;AMR_AF=0.0893;AFR_AF=0.0015;EUR_AF=0.0358;SAS_AF=0.0573;AA=A|||;VT=SNP
12	58097862	rs11172304	T	C	100	PASS	AC=1911;AF=0.381589;AN=5008;NS=2504;DP=20028;EAS_AF=0.2976;AMR_AF=0.3674;AFR_AF=0.3608;EUR_AF=0.5427;SAS_AF=0.3405;AA=T|||;VT=SNP
12	58098220	rs10877006	C	T	100	PASS	AC=2559;AF=0.510982;AN=5008;NS=2504;DP=16431;EAS_AF=0.3938;AMR_AF=0.6254;AFR_AF=0.475;EUR_AF=0.67;SAS_AF=0.4356;AA=T|||;VT=SNP
12	58098425	rs10783844	A	C	100	PASS	AC=2351;AF=0.469449;AN=5008;NS=2504;DP=16370;EAS_AF=0.3909;AMR_AF=0.6167;AFR_AF=0.3775;EUR_AF=0.668;SAS_AF=0.3661;AA=G|||;VT=SNP
12	58098746	rs11172305	C	T	100	PASS	AC=514;AF=0.102636;AN=5008;NS=2504;DP=16263;EAS_AF=0.0962;AMR_AF=0.2507;AFR_AF=0.0166;EUR_AF=0.1272;SAS_AF=0.0951;AA=C|||;VT=SNP
12	58099736	rs7295422	G	A	100	PASS	AC=1518;AF=0.303115;AN=5008;NS=2504;DP=19927;EAS_AF=0.2669;AMR_AF=0.3401;AFR_AF=0.2602;EUR_AF=0.4463;SAS_AF=0.2249;AA=G|||;VT=SNP
12	58100551	rs7976852	T	G	100	PASS	AC=2561;AF=0.511382;AN=5008;NS=2504;DP=15245;EAS_AF=0.3938;AMR_AF=0.6282;AFR_AF=0.475;EUR_AF=0.67;SAS_AF=0.4356;AA=G|||;VT=SNP
12	58101585	rs113617513	A	C	100	PASS	AC=208;AF=0.0415335;AN=5008;NS=2504;DP=16270;EAS_AF=0.0278;AMR_AF=0.0216;AFR_AF=0.0197;EUR_AF=0.0944;SAS_AF=0.045;AA=A|||;VT=SNP
12	58103592	rs10877008	A	G	100	PASS	AC=2559;AF=0.510982;AN=5008;NS=2504;DP=16887;EAS_AF=0.3938;AMR_AF=0.6268;AFR_AF=0.4743;EUR_AF=0.67;SAS_AF=0.4356;AA=G|||;VT=SNP
12	58104104	rs10082911	C	A	100	PASS	AC=2352;AF=0.469649;AN=5008;NS=2504;DP=17398;EAS_AF=0.3909;AMR_AF=0.6182;AFR_AF=0.3775;EUR_AF=0.668;SAS_AF=0.3661;AA=C|||;VT=SNP
12	58104636	rs11172306	C	A	100	PASS	AC=2560;AF=0.511182;AN=5008;NS=2504;DP=13294;EAS_AF=0.3938;AMR_AF=0.6268;AFR_AF=0.475;EUR_AF=0.67;SAS_AF=0.4356;AA=A|||;VT=SNP
12	58104884	rs79394718	C	A	100	PASS	AC=230;AF=0.0459265;AN=5008;NS=2504;DP=11900;EAS_AF=0.0278;AMR_AF=0.0216;AFR_AF=0.0363;EUR_AF=0.0944;SAS_AF=0.045;AA=c|||;VT=SNP
12	58106836	rs701006	A	G	100	PASS	AC=2480;AF=0.495208;AN=5008;NS=2504;DP=18743;EAS_AF=0.3948;AMR_AF=0.6081;AFR_AF=0.4728;EUR_AF=0.6074;SAS_AF=0.4335;AA=N|||;VT=SNP
12	58108052	rs1633360	C	T	100	PASS	AC=2269;AF=0.453075;AN=5008;NS=2504;DP=16510;EAS_AF=0.3909;AMR_AF=0.6009;AFR_AF=0.3752;EUR_AF=0.6024;SAS_AF=0.364;AA=N|||;VT=SNP
12	58108202	rs1633361	T	G	100	PASS	AC=2479;AF=0.495008;AN=5008;NS=2504;DP=17084;EAS_AF=0.3938;AMR_AF=0.6081;AFR_AF=0.4728;EUR_AF=0.6074;SAS_AF=0.4335;AA=N|||;VT=SNP
12	58108519	rs12424011	C	T	100	PASS	AC=513;AF=0.102436;AN=5008;NS=2504;DP=14785;EAS_AF=0.0962;AMR_AF=0.2507;AFR_AF=0.0159;EUR_AF=0.1272;SAS_AF=0.0951;AA=c|||;VT=SNP
12	58112189	rs799265	A	G	100	PASS	AC=1730;AF=0.345447;AN=5008;NS=2504;DP=19208;EAS_AF=0.2698;AMR_AF=0.3473;AFR_AF=0.3601;EUR_AF=0.4473;SAS_AF=0.2975;AA=G|||;VT=SNP;EX_TARGET
12	58112437	rs2239891	C	A	100	PASS	AC=547;AF=0.109225;AN=5008;NS=2504;DP=19305;EAS_AF=0.0962;AMR_AF=0.2522;AFR_AF=0.0408;EUR_AF=0.1272;SAS_AF=0.0951;AA=C|||;VT=SNP
12	58113158	rs799267	C	T	100	PASS	AC=1599;AF=0.319289;AN=5008;NS=2504;DP=22185;EAS_AF=0.2698;AMR_AF=0.3401;AFR_AF=0.2648;EUR_AF=0.4473;SAS_AF=0.2975;AA=C|||;VT=SNP
12	58113416	rs701007	C	A	100	PASS	AC=1443;AF=0.288139;AN=5008;NS=2504;DP=20317;EAS_AF=0.2669;AMR_AF=0.3343;AFR_AF=0.205;EUR_AF=0.4463;SAS_AF=0.227;AA=C|||;VT=SNP
12	58115271	rs1050045	T	C	100	PASS	AC=1688;AF=0.337061;AN=5008;NS=2504;DP=20239;EAS_AF=0.2688;AMR_AF=0.3473;AFR_AF=0.3283;EUR_AF=0.4473;SAS_AF=0.2986;AA=T|||;VT=SNP
12	58116397	rs1696466	T	C	100	PASS	AC=2230;AF=0.445288;AN=5008;NS=2504;DP=15597;EAS_AF=0.3651;AMR_AF=0.5965;AFR_AF=0.3714;EUR_AF=0.5726;SAS_AF=0.3896;AA=C|||;VT=SNP
12	58116969	rs11172310	T	A	100	PASS	AC=519;AF=0.103634;AN=5008;NS=2504;DP=18345;EAS_AF=0.0962;AMR_AF=0.2478;AFR_AF=0.0219;EUR_AF=0.1272;SAS_AF=0.0951;AA=T|||;VT=SNP
12	58117355	rs238516	T	C	100	PASS	AC=2250;AF=0.449281;AN=5008;NS=2504;DP=16587;EAS_AF=0.3651;AMR_AF=0.5965;AFR_AF=0.3865;EUR_AF=0.5726;SAS_AF=0.3896;AA=t|||;VT=SNP
12	58117645	rs701008	T	C	100	PASS	AC=1795;AF=0.358427;AN=5008;NS=2504;DP=20902;EAS_AF=0.6012;AMR_AF=0.2608;AFR_AF=0.0772;EUR_AF=0.3539;SAS_AF=0.5624;AA=T|||;VT=SNP
12	58117737	rs238517	T	G	100	PASS	AC=1606;AF=0.320687;AN=5008;NS=2504;DP=20424;EAS_AF=0.2649;AMR_AF=0.3444;AFR_AF=0.323;EUR_AF=0.4443;SAS_AF=0.2311;AA=T|||;VT=SNP
12	58118248	rs2269720	T	C	100	PASS	AC=1334;AF=0.266374;AN=5008;NS=2504;DP=22297;EAS_AF=0.4435;AMR_AF=0.1614;AFR_AF=0.0227;EUR_AF=0.2883;SAS_AF=0.4652;AA=T|||;VT=SNP
12	58118847	rs4760169	T	C	100	PASS	AC=560;AF=0.111821;AN=5008;NS=2504;DP=16980;EAS_AF=0.0982;AMR_AF=0.2536;AFR_AF=0.0484;EUR_AF=0.1272;SAS_AF=0.0951;AA=T|||;VT=SNP
12	58120276	rs12318065	C	A	100	PASS	AC=518;AF=0.103435;AN=5008;NS=2504;DP=10282;EAS_AF=0.0972;AMR_AF=0.2493;AFR_AF=0.0204;EUR_AF=0.1252;SAS_AF=0.0961;AA=C|||;VT=SNP;EX_TARGET
12	58122565	rs238522	G	A	100	PASS	AC=3682;AF=0.735224;AN=5008;NS=2504;DP=15838;EAS_AF=0.7292;AMR_AF=0.5893;AFR_AF=0.7095;EUR_AF=0.835;SAS_AF=0.7771;AA=G|||;VT=SNP
12	58122822	rs12296750	G	A	100	PASS	AC=523;AF=0.104433;AN=5008;NS=2504;DP=13485;EAS_AF=0.0972;AMR_AF=0.2536;AFR_AF=0.0204;EUR_AF=0.1252;SAS_AF=0.0982;AA=G|||;VT=SNP
12	58122875	rs1689583	T	C	100	PASS	AC=3808;AF=0.760383;AN=5008;NS=2504;DP=13934;EAS_AF=0.7431;AMR_AF=0.5908;AFR_AF=0.7421;EUR_AF=0.836;SAS_AF=0.8456;AA=C|||;VT=SNP
12	58123111	rs11172314	A	G	100	PASS	AC=523;AF=0.104433;AN=5008;NS=2504;DP=12582;EAS_AF=0.0972;AMR_AF=0.2536;AFR_AF=0.0204;EUR_AF=0.1252;SAS_AF=0.0982;AA=A|||;VT=SNP
12	58124534	rs2301551	C	G	100	PASS	AC=1362;AF=0.271965;AN=5008;NS=2504;DP=16696;EAS_AF=0.4722;AMR_AF=0.1585;AFR_AF=0.025;EUR_AF=0.2873;SAS_AF=0.4642;AA=C|||;VT=SNP
12	58124992	rs10877011	T	G	100	PASS	AC=1681;AF=0.335663;AN=5008;NS=2504;DP=20288;EAS_AF=0.6091;AMR_AF=0.2478;AFR_AF=0.0507;EUR_AF=0.3231;SAS_AF=0.5143;AA=T|||;VT=SNP
12	58125438	rs12307841	T	C	100	PASS	AC=524;AF=0.104633;AN=5008;NS=2504;DP=21408;EAS_AF=0.0992;AMR_AF=0.2536;AFR_AF=0.0204;EUR_AF=0.1243;SAS_AF=0.0982;AA=T|||;VT=SNP;EX_TARGET
12	58126234	rs17852479	C	A	100	PASS	AC=1080;AF=0.215655;AN=5008;NS=2504;DP=17999;EAS_AF=0.1379;AMR_AF=0.3141;AFR_AF=0.0401;EUR_AF=0.4523;SAS_AF=0.2198;AA=C|||;VT=SNP;EX_TARGET
12	58127212	rs3893002	G	A	100	PASS	AC=518;AF=0.103435;AN=5008;NS=2504;DP=18603;EAS_AF=0.0992;AMR_AF=0.2507;AFR_AF=0.0182;EUR_AF=0.1243;SAS_AF=0.0971;AA=G|||;VT=SNP
12	58127967	rs12422249	G	A	100	PASS	AC=510;AF=0.101837;AN=5008;NS=2504;DP=20575;EAS_AF=0.0992;AMR_AF=0.2522;AFR_AF=0.0136;EUR_AF=0.1243;SAS_AF=0.0941;AA=G|||;VT=SNP;EX_TARGET
12	58133256	rs12368653	G	A	100	PASS	AC=1492;AF=0.297923;AN=5008;NS=2504;DP=20083;EAS_AF=0.1865;AMR_AF=0.3401;AFR_AF=0.236;EUR_AF=0.492;SAS_AF=0.2669;AA=G|||;VT=SNP
12	58135420	rs12371356	T	C	100	PASS	AC=1574;AF=0.314297;AN=5008;NS=2504;DP=21421;EAS_AF=0.2272;AMR_AF=0.3833;AFR_AF=0.239;EUR_AF=0.495;SAS_AF=0.271;AA=t|||;VT=SNP
12	58135487	rs117771651	A	G	100	PASS	AC=66;AF=0.0131789;AN=5008;NS=2504;DP=22192;EAS_AF=0.0278;AMR_AF=0.0029;AFR_AF=0;EUR_AF=0.0139;SAS_AF=0.0225;AA=a|||;VT=SNP
12	58141602	rs184712	C	T	100	PASS	AC=1048;AF=0.209265;AN=5008;NS=2504;DP=15757;EAS_AF=0.0992;AMR_AF=0.3228;AFR_AF=0.2927;EUR_AF=0.1899;SAS_AF=0.1493;AA=C|||;VT=SNP
12	58142854	rs2069506	C	A	100	PASS	AC=1684;AF=0.336262;AN=5008;NS=2504;DP=19766;EAS_AF=0.6458;AMR_AF=0.255;AFR_AF=0.0393;EUR_AF=0.3091;SAS_AF=0.5041;AA=C|||;VT=SNP
12	58143983	rs115411964	A	T	100	PASS	AC=164;AF=0.0327476;AN=5008;NS=2504;DP=10858;EAS_AF=0.0278;AMR_AF=0.0086;AFR_AF=0.0325;EUR_AF=0.0417;SAS_AF=0.046;AA=A|||;VT=SNP
12	58144665	rs2069502	C	T	100	PASS	AC=1686;AF=0.336661;AN=5008;NS=2504;DP=20573;EAS_AF=0.6409;AMR_AF=0.255;AFR_AF=0.0393;EUR_AF=0.3121;SAS_AF=0.5082;AA=C|||;VT=SNP
12	58145156	rs2270777	C	T	100	PASS	AC=1242;AF=0.248003;AN=5008;NS=2504;DP=21596;EAS_AF=0.1776;AMR_AF=0.3199;AFR_AF=0.1324;EUR_AF=0.4493;SAS_AF=0.2188;AA=C|||;VT=SNP;EX_TARGET
12	58146719	rs2072052	A	C	100	PASS	AC=1685;AF=0.336462;AN=5008;NS=2504;DP=20261;EAS_AF=0.6409;AMR_AF=0.255;AFR_AF=0.0378;EUR_AF=0.3121;SAS_AF=0.5092;AA=A|||;VT=SNP
12	58152948	rs1048691	C	T	100	PASS	AC=1308;AF=0.261182;AN=5008;NS=2504;DP=17435;EAS_AF=0.1518;AMR_AF=0.4063;AFR_AF=0.3759;EUR_AF=0.2237;SAS_AF=0.1544;AA=C|||;VT=SNP
12	58153059	rs3741423	A	G	100	PASS	AC=114;AF=0.0227636;AN=5008;NS=2504;DP=18935;EAS_AF=0.0268;AMR_AF=0.0187;AFR_AF=0.0038;EUR_AF=0.0616;SAS_AF=0.0072;AA=A|||;VT=SNP
12	58157281	rs4646537	T	G	100	PASS	AC=223;AF=0.0445288;AN=5008;NS=2504;DP=20529;EAS_AF=0.0238;AMR_AF=0.0274;AFR_AF=0.0877;EUR_AF=0.0358;SAS_AF=0.0286;AA=T|||;VT=SNP
12	58157988	rs4646536	A	G	100	PASS	AC=2051;AF=0.409545;AN=5008;NS=2504;DP=21445;EAS_AF=0.6458;AMR_AF=0.2781;AFR_AF=0.2436;EUR_AF=0.3191;SAS_AF=0.5767;AA=G|||;VT=SNP
12	58161898	rs3782130	G	C	100	PASS	AC=1754;AF=0.35024;AN=5008;NS=2504;DP=19359;EAS_AF=0.6429;AMR_AF=0.2594;AFR_AF=0.0847;EUR_AF=0.3181;SAS_AF=0.5051;AA=G|||;VT=SNP
12	58162085	rs10877012	G	T	100	PASS	AC=1746;AF=0.348642;AN=5008;NS=2504;DP=19063;EAS_AF=0.6429;AMR_AF=0.2579;AFR_AF=0.0794;EUR_AF=0.3171;SAS_AF=0.5061;AA=G|||;VT=SNP
12	58162739	rs703842	A	G	100	PASS	AC=2135;AF=0.426318;AN=5008;NS=2504;DP=21555;EAS_AF=0.6458;AMR_AF=0.2882;AFR_AF=0.2995;EUR_AF=0.3201;SAS_AF=0.5787;AA=G|||;VT=SNP;EX_TARGET
12	58163265	rs77194942	C	T	100	PASS	AC=217;AF=0.0433307;AN=5008;NS=2504;DP=13575;EAS_AF=0.0198;AMR_AF=0.0274;AFR_AF=0.087;EUR_AF=0.0358;SAS_AF=0.0276;AA=C|||;VT=SNP
12	58165085	rs10877013	C	T	100	PASS	AC=2079;AF=0.415136;AN=5008;NS=2504;DP=18922;EAS_AF=0.6627;AMR_AF=0.2781;AFR_AF=0.2519;EUR_AF=0.3181;SAS_AF=0.5777;AA=T|||;VT=SNP
12	58166403	rs2291617	T	G	100	PASS	AC=1886;AF=0.376597;AN=5008;NS=2504;DP=11290;EAS_AF=0.6478;AMR_AF=0.2637;AFR_AF=0.1157;EUR_AF=0.3191;SAS_AF=0.589;AA=G|||;VT=SNP
12	58167661	rs10877014	A	G	100	PASS	AC=2078;AF=0.414936;AN=5008;NS=2504;DP=17970;EAS_AF=0.6478;AMR_AF=0.2795;AFR_AF=0.2519;EUR_AF=0.3201;SAS_AF=0.589;AA=g|||;VT=SNP
12	58167788	rs10877015	A	G	100	PASS	AC=1775;AF=0.354433;AN=5008;NS=2504;DP=18533;EAS_AF=0.6448;AMR_AF=0.2608;AFR_AF=0.09;EUR_AF=0.3181;SAS_AF=0.5164;AA=a|||;VT=SNP
12	58167992	rs10877016	A	G	100	PASS	AC=1887;AF=0.376797;AN=5008;NS=2504;DP=18594;EAS_AF=0.6478;AMR_AF=0.2637;AFR_AF=0.1165;EUR_AF=0.3191;SAS_AF=0.589;AA=g|||;VT=SNP
12	58169361	rs10877017	T	C	100	PASS	AC=2085;AF=0.416334;AN=5008;NS=2504;DP=19897;EAS_AF=0.6458;AMR_AF=0.2795;AFR_AF=0.2595;EUR_AF=0.3191;SAS_AF=0.589;AA=t|||;VT=SNP
12	58170335	rs11172333	A	G	100	PASS	AC=1698;AF=0.339058;AN=5008;NS=2504;DP=19042;EAS_AF=0.6429;AMR_AF=0.255;AFR_AF=0.0378;EUR_AF=0.3181;SAS_AF=0.5143;AA=a|||;VT=SNP
12	58170556	rs9652011	T	C	100	PASS	AC=2102;AF=0.419728;AN=5008;NS=2504;DP=16484;EAS_AF=0.6458;AMR_AF=0.2824;AFR_AF=0.27;EUR_AF=0.3201;SAS_AF=0.589;AA=c|||;VT=SNP
12	58171726	rs10877018	T	C	100	PASS	AC=2074;AF=0.414137;AN=5008;NS=2504;DP=16077;EAS_AF=0.6458;AMR_AF=0.2795;AFR_AF=0.2511;EUR_AF=0.3191;SAS_AF=0.589;AA=C|||;VT=SNP
12	58172929	rs10877019	C	T	100	PASS	AC=1707;AF=0.340855;AN=5008;NS=2504;DP=16980;EAS_AF=0.6429;AMR_AF=0.2579;AFR_AF=0.0416;EUR_AF=0.3191;SAS_AF=0.5153;AA=C|||;VT=SNP
12	58173466	rs8181644	T	C	100	PASS	AC=1819;AF=0.363219;AN=5008;NS=2504;DP=23989;EAS_AF=0.6468;AMR_AF=0.2608;AFR_AF=0.0681;EUR_AF=0.3191;SAS_AF=0.5879;AA=C|||;VT=SNP
12	58174306	rs923829	T	C	100	PASS	AC=2024;AF=0.404153;AN=5008;NS=2504;DP=21672;EAS_AF=0.6468;AMR_AF=0.2767;AFR_AF=0.2141;EUR_AF=0.3191;SAS_AF=0.589;AA=t|||;VT=SNP;EX_TARGET
12	58175201	rs11172335	C	T	100	PASS	AC=1700;AF=0.339457;AN=5008;NS=2504;DP=17740;EAS_AF=0.6438;AMR_AF=0.255;AFR_AF=0.0378;EUR_AF=0.3181;SAS_AF=0.5153;AA=C|||;VT=SNP
12	58176614	rs10747783	T	C	100	PASS	AC=1818;AF=0.363019;AN=5008;NS=2504;DP=18192;EAS_AF=0.6468;AMR_AF=0.2594;AFR_AF=0.0681;EUR_AF=0.3191;SAS_AF=0.5879;AA=C|||;VT=SNP;EX_TARGET
12	58177437	rs2014886	C	T	100	PASS	AC=1700;AF=0.339457;AN=5008;NS=2504;DP=11092;EAS_AF=0.6438;AMR_AF=0.2536;AFR_AF=0.0386;EUR_AF=0.3181;SAS_AF=0.5153;AA=C|||;VT=SNP
12	58177943	rs1599932	G	A	100	PASS	AC=1706;AF=0.340655;AN=5008;NS=2504;DP=19851;EAS_AF=0.6438;AMR_AF=0.2565;AFR_AF=0.0416;EUR_AF=0.3181;SAS_AF=0.5153;AA=G|||;VT=SNP
12	58178148	rs10431552	G	A	100	PASS	AC=1819;AF=0.363219;AN=5008;NS=2504;DP=17028;EAS_AF=0.6468;AMR_AF=0.2594;AFR_AF=0.0688;EUR_AF=0.3191;SAS_AF=0.5879;AA=A|||;VT=SNP
12	58178589	rs10431505	A	G	100	PASS	AC=2021;AF=0.403554;AN=5008;NS=2504;DP=10626;EAS_AF=0.6468;AMR_AF=0.2752;AFR_AF=0.2126;EUR_AF=0.3191;SAS_AF=0.589;AA=G|||;VT=SNP
12	58178976	rs11172337	C	T	100	PASS	AC=1208;AF=0.241214;AN=5008;NS=2504;DP=13789;EAS_AF=0.2232;AMR_AF=0.2896;AFR_AF=0.1172;EUR_AF=0.4155;SAS_AF=0.2137;AA=C|||;VT=SNP
12	58180416	rs724834	G	C	100	PASS	AC=1701;AF=0.339657;AN=5008;NS=2504;DP=20764;EAS_AF=0.6438;AMR_AF=0.255;AFR_AF=0.0378;EUR_AF=0.3191;SAS_AF=0.5153;AA=G|||;VT=SNP
12	58182312	rs56177740	C	T	100	PASS	AC=1706;AF=0.340655;AN=5008;NS=2504;DP=17784;EAS_AF=0.6438;AMR_AF=0.2565;AFR_AF=0.0416;EUR_AF=0.3181;SAS_AF=0.5153;AA=C|||;VT=SNP
```
