## Supplementary material for "Characterization of shared and ancestry-specific signals driving complex traits using multi-ancestry fine-mapping": mesusieoutput

```
                 eur          afr      eur_afr
   [1,] 0.0001599495 0.0002138099 4.965436e-05
   [2,] 0.0002365503 0.0001488538 5.030715e-05
   [3,] 0.0001408102 0.0005155774 1.539749e-04
   [4,] 0.0002580615 0.0001513829 5.010207e-05
   [5,] 0.0001889056 0.0002052765 6.108531e-05
   [6,] 0.0002031768 0.0001828352 6.169927e-05
   [7,] 0.0001910404 0.0001363297 4.319417e-05
   [8,] 0.0001317409 0.0002246713 5.934382e-05
   [9,] 0.0001321215 0.0002187538 5.844971e-05
  [10,] 0.0001889142 0.0001991830 6.003716e-05
  [11,] 0.0001304732 0.0001818566 4.821867e-05
  [12,] 0.0001474803 0.0001956316 3.459149e-05
  [13,] 0.0001889920 0.0001995932 6.094122e-05
  [14,] 0.0001995921 0.0004636957 2.386942e-04
  [15,] 0.0001762450 0.0002021787 5.377431e-05
  [16,] 0.0002026872 0.0001080677 3.159379e-05
  [17,] 0.0002029355 0.0001077372 3.168380e-05
  [18,] 0.0001986977 0.0001854275 5.919848e-05
  [19,] 0.0002011931 0.0001071957 3.271809e-05
  [20,] 0.0001795294 0.0001411319 4.415902e-05
  [21,] 0.0003515470 0.0002493769 2.190178e-04
  [22,] 0.0002028596 0.0001814129 5.774928e-05
  [23,] 0.0001887119 0.0001113415 3.221276e-05
  [24,] 0.0001308525 0.0001976162 4.419541e-05
  [25,] 0.0001758575 0.0002060743 6.247547e-05
  [26,] 0.0002037943 0.0001087218 3.186154e-05
  [27,] 0.0001352088 0.0001680952 4.451353e-05
  [28,] 0.0001970974 0.0001129821 2.986856e-05
  [29,] 0.0001506049 0.0001191807 3.897161e-05
  [30,] 0.0001361798 0.0001193159 3.332597e-05
  [31,] 0.0001378654 0.0001847948 4.945039e-05
  [32,] 0.0001345538 0.0001245859 3.321247e-05
  [33,] 0.0002043053 0.0001483546 5.014849e-05
  [34,] 0.0001948250 0.0001123507 3.835103e-05
  [35,] 0.0001346943 0.0002507441 6.587750e-05
  [36,] 0.0001326146 0.0001610625 4.008413e-05
  [37,] 0.0001675198 0.0001719189 5.255613e-05
  [38,] 0.0002005795 0.0002137629 5.100381e-05
  [39,] 0.0001822885 0.0001438738 5.169430e-05
  [40,] 0.0001363808 0.0001361710 3.619606e-05
  [41,] 0.0001694906 0.0002580159 4.846962e-05
  [42,] 0.0001920104 0.0001153591 4.585456e-05
  [43,] 0.0002056515 0.0001789650 4.399368e-05
  [44,] 0.0002185999 0.0001423915 4.241303e-05
  [45,] 0.0001991881 0.0001984015 5.875324e-05
  [46,] 0.0001371012 0.0001285658 3.363596e-05
  [47,] 0.0004029204 0.0004714930 6.513427e-04
  [48,] 0.0001652725 0.0002608741 4.959132e-05
  [49,] 0.0001744284 0.0001362994 4.687379e-05
  [50,] 0.0001377458 0.0001364391 3.711882e-05
  [51,] 0.0003554548 0.0002624094 2.620146e-04
  [52,] 0.0003783801 0.0002365137 2.451005e-04
  [53,] 0.0001538910 0.0001701239 4.309720e-05
  [54,] 0.0003687709 0.0002603340 2.706091e-04
  [55,] 0.0002073337 0.0002090477 7.580201e-05
  [56,] 0.0001548413 0.0001285119 3.888564e-05
  [57,] 0.0003458910 0.0002734523 2.689964e-04
  [58,] 0.0002596444 0.0003522650 2.593072e-04
  [59,] 0.0002550903 0.0003644526 2.629269e-04
  [60,] 0.0002460260 0.0003585881 2.447243e-04
  [61,] 0.0002088894 0.0002110115 7.823540e-05
  [62,] 0.0002025482 0.0001558146 4.618600e-05
  [63,] 0.0001499060 0.0007292495 2.331131e-04
  [64,] 0.0002193148 0.0015482975 9.766823e-04
  [65,] 0.0002066403 0.0015927235 8.952966e-04
  [66,] 0.0001643313 0.0002696687 5.039568e-05
  [67,] 0.0002022427 0.0001581719 4.659406e-05
  [68,] 0.0002322528 0.0003670745 2.420804e-04
  [69,] 0.0001360989 0.0001243195 3.237113e-05
  [70,] 0.0002151131 0.0015693175 9.544267e-04
  [71,] 0.0002171192 0.0016488989 1.019792e-03
  [72,] 0.0002178266 0.0017331312 1.077300e-03
  [73,] 0.0002148676 0.0015872132 9.629867e-04
  [74,] 0.0002006936 0.0001312078 3.824594e-05
  [75,] 0.0002156309 0.0009175983 5.036158e-04
  [76,] 0.0002293170 0.0008089388 5.036132e-04
  [77,] 0.0002188972 0.0008733535 4.948460e-04
  [78,] 0.0002240635 0.0009007080 5.337052e-04
  [79,] 0.0001997425 0.0002845181 9.817065e-05
  [80,] 0.0001747009 0.0002865056 4.860246e-05
  [81,] 0.0002067635 0.0001084108 3.786844e-05
  [82,] 0.0002104955 0.0001086842 3.850466e-05
  [83,] 0.0002041535 0.0001087077 3.789419e-05
  [84,] 0.0002146445 0.0002030498 7.394026e-05
  [85,] 0.0002069122 0.0001081727 3.764511e-05
  [86,] 0.0002070833 0.0001083255 3.781530e-05
  [87,] 0.0002069688 0.0001084309 3.791480e-05
  [88,] 0.0002037613 0.0001086904 3.782411e-05
  [89,] 0.0001946798 0.0001187088 3.838380e-05
  [90,] 0.0002175892 0.0001896373 7.409438e-05
  [91,] 0.0002195346 0.0001887746 7.381223e-05
  [92,] 0.0001770031 0.0006743154 6.417809e-05
  [93,] 0.0002261473 0.0001889780 7.649423e-05
  [94,] 0.0002274344 0.0001864579 7.670619e-05
  [95,] 0.0002112266 0.0001850054 7.138143e-05
  [96,] 0.0002450226 0.0001706107 7.139439e-05
  [97,] 0.0001627940 0.0006002465 7.212533e-05
  [98,] 0.0002188552 0.0002634611 1.368966e-04
  [99,] 0.0002845889 0.0002097869 1.576783e-04
 [100,] 0.0001945721 0.0001135804 3.597208e-05
 [101,] 0.0001979754 0.0002448342 7.380064e-05
 [102,] 0.0002160054 0.0001784793 8.321895e-05
 [103,] 0.0001693216 0.0006205284 6.734936e-05
 [104,] 0.0001779927 0.0006490161 2.315043e-04
 [105,] 0.0001948630 0.0001117205 3.612711e-05
 [106,] 0.0001648167 0.0006457913 7.263494e-05
 [107,] 0.0001979832 0.0002556976 7.769479e-05
 [108,] 0.0002111762 0.0001998282 6.846498e-05
 [109,] 0.0001824576 0.0001043580 3.429280e-05
 [110,] 0.0001943252 0.0001116804 3.609300e-05
 [111,] 0.0002128179 0.0001721762 6.410435e-05
 [112,] 0.0003335984 0.0001765553 1.029750e-04
 [113,] 0.0001964673 0.0001102480 3.657952e-05
 [114,] 0.0001461565 0.0001073015 2.955236e-05
 [115,] 0.0001948529 0.0001162202 3.828314e-05
 [116,] 0.0001943356 0.0001166252 3.818818e-05
 [117,] 0.0001569074 0.0003074313 5.925106e-05
 [118,] 0.0001535491 0.0001291202 3.336783e-05
 [119,] 0.0001979825 0.0001084471 3.586792e-05
 [120,] 0.0001617874 0.0008062531 2.131517e-04
 [121,] 0.0002310492 0.0001751862 6.839782e-05
 [122,] 0.0001964376 0.0001082912 3.555835e-05
 [123,] 0.0002274168 0.0001327440 6.041171e-05
 [124,] 0.0001880212 0.0001058114 3.812197e-05
 [125,] 0.0001785731 0.0001394667 3.940799e-05
 [126,] 0.0001324343 0.0001370836 3.315716e-05
 [127,] 0.0002036899 0.0002540722 4.358814e-05
 [128,] 0.0002053623 0.0002452367 4.258008e-05
 [129,] 0.0002067334 0.0001676354 3.902238e-05
 [130,] 0.0002010848 0.0001202750 3.367305e-05
 [131,] 0.0001425788 0.0001882640 5.686772e-05
 [132,] 0.0001417806 0.0001732297 5.174505e-05
 [133,] 0.0002519673 0.0001694469 7.522545e-05
 [134,] 0.0001365823 0.0001699236 4.718649e-05
 [135,] 0.0002357664 0.0001773883 7.780997e-05
 [136,] 0.0001357334 0.0001749204 4.778036e-05
 [137,] 0.0002241347 0.0001924479 3.908822e-05
 [138,] 0.0002342799 0.0001834459 8.236335e-05
 [139,] 0.0001838351 0.0001118021 3.115842e-05
 [140,] 0.0002170509 0.0001902348 3.909397e-05
 [141,] 0.0001938925 0.0002132560 4.195872e-05
 [142,] 0.0001447311 0.0001133917 3.325375e-05
 [143,] 0.0001760798 0.0001712360 4.364244e-05
 [144,] 0.0001869794 0.0002060011 4.221502e-05
 [145,] 0.0001804144 0.0002154733 4.419142e-05
 [146,] 0.0001780283 0.0003760840 6.357539e-05
 [147,] 0.0001870525 0.0003695371 5.862310e-05
 [148,] 0.0002032743 0.0001577241 5.016634e-05
 [149,] 0.0002136054 0.0002276276 5.604400e-05
 [150,] 0.0002063340 0.0001298066 3.139595e-05
 [151,] 0.0001702305 0.0012745524 7.955646e-05
 [152,] 0.0001887429 0.0001274226 3.105414e-05
 [153,] 0.0001275319 0.0001080730 2.858487e-05
 [154,] 0.0001883009 0.0001277930 3.100496e-05
 [155,] 0.0002076096 0.0002272025 5.686505e-05
 [156,] 0.0001588512 0.0001370790 2.884973e-05
 [157,] 0.0001290841 0.0001066435 2.900525e-05
 [158,] 0.0002061353 0.0002231595 5.666762e-05
 [159,] 0.0002229889 0.0001468010 5.971544e-05
 [160,] 0.0001766401 0.0001372243 2.859844e-05
 [161,] 0.0001310527 0.0001257378 3.079199e-05
 [162,] 0.0001292139 0.0001323862 3.291097e-05
 [163,] 0.0001334751 0.0010026552 1.818469e-04
 [164,] 0.0001290621 0.0001384887 3.429480e-05
 [165,] 0.0002025341 0.0001918719 5.354127e-05
 [166,] 0.0002215469 0.0002037566 5.695642e-05
 [167,] 0.0002837082 0.0001971989 1.330936e-04
 [168,] 0.0002798299 0.0001962294 1.303675e-04
 [169,] 0.0002209551 0.0001529902 6.281411e-05
 [170,] 0.0002326194 0.0002060971 5.770170e-05
 [171,] 0.0002104213 0.0001816984 2.883451e-05
 [172,] 0.0001971080 0.0001282332 3.497627e-05
 [173,] 0.0001302831 0.0011843966 1.924634e-04
 [174,] 0.0002303526 0.0002067090 4.516967e-05
 [175,] 0.0002716472 0.0002685210 1.845794e-04
 [176,] 0.0002183241 0.0003135821 1.657900e-04
 [177,] 0.0003802210 0.0001112940 6.154976e-05
 [178,] 0.0002061137 0.0001704206 4.666059e-05
 [179,] 0.0002031038 0.0001845153 5.359755e-05
 [180,] 0.0002468595 0.0001443441 6.970880e-05
 [181,] 0.0002046039 0.0001862546 5.359165e-05
 [182,] 0.0002338668 0.0003011410 1.744956e-04
 [183,] 0.0001963878 0.0001687812 4.907056e-05
 [184,] 0.0002471430 0.0002654197 1.613741e-04
 [185,] 0.0001983996 0.0001763689 4.898517e-05
 [186,] 0.0002235692 0.0001628487 6.942290e-05
 [187,] 0.0002471265 0.0002399655 1.418393e-04
 [188,] 0.0002260778 0.0002304343 1.199125e-04
 [189,] 0.0002302319 0.0007953805 5.384661e-04
 [190,] 0.0002159097 0.0001621492 6.718311e-05
 [191,] 0.0001796406 0.0001570591 3.415666e-05
 [192,] 0.0002180613 0.0001519620 5.811331e-05
 [193,] 0.0001699507 0.0001902073 5.415739e-05
 [194,] 0.0001554323 0.0001472035 4.034939e-05
 [195,] 0.0002066202 0.0001945036 6.382679e-05
 [196,] 0.0001572200 0.0004552598 1.122797e-04
 [197,] 0.0002020126 0.0002026344 6.026975e-05
 [198,] 0.0001269575 0.0006827978 1.123917e-04
 [199,] 0.0002192793 0.0002213385 9.095618e-05
 [200,] 0.0001716400 0.0007286854 6.458009e-05
 [201,] 0.0001490973 0.0002066628 4.955951e-05
 [202,] 0.0002271774 0.0005093020 2.964706e-04
 [203,] 0.0001923195 0.0001361287 5.100254e-05
 [204,] 0.0001918667 0.0001868569 5.449501e-05
 [205,] 0.0001936044 0.0001806026 5.204822e-05
 [206,] 0.0001366189 0.0002608554 4.242390e-05
 [207,] 0.0001269939 0.0002341979 5.194701e-05
 [208,] 0.0001346962 0.0001803946 3.486868e-05
 [209,] 0.0001409598 0.0001498912 3.039066e-05
 [210,] 0.0001510576 0.0001483128 2.953198e-05
 [211,] 0.0001474966 0.0001399720 2.934437e-05
 [212,] 0.0001459742 0.0001403211 2.945685e-05
 [213,] 0.0001453542 0.0001399981 2.948122e-05
 [214,] 0.0001476224 0.0001413171 2.940410e-05
 [215,] 0.0001483828 0.0001410620 2.934692e-05
 [216,] 0.0001367760 0.0001814332 3.455635e-05
 [217,] 0.0001357393 0.0001687928 3.339443e-05
 [218,] 0.0002068094 0.0001307406 4.439623e-05
 [219,] 0.0001608252 0.0001528643 4.582663e-05
 [220,] 0.0001503516 0.0001368085 2.877132e-05
 [221,] 0.0001490061 0.0001397948 2.898355e-05
 [222,] 0.0001604636 0.0001445989 3.946030e-05
 [223,] 0.0001612759 0.0002156373 5.333314e-05
 [224,] 0.0001671500 0.0001435526 3.801507e-05
 [225,] 0.0001649981 0.0001540629 2.986072e-05
 [226,] 0.0001582347 0.0001895484 3.356851e-05
 [227,] 0.0001874741 0.0002111251 5.101079e-05
 [228,] 0.0002075796 0.0001154100 3.575521e-05
 [229,] 0.0002123071 0.0003178089 8.078809e-05
 [230,] 0.0002140876 0.0001420677 5.041759e-05
 [231,] 0.0002149625 0.0004617994 1.083507e-04
 [232,] 0.0002147817 0.0001366156 4.680569e-05
 [233,] 0.0002179949 0.0001362170 4.681873e-05
 [234,] 0.0002664695 0.0001072399 4.415214e-05
 [235,] 0.0001960810 0.0001656113 3.993299e-05
 [236,] 0.0002523944 0.0001882715 3.448733e-05
 [237,] 0.0002471575 0.0001936077 3.516099e-05
 [238,] 0.0001859381 0.0001772392 4.064754e-05
 [239,] 0.0002183791 0.0079253980 4.697896e-04
 [240,] 0.0001948847 0.0001705377 4.943501e-05
 [241,] 0.0002172084 0.0002581168 6.745961e-05
 [242,] 0.0001496255 0.0001264994 3.492928e-05
 [243,] 0.0001382385 0.0002028966 4.143769e-05
 [244,] 0.0001695528 0.0001785462 6.189506e-05
 [245,] 0.0002243355 0.0001306627 4.747527e-05
 [246,] 0.0001398752 0.0001056214 3.037557e-05
 [247,] 0.0001381018 0.0001991153 4.665003e-05
 [248,] 0.0001994768 0.0001469235 4.634363e-05
 [249,] 0.0001973995 0.0001752004 5.065672e-05
 [250,] 0.0001669737 0.0001595582 3.150096e-05
 [251,] 0.0002485220 0.0001446618 4.449172e-05
 [252,] 0.0002262238 0.0002974090 5.959228e-05
 [253,] 0.0002357369 0.0002411618 5.043383e-05
 [254,] 0.0002426621 0.0001490676 5.876104e-05
 [255,] 0.0002047954 0.0001988339 6.094594e-05
 [256,] 0.0002229935 0.0002084453 4.664425e-05
 [257,] 0.0002286041 0.0004285903 7.649777e-05
 [258,] 0.0001570492 0.0001829273 3.368565e-05
 [259,] 0.0001658405 0.0001452110 2.921921e-05
 [260,] 0.0002605630 0.0001436054 4.505869e-05
 [261,] 0.0001883276 0.0001902797 4.738488e-05
 [262,] 0.0001282438 0.0001618203 4.000047e-05
 [263,] 0.0001826641 0.0002327860 1.072991e-04
 [264,] 0.0001514541 0.0001188277 4.002021e-05
 [265,] 0.0001576046 0.0002561255 9.665058e-05
 [266,] 0.0001316705 0.0001605678 4.392246e-05
 [267,] 0.0002241936 0.0002038777 1.224636e-04
 [268,] 0.0002235094 0.0002545563 1.582645e-04
 [269,] 0.0002355600 0.0002850662 1.915950e-04
 [270,] 0.0002046447 0.0002419758 9.971876e-05
 [271,] 0.0001660412 0.0001469267 5.758403e-05
 [272,] 0.0005000573 0.0001502114 1.457628e-04
 [273,] 0.0003965173 0.0002036287 1.991336e-04
 [274,] 0.0002645493 0.0003666184 4.579518e-05
 [275,] 0.0006638767 0.0001707970 2.265249e-04
 [276,] 0.0005559463 0.0001131348 9.034874e-05
 [277,] 0.0009552308 0.0001316282 2.620067e-04
 [278,] 0.0005535412 0.0002161789 2.807223e-04
 [279,] 0.0004880086 0.0001505287 1.407994e-04
 [280,] 0.0007435486 0.0001401309 2.087888e-04
 [281,] 0.0008126208 0.0003128951 6.879115e-04
 [282,] 0.0006352457 0.0003171250 5.588280e-04
 [283,] 0.0005857049 0.0003657182 6.336702e-04
 [284,] 0.0006105606 0.0003426197 6.014804e-04
 [285,] 0.0005307476 0.0001835959 2.112266e-04
 [286,] 0.0001829403 0.0004058277 7.221242e-05
 [287,] 0.0007378595 0.0003017890 5.122651e-05
 [288,] 0.0007765402 0.0003004616 5.292530e-05
 [289,] 0.0007409503 0.0002861325 5.307988e-05
 [290,] 0.0003421887 0.0002530080 2.334598e-04
 [291,] 0.0004532824 0.0002654943 3.208463e-04
 [292,] 0.0006194191 0.0003241868 5.645591e-04
 [293,] 0.0005116817 0.0001510051 1.413985e-04
 [294,] 0.0005301957 0.0002401820 3.216284e-04
 [295,] 0.0004344149 0.0002424824 2.929807e-04
 [296,] 0.0005163501 0.0001391235 1.155208e-04
 [297,] 0.0005060025 0.0002887266 4.026018e-04
 [298,] 0.0006790888 0.0001952129 6.716636e-05
 [299,] 0.0004890401 0.0002359351 2.899825e-04
 [300,] 0.0003442003 0.0002523735 2.381839e-04
 [301,] 0.0004379618 0.0001168078 7.343601e-05
 [302,] 0.0005832563 0.0001386904 1.293917e-04
 [303,] 0.0003472860 0.0001690293 1.321428e-04
 [304,] 0.0005130037 0.0001722653 1.853097e-04
 [305,] 0.0005607658 0.0001163348 9.033988e-05
 [306,] 0.0005644064 0.0001172171 9.318552e-05
 [307,] 0.0004889795 0.0001574815 1.507375e-04
 [308,] 0.0004781585 0.0001588349 1.507130e-04
 [309,] 0.0005041388 0.0001581308 1.552751e-04
 [310,] 0.0005814806 0.0001822890 6.617007e-05
 [311,] 0.0006548830 0.0004196517 8.563488e-04
 [312,] 0.0006597820 0.0002005911 2.930728e-04
 [313,] 0.0004201154 0.0001560580 1.329598e-04
 [314,] 0.0005115975 0.0005254608 9.028165e-04
 [315,] 0.0002235875 0.0001342589 5.228731e-05
 [316,] 0.0004273615 0.0006892183 1.121743e-03
 [317,] 0.0003787622 0.0004274401 5.083597e-04
 [318,] 0.0002777534 0.0004793496 4.081655e-04
 [319,] 0.0001975559 0.0001717888 4.706421e-05
 [320,] 0.0001993466 0.0001722307 4.701714e-05
 [321,] 0.0001991959 0.0001725732 4.703305e-05
 [322,] 0.0001971948 0.0001726555 4.712534e-05
 [323,] 0.0002321412 0.0001886274 1.047938e-04
 [324,] 0.0002127848 0.0004327270 7.066135e-05
 [325,] 0.0003006066 0.0001195230 6.448099e-05
 [326,] 0.0002846708 0.0001184776 6.140527e-05
 [327,] 0.0002398066 0.0001178098 5.023560e-05
 [328,] 0.0001992858 0.0003959801 7.452400e-05
 [329,] 0.0001648612 0.0002408834 9.189943e-05
 [330,] 0.0003137465 0.0001242079 7.267223e-05
 [331,] 0.0001951536 0.0001169353 4.314461e-05
 [332,] 0.0002465204 0.0001493397 7.928075e-05
 [333,] 0.0002464791 0.0001431179 7.835561e-05
 [334,] 0.0001394687 0.0001122161 3.312403e-05
 [335,] 0.0001562131 0.0001134049 3.109429e-05
 [336,] 0.0001428516 0.0001075644 3.089751e-05
 [337,] 0.0002190223 0.0002042805 1.005601e-04
 [338,] 0.0001327621 0.0001048642 2.922399e-05
 [339,] 0.0001460374 0.0001513427 5.068569e-05
 [340,] 0.0001326837 0.0001059259 2.933008e-05
 [341,] 0.0001428563 0.0001401712 4.504380e-05
 [342,] 0.0001327971 0.0001057518 2.943632e-05
 [343,] 0.0002181435 0.0001596859 4.682244e-05
 [344,] 0.0002004815 0.0001945199 8.337444e-05
 [345,] 0.0001327198 0.0001059350 2.939477e-05
 [346,] 0.0001332085 0.0001075102 3.008697e-05
 [347,] 0.0001423705 0.0002092395 6.710475e-05
 [348,] 0.0001331507 0.0001072349 2.998686e-05
 [349,] 0.0002165960 0.0001687717 4.687877e-05
 [350,] 0.0001431736 0.0001541327 5.010283e-05
 [351,] 0.0001413593 0.0001078556 3.301567e-05
 [352,] 0.0001357074 0.0001153128 3.087403e-05
 [353,] 0.0002023198 0.0001530442 5.525060e-05
 [354,] 0.0001453397 0.0001527495 5.079784e-05
 [355,] 0.0001420456 0.0001046002 2.961228e-05
 [356,] 0.0001418522 0.0001045653 2.962327e-05
 [357,] 0.0001443663 0.0001527744 5.029731e-05
 [358,] 0.0001400517 0.0001048579 2.921914e-05
 [359,] 0.0001357583 0.0001105303 3.034798e-05
 [360,] 0.0001418441 0.0001044928 2.973538e-05
 [361,] 0.0002107358 0.0001998731 7.190541e-05
 [362,] 0.0001613314 0.0001224844 4.468013e-05
 [363,] 0.0001453153 0.0003202179 1.060666e-04
 [364,] 0.0001607065 0.0001234168 4.496147e-05
 [365,] 0.0001782588 0.0001410823 4.657088e-05
 [366,] 0.0002166378 0.0002009677 9.709366e-05
 [367,] 0.0001417841 0.0001840127 5.807630e-05
 [368,] 0.0001887978 0.0002533631 1.071257e-04
 [369,] 0.0001494413 0.0001179085 3.934661e-05
 [370,] 0.0002019244 0.0002103245 9.293330e-05
 [371,] 0.0001531273 0.0001189620 4.082176e-05
 [372,] 0.0001562512 0.0001053884 2.918270e-05
 [373,] 0.0001575742 0.0001076092 3.595365e-05
 [374,] 0.0001417409 0.0001398880 4.495150e-05
 [375,] 0.0002054200 0.0002101232 9.524168e-05
 [376,] 0.0001468321 0.0001370075 4.614903e-05
 [377,] 0.0001502326 0.0001204681 4.072316e-05
 [378,] 0.0001426386 0.0001380798 4.476036e-05
 [379,] 0.0001485211 0.0001195011 3.981063e-05
 [380,] 0.0001318544 0.0001170209 3.111269e-05
 [381,] 0.0001473957 0.0001057505 2.875566e-05
 [382,] 0.0001273273 0.0002077440 4.761153e-05
 [383,] 0.0001435327 0.0001466166 4.798647e-05
 [384,] 0.0001320431 0.0001140363 3.054681e-05
 [385,] 0.0001490360 0.0001085233 2.852236e-05
 [386,] 0.0001320997 0.0001134609 3.087932e-05
 [387,] 0.0001420193 0.0001058738 3.183313e-05
 [388,] 0.0001719176 0.0001601775 5.227885e-05
 [389,] 0.0001328230 0.0001111247 2.996224e-05
 [390,] 0.0001765914 0.0001131135 3.554793e-05
 [391,] 0.0001399330 0.0001140747 3.507500e-05
 [392,] 0.0001756470 0.0001141651 3.477206e-05
 [393,] 0.0001755953 0.0001144102 3.456577e-05
 [394,] 0.0001733383 0.0001585735 5.617203e-05
 [395,] 0.0001620988 0.0002490355 7.882743e-05
 [396,] 0.0001678607 0.0001741254 5.860503e-05
 [397,] 0.0001337687 0.0001101391 3.006255e-05
 [398,] 0.0001346887 0.0001135919 3.158996e-05
 [399,] 0.0001727841 0.0001593928 5.215298e-05
 [400,] 0.0001278017 0.0002802181 6.244229e-05
 [401,] 0.0001739878 0.0001560551 5.108997e-05
 [402,] 0.0001711665 0.0001709295 5.968301e-05
 [403,] 0.0001748920 0.0001535197 5.013247e-05
 [404,] 0.0001674595 0.0001617285 5.402944e-05
 [405,] 0.0001709988 0.0001955376 6.843178e-05
 [406,] 0.0001393801 0.0002161400 6.701078e-05
 [407,] 0.0001484827 0.0002659800 9.200392e-05
 [408,] 0.0001329360 0.0001115871 3.015986e-05
 [409,] 0.0001752787 0.0002018689 7.058075e-05
 [410,] 0.0001320028 0.0001174640 3.228985e-05
 [411,] 0.0001268160 0.0001680461 3.915998e-05
 [412,] 0.0001323788 0.0001078391 3.026340e-05
 [413,] 0.0001845877 0.0001631195 5.224848e-05
 [414,] 0.0001315712 0.0001203911 3.244416e-05
 [415,] 0.0001514308 0.0002002871 4.239102e-05
 [416,] 0.0001823161 0.0002075643 5.897127e-05
 [417,] 0.0001314337 0.0001046843 2.884593e-05
 [418,] 0.0001276785 0.0001746169 3.936149e-05
 [419,] 0.0001335059 0.0001194754 2.978984e-05
 [420,] 0.0001315683 0.0001039821 2.870898e-05
 [421,] 0.0001844873 0.0001893978 6.180520e-05
 [422,] 0.0001319601 0.0001044988 2.871826e-05
 [423,] 0.0001328705 0.0001060208 2.997268e-05
 [424,] 0.0001327294 0.0001064633 3.005444e-05
 [425,] 0.0001332776 0.0001067559 3.032198e-05
 [426,] 0.0001838457 0.0001999490 5.485318e-05
 [427,] 0.0001845020 0.0001862788 6.048421e-05
 [428,] 0.0001822677 0.0001407894 4.355434e-05
 [429,] 0.0001311153 0.0001517560 3.464681e-05
 [430,] 0.0001325701 0.0001072413 3.020750e-05
 [431,] 0.0001313045 0.0001515868 3.447849e-05
 [432,] 0.0001312289 0.0001516388 3.454707e-05
 [433,] 0.0001333404 0.0001043876 2.950513e-05
 [434,] 0.0002146825 0.0001559988 4.505949e-05
 [435,] 0.0001326375 0.0001074037 3.027611e-05
 [436,] 0.0001820573 0.0001413524 4.384265e-05
 [437,] 0.0001815686 0.0001408113 4.342398e-05
 [438,] 0.0001844913 0.0001793325 5.813883e-05
 [439,] 0.0001816627 0.0001408514 4.348617e-05
 [440,] 0.0001841105 0.0001859694 6.002942e-05
 [441,] 0.0001818856 0.0001411278 4.368671e-05
 [442,] 0.0001818645 0.0001411586 4.370383e-05
 [443,] 0.0002059034 0.0001833544 4.747108e-05
 [444,] 0.0001825189 0.0001413006 4.394326e-05
 [445,] 0.0001830363 0.0001413135 4.408623e-05
 [446,] 0.0001276213 0.0001742171 3.987588e-05
 [447,] 0.0001277395 0.0001788512 4.198669e-05
 [448,] 0.0001288156 0.0002130043 4.255874e-05
 [449,] 0.0001275723 0.0001801507 4.120331e-05
 [450,] 0.0001276760 0.0001798627 4.031423e-05
 [451,] 0.0001336072 0.0001272769 3.175560e-05
 [452,] 0.0001288713 0.0001289295 3.467889e-05
 [453,] 0.0001293893 0.0001249215 3.416262e-05
 [454,] 0.0001286667 0.0001219160 3.296341e-05
 [455,] 0.0001324340 0.0001152105 3.199573e-05
 [456,] 0.0001286085 0.0001199904 3.253875e-05
 [457,] 0.0001669803 0.0001275772 3.800205e-05
 [458,] 0.0001668930 0.0001275047 3.795008e-05
 [459,] 0.0001672702 0.0001275777 3.809683e-05
 [460,] 0.0002056905 0.0001553420 4.904209e-05
 [461,] 0.0001326929 0.0001110489 2.989690e-05
 [462,] 0.0001667824 0.0001296801 3.867536e-05
 [463,] 0.0001923979 0.0002098669 5.240098e-05
 [464,] 0.0001675434 0.0001289791 3.898369e-05
 [465,] 0.0002032309 0.0001699657 4.603453e-05
 [466,] 0.0001667767 0.0001265249 3.789258e-05
 [467,] 0.0001667444 0.0001266076 3.789746e-05
 [468,] 0.0001666298 0.0001292415 3.843432e-05
 [469,] 0.0001668512 0.0001283280 3.837073e-05
 [470,] 0.0001672143 0.0001288068 3.873158e-05
 [471,] 0.0001670305 0.0001282681 3.847252e-05
 [472,] 0.0001669031 0.0001286929 3.848794e-05
 [473,] 0.0001832612 0.0002073194 5.404185e-05
 [474,] 0.0001348068 0.0001721333 3.446726e-05
 [475,] 0.0001700574 0.0002988013 7.069814e-05
 [476,] 0.0002139045 0.0001751271 4.532163e-05
 [477,] 0.0001964025 0.0001916920 5.160097e-05
 [478,] 0.0001976453 0.0001913905 5.051268e-05
 [479,] 0.0001427488 0.0001423924 3.131095e-05
 [480,] 0.0001949175 0.0001909225 5.158168e-05
 [481,] 0.0001997597 0.0001907511 5.172978e-05
 [482,] 0.0001355031 0.0001665921 3.364706e-05
 [483,] 0.0001341041 0.0001680784 3.435345e-05
 [484,] 0.0001967644 0.0001887268 5.049590e-05
 [485,] 0.0002091255 0.0001690942 4.516145e-05
 [486,] 0.0002007688 0.0001711442 4.575490e-05
 [487,] 0.0001358574 0.0001745939 3.443002e-05
 [488,] 0.0001363259 0.0001709123 3.390176e-05
 [489,] 0.0001361964 0.0001719301 3.404664e-05
 [490,] 0.0002103229 0.0001574587 4.633464e-05
 [491,] 0.0001693646 0.0001625843 4.561189e-05
 [492,] 0.0001668329 0.0001039925 3.090414e-05
 [493,] 0.0001609326 0.0001775419 4.205089e-05
 [494,] 0.0001709556 0.0001036565 3.158529e-05
 [495,] 0.0001427276 0.0001053191 2.883021e-05
 [496,] 0.0001796649 0.0001353394 2.985824e-05
 [497,] 0.0001785508 0.0001837191 5.184927e-05
 [498,] 0.0001777667 0.0001840872 5.140681e-05
 [499,] 0.0001569917 0.0001066381 2.972432e-05
 [500,] 0.0001793185 0.0002197661 6.441005e-05
 [501,] 0.0001633365 0.0001056785 2.986518e-05
 [502,] 0.0001977267 0.0001351202 3.977691e-05
 [503,] 0.0001538158 0.0001036788 3.028644e-05
 [504,] 0.0001525581 0.0001038000 3.019966e-05
 [505,] 0.0001701652 0.0001089152 3.137294e-05
 [506,] 0.0001533127 0.0001036955 3.041225e-05
 [507,] 0.0001931150 0.0001079234 3.048917e-05
 [508,] 0.0001923535 0.0001497243 4.278744e-05
 [509,] 0.0001911959 0.0001082112 3.033200e-05
 [510,] 0.0001915025 0.0001507319 4.283858e-05
 [511,] 0.0001528060 0.0001038260 3.023427e-05
 [512,] 0.0001815100 0.0001512676 4.851626e-05
 [513,] 0.0001504500 0.0001116650 2.848988e-05
 [514,] 0.0001568504 0.0001973576 5.168247e-05
 [515,] 0.0001620834 0.0001503014 4.099181e-05
 [516,] 0.0001496918 0.0001104829 2.850041e-05
 [517,] 0.0001809969 0.0001706051 5.386781e-05
 [518,] 0.0001514302 0.0001115190 2.849486e-05
 [519,] 0.0001806812 0.0001754741 5.509349e-05
 [520,] 0.0001521564 0.0001103499 2.855225e-05
 [521,] 0.0001525811 0.0001099206 2.858619e-05
 [522,] 0.0001504531 0.0001097002 2.855187e-05
 [523,] 0.0001478081 0.0001050874 2.896035e-05
 [524,] 0.0001655878 0.0001115261 3.868379e-05
 [525,] 0.0001578459 0.0001123828 3.764984e-05
 [526,] 0.0001816123 0.0001714450 5.498105e-05
 [527,] 0.0001812269 0.0001713056 5.448980e-05
 [528,] 0.0002090667 0.0002073222 5.069224e-05
 [529,] 0.0001513117 0.0001065500 2.886446e-05
 [530,] 0.0001665106 0.0001090047 3.715808e-05
 [531,] 0.0001540152 0.0001075204 2.883186e-05
 [532,] 0.0001697244 0.0001112651 3.929738e-05
 [533,] 0.0001602220 0.0001112846 3.750031e-05
 [534,] 0.0001598011 0.0001118077 3.771868e-05
 [535,] 0.0001466128 0.0001093821 3.374782e-05
 [536,] 0.0001512803 0.0001070804 3.324692e-05
 [537,] 0.0001659005 0.0001415070 3.665204e-05
 [538,] 0.0001483096 0.0001101594 3.446809e-05
 [539,] 0.0001450745 0.0001073846 3.292103e-05
 [540,] 0.0001448669 0.0001065768 3.248253e-05
 [541,] 0.0001461981 0.0001077777 3.333256e-05
 [542,] 0.0001621120 0.0001951967 5.433612e-05
 [543,] 0.0001470994 0.0001087350 3.397130e-05
 [544,] 0.0001463328 0.0001078880 3.341378e-05
 [545,] 0.0001516102 0.0001091260 3.499673e-05
 [546,] 0.0001473494 0.0001069569 3.313509e-05
 [547,] 0.0001464217 0.0001078525 3.341764e-05
 [548,] 0.0001491159 0.0001089464 3.444870e-05
 [549,] 0.0001475988 0.0001080535 3.373237e-05
 [550,] 0.0001497375 0.0001076810 3.396996e-05
 [551,] 0.0001508069 0.0001059776 3.319632e-05
 [552,] 0.0001502689 0.0001066112 3.346976e-05
 [553,] 0.0001443576 0.0001072817 3.272007e-05
 [554,] 0.0001456388 0.0001072877 3.297461e-05
 [555,] 0.0001468665 0.0001103586 2.877063e-05
 [556,] 0.0001599686 0.0001400814 4.047056e-05
 [557,] 0.0001416986 0.0001079941 3.250969e-05
 [558,] 0.0001900769 0.0001530674 4.650170e-05
 [559,] 0.0001749642 0.0001618976 5.056966e-05
 [560,] 0.0001304583 0.0074422439 9.903490e-04
 [561,] 0.0001445190 0.0002141760 6.190425e-05
 [562,] 0.0002069866 0.0005062433 2.173389e-04
 [563,] 0.0001869925 0.0002015002 4.967801e-05
 [564,] 0.0001787282 0.0015481807 4.612682e-04
 [565,] 0.0001791350 0.0016578705 4.965858e-04
 [566,] 0.0001993575 0.0001692156 4.295312e-05
 [567,] 0.0001810618 0.0001990978 5.972034e-05
 [568,] 0.0001553939 0.0014820649 3.024256e-04
 [569,] 0.0001860212 0.0001549367 4.220899e-05
 [570,] 0.0001553153 0.0012942984 2.672045e-04
 [571,] 0.0001798525 0.0014394747 4.456752e-04
 [572,] 0.0001861847 0.0001570683 4.250806e-05
 [573,] 0.0001552768 0.0013064092 2.673502e-04
 [574,] 0.0002206940 0.0001328320 4.975922e-05
 [575,] 0.0001869706 0.0001583884 4.251466e-05
 [576,] 0.0001552858 0.0013129223 2.693736e-04
 [577,] 0.0001790256 0.0019238821 5.607720e-04
 [578,] 0.0001860581 0.0001619605 4.352110e-05
 [579,] 0.0001467257 0.0001558947 3.205604e-05
 [580,] 0.0001811701 0.0014446973 4.615909e-04
 [581,] 0.0001810471 0.0014355795 4.574503e-04
 [582,] 0.0001422416 0.0002180213 5.963260e-05
 [583,] 0.0001824363 0.0015043040 4.951421e-04
 [584,] 0.0001807150 0.0015881138 4.974101e-04
 [585,] 0.0001817621 0.0014917643 4.830448e-04
 [586,] 0.0001892749 0.0001557918 4.156364e-05
 [587,] 0.0001460555 0.0001275060 3.171461e-05
 [588,] 0.0001433166 0.0002401929 6.679628e-05
 [589,] 0.0001555505 0.0012174250 2.604308e-04
 [590,] 0.0002036521 0.0001531665 4.929508e-05
 [591,] 0.0002157354 0.0001608071 5.202047e-05
 [592,] 0.0001838221 0.0014488844 4.946146e-04
 [593,] 0.0001798803 0.0008976239 2.918491e-04
 [594,] 0.0001432570 0.0001355879 3.134632e-05
 [595,] 0.0001749623 0.0002017317 5.899166e-05
 [596,] 0.0001768498 0.0009597540 2.833547e-04
 [597,] 0.0001773129 0.0009787913 2.925499e-04
 [598,] 0.0001776293 0.0009799282 2.956547e-04
 [599,] 0.0001866526 0.0001614373 4.313971e-05
 [600,] 0.0001494251 0.0001480983 3.153553e-05
 [601,] 0.0001479781 0.0001711254 5.117500e-05
 [602,] 0.0001775207 0.0009738778 2.930816e-04
 [603,] 0.0001765494 0.0008302840 2.373057e-04
 [604,] 0.0001776758 0.0009931580 2.996468e-04
 [605,] 0.0001288677 0.0001193285 3.010282e-05
 [606,] 0.0001775071 0.0009547263 2.877400e-04
 [607,] 0.0001776531 0.0009738778 2.942240e-04
 [608,] 0.0001778246 0.0009777604 2.967938e-04
 [609,] 0.0001778321 0.0009700057 2.947070e-04
 [610,] 0.0001550607 0.0001219405 4.019053e-05
 [611,] 0.0001353821 0.0001811927 5.226283e-05
 [612,] 0.0001350082 0.0001990488 5.673792e-05
 [613,] 0.0001800926 0.0001147865 3.695279e-05
 [614,] 0.0001867306 0.0001183645 3.462229e-05
 [615,] 0.0001372727 0.0001845212 4.670984e-05
 [616,] 0.0001727247 0.0012744530 2.945552e-04
 [617,] 0.0001764437 0.0012473787 3.337508e-04
 [618,] 0.0001788237 0.0001728413 4.803319e-05
 [619,] 0.0001612467 0.0001197632 3.182086e-05
 [620,] 0.0001754882 0.0002238092 6.611619e-05
 [621,] 0.0001789018 0.0001158215 3.782657e-05
 [622,] 0.0001727369 0.0014606701 3.319614e-04
 [623,] 0.0002002839 0.0001484708 5.071358e-05
 [624,] 0.0001634476 0.0001197850 3.193846e-05
 [625,] 0.0001989179 0.0001430842 4.782331e-05
 [626,] 0.0001344663 0.0001771004 4.215244e-05
 [627,] 0.0001341301 0.0001386237 3.899856e-05
 [628,] 0.0001422951 0.0001602511 3.261277e-05
 [629,] 0.0002128197 0.0003860251 6.552423e-05
 [630,] 0.0001719970 0.0001151879 3.634680e-05
 [631,] 0.0001762156 0.0015328361 4.045030e-04
 [632,] 0.0001971793 0.0001360714 4.451894e-05
 [633,] 0.0001314796 0.0006602845 1.214827e-04
 [634,] 0.0001339264 0.0009531881 1.851955e-04
 [635,] 0.0001364749 0.0001848857 4.611666e-05
 [636,] 0.0001363597 0.0011103896 2.319133e-04
 [637,] 0.0001347750 0.0001633672 4.013482e-05
 [638,] 0.0001718165 0.0004866721 1.271099e-04
 [639,] 0.0001719148 0.0003458455 8.813212e-05
 [640,] 0.0001388201 0.0001556005 3.853227e-05
 [641,] 0.0001676063 0.0001122258 3.539737e-05
 [642,] 0.0001812453 0.0038964173 1.115808e-03
 [643,] 0.0001542327 0.0001090546 3.480479e-05
 [644,] 0.0001719296 0.0001242008 4.098412e-05
 [645,] 0.0001728583 0.0001456229 4.450058e-05
 [646,] 0.0001395975 0.0001531168 3.872674e-05
 [647,] 0.0001887636 0.0002100792 6.752599e-05
 [648,] 0.0001391117 0.0001559062 3.761690e-05
 [649,] 0.0002047096 0.0004093270 1.420541e-04
 [650,] 0.0002042364 0.0001256294 3.941389e-05
 [651,] 0.0002051720 0.0009265949 3.155028e-04
 [652,] 0.0002043652 0.0004444136 1.516614e-04
 [653,] 0.0002042737 0.0004232923 1.436243e-04
 [654,] 0.0002048717 0.0006429670 2.268605e-04
 [655,] 0.0002039627 0.0004654794 1.516961e-04
 [656,] 0.0001384772 0.0001490865 3.708507e-05
 [657,] 0.0001984877 0.0001381904 3.902045e-05
 [658,] 0.0001710093 0.0001065810 3.176544e-05
 [659,] 0.0002002283 0.0001366861 5.269830e-05
 [660,] 0.0001969688 0.0001346207 5.065170e-05
 [661,] 0.0001394723 0.0001522774 3.801447e-05
 [662,] 0.0001369607 0.0004486734 7.799502e-05
 [663,] 0.0001562528 0.0001065953 3.190979e-05
 [664,] 0.0001684924 0.0001397129 3.636155e-05
 [665,] 0.0001945085 0.0001383040 3.905492e-05
 [666,] 0.0001898170 0.0002514276 8.721516e-05
 [667,] 0.0001837367 0.0001999339 5.913688e-05
 [668,] 0.0001987554 0.0001315529 3.882228e-05
 [669,] 0.0002002100 0.0001303813 3.887543e-05
 [670,] 0.0001503776 0.0001186725 2.905400e-05
 [671,] 0.0001738374 0.0001332088 4.209163e-05
 [672,] 0.0002070431 0.0001056213 3.406371e-05
 [673,] 0.0002268239 0.0001055743 4.160391e-05
 [674,] 0.0002459844 0.0002644213 1.479938e-04
 [675,] 0.0001962005 0.0001285200 2.914407e-05
 [676,] 0.0001461077 0.0001293417 3.317970e-05
 [677,] 0.0001461287 0.0001732286 4.968790e-05
 [678,] 0.0001909627 0.0002336938 5.108849e-05
 [679,] 0.0002081844 0.0001077722 3.282010e-05
 [680,] 0.0001953836 0.0001322659 2.897863e-05
 [681,] 0.0002299462 0.0001048119 4.298449e-05
 [682,] 0.0001647997 0.0002153004 8.257920e-05
 [683,] 0.0001772350 0.0001391056 3.287217e-05
 [684,] 0.0002260270 0.0001035719 3.919653e-05
 [685,] 0.0002907095 0.0001044170 4.714249e-05
 [686,] 0.0002157965 0.0001108250 3.753440e-05
 [687,] 0.0001799371 0.0001301220 3.336184e-05
 [688,] 0.0002173507 0.0001061897 4.314925e-05
 [689,] 0.0001789249 0.0002186965 8.355634e-05
 [690,] 0.0002226431 0.0001056680 4.344897e-05
 [691,] 0.0001649664 0.0001655616 3.161306e-05
 [692,] 0.0001804760 0.0001694943 4.949766e-05
 [693,] 0.0001820427 0.0001922416 5.612622e-05
 [694,] 0.0001991446 0.0002063434 5.705305e-05
 [695,] 0.0001824501 0.0001914356 5.713105e-05
 [696,] 0.0001919697 0.0001036953 3.294587e-05
 [697,] 0.0001931156 0.0001034837 3.349335e-05
 [698,] 0.0001571859 0.0001321488 3.279411e-05
 [699,] 0.0004401146 0.0001886703 5.317803e-05
 [700,] 0.0001992962 0.0002066574 5.710190e-05
 [701,] 0.0001672763 0.0008042769 2.128376e-04
 [702,] 0.0001789689 0.0009077104 3.093450e-04
 [703,] 0.0001638276 0.0002129344 6.483432e-05
 [704,] 0.0006143188 0.0001884866 2.995096e-04
 [705,] 0.0001830860 0.0002024537 5.619558e-05
 [706,] 0.0002899473 0.0002203054 1.464681e-04
 [707,] 0.0001618402 0.0002811576 7.503241e-05
 [708,] 0.0002790750 0.0001630434 7.776586e-05
 [709,] 0.0001536088 0.0002326111 4.775279e-05
 [710,] 0.0002816193 0.0001641253 8.030422e-05
 [711,] 0.0002879022 0.0002925758 2.197341e-04
 [712,] 0.0007410501 0.0001418083 1.733484e-04
 [713,] 0.0006046502 0.0001429936 1.608022e-04
 [714,] 0.0001528732 0.0002283238 4.779784e-05
 [715,] 0.0001982187 0.0001817169 6.251542e-05
 [716,] 0.0001651029 0.0010414372 2.226347e-04
 [717,] 0.0001654831 0.0014802444 2.979638e-04
 [718,] 0.0002012243 0.0002136598 7.912057e-05
 [719,] 0.0001355541 0.0001118661 2.882756e-05
 [720,] 0.0002423488 0.0001624586 5.240061e-05
 [721,] 0.0005465129 0.0001464395 1.091764e-04
 [722,] 0.0002071522 0.0001981238 8.394149e-05
 [723,] 0.0001714249 0.0001985248 5.314487e-05
 [724,] 0.0002521327 0.0001596027 5.964702e-05
 [725,] 0.0001625288 0.0009098949 1.316460e-04
 [726,] 0.0001416511 0.0001703562 4.689441e-05
 [727,] 0.0002086088 0.0001867787 6.481601e-05
 [728,] 0.0004341634 0.0002377404 2.810005e-04
 [729,] 0.0002066559 0.0001695731 6.122007e-05
 [730,] 0.0003996476 0.0002820028 3.461791e-04
 [731,] 0.0004096813 0.0001603856 1.551299e-04
 [732,] 0.0001511208 0.0001254479 3.236111e-05
 [733,] 0.0001647543 0.0001125540 3.000801e-05
 [734,] 0.0005391875 0.0002860696 4.276346e-04
 [735,] 0.0001755266 0.0001368669 2.850661e-05
 [736,] 0.0001853308 0.0001916263 7.712458e-05
 [737,] 0.0002377771 0.0001824999 8.072330e-05
 [738,] 0.0001499631 0.0001121615 3.056297e-05
 [739,] 0.0001375415 0.0001104080 3.053136e-05
 [740,] 0.0001393520 0.0001108725 3.049205e-05
 [741,] 0.0001375146 0.0001098370 3.065076e-05
 [742,] 0.0002383099 0.0001838419 8.188910e-05
 [743,] 0.0002379744 0.0001815643 8.001640e-05
 [744,] 0.0005973325 0.0003027413 4.958357e-04
 [745,] 0.0010841637 0.0001865910 6.245112e-04
 [746,] 0.0001723000 0.0002053245 4.197283e-05
 [747,] 0.0014934991 0.0001540179 4.837539e-04
 [748,] 0.0015405395 0.0001532636 4.916842e-04
 [749,] 0.0001657003 0.0002587201 6.916846e-05
 [750,] 0.0001409533 0.0001101409 2.902828e-05
 [751,] 0.0004663545 0.0002322369 2.862108e-04
 [752,] 0.0004791807 0.0002347114 2.987029e-04
 [753,] 0.0002166189 0.0002049623 8.061266e-05
 [754,] 0.0001645591 0.0001690395 3.715764e-05
 [755,] 0.0001370874 0.0001137360 3.166785e-05
 [756,] 0.0001370322 0.0001109184 3.079139e-05
 [757,] 0.0001370251 0.0001110795 3.084622e-05
 [758,] 0.0001669490 0.0001711584 3.699664e-05
 [759,] 0.0002379469 0.0001790704 7.822361e-05
 [760,] 0.0001412226 0.0001076836 2.959140e-05
 [761,] 0.0005138296 0.0001863675 1.787202e-04
 [762,] 0.0013110966 0.0001701275 6.459330e-04
 [763,] 0.0004469336 0.0002276399 2.671404e-04
 [764,] 0.0004869278 0.0001867686 1.712927e-04
 [765,] 0.0019400609 0.0001513281 5.863111e-04
 [766,] 0.0002038240 0.0002101190 7.836470e-05
 [767,] 0.0006380081 0.0002747088 4.852721e-04
 [768,] 0.0004835274 0.0002273042 2.893006e-04
 [769,] 0.0002115428 0.0002319489 9.773253e-05
 [770,] 0.0002025201 0.0002273100 8.809915e-05
 [771,] 0.0007435474 0.0002166303 4.291291e-04
 [772,] 0.0001592381 0.0011008962 2.999739e-04
 [773,] 0.0002225462 0.0003071675 5.328535e-05
 [774,] 0.0002124077 0.0002280367 8.924974e-05
 [775,] 0.0001954618 0.0002264443 4.404984e-05
 [776,] 0.0001361353 0.0002072970 5.875760e-05
 [777,] 0.0002069500 0.0005240759 7.114332e-05
 [778,] 0.0002051776 0.0001231236 4.252641e-05
 [779,] 0.0001347049 0.0002086251 5.774005e-05
 [780,] 0.0060401593 0.0001694842 1.747616e-03
 [781,] 0.0002042135 0.0001139440 3.858619e-05
 [782,] 0.0002157291 0.0001616931 5.459445e-05
 [783,] 0.0034057866 0.0002037339 1.613087e-03
 [784,] 0.0002088391 0.0008275602 3.204650e-04
 [785,] 0.0051307510 0.0002510625 2.953895e-04
 [786,] 0.0002107127 0.0002549288 9.854176e-05
 [787,] 0.0060509231 0.0001722984 6.238740e-04
 [788,] 0.0002112400 0.0010047230 4.099152e-04
 [789,] 0.0002109954 0.0002216715 8.501000e-05
 [790,] 0.0002108583 0.0001725915 3.858630e-05
 [791,] 0.0002187136 0.0001617493 5.476943e-05
 [792,] 0.0016440681 0.0002138105 8.553043e-04
 [793,] 0.0002079841 0.0001746718 3.909654e-05
 [794,] 0.0016356404 0.0002089018 8.158964e-04
 [795,] 0.0048548202 0.0001779060 1.167500e-03
 [796,] 0.0002040924 0.0001804610 6.586941e-05
 [797,] 0.0002089420 0.0008258941 3.208026e-04
 [798,] 0.0002122263 0.0002154486 8.366281e-05
 [799,] 0.0002049269 0.0001236658 4.261947e-05
 [800,] 0.0002116151 0.0002295479 8.906777e-05
 [801,] 0.0032692151 0.0002031842 1.537137e-03
 [802,] 0.0002130877 0.0011053274 4.697746e-04
 [803,] 0.0002108965 0.0002175882 8.319481e-05
 [804,] 0.0031068725 0.0002031635 1.458868e-03
 [805,] 0.0012955044 0.0003304805 1.532516e-03
 [806,] 0.0002049115 0.0001232651 4.245917e-05
 [807,] 0.0002053729 0.0001227011 4.244348e-05
 [808,] 0.0002049526 0.0001197576 4.111568e-05
 [809,] 0.0002042839 0.0001224549 4.184623e-05
 [810,] 0.0002123280 0.0002247609 8.776174e-05
 [811,] 0.0002257382 0.0001743185 3.868932e-05
 [812,] 0.0002120031 0.0002228554 8.660412e-05
 [813,] 0.0001321853 0.0001155314 3.301289e-05
 [814,] 0.0011675369 0.0002091653 5.764783e-04
 [815,] 0.0002122779 0.0002177013 8.467869e-05
 [816,] 0.0002254654 0.0001746138 3.929686e-05
 [817,] 0.0002132583 0.0002255711 8.907237e-05
 [818,] 0.0054666389 0.0001698698 1.534339e-03
 [819,] 0.0002343102 0.0001932980 8.434042e-05
 [820,] 0.0002125326 0.0001982082 7.652607e-05
 [821,] 0.0002128247 0.0001988437 7.703024e-05
 [822,] 0.0053291124 0.0001696729 1.452867e-03
 [823,] 0.0001954942 0.0003405135 7.001538e-05
 [824,] 0.0011701213 0.0002099142 5.789810e-04
 [825,] 0.0001520574 0.0001109059 3.410068e-05
 [826,] 0.0002123971 0.0008617993 3.575654e-04
 [827,] 0.0001507613 0.0001113962 3.433360e-05
 [828,] 0.0002117411 0.0001963227 7.503707e-05
 [829,] 0.0002130654 0.0001975692 7.667863e-05
 [830,] 0.0002130295 0.0001964783 7.617371e-05
 [831,] 0.0002131716 0.0002005899 7.808867e-05
 [832,] 0.0060486408 0.0001873849 2.381256e-03
 [833,] 0.0001940787 0.0002921829 6.200445e-05
 [834,] 0.0017403261 0.0002092267 8.778000e-04
 [835,] 0.0002058784 0.0008342241 2.901005e-04
 [836,] 0.0088099827 0.0001663355 1.978080e-03
 [837,] 0.0002048412 0.0010225823 3.160845e-04
 [838,] 0.0046886511 0.0001426063 1.500698e-03
 [839,] 0.0060646687 0.0001980843 3.778008e-03
 [840,] 0.0045707975 0.0001706636 2.453118e-03
 [841,] 0.0001961196 0.0001729170 4.613148e-05
 [842,] 0.0002054339 0.0006728291 2.239235e-04
 [843,] 0.0001492154 0.0001333519 2.891474e-05
 [844,] 0.0002023266 0.0002455869 1.124782e-04
 [845,] 0.0014988660 0.0001966189 6.669849e-04
 [846,] 0.0041297300 0.0002011736 2.828321e-03
 [847,] 0.0016033861 0.0001872493 6.348473e-04
 [848,] 0.0001836876 0.0001859260 7.265108e-05
 [849,] 0.0001876052 0.0001840933 7.438552e-05
 [850,] 0.0038000033 0.0002237402 3.003839e-03
 [851,] 0.0001820033 0.0002139633 8.376088e-05
 [852,] 0.0002014507 0.0001737872 5.395518e-05
 [853,] 0.0001365965 0.0001174252 2.834789e-05
 [854,] 0.0003794209 0.0001424547 1.784698e-04
 [855,] 0.0010752086 0.0002244755 5.934993e-04
 [856,] 0.0002221954 0.0001844081 7.162987e-05
 [857,] 0.0001268798 0.0001057438 2.865455e-05
 [858,] 0.0008877209 0.0002589877 5.653206e-04
 [859,] 0.0001358001 0.0001193001 2.852869e-05
 [860,] 0.0001347526 0.0001200318 2.867502e-05
 [861,] 0.0002078526 0.0001786044 6.411671e-05
 [862,] 0.0009572217 0.0001873673 3.782875e-04
 [863,] 0.0123305246 0.0001776216 3.770128e-03
 [864,] 0.0001345978 0.0001192655 2.863106e-05
 [865,] 0.0008811699 0.0001817694 3.197420e-04
 [866,] 0.0008258082 0.0001814976 2.982514e-04
 [867,] 0.0001344861 0.0001202219 2.871844e-05
 [868,] 0.0001295995 0.0001298079 3.060140e-05
 [869,] 0.0001368998 0.0001189512 2.842561e-05
 [870,] 0.0001352102 0.0001199328 2.862674e-05
 [871,] 0.0001357282 0.0001189338 2.850920e-05
 [872,] 0.0001354125 0.0001198258 2.859769e-05
 [873,] 0.0010662013 0.0001831582 3.947470e-04
 [874,] 0.0001990995 0.0001619984 1.066602e-04
 [875,] 0.0001352879 0.0001207046 2.867987e-05
 [876,] 0.0001976765 0.0001748769 5.267151e-05
 [877,] 0.0003797530 0.0001458975 1.846308e-04
 [878,] 0.0001355251 0.0001170059 2.839424e-05
 [879,] 0.0001349998 0.0001038298 2.812250e-05
 [880,] 0.0001349245 0.0001026283 2.843835e-05
 [881,] 0.0002411425 0.0001766600 5.784329e-05
 [882,] 0.0017444591 0.0001466084 4.198968e-04
 [883,] 0.0013877618 0.0001493840 3.800065e-04
 [884,] 0.0001636314 0.0001180837 3.804958e-05
 [885,] 0.0002507133 0.0001284863 3.255629e-05
 [886,] 0.0001665677 0.0001167932 3.712768e-05
 [887,] 0.0001847036 0.0001057196 3.477810e-05
 [888,] 0.0001934165 0.0001060302 3.376728e-05
 [889,] 0.0001711648 0.0001069466 3.120242e-05
 [890,] 0.0001839446 0.0001063923 3.302726e-05
 [891,] 0.0001645240 0.0001180022 3.744530e-05
 [892,] 0.0001896763 0.0001068346 3.294970e-05
 [893,] 0.0001635864 0.0001176816 3.697961e-05
 [894,] 0.0002360592 0.0001778041 5.806008e-05
 [895,] 0.0001888568 0.0001057799 3.373302e-05
 [896,] 0.0001768075 0.0001136119 3.174772e-05
 [897,] 0.0001884585 0.0001059800 3.333403e-05
 [898,] 0.0112766874 0.0001784147 3.673110e-03
 [899,] 0.0001920484 0.0001056549 3.442840e-05
 [900,] 0.0002268780 0.0001768086 5.588747e-05
 [901,] 0.0002402203 0.0001772635 5.733875e-05
 [902,] 0.0001913426 0.0001060626 3.558656e-05
 [903,] 0.0001643938 0.0001196464 3.883446e-05
 [904,] 0.0019255301 0.0001420654 4.745265e-04
 [905,] 0.0114027992 0.0002234721 1.114219e-03
 [906,] 0.0004419139 0.0001053751 7.139628e-05
 [907,] 0.0001666706 0.0001193139 3.896592e-05
 [908,] 0.0002312723 0.0001760962 5.699151e-05
 [909,] 0.0001924602 0.0001059513 3.500405e-05
 [910,] 0.0002305402 0.0001762305 5.673525e-05
 [911,] 0.0020293745 0.0001420002 4.908702e-04
 [912,] 0.0001847258 0.0001059632 3.413655e-05
 [913,] 0.0001924678 0.0001060229 3.452936e-05
 [914,] 0.0001713217 0.0001043021 3.259378e-05
 [915,] 0.0001763000 0.0001059729 3.330074e-05
 [916,] 0.0002011486 0.0001068453 3.377276e-05
 [917,] 0.0002664574 0.0001132813 3.378898e-05
 [918,] 0.0001994654 0.0001060716 3.492205e-05
 [919,] 0.0002491552 0.0001287259 3.226283e-05
 [920,] 0.0002455489 0.0001812664 8.552115e-05
 [921,] 0.0002447920 0.0001776774 5.942439e-05
 [922,] 0.0088283191 0.0001784859 2.903252e-03
 [923,] 0.0002036007 0.0001091613 3.246871e-05
 [924,] 0.0002322982 0.0002218614 5.430400e-05
 [925,] 0.0002325923 0.0001779870 5.747128e-05
 [926,] 0.0001951659 0.0001075133 3.290917e-05
 [927,] 0.0001957847 0.0001074201 3.302330e-05
 [928,] 0.0001935441 0.0001073150 3.292224e-05
 [929,] 0.0001668497 0.0001174745 3.683571e-05
 [930,] 0.0001695562 0.0001109651 2.957725e-05
 [931,] 0.0001938082 0.0001071116 3.310797e-05
 [932,] 0.0113421368 0.0001772677 3.523108e-03
 [933,] 0.0002415706 0.0001766276 5.794352e-05
 [934,] 0.0003278726 0.0002049778 3.379604e-05
 [935,] 0.0018474233 0.0001831513 2.045898e-04
 [936,] 0.0002666672 0.0001936461 9.910727e-05
 [937,] 0.0001975834 0.0001072993 3.319171e-05
 [938,] 0.0001957035 0.0001069419 3.338362e-05
 [939,] 0.0001614860 0.0001045926 3.088089e-05
 [940,] 0.0016556372 0.0001419349 3.679515e-04
 [941,] 0.0017632623 0.0001422577 3.804861e-04
 [942,] 0.0003144618 0.0002800377 3.808344e-05
 [943,] 0.0002409331 0.0001040740 5.841061e-05
 [944,] 0.0001641847 0.0001171655 3.652134e-05
 [945,] 0.0002217034 0.0001757426 5.943859e-05
 [946,] 0.0003002908 0.0004965630 5.048796e-05
 [947,] 0.0001854226 0.0001101437 3.116205e-05
 [948,] 0.0125208040 0.0001796012 4.279795e-03
 [949,] 0.0001686106 0.0001180267 3.773962e-05
 [950,] 0.0001690221 0.0001236764 5.434995e-05
 [951,] 0.0002094168 0.0001756330 5.743698e-05
 [952,] 0.0001988128 0.0001095528 3.205397e-05
 [953,] 0.0140596262 0.0001789578 4.687468e-03
 [954,] 0.0002814999 0.0001377525 1.200692e-04
 [955,] 0.0001985902 0.0001088228 3.235575e-05
 [956,] 0.0031809822 0.0001274078 5.312251e-04
 [957,] 0.0002065923 0.0001094568 3.253557e-05
 [958,] 0.0016978695 0.0002034523 8.044113e-04
 [959,] 0.0152154591 0.0002239943 1.414961e-03
 [960,] 0.0140139771 0.0002245115 1.313517e-03
 [961,] 0.0001779513 0.0001174581 3.812045e-05
 [962,] 0.0016385018 0.0001417250 3.909455e-04
 [963,] 0.0015770188 0.0001408143 3.936130e-04
 [964,] 0.0001996051 0.0001094600 3.211369e-05
 [965,] 0.0001722548 0.0001172448 3.590351e-05
 [966,] 0.0002919028 0.0001081467 3.673215e-05
 [967,] 0.0002886642 0.0001075431 3.710173e-05
 [968,] 0.0001740539 0.0001172338 3.673688e-05
 [969,] 0.0002866690 0.0001074877 3.675884e-05
 [970,] 0.0002214342 0.0002190007 5.353578e-05
 [971,] 0.0001871261 0.0001066420 3.181657e-05
 [972,] 0.0036252458 0.0001538875 9.310446e-04
 [973,] 0.0001529995 0.0003253317 8.743150e-05
 [974,] 0.0001522399 0.0001880890 5.187970e-05
 [975,] 0.0002155721 0.0001192287 4.713200e-05
 [976,] 0.0002401818 0.0001250967 6.579240e-05
 [977,] 0.0002568341 0.0001229024 6.730672e-05
 [978,] 0.0002751428 0.0001238120 7.188104e-05
 [979,] 0.0002603926 0.0001747847 1.165511e-04
 [980,] 0.0002545322 0.0002034572 1.389514e-04
 [981,] 0.0002472644 0.0001242273 6.659605e-05
 [982,] 0.0002504992 0.0001310033 7.370582e-05
 [983,] 0.0002553787 0.0002534516 1.826124e-04
 [984,] 0.0002040341 0.0002275997 5.248126e-05
 [985,] 0.0002166060 0.0001192236 5.574640e-05
 [986,] 0.0018848596 0.0001262425 3.667619e-04
 [987,] 0.0003011952 0.0001385918 9.440212e-05
 [988,] 0.0002474025 0.0001252230 6.763653e-05
 [989,] 0.0002699586 0.0001256345 7.303052e-05
 [990,] 0.0002588515 0.0001227441 6.771559e-05
 [991,] 0.0002991647 0.0001192033 7.145118e-05
 [992,] 0.0002813533 0.0001248473 7.461597e-05
 [993,] 0.0002682534 0.0001702974 1.159972e-04
 [994,] 0.0002115110 0.0002362014 1.085519e-04
 [995,] 0.0002089614 0.0001237487 4.875078e-05
 [996,] 0.0124423931 0.0001201186 2.917126e-03
 [997,] 0.0123534441 0.0001152063 2.508364e-03
 [998,] 0.0104536186 0.0001237551 4.203748e-04
 [999,] 0.0135613287 0.0001125053 2.468713e-03
[1000,] 0.0003138340 0.0001044978 5.833452e-05
[1001,] 0.0051847088 0.0006549963 1.456841e-02
[1002,] 0.0124143760 0.0001119900 2.241897e-03
[1003,] 0.0001806128 0.0001290944 4.315754e-05
[1004,] 0.0098501853 0.0001130961 1.924008e-03
[1005,] 0.0113684453 0.0001131447 2.178537e-03
[1006,] 0.0001881852 0.0001434861 4.734342e-05
[1007,] 0.0112792345 0.0001416690 4.097815e-03
[1008,] 0.0001780152 0.0001301066 4.405552e-05
[1009,] 0.0094016969 0.0002124563 6.629013e-03
[1010,] 0.0191908203 0.0001271352 5.567785e-04
[1011,] 0.0016040472 0.0001353763 1.179981e-04
[1012,] 0.0018246416 0.0001540899 1.100085e-04
[1013,] 0.0001807033 0.0002763155 8.219749e-05
[1014,] 0.0005581545 0.0001167815 1.287902e-04
[1015,] 0.0012475509 0.0001494788 1.011625e-04
[1016,] 0.0001445422 0.0001485640 3.113358e-05
[1017,] 0.0016333173 0.0001989706 1.112859e-04
[1018,] 0.0003543540 0.0001219048 6.182042e-05
[1019,] 0.0003596215 0.0001209621 6.980468e-05
[1020,] 0.0001432357 0.0001257752 3.098449e-05
[1021,] 0.0004825512 0.0001290296 1.372431e-04
[1022,] 0.0002933870 0.0001102522 4.148989e-05
[1023,] 0.0002098089 0.0006117176 4.845584e-05
[1024,] 0.0001805017 0.0001337643 2.976979e-05
[1025,] 0.0001695178 0.0001824847 6.809687e-05
[1026,] 0.0002099502 0.0004596536 4.239644e-05
[1027,] 0.0002175993 0.0001428142 4.174976e-05
[1028,] 0.0001884344 0.0001203460 4.207255e-05
[1029,] 0.0001759572 0.0003050438 3.785134e-05
[1030,] 0.0001671548 0.0003331320 4.085320e-05
[1031,] 0.0003600103 0.0001676856 1.060156e-04
[1032,] 0.0001855385 0.0013682873 7.116903e-05
[1033,] 0.0001746078 0.0003133387 5.967097e-05
[1034,] 0.0001794835 0.0014259368 7.620364e-05
[1035,] 0.0001900569 0.0012178893 6.545217e-05
[1036,] 0.0001629632 0.0001256743 4.104418e-05
[1037,] 0.0001968389 0.0026684901 1.030187e-04
[1038,] 0.0001974792 0.0026594295 1.024536e-04
[1039,] 0.0001975415 0.0026912667 1.030591e-04
[1040,] 0.0001516266 0.0001478843 4.576614e-05
[1041,] 0.0002589961 0.0001782326 5.655667e-05
[1042,] 0.0001810297 0.0003188772 3.794768e-05
[1043,] 0.0002053286 0.0003385867 5.553316e-05
[1044,] 0.0001848426 0.0003440684 3.879662e-05
[1045,] 0.0001514838 0.0001214975 3.099299e-05
[1046,] 0.0001650740 0.0001165161 3.163032e-05
[1047,] 0.0002018609 0.0003645208 5.615870e-05
[1048,] 0.0002123672 0.0003552163 5.293641e-05
[1049,] 0.0001637884 0.0001273043 4.243957e-05
[1050,] 0.0002118277 0.0003068214 4.841322e-05
[1051,] 0.0001428442 0.0002099975 6.128490e-05
[1052,] 0.0001862510 0.0001077590 3.057351e-05
[1053,] 0.0002032425 0.0001116723 3.037503e-05
[1054,] 0.0002041831 0.0001116205 3.042078e-05
[1055,] 0.0001831113 0.0001589013 2.942273e-05
[1056,] 0.0001984917 0.0002864368 7.977406e-05
[1057,] 0.0001929751 0.0001115660 3.001739e-05
[1058,] 0.0001931741 0.0001111228 3.010179e-05
[1059,] 0.0002289599 0.0001455876 4.541758e-05
[1060,] 0.0001965601 0.0001116788 3.012722e-05
[1061,] 0.0001967653 0.0001114457 3.018033e-05
[1062,] 0.0001982845 0.0002844781 8.013150e-05
[1063,] 0.0001980658 0.0002702371 7.734522e-05
[1064,] 0.0001971912 0.0002132480 6.344000e-05
[1065,] 0.0001793218 0.0001081596 3.548061e-05
[1066,] 0.0001880677 0.0001034570 3.514885e-05
[1067,] 0.0001922024 0.0001035687 3.588368e-05
[1068,] 0.0001733799 0.0001909457 4.891907e-05
[1069,] 0.0001984923 0.0002809063 7.856373e-05
[1070,] 0.0001970342 0.0003234979 9.378091e-05
[1071,] 0.0001466032 0.0001063157 3.052732e-05
[1072,] 0.0001770883 0.0001258613 2.896829e-05
[1073,] 0.0002484924 0.0001505299 5.490354e-05
[1074,] 0.0002573058 0.0001567157 4.976722e-05
[1075,] 0.0001986477 0.0002696597 7.565288e-05
[1076,] 0.0001742263 0.0001084834 3.296107e-05
[1077,] 0.0002000526 0.0001725574 4.974434e-05
[1078,] 0.0001976873 0.0001313392 4.063186e-05
[1079,] 0.0001973690 0.0001313717 4.070420e-05
[1080,] 0.0001789331 0.0001084641 3.339279e-05
[1081,] 0.0001827926 0.0001101681 3.235493e-05
[1082,] 0.0001753782 0.0001122663 3.144044e-05
[1083,] 0.0001980978 0.0002723797 7.754064e-05
[1084,] 0.0001711931 0.0001110319 3.122820e-05
[1085,] 0.0001746162 0.0001106667 3.157754e-05
[1086,] 0.0002308638 0.0001367774 4.594311e-05
[1087,] 0.0002013580 0.0001665126 4.934885e-05
[1088,] 0.0002034923 0.0001799055 5.405347e-05
[1089,] 0.0002315430 0.0001663608 3.975182e-05
[1090,] 0.0002354094 0.0001789797 4.074140e-05
[1091,] 0.0002399994 0.0002205284 3.359902e-05
[1092,] 0.0002180701 0.0001653254 3.912374e-05
[1093,] 0.0002379324 0.0001666066 4.297215e-05
[1094,] 0.0001525456 0.0001177430 3.332028e-05
[1095,] 0.0001991440 0.0002895180 8.039790e-05
[1096,] 0.0003787015 0.0001494167 1.087033e-04
[1097,] 0.0002100002 0.0001565747 3.935782e-05
[1098,] 0.0002163943 0.0001643150 3.889955e-05
[1099,] 0.0002246680 0.0001682384 4.170085e-05
[1100,] 0.0001868600 0.0001308032 3.109833e-05
[1101,] 0.0002226098 0.0001688898 4.145347e-05
[1102,] 0.0002101412 0.0001714920 4.024264e-05
[1103,] 0.0002003546 0.0002544646 7.016721e-05
[1104,] 0.0002071918 0.0001575982 6.201065e-05
[1105,] 0.0003118467 0.0001244441 4.969493e-05
[1106,] 0.0002470741 0.0001535462 5.334934e-05
[1107,] 0.0001509538 0.0001201965 3.031836e-05
[1108,] 0.0001504110 0.0001179627 3.019333e-05
[1109,] 0.0001802649 0.0001245997 3.305457e-05
[1110,] 0.0003260092 0.0001698824 3.599214e-05
[1111,] 0.0001791318 0.0001263025 3.283408e-05
[1112,] 0.0001872259 0.0001257334 3.301334e-05
[1113,] 0.0001723594 0.0001939202 3.510556e-05
[1114,] 0.0001752147 0.0001551214 4.206073e-05
[1115,] 0.0001739820 0.0001523382 4.311938e-05
[1116,] 0.0001726022 0.0001729327 3.526900e-05
[1117,] 0.0001480998 0.0001205820 3.062661e-05
[1118,] 0.0001660879 0.0001648341 3.550810e-05
[1119,] 0.0002299131 0.0001892749 8.087108e-05
[1120,] 0.0001975130 0.0001149687 2.998390e-05
[1121,] 0.0001679587 0.0001486641 5.115236e-05
[1122,] 0.0002375955 0.0001912137 8.605356e-05
[1123,] 0.0002004565 0.0001148950 3.693053e-05
[1124,] 0.0001626672 0.0001914037 6.447155e-05
[1125,] 0.0001605021 0.0001493349 4.827488e-05
[1126,] 0.0002052223 0.0006999339 3.313607e-04
[1127,] 0.0001623287 0.0001914636 5.023344e-05
[1128,] 0.0001696081 0.0002142786 6.147864e-05
[1129,] 0.0001988686 0.0002701427 6.594485e-05
[1130,] 0.0001834591 0.0001049712 3.721206e-05
[1131,] 0.0002406632 0.0001208654 4.039415e-05
[1132,] 0.0001633598 0.0002176717 7.507400e-05
[1133,] 0.0002128233 0.0001219862 3.769993e-05
[1134,] 0.0002023576 0.0004023764 8.941562e-05
[1135,] 0.0002178980 0.0001701687 5.468907e-05
[1136,] 0.0005640278 0.0001251914 1.419107e-04
[1137,] 0.0002162913 0.0001741622 6.769402e-05
[1138,] 0.0002155475 0.0001758664 6.877894e-05
[1139,] 0.0003617487 0.0001395433 1.065649e-04
[1140,] 0.0002954538 0.0001166844 6.577038e-05
[1141,] 0.0003532544 0.0001667829 2.982532e-05
[1142,] 0.0001588960 0.0001549575 3.815951e-05
[1143,] 0.0001637511 0.0001242262 3.662412e-05
[1144,] 0.0002048066 0.0001723922 5.515632e-05
[1145,] 0.0002047904 0.0001921297 7.011732e-05
[1146,] 0.0002017126 0.0002487490 7.463036e-05
[1147,] 0.0002043853 0.0001981429 7.197431e-05
[1148,] 0.0001807646 0.0002429360 6.826004e-05
[1149,] 0.0002034332 0.0002022376 7.233649e-05
[1150,] 0.0001984827 0.0001302558 4.273809e-05
[1151,] 0.0001866655 0.0002506478 8.314010e-05
[1152,] 0.0001740021 0.0001505245 4.586305e-05
[1153,] 0.0001673449 0.0002005093 6.399200e-05
[1154,] 0.0001686680 0.0001790972 5.903290e-05
[1155,] 0.0002033983 0.0001836841 5.896405e-05
[1156,] 0.0001897604 0.0001152982 3.479537e-05
[1157,] 0.0001978210 0.0001362789 4.557545e-05
[1158,] 0.0001844067 0.0001325406 4.715356e-05
[1159,] 0.0002027729 0.0001930060 5.742427e-05
[1160,] 0.0002015148 0.0001342877 4.421704e-05
[1161,] 0.0002008188 0.0001421696 4.605769e-05
[1162,] 0.0001932048 0.0001253065 4.031496e-05
[1163,] 0.0002104104 0.0002714682 5.608350e-05
[1164,] 0.0001973274 0.0002296048 5.642609e-05
[1165,] 0.0001808365 0.0001854152 6.287312e-05
[1166,] 0.0001687404 0.0001365893 3.878795e-05
[1167,] 0.0001670756 0.0001401532 3.972146e-05
[1168,] 0.0002136023 0.0002357193 5.442580e-05
[1169,] 0.0002093560 0.0002803281 6.588118e-05
[1170,] 0.0001694280 0.0001373413 3.787523e-05
[1171,] 0.0001672535 0.0001375224 3.900835e-05
[1172,] 0.0001682720 0.0001178106 3.681687e-05
[1173,] 0.0001681769 0.0001182876 3.693926e-05
[1174,] 0.0001682131 0.0001173242 3.662726e-05
[1175,] 0.0002080983 0.0001508359 4.727929e-05
[1176,] 0.0001664319 0.0001096587 3.347270e-05
[1177,] 0.0001667789 0.0001130755 3.435693e-05
[1178,] 0.0001603508 0.0001282189 3.495674e-05
[1179,] 0.0001675217 0.0001066715 3.270691e-05
[1180,] 0.0001678064 0.0001141844 3.433098e-05
[1181,] 0.0001966578 0.0002955460 7.336626e-05
[1182,] 0.0001678022 0.0001115241 3.398161e-05
[1183,] 0.0002129984 0.0001492727 4.947263e-05
[1184,] 0.0001676251 0.0001156163 3.453335e-05
[1185,] 0.0001532907 0.0001824547 4.358056e-05
[1186,] 0.0001672682 0.0001155199 3.458678e-05
[1187,] 0.0001617821 0.0003737856 7.699496e-05
[1188,] 0.0001612781 0.0004358365 8.817538e-05
[1189,] 0.0001922121 0.0001747321 4.897630e-05
[1190,] 0.0001651297 0.0001915111 4.965330e-05
[1191,] 0.0001700479 0.0001124106 3.137719e-05
[1192,] 0.0002050449 0.0001151307 3.812349e-05
[1193,] 0.0002049206 0.0001149239 3.799748e-05
[1194,] 0.0002049102 0.0001149830 3.801534e-05
[1195,] 0.0002626488 0.0001627925 7.250993e-05
[1196,] 0.0002488089 0.0001185690 4.422091e-05
[1197,] 0.0002466332 0.0001185407 4.399704e-05
[1198,] 0.0001634322 0.0003682782 7.158630e-05
[1199,] 0.0002378629 0.0001177380 4.177268e-05
[1200,] 0.0001962870 0.0002325961 3.623986e-05
[1201,] 0.0002312890 0.0001820833 7.729457e-05
[1202,] 0.0002297567 0.0004748777 2.627335e-04
[1203,] 0.0002285999 0.0005144839 2.847374e-04
[1204,] 0.0002171404 0.0004818810 2.220492e-04
[1205,] 0.0002164402 0.0004398188 1.980884e-04
[1206,] 0.0002149203 0.0004215396 1.841288e-04
[1207,] 0.0002145657 0.0004491430 1.963903e-04
[1208,] 0.0002149794 0.0004201975 1.836561e-04
[1209,] 0.0002140532 0.0001965762 5.748664e-05
[1210,] 0.0002583626 0.0002184911 6.338618e-05
[1211,] 0.0002156367 0.0004527223 2.019574e-04
[1212,] 0.0002165536 0.0004560190 2.067044e-04
[1213,] 0.0002179268 0.0004638439 2.153694e-04
[1214,] 0.0002181989 0.0004521891 2.101330e-04
[1215,] 0.0002161864 0.0004641040 2.095464e-04
[1216,] 0.0002166257 0.0004607743 2.093868e-04
[1217,] 0.0002134164 0.0005564559 2.426555e-04
[1218,] 0.0002161025 0.0004472359 2.007407e-04
[1219,] 0.0002101035 0.0001695584 6.384373e-05
[1220,] 0.0002439958 0.0002590522 1.418663e-04
[1221,] 0.0002366077 0.0001202013 4.964431e-05
[1222,] 0.0002071688 0.0001936064 5.242811e-05
[1223,] 0.0002378517 0.0001177080 4.811954e-05
[1224,] 0.0002361004 0.0001177246 4.789539e-05
[1225,] 0.0002375882 0.0001176346 4.803117e-05
[1226,] 0.0002313874 0.0001182921 4.764358e-05
[1227,] 0.0002356545 0.0001186899 4.849417e-05
[1228,] 0.0002618047 0.0001089050 4.297174e-05
[1229,] 0.0002793036 0.0001088640 4.418691e-05
[1230,] 0.0002114737 0.0003164072 1.252806e-04
[1231,] 0.0002073998 0.0001963013 6.905643e-05
[1232,] 0.0002058004 0.0002193339 7.505364e-05
[1233,] 0.0002073957 0.0002046011 7.208686e-05
[1234,] 0.0002476272 0.0002172871 6.248767e-05
[1235,] 0.0013573304 0.0001889515 4.445315e-04
[1236,] 0.0001860243 0.0003381593 9.284399e-05
[1237,] 0.0002353071 0.0006584933 3.909851e-04
[1238,] 0.0002086995 0.0002226770 8.318658e-05
[1239,] 0.0002138611 0.0001044231 3.879724e-05
[1240,] 0.0002731377 0.0001155223 5.316800e-05
[1241,] 0.0002204692 0.0001100253 4.751180e-05
[1242,] 0.0002205991 0.0001258842 6.134292e-05
[1243,] 0.0002004340 0.0001186502 4.072737e-05
[1244,] 0.0001825349 0.0001070803 3.908956e-05
[1245,] 0.0004116297 0.0001930249 1.411726e-04
[1246,] 0.0002005734 0.0001927794 6.304836e-05
[1247,] 0.0001757434 0.0001062040 3.725934e-05
[1248,] 0.0001993779 0.0001570410 6.908455e-05
[1249,] 0.0001690786 0.0001370429 5.388696e-05
[1250,] 0.0001933564 0.0001430130 5.694276e-05
[1251,] 0.0002273783 0.0001457664 6.872525e-05
[1252,] 0.0001920951 0.0001348837 5.018085e-05
[1253,] 0.0001806981 0.0001042486 3.551220e-05
[1254,] 0.0001820119 0.0001520690 4.498510e-05
[1255,] 0.0001842027 0.0001334157 4.338593e-05
[1256,] 0.0002044139 0.0001670326 5.824518e-05
[1257,] 0.0002154579 0.0001358981 5.286335e-05
[1258,] 0.0001757523 0.0001073046 3.376557e-05
[1259,] 0.0001757625 0.0001070422 3.369088e-05
[1260,] 0.0003006154 0.0001498424 1.057024e-04
[1261,] 0.0001755371 0.0001086778 3.390522e-05
[1262,] 0.0001835275 0.0001710034 4.564548e-05
[1263,] 0.0001728236 0.0001262554 3.989110e-05
[1264,] 0.0001833704 0.0001718936 4.879105e-05
[1265,] 0.0001640892 0.0001105844 3.865570e-05
[1266,] 0.0001651307 0.0001100059 3.844297e-05
[1267,] 0.0001759474 0.0001386732 4.183853e-05
[1268,] 0.0001592324 0.0001108165 3.787938e-05
[1269,] 0.0001699478 0.0001119916 4.071783e-05
[1270,] 0.0001638816 0.0001120410 3.956260e-05
[1271,] 0.0001672774 0.0001256459 4.801941e-05
[1272,] 0.0001835114 0.0001668182 4.781931e-05
[1273,] 0.0002313706 0.0001609903 9.151763e-05
[1274,] 0.0001760915 0.0001166995 4.500969e-05
[1275,] 0.0001657301 0.0001311293 4.502602e-05
[1276,] 0.0001974338 0.0002389630 4.297072e-05
[1277,] 0.0002087198 0.0001415920 5.043865e-05
[1278,] 0.0002111476 0.0001366120 4.911834e-05
[1279,] 0.0001536619 0.0001287212 3.311926e-05
[1280,] 0.0001652063 0.0001294912 4.984760e-05
[1281,] 0.0001444053 0.0001262917 3.296756e-05
[1282,] 0.0001526271 0.0001263096 2.920656e-05
[1283,] 0.0001819460 0.0001950516 5.624343e-05
[1284,] 0.0001606791 0.0001545346 2.988688e-05
[1285,] 0.0001628122 0.0001275848 3.437525e-05
[1286,] 0.0001694264 0.0001470406 2.969632e-05
[1287,] 0.0001548973 0.0001651414 3.041380e-05
[1288,] 0.0001857600 0.0001542930 4.717954e-05
[1289,] 0.0001728766 0.0001266586 3.599583e-05
[1290,] 0.0001723858 0.0001264586 3.607791e-05
[1291,] 0.0001692127 0.0001262479 3.590059e-05
[1292,] 0.0001693821 0.0001707413 2.997926e-05
[1293,] 0.0001989710 0.0002023247 6.707628e-05
[1294,] 0.0001840065 0.0002006735 5.785721e-05
[1295,] 0.0001969604 0.0001500951 4.882852e-05
[1296,] 0.0001719329 0.0001201844 3.625653e-05
[1297,] 0.0002128105 0.0001393530 5.295310e-05
[1298,] 0.0001969138 0.0001406699 4.563608e-05
[1299,] 0.0003088075 0.0001422718 7.788729e-05
[1300,] 0.0001982258 0.0001918209 6.129316e-05
[1301,] 0.0001841810 0.0002006735 5.790339e-05
[1302,] 0.0004040257 0.0002475062 2.932195e-04
[1303,] 0.0003569311 0.0006765277 8.354470e-04
[1304,] 0.0003323156 0.0001474025 3.008636e-05
[1305,] 0.0001863506 0.0001985681 5.663487e-05
[1306,] 0.0003269864 0.0001696222 1.403918e-04
[1307,] 0.0003380320 0.0002229591 2.133950e-04
[1308,] 0.0003353086 0.0002224895 2.110684e-04
[1309,] 0.0003359033 0.0002240945 2.134945e-04
[1310,] 0.0003662171 0.0004353085 5.326886e-04
[1311,] 0.0003496845 0.0004441549 5.165431e-04
[1312,] 0.0003725036 0.0004633183 5.840196e-04
[1313,] 0.0003291981 0.0002457698 2.359042e-04
[1314,] 0.0003619307 0.0004266065 5.128799e-04
[1315,] 0.0003636113 0.0004221559 5.093037e-04
[1316,] 0.0003495495 0.0004222762 4.868393e-04
[1317,] 0.0003015428 0.0004737153 4.651747e-04
[1318,] 0.0002774841 0.0001618342 3.806681e-05
[1319,] 0.0003091865 0.0001313180 8.457316e-05
[1320,] 0.0003022153 0.0001628979 3.908446e-05
[1321,] 0.0001979624 0.0001945386 5.974908e-05
[1322,] 0.0001862139 0.0002010418 5.903995e-05
[1323,] 0.0002531789 0.0001220783 6.189538e-05
[1324,] 0.0002513644 0.0001192243 5.809926e-05
[1325,] 0.0001863593 0.0002010281 5.907829e-05
[1326,] 0.0001811738 0.0001995260 5.695399e-05
[1327,] 0.0002252476 0.0001582623 3.582548e-05
[1328,] 0.0002312624 0.0001204823 5.571431e-05
[1329,] 0.0002614908 0.0001239258 6.248161e-05
[1330,] 0.0002003796 0.0002480718 8.669360e-05
[1331,] 0.0003541611 0.0003692334 4.214475e-04
[1332,] 0.0003798350 0.0003457291 4.202611e-04
[1333,] 0.0002318067 0.0001189568 5.411273e-05
[1334,] 0.0002114799 0.0001462306 7.550313e-05
[1335,] 0.0002147312 0.0002073536 1.190563e-04
[1336,] 0.0004857034 0.0001984195 2.153965e-04
[1337,] 0.0002101980 0.0001254417 5.988479e-05
[1338,] 0.0002601954 0.0001749008 3.364021e-05
[1339,] 0.0002851476 0.0001785734 3.631570e-05
[1340,] 0.0002791823 0.0001816251 3.571985e-05
[1341,] 0.0002551255 0.0001162341 4.114459e-05
[1342,] 0.0003033297 0.0003291883 3.087616e-04
[1343,] 0.0003362707 0.0002676217 2.682567e-04
[1344,] 0.0002016640 0.0001085022 4.276551e-05
[1345,] 0.0003610495 0.0001347063 1.046089e-04
[1346,] 0.0002075220 0.0001598475 3.343798e-05
[1347,] 0.0002701543 0.0001149973 6.198069e-05
[1348,] 0.0002072635 0.0003385342 1.382543e-04
[1349,] 0.0003538658 0.0004374242 5.149114e-04
[1350,] 0.0001811916 0.0001356369 3.972142e-05
[1351,] 0.0002108225 0.0001614440 8.580266e-05
[1352,] 0.0001690755 0.0002057491 4.073630e-05
[1353,] 0.0003084953 0.0002581717 2.341791e-04
[1354,] 0.0003009973 0.0002790088 2.503061e-04
[1355,] 0.0002298883 0.0001713090 3.382337e-05
[1356,] 0.0002068573 0.0001963278 7.365869e-05
[1357,] 0.0002068361 0.0001972993 7.410746e-05
[1358,] 0.0002352845 0.0001603204 3.575826e-05
[1359,] 0.0002391465 0.0001649468 9.879658e-05
[1360,] 0.0001748659 0.0004474700 1.417229e-04
[1361,] 0.0001747019 0.0004422599 1.395183e-04
[1362,] 0.0002051134 0.0001999440 7.371877e-05
[1363,] 0.0003651864 0.0004186758 5.066567e-04
[1364,] 0.0001763965 0.0002870206 9.409001e-05
[1365,] 0.0002456256 0.0001626777 3.598501e-05
[1366,] 0.0001772762 0.0004214900 1.411234e-04
[1367,] 0.0002575875 0.0001642464 7.835424e-05
[1368,] 0.0001627475 0.0001966438 3.333031e-05
[1369,] 0.0002266219 0.0001867016 6.929998e-05
[1370,] 0.0002296236 0.0001872648 7.103876e-05
[1371,] 0.0002497111 0.0001552897 5.597198e-05
[1372,] 0.0002776551 0.0001553013 5.894641e-05
[1373,] 0.0002782275 0.0001556518 5.804035e-05
[1374,] 0.0001903877 0.0004127438 8.809200e-05
[1375,] 0.0001895103 0.0004221449 9.077250e-05
[1376,] 0.0001905386 0.0003708811 8.097009e-05
[1377,] 0.0001894507 0.0003979387 8.706807e-05
[1378,] 0.0001881910 0.0004312781 9.410301e-05
[1379,] 0.0001896349 0.0004171615 8.976830e-05
[1380,] 0.0001915448 0.0004261225 8.900756e-05
[1381,] 0.0001921442 0.0001764504 4.442280e-05
[1382,] 0.0002544746 0.0001677364 5.413940e-05
[1383,] 0.0002847846 0.0001440312 5.815400e-05
[1384,] 0.0002671626 0.0001471419 5.325498e-05
[1385,] 0.0001698959 0.0001476619 4.467743e-05
[1386,] 0.0001565649 0.0001250826 3.056905e-05
[1387,] 0.0001552832 0.0001331297 3.759828e-05
[1388,] 0.0001284670 0.0003840420 7.287516e-05
[1389,] 0.0002013062 0.0001777647 4.346342e-05
[1390,] 0.0002110219 0.0001825521 9.129959e-05
[1391,] 0.0001586720 0.0001331704 3.831409e-05
[1392,] 0.0001487283 0.0001332866 3.648768e-05
[1393,] 0.0001692451 0.0001533671 4.590126e-05
[1394,] 0.0001682780 0.0001488311 3.020360e-05
[1395,] 0.0001688242 0.0001530818 4.550732e-05
[1396,] 0.0001696535 0.0001522268 4.588090e-05
[1397,] 0.0001999404 0.0001871747 4.487324e-05
[1398,] 0.0001563189 0.0001543436 3.093485e-05
[1399,] 0.0002207689 0.0001902466 7.080273e-05
[1400,] 0.0002833389 0.0001562439 5.743686e-05
[1401,] 0.0001679356 0.0002628271 6.436285e-05
[1402,] 0.0001384546 0.0001337379 3.453289e-05
[1403,] 0.0002233463 0.0001415483 5.105320e-05
[1404,] 0.0001285710 0.0006351141 1.015721e-04
[1405,] 0.0001412937 0.0001448139 3.189202e-05
[1406,] 0.0001917684 0.0001678583 4.443824e-05
[1407,] 0.0002335469 0.0002012292 1.030421e-04
[1408,] 0.0001493975 0.0002005641 6.699709e-05
[1409,] 0.0002120920 0.0001676544 4.970404e-05
[1410,] 0.0001527631 0.0002032700 6.975949e-05
[1411,] 0.0001635896 0.0001140610 3.342616e-05
[1412,] 0.0001669295 0.0001875193 7.362837e-05
[1413,] 0.0001391829 0.0001516725 4.357497e-05
[1414,] 0.0001679555 0.0002666595 3.943388e-05
[1415,] 0.0002263188 0.0001850755 7.444337e-05
[1416,] 0.0001522129 0.0001094595 3.539775e-05
[1417,] 0.0001884958 0.0002595113 7.444687e-05
[1418,] 0.0001736427 0.0001213469 3.754325e-05
[1419,] 0.0001936576 0.0001419399 5.563191e-05
[1420,] 0.0010365838 0.0001617469 3.316682e-04
[1421,] 0.0001442678 0.0001068208 2.836113e-05
[1422,] 0.0001396573 0.0001330438 2.921903e-05
[1423,] 0.0011724450 0.0001441361 2.872734e-04
[1424,] 0.0002117117 0.0002070911 7.785211e-05
[1425,] 0.0002085828 0.0001772061 6.296018e-05
[1426,] 0.0003177818 0.0002785008 2.574381e-04
[1427,] 0.0001826960 0.0001051568 3.228215e-05
[1428,] 0.0002811358 0.0001204308 4.389402e-05
[1429,] 0.0001879819 0.0001537782 4.450279e-05
[1430,] 0.0002107682 0.0001860295 6.566928e-05
[1431,] 0.0002382130 0.0001544225 8.091574e-05
[1432,] 0.0002699480 0.0001188768 3.248436e-05
[1433,] 0.0001876154 0.0001472854 4.458320e-05
[1434,] 0.0001558498 0.0003554213 4.296712e-05
[1435,] 0.0001820600 0.0001481196 4.441075e-05
[1436,] 0.0002411176 0.0001475139 5.203406e-05
[1437,] 0.0001805525 0.0001472865 4.380225e-05
[1438,] 0.0002387883 0.0003973585 3.519879e-05
[1439,] 0.0003103599 0.0001174379 3.442042e-05
[1440,] 0.0005823753 0.0001238335 1.036844e-04
[1441,] 0.0001537239 0.0002431202 6.996489e-05
[1442,] 0.0001915180 0.0001996277 5.947518e-05
[1443,] 0.0002552890 0.0001223652 3.171912e-05
[1444,] 0.0001349887 0.0001929739 3.893637e-05
[1445,] 0.0001798498 0.0001412449 4.277459e-05
[1446,] 0.0001402032 0.0002617989 5.612774e-05
[1447,] 0.0001403373 0.0002620309 5.662955e-05
[1448,] 0.0001400734 0.0002602989 5.514244e-05
[1449,] 0.0001401599 0.0002666208 5.633359e-05
[1450,] 0.0001693086 0.0002955582 1.055039e-04
[1451,] 0.0002317421 0.0003388979 3.489656e-05
[1452,] 0.0002561202 0.0001177101 3.468133e-05
[1453,] 0.0001410733 0.0001166669 2.865063e-05
[1454,] 0.0001561626 0.0001479433 4.061664e-05
[1455,] 0.0002180216 0.0001811425 5.719196e-05
[1456,] 0.0001883151 0.0001658115 5.843545e-05
[1457,] 0.0022327311 0.0001406079 7.690122e-04
[1458,] 0.0029781893 0.0001294156 6.981375e-04
[1459,] 0.0004461858 0.0001129221 3.871824e-05
[1460,] 0.0002451868 0.0001075702 4.259417e-05
[1461,] 0.0002087401 0.0001276477 3.880635e-05
[1462,] 0.0002125943 0.0001566418 5.448773e-05
[1463,] 0.0002120807 0.0001744524 8.577924e-05
[1464,] 0.0001555152 0.0002233061 7.721176e-05
[1465,] 0.0001469038 0.0002255788 5.860284e-05
[1466,] 0.0001497695 0.0002118166 5.737644e-05
[1467,] 0.0001693232 0.0001528563 4.411845e-05
[1468,] 0.0001760946 0.0001549711 4.385742e-05
[1469,] 0.0002390076 0.0002161356 5.478518e-05
[1470,] 0.0001528194 0.0001637371 4.433025e-05
[1471,] 0.0001473184 0.0001653760 3.847281e-05
[1472,] 0.0001472916 0.0001636306 3.834837e-05
[1473,] 0.0001471764 0.0001805631 4.553125e-05
[1474,] 0.0002415749 0.0002024569 2.844415e-05
[1475,] 0.0001385705 0.0002719769 4.577918e-05
[1476,] 0.0002515694 0.0001202530 3.078927e-05
[1477,] 0.0001465545 0.0001986131 5.688254e-05
[1478,] 0.0002074792 0.0001258411 4.303600e-05
[1479,] 0.0002493893 0.0001160964 3.149507e-05
[1480,] 0.0001567614 0.0001817560 4.893342e-05
[1481,] 0.0002308476 0.0001692515 6.936827e-05
[1482,] 0.0002186082 0.0001586804 6.709190e-05
[1483,] 0.0001630616 0.0001802539 5.001460e-05
[1484,] 0.0001745973 0.0001399915 5.458269e-05
[1485,] 0.0001305140 0.0001045985 2.806934e-05
[1486,] 0.0002135538 0.0001866582 7.791310e-05
[1487,] 0.0002138011 0.0001229314 3.292120e-05
[1488,] 0.0002135559 0.0001678880 6.213326e-05
[1489,] 0.0001565391 0.0001377440 3.728933e-05
[1490,] 0.0002007844 0.0001385107 2.917974e-05
[1491,] 0.0002091952 0.0002391878 1.049274e-04
[1492,] 0.0002060983 0.0002163098 8.960663e-05
[1493,] 0.0001547344 0.0001343697 3.724321e-05
[1494,] 0.0001553969 0.0001134524 3.818320e-05
[1495,] 0.0001601415 0.0001419856 4.151755e-05
[1496,] 0.0001596881 0.0001303245 3.944084e-05
[1497,] 0.0001602368 0.0001072033 3.323102e-05
[1498,] 0.0001754375 0.0001146105 3.032777e-05
[1499,] 0.0001927407 0.0001148266 3.292763e-05
[1500,] 0.0001789410 0.0001681560 3.143619e-05
[1501,] 0.0001966719 0.0005564211 5.105528e-05
[1502,] 0.0002048620 0.0005501717 4.922175e-05
[1503,] 0.0001838776 0.0002932615 3.878619e-05
[1504,] 0.0001284514 0.0002745398 5.294879e-05
[1505,] 0.0001376847 0.0003633611 5.218982e-05
[1506,] 0.0001354297 0.0001510145 3.181637e-05
[1507,] 0.0001309743 0.0001198821 2.954627e-05
[1508,] 0.0001856153 0.0002247327 5.761459e-05
[1509,] 0.0001684836 0.0001370048 4.252574e-05
[1510,] 0.0001310239 0.0001364028 3.122358e-05
[1511,] 0.0001786106 0.0001961833 5.415209e-05
[1512,] 0.0001610719 0.0001744024 3.513015e-05
[1513,] 0.0001427899 0.0001139225 3.364456e-05
[1514,] 0.0001916359 0.0002085555 5.088110e-05
[1515,] 0.0001584208 0.0001526757 5.059493e-05
[1516,] 0.0001354449 0.0001026025 2.880180e-05
[1517,] 0.0002282831 0.0002629792 1.363005e-04
[1518,] 0.0001842268 0.0001962384 5.352615e-05
[1519,] 0.0001681578 0.0001217092 4.161709e-05
[1520,] 0.0001787826 0.0001374788 4.227900e-05
[1521,] 0.0002035493 0.0001116921 2.997354e-05
[1522,] 0.0001434242 0.0001604393 3.962238e-05
[1523,] 0.0001915824 0.0002236005 7.617510e-05
[1524,] 0.0002362789 0.0001990058 2.873408e-05
[1525,] 0.0002155329 0.0001222955 3.134672e-05
[1526,] 0.0002269657 0.0001086724 3.177545e-05
[1527,] 0.0001534077 0.0002581471 5.448051e-05
[1528,] 0.0001901555 0.0002394703 1.140190e-04
[1529,] 0.0001822963 0.0002010495 5.700373e-05
[1530,] 0.0002000500 0.0004669545 8.397944e-05
[1531,] 0.0001945952 0.0004810712 9.040115e-05
[1532,] 0.0001733754 0.0001514676 6.221579e-05
[1533,] 0.0001396261 0.0003620626 6.174539e-05
[1534,] 0.0001753264 0.0001507162 6.264076e-05
[1535,] 0.0001435537 0.0001601246 4.018011e-05
[1536,] 0.0006232459 0.0001086244 6.242090e-05
[1537,] 0.0001690541 0.0002368802 9.531687e-05
[1538,] 0.0001716357 0.0002424938 1.000415e-04
[1539,] 0.0001867310 0.0001358416 4.400069e-05
[1540,] 0.0002744429 0.0001066945 3.502067e-05
[1541,] 0.0001809279 0.0002061646 8.907645e-05
[1542,] 0.0003234346 0.0001942034 1.342670e-04
[1543,] 0.0002083431 0.0002191227 1.213488e-04
[1544,] 0.0001968150 0.0002087135 4.711518e-05
[1545,] 0.0001848678 0.0001765168 7.634865e-05
[1546,] 0.0001385674 0.0001622004 3.923183e-05
[1547,] 0.0002435711 0.0001617102 7.503979e-05
[1548,] 0.0002358456 0.0001877262 9.255824e-05
[1549,] 0.0001492077 0.0001168350 3.363361e-05
[1550,] 0.0002276828 0.0001749236 8.003664e-05
[1551,] 0.0001848312 0.0001402974 4.458242e-05
[1552,] 0.0001861306 0.0003313805 1.129249e-04
[1553,] 0.0001751246 0.0001387231 4.824782e-05
[1554,] 0.0001645042 0.0001364315 3.926857e-05
[1555,] 0.0002768655 0.0002944571 2.101838e-04
[1556,] 0.0001626451 0.0004522798 1.163259e-04
[1557,] 0.0002189750 0.0001315076 4.039154e-05
[1558,] 0.0001325379 0.0001470681 3.225988e-05
[1559,] 0.0001288077 0.0001553566 3.585324e-05
[1560,] 0.0001434608 0.0001469331 3.096068e-05
[1561,] 0.0001731770 0.0001416044 4.249378e-05
[1562,] 0.0001411339 0.0002517836 3.961828e-05
[1563,] 0.0002067037 0.0001702571 5.342521e-05
[1564,] 0.0001775990 0.0001482534 3.861632e-05
[1565,] 0.0001836213 0.0001667587 5.386942e-05
[1566,] 0.0001328005 0.0001126784 3.080401e-05
[1567,] 0.0001714318 0.0008366995 8.589584e-05
[1568,] 0.0001733215 0.0002031627 5.597568e-05
[1569,] 0.0001700189 0.0032034904 5.735899e-04
[1570,] 0.0006572361 0.0002375885 4.507692e-04
[1571,] 0.0001707487 0.0006680056 1.473666e-04
[1572,] 0.0001712041 0.0006997762 1.474987e-04
[1573,] 0.0001884928 0.0002317065 4.892282e-05
[1574,] 0.0001966593 0.0003523556 9.064060e-05
[1575,] 0.0001927907 0.0001630439 3.504634e-05
[1576,] 0.0001900230 0.0001139950 3.190000e-05
[1577,] 0.0001748286 0.0003517340 6.787933e-05
[1578,] 0.0001456980 0.0001499175 2.996310e-05
[1579,] 0.0001322171 0.0001238676 3.109466e-05
[1580,] 0.0002973272 0.0002312569 1.910498e-04
[1581,] 0.0001551178 0.0001319015 4.467699e-05
[1582,] 0.0001344476 0.0001111013 3.263331e-05
[1583,] 0.0002178403 0.0001834045 9.241978e-05
[1584,] 0.0001877669 0.0002618395 5.064136e-05
[1585,] 0.0001859849 0.0002018375 5.034224e-05
[1586,] 0.0001913031 0.0002818199 5.130809e-05
[1587,] 0.0001727358 0.0001922783 4.967067e-05
[1588,] 0.0001443876 0.0001058054 2.897177e-05
[1589,] 0.0002456521 0.0001411658 6.848123e-05
[1590,] 0.0001960076 0.0001214491 4.259595e-05
[1591,] 0.0001485997 0.0001036217 3.144535e-05
[1592,] 0.0001486286 0.0001034736 3.130442e-05
[1593,] 0.0001844131 0.0001260421 4.660322e-05
[1594,] 0.0001361860 0.0001034466 2.967668e-05
[1595,] 0.0001957736 0.0001272073 4.223309e-05
[1596,] 0.0001443519 0.0001051274 3.167069e-05
[1597,] 0.0002234474 0.0001492478 6.975287e-05
[1598,] 0.0001539669 0.0001073069 3.427493e-05
[1599,] 0.0001642586 0.0001923126 4.862631e-05
[1600,] 0.0001943906 0.0001340662 4.454041e-05
[1601,] 0.0001940416 0.0001319849 4.358123e-05
[1602,] 0.0001942617 0.0001353881 4.503426e-05
[1603,] 0.0001937399 0.0001329372 4.384456e-05
[1604,] 0.0001782086 0.0001948296 5.300487e-05
[1605,] 0.0002211614 0.0001558894 7.163298e-05
[1606,] 0.0001853552 0.0001828188 4.623857e-05
[1607,] 0.0001939167 0.0001322924 4.365312e-05
[1608,] 0.0001904093 0.0001886470 5.263532e-05
[1609,] 0.0001623839 0.0001944502 4.934428e-05
[1610,] 0.0001955768 0.0001225974 4.023081e-05
[1611,] 0.0001940825 0.0001365425 4.536279e-05
[1612,] 0.0001894081 0.0001871986 5.304717e-05
[1613,] 0.0001374493 0.0001032525 2.966613e-05
[1614,] 0.0001944239 0.0001725863 5.345318e-05
[1615,] 0.0001474816 0.0001049489 2.987481e-05
[1616,] 0.0001887034 0.0001877838 5.270523e-05
[1617,] 0.0001867632 0.0003073315 9.509080e-05
[1618,] 0.0001874280 0.0003153180 9.968258e-05
[1619,] 0.0001844971 0.0001783941 4.616201e-05
[1620,] 0.0001774849 0.0001160382 3.755035e-05
[1621,] 0.0001884368 0.0001872078 5.289403e-05
[1622,] 0.0001484918 0.0001092514 3.486839e-05
[1623,] 0.0001930232 0.0003390938 1.083340e-04
[1624,] 0.0002336895 0.0002016216 9.090800e-05
[1625,] 0.0001552958 0.0001080275 3.206787e-05
[1626,] 0.0001841866 0.0001363400 4.200656e-05
[1627,] 0.0001861729 0.0002613938 7.996543e-05
[1628,] 0.0001841196 0.0001441130 4.451120e-05
[1629,] 0.0001684826 0.0001914039 4.847439e-05
[1630,] 0.0001841509 0.0001462702 4.513298e-05
[1631,] 0.0001840978 0.0001452684 4.469974e-05
[1632,] 0.0001841399 0.0001472060 4.479692e-05
[1633,] 0.0001840908 0.0001458419 4.484126e-05
[1634,] 0.0001851412 0.0001349961 4.027277e-05
[1635,] 0.0001842863 0.0001470762 4.562479e-05
[1636,] 0.0001841097 0.0001450992 4.463441e-05
[1637,] 0.0001761235 0.0001650779 5.142291e-05
[1638,] 0.0001769130 0.0001908100 5.046693e-05
[1639,] 0.0001840892 0.0001470300 4.504218e-05
[1640,] 0.0001840877 0.0001465973 4.497800e-05
[1641,] 0.0001783365 0.0002636369 7.058146e-05
[1642,] 0.0001654804 0.0001922936 5.190152e-05
[1643,] 0.0001462912 0.0001243584 3.524702e-05
[1644,] 0.0001783456 0.0002603979 7.117016e-05
[1645,] 0.0003030999 0.0001810020 1.019982e-04
[1646,] 0.0001406028 0.0001580403 4.654036e-05
[1647,] 0.0001402520 0.0001048359 3.014408e-05
[1648,] 0.0002159817 0.0002528781 1.132197e-04
[1649,] 0.0002610633 0.0001479353 8.148416e-05
[1650,] 0.0001795463 0.0002004519 5.240593e-05
[1651,] 0.0001615919 0.0001283156 3.805025e-05
[1652,] 0.0001570255 0.0001288635 3.683171e-05
[1653,] 0.0001608602 0.0001283491 3.766560e-05
[1654,] 0.0002510086 0.0001278929 3.559403e-05
[1655,] 0.0001718752 0.0002126356 5.509920e-05
[1656,] 0.0001352033 0.0001156591 3.237142e-05
[1657,] 0.0001729930 0.0001592185 4.394082e-05
[1658,] 0.0001312804 0.0001422681 3.983880e-05
[1659,] 0.0001656560 0.0002432230 4.965979e-05
[1660,] 0.0001296878 0.0001402695 3.814444e-05
[1661,] 0.0002088746 0.0002161781 5.215664e-05
[1662,] 0.0002014571 0.0002161781 5.159197e-05
[1663,] 0.0001872441 0.0001446302 4.594598e-05
[1664,] 0.0002062018 0.0002095256 4.833789e-05
[1665,] 0.0002047723 0.0001966535 6.111885e-05
[1666,] 0.0002069531 0.0001189091 4.512364e-05
[1667,] 0.0002049898 0.0001183022 4.428671e-05
[1668,] 0.0002122740 0.0001700080 7.479415e-05
[1669,] 0.0002051585 0.0001179996 4.403548e-05
[1670,] 0.0002247453 0.0001583714 5.426497e-05
[1671,] 0.0001283339 0.0001244533 3.351396e-05
[1672,] 0.0001299035 0.0001293878 3.582315e-05
[1673,] 0.0001598828 0.0001858118 4.937425e-05
[1674,] 0.0001289912 0.0001399392 3.744020e-05
[1675,] 0.0001299868 0.0001258636 3.474090e-05
[1676,] 0.0001772928 0.0002626981 3.819093e-05
[1677,] 0.0001742080 0.0002393099 3.707652e-05
[1678,] 0.0001286815 0.0001381384 3.675142e-05
[1679,] 0.0001875838 0.0001432053 4.391107e-05
[1680,] 0.0001286670 0.0001395382 3.704272e-05
[1681,] 0.0001283324 0.0001347338 3.568481e-05
[1682,] 0.0001417438 0.0001350895 3.758500e-05
[1683,] 0.0001279543 0.0001498653 3.811933e-05
[1684,] 0.0001279341 0.0001489111 3.789269e-05
[1685,] 0.0001864429 0.0001431559 4.389071e-05
[1686,] 0.0002039944 0.0001821473 4.616755e-05
[1687,] 0.0001999910 0.0001712208 4.558857e-05
[1688,] 0.0001601557 0.0001798592 3.647714e-05
[1689,] 0.0002044555 0.0001806469 5.704145e-05
[1690,] 0.0001834980 0.0001854372 6.176587e-05
[1691,] 0.0001827321 0.0001799847 5.904346e-05
[1692,] 0.0001356133 0.0001035976 2.905164e-05
[1693,] 0.0002202966 0.0001657056 5.800117e-05
[1694,] 0.0001765560 0.0001727928 2.946911e-05
[1695,] 0.0004429105 0.0001279205 6.416653e-05
[1696,] 0.0001356454 0.0001049653 2.921439e-05
[1697,] 0.0001859610 0.0001733296 5.782385e-05
[1698,] 0.0002248407 0.0001749843 4.471886e-05
[1699,] 0.0002267052 0.0001673723 4.574165e-05
[1700,] 0.0002261515 0.0001630045 4.916134e-05
[1701,] 0.0001716423 0.0001777531 4.248156e-05
[1702,] 0.0002161927 0.0001625154 6.886319e-05
[1703,] 0.0002297799 0.0001789133 4.542478e-05
[1704,] 0.0002307497 0.0001746924 4.593759e-05
[1705,] 0.0002287589 0.0001768078 4.558207e-05
[1706,] 0.0001701562 0.0001765198 4.259028e-05
[1707,] 0.0001794527 0.0001980934 4.918557e-05
[1708,] 0.0001694682 0.0001769230 4.273105e-05
[1709,] 0.0002287923 0.0001576851 6.778034e-05
[1710,] 0.0002339623 0.0001620522 5.036225e-05
[1711,] 0.0001371930 0.0001072388 3.025434e-05
[1712,] 0.0001737411 0.0001875146 3.050920e-05
[1713,] 0.0001708210 0.0001789383 3.019197e-05
[1714,] 0.0001812400 0.0001989763 4.927903e-05
[1715,] 0.0002287906 0.0001696860 4.714684e-05
[1716,] 0.0002419665 0.0001634862 5.021449e-05
[1717,] 0.0001936904 0.0001980714 6.216931e-05
[1718,] 0.0001717066 0.0001814224 3.028032e-05
[1719,] 0.0001733288 0.0001816546 3.019392e-05
[1720,] 0.0001701107 0.0001811999 3.036874e-05
[1721,] 0.0001739911 0.0001827210 3.021681e-05
[1722,] 0.0001732975 0.0001842243 3.034435e-05
[1723,] 0.0001731184 0.0001803047 3.013029e-05
[1724,] 0.0001907980 0.0001851660 6.981598e-05
[1725,] 0.0001719298 0.0001827702 3.034374e-05
[1726,] 0.0002196371 0.0001707733 6.635758e-05
[1727,] 0.0001768930 0.0001715392 2.946771e-05
[1728,] 0.0001675535 0.0001838723 3.066783e-05
[1729,] 0.0001576181 0.0001256296 3.493822e-05
[1730,] 0.0001756552 0.0001823279 3.010044e-05
[1731,] 0.0001766703 0.0001826481 3.006276e-05
[1732,] 0.0001356270 0.0001055336 2.984032e-05
[1733,] 0.0001733676 0.0001758893 4.215570e-05
[1734,] 0.0001760755 0.0001797933 2.993974e-05
[1735,] 0.0002257136 0.0001548334 6.433621e-05
[1736,] 0.0002161805 0.0002226730 3.214284e-05
[1737,] 0.0001597134 0.0001257661 3.491929e-05
[1738,] 0.0001705522 0.0001865359 3.066156e-05
[1739,] 0.0001786802 0.0001431600 2.872105e-05
[1740,] 0.0001919652 0.0001768071 6.338999e-05
[1741,] 0.0001822240 0.0001907463 6.289087e-05
[1742,] 0.0001741611 0.0001435246 2.877845e-05
[1743,] 0.0001767189 0.0001403814 2.870776e-05
[1744,] 0.0001734345 0.0001432192 2.877999e-05
[1745,] 0.0001773701 0.0001450717 2.876396e-05
[1746,] 0.0001787514 0.0001329933 2.866097e-05
[1747,] 0.0001933630 0.0001752851 6.285678e-05
[1748,] 0.0001773481 0.0001407976 2.870793e-05
[1749,] 0.0001806669 0.0001396255 2.868321e-05
[1750,] 0.0002321644 0.0001593235 4.794941e-05
[1751,] 0.0001723307 0.0001387093 2.880708e-05
[1752,] 0.0001676771 0.0001083258 2.980858e-05
[1753,] 0.0001339335 0.0001322177 3.201386e-05
[1754,] 0.0002224792 0.0001610868 7.048825e-05
[1755,] 0.0002259616 0.0001748572 8.331727e-05
[1756,] 0.0001748575 0.0001536984 2.898635e-05
[1757,] 0.0002359791 0.0001556361 5.140295e-05
[1758,] 0.0002377009 0.0001551806 5.216713e-05
[1759,] 0.0001929834 0.0001926500 7.466196e-05
[1760,] 0.0002421076 0.0001570815 7.171778e-05
[1761,] 0.0001888979 0.0001276573 2.882580e-05
[1762,] 0.0001392137 0.0001193228 2.999624e-05
[1763,] 0.0001752557 0.0001610809 4.762447e-05
[1764,] 0.0001886201 0.0001235407 2.898814e-05
[1765,] 0.0002175666 0.0001599783 4.641842e-05
[1766,] 0.0002179692 0.0001599783 4.645356e-05
[1767,] 0.0001771544 0.0001599846 4.789598e-05
[1768,] 0.0001870642 0.0001192212 2.928924e-05
[1769,] 0.0001817486 0.0001207031 2.904833e-05
[1770,] 0.0001558638 0.0001300840 3.178184e-05
[1771,] 0.0001400777 0.0001030638 3.011622e-05
[1772,] 0.0001619682 0.0001032940 3.204803e-05
[1773,] 0.0001481990 0.0001094192 3.009592e-05
[1774,] 0.0001354960 0.0001053549 2.973013e-05
[1775,] 0.0001763344 0.0001229445 2.896770e-05
[1776,] 0.0001334685 0.0001041687 2.966968e-05
[1777,] 0.0001329772 0.0001331008 3.523583e-05
[1778,] 0.0001854398 0.0001323044 3.599926e-05
[1779,] 0.0002484438 0.0001638406 8.109581e-05
[1780,] 0.0001866410 0.0001312463 3.602050e-05
[1781,] 0.0001848019 0.0001323303 3.599855e-05
[1782,] 0.0001668544 0.0001854763 5.966098e-05
[1783,] 0.0001845907 0.0001315183 3.598548e-05
[1784,] 0.0001684513 0.0002109377 7.297276e-05
[1785,] 0.0001828000 0.0001361592 3.607869e-05
[1786,] 0.0001328748 0.0001287165 3.389936e-05
[1787,] 0.0002514268 0.0001690559 5.101739e-05
[1788,] 0.0001750215 0.0001638170 3.933177e-05
[1789,] 0.0001709330 0.0001196493 3.456503e-05
[1790,] 0.0001446901 0.0001050212 3.096459e-05
[1791,] 0.0001768984 0.0001207670 3.457784e-05
[1792,] 0.0001903856 0.0001354913 3.589436e-05
[1793,] 0.0001691349 0.0001818780 5.897051e-05
[1794,] 0.0001906902 0.0001541208 3.565695e-05
[1795,] 0.0001850809 0.0001946481 5.394364e-05
[1796,] 0.0001758322 0.0001703061 5.424029e-05
[1797,] 0.0001328506 0.0001301148 3.413836e-05
[1798,] 0.0001338006 0.0001239046 3.120764e-05
[1799,] 0.0001755012 0.0001645686 5.212710e-05
[1800,] 0.0001606137 0.0001805087 5.450121e-05
[1801,] 0.0001768959 0.0001411202 4.498121e-05
[1802,] 0.0001599528 0.0001575547 5.131531e-05
[1803,] 0.0001366715 0.0001176994 3.113044e-05
[1804,] 0.0002497477 0.0001800168 8.472019e-05
[1805,] 0.0002001287 0.0001690765 5.195647e-05
[1806,] 0.0001697937 0.0001586989 4.822437e-05
[1807,] 0.0002010353 0.0001697695 5.133355e-05
[1808,] 0.0001936298 0.0002063745 6.952614e-05
[1809,] 0.0001636104 0.0001850569 5.795318e-05
[1810,] 0.0001733266 0.0001650602 5.045539e-05
[1811,] 0.0001474621 0.0001308469 4.140654e-05
[1812,] 0.0001730307 0.0001664434 5.050047e-05
[1813,] 0.0001730825 0.0001645109 5.002080e-05
[1814,] 0.0001714174 0.0001695406 4.776337e-05
[1815,] 0.0001731307 0.0001663264 5.058337e-05
[1816,] 0.0001607620 0.0001577231 4.516488e-05
[1817,] 0.0001733061 0.0001645701 5.029581e-05
[1818,] 0.0002588008 0.0001824392 9.117763e-05
[1819,] 0.0002137761 0.0001151267 4.225650e-05
[1820,] 0.0001988785 0.0001935502 6.140732e-05
[1821,] 0.0001951938 0.0001433320 5.470128e-05
[1822,] 0.0002567858 0.0001816197 8.943867e-05
[1823,] 0.0001348339 0.0001118758 3.064469e-05
[1824,] 0.0001483856 0.0001468008 4.774690e-05
[1825,] 0.0001713291 0.0001637770 4.687846e-05
[1826,] 0.0001496862 0.0001409664 4.632235e-05
[1827,] 0.0001733405 0.0001665375 5.089762e-05
[1828,] 0.0001631393 0.0001427379 4.111381e-05
[1829,] 0.0001708935 0.0001494675 4.753718e-05
[1830,] 0.0001351094 0.0001340337 3.387806e-05
[1831,] 0.0002400711 0.0001835320 8.129375e-05
[1832,] 0.0001439240 0.0001318588 3.565557e-05
[1833,] 0.0001730876 0.0001523070 4.578692e-05
[1834,] 0.0001828635 0.0001076835 4.015542e-05
[1835,] 0.0002001243 0.0001450057 4.535570e-05
[1836,] 0.0001799318 0.0001809261 3.162384e-05
[1837,] 0.0002068402 0.0003431950 4.922587e-05
[1838,] 0.0001529874 0.0002347317 4.955516e-05
[1839,] 0.0001628011 0.0001300689 3.564681e-05
[1840,] 0.0001288126 0.0001155089 2.970253e-05
[1841,] 0.0001752110 0.0001811645 4.209184e-05
[1842,] 0.0001283541 0.0001035956 2.853178e-05
[1843,] 0.0001395616 0.0001075594 2.895532e-05
[1844,] 0.0001336165 0.0002208349 4.564880e-05
[1845,] 0.0001915628 0.0001271092 4.052471e-05
[1846,] 0.0001945995 0.0001902224 6.078982e-05
[1847,] 0.0001331257 0.0003217681 6.594506e-05
[1848,] 0.0001915659 0.0001273994 4.062952e-05
[1849,] 0.0001331470 0.0003073013 6.333874e-05
[1850,] 0.0001332346 0.0003143550 6.366417e-05
[1851,] 0.0001343966 0.0003197024 7.818140e-05
[1852,] 0.0001331475 0.0003021500 6.260079e-05
[1853,] 0.0001914950 0.0001274077 4.060108e-05
[1854,] 0.0001329373 0.0002297127 5.233978e-05
[1855,] 0.0001913798 0.0001272949 4.052871e-05
[1856,] 0.0001992837 0.0002257589 8.221261e-05
[1857,] 0.0001332179 0.0002147650 4.694895e-05
[1858,] 0.0001926653 0.0001902315 5.994271e-05
[1859,] 0.0001948770 0.0003250961 1.238049e-04
[1860,] 0.0001867090 0.0001936955 5.557144e-05
[1861,] 0.0001914460 0.0001274832 4.060894e-05
[1862,] 0.0001573907 0.0001925748 5.031906e-05
[1863,] 0.0001331744 0.0002177806 4.766992e-05
[1864,] 0.0001347061 0.0002194109 4.380820e-05
[1865,] 0.0001385065 0.0001856473 3.445411e-05
[1866,] 0.0001350897 0.0002975392 6.212682e-05
[1867,] 0.0001563401 0.0020849410 2.020538e-04
[1868,] 0.0003220416 0.0001965726 8.855599e-05
[1869,] 0.0001344488 0.0001992360 4.126603e-05
[1870,] 0.0001350239 0.0001590169 3.521965e-05
[1871,] 0.0001916542 0.0001274238 4.053973e-05
[1872,] 0.0001545271 0.0001901035 4.816337e-05
[1873,] 0.0001347627 0.0002571141 4.869980e-05
[1874,] 0.0001325191 0.0001741776 3.960663e-05
[1875,] 0.0001561077 0.0001341648 3.647075e-05
[1876,] 0.0001915486 0.0001274422 4.050793e-05
[1877,] 0.0001353190 0.0003398483 6.688675e-05
[1878,] 0.0001900755 0.0002385094 7.712549e-05
[1879,] 0.0001570224 0.0001356972 3.648508e-05
[1880,] 0.0001328871 0.0001633201 3.730972e-05
[1881,] 0.0001643533 0.0001990240 4.644836e-05
[1882,] 0.0001356564 0.0002406866 4.563193e-05
[1883,] 0.0001565514 0.0001394407 3.656146e-05
[1884,] 0.0001482949 0.0001105434 3.122820e-05
[1885,] 0.0001557050 0.0001359718 3.676109e-05
[1886,] 0.0001924593 0.0002363127 7.981164e-05
```
