## Supplementary material for "Characterization of shared and ancestry-specific signals driving complex traits using multi-ancestry fine-mapping": s1_data.bim

```
12	chr12:93009777:G:A	0	93009777	A	G
12	chr12:93010811:T:G	0	93010811	G	T
12	chr12:93010826:T:G	0	93010826	G	T
12	chr12:93011570:G:C	0	93011570	C	G
12	chr12:93011971:CATAA:C	0	93011971	C	CATAA
12	chr12:93012255:T:C	0	93012255	C	T
12	chr12:93012414:T:G	0	93012414	G	T
12	chr12:93012721:C:A	0	93012721	A	C
12	chr12:93013225:C:T	0	93013225	T	C
12	chr12:93013379:T:G	0	93013379	G	T
12	chr12:93013393:A:G	0	93013393	G	A
12	chr12:93013401:C:A	0	93013401	A	C
12	chr12:93013967:G:T	0	93013967	T	G
12	chr12:93015066:G:A	0	93015066	A	G
12	chr12:93015350:T:C	0	93015350	C	T
12	chr12:93016787:TC:T	0	93016787	T	TC
12	chr12:93016856:T:C	0	93016856	C	T
12	chr12:93016953:T:C	0	93016953	C	T
12	chr12:93017731:AC:A	0	93017731	A	AC
12	chr12:93017912:G:A	0	93017912	A	G
12	chr12:93018267:T:C	0	93018267	C	T
12	chr12:93018585:C:T	0	93018585	T	C
12	chr12:93019096:C:T	0	93019096	T	C
12	chr12:93019850:T:C	0	93019850	C	T
12	chr12:93019851:G:A	0	93019851	A	G
12	chr12:93020259:A:T	0	93020259	T	A
12	chr12:93020301:T:G	0	93020301	G	T
12	chr12:93020495:C:T	0	93020495	T	C
12	chr12:93020870:G:A	0	93020870	A	G
12	chr12:93021222:G:A	0	93021222	A	G
12	chr12:93021226:C:G	0	93021226	G	C
12	chr12:93021380:A:C	0	93021380	C	A
12	chr12:93022287:G:A	0	93022287	A	G
12	chr12:93024628:G:A	0	93024628	A	G
12	chr12:93025579:T:G	0	93025579	G	T
12	chr12:93025855:C:G	0	93025855	G	C
12	chr12:93026849:G:A	0	93026849	A	G
12	chr12:93027777:G:A	0	93027777	A	G
12	chr12:93028615:T:C	0	93028615	C	T
12	chr12:93029883:G:A	0	93029883	A	G
12	chr12:93031018:G:A	0	93031018	A	G
12	chr12:93031099:C:T	0	93031099	T	C
12	chr12:93031893:C:G	0	93031893	G	C
12	chr12:93031979:G:T	0	93031979	T	G
12	chr12:93032149:G:A	0	93032149	A	G
12	chr12:93032332:C:T	0	93032332	T	C
12	chr12:93032857:A:T	0	93032857	T	A
12	chr12:93033561:A:G	0	93033561	G	A
12	chr12:93033819:T:C	0	93033819	C	T
12	chr12:93034313:A:G	0	93034313	G	A
12	chr12:93034915:G:A	0	93034915	A	G
12	chr12:93035579:C:T	0	93035579	T	C
12	chr12:93036052:T:C	0	93036052	C	T
12	chr12:93036575:TA:T	0	93036575	T	TA
12	chr12:93036961:C:T	0	93036961	T	C
12	chr12:93038385:G:T	0	93038385	T	G
12	chr12:93038670:G:A	0	93038670	A	G
12	chr12:93039283:G:A	0	93039283	A	G
12	chr12:93039343:A:G	0	93039343	G	A
12	chr12:93039392:C:A	0	93039392	A	C
12	chr12:93039741:C:T	0	93039741	T	C
12	chr12:93039873:C:A	0	93039873	A	C
12	chr12:93040192:C:T	0	93040192	T	C
12	chr12:93040232:A:C	0	93040232	C	A
12	chr12:93040314:C:T	0	93040314	T	C
12	chr12:93040337:T:A	0	93040337	A	T
12	chr12:93040464:A:G	0	93040464	G	A
12	chr12:93040655:T:G	0	93040655	G	T
12	chr12:93040786:AC:A	0	93040786	A	AC
12	chr12:93041312:G:A	0	93041312	A	G
12	chr12:93041314:C:T	0	93041314	T	C
12	chr12:93041333:C:A	0	93041333	A	C
12	chr12:93041370:C:A	0	93041370	A	C
12	chr12:93041628:C:G	0	93041628	G	C
12	chr12:93041948:G:A	0	93041948	A	G
12	chr12:93042373:T:C	0	93042373	C	T
12	chr12:93042426:T:G	0	93042426	G	T
12	chr12:93042477:A:G	0	93042477	G	A
12	chr12:93044395:C:T	0	93044395	T	C
12	chr12:93044534:C:T	0	93044534	T	C
12	chr12:93045067:T:C	0	93045067	C	T
12	chr12:93045413:T:A	0	93045413	A	T
12	chr12:93045809:T:C	0	93045809	C	T
12	chr12:93046137:A:C	0	93046137	C	A
12	chr12:93046150:C:G	0	93046150	G	C
12	chr12:93046164:T:C	0	93046164	C	T
12	chr12:93046177:AT:A	0	93046177	A	AT
12	chr12:93046193:G:A	0	93046193	A	G
12	chr12:93047169:A:G	0	93047169	G	A
12	chr12:93047990:A:G	0	93047990	G	A
12	chr12:93048452:G:A	0	93048452	A	G
12	chr12:93048858:C:T	0	93048858	T	C
12	chr12:93048884:G:A	0	93048884	A	G
12	chr12:93048992:A:T	0	93048992	T	A
12	chr12:93049153:C:T	0	93049153	T	C
12	chr12:93050292:G:T	0	93050292	T	G
12	chr12:93050347:G:A	0	93050347	A	G
12	chr12:93051361:G:T	0	93051361	T	G
12	chr12:93051565:T:C	0	93051565	C	T
12	chr12:93051763:A:G	0	93051763	G	A
12	chr12:93051820:T:C	0	93051820	C	T
12	chr12:93051955:G:A	0	93051955	A	G
12	chr12:93052006:G:A	0	93052006	A	G
12	chr12:93052306:C:T	0	93052306	T	C
12	chr12:93052561:GCATT:G	0	93052561	G	GCATT
12	chr12:93053156:C:T	0	93053156	T	C
12	chr12:93053544:G:A	0	93053544	A	G
12	chr12:93053897:T:C	0	93053897	C	T
12	chr12:93054283:G:A	0	93054283	A	G
12	chr12:93054652:G:A	0	93054652	A	G
12	chr12:93054821:G:A	0	93054821	A	G
12	chr12:93055354:C:T	0	93055354	T	C
12	chr12:93055701:A:G	0	93055701	G	A
12	chr12:93056380:A:C	0	93056380	C	A
12	chr12:93057226:C:A	0	93057226	A	C
12	chr12:93057245:G:C	0	93057245	C	G
12	chr12:93058209:A:G	0	93058209	G	A
12	chr12:93058399:G:A	0	93058399	A	G
12	chr12:93058423:A:G	0	93058423	G	A
12	chr12:93058470:GA:G	0	93058470	G	GA
12	chr12:93058888:T:G	0	93058888	G	T
12	chr12:93059013:A:G	0	93059013	G	A
12	chr12:93061047:C:T	0	93061047	T	C
12	chr12:93062715:T:C	0	93062715	C	T
12	chr12:93062726:T:C	0	93062726	C	T
12	chr12:93063385:A:G	0	93063385	G	A
12	chr12:93064288:C:T	0	93064288	T	C
12	chr12:93064491:A:T	0	93064491	T	A
12	chr12:93064511:T:A	0	93064511	A	T
12	chr12:93064593:G:A	0	93064593	A	G
12	chr12:93064927:G:A	0	93064927	A	G
12	chr12:93065055:A:G	0	93065055	G	A
12	chr12:93065262:C:T	0	93065262	T	C
12	chr12:93066045:G:A	0	93066045	A	G
12	chr12:93066621:C:T	0	93066621	T	C
12	chr12:93067723:A:G	0	93067723	G	A
12	chr12:93067825:C:T	0	93067825	T	C
12	chr12:93069463:TAAG:T	0	93069463	T	TAAG
12	chr12:93069701:C:G	0	93069701	G	C
12	chr12:93070756:T:C	0	93070756	C	T
12	chr12:93072934:C:G	0	93072934	G	C
12	chr12:93073239:C:T	0	93073239	T	C
12	chr12:93074490:G:GA	0	93074490	GA	G
12	chr12:93074697:G:A	0	93074697	A	G
12	chr12:93075213:CAG:C	0	93075213	C	CAG
12	chr12:93075222:G:A	0	93075222	A	G
12	chr12:93075494:T:G	0	93075494	G	T
12	chr12:93077217:G:A	0	93077217	A	G
12	chr12:93078642:A:G	0	93078642	G	A
12	chr12:93078966:C:A	0	93078966	A	C
12	chr12:93079277:A:C	0	93079277	C	A
12	chr12:93079543:C:T	0	93079543	T	C
12	chr12:93079724:C:T	0	93079724	T	C
12	chr12:93079822:GC:G	0	93079822	G	GC
12	chr12:93080129:T:C	0	93080129	C	T
12	chr12:93080163:C:T	0	93080163	T	C
12	chr12:93080340:T:C	0	93080340	C	T
12	chr12:93080425:A:C	0	93080425	C	A
12	chr12:93082906:T:C	0	93082906	C	T
12	chr12:93082919:A:G	0	93082919	G	A
12	chr12:93083905:A:G	0	93083905	G	A
12	chr12:93084681:C:T	0	93084681	T	C
12	chr12:93084934:C:A	0	93084934	A	C
12	chr12:93085306:T:A	0	93085306	A	T
12	chr12:93085544:T:C	0	93085544	C	T
12	chr12:93086164:C:A	0	93086164	A	C
12	chr12:93086228:A:G	0	93086228	G	A
12	chr12:93086229:A:C	0	93086229	C	A
12	chr12:93086429:A:G	0	93086429	G	A
12	chr12:93086449:A:G	0	93086449	G	A
12	chr12:93088017:G:A	0	93088017	A	G
12	chr12:93088348:C:T	0	93088348	T	C
12	chr12:93090044:T:C	0	93090044	C	T
12	chr12:93091921:G:A	0	93091921	A	G
12	chr12:93092408:G:A	0	93092408	A	G
12	chr12:93092631:T:G	0	93092631	G	T
12	chr12:93092669:G:A	0	93092669	A	G
12	chr12:93093483:T:A	0	93093483	A	T
12	chr12:93094016:T:A	0	93094016	A	T
12	chr12:93094165:A:G	0	93094165	G	A
12	chr12:93094224:C:T	0	93094224	T	C
12	chr12:93094401:C:T	0	93094401	T	C
12	chr12:93094797:C:T	0	93094797	T	C
12	chr12:93095121:T:C	0	93095121	C	T
12	chr12:93095187:C:G	0	93095187	G	C
12	chr12:93095528:T:C	0	93095528	C	T
12	chr12:93095806:T:C	0	93095806	C	T
12	chr12:93096121:T:C	0	93096121	C	T
12	chr12:93099573:G:A	0	93099573	A	G
12	chr12:93100578:C:T	0	93100578	T	C
12	chr12:93104210:T:G	0	93104210	G	T
12	chr12:93106309:TTTTG:T	0	93106309	T	TTTTG
12	chr12:93107002:C:T	0	93107002	T	C
12	chr12:93107135:A:T	0	93107135	T	A
12	chr12:93107271:TTC:T	0	93107271	T	TTC
12	chr12:93107394:A:G	0	93107394	G	A
12	chr12:93107738:C:T	0	93107738	T	C
12	chr12:93108412:T:C	0	93108412	C	T
12	chr12:93109701:A:G	0	93109701	G	A
12	chr12:93112668:C:T	0	93112668	T	C
12	chr12:93112984:T:A	0	93112984	A	T
12	chr12:93113361:T:C	0	93113361	C	T
12	chr12:93113535:T:C	0	93113535	C	T
12	chr12:93115373:G:A	0	93115373	A	G
12	chr12:93115492:A:T	0	93115492	T	A
12	chr12:93115667:A:T	0	93115667	T	A
12	chr12:93115784:G:A	0	93115784	A	G
12	chr12:93115911:G:C	0	93115911	C	G
12	chr12:93116140:A:G	0	93116140	G	A
12	chr12:93116902:C:T	0	93116902	T	C
12	chr12:93118148:T:G	0	93118148	G	T
12	chr12:93118462:A:G	0	93118462	G	A
12	chr12:93118492:G:A	0	93118492	A	G
12	chr12:93118719:T:TA	0	93118719	TA	T
12	chr12:93119217:T:C	0	93119217	C	T
12	chr12:93119320:A:C	0	93119320	C	A
12	chr12:93120123:G:A	0	93120123	A	G
12	chr12:93120347:T:C	0	93120347	C	T
12	chr12:93120916:G:A	0	93120916	A	G
12	chr12:93120979:T:C	0	93120979	C	T
12	chr12:93120986:T:A	0	93120986	A	T
12	chr12:93121302:T:A	0	93121302	A	T
12	chr12:93121403:G:A	0	93121403	A	G
12	chr12:93121746:C:T	0	93121746	T	C
12	chr12:93121943:C:T	0	93121943	T	C
12	chr12:93121955:T:C	0	93121955	C	T
12	chr12:93122597:C:T	0	93122597	T	C
12	chr12:93123012:C:T	0	93123012	T	C
12	chr12:93123523:C:T	0	93123523	T	C
12	chr12:93123601:G:A	0	93123601	A	G
12	chr12:93123873:T:C	0	93123873	C	T
12	chr12:93124342:C:T	0	93124342	T	C
12	chr12:93124440:A:G	0	93124440	G	A
12	chr12:93124614:C:A	0	93124614	A	C
12	chr12:93125200:C:T	0	93125200	T	C
12	chr12:93125476:A:AT	0	93125476	AT	A
12	chr12:93125480:ATTTTTAATTAACATGTAAG:A	0	93125480	A	ATTTTTAATTAACATGTAAG
12	chr12:93125550:A:C	0	93125550	C	A
12	chr12:93126102:GC:G	0	93126102	G	GC
12	chr12:93128547:A:T	0	93128547	T	A
12	chr12:93128905:C:T	0	93128905	T	C
12	chr12:93129889:G:A	0	93129889	A	G
12	chr12:93130013:T:G	0	93130013	G	T
12	chr12:93130519:G:C	0	93130519	C	G
12	chr12:93131411:T:A	0	93131411	A	T
12	chr12:93133116:T:A	0	93133116	A	T
12	chr12:93133435:T:G	0	93133435	G	T
12	chr12:93134163:T:C	0	93134163	C	T
12	chr12:93134541:G:A	0	93134541	A	G
12	chr12:93139694:G:A	0	93139694	A	G
12	chr12:93139934:C:T	0	93139934	T	C
12	chr12:93140675:T:C	0	93140675	C	T
12	chr12:93141503:G:A	0	93141503	A	G
12	chr12:93141923:G:A	0	93141923	A	G
12	chr12:93142506:G:A	0	93142506	A	G
12	chr12:93143884:G:T	0	93143884	T	G
12	chr12:93143937:T:C	0	93143937	C	T
12	chr12:93146108:C:G	0	93146108	G	C
12	chr12:93148014:A:G	0	93148014	G	A
12	chr12:93148026:A:G	0	93148026	G	A
12	chr12:93148208:G:T	0	93148208	T	G
12	chr12:93148438:A:G	0	93148438	G	A
12	chr12:93149780:C:T	0	93149780	T	C
12	chr12:93151524:T:C	0	93151524	C	T
12	chr12:93156653:G:T	0	93156653	T	G
12	chr12:93156717:T:G	0	93156717	G	T
12	chr12:93159756:G:T	0	93159756	T	G
12	chr12:93159920:A:G	0	93159920	G	A
12	chr12:93160258:C:T	0	93160258	T	C
12	chr12:93161766:C:T	0	93161766	T	C
12	chr12:93163911:G:A	0	93163911	A	G
12	chr12:93165393:A:G	0	93165393	G	A
12	chr12:93166073:C:T	0	93166073	T	C
12	chr12:93166430:A:G	0	93166430	G	A
12	chr12:93167165:T:A	0	93167165	A	T
12	chr12:93167189:T:G	0	93167189	G	T
12	chr12:93168389:T:C	0	93168389	C	T
12	chr12:93168991:A:T	0	93168991	T	A
12	chr12:93168994:G:T	0	93168994	T	G
12	chr12:93169242:A:C	0	93169242	C	A
12	chr12:93170180:A:G	0	93170180	G	A
12	chr12:93171009:A:G	0	93171009	G	A
12	chr12:93173042:A:G	0	93173042	G	A
12	chr12:93173126:A:G	0	93173126	G	A
12	chr12:93173384:A:C	0	93173384	C	A
12	chr12:93173570:T:C	0	93173570	C	T
12	chr12:93173917:A:G	0	93173917	G	A
12	chr12:93173919:G:T	0	93173919	T	G
12	chr12:93174088:G:C	0	93174088	C	G
12	chr12:93174354:C:T	0	93174354	T	C
12	chr12:93175327:C:T	0	93175327	T	C
12	chr12:93175368:T:C	0	93175368	C	T
12	chr12:93178537:T:C	0	93178537	C	T
12	chr12:93178649:T:A	0	93178649	A	T
12	chr12:93178828:A:G	0	93178828	G	A
12	chr12:93181013:A:G	0	93181013	G	A
12	chr12:93182749:C:T	0	93182749	T	C
12	chr12:93183053:C:T	0	93183053	T	C
12	chr12:93183427:T:C	0	93183427	C	T
12	chr12:93184976:G:A	0	93184976	A	G
12	chr12:93187914:C:A	0	93187914	A	C
12	chr12:93189612:G:A	0	93189612	A	G
12	chr12:93189735:T:C	0	93189735	C	T
12	chr12:93189904:T:G	0	93189904	G	T
12	chr12:93190010:G:A	0	93190010	A	G
12	chr12:93190130:T:A	0	93190130	A	T
12	chr12:93192779:A:G	0	93192779	G	A
12	chr12:93194416:T:C	0	93194416	C	T
12	chr12:93194514:A:G	0	93194514	G	A
12	chr12:93194670:A:C	0	93194670	C	A
12	chr12:93196500:A:G	0	93196500	G	A
12	chr12:93197082:TC:T	0	93197082	T	TC
12	chr12:93198704:C:T	0	93198704	T	C
12	chr12:93199192:A:G	0	93199192	G	A
12	chr12:93200204:C:T	0	93200204	T	C
12	chr12:93201293:A:G	0	93201293	G	A
12	chr12:93202045:A:G	0	93202045	G	A
12	chr12:93202263:A:G	0	93202263	G	A
12	chr12:93203885:TAGA:T	0	93203885	T	TAGA
12	chr12:93204074:A:T	0	93204074	T	A
12	chr12:93204174:C:T	0	93204174	T	C
12	chr12:93204284:G:A	0	93204284	A	G
12	chr12:93204832:TC:T	0	93204832	T	TC
12	chr12:93206118:A:G	0	93206118	G	A
12	chr12:93206231:A:G	0	93206231	G	A
12	chr12:93206714:T:A	0	93206714	A	T
12	chr12:93206766:C:T	0	93206766	T	C
12	chr12:93206990:C:T	0	93206990	T	C
12	chr12:93207130:C:T	0	93207130	T	C
12	chr12:93207414:T:C	0	93207414	C	T
12	chr12:93208080:C:A	0	93208080	A	C
12	chr12:93208178:G:A	0	93208178	A	G
12	chr12:93208224:A:G	0	93208224	G	A
12	chr12:93209549:T:C	0	93209549	C	T
12	chr12:93209612:A:G	0	93209612	G	A
12	chr12:93210219:A:G	0	93210219	G	A
12	chr12:93210341:TTA:T	0	93210341	T	TTA
12	chr12:93211446:G:A	0	93211446	A	G
12	chr12:93212440:T:C	0	93212440	C	T
12	chr12:93212546:G:A	0	93212546	A	G
12	chr12:93212700:G:A	0	93212700	A	G
12	chr12:93213728:T:C	0	93213728	C	T
12	chr12:93213939:T:C	0	93213939	C	T
12	chr12:93214014:C:T	0	93214014	T	C
12	chr12:93214322:G:A	0	93214322	A	G
12	chr12:93214468:T:C	0	93214468	C	T
12	chr12:93214927:C:T	0	93214927	T	C
12	chr12:93214990:T:C	0	93214990	C	T
12	chr12:93215012:A:G	0	93215012	G	A
12	chr12:93215394:C:T	0	93215394	T	C
12	chr12:93215411:G:A	0	93215411	A	G
12	chr12:93215564:A:C	0	93215564	C	A
12	chr12:93215736:C:G	0	93215736	G	C
12	chr12:93215954:T:C	0	93215954	C	T
12	chr12:93216017:A:G	0	93216017	G	A
12	chr12:93216073:CTATT:C	0	93216073	C	CTATT
12	chr12:93216230:G:A	0	93216230	A	G
12	chr12:93216486:C:A	0	93216486	A	C
12	chr12:93216729:C:T	0	93216729	T	C
12	chr12:93216751:T:A	0	93216751	A	T
12	chr12:93216955:A:G	0	93216955	G	A
12	chr12:93217123:A:G	0	93217123	G	A
12	chr12:93217529:C:T	0	93217529	T	C
12	chr12:93217924:A:G	0	93217924	G	A
12	chr12:93218828:A:G	0	93218828	G	A
12	chr12:93219765:T:G	0	93219765	G	T
12	chr12:93220969:A:G	0	93220969	G	A
12	chr12:93223402:C:T	0	93223402	T	C
12	chr12:93225068:T:C	0	93225068	C	T
12	chr12:93225309:C:G	0	93225309	G	C
12	chr12:93225661:G:A	0	93225661	A	G
12	chr12:93226875:C:T	0	93226875	T	C
12	chr12:93227649:T:G	0	93227649	G	T
12	chr12:93228385:C:A	0	93228385	A	C
12	chr12:93228581:G:A	0	93228581	A	G
12	chr12:93228701:T:C	0	93228701	C	T
12	chr12:93229351:C:T	0	93229351	T	C
12	chr12:93229514:G:A	0	93229514	A	G
12	chr12:93230459:C:T	0	93230459	T	C
12	chr12:93230471:T:C	0	93230471	C	T
12	chr12:93230875:G:A	0	93230875	A	G
12	chr12:93231122:C:T	0	93231122	T	C
12	chr12:93231555:C:CT	0	93231555	CT	C
12	chr12:93231824:G:A	0	93231824	A	G
12	chr12:93232230:T:C	0	93232230	C	T
12	chr12:93232480:G:A	0	93232480	A	G
12	chr12:93232669:C:T	0	93232669	T	C
12	chr12:93233612:C:T	0	93233612	T	C
12	chr12:93235512:G:A	0	93235512	A	G
12	chr12:93236392:C:G	0	93236392	G	C
12	chr12:93236916:G:T	0	93236916	T	G
12	chr12:93236955:A:T	0	93236955	T	A
12	chr12:93237001:A:G	0	93237001	G	A
12	chr12:93237550:G:C	0	93237550	C	G
12	chr12:93237674:T:G	0	93237674	G	T
12	chr12:93237748:C:T	0	93237748	T	C
12	chr12:93238128:G:C	0	93238128	C	G
12	chr12:93238152:T:C	0	93238152	C	T
12	chr12:93238357:T:C	0	93238357	C	T
12	chr12:93239039:G:A	0	93239039	A	G
12	chr12:93239322:G:C	0	93239322	C	G
12	chr12:93239890:T:G	0	93239890	G	T
12	chr12:93242221:T:C	0	93242221	C	T
12	chr12:93242997:A:G	0	93242997	G	A
12	chr12:93244304:T:G	0	93244304	G	T
12	chr12:93246412:C:A	0	93246412	A	C
12	chr12:93247315:G:A	0	93247315	A	G
12	chr12:93247422:T:C	0	93247422	C	T
12	chr12:93248076:C:T	0	93248076	T	C
12	chr12:93248529:A:G	0	93248529	G	A
12	chr12:93248582:T:C	0	93248582	C	T
12	chr12:93248979:T:A	0	93248979	A	T
12	chr12:93249038:A:G	0	93249038	G	A
12	chr12:93249090:CT:C	0	93249090	C	CT
12	chr12:93249427:G:A	0	93249427	A	G
12	chr12:93249524:G:A	0	93249524	A	G
12	chr12:93249553:C:T	0	93249553	T	C
12	chr12:93249706:G:C	0	93249706	C	G
12	chr12:93250002:G:C	0	93250002	C	G
12	chr12:93250229:G:T	0	93250229	T	G
12	chr12:93250287:T:C	0	93250287	C	T
12	chr12:93250845:G:T	0	93250845	T	G
12	chr12:93251196:G:A	0	93251196	A	G
12	chr12:93251320:T:C	0	93251320	C	T
12	chr12:93251650:G:T	0	93251650	T	G
12	chr12:93251705:C:G	0	93251705	G	C
12	chr12:93252271:A:G	0	93252271	G	A
12	chr12:93252828:G:C	0	93252828	C	G
12	chr12:93253175:G:A	0	93253175	A	G
12	chr12:93253176:C:G	0	93253176	G	C
12	chr12:93253216:A:G	0	93253216	G	A
12	chr12:93253521:A:C	0	93253521	C	A
12	chr12:93253790:A:G	0	93253790	G	A
12	chr12:93254220:G:A	0	93254220	A	G
12	chr12:93254257:G:A	0	93254257	A	G
12	chr12:93254401:T:TC	0	93254401	TC	T
12	chr12:93254579:G:A	0	93254579	A	G
12	chr12:93255086:TC:T	0	93255086	T	TC
12	chr12:93255122:T:C	0	93255122	C	T
12	chr12:93255337:G:A	0	93255337	A	G
12	chr12:93255456:G:A	0	93255456	A	G
12	chr12:93255653:A:G	0	93255653	G	A
12	chr12:93256157:TCAG:T	0	93256157	T	TCAG
12	chr12:93256635:C:T	0	93256635	T	C
12	chr12:93256663:G:A	0	93256663	A	G
12	chr12:93256974:C:T	0	93256974	T	C
12	chr12:93257072:G:C	0	93257072	C	G
12	chr12:93257244:C:T	0	93257244	T	C
12	chr12:93257539:A:T	0	93257539	T	A
12	chr12:93257816:C:T	0	93257816	T	C
12	chr12:93258009:T:C	0	93258009	C	T
12	chr12:93259127:T:C	0	93259127	C	T
12	chr12:93259635:G:A	0	93259635	A	G
12	chr12:93259813:A:G	0	93259813	G	A
12	chr12:93259842:T:C	0	93259842	C	T
12	chr12:93260032:T:G	0	93260032	G	T
12	chr12:93260696:AAGGAAAGAGGGTG:A	0	93260696	A	AAGGAAAGAGGGTG
12	chr12:93260759:G:A	0	93260759	A	G
12	chr12:93260764:A:G	0	93260764	G	A
12	chr12:93260943:T:C	0	93260943	C	T
12	chr12:93260985:T:C	0	93260985	C	T
12	chr12:93261174:A:G	0	93261174	G	A
12	chr12:93261305:C:T	0	93261305	T	C
12	chr12:93261570:C:T	0	93261570	T	C
12	chr12:93261595:T:C	0	93261595	C	T
12	chr12:93261822:C:T	0	93261822	T	C
12	chr12:93261852:C:CATT	0	93261852	CATT	C
12	chr12:93261914:C:T	0	93261914	T	C
12	chr12:93261934:T:C	0	93261934	C	T
12	chr12:93262090:T:C	0	93262090	C	T
12	chr12:93262160:C:T	0	93262160	T	C
12	chr12:93262412:G:T	0	93262412	T	G
12	chr12:93265644:G:A	0	93265644	A	G
12	chr12:93265815:T:A	0	93265815	A	T
12	chr12:93265839:G:A	0	93265839	A	G
12	chr12:93266079:T:C	0	93266079	C	T
12	chr12:93266759:A:G	0	93266759	G	A
12	chr12:93266993:A:C	0	93266993	C	A
12	chr12:93268044:C:T	0	93268044	T	C
12	chr12:93268585:C:G	0	93268585	G	C
12	chr12:93269294:C:T	0	93269294	T	C
12	chr12:93269556:G:A	0	93269556	A	G
12	chr12:93270698:C:T	0	93270698	T	C
12	chr12:93271141:A:G	0	93271141	G	A
12	chr12:93271379:G:T	0	93271379	T	G
12	chr12:93271838:G:A	0	93271838	A	G
12	chr12:93271843:T:C	0	93271843	C	T
12	chr12:93272594:T:C	0	93272594	C	T
12	chr12:93272998:A:G	0	93272998	G	A
12	chr12:93274943:T:C	0	93274943	C	T
12	chr12:93275463:T:A	0	93275463	A	T
12	chr12:93276692:T:TA	0	93276692	TA	T
12	chr12:93276947:C:T	0	93276947	T	C
12	chr12:93277043:A:G	0	93277043	G	A
12	chr12:93277732:A:G	0	93277732	G	A
12	chr12:93278273:G:A	0	93278273	A	G
12	chr12:93278282:C:T	0	93278282	T	C
12	chr12:93278358:T:A	0	93278358	A	T
12	chr12:93278690:C:T	0	93278690	T	C
12	chr12:93279554:A:G	0	93279554	G	A
12	chr12:93279760:G:C	0	93279760	C	G
12	chr12:93279784:G:T	0	93279784	T	G
12	chr12:93280599:T:A	0	93280599	A	T
12	chr12:93280960:T:C	0	93280960	C	T
12	chr12:93282024:T:C	0	93282024	C	T
12	chr12:93282090:C:T	0	93282090	T	C
12	chr12:93282098:C:T	0	93282098	T	C
12	chr12:93282104:T:C	0	93282104	C	T
12	chr12:93282266:A:T	0	93282266	T	A
12	chr12:93282323:T:C	0	93282323	C	T
12	chr12:93282799:A:T	0	93282799	T	A
12	chr12:93283079:C:T	0	93283079	T	C
12	chr12:93284661:G:A	0	93284661	A	G
12	chr12:93286323:T:G	0	93286323	G	T
12	chr12:93286763:G:A	0	93286763	A	G
12	chr12:93286811:G:A	0	93286811	A	G
12	chr12:93287028:C:T	0	93287028	T	C
12	chr12:93287204:G:A	0	93287204	A	G
12	chr12:93287390:C:T	0	93287390	T	C
12	chr12:93287528:A:G	0	93287528	G	A
12	chr12:93287624:CCT:C	0	93287624	C	CCT
12	chr12:93287672:G:A	0	93287672	A	G
12	chr12:93287740:A:T	0	93287740	T	A
12	chr12:93287743:C:T	0	93287743	T	C
12	chr12:93287777:G:A	0	93287777	A	G
12	chr12:93287981:T:C	0	93287981	C	T
12	chr12:93288908:C:G	0	93288908	G	C
12	chr12:93289331:G:T	0	93289331	T	G
12	chr12:93289458:G:C	0	93289458	C	G
12	chr12:93289939:A:G	0	93289939	G	A
12	chr12:93290223:G:A	0	93290223	A	G
12	chr12:93290441:C:T	0	93290441	T	C
12	chr12:93290512:T:C	0	93290512	C	T
12	chr12:93290532:C:T	0	93290532	T	C
12	chr12:93291087:G:A	0	93291087	A	G
12	chr12:93291489:T:C	0	93291489	C	T
12	chr12:93292052:C:T	0	93292052	T	C
12	chr12:93292124:C:T	0	93292124	T	C
12	chr12:93292419:T:C	0	93292419	C	T
12	chr12:93293034:A:G	0	93293034	G	A
12	chr12:93293279:G:A	0	93293279	A	G
12	chr12:93293308:T:C	0	93293308	C	T
12	chr12:93293621:T:C	0	93293621	C	T
12	chr12:93293641:T:C	0	93293641	C	T
12	chr12:93293796:T:C	0	93293796	C	T
12	chr12:93294313:T:C	0	93294313	C	T
12	chr12:93294362:C:T	0	93294362	T	C
12	chr12:93294430:T:G	0	93294430	G	T
12	chr12:93294445:G:A	0	93294445	A	G
12	chr12:93294459:C:T	0	93294459	T	C
12	chr12:93294696:G:A	0	93294696	A	G
12	chr12:93294912:A:G	0	93294912	G	A
12	chr12:93294943:T:C	0	93294943	C	T
12	chr12:93294973:A:C	0	93294973	C	A
12	chr12:93295210:A:C	0	93295210	C	A
12	chr12:93296556:A:AAATGACTG	0	93296556	AAATGACTG	A
12	chr12:93296972:C:T	0	93296972	T	C
12	chr12:93297894:C:T	0	93297894	T	C
12	chr12:93298112:G:A	0	93298112	A	G
12	chr12:93299158:G:A	0	93299158	A	G
12	chr12:93299685:C:T	0	93299685	T	C
12	chr12:93299739:A:C	0	93299739	C	A
12	chr12:93300315:G:A	0	93300315	A	G
12	chr12:93300410:C:T	0	93300410	T	C
12	chr12:93300423:G:A	0	93300423	A	G
12	chr12:93300480:G:A	0	93300480	A	G
12	chr12:93301087:G:T	0	93301087	T	G
12	chr12:93301522:T:C	0	93301522	C	T
12	chr12:93301789:T:C	0	93301789	C	T
12	chr12:93301918:T:C	0	93301918	C	T
12	chr12:93302138:A:C	0	93302138	C	A
12	chr12:93302256:G:A	0	93302256	A	G
12	chr12:93302413:C:G	0	93302413	G	C
12	chr12:93302665:G:A	0	93302665	A	G
12	chr12:93302906:G:A	0	93302906	A	G
12	chr12:93303696:T:C	0	93303696	C	T
12	chr12:93304416:AG:A	0	93304416	A	AG
12	chr12:93304820:A:G	0	93304820	G	A
12	chr12:93304887:G:A	0	93304887	A	G
12	chr12:93306688:A:AT	0	93306688	AT	A
12	chr12:93306689:GTCAA:G	0	93306689	G	GTCAA
12	chr12:93307786:C:A	0	93307786	A	C
12	chr12:93308060:G:A	0	93308060	A	G
12	chr12:93308194:G:A	0	93308194	A	G
12	chr12:93308518:T:C	0	93308518	C	T
12	chr12:93308549:G:A	0	93308549	A	G
12	chr12:93309058:A:C	0	93309058	C	A
12	chr12:93309195:G:A	0	93309195	A	G
12	chr12:93309570:T:C	0	93309570	C	T
12	chr12:93309572:G:A	0	93309572	A	G
12	chr12:93309584:T:C	0	93309584	C	T
12	chr12:93309674:T:A	0	93309674	A	T
12	chr12:93309858:C:T	0	93309858	T	C
12	chr12:93310184:G:A	0	93310184	A	G
12	chr12:93311238:CTCCG:C	0	93311238	C	CTCCG
12	chr12:93311472:C:A	0	93311472	A	C
12	chr12:93312369:C:G	0	93312369	G	C
12	chr12:93312372:A:T	0	93312372	T	A
12	chr12:93312438:T:C	0	93312438	C	T
12	chr12:93312480:G:A	0	93312480	A	G
12	chr12:93312650:C:T	0	93312650	T	C
12	chr12:93313045:A:G	0	93313045	G	A
12	chr12:93313245:T:C	0	93313245	C	T
12	chr12:93313315:G:A	0	93313315	A	G
12	chr12:93313393:G:A	0	93313393	A	G
12	chr12:93313660:C:T	0	93313660	T	C
12	chr12:93313723:TG:T	0	93313723	T	TG
12	chr12:93313725:TG:T	0	93313725	T	TG
12	chr12:93313772:A:T	0	93313772	T	A
12	chr12:93314030:G:A	0	93314030	A	G
12	chr12:93315956:G:A	0	93315956	A	G
12	chr12:93316116:T:C	0	93316116	C	T
12	chr12:93318342:C:A	0	93318342	A	C
12	chr12:93318454:G:A	0	93318454	A	G
12	chr12:93318456:G:A	0	93318456	A	G
12	chr12:93318789:T:C	0	93318789	C	T
12	chr12:93319172:C:T	0	93319172	T	C
12	chr12:93320236:G:A	0	93320236	A	G
12	chr12:93320454:C:T	0	93320454	T	C
12	chr12:93320634:G:A	0	93320634	A	G
12	chr12:93321096:G:A	0	93321096	A	G
12	chr12:93322373:A:G	0	93322373	G	A
12	chr12:93322737:G:A	0	93322737	A	G
12	chr12:93322960:C:A	0	93322960	A	C
12	chr12:93323190:C:G	0	93323190	G	C
12	chr12:93323270:G:A	0	93323270	A	G
12	chr12:93323943:T:C	0	93323943	C	T
12	chr12:93324565:A:G	0	93324565	G	A
12	chr12:93324918:C:T	0	93324918	T	C
12	chr12:93325223:A:G	0	93325223	G	A
12	chr12:93326067:G:A	0	93326067	A	G
12	chr12:93326678:C:G	0	93326678	G	C
12	chr12:93326892:A:G	0	93326892	G	A
12	chr12:93327178:A:C	0	93327178	C	A
12	chr12:93327763:A:G	0	93327763	G	A
12	chr12:93328025:A:G	0	93328025	G	A
12	chr12:93328951:A:T	0	93328951	T	A
12	chr12:93329560:C:T	0	93329560	T	C
12	chr12:93330191:G:A	0	93330191	A	G
12	chr12:93331725:C:T	0	93331725	T	C
12	chr12:93332139:A:G	0	93332139	G	A
12	chr12:93332216:C:T	0	93332216	T	C
12	chr12:93332354:A:G	0	93332354	G	A
12	chr12:93332599:G:A	0	93332599	A	G
12	chr12:93332822:A:G	0	93332822	G	A
12	chr12:93332867:T:C	0	93332867	C	T
12	chr12:93332930:G:A	0	93332930	A	G
12	chr12:93333720:T:G	0	93333720	G	T
12	chr12:93333817:G:A	0	93333817	A	G
12	chr12:93333887:A:G	0	93333887	G	A
12	chr12:93334121:C:T	0	93334121	T	C
12	chr12:93335848:A:G	0	93335848	G	A
12	chr12:93337269:G:T	0	93337269	T	G
12	chr12:93338536:A:C	0	93338536	C	A
12	chr12:93339352:G:A	0	93339352	A	G
12	chr12:93339658:G:A	0	93339658	A	G
12	chr12:93340593:T:A	0	93340593	A	T
12	chr12:93340674:G:A	0	93340674	A	G
12	chr12:93341016:A:G	0	93341016	G	A
12	chr12:93342631:G:A	0	93342631	A	G
12	chr12:93342708:G:C	0	93342708	C	G
12	chr12:93342932:G:A	0	93342932	A	G
12	chr12:93343125:G:A	0	93343125	A	G
12	chr12:93343504:A:G	0	93343504	G	A
12	chr12:93343667:CAT:C	0	93343667	C	CAT
12	chr12:93344002:C:T	0	93344002	T	C
12	chr12:93344722:G:A	0	93344722	A	G
12	chr12:93344780:G:A	0	93344780	A	G
12	chr12:93344874:C:T	0	93344874	T	C
12	chr12:93345651:T:C	0	93345651	C	T
12	chr12:93346529:C:T	0	93346529	T	C
12	chr12:93346723:T:C	0	93346723	C	T
12	chr12:93346989:T:A	0	93346989	A	T
12	chr12:93347692:G:A	0	93347692	A	G
12	chr12:93349007:T:C	0	93349007	C	T
12	chr12:93349277:A:G	0	93349277	G	A
12	chr12:93349484:A:C	0	93349484	C	A
12	chr12:93349583:C:T	0	93349583	T	C
12	chr12:93351276:G:A	0	93351276	A	G
12	chr12:93351282:C:T	0	93351282	T	C
12	chr12:93352161:C:T	0	93352161	T	C
12	chr12:93352548:G:A	0	93352548	A	G
12	chr12:93352658:G:A	0	93352658	A	G
12	chr12:93352922:T:C	0	93352922	C	T
12	chr12:93353526:T:C	0	93353526	C	T
12	chr12:93353726:G:T	0	93353726	T	G
12	chr12:93353836:A:G	0	93353836	G	A
12	chr12:93353955:G:A	0	93353955	A	G
12	chr12:93354145:T:C	0	93354145	C	T
12	chr12:93355404:T:C	0	93355404	C	T
12	chr12:93355600:A:G	0	93355600	G	A
12	chr12:93356024:C:A	0	93356024	A	C
12	chr12:93356310:C:T	0	93356310	T	C
12	chr12:93356434:G:A	0	93356434	A	G
12	chr12:93357454:A:G	0	93357454	G	A
12	chr12:93358157:T:C	0	93358157	C	T
12	chr12:93358158:G:A	0	93358158	A	G
12	chr12:93358310:C:T	0	93358310	T	C
12	chr12:93358617:C:T	0	93358617	T	C
12	chr12:93358654:T:C	0	93358654	C	T
12	chr12:93362020:C:G	0	93362020	G	C
12	chr12:93364301:A:ACACC	0	93364301	ACACC	A
12	chr12:93364560:G:T	0	93364560	T	G
12	chr12:93364710:C:T	0	93364710	T	C
12	chr12:93365245:A:C	0	93365245	C	A
12	chr12:93366987:G:A	0	93366987	A	G
12	chr12:93367047:C:T	0	93367047	T	C
12	chr12:93367115:G:C	0	93367115	C	G
12	chr12:93368380:C:T	0	93368380	T	C
12	chr12:93368546:G:A	0	93368546	A	G
12	chr12:93368746:T:G	0	93368746	G	T
12	chr12:93369102:G:GT	0	93369102	GT	G
12	chr12:93371077:T:C	0	93371077	C	T
12	chr12:93371542:G:A	0	93371542	A	G
12	chr12:93372046:A:G	0	93372046	G	A
12	chr12:93373792:G:A	0	93373792	A	G
12	chr12:93374135:T:C	0	93374135	C	T
12	chr12:93374319:C:T	0	93374319	T	C
12	chr12:93374566:A:G	0	93374566	G	A
12	chr12:93375662:C:A	0	93375662	A	C
12	chr12:93375835:T:TA	0	93375835	TA	T
12	chr12:93376042:G:A	0	93376042	A	G
12	chr12:93376277:G:C	0	93376277	C	G
12	chr12:93377336:C:A	0	93377336	A	C
12	chr12:93377448:T:C	0	93377448	C	T
12	chr12:93378693:C:T	0	93378693	T	C
12	chr12:93378876:G:A	0	93378876	A	G
12	chr12:93379666:A:G	0	93379666	G	A
12	chr12:93380797:C:T	0	93380797	T	C
12	chr12:93381148:T:C	0	93381148	C	T
12	chr12:93381829:T:C	0	93381829	C	T
12	chr12:93382807:A:G	0	93382807	G	A
12	chr12:93382908:A:G	0	93382908	G	A
12	chr12:93383043:A:AAACCAGGCATT	0	93383043	AAACCAGGCATT	A
12	chr12:93383200:A:C	0	93383200	C	A
12	chr12:93383993:A:G	0	93383993	G	A
12	chr12:93384068:A:C	0	93384068	C	A
12	chr12:93384425:T:C	0	93384425	C	T
12	chr12:93384648:A:G	0	93384648	G	A
12	chr12:93384814:A:T	0	93384814	T	A
12	chr12:93386016:G:C	0	93386016	C	G
12	chr12:93386145:T:G	0	93386145	G	T
12	chr12:93386186:A:G	0	93386186	G	A
12	chr12:93386347:T:A	0	93386347	A	T
12	chr12:93386518:T:G	0	93386518	G	T
12	chr12:93386804:A:G	0	93386804	G	A
12	chr12:93389222:C:T	0	93389222	T	C
12	chr12:93389994:T:C	0	93389994	C	T
12	chr12:93391232:T:G	0	93391232	G	T
12	chr12:93391394:A:G	0	93391394	G	A
12	chr12:93391744:A:C	0	93391744	C	A
12	chr12:93391964:A:C	0	93391964	C	A
12	chr12:93393275:T:C	0	93393275	C	T
12	chr12:93393808:G:T	0	93393808	T	G
12	chr12:93394078:T:C	0	93394078	C	T
12	chr12:93394505:T:G	0	93394505	G	T
12	chr12:93394506:T:A	0	93394506	A	T
12	chr12:93394563:A:T	0	93394563	T	A
12	chr12:93394674:C:T	0	93394674	T	C
12	chr12:93395069:A:G	0	93395069	G	A
12	chr12:93395188:G:A	0	93395188	A	G
12	chr12:93395750:C:T	0	93395750	T	C
12	chr12:93396014:C:T	0	93396014	T	C
12	chr12:93396153:T:C	0	93396153	C	T
12	chr12:93396834:C:T	0	93396834	T	C
12	chr12:93397055:C:T	0	93397055	T	C
12	chr12:93397804:C:T	0	93397804	T	C
12	chr12:93398223:C:G	0	93398223	G	C
12	chr12:93398297:C:T	0	93398297	T	C
12	chr12:93398879:A:G	0	93398879	G	A
12	chr12:93402390:C:T	0	93402390	T	C
12	chr12:93402839:T:G	0	93402839	G	T
12	chr12:93404044:T:C	0	93404044	C	T
12	chr12:93405147:G:T	0	93405147	T	G
12	chr12:93405328:TAAA:T	0	93405328	T	TAAA
12	chr12:93405579:T:TACTC	0	93405579	TACTC	T
12	chr12:93405911:T:C	0	93405911	C	T
12	chr12:93406128:T:C	0	93406128	C	T
12	chr12:93406902:T:C	0	93406902	C	T
12	chr12:93411631:T:TA	0	93411631	TA	T
12	chr12:93412381:T:C	0	93412381	C	T
12	chr12:93412971:G:A	0	93412971	A	G
12	chr12:93413101:G:A	0	93413101	A	G
12	chr12:93413588:A:C	0	93413588	C	A
12	chr12:93413935:G:A	0	93413935	A	G
12	chr12:93413974:C:T	0	93413974	T	C
12	chr12:93414158:C:T	0	93414158	T	C
12	chr12:93414252:C:T	0	93414252	T	C
12	chr12:93416004:A:G	0	93416004	G	A
12	chr12:93417083:G:C	0	93417083	C	G
12	chr12:93418250:C:T	0	93418250	T	C
12	chr12:93419556:A:G	0	93419556	G	A
12	chr12:93420113:G:A	0	93420113	A	G
12	chr12:93420126:A:G	0	93420126	G	A
12	chr12:93420158:C:T	0	93420158	T	C
12	chr12:93420470:T:C	0	93420470	C	T
12	chr12:93420591:T:C	0	93420591	C	T
12	chr12:93420968:C:A	0	93420968	A	C
12	chr12:93424128:G:A	0	93424128	A	G
12	chr12:93426211:C:T	0	93426211	T	C
12	chr12:93428120:A:T	0	93428120	T	A
12	chr12:93428180:A:G	0	93428180	G	A
12	chr12:93429026:C:T	0	93429026	T	C
12	chr12:93429888:A:T	0	93429888	T	A
12	chr12:93430621:C:A	0	93430621	A	C
12	chr12:93432164:A:G	0	93432164	G	A
12	chr12:93432763:G:A	0	93432763	A	G
12	chr12:93433078:A:G	0	93433078	G	A
12	chr12:93433468:A:C	0	93433468	C	A
12	chr12:93434429:A:C	0	93434429	C	A
12	chr12:93436187:A:G	0	93436187	G	A
12	chr12:93437269:A:C	0	93437269	C	A
12	chr12:93440603:C:T	0	93440603	T	C
12	chr12:93440623:A:T	0	93440623	T	A
12	chr12:93440938:G:A	0	93440938	A	G
12	chr12:93441034:G:A	0	93441034	A	G
12	chr12:93441052:G:A	0	93441052	A	G
12	chr12:93441305:C:T	0	93441305	T	C
12	chr12:93442014:CT:C	0	93442014	C	CT
12	chr12:93442404:C:A	0	93442404	A	C
12	chr12:93443242:T:C	0	93443242	C	T
12	chr12:93443324:T:C	0	93443324	C	T
12	chr12:93443579:A:G	0	93443579	G	A
12	chr12:93444209:G:T	0	93444209	T	G
12	chr12:93444695:T:C	0	93444695	C	T
12	chr12:93445062:C:T	0	93445062	T	C
12	chr12:93445311:T:C	0	93445311	C	T
12	chr12:93446156:G:A	0	93446156	A	G
12	chr12:93446449:T:G	0	93446449	G	T
12	chr12:93447499:C:T	0	93447499	T	C
12	chr12:93448724:C:T	0	93448724	T	C
12	chr12:93450066:G:A	0	93450066	A	G
12	chr12:93454185:G:A	0	93454185	A	G
12	chr12:93455147:C:T	0	93455147	T	C
12	chr12:93455179:C:T	0	93455179	T	C
12	chr12:93457126:G:A	0	93457126	A	G
12	chr12:93457197:C:A	0	93457197	A	C
12	chr12:93457475:C:T	0	93457475	T	C
12	chr12:93458474:A:G	0	93458474	G	A
12	chr12:93458571:T:C	0	93458571	C	T
12	chr12:93459128:A:G	0	93459128	G	A
12	chr12:93459652:G:A	0	93459652	A	G
12	chr12:93460075:G:A	0	93460075	A	G
12	chr12:93460387:A:G	0	93460387	G	A
12	chr12:93461735:C:T	0	93461735	T	C
12	chr12:93461797:A:AT	0	93461797	AT	A
12	chr12:93462069:C:T	0	93462069	T	C
12	chr12:93462285:T:C	0	93462285	C	T
12	chr12:93463534:T:C	0	93463534	C	T
12	chr12:93464577:T:G	0	93464577	G	T
12	chr12:93464700:G:A	0	93464700	A	G
12	chr12:93465524:T:A	0	93465524	A	T
12	chr12:93465779:G:A	0	93465779	A	G
12	chr12:93465994:T:C	0	93465994	C	T
12	chr12:93466315:C:T	0	93466315	T	C
12	chr12:93466789:C:A	0	93466789	A	C
12	chr12:93467060:A:G	0	93467060	G	A
12	chr12:93467395:T:A	0	93467395	A	T
12	chr12:93467477:T:C	0	93467477	C	T
12	chr12:93467825:T:C	0	93467825	C	T
12	chr12:93468573:G:A	0	93468573	A	G
12	chr12:93468678:C:T	0	93468678	T	C
12	chr12:93468886:G:C	0	93468886	C	G
12	chr12:93468970:T:C	0	93468970	C	T
12	chr12:93469213:G:A	0	93469213	A	G
12	chr12:93469394:C:G	0	93469394	G	C
12	chr12:93470119:A:G	0	93470119	G	A
12	chr12:93470698:A:G	0	93470698	G	A
12	chr12:93471455:C:T	0	93471455	T	C
12	chr12:93471549:C:T	0	93471549	T	C
12	chr12:93471560:G:C	0	93471560	C	G
12	chr12:93471796:G:A	0	93471796	A	G
12	chr12:93471985:A:G	0	93471985	G	A
12	chr12:93472064:C:T	0	93472064	T	C
12	chr12:93472358:A:G	0	93472358	G	A
12	chr12:93473994:CTTAT:C	0	93473994	C	CTTAT
12	chr12:93474154:CTT:C	0	93474154	C	CTT
12	chr12:93474268:T:A	0	93474268	A	T
12	chr12:93474991:A:G	0	93474991	G	A
12	chr12:93475663:A:T	0	93475663	T	A
12	chr12:93478623:C:G	0	93478623	G	C
12	chr12:93478686:G:A	0	93478686	A	G
12	chr12:93478940:TTA:T	0	93478940	T	TTA
12	chr12:93479174:T:C	0	93479174	C	T
12	chr12:93479243:G:T	0	93479243	T	G
12	chr12:93479815:G:A	0	93479815	A	G
12	chr12:93480312:T:C	0	93480312	C	T
12	chr12:93480519:C:T	0	93480519	T	C
12	chr12:93480928:G:A	0	93480928	A	G
12	chr12:93481070:T:C	0	93481070	C	T
12	chr12:93481263:T:C	0	93481263	C	T
12	chr12:93482118:T:C	0	93482118	C	T
12	chr12:93482334:C:T	0	93482334	T	C
12	chr12:93483587:G:C	0	93483587	C	G
12	chr12:93484015:C:T	0	93484015	T	C
12	chr12:93484112:G:A	0	93484112	A	G
12	chr12:93484333:A:T	0	93484333	T	A
12	chr12:93484681:C:T	0	93484681	T	C
12	chr12:93484841:G:A	0	93484841	A	G
12	chr12:93485747:A:G	0	93485747	G	A
12	chr12:93486654:A:T	0	93486654	T	A
12	chr12:93486842:G:T	0	93486842	T	G
12	chr12:93487345:C:CA	0	93487345	CA	C
12	chr12:93488237:T:C	0	93488237	C	T
12	chr12:93488521:T:C	0	93488521	C	T
12	chr12:93489363:C:T	0	93489363	T	C
12	chr12:93489364:A:G	0	93489364	G	A
12	chr12:93489433:C:T	0	93489433	T	C
12	chr12:93489589:A:G	0	93489589	G	A
12	chr12:93489926:A:C	0	93489926	C	A
12	chr12:93489944:T:C	0	93489944	C	T
12	chr12:93490424:G:A	0	93490424	A	G
12	chr12:93490526:C:A	0	93490526	A	C
12	chr12:93490930:G:A	0	93490930	A	G
12	chr12:93491269:G:A	0	93491269	A	G
12	chr12:93491628:T:G	0	93491628	G	T
12	chr12:93491726:T:C	0	93491726	C	T
12	chr12:93491886:G:A	0	93491886	A	G
12	chr12:93494637:G:C	0	93494637	C	G
12	chr12:93494711:C:T	0	93494711	T	C
12	chr12:93494773:C:CT	0	93494773	CT	C
12	chr12:93495018:C:T	0	93495018	T	C
12	chr12:93496213:A:C	0	93496213	C	A
12	chr12:93496287:G:A	0	93496287	A	G
12	chr12:93496996:A:G	0	93496996	G	A
12	chr12:93497836:C:T	0	93497836	T	C
12	chr12:93497838:G:A	0	93497838	A	G
12	chr12:93499629:G:C	0	93499629	C	G
12	chr12:93499734:G:A	0	93499734	A	G
12	chr12:93500927:C:A	0	93500927	A	C
12	chr12:93501003:A:T	0	93501003	T	A
12	chr12:93501997:T:C	0	93501997	C	T
12	chr12:93502539:G:A	0	93502539	A	G
12	chr12:93502852:C:T	0	93502852	T	C
12	chr12:93503118:G:A	0	93503118	A	G
12	chr12:93503517:A:G	0	93503517	G	A
12	chr12:93504473:A:G	0	93504473	G	A
12	chr12:93504748:G:A	0	93504748	A	G
12	chr12:93505082:T:C	0	93505082	C	T
12	chr12:93505300:A:G	0	93505300	G	A
12	chr12:93505352:T:A	0	93505352	A	T
12	chr12:93505615:T:C	0	93505615	C	T
12	chr12:93505751:C:T	0	93505751	T	C
12	chr12:93507821:T:C	0	93507821	C	T
12	chr12:93508632:T:G	0	93508632	G	T
12	chr12:93508669:A:G	0	93508669	G	A
12	chr12:93509474:A:G	0	93509474	G	A
12	chr12:93510753:A:G	0	93510753	G	A
12	chr12:93511272:A:G	0	93511272	G	A
12	chr12:93511432:A:T	0	93511432	T	A
12	chr12:93511674:A:T	0	93511674	T	A
12	chr12:93512515:T:C	0	93512515	C	T
12	chr12:93513557:A:G	0	93513557	G	A
12	chr12:93514302:T:C	0	93514302	C	T
12	chr12:93514837:A:G	0	93514837	G	A
12	chr12:93515649:A:G	0	93515649	G	A
12	chr12:93516532:C:T	0	93516532	T	C
12	chr12:93517052:A:G	0	93517052	G	A
12	chr12:93517253:A:G	0	93517253	G	A
12	chr12:93517566:C:T	0	93517566	T	C
12	chr12:93517705:A:G	0	93517705	G	A
12	chr12:93517944:G:A	0	93517944	A	G
12	chr12:93518512:G:A	0	93518512	A	G
12	chr12:93519896:T:C	0	93519896	C	T
12	chr12:93521062:T:C	0	93521062	C	T
12	chr12:93521264:G:A	0	93521264	A	G
12	chr12:93521572:T:A	0	93521572	A	T
12	chr12:93521839:A:C	0	93521839	C	A
12	chr12:93522146:T:C	0	93522146	C	T
12	chr12:93522628:GATTTCTTA:G	0	93522628	G	GATTTCTTA
12	chr12:93522938:C:T	0	93522938	T	C
12	chr12:93522981:A:G	0	93522981	G	A
12	chr12:93522996:C:T	0	93522996	T	C
12	chr12:93523056:G:A	0	93523056	A	G
12	chr12:93523497:G:A	0	93523497	A	G
12	chr12:93523861:A:G	0	93523861	G	A
12	chr12:93523884:T:C	0	93523884	C	T
12	chr12:93523982:T:C	0	93523982	C	T
12	chr12:93524016:T:C	0	93524016	C	T
12	chr12:93524030:C:T	0	93524030	T	C
12	chr12:93524287:T:C	0	93524287	C	T
12	chr12:93524457:C:T	0	93524457	T	C
12	chr12:93524510:G:T	0	93524510	T	G
12	chr12:93524723:C:T	0	93524723	T	C
12	chr12:93524801:T:C	0	93524801	C	T
12	chr12:93525133:T:C	0	93525133	C	T
12	chr12:93525321:C:T	0	93525321	T	C
12	chr12:93525506:G:A	0	93525506	A	G
12	chr12:93525579:T:A	0	93525579	A	T
12	chr12:93525614:G:A	0	93525614	A	G
12	chr12:93525632:G:A	0	93525632	A	G
12	chr12:93525665:A:G	0	93525665	G	A
12	chr12:93525948:G:T	0	93525948	T	G
12	chr12:93526064:C:T	0	93526064	T	C
12	chr12:93526413:C:T	0	93526413	T	C
12	chr12:93527255:T:C	0	93527255	C	T
12	chr12:93527318:A:C	0	93527318	C	A
12	chr12:93527320:C:G	0	93527320	G	C
12	chr12:93527587:C:T	0	93527587	T	C
12	chr12:93527737:G:A	0	93527737	A	G
12	chr12:93527780:C:T	0	93527780	T	C
12	chr12:93527790:T:C	0	93527790	C	T
12	chr12:93527844:A:G	0	93527844	G	A
12	chr12:93527975:A:G	0	93527975	G	A
12	chr12:93527979:T:C	0	93527979	C	T
12	chr12:93528025:A:G	0	93528025	G	A
12	chr12:93528185:C:T	0	93528185	T	C
12	chr12:93528241:G:A	0	93528241	A	G
12	chr12:93528415:A:G	0	93528415	G	A
12	chr12:93529861:T:C	0	93529861	C	T
12	chr12:93530239:C:T	0	93530239	T	C
12	chr12:93530500:T:G	0	93530500	G	T
12	chr12:93530620:A:C	0	93530620	C	A
12	chr12:93530634:C:T	0	93530634	T	C
12	chr12:93530733:G:A	0	93530733	A	G
12	chr12:93532648:T:C	0	93532648	C	T
12	chr12:93532908:C:T	0	93532908	T	C
12	chr12:93533009:C:G	0	93533009	G	C
12	chr12:93533970:A:G	0	93533970	G	A
12	chr12:93534445:C:T	0	93534445	T	C
12	chr12:93536171:A:G	0	93536171	G	A
12	chr12:93538379:G:T	0	93538379	T	G
12	chr12:93543445:A:G	0	93543445	G	A
12	chr12:93544113:A:G	0	93544113	G	A
12	chr12:93544291:T:C	0	93544291	C	T
12	chr12:93544714:T:C	0	93544714	C	T
12	chr12:93547729:G:A	0	93547729	A	G
12	chr12:93548517:C:T	0	93548517	T	C
12	chr12:93548760:CA:C	0	93548760	C	CA
12	chr12:93549034:C:A	0	93549034	A	C
12	chr12:93549253:G:C	0	93549253	C	G
12	chr12:93549386:G:A	0	93549386	A	G
12	chr12:93549440:A:T	0	93549440	T	A
12	chr12:93549970:T:C	0	93549970	C	T
12	chr12:93550020:A:G	0	93550020	G	A
12	chr12:93550181:C:T	0	93550181	T	C
12	chr12:93550235:G:T	0	93550235	T	G
12	chr12:93550355:C:T	0	93550355	T	C
12	chr12:93550416:C:G	0	93550416	G	C
12	chr12:93550567:C:T	0	93550567	T	C
12	chr12:93550685:C:G	0	93550685	G	C
12	chr12:93551528:G:C	0	93551528	C	G
12	chr12:93551873:C:T	0	93551873	T	C
12	chr12:93552710:G:A	0	93552710	A	G
12	chr12:93553343:G:A	0	93553343	A	G
12	chr12:93553673:T:C	0	93553673	C	T
12	chr12:93553686:C:T	0	93553686	T	C
12	chr12:93553868:A:G	0	93553868	G	A
12	chr12:93553917:G:A	0	93553917	A	G
12	chr12:93554045:A:C	0	93554045	C	A
12	chr12:93554214:G:A	0	93554214	A	G
12	chr12:93555086:T:TG	0	93555086	TG	T
12	chr12:93555251:G:A	0	93555251	A	G
12	chr12:93555289:G:A	0	93555289	A	G
12	chr12:93555406:T:C	0	93555406	C	T
12	chr12:93555408:CT:C	0	93555408	C	CT
12	chr12:93556091:T:A	0	93556091	A	T
12	chr12:93556096:T:G	0	93556096	G	T
12	chr12:93556232:T:C	0	93556232	C	T
12	chr12:93556345:C:T	0	93556345	T	C
12	chr12:93556496:C:T	0	93556496	T	C
12	chr12:93556658:G:A	0	93556658	A	G
12	chr12:93556755:T:A	0	93556755	A	T
12	chr12:93556854:C:T	0	93556854	T	C
12	chr12:93556961:C:T	0	93556961	T	C
12	chr12:93557218:C:T	0	93557218	T	C
12	chr12:93557831:C:T	0	93557831	T	C
12	chr12:93558578:T:G	0	93558578	G	T
12	chr12:93558760:G:A	0	93558760	A	G
12	chr12:93559458:G:A	0	93559458	A	G
12	chr12:93559591:T:C	0	93559591	C	T
12	chr12:93560194:C:T	0	93560194	T	C
12	chr12:93560289:C:T	0	93560289	T	C
12	chr12:93562896:A:T	0	93562896	T	A
12	chr12:93563011:G:C	0	93563011	C	G
12	chr12:93563235:T:C	0	93563235	C	T
12	chr12:93563276:T:G	0	93563276	G	T
12	chr12:93563473:T:C	0	93563473	C	T
12	chr12:93563478:C:T	0	93563478	T	C
12	chr12:93563738:T:C	0	93563738	C	T
12	chr12:93564225:C:T	0	93564225	T	C
12	chr12:93564302:A:G	0	93564302	G	A
12	chr12:93564325:C:T	0	93564325	T	C
12	chr12:93564415:T:G	0	93564415	G	T
12	chr12:93564445:T:C	0	93564445	C	T
12	chr12:93564881:A:G	0	93564881	G	A
12	chr12:93565029:G:A	0	93565029	A	G
12	chr12:93565620:C:G	0	93565620	G	C
12	chr12:93566142:T:C	0	93566142	C	T
12	chr12:93567334:C:T	0	93567334	T	C
12	chr12:93567577:A:G	0	93567577	G	A
12	chr12:93569183:T:C	0	93569183	C	T
12	chr12:93570097:C:T	0	93570097	T	C
12	chr12:93570188:C:T	0	93570188	T	C
12	chr12:93570630:T:C	0	93570630	C	T
12	chr12:93572442:C:T	0	93572442	T	C
12	chr12:93573259:A:G	0	93573259	G	A
12	chr12:93573979:T:C	0	93573979	C	T
12	chr12:93574421:T:C	0	93574421	C	T
12	chr12:93574480:G:A	0	93574480	A	G
12	chr12:93574512:C:A	0	93574512	A	C
12	chr12:93576250:T:C	0	93576250	C	T
12	chr12:93579094:A:G	0	93579094	G	A
12	chr12:93579211:A:G	0	93579211	G	A
12	chr12:93579725:G:A	0	93579725	A	G
12	chr12:93581432:G:A	0	93581432	A	G
12	chr12:93582860:A:G	0	93582860	G	A
12	chr12:93582927:C:T	0	93582927	T	C
12	chr12:93583178:A:G	0	93583178	G	A
12	chr12:93583224:A:G	0	93583224	G	A
12	chr12:93583689:T:A	0	93583689	A	T
12	chr12:93583815:A:G	0	93583815	G	A
12	chr12:93584667:TA:T	0	93584667	T	TA
12	chr12:93585643:T:C	0	93585643	C	T
12	chr12:93586116:A:G	0	93586116	G	A
12	chr12:93586312:T:A	0	93586312	A	T
12	chr12:93588556:G:A	0	93588556	A	G
12	chr12:93589356:T:A	0	93589356	A	T
12	chr12:93589842:TG:T	0	93589842	T	TG
12	chr12:93590078:T:C	0	93590078	C	T
12	chr12:93590125:G:A	0	93590125	A	G
12	chr12:93590965:T:C	0	93590965	C	T
12	chr12:93591268:A:C	0	93591268	C	A
12	chr12:93591706:T:C	0	93591706	C	T
12	chr12:93593038:C:T	0	93593038	T	C
12	chr12:93593130:G:A	0	93593130	A	G
12	chr12:93593282:A:G	0	93593282	G	A
12	chr12:93595956:G:A	0	93595956	A	G
12	chr12:93596113:T:C	0	93596113	C	T
12	chr12:93596777:A:G	0	93596777	G	A
12	chr12:93598648:T:G	0	93598648	G	T
12	chr12:93599490:C:A	0	93599490	A	C
12	chr12:93601051:A:C	0	93601051	C	A
12	chr12:93601593:G:A	0	93601593	A	G
12	chr12:93601600:C:T	0	93601600	T	C
12	chr12:93602259:T:A	0	93602259	A	T
12	chr12:93602284:C:T	0	93602284	T	C
12	chr12:93602325:A:T	0	93602325	T	A
12	chr12:93603352:G:A	0	93603352	A	G
12	chr12:93603597:A:T	0	93603597	T	A
12	chr12:93604224:T:G	0	93604224	G	T
12	chr12:93604786:C:T	0	93604786	T	C
12	chr12:93605007:A:C	0	93605007	C	A
12	chr12:93605246:G:A	0	93605246	A	G
12	chr12:93605781:T:C	0	93605781	C	T
12	chr12:93606385:A:G	0	93606385	G	A
12	chr12:93606924:C:A	0	93606924	A	C
12	chr12:93607272:G:A	0	93607272	A	G
12	chr12:93607502:G:GC	0	93607502	GC	G
12	chr12:93607693:T:C	0	93607693	C	T
12	chr12:93608556:T:G	0	93608556	G	T
12	chr12:93609179:T:G	0	93609179	G	T
12	chr12:93610083:C:T	0	93610083	T	C
12	chr12:93610124:T:C	0	93610124	C	T
12	chr12:93610139:G:A	0	93610139	A	G
12	chr12:93612658:T:C	0	93612658	C	T
12	chr12:93612881:C:T	0	93612881	T	C
12	chr12:93613906:T:G	0	93613906	G	T
12	chr12:93615243:T:C	0	93615243	C	T
12	chr12:93616254:G:A	0	93616254	A	G
12	chr12:93618788:GT:G	0	93618788	G	GT
12	chr12:93620032:T:C	0	93620032	C	T
12	chr12:93620946:G:A	0	93620946	A	G
12	chr12:93621329:TAC:T	0	93621329	T	TAC
12	chr12:93622966:C:A	0	93622966	A	C
12	chr12:93623787:C:T	0	93623787	T	C
12	chr12:93624063:T:C	0	93624063	C	T
12	chr12:93624098:T:G	0	93624098	G	T
12	chr12:93624201:A:G	0	93624201	G	A
12	chr12:93624329:C:T	0	93624329	T	C
12	chr12:93624515:T:C	0	93624515	C	T
12	chr12:93624744:CCA:C	0	93624744	C	CCA
12	chr12:93624749:A:T	0	93624749	T	A
12	chr12:93624753:T:G	0	93624753	G	T
12	chr12:93625511:G:A	0	93625511	A	G
12	chr12:93625926:T:G	0	93625926	G	T
12	chr12:93626073:G:A	0	93626073	A	G
12	chr12:93626791:C:T	0	93626791	T	C
12	chr12:93627023:A:G	0	93627023	G	A
12	chr12:93627212:G:A	0	93627212	A	G
12	chr12:93627256:C:A	0	93627256	A	C
12	chr12:93628385:A:C	0	93628385	C	A
12	chr12:93628855:G:T	0	93628855	T	G
12	chr12:93629195:G:A	0	93629195	A	G
12	chr12:93629927:A:C	0	93629927	C	A
12	chr12:93630025:G:A	0	93630025	A	G
12	chr12:93631056:A:AATTAG	0	93631056	AATTAG	A
12	chr12:93631098:C:G	0	93631098	G	C
12	chr12:93632024:G:A	0	93632024	A	G
12	chr12:93632379:C:T	0	93632379	T	C
12	chr12:93632475:C:T	0	93632475	T	C
12	chr12:93632867:G:T	0	93632867	T	G
12	chr12:93632880:G:T	0	93632880	T	G
12	chr12:93632881:C:T	0	93632881	T	C
12	chr12:93634881:CTTGT:C	0	93634881	C	CTTGT
12	chr12:93636316:C:G	0	93636316	G	C
12	chr12:93636319:A:AGCTGTT	0	93636319	AGCTGTT	A
12	chr12:93636703:C:T	0	93636703	T	C
12	chr12:93638737:C:T	0	93638737	T	C
12	chr12:93640366:C:T	0	93640366	T	C
12	chr12:93643001:G:T	0	93643001	T	G
12	chr12:93644334:A:G	0	93644334	G	A
12	chr12:93644389:A:C	0	93644389	C	A
12	chr12:93645088:G:A	0	93645088	A	G
12	chr12:93645408:G:A	0	93645408	A	G
12	chr12:93647723:A:T	0	93647723	T	A
12	chr12:93647864:G:A	0	93647864	A	G
12	chr12:93648002:T:C	0	93648002	C	T
12	chr12:93648904:G:A	0	93648904	A	G
12	chr12:93648943:G:GTT	0	93648943	GTT	G
12	chr12:93649079:A:G	0	93649079	G	A
12	chr12:93649863:A:G	0	93649863	G	A
12	chr12:93650190:G:C	0	93650190	C	G
12	chr12:93650280:A:G	0	93650280	G	A
12	chr12:93650318:GA:G	0	93650318	G	GA
12	chr12:93650399:T:C	0	93650399	C	T
12	chr12:93650440:A:C	0	93650440	C	A
12	chr12:93650636:G:T	0	93650636	T	G
12	chr12:93654692:A:G	0	93654692	G	A
12	chr12:93658770:T:A	0	93658770	A	T
12	chr12:93658843:A:T	0	93658843	T	A
12	chr12:93658934:T:G	0	93658934	G	T
12	chr12:93659586:A:G	0	93659586	G	A
12	chr12:93660040:G:A	0	93660040	A	G
12	chr12:93660055:G:A	0	93660055	A	G
12	chr12:93660234:G:A	0	93660234	A	G
12	chr12:93660538:G:A	0	93660538	A	G
12	chr12:93661579:A:G	0	93661579	G	A
12	chr12:93661593:G:A	0	93661593	A	G
12	chr12:93661998:G:A	0	93661998	A	G
12	chr12:93662547:C:A	0	93662547	A	C
12	chr12:93662963:A:C	0	93662963	C	A
12	chr12:93664323:T:C	0	93664323	C	T
12	chr12:93666811:T:C	0	93666811	C	T
12	chr12:93667459:C:T	0	93667459	T	C
12	chr12:93670376:A:G	0	93670376	G	A
12	chr12:93675587:T:C	0	93675587	C	T
12	chr12:93681879:A:G	0	93681879	G	A
12	chr12:93683504:A:G	0	93683504	G	A
12	chr12:93684352:G:A	0	93684352	A	G
12	chr12:93684366:T:C	0	93684366	C	T
12	chr12:93685444:G:A	0	93685444	A	G
12	chr12:93685736:G:A	0	93685736	A	G
12	chr12:93687063:C:G	0	93687063	G	C
12	chr12:93687294:T:C	0	93687294	C	T
12	chr12:93687387:A:G	0	93687387	G	A
12	chr12:93689900:T:C	0	93689900	C	T
12	chr12:93690891:C:A	0	93690891	A	C
12	chr12:93691102:T:C	0	93691102	C	T
12	chr12:93691218:T:C	0	93691218	C	T
12	chr12:93692394:C:A	0	93692394	A	C
12	chr12:93693415:A:G	0	93693415	G	A
12	chr12:93693552:A:G	0	93693552	G	A
12	chr12:93694621:G:T	0	93694621	T	G
12	chr12:93694639:A:G	0	93694639	G	A
12	chr12:93694879:C:G	0	93694879	G	C
12	chr12:93695668:C:T	0	93695668	T	C
12	chr12:93696102:T:A	0	93696102	A	T
12	chr12:93696158:T:C	0	93696158	C	T
12	chr12:93697091:A:G	0	93697091	G	A
12	chr12:93697593:TAATAAGTTA:T	0	93697593	T	TAATAAGTTA
12	chr12:93698223:T:C	0	93698223	C	T
12	chr12:93699618:C:A	0	93699618	A	C
12	chr12:93700784:T:A	0	93700784	A	T
12	chr12:93702266:T:C	0	93702266	C	T
12	chr12:93702397:A:T	0	93702397	T	A
12	chr12:93703113:T:C	0	93703113	C	T
12	chr12:93705713:T:C	0	93705713	C	T
12	chr12:93708678:A:G	0	93708678	G	A
12	chr12:93710248:A:G	0	93710248	G	A
12	chr12:93710505:T:C	0	93710505	C	T
12	chr12:93712361:C:G	0	93712361	G	C
12	chr12:93712590:A:G	0	93712590	G	A
12	chr12:93713936:C:T	0	93713936	T	C
12	chr12:93714396:A:G	0	93714396	G	A
12	chr12:93718302:C:T	0	93718302	T	C
12	chr12:93718431:A:G	0	93718431	G	A
12	chr12:93720916:G:A	0	93720916	A	G
12	chr12:93724456:G:A	0	93724456	A	G
12	chr12:93726956:G:A	0	93726956	A	G
12	chr12:93727499:T:C	0	93727499	C	T
12	chr12:93727538:T:C	0	93727538	C	T
12	chr12:93728121:T:C	0	93728121	C	T
12	chr12:93728443:C:T	0	93728443	T	C
12	chr12:93728539:C:T	0	93728539	T	C
12	chr12:93730784:C:T	0	93730784	T	C
12	chr12:93731684:T:C	0	93731684	C	T
12	chr12:93731844:C:G	0	93731844	G	C
12	chr12:93732286:TTCAGTG:T	0	93732286	T	TTCAGTG
12	chr12:93732322:G:A	0	93732322	A	G
12	chr12:93733079:G:A	0	93733079	A	G
12	chr12:93733149:T:G	0	93733149	G	T
12	chr12:93735796:TAG:T	0	93735796	T	TAG
12	chr12:93736952:T:G	0	93736952	G	T
12	chr12:93737348:G:T	0	93737348	T	G
12	chr12:93737483:A:G	0	93737483	G	A
12	chr12:93737535:T:G	0	93737535	G	T
12	chr12:93738842:A:C	0	93738842	C	A
12	chr12:93739508:A:G	0	93739508	G	A
12	chr12:93740488:G:A	0	93740488	A	G
12	chr12:93740638:A:G	0	93740638	G	A
12	chr12:93742233:G:C	0	93742233	C	G
12	chr12:93747483:T:C	0	93747483	C	T
12	chr12:93747996:T:A	0	93747996	A	T
12	chr12:93747998:T:A	0	93747998	A	T
12	chr12:93748287:G:A	0	93748287	A	G
12	chr12:93748410:A:AT	0	93748410	AT	A
12	chr12:93748662:C:CAA	0	93748662	CAA	C
12	chr12:93748703:T:C	0	93748703	C	T
12	chr12:93750227:CA:C	0	93750227	C	CA
12	chr12:93750399:A:G	0	93750399	G	A
12	chr12:93751344:G:A	0	93751344	A	G
12	chr12:93752683:T:G	0	93752683	G	T
12	chr12:93753159:G:A	0	93753159	A	G
12	chr12:93753435:G:A	0	93753435	A	G
12	chr12:93755615:G:A	0	93755615	A	G
12	chr12:93758068:C:T	0	93758068	T	C
12	chr12:93758594:T:G	0	93758594	G	T
12	chr12:93758700:T:C	0	93758700	C	T
12	chr12:93759028:T:C	0	93759028	C	T
12	chr12:93759078:T:C	0	93759078	C	T
12	chr12:93759530:A:C	0	93759530	C	A
12	chr12:93760049:A:G	0	93760049	G	A
12	chr12:93760349:T:C	0	93760349	C	T
12	chr12:93760757:GGGT:G	0	93760757	G	GGGT
12	chr12:93763199:G:C	0	93763199	C	G
12	chr12:93763705:T:C	0	93763705	C	T
12	chr12:93763956:G:A	0	93763956	A	G
12	chr12:93764247:G:A	0	93764247	A	G
12	chr12:93764507:T:C	0	93764507	C	T
12	chr12:93764711:G:A	0	93764711	A	G
12	chr12:93764891:G:T	0	93764891	T	G
12	chr12:93765812:A:G	0	93765812	G	A
12	chr12:93767175:A:G	0	93767175	G	A
12	chr12:93767219:G:A	0	93767219	A	G
12	chr12:93768673:G:A	0	93768673	A	G
12	chr12:93768780:T:C	0	93768780	C	T
12	chr12:93769687:C:G	0	93769687	G	C
12	chr12:93770134:G:C	0	93770134	C	G
12	chr12:93770143:G:T	0	93770143	T	G
12	chr12:93770455:A:C	0	93770455	C	A
12	chr12:93773142:G:A	0	93773142	A	G
12	chr12:93773516:T:G	0	93773516	G	T
12	chr12:93775150:G:A	0	93775150	A	G
12	chr12:93775576:A:AG	0	93775576	AG	A
12	chr12:93775876:A:G	0	93775876	G	A
12	chr12:93776742:G:A	0	93776742	A	G
12	chr12:93776953:T:C	0	93776953	C	T
12	chr12:93777241:C:A	0	93777241	A	C
12	chr12:93778258:T:G	0	93778258	G	T
12	chr12:93779906:T:A	0	93779906	A	T
12	chr12:93780252:A:G	0	93780252	G	A
12	chr12:93781273:G:A	0	93781273	A	G
12	chr12:93782098:A:G	0	93782098	G	A
12	chr12:93784722:A:G	0	93784722	G	A
12	chr12:93786509:T:A	0	93786509	A	T
12	chr12:93786794:A:G	0	93786794	G	A
12	chr12:93786840:A:T	0	93786840	T	A
12	chr12:93786851:A:G	0	93786851	G	A
12	chr12:93786872:A:G	0	93786872	G	A
12	chr12:93786916:G:A	0	93786916	A	G
12	chr12:93786926:A:G	0	93786926	G	A
12	chr12:93786975:A:G	0	93786975	G	A
12	chr12:93787485:C:T	0	93787485	T	C
12	chr12:93787694:G:A	0	93787694	A	G
12	chr12:93787789:C:T	0	93787789	T	C
12	chr12:93790224:A:G	0	93790224	G	A
12	chr12:93790306:C:T	0	93790306	T	C
12	chr12:93790770:G:A	0	93790770	A	G
12	chr12:93790777:T:C	0	93790777	C	T
12	chr12:93791614:C:T	0	93791614	T	C
12	chr12:93792155:C:T	0	93792155	T	C
12	chr12:93792183:G:A	0	93792183	A	G
12	chr12:93792187:G:C	0	93792187	C	G
12	chr12:93792799:C:T	0	93792799	T	C
12	chr12:93792815:C:A	0	93792815	A	C
12	chr12:93792923:T:C	0	93792923	C	T
12	chr12:93793142:C:T	0	93793142	T	C
12	chr12:93793313:C:T	0	93793313	T	C
12	chr12:93793575:A:T	0	93793575	T	A
12	chr12:93794535:C:G	0	93794535	G	C
12	chr12:93794711:C:T	0	93794711	T	C
12	chr12:93794721:A:G	0	93794721	G	A
12	chr12:93795392:C:T	0	93795392	T	C
12	chr12:93795409:T:C	0	93795409	C	T
12	chr12:93796147:G:A	0	93796147	A	G
12	chr12:93796334:A:C	0	93796334	C	A
12	chr12:93796387:T:C	0	93796387	C	T
12	chr12:93796479:C:G	0	93796479	G	C
12	chr12:93796727:T:C	0	93796727	C	T
12	chr12:93796775:G:C	0	93796775	C	G
12	chr12:93797688:T:A	0	93797688	A	T
12	chr12:93797799:G:A	0	93797799	A	G
12	chr12:93798144:T:G	0	93798144	G	T
12	chr12:93798476:A:G	0	93798476	G	A
12	chr12:93798868:C:T	0	93798868	T	C
12	chr12:93799137:A:G	0	93799137	G	A
12	chr12:93799347:A:G	0	93799347	G	A
12	chr12:93800111:G:A	0	93800111	A	G
12	chr12:93800114:T:C	0	93800114	C	T
12	chr12:93800394:T:C	0	93800394	C	T
12	chr12:93801114:A:G	0	93801114	G	A
12	chr12:93802069:C:T	0	93802069	T	C
12	chr12:93802495:TGGGCCAG:T	0	93802495	T	TGGGCCAG
12	chr12:93802997:A:G	0	93802997	G	A
12	chr12:93803946:A:G	0	93803946	G	A
12	chr12:93804836:A:G	0	93804836	G	A
12	chr12:93805737:T:C	0	93805737	C	T
12	chr12:93805901:A:G	0	93805901	G	A
12	chr12:93806779:G:A	0	93806779	A	G
12	chr12:93806781:A:G	0	93806781	G	A
12	chr12:93807503:A:G	0	93807503	G	A
12	chr12:93807788:A:G	0	93807788	G	A
12	chr12:93808168:C:T	0	93808168	T	C
12	chr12:93808706:A:G	0	93808706	G	A
12	chr12:93811430:G:A	0	93811430	A	G
12	chr12:93812081:G:T	0	93812081	T	G
12	chr12:93812290:G:A	0	93812290	A	G
12	chr12:93812432:T:C	0	93812432	C	T
12	chr12:93813418:A:G	0	93813418	G	A
12	chr12:93813518:A:G	0	93813518	G	A
12	chr12:93814026:G:A	0	93814026	A	G
12	chr12:93815149:G:A	0	93815149	A	G
12	chr12:93816341:C:G	0	93816341	G	C
12	chr12:93816899:C:T	0	93816899	T	C
12	chr12:93817689:C:G	0	93817689	G	C
12	chr12:93817719:T:C	0	93817719	C	T
12	chr12:93818314:G:T	0	93818314	T	G
12	chr12:93819142:C:T	0	93819142	T	C
12	chr12:93820287:C:A	0	93820287	A	C
12	chr12:93820336:T:C	0	93820336	C	T
12	chr12:93820521:G:C	0	93820521	C	G
12	chr12:93821394:T:G	0	93821394	G	T
12	chr12:93822908:A:G	0	93822908	G	A
12	chr12:93823169:G:A	0	93823169	A	G
12	chr12:93825084:G:T	0	93825084	T	G
12	chr12:93827212:A:G	0	93827212	G	A
12	chr12:93827318:A:G	0	93827318	G	A
12	chr12:93827509:C:T	0	93827509	T	C
12	chr12:93828227:T:C	0	93828227	C	T
12	chr12:93828846:G:T	0	93828846	T	G
12	chr12:93829880:A:G	0	93829880	G	A
12	chr12:93830861:T:C	0	93830861	C	T
12	chr12:93831761:A:C	0	93831761	C	A
12	chr12:93831817:G:T	0	93831817	T	G
12	chr12:93832043:G:C	0	93832043	C	G
12	chr12:93832179:C:T	0	93832179	T	C
12	chr12:93832325:T:G	0	93832325	G	T
12	chr12:93832552:CTT:C	0	93832552	C	CTT
12	chr12:93832772:G:A	0	93832772	A	G
12	chr12:93832795:T:C	0	93832795	C	T
12	chr12:93833225:A:G	0	93833225	G	A
12	chr12:93834444:A:G	0	93834444	G	A
12	chr12:93834697:A:G	0	93834697	G	A
12	chr12:93835208:T:C	0	93835208	C	T
12	chr12:93836047:G:A	0	93836047	A	G
12	chr12:93837563:G:GTT	0	93837563	GTT	G
12	chr12:93837682:T:C	0	93837682	C	T
12	chr12:93838201:T:C	0	93838201	C	T
12	chr12:93838442:G:A	0	93838442	A	G
12	chr12:93838563:TC:T	0	93838563	T	TC
12	chr12:93838665:C:T	0	93838665	T	C
12	chr12:93839977:C:T	0	93839977	T	C
12	chr12:93840210:G:T	0	93840210	T	G
12	chr12:93840273:G:A	0	93840273	A	G
12	chr12:93840588:T:C	0	93840588	C	T
12	chr12:93840749:G:A	0	93840749	A	G
12	chr12:93840758:G:A	0	93840758	A	G
12	chr12:93841389:A:G	0	93841389	G	A
12	chr12:93841701:A:G	0	93841701	G	A
12	chr12:93841839:T:C	0	93841839	C	T
12	chr12:93841877:A:G	0	93841877	G	A
12	chr12:93842009:C:T	0	93842009	T	C
12	chr12:93842070:G:A	0	93842070	A	G
12	chr12:93842126:C:CT	0	93842126	CT	C
12	chr12:93842679:A:G	0	93842679	G	A
12	chr12:93842716:G:A	0	93842716	A	G
12	chr12:93842953:G:A	0	93842953	A	G
12	chr12:93843017:A:G	0	93843017	G	A
12	chr12:93843780:A:G	0	93843780	G	A
12	chr12:93843813:C:T	0	93843813	T	C
12	chr12:93843989:T:C	0	93843989	C	T
12	chr12:93845028:T:C	0	93845028	C	T
12	chr12:93845188:G:A	0	93845188	A	G
12	chr12:93845362:T:C	0	93845362	C	T
12	chr12:93845380:G:A	0	93845380	A	G
12	chr12:93846384:T:C	0	93846384	C	T
12	chr12:93846416:A:G	0	93846416	G	A
12	chr12:93846855:C:T	0	93846855	T	C
12	chr12:93846997:G:A	0	93846997	A	G
12	chr12:93847370:A:C	0	93847370	C	A
12	chr12:93847605:ACAACAG:A	0	93847605	A	ACAACAG
12	chr12:93848454:A:G	0	93848454	G	A
12	chr12:93849024:T:C	0	93849024	C	T
12	chr12:93850077:C:T	0	93850077	T	C
12	chr12:93851802:G:A	0	93851802	A	G
12	chr12:93851938:A:G	0	93851938	G	A
12	chr12:93852675:T:C	0	93852675	C	T
12	chr12:93853610:T:C	0	93853610	C	T
12	chr12:93854017:G:C	0	93854017	C	G
12	chr12:93854283:T:C	0	93854283	C	T
12	chr12:93854762:T:C	0	93854762	C	T
12	chr12:93855610:A:G	0	93855610	G	A
12	chr12:93855920:C:T	0	93855920	T	C
12	chr12:93855943:G:A	0	93855943	A	G
12	chr12:93855994:G:T	0	93855994	T	G
12	chr12:93856011:C:T	0	93856011	T	C
12	chr12:93858254:C:T	0	93858254	T	C
12	chr12:93858642:C:T	0	93858642	T	C
12	chr12:93859257:T:A	0	93859257	A	T
12	chr12:93860383:A:G	0	93860383	G	A
12	chr12:93860557:G:T	0	93860557	T	G
12	chr12:93861042:C:A	0	93861042	A	C
12	chr12:93861235:A:T	0	93861235	T	A
12	chr12:93861675:G:A	0	93861675	A	G
12	chr12:93861914:G:A	0	93861914	A	G
12	chr12:93862069:G:A	0	93862069	A	G
12	chr12:93863230:GAC:G	0	93863230	G	GAC
12	chr12:93864420:T:C	0	93864420	C	T
12	chr12:93864453:C:T	0	93864453	T	C
12	chr12:93864506:G:A	0	93864506	A	G
12	chr12:93864688:C:T	0	93864688	T	C
12	chr12:93865076:G:A	0	93865076	A	G
12	chr12:93865154:G:A	0	93865154	A	G
12	chr12:93865267:T:A	0	93865267	A	T
12	chr12:93865996:T:C	0	93865996	C	T
12	chr12:93865998:T:C	0	93865998	C	T
12	chr12:93866402:T:C	0	93866402	C	T
12	chr12:93867013:A:G	0	93867013	G	A
12	chr12:93869005:C:T	0	93869005	T	C
12	chr12:93869685:A:T	0	93869685	T	A
12	chr12:93871829:T:G	0	93871829	G	T
12	chr12:93873089:A:G	0	93873089	G	A
12	chr12:93873551:A:G	0	93873551	G	A
12	chr12:93873835:G:T	0	93873835	T	G
12	chr12:93875362:G:A	0	93875362	A	G
12	chr12:93875431:T:C	0	93875431	C	T
12	chr12:93876198:C:T	0	93876198	T	C
12	chr12:93877041:AGTAACACT:A	0	93877041	A	AGTAACACT
12	chr12:93877499:T:C	0	93877499	C	T
12	chr12:93877572:C:T	0	93877572	T	C
12	chr12:93877615:A:G	0	93877615	G	A
12	chr12:93878675:T:C	0	93878675	C	T
12	chr12:93878771:A:G	0	93878771	G	A
12	chr12:93878804:A:G	0	93878804	G	A
12	chr12:93879677:T:A	0	93879677	A	T
12	chr12:93880673:A:AAAG	0	93880673	AAAG	A
12	chr12:93880941:T:A	0	93880941	A	T
12	chr12:93881242:T:A	0	93881242	A	T
12	chr12:93881251:T:C	0	93881251	C	T
12	chr12:93882246:C:G	0	93882246	G	C
12	chr12:93882322:G:A	0	93882322	A	G
12	chr12:93884106:A:G	0	93884106	G	A
12	chr12:93886386:CTT:C	0	93886386	C	CTT
12	chr12:93886796:A:G	0	93886796	G	A
12	chr12:93887288:G:A	0	93887288	A	G
12	chr12:93887371:G:A	0	93887371	A	G
12	chr12:93888125:G:A	0	93888125	A	G
12	chr12:93888151:C:T	0	93888151	T	C
12	chr12:93888373:C:T	0	93888373	T	C
12	chr12:93888537:T:G	0	93888537	G	T
12	chr12:93888655:G:A	0	93888655	A	G
12	chr12:93888689:G:A	0	93888689	A	G
12	chr12:93888907:A:G	0	93888907	G	A
12	chr12:93888965:A:C	0	93888965	C	A
12	chr12:93889754:G:A	0	93889754	A	G
12	chr12:93891481:C:T	0	93891481	T	C
12	chr12:93891814:C:T	0	93891814	T	C
12	chr12:93892176:A:G	0	93892176	G	A
12	chr12:93892223:C:T	0	93892223	T	C
12	chr12:93892363:C:T	0	93892363	T	C
12	chr12:93892406:G:A	0	93892406	A	G
12	chr12:93892792:T:G	0	93892792	G	T
12	chr12:93893766:C:T	0	93893766	T	C
12	chr12:93894969:G:C	0	93894969	C	G
12	chr12:93894987:A:G	0	93894987	G	A
12	chr12:93895313:C:T	0	93895313	T	C
12	chr12:93895871:C:T	0	93895871	T	C
12	chr12:93895947:C:G	0	93895947	G	C
12	chr12:93896843:C:T	0	93896843	T	C
12	chr12:93896907:A:G	0	93896907	G	A
12	chr12:93897062:G:A	0	93897062	A	G
12	chr12:93898427:C:T	0	93898427	T	C
12	chr12:93899793:G:A	0	93899793	A	G
12	chr12:93900212:C:T	0	93900212	T	C
12	chr12:93900459:G:A	0	93900459	A	G
12	chr12:93900913:C:A	0	93900913	A	C
12	chr12:93901228:T:A	0	93901228	A	T
12	chr12:93901437:T:C	0	93901437	C	T
12	chr12:93901906:GT:G	0	93901906	G	GT
12	chr12:93901925:G:C	0	93901925	C	G
12	chr12:93901988:T:TA	0	93901988	TA	T
12	chr12:93902018:C:T	0	93902018	T	C
12	chr12:93902665:T:C	0	93902665	C	T
12	chr12:93902731:G:A	0	93902731	A	G
12	chr12:93903526:G:A	0	93903526	A	G
12	chr12:93903555:A:G	0	93903555	G	A
12	chr12:93903754:C:A	0	93903754	A	C
12	chr12:93903872:C:T	0	93903872	T	C
12	chr12:93904593:C:T	0	93904593	T	C
12	chr12:93905066:G:A	0	93905066	A	G
12	chr12:93905431:T:C	0	93905431	C	T
12	chr12:93905528:A:G	0	93905528	G	A
12	chr12:93906258:G:A	0	93906258	A	G
12	chr12:93906972:T:A	0	93906972	A	T
12	chr12:93907393:C:T	0	93907393	T	C
12	chr12:93907561:G:A	0	93907561	A	G
12	chr12:93907892:G:A	0	93907892	A	G
12	chr12:93908178:A:C	0	93908178	C	A
12	chr12:93909524:A:G	0	93909524	G	A
12	chr12:93910203:T:C	0	93910203	C	T
12	chr12:93910240:A:G	0	93910240	G	A
12	chr12:93910377:G:A	0	93910377	A	G
12	chr12:93910590:T:C	0	93910590	C	T
12	chr12:93911041:A:G	0	93911041	G	A
12	chr12:93911053:C:T	0	93911053	T	C
12	chr12:93911054:G:A	0	93911054	A	G
12	chr12:93911069:C:T	0	93911069	T	C
12	chr12:93911265:GT:G	0	93911265	G	GT
12	chr12:93911598:C:A	0	93911598	A	C
12	chr12:93912215:G:A	0	93912215	A	G
12	chr12:93912934:G:A	0	93912934	A	G
12	chr12:93913003:C:G	0	93913003	G	C
12	chr12:93913587:C:T	0	93913587	T	C
12	chr12:93915286:G:A	0	93915286	A	G
12	chr12:93915369:C:T	0	93915369	T	C
12	chr12:93915436:A:G	0	93915436	G	A
12	chr12:93915879:T:C	0	93915879	C	T
12	chr12:93916044:C:T	0	93916044	T	C
12	chr12:93916322:T:A	0	93916322	A	T
12	chr12:93916350:A:G	0	93916350	G	A
12	chr12:93916473:G:A	0	93916473	A	G
12	chr12:93916734:C:CA	0	93916734	CA	C
12	chr12:93916977:G:A	0	93916977	A	G
12	chr12:93917108:C:T	0	93917108	T	C
12	chr12:93917386:G:A	0	93917386	A	G
12	chr12:93917482:C:CA	0	93917482	CA	C
12	chr12:93918158:C:G	0	93918158	G	C
12	chr12:93918315:C:T	0	93918315	T	C
12	chr12:93918510:T:C	0	93918510	C	T
12	chr12:93918759:A:G	0	93918759	G	A
12	chr12:93919149:AACTC:A	0	93919149	A	AACTC
12	chr12:93919365:G:A	0	93919365	A	G
12	chr12:93919460:T:G	0	93919460	G	T
12	chr12:93919978:C:T	0	93919978	T	C
12	chr12:93920095:G:A	0	93920095	A	G
12	chr12:93920769:G:A	0	93920769	A	G
12	chr12:93922102:C:T	0	93922102	T	C
12	chr12:93922280:C:T	0	93922280	T	C
12	chr12:93922544:A:G	0	93922544	G	A
12	chr12:93924077:C:T	0	93924077	T	C
12	chr12:93924203:C:T	0	93924203	T	C
12	chr12:93924454:A:G	0	93924454	G	A
12	chr12:93924833:G:A	0	93924833	A	G
12	chr12:93924886:A:G	0	93924886	G	A
12	chr12:93925452:G:A	0	93925452	A	G
12	chr12:93925613:C:T	0	93925613	T	C
12	chr12:93927341:A:G	0	93927341	G	A
12	chr12:93927708:C:T	0	93927708	T	C
12	chr12:93928404:T:A	0	93928404	A	T
12	chr12:93928698:C:G	0	93928698	G	C
12	chr12:93929175:C:A	0	93929175	A	C
12	chr12:93929462:C:T	0	93929462	T	C
12	chr12:93929776:G:A	0	93929776	A	G
12	chr12:93930075:C:T	0	93930075	T	C
12	chr12:93930102:A:G	0	93930102	G	A
12	chr12:93930211:T:C	0	93930211	C	T
12	chr12:93930217:C:G	0	93930217	G	C
12	chr12:93930635:A:G	0	93930635	G	A
12	chr12:93930687:T:C	0	93930687	C	T
12	chr12:93930707:C:T	0	93930707	T	C
12	chr12:93930839:A:G	0	93930839	G	A
12	chr12:93930906:A:C	0	93930906	C	A
12	chr12:93932622:G:A	0	93932622	A	G
12	chr12:93932865:T:C	0	93932865	C	T
12	chr12:93933685:A:G	0	93933685	G	A
12	chr12:93934448:A:G	0	93934448	G	A
12	chr12:93934937:G:A	0	93934937	A	G
12	chr12:93936750:A:T	0	93936750	T	A
12	chr12:93936959:A:C	0	93936959	C	A
12	chr12:93937231:G:A	0	93937231	A	G
12	chr12:93937922:G:A	0	93937922	A	G
12	chr12:93938338:G:A	0	93938338	A	G
12	chr12:93938373:C:T	0	93938373	T	C
12	chr12:93938684:AG:A	0	93938684	A	AG
12	chr12:93939313:C:G	0	93939313	G	C
12	chr12:93939315:C:T	0	93939315	T	C
12	chr12:93939918:T:C	0	93939918	C	T
12	chr12:93940340:A:G	0	93940340	G	A
12	chr12:93942675:T:C	0	93942675	C	T
12	chr12:93943104:G:A	0	93943104	A	G
12	chr12:93943244:C:T	0	93943244	T	C
12	chr12:93943643:G:A	0	93943643	A	G
12	chr12:93944135:G:T	0	93944135	T	G
12	chr12:93944298:G:A	0	93944298	A	G
12	chr12:93944549:C:T	0	93944549	T	C
12	chr12:93945032:T:C	0	93945032	C	T
12	chr12:93945188:T:G	0	93945188	G	T
12	chr12:93947204:A:T	0	93947204	T	A
12	chr12:93947949:G:A	0	93947949	A	G
12	chr12:93949499:A:G	0	93949499	G	A
12	chr12:93949517:A:G	0	93949517	G	A
12	chr12:93950552:T:G	0	93950552	G	T
12	chr12:93950553:T:C	0	93950553	C	T
12	chr12:93950764:C:G	0	93950764	G	C
12	chr12:93951554:C:G	0	93951554	G	C
12	chr12:93951569:G:A	0	93951569	A	G
12	chr12:93951658:C:T	0	93951658	T	C
12	chr12:93952823:C:G	0	93952823	G	C
12	chr12:93953226:A:G	0	93953226	G	A
12	chr12:93953366:G:A	0	93953366	A	G
12	chr12:93953930:T:C	0	93953930	C	T
12	chr12:93954447:A:G	0	93954447	G	A
12	chr12:93955160:A:T	0	93955160	T	A
12	chr12:93955396:G:A	0	93955396	A	G
12	chr12:93955536:G:A	0	93955536	A	G
12	chr12:93955829:ATACTT:A	0	93955829	A	ATACTT
12	chr12:93955938:T:C	0	93955938	C	T
12	chr12:93956004:G:T	0	93956004	T	G
12	chr12:93956163:ATGAAAGTT:A	0	93956163	A	ATGAAAGTT
12	chr12:93956268:C:T	0	93956268	T	C
12	chr12:93956275:A:G	0	93956275	G	A
12	chr12:93956642:A:G	0	93956642	G	A
12	chr12:93957047:C:T	0	93957047	T	C
12	chr12:93957181:T:A	0	93957181	A	T
12	chr12:93957354:T:C	0	93957354	C	T
12	chr12:93957922:C:T	0	93957922	T	C
12	chr12:93957975:A:G	0	93957975	G	A
12	chr12:93958071:G:A	0	93958071	A	G
12	chr12:93958667:T:A	0	93958667	A	T
12	chr12:93958820:G:A	0	93958820	A	G
12	chr12:93958933:A:G	0	93958933	G	A
12	chr12:93958990:A:T	0	93958990	T	A
12	chr12:93959005:A:C	0	93959005	C	A
12	chr12:93959301:G:A	0	93959301	A	G
12	chr12:93959456:T:C	0	93959456	C	T
12	chr12:93959762:A:C	0	93959762	C	A
12	chr12:93959916:G:A	0	93959916	A	G
12	chr12:93960239:C:A	0	93960239	A	C
12	chr12:93960536:G:C	0	93960536	C	G
12	chr12:93960585:T:C	0	93960585	C	T
12	chr12:93960640:C:T	0	93960640	T	C
12	chr12:93961041:C:T	0	93961041	T	C
12	chr12:93961440:T:C	0	93961440	C	T
12	chr12:93961458:G:A	0	93961458	A	G
12	chr12:93961511:C:T	0	93961511	T	C
12	chr12:93961528:G:C	0	93961528	C	G
12	chr12:93961612:G:A	0	93961612	A	G
12	chr12:93961661:A:G	0	93961661	G	A
12	chr12:93961982:A:T	0	93961982	T	A
12	chr12:93962645:G:A	0	93962645	A	G
12	chr12:93962858:C:T	0	93962858	T	C
12	chr12:93963572:A:G	0	93963572	G	A
12	chr12:93963775:C:G	0	93963775	G	C
12	chr12:93964024:G:C	0	93964024	C	G
12	chr12:93965264:T:C	0	93965264	C	T
12	chr12:93965489:CCAT:C	0	93965489	C	CCAT
12	chr12:93965545:C:T	0	93965545	T	C
12	chr12:93966478:A:G	0	93966478	G	A
12	chr12:93967454:A:G	0	93967454	G	A
12	chr12:93967519:C:T	0	93967519	T	C
12	chr12:93967751:G:A	0	93967751	A	G
12	chr12:93967786:C:G	0	93967786	G	C
12	chr12:93967900:C:A	0	93967900	A	C
12	chr12:93968063:G:C	0	93968063	C	G
12	chr12:93968071:A:G	0	93968071	G	A
12	chr12:93968626:G:A	0	93968626	A	G
12	chr12:93969281:T:C	0	93969281	C	T
12	chr12:93969403:G:T	0	93969403	T	G
12	chr12:93969413:C:T	0	93969413	T	C
12	chr12:93970873:C:T	0	93970873	T	C
12	chr12:93971257:G:A	0	93971257	A	G
12	chr12:93971401:A:G	0	93971401	G	A
12	chr12:93971695:C:G	0	93971695	G	C
12	chr12:93971998:A:G	0	93971998	G	A
12	chr12:93973005:A:G	0	93973005	G	A
12	chr12:93973483:T:A	0	93973483	A	T
12	chr12:93974135:T:G	0	93974135	G	T
12	chr12:93974451:T:C	0	93974451	C	T
12	chr12:93974845:A:G	0	93974845	G	A
12	chr12:93975103:A:C	0	93975103	C	A
12	chr12:93975198:G:A	0	93975198	A	G
12	chr12:93975546:A:C	0	93975546	C	A
12	chr12:93976322:C:T	0	93976322	T	C
12	chr12:93976778:T:G	0	93976778	G	T
12	chr12:93977064:G:A	0	93977064	A	G
12	chr12:93977070:T:C	0	93977070	C	T
12	chr12:93977119:C:T	0	93977119	T	C
12	chr12:93977302:G:A	0	93977302	A	G
12	chr12:93978280:C:G	0	93978280	G	C
12	chr12:93978345:C:T	0	93978345	T	C
12	chr12:93978446:C:A	0	93978446	A	C
12	chr12:93978553:AAAGAG:A	0	93978553	A	AAAGAG
12	chr12:93978616:T:C	0	93978616	C	T
12	chr12:93978836:C:T	0	93978836	T	C
12	chr12:93979035:A:C	0	93979035	C	A
12	chr12:93979081:A:G	0	93979081	G	A
12	chr12:93980274:G:A	0	93980274	A	G
12	chr12:93980431:C:T	0	93980431	T	C
12	chr12:93980667:A:G	0	93980667	G	A
12	chr12:93980815:G:A	0	93980815	A	G
12	chr12:93980970:A:C	0	93980970	C	A
12	chr12:93981355:G:A	0	93981355	A	G
12	chr12:93981625:T:C	0	93981625	C	T
12	chr12:93981988:C:T	0	93981988	T	C
12	chr12:93982117:A:G	0	93982117	G	A
12	chr12:93982184:TC:T	0	93982184	T	TC
12	chr12:93983161:A:T	0	93983161	T	A
12	chr12:93983276:A:G	0	93983276	G	A
12	chr12:93983674:T:A	0	93983674	A	T
12	chr12:93984241:C:T	0	93984241	T	C
12	chr12:93984431:A:G	0	93984431	G	A
12	chr12:93984501:G:T	0	93984501	T	G
12	chr12:93984531:T:C	0	93984531	C	T
12	chr12:93984645:T:C	0	93984645	C	T
12	chr12:93984650:G:A	0	93984650	A	G
12	chr12:93984999:A:G	0	93984999	G	A
12	chr12:93985162:T:C	0	93985162	C	T
12	chr12:93985284:A:G	0	93985284	G	A
12	chr12:93985929:G:A	0	93985929	A	G
12	chr12:93985931:CTGTG:C	0	93985931	C	CTGTG
12	chr12:93986582:C:A	0	93986582	A	C
12	chr12:93986750:C:G	0	93986750	G	C
12	chr12:93987020:G:C	0	93987020	C	G
12	chr12:93987186:T:A	0	93987186	A	T
12	chr12:93987394:T:C	0	93987394	C	T
12	chr12:93987434:C:T	0	93987434	T	C
12	chr12:93988021:C:T	0	93988021	T	C
12	chr12:93988367:G:A	0	93988367	A	G
12	chr12:93989686:C:T	0	93989686	T	C
12	chr12:93989822:C:T	0	93989822	T	C
12	chr12:93990416:G:A	0	93990416	A	G
12	chr12:93990783:G:T	0	93990783	T	G
12	chr12:93990886:G:A	0	93990886	A	G
12	chr12:93991039:C:T	0	93991039	T	C
12	chr12:93991414:G:A	0	93991414	A	G
12	chr12:93991482:A:G	0	93991482	G	A
12	chr12:93991936:G:A	0	93991936	A	G
12	chr12:93992101:C:T	0	93992101	T	C
12	chr12:93992178:G:A	0	93992178	A	G
12	chr12:93992782:A:G	0	93992782	G	A
12	chr12:93992857:T:C	0	93992857	C	T
12	chr12:93993553:T:C	0	93993553	C	T
12	chr12:93994110:C:A	0	93994110	A	C
12	chr12:93994509:A:G	0	93994509	G	A
12	chr12:93994741:C:T	0	93994741	T	C
12	chr12:93994855:C:G	0	93994855	G	C
12	chr12:93995331:GC:G	0	93995331	G	GC
12	chr12:93995465:C:T	0	93995465	T	C
12	chr12:93995539:A:G	0	93995539	G	A
12	chr12:93995554:G:A	0	93995554	A	G
12	chr12:93995827:G:A	0	93995827	A	G
12	chr12:93996116:G:A	0	93996116	A	G
12	chr12:93996370:G:C	0	93996370	C	G
12	chr12:93996709:G:A	0	93996709	A	G
12	chr12:93997130:C:T	0	93997130	T	C
12	chr12:93997571:C:T	0	93997571	T	C
12	chr12:93997781:C:T	0	93997781	T	C
12	chr12:93997884:A:T	0	93997884	T	A
12	chr12:93997910:T:C	0	93997910	C	T
12	chr12:93998317:T:C	0	93998317	C	T
12	chr12:93998609:A:G	0	93998609	G	A
12	chr12:93999073:T:C	0	93999073	C	T
12	chr12:93999132:C:T	0	93999132	T	C
12	chr12:93999201:C:T	0	93999201	T	C
12	chr12:94000148:A:G	0	94000148	G	A
12	chr12:94000571:G:T	0	94000571	T	G
12	chr12:94001254:A:C	0	94001254	C	A
12	chr12:94002006:A:T	0	94002006	T	A
12	chr12:94003107:A:G	0	94003107	G	A
12	chr12:94003417:G:A	0	94003417	A	G
12	chr12:94003900:G:A	0	94003900	A	G
12	chr12:94004122:C:T	0	94004122	T	C
12	chr12:94004783:C:A	0	94004783	A	C
12	chr12:94004929:T:G	0	94004929	G	T
12	chr12:94004953:G:A	0	94004953	A	G
12	chr12:94005046:T:C	0	94005046	C	T
12	chr12:94005807:T:C	0	94005807	C	T
12	chr12:94005828:T:C	0	94005828	C	T
12	chr12:94006678:C:CTG	0	94006678	CTG	C
12	chr12:94007271:T:G	0	94007271	G	T
12	chr12:94008196:C:T	0	94008196	T	C
12	chr12:94008320:C:T	0	94008320	T	C
12	chr12:94008765:T:G	0	94008765	G	T
12	chr12:94009347:G:A	0	94009347	A	G
12	chr12:94009429:A:G	0	94009429	G	A
```
