## Supplementary material for "Characterization of shared and ancestry-specific signals driving complex traits using multi-ancestry fine-mapping": mesusiecsinfo

```
*************************************************************

  Multiple Ancestry Sum of Single Effect Model (MESuSiE)          

   Visit http://www.xzlab.org/software.html For Update            

            (C) 2022 Boran Gao, Xiang Zhou                        

              GNU General Public License                          

*************************************************************
# Start data processing for sufficient statistics 
# Create MESuSiE object 
# Start data analysis 

# Data analysis is done, and now generates result 

Potential causal SNPs with PIP > 0.5:  

Credible sets for effects: 
$cs
$cs$L1
 [1] 1094 1100 1102 1109 1118 1136 1158 1159 1160 1167 1170 1173 1174 1186 1189
[16] 1191


$cs_category
   L1 
"eur" 

$purity
   min.abs.corr mean.abs.corr median.abs.corr
L1     0.843234     0.9294129        0.930673

$cs_index
[1] 1

$coverage
[1] 0.9512586

$requested_coverage
[1] 0.95


 Use MESuSiE_Plot() for visualization
# Total time used for the analysis: 0.06 mins
```
