## Supplementary material for "Characterization of shared and ancestry-specific signals driving complex traits using multi-ancestry fine-mapping": mesusieoutput

```
                 eur          afr      eur_afr
   [1,] 0.0001621964 0.0001733235 5.325493e-05
   [2,] 0.0001554682 0.0001742036 5.277044e-05
   [3,] 0.0001414424 0.0001744576 4.824294e-05
   [4,] 0.0001689829 0.0001737720 5.447509e-05
   [5,] 0.0001615674 0.0001750100 4.873576e-05
   [6,] 0.0001723416 0.0001734491 5.715777e-05
   [7,] 0.0001620049 0.0001742192 5.067006e-05
   [8,] 0.0001619422 0.0001740158 5.388530e-05
   [9,] 0.0001520189 0.0001744908 5.068959e-05
  [10,] 0.0001454000 0.0001737275 4.684499e-05
  [11,] 0.0001551560 0.0001747281 5.298976e-05
  [12,] 0.0001885327 0.0001736124 5.582544e-05
  [13,] 0.0001557376 0.0001747281 5.328338e-05
  [14,] 0.0001943952 0.0001737167 6.190549e-05
  [15,] 0.0001398076 0.0001717405 4.591780e-05
  [16,] 0.0001516996 0.0001720555 4.912739e-05
  [17,] 0.0001921398 0.0001730182 6.369060e-05
  [18,] 0.0001569151 0.0001746508 5.368898e-05
  [19,] 0.0002177967 0.0001737186 6.880462e-05
  [20,] 0.0001703362 0.0001735650 5.648247e-05
  [21,] 0.0002180319 0.0001737411 6.878374e-05
  [22,] 0.0001964266 0.0001736961 5.755047e-05
  [23,] 0.0001819388 0.0001776429 5.425614e-05
  [24,] 0.0001544771 0.0001747787 5.266857e-05
  [25,] 0.0001605238 0.0001743941 5.302219e-05
  [26,] 0.0001645552 0.0001737475 5.318439e-05
  [27,] 0.0001550116 0.0001748180 5.292490e-05
  [28,] 0.0001530340 0.0001745432 5.134827e-05
  [29,] 0.0001387455 0.0001726159 4.516271e-05
  [30,] 0.0001528157 0.0001747941 5.162683e-05
  [31,] 0.0001553384 0.0001748836 5.318478e-05
  [32,] 0.0002141928 0.0001736848 6.788025e-05
  [33,] 0.0002342919 0.0001736465 7.364985e-05
  [34,] 0.0001962002 0.0001732126 6.354619e-05
  [35,] 0.0001535454 0.0001746532 5.179113e-05
  [36,] 0.0001404417 0.0001721989 4.572186e-05
  [37,] 0.0001557463 0.0001736634 5.180580e-05
  [38,] 0.0001954391 0.0001749952 5.619723e-05
  [39,] 0.0001523283 0.0001746477 5.098772e-05
  [40,] 0.0001804247 0.0001749956 5.277098e-05
  [41,] 0.0001719295 0.0001734641 5.709572e-05
  [42,] 0.0001523493 0.0001746915 5.103395e-05
  [43,] 0.0001891125 0.0001745439 5.511190e-05
  [44,] 0.0001576195 0.0001747709 5.411866e-05
  [45,] 0.0002217208 0.0001736692 7.008162e-05
  [46,] 0.0001541366 0.0001746617 5.217253e-05
  [47,] 0.0001959005 0.0001736528 6.243522e-05
  [48,] 0.0001865154 0.0001737423 5.966217e-05
  [49,] 0.0001784710 0.0001747980 5.245905e-05
  [50,] 0.0001445905 0.0001753460 5.038865e-05
  [51,] 0.0001703837 0.0001735795 5.649334e-05
  [52,] 0.0001539483 0.0001745521 5.192874e-05
  [53,] 0.0001791849 0.0001746939 5.269446e-05
  [54,] 0.0001539794 0.0001745633 5.195414e-05
  [55,] 0.0001870106 0.0001737225 5.984713e-05
  [56,] 0.0001435222 0.0001726438 4.657403e-05
  [57,] 0.0001406785 0.0001726288 4.584634e-05
  [58,] 0.0001865154 0.0001737341 5.968087e-05
  [59,] 0.0001539794 0.0001746474 5.199418e-05
  [60,] 0.0001854683 0.0001736167 5.939255e-05
  [61,] 0.0001395833 0.0001727514 4.528749e-05
  [62,] 0.0001425029 0.0001725746 4.608330e-05
  [63,] 0.0002201688 0.0001736499 6.968991e-05
  [64,] 0.0001814982 0.0001747928 5.315651e-05
  [65,] 0.0001837745 0.0001736416 5.883885e-05
  [66,] 0.0001448048 0.0001736361 4.906612e-05
  [67,] 0.0001669414 0.0001743120 5.012303e-05
  [68,] 0.0001566313 0.0001744219 5.346619e-05
  [69,] 0.0001948171 0.0001730146 6.508042e-05
  [70,] 0.0001404884 0.0001724659 4.564116e-05
  [71,] 0.0001554185 0.0001745492 5.281460e-05
  [72,] 0.0001595749 0.0001743945 5.468614e-05
  [73,] 0.0002215590 0.0001735691 7.041661e-05
  [74,] 0.0001717989 0.0001734954 5.725256e-05
  [75,] 0.0001891705 0.0001730224 6.336391e-05
  [76,] 0.0001721859 0.0001729967 5.745996e-05
  [77,] 0.0001935279 0.0001736109 6.183893e-05
  [78,] 0.0001367109 0.0001725269 4.473455e-05
  [79,] 0.0001758579 0.0001741347 5.232191e-05
  [80,] 0.0001443882 0.0001751526 5.015388e-05
  [81,] 0.0001797825 0.0001740949 5.673715e-05
  [82,] 0.0001403042 0.0001723283 4.581095e-05
  [83,] 0.0001405356 0.0001723383 4.586297e-05
  [84,] 0.0001728716 0.0001765381 5.306174e-05
  [85,] 0.0001410553 0.0001722108 4.613431e-05
  [86,] 0.0001770798 0.0001767968 5.362308e-05
  [87,] 0.0001837911 0.0001813393 5.311545e-05
  [88,] 0.0001818554 0.0001739236 5.760004e-05
  [89,] 0.0001913573 0.0001809844 5.436940e-05
  [90,] 0.0002273672 0.0001737470 7.133444e-05
  [91,] 0.0001703751 0.0001744198 5.663133e-05
  [92,] 0.0001829294 0.0001740246 5.772116e-05
  [93,] 0.0001744525 0.0001747056 5.163363e-05
  [94,] 0.0001426025 0.0001753796 4.952246e-05
  [95,] 0.0001408563 0.0001721661 4.616834e-05
  [96,] 0.0001747586 0.0001739669 5.222453e-05
  [97,] 0.0001945942 0.0001729816 6.410676e-05
  [98,] 0.0002007697 0.0001729812 6.612751e-05
  [99,] 0.0001706530 0.0001735792 5.656647e-05
 [100,] 0.0001530904 0.0001747341 5.158928e-05
 [101,] 0.0002138935 0.0001739938 6.660740e-05
 [102,] 0.0001418147 0.0001722599 4.626655e-05
 [103,] 0.0001562350 0.0001748585 5.356255e-05
 [104,] 0.0002258231 0.0001738195 7.035967e-05
 [105,] 0.0001973978 0.0001730468 6.633114e-05
 [106,] 0.0002344080 0.0001731436 7.607577e-05
 [107,] 0.0001426517 0.0001751413 4.937155e-05
 [108,] 0.0001703278 0.0001744241 5.662745e-05
 [109,] 0.0001915516 0.0001738704 5.639541e-05
 [110,] 0.0001536518 0.0001734229 4.899533e-05
 [111,] 0.0001457773 0.0001721629 4.733771e-05
 [112,] 0.0001380243 0.0001721037 4.524093e-05
 [113,] 0.0002667430 0.0001738001 8.232098e-05
 [114,] 0.0001383045 0.0001720808 4.551585e-05
 [115,] 0.0001887782 0.0001737067 6.015209e-05
 [116,] 0.0002282277 0.0001737005 7.190310e-05
 [117,] 0.0001905015 0.0001741155 5.590375e-05
 [118,] 0.0001566387 0.0001747505 5.347686e-05
 [119,] 0.0001813562 0.0001733547 5.855066e-05
 [120,] 0.0001373996 0.0001720565 4.582090e-05
 [121,] 0.0002550074 0.0001739512 7.832448e-05
 [122,] 0.0002559053 0.0001739469 7.859377e-05
 [123,] 0.0001646224 0.0001738049 5.158106e-05
 [124,] 0.0001626285 0.0001740039 5.414057e-05
 [125,] 0.0002235306 0.0001730940 7.396031e-05
 [126,] 0.0002083100 0.0001738753 6.547934e-05
 [127,] 0.0002087145 0.0001738709 6.560652e-05
 [128,] 0.0002171955 0.0001737146 6.844489e-05
 [129,] 0.0001607006 0.0001746151 5.530984e-05
 [130,] 0.0002234113 0.0001730427 7.368288e-05
 [131,] 0.0001545118 0.0001742393 5.148981e-05
 [132,] 0.0001854900 0.0001730374 6.157903e-05
 [133,] 0.0001901288 0.0001730903 5.713153e-05
 [134,] 0.0002228935 0.0001730522 7.376309e-05
 [135,] 0.0001819400 0.0001730557 6.043567e-05
 [136,] 0.0001388165 0.0001723257 4.564356e-05
 [137,] 0.0001399859 0.0001729149 4.672400e-05
 [138,] 0.0001546801 0.0001742266 5.118396e-05
 [139,] 0.0002017064 0.0001736976 6.421754e-05
 [140,] 0.0002028418 0.0001736672 6.465773e-05
 [141,] 0.0001396787 0.0001729706 4.660513e-05
 [142,] 0.0001393997 0.0001724143 4.574142e-05
 [143,] 0.0001551610 0.0001741970 5.130276e-05
 [144,] 0.0002011875 0.0001737737 6.383689e-05
 [145,] 0.0002034223 0.0001737966 6.440205e-05
 [146,] 0.0001930522 0.0001729486 5.813032e-05
 [147,] 0.0001909759 0.0001732368 5.721383e-05
 [148,] 0.0001464606 0.0001734175 4.862496e-05
 [149,] 0.0001975116 0.0001735400 5.851208e-05
 [150,] 0.0001460719 0.0001734183 4.850084e-05
 [151,] 0.0002085779 0.0001733728 6.139027e-05
 [152,] 0.0001571367 0.0001739443 5.237896e-05
 [153,] 0.0001420221 0.0001726568 4.633295e-05
 [154,] 0.0002053926 0.0001734116 6.066610e-05
 [155,] 0.0001752672 0.0001741082 5.790999e-05
 [156,] 0.0001540450 0.0001742534 5.135041e-05
 [157,] 0.0002058160 0.0001737846 6.507825e-05
 [158,] 0.0001914762 0.0001733557 5.783559e-05
 [159,] 0.0002015255 0.0001738276 6.382913e-05
 [160,] 0.0001944700 0.0001738149 5.749964e-05
 [161,] 0.0002245917 0.0001748611 6.949996e-05
 [162,] 0.0002289728 0.0001749266 7.049619e-05
 [163,] 0.0001641488 0.0001734890 5.424981e-05
 [164,] 0.0002479003 0.0001751824 7.382358e-05
 [165,] 0.0001786992 0.0001735354 5.910023e-05
 [166,] 0.0001539697 0.0001729613 5.009612e-05
 [167,] 0.0001742639 0.0001735411 5.773524e-05
 [168,] 0.0001716601 0.0001735453 5.691845e-05
 [169,] 0.0001348978 0.0001741281 4.442004e-05
 [170,] 0.0001902548 0.0001738404 6.045930e-05
 [171,] 0.0001436494 0.0001739797 4.803131e-05
 [172,] 0.0002206146 0.0001751563 6.700801e-05
 [173,] 0.0001576930 0.0001796205 5.592271e-05
 [174,] 0.0002199620 0.0001739328 6.874238e-05
 [175,] 0.0001609065 0.0001735520 5.312561e-05
 [176,] 0.0002217814 0.0001758287 6.630487e-05
 [177,] 0.0001574397 0.0001740666 5.211291e-05
 [178,] 0.0001567348 0.0001741285 5.197711e-05
 [179,] 0.0001574009 0.0001740682 5.211017e-05
 [180,] 0.0001999154 0.0001717907 6.803693e-05
 [181,] 0.0001593679 0.0001780689 5.693625e-05
 [182,] 0.0001340765 0.0001724314 4.465654e-05
 [183,] 0.0002233574 0.0001758261 6.666606e-05
 [184,] 0.0002060203 0.0001718373 7.013760e-05
 [185,] 0.0002198119 0.0001755718 6.591962e-05
 [186,] 0.0002254993 0.0001756416 6.744826e-05
 [187,] 0.0001557927 0.0001773006 5.367162e-05
 [188,] 0.0001348905 0.0001760636 4.670911e-05
 [189,] 0.0001375020 0.0001726148 4.668892e-05
 [190,] 0.0001606903 0.0001740342 5.336358e-05
 [191,] 0.0002122261 0.0001759502 6.349998e-05
 [192,] 0.0001673243 0.0001738210 5.531198e-05
 [193,] 0.0001810236 0.0001715422 6.000197e-05
 [194,] 0.0001605822 0.0001740198 5.334111e-05
 [195,] 0.0001756981 0.0001738716 5.764820e-05
 [196,] 0.0001756981 0.0001738851 5.762996e-05
 [197,] 0.0001610985 0.0001740119 5.351120e-05
 [198,] 0.0001546299 0.0001736234 5.171006e-05
 [199,] 0.0001605822 0.0001740251 5.334861e-05
 [200,] 0.0001610985 0.0001740153 5.351037e-05
 [201,] 0.0001608595 0.0001740292 5.342193e-05
 [202,] 0.0001614926 0.0001740215 5.360845e-05
 [203,] 0.0001663479 0.0001736754 5.516790e-05
 [204,] 0.0002083879 0.0001750110 6.402065e-05
 [205,] 0.0001608184 0.0001740424 5.339421e-05
 [206,] 0.0001671088 0.0001737993 5.528335e-05
 [207,] 0.0001665917 0.0001737368 5.519945e-05
 [208,] 0.0001610996 0.0001740301 5.349828e-05
 [209,] 0.0001616050 0.0001740190 5.365282e-05
 [210,] 0.0001944769 0.0001748673 6.073566e-05
 [211,] 0.0001607124 0.0001740455 5.335564e-05
 [212,] 0.0001772592 0.0001739704 5.793506e-05
 [213,] 0.0001561075 0.0001738568 5.182695e-05
 [214,] 0.0001407874 0.0001738166 4.743737e-05
 [215,] 0.0001610415 0.0001740352 5.346621e-05
 [216,] 0.0001607649 0.0001740281 5.340429e-05
 [217,] 0.0001880574 0.0001730397 6.084307e-05
 [218,] 0.0001340951 0.0001724644 4.465388e-05
 [219,] 0.0001611587 0.0001740234 5.353053e-05
 [220,] 0.0001612796 0.0001740211 5.356746e-05
 [221,] 0.0001612796 0.0001740209 5.356805e-05
 [222,] 0.0001608184 0.0001740154 5.345085e-05
 [223,] 0.0001607649 0.0001740128 5.344475e-05
 [224,] 0.0001606102 0.0001740078 5.340726e-05
 [225,] 0.0001604638 0.0001740083 5.336357e-05
 [226,] 0.0001589909 0.0001739958 5.289286e-05
 [227,] 0.0001344036 0.0001743070 4.484838e-05
 [228,] 0.0001609950 0.0001740175 5.349573e-05
 [229,] 0.0001433779 0.0001734222 4.935503e-05
 [230,] 0.0001773570 0.0001737899 6.095453e-05
 [231,] 0.0001377941 0.0001738840 4.592138e-05
 [232,] 0.0001910480 0.0001743326 6.868668e-05
 [233,] 0.0001353029 0.0001801051 4.524561e-05
 [234,] 0.0002365619 0.0001748083 7.207129e-05
 [235,] 0.0001689450 0.0001743050 5.942742e-05
 [236,] 0.0001353361 0.0001819682 4.541321e-05
 [237,] 0.0001350088 0.0001804070 4.608682e-05
 [238,] 0.0001458847 0.0001768658 5.213506e-05
 [239,] 0.0002233122 0.0001737582 8.040506e-05
 [240,] 0.0002510072 0.0001742481 9.545196e-05
 [241,] 0.0001387477 0.0001839196 4.402297e-05
 [242,] 0.0001344212 0.0001713074 4.436402e-05
 [243,] 0.0001412301 0.0001792858 4.417918e-05
 [244,] 0.0001412301 0.0001797838 4.414086e-05
 [245,] 0.0001408216 0.0001791840 4.414126e-05
 [246,] 0.0001417517 0.0001837503 4.415582e-05
 [247,] 0.0001443603 0.0001842282 4.433162e-05
 [248,] 0.0002474785 0.0001744379 7.740976e-05
 [249,] 0.0001448164 0.0001841611 4.437696e-05
 [250,] 0.0001931364 0.0001731431 6.664386e-05
 [251,] 0.0002187623 0.0001743948 6.902653e-05
 [252,] 0.0001871814 0.0001760176 5.423843e-05
 [253,] 0.0001750446 0.0001732611 6.046138e-05
 [254,] 0.0001860775 0.0001759066 5.408573e-05
 [255,] 0.0001554001 0.0001717989 5.240297e-05
 [256,] 0.0001563787 0.0001718113 5.279338e-05
 [257,] 0.0001372093 0.0001712117 4.530488e-05
 [258,] 0.0001366569 0.0001712095 4.510293e-05
 [259,] 0.0001505776 0.0001726923 4.794112e-05
 [260,] 0.0002597375 0.0001746366 7.970392e-05
 [261,] 0.0001681712 0.0001745622 5.633861e-05
 [262,] 0.0001407379 0.0001712069 4.682952e-05
 [263,] 0.0001411439 0.0001712069 4.697117e-05
 [264,] 0.0001383719 0.0001712474 4.552592e-05
 [265,] 0.0001805639 0.0001733719 6.295138e-05
 [266,] 0.0001601610 0.0001794342 5.346137e-05
 [267,] 0.0001456639 0.0001792753 4.476929e-05
 [268,] 0.0002872245 0.0001737807 9.561776e-05
 [269,] 0.0001800294 0.0001730831 6.181894e-05
 [270,] 0.0001583397 0.0001720478 5.392781e-05
 [271,] 0.0001445622 0.0001846766 4.428102e-05
 [272,] 0.0001745232 0.0001857482 4.894397e-05
 [273,] 0.0001390135 0.0002007984 4.409401e-05
 [274,] 0.0001383180 0.0001809275 4.711647e-05
 [275,] 0.0001372433 0.0001918373 4.403967e-05
 [276,] 0.0001363435 0.0001917014 4.414708e-05
 [277,] 0.0001392976 0.0001936035 4.392212e-05
 [278,] 0.0001661251 0.0001742947 5.541122e-05
 [279,] 0.0001451634 0.0001863992 4.440968e-05
 [280,] 0.0001693083 0.0001732723 5.715214e-05
 [281,] 0.0001661391 0.0001741029 5.540055e-05
 [282,] 0.0001374912 0.0001991255 4.422355e-05
 [283,] 0.0002861056 0.0001744849 8.770165e-05
 [284,] 0.0001394247 0.0001750793 4.546159e-05
 [285,] 0.0002668092 0.0001744091 8.262494e-05
 [286,] 0.0002684383 0.0001744339 8.295462e-05
 [287,] 0.0002586436 0.0001745374 7.957548e-05
 [288,] 0.0001435385 0.0001794008 4.474113e-05
 [289,] 0.0001395624 0.0001882930 4.403742e-05
 [290,] 0.0001665317 0.0001739860 5.530982e-05
 [291,] 0.0002436423 0.0001722929 8.714456e-05
 [292,] 0.0001456695 0.0001820616 4.470187e-05
 [293,] 0.0001632289 0.0001766855 5.267908e-05
 [294,] 0.0001547555 0.0001820171 4.591608e-05
 [295,] 0.0001528012 0.0001874746 4.507533e-05
 [296,] 0.0003354355 0.0001766562 8.589233e-05
 [297,] 0.0002451263 0.0001722213 8.737139e-05
 [298,] 0.0001561392 0.0001826771 4.602576e-05
 [299,] 0.0001561392 0.0001819240 4.615590e-05
 [300,] 0.0001581101 0.0001816037 4.654432e-05
 [301,] 0.0001581101 0.0001814219 4.658071e-05
 [302,] 0.0001670431 0.0001814920 4.813108e-05
 [303,] 0.0001770851 0.0001817873 4.990814e-05
 [304,] 0.0001666265 0.0001739765 5.533470e-05
 [305,] 0.0002261509 0.0001716403 7.718511e-05
 [306,] 0.0002314494 0.0001718757 8.090385e-05
 [307,] 0.0002888451 0.0001745871 8.782631e-05
 [308,] 0.0001664092 0.0001855960 4.725312e-05
 [309,] 0.0001652763 0.0001762807 5.286539e-05
 [310,] 0.0002525873 0.0001745733 7.776072e-05
 [311,] 0.0001655125 0.0001752824 5.324626e-05
 [312,] 0.0001640354 0.0001758827 5.280377e-05
 [313,] 0.0001502795 0.0001848197 4.498188e-05
 [314,] 0.0002301551 0.0001726321 8.349639e-05
 [315,] 0.0002485600 0.0001745083 7.692003e-05
 [316,] 0.0001669061 0.0001756936 5.295661e-05
 [317,] 0.0002229323 0.0001743761 8.532642e-05
 [318,] 0.0002183438 0.0001747543 8.418030e-05
 [319,] 0.0002503453 0.0001744048 7.784144e-05
 [320,] 0.0002530822 0.0001743565 7.901551e-05
 [321,] 0.0001554059 0.0001824217 4.626710e-05
 [322,] 0.0001702626 0.0001746716 5.356973e-05
 [323,] 0.0001639158 0.0001746322 5.249788e-05
 [324,] 0.0001674511 0.0001746619 5.303423e-05
 [325,] 0.0002454968 0.0001745279 7.595181e-05
 [326,] 0.0001674656 0.0001814677 4.860554e-05
 [327,] 0.0001630811 0.0001747822 5.235929e-05
 [328,] 0.0001688253 0.0001813193 4.880155e-05
 [329,] 0.0002540234 0.0001746902 7.777575e-05
 [330,] 0.0001515503 0.0001807630 4.605266e-05
 [331,] 0.0002123878 0.0001732229 7.772879e-05
 [332,] 0.0002496568 0.0001733928 8.361763e-05
 [333,] 0.0002524408 0.0001734777 8.581142e-05
 [334,] 0.0001666845 0.0001744049 5.278713e-05
 [335,] 0.0001636470 0.0001752460 5.245960e-05
 [336,] 0.0002615821 0.0001725821 8.052232e-05
 [337,] 0.0001821629 0.0001754824 6.823888e-05
 [338,] 0.0001700489 0.0001791361 4.999233e-05
 [339,] 0.0001694863 0.0001775941 5.041859e-05
 [340,] 0.0001712833 0.0001741225 5.702989e-05
 [341,] 0.0001760849 0.0001743677 5.816237e-05
 [342,] 0.0001478835 0.0001757948 5.077215e-05
 [343,] 0.0001947608 0.0001730968 6.566713e-05
 [344,] 0.0001428088 0.0001727581 4.803352e-05
 [345,] 0.0001947949 0.0001724282 6.039318e-05
 [346,] 0.0002004746 0.0001729314 6.085671e-05
 [347,] 0.0001728862 0.0001726956 5.516640e-05
 [348,] 0.0001682415 0.0001748881 5.923760e-05
 [349,] 0.0001786653 0.0001741058 5.982433e-05
 [350,] 0.0001672074 0.0001729139 5.208459e-05
 [351,] 0.0001955519 0.0001722927 6.127896e-05
 [352,] 0.0001461981 0.0001755506 4.594519e-05
 [353,] 0.0001622355 0.0001754844 5.716039e-05
 [354,] 0.0001612963 0.0001737315 5.391110e-05
 [355,] 0.0002110631 0.0001756945 8.089454e-05
 [356,] 0.0003450307 0.0001723666 1.252054e-04
 [357,] 0.0001959236 0.0001740660 6.914538e-05
 [358,] 0.0001614828 0.0001757924 5.659057e-05
 [359,] 0.0001651402 0.0001761140 5.874499e-05
 [360,] 0.0001662196 0.0001762743 5.945483e-05
 [361,] 0.0001962568 0.0001737830 6.863174e-05
 [362,] 0.0001706361 0.0001718948 5.590131e-05
 [363,] 0.0001759933 0.0001718413 5.774441e-05
 [364,] 0.0001526628 0.0001719278 5.086504e-05
 [365,] 0.0001523125 0.0001719393 5.093521e-05
 [366,] 0.0001439753 0.0001724336 4.753038e-05
 [367,] 0.0001429953 0.0001719324 4.762033e-05
 [368,] 0.0001428641 0.0001719324 4.755679e-05
 [369,] 0.0001350475 0.0001715230 4.409781e-05
 [370,] 0.0001399210 0.0001712591 4.587100e-05
 [371,] 0.0001499184 0.0001718256 4.977165e-05
 [372,] 0.0001725092 0.0001737239 5.735654e-05
 [373,] 0.0001499184 0.0001718656 4.992301e-05
 [374,] 0.0001405317 0.0001713029 4.590913e-05
 [375,] 0.0001465718 0.0001723891 4.949037e-05
 [376,] 0.0001542906 0.0001719516 5.176791e-05
 [377,] 0.0001552521 0.0001719133 5.200431e-05
 [378,] 0.0001425698 0.0001717683 4.610259e-05
 [379,] 0.0001918671 0.0001725807 6.623417e-05
 [380,] 0.0001680073 0.0001720240 5.655600e-05
 [381,] 0.0001662799 0.0001719920 5.584458e-05
 [382,] 0.0001446938 0.0001736339 4.855483e-05
 [383,] 0.0001663936 0.0001719557 5.585806e-05
 [384,] 0.0001659782 0.0001731516 5.715917e-05
 [385,] 0.0001441260 0.0001731617 4.754038e-05
 [386,] 0.0001441674 0.0001731617 4.752603e-05
 [387,] 0.0001448758 0.0001722856 4.630845e-05
 [388,] 0.0001940808 0.0001739863 6.784844e-05
 [389,] 0.0001657219 0.0001728543 5.460719e-05
 [390,] 0.0001457103 0.0001742206 4.757892e-05
 [391,] 0.0001456013 0.0001743515 4.758603e-05
 [392,] 0.0001457103 0.0001741683 4.757814e-05
 [393,] 0.0001821619 0.0001728898 5.912139e-05
 [394,] 0.0001821619 0.0001728898 5.912139e-05
 [395,] 0.0001675857 0.0001723070 5.703248e-05
 [396,] 0.0001669834 0.0001722263 5.664579e-05
 [397,] 0.0001675857 0.0001723330 5.708147e-05
 [398,] 0.0001458134 0.0001740455 4.756982e-05
 [399,] 0.0001658162 0.0001725213 5.664659e-05
 [400,] 0.0001539953 0.0001719787 4.885130e-05
 [401,] 0.0001557830 0.0001717970 4.959848e-05
 [402,] 0.0001678770 0.0001721950 5.691866e-05
 [403,] 0.0001516312 0.0001716356 4.857978e-05
 [404,] 0.0001911562 0.0001728697 6.198572e-05
 [405,] 0.0001664090 0.0001722937 5.655636e-05
 [406,] 0.0001449235 0.0001732009 4.759044e-05
 [407,] 0.0001516312 0.0001716529 4.855943e-05
 [408,] 0.0001451795 0.0001733012 4.757518e-05
 [409,] 0.0001961662 0.0001728680 6.363583e-05
 [410,] 0.0001456155 0.0001730110 4.873592e-05
 [411,] 0.0001431403 0.0001715055 4.644078e-05
 [412,] 0.0001921985 0.0001742029 6.772199e-05
 [413,] 0.0001549104 0.0001716683 5.121965e-05
 [414,] 0.0001456751 0.0001729411 4.875771e-05
 [415,] 0.0001535941 0.0001717107 5.092527e-05
 [416,] 0.0001456644 0.0001729635 4.875746e-05
 [417,] 0.0001456751 0.0001729385 4.875679e-05
 [418,] 0.0001456751 0.0001729833 4.877244e-05
 [419,] 0.0001726147 0.0001733468 5.674458e-05
 [420,] 0.0001457723 0.0001730952 4.887969e-05
 [421,] 0.0001456400 0.0001730952 4.877944e-05
 [422,] 0.0001457723 0.0001731671 4.890523e-05
 [423,] 0.0001695749 0.0001720746 5.720202e-05
 [424,] 0.0001424848 0.0001716678 4.615243e-05
 [425,] 0.0001954291 0.0001722677 6.613429e-05
 [426,] 0.0001430693 0.0001716678 4.629997e-05
 [427,] 0.0001753640 0.0001729514 6.078151e-05
 [428,] 0.0001422029 0.0001716822 4.607302e-05
 [429,] 0.0001412967 0.0001713231 4.660398e-05
 [430,] 0.0001427736 0.0001716533 4.623472e-05
 [431,] 0.0001753640 0.0001732048 6.121167e-05
 [432,] 0.0001748490 0.0001732230 6.101734e-05
 [433,] 0.0001979441 0.0001715307 6.648304e-05
 [434,] 0.0001427736 0.0001717591 4.616839e-05
 [435,] 0.0001703958 0.0001728482 5.571540e-05
 [436,] 0.0001459634 0.0001732143 4.906005e-05
 [437,] 0.0001694285 0.0001728588 5.541774e-05
 [438,] 0.0001693985 0.0001721455 5.726300e-05
 [439,] 0.0001459879 0.0001732143 4.907715e-05
 [440,] 0.0001459879 0.0001731671 4.905932e-05
 [441,] 0.0001415945 0.0001716476 4.597001e-05
 [442,] 0.0001928119 0.0001722968 6.526614e-05
 [443,] 0.0001677006 0.0001730592 5.773135e-05
 [444,] 0.0001681594 0.0001721261 5.675913e-05
 [445,] 0.0001422782 0.0001730057 4.701538e-05
 [446,] 0.0001528410 0.0001734817 5.089253e-05
 [447,] 0.0001716326 0.0001733380 5.637617e-05
 [448,] 0.0001892048 0.0001733285 6.736311e-05
 [449,] 0.0001328590 0.0001732422 4.354706e-05
 [450,] 0.0001316614 0.0001737416 4.345693e-05
 [451,] 0.0001771402 0.0001731002 5.685121e-05
 [452,] 0.0001367445 0.0001731552 4.437672e-05
 [453,] 0.0001350932 0.0001729131 4.406692e-05
 [454,] 0.0001353469 0.0001729760 4.412197e-05
 [455,] 0.0001653961 0.0001731573 5.716492e-05
 [456,] 0.0001736574 0.0001738896 6.014961e-05
 [457,] 0.0001356054 0.0001729019 4.419919e-05
 [458,] 0.0001358761 0.0001729477 4.424455e-05
 [459,] 0.0001350898 0.0001729842 4.405161e-05
 [460,] 0.0001553682 0.0001729351 5.212608e-05
 [461,] 0.0001642553 0.0001728877 5.635071e-05
 [462,] 0.0001317507 0.0001729712 4.345745e-05
 [463,] 0.0001760964 0.0001732995 5.729509e-05
 [464,] 0.0001549982 0.0001729552 5.191555e-05
 [465,] 0.0001324020 0.0001734502 4.347885e-05
 [466,] 0.0001322720 0.0001734502 4.346756e-05
 [467,] 0.0001655775 0.0001738318 5.667603e-05
 [468,] 0.0001322720 0.0001733900 4.347050e-05
 [469,] 0.0001316573 0.0001733142 4.345014e-05
 [470,] 0.0001967358 0.0001740940 6.552116e-05
 [471,] 0.0001376772 0.0001721479 4.633673e-05
 [472,] 0.0001472948 0.0001724802 4.994386e-05
 [473,] 0.0001366206 0.0001721347 4.589165e-05
 [474,] 0.0001415856 0.0001724799 4.744088e-05
 [475,] 0.0001602247 0.0001732391 5.614742e-05
 [476,] 0.0001608683 0.0001732113 5.640278e-05
 [477,] 0.0002215650 0.0001713077 7.387948e-05
 [478,] 0.0001832016 0.0001712523 6.136585e-05
 [479,] 0.0001437739 0.0001722598 4.816996e-05
 [480,] 0.0001773543 0.0001720930 5.930270e-05
 [481,] 0.0001709410 0.0001719542 5.949460e-05
 [482,] 0.0001504534 0.0001723069 5.096880e-05
 [483,] 0.0001591092 0.0001732568 5.236980e-05
 [484,] 0.0001614924 0.0001731872 5.340918e-05
 [485,] 0.0001708811 0.0001731735 5.600255e-05
 [486,] 0.0001778826 0.0001719143 6.202655e-05
 [487,] 0.0001650259 0.0001735773 5.316024e-05
 [488,] 0.0001905169 0.0001719264 6.677969e-05
 [489,] 0.0001754157 0.0001740764 5.831959e-05
 [490,] 0.0001731762 0.0001715019 5.800236e-05
 [491,] 0.0001351642 0.0001726407 4.578857e-05
 [492,] 0.0001337441 0.0001721888 4.488083e-05
 [493,] 0.0001367669 0.0001734044 4.531596e-05
 [494,] 0.0002014252 0.0001720218 6.626346e-05
 [495,] 0.0001328193 0.0001720430 4.413435e-05
 [496,] 0.0001439284 0.0001733750 4.621035e-05
 [497,] 0.0001376997 0.0001733475 4.570650e-05
 [498,] 0.0001460347 0.0001721562 4.786612e-05
 [499,] 0.0001413476 0.0001732133 4.692740e-05
 [500,] 0.0001847619 0.0001733481 5.972305e-05
 [501,] 0.0001402659 0.0001727761 4.636652e-05
 [502,] 0.0001500531 0.0001741573 4.970743e-05
 [503,] 0.0001918965 0.0001732473 6.037810e-05
 [504,] 0.0001930335 0.0001733893 6.037782e-05
 [505,] 0.0001484773 0.0001733502 4.685179e-05
 [506,] 0.0001611956 0.0001775446 4.822458e-05
 [507,] 0.0001955926 0.0001741046 6.490049e-05
 [508,] 0.0001427478 0.0001729168 4.582138e-05
 [509,] 0.0002402333 0.0001783635 6.342277e-05
 [510,] 0.0001367904 0.0001775149 4.382631e-05
 [511,] 0.0001395376 0.0001772727 4.994594e-05
 [512,] 0.0001468237 0.0001731488 4.890711e-05
 [513,] 0.0001349426 0.0001733577 4.568257e-05
 [514,] 0.0001349700 0.0001732459 4.434694e-05
 [515,] 0.0001345543 0.0001733040 4.422124e-05
 [516,] 0.0001854981 0.0001759960 6.697280e-05
 [517,] 0.0001320476 0.0001728344 4.364347e-05
 [518,] 0.0001343336 0.0001729363 4.517457e-05
 [519,] 0.0001347318 0.0001729248 4.534762e-05
 [520,] 0.0001343382 0.0001727498 4.506792e-05
 [521,] 0.0001341462 0.0001728032 4.501458e-05
 [522,] 0.0001343336 0.0001727310 4.505429e-05
 [523,] 0.0001347318 0.0001726183 4.514870e-05
 [524,] 0.0001327861 0.0001725054 4.431788e-05
 [525,] 0.0001343618 0.0001736692 4.407781e-05
 [526,] 0.0001328941 0.0001723052 4.415867e-05
 [527,] 0.0001332659 0.0001728580 4.463368e-05
 [528,] 0.0001367206 0.0001724198 4.625600e-05
 [529,] 0.0001315100 0.0001769782 4.475490e-05
 [530,] 0.0001313079 0.0001775121 4.447508e-05
 [531,] 0.0001312778 0.0001766670 4.395059e-05
 [532,] 0.0001312997 0.0001768724 4.391861e-05
 [533,] 0.0001324602 0.0001787728 4.569566e-05
 [534,] 0.0001320133 0.0001732991 4.406264e-05
 [535,] 0.0001320281 0.0001789687 4.509286e-05
 [536,] 0.0001319778 0.0001731450 4.398554e-05
 [537,] 0.0001326264 0.0001731287 4.454544e-05
 [538,] 0.0001319152 0.0001726874 4.377907e-05
 [539,] 0.0001410684 0.0001765061 4.484606e-05
 [540,] 0.0001314647 0.0001752536 4.356644e-05
 [541,] 0.0001756367 0.0001735735 5.782453e-05
 [542,] 0.0001338145 0.0001738259 4.550070e-05
 [543,] 0.0001320574 0.0001759759 4.390367e-05
 [544,] 0.0001454969 0.0001733432 4.795606e-05
 [545,] 0.0001372319 0.0001763108 4.459502e-05
 [546,] 0.0001375756 0.0001736924 4.565582e-05
 [547,] 0.0001390631 0.0001746705 4.418247e-05
 [548,] 0.0001413599 0.0001733003 4.701998e-05
 [549,] 0.0001380881 0.0001742910 4.408400e-05
 [550,] 0.0001715410 0.0001737523 5.688716e-05
 [551,] 0.0001629922 0.0001764761 5.623835e-05
 [552,] 0.0001353333 0.0001735985 4.389066e-05
 [553,] 0.0001362096 0.0001747040 4.374661e-05
 [554,] 0.0001356111 0.0001741268 4.373546e-05
 [555,] 0.0001351496 0.0001747661 4.361778e-05
 [556,] 0.0001351279 0.0001821168 4.746062e-05
 [557,] 0.0001331808 0.0001742366 4.377903e-05
 [558,] 0.0001347198 0.0001736032 4.364106e-05
 [559,] 0.0001615939 0.0001758072 5.460651e-05
 [560,] 0.0001616682 0.0001757436 5.469754e-05
 [561,] 0.0001376655 0.0001812522 4.391812e-05
 [562,] 0.0001338041 0.0001808283 4.568185e-05
 [563,] 0.0001374134 0.0001813178 4.392048e-05
 [564,] 0.0001441731 0.0001732702 4.793082e-05
 [565,] 0.0001613496 0.0001758406 5.427886e-05
 [566,] 0.0001345069 0.0001740656 4.358588e-05
 [567,] 0.0001338381 0.0001810355 4.588933e-05
 [568,] 0.0001625231 0.0001759775 5.473529e-05
 [569,] 0.0001338381 0.0001810355 4.588933e-05
 [570,] 0.0001364582 0.0001763571 4.722103e-05
 [571,] 0.0001621358 0.0001760979 5.534540e-05
 [572,] 0.0001338994 0.0001811799 4.609974e-05
 [573,] 0.0001339402 0.0001813180 4.622082e-05
 [574,] 0.0001620767 0.0001762131 5.533270e-05
 [575,] 0.0001320639 0.0001735471 4.418430e-05
 [576,] 0.0001626680 0.0001761114 5.493363e-05
 [577,] 0.0001341718 0.0001812723 4.663034e-05
 [578,] 0.0001341718 0.0001812723 4.663034e-05
 [579,] 0.0001341718 0.0001813380 4.664263e-05
 [580,] 0.0001344175 0.0001811997 4.695580e-05
 [581,] 0.0001344175 0.0001812723 4.697040e-05
 [582,] 0.0001345132 0.0001813380 4.710248e-05
 [583,] 0.0001344175 0.0001812734 4.697063e-05
 [584,] 0.0001344175 0.0001814776 4.701156e-05
 [585,] 0.0001344175 0.0001811922 4.695429e-05
 [586,] 0.0001626202 0.0001758695 5.465306e-05
 [587,] 0.0001729807 0.0001764750 5.697930e-05
 [588,] 0.0001336212 0.0001738057 4.522077e-05
 [589,] 0.0001342468 0.0001822045 4.691889e-05
 [590,] 0.0001342468 0.0001824190 4.695954e-05
 [591,] 0.0001344175 0.0001822652 4.716842e-05
 [592,] 0.0001613730 0.0001720902 5.344346e-05
 [593,] 0.0001377815 0.0001740070 4.752778e-05
 [594,] 0.0001428308 0.0001739839 4.975171e-05
 [595,] 0.0001445744 0.0001739839 5.056855e-05
 [596,] 0.0001445744 0.0001739839 5.056855e-05
 [597,] 0.0001431859 0.0001740110 4.993648e-05
 [598,] 0.0001442997 0.0001740413 5.047884e-05
 [599,] 0.0001431859 0.0001741024 4.999348e-05
 [600,] 0.0001730012 0.0001768663 5.702556e-05
 [601,] 0.0001434096 0.0001740787 5.015331e-05
 [602,] 0.0001418133 0.0001740478 4.930361e-05
 [603,] 0.0001350905 0.0001745781 4.575084e-05
 [604,] 0.0001449913 0.0001737557 5.066172e-05
 [605,] 0.0001447978 0.0001733036 4.791170e-05
 [606,] 0.0001443392 0.0001733026 4.777201e-05
 [607,] 0.0001414872 0.0001868011 5.478744e-05
 [608,] 0.0001462804 0.0001739005 5.135010e-05
 [609,] 0.0001627767 0.0001761939 5.437036e-05
 [610,] 0.0001403272 0.0001725961 4.574209e-05
 [611,] 0.0001628341 0.0001761863 5.432084e-05
 [612,] 0.0001398768 0.0001729046 4.566419e-05
 [613,] 0.0002323814 0.0001740675 8.274272e-05
 [614,] 0.0001412059 0.0001780034 4.474467e-05
 [615,] 0.0001456244 0.0001784376 4.521866e-05
 [616,] 0.0001712683 0.0001739697 5.753393e-05
 [617,] 0.0001717790 0.0001739691 5.768862e-05
 [618,] 0.0001994444 0.0001813613 8.493542e-05
 [619,] 0.0001640318 0.0001762028 5.398119e-05
 [620,] 0.0001751968 0.0001738475 5.795408e-05
 [621,] 0.0001620846 0.0001728868 5.181002e-05
 [622,] 0.0002836930 0.0001809979 1.308796e-04
 [623,] 0.0001694743 0.0001754645 5.360613e-05
 [624,] 0.0001576248 0.0001730651 5.034583e-05
 [625,] 0.0001742267 0.0001744046 5.438056e-05
 [626,] 0.0001737966 0.0001742423 5.436514e-05
 [627,] 0.0002676764 0.0001726321 9.660723e-05
 [628,] 0.0001744225 0.0001736157 5.495002e-05
 [629,] 0.0001715672 0.0001749115 5.428053e-05
 [630,] 0.0001796781 0.0001738342 6.079296e-05
 [631,] 0.0002694400 0.0001722728 9.623557e-05
 [632,] 0.0002241078 0.0001731950 6.669465e-05
 [633,] 0.0001617572 0.0001756942 5.519138e-05
 [634,] 0.0001792261 0.0001738347 6.062820e-05
 [635,] 0.0002831271 0.0001734031 1.046789e-04
 [636,] 0.0001938853 0.0001763800 5.722785e-05
 [637,] 0.0001787576 0.0001738572 6.049862e-05
 [638,] 0.0002375436 0.0001729153 8.237576e-05
 [639,] 0.0001362912 0.0001833990 4.744189e-05
 [640,] 0.0001961096 0.0001768220 5.739080e-05
 [641,] 0.0001836427 0.0001739079 5.789916e-05
 [642,] 0.0001736801 0.0001759134 5.448794e-05
 [643,] 0.0001634138 0.0001738098 5.819925e-05
 [644,] 0.0002445424 0.0001734284 8.961531e-05
 [645,] 0.0001903642 0.0001761819 5.658806e-05
 [646,] 0.0001628660 0.0001739867 5.816585e-05
 [647,] 0.0001785152 0.0001739121 6.051967e-05
 [648,] 0.0001786904 0.0001739508 6.067066e-05
 [649,] 0.0001752590 0.0001759024 5.478559e-05
 [650,] 0.0001807724 0.0001739328 6.146194e-05
 [651,] 0.0001372449 0.0001827669 4.872646e-05
 [652,] 0.0001859926 0.0001726251 6.250979e-05
 [653,] 0.0001710784 0.0001797465 6.769201e-05
 [654,] 0.0001798310 0.0001740468 6.135509e-05
 [655,] 0.0002238967 0.0001802370 9.690403e-05
 [656,] 0.0001837584 0.0001760202 5.584834e-05
 [657,] 0.0001719292 0.0001740308 5.650693e-05
 [658,] 0.0001545271 0.0001725554 5.357262e-05
 [659,] 0.0001553529 0.0001724953 4.995722e-05
 [660,] 0.0001643614 0.0001751960 5.393150e-05
 [661,] 0.0001510634 0.0001721976 4.918451e-05
 [662,] 0.0001533609 0.0001724048 4.948934e-05
 [663,] 0.0001622698 0.0001750582 5.526937e-05
 [664,] 0.0001729853 0.0001748675 5.485242e-05
 [665,] 0.0001669203 0.0001745158 5.478643e-05
 [666,] 0.0001494814 0.0001734901 5.161956e-05
 [667,] 0.0001739457 0.0001746534 5.492000e-05
 [668,] 0.0001719156 0.0001743930 6.250060e-05
 [669,] 0.0001599088 0.0001737319 5.619910e-05
 [670,] 0.0001739457 0.0001752915 5.470414e-05
 [671,] 0.0001826866 0.0001737851 6.175125e-05
 [672,] 0.0001601368 0.0001723414 5.145075e-05
 [673,] 0.0001551572 0.0001749056 5.568036e-05
 [674,] 0.0001674345 0.0001743625 5.517251e-05
 [675,] 0.0001477508 0.0001739178 5.126276e-05
 [676,] 0.0001409622 0.0001728249 4.767754e-05
 [677,] 0.0001862926 0.0001733209 6.111295e-05
 [678,] 0.0001515496 0.0001719200 4.918003e-05
 [679,] 0.0001547278 0.0001739316 5.402310e-05
 [680,] 0.0001663060 0.0001722001 5.354241e-05
 [681,] 0.0001700832 0.0001722154 5.484866e-05
 [682,] 0.0001649252 0.0001742479 5.466508e-05
 [683,] 0.0001573393 0.0001741513 5.283759e-05
 [684,] 0.0001405244 0.0001742052 4.838800e-05
 [685,] 0.0001502604 0.0001723023 5.130851e-05
 [686,] 0.0001649247 0.0001743217 5.476824e-05
 [687,] 0.0001660017 0.0001742645 5.559715e-05
 [688,] 0.0001674280 0.0001741215 5.513754e-05
 [689,] 0.0001772708 0.0001740605 6.039133e-05
 [690,] 0.0001474115 0.0001740801 5.112425e-05
 [691,] 0.0001817437 0.0001740909 6.231858e-05
 [692,] 0.0001444907 0.0001728099 4.651273e-05
 [693,] 0.0001638015 0.0001753128 5.553445e-05
 [694,] 0.0001916038 0.0001809200 5.696581e-05
 [695,] 0.0001879669 0.0001733704 6.178603e-05
 [696,] 0.0001678594 0.0001752384 5.391919e-05
 [697,] 0.0001661150 0.0001753452 5.361428e-05
 [698,] 0.0001571683 0.0001719708 5.140371e-05
 [699,] 0.0001544493 0.0001722529 5.096351e-05
 [700,] 0.0001706990 0.0001743374 5.659414e-05
 [701,] 0.0001467884 0.0001721754 4.836550e-05
 [702,] 0.0001675795 0.0001741152 5.429889e-05
 [703,] 0.0001679971 0.0001737677 5.519311e-05
 [704,] 0.0001379877 0.0001720549 4.588888e-05
 [705,] 0.0001855580 0.0001731805 6.109441e-05
 [706,] 0.0001637347 0.0001754835 5.481700e-05
 [707,] 0.0001807878 0.0001743898 6.485605e-05
 [708,] 0.0001637235 0.0001756347 5.497334e-05
 [709,] 0.0001637768 0.0001757196 5.477245e-05
 [710,] 0.0001637256 0.0001755433 5.487926e-05
 [711,] 0.0001637242 0.0001753937 5.485431e-05
 [712,] 0.0001434607 0.0001720828 4.761389e-05
 [713,] 0.0001637298 0.0001754001 5.496328e-05
 [714,] 0.0001681012 0.0001734561 5.533652e-05
 [715,] 0.0001419494 0.0001724509 4.738996e-05
 [716,] 0.0001742780 0.0001741404 6.132854e-05
 [717,] 0.0001682842 0.0001737067 5.533233e-05
 [718,] 0.0001666869 0.0001752280 5.386478e-05
 [719,] 0.0001869625 0.0001732744 6.120404e-05
 [720,] 0.0001644824 0.0001750926 5.359796e-05
 [721,] 0.0001379491 0.0001721987 4.540412e-05
 [722,] 0.0001839299 0.0001732585 6.069802e-05
 [723,] 0.0001637140 0.0001756488 5.355771e-05
 [724,] 0.0002518799 0.0001733403 7.815963e-05
 [725,] 0.0001867877 0.0001728625 6.353523e-05
 [726,] 0.0002155932 0.0001794436 9.043299e-05
 [727,] 0.0002743721 0.0001740075 1.065897e-04
 [728,] 0.0002823425 0.0001742533 1.108725e-04
 [729,] 0.0002741772 0.0001751501 1.102426e-04
 [730,] 0.0003072518 0.0001737893 1.195133e-04
 [731,] 0.0001898448 0.0001758435 7.329384e-05
 [732,] 0.0001760658 0.0001780137 6.916275e-05
 [733,] 0.0003108118 0.0001755110 1.279265e-04
 [734,] 0.0002832081 0.0001746955 1.126629e-04
 [735,] 0.0002633910 0.0001750923 1.051707e-04
 [736,] 0.0002644797 0.0001739776 1.022052e-04
 [737,] 0.0002094898 0.0001761597 8.304588e-05
 [738,] 0.0001797136 0.0001749388 5.696591e-05
 [739,] 0.0002090060 0.0001733779 7.199039e-05
 [740,] 0.0002110753 0.0001723502 7.182802e-05
 [741,] 0.0003528051 0.0001723902 1.056726e-04
 [742,] 0.0001778827 0.0001741791 5.910744e-05
 [743,] 0.0003714829 0.0001721568 1.132796e-04
 [744,] 0.0003552729 0.0001724253 1.058244e-04
 [745,] 0.0001615053 0.0001755025 5.940774e-05
 [746,] 0.0001514207 0.0001797482 4.714527e-05
 [747,] 0.0001371080 0.0001742891 4.618060e-05
 [748,] 0.0001452315 0.0001764271 5.245344e-05
 [749,] 0.0001661494 0.0001749631 6.159723e-05
 [750,] 0.0001381486 0.0001739265 4.682931e-05
 [751,] 0.0001674411 0.0001755239 6.276739e-05
 [752,] 0.0001766485 0.0001723454 5.984031e-05
 [753,] 0.0001483462 0.0001755864 5.334898e-05
 [754,] 0.0001628698 0.0001758775 6.094871e-05
 [755,] 0.0001413283 0.0001715070 4.657428e-05
 [756,] 0.0001731739 0.0001725506 5.879433e-05
 [757,] 0.0001730880 0.0001725479 5.875435e-05
 [758,] 0.0001455896 0.0001715894 4.731915e-05
 [759,] 0.0001448682 0.0001801010 4.650784e-05
 [760,] 0.0001957899 0.0001729922 6.850982e-05
 [761,] 0.0001812068 0.0001732216 6.065157e-05
 [762,] 0.0001448824 0.0001760996 5.143101e-05
 [763,] 0.0001954825 0.0001725206 6.718337e-05
 [764,] 0.0002562724 0.0001733290 8.892737e-05
 [765,] 0.0001610760 0.0001717987 5.181088e-05
 [766,] 0.0001429099 0.0001768102 5.065576e-05
 [767,] 0.0001437180 0.0001769280 5.117281e-05
 [768,] 0.0001923418 0.0001733946 6.519036e-05
 [769,] 0.0001320799 0.0001774209 4.403487e-05
 [770,] 0.0001932774 0.0001727151 6.681430e-05
 [771,] 0.0001320799 0.0001768163 4.397372e-05
 [772,] 0.0001935107 0.0001724906 6.628149e-05
 [773,] 0.0001926445 0.0001734245 6.549891e-05
 [774,] 0.0001959468 0.0001734856 6.703387e-05
 [775,] 0.0001699019 0.0001718614 5.469196e-05
 [776,] 0.0001337971 0.0001750195 4.355949e-05
 [777,] 0.0001656378 0.0001718751 5.353410e-05
 [778,] 0.0002313406 0.0001732250 7.858164e-05
 [779,] 0.0001458661 0.0001731339 4.612859e-05
 [780,] 0.0001780147 0.0001734131 6.016581e-05
 [781,] 0.0001352009 0.0001727369 4.503200e-05
 [782,] 0.0001329154 0.0001726504 4.358981e-05
 [783,] 0.0001428602 0.0001744216 4.950452e-05
 [784,] 0.0001412151 0.0001743728 4.872111e-05
 [785,] 0.0001820861 0.0001720703 5.960648e-05
 [786,] 0.0001367552 0.0001730548 4.551077e-05
 [787,] 0.0001747097 0.0001734382 5.901876e-05
 [788,] 0.0001438683 0.0001731080 4.601892e-05
 [789,] 0.0001375691 0.0001731915 4.599953e-05
 [790,] 0.0001602272 0.0001720975 5.275212e-05
 [791,] 0.0001374146 0.0001732093 4.586038e-05
 [792,] 0.0001387115 0.0001722937 4.565036e-05
 [793,] 0.0002459516 0.0001734348 8.358820e-05
 [794,] 0.0001531898 0.0001719632 4.944117e-05
 [795,] 0.0001650308 0.0001727068 5.648469e-05
 [796,] 0.0001450231 0.0001718644 4.755192e-05
 [797,] 0.0003509290 0.0001735588 1.120417e-04
 [798,] 0.0002187965 0.0001738575 6.804573e-05
 [799,] 0.0007642338 0.0001737589 2.644121e-04
 [800,] 0.0001769530 0.0001742506 5.964138e-05
 [801,] 0.0005754114 0.0001739137 1.821710e-04
 [802,] 0.0001790759 0.0001742126 6.034774e-05
 [803,] 0.0005515031 0.0001739828 1.719181e-04
 [804,] 0.0001707349 0.0001729142 5.468545e-05
 [805,] 0.0006217967 0.0001731653 1.719150e-04
 [806,] 0.0005894698 0.0001731146 1.623044e-04
 [807,] 0.0002154642 0.0001745780 6.786165e-05
 [808,] 0.0001741865 0.0001718817 5.603682e-05
 [809,] 0.0001644472 0.0001717893 5.336282e-05
 [810,] 0.0003352507 0.0001718222 1.054794e-04
 [811,] 0.0002368640 0.0001717221 7.680564e-05
 [812,] 0.0002421529 0.0001717315 7.819295e-05
 [813,] 0.0001559779 0.0001725557 5.110616e-05
 [814,] 0.0003812985 0.0001740537 1.169273e-04
 [815,] 0.0001608452 0.0001718546 5.210029e-05
 [816,] 0.0001641192 0.0001740613 5.462542e-05
 [817,] 0.0001675920 0.0001746523 5.397151e-05
 [818,] 0.0001545112 0.0001738176 5.164903e-05
 [819,] 0.0001543937 0.0001726854 5.042078e-05
 [820,] 0.0001568954 0.0001716874 5.171328e-05
 [821,] 0.0001429756 0.0001727399 4.645670e-05
 [822,] 0.0004312589 0.0001742173 1.293497e-04
 [823,] 0.0005044425 0.0001732082 1.567276e-04
 [824,] 0.0004585094 0.0001742609 1.365007e-04
 [825,] 0.0001891183 0.0001714198 6.256834e-05
 [826,] 0.0001486625 0.0001723847 4.912099e-05
 [827,] 0.0001897495 0.0001713946 6.286263e-05
 [828,] 0.0001483929 0.0001724011 4.904161e-05
 [829,] 0.0001935738 0.0001713536 6.394854e-05
 [830,] 0.0001483929 0.0001723856 4.903493e-05
 [831,] 0.0001487385 0.0001723711 4.913016e-05
 [832,] 0.0001482427 0.0001723847 4.899191e-05
 [833,] 0.0001477012 0.0001724029 4.882925e-05
 [834,] 0.0001490936 0.0001724127 4.929798e-05
 [835,] 0.0001490936 0.0001724123 4.930737e-05
 [836,] 0.0001493357 0.0001724124 4.939657e-05
 [837,] 0.0001883219 0.0001713895 6.231691e-05
 [838,] 0.0001480748 0.0001723808 4.895580e-05
 [839,] 0.0001479513 0.0001723804 4.891932e-05
 [840,] 0.0001485254 0.0001723657 4.908525e-05
 [841,] 0.0001484359 0.0001723657 4.905728e-05
 [842,] 0.0001485254 0.0001723800 4.910538e-05
 [843,] 0.0001510971 0.0001723680 4.988005e-05
 [844,] 0.0001887677 0.0001713790 6.225464e-05
 [845,] 0.0001496388 0.0001723830 4.943842e-05
 [846,] 0.0001499877 0.0001723812 4.955995e-05
 [847,] 0.0001494326 0.0001723822 4.937828e-05
 [848,] 0.0001497464 0.0001723812 4.948542e-05
 [849,] 0.0001496388 0.0001723830 4.943842e-05
 [850,] 0.0001631031 0.0001742018 5.352890e-05
 [851,] 0.0001481410 0.0001723798 4.898558e-05
 [852,] 0.0001479588 0.0001723764 4.888630e-05
 [853,] 0.0001481410 0.0001723800 4.898251e-05
 [854,] 0.0001486976 0.0001723476 4.914255e-05
 [855,] 0.0001486976 0.0001723476 4.914255e-05
 [856,] 0.0001486976 0.0001723476 4.914255e-05
 [857,] 0.0003796107 0.0001724924 1.117158e-04
 [858,] 0.0003778600 0.0001727543 1.091471e-04
 [859,] 0.0003745902 0.0001727243 1.084679e-04
 [860,] 0.0003796107 0.0001725306 1.114121e-04
 [861,] 0.0003796107 0.0001725306 1.114121e-04
 [862,] 0.0001480748 0.0001723651 4.894758e-05
 [863,] 0.0001716597 0.0001739055 5.780464e-05
 [864,] 0.0003833196 0.0001725306 1.124269e-04
 [865,] 0.0003763183 0.0001725288 1.105245e-04
 [866,] 0.0003763183 0.0001725306 1.105109e-04
 [867,] 0.0003796107 0.0001725580 1.112002e-04
 [868,] 0.0003763183 0.0001725712 1.102024e-04
 [869,] 0.0003796107 0.0001725712 1.110996e-04
 [870,] 0.0003727102 0.0001725448 1.094155e-04
 [871,] 0.0001482102 0.0001723461 4.900331e-05
 [872,] 0.0003637926 0.0001728176 1.050074e-04
 [873,] 0.0003607032 0.0001727092 1.048407e-04
 [874,] 0.0003814024 0.0001727695 1.099526e-04
 [875,] 0.0003672727 0.0001727092 1.066044e-04
 [876,] 0.0003672727 0.0001726778 1.068079e-04
 [877,] 0.0003607032 0.0001726924 1.049460e-04
 [878,] 0.0003795442 0.0001725806 1.109737e-04
 [879,] 0.0003562147 0.0001727196 1.035712e-04
 [880,] 0.0003607032 0.0001727072 1.048532e-04
 [881,] 0.0003940431 0.0001725033 1.155470e-04
 [882,] 0.0003637926 0.0001728471 1.048348e-04
 [883,] 0.0001647662 0.0001741558 5.249506e-05
 [884,] 0.0001647153 0.0001742557 5.240980e-05
 [885,] 0.0002604550 0.0001730119 7.682974e-05
 [886,] 0.0002604550 0.0001730474 7.671770e-05
 [887,] 0.0002561202 0.0001729951 7.572740e-05
 [888,] 0.0001973679 0.0001745587 6.212640e-05
 [889,] 0.0004674392 0.0001749939 1.318583e-04
 [890,] 0.0001708924 0.0001741964 5.547236e-05
 [891,] 0.0001538754 0.0001724965 5.048258e-05
 [892,] 0.0002121724 0.0001749749 6.509072e-05
 [893,] 0.0001326350 0.0001736093 4.361344e-05
 [894,] 0.0001705362 0.0001742025 5.716524e-05
 [895,] 0.0002064785 0.0001753087 6.304223e-05
 [896,] 0.0001468301 0.0001714627 4.794811e-05
 [897,] 0.0001489158 0.0001737153 4.991458e-05
 [898,] 0.0001773280 0.0001738592 5.710396e-05
 [899,] 0.0001464618 0.0001714477 4.805028e-05
 [900,] 0.0001566465 0.0001729806 5.150733e-05
 [901,] 0.0001516076 0.0001725054 4.977678e-05
 [902,] 0.0001324572 0.0001724474 4.414824e-05
 [903,] 0.0001525062 0.0001724661 5.010595e-05
 [904,] 0.0001483716 0.0001724584 4.895453e-05
 [905,] 0.0001498466 0.0001739895 5.054677e-05
 [906,] 0.0001352974 0.0001723966 4.545916e-05
 [907,] 0.0001456108 0.0001725553 4.832316e-05
 [908,] 0.0001489742 0.0001725469 4.912639e-05
 [909,] 0.0001873291 0.0001750532 5.869552e-05
 [910,] 0.0001884623 0.0001752048 5.878462e-05
 [911,] 0.0001418521 0.0001716110 4.690384e-05
 [912,] 0.0001405947 0.0001743748 4.649274e-05
 [913,] 0.0001326535 0.0001723000 4.403004e-05
 [914,] 0.0002074570 0.0001748127 6.444099e-05
 [915,] 0.0001669736 0.0001741134 5.570030e-05
 [916,] 0.0001674158 0.0001742211 5.591111e-05
 [917,] 0.0002061373 0.0001746482 6.448616e-05
 [918,] 0.0001341308 0.0001725198 4.488878e-05
 [919,] 0.0001777918 0.0001742243 5.935040e-05
 [920,] 0.0002021861 0.0001746699 6.340867e-05
 [921,] 0.0002035881 0.0001746973 6.374686e-05
 [922,] 0.0001339010 0.0001723957 4.460685e-05
 [923,] 0.0001573854 0.0001728613 5.158681e-05
 [924,] 0.0001672463 0.0001741135 5.578867e-05
 [925,] 0.0001498156 0.0001732115 4.955135e-05
 [926,] 0.0001415168 0.0001724328 4.737103e-05
 [927,] 0.0001758609 0.0001736595 5.791927e-05
 [928,] 0.0001624777 0.0001742769 5.412009e-05
 [929,] 0.0001701161 0.0001742000 5.664067e-05
 [930,] 0.0001814132 0.0001741734 6.349377e-05
 [931,] 0.0001376107 0.0001729554 4.597059e-05
 [932,] 0.0001710418 0.0001730875 5.669874e-05
 [933,] 0.0001902147 0.0001742656 6.463268e-05
 [934,] 0.0002966491 0.0001733954 9.281994e-05
 [935,] 0.0002997576 0.0001733526 8.628107e-05
 [936,] 0.0002925482 0.0001743140 1.135521e-04
 [937,] 0.0002152862 0.0001740243 7.786237e-05
 [938,] 0.0001688971 0.0001743723 5.696358e-05
 [939,] 0.0001626175 0.0001725189 5.426223e-05
 [940,] 0.0001848049 0.0001727703 5.668410e-05
 [941,] 0.0001703704 0.0001735782 5.728720e-05
 [942,] 0.0003842982 0.0001748376 1.530760e-04
 [943,] 0.0001630636 0.0001727138 5.460828e-05
 [944,] 0.0003851338 0.0001741830 1.483833e-04
 [945,] 0.0004294855 0.0001738019 1.623227e-04
 [946,] 0.0001671729 0.0001743267 5.558004e-05
 [947,] 0.0001745573 0.0001726675 5.819917e-05
 [948,] 0.0001663547 0.0001742971 5.719958e-05
 [949,] 0.0002531126 0.0001755216 9.931540e-05
 [950,] 0.0003005102 0.0001767042 1.276512e-04
 [951,] 0.0001354510 0.0001718922 4.474029e-05
 [952,] 0.0002207425 0.0001746273 7.848669e-05
 [953,] 0.0001553782 0.0001744678 5.206084e-05
 [954,] 0.0002622497 0.0001745143 9.343526e-05
 [955,] 0.0001592143 0.0001726004 5.274471e-05
 [956,] 0.0001685505 0.0001738595 5.592093e-05
 [957,] 0.0001598562 0.0001740994 5.323113e-05
 [958,] 0.0001768782 0.0001740990 5.626172e-05
 [959,] 0.0002040599 0.0001738541 6.186326e-05
 [960,] 0.0001644781 0.0001738021 5.475121e-05
 [961,] 0.0001992515 0.0001734172 6.529242e-05
 [962,] 0.0001467183 0.0001723469 4.855049e-05
 [963,] 0.0002213330 0.0001735341 6.870257e-05
 [964,] 0.0002376726 0.0001741220 8.031719e-05
 [965,] 0.0001359015 0.0001713351 4.476835e-05
 [966,] 0.0001698455 0.0001737610 5.398739e-05
 [967,] 0.0001358401 0.0001713989 4.475188e-05
 [968,] 0.0001783927 0.0001736860 5.663249e-05
 [969,] 0.0001592751 0.0001735484 5.286045e-05
 [970,] 0.0001756988 0.0001746385 5.391628e-05
 [971,] 0.0001554308 0.0001722431 5.122117e-05
 [972,] 0.0001768761 0.0001744319 5.484974e-05
 [973,] 0.0001588223 0.0001734509 5.280374e-05
 [974,] 0.0001587965 0.0001734509 5.277526e-05
 [975,] 0.0001587794 0.0001734547 5.275119e-05
 [976,] 0.0001587757 0.0001734988 5.275629e-05
 [977,] 0.0001587730 0.0001735372 5.275865e-05
 [978,] 0.0001506004 0.0001739400 5.011488e-05
 [979,] 0.0001613069 0.0001736105 5.335192e-05
 [980,] 0.0001615523 0.0001735611 5.347986e-05
 [981,] 0.0001618363 0.0001735494 5.357523e-05
 [982,] 0.0001615809 0.0001734066 5.353459e-05
 [983,] 0.0001615809 0.0001735410 5.350815e-05
 [984,] 0.0001511712 0.0001716864 4.867362e-05
 [985,] 0.0001681116 0.0001722103 5.459981e-05
 [986,] 0.0001615809 0.0001735410 5.350815e-05
 [987,] 0.0001540380 0.0001732278 4.973859e-05
 [988,] 0.0001651516 0.0001724546 5.331588e-05
 [989,] 0.0001616383 0.0001735920 5.342617e-05
 [990,] 0.0001607830 0.0001735704 5.326383e-05
 [991,] 0.0001609988 0.0001735779 5.327532e-05
 [992,] 0.0001334187 0.0001716316 4.417191e-05
 [993,] 0.0001613340 0.0001735591 5.344698e-05
 [994,] 0.0001608630 0.0001735347 5.346515e-05
 [995,] 0.0001607677 0.0001735353 5.343558e-05
 [996,] 0.0001647764 0.0001724313 5.330459e-05
 [997,] 0.0001613156 0.0001735318 5.363503e-05
 [998,] 0.0001768000 0.0001722749 5.657139e-05
 [999,] 0.0001600441 0.0001735139 5.328724e-05
[1000,] 0.0001608586 0.0001735465 5.354187e-05
[1001,] 0.0001961626 0.0001719878 6.646619e-05
[1002,] 0.0001612807 0.0001735567 5.369430e-05
[1003,] 0.0001613371 0.0001735504 5.369645e-05
[1004,] 0.0001612807 0.0001735531 5.368417e-05
[1005,] 0.0001780413 0.0001729962 6.125146e-05
[1006,] 0.0001827633 0.0001729254 6.279170e-05
[1007,] 0.0001567510 0.0001734394 5.340473e-05
[1008,] 0.0001409917 0.0001715305 4.624204e-05
[1009,] 0.0001646862 0.0001741274 5.414293e-05
[1010,] 0.0001810828 0.0001721804 6.039907e-05
[1011,] 0.0001415099 0.0001715457 4.642977e-05
[1012,] 0.0001823995 0.0001731155 6.300732e-05
[1013,] 0.0001615409 0.0001737886 5.412681e-05
[1014,] 0.0001593899 0.0001740718 5.340277e-05
[1015,] 0.0001596879 0.0001734772 5.322979e-05
[1016,] 0.0001597842 0.0001757382 5.437959e-05
[1017,] 0.0001342436 0.0001741948 4.401107e-05
[1018,] 0.0001396875 0.0001754236 4.725018e-05
[1019,] 0.0001627632 0.0001752639 5.578023e-05
[1020,] 0.0001560804 0.0001715195 5.193936e-05
[1021,] 0.0001869336 0.0001744453 6.535169e-05
[1022,] 0.0001484298 0.0001771883 5.414745e-05
[1023,] 0.0001563822 0.0001732430 5.150883e-05
[1024,] 0.0001969840 0.0001746096 7.098728e-05
[1025,] 0.0001696401 0.0001740952 5.646343e-05
[1026,] 0.0001623093 0.0001755025 4.919777e-05
[1027,] 0.0001637158 0.0001750613 4.973089e-05
[1028,] 0.0001900591 0.0001746544 5.617778e-05
[1029,] 0.0001622617 0.0001774614 5.456416e-05
[1030,] 0.0001700413 0.0001737792 5.655189e-05
[1031,] 0.0001675597 0.0001740289 5.126933e-05
[1032,] 0.0001764547 0.0001738008 5.679740e-05
[1033,] 0.0004041336 0.0001719014 1.434562e-04
[1034,] 0.0001548367 0.0001715717 5.035264e-05
[1035,] 0.0001549969 0.0001716658 5.011118e-05
[1036,] 0.0001875048 0.0001793107 5.347601e-05
[1037,] 0.0001739709 0.0001738061 5.619997e-05
[1038,] 0.0001448745 0.0001747583 4.600452e-05
[1039,] 0.0001526615 0.0001750961 5.131956e-05
[1040,] 0.0001622025 0.0001757384 5.460637e-05
[1041,] 0.0001709240 0.0001735625 5.579663e-05
[1042,] 0.0001401113 0.0001750580 4.528489e-05
[1043,] 0.0001620140 0.0001741636 5.364829e-05
[1044,] 0.0001363122 0.0001727086 4.430611e-05
[1045,] 0.0001626226 0.0001743401 5.453936e-05
[1046,] 0.0001331907 0.0001720413 4.403439e-05
[1047,] 0.0001328698 0.0001744613 4.387645e-05
[1048,] 0.0001392237 0.0001748172 4.853654e-05
[1049,] 0.0001397976 0.0001752224 4.902356e-05
[1050,] 0.0001401102 0.0001751892 4.916859e-05
[1051,] 0.0001504582 0.0001756525 5.169974e-05
[1052,] 0.0001502897 0.0001757301 5.163620e-05
[1053,] 0.0001628714 0.0001742291 5.433192e-05
[1054,] 0.0001418266 0.0001750093 4.994934e-05
[1055,] 0.0001415435 0.0001742250 4.937030e-05
[1056,] 0.0001703890 0.0001743039 5.714531e-05
[1057,] 0.0001701797 0.0001743250 5.708694e-05
[1058,] 0.0001659963 0.0001729355 5.510643e-05
[1059,] 0.0001494122 0.0001757600 5.119219e-05
[1060,] 0.0001645400 0.0001731852 5.495199e-05
[1061,] 0.0001361947 0.0001715561 4.563197e-05
[1062,] 0.0001461114 0.0001713023 4.747677e-05
[1063,] 0.0001432890 0.0001760411 5.126099e-05
[1064,] 0.0001353390 0.0001717480 4.541830e-05
[1065,] 0.0001756548 0.0001731442 5.928585e-05
[1066,] 0.0001322903 0.0001716572 4.403245e-05
[1067,] 0.0001362765 0.0001758874 4.733773e-05
[1068,] 0.0001500024 0.0001744374 5.103588e-05
[1069,] 0.0001671338 0.0001730509 5.513766e-05
[1070,] 0.0001460877 0.0001752076 4.970619e-05
[1071,] 0.0001673798 0.0001730449 5.524043e-05
[1072,] 0.0001522701 0.0001734063 5.287094e-05
[1073,] 0.0001698671 0.0001732275 5.586022e-05
[1074,] 0.0001823865 0.0001733630 5.941579e-05
[1075,] 0.0001639848 0.0001732826 5.431083e-05
[1076,] 0.0001421266 0.0001743498 4.676527e-05
[1077,] 0.0001639324 0.0001732213 5.429193e-05
[1078,] 0.0001387804 0.0001730117 4.568688e-05
[1079,] 0.0001639848 0.0001732578 5.431126e-05
[1080,] 0.0001387120 0.0001729379 4.568957e-05
[1081,] 0.0001384518 0.0001731248 4.575628e-05
[1082,] 0.0001468679 0.0001745510 4.999459e-05
[1083,] 0.0001468679 0.0001745851 5.000935e-05
[1084,] 0.0001636787 0.0001733240 5.424676e-05
[1085,] 0.0001333527 0.0001744068 4.334401e-05
[1086,] 0.0001636294 0.0001733622 5.429882e-05
[1087,] 0.0001469338 0.0001745234 5.001952e-05
[1088,] 0.0001636465 0.0001733265 5.425878e-05
[1089,] 0.0001636723 0.0001732811 5.424655e-05
[1090,] 0.0001361798 0.0001735954 4.388381e-05
[1091,] 0.0002177189 0.0001755601 6.255142e-05
[1092,] 0.0004936205 0.0001714964 1.849539e-04
[1093,] 0.0001396398 0.0001724851 4.490118e-05
[1094,] 0.0217888150 0.0001714326 8.090682e-03
[1095,] 0.0001386155 0.0001725650 4.463433e-05
[1096,] 0.0001469447 0.0001751909 5.033411e-05
[1097,] 0.0006730516 0.0001714961 2.540406e-04
[1098,] 0.0001689310 0.0001738279 5.615268e-05
[1099,] 0.0001694207 0.0001738351 5.627363e-05
[1100,] 0.0250805784 0.0001717726 1.007483e-02
[1101,] 0.0001681302 0.0001742824 5.607952e-05
[1102,] 0.0250805784 0.0001717017 9.946876e-03
[1103,] 0.0028040317 0.0001720033 1.161594e-03
[1104,] 0.0024573349 0.0001720456 1.023913e-03
[1105,] 0.0006307606 0.0001714678 2.366642e-04
[1106,] 0.0034713959 0.0001717581 1.374664e-03
[1107,] 0.0001592076 0.0001734080 5.276366e-05
[1108,] 0.0001649474 0.0001734842 5.482416e-05
[1109,] 0.0308899951 0.0001718585 1.247716e-02
[1110,] 0.0009148341 0.0001718055 3.645899e-04
[1111,] 0.0008077791 0.0001718406 3.237693e-04
[1112,] 0.0001709862 0.0001734886 5.693262e-05
[1113,] 0.0001731371 0.0001733605 5.847109e-05
[1114,] 0.0001587315 0.0001730812 5.278605e-05
[1115,] 0.0001586712 0.0001731165 5.278092e-05
[1116,] 0.0001647780 0.0001734848 5.476329e-05
[1117,] 0.0001680682 0.0001732537 5.595665e-05
[1118,] 0.0072059351 0.0001714586 2.413793e-03
[1119,] 0.0017276093 0.0001711803 5.493399e-04
[1120,] 0.0041615488 0.0001714677 1.403876e-03
[1121,] 0.0044669064 0.0001714940 1.527250e-03
[1122,] 0.0001319190 0.0001714236 4.356095e-05
[1123,] 0.0001681695 0.0001730359 5.585202e-05
[1124,] 0.0001326928 0.0001717302 4.372940e-05
[1125,] 0.0001326928 0.0001715490 4.371869e-05
[1126,] 0.0001681834 0.0001732076 5.600491e-05
[1127,] 0.0001682274 0.0001732028 5.602572e-05
[1128,] 0.0001682130 0.0001732129 5.602528e-05
[1129,] 0.0001327430 0.0001716061 4.371715e-05
[1130,] 0.0001327430 0.0001716061 4.371715e-05
[1131,] 0.0003204872 0.0001711441 9.860909e-05
[1132,] 0.0003204872 0.0001711426 9.888490e-05
[1133,] 0.0002685675 0.0001711697 8.046571e-05
[1134,] 0.0001681834 0.0001731281 5.594958e-05
[1135,] 0.0001335001 0.0001714478 4.382095e-05
[1136,] 0.0155587553 0.0001714724 5.242166e-03
[1137,] 0.0001336267 0.0001714359 4.384821e-05
[1138,] 0.0001326504 0.0001714243 4.371835e-05
[1139,] 0.0001524219 0.0001721399 5.048765e-05
[1140,] 0.0001326928 0.0001714240 4.371635e-05
[1141,] 0.0001681410 0.0001730394 5.585417e-05
[1142,] 0.0003204872 0.0001711421 9.523701e-05
[1143,] 0.0001681545 0.0001730360 5.585779e-05
[1144,] 0.0001684018 0.0001730294 5.596819e-05
[1145,] 0.0002843429 0.0001711310 8.529229e-05
[1146,] 0.0001326190 0.0001714054 4.371784e-05
[1147,] 0.0001498278 0.0001757884 4.914390e-05
[1148,] 0.0002239055 0.0001711309 6.728141e-05
[1149,] 0.0002240019 0.0001711344 6.712294e-05
[1150,] 0.0002385107 0.0001711652 7.005521e-05
[1151,] 0.0042125497 0.0001716588 1.081353e-03
[1152,] 0.0001644802 0.0001734573 5.462374e-05
[1153,] 0.0028097457 0.0001714482 7.658742e-04
[1154,] 0.0001644103 0.0001734557 5.460546e-05
[1155,] 0.0001644436 0.0001734557 5.461785e-05
[1156,] 0.0001692303 0.0001730455 5.634629e-05
[1157,] 0.0002117595 0.0001711220 6.419379e-05
[1158,] 0.0095397998 0.0001716433 3.470403e-03
[1159,] 0.1938162964 0.0001720201 8.150307e-02
[1160,] 0.0088748402 0.0001716433 3.228722e-03
[1161,] 0.0001692557 0.0001730096 5.630746e-05
[1162,] 0.0002870742 0.0001764326 7.751209e-05
[1163,] 0.0001423209 0.0001711520 4.670386e-05
[1164,] 0.0001643446 0.0001736754 5.431082e-05
[1165,] 0.0001686169 0.0001728812 5.585123e-05
[1166,] 0.0001685277 0.0001729708 5.594954e-05
[1167,] 0.0997532459 0.0001717093 3.962284e-02
[1168,] 0.0001689376 0.0001729635 5.610728e-05
[1169,] 0.0001690240 0.0001729611 5.613793e-05
[1170,] 0.0044923047 0.0001716242 1.626481e-03
[1171,] 0.0002104725 0.0001711520 6.394845e-05
[1172,] 0.0001684922 0.0001729635 5.592482e-05
[1173,] 0.0072596786 0.0001716149 2.619972e-03
[1174,] 0.0860990029 0.0001716747 3.397658e-02
[1175,] 0.0001330826 0.0001714825 4.415029e-05
[1176,] 0.0005234436 0.0001713734 1.930822e-04
[1177,] 0.0001326496 0.0001715095 4.389673e-05
[1178,] 0.0001326917 0.0001715373 4.393634e-05
[1179,] 0.0001329238 0.0001715095 4.407425e-05
[1180,] 0.0001363476 0.0001750272 4.394359e-05
[1181,] 0.0001313171 0.0001757303 4.379824e-05
[1182,] 0.0001660680 0.0001727815 5.304345e-05
[1183,] 0.0001659322 0.0001727800 5.301643e-05
[1184,] 0.0001645125 0.0001736996 5.429757e-05
[1185,] 0.0001998825 0.0001712424 5.687770e-05
[1186,] 0.1076999007 0.0001715389 4.126573e-02
[1187,] 0.0002120679 0.0001712203 6.081396e-05
[1188,] 0.0001884112 0.0001712203 5.408818e-05
[1189,] 0.0217849026 0.0001710994 6.334994e-03
[1190,] 0.0001715463 0.0001722807 5.516897e-05
[1191,] 0.0189360343 0.0001711390 5.503616e-03
[1192,] 0.0001312618 0.0001724530 4.349501e-05
[1193,] 0.0001643344 0.0001726920 5.275577e-05
[1194,] 0.0001334989 0.0001721301 4.371344e-05
[1195,] 0.0001645652 0.0001736623 5.426552e-05
[1196,] 0.0001651040 0.0001726735 5.291966e-05
[1197,] 0.0001554307 0.0001761312 4.781227e-05
[1198,] 0.0001536550 0.0001760639 4.745357e-05
[1199,] 0.0001312650 0.0001723935 4.346572e-05
[1200,] 0.0001312764 0.0001723776 4.344357e-05
[1201,] 0.0001312650 0.0001723790 4.346383e-05
[1202,] 0.0001312764 0.0001723661 4.344226e-05
[1203,] 0.0001648040 0.0001743273 5.371287e-05
[1204,] 0.0001313485 0.0001753507 4.372323e-05
[1205,] 0.0001345106 0.0001721466 4.401104e-05
[1206,] 0.0002526860 0.0001712134 7.254845e-05
[1207,] 0.0001542178 0.0001758623 4.765990e-05
[1208,] 0.0001655226 0.0001736842 5.433707e-05
[1209,] 0.0001636092 0.0001727986 5.257332e-05
[1210,] 0.0001682371 0.0001761512 4.983204e-05
[1211,] 0.0001756764 0.0001739750 5.517306e-05
[1212,] 0.0002402357 0.0001713392 6.687669e-05
[1213,] 0.0001651742 0.0001735929 5.431104e-05
[1214,] 0.0001533832 0.0001742536 4.913259e-05
[1215,] 0.0001518919 0.0001742205 4.881297e-05
[1216,] 0.0001520760 0.0001742643 4.883461e-05
[1217,] 0.0001521748 0.0001742205 4.887592e-05
[1218,] 0.0001513839 0.0001753550 4.918385e-05
[1219,] 0.0001518919 0.0001742643 4.879397e-05
[1220,] 0.0001521748 0.0001742205 4.887592e-05
[1221,] 0.0002838860 0.0001712655 8.169404e-05
[1222,] 0.0001642511 0.0001726880 5.274100e-05
[1223,] 0.0001521748 0.0001742205 4.887592e-05
[1224,] 0.0001521748 0.0001742311 4.887116e-05
[1225,] 0.0001521748 0.0001742418 4.886641e-05
[1226,] 0.0001521748 0.0001742311 4.887116e-05
[1227,] 0.0001419867 0.0001753483 4.793034e-05
[1228,] 0.0001525935 0.0001742205 4.896975e-05
[1229,] 0.0001524626 0.0001742205 4.894033e-05
[1230,] 0.0001521748 0.0001742205 4.887592e-05
[1231,] 0.0001530530 0.0001742099 4.907867e-05
[1232,] 0.0001530530 0.0001742099 4.907867e-05
[1233,] 0.0001530530 0.0001742099 4.907867e-05
[1234,] 0.0001520799 0.0001741983 4.886470e-05
[1235,] 0.0001520799 0.0001741555 4.888421e-05
[1236,] 0.0003822423 0.0001712537 1.103265e-04
[1237,] 0.0001518919 0.0001741878 4.882743e-05
[1238,] 0.0001650299 0.0001735974 5.429589e-05
[1239,] 0.0001518919 0.0001741452 4.884668e-05
[1240,] 0.0001524626 0.0001741349 4.898054e-05
[1241,] 0.0003017893 0.0001713449 8.477040e-05
[1242,] 0.0001524626 0.0001741246 4.898549e-05
[1243,] 0.0001664796 0.0001757627 4.962715e-05
[1244,] 0.0001637698 0.0001726499 5.266240e-05
[1245,] 0.0001637347 0.0001726499 5.265551e-05
[1246,] 0.0001637347 0.0001726499 5.265551e-05
[1247,] 0.0001653333 0.0001735559 5.433550e-05
[1248,] 0.0001530530 0.0001740830 4.914203e-05
[1249,] 0.0001527553 0.0001740830 4.907320e-05
[1250,] 0.0001539420 0.0001740830 4.934951e-05
[1251,] 0.0001533557 0.0001740830 4.921236e-05
[1252,] 0.0001533557 0.0001740746 4.922497e-05
[1253,] 0.0004553364 0.0001712376 1.323454e-04
[1254,] 0.0001536633 0.0001740539 4.930838e-05
[1255,] 0.0001542938 0.0001740637 4.945183e-05
[1256,] 0.0001542938 0.0001740637 4.945183e-05
[1257,] 0.0001652608 0.0001735493 5.432765e-05
[1258,] 0.0001652608 0.0001735493 5.432765e-05
[1259,] 0.0001631873 0.0001726499 5.254986e-05
[1260,] 0.0001653333 0.0001735354 5.433920e-05
[1261,] 0.0001653333 0.0001735223 5.434164e-05
[1262,] 0.0001952240 0.0001721082 6.108231e-05
[1263,] 0.0001891906 0.0001711768 6.238681e-05
[1264,] 0.0001653333 0.0001760364 5.441145e-05
[1265,] 0.0002164726 0.0001736272 6.258102e-05
[1266,] 0.0001654768 0.0001734006 5.438493e-05
[1267,] 0.0001714390 0.0001720310 5.713085e-05
[1268,] 0.0001658539 0.0001735409 5.437569e-05
[1269,] 0.0001467650 0.0001720468 4.675086e-05
[1270,] 0.0001699610 0.0001739275 5.665130e-05
[1271,] 0.0001655175 0.0001734352 5.437694e-05
[1272,] 0.0001447076 0.0001720289 4.622987e-05
[1273,] 0.0001699729 0.0001739677 5.668673e-05
[1274,] 0.0002113099 0.0001717986 8.210962e-05
[1275,] 0.0002108418 0.0001716658 6.858832e-05
[1276,] 0.0002119235 0.0001716647 6.897708e-05
[1277,] 0.0001704137 0.0001716945 5.582804e-05
[1278,] 0.0002319112 0.0001719535 6.983915e-05
[1279,] 0.0002367262 0.0001715880 7.255748e-05
[1280,] 0.0001698303 0.0001716693 5.600949e-05
[1281,] 0.0002334949 0.0001716287 7.146579e-05
[1282,] 0.0001691538 0.0001716628 5.569060e-05
[1283,] 0.0001709017 0.0001736058 5.654680e-05
[1284,] 0.0002382086 0.0001716700 7.260999e-05
[1285,] 0.0001831769 0.0001734445 5.786216e-05
[1286,] 0.0001656311 0.0001735698 5.435296e-05
[1287,] 0.0001688673 0.0001743907 5.618439e-05
[1288,] 0.0001443893 0.0001716563 4.642459e-05
[1289,] 0.0002252677 0.0001716355 7.385848e-05
[1290,] 0.0001657488 0.0001735198 5.438064e-05
[1291,] 0.0001443893 0.0001716856 4.639617e-05
[1292,] 0.0002398766 0.0001716566 7.313455e-05
[1293,] 0.0001443893 0.0001717157 4.636790e-05
[1294,] 0.0001657929 0.0001735129 5.438893e-05
[1295,] 0.0002431077 0.0001716872 7.390335e-05
[1296,] 0.0002474867 0.0001717151 7.499997e-05
[1297,] 0.0002492787 0.0001716724 7.569075e-05
[1298,] 0.0002441471 0.0001716578 7.432381e-05
[1299,] 0.0001711035 0.0001716625 5.631668e-05
[1300,] 0.0001860472 0.0001734066 5.873782e-05
[1301,] 0.0001661786 0.0001734643 5.446542e-05
[1302,] 0.0001618388 0.0001715705 5.143200e-05
[1303,] 0.0001860472 0.0001734066 5.873782e-05
[1304,] 0.0001722859 0.0001716450 5.634904e-05
[1305,] 0.0001736183 0.0001716852 5.665611e-05
[1306,] 0.0001588380 0.0001716242 5.056636e-05
[1307,] 0.0001798254 0.0001719412 5.973762e-05
[1308,] 0.0001743236 0.0001715132 5.563519e-05
[1309,] 0.0002442160 0.0001756270 6.647752e-05
[1310,] 0.0001580013 0.0001772345 4.885959e-05
[1311,] 0.0001800271 0.0001722614 6.091135e-05
[1312,] 0.0001792465 0.0001724567 6.135010e-05
[1313,] 0.0001771685 0.0001721966 5.990615e-05
[1314,] 0.0001674200 0.0001736069 5.461493e-05
[1315,] 0.0001954978 0.0001715089 6.100695e-05
[1316,] 0.0001609451 0.0001730014 5.343462e-05
[1317,] 0.0001574569 0.0001758754 5.103474e-05
[1318,] 0.0001562108 0.0001764947 5.089252e-05
[1319,] 0.0001842276 0.0001722031 6.226591e-05
[1320,] 0.0002549013 0.0001760703 6.827187e-05
[1321,] 0.0001937477 0.0001724521 6.033923e-05
[1322,] 0.0001385380 0.0001728370 4.548871e-05
[1323,] 0.0001623047 0.0001728527 5.269408e-05
[1324,] 0.0001614992 0.0001737282 5.262451e-05
[1325,] 0.0001627249 0.0001728619 5.279581e-05
[1326,] 0.0001606803 0.0001737537 5.246745e-05
[1327,] 0.0001345960 0.0001727654 4.446636e-05
[1328,] 0.0001555213 0.0001712182 5.139537e-05
[1329,] 0.0001705249 0.0001717023 5.341668e-05
[1330,] 0.0001606803 0.0001734382 5.258998e-05
[1331,] 0.0001605973 0.0001734382 5.257305e-05
[1332,] 0.0002019513 0.0001724400 6.259315e-05
[1333,] 0.0001657065 0.0001712104 5.458540e-05
[1334,] 0.0001607645 0.0001734396 5.260668e-05
[1335,] 0.0001607645 0.0001734396 5.260668e-05
[1336,] 0.0001814219 0.0001721547 6.114513e-05
[1337,] 0.0001606803 0.0001734797 5.257266e-05
[1338,] 0.0001619962 0.0001734876 5.284564e-05
[1339,] 0.0001608585 0.0001734876 5.260531e-05
[1340,] 0.0001499358 0.0001712404 4.972006e-05
[1341,] 0.0001694822 0.0001725026 5.790261e-05
[1342,] 0.0001944690 0.0001714321 6.183664e-05
[1343,] 0.0001677844 0.0001742447 5.446802e-05
[1344,] 0.0002430209 0.0001716040 7.382206e-05
[1345,] 0.0001683134 0.0001740728 5.461866e-05
[1346,] 0.0001801771 0.0001723757 6.147718e-05
[1347,] 0.0002530669 0.0001764079 6.744445e-05
[1348,] 0.0002530669 0.0001764567 6.739162e-05
[1349,] 0.0001446943 0.0001751010 4.533740e-05
[1350,] 0.0001378471 0.0001751839 4.401236e-05
[1351,] 0.0002351120 0.0001764126 6.362169e-05
[1352,] 0.0002331736 0.0001763591 6.326015e-05
[1353,] 0.0001681173 0.0001745006 5.447510e-05
[1354,] 0.0002314545 0.0001756954 6.346947e-05
[1355,] 0.0001396137 0.0001743169 4.453843e-05
[1356,] 0.0001959600 0.0001717070 6.057209e-05
[1357,] 0.0002258197 0.0001757416 6.220670e-05
[1358,] 0.0002258197 0.0001757416 6.220670e-05
[1359,] 0.0002258197 0.0001757416 6.220670e-05
[1360,] 0.0002258197 0.0001756954 6.224999e-05
[1361,] 0.0001796739 0.0001721513 6.043110e-05
[1362,] 0.0001729016 0.0001747955 5.347988e-05
[1363,] 0.0002258197 0.0001756494 6.229335e-05
[1364,] 0.0001811086 0.0001723946 6.187840e-05
[1365,] 0.0001682433 0.0001746895 5.445448e-05
[1366,] 0.0001827202 0.0001724048 6.251061e-05
[1367,] 0.0001737642 0.0001748290 5.365492e-05
[1368,] 0.0001682312 0.0001746895 5.443536e-05
[1369,] 0.0001669844 0.0001746283 5.427712e-05
[1370,] 0.0001969527 0.0001717070 6.084438e-05
[1371,] 0.0001737642 0.0001747638 5.369997e-05
[1372,] 0.0001397571 0.0001741635 4.460997e-05
[1373,] 0.0001485645 0.0001792490 4.490338e-05
[1374,] 0.0001591543 0.0001755408 5.151104e-05
[1375,] 0.0002276425 0.0001755536 6.278208e-05
[1376,] 0.0001872901 0.0001714718 5.972774e-05
[1377,] 0.0001860491 0.0001724914 6.400938e-05
[1378,] 0.0002276425 0.0001755084 6.282635e-05
[1379,] 0.0001833550 0.0001724574 6.289712e-05
[1380,] 0.0002242031 0.0001751681 6.242690e-05
[1381,] 0.0001806385 0.0001722681 6.109458e-05
[1382,] 0.0002294938 0.0001750689 6.376604e-05
[1383,] 0.0001698407 0.0001743732 5.654509e-05
[1384,] 0.0002329886 0.0001749501 6.468488e-05
[1385,] 0.0002310839 0.0001748680 6.435608e-05
[1386,] 0.0002329886 0.0001747907 6.487798e-05
[1387,] 0.0001696858 0.0001759872 5.362363e-05
[1388,] 0.0001673389 0.0001740863 5.447199e-05
[1389,] 0.0001864218 0.0001726595 6.460469e-05
[1390,] 0.0002386821 0.0001740000 6.728634e-05
[1391,] 0.0001683344 0.0001740390 5.464520e-05
[1392,] 0.0001678919 0.0001740198 5.457666e-05
[1393,] 0.0002098294 0.0001743109 6.262338e-05
[1394,] 0.0001636666 0.0001718298 5.340800e-05
[1395,] 0.0001846393 0.0001733418 6.536703e-05
[1396,] 0.0001843174 0.0001733418 6.523326e-05
[1397,] 0.0001679589 0.0001745308 5.445274e-05
[1398,] 0.0001679589 0.0001745308 5.445274e-05
[1399,] 0.0001606011 0.0001718474 5.237677e-05
[1400,] 0.0001678919 0.0001744935 5.445622e-05
[1401,] 0.0001679589 0.0001742872 5.450523e-05
[1402,] 0.0001679589 0.0001744830 5.446739e-05
[1403,] 0.0001811099 0.0001733124 6.388762e-05
[1404,] 0.0001814151 0.0001733124 6.401500e-05
[1405,] 0.0001575087 0.0001718594 5.138839e-05
[1406,] 0.0001395670 0.0001712912 4.624459e-05
[1407,] 0.0001826779 0.0001734046 6.469622e-05
[1408,] 0.0001571323 0.0001718681 5.124507e-05
[1409,] 0.0001560726 0.0001718594 5.095416e-05
[1410,] 0.0001799152 0.0001731648 6.305054e-05
[1411,] 0.0001795964 0.0001732322 6.304036e-05
[1412,] 0.0001560726 0.0001718594 5.095416e-05
[1413,] 0.0001792934 0.0001734979 6.343727e-05
[1414,] 0.0001476380 0.0001716677 4.976705e-05
[1415,] 0.0001671379 0.0001740785 5.444955e-05
[1416,] 0.0001612358 0.0001739441 5.259293e-05
[1417,] 0.0001686202 0.0001719254 5.445305e-05
[1418,] 0.0001576884 0.0001717922 5.186062e-05
[1419,] 0.0001375665 0.0001729566 4.713557e-05
[1420,] 0.0001530459 0.0001725386 5.029547e-05
[1421,] 0.0001567984 0.0001718350 5.140250e-05
[1422,] 0.0001369019 0.0001729309 4.680784e-05
[1423,] 0.0001371866 0.0001729024 4.692715e-05
[1424,] 0.0001592495 0.0001718186 5.233224e-05
[1425,] 0.0001598056 0.0001717913 5.272743e-05
[1426,] 0.0001629811 0.0001717944 5.383391e-05
[1427,] 0.0002046459 0.0001731655 7.518829e-05
[1428,] 0.0001433090 0.0001726842 4.934860e-05
[1429,] 0.0001419737 0.0001726827 4.881175e-05
[1430,] 0.0001436719 0.0001725735 4.942168e-05
[1431,] 0.0001433090 0.0001725772 4.925245e-05
[1432,] 0.0001424242 0.0001725986 4.890659e-05
[1433,] 0.0001629811 0.0001732021 5.658594e-05
[1434,] 0.0001708924 0.0001759306 5.356647e-05
[1435,] 0.0001410119 0.0001728268 4.685913e-05
[1436,] 0.0001804361 0.0001810672 7.174400e-05
[1437,] 0.0001429280 0.0001728826 4.928917e-05
[1438,] 0.0001428241 0.0001728062 4.728681e-05
[1439,] 0.0001789984 0.0001827744 7.319589e-05
[1440,] 0.0001643333 0.0001735868 5.762590e-05
[1441,] 0.0002065330 0.0001738135 6.269717e-05
[1442,] 0.0001429039 0.0001728192 4.729884e-05
[1443,] 0.0001733155 0.0001763526 5.387902e-05
[1444,] 0.0001427488 0.0001728084 4.727349e-05
[1445,] 0.0001466473 0.0001720175 4.897737e-05
[1446,] 0.0001793846 0.0001833378 7.390968e-05
[1447,] 0.0001397458 0.0001727501 4.635809e-05
[1448,] 0.0001427203 0.0001728248 4.726823e-05
[1449,] 0.0001672319 0.0001750165 5.416731e-05
[1450,] 0.0001664852 0.0001750296 5.409203e-05
[1451,] 0.0001528036 0.0001750896 4.884432e-05
[1452,] 0.0001746061 0.0001818602 7.122695e-05
[1453,] 0.0001416118 0.0001719050 4.693840e-05
[1454,] 0.0001735590 0.0001756962 5.423349e-05
[1455,] 0.0001416499 0.0001719053 4.695269e-05
[1456,] 0.0001668431 0.0001738482 5.898248e-05
[1457,] 0.0001362207 0.0001746606 4.525930e-05
[1458,] 0.0001556403 0.0001746312 5.208749e-05
[1459,] 0.0001793803 0.0001822878 7.446700e-05
[1460,] 0.0001653963 0.0001738482 5.837365e-05
[1461,] 0.0001426343 0.0001729728 4.730667e-05
[1462,] 0.0002043430 0.0001738344 6.214598e-05
[1463,] 0.0001426367 0.0001730069 4.730236e-05
[1464,] 0.0001426432 0.0001730336 4.729903e-05
[1465,] 0.0001652967 0.0001826256 6.616445e-05
[1466,] 0.0001378270 0.0001720420 4.573580e-05
[1467,] 0.0001388381 0.0001770449 4.666902e-05
[1468,] 0.0001356863 0.0001735824 4.595534e-05
[1469,] 0.0001643842 0.0001855698 6.219547e-05
[1470,] 0.0001423518 0.0001717734 4.684679e-05
[1471,] 0.0001792892 0.0001744035 5.740688e-05
[1472,] 0.0001417304 0.0001717783 4.669578e-05
[1473,] 0.0001573111 0.0001753726 5.755273e-05
[1474,] 0.0001658515 0.0001850043 6.334382e-05
[1475,] 0.0001470460 0.0001745597 4.612974e-05
[1476,] 0.0001439066 0.0001717184 4.729652e-05
[1477,] 0.0001548201 0.0001753664 5.639640e-05
[1478,] 0.0001548201 0.0001753664 5.639640e-05
[1479,] 0.0001484289 0.0001736268 5.024755e-05
[1480,] 0.0001647376 0.0001751880 5.401431e-05
[1481,] 0.0001548201 0.0001754021 5.642603e-05
[1482,] 0.0001982750 0.0001723306 6.706773e-05
[1483,] 0.0001548201 0.0001754583 5.648879e-05
[1484,] 0.0001553803 0.0001754583 5.674962e-05
[1485,] 0.0001548201 0.0001754598 5.648994e-05
[1486,] 0.0001479316 0.0001736401 4.999442e-05
[1487,] 0.0002802768 0.0001743331 8.847100e-05
[1488,] 0.0001508385 0.0001755726 5.469949e-05
[1489,] 0.0002625315 0.0001724089 8.925221e-05
[1490,] 0.0001647787 0.0001751088 5.401175e-05
[1491,] 0.0001646014 0.0001857000 6.248895e-05
[1492,] 0.0001723455 0.0001759570 5.370937e-05
[1493,] 0.0001647787 0.0001751088 5.401175e-05
[1494,] 0.0001536063 0.0001754225 5.589392e-05
[1495,] 0.0001647787 0.0001751088 5.401175e-05
[1496,] 0.0001942847 0.0001723146 6.569023e-05
[1497,] 0.0001536063 0.0001752820 5.578074e-05
[1498,] 0.0001542079 0.0001752145 5.600408e-05
[1499,] 0.0001542079 0.0001752499 5.603338e-05
[1500,] 0.0001542079 0.0001752499 5.603338e-05
[1501,] 0.0001536063 0.0001752145 5.572587e-05
[1502,] 0.0001611166 0.0001767257 5.895654e-05
[1503,] 0.0001536063 0.0001751792 5.569707e-05
[1504,] 0.0001649010 0.0001750578 5.400986e-05
[1505,] 0.0001536063 0.0001751792 5.569707e-05
[1506,] 0.0001536063 0.0001751792 5.569707e-05
[1507,] 0.0001530151 0.0001751441 5.539528e-05
[1508,] 0.0001417744 0.0001719144 4.667029e-05
[1509,] 0.0001542079 0.0001752145 5.600408e-05
[1510,] 0.0001542079 0.0001751092 5.591647e-05
[1511,] 0.0001536063 0.0001750779 5.561381e-05
[1512,] 0.0002748241 0.0001744123 8.626915e-05
[1513,] 0.0001645782 0.0001750192 5.401531e-05
[1514,] 0.0001422557 0.0001719470 4.675040e-05
[1515,] 0.0001536063 0.0001750779 5.561381e-05
[1516,] 0.0001443216 0.0001742749 4.563005e-05
[1517,] 0.0001535634 0.0001750779 5.559410e-05
[1518,] 0.0001541642 0.0001750779 5.587020e-05
[1519,] 0.0001543647 0.0001752819 5.613237e-05
[1520,] 0.0001543647 0.0001749748 5.587488e-05
[1521,] 0.0001472849 0.0001734476 4.954264e-05
[1522,] 0.0001451898 0.0001743824 4.576242e-05
[1523,] 0.0001533351 0.0001773917 5.712260e-05
[1524,] 0.0001893269 0.0001729052 6.611748e-05
[1525,] 0.0001525835 0.0001772131 5.662774e-05
[1526,] 0.0001444489 0.0001741725 4.567599e-05
[1527,] 0.0001503523 0.0001771675 5.547572e-05
[1528,] 0.0001721071 0.0001757144 5.376695e-05
[1529,] 0.0001437734 0.0001727613 4.594437e-05
[1530,] 0.0001725857 0.0001756231 5.390752e-05
[1531,] 0.0002392781 0.0001794516 6.207294e-05
[1532,] 0.0001472849 0.0001733529 4.949462e-05
[1533,] 0.0001418433 0.0001716637 4.678992e-05
[1534,] 0.0001451995 0.0001729918 4.622129e-05
[1535,] 0.0001462650 0.0001732730 4.896561e-05
[1536,] 0.0001418433 0.0001716637 4.678992e-05
[1537,] 0.0002374013 0.0001795899 6.161431e-05
[1538,] 0.0001474899 0.0001732294 4.953689e-05
[1539,] 0.0001442008 0.0001730975 4.597869e-05
[1540,] 0.0001755485 0.0001847806 7.381991e-05
[1541,] 0.0001646173 0.0001750007 5.401863e-05
[1542,] 0.0001662187 0.0001795203 4.791889e-05
[1543,] 0.0001648204 0.0001749506 5.401526e-05
[1544,] 0.0001657904 0.0001756560 5.196255e-05
[1545,] 0.0001480414 0.0001732285 4.980691e-05
[1546,] 0.0001417100 0.0001716950 4.674451e-05
[1547,] 0.0001354504 0.0001731911 4.563135e-05
[1548,] 0.0001643079 0.0001842940 6.154815e-05
[1549,] 0.0002667866 0.0001717763 9.398881e-05
[1550,] 0.0001647787 0.0001749064 5.401795e-05
[1551,] 0.0001481550 0.0001731661 4.982187e-05
[1552,] 0.0001854416 0.0001722894 6.551371e-05
[1553,] 0.0001517902 0.0001774804 4.594406e-05
[1554,] 0.0001491894 0.0001844997 4.463648e-05
[1555,] 0.0001440238 0.0001777030 4.451989e-05
[1556,] 0.0001410140 0.0001762547 4.434926e-05
[1557,] 0.0001474800 0.0001734231 4.963162e-05
[1558,] 0.0001406331 0.0001763735 4.427251e-05
[1559,] 0.0001649442 0.0001749302 5.401879e-05
[1560,] 0.0001440238 0.0001780018 4.448317e-05
[1561,] 0.0001431049 0.0001780072 4.433779e-05
[1562,] 0.0001583497 0.0001730175 5.589357e-05
[1563,] 0.0001513084 0.0001872512 5.557717e-05
[1564,] 0.0001417559 0.0001782371 4.410621e-05
[1565,] 0.0001413399 0.0001781889 4.405252e-05
[1566,] 0.0001556462 0.0001742178 5.189331e-05
[1567,] 0.0001665549 0.0001718696 5.603589e-05
[1568,] 0.0001460904 0.0001753027 4.546212e-05
[1569,] 0.0001665781 0.0001737829 6.022938e-05
[1570,] 0.0001523016 0.0001741350 5.438028e-05
[1571,] 0.0001556375 0.0001742877 5.184990e-05
[1572,] 0.0001556816 0.0001742751 5.183718e-05
[1573,] 0.0001341103 0.0001729418 4.504821e-05
[1574,] 0.0001895906 0.0001791248 7.692804e-05
[1575,] 0.0001648334 0.0001758848 5.362598e-05
[1576,] 0.0001764181 0.0001763189 6.644410e-05
[1577,] 0.0001843167 0.0001746076 5.755480e-05
[1578,] 0.0001667135 0.0001817258 6.066081e-05
[1579,] 0.0001662865 0.0001797591 5.727108e-05
[1580,] 0.0001355422 0.0001751083 4.597788e-05
[1581,] 0.0001465623 0.0001734938 4.929939e-05
[1582,] 0.0001738097 0.0001736685 5.690645e-05
[1583,] 0.0001471195 0.0001734198 4.945713e-05
[1584,] 0.0001469425 0.0001734319 4.940033e-05
[1585,] 0.0001367619 0.0001733404 4.530027e-05
[1586,] 0.0001465623 0.0001733920 4.919519e-05
[1587,] 0.0001465623 0.0001733771 4.917772e-05
[1588,] 0.0001465623 0.0001733624 4.915989e-05
[1589,] 0.0001525524 0.0001724379 5.027085e-05
[1590,] 0.0001394540 0.0001767468 4.935776e-05
[1591,] 0.0001463791 0.0001733262 4.905127e-05
[1592,] 0.0001456916 0.0001733214 4.876720e-05
[1593,] 0.0001772563 0.0001749745 5.596879e-05
[1594,] 0.0001700439 0.0001734912 5.555366e-05
[1595,] 0.0001367211 0.0001729726 4.529806e-05
[1596,] 0.0001462004 0.0001745358 5.018714e-05
[1597,] 0.0001691841 0.0001735078 5.530728e-05
[1598,] 0.0001453903 0.0001741527 4.955325e-05
[1599,] 0.0001401825 0.0001775819 4.544611e-05
[1600,] 0.0001637013 0.0001719902 5.329502e-05
[1601,] 0.0001706086 0.0001736246 5.618005e-05
[1602,] 0.0001625311 0.0001746856 5.551501e-05
[1603,] 0.0001450905 0.0001744635 4.953797e-05
[1604,] 0.0001693945 0.0001735408 5.532984e-05
[1605,] 0.0001434989 0.0001846562 5.087839e-05
[1606,] 0.0001412451 0.0001765065 5.017182e-05
[1607,] 0.0001699278 0.0001737279 5.598580e-05
[1608,] 0.0001645421 0.0001797682 6.451595e-05
[1609,] 0.0001453055 0.0001744459 5.142271e-05
[1610,] 0.0001657491 0.0001821765 6.240812e-05
[1611,] 0.0001434974 0.0001806267 5.198068e-05
[1612,] 0.0001669624 0.0001820317 6.330148e-05
[1613,] 0.0002046270 0.0001844344 9.176719e-05
[1614,] 0.0001588801 0.0001732507 5.083121e-05
[1615,] 0.0001717337 0.0001737262 5.766323e-05
[1616,] 0.0001679450 0.0001735397 5.589347e-05
[1617,] 0.0001635670 0.0001744095 5.745850e-05
[1618,] 0.0001321985 0.0001740795 4.441500e-05
[1619,] 0.0001629259 0.0001742658 5.702698e-05
[1620,] 0.0001333076 0.0001742345 4.417547e-05
[1621,] 0.0001620537 0.0001739828 5.633752e-05
[1622,] 0.0001333087 0.0001741239 4.467125e-05
[1623,] 0.0001818607 0.0001792481 7.106665e-05
[1624,] 0.0001332698 0.0001741803 4.462741e-05
[1625,] 0.0001818607 0.0001791158 7.093824e-05
[1626,] 0.0001683900 0.0001734065 5.569571e-05
[1627,] 0.0001333545 0.0001741803 4.474023e-05
[1628,] 0.0001331343 0.0001750338 4.358468e-05
[1629,] 0.0001975723 0.0001718415 6.506282e-05
[1630,] 0.0001332380 0.0001742345 4.458454e-05
[1631,] 0.0001479645 0.0001728712 4.844212e-05
[1632,] 0.0001331841 0.0001743798 4.446213e-05
[1633,] 0.0001856034 0.0001802521 7.415309e-05
[1634,] 0.0001615294 0.0001741960 5.638605e-05
[1635,] 0.0001680969 0.0001734019 5.565299e-05
[1636,] 0.0001329036 0.0001738826 4.357006e-05
[1637,] 0.0001526395 0.0001735821 5.021833e-05
[1638,] 0.0001548214 0.0001725535 5.108362e-05
[1639,] 0.0001856427 0.0001735650 6.315549e-05
[1640,] 0.0001570847 0.0001729414 5.169994e-05
[1641,] 0.0001590859 0.0001737576 5.487190e-05
[1642,] 0.0001784120 0.0001771314 6.690524e-05
[1643,] 0.0001919372 0.0001720548 6.449562e-05
[1644,] 0.0001570034 0.0001729576 5.164733e-05
[1645,] 0.0001388293 0.0001725436 4.737028e-05
[1646,] 0.0001343543 0.0001724244 4.530195e-05
[1647,] 0.0001372743 0.0001725436 4.668566e-05
[1648,] 0.0001626962 0.0001741503 5.683082e-05
[1649,] 0.0001623949 0.0001741765 5.672823e-05
[1650,] 0.0001396165 0.0001723601 4.654684e-05
[1651,] 0.0001407778 0.0001724909 4.717441e-05
[1652,] 0.0001388351 0.0001717149 4.562892e-05
[1653,] 0.0001621653 0.0001748530 5.736452e-05
[1654,] 0.0001339086 0.0001722471 4.501417e-05
[1655,] 0.0001575068 0.0001730838 5.167222e-05
[1656,] 0.0001805045 0.0001767348 6.761377e-05
[1657,] 0.0001577847 0.0001730374 5.176021e-05
[1658,] 0.0001592972 0.0001749692 5.612641e-05
[1659,] 0.0001674794 0.0001738935 5.550297e-05
[1660,] 0.0001385841 0.0001716297 4.560445e-05
[1661,] 0.0001624243 0.0001731812 5.195071e-05
[1662,] 0.0001386405 0.0001716891 4.560549e-05
[1663,] 0.0001386405 0.0001716767 4.560597e-05
[1664,] 0.0001386405 0.0001716767 4.560597e-05
[1665,] 0.0001488315 0.0001727930 5.046720e-05
[1666,] 0.0001386405 0.0001716524 4.560702e-05
[1667,] 0.0001388351 0.0001716288 4.562883e-05
[1668,] 0.0001388351 0.0001716288 4.562883e-05
[1669,] 0.0001386960 0.0001716174 4.561389e-05
[1670,] 0.0001388351 0.0001716082 4.563125e-05
[1671,] 0.0001388351 0.0001716174 4.563016e-05
[1672,] 0.0001389127 0.0001715971 4.564379e-05
[1673,] 0.0001701836 0.0001735623 5.701744e-05
[1674,] 0.0001715275 0.0001752005 6.245902e-05
[1675,] 0.0001715275 0.0001752352 6.250397e-05
[1676,] 0.0001389127 0.0001715971 4.564379e-05
[1677,] 0.0001615594 0.0001728499 5.269046e-05
[1678,] 0.0001389127 0.0001716229 4.565041e-05
[1679,] 0.0001389127 0.0001716338 4.564879e-05
[1680,] 0.0001389127 0.0001716317 4.564910e-05
[1681,] 0.0001389127 0.0001716229 4.565041e-05
[1682,] 0.0001609100 0.0001750093 5.688152e-05
[1683,] 0.0001389127 0.0001716122 4.565206e-05
[1684,] 0.0001389127 0.0001716124 4.565203e-05
[1685,] 0.0001389127 0.0001716102 4.565238e-05
[1686,] 0.0001388914 0.0001715924 4.565189e-05
[1687,] 0.0001631888 0.0001728799 5.309123e-05
[1688,] 0.0001809507 0.0001767585 6.785889e-05
[1689,] 0.0001578807 0.0001731404 5.171680e-05
[1690,] 0.0001388351 0.0001715624 4.564789e-05
[1691,] 0.0001421891 0.0001715162 4.643820e-05
[1692,] 0.0001387628 0.0001715528 4.563830e-05
[1693,] 0.0001388351 0.0001715528 4.564950e-05
[1694,] 0.0001794502 0.0001767589 6.707025e-05
[1695,] 0.0001387628 0.0001715434 4.563970e-05
[1696,] 0.0001803981 0.0001766404 6.742543e-05
[1697,] 0.0001386960 0.0001715342 4.563121e-05
[1698,] 0.0001386960 0.0001715326 4.563142e-05
[1699,] 0.0001387628 0.0001715250 4.564261e-05
[1700,] 0.0001387628 0.0001715251 4.564259e-05
[1701,] 0.0001387628 0.0001715251 4.564259e-05
[1702,] 0.0001386960 0.0001715251 4.563244e-05
[1703,] 0.0001603662 0.0001750601 5.666877e-05
[1704,] 0.0001387628 0.0001715162 4.564408e-05
[1705,] 0.0001378453 0.0001715722 4.544335e-05
[1706,] 0.0001741893 0.0001735696 5.838988e-05
[1707,] 0.0001615345 0.0001754609 5.757754e-05
[1708,] 0.0001389959 0.0001715425 4.569269e-05
[1709,] 0.0001825779 0.0001773112 6.928055e-05
[1710,] 0.0001388351 0.0001716079 4.565127e-05
[1711,] 0.0001431603 0.0001714933 4.695711e-05
[1712,] 0.0001611427 0.0001752634 5.721063e-05
[1713,] 0.0001485283 0.0001724579 5.128720e-05
[1714,] 0.0001608279 0.0001761372 5.734356e-05
[1715,] 0.0001534219 0.0001724428 5.319836e-05
[1716,] 0.0001478373 0.0001725515 5.107605e-05
[1717,] 0.0001397486 0.0001722302 4.738542e-05
[1718,] 0.0001572881 0.0001727911 5.194947e-05
[1719,] 0.0001557602 0.0001735054 5.106974e-05
[1720,] 0.0002674783 0.0001738138 1.012712e-04
[1721,] 0.0001600497 0.0001717582 5.412352e-05
[1722,] 0.0001570848 0.0001717667 5.314452e-05
[1723,] 0.0002478715 0.0001741121 9.427682e-05
[1724,] 0.0001738897 0.0001735580 6.220928e-05
[1725,] 0.0002534567 0.0001735821 9.473858e-05
[1726,] 0.0001638134 0.0001758293 5.965821e-05
[1727,] 0.0001706215 0.0001740543 5.626733e-05
[1728,] 0.0001717732 0.0001734629 6.119021e-05
[1729,] 0.0004691340 0.0001759165 2.041300e-04
[1730,] 0.0002352076 0.0001735342 8.725737e-05
[1731,] 0.0002387229 0.0001735342 8.867710e-05
[1732,] 0.0001706267 0.0001739745 5.636203e-05
[1733,] 0.0002835404 0.0001742148 1.081203e-04
[1734,] 0.0001897193 0.0001757770 7.133402e-05
[1735,] 0.0001869405 0.0001738973 6.104758e-05
[1736,] 0.0001978427 0.0001712829 6.700718e-05
[1737,] 0.0001712574 0.0001743190 5.660276e-05
[1738,] 0.0002005942 0.0001712413 6.791304e-05
[1739,] 0.0001738897 0.0001734209 6.201453e-05
[1740,] 0.0001753993 0.0001733204 6.247431e-05
[1741,] 0.0001584447 0.0001729700 5.251344e-05
[1742,] 0.0001584482 0.0001729633 5.252076e-05
[1743,] 0.0004861967 0.0001758051 2.116442e-04
[1744,] 0.0004428233 0.0001758510 1.914015e-04
[1745,] 0.0001585854 0.0001729692 5.267475e-05
[1746,] 0.0004918829 0.0001755731 2.127095e-04
[1747,] 0.0001738897 0.0001734419 6.204958e-05
[1748,] 0.0006303752 0.0001751708 2.754538e-04
[1749,] 0.0002010941 0.0001711958 6.779967e-05
[1750,] 0.0001590956 0.0001730053 5.297913e-05
[1751,] 0.0002388932 0.0001710818 7.860724e-05
[1752,] 0.0001747268 0.0001734419 6.240271e-05
[1753,] 0.0002066647 0.0001711352 6.923123e-05
[1754,] 0.0002232466 0.0001782901 9.105280e-05
[1755,] 0.0002066647 0.0001711286 6.917193e-05
[1756,] 0.0001746393 0.0001734419 6.236557e-05
[1757,] 0.0002066647 0.0001711286 6.917193e-05
[1758,] 0.0002082433 0.0001711286 6.970291e-05
[1759,] 0.0002082433 0.0001711286 6.970291e-05
[1760,] 0.0001568661 0.0001739002 5.570831e-05
[1761,] 0.0001588288 0.0001730049 5.280429e-05
[1762,] 0.0002082433 0.0001711228 6.964920e-05
[1763,] 0.0001975014 0.0001752152 7.384630e-05
[1764,] 0.0001968305 0.0001752152 7.355052e-05
[1765,] 0.0001968305 0.0001752152 7.355052e-05
[1766,] 0.0001587314 0.0001729539 5.277288e-05
[1767,] 0.0001960995 0.0001752152 7.322813e-05
[1768,] 0.0001885424 0.0001740018 6.110023e-05
[1769,] 0.0001588731 0.0001729471 5.280786e-05
[1770,] 0.0005041241 0.0001746827 2.113892e-04
[1771,] 0.0001960995 0.0001752152 7.322813e-05
[1772,] 0.0001969774 0.0001753734 7.392941e-05
[1773,] 0.0001587074 0.0001729404 5.275028e-05
[1774,] 0.0001885424 0.0001740071 6.108063e-05
[1775,] 0.0001960995 0.0001751985 7.319622e-05
[1776,] 0.0001954412 0.0001752152 7.293773e-05
[1777,] 0.0001954412 0.0001752152 7.293773e-05
[1778,] 0.0001954412 0.0001752320 7.296938e-05
[1779,] 0.0001888194 0.0001740126 6.115083e-05
[1780,] 0.0001954412 0.0001752320 7.296938e-05
[1781,] 0.0001817535 0.0001733633 6.518165e-05
[1782,] 0.0001954412 0.0001752320 7.296938e-05
[1783,] 0.0001941425 0.0001752320 7.239556e-05
[1784,] 0.0001960995 0.0001752320 7.326007e-05
[1785,] 0.0001960995 0.0001752320 7.326007e-05
[1786,] 0.0002258341 0.0001725280 8.070539e-05
[1787,] 0.0001960995 0.0001752320 7.326007e-05
[1788,] 0.0001890980 0.0001740179 6.121406e-05
[1789,] 0.0001968305 0.0001752320 7.358277e-05
[1790,] 0.0001872940 0.0001753014 6.947725e-05
[1791,] 0.0005161720 0.0001747910 2.177460e-04
[1792,] 0.0001968305 0.0001752320 7.358277e-05
[1793,] 0.0002258341 0.0001725105 8.063839e-05
[1794,] 0.0001968305 0.0001752320 7.358277e-05
[1795,] 0.0001968305 0.0001752315 7.358189e-05
[1796,] 0.0005469318 0.0001776623 2.544328e-04
[1797,] 0.0005256989 0.0001777181 2.439518e-04
[1798,] 0.0001975014 0.0001752488 7.391140e-05
[1799,] 0.0001975014 0.0001752488 7.391140e-05
[1800,] 0.0001975014 0.0001752798 7.399044e-05
[1801,] 0.0001975014 0.0001752798 7.399044e-05
[1802,] 0.0001586845 0.0001728574 5.269341e-05
[1803,] 0.0001981785 0.0001752988 7.432664e-05
[1804,] 0.0001975014 0.0001752798 7.399044e-05
[1805,] 0.0001896600 0.0001740358 6.131631e-05
[1806,] 0.0001872940 0.0001753698 6.960660e-05
[1807,] 0.0001725697 0.0001726102 6.034577e-05
[1808,] 0.0002189014 0.0001725796 7.826148e-05
[1809,] 0.0001725697 0.0001726286 6.038062e-05
[1810,] 0.0001725697 0.0001726286 6.038062e-05
[1811,] 0.0001809674 0.0001734629 6.505230e-05
[1812,] 0.0001893782 0.0001740373 6.122761e-05
[1813,] 0.0001585530 0.0001728471 5.259663e-05
[1814,] 0.0001585530 0.0001728300 5.258916e-05
[1815,] 0.0001738602 0.0001726849 6.101133e-05
[1816,] 0.0005041241 0.0001752284 2.158288e-04
[1817,] 0.0001745176 0.0001726847 6.127854e-05
[1818,] 0.0005041241 0.0001753102 2.164770e-04
[1819,] 0.0001585003 0.0001728080 5.253655e-05
[1820,] 0.0001987219 0.0001752988 7.457916e-05
[1821,] 0.0002157539 0.0001725796 7.706329e-05
[1822,] 0.0004708979 0.0001754477 2.020254e-04
[1823,] 0.0001586677 0.0001728134 5.259409e-05
[1824,] 0.0001586677 0.0001728134 5.259409e-05
[1825,] 0.0001586571 0.0001728080 5.258213e-05
[1826,] 0.0004763377 0.0001754477 2.045618e-04
[1827,] 0.0001981785 0.0001752798 7.429008e-05
[1828,] 0.0006377587 0.0001750485 2.775081e-04
[1829,] 0.0001586571 0.0001727968 5.257783e-05
[1830,] 0.0001776627 0.0001736120 6.393546e-05
[1831,] 0.0001872940 0.0001753524 6.957798e-05
[1832,] 0.0004931259 0.0001782416 2.305416e-04
[1833,] 0.0004992920 0.0001780627 2.326276e-04
[1834,] 0.0001896600 0.0001740572 6.124984e-05
[1835,] 0.0004763377 0.0001757666 2.067151e-04
[1836,] 0.0005041241 0.0001757593 2.198209e-04
[1837,] 0.0001745104 0.0001728259 6.173271e-05
[1838,] 0.0001406382 0.0001745141 4.894635e-05
[1839,] 0.0003529315 0.0001783582 1.590285e-04
[1840,] 0.0001608775 0.0001734399 5.315827e-05
[1841,] 0.0004727032 0.0001756861 2.058059e-04
[1842,] 0.0001899435 0.0001740748 6.128180e-05
[1843,] 0.0001744213 0.0001729063 6.180685e-05
[1844,] 0.0003555693 0.0001771111 1.556730e-04
[1845,] 0.0001510299 0.0001739999 5.309174e-05
[1846,] 0.0001744213 0.0001729498 6.188883e-05
[1847,] 0.0001586390 0.0001726328 5.249236e-05
[1848,] 0.0003566876 0.0001784880 1.614360e-04
[1849,] 0.0003566876 0.0001784232 1.611926e-04
[1850,] 0.0001607280 0.0001726776 5.324874e-05
[1851,] 0.0001586390 0.0001726254 5.248880e-05
[1852,] 0.0002017278 0.0001749793 7.521634e-05
[1853,] 0.0004818188 0.0001761759 2.134540e-04
[1854,] 0.0004931259 0.0001782301 2.303345e-04
[1855,] 0.0003566876 0.0001784086 1.610496e-04
[1856,] 0.0005030915 0.0001785007 2.373189e-04
[1857,] 0.0002054286 0.0001734777 7.268639e-05
[1858,] 0.0006735168 0.0001753986 2.983174e-04
[1859,] 0.0001941425 0.0001750114 7.198102e-05
[1860,] 0.0001734413 0.0001730963 6.175546e-05
[1861,] 0.0003605035 0.0001785892 1.636924e-04
[1862,] 0.0001876727 0.0001740193 6.084370e-05
[1863,] 0.0003631224 0.0001775982 1.612910e-04
[1864,] 0.0003631224 0.0001775452 1.610754e-04
[1865,] 0.0001586919 0.0001726275 5.251571e-05
[1866,] 0.0001706863 0.0001731825 6.076905e-05
[1867,] 0.0001879700 0.0001734674 6.822569e-05
[1868,] 0.0001456256 0.0001723823 4.942544e-05
[1869,] 0.0001336577 0.0001715779 4.461508e-05
[1870,] 0.0002361677 0.0001756894 9.441472e-05
[1871,] 0.0001690044 0.0001739851 5.531316e-05
[1872,] 0.0002256993 0.0001753884 8.901374e-05
[1873,] 0.0002405493 0.0001745807 9.114814e-05
[1874,] 0.0001995053 0.0001729201 6.963612e-05
[1875,] 0.0002012484 0.0001729214 7.029111e-05
[1876,] 0.0001458784 0.0001721963 5.000275e-05
[1877,] 0.0001607114 0.0001726192 5.334482e-05
[1878,] 0.0002309632 0.0001749782 8.829379e-05
[1879,] 0.0002124472 0.0001728366 7.410765e-05
[1880,] 0.0002133886 0.0001728276 7.441335e-05
[1881,] 0.0001659302 0.0001731445 5.474422e-05
[1882,] 0.0001642394 0.0001744817 5.470972e-05
[1883,] 0.0002302886 0.0001727847 8.038882e-05
[1884,] 0.0001642256 0.0001744938 5.471809e-05
[1885,] 0.0002468996 0.0001742304 9.260672e-05
[1886,] 0.0001452170 0.0001739983 5.012595e-05
[1887,] 0.0001661610 0.0001745427 5.577449e-05
[1888,] 0.0002581718 0.0001758334 1.052025e-04
[1889,] 0.0001635580 0.0001727273 5.563352e-05
[1890,] 0.0001640491 0.0001727571 5.588468e-05
[1891,] 0.0001693492 0.0001732004 5.554859e-05
[1892,] 0.0001777367 0.0001743804 6.410488e-05
[1893,] 0.0001709420 0.0001727398 5.843102e-05
[1894,] 0.0001790140 0.0001742671 6.445866e-05
[1895,] 0.0001630735 0.0001726371 5.523115e-05
[1896,] 0.0001727096 0.0001726767 5.884810e-05
[1897,] 0.0001733027 0.0001726386 5.898937e-05
[1898,] 0.0001745748 0.0001726371 5.939093e-05
[1899,] 0.0001765133 0.0001726371 6.010712e-05
[1900,] 0.0001758791 0.0001726186 5.985978e-05
[1901,] 0.0001758791 0.0001726252 5.988372e-05
[1902,] 0.0001639214 0.0001745039 5.465975e-05
[1903,] 0.0001675547 0.0001773998 6.450492e-05
[1904,] 0.0001848887 0.0001741351 6.670370e-05
[1905,] 0.0001727406 0.0001726485 5.881823e-05
[1906,] 0.0001394317 0.0001756213 4.808049e-05
[1907,] 0.0001715141 0.0001726945 5.855688e-05
[1908,] 0.0001721235 0.0001726508 5.865009e-05
[1909,] 0.0001721235 0.0001726945 5.877938e-05
[1910,] 0.0001421157 0.0001733991 4.938201e-05
[1911,] 0.0001668244 0.0001745712 5.621599e-05
[1912,] 0.0001855383 0.0001737722 6.623882e-05
[1913,] 0.0001639108 0.0001744886 5.467530e-05
[1914,] 0.0001883933 0.0001729668 5.989531e-05
[1915,] 0.0001671506 0.0001728341 5.588867e-05
[1916,] 0.0001639214 0.0001744972 5.465829e-05
[1917,] 0.0001380406 0.0001756772 4.707585e-05
[1918,] 0.0001723497 0.0001772956 6.688058e-05
[1919,] 0.0001639128 0.0001745003 5.467318e-05
[1920,] 0.0001723497 0.0001772956 6.688058e-05
[1921,] 0.0001671506 0.0001728062 5.582704e-05
[1922,] 0.0001723497 0.0001772948 6.687977e-05
[1923,] 0.0001740459 0.0001775690 6.801799e-05
[1924,] 0.0001382703 0.0001755274 4.744815e-05
[1925,] 0.0001669875 0.0001745852 5.631091e-05
[1926,] 0.0001895141 0.0001736792 6.760264e-05
[1927,] 0.0001639080 0.0001744996 5.468850e-05
[1928,] 0.0001639088 0.0001744846 5.471331e-05
[1929,] 0.0001639077 0.0001745010 5.471216e-05
[1930,] 0.0001639401 0.0001744946 5.463997e-05
[1931,] 0.0001639092 0.0001744860 5.467972e-05
[1932,] 0.0001525909 0.0001733978 5.277329e-05
[1933,] 0.0001651844 0.0001737765 5.369397e-05
[1934,] 0.0001778973 0.0001726836 6.089567e-05
[1935,] 0.0001909190 0.0001736530 6.810171e-05
[1936,] 0.0001916325 0.0001736413 6.835782e-05
[1937,] 0.0001385352 0.0001758776 4.753464e-05
[1938,] 0.0001774662 0.0001727168 6.078554e-05
[1939,] 0.0001749552 0.0001727092 5.981318e-05
[1940,] 0.0001639128 0.0001745043 5.467412e-05
[1941,] 0.0001639250 0.0001745043 5.476068e-05
[1942,] 0.0001384159 0.0001759146 4.745223e-05
[1943,] 0.0001666667 0.0001742910 5.590015e-05
[1944,] 0.0001677103 0.0001746128 5.669187e-05
[1945,] 0.0001666333 0.0001742912 5.588560e-05
[1946,] 0.0001670571 0.0001746142 5.637237e-05
[1947,] 0.0001671970 0.0001746159 5.644396e-05
[1948,] 0.0001519840 0.0001741933 5.270351e-05
[1949,] 0.0001944876 0.0001736648 6.958594e-05
[1950,] 0.0001603018 0.0001727275 5.322644e-05
[1951,] 0.0002588238 0.0001761350 1.063282e-04
[1952,] 0.0001895141 0.0001739661 6.457622e-05
[1953,] 0.0001667915 0.0001742907 5.595678e-05
[1954,] 0.0001385352 0.0001757386 4.749128e-05
[1955,] 0.0001603851 0.0001727238 5.325832e-05
[1956,] 0.0001604720 0.0001727238 5.329530e-05
[1957,] 0.0001605169 0.0001728040 5.339762e-05
[1958,] 0.0001668268 0.0001742887 5.597493e-05
[1959,] 0.0001666667 0.0001742748 5.588918e-05
[1960,] 0.0001603430 0.0001727308 5.325841e-05
[1961,] 0.0001772162 0.0001726609 6.061574e-05
[1962,] 0.0001383136 0.0001758431 4.734767e-05
[1963,] 0.0001639080 0.0001745127 5.469192e-05
[1964,] 0.0001858085 0.0001739371 6.308960e-05
[1965,] 0.0001888227 0.0001739371 6.415108e-05
[1966,] 0.0001491827 0.0001728999 5.079236e-05
[1967,] 0.0001602223 0.0001727508 5.321460e-05
[1968,] 0.0001671590 0.0001746243 5.643289e-05
[1969,] 0.0001671590 0.0001746243 5.643289e-05
[1970,] 0.0001714404 0.0001762281 6.532701e-05
[1971,] 0.0001693373 0.0001724441 5.697539e-05
[1972,] 0.0001672320 0.0001746286 5.647329e-05
[1973,] 0.0001959972 0.0001731970 6.891965e-05
[1974,] 0.0001693373 0.0001724395 5.695558e-05
[1975,] 0.0001420459 0.0001732275 4.925246e-05
[1976,] 0.0001681594 0.0001737542 5.437285e-05
[1977,] 0.0001378318 0.0001763937 4.705916e-05
[1978,] 0.0001674521 0.0001746351 5.658826e-05
[1979,] 0.0001679737 0.0001746687 5.687374e-05
[1980,] 0.0001752787 0.0001724837 5.921329e-05
[1981,] 0.0001746736 0.0001724837 5.900033e-05
[1982,] 0.0001604245 0.0001741004 5.657244e-05
[1983,] 0.0001681460 0.0001746533 5.694102e-05
[1984,] 0.0001442067 0.0001732586 5.023924e-05
[1985,] 0.0001793723 0.0001739371 6.083048e-05
[1986,] 0.0001678303 0.0001746550 5.682276e-05
[1987,] 0.0002461372 0.0001756739 9.924804e-05
[1988,] 0.0001694017 0.0001746667 5.753858e-05
[1989,] 0.0001691598 0.0001746734 5.744411e-05
[1990,] 0.0001393476 0.0001769758 4.846029e-05
[1991,] 0.0002465433 0.0001758097 9.975586e-05
[1992,] 0.0001813922 0.0001731564 6.321633e-05
[1993,] 0.0001395711 0.0001729253 4.687876e-05
[1994,] 0.0002361025 0.0001757625 9.478650e-05
[1995,] 0.0001807863 0.0001731667 6.300998e-05
[1996,] 0.0001694755 0.0001746660 5.757933e-05
[1997,] 0.0001709449 0.0001778694 6.253022e-05
[1998,] 0.0001601113 0.0001728788 5.326037e-05
[1999,] 0.0001600756 0.0001728788 5.324233e-05
[2000,] 0.0001410059 0.0001768940 4.954428e-05
[2001,] 0.0001407970 0.0001768940 4.941161e-05
[2002,] 0.0001790078 0.0001732400 6.250111e-05
[2003,] 0.0001445478 0.0001734148 5.050583e-05
[2004,] 0.0001516468 0.0001750291 5.357550e-05
[2005,] 0.0002291503 0.0001759954 9.203803e-05
[2006,] 0.0001687377 0.0001738554 5.442490e-05
[2007,] 0.0001784278 0.0001733169 6.245048e-05
[2008,] 0.0001707458 0.0001784802 6.282836e-05
[2009,] 0.0001790078 0.0001733055 6.265156e-05
[2010,] 0.0001604697 0.0001728726 5.342102e-05
[2011,] 0.0001784278 0.0001733055 6.242513e-05
[2012,] 0.0001615392 0.0001734190 5.618159e-05
[2013,] 0.0001790078 0.0001733169 6.267717e-05
[2014,] 0.0001400455 0.0001749419 4.826693e-05
[2015,] 0.0001598166 0.0001729359 5.207966e-05
[2016,] 0.0001779112 0.0001739798 6.056639e-05
[2017,] 0.0001576721 0.0001726578 5.490570e-05
[2018,] 0.0001762536 0.0001736007 6.213624e-05
[2019,] 0.0001591164 0.0001726578 5.547838e-05
[2020,] 0.0001557800 0.0001725768 5.404669e-05
[2021,] 0.0001967938 0.0001719199 6.785817e-05
[2022,] 0.0001633349 0.0001725641 5.421357e-05
[2023,] 0.0001795340 0.0001741157 6.178171e-05
[2024,] 0.0002110151 0.0001721877 7.419699e-05
[2025,] 0.0001568789 0.0001727117 5.196496e-05
[2026,] 0.0001834316 0.0001728952 6.306552e-05
[2027,] 0.0002034820 0.0001719679 7.057966e-05
[2028,] 0.0001629860 0.0001726325 5.442211e-05
[2029,] 0.0002097634 0.0001723034 7.414386e-05
[2030,] 0.0001684125 0.0001746993 5.711261e-05
[2031,] 0.0001592642 0.0001726202 5.272448e-05
[2032,] 0.0002084907 0.0001723034 7.366481e-05
[2033,] 0.0002084907 0.0001723034 7.366481e-05
[2034,] 0.0001838382 0.0001728880 6.319032e-05
[2035,] 0.0002116566 0.0001722817 7.468672e-05
[2036,] 0.0002084907 0.0001722981 7.355754e-05
[2037,] 0.0002084907 0.0001722981 7.355754e-05
[2038,] 0.0001683501 0.0001747034 5.708731e-05
[2039,] 0.0001684398 0.0001731504 5.992581e-05
[2040,] 0.0001695764 0.0001729601 6.005370e-05
[2041,] 0.0001804371 0.0001728680 6.191892e-05
[2042,] 0.0001778442 0.0001728732 6.093944e-05
[2043,] 0.0001709657 0.0001774837 6.630376e-05
[2044,] 0.0001687577 0.0001727659 5.945392e-05
[2045,] 0.0001778442 0.0001728798 6.100220e-05
[2046,] 0.0001594329 0.0001726564 5.279579e-05
[2047,] 0.0001712510 0.0001728739 6.057869e-05
[2048,] 0.0001712510 0.0001728739 6.057869e-05
[2049,] 0.0001704074 0.0001728974 6.028310e-05
[2050,] 0.0001679513 0.0001729407 5.937417e-05
[2051,] 0.0001689510 0.0001789565 6.195423e-05
[2052,] 0.0001704074 0.0001729190 6.031850e-05
[2053,] 0.0001756619 0.0001741598 6.048792e-05
[2054,] 0.0001721073 0.0001729190 6.100672e-05
[2055,] 0.0001695764 0.0001723314 5.894193e-05
[2056,] 0.0001594650 0.0001726634 5.281891e-05
[2057,] 0.0001704074 0.0001729847 6.042498e-05
[2058,] 0.0001746456 0.0001741669 6.011670e-05
[2059,] 0.0001704074 0.0001730293 6.049622e-05
[2060,] 0.0001721073 0.0001730293 6.119614e-05
[2061,] 0.0001677498 0.0001746772 5.675049e-05
[2062,] 0.0001712510 0.0001730293 6.084243e-05
[2063,] 0.0001746456 0.0001741739 6.013816e-05
[2064,] 0.0001712510 0.0001730996 6.095886e-05
[2065,] 0.0001594980 0.0001726824 5.285748e-05
[2066,] 0.0001712510 0.0001731227 6.099653e-05
[2067,] 0.0001712510 0.0001730996 6.095886e-05
[2068,] 0.0001704074 0.0001732188 6.079844e-05
[2069,] 0.0001710215 0.0001729094 5.849348e-05
[2070,] 0.0001721073 0.0001732667 6.158680e-05
[2071,] 0.0001787403 0.0001728871 6.135534e-05
[2072,] 0.0002019655 0.0001729376 6.354256e-05
[2073,] 0.0002027445 0.0001729311 6.378911e-05
[2074,] 0.0001467466 0.0001730301 4.915316e-05
[2075,] 0.0001467466 0.0001730154 4.914224e-05
[2076,] 0.0001592904 0.0001727003 5.278734e-05
[2077,] 0.0001750201 0.0001730251 6.234671e-05
[2078,] 0.0001389322 0.0001761098 4.789134e-05
[2079,] 0.0001595286 0.0001726897 5.287901e-05
[2080,] 0.0001698200 0.0001731620 6.042957e-05
[2081,] 0.0001595286 0.0001726897 5.287901e-05
[2082,] 0.0001796147 0.0001728662 6.156702e-05
[2083,] 0.0001594642 0.0001726872 5.284920e-05
[2084,] 0.0001689977 0.0001732105 6.017009e-05
[2085,] 0.0001735192 0.0001728961 6.149897e-05
[2086,] 0.0001807763 0.0001728120 6.180475e-05
[2087,] 0.0001741210 0.0001729385 6.182190e-05
[2088,] 0.0001689977 0.0001730251 5.988668e-05
[2089,] 0.0001796147 0.0001728056 6.136003e-05
[2090,] 0.0001461868 0.0001730301 4.889532e-05
[2091,] 0.0001671261 0.0001746121 5.638135e-05
[2092,] 0.0001796147 0.0001727685 6.122449e-05
[2093,] 0.0001801925 0.0001727626 6.141021e-05
[2094,] 0.0001598751 0.0001727145 5.305236e-05
[2095,] 0.0001606662 0.0001729815 5.647546e-05
[2096,] 0.0001784772 0.0001727806 6.085829e-05
[2097,] 0.0001723621 0.0001730251 6.125221e-05
[2098,] 0.0001784772 0.0001727879 6.088438e-05
[2099,] 0.0001601000 0.0001727176 5.314809e-05
[2100,] 0.0001599190 0.0001727085 5.306278e-05
[2101,] 0.0001498068 0.0001723986 4.943411e-05
[2102,] 0.0001362028 0.0001739183 4.592868e-05
[2103,] 0.0001613136 0.0001753116 5.791746e-05
[2104,] 0.0001689801 0.0001714351 5.699779e-05
[2105,] 0.0001682347 0.0001714352 5.673713e-05
[2106,] 0.0001778396 0.0001726993 6.013707e-05
[2107,] 0.0001778396 0.0001726993 6.013707e-05
[2108,] 0.0001705036 0.0001713706 5.740866e-05
[2109,] 0.0001697364 0.0001713678 5.713100e-05
[2110,] 0.0001789635 0.0001727113 6.058887e-05
[2111,] 0.0001506100 0.0001718884 4.971625e-05
[2112,] 0.0001697364 0.0001713609 5.710407e-05
[2113,] 0.0001670263 0.0001721802 5.422356e-05
[2114,] 0.0001650918 0.0001721584 5.373872e-05
[2115,] 0.0001591422 0.0001758290 5.739556e-05
[2116,] 0.0001761811 0.0001742210 6.071264e-05
[2117,] 0.0001721509 0.0001713440 5.787232e-05
[2118,] 0.0001825397 0.0001727225 6.190621e-05
[2119,] 0.0002252431 0.0001755283 8.944049e-05
[2120,] 0.0001866668 0.0001747246 7.039886e-05
[2121,] 0.0001825397 0.0001726905 6.174787e-05
[2122,] 0.0001801112 0.0001742883 6.245486e-05
[2123,] 0.0001565146 0.0001756907 5.608491e-05
[2124,] 0.0002234538 0.0001754817 8.853655e-05
[2125,] 0.0001594535 0.0001756907 5.746526e-05
[2126,] 0.0001726369 0.0001746866 5.889666e-05
[2127,] 0.0001565146 0.0001755379 5.596286e-05
[2128,] 0.0001774654 0.0001742794 6.142996e-05
[2129,] 0.0002193656 0.0001753238 8.631786e-05
[2130,] 0.0001569219 0.0001755379 5.615386e-05
[2131,] 0.0001654396 0.0001721697 5.378154e-05
[2132,] 0.0001792058 0.0001727882 6.109989e-05
[2133,] 0.0001569219 0.0001754619 5.609166e-05
[2134,] 0.0001681092 0.0001744320 5.663713e-05
[2135,] 0.0001651503 0.0001741596 5.404500e-05
[2136,] 0.0001560545 0.0001754253 5.565674e-05
[2137,] 0.0001679958 0.0001744367 5.659091e-05
[2138,] 0.0001577131 0.0001756679 5.663152e-05
[2139,] 0.0002158189 0.0001775216 8.801520e-05
[2140,] 0.0001789849 0.0001730475 6.183857e-05
[2141,] 0.0001561134 0.0001758242 5.599839e-05
[2142,] 0.0001573355 0.0001756101 5.640678e-05
[2143,] 0.0001647652 0.0001721688 5.360773e-05
[2144,] 0.0001828186 0.0001730558 6.330215e-05
[2145,] 0.0001648768 0.0001721536 5.365398e-05
[2146,] 0.0001581386 0.0001755137 5.670139e-05
[2147,] 0.0002158189 0.0001772883 8.762158e-05
[2148,] 0.0002318150 0.0001753663 9.201810e-05
[2149,] 0.0001825032 0.0001730800 6.325363e-05
[2150,] 0.0001709522 0.0001744011 5.776423e-05
[2151,] 0.0001801334 0.0001730726 6.234028e-05
[2152,] 0.0002419086 0.0001754133 9.668742e-05
[2153,] 0.0001705630 0.0001744235 5.762977e-05
[2154,] 0.0001644481 0.0001721435 5.358772e-05
[2155,] 0.0002225107 0.0001770698 9.042676e-05
[2156,] 0.0001555525 0.0001752982 5.527060e-05
[2157,] 0.0001694469 0.0001744183 5.714589e-05
[2158,] 0.0001642349 0.0001721042 5.354553e-05
[2159,] 0.0001626262 0.0001720976 5.313491e-05
[2160,] 0.0001831722 0.0001730642 6.345948e-05
[2161,] 0.0002158189 0.0001770639 8.723825e-05
[2162,] 0.0001656831 0.0001748952 5.897418e-05
[2163,] 0.0001846651 0.0001743421 6.441123e-05
[2164,] 0.0001807167 0.0001727377 6.132916e-05
[2165,] 0.0001670546 0.0001744505 5.620379e-05
[2166,] 0.0001600952 0.0001742774 5.405386e-05
[2167,] 0.0002333587 0.0001751569 9.144647e-05
[2168,] 0.0001677340 0.0001747929 5.979574e-05
[2169,] 0.0001670862 0.0001744399 5.620864e-05
[2170,] 0.0001554544 0.0001752982 5.522471e-05
[2171,] 0.0001551192 0.0001752982 5.506768e-05
[2172,] 0.0001866211 0.0001747247 7.036021e-05
[2173,] 0.0001668398 0.0001744423 5.608071e-05
[2174,] 0.0001757540 0.0001743917 6.113060e-05
[2175,] 0.0001473675 0.0001740010 4.867888e-05
[2176,] 0.0001785441 0.0001727328 6.054242e-05
[2177,] 0.0001645455 0.0001720956 5.363914e-05
[2178,] 0.0001681992 0.0001770121 6.009706e-05
[2179,] 0.0001663662 0.0001720963 5.411574e-05
[2180,] 0.0001657448 0.0001741446 5.580928e-05
[2181,] 0.0001717522 0.0001727427 5.812738e-05
[2182,] 0.0001489776 0.0001712122 4.866414e-05
[2183,] 0.0001727779 0.0001744262 6.002546e-05
[2184,] 0.0001742847 0.0001726993 5.886112e-05
[2185,] 0.0001753168 0.0001729677 6.018568e-05
[2186,] 0.0001774689 0.0001745112 6.600963e-05
[2187,] 0.0001774689 0.0001745112 6.600963e-05
[2188,] 0.0001452058 0.0001727554 4.824467e-05
[2189,] 0.0001727779 0.0001727530 5.853047e-05
[2190,] 0.0001732747 0.0001727582 5.872679e-05
[2191,] 0.0001484794 0.0001711912 4.844143e-05
[2192,] 0.0001748556 0.0001744413 6.475092e-05
[2193,] 0.0001497569 0.0001712400 4.867048e-05
[2194,] 0.0001748556 0.0001745071 6.483892e-05
[2195,] 0.0001455540 0.0001727183 4.853681e-05
[2196,] 0.0001811728 0.0001744032 6.747901e-05
[2197,] 0.0001696777 0.0001749219 6.090544e-05
[2198,] 0.0001688493 0.0001747559 6.031256e-05
[2199,] 0.0001430483 0.0001763840 5.081493e-05
[2200,] 0.0001755133 0.0001727131 5.935458e-05
[2201,] 0.0001782790 0.0001727131 6.036158e-05
[2202,] 0.0001704621 0.0001748003 5.824481e-05
[2203,] 0.0001966939 0.0001724433 7.045827e-05
[2204,] 0.0001760399 0.0001727178 5.956804e-05
[2205,] 0.0001760399 0.0001727131 5.954783e-05
[2206,] 0.0001488342 0.0001712546 4.835550e-05
[2207,] 0.0001748556 0.0001742333 6.443394e-05
[2208,] 0.0001453272 0.0001727242 4.835900e-05
[2209,] 0.0001675213 0.0001721569 5.430270e-05
[2210,] 0.0001694476 0.0001742307 5.814727e-05
[2211,] 0.0001674636 0.0001766488 5.937906e-05
[2212,] 0.0001678018 0.0001744640 5.653238e-05
[2213,] 0.0001735324 0.0001742369 5.972078e-05
[2214,] 0.0001740262 0.0001742369 5.991251e-05
[2215,] 0.0001451333 0.0001723907 4.803089e-05
[2216,] 0.0001675958 0.0001744552 5.646356e-05
[2217,] 0.0001771642 0.0001727110 5.989055e-05
[2218,] 0.0001674880 0.0001745022 5.645902e-05
[2219,] 0.0001703124 0.0001742181 5.527144e-05
[2220,] 0.0001692267 0.0001722418 5.466169e-05
[2221,] 0.0001801073 0.0001742664 6.677508e-05
[2222,] 0.0001471250 0.0001740705 4.861637e-05
[2223,] 0.0001811728 0.0001743332 6.733762e-05
[2224,] 0.0001451323 0.0001729022 4.812638e-05
[2225,] 0.0001750298 0.0001743996 6.083968e-05
[2226,] 0.0001782790 0.0001727338 6.039480e-05
[2227,] 0.0001700989 0.0001748729 6.103607e-05
[2228,] 0.0001762477 0.0001727386 5.967598e-05
[2229,] 0.0002099720 0.0001727602 6.727069e-05
[2230,] 0.0001685280 0.0001764935 5.994411e-05
[2231,] 0.0001784705 0.0001727737 6.062537e-05
[2232,] 0.0001696762 0.0001724874 5.449585e-05
[2233,] 0.0001548011 0.0001713831 4.990382e-05
[2234,] 0.0001668852 0.0001744762 5.614178e-05
[2235,] 0.0001691756 0.0001748803 6.058397e-05
[2236,] 0.0001665069 0.0001744657 5.592902e-05
[2237,] 0.0001912534 0.0001726538 6.369644e-05
[2238,] 0.0001912534 0.0001726551 6.388458e-05
[2239,] 0.0001370089 0.0001775913 4.769925e-05
[2240,] 0.0001651188 0.0001727696 5.577928e-05
[2241,] 0.0001777625 0.0001724652 5.663022e-05
[2242,] 0.0001680238 0.0001748691 6.004989e-05
[2243,] 0.0001689920 0.0001765547 6.027355e-05
[2244,] 0.0001651188 0.0001728022 5.587095e-05
[2245,] 0.0001661006 0.0001744415 5.569045e-05
[2246,] 0.0001475230 0.0001731901 4.803156e-05
[2247,] 0.0001697108 0.0001746634 6.255808e-05
[2248,] 0.0001465950 0.0001731544 4.793343e-05
[2249,] 0.0001719167 0.0001741835 5.572857e-05
[2250,] 0.0001657321 0.0001743843 5.542839e-05
[2251,] 0.0001680582 0.0001722611 5.415859e-05
[2252,] 0.0001366178 0.0001724413 4.486670e-05
[2253,] 0.0001568242 0.0001729104 5.303641e-05
[2254,] 0.0001687082 0.0001722435 5.436279e-05
[2255,] 0.0001680570 0.0001723073 5.409098e-05
[2256,] 0.0001534158 0.0001728824 5.167351e-05
[2257,] 0.0001447071 0.0001729050 4.722072e-05
[2258,] 0.0001725036 0.0001712442 5.571636e-05
[2259,] 0.0001691677 0.0001723778 5.429004e-05
[2260,] 0.0001766488 0.0001758985 6.547572e-05
[2261,] 0.0001652431 0.0001743157 5.495585e-05
[2262,] 0.0001707938 0.0001724877 5.453887e-05
[2263,] 0.0001651595 0.0001743255 5.495444e-05
[2264,] 0.0001652044 0.0001743069 5.495464e-05
[2265,] 0.0002232147 0.0001749224 8.650978e-05
[2266,] 0.0001706217 0.0001740277 5.559394e-05
[2267,] 0.0001651927 0.0001743097 5.495428e-05
[2268,] 0.0001531969 0.0001730055 5.174764e-05
[2269,] 0.0001439926 0.0001731363 4.711576e-05
[2270,] 0.0001728073 0.0001740240 5.620888e-05
[2271,] 0.0001701844 0.0001712540 5.476808e-05
[2272,] 0.0001436926 0.0001731733 4.709539e-05
[2273,] 0.0001720453 0.0001712602 5.530318e-05
[2274,] 0.0001553235 0.0001732486 5.286636e-05
[2275,] 0.0001650164 0.0001743333 5.498415e-05
[2276,] 0.0001650932 0.0001743320 5.495954e-05
[2277,] 0.0001483635 0.0001765640 5.291147e-05
[2278,] 0.0001414821 0.0001712344 4.621838e-05
[2279,] 0.0001539075 0.0001732788 5.230489e-05
[2280,] 0.0001524993 0.0001742010 5.155048e-05
[2281,] 0.0001437562 0.0001729572 4.710798e-05
[2282,] 0.0001435716 0.0001728227 4.710194e-05
[2283,] 0.0002154111 0.0001743751 8.192124e-05
[2284,] 0.0001651191 0.0001743099 5.495566e-05
[2285,] 0.0001735969 0.0001727948 5.919048e-05
[2286,] 0.0001426036 0.0001711855 4.666914e-05
[2287,] 0.0001548585 0.0001728883 5.220517e-05
[2288,] 0.0001776689 0.0001754669 6.540959e-05
[2289,] 0.0001672009 0.0001732818 5.474953e-05
[2290,] 0.0002183502 0.0001742796 8.301257e-05
[2291,] 0.0001560483 0.0001728883 5.266668e-05
[2292,] 0.0001434038 0.0001726584 4.709294e-05
[2293,] 0.0001781870 0.0001754110 6.557806e-05
[2294,] 0.0001650164 0.0001743090 5.497959e-05
[2295,] 0.0001712518 0.0001726722 5.447756e-05
[2296,] 0.0001436618 0.0001731340 4.709518e-05
[2297,] 0.0001435716 0.0001731366 4.709179e-05
[2298,] 0.0001650243 0.0001743085 5.497493e-05
[2299,] 0.0001719876 0.0001727928 5.450576e-05
[2300,] 0.0001537801 0.0001742544 5.213795e-05
[2301,] 0.0001667693 0.0001732743 5.464192e-05
[2302,] 0.0001930679 0.0001726302 6.486802e-05
[2303,] 0.0001658495 0.0001713416 5.314133e-05
[2304,] 0.0001493677 0.0001743761 5.127463e-05
[2305,] 0.0001528006 0.0001742836 5.177705e-05
[2306,] 0.0001418234 0.0001712277 4.633238e-05
[2307,] 0.0001650095 0.0001743085 5.498479e-05
[2308,] 0.0001546540 0.0001728678 5.209540e-05
[2309,] 0.0002200683 0.0001741879 8.352739e-05
[2310,] 0.0001743359 0.0001726504 5.525418e-05
[2311,] 0.0001650202 0.0001743098 5.497742e-05
[2312,] 0.0001684347 0.0001712755 5.414568e-05
[2313,] 0.0001437311 0.0001712338 4.688536e-05
[2314,] 0.0001650164 0.0001743104 5.497985e-05
[2315,] 0.0001548585 0.0001728952 5.221534e-05
[2316,] 0.0001672009 0.0001732436 5.481282e-05
[2317,] 0.0001714781 0.0001727199 5.445277e-05
[2318,] 0.0001438548 0.0001726399 4.713514e-05
[2319,] 0.0001672009 0.0001732406 5.481808e-05
[2320,] 0.0001553235 0.0001728952 5.239645e-05
[2321,] 0.0001727421 0.0001726910 5.480149e-05
[2322,] 0.0001722456 0.0001728075 5.455509e-05
[2323,] 0.0001555614 0.0001728611 5.243603e-05
[2324,] 0.0001714781 0.0001727081 5.446497e-05
[2325,] 0.0001539932 0.0001742578 5.223018e-05
[2326,] 0.0001539932 0.0001742594 5.223234e-05
[2327,] 0.0001539932 0.0001742578 5.223018e-05
[2328,] 0.0001436618 0.0001728852 4.709908e-05
[2329,] 0.0001722456 0.0001726772 5.469106e-05
[2330,] 0.0001539932 0.0001742578 5.223018e-05
[2331,] 0.0001503583 0.0001742805 5.171901e-05
[2332,] 0.0001433469 0.0001712681 4.670331e-05
[2333,] 0.0001539932 0.0001742578 5.223018e-05
[2334,] 0.0001437562 0.0001726584 4.712254e-05
[2335,] 0.0001723123 0.0001738708 5.632193e-05
[2336,] 0.0001429711 0.0001712979 4.654329e-05
[2337,] 0.0001693268 0.0001713499 5.414652e-05
[2338,] 0.0001441236 0.0001712534 4.696011e-05
[2339,] 0.0001692744 0.0001713602 5.409834e-05
[2340,] 0.0001963968 0.0001726483 6.635079e-05
[2341,] 0.0001690795 0.0001726927 5.386950e-05
[2342,] 0.0001429183 0.0001712831 4.655221e-05
[2343,] 0.0001952690 0.0001726443 6.593154e-05
[2344,] 0.0001544302 0.0001743016 5.246459e-05
[2345,] 0.0001562973 0.0001728624 5.272090e-05
[2346,] 0.0001555614 0.0001728647 5.242193e-05
[2347,] 0.0001684438 0.0001713895 5.376495e-05
[2348,] 0.0001721312 0.0001727217 5.461446e-05
[2349,] 0.0001650635 0.0001742111 5.495310e-05
[2350,] 0.0001562973 0.0001728712 5.271484e-05
[2351,] 0.0001721312 0.0001727357 5.459980e-05
[2352,] 0.0001733037 0.0001727357 5.488235e-05
[2353,] 0.0001553235 0.0001728647 5.233042e-05
[2354,] 0.0001552465 0.0001728646 5.230071e-05
[2355,] 0.0001553235 0.0001728646 5.233033e-05
[2356,] 0.0001692359 0.0001724993 5.415636e-05
[2357,] 0.0001558030 0.0001728647 5.251469e-05
[2358,] 0.0001440647 0.0001730091 4.713094e-05
[2359,] 0.0001514231 0.0001740983 5.210624e-05
[2360,] 0.0001553235 0.0001728582 5.232018e-05
[2361,] 0.0002330124 0.0001738063 8.797789e-05
[2362,] 0.0001555614 0.0001728647 5.242193e-05
[2363,] 0.0002294035 0.0001739174 8.677812e-05
[2364,] 0.0001730314 0.0001727926 5.475318e-05
[2365,] 0.0001694696 0.0001725345 5.417607e-05
[2366,] 0.0001438372 0.0001726839 4.717846e-05
[2367,] 0.0001702455 0.0001741328 5.679687e-05
[2368,] 0.0001732010 0.0001714536 5.497693e-05
[2369,] 0.0001456756 0.0001713327 4.726841e-05
[2370,] 0.0001570666 0.0001728582 5.298634e-05
[2371,] 0.0001456756 0.0001713327 4.726841e-05
[2372,] 0.0001493948 0.0001765590 5.347568e-05
[2373,] 0.0001741065 0.0001727926 5.502227e-05
[2374,] 0.0001565500 0.0001728525 5.277978e-05
[2375,] 0.0001650336 0.0001743243 5.497340e-05
[2376,] 0.0001722185 0.0001715287 5.459449e-05
[2377,] 0.0001741065 0.0001728218 5.499096e-05
[2378,] 0.0001570666 0.0001728502 5.297218e-05
[2379,] 0.0001658881 0.0001743405 5.513694e-05
[2380,] 0.0001658881 0.0001743405 5.513694e-05
[2381,] 0.0001727128 0.0001725888 5.757086e-05
[2382,] 0.0001562973 0.0001743685 5.330891e-05
[2383,] 0.0001756997 0.0001761681 6.530743e-05
[2384,] 0.0001659034 0.0001743424 5.513813e-05
[2385,] 0.0001437393 0.0001737712 4.708923e-05
[2386,] 0.0001727615 0.0001729436 5.456652e-05
[2387,] 0.0002341694 0.0001737232 8.821940e-05
[2388,] 0.0001437393 0.0001737936 4.708929e-05
[2389,] 0.0001730314 0.0001727388 5.484287e-05
[2390,] 0.0001722550 0.0001729605 5.442709e-05
[2391,] 0.0001700832 0.0001716006 5.380809e-05
[2392,] 0.0001654371 0.0001732203 5.436364e-05
[2393,] 0.0001706093 0.0001738368 5.590764e-05
[2394,] 0.0001654371 0.0001732203 5.436364e-05
[2395,] 0.0001448346 0.0001714686 4.689050e-05
[2396,] 0.0001712517 0.0001716006 5.414307e-05
[2397,] 0.0001442711 0.0001736020 4.711688e-05
[2398,] 0.0001743879 0.0001727928 5.512551e-05
[2399,] 0.0001442711 0.0001736020 4.711688e-05
[2400,] 0.0001515383 0.0001718716 5.014042e-05
[2401,] 0.0001741996 0.0001716137 5.495792e-05
[2402,] 0.0001743879 0.0001727928 5.512551e-05
[2403,] 0.0001460205 0.0001714270 4.728192e-05
[2404,] 0.0001569618 0.0001728130 5.284156e-05
[2405,] 0.0001792592 0.0001764437 6.734893e-05
[2406,] 0.0001464611 0.0001714371 4.739261e-05
[2407,] 0.0001785156 0.0001737869 5.979654e-05
[2408,] 0.0001569618 0.0001728246 5.286343e-05
[2409,] 0.0002367114 0.0001738939 8.977775e-05
[2410,] 0.0001680423 0.0001738005 5.522404e-05
[2411,] 0.0001469106 0.0001714371 4.752057e-05
[2412,] 0.0001469106 0.0001714371 4.752057e-05
[2413,] 0.0001553628 0.0001745137 5.308932e-05
[2414,] 0.0002350127 0.0001739502 8.922607e-05
[2415,] 0.0001569618 0.0001728735 5.295150e-05
[2416,] 0.0001577605 0.0001732443 5.383191e-05
[2417,] 0.0001659677 0.0001743713 5.514127e-05
[2418,] 0.0001743879 0.0001729290 5.498103e-05
[2419,] 0.0001578859 0.0001733629 5.403346e-05
[2420,] 0.0001572242 0.0001732645 5.363959e-05
[2421,] 0.0001657007 0.0001743717 5.512859e-05
[2422,] 0.0001743879 0.0001729021 5.500849e-05
[2423,] 0.0001657266 0.0001731877 5.450402e-05
[2424,] 0.0001572242 0.0001732764 5.365456e-05
[2425,] 0.0001743879 0.0001730209 5.489048e-05
[2426,] 0.0001707401 0.0001737919 5.604379e-05
[2427,] 0.0001744642 0.0001730251 5.491811e-05
[2428,] 0.0001443902 0.0001735226 4.713012e-05
[2429,] 0.0001443902 0.0001736739 4.712148e-05
[2430,] 0.0001668069 0.0001768366 5.886043e-05
[2431,] 0.0001789094 0.0001715320 5.663951e-05
[2432,] 0.0001651237 0.0001742508 5.498773e-05
[2433,] 0.0001752805 0.0001729172 5.522662e-05
[2434,] 0.0001535528 0.0001740584 4.793845e-05
[2435,] 0.0001761459 0.0001729172 5.544184e-05
[2436,] 0.0001801897 0.0001770599 6.850002e-05
[2437,] 0.0001535528 0.0001744275 4.778348e-05
[2438,] 0.0001575235 0.0001747633 5.430072e-05
[2439,] 0.0001535528 0.0001731898 4.852352e-05
[2440,] 0.0002330483 0.0001759906 9.345691e-05
[2441,] 0.0001446412 0.0001728715 4.724127e-05
[2442,] 0.0001518079 0.0001731043 4.964354e-05
[2443,] 0.0001580630 0.0001745879 5.430503e-05
[2444,] 0.0002389059 0.0001742474 9.171576e-05
[2445,] 0.0001726965 0.0001738128 5.656586e-05
[2446,] 0.0002194032 0.0001738018 8.234435e-05
[2447,] 0.0001640449 0.0001741034 5.495100e-05
[2448,] 0.0001564524 0.0001746258 5.368104e-05
[2449,] 0.0001781871 0.0001730259 5.589635e-05
```
