## Supplementary material for "Characterization of shared and ancestry-specific signals driving complex traits using multi-ancestry fine-mapping": s2_data_1kg.pvar

```
##FILTER=<ID=PASS,Description="All filters passed">
##reference=ftp://ftp.1000genomes.ebi.ac.uk//vol1/ftp/technical/reference/phase2_reference_assembly_sequence/hs37d5.fa.gz
##contig=<ID=12,assembly=b37,length=133851895>
##ALT=<ID=CNV,Description="Copy Number Polymorphism">
##ALT=<ID=DEL,Description="Deletion">
##ALT=<ID=DUP,Description="Duplication">
##ALT=<ID=INS:ME:ALU,Description="Insertion of ALU element">
##ALT=<ID=INS:ME:LINE1,Description="Insertion of LINE1 element">
##ALT=<ID=INS:ME:SVA,Description="Insertion of SVA element">
##ALT=<ID=INS:MT,Description="Nuclear Mitochondrial Insertion">
##ALT=<ID=INV,Description="Inversion">
##ALT=<ID=CN0,Description="Copy number allele: 0 copies">
##ALT=<ID=CN1,Description="Copy number allele: 1 copy">
##ALT=<ID=CN2,Description="Copy number allele: 2 copies">
##ALT=<ID=CN3,Description="Copy number allele: 3 copies">
##ALT=<ID=CN4,Description="Copy number allele: 4 copies">
##ALT=<ID=CN5,Description="Copy number allele: 5 copies">
##ALT=<ID=CN6,Description="Copy number allele: 6 copies">
##ALT=<ID=CN7,Description="Copy number allele: 7 copies">
##ALT=<ID=CN8,Description="Copy number allele: 8 copies">
##ALT=<ID=CN9,Description="Copy number allele: 9 copies">
##ALT=<ID=CN10,Description="Copy number allele: 10 copies">
##ALT=<ID=CN11,Description="Copy number allele: 11 copies">
##ALT=<ID=CN12,Description="Copy number allele: 12 copies">
##ALT=<ID=CN13,Description="Copy number allele: 13 copies">
##ALT=<ID=CN14,Description="Copy number allele: 14 copies">
##ALT=<ID=CN15,Description="Copy number allele: 15 copies">
##ALT=<ID=CN16,Description="Copy number allele: 16 copies">
##ALT=<ID=CN17,Description="Copy number allele: 17 copies">
##ALT=<ID=CN18,Description="Copy number allele: 18 copies">
##ALT=<ID=CN19,Description="Copy number allele: 19 copies">
##ALT=<ID=CN20,Description="Copy number allele: 20 copies">
##ALT=<ID=CN21,Description="Copy number allele: 21 copies">
##ALT=<ID=CN22,Description="Copy number allele: 22 copies">
##ALT=<ID=CN23,Description="Copy number allele: 23 copies">
##ALT=<ID=CN24,Description="Copy number allele: 24 copies">
##ALT=<ID=CN25,Description="Copy number allele: 25 copies">
##ALT=<ID=CN26,Description="Copy number allele: 26 copies">
##ALT=<ID=CN27,Description="Copy number allele: 27 copies">
##ALT=<ID=CN28,Description="Copy number allele: 28 copies">
##ALT=<ID=CN29,Description="Copy number allele: 29 copies">
##ALT=<ID=CN30,Description="Copy number allele: 30 copies">
##ALT=<ID=CN31,Description="Copy number allele: 31 copies">
##ALT=<ID=CN32,Description="Copy number allele: 32 copies">
##ALT=<ID=CN33,Description="Copy number allele: 33 copies">
##ALT=<ID=CN34,Description="Copy number allele: 34 copies">
##ALT=<ID=CN35,Description="Copy number allele: 35 copies">
##ALT=<ID=CN36,Description="Copy number allele: 36 copies">
##ALT=<ID=CN37,Description="Copy number allele: 37 copies">
##ALT=<ID=CN38,Description="Copy number allele: 38 copies">
##ALT=<ID=CN39,Description="Copy number allele: 39 copies">
##ALT=<ID=CN40,Description="Copy number allele: 40 copies">
##ALT=<ID=CN41,Description="Copy number allele: 41 copies">
##ALT=<ID=CN42,Description="Copy number allele: 42 copies">
##ALT=<ID=CN43,Description="Copy number allele: 43 copies">
##ALT=<ID=CN44,Description="Copy number allele: 44 copies">
##ALT=<ID=CN45,Description="Copy number allele: 45 copies">
##ALT=<ID=CN46,Description="Copy number allele: 46 copies">
##ALT=<ID=CN47,Description="Copy number allele: 47 copies">
##ALT=<ID=CN48,Description="Copy number allele: 48 copies">
##ALT=<ID=CN49,Description="Copy number allele: 49 copies">
##ALT=<ID=CN50,Description="Copy number allele: 50 copies">
##ALT=<ID=CN51,Description="Copy number allele: 51 copies">
##ALT=<ID=CN52,Description="Copy number allele: 52 copies">
##ALT=<ID=CN53,Description="Copy number allele: 53 copies">
##ALT=<ID=CN54,Description="Copy number allele: 54 copies">
##ALT=<ID=CN55,Description="Copy number allele: 55 copies">
##ALT=<ID=CN56,Description="Copy number allele: 56 copies">
##ALT=<ID=CN57,Description="Copy number allele: 57 copies">
##ALT=<ID=CN58,Description="Copy number allele: 58 copies">
##ALT=<ID=CN59,Description="Copy number allele: 59 copies">
##ALT=<ID=CN60,Description="Copy number allele: 60 copies">
##ALT=<ID=CN61,Description="Copy number allele: 61 copies">
##ALT=<ID=CN62,Description="Copy number allele: 62 copies">
##ALT=<ID=CN63,Description="Copy number allele: 63 copies">
##ALT=<ID=CN64,Description="Copy number allele: 64 copies">
##ALT=<ID=CN65,Description="Copy number allele: 65 copies">
##ALT=<ID=CN66,Description="Copy number allele: 66 copies">
##ALT=<ID=CN67,Description="Copy number allele: 67 copies">
##ALT=<ID=CN68,Description="Copy number allele: 68 copies">
##ALT=<ID=CN69,Description="Copy number allele: 69 copies">
##ALT=<ID=CN70,Description="Copy number allele: 70 copies">
##ALT=<ID=CN71,Description="Copy number allele: 71 copies">
##ALT=<ID=CN72,Description="Copy number allele: 72 copies">
##ALT=<ID=CN73,Description="Copy number allele: 73 copies">
##ALT=<ID=CN74,Description="Copy number allele: 74 copies">
##ALT=<ID=CN75,Description="Copy number allele: 75 copies">
##ALT=<ID=CN76,Description="Copy number allele: 76 copies">
##ALT=<ID=CN77,Description="Copy number allele: 77 copies">
##ALT=<ID=CN78,Description="Copy number allele: 78 copies">
##ALT=<ID=CN79,Description="Copy number allele: 79 copies">
##ALT=<ID=CN80,Description="Copy number allele: 80 copies">
##ALT=<ID=CN81,Description="Copy number allele: 81 copies">
##ALT=<ID=CN82,Description="Copy number allele: 82 copies">
##ALT=<ID=CN83,Description="Copy number allele: 83 copies">
##ALT=<ID=CN84,Description="Copy number allele: 84 copies">
##ALT=<ID=CN85,Description="Copy number allele: 85 copies">
##ALT=<ID=CN86,Description="Copy number allele: 86 copies">
##ALT=<ID=CN87,Description="Copy number allele: 87 copies">
##ALT=<ID=CN88,Description="Copy number allele: 88 copies">
##ALT=<ID=CN89,Description="Copy number allele: 89 copies">
##ALT=<ID=CN90,Description="Copy number allele: 90 copies">
##ALT=<ID=CN91,Description="Copy number allele: 91 copies">
##ALT=<ID=CN92,Description="Copy number allele: 92 copies">
##ALT=<ID=CN93,Description="Copy number allele: 93 copies">
##ALT=<ID=CN94,Description="Copy number allele: 94 copies">
##ALT=<ID=CN95,Description="Copy number allele: 95 copies">
##ALT=<ID=CN96,Description="Copy number allele: 96 copies">
##ALT=<ID=CN97,Description="Copy number allele: 97 copies">
##ALT=<ID=CN98,Description="Copy number allele: 98 copies">
##ALT=<ID=CN99,Description="Copy number allele: 99 copies">
##ALT=<ID=CN100,Description="Copy number allele: 100 copies">
##ALT=<ID=CN101,Description="Copy number allele: 101 copies">
##ALT=<ID=CN102,Description="Copy number allele: 102 copies">
##ALT=<ID=CN103,Description="Copy number allele: 103 copies">
##ALT=<ID=CN104,Description="Copy number allele: 104 copies">
##ALT=<ID=CN105,Description="Copy number allele: 105 copies">
##ALT=<ID=CN106,Description="Copy number allele: 106 copies">
##ALT=<ID=CN107,Description="Copy number allele: 107 copies">
##ALT=<ID=CN108,Description="Copy number allele: 108 copies">
##ALT=<ID=CN109,Description="Copy number allele: 109 copies">
##ALT=<ID=CN110,Description="Copy number allele: 110 copies">
##ALT=<ID=CN111,Description="Copy number allele: 111 copies">
##ALT=<ID=CN112,Description="Copy number allele: 112 copies">
##ALT=<ID=CN113,Description="Copy number allele: 113 copies">
##ALT=<ID=CN114,Description="Copy number allele: 114 copies">
##ALT=<ID=CN115,Description="Copy number allele: 115 copies">
##ALT=<ID=CN116,Description="Copy number allele: 116 copies">
##ALT=<ID=CN117,Description="Copy number allele: 117 copies">
##ALT=<ID=CN118,Description="Copy number allele: 118 copies">
##ALT=<ID=CN119,Description="Copy number allele: 119 copies">
##ALT=<ID=CN120,Description="Copy number allele: 120 copies">
##ALT=<ID=CN121,Description="Copy number allele: 121 copies">
##ALT=<ID=CN122,Description="Copy number allele: 122 copies">
##ALT=<ID=CN123,Description="Copy number allele: 123 copies">
##ALT=<ID=CN124,Description="Copy number allele: 124 copies">
##INFO=<ID=CIEND,Number=2,Type=Integer,Description="Confidence interval around END for imprecise variants">
##INFO=<ID=CIPOS,Number=2,Type=Integer,Description="Confidence interval around POS for imprecise variants">
##INFO=<ID=CS,Number=1,Type=String,Description="Source call set.">
##INFO=<ID=END,Number=1,Type=Integer,Description="End coordinate of this variant">
##INFO=<ID=IMPRECISE,Number=0,Type=Flag,Description="Imprecise structural variation">
##INFO=<ID=MC,Number=.,Type=String,Description="Merged calls.">
##INFO=<ID=MEINFO,Number=4,Type=String,Description="Mobile element info of the form NAME,START,END<POLARITY; If there is only 5' OR 3' support for this call, will be NULL NULL for START and END">
##INFO=<ID=MEND,Number=1,Type=Integer,Description="Mitochondrial end coordinate of inserted sequence">
##INFO=<ID=MLEN,Number=1,Type=Integer,Description="Estimated length of mitochondrial insert">
##INFO=<ID=MSTART,Number=1,Type=Integer,Description="Mitochondrial start coordinate of inserted sequence">
##INFO=<ID=SVLEN,Number=.,Type=Integer,Description="SV length. It is only calculated for structural variation MEIs. For other types of SVs; one may calculate the SV length by INFO:END-START+1, or by finding the difference between lengthes of REF and ALT alleles">
##INFO=<ID=SVTYPE,Number=1,Type=String,Description="Type of structural variant">
##INFO=<ID=TSD,Number=1,Type=String,Description="Precise Target Site Duplication for bases, if unknown, value will be NULL">
##INFO=<ID=AC,Number=A,Type=Integer,Description="Total number of alternate alleles in called genotypes">
##INFO=<ID=AF,Number=A,Type=Float,Description="Estimated allele frequency in the range (0,1)">
##INFO=<ID=NS,Number=1,Type=Integer,Description="Number of samples with data">
##INFO=<ID=AN,Number=1,Type=Integer,Description="Total number of alleles in called genotypes">
##INFO=<ID=EAS_AF,Number=A,Type=Float,Description="Allele frequency in the EAS populations calculated from AC and AN, in the range (0,1)">
##INFO=<ID=EUR_AF,Number=A,Type=Float,Description="Allele frequency in the EUR populations calculated from AC and AN, in the range (0,1)">
##INFO=<ID=AFR_AF,Number=A,Type=Float,Description="Allele frequency in the AFR populations calculated from AC and AN, in the range (0,1)">
##INFO=<ID=AMR_AF,Number=A,Type=Float,Description="Allele frequency in the AMR populations calculated from AC and AN, in the range (0,1)">
##INFO=<ID=SAS_AF,Number=A,Type=Float,Description="Allele frequency in the SAS populations calculated from AC and AN, in the range (0,1)">
##INFO=<ID=DP,Number=1,Type=Integer,Description="Total read depth; only low coverage data were counted towards the DP, exome data were not used">
##INFO=<ID=AA,Number=1,Type=String,Description="Ancestral Allele. Format: AA|REF|ALT|IndelType. AA: Ancestral allele, REF:Reference Allele, ALT:Alternate Allele, IndelType:Type of Indel (REF, ALT and IndelType are only defined for indels)">
##INFO=<ID=VT,Number=.,Type=String,Description="indicates what type of variant the line represents">
##INFO=<ID=EX_TARGET,Number=0,Type=Flag,Description="indicates whether a variant is within the exon pull down target boundaries">
##INFO=<ID=MULTI_ALLELIC,Number=0,Type=Flag,Description="indicates whether a site is multi-allelic">
#CHROM	POS	ID	REF	ALT	QUAL	FILTER	INFO
12	94695405	rs73230151	A	G	100	PASS	AC=403;AF=0.0804712;AN=5008;NS=2504;DP=19882;EAS_AF=0.0724;AMR_AF=0.1311;AFR_AF=0.0234;EUR_AF=0.1571;SAS_AF=0.0511;AA=A|||;VT=SNP
12	94695459	rs141560812	G	T	100	PASS	AC=16;AF=0.00319489;AN=5008;NS=2504;DP=20605;EAS_AF=0.0159;AMR_AF=0;AFR_AF=0;EUR_AF=0;SAS_AF=0;AA=G|||;VT=SNP
12	94695460	rs192210319	A	T	100	PASS	AC=16;AF=0.00319489;AN=5008;NS=2504;DP=20560;EAS_AF=0.0159;AMR_AF=0;AFR_AF=0;EUR_AF=0;SAS_AF=0;AA=A|||;VT=SNP
12	94695715	rs139250566	G	C	100	PASS	AC=16;AF=0.00319489;AN=5008;NS=2504;DP=20883;EAS_AF=0.0159;AMR_AF=0;AFR_AF=0;EUR_AF=0;SAS_AF=0;AA=C|||;VT=SNP
12	94696099	rs17022386	T	G	100	PASS	AC=414;AF=0.0826677;AN=5008;NS=2504;DP=21977;EAS_AF=0.0694;AMR_AF=0.1354;AFR_AF=0.0507;EUR_AF=0.1213;SAS_AF=0.0624;AA=T|||;VT=SNP
12	94696284	rs149844759	G	A	100	PASS	AC=16;AF=0.00319489;AN=5008;NS=2504;DP=21745;EAS_AF=0.0159;AMR_AF=0;AFR_AF=0;EUR_AF=0;SAS_AF=0;AA=G|||;VT=SNP
12	94696528	rs1918309	A	C	100	PASS	AC=4171;AF=0.832867;AN=5008;NS=2504;DP=19199;EAS_AF=0.9643;AMR_AF=0.7695;AFR_AF=0.9864;EUR_AF=0.666;SAS_AF=0.7065;AA=C|||;VT=SNP
12	94698095	rs17243215	T	G	100	PASS	AC=383;AF=0.0764776;AN=5008;NS=2504;DP=19510;EAS_AF=0.0655;AMR_AF=0.121;AFR_AF=0.0227;EUR_AF=0.1521;SAS_AF=0.0511;AA=T|||;VT=SNP
12	94698880	rs3803071	C	T	100	PASS	AC=2379;AF=0.47504;AN=5008;NS=2504;DP=22059;EAS_AF=0.3313;AMR_AF=0.5519;AFR_AF=0.5287;EUR_AF=0.5477;SAS_AF=0.4213;AA=T|||;VT=SNP
12	94699150	rs191489124	G	C	100	PASS	AC=16;AF=0.00319489;AN=5008;NS=2504;DP=20526;EAS_AF=0.0159;AMR_AF=0;AFR_AF=0;EUR_AF=0;SAS_AF=0;AA=C|||;VT=SNP
12	94699348	rs143964312	G	T	100	PASS	AC=16;AF=0.00319489;AN=5008;NS=2504;DP=23283;EAS_AF=0.0159;AMR_AF=0;AFR_AF=0;EUR_AF=0;SAS_AF=0;AA=G|||;VT=SNP
12	94699819	rs11107502	A	G	100	PASS	AC=166;AF=0.033147;AN=5008;NS=2504;DP=19227;EAS_AF=0.0724;AMR_AF=0.0216;AFR_AF=0.0219;EUR_AF=0.0278;SAS_AF=0.0215;AA=A|||;VT=SNP
12	94701224	rs147656439	A	G	100	PASS	AC=16;AF=0.00319489;AN=5008;NS=2504;DP=19590;EAS_AF=0.0159;AMR_AF=0;AFR_AF=0;EUR_AF=0;SAS_AF=0;AA=A|||;VT=SNP
12	94701318	rs8553	C	T	100	PASS	AC=969;AF=0.19349;AN=5008;NS=2504;DP=17791;EAS_AF=0.1369;AMR_AF=0.2795;AFR_AF=0.2231;EUR_AF=0.2326;SAS_AF=0.1104;AA=T|||;VT=SNP
12	94701328	rs140727142	C	A	100	PASS	AC=16;AF=0.00319489;AN=5008;NS=2504;DP=17674;EAS_AF=0.0159;AMR_AF=0;AFR_AF=0;EUR_AF=0;SAS_AF=0;AA=C|||;VT=SNP
12	94701629	rs149081493	C	G	100	PASS	AC=16;AF=0.00319489;AN=5008;NS=2504;DP=18663;EAS_AF=0.0159;AMR_AF=0;AFR_AF=0;EUR_AF=0;SAS_AF=0;AA=C|||;VT=SNP
12	94702937	rs61927167	A	T	100	PASS	AC=281;AF=0.0561102;AN=5008;NS=2504;DP=17938;EAS_AF=0.0288;AMR_AF=0.0648;AFR_AF=0.0371;EUR_AF=0.0845;SAS_AF=0.0746;AA=A|||;VT=SNP
12	94703017	rs141645637	T	C	100	PASS	AC=17;AF=0.00339457;AN=5008;NS=2504;DP=18432;EAS_AF=0.0159;AMR_AF=0;AFR_AF=0.0008;EUR_AF=0;SAS_AF=0;AA=T|||;VT=SNP
12	94703174	rs12427423	G	A	100	PASS	AC=593;AF=0.118411;AN=5008;NS=2504;DP=17601;EAS_AF=0.0585;AMR_AF=0.1585;AFR_AF=0.1823;EUR_AF=0.1233;SAS_AF=0.0603;AA=G|||;VT=SNP
12	94703334	rs77595758	G	A	100	PASS	AC=23;AF=0.00459265;AN=5008;NS=2504;DP=18416;EAS_AF=0.0218;AMR_AF=0.0014;AFR_AF=0;EUR_AF=0;SAS_AF=0;AA=G|||;VT=SNP
12	94703481	rs117421332	A	T	100	PASS	AC=16;AF=0.00319489;AN=5008;NS=2504;DP=19846;EAS_AF=0.0159;AMR_AF=0;AFR_AF=0;EUR_AF=0;SAS_AF=0;AA=T|||;VT=SNP
12	94704433	rs138555570	T	A	100	PASS	AC=16;AF=0.00319489;AN=5008;NS=2504;DP=17184;EAS_AF=0.0159;AMR_AF=0;AFR_AF=0;EUR_AF=0;SAS_AF=0;AA=A|||;VT=SNP
12	94706953	rs80068879	G	C	100	PASS	AC=91;AF=0.0181709;AN=5008;NS=2504;DP=18163;EAS_AF=0.0585;AMR_AF=0.0389;AFR_AF=0;EUR_AF=0.003;SAS_AF=0.002;AA=G|||;VT=SNP
12	94707411	rs145537758	G	A	100	PASS	AC=16;AF=0.00319489;AN=5008;NS=2504;DP=17330;EAS_AF=0.0159;AMR_AF=0;AFR_AF=0;EUR_AF=0;SAS_AF=0;AA=G|||;VT=SNP
12	94707458	rs55726207	T	C	100	PASS	AC=1252;AF=0.25;AN=5008;NS=2504;DP=15060;EAS_AF=0.1488;AMR_AF=0.304;AFR_AF=0.3737;EUR_AF=0.2843;SAS_AF=0.1135;AA=C|||;VT=SNP
12	94707797	rs143053093	G	A	100	PASS	AC=16;AF=0.00319489;AN=5008;NS=2504;DP=15681;EAS_AF=0.0159;AMR_AF=0;AFR_AF=0;EUR_AF=0;SAS_AF=0;AA=A|||;VT=SNP
12	94707835	rs148195241	C	T	100	PASS	AC=16;AF=0.00319489;AN=5008;NS=2504;DP=15886;EAS_AF=0.0159;AMR_AF=0;AFR_AF=0;EUR_AF=0;SAS_AF=0;AA=T|||;VT=SNP
12	94707964	rs146960883	C	T	100	PASS	AC=16;AF=0.00319489;AN=5008;NS=2504;DP=17078;EAS_AF=0.0159;AMR_AF=0;AFR_AF=0;EUR_AF=0;SAS_AF=0;AA=C|||;VT=SNP
12	94708399	rs116914770	T	C	100	PASS	AC=16;AF=0.00319489;AN=5008;NS=2504;DP=20113;EAS_AF=0.0159;AMR_AF=0;AFR_AF=0;EUR_AF=0;SAS_AF=0;AA=T|||;VT=SNP
12	94708703	rs7966824	T	C	100	PASS	AC=404;AF=0.0806709;AN=5008;NS=2504;DP=21256;EAS_AF=0.0595;AMR_AF=0.1354;AFR_AF=0.0492;EUR_AF=0.1233;SAS_AF=0.0624;AA=T|||;VT=SNP
12	94708830	rs138454389	C	T	100	PASS	AC=16;AF=0.00319489;AN=5008;NS=2504;DP=20672;EAS_AF=0.0159;AMR_AF=0;AFR_AF=0;EUR_AF=0;SAS_AF=0;AA=T|||;VT=SNP
12	94708869	rs117483675	C	A	100	PASS	AC=16;AF=0.00319489;AN=5008;NS=2504;DP=20739;EAS_AF=0.0159;AMR_AF=0;AFR_AF=0;EUR_AF=0;SAS_AF=0;AA=C|||;VT=SNP
12	94709642	rs144656973	C	T	100	PASS	AC=16;AF=0.00319489;AN=5008;NS=2504;DP=18282;EAS_AF=0.0159;AMR_AF=0;AFR_AF=0;EUR_AF=0;SAS_AF=0;AA=C|||;VT=SNP
12	94709725	rs1973832	T	C	100	PASS	AC=2788;AF=0.556709;AN=5008;NS=2504;DP=18858;EAS_AF=0.4514;AMR_AF=0.5865;AFR_AF=0.674;EUR_AF=0.5825;SAS_AF=0.4591;AA=C|||;VT=SNP
12	94710434	rs117275701	C	T	100	PASS	AC=16;AF=0.00319489;AN=5008;NS=2504;DP=19739;EAS_AF=0.0159;AMR_AF=0;AFR_AF=0;EUR_AF=0;SAS_AF=0;AA=T|||;VT=SNP
12	94711460	rs11107505	T	C	100	PASS	AC=407;AF=0.08127;AN=5008;NS=2504;DP=20637;EAS_AF=0.0595;AMR_AF=0.1354;AFR_AF=0.0507;EUR_AF=0.1243;SAS_AF=0.0624;AA=T|||;VT=SNP
12	94711640	rs7978911	T	G	100	PASS	AC=656;AF=0.13099;AN=5008;NS=2504;DP=22967;EAS_AF=0.0665;AMR_AF=0.1282;AFR_AF=0.2859;EUR_AF=0.0924;SAS_AF=0.0297;AA=T|||;VT=SNP
12	94712176	rs2365452	A	C	100	PASS	AC=1430;AF=0.285543;AN=5008;NS=2504;DP=21664;EAS_AF=0.3214;AMR_AF=0.2896;AFR_AF=0.1611;EUR_AF=0.3479;SAS_AF=0.3497;AA=a|||;VT=SNP
12	94712980	rs142527316	T	G	100	PASS	AC=17;AF=0.00339457;AN=5008;NS=2504;DP=20285;EAS_AF=0.0159;AMR_AF=0;AFR_AF=0.0008;EUR_AF=0;SAS_AF=0;AA=T|||;VT=SNP
12	94713005	rs369675457	G	T	100	PASS	AC=19;AF=0.00379393;AN=5008;NS=2504;DP=20472;EAS_AF=0.0159;AMR_AF=0;AFR_AF=0.0023;EUR_AF=0;SAS_AF=0;AA=G|||;VT=SNP
12	94713251	rs117757553	G	A	100	PASS	AC=16;AF=0.00319489;AN=5008;NS=2504;DP=19197;EAS_AF=0.0159;AMR_AF=0;AFR_AF=0;EUR_AF=0;SAS_AF=0;AA=G|||;VT=SNP
12	94713800	rs2365453	G	A	100	PASS	AC=1305;AF=0.260583;AN=5008;NS=2504;DP=20452;EAS_AF=0.3006;AMR_AF=0.2738;AFR_AF=0.1437;EUR_AF=0.2922;SAS_AF=0.3354;AA=G|||;VT=SNP
12	94713879	rs118063530	A	C	100	PASS	AC=17;AF=0.00339457;AN=5008;NS=2504;DP=21361;EAS_AF=0.0159;AMR_AF=0;AFR_AF=0;EUR_AF=0;SAS_AF=0.001;AA=T|||;VT=SNP
12	94713994	rs148351677	T	G	100	PASS	AC=17;AF=0.00339457;AN=5008;NS=2504;DP=21393;EAS_AF=0.0159;AMR_AF=0;AFR_AF=0.0008;EUR_AF=0;SAS_AF=0;AA=T|||;VT=SNP
12	94714013	rs117942111	T	C	100	PASS	AC=16;AF=0.00319489;AN=5008;NS=2504;DP=21212;EAS_AF=0.0159;AMR_AF=0;AFR_AF=0;EUR_AF=0;SAS_AF=0;AA=T|||;VT=SNP
12	94715066	rs7979083	A	T	100	PASS	AC=767;AF=0.153155;AN=5008;NS=2504;DP=21826;EAS_AF=0.0893;AMR_AF=0.1643;AFR_AF=0.2965;EUR_AF=0.1223;SAS_AF=0.0491;AA=T|||;VT=SNP
12	94715428	rs118155615	A	G	100	PASS	AC=17;AF=0.00339457;AN=5008;NS=2504;DP=18727;EAS_AF=0.0159;AMR_AF=0;AFR_AF=0.0008;EUR_AF=0;SAS_AF=0;AA=G|||;VT=SNP
12	94715714	rs60986619	C	T	100	PASS	AC=392;AF=0.0782748;AN=5008;NS=2504;DP=20768;EAS_AF=0.0595;AMR_AF=0.1311;AFR_AF=0.0484;EUR_AF=0.1153;SAS_AF=0.0624;AA=C|||;VT=SNP
12	94715833	rs77271674	G	A	100	PASS	AC=232;AF=0.0463259;AN=5008;NS=2504;DP=19697;EAS_AF=0.0665;AMR_AF=0.0893;AFR_AF=0.0174;EUR_AF=0.0527;SAS_AF=0.0276;AA=G|||;VT=SNP
12	94715991	rs151228933	G	C	100	PASS	AC=27;AF=0.00539137;AN=5008;NS=2504;DP=16897;EAS_AF=0.0228;AMR_AF=0.0058;AFR_AF=0;EUR_AF=0;SAS_AF=0;AA=C|||;VT=SNP
12	94716322	rs116963565	C	G	100	PASS	AC=16;AF=0.00319489;AN=5008;NS=2504;DP=20103;EAS_AF=0.0159;AMR_AF=0;AFR_AF=0;EUR_AF=0;SAS_AF=0;AA=G|||;VT=SNP
12	94716344	rs117110359	G	T	100	PASS	AC=17;AF=0.00339457;AN=5008;NS=2504;DP=20257;EAS_AF=0.0159;AMR_AF=0;AFR_AF=0;EUR_AF=0.001;SAS_AF=0;AA=T|||;VT=SNP
12	94716437	rs118067734	A	G	100	PASS	AC=16;AF=0.00319489;AN=5008;NS=2504;DP=18464;EAS_AF=0.0159;AMR_AF=0;AFR_AF=0;EUR_AF=0;SAS_AF=0;AA=A|||;VT=SNP
12	94716696	rs116904155	C	T	100	PASS	AC=18;AF=0.00359425;AN=5008;NS=2504;DP=20689;EAS_AF=0.0179;AMR_AF=0;AFR_AF=0;EUR_AF=0;SAS_AF=0;AA=C|||;VT=SNP
12	94716993	rs56750276	G	A	100	PASS	AC=128;AF=0.0255591;AN=5008;NS=2504;DP=21596;EAS_AF=0.0714;AMR_AF=0.0216;AFR_AF=0.0023;EUR_AF=0.0199;SAS_AF=0.0184;AA=G|||;VT=SNP
12	94716997	rs7973744	T	C	100	PASS	AC=16;AF=0.00319489;AN=5008;NS=2504;DP=21741;EAS_AF=0.0159;AMR_AF=0;AFR_AF=0;EUR_AF=0;SAS_AF=0;AA=C|||;VT=SNP
12	94717107	rs78799941	G	A	100	PASS	AC=233;AF=0.0465256;AN=5008;NS=2504;DP=20012;EAS_AF=0.0665;AMR_AF=0.0893;AFR_AF=0.0174;EUR_AF=0.0527;SAS_AF=0.0286;AA=G|||;VT=SNP
12	94717553	rs145888573	G	T	100	PASS	AC=48;AF=0.00958466;AN=5008;NS=2504;DP=18895;EAS_AF=0.0466;AMR_AF=0;AFR_AF=0;EUR_AF=0;SAS_AF=0.001;AA=G|||;VT=SNP
12	94718554	rs7979054	A	G	100	PASS	AC=2647;AF=0.528554;AN=5008;NS=2504;DP=20903;EAS_AF=0.4534;AMR_AF=0.5865;AFR_AF=0.5658;EUR_AF=0.5825;SAS_AF=0.4591;AA=G|||;VT=SNP
12	94719017	rs113918189	C	T	100	PASS	AC=672;AF=0.134185;AN=5008;NS=2504;DP=16899;EAS_AF=0.3423;AMR_AF=0.1369;AFR_AF=0.0053;EUR_AF=0.0746;SAS_AF=0.1534;AA=C|||;VT=SNP
12	94719027	rs148178349	A	G	100	PASS	AC=16;AF=0.00319489;AN=5008;NS=2504;DP=17297;EAS_AF=0.0159;AMR_AF=0;AFR_AF=0;EUR_AF=0;SAS_AF=0;AA=A|||;VT=SNP
12	94719343	rs146046772	T	C	100	PASS	AC=16;AF=0.00319489;AN=5008;NS=2504;DP=20629;EAS_AF=0.0159;AMR_AF=0;AFR_AF=0;EUR_AF=0;SAS_AF=0;AA=C|||;VT=SNP
12	94719403	rs73230164	T	C	100	PASS	AC=390;AF=0.0778754;AN=5008;NS=2504;DP=20592;EAS_AF=0.0585;AMR_AF=0.1326;AFR_AF=0.0393;EUR_AF=0.1252;SAS_AF=0.0624;AA=T|||;VT=SNP
12	94719629	rs139556691	T	C	100	PASS	AC=16;AF=0.00319489;AN=5008;NS=2504;DP=19248;EAS_AF=0.0159;AMR_AF=0;AFR_AF=0;EUR_AF=0;SAS_AF=0;AA=T|||;VT=SNP
12	94719742	rs117101674	C	T	100	PASS	AC=16;AF=0.00319489;AN=5008;NS=2504;DP=19839;EAS_AF=0.0159;AMR_AF=0;AFR_AF=0;EUR_AF=0;SAS_AF=0;AA=T|||;VT=SNP
12	94719972	rs183524037	C	G	100	PASS	AC=15;AF=0.00299521;AN=5008;NS=2504;DP=18765;EAS_AF=0.0149;AMR_AF=0;AFR_AF=0;EUR_AF=0;SAS_AF=0;AA=C|||;VT=SNP
12	94720858	rs117321371	T	C	100	PASS	AC=16;AF=0.00319489;AN=5008;NS=2504;DP=18360;EAS_AF=0.0159;AMR_AF=0;AFR_AF=0;EUR_AF=0;SAS_AF=0;AA=T|||;VT=SNP
12	94720965	rs151178734	A	T	100	PASS	AC=16;AF=0.00319489;AN=5008;NS=2504;DP=18077;EAS_AF=0.0159;AMR_AF=0;AFR_AF=0;EUR_AF=0;SAS_AF=0;AA=T|||;VT=SNP
12	94721296	rs150469192	T	C	100	PASS	AC=14;AF=0.00279553;AN=5008;NS=2504;DP=18075;EAS_AF=0.0139;AMR_AF=0;AFR_AF=0;EUR_AF=0;SAS_AF=0;AA=T|||;VT=SNP
12	94721780	rs113987418	T	C	100	PASS	AC=207;AF=0.0413339;AN=5008;NS=2504;DP=20127;EAS_AF=0.0238;AMR_AF=0.0432;AFR_AF=0.0499;EUR_AF=0.0656;SAS_AF=0.0215;AA=C|||;VT=SNP
12	94722051	rs138799197	C	T	100	PASS	AC=16;AF=0.00319489;AN=5008;NS=2504;DP=19034;EAS_AF=0.0159;AMR_AF=0;AFR_AF=0;EUR_AF=0;SAS_AF=0;AA=T|||;VT=SNP
12	94722260	rs57041686	A	G	100	PASS	AC=393;AF=0.0784744;AN=5008;NS=2504;DP=19128;EAS_AF=0.0665;AMR_AF=0.1254;AFR_AF=0.0234;EUR_AF=0.1571;SAS_AF=0.0511;AA=A|||;VT=SNP
12	94722733	rs4761604	C	G	100	PASS	AC=397;AF=0.0792732;AN=5008;NS=2504;DP=17198;EAS_AF=0.0585;AMR_AF=0.134;AFR_AF=0.0484;EUR_AF=0.1233;SAS_AF=0.0583;AA=C|||;VT=SNP
12	94722887	rs148124792	C	T	100	PASS	AC=16;AF=0.00319489;AN=5008;NS=2504;DP=17170;EAS_AF=0.0159;AMR_AF=0;AFR_AF=0;EUR_AF=0;SAS_AF=0;AA=C|||;VT=SNP
12	94723028	rs184123893	T	G	100	PASS	AC=16;AF=0.00319489;AN=5008;NS=2504;DP=16770;EAS_AF=0.0159;AMR_AF=0;AFR_AF=0;EUR_AF=0;SAS_AF=0;AA=T|||;VT=SNP
12	94723250	rs117722226	A	T	100	PASS	AC=17;AF=0.00339457;AN=5008;NS=2504;DP=16482;EAS_AF=0.0159;AMR_AF=0;AFR_AF=0.0008;EUR_AF=0;SAS_AF=0;AA=A|||;VT=SNP
12	94723445	rs139674021	A	G	100	PASS	AC=16;AF=0.00319489;AN=5008;NS=2504;DP=18652;EAS_AF=0.0159;AMR_AF=0;AFR_AF=0;EUR_AF=0;SAS_AF=0;AA=A|||;VT=SNP
12	94723564	rs117004338	C	G	100	PASS	AC=16;AF=0.00319489;AN=5008;NS=2504;DP=18525;EAS_AF=0.0159;AMR_AF=0;AFR_AF=0;EUR_AF=0;SAS_AF=0;AA=C|||;VT=SNP
12	94723752	rs12579666	G	A	100	PASS	AC=373;AF=0.0744808;AN=5008;NS=2504;DP=19513;EAS_AF=0.0585;AMR_AF=0.1282;AFR_AF=0.0378;EUR_AF=0.1143;SAS_AF=0.0613;AA=G|||;VT=SNP
12	94724809	rs11107507	C	G	100	PASS	AC=16;AF=0.00319489;AN=5008;NS=2504;DP=15648;EAS_AF=0.0159;AMR_AF=0;AFR_AF=0;EUR_AF=0;SAS_AF=0;AA=G|||;VT=SNP
12	94725227	rs186772386	C	G	100	PASS	AC=16;AF=0.00319489;AN=5008;NS=2504;DP=10634;EAS_AF=0.0159;AMR_AF=0;AFR_AF=0;EUR_AF=0;SAS_AF=0;AA=C|||;VT=SNP
12	94727060	rs188331587	A	T	100	PASS	AC=16;AF=0.00319489;AN=5008;NS=2504;DP=14600;EAS_AF=0.0159;AMR_AF=0;AFR_AF=0;EUR_AF=0;SAS_AF=0;AA=T|||;VT=SNP
12	94727180	rs146889147	A	T	100	PASS	AC=16;AF=0.00319489;AN=5008;NS=2504;DP=16014;EAS_AF=0.0159;AMR_AF=0;AFR_AF=0;EUR_AF=0;SAS_AF=0;AA=A|||;VT=SNP
12	94728516	rs77306945	T	C	100	PASS	AC=24;AF=0.00479233;AN=5008;NS=2504;DP=15862;EAS_AF=0.0238;AMR_AF=0;AFR_AF=0;EUR_AF=0;SAS_AF=0;AA=T|||;VT=SNP
12	94729245	rs11107510	T	A	100	PASS	AC=1344;AF=0.268371;AN=5008;NS=2504;DP=14153;EAS_AF=0.2609;AMR_AF=0.2853;AFR_AF=0.1536;EUR_AF=0.34;SAS_AF=0.3456;AA=T|||;VT=SNP
12	94729577	rs4761605	C	T	100	PASS	AC=381;AF=0.0760783;AN=5008;NS=2504;DP=18939;EAS_AF=0.0585;AMR_AF=0.1311;AFR_AF=0.0378;EUR_AF=0.1213;SAS_AF=0.0603;AA=C|||;VT=SNP
12	94729680	rs12425532	T	C	100	PASS	AC=382;AF=0.076278;AN=5008;NS=2504;DP=19119;EAS_AF=0.0585;AMR_AF=0.1311;AFR_AF=0.0378;EUR_AF=0.1223;SAS_AF=0.0603;AA=T|||;VT=SNP
12	94729698	rs79522377	C	T	100	PASS	AC=232;AF=0.0463259;AN=5008;NS=2504;DP=18936;EAS_AF=0.0665;AMR_AF=0.0893;AFR_AF=0.0166;EUR_AF=0.0537;SAS_AF=0.0276;AA=C|||;VT=SNP
12	94729745	rs73370311	C	G	100	PASS	AC=250;AF=0.0499201;AN=5008;NS=2504;DP=18648;EAS_AF=0.0238;AMR_AF=0.0331;AFR_AF=0.152;EUR_AF=0.002;SAS_AF=0;AA=G|||;VT=SNP
12	94730055	rs148995226	A	C	100	PASS	AC=16;AF=0.00319489;AN=5008;NS=2504;DP=19041;EAS_AF=0.0159;AMR_AF=0;AFR_AF=0;EUR_AF=0;SAS_AF=0;AA=C|||;VT=SNP
12	94730329	rs116911616	C	T	100	PASS	AC=17;AF=0.00339457;AN=5008;NS=2504;DP=20145;EAS_AF=0.0159;AMR_AF=0;AFR_AF=0.0008;EUR_AF=0;SAS_AF=0;AA=C|||;VT=SNP
12	94731127	rs151027473	T	G	100	PASS	AC=16;AF=0.00319489;AN=5008;NS=2504;DP=18401;EAS_AF=0.0159;AMR_AF=0;AFR_AF=0;EUR_AF=0;SAS_AF=0;AA=T|||;VT=SNP
12	94731188	rs73370315	A	T	100	PASS	AC=600;AF=0.119808;AN=5008;NS=2504;DP=17995;EAS_AF=0.0665;AMR_AF=0.1254;AFR_AF=0.2746;EUR_AF=0.0547;SAS_AF=0.0286;AA=A|||;VT=SNP
12	94731805	rs140951759	G	A	100	PASS	AC=16;AF=0.00319489;AN=5008;NS=2504;DP=21133;EAS_AF=0.0159;AMR_AF=0;AFR_AF=0;EUR_AF=0;SAS_AF=0;AA=A|||;VT=SNP
12	94732274	rs117757030	A	G	100	PASS	AC=31;AF=0.0061901;AN=5008;NS=2504;DP=21404;EAS_AF=0.0308;AMR_AF=0;AFR_AF=0;EUR_AF=0;SAS_AF=0;AA=G|||;VT=SNP
12	94732338	rs183799121	C	T	100	PASS	AC=16;AF=0.00319489;AN=5008;NS=2504;DP=10306;EAS_AF=0.0159;AMR_AF=0;AFR_AF=0;EUR_AF=0;SAS_AF=0;AA=T|||;VT=SNP
12	94732594	rs17022408	A	G	100	PASS	AC=714;AF=0.142572;AN=5008;NS=2504;DP=17830;EAS_AF=0.0823;AMR_AF=0.1297;AFR_AF=0.3169;EUR_AF=0.0924;SAS_AF=0.0297;AA=G|||;VT=SNP
12	94732826	rs139181975	C	T	100	PASS	AC=69;AF=0.013778;AN=5008;NS=2504;DP=16065;EAS_AF=0.0655;AMR_AF=0.0029;AFR_AF=0;EUR_AF=0;SAS_AF=0.001;AA=C|||;VT=SNP
12	94732827	rs12425550	G	A	100	PASS	AC=390;AF=0.0778754;AN=5008;NS=2504;DP=15981;EAS_AF=0.0585;AMR_AF=0.1311;AFR_AF=0.0492;EUR_AF=0.1133;SAS_AF=0.0624;AA=G|||;VT=SNP
12	94733959	rs149314252	T	C	100	PASS	AC=16;AF=0.00319489;AN=5008;NS=2504;DP=17169;EAS_AF=0.0159;AMR_AF=0;AFR_AF=0;EUR_AF=0;SAS_AF=0;AA=C|||;VT=SNP
12	94734154	rs144629501	C	T	100	PASS	AC=16;AF=0.00319489;AN=5008;NS=2504;DP=17773;EAS_AF=0.0159;AMR_AF=0;AFR_AF=0;EUR_AF=0;SAS_AF=0;AA=c|||;VT=SNP
12	94734990	rs11107513	A	C	100	PASS	AC=1422;AF=0.283946;AN=5008;NS=2504;DP=14560;EAS_AF=0.2788;AMR_AF=0.2911;AFR_AF=0.1884;EUR_AF=0.3489;SAS_AF=0.3466;AA=A|||;VT=SNP
12	94735153	rs4491278	A	G	100	PASS	AC=269;AF=0.0537141;AN=5008;NS=2504;DP=16415;EAS_AF=0.0496;AMR_AF=0.1052;AFR_AF=0.0053;EUR_AF=0.0994;SAS_AF=0.0399;AA=A|||;VT=SNP
12	94735535	rs145426070	C	A	100	PASS	AC=18;AF=0.00359425;AN=5008;NS=2504;DP=18695;EAS_AF=0.0179;AMR_AF=0;AFR_AF=0;EUR_AF=0;SAS_AF=0;AA=C|||;VT=SNP
12	94735578	rs149135820	T	A	100	PASS	AC=24;AF=0.00479233;AN=5008;NS=2504;DP=18767;EAS_AF=0.0238;AMR_AF=0;AFR_AF=0;EUR_AF=0;SAS_AF=0;AA=T|||;VT=SNP
12	94735695	rs147877250	C	T	100	PASS	AC=16;AF=0.00319489;AN=5008;NS=2504;DP=17244;EAS_AF=0.0159;AMR_AF=0;AFR_AF=0;EUR_AF=0;SAS_AF=0;AA=T|||;VT=SNP
12	94735751	rs78100584	C	T	100	PASS	AC=55;AF=0.0109824;AN=5008;NS=2504;DP=17353;EAS_AF=0.0496;AMR_AF=0;AFR_AF=0;EUR_AF=0.005;SAS_AF=0;AA=C|||;VT=SNP
12	94735816	rs141604981	T	C	100	PASS	AC=16;AF=0.00319489;AN=5008;NS=2504;DP=17635;EAS_AF=0.0159;AMR_AF=0;AFR_AF=0;EUR_AF=0;SAS_AF=0;AA=C|||;VT=SNP
12	94735838	rs147065810	G	A	100	PASS	AC=16;AF=0.00319489;AN=5008;NS=2504;DP=17824;EAS_AF=0.0159;AMR_AF=0;AFR_AF=0;EUR_AF=0;SAS_AF=0;AA=G|||;VT=SNP
12	94735932	rs4761606	G	A	100	PASS	AC=2699;AF=0.538938;AN=5008;NS=2504;DP=17844;EAS_AF=0.4097;AMR_AF=0.5735;AFR_AF=0.6505;EUR_AF=0.5825;SAS_AF=0.4519;AA=A|||;VT=SNP
12	94736317	rs7973302	G	A	100	PASS	AC=402;AF=0.0802716;AN=5008;NS=2504;DP=18298;EAS_AF=0.0605;AMR_AF=0.134;AFR_AF=0.0492;EUR_AF=0.1223;SAS_AF=0.0613;AA=G|||;VT=SNP
12	94736825	rs11837614	C	T	100	PASS	AC=2594;AF=0.517971;AN=5008;NS=2504;DP=15849;EAS_AF=0.4107;AMR_AF=0.572;AFR_AF=0.5817;EUR_AF=0.5755;SAS_AF=0.4448;AA=T|||;VT=SNP
12	94737630	rs141599904	G	T	100	PASS	AC=16;AF=0.00319489;AN=5008;NS=2504;DP=19370;EAS_AF=0.0159;AMR_AF=0;AFR_AF=0;EUR_AF=0;SAS_AF=0;AA=G|||;VT=SNP
12	94738351	rs148555868	T	G	100	PASS	AC=16;AF=0.00319489;AN=5008;NS=2504;DP=15407;EAS_AF=0.0159;AMR_AF=0;AFR_AF=0;EUR_AF=0;SAS_AF=0;AA=T|||;VT=SNP
12	94738701	rs11107514	A	G	100	PASS	AC=149;AF=0.0297524;AN=5008;NS=2504;DP=17151;EAS_AF=0.0724;AMR_AF=0.0288;AFR_AF=0.0053;EUR_AF=0.0268;SAS_AF=0.0225;AA=A|||;VT=SNP
12	94739850	rs73230171	G	A	100	PASS	AC=392;AF=0.0782748;AN=5008;NS=2504;DP=16271;EAS_AF=0.0585;AMR_AF=0.1311;AFR_AF=0.0469;EUR_AF=0.1193;SAS_AF=0.0613;AA=g|||;VT=SNP
12	94739966	rs150985094	C	T	100	PASS	AC=178;AF=0.0355431;AN=5008;NS=2504;DP=16188;EAS_AF=0.1478;AMR_AF=0.0245;AFR_AF=0;EUR_AF=0.002;SAS_AF=0.0102;AA=C|||;VT=SNP
12	94740451	rs7967917	A	G	100	PASS	AC=2640;AF=0.527157;AN=5008;NS=2504;DP=17956;EAS_AF=0.4226;AMR_AF=0.5908;AFR_AF=0.5825;EUR_AF=0.5825;SAS_AF=0.4581;AA=g|||;VT=SNP
12	94740482	rs117120193	A	C	100	PASS	AC=16;AF=0.00319489;AN=5008;NS=2504;DP=17450;EAS_AF=0.0159;AMR_AF=0;AFR_AF=0;EUR_AF=0;SAS_AF=0;AA=a|||;VT=SNP
12	94741262	rs138006302	G	A	100	PASS	AC=22;AF=0.00439297;AN=5008;NS=2504;DP=16105;EAS_AF=0.0218;AMR_AF=0;AFR_AF=0;EUR_AF=0;SAS_AF=0;AA=G|||;VT=SNP
12	94741404	rs116882504	T	C	100	PASS	AC=55;AF=0.0109824;AN=5008;NS=2504;DP=17274;EAS_AF=0.0496;AMR_AF=0;AFR_AF=0;EUR_AF=0.005;SAS_AF=0;AA=T|||;VT=SNP
12	94741556	rs75430031	T	C	100	PASS	AC=163;AF=0.0325479;AN=5008;NS=2504;DP=15677;EAS_AF=0.0923;AMR_AF=0.0922;AFR_AF=0.0008;EUR_AF=0.001;SAS_AF=0.0041;AA=t|||;VT=SNP
12	94741706	rs7138291	T	C	100	PASS	AC=377;AF=0.0752796;AN=5008;NS=2504;DP=14742;EAS_AF=0.0585;AMR_AF=0.1282;AFR_AF=0.0386;EUR_AF=0.1173;SAS_AF=0.0613;AA=T|||;VT=SNP
12	94741947	rs78177096	C	T	100	PASS	AC=232;AF=0.0463259;AN=5008;NS=2504;DP=14796;EAS_AF=0.0665;AMR_AF=0.0893;AFR_AF=0.0174;EUR_AF=0.0527;SAS_AF=0.0276;AA=c|||;VT=SNP
12	94742003	rs186407333	A	T	100	PASS	AC=19;AF=0.00379393;AN=5008;NS=2504;DP=13328;EAS_AF=0.0179;AMR_AF=0;AFR_AF=0;EUR_AF=0.001;SAS_AF=0;AA=a|||;VT=SNP
12	94742300	rs7311289	C	T	100	PASS	AC=370;AF=0.0738818;AN=5008;NS=2504;DP=18272;EAS_AF=0.0585;AMR_AF=0.1268;AFR_AF=0.0378;EUR_AF=0.1123;SAS_AF=0.0613;AA=C|||;VT=SNP
12	94742690	rs7297475	T	C	100	PASS	AC=698;AF=0.139377;AN=5008;NS=2504;DP=22130;EAS_AF=0.0665;AMR_AF=0.1297;AFR_AF=0.3169;EUR_AF=0.0924;SAS_AF=0.0297;AA=T|||;VT=SNP
12	94742788	rs116931335	G	T	100	PASS	AC=16;AF=0.00319489;AN=5008;NS=2504;DP=18417;EAS_AF=0.0159;AMR_AF=0;AFR_AF=0;EUR_AF=0;SAS_AF=0;AA=G|||;VT=SNP
12	94742836	rs140233164	T	C	100	PASS	AC=16;AF=0.00319489;AN=5008;NS=2504;DP=18661;EAS_AF=0.0159;AMR_AF=0;AFR_AF=0;EUR_AF=0;SAS_AF=0;AA=T|||;VT=SNP
12	94743017	rs143420452	C	T	100	PASS	AC=24;AF=0.00479233;AN=5008;NS=2504;DP=13566;EAS_AF=0.0228;AMR_AF=0;AFR_AF=0;EUR_AF=0;SAS_AF=0.001;AA=C|||;VT=SNP
12	94743818	rs73214103	A	T	100	PASS	AC=276;AF=0.0551118;AN=5008;NS=2504;DP=18026;EAS_AF=0.0665;AMR_AF=0.0922;AFR_AF=0.0189;EUR_AF=0.0905;SAS_AF=0.0297;AA=A|||;VT=SNP
12	94743821	rs3952589	C	T	100	PASS	AC=2561;AF=0.511382;AN=5008;NS=2504;DP=17973;EAS_AF=0.4107;AMR_AF=0.5764;AFR_AF=0.5545;EUR_AF=0.5746;SAS_AF=0.4458;AA=T|||;VT=SNP
12	94743835	rs74694332	T	A	100	PASS	AC=43;AF=0.00858626;AN=5008;NS=2504;DP=18063;EAS_AF=0.0407;AMR_AF=0;AFR_AF=0;EUR_AF=0;SAS_AF=0.002;AA=T|||;VT=SNP
12	94744118	rs3908179	C	G	100	PASS	AC=4169;AF=0.832468;AN=5008;NS=2504;DP=17906;EAS_AF=0.9633;AMR_AF=0.7709;AFR_AF=0.9856;EUR_AF=0.667;SAS_AF=0.7045;AA=G|||;VT=SNP
12	94745518	rs79671686	T	C	100	PASS	AC=92;AF=0.0183706;AN=5008;NS=2504;DP=19236;EAS_AF=0.0863;AMR_AF=0;AFR_AF=0;EUR_AF=0.005;SAS_AF=0;AA=t|||;VT=SNP
12	94747871	rs150858823	A	C	100	PASS	AC=27;AF=0.00539137;AN=5008;NS=2504;DP=18533;EAS_AF=0.0228;AMR_AF=0.0058;AFR_AF=0;EUR_AF=0;SAS_AF=0;AA=A|||;VT=SNP
12	94748104	rs117732099	C	T	100	PASS	AC=135;AF=0.0269569;AN=5008;NS=2504;DP=16376;EAS_AF=0.0714;AMR_AF=0.0259;AFR_AF=0.0023;EUR_AF=0.0199;SAS_AF=0.0225;AA=C|||;VT=SNP
12	94748112	rs114375408	C	G	100	PASS	AC=385;AF=0.076877;AN=5008;NS=2504;DP=16347;EAS_AF=0.0585;AMR_AF=0.1297;AFR_AF=0.0484;EUR_AF=0.1113;SAS_AF=0.0613;AA=C|||;VT=SNP
12	94748553	rs11107517	T	C	100	PASS	AC=2758;AF=0.550719;AN=5008;NS=2504;DP=15553;EAS_AF=0.4236;AMR_AF=0.5922;AFR_AF=0.6717;EUR_AF=0.5835;SAS_AF=0.455;AA=C|||;VT=SNP
12	94749252	rs149961147	G	A	100	PASS	AC=386;AF=0.0770767;AN=5008;NS=2504;DP=19876;EAS_AF=0.0585;AMR_AF=0.1297;AFR_AF=0.0484;EUR_AF=0.1123;SAS_AF=0.0613;AA=G|||;VT=SNP
12	94749906	rs190147954	C	T	100	PASS	AC=16;AF=0.00319489;AN=5008;NS=2504;DP=16588;EAS_AF=0.0159;AMR_AF=0;AFR_AF=0;EUR_AF=0;SAS_AF=0;AA=T|||;VT=SNP
12	94750126	rs147076924	A	G	100	PASS	AC=275;AF=0.0549121;AN=5008;NS=2504;DP=20608;EAS_AF=0.0665;AMR_AF=0.0922;AFR_AF=0.0189;EUR_AF=0.0905;SAS_AF=0.0286;AA=A|||;VT=SNP
12	94750538	rs4761608	C	T	100	PASS	AC=1252;AF=0.25;AN=5008;NS=2504;DP=18838;EAS_AF=0.2629;AMR_AF=0.2666;AFR_AF=0.1445;EUR_AF=0.2833;SAS_AF=0.3333;AA=C|||;VT=SNP
12	94750756	rs4761609	A	G	100	PASS	AC=1300;AF=0.259585;AN=5008;NS=2504;DP=19808;EAS_AF=0.2718;AMR_AF=0.268;AFR_AF=0.1732;EUR_AF=0.2823;SAS_AF=0.3344;AA=A|||;VT=SNP
12	94752125	rs58906220	A	G	100	PASS	AC=275;AF=0.0549121;AN=5008;NS=2504;DP=18136;EAS_AF=0.0665;AMR_AF=0.0922;AFR_AF=0.0182;EUR_AF=0.0905;SAS_AF=0.0297;AA=A|||;VT=SNP
12	94752474	rs146232578	G	A	100	PASS	AC=372;AF=0.0742812;AN=5008;NS=2504;DP=19522;EAS_AF=0.0595;AMR_AF=0.1268;AFR_AF=0.0378;EUR_AF=0.1123;SAS_AF=0.0624;AA=G|||;VT=SNP
12	94752616	rs117088168	C	G	100	PASS	AC=346;AF=0.0690895;AN=5008;NS=2504;DP=17354;EAS_AF=0.0655;AMR_AF=0.1225;AFR_AF=0.0219;EUR_AF=0.1173;SAS_AF=0.0491;AA=C|||;VT=SNP
12	94753714	rs2365455	A	G	100	PASS	AC=1461;AF=0.291733;AN=5008;NS=2504;DP=18935;EAS_AF=0.2728;AMR_AF=0.2882;AFR_AF=0.2269;EUR_AF=0.3459;SAS_AF=0.3456;AA=A|||;VT=SNP
12	94754075	rs11532364	T	A	100	PASS	AC=1358;AF=0.271166;AN=5008;NS=2504;DP=14393;EAS_AF=0.2728;AMR_AF=0.2853;AFR_AF=0.1536;EUR_AF=0.3429;SAS_AF=0.3446;AA=T|||;VT=SNP
12	94754244	rs79558719	C	T	100	PASS	AC=234;AF=0.0467252;AN=5008;NS=2504;DP=12907;EAS_AF=0.0665;AMR_AF=0.0893;AFR_AF=0.0182;EUR_AF=0.0527;SAS_AF=0.0286;AA=C|||;VT=SNP
12	94756123	rs185072897	C	T	100	PASS	AC=19;AF=0.00379393;AN=5008;NS=2504;DP=18182;EAS_AF=0.0159;AMR_AF=0;AFR_AF=0;EUR_AF=0;SAS_AF=0.0031;AA=C|||;VT=SNP
12	94756244	rs2366436	G	A	100	PASS	AC=2558;AF=0.510783;AN=5008;NS=2504;DP=19734;EAS_AF=0.4087;AMR_AF=0.572;AFR_AF=0.5545;EUR_AF=0.5755;SAS_AF=0.4468;AA=A|||;VT=SNP
12	94756741	rs75723758	T	C	100	PASS	AC=352;AF=0.0702875;AN=5008;NS=2504;DP=21458;EAS_AF=0.0665;AMR_AF=0.1225;AFR_AF=0.0234;EUR_AF=0.1183;SAS_AF=0.0511;AA=T|||;VT=SNP
12	94757114	rs11107518	A	G	100	PASS	AC=781;AF=0.15595;AN=5008;NS=2504;DP=19084;EAS_AF=0.1607;AMR_AF=0.1844;AFR_AF=0.025;EUR_AF=0.2217;SAS_AF=0.2403;AA=A|||;VT=SNP
12	94757826	rs7303686	C	T	100	PASS	AC=2711;AF=0.541334;AN=5008;NS=2504;DP=18045;EAS_AF=0.4187;AMR_AF=0.5807;AFR_AF=0.6573;EUR_AF=0.5755;SAS_AF=0.4479;AA=T|||;VT=SNP
12	94758356	rs73214110	T	G	100	PASS	AC=406;AF=0.0810703;AN=5008;NS=2504;DP=14495;EAS_AF=0.0595;AMR_AF=0.134;AFR_AF=0.0492;EUR_AF=0.1252;SAS_AF=0.0634;AA=T|||;VT=SNP
12	94758424	rs78583384	A	T	100	PASS	AC=646;AF=0.128994;AN=5008;NS=2504;DP=15391;EAS_AF=0.0903;AMR_AF=0.1571;AFR_AF=0.2095;EUR_AF=0.1203;SAS_AF=0.0491;AA=T|||;VT=SNP
12	94759030	rs117752005	G	A	100	PASS	AC=16;AF=0.00319489;AN=5008;NS=2504;DP=17002;EAS_AF=0.0159;AMR_AF=0;AFR_AF=0;EUR_AF=0;SAS_AF=0;AA=A|||;VT=SNP
12	94759141	rs117042974	G	A	100	PASS	AC=16;AF=0.00319489;AN=5008;NS=2504;DP=19205;EAS_AF=0.0159;AMR_AF=0;AFR_AF=0;EUR_AF=0;SAS_AF=0;AA=A|||;VT=SNP
12	94759591	rs2176899	A	T	100	PASS	AC=1337;AF=0.266973;AN=5008;NS=2504;DP=15776;EAS_AF=0.2728;AMR_AF=0.2839;AFR_AF=0.1415;EUR_AF=0.34;SAS_AF=0.3436;AA=A|||;VT=SNP
12	94759893	rs139578450	A	G	100	PASS	AC=16;AF=0.00319489;AN=5008;NS=2504;DP=16556;EAS_AF=0.0159;AMR_AF=0;AFR_AF=0;EUR_AF=0;SAS_AF=0;AA=G|||;VT=SNP
12	94760310	rs34306268	G	C	100	PASS	AC=388;AF=0.077476;AN=5008;NS=2504;DP=17706;EAS_AF=0.0585;AMR_AF=0.1297;AFR_AF=0.0492;EUR_AF=0.1123;SAS_AF=0.0624;AA=G|||;VT=SNP
12	94761701	rs12426243	T	C	100	PASS	AC=396;AF=0.0790735;AN=5008;NS=2504;DP=17366;EAS_AF=0.0595;AMR_AF=0.1311;AFR_AF=0.0492;EUR_AF=0.1183;SAS_AF=0.0624;AA=T|||;VT=SNP;EX_TARGET
12	94762118	rs78522470	C	A	100	PASS	AC=279;AF=0.0557109;AN=5008;NS=2504;DP=19672;EAS_AF=0.0665;AMR_AF=0.0908;AFR_AF=0.0514;EUR_AF=0.0537;SAS_AF=0.0276;AA=C|||;VT=SNP
12	94762349	rs12231228	T	C	100	PASS	AC=238;AF=0.047524;AN=5008;NS=2504;DP=17804;EAS_AF=0.0813;AMR_AF=0.0274;AFR_AF=0.0666;EUR_AF=0.0268;SAS_AF=0.0225;AA=T|||;VT=SNP
12	94763940	rs143723276	A	G	100	PASS	AC=16;AF=0.00319489;AN=5008;NS=2504;DP=18582;EAS_AF=0.0159;AMR_AF=0;AFR_AF=0;EUR_AF=0;SAS_AF=0;AA=A|||;VT=SNP
12	94764127	rs56288927	G	A	100	PASS	AC=665;AF=0.132788;AN=5008;NS=2504;DP=17484;EAS_AF=0.0903;AMR_AF=0.1571;AFR_AF=0.2231;EUR_AF=0.1213;SAS_AF=0.0491;AA=A|||;VT=SNP
12	94765496	rs17022417	A	G	100	PASS	AC=712;AF=0.142173;AN=5008;NS=2504;DP=17711;EAS_AF=0.0903;AMR_AF=0.1599;AFR_AF=0.2269;EUR_AF=0.159;SAS_AF=0.0511;AA=G|||;VT=SNP
12	94765721	rs17302889	T	C	100	PASS	AC=490;AF=0.0978435;AN=5008;NS=2504;DP=20745;EAS_AF=0.0665;AMR_AF=0.1196;AFR_AF=0.1657;EUR_AF=0.0924;SAS_AF=0.0286;AA=C|||;VT=SNP
12	94767410	rs11107520	T	C	100	PASS	AC=1539;AF=0.307308;AN=5008;NS=2504;DP=18454;EAS_AF=0.2738;AMR_AF=0.2968;AFR_AF=0.2897;EUR_AF=0.3419;SAS_AF=0.3374;AA=T|||;VT=SNP
12	94768048	rs10777590	G	A	100	PASS	AC=2588;AF=0.516773;AN=5008;NS=2504;DP=15565;EAS_AF=0.4206;AMR_AF=0.5836;AFR_AF=0.5635;EUR_AF=0.5736;SAS_AF=0.4468;AA=A|||;VT=SNP
12	94769758	rs4761611	A	G	100	PASS	AC=4175;AF=0.833666;AN=5008;NS=2504;DP=14477;EAS_AF=0.9633;AMR_AF=0.7767;AFR_AF=0.9864;EUR_AF=0.667;SAS_AF=0.7055;AA=G|||;VT=SNP;EX_TARGET
12	94769945	rs10507037	A	G	100	PASS	AC=414;AF=0.0826677;AN=5008;NS=2504;DP=15109;EAS_AF=0.0665;AMR_AF=0.1354;AFR_AF=0.0242;EUR_AF=0.171;SAS_AF=0.0501;AA=A|||;VT=SNP
12	94771083	rs117672206	C	A	100	PASS	AC=28;AF=0.00559105;AN=5008;NS=2504;DP=19938;EAS_AF=0.0238;AMR_AF=0.0058;AFR_AF=0;EUR_AF=0;SAS_AF=0;AA=C|||;VT=SNP
12	94771514	rs3847817	A	G	100	PASS	AC=1397;AF=0.278954;AN=5008;NS=2504;DP=17447;EAS_AF=0.2718;AMR_AF=0.281;AFR_AF=0.2231;EUR_AF=0.2972;SAS_AF=0.3415;AA=A|||;VT=SNP
12	94771556	rs118181957	A	G	100	PASS	AC=16;AF=0.00319489;AN=5008;NS=2504;DP=16865;EAS_AF=0.0159;AMR_AF=0;AFR_AF=0;EUR_AF=0;SAS_AF=0;AA=A|||;VT=SNP
12	94772262	rs3847818	A	G	100	PASS	AC=1357;AF=0.270966;AN=5008;NS=2504;DP=18465;EAS_AF=0.2708;AMR_AF=0.2795;AFR_AF=0.1936;EUR_AF=0.2972;SAS_AF=0.3425;AA=A|||;VT=SNP
12	94772291	rs140847791	G	A	100	PASS	AC=27;AF=0.00539137;AN=5008;NS=2504;DP=19086;EAS_AF=0.0228;AMR_AF=0.0058;AFR_AF=0;EUR_AF=0;SAS_AF=0;AA=G|||;VT=SNP
12	94772488	rs149324362	T	A	100	PASS	AC=27;AF=0.00539137;AN=5008;NS=2504;DP=17713;EAS_AF=0.0228;AMR_AF=0.0058;AFR_AF=0;EUR_AF=0;SAS_AF=0;AA=T|||;VT=SNP
12	94772742	rs2271979	C	T	100	PASS	AC=657;AF=0.13119;AN=5008;NS=2504;DP=19135;EAS_AF=0.3224;AMR_AF=0.1369;AFR_AF=0.0053;EUR_AF=0.0746;SAS_AF=0.1585;AA=C|||;VT=SNP;EX_TARGET
12	94773533	rs3847819	G	A	100	PASS	AC=1295;AF=0.258586;AN=5008;NS=2504;DP=17466;EAS_AF=0.2708;AMR_AF=0.2637;AFR_AF=0.1649;EUR_AF=0.2863;SAS_AF=0.3405;AA=G|||;VT=SNP
12	94774519	rs11107523	G	A	100	PASS	AC=655;AF=0.130791;AN=5008;NS=2504;DP=20147;EAS_AF=0.3194;AMR_AF=0.1369;AFR_AF=0.0053;EUR_AF=0.0746;SAS_AF=0.1595;AA=G|||;VT=SNP
12	94775410	rs140740146	T	C	100	PASS	AC=22;AF=0.00439297;AN=5008;NS=2504;DP=16294;EAS_AF=0.0218;AMR_AF=0;AFR_AF=0;EUR_AF=0;SAS_AF=0;AA=T|||;VT=SNP
12	94775865	rs117973814	G	A	100	PASS	AC=17;AF=0.00339457;AN=5008;NS=2504;DP=17320;EAS_AF=0.0169;AMR_AF=0;AFR_AF=0;EUR_AF=0;SAS_AF=0;AA=G|||;VT=SNP
12	94775926	rs6538496	T	C	100	PASS	AC=1578;AF=0.315096;AN=5008;NS=2504;DP=17497;EAS_AF=0.5546;AMR_AF=0.1902;AFR_AF=0.4115;EUR_AF=0.0915;SAS_AF=0.2566;AA=T|||;VT=SNP
12	94775998	rs149084317	T	C	100	PASS	AC=16;AF=0.00319489;AN=5008;NS=2504;DP=17452;EAS_AF=0.0159;AMR_AF=0;AFR_AF=0;EUR_AF=0;SAS_AF=0;AA=T|||;VT=SNP
12	94777177	rs73218250	G	C	100	PASS	AC=414;AF=0.0826677;AN=5008;NS=2504;DP=20266;EAS_AF=0.0665;AMR_AF=0.1354;AFR_AF=0.0242;EUR_AF=0.171;SAS_AF=0.0501;AA=G|||;VT=SNP
12	94777382	rs144667831	T	C	100	PASS	AC=16;AF=0.00319489;AN=5008;NS=2504;DP=18981;EAS_AF=0.0159;AMR_AF=0;AFR_AF=0;EUR_AF=0;SAS_AF=0;AA=T|||;VT=SNP
12	94777685	rs148144675	T	C	100	PASS	AC=62;AF=0.0123802;AN=5008;NS=2504;DP=14868;EAS_AF=0.0595;AMR_AF=0.0014;AFR_AF=0;EUR_AF=0;SAS_AF=0.001;AA=T|||;VT=SNP
12	94778581	rs1961780	C	G	100	PASS	AC=1456;AF=0.290735;AN=5008;NS=2504;DP=20900;EAS_AF=0.5417;AMR_AF=0.1888;AFR_AF=0.3411;EUR_AF=0.0835;SAS_AF=0.2495;AA=C|||;VT=SNP
12	94778832	rs139283841	G	T	100	PASS	AC=22;AF=0.00439297;AN=5008;NS=2504;DP=20586;EAS_AF=0.0218;AMR_AF=0;AFR_AF=0;EUR_AF=0;SAS_AF=0;AA=G|||;VT=SNP
12	94778864	rs76974577	C	T	100	PASS	AC=233;AF=0.0465256;AN=5008;NS=2504;DP=20381;EAS_AF=0.0665;AMR_AF=0.0893;AFR_AF=0.0182;EUR_AF=0.0527;SAS_AF=0.0276;AA=C|||;VT=SNP
12	94778949	rs145552151	G	A	100	PASS	AC=16;AF=0.00319489;AN=5008;NS=2504;DP=21735;EAS_AF=0.0159;AMR_AF=0;AFR_AF=0;EUR_AF=0;SAS_AF=0;AA=G|||;VT=SNP
12	94779565	rs148196486	A	G	100	PASS	AC=16;AF=0.00319489;AN=5008;NS=2504;DP=21125;EAS_AF=0.0159;AMR_AF=0;AFR_AF=0;EUR_AF=0;SAS_AF=0;AA=A|||;VT=SNP
12	94779728	rs80096320	T	C	100	PASS	AC=102;AF=0.0203674;AN=5008;NS=2504;DP=21490;EAS_AF=0.0099;AMR_AF=0.0259;AFR_AF=0.0227;EUR_AF=0.0229;SAS_AF=0.0215;AA=T|||;VT=SNP
12	94779827	rs150330758	T	C	100	PASS	AC=62;AF=0.0123802;AN=5008;NS=2504;DP=21542;EAS_AF=0.0595;AMR_AF=0.0014;AFR_AF=0;EUR_AF=0;SAS_AF=0.001;AA=T|||;VT=SNP
12	94781696	rs73218251	A	G	100	PASS	AC=414;AF=0.0826677;AN=5008;NS=2504;DP=21067;EAS_AF=0.0665;AMR_AF=0.1354;AFR_AF=0.0242;EUR_AF=0.171;SAS_AF=0.0501;AA=A|||;VT=SNP
12	94781974	rs10777591	C	T	100	PASS	AC=2619;AF=0.522963;AN=5008;NS=2504;DP=21979;EAS_AF=0.4107;AMR_AF=0.5865;AFR_AF=0.5915;EUR_AF=0.5746;SAS_AF=0.4479;AA=T|||;VT=SNP
12	94782827	rs10745683	A	G	100	PASS	AC=4173;AF=0.833267;AN=5008;NS=2504;DP=17581;EAS_AF=0.9633;AMR_AF=0.7795;AFR_AF=0.9849;EUR_AF=0.666;SAS_AF=0.7045;AA=C|||;VT=SNP
12	94783272	rs10128868	C	T	100	PASS	AC=1295;AF=0.258586;AN=5008;NS=2504;DP=17619;EAS_AF=0.2629;AMR_AF=0.2695;AFR_AF=0.1785;EUR_AF=0.2783;SAS_AF=0.3344;AA=G|||;VT=SNP
12	94783765	rs7957576	T	C	100	PASS	AC=2615;AF=0.522165;AN=5008;NS=2504;DP=19609;EAS_AF=0.4177;AMR_AF=0.5893;AFR_AF=0.5809;EUR_AF=0.5755;SAS_AF=0.4479;AA=C|||;VT=SNP
12	94784081	rs73218254	A	G	100	PASS	AC=732;AF=0.146166;AN=5008;NS=2504;DP=20620;EAS_AF=0.0972;AMR_AF=0.1729;AFR_AF=0.2201;EUR_AF=0.173;SAS_AF=0.0501;AA=G|||;VT=SNP
12	94784083	rs73218255	G	C	100	PASS	AC=729;AF=0.145567;AN=5008;NS=2504;DP=20543;EAS_AF=0.0972;AMR_AF=0.1729;AFR_AF=0.2179;EUR_AF=0.173;SAS_AF=0.0501;AA=C|||;VT=SNP
12	94784130	rs11107524	C	T	100	PASS	AC=134;AF=0.0267572;AN=5008;NS=2504;DP=21794;EAS_AF=0.0694;AMR_AF=0.0259;AFR_AF=0.003;EUR_AF=0.0199;SAS_AF=0.0225;AA=C|||;VT=SNP
12	94785089	rs138139095	G	A	100	PASS	AC=384;AF=0.0766773;AN=5008;NS=2504;DP=20142;EAS_AF=0.0585;AMR_AF=0.1311;AFR_AF=0.0386;EUR_AF=0.1203;SAS_AF=0.0634;AA=G|||;VT=SNP
12	94785770	rs139931092	T	C	100	PASS	AC=297;AF=0.0593051;AN=5008;NS=2504;DP=22006;EAS_AF=0.0665;AMR_AF=0.1023;AFR_AF=0.0197;EUR_AF=0.1044;SAS_AF=0.0286;AA=T|||;VT=SNP
12	94786254	rs113612988	A	G	100	PASS	AC=1359;AF=0.271366;AN=5008;NS=2504;DP=21851;EAS_AF=0.2728;AMR_AF=0.2795;AFR_AF=0.1936;EUR_AF=0.2972;SAS_AF=0.3425;AA=A|||;VT=SNP
12	94786306	rs149865949	C	G	100	PASS	AC=36;AF=0.0071885;AN=5008;NS=2504;DP=21276;EAS_AF=0.0308;AMR_AF=0.0072;AFR_AF=0;EUR_AF=0;SAS_AF=0;AA=C|||;VT=SNP
12	94787301	rs147923831	A	C	100	PASS	AC=390;AF=0.0778754;AN=5008;NS=2504;DP=20792;EAS_AF=0.0585;AMR_AF=0.1326;AFR_AF=0.0386;EUR_AF=0.1252;SAS_AF=0.0634;AA=A|||;VT=SNP
12	94787309	rs141789029	A	C	100	PASS	AC=537;AF=0.107228;AN=5008;NS=2504;DP=20907;EAS_AF=0.0665;AMR_AF=0.1311;AFR_AF=0.1846;EUR_AF=0.1064;SAS_AF=0.0286;AA=A|||;VT=SNP
12	94787382	rs143814640	G	A	100	PASS	AC=24;AF=0.00479233;AN=5008;NS=2504;DP=21601;EAS_AF=0.0228;AMR_AF=0.0014;AFR_AF=0;EUR_AF=0;SAS_AF=0;AA=G|||;VT=SNP
12	94787591	rs148180210	T	A	100	PASS	AC=69;AF=0.013778;AN=5008;NS=2504;DP=22202;EAS_AF=0.004;AMR_AF=0.0893;AFR_AF=0.0008;EUR_AF=0.001;SAS_AF=0.001;AA=T|||;VT=SNP
12	94788683	rs56339017	C	A	100	PASS	AC=672;AF=0.134185;AN=5008;NS=2504;DP=19914;EAS_AF=0.0972;AMR_AF=0.1585;AFR_AF=0.2224;EUR_AF=0.1213;SAS_AF=0.0491;AA=C|||;VT=SNP
12	94788785	rs56178377	T	G	100	PASS	AC=492;AF=0.0982428;AN=5008;NS=2504;DP=17627;EAS_AF=0.0893;AMR_AF=0.1196;AFR_AF=0.1815;EUR_AF=0.0517;SAS_AF=0.0276;AA=G|||;VT=SNP
12	94788877	rs11107526	T	C	100	PASS	AC=4173;AF=0.833267;AN=5008;NS=2504;DP=15763;EAS_AF=0.9633;AMR_AF=0.7781;AFR_AF=0.9849;EUR_AF=0.668;SAS_AF=0.7035;AA=C|||;VT=SNP
12	94788964	rs142704543	G	C	100	PASS	AC=102;AF=0.0203674;AN=5008;NS=2504;DP=10897;EAS_AF=0.0099;AMR_AF=0.0259;AFR_AF=0.0227;EUR_AF=0.0229;SAS_AF=0.0215;AA=G|||;VT=SNP
12	94789356	rs7308695	G	T	100	PASS	AC=2596;AF=0.518371;AN=5008;NS=2504;DP=15397;EAS_AF=0.4167;AMR_AF=0.5893;AFR_AF=0.5575;EUR_AF=0.5825;SAS_AF=0.454;AA=T|||;VT=SNP
12	94789456	rs141750002	C	T	100	PASS	AC=24;AF=0.00479233;AN=5008;NS=2504;DP=16300;EAS_AF=0.0228;AMR_AF=0.0014;AFR_AF=0;EUR_AF=0;SAS_AF=0;AA=C|||;VT=SNP
12	94790324	rs61143362	C	A	100	PASS	AC=1084;AF=0.216454;AN=5008;NS=2504;DP=16353;EAS_AF=0.1558;AMR_AF=0.2997;AFR_AF=0.2428;EUR_AF=0.2843;SAS_AF=0.1145;AA=A|||;VT=SNP
12	94791968	rs4761613	T	C	100	PASS	AC=1356;AF=0.270767;AN=5008;NS=2504;DP=21107;EAS_AF=0.2609;AMR_AF=0.2824;AFR_AF=0.1596;EUR_AF=0.3509;SAS_AF=0.3405;AA=T|||;VT=SNP
12	94793088	rs140288265	C	T	100	PASS	AC=49;AF=0.00978435;AN=5008;NS=2504;DP=17313;EAS_AF=0.0466;AMR_AF=0;AFR_AF=0;EUR_AF=0;SAS_AF=0.002;AA=C|||;VT=SNP
12	94793764	rs10859694	T	C	100	PASS	AC=1345;AF=0.26857;AN=5008;NS=2504;DP=16024;EAS_AF=0.2629;AMR_AF=0.2867;AFR_AF=0.1573;EUR_AF=0.3439;SAS_AF=0.3344;AA=T|||;VT=SNP
12	94794801	rs76748645	G	A	100	PASS	AC=256;AF=0.0511182;AN=5008;NS=2504;DP=12409;EAS_AF=0.0665;AMR_AF=0.0994;AFR_AF=0.0197;EUR_AF=0.0666;SAS_AF=0.0276;AA=g|||;VT=SNP;EX_TARGET
12	94794813	rs143886508	A	G	100	PASS	AC=15;AF=0.00299521;AN=5008;NS=2504;DP=12441;EAS_AF=0.0149;AMR_AF=0;AFR_AF=0;EUR_AF=0;SAS_AF=0;AA=A|||;VT=SNP
12	94795496	rs4761476	G	C	100	PASS	AC=1288;AF=0.257188;AN=5008;NS=2504;DP=19256;EAS_AF=0.2599;AMR_AF=0.2709;AFR_AF=0.1445;EUR_AF=0.3191;SAS_AF=0.3333;AA=G|||;VT=SNP
12	94795798	rs148029515	G	C	100	PASS	AC=22;AF=0.00439297;AN=5008;NS=2504;DP=18189;EAS_AF=0.0218;AMR_AF=0;AFR_AF=0;EUR_AF=0;SAS_AF=0;AA=G|||;VT=SNP
12	94796512	rs147343407	T	C	100	PASS	AC=29;AF=0.00579073;AN=5008;NS=2504;DP=15910;EAS_AF=0.0238;AMR_AF=0.0058;AFR_AF=0.0008;EUR_AF=0;SAS_AF=0;AA=T|||;VT=SNP
12	94796513	rs139051806	A	C	100	PASS	AC=16;AF=0.00319489;AN=5008;NS=2504;DP=15943;EAS_AF=0.0159;AMR_AF=0;AFR_AF=0;EUR_AF=0;SAS_AF=0;AA=A|||;VT=SNP
12	94797542	rs76932261	T	C	100	PASS	AC=349;AF=0.0696885;AN=5008;NS=2504;DP=14590;EAS_AF=0.0655;AMR_AF=0.1225;AFR_AF=0.0227;EUR_AF=0.1193;SAS_AF=0.0491;AA=T|||;VT=SNP
12	94797640	rs75112742	G	C	100	PASS	AC=231;AF=0.0461262;AN=5008;NS=2504;DP=12838;EAS_AF=0.0655;AMR_AF=0.0893;AFR_AF=0.0174;EUR_AF=0.0527;SAS_AF=0.0276;AA=G|||;VT=SNP
12	94797739	rs4761614	G	T	100	PASS	AC=2564;AF=0.511981;AN=5008;NS=2504;DP=16085;EAS_AF=0.4087;AMR_AF=0.5778;AFR_AF=0.5477;EUR_AF=0.5805;SAS_AF=0.453;AA=T|||;VT=SNP
12	94798053	rs12425425	G	A	100	PASS	AC=389;AF=0.0776757;AN=5008;NS=2504;DP=19083;EAS_AF=0.0585;AMR_AF=0.1297;AFR_AF=0.0484;EUR_AF=0.1133;SAS_AF=0.0634;AA=G|||;VT=SNP
12	94799986	rs145913206	A	G	100	PASS	AC=27;AF=0.00539137;AN=5008;NS=2504;DP=17386;EAS_AF=0.0228;AMR_AF=0.0058;AFR_AF=0;EUR_AF=0;SAS_AF=0;AA=A|||;VT=SNP
12	94800077	rs73370361	T	G	100	PASS	AC=605;AF=0.120807;AN=5008;NS=2504;DP=17740;EAS_AF=0.0823;AMR_AF=0.1412;AFR_AF=0.2065;EUR_AF=0.1193;SAS_AF=0.0317;AA=G|||;VT=SNP
12	94800262	rs11107530	T	C	100	PASS	AC=1676;AF=0.334665;AN=5008;NS=2504;DP=16833;EAS_AF=0.4038;AMR_AF=0.3703;AFR_AF=0.233;EUR_AF=0.3449;SAS_AF=0.365;AA=T|||;VT=SNP
12	94800581	rs147018126	T	C	100	PASS	AC=252;AF=0.0503195;AN=5008;NS=2504;DP=15688;EAS_AF=0.0665;AMR_AF=0.0994;AFR_AF=0.0189;EUR_AF=0.0636;SAS_AF=0.0276;AA=T|||;VT=SNP
12	94800629	rs117456735	G	A	100	PASS	AC=252;AF=0.0503195;AN=5008;NS=2504;DP=15700;EAS_AF=0.0665;AMR_AF=0.0994;AFR_AF=0.0189;EUR_AF=0.0636;SAS_AF=0.0276;AA=G|||;VT=SNP
12	94801321	rs11107531	C	T	100	PASS	AC=1102;AF=0.220048;AN=5008;NS=2504;DP=18894;EAS_AF=0.1488;AMR_AF=0.3012;AFR_AF=0.292;EUR_AF=0.2455;SAS_AF=0.1125;AA=t|||;VT=SNP
12	94801427	rs61927185	A	G	100	PASS	AC=309;AF=0.0617013;AN=5008;NS=2504;DP=17965;EAS_AF=0.0288;AMR_AF=0.0663;AFR_AF=0.0461;EUR_AF=0.0944;SAS_AF=0.0798;AA=a|||;VT=SNP
12	94804184	rs73370367	T	G	100	PASS	AC=563;AF=0.11242;AN=5008;NS=2504;DP=19857;EAS_AF=0.0903;AMR_AF=0.1369;AFR_AF=0.1853;EUR_AF=0.1034;SAS_AF=0.0286;AA=G|||;VT=SNP
12	94805764	rs78473865	C	T	100	PASS	AC=294;AF=0.0587061;AN=5008;NS=2504;DP=14894;EAS_AF=0.0665;AMR_AF=0.1023;AFR_AF=0.0197;EUR_AF=0.1014;SAS_AF=0.0286;AA=C|||;VT=SNP
12	94806526	rs77878948	T	C	100	PASS	AC=293;AF=0.0585064;AN=5008;NS=2504;DP=10353;EAS_AF=0.0655;AMR_AF=0.1023;AFR_AF=0.0197;EUR_AF=0.1014;SAS_AF=0.0286;AA=T|||;VT=SNP
12	94809301	rs55643569	A	T	100	PASS	AC=520;AF=0.103834;AN=5008;NS=2504;DP=15949;EAS_AF=0.0675;AMR_AF=0.1297;AFR_AF=0.174;EUR_AF=0.1034;SAS_AF=0.0286;AA=A|||;VT=SNP
12	94809615	rs73218259	A	C	100	PASS	AC=400;AF=0.0798722;AN=5008;NS=2504;DP=16910;EAS_AF=0.0585;AMR_AF=0.1354;AFR_AF=0.0484;EUR_AF=0.1193;SAS_AF=0.0644;AA=A|||;VT=SNP
12	94809824	rs73370372	T	C	100	PASS	AC=739;AF=0.147564;AN=5008;NS=2504;DP=18823;EAS_AF=0.0903;AMR_AF=0.17;AFR_AF=0.2632;EUR_AF=0.1332;SAS_AF=0.0491;AA=C|||;VT=SNP
12	94810369	rs73218261	T	C	100	PASS	AC=306;AF=0.0611022;AN=5008;NS=2504;DP=15817;EAS_AF=0.0417;AMR_AF=0.0605;AFR_AF=0.0484;EUR_AF=0.1074;SAS_AF=0.0511;AA=T|||;VT=SNP
12	94810397	rs141565624	T	C	100	PASS	AC=18;AF=0.00359425;AN=5008;NS=2504;DP=16360;EAS_AF=0.0179;AMR_AF=0;AFR_AF=0;EUR_AF=0;SAS_AF=0;AA=C|||;VT=SNP
12	94812061	rs6538497	T	C	100	PASS	AC=804;AF=0.160543;AN=5008;NS=2504;DP=19569;EAS_AF=0.0903;AMR_AF=0.1715;AFR_AF=0.2821;EUR_AF=0.171;SAS_AF=0.0501;AA=T|||;VT=SNP
12	94812123	rs6538498	T	C	100	PASS	AC=2358;AF=0.470847;AN=5008;NS=2504;DP=20148;EAS_AF=0.3948;AMR_AF=0.5043;AFR_AF=0.4614;EUR_AF=0.5706;SAS_AF=0.4356;AA=C|||;VT=SNP
12	94813453	rs11831905	C	T	100	PASS	AC=686;AF=0.136981;AN=5008;NS=2504;DP=17405;EAS_AF=0.0903;AMR_AF=0.1628;AFR_AF=0.2284;EUR_AF=0.1312;SAS_AF=0.0491;AA=T|||;VT=SNP
12	94813745	rs117278884	T	C	100	PASS	AC=15;AF=0.00299521;AN=5008;NS=2504;DP=16091;EAS_AF=0.0149;AMR_AF=0;AFR_AF=0;EUR_AF=0;SAS_AF=0;AA=T|||;VT=SNP
12	94814496	rs183215703	T	C	100	PASS	AC=16;AF=0.00319489;AN=5008;NS=2504;DP=14302;EAS_AF=0.0159;AMR_AF=0;AFR_AF=0;EUR_AF=0;SAS_AF=0;AA=C|||;VT=SNP
12	94814980	rs192455307	A	T	100	PASS	AC=28;AF=0.00559105;AN=5008;NS=2504;DP=12960;EAS_AF=0.0278;AMR_AF=0;AFR_AF=0;EUR_AF=0;SAS_AF=0;AA=A|||;VT=SNP
12	94815375	rs11833200	C	T	100	PASS	AC=728;AF=0.145367;AN=5008;NS=2504;DP=20081;EAS_AF=0.0903;AMR_AF=0.1657;AFR_AF=0.2292;EUR_AF=0.169;SAS_AF=0.0501;AA=T|||;VT=SNP
12	94815510	rs11107533	G	A	100	PASS	AC=1175;AF=0.234625;AN=5008;NS=2504;DP=18984;EAS_AF=0.2599;AMR_AF=0.2637;AFR_AF=0.0946;EUR_AF=0.2803;SAS_AF=0.3303;AA=G|||;VT=SNP
12	94815525	rs149042725	A	G	100	PASS	AC=16;AF=0.00319489;AN=5008;NS=2504;DP=19146;EAS_AF=0.0159;AMR_AF=0;AFR_AF=0;EUR_AF=0;SAS_AF=0;AA=A|||;VT=SNP
12	94816022	rs61927186	C	A	100	PASS	AC=1024;AF=0.204473;AN=5008;NS=2504;DP=20315;EAS_AF=0.1885;AMR_AF=0.2334;AFR_AF=0.09;EUR_AF=0.2505;SAS_AF=0.3078;AA=C|||;VT=SNP
12	94816066	rs143075823	A	G	100	PASS	AC=16;AF=0.00319489;AN=5008;NS=2504;DP=21398;EAS_AF=0.0159;AMR_AF=0;AFR_AF=0;EUR_AF=0;SAS_AF=0;AA=g|||;VT=SNP
12	94817022	rs117868072	G	A	100	PASS	AC=319;AF=0.0636981;AN=5008;NS=2504;DP=16050;EAS_AF=0.0427;AMR_AF=0.0677;AFR_AF=0.0439;EUR_AF=0.1183;SAS_AF=0.0532;AA=G|||;VT=SNP
12	94817052	rs144068127	G	T	100	PASS	AC=342;AF=0.0682907;AN=5008;NS=2504;DP=15446;EAS_AF=0.0665;AMR_AF=0.1009;AFR_AF=0.056;EUR_AF=0.1024;SAS_AF=0.0286;AA=G|||;VT=SNP
12	94817420	rs62621447	G	A	100	PASS	AC=342;AF=0.0682907;AN=5008;NS=2504;DP=17485;EAS_AF=0.0665;AMR_AF=0.1009;AFR_AF=0.056;EUR_AF=0.1024;SAS_AF=0.0286;AA=G|||;VT=SNP
12	94817718	rs11107534	G	A	100	PASS	AC=1016;AF=0.202875;AN=5008;NS=2504;DP=22157;EAS_AF=0.1885;AMR_AF=0.2334;AFR_AF=0.084;EUR_AF=0.2505;SAS_AF=0.3078;AA=G|||;VT=SNP
12	94817957	rs3751186	G	A	100	PASS	AC=1208;AF=0.241214;AN=5008;NS=2504;DP=21037;EAS_AF=0.2599;AMR_AF=0.2579;AFR_AF=0.1225;EUR_AF=0.2803;SAS_AF=0.3303;AA=G|||;VT=SNP
12	94818567	rs145467361	T	G	100	PASS	AC=16;AF=0.00319489;AN=5008;NS=2504;DP=18714;EAS_AF=0.0159;AMR_AF=0;AFR_AF=0;EUR_AF=0;SAS_AF=0;AA=T|||;VT=SNP
12	94818835	rs182304873	G	A	100	PASS	AC=16;AF=0.00319489;AN=5008;NS=2504;DP=11087;EAS_AF=0.0159;AMR_AF=0;AFR_AF=0;EUR_AF=0;SAS_AF=0;AA=g|||;VT=SNP
12	94818839	rs12578115	G	A	100	PASS	AC=304;AF=0.0607029;AN=5008;NS=2504;DP=11293;EAS_AF=0.0417;AMR_AF=0.0634;AFR_AF=0.0378;EUR_AF=0.1153;SAS_AF=0.0532;AA=g|||;VT=SNP
12	94819500	rs73218265	G	A	100	PASS	AC=291;AF=0.058107;AN=5008;NS=2504;DP=19833;EAS_AF=0.0665;AMR_AF=0.098;AFR_AF=0.0197;EUR_AF=0.1014;SAS_AF=0.0286;AA=G|||;VT=SNP
12	94819672	rs138161993	G	A	100	PASS	AC=290;AF=0.0579073;AN=5008;NS=2504;DP=17633;EAS_AF=0.0655;AMR_AF=0.098;AFR_AF=0.0197;EUR_AF=0.1014;SAS_AF=0.0286;AA=G|||;VT=SNP
12	94821089	rs4761615	T	C	100	PASS	AC=2507;AF=0.500599;AN=5008;NS=2504;DP=19129;EAS_AF=0.4028;AMR_AF=0.5043;AFR_AF=0.5711;EUR_AF=0.5686;SAS_AF=0.4335;AA=t|||;VT=SNP
12	94821511	rs139056277	T	C	100	PASS	AC=27;AF=0.00539137;AN=5008;NS=2504;DP=20704;EAS_AF=0.0228;AMR_AF=0.0058;AFR_AF=0;EUR_AF=0;SAS_AF=0;AA=T|||;VT=SNP
12	94821570	rs145119446	T	A	100	PASS	AC=15;AF=0.00299521;AN=5008;NS=2504;DP=19360;EAS_AF=0.0149;AMR_AF=0;AFR_AF=0;EUR_AF=0;SAS_AF=0;AA=T|||;VT=SNP
12	94822270	rs6538499	C	T	100	PASS	AC=2602;AF=0.519569;AN=5008;NS=2504;DP=18750;EAS_AF=0.3909;AMR_AF=0.5072;AFR_AF=0.649;EUR_AF=0.5696;SAS_AF=0.4346;AA=T|||;VT=SNP
12	94822289	rs68122601	G	T	100	PASS	AC=777;AF=0.155152;AN=5008;NS=2504;DP=18841;EAS_AF=0.0665;AMR_AF=0.1354;AFR_AF=0.2716;EUR_AF=0.1849;SAS_AF=0.0726;AA=T|||;VT=SNP
12	94823510	rs138843388	G	C	100	PASS	AC=12;AF=0.00239617;AN=5008;NS=2504;DP=21252;EAS_AF=0.0119;AMR_AF=0;AFR_AF=0;EUR_AF=0;SAS_AF=0;AA=G|||;VT=SNP
12	94824569	rs139448126	A	C	100	PASS	AC=16;AF=0.00319489;AN=5008;NS=2504;DP=20343;EAS_AF=0.0159;AMR_AF=0;AFR_AF=0;EUR_AF=0;SAS_AF=0;AA=A|||;VT=SNP
12	94826085	rs7980846	A	G	100	PASS	AC=2639;AF=0.526957;AN=5008;NS=2504;DP=16091;EAS_AF=0.4028;AMR_AF=0.5187;AFR_AF=0.649;EUR_AF=0.5785;SAS_AF=0.4427;AA=G|||;VT=SNP
12	94826903	rs10450731	A	T	100	PASS	AC=842;AF=0.168131;AN=5008;NS=2504;DP=16344;EAS_AF=0.0645;AMR_AF=0.1369;AFR_AF=0.3162;EUR_AF=0.1918;SAS_AF=0.0726;AA=T|||;VT=SNP
12	94826994	rs1520723	G	A	100	PASS	AC=2484;AF=0.496006;AN=5008;NS=2504;DP=18543;EAS_AF=0.3919;AMR_AF=0.5058;AFR_AF=0.5469;EUR_AF=0.5775;SAS_AF=0.4438;AA=A|||;VT=SNP
12	94829076	rs73218270	C	G	100	PASS	AC=230;AF=0.0459265;AN=5008;NS=2504;DP=21052;EAS_AF=0.0407;AMR_AF=0.0403;AFR_AF=0.0136;EUR_AF=0.0944;SAS_AF=0.0491;AA=C|||;VT=SNP
12	94829760	rs148559271	C	G	100	PASS	AC=16;AF=0.00319489;AN=5008;NS=2504;DP=18034;EAS_AF=0.0159;AMR_AF=0;AFR_AF=0;EUR_AF=0;SAS_AF=0;AA=C|||;VT=SNP
12	94830500	rs11107536	G	A	100	PASS	AC=1189;AF=0.23742;AN=5008;NS=2504;DP=15800;EAS_AF=0.2688;AMR_AF=0.2651;AFR_AF=0.0953;EUR_AF=0.2833;SAS_AF=0.3303;AA=G|||;VT=SNP
12	94831105	rs4604938	G	A	100	PASS	AC=2492;AF=0.497604;AN=5008;NS=2504;DP=18291;EAS_AF=0.4008;AMR_AF=0.5101;AFR_AF=0.5575;EUR_AF=0.5706;SAS_AF=0.4325;AA=A|||;VT=SNP
12	94831348	rs116905395	C	A	100	PASS	AC=66;AF=0.0131789;AN=5008;NS=2504;DP=20486;EAS_AF=0.0308;AMR_AF=0.0086;AFR_AF=0.0008;EUR_AF=0.0179;SAS_AF=0.0102;AA=C|||;VT=SNP
12	94831562	rs145221816	T	C	100	PASS	AC=23;AF=0.00459265;AN=5008;NS=2504;DP=21233;EAS_AF=0.0228;AMR_AF=0;AFR_AF=0;EUR_AF=0;SAS_AF=0;AA=T|||;VT=SNP
12	94832485	rs138652638	A	T	100	PASS	AC=40;AF=0.00798722;AN=5008;NS=2504;DP=19893;EAS_AF=0.0397;AMR_AF=0;AFR_AF=0;EUR_AF=0;SAS_AF=0;AA=A|||;VT=SNP
12	94832684	rs141175365	G	A	100	PASS	AC=16;AF=0.00319489;AN=5008;NS=2504;DP=18631;EAS_AF=0.0159;AMR_AF=0;AFR_AF=0;EUR_AF=0;SAS_AF=0;AA=G|||;VT=SNP
12	94832692	rs61430337	A	C	100	PASS	AC=311;AF=0.0621006;AN=5008;NS=2504;DP=18467;EAS_AF=0.0417;AMR_AF=0.0648;AFR_AF=0.0393;EUR_AF=0.1193;SAS_AF=0.0532;AA=A|||;VT=SNP
12	94832760	rs56940275	G	C	100	PASS	AC=503;AF=0.100439;AN=5008;NS=2504;DP=18445;EAS_AF=0.0665;AMR_AF=0.1268;AFR_AF=0.1634;EUR_AF=0.1034;SAS_AF=0.0286;AA=G|||;VT=SNP
12	94832834	rs139072292	T	C	100	PASS	AC=16;AF=0.00319489;AN=5008;NS=2504;DP=18356;EAS_AF=0.0159;AMR_AF=0;AFR_AF=0;EUR_AF=0;SAS_AF=0;AA=T|||;VT=SNP
12	94833326	rs7974840	T	A	100	PASS	AC=1507;AF=0.300919;AN=5008;NS=2504;DP=17827;EAS_AF=0.3433;AMR_AF=0.3689;AFR_AF=0.1172;EUR_AF=0.3887;SAS_AF=0.3671;AA=T|||;VT=SNP
12	94833806	rs73218275	A	G	100	PASS	AC=289;AF=0.0577077;AN=5008;NS=2504;DP=19964;EAS_AF=0.0665;AMR_AF=0.098;AFR_AF=0.0182;EUR_AF=0.1014;SAS_AF=0.0286;AA=A|||;VT=SNP
12	94835337	rs12581922	C	G	100	PASS	AC=92;AF=0.0183706;AN=5008;NS=2504;DP=20145;EAS_AF=0.0863;AMR_AF=0;AFR_AF=0;EUR_AF=0.005;SAS_AF=0;AA=C|||;VT=SNP
12	94835788	rs146153581	T	C	100	PASS	AC=11;AF=0.00219649;AN=5008;NS=2504;DP=17410;EAS_AF=0.0109;AMR_AF=0;AFR_AF=0;EUR_AF=0;SAS_AF=0;AA=T|||;VT=SNP
12	94836035	rs6538500	G	A	100	PASS	AC=2464;AF=0.492013;AN=5008;NS=2504;DP=17499;EAS_AF=0.3899;AMR_AF=0.5115;AFR_AF=0.5461;EUR_AF=0.5686;SAS_AF=0.4315;AA=A|||;VT=SNP
12	94836154	rs117061200	G	C	100	PASS	AC=17;AF=0.00339457;AN=5008;NS=2504;DP=14903;EAS_AF=0.0159;AMR_AF=0;AFR_AF=0;EUR_AF=0;SAS_AF=0.001;AA=G|||;VT=SNP
12	94837057	rs76709944	T	G	100	PASS	AC=304;AF=0.0607029;AN=5008;NS=2504;DP=17615;EAS_AF=0.006;AMR_AF=0.0749;AFR_AF=0.121;EUR_AF=0.0616;SAS_AF=0.0245;AA=t|||;VT=SNP
12	94837058	rs77626725	C	A	100	PASS	AC=304;AF=0.0607029;AN=5008;NS=2504;DP=17579;EAS_AF=0.006;AMR_AF=0.0749;AFR_AF=0.121;EUR_AF=0.0616;SAS_AF=0.0245;AA=c|||;VT=SNP
12	94837451	rs145980845	T	C	100	PASS	AC=18;AF=0.00359425;AN=5008;NS=2504;DP=14883;EAS_AF=0.0179;AMR_AF=0;AFR_AF=0;EUR_AF=0;SAS_AF=0;AA=c|||;VT=SNP
12	94837901	rs142093423	G	A	100	PASS	AC=18;AF=0.00359425;AN=5008;NS=2504;DP=17845;EAS_AF=0.0179;AMR_AF=0;AFR_AF=0;EUR_AF=0;SAS_AF=0;AA=G|||;VT=SNP
12	94839697	rs73218277	C	T	100	PASS	AC=255;AF=0.0509185;AN=5008;NS=2504;DP=18969;EAS_AF=0.0635;AMR_AF=0.0519;AFR_AF=0.0113;EUR_AF=0.0905;SAS_AF=0.0501;AA=C|||;VT=SNP
12	94840203	rs117838326	C	T	100	PASS	AC=18;AF=0.00359425;AN=5008;NS=2504;DP=18642;EAS_AF=0.0179;AMR_AF=0;AFR_AF=0;EUR_AF=0;SAS_AF=0;AA=C|||;VT=SNP
12	94840208	rs77447753	G	T	100	PASS	AC=299;AF=0.0597045;AN=5008;NS=2504;DP=18293;EAS_AF=0.0466;AMR_AF=0.0893;AFR_AF=0.0756;EUR_AF=0.0636;SAS_AF=0.0266;AA=G|||;VT=SNP
12	94840807	rs141653580	T	C	100	PASS	AC=27;AF=0.00539137;AN=5008;NS=2504;DP=17748;EAS_AF=0.0228;AMR_AF=0.0058;AFR_AF=0;EUR_AF=0;SAS_AF=0;AA=T|||;VT=SNP
12	94844502	rs149626904	G	A	100	PASS	AC=18;AF=0.00359425;AN=5008;NS=2504;DP=20003;EAS_AF=0.0179;AMR_AF=0;AFR_AF=0;EUR_AF=0;SAS_AF=0;AA=G|||;VT=SNP
12	94844783	rs148366632	T	A	100	PASS	AC=18;AF=0.00359425;AN=5008;NS=2504;DP=19699;EAS_AF=0.0179;AMR_AF=0;AFR_AF=0;EUR_AF=0;SAS_AF=0;AA=A|||;VT=SNP
12	94846555	rs117482233	T	C	100	PASS	AC=18;AF=0.00359425;AN=5008;NS=2504;DP=19288;EAS_AF=0.0179;AMR_AF=0;AFR_AF=0;EUR_AF=0;SAS_AF=0;AA=C|||;VT=SNP
12	94846734	rs77102695	C	T	100	PASS	AC=60;AF=0.0119808;AN=5008;NS=2504;DP=21085;EAS_AF=0.0575;AMR_AF=0.0014;AFR_AF=0;EUR_AF=0;SAS_AF=0.001;AA=C|||;VT=SNP
12	94846959	rs74755462	A	G	100	PASS	AC=170;AF=0.0339457;AN=5008;NS=2504;DP=21121;EAS_AF=0.0794;AMR_AF=0.0274;AFR_AF=0.0144;EUR_AF=0.0298;SAS_AF=0.0225;AA=A|||;VT=SNP
12	94847743	rs113165923	T	C	100	PASS	AC=1098;AF=0.219249;AN=5008;NS=2504;DP=17447;EAS_AF=0.1339;AMR_AF=0.2133;AFR_AF=0.3472;EUR_AF=0.2594;SAS_AF=0.0971;AA=C|||;VT=SNP
12	94848034	rs74563112	A	C	100	PASS	AC=155;AF=0.0309505;AN=5008;NS=2504;DP=18858;EAS_AF=0.0694;AMR_AF=0.0288;AFR_AF=0.0091;EUR_AF=0.0308;SAS_AF=0.0225;AA=A|||;VT=SNP
12	94848578	rs11107543	C	T	100	PASS	AC=139;AF=0.0277556;AN=5008;NS=2504;DP=20947;EAS_AF=0.0694;AMR_AF=0.0187;AFR_AF=0.0083;EUR_AF=0.0229;SAS_AF=0.0225;AA=C|||;VT=SNP
12	94848606	rs143296135	G	A	100	PASS	AC=18;AF=0.00359425;AN=5008;NS=2504;DP=20868;EAS_AF=0.0179;AMR_AF=0;AFR_AF=0;EUR_AF=0;SAS_AF=0;AA=G|||;VT=SNP
12	94850479	rs1915335	C	T	100	PASS	AC=2100;AF=0.419329;AN=5008;NS=2504;DP=18208;EAS_AF=0.5942;AMR_AF=0.4179;AFR_AF=0.2617;EUR_AF=0.3748;SAS_AF=0.499;AA=C|||;VT=SNP
12	94851044	rs73372219	A	T	100	PASS	AC=662;AF=0.132188;AN=5008;NS=2504;DP=20231;EAS_AF=0.0704;AMR_AF=0.1513;AFR_AF=0.2088;EUR_AF=0.164;SAS_AF=0.046;AA=T|||;VT=SNP
12	94851502	rs11107544	T	C	100	PASS	AC=732;AF=0.146166;AN=5008;NS=2504;DP=19834;EAS_AF=0.1607;AMR_AF=0.1729;AFR_AF=0.0227;EUR_AF=0.1869;SAS_AF=0.2372;AA=T|||;VT=SNP
12	94851935	rs79981373	T	C	100	PASS	AC=391;AF=0.0780751;AN=5008;NS=2504;DP=15716;EAS_AF=0.2192;AMR_AF=0.0101;AFR_AF=0.0651;EUR_AF=0.001;SAS_AF=0.0777;AA=T|||;VT=SNP
12	94852207	rs146344656	G	A	100	PASS	AC=19;AF=0.00379393;AN=5008;NS=2504;DP=16701;EAS_AF=0.0188;AMR_AF=0;AFR_AF=0;EUR_AF=0;SAS_AF=0;AA=G|||;VT=SNP
12	94852290	rs141695447	G	A	100	PASS	AC=33;AF=0.00658946;AN=5008;NS=2504;DP=16041;EAS_AF=0.0099;AMR_AF=0;AFR_AF=0;EUR_AF=0.006;SAS_AF=0.0174;AA=G|||;VT=SNP
12	94852318	rs58157404	C	T	100	PASS	AC=292;AF=0.0583067;AN=5008;NS=2504;DP=16197;EAS_AF=0.0466;AMR_AF=0.0893;AFR_AF=0.0772;EUR_AF=0.0596;SAS_AF=0.0215;AA=C|||;VT=SNP
12	94852628	rs10859698	G	A	100	PASS	AC=978;AF=0.195288;AN=5008;NS=2504;DP=19601;EAS_AF=0.4067;AMR_AF=0.1671;AFR_AF=0.1324;EUR_AF=0.0994;SAS_AF=0.181;AA=G|||;VT=SNP
12	94853113	rs61679133	C	T	100	PASS	AC=607;AF=0.121206;AN=5008;NS=2504;DP=18595;EAS_AF=0.0704;AMR_AF=0.1499;AFR_AF=0.1967;EUR_AF=0.1272;SAS_AF=0.045;AA=T|||;VT=SNP
12	94853731	rs74668211	G	A	100	PASS	AC=257;AF=0.0513179;AN=5008;NS=2504;DP=14512;EAS_AF=0.0635;AMR_AF=0.0519;AFR_AF=0.0129;EUR_AF=0.0915;SAS_AF=0.0491;AA=G|||;VT=SNP
12	94853870	rs182615130	C	T	100	PASS	AC=27;AF=0.00539137;AN=5008;NS=2504;DP=11914;EAS_AF=0.0208;AMR_AF=0;AFR_AF=0;EUR_AF=0;SAS_AF=0.0061;AA=C|||;VT=SNP
12	94854063	rs76979817	C	T	100	PASS	AC=200;AF=0.0399361;AN=5008;NS=2504;DP=17223;EAS_AF=0.0427;AMR_AF=0.0807;AFR_AF=0.0189;EUR_AF=0.0557;SAS_AF=0.0204;AA=C|||;VT=SNP
12	94854453	rs141235493	T	G	100	PASS	AC=20;AF=0.00399361;AN=5008;NS=2504;DP=21352;EAS_AF=0.0198;AMR_AF=0;AFR_AF=0;EUR_AF=0;SAS_AF=0;AA=G|||;VT=SNP
12	94854513	rs145514271	C	T	100	PASS	AC=20;AF=0.00399361;AN=5008;NS=2504;DP=21603;EAS_AF=0.0198;AMR_AF=0;AFR_AF=0;EUR_AF=0;SAS_AF=0;AA=C|||;VT=SNP
12	94854624	rs117045432	G	A	100	PASS	AC=20;AF=0.00399361;AN=5008;NS=2504;DP=19900;EAS_AF=0.0198;AMR_AF=0;AFR_AF=0;EUR_AF=0;SAS_AF=0;AA=A|||;VT=SNP
12	94855216	rs73218279	C	T	100	PASS	AC=235;AF=0.0469249;AN=5008;NS=2504;DP=20257;EAS_AF=0.0546;AMR_AF=0.0548;AFR_AF=0.0136;EUR_AF=0.0924;SAS_AF=0.0317;AA=C|||;VT=SNP
12	94857074	rs73218281	T	C	100	PASS	AC=240;AF=0.0479233;AN=5008;NS=2504;DP=18095;EAS_AF=0.0536;AMR_AF=0.0591;AFR_AF=0.0136;EUR_AF=0.0944;SAS_AF=0.0327;AA=T|||;VT=SNP
12	94857157	rs73218282	A	C	100	PASS	AC=234;AF=0.0467252;AN=5008;NS=2504;DP=17203;EAS_AF=0.0536;AMR_AF=0.0548;AFR_AF=0.0136;EUR_AF=0.0924;SAS_AF=0.0317;AA=A|||;VT=SNP
12	94859009	rs10859699	A	G	100	PASS	AC=3322;AF=0.663339;AN=5008;NS=2504;DP=21454;EAS_AF=0.6964;AMR_AF=0.6744;AFR_AF=0.6664;EUR_AF=0.668;SAS_AF=0.6125;AA=G|||;VT=SNP
12	94859259	rs118172528	C	A	100	PASS	AC=20;AF=0.00399361;AN=5008;NS=2504;DP=19068;EAS_AF=0.0198;AMR_AF=0;AFR_AF=0;EUR_AF=0;SAS_AF=0;AA=A|||;VT=SNP
12	94859645	rs146553703	A	G	100	PASS	AC=21;AF=0.00419329;AN=5008;NS=2504;DP=17348;EAS_AF=0.0198;AMR_AF=0;AFR_AF=0;EUR_AF=0.001;SAS_AF=0;AA=G|||;VT=SNP
12	94859954	rs148032230	C	T	100	PASS	AC=23;AF=0.00459265;AN=5008;NS=2504;DP=17279;EAS_AF=0.0228;AMR_AF=0;AFR_AF=0;EUR_AF=0;SAS_AF=0;AA=C|||;VT=SNP
12	94861277	rs12229430	G	C	100	PASS	AC=982;AF=0.196086;AN=5008;NS=2504;DP=17773;EAS_AF=0.3829;AMR_AF=0.1787;AFR_AF=0.1392;EUR_AF=0.1054;SAS_AF=0.1861;AA=G|||;VT=SNP
12	94862677	rs142382163	A	T	100	PASS	AC=29;AF=0.00579073;AN=5008;NS=2504;DP=19682;EAS_AF=0.0248;AMR_AF=0.0058;AFR_AF=0;EUR_AF=0;SAS_AF=0;AA=A|||;VT=SNP
12	94862856	rs4761478	T	A	100	PASS	AC=2237;AF=0.446685;AN=5008;NS=2504;DP=17121;EAS_AF=0.5694;AMR_AF=0.4568;AFR_AF=0.3071;EUR_AF=0.4394;SAS_AF=0.5092;AA=T|||;VT=SNP
12	94862896	rs77755626	C	A	100	PASS	AC=219;AF=0.04373;AN=5008;NS=2504;DP=16527;EAS_AF=0.0446;AMR_AF=0.0836;AFR_AF=0.0204;EUR_AF=0.0557;SAS_AF=0.0337;AA=C|||;VT=SNP
12	94863251	rs60781210	G	T	100	PASS	AC=3356;AF=0.670128;AN=5008;NS=2504;DP=17316;EAS_AF=0.6935;AMR_AF=0.6671;AFR_AF=0.705;EUR_AF=0.661;SAS_AF=0.6104;AA=T|||;VT=SNP
12	94864018	rs55716477	G	A	100	PASS	AC=331;AF=0.0660942;AN=5008;NS=2504;DP=18930;EAS_AF=0.0446;AMR_AF=0.0893;AFR_AF=0.0666;EUR_AF=0.0964;SAS_AF=0.0399;AA=G|||;VT=SNP
12	94864363	rs116952884	T	C	100	PASS	AC=29;AF=0.00579073;AN=5008;NS=2504;DP=17544;EAS_AF=0.0248;AMR_AF=0.0058;AFR_AF=0;EUR_AF=0;SAS_AF=0;AA=T|||;VT=SNP
12	94864394	rs55717413	C	A	100	PASS	AC=284;AF=0.0567093;AN=5008;NS=2504;DP=18096;EAS_AF=0.0446;AMR_AF=0.0893;AFR_AF=0.0666;EUR_AF=0.0557;SAS_AF=0.0337;AA=C|||;VT=SNP
12	94864743	rs10859700	T	A	100	PASS	AC=986;AF=0.196885;AN=5008;NS=2504;DP=15833;EAS_AF=0.3819;AMR_AF=0.1744;AFR_AF=0.1452;EUR_AF=0.0994;SAS_AF=0.1922;AA=T|||;VT=SNP
12	94864953	rs148958304	T	C	100	PASS	AC=20;AF=0.00399361;AN=5008;NS=2504;DP=18245;EAS_AF=0.0198;AMR_AF=0;AFR_AF=0;EUR_AF=0;SAS_AF=0;AA=T|||;VT=SNP
12	94865477	rs1520724	C	T	100	PASS	AC=2914;AF=0.581869;AN=5008;NS=2504;DP=17699;EAS_AF=0.6468;AMR_AF=0.5793;AFR_AF=0.562;EUR_AF=0.5626;SAS_AF=0.5634;AA=T|||;VT=SNP
12	94866087	rs10859701	T	C	100	PASS	AC=2330;AF=0.465256;AN=5008;NS=2504;DP=20375;EAS_AF=0.5704;AMR_AF=0.487;AFR_AF=0.3086;EUR_AF=0.502;SAS_AF=0.5153;AA=T|||;VT=SNP
12	94866377	rs78466077	G	A	100	PASS	AC=221;AF=0.0441294;AN=5008;NS=2504;DP=20600;EAS_AF=0.0198;AMR_AF=0.0389;AFR_AF=0.0499;EUR_AF=0.0716;SAS_AF=0.0368;AA=G|||;VT=SNP
12	94868987	rs1607807	A	C	100	PASS	AC=302;AF=0.0603035;AN=5008;NS=2504;DP=21504;EAS_AF=0.0466;AMR_AF=0.0908;AFR_AF=0.0219;EUR_AF=0.1083;SAS_AF=0.0552;AA=A|||;VT=SNP
12	94869760	rs73218293	A	G	100	PASS	AC=263;AF=0.052516;AN=5008;NS=2504;DP=22617;EAS_AF=0.0546;AMR_AF=0.049;AFR_AF=0.0862;EUR_AF=0.0447;SAS_AF=0.0153;AA=A|||;VT=SNP
12	94870643	rs10777592	C	T	100	PASS	AC=2414;AF=0.482029;AN=5008;NS=2504;DP=20102;EAS_AF=0.6121;AMR_AF=0.5447;AFR_AF=0.2526;EUR_AF=0.5368;SAS_AF=0.5573;AA=C|||;VT=SNP
12	94870905	rs78429923	T	C	100	PASS	AC=379;AF=0.0756789;AN=5008;NS=2504;DP=20938;EAS_AF=0.0198;AMR_AF=0.049;AFR_AF=0.1641;EUR_AF=0.0716;SAS_AF=0.0368;AA=C|||;VT=SNP
12	94871118	rs73218295	G	T	100	PASS	AC=343;AF=0.0684904;AN=5008;NS=2504;DP=19801;EAS_AF=0.0536;AMR_AF=0.0346;AFR_AF=0.1747;EUR_AF=0.0219;SAS_AF=0.0123;AA=G|||;VT=SNP
12	94871138	rs73218296	G	A	100	PASS	AC=343;AF=0.0684904;AN=5008;NS=2504;DP=20078;EAS_AF=0.0536;AMR_AF=0.0346;AFR_AF=0.1747;EUR_AF=0.0219;SAS_AF=0.0123;AA=G|||;VT=SNP
12	94871816	rs148872264	T	C	100	PASS	AC=378;AF=0.0754792;AN=5008;NS=2504;DP=16575;EAS_AF=0.0198;AMR_AF=0.049;AFR_AF=0.1634;EUR_AF=0.0716;SAS_AF=0.0368;AA=C|||;VT=SNP
12	94871837	rs11832471	A	G	100	PASS	AC=958;AF=0.191294;AN=5008;NS=2504;DP=16274;EAS_AF=0.0804;AMR_AF=0.1311;AFR_AF=0.4652;EUR_AF=0.1193;SAS_AF=0.0521;AA=G|||;VT=SNP
12	94871859	rs141159691	A	G	100	PASS	AC=254;AF=0.0507188;AN=5008;NS=2504;DP=15923;EAS_AF=0.0198;AMR_AF=0.0403;AFR_AF=0.0741;EUR_AF=0.0716;SAS_AF=0.0368;AA=A|||;VT=SNP
12	94871996	rs77246720	C	T	100	PASS	AC=366;AF=0.0730831;AN=5008;NS=2504;DP=18302;EAS_AF=0.0198;AMR_AF=0.049;AFR_AF=0.1543;EUR_AF=0.0716;SAS_AF=0.0368;AA=C|||;VT=SNP
12	94872062	rs116405725	C	T	100	PASS	AC=254;AF=0.0507188;AN=5008;NS=2504;DP=20932;EAS_AF=0.0198;AMR_AF=0.0403;AFR_AF=0.0741;EUR_AF=0.0716;SAS_AF=0.0368;AA=C|||;VT=SNP
12	94872972	rs55667322	G	T	100	PASS	AC=379;AF=0.0756789;AN=5008;NS=2504;DP=13887;EAS_AF=0.0198;AMR_AF=0.049;AFR_AF=0.1641;EUR_AF=0.0716;SAS_AF=0.0368;AA=G|||;VT=SNP
12	94873105	rs12579127	T	C	100	PASS	AC=467;AF=0.0932508;AN=5008;NS=2504;DP=14850;EAS_AF=0.0546;AMR_AF=0.0591;AFR_AF=0.2345;EUR_AF=0.0457;SAS_AF=0.0153;AA=T|||;VT=SNP
12	94873828	rs73218297	G	A	100	PASS	AC=290;AF=0.0579073;AN=5008;NS=2504;DP=18222;EAS_AF=0.0427;AMR_AF=0.0893;AFR_AF=0.0212;EUR_AF=0.1024;SAS_AF=0.0552;AA=G|||;VT=SNP
12	94873961	rs74996579	G	A	100	PASS	AC=254;AF=0.0507188;AN=5008;NS=2504;DP=18757;EAS_AF=0.0198;AMR_AF=0.0403;AFR_AF=0.0741;EUR_AF=0.0716;SAS_AF=0.0368;AA=G|||;VT=SNP
12	94874002	rs73218298	A	G	100	PASS	AC=270;AF=0.0539137;AN=5008;NS=2504;DP=20198;EAS_AF=0.0546;AMR_AF=0.049;AFR_AF=0.0915;EUR_AF=0.0447;SAS_AF=0.0153;AA=A|||;VT=SNP
12	94874285	rs17022476	T	G	100	PASS	AC=430;AF=0.0858626;AN=5008;NS=2504;DP=17314;EAS_AF=0.0546;AMR_AF=0.0562;AFR_AF=0.208;EUR_AF=0.0457;SAS_AF=0.0153;AA=T|||;VT=SNP
12	94874429	rs75442785	C	T	100	PASS	AC=254;AF=0.0507188;AN=5008;NS=2504;DP=18073;EAS_AF=0.0198;AMR_AF=0.0403;AFR_AF=0.0741;EUR_AF=0.0716;SAS_AF=0.0368;AA=C|||;VT=SNP
12	94874440	rs74630370	C	T	100	PASS	AC=378;AF=0.0754792;AN=5008;NS=2504;DP=17987;EAS_AF=0.0198;AMR_AF=0.049;AFR_AF=0.1634;EUR_AF=0.0716;SAS_AF=0.0368;AA=T|||;VT=SNP
12	94875101	rs73218299	G	A	100	PASS	AC=281;AF=0.0561102;AN=5008;NS=2504;DP=15141;EAS_AF=0.0427;AMR_AF=0.0893;AFR_AF=0.0212;EUR_AF=0.0984;SAS_AF=0.0501;AA=G|||;VT=SNP
12	94875216	rs115526591	C	T	100	PASS	AC=287;AF=0.0573083;AN=5008;NS=2504;DP=13793;EAS_AF=0.0198;AMR_AF=0.0403;AFR_AF=0.0983;EUR_AF=0.0726;SAS_AF=0.0368;AA=T|||;VT=SNP
12	94875302	rs73218300	T	C	100	PASS	AC=148;AF=0.0295527;AN=5008;NS=2504;DP=13225;EAS_AF=0.0536;AMR_AF=0.0245;AFR_AF=0.0325;EUR_AF=0.0209;SAS_AF=0.0133;AA=T|||;VT=SNP
12	94875344	rs59967551	G	A	100	PASS	AC=812;AF=0.162141;AN=5008;NS=2504;DP=13261;EAS_AF=0.0794;AMR_AF=0.1066;AFR_AF=0.3888;EUR_AF=0.0944;SAS_AF=0.0501;AA=A|||;VT=SNP
12	94875407	rs7137716	G	T	100	PASS	AC=1098;AF=0.219249;AN=5008;NS=2504;DP=13878;EAS_AF=0.1895;AMR_AF=0.2608;AFR_AF=0.1188;EUR_AF=0.2803;SAS_AF=0.2935;AA=G|||;VT=SNP
12	94875432	rs77238694	T	C	100	PASS	AC=267;AF=0.0533147;AN=5008;NS=2504;DP=14310;EAS_AF=0.0198;AMR_AF=0.0403;AFR_AF=0.084;EUR_AF=0.0716;SAS_AF=0.0368;AA=C|||;VT=SNP
12	94875566	rs78411832	T	C	100	PASS	AC=254;AF=0.0507188;AN=5008;NS=2504;DP=15691;EAS_AF=0.0198;AMR_AF=0.0403;AFR_AF=0.0741;EUR_AF=0.0716;SAS_AF=0.0368;AA=T|||;VT=SNP
12	94875903	rs73218301	T	C	100	PASS	AC=1124;AF=0.224441;AN=5008;NS=2504;DP=16844;EAS_AF=0.122;AMR_AF=0.1931;AFR_AF=0.4251;EUR_AF=0.2028;SAS_AF=0.1033;AA=C|||;VT=SNP
12	94876262	rs11107549	T	C	100	PASS	AC=2297;AF=0.458666;AN=5008;NS=2504;DP=20436;EAS_AF=0.5754;AMR_AF=0.4856;AFR_AF=0.2844;EUR_AF=0.498;SAS_AF=0.5143;AA=T|||;VT=SNP
12	94876310	rs79085867	G	T	100	PASS	AC=254;AF=0.0507188;AN=5008;NS=2504;DP=20493;EAS_AF=0.0198;AMR_AF=0.0403;AFR_AF=0.0741;EUR_AF=0.0716;SAS_AF=0.0368;AA=G|||;VT=SNP
12	94876688	rs78227451	G	C	100	PASS	AC=265;AF=0.0529153;AN=5008;NS=2504;DP=18634;EAS_AF=0.0198;AMR_AF=0.0389;AFR_AF=0.0832;EUR_AF=0.0716;SAS_AF=0.0368;AA=C|||;VT=SNP
12	94876716	rs78188636	A	G	100	PASS	AC=265;AF=0.0529153;AN=5008;NS=2504;DP=17985;EAS_AF=0.0198;AMR_AF=0.0389;AFR_AF=0.0832;EUR_AF=0.0716;SAS_AF=0.0368;AA=G|||;VT=SNP
12	94877065	rs56076114	C	T	100	PASS	AC=252;AF=0.0503195;AN=5008;NS=2504;DP=16779;EAS_AF=0.0198;AMR_AF=0.0389;AFR_AF=0.0734;EUR_AF=0.0716;SAS_AF=0.0368;AA=C|||;VT=SNP
12	94877245	rs55734403	C	T	100	PASS	AC=252;AF=0.0503195;AN=5008;NS=2504;DP=17947;EAS_AF=0.0198;AMR_AF=0.0389;AFR_AF=0.0734;EUR_AF=0.0716;SAS_AF=0.0368;AA=C|||;VT=SNP
12	94878735	rs552105590	C	T	100	PASS	AC=46;AF=0.0091853;AN=5008;NS=2504;DP=20177;EAS_AF=0.0367;AMR_AF=0;AFR_AF=0.0008;EUR_AF=0.005;SAS_AF=0.0031;AA=c|||;VT=SNP
12	94880200	rs148488413	C	G	100	PASS	AC=268;AF=0.0535144;AN=5008;NS=2504;DP=9864;EAS_AF=0.0208;AMR_AF=0.0389;AFR_AF=0.0847;EUR_AF=0.0716;SAS_AF=0.0368;AA=N|||;VT=SNP
12	94880517	rs76817733	A	T	100	PASS	AC=238;AF=0.047524;AN=5008;NS=2504;DP=14621;EAS_AF=0.0208;AMR_AF=0.0375;AFR_AF=0.0628;EUR_AF=0.0716;SAS_AF=0.0368;AA=T|||;VT=SNP
12	94880742	rs139236208	G	A	100	PASS	AC=189;AF=0.0377396;AN=5008;NS=2504;DP=13190;EAS_AF=0.0228;AMR_AF=0.0447;AFR_AF=0.0098;EUR_AF=0.0845;SAS_AF=0.0378;AA=G|||;VT=SNP
12	94880748	rs12311699	A	C	100	PASS	AC=2514;AF=0.501997;AN=5008;NS=2504;DP=13116;EAS_AF=0.4494;AMR_AF=0.4395;AFR_AF=0.5386;EUR_AF=0.5437;SAS_AF=0.5082;AA=T|||;VT=SNP
12	94880912	rs111835543	A	G	100	PASS	AC=221;AF=0.0441294;AN=5008;NS=2504;DP=14759;EAS_AF=0.0238;AMR_AF=0.036;AFR_AF=0.0484;EUR_AF=0.0716;SAS_AF=0.0368;AA=G|||;VT=SNP
12	94880936	rs61927190	G	C	100	PASS	AC=3083;AF=0.615615;AN=5008;NS=2504;DP=15348;EAS_AF=0.5635;AMR_AF=0.6715;AFR_AF=0.6301;EUR_AF=0.6481;SAS_AF=0.5767;AA=C|||;VT=SNP
12	94881159	rs12424302	T	C	100	PASS	AC=792;AF=0.158147;AN=5008;NS=2504;DP=13836;EAS_AF=0.1121;AMR_AF=0.1225;AFR_AF=0.1346;EUR_AF=0.169;SAS_AF=0.2515;AA=T|||;VT=SNP
12	94881661	rs4502030	T	C	100	PASS	AC=3200;AF=0.638978;AN=5008;NS=2504;DP=15524;EAS_AF=0.5615;AMR_AF=0.7089;AFR_AF=0.6604;EUR_AF=0.6799;SAS_AF=0.5982;AA=C|||;VT=SNP
12	94881995	rs12315018	A	G	100	PASS	AC=845;AF=0.16873;AN=5008;NS=2504;DP=17494;EAS_AF=0.1101;AMR_AF=0.1441;AFR_AF=0.1286;EUR_AF=0.2177;SAS_AF=0.2505;AA=A|||;VT=SNP
12	94882200	rs960529	C	T	100	PASS	AC=1609;AF=0.321286;AN=5008;NS=2504;DP=18026;EAS_AF=0.3601;AMR_AF=0.3242;AFR_AF=0.27;EUR_AF=0.3708;SAS_AF=0.2975;AA=T|||;VT=SNP
12	94882271	rs60473094	C	G	100	PASS	AC=409;AF=0.0816693;AN=5008;NS=2504;DP=18365;EAS_AF=0.0347;AMR_AF=0.1988;AFR_AF=0.087;EUR_AF=0.0785;SAS_AF=0.0429;AA=C|||;VT=SNP
12	94882444	rs960528	C	T	100	PASS	AC=676;AF=0.134984;AN=5008;NS=2504;DP=16762;EAS_AF=0.1052;AMR_AF=0.1297;AFR_AF=0.0378;EUR_AF=0.1849;SAS_AF=0.2495;AA=C|||;VT=SNP
12	94882590	rs11107552	A	G	100	PASS	AC=1625;AF=0.324481;AN=5008;NS=2504;DP=19710;EAS_AF=0.3651;AMR_AF=0.3256;AFR_AF=0.2738;EUR_AF=0.3748;SAS_AF=0.2986;AA=A|||;VT=SNP
12	94882811	rs11107553	G	A	100	PASS	AC=1738;AF=0.347045;AN=5008;NS=2504;DP=19745;EAS_AF=0.3671;AMR_AF=0.3329;AFR_AF=0.3578;EUR_AF=0.3708;SAS_AF=0.2975;AA=A|||;VT=SNP
12	94883045	rs7968657	C	T	100	PASS	AC=3556;AF=0.710064;AN=5008;NS=2504;DP=20671;EAS_AF=0.8224;AMR_AF=0.6124;AFR_AF=0.7269;EUR_AF=0.6928;SAS_AF=0.6585;AA=T|||;VT=SNP
12	94883121	rs10859704	G	C	100	PASS	AC=983;AF=0.196286;AN=5008;NS=2504;DP=21469;EAS_AF=0.1458;AMR_AF=0.1571;AFR_AF=0.1876;EUR_AF=0.2306;SAS_AF=0.2526;AA=G|||;VT=SNP
12	94883246	rs2128894	T	C	100	PASS	AC=3348;AF=0.66853;AN=5008;NS=2504;DP=19016;EAS_AF=0.7341;AMR_AF=0.4899;AFR_AF=0.7239;EUR_AF=0.6342;SAS_AF=0.6881;AA=T|||;VT=SNP
12	94883816	rs2366443	G	A	100	PASS	AC=1686;AF=0.336661;AN=5008;NS=2504;DP=21029;EAS_AF=0.3403;AMR_AF=0.3919;AFR_AF=0.2156;EUR_AF=0.4324;SAS_AF=0.3589;AA=G|||;VT=SNP
12	94883934	rs11107554	G	A	100	PASS	AC=301;AF=0.0601038;AN=5008;NS=2504;DP=21713;EAS_AF=0.0159;AMR_AF=0.0274;AFR_AF=0.1921;EUR_AF=0.0109;SAS_AF=0.001;AA=G|||;VT=SNP
12	94883983	rs7972619	C	G	100	PASS	AC=2633;AF=0.525759;AN=5008;NS=2504;DP=19466;EAS_AF=0.4187;AMR_AF=0.4986;AFR_AF=0.7201;EUR_AF=0.4712;SAS_AF=0.4489;AA=C|||;VT=SNP
12	94884010	rs2366445	G	A	100	PASS	AC=1784;AF=0.35623;AN=5008;NS=2504;DP=20279;EAS_AF=0.3571;AMR_AF=0.402;AFR_AF=0.2466;EUR_AF=0.4543;SAS_AF=0.3701;AA=G|||;VT=SNP
12	94884045	rs2366446	G	A	100	PASS	AC=1786;AF=0.356629;AN=5008;NS=2504;DP=19015;EAS_AF=0.3601;AMR_AF=0.402;AFR_AF=0.2458;EUR_AF=0.4543;SAS_AF=0.3701;AA=A|||;VT=SNP
12	94884189	rs4274252	C	T	100	PASS	AC=1786;AF=0.356629;AN=5008;NS=2504;DP=16858;EAS_AF=0.3601;AMR_AF=0.402;AFR_AF=0.2466;EUR_AF=0.4533;SAS_AF=0.3701;AA=C|||;VT=SNP
12	94884366	rs4761618	G	A	100	PASS	AC=1530;AF=0.305511;AN=5008;NS=2504;DP=18037;EAS_AF=0.3065;AMR_AF=0.3386;AFR_AF=0.2012;EUR_AF=0.4225;SAS_AF=0.3016;AA=G|||;VT=SNP
12	94884598	rs12579878	G	A	100	PASS	AC=123;AF=0.0245607;AN=5008;NS=2504;DP=20064;EAS_AF=0.0883;AMR_AF=0.0159;AFR_AF=0.0008;EUR_AF=0.008;SAS_AF=0.0143;AA=G|||;VT=SNP
12	94884687	rs73372254	A	T	100	PASS	AC=140;AF=0.0279553;AN=5008;NS=2504;DP=19797;EAS_AF=0.0754;AMR_AF=0.0086;AFR_AF=0.0348;EUR_AF=0.001;SAS_AF=0.0112;AA=A|||;VT=SNP
12	94884758	rs4761619	C	T	100	PASS	AC=1525;AF=0.304513;AN=5008;NS=2504;DP=19586;EAS_AF=0.3095;AMR_AF=0.3357;AFR_AF=0.1997;EUR_AF=0.4185;SAS_AF=0.3016;AA=C|||;VT=SNP
12	94884906	rs74688274	C	A	100	PASS	AC=252;AF=0.0503195;AN=5008;NS=2504;DP=20825;EAS_AF=0.0188;AMR_AF=0.0346;AFR_AF=0.0325;EUR_AF=0.0676;SAS_AF=0.1002;AA=C|||;VT=SNP
12	94885132	rs10859705	G	A	100	PASS	AC=1526;AF=0.304712;AN=5008;NS=2504;DP=19638;EAS_AF=0.3115;AMR_AF=0.3343;AFR_AF=0.1989;EUR_AF=0.4195;SAS_AF=0.3016;AA=G|||;VT=SNP
12	94885261	rs59972832	G	A	100	PASS	AC=140;AF=0.0279553;AN=5008;NS=2504;DP=18050;EAS_AF=0.0754;AMR_AF=0.0086;AFR_AF=0.0348;EUR_AF=0.001;SAS_AF=0.0112;AA=G|||;VT=SNP
12	94885549	rs3761675	A	G	100	PASS	AC=33;AF=0.00658946;AN=5008;NS=2504;DP=18608;EAS_AF=0.0149;AMR_AF=0.0086;AFR_AF=0;EUR_AF=0.0109;SAS_AF=0.001;AA=A|||;VT=SNP
12	94886108	rs1905439	C	A	100	PASS	AC=1537;AF=0.306909;AN=5008;NS=2504;DP=13428;EAS_AF=0.1121;AMR_AF=0.2291;AFR_AF=0.5998;EUR_AF=0.2773;SAS_AF=0.1973;AA=A|||;VT=SNP
12	94886400	rs74705839	A	G	100	PASS	AC=591;AF=0.118011;AN=5008;NS=2504;DP=13865;EAS_AF=0.0208;AMR_AF=0.0648;AFR_AF=0.2247;EUR_AF=0.1014;SAS_AF=0.1288;AA=A|||;VT=SNP
12	94886471	rs117970678	C	T	100	PASS	AC=42;AF=0.00838658;AN=5008;NS=2504;DP=13907;EAS_AF=0.0397;AMR_AF=0;AFR_AF=0;EUR_AF=0;SAS_AF=0.002;AA=C|||;VT=SNP
12	94887044	rs10859706	G	A	100	PASS	AC=2759;AF=0.550919;AN=5008;NS=2504;DP=20032;EAS_AF=0.6647;AMR_AF=0.6556;AFR_AF=0.2943;EUR_AF=0.6431;SAS_AF=0.6115;AA=G|||;VT=SNP
12	94887114	rs10777594	G	A	100	PASS	AC=1642;AF=0.327875;AN=5008;NS=2504;DP=19864;EAS_AF=0.1111;AMR_AF=0.2363;AFR_AF=0.6732;EUR_AF=0.2813;SAS_AF=0.1973;AA=G|||;VT=SNP
12	94887365	rs10777595	G	A	100	PASS	AC=2793;AF=0.557708;AN=5008;NS=2504;DP=15766;EAS_AF=0.6647;AMR_AF=0.6614;AFR_AF=0.2958;EUR_AF=0.671;SAS_AF=0.6115;AA=G|||;VT=SNP
12	94887584	rs17022487	T	C	100	PASS	AC=1209;AF=0.241414;AN=5008;NS=2504;DP=17846;EAS_AF=0.3889;AMR_AF=0.2767;AFR_AF=0.1301;EUR_AF=0.2087;SAS_AF=0.2485;AA=T|||;VT=SNP
12	94887588	rs61927208	G	A	100	PASS	AC=1210;AF=0.241613;AN=5008;NS=2504;DP=17732;EAS_AF=0.3889;AMR_AF=0.2767;AFR_AF=0.1301;EUR_AF=0.2097;SAS_AF=0.2485;AA=G|||;VT=SNP
12	94887665	rs10777596	C	T	100	PASS	AC=2827;AF=0.564497;AN=5008;NS=2504;DP=17958;EAS_AF=0.501;AMR_AF=0.5072;AFR_AF=0.8018;EUR_AF=0.4622;SAS_AF=0.455;AA=C|||;VT=SNP
12	94887747	rs10777597	T	A	100	PASS	AC=2826;AF=0.564297;AN=5008;NS=2504;DP=18257;EAS_AF=0.501;AMR_AF=0.5072;AFR_AF=0.8018;EUR_AF=0.4612;SAS_AF=0.455;AA=A|||;VT=SNP
12	94887835	rs61927209	T	C	100	PASS	AC=1483;AF=0.296126;AN=5008;NS=2504;DP=17051;EAS_AF=0.3234;AMR_AF=0.3156;AFR_AF=0.208;EUR_AF=0.2903;SAS_AF=0.3793;AA=T|||;VT=SNP
12	94887851	rs75970101	G	C	100	PASS	AC=543;AF=0.108427;AN=5008;NS=2504;DP=16532;EAS_AF=0.0208;AMR_AF=0.0648;AFR_AF=0.1831;EUR_AF=0.0924;SAS_AF=0.1452;AA=G|||;VT=SNP
12	94887941	rs4761620	G	A	100	PASS	AC=184;AF=0.0367412;AN=5008;NS=2504;DP=16655;EAS_AF=0.0526;AMR_AF=0.0533;AFR_AF=0.0008;EUR_AF=0.0268;SAS_AF=0.0675;AA=G|||;VT=SNP
12	94888615	rs7968386	G	A	100	PASS	AC=2545;AF=0.508187;AN=5008;NS=2504;DP=20506;EAS_AF=0.4107;AMR_AF=0.4798;AFR_AF=0.6959;EUR_AF=0.4523;SAS_AF=0.4325;AA=A|||;VT=SNP
12	94888728	rs7968508	G	A	100	PASS	AC=2547;AF=0.508586;AN=5008;NS=2504;DP=19270;EAS_AF=0.4117;AMR_AF=0.4798;AFR_AF=0.6967;EUR_AF=0.4523;SAS_AF=0.4325;AA=G|||;VT=SNP
12	94889337	rs144576407	C	T	100	PASS	AC=41;AF=0.0081869;AN=5008;NS=2504;DP=19544;EAS_AF=0.0099;AMR_AF=0.0043;AFR_AF=0.0151;EUR_AF=0.007;SAS_AF=0.001;AA=C|||;VT=SNP
12	94889567	rs7958936	T	C	100	PASS	AC=2880;AF=0.57508;AN=5008;NS=2504;DP=18701;EAS_AF=0.503;AMR_AF=0.536;AFR_AF=0.8026;EUR_AF=0.4851;SAS_AF=0.4622;AA=C|||;VT=SNP
12	94889724	rs11107557	G	A	100	PASS	AC=140;AF=0.0279553;AN=5008;NS=2504;DP=20718;EAS_AF=0.0754;AMR_AF=0.0086;AFR_AF=0.0348;EUR_AF=0.001;SAS_AF=0.0112;AA=G|||;VT=SNP
12	94889764	rs7972607	G	T	100	PASS	AC=1645;AF=0.328474;AN=5008;NS=2504;DP=21574;EAS_AF=0.1131;AMR_AF=0.2363;AFR_AF=0.6732;EUR_AF=0.2813;SAS_AF=0.1984;AA=T|||;VT=SNP
12	94890048	rs4761479	C	T	100	PASS	AC=4332;AF=0.865016;AN=5008;NS=2504;DP=19712;EAS_AF=0.7798;AMR_AF=0.8775;AFR_AF=0.9123;EUR_AF=0.9245;SAS_AF=0.819;AA=T|||;VT=SNP
12	94890074	rs4761480	C	T	100	PASS	AC=1590;AF=0.317492;AN=5008;NS=2504;DP=19536;EAS_AF=0.2788;AMR_AF=0.3847;AFR_AF=0.1657;EUR_AF=0.4632;SAS_AF=0.365;AA=C|||;VT=SNP
12	94890092	rs75232732	C	T	100	PASS	AC=589;AF=0.117612;AN=5008;NS=2504;DP=19311;EAS_AF=0.0357;AMR_AF=0.0634;AFR_AF=0.1974;EUR_AF=0.1113;SAS_AF=0.1391;AA=C|||;VT=SNP
12	94890147	rs10745685	A	G	100	PASS	AC=1695;AF=0.338458;AN=5008;NS=2504;DP=18363;EAS_AF=0.1121;AMR_AF=0.2565;AFR_AF=0.6732;EUR_AF=0.3022;SAS_AF=0.2147;AA=A|||;VT=SNP
12	94890220	rs7975958	G	A	100	PASS	AC=1173;AF=0.234225;AN=5008;NS=2504;DP=19745;EAS_AF=0.3889;AMR_AF=0.2709;AFR_AF=0.1293;EUR_AF=0.1809;SAS_AF=0.2454;AA=G|||;VT=SNP
12	94890605	rs11613649	T	G	100	PASS	AC=1312;AF=0.261981;AN=5008;NS=2504;DP=19694;EAS_AF=0.2252;AMR_AF=0.33;AFR_AF=0.0976;EUR_AF=0.4374;SAS_AF=0.2935;AA=T|||;VT=SNP
12	94891055	rs11107559	G	T	100	PASS	AC=142;AF=0.0283546;AN=5008;NS=2504;DP=22026;EAS_AF=0.0764;AMR_AF=0.0101;AFR_AF=0.0348;EUR_AF=0.001;SAS_AF=0.0112;AA=G|||;VT=SNP
12	94891353	rs10859707	G	C	100	PASS	AC=1507;AF=0.300919;AN=5008;NS=2504;DP=17760;EAS_AF=0.1915;AMR_AF=0.3069;AFR_AF=0.32;EUR_AF=0.3807;SAS_AF=0.3016;AA=G|||;VT=SNP
12	94891870	rs76933931	C	T	100	PASS	AC=16;AF=0.00319489;AN=5008;NS=2504;DP=20617;EAS_AF=0.0149;AMR_AF=0;AFR_AF=0;EUR_AF=0;SAS_AF=0.001;AA=C|||;VT=SNP
12	94892886	rs7959114	C	G	100	PASS	AC=1961;AF=0.391573;AN=5008;NS=2504;DP=15229;EAS_AF=0.3204;AMR_AF=0.3674;AFR_AF=0.4546;EUR_AF=0.4543;SAS_AF=0.3323;AA=C|||;VT=SNP
12	94892891	rs59567925	G	A	100	PASS	AC=2004;AF=0.40016;AN=5008;NS=2504;DP=15186;EAS_AF=0.5188;AMR_AF=0.3991;AFR_AF=0.3714;EUR_AF=0.3052;SAS_AF=0.4151;AA=G|||;VT=SNP
12	94892931	rs7959419	G	T	100	PASS	AC=1614;AF=0.322284;AN=5008;NS=2504;DP=15166;EAS_AF=0.244;AMR_AF=0.3357;AFR_AF=0.2867;EUR_AF=0.4404;SAS_AF=0.32;AA=G|||;VT=SNP
12	94893365	rs7959897	G	A	100	PASS	AC=1612;AF=0.321885;AN=5008;NS=2504;DP=15444;EAS_AF=0.244;AMR_AF=0.3357;AFR_AF=0.2867;EUR_AF=0.4384;SAS_AF=0.32;AA=G|||;VT=SNP
12	94893463	rs10859708	T	C	100	PASS	AC=1628;AF=0.32508;AN=5008;NS=2504;DP=15037;EAS_AF=0.256;AMR_AF=0.3372;AFR_AF=0.2867;EUR_AF=0.4414;SAS_AF=0.32;AA=T|||;VT=SNP
12	94894730	rs34585430	T	C	100	PASS	AC=494;AF=0.0986422;AN=5008;NS=2504;DP=22624;EAS_AF=0.119;AMR_AF=0.0677;AFR_AF=0.1672;EUR_AF=0.0417;SAS_AF=0.0654;AA=C|||;VT=SNP
12	94895115	rs1905435	G	A	100	PASS	AC=1532;AF=0.305911;AN=5008;NS=2504;DP=23987;EAS_AF=0.2222;AMR_AF=0.3271;AFR_AF=0.2632;EUR_AF=0.4274;SAS_AF=0.3098;AA=G|||;VT=SNP
12	94895262	rs11107560	T	C	100	PASS	AC=738;AF=0.147364;AN=5008;NS=2504;DP=21984;EAS_AF=0.2054;AMR_AF=0.085;AFR_AF=0.2587;EUR_AF=0.0527;SAS_AF=0.0787;AA=T|||;VT=SNP
12	94895858	rs7306070	A	G	100	PASS	AC=494;AF=0.0986422;AN=5008;NS=2504;DP=20019;EAS_AF=0.119;AMR_AF=0.0677;AFR_AF=0.1672;EUR_AF=0.0417;SAS_AF=0.0654;AA=A|||;VT=SNP
12	94895951	rs7306186	A	G	100	PASS	AC=2313;AF=0.461861;AN=5008;NS=2504;DP=19925;EAS_AF=0.4613;AMR_AF=0.4121;AFR_AF=0.5219;EUR_AF=0.4871;SAS_AF=0.3906;AA=G|||;VT=SNP
12	94895975	rs149160448	A	T	100	PASS	AC=235;AF=0.0469249;AN=5008;NS=2504;DP=20571;EAS_AF=0.0298;AMR_AF=0.0331;AFR_AF=0.0091;EUR_AF=0.0765;SAS_AF=0.0951;AA=A|||;VT=SNP
12	94896018	rs12582230	C	T	100	PASS	AC=1634;AF=0.326278;AN=5008;NS=2504;DP=21051;EAS_AF=0.4226;AMR_AF=0.3573;AFR_AF=0.2337;EUR_AF=0.2932;SAS_AF=0.364;AA=C|||;VT=SNP
12	94896091	rs76097926	C	T	100	PASS	AC=91;AF=0.0181709;AN=5008;NS=2504;DP=20679;EAS_AF=0.0764;AMR_AF=0;AFR_AF=0.0023;EUR_AF=0;SAS_AF=0.0112;AA=C|||;VT=SNP
12	94896409	rs117648972	C	T	100	PASS	AC=232;AF=0.0463259;AN=5008;NS=2504;DP=20793;EAS_AF=0.0298;AMR_AF=0.0331;AFR_AF=0.0091;EUR_AF=0.0805;SAS_AF=0.0879;AA=C|||;VT=SNP
12	94896708	rs116915179	G	A	100	PASS	AC=232;AF=0.0463259;AN=5008;NS=2504;DP=18150;EAS_AF=0.0298;AMR_AF=0.0331;AFR_AF=0.0091;EUR_AF=0.0805;SAS_AF=0.0879;AA=G|||;VT=SNP
12	94896843	rs76174044	A	G	100	PASS	AC=405;AF=0.0808706;AN=5008;NS=2504;DP=18880;EAS_AF=0.0298;AMR_AF=0.0432;AFR_AF=0.1286;EUR_AF=0.0805;SAS_AF=0.0961;AA=A|||;VT=SNP
12	94896850	rs11107561	C	T	100	PASS	AC=91;AF=0.0181709;AN=5008;NS=2504;DP=18815;EAS_AF=0.0764;AMR_AF=0;AFR_AF=0.0015;EUR_AF=0;SAS_AF=0.0123;AA=C|||;VT=SNP
12	94897609	rs10859709	C	T	100	PASS	AC=1931;AF=0.385583;AN=5008;NS=2504;DP=20852;EAS_AF=0.2212;AMR_AF=0.4568;AFR_AF=0.3245;EUR_AF=0.5915;SAS_AF=0.3753;AA=T|||;VT=SNP
12	94897629	rs10777598	C	G	100	PASS	AC=2315;AF=0.46226;AN=5008;NS=2504;DP=20516;EAS_AF=0.3085;AMR_AF=0.4712;AFR_AF=0.5386;EUR_AF=0.5865;SAS_AF=0.3834;AA=G|||;VT=SNP
12	94898462	rs4761621	T	C	100	PASS	AC=501;AF=0.10004;AN=5008;NS=2504;DP=20150;EAS_AF=0.0575;AMR_AF=0.0764;AFR_AF=0.2148;EUR_AF=0.0417;SAS_AF=0.0654;AA=T|||;VT=SNP
12	94898501	rs74623801	T	C	100	PASS	AC=1094;AF=0.21845;AN=5008;NS=2504;DP=20507;EAS_AF=0.3938;AMR_AF=0.2839;AFR_AF=0.0318;EUR_AF=0.1968;SAS_AF=0.2658;AA=T|||;VT=SNP
12	94899057	rs35568780	G	A	100	PASS	AC=1977;AF=0.394768;AN=5008;NS=2504;DP=19247;EAS_AF=0.2421;AMR_AF=0.4539;AFR_AF=0.3457;EUR_AF=0.5915;SAS_AF=0.3742;AA=A|||;VT=SNP
12	94899237	rs10859710	G	T	100	PASS	AC=4370;AF=0.872604;AN=5008;NS=2504;DP=17935;EAS_AF=0.7867;AMR_AF=0.8934;AFR_AF=0.9395;EUR_AF=0.9215;SAS_AF=0.8057;AA=T|||;VT=SNP
12	94899389	rs2170770	A	G	100	PASS	AC=1826;AF=0.364617;AN=5008;NS=2504;DP=19116;EAS_AF=0.2421;AMR_AF=0.4323;AFR_AF=0.2632;EUR_AF=0.5706;SAS_AF=0.3681;AA=A|||;VT=SNP
12	94899427	rs2128893	C	A	100	PASS	AC=1492;AF=0.297923;AN=5008;NS=2504;DP=18609;EAS_AF=0.2421;AMR_AF=0.317;AFR_AF=0.2209;EUR_AF=0.4274;SAS_AF=0.3129;AA=C|||;VT=SNP
12	94899466	rs10777600	T	A	100	PASS	AC=3901;AF=0.778954;AN=5008;NS=2504;DP=18437;EAS_AF=0.7004;AMR_AF=0.8516;AFR_AF=0.8041;EUR_AF=0.8439;SAS_AF=0.7076;AA=T|||;VT=SNP
12	94899662	rs12578954	A	T	100	PASS	AC=1088;AF=0.217252;AN=5008;NS=2504;DP=17222;EAS_AF=0.3919;AMR_AF=0.2824;AFR_AF=0.0303;EUR_AF=0.1958;SAS_AF=0.2658;AA=A|||;VT=SNP
12	94899808	rs11835329	C	T	100	PASS	AC=1884;AF=0.376198;AN=5008;NS=2504;DP=16101;EAS_AF=0.2421;AMR_AF=0.4366;AFR_AF=0.3033;EUR_AF=0.5696;SAS_AF=0.3712;AA=T|||;VT=SNP
12	94900115	rs11835904	G	A	100	PASS	AC=1829;AF=0.365216;AN=5008;NS=2504;DP=16197;EAS_AF=0.2421;AMR_AF=0.4323;AFR_AF=0.264;EUR_AF=0.5696;SAS_AF=0.3712;AA=G|||;VT=SNP
12	94900251	rs11831239	A	G	100	PASS	AC=1830;AF=0.365415;AN=5008;NS=2504;DP=18143;EAS_AF=0.2421;AMR_AF=0.4323;AFR_AF=0.264;EUR_AF=0.5696;SAS_AF=0.3722;AA=A|||;VT=SNP
12	94900594	rs11831296	A	T	100	PASS	AC=1824;AF=0.364217;AN=5008;NS=2504;DP=19199;EAS_AF=0.2421;AMR_AF=0.4251;AFR_AF=0.264;EUR_AF=0.5696;SAS_AF=0.3712;AA=T|||;VT=SNP
12	94900866	rs1905437	G	A	100	PASS	AC=1828;AF=0.365016;AN=5008;NS=2504;DP=21508;EAS_AF=0.2421;AMR_AF=0.4251;AFR_AF=0.264;EUR_AF=0.5736;SAS_AF=0.3712;AA=G|||;VT=SNP
12	94901112	rs7136023	T	C	100	PASS	AC=1883;AF=0.375998;AN=5008;NS=2504;DP=23846;EAS_AF=0.2421;AMR_AF=0.4294;AFR_AF=0.3033;EUR_AF=0.5736;SAS_AF=0.3712;AA=C|||;VT=SNP
12	94901115	rs17022494	T	A	100	PASS	AC=508;AF=0.101438;AN=5008;NS=2504;DP=23836;EAS_AF=0.0565;AMR_AF=0.0764;AFR_AF=0.2209;EUR_AF=0.0417;SAS_AF=0.0654;AA=T|||;VT=SNP
12	94901589	rs17022499	T	A	100	PASS	AC=1262;AF=0.251997;AN=5008;NS=2504;DP=21520;EAS_AF=0.5109;AMR_AF=0.2896;AFR_AF=0.0575;EUR_AF=0.1978;SAS_AF=0.2771;AA=T|||;VT=SNP
12	94901687	rs17022501	A	G	100	PASS	AC=1092;AF=0.218051;AN=5008;NS=2504;DP=21613;EAS_AF=0.3929;AMR_AF=0.2839;AFR_AF=0.031;EUR_AF=0.1968;SAS_AF=0.2658;AA=A|||;VT=SNP
12	94901761	rs77989279	C	T	100	PASS	AC=226;AF=0.0451278;AN=5008;NS=2504;DP=20308;EAS_AF=0.0298;AMR_AF=0.0331;AFR_AF=0.0083;EUR_AF=0.0765;SAS_AF=0.0869;AA=C|||;VT=SNP
12	94902113	rs10859711	A	T	100	PASS	AC=1494;AF=0.298323;AN=5008;NS=2504;DP=13313;EAS_AF=0.2421;AMR_AF=0.317;AFR_AF=0.2201;EUR_AF=0.4284;SAS_AF=0.3149;AA=a|||;VT=SNP
12	94902500	rs10859712	A	C	100	PASS	AC=4384;AF=0.875399;AN=5008;NS=2504;DP=15645;EAS_AF=0.7917;AMR_AF=0.9006;AFR_AF=0.9387;EUR_AF=0.9225;SAS_AF=0.8098;AA=C|||;VT=SNP
12	94902593	rs115810657	T	G	100	PASS	AC=293;AF=0.0585064;AN=5008;NS=2504;DP=16279;EAS_AF=0.0298;AMR_AF=0.0375;AFR_AF=0.0598;EUR_AF=0.0726;SAS_AF=0.0869;AA=t|||;VT=SNP
12	94902838	rs1994171	T	C	100	PASS	AC=4454;AF=0.889377;AN=5008;NS=2504;DP=19112;EAS_AF=0.8492;AMR_AF=0.9006;AFR_AF=0.9402;EUR_AF=0.9235;SAS_AF=0.819;AA=C|||;VT=SNP
12	94902964	rs1994172	G	T	100	PASS	AC=4394;AF=0.877396;AN=5008;NS=2504;DP=17898;EAS_AF=0.7907;AMR_AF=0.9006;AFR_AF=0.9402;EUR_AF=0.9235;SAS_AF=0.818;AA=T|||;VT=SNP
12	94903085	rs117215849	C	A	100	PASS	AC=28;AF=0.00559105;AN=5008;NS=2504;DP=17858;EAS_AF=0.0238;AMR_AF=0;AFR_AF=0;EUR_AF=0;SAS_AF=0.0041;AA=C|||;VT=SNP
12	94903269	rs10507038	G	C	100	PASS	AC=1958;AF=0.390974;AN=5008;NS=2504;DP=18721;EAS_AF=0.2758;AMR_AF=0.438;AFR_AF=0.323;EUR_AF=0.5746;SAS_AF=0.3793;AA=G|||;VT=SNP
12	94904283	rs17022506	T	C	100	PASS	AC=1107;AF=0.221046;AN=5008;NS=2504;DP=22421;EAS_AF=0.3889;AMR_AF=0.2839;AFR_AF=0.0424;EUR_AF=0.1968;SAS_AF=0.2699;AA=T|||;VT=SNP
12	94904465	rs11107568	C	T	100	PASS	AC=73;AF=0.0145767;AN=5008;NS=2504;DP=20579;EAS_AF=0.0595;AMR_AF=0;AFR_AF=0.0015;EUR_AF=0;SAS_AF=0.0112;AA=C|||;VT=SNP
12	94904619	rs77954198	A	G	100	PASS	AC=299;AF=0.0597045;AN=5008;NS=2504;DP=22121;EAS_AF=0.0288;AMR_AF=0.0375;AFR_AF=0.0598;EUR_AF=0.0726;SAS_AF=0.0941;AA=A|||;VT=SNP
12	94905963	rs9668287	C	T	100	PASS	AC=4544;AF=0.907348;AN=5008;NS=2504;DP=19597;EAS_AF=0.9315;AMR_AF=0.8833;AFR_AF=0.9735;EUR_AF=0.8857;SAS_AF=0.8323;AA=T|||;VT=SNP
12	94906141	rs17022519	A	G	100	PASS	AC=1053;AF=0.210264;AN=5008;NS=2504;DP=18806;EAS_AF=0.3532;AMR_AF=0.2853;AFR_AF=0.031;EUR_AF=0.1968;SAS_AF=0.2658;AA=A|||;VT=SNP
12	94906338	rs75500873	A	T	100	PASS	AC=1066;AF=0.212859;AN=5008;NS=2504;DP=21593;EAS_AF=0.3532;AMR_AF=0.2853;AFR_AF=0.0408;EUR_AF=0.1958;SAS_AF=0.2669;AA=A|||;VT=SNP
12	94906361	rs76987928	G	T	100	PASS	AC=413;AF=0.0824681;AN=5008;NS=2504;DP=20940;EAS_AF=0.0288;AMR_AF=0.0447;AFR_AF=0.1483;EUR_AF=0.0716;SAS_AF=0.0869;AA=G|||;VT=SNP
12	94906897	rs7300391	G	A	100	PASS	AC=414;AF=0.0826677;AN=5008;NS=2504;DP=19562;EAS_AF=0.0288;AMR_AF=0.0447;AFR_AF=0.149;EUR_AF=0.0716;SAS_AF=0.0869;AA=G|||;VT=SNP
12	94907734	rs12579305	G	C	100	PASS	AC=95;AF=0.0189696;AN=5008;NS=2504;DP=22992;EAS_AF=0.0764;AMR_AF=0.0159;AFR_AF=0;EUR_AF=0;SAS_AF=0.0072;AA=G|||;VT=SNP
12	94907751	rs10859713	C	T	100	PASS	AC=1652;AF=0.329872;AN=5008;NS=2504;DP=22624;EAS_AF=0.2421;AMR_AF=0.3285;AFR_AF=0.3222;EUR_AF=0.4344;SAS_AF=0.3241;AA=c|||;VT=SNP
12	94908060	rs4761622	A	G	100	PASS	AC=4272;AF=0.853035;AN=5008;NS=2504;DP=19884;EAS_AF=0.7877;AMR_AF=0.8429;AFR_AF=0.9395;EUR_AF=0.8926;SAS_AF=0.7699;AA=G|||;VT=SNP
12	94908151	rs10735321	T	C	100	PASS	AC=4290;AF=0.856629;AN=5008;NS=2504;DP=20184;EAS_AF=0.7877;AMR_AF=0.8501;AFR_AF=0.9395;EUR_AF=0.9056;SAS_AF=0.7699;AA=C|||;VT=SNP
12	94909304	rs6538502	A	G	100	PASS	AC=4276;AF=0.853834;AN=5008;NS=2504;DP=18229;EAS_AF=0.7877;AMR_AF=0.8501;AFR_AF=0.9387;EUR_AF=0.8926;SAS_AF=0.7699;AA=G|||;VT=SNP
12	94909496	rs112554484	G	T	100	PASS	AC=421;AF=0.0840655;AN=5008;NS=2504;DP=18398;EAS_AF=0.0288;AMR_AF=0.0447;AFR_AF=0.1483;EUR_AF=0.0726;SAS_AF=0.0941;AA=G|||;VT=SNP
12	94909566	rs10859714	C	T	100	PASS	AC=1146;AF=0.228834;AN=5008;NS=2504;DP=15421;EAS_AF=0.2262;AMR_AF=0.2781;AFR_AF=0.0166;EUR_AF=0.4175;SAS_AF=0.2894;AA=C|||;VT=SNP
12	94909665	rs9668510	T	C	100	PASS	AC=4289;AF=0.85643;AN=5008;NS=2504;DP=13752;EAS_AF=0.7877;AMR_AF=0.8516;AFR_AF=0.9387;EUR_AF=0.9056;SAS_AF=0.7689;AA=C|||;VT=SNP
12	94909729	rs10859715	C	G	100	PASS	AC=1507;AF=0.300919;AN=5008;NS=2504;DP=13172;EAS_AF=0.2312;AMR_AF=0.3199;AFR_AF=0.2216;EUR_AF=0.4394;SAS_AF=0.3241;AA=C|||;VT=SNP
12	94910119	rs74609774	C	T	100	PASS	AC=119;AF=0.023762;AN=5008;NS=2504;DP=16278;EAS_AF=0.0605;AMR_AF=0.0086;AFR_AF=0.0303;EUR_AF=0.001;SAS_AF=0.0112;AA=C|||;VT=SNP
12	94911219	rs76312079	A	G	100	PASS	AC=215;AF=0.0429313;AN=5008;NS=2504;DP=20495;EAS_AF=0.0288;AMR_AF=0.0331;AFR_AF=0.0045;EUR_AF=0.0716;SAS_AF=0.0869;AA=A|||;VT=SNP
12	94911253	rs10859716	G	A	100	PASS	AC=1632;AF=0.325879;AN=5008;NS=2504;DP=21473;EAS_AF=0.2222;AMR_AF=0.3285;AFR_AF=0.3215;EUR_AF=0.4364;SAS_AF=0.3231;AA=G|||;VT=SNP
12	94912054	rs12580402	T	C	100	PASS	AC=1106;AF=0.220847;AN=5008;NS=2504;DP=14617;EAS_AF=0.3958;AMR_AF=0.2867;AFR_AF=0.0333;EUR_AF=0.1968;SAS_AF=0.272;AA=T|||;VT=SNP
12	94912109	rs12579128	G	A	100	PASS	AC=96;AF=0.0191693;AN=5008;NS=2504;DP=17020;EAS_AF=0.0774;AMR_AF=0.0159;AFR_AF=0;EUR_AF=0;SAS_AF=0.0072;AA=G|||;VT=SNP
12	94913862	rs7959154	T	C	100	PASS	AC=455;AF=0.0908546;AN=5008;NS=2504;DP=17880;EAS_AF=0.0923;AMR_AF=0.0548;AFR_AF=0.1112;EUR_AF=0.0726;SAS_AF=0.1063;AA=T|||;VT=SNP
12	94914297	rs7973055	G	T	100	PASS	AC=431;AF=0.0860623;AN=5008;NS=2504;DP=18165;EAS_AF=0.0873;AMR_AF=0.0389;AFR_AF=0.1112;EUR_AF=0.0716;SAS_AF=0.0992;AA=G|||;VT=SNP
12	94914350	rs6538504	G	A	100	PASS	AC=4191;AF=0.836861;AN=5008;NS=2504;DP=16589;EAS_AF=0.7212;AMR_AF=0.8415;AFR_AF=0.9387;EUR_AF=0.8897;SAS_AF=0.7607;AA=A|||;VT=SNP
12	94915532	rs4761623	C	G	100	PASS	AC=4283;AF=0.855232;AN=5008;NS=2504;DP=19624;EAS_AF=0.7867;AMR_AF=0.8458;AFR_AF=0.9425;EUR_AF=0.9046;SAS_AF=0.7638;AA=G|||;VT=SNP
12	94915977	rs7980689	G	A	100	PASS	AC=3832;AF=0.765176;AN=5008;NS=2504;DP=15543;EAS_AF=0.6508;AMR_AF=0.7622;AFR_AF=0.8759;EUR_AF=0.841;SAS_AF=0.6575;AA=A|||;VT=SNP
12	94917308	rs74857080	G	A	100	PASS	AC=1094;AF=0.21845;AN=5008;NS=2504;DP=17136;EAS_AF=0.3571;AMR_AF=0.2594;AFR_AF=0.0439;EUR_AF=0.2068;SAS_AF=0.2945;AA=g|||;VT=SNP
12	94917851	rs78448159	A	G	100	PASS	AC=138;AF=0.0275559;AN=5008;NS=2504;DP=18135;EAS_AF=0.119;AMR_AF=0.0014;AFR_AF=0.0008;EUR_AF=0;SAS_AF=0.0164;AA=A|||;VT=SNP
12	94918333	rs11107571	C	G	100	PASS	AC=1533;AF=0.30611;AN=5008;NS=2504;DP=16278;EAS_AF=0.2907;AMR_AF=0.2968;AFR_AF=0.2307;EUR_AF=0.4394;SAS_AF=0.2935;AA=C|||;VT=SNP
12	94918442	rs11107572	A	G	100	PASS	AC=1588;AF=0.317093;AN=5008;NS=2504;DP=17601;EAS_AF=0.2897;AMR_AF=0.3256;AFR_AF=0.2383;EUR_AF=0.4622;SAS_AF=0.2965;AA=A|||;VT=SNP
12	94921903	rs7314124	T	C	100	PASS	AC=133;AF=0.0265575;AN=5008;NS=2504;DP=12311;EAS_AF=0.0407;AMR_AF=0.0879;AFR_AF=0.0015;EUR_AF=0.0229;SAS_AF=0.0061;AA=T|||;VT=SNP
12	94921989	rs12579033	G	C	100	PASS	AC=114;AF=0.0227636;AN=5008;NS=2504;DP=17021;EAS_AF=0.0248;AMR_AF=0.0072;AFR_AF=0.0212;EUR_AF=0.003;SAS_AF=0.0542;AA=G|||;VT=SNP
12	94922154	rs111655808	A	C	100	PASS	AC=46;AF=0.0091853;AN=5008;NS=2504;DP=18523;EAS_AF=0.0119;AMR_AF=0.0086;AFR_AF=0.0053;EUR_AF=0.0189;SAS_AF=0.002;AA=A|||;VT=SNP
12	94922176	rs80262030	C	T	100	PASS	AC=947;AF=0.189097;AN=5008;NS=2504;DP=18733;EAS_AF=0.2351;AMR_AF=0.2536;AFR_AF=0.0378;EUR_AF=0.2714;SAS_AF=0.2157;AA=C|||;VT=SNP
12	94922387	rs7298759	G	A	100	PASS	AC=1228;AF=0.245208;AN=5008;NS=2504;DP=18414;EAS_AF=0.1954;AMR_AF=0.1888;AFR_AF=0.4365;EUR_AF=0.174;SAS_AF=0.1513;AA=G|||;VT=SNP
12	94922654	rs11107574	T	C	100	PASS	AC=1574;AF=0.314297;AN=5008;NS=2504;DP=20916;EAS_AF=0.3095;AMR_AF=0.2608;AFR_AF=0.2965;EUR_AF=0.3201;SAS_AF=0.3753;AA=T|||;VT=SNP
12	94923212	rs112345152	A	G	100	PASS	AC=210;AF=0.0419329;AN=5008;NS=2504;DP=18094;EAS_AF=0.0446;AMR_AF=0.0173;AFR_AF=0.0968;EUR_AF=0.0229;SAS_AF=0.002;AA=G|||;VT=SNP
12	94923285	rs75202994	A	G	100	PASS	AC=180;AF=0.0359425;AN=5008;NS=2504;DP=20891;EAS_AF=0.0387;AMR_AF=0.013;AFR_AF=0.0915;EUR_AF=0.0099;SAS_AF=0.001;AA=A|||;VT=SNP
12	94923428	rs10777601	A	G	100	PASS	AC=3128;AF=0.624601;AN=5008;NS=2504;DP=19407;EAS_AF=0.7163;AMR_AF=0.6398;AFR_AF=0.6861;EUR_AF=0.5;SAS_AF=0.5644;AA=G|||;VT=SNP
12	94923587	rs76427966	G	A	100	PASS	AC=207;AF=0.0413339;AN=5008;NS=2504;DP=19281;EAS_AF=0.0437;AMR_AF=0.0173;AFR_AF=0.0968;EUR_AF=0.0229;SAS_AF=0;AA=A|||;VT=SNP
12	94923609	rs76126578	A	C	100	PASS	AC=207;AF=0.0413339;AN=5008;NS=2504;DP=19428;EAS_AF=0.0437;AMR_AF=0.0173;AFR_AF=0.0968;EUR_AF=0.0229;SAS_AF=0;AA=A|||;VT=SNP
12	94923692	rs10777602	C	T	100	PASS	AC=3025;AF=0.604034;AN=5008;NS=2504;DP=19985;EAS_AF=0.7133;AMR_AF=0.6297;AFR_AF=0.6218;EUR_AF=0.499;SAS_AF=0.5573;AA=T|||;VT=SNP
12	94923864	rs59283988	A	C	100	PASS	AC=865;AF=0.172724;AN=5008;NS=2504;DP=14348;EAS_AF=0.2996;AMR_AF=0.1657;AFR_AF=0.0151;EUR_AF=0.2356;SAS_AF=0.1953;AA=A|||;VT=SNP
12	94923878	rs10859717	C	T	100	PASS	AC=476;AF=0.0950479;AN=5008;NS=2504;DP=15766;EAS_AF=0.1815;AMR_AF=0.1787;AFR_AF=0.0144;EUR_AF=0.1083;SAS_AF=0.0419;AA=C|||;VT=SNP
12	94923939	rs74343177	A	G	100	PASS	AC=208;AF=0.0415335;AN=5008;NS=2504;DP=20081;EAS_AF=0.0446;AMR_AF=0.0173;AFR_AF=0.0968;EUR_AF=0.0229;SAS_AF=0;AA=A|||;VT=SNP
12	94924231	rs57389732	A	G	100	PASS	AC=207;AF=0.0413339;AN=5008;NS=2504;DP=20312;EAS_AF=0.0437;AMR_AF=0.0173;AFR_AF=0.0968;EUR_AF=0.0229;SAS_AF=0;AA=A|||;VT=SNP
12	94924467	rs12817714	C	T	100	PASS	AC=147;AF=0.029353;AN=5008;NS=2504;DP=20437;EAS_AF=0.0069;AMR_AF=0.0447;AFR_AF=0.0038;EUR_AF=0.0249;SAS_AF=0.0808;AA=C|||;VT=SNP
12	94924699	rs10859718	T	A	100	PASS	AC=2696;AF=0.538339;AN=5008;NS=2504;DP=19523;EAS_AF=0.6984;AMR_AF=0.5821;AFR_AF=0.6074;EUR_AF=0.4056;SAS_AF=0.3855;AA=A|||;VT=SNP
12	94925193	rs7962496	T	C	100	PASS	AC=3077;AF=0.614417;AN=5008;NS=2504;DP=17252;EAS_AF=0.7619;AMR_AF=0.6311;AFR_AF=0.621;EUR_AF=0.502;SAS_AF=0.5573;AA=C|||;VT=SNP
12	94925612	rs10859719	C	A	100	PASS	AC=1640;AF=0.327476;AN=5008;NS=2504;DP=15080;EAS_AF=0.5536;AMR_AF=0.3732;AFR_AF=0.1596;EUR_AF=0.3738;SAS_AF=0.2413;AA=A|||;VT=SNP
12	94926755	rs4761624	C	T	100	PASS	AC=713;AF=0.142372;AN=5008;NS=2504;DP=18287;EAS_AF=0.2212;AMR_AF=0.2046;AFR_AF=0.1172;EUR_AF=0.1402;SAS_AF=0.0532;AA=C|||;VT=SNP
12	94927093	rs112735059	C	T	100	PASS	AC=336;AF=0.0670927;AN=5008;NS=2504;DP=18236;EAS_AF=0.0565;AMR_AF=0.0389;AFR_AF=0.0008;EUR_AF=0.0835;SAS_AF=0.1708;AA=C|||;VT=SNP
12	94927331	rs12815378	T	C	100	PASS	AC=1384;AF=0.276358;AN=5008;NS=2504;DP=19080;EAS_AF=0.2143;AMR_AF=0.2622;AFR_AF=0.4092;EUR_AF=0.1412;SAS_AF=0.3098;AA=t|||;VT=SNP
12	94927597	rs150051734	A	T	100	PASS	AC=26;AF=0.00519169;AN=5008;NS=2504;DP=16537;EAS_AF=0.0238;AMR_AF=0.0029;AFR_AF=0;EUR_AF=0;SAS_AF=0;AA=A|||;VT=SNP
12	94927601	rs35054601	T	A	100	PASS	AC=2574;AF=0.513978;AN=5008;NS=2504;DP=16524;EAS_AF=0.5208;AMR_AF=0.4597;AFR_AF=0.6452;EUR_AF=0.4026;SAS_AF=0.4826;AA=t|||;VT=SNP
12	94927605	rs35748136	T	A	100	PASS	AC=794;AF=0.158546;AN=5008;NS=2504;DP=16665;EAS_AF=0.131;AMR_AF=0.1758;AFR_AF=0.3071;EUR_AF=0.0398;SAS_AF=0.0961;AA=T|||;VT=SNP
12	94927665	rs7135412	G	C	100	PASS	AC=599;AF=0.119609;AN=5008;NS=2504;DP=18763;EAS_AF=0.1925;AMR_AF=0.1902;AFR_AF=0.0794;EUR_AF=0.1173;SAS_AF=0.0511;AA=G|||;VT=SNP
12	94927781	rs11107575	A	G	100	PASS	AC=616;AF=0.123003;AN=5008;NS=2504;DP=14737;EAS_AF=0.1597;AMR_AF=0.1988;AFR_AF=0.1112;EUR_AF=0.1193;SAS_AF=0.0511;AA=G|||;VT=SNP
12	94927852	rs11107576	T	C	100	PASS	AC=618;AF=0.123403;AN=5008;NS=2504;DP=15699;EAS_AF=0.1687;AMR_AF=0.1945;AFR_AF=0.087;EUR_AF=0.1183;SAS_AF=0.0808;AA=T|||;VT=SNP
12	94927854	rs12831939	G	A	100	PASS	AC=934;AF=0.186502;AN=5008;NS=2504;DP=15679;EAS_AF=0.1349;AMR_AF=0.2147;AFR_AF=0.3828;EUR_AF=0.0398;SAS_AF=0.1053;AA=G|||;VT=SNP
12	94927989	rs117620859	C	A	100	PASS	AC=179;AF=0.0357428;AN=5008;NS=2504;DP=19594;EAS_AF=0.0575;AMR_AF=0;AFR_AF=0;EUR_AF=0;SAS_AF=0.1237;AA=C|||;VT=SNP
12	94928052	rs7301413	G	T	100	PASS	AC=2985;AF=0.596046;AN=5008;NS=2504;DP=18789;EAS_AF=0.7192;AMR_AF=0.6311;AFR_AF=0.6233;EUR_AF=0.505;SAS_AF=0.501;AA=G|||;VT=SNP
12	94928077	rs7301219	C	T	100	PASS	AC=3041;AF=0.607228;AN=5008;NS=2504;DP=18652;EAS_AF=0.7252;AMR_AF=0.6369;AFR_AF=0.6815;EUR_AF=0.4891;SAS_AF=0.4857;AA=T|||;VT=SNP
12	94928215	rs114942813	G	A	100	PASS	AC=245;AF=0.0489217;AN=5008;NS=2504;DP=17710;EAS_AF=0.0337;AMR_AF=0.0101;AFR_AF=0.1467;EUR_AF=0.0099;SAS_AF=0;AA=G|||;VT=SNP
12	94928269	rs76310286	C	A	100	PASS	AC=29;AF=0.00579073;AN=5008;NS=2504;DP=18903;EAS_AF=0.0208;AMR_AF=0;AFR_AF=0;EUR_AF=0.006;SAS_AF=0.002;AA=C|||;VT=SNP
12	94928765	rs61927238	A	G	100	PASS	AC=1135;AF=0.226637;AN=5008;NS=2504;DP=13885;EAS_AF=0.2937;AMR_AF=0.317;AFR_AF=0.0741;EUR_AF=0.3042;SAS_AF=0.2198;AA=A|||;VT=SNP
12	94929088	rs61927239	C	T	100	PASS	AC=1069;AF=0.213458;AN=5008;NS=2504;DP=14309;EAS_AF=0.2907;AMR_AF=0.3156;AFR_AF=0.0386;EUR_AF=0.2972;SAS_AF=0.2117;AA=T|||;VT=SNP
12	94929560	rs6538505	A	G	100	PASS	AC=1438;AF=0.287141;AN=5008;NS=2504;DP=18182;EAS_AF=0.3125;AMR_AF=0.2522;AFR_AF=0.4002;EUR_AF=0.1928;SAS_AF=0.2301;AA=A|||;VT=SNP
12	94929579	rs6538506	A	G	100	PASS	AC=1637;AF=0.326877;AN=5008;NS=2504;DP=17964;EAS_AF=0.3135;AMR_AF=0.2968;AFR_AF=0.4939;EUR_AF=0.2356;SAS_AF=0.2301;AA=G|||;VT=SNP
12	94929669	rs6538507	G	C	100	PASS	AC=1633;AF=0.326078;AN=5008;NS=2504;DP=18194;EAS_AF=0.3125;AMR_AF=0.2968;AFR_AF=0.4932;EUR_AF=0.2336;SAS_AF=0.2301;AA=C|||;VT=SNP
12	94930154	rs11107579	T	C	100	PASS	AC=2617;AF=0.522564;AN=5008;NS=2504;DP=21017;EAS_AF=0.5883;AMR_AF=0.6009;AFR_AF=0.5106;EUR_AF=0.507;SAS_AF=0.4315;AA=t|||;VT=SNP
12	94930196	rs7961364	T	C	100	PASS	AC=2645;AF=0.528155;AN=5008;NS=2504;DP=22876;EAS_AF=0.5873;AMR_AF=0.4337;AFR_AF=0.7224;EUR_AF=0.3509;SAS_AF=0.454;AA=T|||;VT=SNP
12	94930496	rs73220243	C	A	100	PASS	AC=985;AF=0.196685;AN=5008;NS=2504;DP=18341;EAS_AF=0.2738;AMR_AF=0.3026;AFR_AF=0.0242;EUR_AF=0.2694;SAS_AF=0.2004;AA=C|||;VT=SNP
12	94931016	rs75795237	G	A	100	PASS	AC=229;AF=0.0457268;AN=5008;NS=2504;DP=18727;EAS_AF=0.1062;AMR_AF=0.1282;AFR_AF=0.0008;EUR_AF=0.0089;SAS_AF=0.0235;AA=G|||;VT=SNP
12	94931601	rs12424639	G	A	100	PASS	AC=982;AF=0.196086;AN=5008;NS=2504;DP=15238;EAS_AF=0.2718;AMR_AF=0.3026;AFR_AF=0.0242;EUR_AF=0.2694;SAS_AF=0.1994;AA=G|||;VT=SNP
12	94931618	rs10859721	T	G	100	PASS	AC=2693;AF=0.53774;AN=5008;NS=2504;DP=14357;EAS_AF=0.5843;AMR_AF=0.4352;AFR_AF=0.7557;EUR_AF=0.3489;SAS_AF=0.4622;AA=t|||;VT=SNP
12	94932212	rs10859722	C	A	100	PASS	AC=1677;AF=0.334864;AN=5008;NS=2504;DP=16133;EAS_AF=0.3145;AMR_AF=0.2939;AFR_AF=0.534;EUR_AF=0.2266;SAS_AF=0.227;AA=A|||;VT=SNP
12	94932594	rs1317872	T	C	100	PASS	AC=983;AF=0.196286;AN=5008;NS=2504;DP=19734;EAS_AF=0.2698;AMR_AF=0.304;AFR_AF=0.0242;EUR_AF=0.2694;SAS_AF=0.2014;AA=T|||;VT=SNP
12	94932846	rs4761625	G	A	100	PASS	AC=980;AF=0.195687;AN=5008;NS=2504;DP=18935;EAS_AF=0.2688;AMR_AF=0.3026;AFR_AF=0.0242;EUR_AF=0.2684;SAS_AF=0.2014;AA=G|||;VT=SNP
12	94933145	rs4492875	A	G	100	PASS	AC=2495;AF=0.498203;AN=5008;NS=2504;DP=15618;EAS_AF=0.5873;AMR_AF=0.3833;AFR_AF=0.6732;EUR_AF=0.2972;SAS_AF=0.4581;AA=G|||;VT=SNP
12	94933211	rs7973429	T	G	100	PASS	AC=828;AF=0.165335;AN=5008;NS=2504;DP=15771;EAS_AF=0.2272;AMR_AF=0.121;AFR_AF=0.1566;EUR_AF=0.0974;SAS_AF=0.2147;AA=T|||;VT=SNP
12	94933617	rs12581125	G	T	100	PASS	AC=963;AF=0.192292;AN=5008;NS=2504;DP=10739;EAS_AF=0.2698;AMR_AF=0.134;AFR_AF=0.1974;EUR_AF=0.1103;SAS_AF=0.2311;AA=G|||;VT=SNP
12	94933691	rs12581131	G	A	100	PASS	AC=1013;AF=0.202276;AN=5008;NS=2504;DP=16512;EAS_AF=0.2698;AMR_AF=0.1354;AFR_AF=0.239;EUR_AF=0.1103;SAS_AF=0.2249;AA=G|||;VT=SNP
12	94934162	rs11107581	T	C	100	PASS	AC=1423;AF=0.284145;AN=5008;NS=2504;DP=18767;EAS_AF=0.3075;AMR_AF=0.245;AFR_AF=0.4054;EUR_AF=0.1859;SAS_AF=0.2249;AA=T|||;VT=SNP
12	94934443	rs71458548	G	A	100	PASS	AC=1004;AF=0.200479;AN=5008;NS=2504;DP=17736;EAS_AF=0.2708;AMR_AF=0.1354;AFR_AF=0.2307;EUR_AF=0.1113;SAS_AF=0.2249;AA=G|||;VT=SNP
12	94934606	rs11107582	G	A	100	PASS	AC=1013;AF=0.202276;AN=5008;NS=2504;DP=16248;EAS_AF=0.252;AMR_AF=0.2061;AFR_AF=0.3139;EUR_AF=0.1183;SAS_AF=0.0838;AA=G|||;VT=SNP
12	94934666	rs4761626	G	A	100	PASS	AC=1318;AF=0.263179;AN=5008;NS=2504;DP=17358;EAS_AF=0.3075;AMR_AF=0.2392;AFR_AF=0.3222;EUR_AF=0.1928;SAS_AF=0.227;AA=G|||;VT=SNP
12	94934685	rs4761627	C	T	100	PASS	AC=1318;AF=0.263179;AN=5008;NS=2504;DP=17686;EAS_AF=0.3075;AMR_AF=0.2392;AFR_AF=0.323;EUR_AF=0.1928;SAS_AF=0.226;AA=C|||;VT=SNP
12	94934823	rs2170773	A	G	100	PASS	AC=2489;AF=0.497005;AN=5008;NS=2504;DP=18722;EAS_AF=0.5794;AMR_AF=0.3833;AFR_AF=0.6694;EUR_AF=0.3052;SAS_AF=0.4571;AA=G|||;VT=SNP
12	94935609	rs35350822	G	C	100	PASS	AC=326;AF=0.0650958;AN=5008;NS=2504;DP=19658;EAS_AF=0.0704;AMR_AF=0.0793;AFR_AF=0.0363;EUR_AF=0.0547;SAS_AF=0.0992;AA=G|||;VT=SNP
12	94935792	rs111657630	T	C	100	PASS	AC=344;AF=0.0686901;AN=5008;NS=2504;DP=19561;EAS_AF=0.1488;AMR_AF=0.0346;AFR_AF=0.0113;EUR_AF=0.0447;SAS_AF=0.1125;AA=T|||;VT=SNP
12	94935899	rs4592484	C	T	100	PASS	AC=1450;AF=0.289537;AN=5008;NS=2504;DP=18559;EAS_AF=0.3194;AMR_AF=0.245;AFR_AF=0.4115;EUR_AF=0.1899;SAS_AF=0.228;AA=T|||;VT=SNP
12	94936131	rs12317814	C	T	100	PASS	AC=1452;AF=0.289936;AN=5008;NS=2504;DP=19006;EAS_AF=0.3214;AMR_AF=0.2464;AFR_AF=0.4107;EUR_AF=0.1899;SAS_AF=0.228;AA=C|||;VT=SNP
12	94936636	rs57852040	G	A	100	PASS	AC=1302;AF=0.259984;AN=5008;NS=2504;DP=21520;EAS_AF=0.3214;AMR_AF=0.2392;AFR_AF=0.3011;EUR_AF=0.1899;SAS_AF=0.228;AA=G|||;VT=SNP
12	94936687	rs7957689	T	C	100	PASS	AC=3643;AF=0.727436;AN=5008;NS=2504;DP=21626;EAS_AF=0.88;AMR_AF=0.7421;AFR_AF=0.7307;EUR_AF=0.6193;SAS_AF=0.6667;AA=C|||;VT=SNP
12	94936694	rs7971163	G	A	100	PASS	AC=3643;AF=0.727436;AN=5008;NS=2504;DP=21571;EAS_AF=0.88;AMR_AF=0.7421;AFR_AF=0.7307;EUR_AF=0.6193;SAS_AF=0.6667;AA=A|||;VT=SNP
12	94936816	rs34182998	G	A	100	PASS	AC=963;AF=0.192292;AN=5008;NS=2504;DP=18801;EAS_AF=0.254;AMR_AF=0.1354;AFR_AF=0.2179;EUR_AF=0.1113;SAS_AF=0.2178;AA=G|||;VT=SNP
12	94937620	rs12822087	A	G	100	PASS	AC=976;AF=0.194888;AN=5008;NS=2504;DP=19270;EAS_AF=0.255;AMR_AF=0.1354;AFR_AF=0.2269;EUR_AF=0.1113;SAS_AF=0.2178;AA=A|||;VT=SNP
12	94937782	rs12822520	C	T	100	PASS	AC=972;AF=0.194089;AN=5008;NS=2504;DP=17527;EAS_AF=0.255;AMR_AF=0.1354;AFR_AF=0.2186;EUR_AF=0.1113;SAS_AF=0.2249;AA=C|||;VT=SNP
12	94938374	rs4761629	A	G	100	PASS	AC=1458;AF=0.291134;AN=5008;NS=2504;DP=20123;EAS_AF=0.3214;AMR_AF=0.2478;AFR_AF=0.4107;EUR_AF=0.1899;SAS_AF=0.2331;AA=G|||;VT=SNP
12	94938603	rs77336498	A	G	100	PASS	AC=215;AF=0.0429313;AN=5008;NS=2504;DP=20265;EAS_AF=0.0813;AMR_AF=0.0144;AFR_AF=0.0787;EUR_AF=0.0119;SAS_AF=0.0072;AA=A|||;VT=SNP
12	94938912	rs34211693	C	T	100	PASS	AC=971;AF=0.19389;AN=5008;NS=2504;DP=14862;EAS_AF=0.248;AMR_AF=0.1354;AFR_AF=0.2277;EUR_AF=0.1113;SAS_AF=0.2188;AA=C|||;VT=SNP
12	94939210	rs12320623	T	C	100	PASS	AC=2435;AF=0.486222;AN=5008;NS=2504;DP=18860;EAS_AF=0.5764;AMR_AF=0.3833;AFR_AF=0.6377;EUR_AF=0.3012;SAS_AF=0.4519;AA=T|||;VT=SNP
12	94939776	rs4761481	A	G	100	PASS	AC=2454;AF=0.490016;AN=5008;NS=2504;DP=20263;EAS_AF=0.5794;AMR_AF=0.3919;AFR_AF=0.6407;EUR_AF=0.3191;SAS_AF=0.4397;AA=G|||;VT=SNP
12	94941252	rs34269612	C	G	100	PASS	AC=944;AF=0.188498;AN=5008;NS=2504;DP=17635;EAS_AF=0.256;AMR_AF=0.1383;AFR_AF=0.2163;EUR_AF=0.1093;SAS_AF=0.1984;AA=C|||;VT=SNP
12	94941338	rs79753076	C	T	100	PASS	AC=88;AF=0.0175719;AN=5008;NS=2504;DP=18605;EAS_AF=0.0784;AMR_AF=0;AFR_AF=0.0061;EUR_AF=0;SAS_AF=0.001;AA=C|||;VT=SNP
12	94941871	rs7308296	G	C	100	PASS	AC=2412;AF=0.481629;AN=5008;NS=2504;DP=20686;EAS_AF=0.5774;AMR_AF=0.3833;AFR_AF=0.6324;EUR_AF=0.2982;SAS_AF=0.4376;AA=C|||;VT=SNP
12	94942223	rs7139313	T	C	100	PASS	AC=3635;AF=0.725839;AN=5008;NS=2504;DP=21181;EAS_AF=0.879;AMR_AF=0.7421;AFR_AF=0.7436;EUR_AF=0.6163;SAS_AF=0.6452;AA=C|||;VT=SNP
12	94942310	rs17022621	T	C	100	PASS	AC=986;AF=0.196885;AN=5008;NS=2504;DP=21815;EAS_AF=0.255;AMR_AF=0.1398;AFR_AF=0.2443;EUR_AF=0.1093;SAS_AF=0.2035;AA=T|||;VT=SNP
12	94942675	rs7973666	A	G	100	PASS	AC=1400;AF=0.279553;AN=5008;NS=2504;DP=21365;EAS_AF=0.3224;AMR_AF=0.2435;AFR_AF=0.3676;EUR_AF=0.1899;SAS_AF=0.2342;AA=A|||;VT=SNP
12	94943056	rs3827521	C	A	100	PASS	AC=2405;AF=0.480232;AN=5008;NS=2504;DP=22922;EAS_AF=0.5764;AMR_AF=0.3833;AFR_AF=0.6309;EUR_AF=0.2982;SAS_AF=0.4335;AA=A|||;VT=SNP
12	94943547	rs10859724	G	A	100	PASS	AC=1431;AF=0.285743;AN=5008;NS=2504;DP=17341;EAS_AF=0.3264;AMR_AF=0.2435;AFR_AF=0.3888;EUR_AF=0.1889;SAS_AF=0.2342;AA=G|||;VT=SNP
12	94943596	rs10777603	A	G	100	PASS	AC=3626;AF=0.724042;AN=5008;NS=2504;DP=15897;EAS_AF=0.8829;AMR_AF=0.7406;AFR_AF=0.7337;EUR_AF=0.6163;SAS_AF=0.6462;AA=G|||;VT=SNP
12	94943872	rs10859725	T	C	100	PASS	AC=1380;AF=0.275559;AN=5008;NS=2504;DP=17366;EAS_AF=0.3254;AMR_AF=0.2334;AFR_AF=0.3714;EUR_AF=0.172;SAS_AF=0.2311;AA=T|||;VT=SNP
12	94943890	rs10777604	C	T	100	PASS	AC=2387;AF=0.476637;AN=5008;NS=2504;DP=17384;EAS_AF=0.5794;AMR_AF=0.3718;AFR_AF=0.6331;EUR_AF=0.2803;SAS_AF=0.4356;AA=T|||;VT=SNP
12	94943904	rs17022644	G	A	100	PASS	AC=323;AF=0.0644968;AN=5008;NS=2504;DP=17355;EAS_AF=0.0685;AMR_AF=0.0778;AFR_AF=0.0348;EUR_AF=0.0537;SAS_AF=0.1022;AA=G|||;VT=SNP
12	94943977	rs17022649	A	C	100	PASS	AC=1010;AF=0.201677;AN=5008;NS=2504;DP=16889;EAS_AF=0.2956;AMR_AF=0.3026;AFR_AF=0.0219;EUR_AF=0.2714;SAS_AF=0.2045;AA=A|||;VT=SNP
12	94944181	rs4761630	T	C	100	PASS	AC=1394;AF=0.278355;AN=5008;NS=2504;DP=17486;EAS_AF=0.3254;AMR_AF=0.2291;AFR_AF=0.3835;EUR_AF=0.172;SAS_AF=0.2321;AA=T|||;VT=SNP
12	94944695	rs10507041	G	A	100	PASS	AC=1012;AF=0.202077;AN=5008;NS=2504;DP=18512;EAS_AF=0.2966;AMR_AF=0.3026;AFR_AF=0.0219;EUR_AF=0.2714;SAS_AF=0.2055;AA=G|||;VT=SNP
12	94944771	rs7303568	T	C	100	PASS	AC=1395;AF=0.278554;AN=5008;NS=2504;DP=17056;EAS_AF=0.3254;AMR_AF=0.2291;AFR_AF=0.3835;EUR_AF=0.173;SAS_AF=0.2321;AA=T|||;VT=SNP
12	94944787	rs4761631	G	A	100	PASS	AC=1393;AF=0.278155;AN=5008;NS=2504;DP=16871;EAS_AF=0.3244;AMR_AF=0.2291;AFR_AF=0.3835;EUR_AF=0.172;SAS_AF=0.2321;AA=G|||;VT=SNP
12	94944972	rs4761632	C	T	100	PASS	AC=1394;AF=0.278355;AN=5008;NS=2504;DP=20340;EAS_AF=0.3244;AMR_AF=0.2291;AFR_AF=0.3835;EUR_AF=0.172;SAS_AF=0.2331;AA=T|||;VT=SNP
12	94945166	rs117037575	G	A	100	PASS	AC=297;AF=0.0593051;AN=5008;NS=2504;DP=18411;EAS_AF=0.0556;AMR_AF=0.0331;AFR_AF=0.003;EUR_AF=0.0616;SAS_AF=0.1554;AA=G|||;VT=SNP
12	94945401	rs11107586	T	C	100	PASS	AC=1432;AF=0.285942;AN=5008;NS=2504;DP=16161;EAS_AF=0.3244;AMR_AF=0.2305;AFR_AF=0.4115;EUR_AF=0.173;SAS_AF=0.2321;AA=C|||;VT=SNP
12	94945483	rs11107587	C	T	100	PASS	AC=1432;AF=0.285942;AN=5008;NS=2504;DP=15512;EAS_AF=0.3244;AMR_AF=0.2305;AFR_AF=0.4115;EUR_AF=0.173;SAS_AF=0.2321;AA=C|||;VT=SNP
12	94945590	rs11107588	G	A	100	PASS	AC=1432;AF=0.285942;AN=5008;NS=2504;DP=16834;EAS_AF=0.3244;AMR_AF=0.2305;AFR_AF=0.4115;EUR_AF=0.173;SAS_AF=0.2321;AA=G|||;VT=SNP
12	94945623	rs12817082	G	A	100	PASS	AC=902;AF=0.180112;AN=5008;NS=2504;DP=17584;EAS_AF=0.254;AMR_AF=0.1369;AFR_AF=0.1876;EUR_AF=0.1083;SAS_AF=0.1984;AA=G|||;VT=SNP
12	94945652	rs11107589	T	C	100	PASS	AC=2378;AF=0.47484;AN=5008;NS=2504;DP=19444;EAS_AF=0.5784;AMR_AF=0.3689;AFR_AF=0.6278;EUR_AF=0.2813;SAS_AF=0.4356;AA=C|||;VT=SNP
12	94945786	rs34660467	C	T	100	PASS	AC=765;AF=0.152756;AN=5008;NS=2504;DP=17702;EAS_AF=0.2153;AMR_AF=0.1239;AFR_AF=0.1346;EUR_AF=0.0964;SAS_AF=0.1912;AA=C|||;VT=SNP
12	94945837	rs11107591	C	T	100	PASS	AC=2378;AF=0.47484;AN=5008;NS=2504;DP=18590;EAS_AF=0.5784;AMR_AF=0.3689;AFR_AF=0.6278;EUR_AF=0.2813;SAS_AF=0.4356;AA=T|||;VT=SNP
12	94945844	rs7294781	C	T	100	PASS	AC=1036;AF=0.206869;AN=5008;NS=2504;DP=18694;EAS_AF=0.2679;AMR_AF=0.1888;AFR_AF=0.351;EUR_AF=0.0964;SAS_AF=0.0757;AA=T|||;VT=SNP
12	94945897	rs7294676	A	C	100	PASS	AC=2380;AF=0.47524;AN=5008;NS=2504;DP=19080;EAS_AF=0.5794;AMR_AF=0.3689;AFR_AF=0.6278;EUR_AF=0.2813;SAS_AF=0.4366;AA=C|||;VT=SNP
12	94945932	rs7294907	C	T	100	PASS	AC=1837;AF=0.366813;AN=5008;NS=2504;DP=19916;EAS_AF=0.5208;AMR_AF=0.3213;AFR_AF=0.466;EUR_AF=0.2048;SAS_AF=0.273;AA=C|||;VT=SNP
12	94945941	rs7295135	G	C	100	PASS	AC=2380;AF=0.47524;AN=5008;NS=2504;DP=19973;EAS_AF=0.5784;AMR_AF=0.3689;AFR_AF=0.6278;EUR_AF=0.2813;SAS_AF=0.4376;AA=C|||;VT=SNP
12	94946112	rs118023420	G	A	100	PASS	AC=23;AF=0.00459265;AN=5008;NS=2504;DP=19743;EAS_AF=0.0198;AMR_AF=0;AFR_AF=0.0015;EUR_AF=0;SAS_AF=0.001;AA=G|||;VT=SNP
12	94946202	rs7295425	G	A	100	PASS	AC=1115;AF=0.222644;AN=5008;NS=2504;DP=18078;EAS_AF=0.2669;AMR_AF=0.196;AFR_AF=0.4077;EUR_AF=0.0964;SAS_AF=0.0757;AA=G|||;VT=SNP
12	94946421	rs7311696	T	C	100	PASS	AC=1119;AF=0.223442;AN=5008;NS=2504;DP=16412;EAS_AF=0.2669;AMR_AF=0.196;AFR_AF=0.4107;EUR_AF=0.0964;SAS_AF=0.0757;AA=C|||;VT=SNP
12	94946480	rs12580093	T	C	100	PASS	AC=1259;AF=0.251398;AN=5008;NS=2504;DP=17969;EAS_AF=0.3115;AMR_AF=0.1729;AFR_AF=0.2171;EUR_AF=0.1849;SAS_AF=0.3599;AA=t|||;VT=SNP
12	94946539	rs7311830	T	C	100	PASS	AC=2380;AF=0.47524;AN=5008;NS=2504;DP=17934;EAS_AF=0.5784;AMR_AF=0.3703;AFR_AF=0.6278;EUR_AF=0.2813;SAS_AF=0.4366;AA=C|||;VT=SNP
12	94946713	rs10859727	A	G	100	PASS	AC=3593;AF=0.717452;AN=5008;NS=2504;DP=14984;EAS_AF=0.8819;AMR_AF=0.7262;AFR_AF=0.7315;EUR_AF=0.5994;SAS_AF=0.6442;AA=G|||;VT=SNP
12	94947015	rs1872103	A	G	100	PASS	AC=1475;AF=0.294529;AN=5008;NS=2504;DP=12838;EAS_AF=0.3244;AMR_AF=0.232;AFR_AF=0.4425;EUR_AF=0.174;SAS_AF=0.2321;AA=G|||;VT=SNP
12	94947069	rs1872102	G	C	100	PASS	AC=3591;AF=0.717053;AN=5008;NS=2504;DP=14429;EAS_AF=0.8819;AMR_AF=0.7262;AFR_AF=0.7307;EUR_AF=0.5984;SAS_AF=0.6442;AA=C|||;VT=SNP
12	94947077	rs73222490	G	A	100	PASS	AC=896;AF=0.178914;AN=5008;NS=2504;DP=14378;EAS_AF=0.254;AMR_AF=0.1369;AFR_AF=0.1846;EUR_AF=0.1074;SAS_AF=0.1973;AA=G|||;VT=SNP
12	94947140	rs1872100	C	T	100	PASS	AC=1474;AF=0.294329;AN=5008;NS=2504;DP=17561;EAS_AF=0.3244;AMR_AF=0.232;AFR_AF=0.4425;EUR_AF=0.173;SAS_AF=0.2321;AA=T|||;VT=SNP
12	94947260	rs7299542	C	T	100	PASS	AC=1474;AF=0.294329;AN=5008;NS=2504;DP=15736;EAS_AF=0.3244;AMR_AF=0.232;AFR_AF=0.4425;EUR_AF=0.173;SAS_AF=0.2321;AA=T|||;VT=SNP
12	94947497	rs7299724	A	G	100	PASS	AC=2376;AF=0.474441;AN=5008;NS=2504;DP=16619;EAS_AF=0.5784;AMR_AF=0.3703;AFR_AF=0.6271;EUR_AF=0.2803;SAS_AF=0.4346;AA=G|||;VT=SNP
12	94947518	rs71458550	T	A	100	PASS	AC=755;AF=0.150759;AN=5008;NS=2504;DP=15917;EAS_AF=0.2153;AMR_AF=0.1239;AFR_AF=0.1278;EUR_AF=0.0964;SAS_AF=0.1902;AA=T|||;VT=SNP
12	94947652	rs4491308	A	G	100	PASS	AC=1026;AF=0.204872;AN=5008;NS=2504;DP=12325;EAS_AF=0.2669;AMR_AF=0.1902;AFR_AF=0.3434;EUR_AF=0.0974;SAS_AF=0.0746;AA=A|||;VT=SNP
12	94947754	rs66660680	G	T	100	PASS	AC=890;AF=0.177716;AN=5008;NS=2504;DP=13800;EAS_AF=0.253;AMR_AF=0.1369;AFR_AF=0.1778;EUR_AF=0.1074;SAS_AF=0.2014;AA=G|||;VT=SNP
12	94948190	rs11107595	A	G	100	PASS	AC=1792;AF=0.357827;AN=5008;NS=2504;DP=18617;EAS_AF=0.3968;AMR_AF=0.2709;AFR_AF=0.5477;EUR_AF=0.2296;SAS_AF=0.2546;AA=A|||;VT=SNP
12	94948196	rs11107596	T	C	100	PASS	AC=1061;AF=0.211861;AN=5008;NS=2504;DP=18360;EAS_AF=0.2847;AMR_AF=0.2089;AFR_AF=0.3109;EUR_AF=0.1332;SAS_AF=0.0859;AA=T|||;VT=SNP
12	94948299	rs17022716	G	A	100	PASS	AC=430;AF=0.0858626;AN=5008;NS=2504;DP=16334;EAS_AF=0.0556;AMR_AF=0.0418;AFR_AF=0.0893;EUR_AF=0.0736;SAS_AF=0.1564;AA=G|||;VT=SNP
12	94948451	rs12824690	C	G	100	PASS	AC=928;AF=0.185304;AN=5008;NS=2504;DP=17916;EAS_AF=0.2153;AMR_AF=0.2507;AFR_AF=0.1581;EUR_AF=0.1262;SAS_AF=0.2055;AA=C|||;VT=SNP
12	94948566	rs2170772	G	A	100	PASS	AC=3137;AF=0.626398;AN=5008;NS=2504;DP=18725;EAS_AF=0.8036;AMR_AF=0.6066;AFR_AF=0.6717;EUR_AF=0.4831;SAS_AF=0.544;AA=A|||;VT=SNP
12	94948657	rs2170771	C	T	100	PASS	AC=3044;AF=0.607827;AN=5008;NS=2504;DP=18141;EAS_AF=0.8016;AMR_AF=0.598;AFR_AF=0.6301;EUR_AF=0.4841;SAS_AF=0.5123;AA=c|||;VT=SNP
12	94948681	rs2366625	C	G	100	PASS	AC=3529;AF=0.704673;AN=5008;NS=2504;DP=17652;EAS_AF=0.879;AMR_AF=0.6873;AFR_AF=0.7352;EUR_AF=0.5795;SAS_AF=0.6247;AA=G|||;VT=SNP
12	94949025	rs10777605	A	G	100	PASS	AC=3132;AF=0.625399;AN=5008;NS=2504;DP=14746;EAS_AF=0.7877;AMR_AF=0.611;AFR_AF=0.6846;EUR_AF=0.493;SAS_AF=0.5245;AA=G|||;VT=SNP
12	94949372	rs11107597	T	C	100	PASS	AC=251;AF=0.0501198;AN=5008;NS=2504;DP=21446;EAS_AF=0.1736;AMR_AF=0.1037;AFR_AF=0.0008;EUR_AF=0;SAS_AF=0.0031;AA=T|||;VT=SNP
12	94949430	rs10859728	G	A	100	PASS	AC=3018;AF=0.602636;AN=5008;NS=2504;DP=22006;EAS_AF=0.7857;AMR_AF=0.6081;AFR_AF=0.6104;EUR_AF=0.493;SAS_AF=0.5123;AA=G|||;VT=SNP
12	94949522	rs4761633	A	G	100	PASS	AC=3037;AF=0.60643;AN=5008;NS=2504;DP=21668;EAS_AF=0.8036;AMR_AF=0.6081;AFR_AF=0.6112;EUR_AF=0.493;SAS_AF=0.5123;AA=G|||;VT=SNP
12	94949997	rs7955502	C	A	100	PASS	AC=1065;AF=0.21266;AN=5008;NS=2504;DP=21131;EAS_AF=0.2927;AMR_AF=0.2089;AFR_AF=0.3207;EUR_AF=0.1113;SAS_AF=0.091;AA=C|||;VT=SNP
12	94950003	rs35677689	G	T	100	PASS	AC=385;AF=0.076877;AN=5008;NS=2504;DP=21244;EAS_AF=0.1141;AMR_AF=0.0749;AFR_AF=0.0295;EUR_AF=0.0765;SAS_AF=0.1043;AA=G|||;VT=SNP
12	94950281	rs77847735	T	C	100	PASS	AC=132;AF=0.0263578;AN=5008;NS=2504;DP=19223;EAS_AF=0.0387;AMR_AF=0.0115;AFR_AF=0.0446;EUR_AF=0.0109;SAS_AF=0.0153;AA=T|||;VT=SNP
12	94950329	rs6538508	T	C	100	PASS	AC=3044;AF=0.607827;AN=5008;NS=2504;DP=17585;EAS_AF=0.8036;AMR_AF=0.6081;AFR_AF=0.6157;EUR_AF=0.494;SAS_AF=0.5123;AA=T|||;VT=SNP
12	94950397	rs6538509	G	A	100	PASS	AC=3045;AF=0.608027;AN=5008;NS=2504;DP=16924;EAS_AF=0.8036;AMR_AF=0.6081;AFR_AF=0.615;EUR_AF=0.494;SAS_AF=0.5143;AA=A|||;VT=SNP
12	94950921	rs7959716	G	A	100	PASS	AC=3043;AF=0.607628;AN=5008;NS=2504;DP=16446;EAS_AF=0.8036;AMR_AF=0.6081;AFR_AF=0.615;EUR_AF=0.494;SAS_AF=0.5123;AA=G|||;VT=SNP
12	94951040	rs11107598	G	T	100	PASS	AC=826;AF=0.164936;AN=5008;NS=2504;DP=17138;EAS_AF=0.2937;AMR_AF=0.1902;AFR_AF=0.1619;EUR_AF=0.0984;SAS_AF=0.0869;AA=G|||;VT=SNP
12	94951121	rs10859729	G	A	100	PASS	AC=966;AF=0.192891;AN=5008;NS=2504;DP=17335;EAS_AF=0.2917;AMR_AF=0.196;AFR_AF=0.2542;EUR_AF=0.1113;SAS_AF=0.09;AA=G|||;VT=SNP
12	94951373	rs4598721	G	T	100	PASS	AC=3036;AF=0.60623;AN=5008;NS=2504;DP=20626;EAS_AF=0.8036;AMR_AF=0.6066;AFR_AF=0.615;EUR_AF=0.4881;SAS_AF=0.5123;AA=T|||;VT=SNP
12	94952025	rs112250173	T	G	100	PASS	AC=330;AF=0.0658946;AN=5008;NS=2504;DP=16990;EAS_AF=0.0863;AMR_AF=0.0389;AFR_AF=0.0098;EUR_AF=0.0805;SAS_AF=0.1247;AA=N|||;VT=SNP
12	94952321	rs147745013	G	A	100	PASS	AC=133;AF=0.0265575;AN=5008;NS=2504;DP=15494;EAS_AF=0.0317;AMR_AF=0.0115;AFR_AF=0.0507;EUR_AF=0.0109;SAS_AF=0.0153;AA=g|||;VT=SNP
12	94952636	rs11107601	G	T	100	PASS	AC=929;AF=0.185503;AN=5008;NS=2504;DP=21554;EAS_AF=0.2956;AMR_AF=0.1931;AFR_AF=0.2337;EUR_AF=0.1014;SAS_AF=0.0879;AA=g|||;VT=SNP
12	94952672	rs4761634	A	T	100	PASS	AC=2953;AF=0.589657;AN=5008;NS=2504;DP=21255;EAS_AF=0.7976;AMR_AF=0.598;AFR_AF=0.5598;EUR_AF=0.4891;SAS_AF=0.5133;AA=a|||;VT=SNP
12	94952687	rs4761635	C	G	100	PASS	AC=2953;AF=0.589657;AN=5008;NS=2504;DP=20986;EAS_AF=0.7976;AMR_AF=0.598;AFR_AF=0.5598;EUR_AF=0.4891;SAS_AF=0.5133;AA=N|||;VT=SNP
12	94952716	rs17022724	G	T	100	PASS	AC=377;AF=0.0752796;AN=5008;NS=2504;DP=21211;EAS_AF=0.1131;AMR_AF=0.0749;AFR_AF=0.0287;EUR_AF=0.0755;SAS_AF=0.0992;AA=g|||;VT=SNP
12	94952888	rs2128898	G	A	100	PASS	AC=2950;AF=0.589058;AN=5008;NS=2504;DP=15367;EAS_AF=0.7956;AMR_AF=0.598;AFR_AF=0.5598;EUR_AF=0.4891;SAS_AF=0.5123;AA=g|||;VT=SNP
12	94953055	rs2128897	C	G	100	PASS	AC=2958;AF=0.590655;AN=5008;NS=2504;DP=20412;EAS_AF=0.7956;AMR_AF=0.5994;AFR_AF=0.5613;EUR_AF=0.4891;SAS_AF=0.5174;AA=N|||;VT=SNP
12	94953181	rs144793824	T	C	100	PASS	AC=57;AF=0.0113818;AN=5008;NS=2504;DP=19017;EAS_AF=0.0149;AMR_AF=0.0072;AFR_AF=0.0008;EUR_AF=0.0288;SAS_AF=0.0072;AA=t|||;VT=SNP
12	94953200	rs10859730	C	T	100	PASS	AC=2645;AF=0.528155;AN=5008;NS=2504;DP=18937;EAS_AF=0.7103;AMR_AF=0.5663;AFR_AF=0.5567;EUR_AF=0.4125;SAS_AF=0.3937;AA=c|||;VT=SNP
12	94953378	rs17022730	T	C	100	PASS	AC=930;AF=0.185703;AN=5008;NS=2504;DP=20526;EAS_AF=0.255;AMR_AF=0.3012;AFR_AF=0.0113;EUR_AF=0.2575;SAS_AF=0.1943;AA=T|||;VT=SNP
12	94953413	rs10859731	G	A	100	PASS	AC=2629;AF=0.52496;AN=5008;NS=2504;DP=20923;EAS_AF=0.7093;AMR_AF=0.5663;AFR_AF=0.5492;EUR_AF=0.4125;SAS_AF=0.3885;AA=G|||;VT=SNP
12	94953487	rs17022738	G	A	100	PASS	AC=922;AF=0.184105;AN=5008;NS=2504;DP=18410;EAS_AF=0.254;AMR_AF=0.2997;AFR_AF=0.0113;EUR_AF=0.2515;SAS_AF=0.1943;AA=g|||;VT=SNP
12	94953550	rs17022742	A	C	100	PASS	AC=100;AF=0.0199681;AN=5008;NS=2504;DP=18495;EAS_AF=0.0367;AMR_AF=0.0908;AFR_AF=0;EUR_AF=0;SAS_AF=0;AA=A|||;VT=SNP
12	94953649	rs10859732	G	A	100	PASS	AC=1744;AF=0.348243;AN=5008;NS=2504;DP=17921;EAS_AF=0.4554;AMR_AF=0.2738;AFR_AF=0.5484;EUR_AF=0.172;SAS_AF=0.2014;AA=G|||;VT=SNP
12	94953714	rs11107602	T	C	100	PASS	AC=1743;AF=0.348043;AN=5008;NS=2504;DP=16122;EAS_AF=0.4554;AMR_AF=0.2738;AFR_AF=0.5484;EUR_AF=0.171;SAS_AF=0.2014;AA=T|||;VT=SNP
12	94954104	rs4761483	T	G	100	PASS	AC=1510;AF=0.301518;AN=5008;NS=2504;DP=17145;EAS_AF=0.3562;AMR_AF=0.3545;AFR_AF=0.1808;EUR_AF=0.3459;SAS_AF=0.3252;AA=T|||;VT=SNP
12	94954299	rs4394891	C	T	100	PASS	AC=1807;AF=0.360823;AN=5008;NS=2504;DP=18879;EAS_AF=0.3819;AMR_AF=0.3674;AFR_AF=0.3593;EUR_AF=0.3579;SAS_AF=0.3395;AA=C|||;VT=SNP
12	94954558	rs116933049	C	A	100	PASS	AC=20;AF=0.00399361;AN=5008;NS=2504;DP=16823;EAS_AF=0.0188;AMR_AF=0;AFR_AF=0.0008;EUR_AF=0;SAS_AF=0;AA=C|||;VT=SNP
12	94954560	rs60793690	C	T	100	PASS	AC=899;AF=0.179513;AN=5008;NS=2504;DP=16897;EAS_AF=0.248;AMR_AF=0.2911;AFR_AF=0.0106;EUR_AF=0.2425;SAS_AF=0.1933;AA=C|||;VT=SNP
12	94954620	rs113383515	A	G	100	PASS	AC=297;AF=0.0593051;AN=5008;NS=2504;DP=17153;EAS_AF=0.0317;AMR_AF=0.0202;AFR_AF=0.171;EUR_AF=0.0109;SAS_AF=0.0143;AA=A|||;VT=SNP
12	94954741	rs10859733	G	A	100	PASS	AC=994;AF=0.198482;AN=5008;NS=2504;DP=16805;EAS_AF=0.2143;AMR_AF=0.1268;AFR_AF=0.2073;EUR_AF=0.1759;SAS_AF=0.2444;AA=G|||;VT=SNP
12	94955261	rs7296951	T	C	100	PASS	AC=2230;AF=0.445288;AN=5008;NS=2504;DP=17692;EAS_AF=0.5;AMR_AF=0.4496;AFR_AF=0.3911;EUR_AF=0.4503;SAS_AF=0.454;AA=t|||;VT=SNP
12	94955546	rs7297315	T	A	100	PASS	AC=908;AF=0.18131;AN=5008;NS=2504;DP=18544;EAS_AF=0.248;AMR_AF=0.2954;AFR_AF=0.0106;EUR_AF=0.2485;SAS_AF=0.1933;AA=T|||;VT=SNP
12	94955585	rs12314280	T	C	100	PASS	AC=359;AF=0.0716853;AN=5008;NS=2504;DP=18418;EAS_AF=0.0893;AMR_AF=0.0331;AFR_AF=0.025;EUR_AF=0.0885;SAS_AF=0.1268;AA=T|||;VT=SNP
12	94955603	rs17022749	C	T	100	PASS	AC=472;AF=0.0942492;AN=5008;NS=2504;DP=18457;EAS_AF=0.127;AMR_AF=0.0591;AFR_AF=0.1241;EUR_AF=0.0477;SAS_AF=0.093;AA=C|||;VT=SNP
12	94955607	rs75258105	G	T	100	PASS	AC=315;AF=0.0628994;AN=5008;NS=2504;DP=18578;EAS_AF=0.0883;AMR_AF=0.0317;AFR_AF=0.0038;EUR_AF=0.0775;SAS_AF=0.1237;AA=G|||;VT=SNP
12	94955644	rs12307230	G	T	100	PASS	AC=2226;AF=0.444489;AN=5008;NS=2504;DP=18938;EAS_AF=0.497;AMR_AF=0.4481;AFR_AF=0.3911;EUR_AF=0.4503;SAS_AF=0.454;AA=T|||;VT=SNP
12	94956194	rs1316332	C	T	100	PASS	AC=3610;AF=0.720847;AN=5008;NS=2504;DP=17867;EAS_AF=0.9236;AMR_AF=0.6974;AFR_AF=0.7352;EUR_AF=0.5974;SAS_AF=0.636;AA=T|||;VT=SNP
12	94956351	rs1811135	G	T	100	PASS	AC=2002;AF=0.39976;AN=5008;NS=2504;DP=13983;EAS_AF=0.4653;AMR_AF=0.4323;AFR_AF=0.2746;EUR_AF=0.4374;SAS_AF=0.4397;AA=G|||;VT=SNP
12	94956429	rs138315027	G	A	100	PASS	AC=345;AF=0.0688898;AN=5008;NS=2504;DP=16006;EAS_AF=0.0149;AMR_AF=0.0317;AFR_AF=0.2103;EUR_AF=0.0229;SAS_AF=0.0072;AA=G|||;VT=SNP
12	94956735	rs2366452	T	G	100	PASS	AC=2714;AF=0.541933;AN=5008;NS=2504;DP=18917;EAS_AF=0.631;AMR_AF=0.513;AFR_AF=0.5166;EUR_AF=0.497;SAS_AF=0.5511;AA=G|||;VT=SNP
12	94956813	rs17022756	C	T	100	PASS	AC=218;AF=0.0435304;AN=5008;NS=2504;DP=18277;EAS_AF=0.0317;AMR_AF=0.013;AFR_AF=0.115;EUR_AF=0.0109;SAS_AF=0.0143;AA=C|||;VT=SNP
12	94957027	rs1316366	A	G	100	PASS	AC=2062;AF=0.411741;AN=5008;NS=2504;DP=16382;EAS_AF=0.4474;AMR_AF=0.3573;AFR_AF=0.2784;EUR_AF=0.503;SAS_AF=0.5;AA=A|||;VT=SNP
12	94957375	rs2625920	A	T	100	PASS	AC=2280;AF=0.455272;AN=5008;NS=2504;DP=20010;EAS_AF=0.4792;AMR_AF=0.3703;AFR_AF=0.3933;EUR_AF=0.5149;SAS_AF=0.5133;AA=T|||;VT=SNP
12	94957734	rs2128896	C	T	100	PASS	AC=3769;AF=0.752596;AN=5008;NS=2504;DP=20338;EAS_AF=0.9236;AMR_AF=0.7392;AFR_AF=0.7375;EUR_AF=0.663;SAS_AF=0.6984;AA=T|||;VT=SNP
12	94957738	rs2128895	T	C	100	PASS	AC=1119;AF=0.223442;AN=5008;NS=2504;DP=20542;EAS_AF=0.2163;AMR_AF=0.1427;AFR_AF=0.2776;EUR_AF=0.1938;SAS_AF=0.2454;AA=T|||;VT=SNP
12	94958279	rs73224227	C	T	100	PASS	AC=1905;AF=0.380391;AN=5008;NS=2504;DP=9432;EAS_AF=0.3562;AMR_AF=0.2925;AFR_AF=0.3865;EUR_AF=0.4374;SAS_AF=0.4008;AA=c|||;VT=SNP
12	94958404	rs61929008	A	G	100	PASS	AC=1196;AF=0.238818;AN=5008;NS=2504;DP=10752;EAS_AF=0.2619;AMR_AF=0.2262;AFR_AF=0.1377;EUR_AF=0.326;SAS_AF=0.271;AA=G|||;VT=SNP
12	94959001	rs79855743	A	G	100	PASS	AC=26;AF=0.00519169;AN=5008;NS=2504;DP=17969;EAS_AF=0.0258;AMR_AF=0;AFR_AF=0;EUR_AF=0;SAS_AF=0;AA=A|||;VT=SNP
12	94959151	rs116441079	C	T	100	PASS	AC=99;AF=0.0197684;AN=5008;NS=2504;DP=17264;EAS_AF=0.0317;AMR_AF=0.0029;AFR_AF=0.0303;EUR_AF=0.0109;SAS_AF=0.0143;AA=C|||;VT=SNP
12	94959245	rs57756755	T	C	100	PASS	AC=624;AF=0.124601;AN=5008;NS=2504;DP=16608;EAS_AF=0.1121;AMR_AF=0.0346;AFR_AF=0.3608;EUR_AF=0.002;SAS_AF=0.0082;AA=T|||;VT=SNP
12	94959311	rs7306104	G	A	100	PASS	AC=1111;AF=0.221845;AN=5008;NS=2504;DP=16141;EAS_AF=0.0804;AMR_AF=0.2594;AFR_AF=0.1278;EUR_AF=0.3469;SAS_AF=0.3395;AA=G|||;VT=SNP
12	94959424	rs9630283	C	T	100	PASS	AC=4072;AF=0.813099;AN=5008;NS=2504;DP=16832;EAS_AF=0.7004;AMR_AF=0.7478;AFR_AF=0.9365;EUR_AF=0.8151;SAS_AF=0.8067;AA=T|||;VT=SNP
12	94959861	rs2651963	C	T	100	PASS	AC=825;AF=0.164736;AN=5008;NS=2504;DP=17155;EAS_AF=0.123;AMR_AF=0.1585;AFR_AF=0.1694;EUR_AF=0.2207;SAS_AF=0.1483;AA=C|||;VT=SNP
12	94959985	rs111284817	T	G	100	PASS	AC=99;AF=0.0197684;AN=5008;NS=2504;DP=20084;EAS_AF=0.0317;AMR_AF=0.0058;AFR_AF=0.0287;EUR_AF=0.0109;SAS_AF=0.0143;AA=T|||;VT=SNP
12	94960292	rs74600498	C	T	100	PASS	AC=99;AF=0.0197684;AN=5008;NS=2504;DP=18897;EAS_AF=0.0317;AMR_AF=0.0058;AFR_AF=0.028;EUR_AF=0.0109;SAS_AF=0.0153;AA=C|||;VT=SNP
12	94960312	rs17022759	T	A	100	PASS	AC=301;AF=0.0601038;AN=5008;NS=2504;DP=19167;EAS_AF=0.0863;AMR_AF=0.0274;AFR_AF=0.0091;EUR_AF=0.0517;SAS_AF=0.1339;AA=T|||;VT=SNP
12	94960506	rs113157511	G	A	100	PASS	AC=110;AF=0.0219649;AN=5008;NS=2504;DP=21287;EAS_AF=0.0317;AMR_AF=0.0058;AFR_AF=0.0371;EUR_AF=0.0109;SAS_AF=0.0143;AA=G|||;VT=SNP
12	94960728	rs78710185	C	T	100	PASS	AC=110;AF=0.0219649;AN=5008;NS=2504;DP=19870;EAS_AF=0.0317;AMR_AF=0.0058;AFR_AF=0.0371;EUR_AF=0.0109;SAS_AF=0.0143;AA=C|||;VT=SNP
12	94961324	rs2651964	G	A	100	PASS	AC=1338;AF=0.267173;AN=5008;NS=2504;DP=18140;EAS_AF=0.1964;AMR_AF=0.2046;AFR_AF=0.4402;EUR_AF=0.2485;SAS_AF=0.1697;AA=G|||;VT=SNP
12	94961956	rs113806639	C	G	100	PASS	AC=143;AF=0.0285543;AN=5008;NS=2504;DP=21796;EAS_AF=0.1062;AMR_AF=0;AFR_AF=0.0227;EUR_AF=0;SAS_AF=0.0061;AA=G|||;VT=SNP
12	94962324	rs76843685	T	C	100	PASS	AC=100;AF=0.0199681;AN=5008;NS=2504;DP=19398;EAS_AF=0.0139;AMR_AF=0.1196;AFR_AF=0.0008;EUR_AF=0;SAS_AF=0.002;AA=T|||;VT=SNP
12	94962450	rs3747554	T	C	100	PASS	AC=98;AF=0.0195687;AN=5008;NS=2504;DP=19038;EAS_AF=0.0317;AMR_AF=0.0058;AFR_AF=0.028;EUR_AF=0.0109;SAS_AF=0.0143;AA=T|||;VT=SNP
12	94962791	rs1290004	G	C	100	PASS	AC=706;AF=0.140974;AN=5008;NS=2504;DP=21018;EAS_AF=0.002;AMR_AF=0.1657;AFR_AF=0.1831;EUR_AF=0.2097;SAS_AF=0.1391;AA=G|||;VT=SNP
12	94963456	rs17022770	G	A	100	PASS	AC=570;AF=0.113818;AN=5008;NS=2504;DP=20023;EAS_AF=0.1984;AMR_AF=0.0317;AFR_AF=0.1074;EUR_AF=0.0666;SAS_AF=0.1421;AA=A|||;VT=SNP
12	94963611	rs61440179	C	T	100	PASS	AC=561;AF=0.112021;AN=5008;NS=2504;DP=20039;EAS_AF=0.1984;AMR_AF=0.0317;AFR_AF=0.1014;EUR_AF=0.0656;SAS_AF=0.1421;AA=T|||;VT=SNP
12	94963842	rs114666999	C	T	100	PASS	AC=99;AF=0.0197684;AN=5008;NS=2504;DP=22605;EAS_AF=0.0317;AMR_AF=0.0058;AFR_AF=0.0287;EUR_AF=0.0109;SAS_AF=0.0143;AA=C|||;VT=SNP
12	94964003	rs115034847	C	A	100	PASS	AC=97;AF=0.019369;AN=5008;NS=2504;DP=22524;EAS_AF=0.0308;AMR_AF=0.0058;AFR_AF=0.0287;EUR_AF=0.0099;SAS_AF=0.0143;AA=C|||;VT=SNP
12	94964092	rs114187034	C	T	100	PASS	AC=99;AF=0.0197684;AN=5008;NS=2504;DP=21776;EAS_AF=0.0317;AMR_AF=0.0072;AFR_AF=0.0287;EUR_AF=0.0099;SAS_AF=0.0143;AA=C|||;VT=SNP
12	94964157	rs1290005	T	C	100	PASS	AC=3201;AF=0.639177;AN=5008;NS=2504;DP=22325;EAS_AF=0.5109;AMR_AF=0.634;AFR_AF=0.7352;EUR_AF=0.6581;SAS_AF=0.6258;AA=T|||;VT=SNP
12	94964365	rs11107606	T	C	100	PASS	AC=1472;AF=0.29393;AN=5008;NS=2504;DP=20373;EAS_AF=0.2619;AMR_AF=0.3963;AFR_AF=0.2027;EUR_AF=0.3588;SAS_AF=0.3108;AA=T|||;VT=SNP
12	94964890	rs141407604	T	C	100	PASS	AC=54;AF=0.0107827;AN=5008;NS=2504;DP=22641;EAS_AF=0.0139;AMR_AF=0.0072;AFR_AF=0.0008;EUR_AF=0.0268;SAS_AF=0.0072;AA=T|||;VT=SNP
12	94965058	rs1290910	G	C	100	PASS	AC=3252;AF=0.649361;AN=5008;NS=2504;DP=21879;EAS_AF=0.506;AMR_AF=0.6297;AFR_AF=0.7648;EUR_AF=0.671;SAS_AF=0.6329;AA=C|||;VT=SNP
12	94965710	rs1299865	C	T	100	PASS	AC=3206;AF=0.640176;AN=5008;NS=2504;DP=23252;EAS_AF=0.4911;AMR_AF=0.6873;AFR_AF=0.6641;EUR_AF=0.7306;SAS_AF=0.635;AA=C|||;VT=SNP
12	94965816	rs78497497	G	A	100	PASS	AC=86;AF=0.0171725;AN=5008;NS=2504;DP=18574;EAS_AF=0.0833;AMR_AF=0.0014;AFR_AF=0;EUR_AF=0;SAS_AF=0.001;AA=g|||;VT=SNP
12	94965989	rs4436604	A	T	100	PASS	AC=2910;AF=0.58107;AN=5008;NS=2504;DP=18381;EAS_AF=0.5268;AMR_AF=0.572;AFR_AF=0.6543;EUR_AF=0.5636;SAS_AF=0.5624;AA=T|||;VT=SNP
12	94966333	rs12298130	T	C	100	PASS	AC=90;AF=0.0179712;AN=5008;NS=2504;DP=19403;EAS_AF=0.0179;AMR_AF=0.0072;AFR_AF=0.034;EUR_AF=0.004;SAS_AF=0.0184;AA=T|||;VT=SNP
12	94966338	rs6538510	T	C	100	PASS	AC=2795;AF=0.558107;AN=5008;NS=2504;DP=19597;EAS_AF=0.5079;AMR_AF=0.562;AFR_AF=0.6127;EUR_AF=0.5408;SAS_AF=0.5511;AA=C|||;VT=SNP
12	94966989	rs545857320	C	G	100	PASS	AC=11;AF=0.00219649;AN=5008;NS=2504;DP=19878;EAS_AF=0.0109;AMR_AF=0;AFR_AF=0;EUR_AF=0;SAS_AF=0;AA=C|||;VT=SNP
12	94967125	rs78945869	T	A	100	PASS	AC=762;AF=0.152157;AN=5008;NS=2504;DP=21422;EAS_AF=0.1151;AMR_AF=0.1398;AFR_AF=0.1452;EUR_AF=0.1988;SAS_AF=0.1605;AA=T|||;VT=SNP
12	94967164	rs75835851	C	T	100	PASS	AC=90;AF=0.0179712;AN=5008;NS=2504;DP=22874;EAS_AF=0.0179;AMR_AF=0.0072;AFR_AF=0.034;EUR_AF=0.004;SAS_AF=0.0184;AA=C|||;VT=SNP
12	94967490	rs75241467	G	A	100	PASS	AC=143;AF=0.0285543;AN=5008;NS=2504;DP=19424;EAS_AF=0.0179;AMR_AF=0.0086;AFR_AF=0.0696;EUR_AF=0.004;SAS_AF=0.0235;AA=G|||;VT=SNP
12	94967725	rs12319966	C	G	100	PASS	AC=143;AF=0.0285543;AN=5008;NS=2504;DP=20512;EAS_AF=0.0179;AMR_AF=0.0086;AFR_AF=0.0696;EUR_AF=0.004;SAS_AF=0.0235;AA=C|||;VT=SNP
12	94967735	rs76397114	T	C	100	PASS	AC=137;AF=0.0273562;AN=5008;NS=2504;DP=20497;EAS_AF=0.0397;AMR_AF=0.0043;AFR_AF=0.0507;EUR_AF=0.005;SAS_AF=0.0225;AA=T|||;VT=SNP
12	94968493	rs1274525	G	A	100	PASS	AC=1821;AF=0.363618;AN=5008;NS=2504;DP=18952;EAS_AF=0.2093;AMR_AF=0.3069;AFR_AF=0.4017;EUR_AF=0.4563;SAS_AF=0.4162;AA=A|||;VT=SNP
12	94968943	rs144662194	C	T	100	PASS	AC=18;AF=0.00359425;AN=5008;NS=2504;DP=18054;EAS_AF=0.0179;AMR_AF=0;AFR_AF=0;EUR_AF=0;SAS_AF=0;AA=C|||;VT=SNP
12	94968953	rs1274526	G	A	100	PASS	AC=1568;AF=0.313099;AN=5008;NS=2504;DP=17691;EAS_AF=0.12;AMR_AF=0.3055;AFR_AF=0.3608;EUR_AF=0.4523;SAS_AF=0.3098;AA=G|||;VT=SNP
12	94969200	rs142848469	A	G	100	PASS	AC=18;AF=0.00359425;AN=5008;NS=2504;DP=18749;EAS_AF=0.0179;AMR_AF=0;AFR_AF=0;EUR_AF=0;SAS_AF=0;AA=A|||;VT=SNP
12	94969201	rs12426949	T	A	100	PASS	AC=1568;AF=0.313099;AN=5008;NS=2504;DP=18675;EAS_AF=0.12;AMR_AF=0.3055;AFR_AF=0.3608;EUR_AF=0.4523;SAS_AF=0.3098;AA=T|||;VT=SNP
12	94969266	rs12823286	G	A	100	PASS	AC=241;AF=0.048123;AN=5008;NS=2504;DP=18445;EAS_AF=0.1399;AMR_AF=0.0331;AFR_AF=0.0053;EUR_AF=0.0099;SAS_AF=0.0613;AA=g|||;VT=SNP
12	94969740	rs1274527	A	T	100	PASS	AC=2416;AF=0.482428;AN=5008;NS=2504;DP=15286;EAS_AF=0.2679;AMR_AF=0.3487;AFR_AF=0.7209;EUR_AF=0.4911;SAS_AF=0.4673;AA=a|||;VT=SNP
12	94969866	rs1274528	A	T	100	PASS	AC=1822;AF=0.363818;AN=5008;NS=2504;DP=16729;EAS_AF=0.2093;AMR_AF=0.3098;AFR_AF=0.4009;EUR_AF=0.4563;SAS_AF=0.4162;AA=T|||;VT=SNP
12	94969872	rs1274529	G	A	100	PASS	AC=1822;AF=0.363818;AN=5008;NS=2504;DP=17043;EAS_AF=0.2093;AMR_AF=0.3098;AFR_AF=0.4009;EUR_AF=0.4563;SAS_AF=0.4162;AA=A|||;VT=SNP
12	94970125	rs1274530	A	G	100	PASS	AC=1878;AF=0.375;AN=5008;NS=2504;DP=19181;EAS_AF=0.2063;AMR_AF=0.3127;AFR_AF=0.4342;EUR_AF=0.4573;SAS_AF=0.4284;AA=G|||;VT=SNP
12	94970275	rs1274531	A	T	100	PASS	AC=1820;AF=0.363419;AN=5008;NS=2504;DP=17758;EAS_AF=0.2093;AMR_AF=0.3084;AFR_AF=0.4002;EUR_AF=0.4563;SAS_AF=0.4162;AA=A|||;VT=SNP
12	94970382	rs1274532	T	G	100	PASS	AC=1821;AF=0.363618;AN=5008;NS=2504;DP=17944;EAS_AF=0.2093;AMR_AF=0.3084;AFR_AF=0.4009;EUR_AF=0.4563;SAS_AF=0.4162;AA=G|||;VT=SNP
12	94970570	rs1274533	A	T	100	PASS	AC=1837;AF=0.366813;AN=5008;NS=2504;DP=18232;EAS_AF=0.2093;AMR_AF=0.3098;AFR_AF=0.4032;EUR_AF=0.4563;SAS_AF=0.4284;AA=T|||;VT=SNP
12	94970747	rs1296522	A	G	100	PASS	AC=1838;AF=0.367013;AN=5008;NS=2504;DP=16672;EAS_AF=0.2093;AMR_AF=0.3112;AFR_AF=0.4017;EUR_AF=0.4573;SAS_AF=0.4294;AA=G|||;VT=SNP
12	94970921	rs1299117	G	A	100	PASS	AC=1568;AF=0.313099;AN=5008;NS=2504;DP=16839;EAS_AF=0.1091;AMR_AF=0.3084;AFR_AF=0.3661;EUR_AF=0.4533;SAS_AF=0.3108;AA=G|||;VT=SNP
12	94971068	rs1290006	A	G	100	PASS	AC=1876;AF=0.374601;AN=5008;NS=2504;DP=15486;EAS_AF=0.2083;AMR_AF=0.317;AFR_AF=0.4236;EUR_AF=0.4583;SAS_AF=0.4346;AA=a|||;VT=SNP
12	94971322	rs6538511	A	G	100	PASS	AC=1842;AF=0.367812;AN=5008;NS=2504;DP=20770;EAS_AF=0.1984;AMR_AF=0.3112;AFR_AF=0.4092;EUR_AF=0.4592;SAS_AF=0.4325;AA=G|||;VT=SNP
12	94971580	rs6538512	A	G	100	PASS	AC=3464;AF=0.691693;AN=5008;NS=2504;DP=21258;EAS_AF=0.629;AMR_AF=0.5937;AFR_AF=0.8782;EUR_AF=0.5736;SAS_AF=0.6953;AA=G|||;VT=SNP
12	94972290	rs2270893	C	T	100	PASS	AC=2604;AF=0.519968;AN=5008;NS=2504;DP=16768;EAS_AF=0.4653;AMR_AF=0.5634;AFR_AF=0.5234;EUR_AF=0.5378;SAS_AF=0.5225;AA=C|||;VT=SNP;EX_TARGET
12	94972573	rs2036386	A	G	100	PASS	AC=2759;AF=0.550919;AN=5008;NS=2504;DP=19782;EAS_AF=0.4673;AMR_AF=0.5735;AFR_AF=0.6316;EUR_AF=0.5398;SAS_AF=0.5235;AA=G|||;VT=SNP
12	94972813	rs7342403	G	A	100	PASS	AC=2620;AF=0.523163;AN=5008;NS=2504;DP=22580;EAS_AF=0.4663;AMR_AF=0.562;AFR_AF=0.5356;EUR_AF=0.5388;SAS_AF=0.5215;AA=g|||;VT=SNP
12	94973046	rs4761484	G	A	100	PASS	AC=2599;AF=0.51897;AN=5008;NS=2504;DP=18110;EAS_AF=0.4663;AMR_AF=0.562;AFR_AF=0.5197;EUR_AF=0.5388;SAS_AF=0.5215;AA=G|||;VT=SNP
12	94973707	rs7977700	C	T	100	PASS	AC=3165;AF=0.631989;AN=5008;NS=2504;DP=19396;EAS_AF=0.5188;AMR_AF=0.5994;AFR_AF=0.8366;EUR_AF=0.5696;SAS_AF=0.5593;AA=T|||;VT=SNP
12	94974340	rs2366628	A	G	100	PASS	AC=3470;AF=0.692891;AN=5008;NS=2504;DP=15737;EAS_AF=0.6042;AMR_AF=0.6081;AFR_AF=0.9017;EUR_AF=0.5736;SAS_AF=0.6851;AA=a|||;VT=SNP
12	94974388	rs2366629	A	G	100	PASS	AC=3184;AF=0.635783;AN=5008;NS=2504;DP=17281;EAS_AF=0.5208;AMR_AF=0.6037;AFR_AF=0.8404;EUR_AF=0.5706;SAS_AF=0.5675;AA=G|||;VT=SNP
12	94974673	rs2128892	G	A	100	PASS	AC=3447;AF=0.688299;AN=5008;NS=2504;DP=19318;EAS_AF=0.6022;AMR_AF=0.6023;AFR_AF=0.8949;EUR_AF=0.5736;SAS_AF=0.6769;AA=G|||;VT=SNP
12	94975799	rs3747553	G	A	100	PASS	AC=3441;AF=0.687101;AN=5008;NS=2504;DP=19714;EAS_AF=0.5972;AMR_AF=0.5965;AFR_AF=0.8979;EUR_AF=0.5746;SAS_AF=0.6748;AA=A|||;VT=SNP;EX_TARGET
12	94976084	rs3747552	T	C	100	PASS	AC=3502;AF=0.699281;AN=5008;NS=2504;DP=19833;EAS_AF=0.6002;AMR_AF=0.6095;AFR_AF=0.9266;EUR_AF=0.5775;SAS_AF=0.683;AA=C|||;VT=SNP;EX_TARGET
12	94976159	rs3747551	T	C	100	PASS	AC=1634;AF=0.326278;AN=5008;NS=2504;DP=19343;EAS_AF=0.3522;AMR_AF=0.4092;AFR_AF=0.2421;EUR_AF=0.3231;SAS_AF=0.3579;AA=T|||;VT=SNP;EX_TARGET
12	94976383	rs3747550	T	A	100	PASS	AC=2933;AF=0.585663;AN=5008;NS=2504;DP=20888;EAS_AF=0.496;AMR_AF=0.585;AFR_AF=0.7277;EUR_AF=0.5477;SAS_AF=0.5256;AA=T|||;VT=SNP
12	94976499	rs12313375	A	C	100	PASS	AC=322;AF=0.0642971;AN=5008;NS=2504;DP=17001;EAS_AF=0.0625;AMR_AF=0.0086;AFR_AF=0.0734;EUR_AF=0.0249;SAS_AF=0.1339;AA=A|||;VT=SNP
12	94976626	rs12300182	G	C	100	PASS	AC=276;AF=0.0551118;AN=5008;NS=2504;DP=13305;EAS_AF=0.0625;AMR_AF=0.0029;AFR_AF=0.0651;EUR_AF=0.003;SAS_AF=0.1247;AA=G|||;VT=SNP
12	94977205	rs4761485	G	A	100	PASS	AC=3462;AF=0.691294;AN=5008;NS=2504;DP=15862;EAS_AF=0.6012;AMR_AF=0.6052;AFR_AF=0.9198;EUR_AF=0.5765;SAS_AF=0.6544;AA=G|||;VT=SNP
12	94977372	rs4761486	C	T	100	PASS	AC=2696;AF=0.538339;AN=5008;NS=2504;DP=22134;EAS_AF=0.494;AMR_AF=0.5605;AFR_AF=0.5855;EUR_AF=0.5388;SAS_AF=0.5041;AA=G|||;VT=SNP
12	94978138	rs11615468	C	T	100	PASS	AC=704;AF=0.140575;AN=5008;NS=2504;DP=18003;EAS_AF=0.0982;AMR_AF=0.1628;AFR_AF=0.0098;EUR_AF=0.2783;SAS_AF=0.2035;AA=T|||;VT=SNP
12	94978409	rs7311703	C	T	100	PASS	AC=1589;AF=0.317292;AN=5008;NS=2504;DP=19641;EAS_AF=0.3383;AMR_AF=0.3977;AFR_AF=0.2542;EUR_AF=0.3181;SAS_AF=0.3231;AA=C|||;VT=SNP
12	94978617	rs2651990	G	C	100	PASS	AC=832;AF=0.166134;AN=5008;NS=2504;DP=21638;EAS_AF=0.0486;AMR_AF=0.2003;AFR_AF=0.1104;EUR_AF=0.3111;SAS_AF=0.1892;AA=G|||;VT=SNP
12	94978886	rs6538514	C	G	100	PASS	AC=2592;AF=0.517572;AN=5008;NS=2504;DP=20122;EAS_AF=0.4315;AMR_AF=0.562;AFR_AF=0.531;EUR_AF=0.5606;SAS_AF=0.5123;AA=C|||;VT=SNP
12	94979015	rs79085035	C	T	100	PASS	AC=229;AF=0.0457268;AN=5008;NS=2504;DP=19976;EAS_AF=0.0615;AMR_AF=0.0029;AFR_AF=0.0371;EUR_AF=0.004;SAS_AF=0.1145;AA=C|||;VT=SNP
12	94979026	rs6538515	C	T	100	PASS	AC=966;AF=0.192891;AN=5008;NS=2504;DP=20140;EAS_AF=0.0893;AMR_AF=0.1628;AFR_AF=0.2519;EUR_AF=0.2545;SAS_AF=0.1779;AA=C|||;VT=SNP
12	94979046	rs6538516	C	A	100	PASS	AC=2591;AF=0.517372;AN=5008;NS=2504;DP=19883;EAS_AF=0.4306;AMR_AF=0.562;AFR_AF=0.5318;EUR_AF=0.5606;SAS_AF=0.5112;AA=A|||;VT=SNP
12	94979134	rs79895460	C	T	100	PASS	AC=353;AF=0.0704872;AN=5008;NS=2504;DP=20632;EAS_AF=0.0615;AMR_AF=0.0144;AFR_AF=0.1135;EUR_AF=0.0189;SAS_AF=0.1145;AA=C|||;VT=SNP
12	94979199	rs117675899	G	A	100	PASS	AC=360;AF=0.071885;AN=5008;NS=2504;DP=19839;EAS_AF=0.1448;AMR_AF=0.085;AFR_AF=0.0189;EUR_AF=0.0537;SAS_AF=0.0777;AA=g|||;VT=SNP
12	94979538	rs4019547	A	G	100	PASS	AC=2839;AF=0.566893;AN=5008;NS=2504;DP=21856;EAS_AF=0.4921;AMR_AF=0.5778;AFR_AF=0.562;EUR_AF=0.5805;SAS_AF=0.6288;AA=G|||;VT=SNP
12	94979560	rs4019548	T	C	100	PASS	AC=2626;AF=0.524361;AN=5008;NS=2504;DP=21850;EAS_AF=0.4474;AMR_AF=0.5634;AFR_AF=0.5446;EUR_AF=0.5616;SAS_AF=0.5102;AA=C|||;VT=SNP
12	94979672	rs4019549	T	C	100	PASS	AC=2566;AF=0.51238;AN=5008;NS=2504;DP=20069;EAS_AF=0.4315;AMR_AF=0.562;AFR_AF=0.5113;EUR_AF=0.5606;SAS_AF=0.5123;AA=T|||;VT=SNP
12	94979924	rs76302032	G	T	100	PASS	AC=180;AF=0.0359425;AN=5008;NS=2504;DP=21563;EAS_AF=0.0615;AMR_AF=0;AFR_AF=0;EUR_AF=0.004;SAS_AF=0.1166;AA=G|||;VT=SNP
12	94979930	rs10777606	T	A	100	PASS	AC=2599;AF=0.51897;AN=5008;NS=2504;DP=21605;EAS_AF=0.4583;AMR_AF=0.5706;AFR_AF=0.5113;EUR_AF=0.5606;SAS_AF=0.5123;AA=T|||;VT=SNP
12	94980320	rs17022783	A	G	100	PASS	AC=104;AF=0.0207668;AN=5008;NS=2504;DP=21932;EAS_AF=0.0655;AMR_AF=0;AFR_AF=0.0113;EUR_AF=0.002;SAS_AF=0.0215;AA=A|||;VT=SNP
12	94980390	rs4019550	T	C	100	PASS	AC=3751;AF=0.749002;AN=5008;NS=2504;DP=22348;EAS_AF=0.6796;AMR_AF=0.696;AFR_AF=0.9145;EUR_AF=0.6551;SAS_AF=0.7311;AA=C|||;VT=SNP
12	94980422	rs1905438	A	T	100	PASS	AC=2637;AF=0.526558;AN=5008;NS=2504;DP=22015;EAS_AF=0.4524;AMR_AF=0.5706;AFR_AF=0.5454;EUR_AF=0.5606;SAS_AF=0.5112;AA=A|||;VT=SNP
12	94980601	rs1807783	T	G	100	PASS	AC=2637;AF=0.526558;AN=5008;NS=2504;DP=23025;EAS_AF=0.4514;AMR_AF=0.5706;AFR_AF=0.5469;EUR_AF=0.5606;SAS_AF=0.5102;AA=G|||;VT=SNP
12	94981041	rs78759742	A	G	100	PASS	AC=313;AF=0.0625;AN=5008;NS=2504;DP=21544;EAS_AF=0.1002;AMR_AF=0.085;AFR_AF=0.0182;EUR_AF=0.0537;SAS_AF=0.0767;AA=A|||;VT=SNP
12	94981349	rs79965402	T	G	100	PASS	AC=103;AF=0.0205671;AN=5008;NS=2504;DP=19761;EAS_AF=0.0645;AMR_AF=0;AFR_AF=0.0113;EUR_AF=0.002;SAS_AF=0.0215;AA=T|||;VT=SNP
12	94981351	rs78315117	G	A	100	PASS	AC=243;AF=0.0485224;AN=5008;NS=2504;DP=19737;EAS_AF=0.1002;AMR_AF=0.0029;AFR_AF=0.0166;EUR_AF=0.004;SAS_AF=0.1166;AA=G|||;VT=SNP
12	94981948	rs74879321	C	T	100	PASS	AC=315;AF=0.0628994;AN=5008;NS=2504;DP=20630;EAS_AF=0.1002;AMR_AF=0.085;AFR_AF=0.0182;EUR_AF=0.0537;SAS_AF=0.0787;AA=C|||;VT=SNP
12	94982401	rs7963870	C	T	100	PASS	AC=3068;AF=0.61262;AN=5008;NS=2504;DP=21726;EAS_AF=0.5536;AMR_AF=0.6643;AFR_AF=0.6445;EUR_AF=0.6163;SAS_AF=0.59;AA=T|||;VT=SNP
12	94982660	rs1973485	T	C	100	PASS	AC=3096;AF=0.618211;AN=5008;NS=2504;DP=15288;EAS_AF=0.5546;AMR_AF=0.6744;AFR_AF=0.6452;EUR_AF=0.6352;SAS_AF=0.59;AA=C|||;VT=SNP
12	94982686	rs1973486	A	G	100	PASS	AC=3070;AF=0.613019;AN=5008;NS=2504;DP=16829;EAS_AF=0.5536;AMR_AF=0.6657;AFR_AF=0.6452;EUR_AF=0.6163;SAS_AF=0.59;AA=G|||;VT=SNP
12	94982777	rs12580383	T	C	100	PASS	AC=244;AF=0.048722;AN=5008;NS=2504;DP=16954;EAS_AF=0.1022;AMR_AF=0.0029;AFR_AF=0.0166;EUR_AF=0.004;SAS_AF=0.1155;AA=T|||;VT=SNP
12	94982890	rs7302028	C	T	100	PASS	AC=973;AF=0.194289;AN=5008;NS=2504;DP=17848;EAS_AF=0.0883;AMR_AF=0.1643;AFR_AF=0.2557;EUR_AF=0.2555;SAS_AF=0.1789;AA=C|||;VT=SNP
12	94982989	rs12426149	A	G	100	PASS	AC=319;AF=0.0636981;AN=5008;NS=2504;DP=19464;EAS_AF=0.1002;AMR_AF=0.085;AFR_AF=0.0204;EUR_AF=0.0537;SAS_AF=0.0798;AA=A|||;VT=SNP
12	94983042	rs1553295	T	C	100	PASS	AC=2591;AF=0.517372;AN=5008;NS=2504;DP=19638;EAS_AF=0.4524;AMR_AF=0.5735;AFR_AF=0.5083;EUR_AF=0.5626;SAS_AF=0.5102;AA=T|||;VT=SNP
12	94983505	rs5026918	A	G	100	PASS	AC=3093;AF=0.617612;AN=5008;NS=2504;DP=18333;EAS_AF=0.5546;AMR_AF=0.6715;AFR_AF=0.6445;EUR_AF=0.6352;SAS_AF=0.59;AA=G|||;VT=SNP
12	94983575	rs78138827	C	T	100	PASS	AC=299;AF=0.0597045;AN=5008;NS=2504;DP=18758;EAS_AF=0.1002;AMR_AF=0.0807;AFR_AF=0.0204;EUR_AF=0.0487;SAS_AF=0.0675;AA=C|||;VT=SNP
12	94983624	rs7133845	T	C	100	PASS	AC=3090;AF=0.617013;AN=5008;NS=2504;DP=17860;EAS_AF=0.5546;AMR_AF=0.6715;AFR_AF=0.6422;EUR_AF=0.6352;SAS_AF=0.59;AA=T|||;VT=SNP
12	94983785	rs2170769	C	A	100	PASS	AC=112;AF=0.0223642;AN=5008;NS=2504;DP=16222;EAS_AF=0.0645;AMR_AF=0;AFR_AF=0.0182;EUR_AF=0.002;SAS_AF=0.0215;AA=C|||;VT=SNP
12	94983850	rs6538517	G	A	100	PASS	AC=3744;AF=0.747604;AN=5008;NS=2504;DP=12484;EAS_AF=0.6865;AMR_AF=0.6974;AFR_AF=0.9002;EUR_AF=0.6571;SAS_AF=0.7331;AA=A|||;VT=SNP
12	94983917	rs148021142	G	A	100	PASS	AC=317;AF=0.0632987;AN=5008;NS=2504;DP=10135;EAS_AF=0.1002;AMR_AF=0.0836;AFR_AF=0.0204;EUR_AF=0.0527;SAS_AF=0.0798;AA=G|||;VT=SNP
12	94984012	rs7306874	G	A	100	PASS	AC=3081;AF=0.615216;AN=5008;NS=2504;DP=10784;EAS_AF=0.5546;AMR_AF=0.6715;AFR_AF=0.6354;EUR_AF=0.6352;SAS_AF=0.59;AA=G|||;VT=SNP
12	94984103	rs7137393	T	A	100	PASS	AC=3081;AF=0.615216;AN=5008;NS=2504;DP=12301;EAS_AF=0.5546;AMR_AF=0.6715;AFR_AF=0.6354;EUR_AF=0.6352;SAS_AF=0.59;AA=A|||;VT=SNP
12	94984482	rs12426569	A	G	100	PASS	AC=319;AF=0.0636981;AN=5008;NS=2504;DP=17729;EAS_AF=0.1022;AMR_AF=0.0836;AFR_AF=0.0204;EUR_AF=0.0527;SAS_AF=0.0798;AA=A|||;VT=SNP
12	94984559	rs4761637	T	C	100	PASS	AC=2753;AF=0.54972;AN=5008;NS=2504;DP=18204;EAS_AF=0.4544;AMR_AF=0.5865;AFR_AF=0.6074;EUR_AF=0.5825;SAS_AF=0.5102;AA=T|||;VT=SNP
12	94984582	rs17022795	C	T	100	PASS	AC=43;AF=0.00858626;AN=5008;NS=2504;DP=14706;EAS_AF=0.0417;AMR_AF=0.0014;AFR_AF=0;EUR_AF=0;SAS_AF=0;AA=C|||;VT=SNP
12	94984716	rs75421294	A	C	100	PASS	AC=299;AF=0.0597045;AN=5008;NS=2504;DP=20663;EAS_AF=0.1002;AMR_AF=0.0807;AFR_AF=0.0204;EUR_AF=0.0487;SAS_AF=0.0675;AA=A|||;VT=SNP
12	94984817	rs57533303	T	C	100	PASS	AC=103;AF=0.0205671;AN=5008;NS=2504;DP=19916;EAS_AF=0.0655;AMR_AF=0;AFR_AF=0.0106;EUR_AF=0.002;SAS_AF=0.0215;AA=T|||;VT=SNP
12	94984896	rs7975236	C	T	100	PASS	AC=3062;AF=0.611422;AN=5008;NS=2504;DP=19163;EAS_AF=0.5466;AMR_AF=0.67;AFR_AF=0.6278;EUR_AF=0.6352;SAS_AF=0.59;AA=T|||;VT=SNP
12	94984900	rs7975133	A	C	100	PASS	AC=3062;AF=0.611422;AN=5008;NS=2504;DP=19051;EAS_AF=0.5466;AMR_AF=0.67;AFR_AF=0.6278;EUR_AF=0.6352;SAS_AF=0.59;AA=C|||;VT=SNP
12	94984929	rs11107615	C	G	100	PASS	AC=3060;AF=0.611022;AN=5008;NS=2504;DP=18203;EAS_AF=0.5466;AMR_AF=0.67;AFR_AF=0.6256;EUR_AF=0.6352;SAS_AF=0.591;AA=G|||;VT=SNP
12	94985320	rs11835238	T	G	100	PASS	AC=3062;AF=0.611422;AN=5008;NS=2504;DP=16138;EAS_AF=0.5466;AMR_AF=0.67;AFR_AF=0.6278;EUR_AF=0.6352;SAS_AF=0.59;AA=G|||;VT=SNP
12	94985439	rs12824007	C	G	100	PASS	AC=3063;AF=0.611621;AN=5008;NS=2504;DP=16929;EAS_AF=0.5466;AMR_AF=0.67;AFR_AF=0.6286;EUR_AF=0.6352;SAS_AF=0.59;AA=G|||;VT=SNP
12	94985485	rs11837490	A	G	100	PASS	AC=3063;AF=0.611621;AN=5008;NS=2504;DP=16336;EAS_AF=0.5466;AMR_AF=0.67;AFR_AF=0.6286;EUR_AF=0.6352;SAS_AF=0.59;AA=G|||;VT=SNP
12	94985724	rs17022799	G	A	100	PASS	AC=3072;AF=0.613419;AN=5008;NS=2504;DP=18427;EAS_AF=0.5496;AMR_AF=0.6715;AFR_AF=0.6324;EUR_AF=0.6352;SAS_AF=0.59;AA=A|||;VT=SNP
12	94985853	rs17022801	G	A	100	PASS	AC=3069;AF=0.612819;AN=5008;NS=2504;DP=18434;EAS_AF=0.5466;AMR_AF=0.6715;AFR_AF=0.6324;EUR_AF=0.6352;SAS_AF=0.59;AA=A|||;VT=SNP
12	94986013	rs12830335	G	A	100	PASS	AC=3087;AF=0.616414;AN=5008;NS=2504;DP=19213;EAS_AF=0.5456;AMR_AF=0.6744;AFR_AF=0.6452;EUR_AF=0.6352;SAS_AF=0.59;AA=G|||;VT=SNP
12	94986133	rs61082673	C	T	100	PASS	AC=300;AF=0.0599042;AN=5008;NS=2504;DP=15378;EAS_AF=0.1032;AMR_AF=0.0793;AFR_AF=0.0197;EUR_AF=0.0487;SAS_AF=0.0675;AA=C|||;VT=SNP
12	94986601	rs28722566	G	A	100	PASS	AC=447;AF=0.0892572;AN=5008;NS=2504;DP=15802;EAS_AF=0.1091;AMR_AF=0.0202;AFR_AF=0.1445;EUR_AF=0.0189;SAS_AF=0.1155;AA=G|||;VT=SNP
12	94986607	rs4761487	G	A	100	PASS	AC=2788;AF=0.556709;AN=5008;NS=2504;DP=15747;EAS_AF=0.4474;AMR_AF=0.5922;AFR_AF=0.6233;EUR_AF=0.5865;SAS_AF=0.5235;AA=G|||;VT=SNP
12	94986743	rs9668866	C	T	100	PASS	AC=3086;AF=0.616214;AN=5008;NS=2504;DP=15965;EAS_AF=0.5456;AMR_AF=0.6715;AFR_AF=0.6452;EUR_AF=0.6352;SAS_AF=0.591;AA=T|||;VT=SNP
12	94986794	rs11838220	A	G	100	PASS	AC=3086;AF=0.616214;AN=5008;NS=2504;DP=16581;EAS_AF=0.5446;AMR_AF=0.6715;AFR_AF=0.646;EUR_AF=0.6352;SAS_AF=0.591;AA=G|||;VT=SNP
12	94986897	rs11836483	T	G	100	PASS	AC=3086;AF=0.616214;AN=5008;NS=2504;DP=17159;EAS_AF=0.5446;AMR_AF=0.6715;AFR_AF=0.646;EUR_AF=0.6352;SAS_AF=0.591;AA=T|||;VT=SNP
12	94986931	rs144446923	C	A	100	PASS	AC=111;AF=0.0221645;AN=5008;NS=2504;DP=16226;EAS_AF=0.0645;AMR_AF=0;AFR_AF=0.0174;EUR_AF=0.002;SAS_AF=0.0215;AA=C|||;VT=SNP
12	94987251	rs74238550	G	T	100	PASS	AC=1038;AF=0.207268;AN=5008;NS=2504;DP=19247;EAS_AF=0.2718;AMR_AF=0.1052;AFR_AF=0.3132;EUR_AF=0.0706;SAS_AF=0.2106;AA=g|||;VT=SNP
12	94987271	rs12582164	T	C	100	PASS	AC=2831;AF=0.565296;AN=5008;NS=2504;DP=16575;EAS_AF=0.4464;AMR_AF=0.6081;AFR_AF=0.6256;EUR_AF=0.6044;SAS_AF=0.5358;AA=A|||;VT=SNP
12	94987532	rs12580817	C	T	100	PASS	AC=1812;AF=0.361821;AN=5008;NS=2504;DP=21019;EAS_AF=0.3651;AMR_AF=0.4337;AFR_AF=0.3729;EUR_AF=0.3241;SAS_AF=0.3313;AA=T|||;VT=SNP
12	94987634	rs12580838	G	C	100	PASS	AC=1811;AF=0.361621;AN=5008;NS=2504;DP=18777;EAS_AF=0.3651;AMR_AF=0.4337;AFR_AF=0.3729;EUR_AF=0.3231;SAS_AF=0.3313;AA=C|||;VT=SNP
12	94987650	rs12580832	C	T	100	PASS	AC=1811;AF=0.361621;AN=5008;NS=2504;DP=18228;EAS_AF=0.3651;AMR_AF=0.4337;AFR_AF=0.3729;EUR_AF=0.3231;SAS_AF=0.3313;AA=c|||;VT=SNP
12	94987739	rs11107617	A	C	100	PASS	AC=1812;AF=0.361821;AN=5008;NS=2504;DP=15765;EAS_AF=0.3651;AMR_AF=0.4337;AFR_AF=0.3729;EUR_AF=0.3241;SAS_AF=0.3313;AA=A|||;VT=SNP
12	94988064	rs4761488	A	G	100	PASS	AC=1812;AF=0.361821;AN=5008;NS=2504;DP=15439;EAS_AF=0.3651;AMR_AF=0.4337;AFR_AF=0.3729;EUR_AF=0.3241;SAS_AF=0.3313;AA=G|||;VT=SNP
12	94988116	rs4761489	A	G	100	PASS	AC=1813;AF=0.362021;AN=5008;NS=2504;DP=14958;EAS_AF=0.3651;AMR_AF=0.4337;AFR_AF=0.3737;EUR_AF=0.3241;SAS_AF=0.3313;AA=G|||;VT=SNP
12	94988288	rs12309664	T	C	100	PASS	AC=448;AF=0.0894569;AN=5008;NS=2504;DP=18086;EAS_AF=0.1101;AMR_AF=0.0202;AFR_AF=0.1445;EUR_AF=0.0189;SAS_AF=0.1155;AA=T|||;VT=SNP
12	94988454	rs7132438	T	C	100	PASS	AC=1834;AF=0.366214;AN=5008;NS=2504;DP=18776;EAS_AF=0.3681;AMR_AF=0.4366;AFR_AF=0.3729;EUR_AF=0.339;SAS_AF=0.3333;AA=t|||;VT=SNP
12	94988487	rs7301498	C	A	100	PASS	AC=1813;AF=0.362021;AN=5008;NS=2504;DP=18947;EAS_AF=0.3651;AMR_AF=0.4337;AFR_AF=0.3737;EUR_AF=0.3241;SAS_AF=0.3313;AA=C|||;VT=SNP
12	94988566	rs61936660	C	T	100	PASS	AC=1680;AF=0.335463;AN=5008;NS=2504;DP=20416;EAS_AF=0.3651;AMR_AF=0.4222;AFR_AF=0.2943;EUR_AF=0.3052;SAS_AF=0.3303;AA=C|||;VT=SNP
12	94988787	rs7967301	G	A	100	PASS	AC=1846;AF=0.36861;AN=5008;NS=2504;DP=21729;EAS_AF=0.3661;AMR_AF=0.4395;AFR_AF=0.3737;EUR_AF=0.3429;SAS_AF=0.3405;AA=A|||;VT=SNP
12	94988855	rs7305110	C	T	100	PASS	AC=940;AF=0.1877;AN=5008;NS=2504;DP=23193;EAS_AF=0.0804;AMR_AF=0.1527;AFR_AF=0.2405;EUR_AF=0.2575;SAS_AF=0.18;AA=C|||;VT=SNP
12	94988909	rs7305122	A	T	100	PASS	AC=942;AF=0.188099;AN=5008;NS=2504;DP=22638;EAS_AF=0.0813;AMR_AF=0.1527;AFR_AF=0.2405;EUR_AF=0.2575;SAS_AF=0.181;AA=A|||;VT=SNP
12	94989115	rs7970354	C	A	100	PASS	AC=2255;AF=0.45028;AN=5008;NS=2504;DP=19490;EAS_AF=0.5288;AMR_AF=0.5202;AFR_AF=0.4107;EUR_AF=0.3946;SAS_AF=0.4305;AA=A|||;VT=SNP
12	94989166	rs7970272	A	G	100	PASS	AC=1848;AF=0.36901;AN=5008;NS=2504;DP=19974;EAS_AF=0.374;AMR_AF=0.4409;AFR_AF=0.3661;EUR_AF=0.3429;SAS_AF=0.3436;AA=G|||;VT=SNP
12	94989215	rs74656310	G	T	100	PASS	AC=286;AF=0.0571086;AN=5008;NS=2504;DP=20553;EAS_AF=0.0942;AMR_AF=0.0793;AFR_AF=0.0159;EUR_AF=0.0497;SAS_AF=0.0665;AA=G|||;VT=SNP
12	94990069	rs141939544	T	C	100	PASS	AC=28;AF=0.00559105;AN=5008;NS=2504;DP=21961;EAS_AF=0.0278;AMR_AF=0;AFR_AF=0;EUR_AF=0;SAS_AF=0;AA=T|||;VT=SNP
12	94990088	rs41347046	A	G	100	PASS	AC=1432;AF=0.285942;AN=5008;NS=2504;DP=21193;EAS_AF=0.2897;AMR_AF=0.2233;AFR_AF=0.3533;EUR_AF=0.2873;SAS_AF=0.2342;AA=A|||;VT=SNP
12	94990149	rs113939566	C	T	100	PASS	AC=288;AF=0.057508;AN=5008;NS=2504;DP=22123;EAS_AF=0.0962;AMR_AF=0.0793;AFR_AF=0.0159;EUR_AF=0.0497;SAS_AF=0.0665;AA=C|||;VT=SNP
12	94990284	rs117048512	C	T	100	PASS	AC=69;AF=0.013778;AN=5008;NS=2504;DP=23690;EAS_AF=0.0605;AMR_AF=0.0086;AFR_AF=0;EUR_AF=0;SAS_AF=0.002;AA=C|||;VT=SNP
12	94990334	rs67970379	A	T	100	PASS	AC=1401;AF=0.279752;AN=5008;NS=2504;DP=24302;EAS_AF=0.2639;AMR_AF=0.2233;AFR_AF=0.357;EUR_AF=0.2744;SAS_AF=0.2372;AA=A|||;VT=SNP
12	94991110	rs12372496	A	G	100	PASS	AC=423;AF=0.0844649;AN=5008;NS=2504;DP=14135;EAS_AF=0.0833;AMR_AF=0.2147;AFR_AF=0.0045;EUR_AF=0.0547;SAS_AF=0.1319;AA=A|||;VT=SNP
12	94991578	rs10219601	G	A	100	PASS	AC=1619;AF=0.323283;AN=5008;NS=2504;DP=14712;EAS_AF=0.3899;AMR_AF=0.2925;AFR_AF=0.3109;EUR_AF=0.3211;SAS_AF=0.2955;AA=G|||;VT=SNP
12	94991980	rs77313218	A	G	100	PASS	AC=228;AF=0.0455272;AN=5008;NS=2504;DP=18662;EAS_AF=0.1022;AMR_AF=0.0029;AFR_AF=0.0189;EUR_AF=0.004;SAS_AF=0.0961;AA=A|||;VT=SNP
12	94992104	rs117822929	C	A	100	PASS	AC=17;AF=0.00339457;AN=5008;NS=2504;DP=19262;EAS_AF=0.0169;AMR_AF=0;AFR_AF=0;EUR_AF=0;SAS_AF=0;AA=C|||;VT=SNP
12	94992105	rs75111483	C	G	100	PASS	AC=204;AF=0.0407348;AN=5008;NS=2504;DP=19300;EAS_AF=0.1012;AMR_AF=0.0014;AFR_AF=0.0023;EUR_AF=0.004;SAS_AF=0.0961;AA=C|||;VT=SNP
12	94992216	rs7954209	C	T	100	PASS	AC=1731;AF=0.345647;AN=5008;NS=2504;DP=20926;EAS_AF=0.3879;AMR_AF=0.2968;AFR_AF=0.3949;EUR_AF=0.3211;SAS_AF=0.2955;AA=c|||;VT=SNP
12	94992458	rs2625928	C	T	100	PASS	AC=925;AF=0.184704;AN=5008;NS=2504;DP=18770;EAS_AF=0.004;AMR_AF=0.2695;AFR_AF=0.0265;EUR_AF=0.4463;SAS_AF=0.2556;AA=C|||;VT=SNP
12	94992730	rs2449663	G	T	100	PASS	AC=939;AF=0.1875;AN=5008;NS=2504;DP=20768;EAS_AF=0.004;AMR_AF=0.2666;AFR_AF=0.0371;EUR_AF=0.4483;SAS_AF=0.2556;AA=G|||;VT=SNP
12	94994649	rs4761638	G	A	100	PASS	AC=1885;AF=0.376398;AN=5008;NS=2504;DP=20140;EAS_AF=0.3581;AMR_AF=0.4179;AFR_AF=0.469;EUR_AF=0.2256;SAS_AF=0.3957;AA=G|||;VT=SNP
12	94995013	rs79134596	G	A	100	PASS	AC=411;AF=0.0820687;AN=5008;NS=2504;DP=16931;EAS_AF=0.0992;AMR_AF=0.0836;AFR_AF=0.0492;EUR_AF=0.0497;SAS_AF=0.1411;AA=G|||;VT=SNP
12	94995089	rs80169948	G	A	100	PASS	AC=90;AF=0.0179712;AN=5008;NS=2504;DP=15366;EAS_AF=0.0506;AMR_AF=0.0086;AFR_AF=0;EUR_AF=0.0109;SAS_AF=0.0225;AA=G|||;VT=SNP
12	94995154	rs61936683	G	C	100	PASS	AC=998;AF=0.199281;AN=5008;NS=2504;DP=17034;EAS_AF=0.1954;AMR_AF=0.1715;AFR_AF=0.171;EUR_AF=0.2485;SAS_AF=0.2106;AA=G|||;VT=SNP
12	94995921	rs4373996	G	C	100	PASS	AC=2045;AF=0.408347;AN=5008;NS=2504;DP=18613;EAS_AF=0.4177;AMR_AF=0.4395;AFR_AF=0.4887;EUR_AF=0.2465;SAS_AF=0.4346;AA=G|||;VT=SNP
12	94996197	rs1274534	A	G	100	PASS	AC=4371;AF=0.872804;AN=5008;NS=2504;DP=21076;EAS_AF=0.7351;AMR_AF=0.8732;AFR_AF=0.9002;EUR_AF=0.9533;SAS_AF=0.8947;AA=G|||;VT=SNP
12	94996573	rs12578501	T	C	100	PASS	AC=998;AF=0.199281;AN=5008;NS=2504;DP=18668;EAS_AF=0.1964;AMR_AF=0.17;AFR_AF=0.1717;EUR_AF=0.2475;SAS_AF=0.2106;AA=T|||;VT=SNP
12	94996663	rs1274535	A	G	100	PASS	AC=4192;AF=0.837061;AN=5008;NS=2504;DP=17756;EAS_AF=0.6716;AMR_AF=0.8674;AFR_AF=0.8374;EUR_AF=0.9503;SAS_AF=0.8691;AA=a|||;VT=SNP
12	94996874	rs117249447	T	C	100	PASS	AC=119;AF=0.023762;AN=5008;NS=2504;DP=19102;EAS_AF=0.0645;AMR_AF=0.0029;AFR_AF=0.0234;EUR_AF=0.002;SAS_AF=0.0194;AA=T|||;VT=SNP
12	94997017	rs1274536	C	T	100	PASS	AC=4190;AF=0.836661;AN=5008;NS=2504;DP=16906;EAS_AF=0.6706;AMR_AF=0.8674;AFR_AF=0.8359;EUR_AF=0.9503;SAS_AF=0.8701;AA=C|||;VT=SNP
12	94997356	rs7309909	G	A	100	PASS	AC=2119;AF=0.423123;AN=5008;NS=2504;DP=17510;EAS_AF=0.3155;AMR_AF=0.3948;AFR_AF=0.3623;EUR_AF=0.6143;SAS_AF=0.4397;AA=G|||;VT=SNP
12	94997442	rs1274537	A	G	100	PASS	AC=4209;AF=0.840455;AN=5008;NS=2504;DP=16647;EAS_AF=0.6746;AMR_AF=0.8689;AFR_AF=0.8359;EUR_AF=0.9642;SAS_AF=0.8701;AA=A|||;VT=SNP
12	94997816	rs1290911	T	A	100	PASS	AC=4375;AF=0.873602;AN=5008;NS=2504;DP=18316;EAS_AF=0.7361;AMR_AF=0.8718;AFR_AF=0.8971;EUR_AF=0.9652;SAS_AF=0.8906;AA=A|||;VT=SNP
12	94997903	rs11836783	T	G	100	PASS	AC=420;AF=0.0838658;AN=5008;NS=2504;DP=19447;EAS_AF=0.0923;AMR_AF=0.0331;AFR_AF=0.1989;EUR_AF=0.0159;SAS_AF=0.0256;AA=T|||;VT=SNP
12	94998286	rs1298698	A	G	100	PASS	AC=2557;AF=0.510583;AN=5008;NS=2504;DP=16555;EAS_AF=0.381;AMR_AF=0.464;AFR_AF=0.4682;EUR_AF=0.7406;SAS_AF=0.498;AA=A|||;VT=SNP
12	94998541	rs1296523	T	C	100	PASS	AC=4071;AF=0.812899;AN=5008;NS=2504;DP=13144;EAS_AF=0.6458;AMR_AF=0.8429;AFR_AF=0.7837;EUR_AF=0.9493;SAS_AF=0.863;AA=T|||;VT=SNP
12	94998907	rs58514908	C	A	100	PASS	AC=520;AF=0.103834;AN=5008;NS=2504;DP=16386;EAS_AF=0.1042;AMR_AF=0.0749;AFR_AF=0.1203;EUR_AF=0.0656;SAS_AF=0.1411;AA=A|||;VT=SNP
12	94998958	rs73375852	T	C	100	PASS	AC=409;AF=0.0816693;AN=5008;NS=2504;DP=18007;EAS_AF=0.0903;AMR_AF=0.0303;AFR_AF=0.1952;EUR_AF=0.0149;SAS_AF=0.0245;AA=T|||;VT=SNP
12	94999518	rs4761639	C	T	100	PASS	AC=1381;AF=0.275759;AN=5008;NS=2504;DP=21396;EAS_AF=0.252;AMR_AF=0.3156;AFR_AF=0.3979;EUR_AF=0.1342;SAS_AF=0.2526;AA=c|||;VT=SNP
12	95000173	rs2134131	C	T	100	PASS	AC=4442;AF=0.886981;AN=5008;NS=2504;DP=12823;EAS_AF=0.7331;AMR_AF=0.8718;AFR_AF=0.9629;EUR_AF=0.9513;SAS_AF=0.8875;AA=T|||;VT=SNP
12	95000357	rs7299637	A	G	100	PASS	AC=415;AF=0.0828674;AN=5008;NS=2504;DP=16737;EAS_AF=0.0903;AMR_AF=0.0303;AFR_AF=0.1974;EUR_AF=0.0149;SAS_AF=0.0276;AA=A|||;VT=SNP
12	95000543	rs4761490	C	T	100	PASS	AC=949;AF=0.189497;AN=5008;NS=2504;DP=18671;EAS_AF=0.1617;AMR_AF=0.2824;AFR_AF=0.1884;EUR_AF=0.1193;SAS_AF=0.226;AA=C|||;VT=SNP
12	95000896	rs2651959	C	T	100	PASS	AC=3222;AF=0.643371;AN=5008;NS=2504;DP=21052;EAS_AF=0.4226;AMR_AF=0.6916;AFR_AF=0.7012;EUR_AF=0.7217;SAS_AF=0.6779;AA=T|||;VT=SNP
12	95001013	rs145768336	C	T	100	PASS	AC=154;AF=0.0307508;AN=5008;NS=2504;DP=20444;EAS_AF=0.1171;AMR_AF=0.0029;AFR_AF=0.0174;EUR_AF=0.004;SAS_AF=0.0072;AA=C|||;VT=SNP
12	95001032	rs2651960	G	T	100	PASS	AC=4480;AF=0.894569;AN=5008;NS=2504;DP=20806;EAS_AF=0.7321;AMR_AF=0.8732;AFR_AF=0.9909;EUR_AF=0.9513;SAS_AF=0.8885;AA=T|||;VT=SNP
12	95001286	rs2651961	T	C	100	PASS	AC=1243;AF=0.248203;AN=5008;NS=2504;DP=20772;EAS_AF=0.0665;AMR_AF=0.2781;AFR_AF=0.1899;EUR_AF=0.4672;SAS_AF=0.2679;AA=T|||;VT=SNP
12	95001332	rs12426342	G	A	100	PASS	AC=435;AF=0.086861;AN=5008;NS=2504;DP=20014;EAS_AF=0.1042;AMR_AF=0.0793;AFR_AF=0.0484;EUR_AF=0.0736;SAS_AF=0.1401;AA=G|||;VT=SNP
12	95001594	rs12582099	G	A	100	PASS	AC=1133;AF=0.226238;AN=5008;NS=2504;DP=22686;EAS_AF=0.3085;AMR_AF=0.17;AFR_AF=0.1929;EUR_AF=0.2435;SAS_AF=0.2086;AA=g|||;VT=SNP
12	95001686	rs4761641	T	C	100	PASS	AC=1515;AF=0.302516;AN=5008;NS=2504;DP=21806;EAS_AF=0.254;AMR_AF=0.3458;AFR_AF=0.4372;EUR_AF=0.1759;SAS_AF=0.2699;AA=T|||;VT=SNP
12	95001778	rs2625933	A	G	100	PASS	AC=4461;AF=0.890775;AN=5008;NS=2504;DP=21023;EAS_AF=0.7341;AMR_AF=0.8689;AFR_AF=0.9788;EUR_AF=0.9473;SAS_AF=0.8906;AA=a|||;VT=SNP
12	95002431	rs12582418	C	T	100	PASS	AC=1132;AF=0.226038;AN=5008;NS=2504;DP=22105;EAS_AF=0.3085;AMR_AF=0.17;AFR_AF=0.1921;EUR_AF=0.2435;SAS_AF=0.2086;AA=C|||;VT=SNP
12	95002520	rs79406032	A	G	100	PASS	AC=406;AF=0.0810703;AN=5008;NS=2504;DP=22879;EAS_AF=0.0903;AMR_AF=0.0303;AFR_AF=0.1921;EUR_AF=0.0129;SAS_AF=0.0276;AA=A|||;VT=SNP
12	95002522	rs75154270	C	T	100	PASS	AC=433;AF=0.0864617;AN=5008;NS=2504;DP=22971;EAS_AF=0.0913;AMR_AF=0.0317;AFR_AF=0.211;EUR_AF=0.0129;SAS_AF=0.0276;AA=C|||;VT=SNP
12	95002540	rs12426730	C	A	100	PASS	AC=438;AF=0.0874601;AN=5008;NS=2504;DP=23033;EAS_AF=0.1042;AMR_AF=0.0793;AFR_AF=0.0484;EUR_AF=0.0755;SAS_AF=0.1411;AA=C|||;VT=SNP
12	95002861	rs7312281	G	T	100	PASS	AC=409;AF=0.0816693;AN=5008;NS=2504;DP=17378;EAS_AF=0.0903;AMR_AF=0.0303;AFR_AF=0.1944;EUR_AF=0.0129;SAS_AF=0.0276;AA=G|||;VT=SNP
12	95002967	rs2455149	A	G	100	PASS	AC=3339;AF=0.666733;AN=5008;NS=2504;DP=21072;EAS_AF=0.4256;AMR_AF=0.7017;AFR_AF=0.7776;EUR_AF=0.7207;SAS_AF=0.6851;AA=G|||;VT=SNP
12	95003281	rs7963788	T	C	100	PASS	AC=1002;AF=0.20008;AN=5008;NS=2504;DP=17847;EAS_AF=0.1647;AMR_AF=0.304;AFR_AF=0.1921;EUR_AF=0.1461;SAS_AF=0.229;AA=T|||;VT=SNP
12	95003358	rs6538520	C	A	100	PASS	AC=2196;AF=0.438498;AN=5008;NS=2504;DP=19733;EAS_AF=0.4167;AMR_AF=0.4107;AFR_AF=0.6467;EUR_AF=0.2227;SAS_AF=0.4213;AA=A|||;VT=SNP
12	95003590	rs7313238	G	A	100	PASS	AC=461;AF=0.0920527;AN=5008;NS=2504;DP=18073;EAS_AF=0.0903;AMR_AF=0.0317;AFR_AF=0.233;EUR_AF=0.0149;SAS_AF=0.0256;AA=G|||;VT=SNP
12	95003821	rs6538521	A	C	100	PASS	AC=2283;AF=0.455871;AN=5008;NS=2504;DP=18416;EAS_AF=0.4187;AMR_AF=0.4265;AFR_AF=0.6891;EUR_AF=0.2386;SAS_AF=0.4233;AA=A|||;VT=SNP
12	95003905	rs2625934	C	T	100	PASS	AC=4489;AF=0.896366;AN=5008;NS=2504;DP=18390;EAS_AF=0.7321;AMR_AF=0.8804;AFR_AF=0.9788;EUR_AF=0.9652;SAS_AF=0.8947;AA=T|||;VT=SNP
12	95003915	rs2625935	A	G	100	PASS	AC=1110;AF=0.221645;AN=5008;NS=2504;DP=18479;EAS_AF=0.004;AMR_AF=0.2853;AFR_AF=0.1218;EUR_AF=0.4871;SAS_AF=0.2628;AA=A|||;VT=SNP
12	95004693	rs2651973	A	G	100	PASS	AC=2114;AF=0.422125;AN=5008;NS=2504;DP=17386;EAS_AF=0.373;AMR_AF=0.33;AFR_AF=0.5242;EUR_AF=0.5109;SAS_AF=0.3088;AA=G|||;VT=SNP
12	95005187	rs12228576	T	A	100	PASS	AC=1019;AF=0.203474;AN=5008;NS=2504;DP=18547;EAS_AF=0.246;AMR_AF=0.1643;AFR_AF=0.1626;EUR_AF=0.2425;SAS_AF=0.2025;AA=T|||;VT=SNP
12	95005643	rs75723325	G	A	100	PASS	AC=408;AF=0.0814696;AN=5008;NS=2504;DP=19525;EAS_AF=0.1032;AMR_AF=0.062;AFR_AF=0.0598;EUR_AF=0.0487;SAS_AF=0.136;AA=A|||;VT=SNP
12	95005712	rs11107620	G	A	100	PASS	AC=810;AF=0.161741;AN=5008;NS=2504;DP=20129;EAS_AF=0.245;AMR_AF=0.1571;AFR_AF=0.0091;EUR_AF=0.2435;SAS_AF=0.2014;AA=G|||;VT=SNP
12	95006180	rs11107621	G	A	100	PASS	AC=1018;AF=0.203275;AN=5008;NS=2504;DP=14688;EAS_AF=0.246;AMR_AF=0.1643;AFR_AF=0.1619;EUR_AF=0.2435;SAS_AF=0.2014;AA=G|||;VT=SNP
12	95006502	rs73375873	C	T	100	PASS	AC=613;AF=0.122404;AN=5008;NS=2504;DP=18549;EAS_AF=0.1022;AMR_AF=0.0836;AFR_AF=0.1868;EUR_AF=0.0666;SAS_AF=0.1411;AA=T|||;VT=SNP
12	95007459	rs76521177	A	G	100	PASS	AC=467;AF=0.0932508;AN=5008;NS=2504;DP=16055;EAS_AF=0.1022;AMR_AF=0.0821;AFR_AF=0.062;EUR_AF=0.0726;SAS_AF=0.1554;AA=A|||;VT=SNP
12	95007850	rs144068241	G	A	100	PASS	AC=152;AF=0.0303514;AN=5008;NS=2504;DP=11059;EAS_AF=0.1161;AMR_AF=0.0029;AFR_AF=0.0174;EUR_AF=0.004;SAS_AF=0.0061;AA=G|||;VT=SNP
12	95008004	rs12823314	C	T	100	PASS	AC=404;AF=0.0806709;AN=5008;NS=2504;DP=18744;EAS_AF=0.1022;AMR_AF=0.0533;AFR_AF=0.0582;EUR_AF=0.0408;SAS_AF=0.1493;AA=C|||;VT=SNP
12	95008125	rs10466949	C	G	100	PASS	AC=1487;AF=0.296925;AN=5008;NS=2504;DP=18696;EAS_AF=0.1677;AMR_AF=0.4366;AFR_AF=0.1899;EUR_AF=0.3618;SAS_AF=0.409;AA=C|||;VT=SNP
12	95008375	rs2202103	A	G	100	PASS	AC=4546;AF=0.907748;AN=5008;NS=2504;DP=18953;EAS_AF=0.7887;AMR_AF=0.8804;AFR_AF=0.9796;EUR_AF=0.9632;SAS_AF=0.8957;AA=G|||;VT=SNP
12	95009253	rs2292008	G	A	100	PASS	AC=1923;AF=0.383986;AN=5008;NS=2504;DP=21092;EAS_AF=0.2569;AMR_AF=0.4683;AFR_AF=0.3979;EUR_AF=0.3867;SAS_AF=0.4335;AA=G|||;VT=SNP
12	95009655	rs2292007	T	C	100	PASS	AC=1570;AF=0.313498;AN=5008;NS=2504;DP=20965;EAS_AF=0.1667;AMR_AF=0.4553;AFR_AF=0.2171;EUR_AF=0.3817;SAS_AF=0.4243;AA=T|||;VT=SNP
12	95010410	rs77552533	G	A	100	PASS	AC=108;AF=0.0215655;AN=5008;NS=2504;DP=19434;EAS_AF=0.0575;AMR_AF=0.0029;AFR_AF=0.0212;EUR_AF=0;SAS_AF=0.0204;AA=G|||;VT=SNP
12	95010560	rs2651972	T	G	100	PASS	AC=4552;AF=0.908946;AN=5008;NS=2504;DP=20074;EAS_AF=0.7847;AMR_AF=0.8833;AFR_AF=0.9887;EUR_AF=0.9632;SAS_AF=0.8916;AA=G|||;VT=SNP
12	95010591	rs60320610	C	T	100	PASS	AC=372;AF=0.0742812;AN=5008;NS=2504;DP=19776;EAS_AF=0.0893;AMR_AF=0.0317;AFR_AF=0.1672;EUR_AF=0.0139;SAS_AF=0.0256;AA=C|||;VT=SNP
12	95011851	rs55934166	C	G	100	PASS	AC=985;AF=0.196685;AN=5008;NS=2504;DP=20132;EAS_AF=0.245;AMR_AF=0.1643;AFR_AF=0.1369;EUR_AF=0.2406;SAS_AF=0.2055;AA=C|||;VT=SNP
12	95011883	rs61427548	A	G	100	PASS	AC=1149;AF=0.229433;AN=5008;NS=2504;DP=20029;EAS_AF=0.3651;AMR_AF=0.1686;AFR_AF=0.1551;EUR_AF=0.2455;SAS_AF=0.2168;AA=A|||;VT=SNP
12	95011987	rs2651979	T	C	100	PASS	AC=4659;AF=0.930312;AN=5008;NS=2504;DP=19103;EAS_AF=0.8333;AMR_AF=0.8948;AFR_AF=0.9977;EUR_AF=0.9761;SAS_AF=0.9172;AA=C|||;VT=SNP
12	95012472	rs10859737	G	C	100	PASS	AC=1545;AF=0.308506;AN=5008;NS=2504;DP=21134;EAS_AF=0.1508;AMR_AF=0.4539;AFR_AF=0.2171;EUR_AF=0.3797;SAS_AF=0.4182;AA=G|||;VT=SNP
12	95012508	rs139134517	G	A	100	PASS	AC=39;AF=0.00778754;AN=5008;NS=2504;DP=21882;EAS_AF=0.0387;AMR_AF=0;AFR_AF=0;EUR_AF=0;SAS_AF=0;AA=G|||;VT=SNP
12	95012735	rs17022939	A	G	100	PASS	AC=1562;AF=0.311901;AN=5008;NS=2504;DP=21997;EAS_AF=0.4742;AMR_AF=0.2003;AFR_AF=0.3374;EUR_AF=0.2594;SAS_AF=0.2434;AA=A|||;VT=SNP
12	95013566	rs77385210	A	G	100	PASS	AC=183;AF=0.0365415;AN=5008;NS=2504;DP=19671;EAS_AF=0.1091;AMR_AF=0.0101;AFR_AF=0.0061;EUR_AF=0.0129;SAS_AF=0.046;AA=A|||;VT=SNP
12	95013697	rs10777607	C	T	100	PASS	AC=3090;AF=0.617013;AN=5008;NS=2504;DP=16473;EAS_AF=0.6825;AMR_AF=0.4438;AFR_AF=0.7731;EUR_AF=0.5855;SAS_AF=0.4939;AA=T|||;VT=SNP
12	95013730	rs12811432	G	A	100	PASS	AC=1355;AF=0.270567;AN=5008;NS=2504;DP=14927;EAS_AF=0.1488;AMR_AF=0.4207;AFR_AF=0.1067;EUR_AF=0.3658;SAS_AF=0.4131;AA=g|||;VT=SNP
12	95014299	rs61936686	G	A	100	PASS	AC=928;AF=0.185304;AN=5008;NS=2504;DP=14787;EAS_AF=0.2421;AMR_AF=0.1628;AFR_AF=0.0983;EUR_AF=0.2416;SAS_AF=0.2025;AA=G|||;VT=SNP
12	95015745	rs138105567	G	A	100	PASS	AC=92;AF=0.0183706;AN=5008;NS=2504;DP=20373;EAS_AF=0.0099;AMR_AF=0.1124;AFR_AF=0.0008;EUR_AF=0;SAS_AF=0.0031;AA=G|||;VT=SNP
12	95016969	rs10859739	T	A	100	PASS	AC=820;AF=0.163738;AN=5008;NS=2504;DP=19818;EAS_AF=0.2401;AMR_AF=0.1657;AFR_AF=0.0658;EUR_AF=0.2197;SAS_AF=0.1585;AA=T|||;VT=SNP
12	95017057	rs2651968	G	A	100	PASS	AC=4620;AF=0.922524;AN=5008;NS=2504;DP=19774;EAS_AF=0.8333;AMR_AF=0.8934;AFR_AF=0.9834;EUR_AF=0.9612;SAS_AF=0.9131;AA=A|||;VT=SNP
12	95017410	rs2625939	C	T	100	PASS	AC=372;AF=0.0742812;AN=5008;NS=2504;DP=20237;EAS_AF=0.0069;AMR_AF=0.1138;AFR_AF=0.0129;EUR_AF=0.2137;SAS_AF=0.0552;AA=C|||;VT=SNP
12	95018022	rs10859740	A	C	100	PASS	AC=1620;AF=0.323482;AN=5008;NS=2504;DP=16615;EAS_AF=0.1508;AMR_AF=0.4798;AFR_AF=0.2292;EUR_AF=0.4076;SAS_AF=0.4315;AA=A|||;VT=SNP
12	95018177	rs11107626	T	C	100	PASS	AC=1562;AF=0.311901;AN=5008;NS=2504;DP=21904;EAS_AF=0.4683;AMR_AF=0.2104;AFR_AF=0.3623;EUR_AF=0.2634;SAS_AF=0.2045;AA=T|||;VT=SNP
12	95018331	rs2625938	A	T	100	PASS	AC=4620;AF=0.922524;AN=5008;NS=2504;DP=17293;EAS_AF=0.8294;AMR_AF=0.8948;AFR_AF=0.9826;EUR_AF=0.9622;SAS_AF=0.9162;AA=T|||;VT=SNP
12	95018461	rs12823052	G	T	100	PASS	AC=312;AF=0.0623003;AN=5008;NS=2504;DP=18670;EAS_AF=0.0823;AMR_AF=0.0461;AFR_AF=0.0061;EUR_AF=0.0408;SAS_AF=0.1513;AA=G|||;VT=SNP
12	95019091	rs2625937	T	C	100	PASS	AC=4662;AF=0.930911;AN=5008;NS=2504;DP=15210;EAS_AF=0.8323;AMR_AF=0.8977;AFR_AF=0.9977;EUR_AF=0.9751;SAS_AF=0.9202;AA=C|||;VT=SNP
12	95019187	rs73375890	C	T	100	PASS	AC=395;AF=0.0788738;AN=5008;NS=2504;DP=16514;EAS_AF=0.1101;AMR_AF=0.0288;AFR_AF=0.1657;EUR_AF=0.0149;SAS_AF=0.0307;AA=T|||;VT=SNP
12	95019352	rs7978996	A	G	100	PASS	AC=1559;AF=0.311302;AN=5008;NS=2504;DP=12713;EAS_AF=0.1508;AMR_AF=0.451;AFR_AF=0.2269;EUR_AF=0.3777;SAS_AF=0.4233;AA=A|||;VT=SNP
12	95019977	rs113675949	C	T	100	PASS	AC=389;AF=0.0776757;AN=5008;NS=2504;DP=19950;EAS_AF=0.1091;AMR_AF=0.0288;AFR_AF=0.1649;EUR_AF=0.0139;SAS_AF=0.0276;AA=C|||;VT=SNP
12	95020466	rs11107627	C	T	100	PASS	AC=1314;AF=0.26238;AN=5008;NS=2504;DP=19481;EAS_AF=0.3502;AMR_AF=0.1945;AFR_AF=0.2746;EUR_AF=0.2634;SAS_AF=0.2025;AA=C|||;VT=SNP
12	95020641	rs79169843	G	T	100	PASS	AC=466;AF=0.0930511;AN=5008;NS=2504;DP=22670;EAS_AF=0.1032;AMR_AF=0.0605;AFR_AF=0.0711;EUR_AF=0.0507;SAS_AF=0.1789;AA=T|||;VT=SNP
12	95020894	rs117266882	G	A	100	PASS	AC=361;AF=0.0720847;AN=5008;NS=2504;DP=18842;EAS_AF=0.2252;AMR_AF=0.0159;AFR_AF=0.0401;EUR_AF=0.0189;SAS_AF=0.0521;AA=G|||;VT=SNP
12	95022244	rs17022950	G	T	100	PASS	AC=181;AF=0.0361422;AN=5008;NS=2504;DP=20983;EAS_AF=0.1101;AMR_AF=0.0101;AFR_AF=0.0023;EUR_AF=0.0149;SAS_AF=0.046;AA=G|||;VT=SNP
12	95022423	rs58012536	T	C	100	PASS	AC=540;AF=0.107827;AN=5008;NS=2504;DP=21126;EAS_AF=0.1032;AMR_AF=0.085;AFR_AF=0.0953;EUR_AF=0.0706;SAS_AF=0.184;AA=T|||;VT=SNP
12	95023373	rs17022955	T	G	100	PASS	AC=457;AF=0.091254;AN=5008;NS=2504;DP=17885;EAS_AF=0.1042;AMR_AF=0.0735;AFR_AF=0.0386;EUR_AF=0.0696;SAS_AF=0.184;AA=T|||;VT=SNP
12	95023405	rs11107628	G	A	100	PASS	AC=905;AF=0.180711;AN=5008;NS=2504;DP=16845;EAS_AF=0.2421;AMR_AF=0.1657;AFR_AF=0.0998;EUR_AF=0.2475;SAS_AF=0.1687;AA=G|||;VT=SNP
12	95024365	rs2625936	G	C	100	PASS	AC=3512;AF=0.701278;AN=5008;NS=2504;DP=19848;EAS_AF=0.7054;AMR_AF=0.7637;AFR_AF=0.4992;EUR_AF=0.8956;SAS_AF=0.726;AA=G|||;VT=SNP
12	95024451	rs78266336	T	C	100	PASS	AC=160;AF=0.0319489;AN=5008;NS=2504;DP=24539;EAS_AF=0.0704;AMR_AF=0.0115;AFR_AF=0;EUR_AF=0.0159;SAS_AF=0.0665;AA=T|||;VT=SNP
12	95024543	rs59639218	C	T	100	PASS	AC=870;AF=0.173722;AN=5008;NS=2504;DP=19613;EAS_AF=0.2351;AMR_AF=0.1599;AFR_AF=0.084;EUR_AF=0.2515;SAS_AF=0.1616;AA=C|||;VT=SNP
12	95024579	rs1290908	G	A	100	PASS	AC=4596;AF=0.917732;AN=5008;NS=2504;DP=17012;EAS_AF=0.8294;AMR_AF=0.8746;AFR_AF=0.9977;EUR_AF=0.9503;SAS_AF=0.8978;AA=A|||;VT=SNP
12	95024658	rs1290003	T	C	100	PASS	AC=4644;AF=0.927316;AN=5008;NS=2504;DP=14914;EAS_AF=0.8343;AMR_AF=0.8963;AFR_AF=0.9939;EUR_AF=0.9751;SAS_AF=0.9059;AA=C|||;VT=SNP
12	95024859	rs1296197	T	A	100	PASS	AC=1906;AF=0.380591;AN=5008;NS=2504;DP=20464;EAS_AF=0.3125;AMR_AF=0.3646;AFR_AF=0.3033;EUR_AF=0.5577;SAS_AF=0.3845;AA=T|||;VT=SNP
12	95026100	rs7965137	T	C	100	PASS	AC=573;AF=0.114417;AN=5008;NS=2504;DP=20370;EAS_AF=0.1567;AMR_AF=0.1153;AFR_AF=0.1286;EUR_AF=0.0308;SAS_AF=0.137;AA=T|||;VT=SNP
12	95026151	rs75737713	T	C	100	PASS	AC=472;AF=0.0942492;AN=5008;NS=2504;DP=20743;EAS_AF=0.1032;AMR_AF=0.0605;AFR_AF=0.0809;EUR_AF=0.0487;SAS_AF=0.1738;AA=T|||;VT=SNP
12	95026213	rs12308339	G	A	100	PASS	AC=1485;AF=0.296526;AN=5008;NS=2504;DP=19633;EAS_AF=0.2599;AMR_AF=0.2089;AFR_AF=0.5106;EUR_AF=0.0944;SAS_AF=0.3149;AA=A|||;VT=SNP
12	95026225	rs79652370	C	T	100	PASS	AC=471;AF=0.0940495;AN=5008;NS=2504;DP=19249;EAS_AF=0.1022;AMR_AF=0.0605;AFR_AF=0.0809;EUR_AF=0.0487;SAS_AF=0.1738;AA=T|||;VT=SNP
12	95026529	rs79846605	T	C	100	PASS	AC=475;AF=0.0948482;AN=5008;NS=2504;DP=20767;EAS_AF=0.1062;AMR_AF=0.0605;AFR_AF=0.0809;EUR_AF=0.0497;SAS_AF=0.1728;AA=T|||;VT=SNP
12	95026591	rs76317787	C	T	100	PASS	AC=472;AF=0.0942492;AN=5008;NS=2504;DP=19557;EAS_AF=0.1032;AMR_AF=0.0605;AFR_AF=0.0809;EUR_AF=0.0497;SAS_AF=0.1728;AA=C|||;VT=SNP
12	95026693	rs141975479	G	A	100	PASS	AC=473;AF=0.0944489;AN=5008;NS=2504;DP=17113;EAS_AF=0.1042;AMR_AF=0.0605;AFR_AF=0.0809;EUR_AF=0.0497;SAS_AF=0.1728;AA=G|||;VT=SNP
12	95026753	rs1274521	G	A	100	PASS	AC=1931;AF=0.385583;AN=5008;NS=2504;DP=15455;EAS_AF=0.3135;AMR_AF=0.3559;AFR_AF=0.3396;EUR_AF=0.5527;SAS_AF=0.3712;AA=g|||;VT=SNP
12	95026760	rs115440401	C	T	100	PASS	AC=473;AF=0.0944489;AN=5008;NS=2504;DP=15675;EAS_AF=0.1042;AMR_AF=0.0605;AFR_AF=0.0809;EUR_AF=0.0497;SAS_AF=0.1728;AA=T|||;VT=SNP
12	95026766	rs1274520	T	C	100	PASS	AC=4680;AF=0.934505;AN=5008;NS=2504;DP=15875;EAS_AF=0.8492;AMR_AF=0.9035;AFR_AF=0.9977;EUR_AF=0.9751;SAS_AF=0.9172;AA=C|||;VT=SNP
12	95026820	rs7132857	C	T	100	PASS	AC=1022;AF=0.204073;AN=5008;NS=2504;DP=18158;EAS_AF=0.2708;AMR_AF=0.2882;AFR_AF=0.0893;EUR_AF=0.2614;SAS_AF=0.1718;AA=T|||;VT=SNP
12	95027155	rs17022972	T	C	100	PASS	AC=1096;AF=0.21885;AN=5008;NS=2504;DP=16999;EAS_AF=0.2659;AMR_AF=0.1772;AFR_AF=0.2368;EUR_AF=0.0845;SAS_AF=0.3139;AA=C|||;VT=SNP
12	95027517	rs2036383	T	C	100	PASS	AC=4680;AF=0.934505;AN=5008;NS=2504;DP=15674;EAS_AF=0.8492;AMR_AF=0.9035;AFR_AF=0.9977;EUR_AF=0.9751;SAS_AF=0.9172;AA=C|||;VT=SNP
12	95027662	rs7304910	T	C	100	PASS	AC=602;AF=0.120208;AN=5008;NS=2504;DP=17739;EAS_AF=0.1071;AMR_AF=0.0836;AFR_AF=0.1498;EUR_AF=0.0666;SAS_AF=0.1748;AA=T|||;VT=SNP
12	95027705	rs60644862	T	C	100	PASS	AC=580;AF=0.115815;AN=5008;NS=2504;DP=15263;EAS_AF=0.1617;AMR_AF=0.1153;AFR_AF=0.1263;EUR_AF=0.0348;SAS_AF=0.138;AA=T|||;VT=SNP
12	95027734	rs12426392	T	A	100	PASS	AC=432;AF=0.086262;AN=5008;NS=2504;DP=15016;EAS_AF=0.1042;AMR_AF=0.0735;AFR_AF=0.0295;EUR_AF=0.0656;SAS_AF=0.1748;AA=T|||;VT=SNP
12	95027785	rs1290907	G	A	100	PASS	AC=1867;AF=0.372804;AN=5008;NS=2504;DP=12938;EAS_AF=0.3095;AMR_AF=0.3458;AFR_AF=0.3109;EUR_AF=0.5417;SAS_AF=0.3671;AA=G|||;VT=SNP
12	95027965	rs60428357	C	A	100	PASS	AC=573;AF=0.114417;AN=5008;NS=2504;DP=15239;EAS_AF=0.1597;AMR_AF=0.1138;AFR_AF=0.1263;EUR_AF=0.0308;SAS_AF=0.138;AA=C|||;VT=SNP
12	95028193	rs12424720	T	A	100	PASS	AC=658;AF=0.13139;AN=5008;NS=2504;DP=17667;EAS_AF=0.1022;AMR_AF=0.0793;AFR_AF=0.208;EUR_AF=0.0646;SAS_AF=0.1636;AA=t|||;VT=SNP
12	95028198	rs76401182	A	G	100	PASS	AC=21;AF=0.00419329;AN=5008;NS=2504;DP=17719;EAS_AF=0.0208;AMR_AF=0;AFR_AF=0;EUR_AF=0;SAS_AF=0;AA=A|||;VT=SNP
12	95028625	rs1274519	C	A	100	PASS	AC=4514;AF=0.901358;AN=5008;NS=2504;DP=22393;EAS_AF=0.8433;AMR_AF=0.8646;AFR_AF=0.9917;EUR_AF=0.9165;SAS_AF=0.8497;AA=A|||;VT=SNP
12	95029227	rs6538523	C	T	100	PASS	AC=1560;AF=0.311502;AN=5008;NS=2504;DP=19651;EAS_AF=0.2113;AMR_AF=0.2824;AFR_AF=0.4372;EUR_AF=0.2396;SAS_AF=0.3395;AA=T|||;VT=SNP
12	95029281	rs6538524	T	C	100	PASS	AC=2251;AF=0.449481;AN=5008;NS=2504;DP=19001;EAS_AF=0.3442;AMR_AF=0.3646;AFR_AF=0.711;EUR_AF=0.3489;SAS_AF=0.3681;AA=C|||;VT=SNP
12	95030214	rs2651975	C	A	100	PASS	AC=2445;AF=0.488219;AN=5008;NS=2504;DP=16786;EAS_AF=0.4335;AMR_AF=0.5159;AFR_AF=0.5514;EUR_AF=0.5527;SAS_AF=0.3732;AA=A|||;VT=SNP
12	95030261	rs2651976	C	A	100	PASS	AC=2398;AF=0.478834;AN=5008;NS=2504;DP=18150;EAS_AF=0.4335;AMR_AF=0.5159;AFR_AF=0.5159;EUR_AF=0.5527;SAS_AF=0.3732;AA=C|||;VT=SNP
12	95030415	rs2651977	T	C	100	PASS	AC=2492;AF=0.497604;AN=5008;NS=2504;DP=21174;EAS_AF=0.4345;AMR_AF=0.5461;AFR_AF=0.5424;EUR_AF=0.5785;SAS_AF=0.3845;AA=T|||;VT=SNP
12	95030723	rs2651978	G	C	100	PASS	AC=2530;AF=0.505192;AN=5008;NS=2504;DP=19665;EAS_AF=0.4365;AMR_AF=0.5173;AFR_AF=0.6082;EUR_AF=0.5517;SAS_AF=0.3804;AA=C|||;VT=SNP
12	95031228	rs12314849	T	C	100	PASS	AC=1729;AF=0.345248;AN=5008;NS=2504;DP=20290;EAS_AF=0.4286;AMR_AF=0.3516;AFR_AF=0.3351;EUR_AF=0.3748;SAS_AF=0.2382;AA=C|||;VT=SNP
12	95032413	rs147181299	T	C	100	PASS	AC=45;AF=0.00898562;AN=5008;NS=2504;DP=22304;EAS_AF=0.0278;AMR_AF=0.0029;AFR_AF=0;EUR_AF=0.001;SAS_AF=0.0143;AA=T|||;VT=SNP
12	95032498	rs2128899	C	T	100	PASS	AC=1636;AF=0.326677;AN=5008;NS=2504;DP=20964;EAS_AF=0.4256;AMR_AF=0.3458;AFR_AF=0.2723;EUR_AF=0.3757;SAS_AF=0.2342;AA=C|||;VT=SNP
12	95033024	rs2101236	C	T	100	PASS	AC=2311;AF=0.461462;AN=5008;NS=2504;DP=19565;EAS_AF=0.4315;AMR_AF=0.438;AFR_AF=0.5008;EUR_AF=0.5388;SAS_AF=0.3763;AA=C|||;VT=SNP
12	95033167	rs2651988	A	G	100	PASS	AC=2734;AF=0.545927;AN=5008;NS=2504;DP=16375;EAS_AF=0.4405;AMR_AF=0.5605;AFR_AF=0.7057;EUR_AF=0.5815;SAS_AF=0.3916;AA=G|||;VT=SNP
12	95034773	rs2651987	T	C	100	PASS	AC=2530;AF=0.505192;AN=5008;NS=2504;DP=20893;EAS_AF=0.4464;AMR_AF=0.5533;AFR_AF=0.5477;EUR_AF=0.5805;SAS_AF=0.3967;AA=C|||;VT=SNP
12	95034835	rs2651986	A	G	100	PASS	AC=2468;AF=0.492812;AN=5008;NS=2504;DP=18736;EAS_AF=0.4464;AMR_AF=0.5303;AFR_AF=0.5393;EUR_AF=0.5557;SAS_AF=0.3865;AA=G|||;VT=SNP
12	95035174	rs2651985	G	A	100	PASS	AC=2064;AF=0.412141;AN=5008;NS=2504;DP=17684;EAS_AF=0.4395;AMR_AF=0.4438;AFR_AF=0.4198;EUR_AF=0.4433;SAS_AF=0.319;AA=A|||;VT=SNP
12	95035339	rs117254846	C	G	100	PASS	AC=101;AF=0.0201677;AN=5008;NS=2504;DP=16495;EAS_AF=0.0992;AMR_AF=0;AFR_AF=0;EUR_AF=0;SAS_AF=0.001;AA=C|||;VT=SNP
12	95036623	rs12317571	G	C	100	PASS	AC=773;AF=0.154353;AN=5008;NS=2504;DP=20859;EAS_AF=0.004;AMR_AF=0.1916;AFR_AF=0.2375;EUR_AF=0.1779;SAS_AF=0.1462;AA=G|||;VT=SNP
12	95036695	rs74921041	G	A	100	PASS	AC=400;AF=0.0798722;AN=5008;NS=2504;DP=18804;EAS_AF=0.1478;AMR_AF=0.0331;AFR_AF=0.1097;EUR_AF=0.0308;SAS_AF=0.0532;AA=G|||;VT=SNP
12	95037936	rs77952871	G	A	100	PASS	AC=31;AF=0.0061901;AN=5008;NS=2504;DP=22529;EAS_AF=0.0308;AMR_AF=0;AFR_AF=0;EUR_AF=0;SAS_AF=0;AA=G|||;VT=SNP
12	95039696	rs117339474	T	C	100	PASS	AC=106;AF=0.0211661;AN=5008;NS=2504;DP=19490;EAS_AF=0.1042;AMR_AF=0;AFR_AF=0;EUR_AF=0;SAS_AF=0.001;AA=T|||;VT=SNP
12	95040012	rs17023008	T	C	100	PASS	AC=493;AF=0.0984425;AN=5008;NS=2504;DP=15629;EAS_AF=0.2639;AMR_AF=0.0346;AFR_AF=0.0915;EUR_AF=0.0298;SAS_AF=0.0532;AA=T|||;VT=SNP
12	95040371	rs7979149	T	C	100	PASS	AC=1785;AF=0.35643;AN=5008;NS=2504;DP=11898;EAS_AF=0.2669;AMR_AF=0.2608;AFR_AF=0.7042;EUR_AF=0.2078;SAS_AF=0.1994;AA=C|||;VT=SNP
12	95042108	rs112828368	A	T	100	PASS	AC=156;AF=0.0311502;AN=5008;NS=2504;DP=12050;EAS_AF=0.002;AMR_AF=0.049;AFR_AF=0.003;EUR_AF=0.0964;SAS_AF=0.0194;AA=A|||;VT=SNP
12	95042839	rs7975526	C	G	100	PASS	AC=1767;AF=0.352835;AN=5008;NS=2504;DP=20719;EAS_AF=0.2569;AMR_AF=0.2608;AFR_AF=0.702;EUR_AF=0.2048;SAS_AF=0.1973;AA=G|||;VT=SNP
12	95043123	rs2279793	T	C	100	PASS	AC=1774;AF=0.354233;AN=5008;NS=2504;DP=18754;EAS_AF=0.2569;AMR_AF=0.2608;AFR_AF=0.7042;EUR_AF=0.2078;SAS_AF=0.1984;AA=C|||;VT=SNP
12	95044268	rs1274524	T	C	100	PASS	AC=1570;AF=0.313498;AN=5008;NS=2504;DP=5891;EAS_AF=0.2718;AMR_AF=0.3285;AFR_AF=0.3548;EUR_AF=0.3658;SAS_AF=0.2362;AA=C|||;VT=SNP
12	95045317	rs2625931	C	A	100	PASS	AC=887;AF=0.177117;AN=5008;NS=2504;DP=18474;EAS_AF=0.2708;AMR_AF=0.2205;AFR_AF=0.1006;EUR_AF=0.2028;SAS_AF=0.1268;AA=C|||;VT=SNP
12	95045659	rs2625930	T	C	100	PASS	AC=1714;AF=0.342252;AN=5008;NS=2504;DP=21525;EAS_AF=0.2748;AMR_AF=0.3775;AFR_AF=0.5272;EUR_AF=0.2724;SAS_AF=0.2086;AA=C|||;VT=SNP
12	95045665	rs2625929	T	C	100	PASS	AC=2453;AF=0.489816;AN=5008;NS=2504;DP=21285;EAS_AF=0.5377;AMR_AF=0.4337;AFR_AF=0.7345;EUR_AF=0.3201;SAS_AF=0.3241;AA=C|||;VT=SNP
12	95046517	rs1573991	T	C	100	PASS	AC=2694;AF=0.537939;AN=5008;NS=2504;DP=14673;EAS_AF=0.5347;AMR_AF=0.4914;AFR_AF=0.7829;EUR_AF=0.4264;SAS_AF=0.3579;AA=C|||;VT=SNP
12	95046798	rs2651982	G	A	100	PASS	AC=1670;AF=0.333466;AN=5008;NS=2504;DP=18966;EAS_AF=0.2768;AMR_AF=0.3746;AFR_AF=0.4977;EUR_AF=0.2694;SAS_AF=0.2065;AA=G|||;VT=SNP
12	95048342	rs2651981	A	G	100	PASS	AC=2702;AF=0.539537;AN=5008;NS=2504;DP=20299;EAS_AF=0.5417;AMR_AF=0.4914;AFR_AF=0.7829;EUR_AF=0.4264;SAS_AF=0.3589;AA=G|||;VT=SNP
12	95048443	rs55799224	T	A	100	PASS	AC=578;AF=0.115415;AN=5008;NS=2504;DP=18085;EAS_AF=0.2679;AMR_AF=0.0432;AFR_AF=0.09;EUR_AF=0.0457;SAS_AF=0.1155;AA=T|||;VT=SNP
12	95048645	rs1290909	A	G	100	PASS	AC=1556;AF=0.310703;AN=5008;NS=2504;DP=15944;EAS_AF=0.2708;AMR_AF=0.3199;AFR_AF=0.3517;EUR_AF=0.3618;SAS_AF=0.2372;AA=A|||;VT=SNP
12	95049479	rs2625921	T	C	100	PASS	AC=2699;AF=0.538938;AN=5008;NS=2504;DP=22579;EAS_AF=0.5407;AMR_AF=0.4899;AFR_AF=0.7837;EUR_AF=0.4245;SAS_AF=0.3589;AA=C|||;VT=SNP
12	95050594	rs117766740	C	T	100	PASS	AC=39;AF=0.00778754;AN=5008;NS=2504;DP=17787;EAS_AF=0.0387;AMR_AF=0;AFR_AF=0;EUR_AF=0;SAS_AF=0;AA=C|||;VT=SNP
12	95053135	rs2651980	T	C	100	PASS	AC=3032;AF=0.605431;AN=5008;NS=2504;DP=20575;EAS_AF=0.627;AMR_AF=0.6801;AFR_AF=0.4289;EUR_AF=0.8002;SAS_AF=0.5685;AA=T|||;VT=SNP
12	95053555	rs17023015	A	G	100	PASS	AC=581;AF=0.116014;AN=5008;NS=2504;DP=18069;EAS_AF=0.2688;AMR_AF=0.0447;AFR_AF=0.0885;EUR_AF=0.0467;SAS_AF=0.1176;AA=A|||;VT=SNP
12	95054443	rs76550740	T	G	100	PASS	AC=584;AF=0.116613;AN=5008;NS=2504;DP=20875;EAS_AF=0.2718;AMR_AF=0.0447;AFR_AF=0.0877;EUR_AF=0.0467;SAS_AF=0.1186;AA=T|||;VT=SNP
12	95054529	rs4590941	C	T	100	PASS	AC=2787;AF=0.55651;AN=5008;NS=2504;DP=22186;EAS_AF=0.6131;AMR_AF=0.6239;AFR_AF=0.3956;EUR_AF=0.6889;SAS_AF=0.5317;AA=C|||;VT=SNP
12	95055118	rs76596567	G	T	100	PASS	AC=1053;AF=0.210264;AN=5008;NS=2504;DP=19232;EAS_AF=0.2679;AMR_AF=0.2378;AFR_AF=0.2118;EUR_AF=0.2167;SAS_AF=0.1227;AA=G|||;VT=SNP
12	95055509	rs77134245	C	G	100	PASS	AC=492;AF=0.0982428;AN=5008;NS=2504;DP=19201;EAS_AF=0.2629;AMR_AF=0.0346;AFR_AF=0.0877;EUR_AF=0.0308;SAS_AF=0.0573;AA=C|||;VT=SNP
12	95056028	rs4761645	A	G	100	PASS	AC=4434;AF=0.885383;AN=5008;NS=2504;DP=22834;EAS_AF=0.8879;AMR_AF=0.8804;AFR_AF=0.9516;EUR_AF=0.9145;SAS_AF=0.7669;AA=G|||;VT=SNP
12	95057450	rs4237890	G	T	100	PASS	AC=1109;AF=0.221446;AN=5008;NS=2504;DP=22700;EAS_AF=0.2688;AMR_AF=0.255;AFR_AF=0.1528;EUR_AF=0.2654;SAS_AF=0.1963;AA=G|||;VT=SNP
12	95057977	rs61677927	C	G	100	PASS	AC=488;AF=0.0974441;AN=5008;NS=2504;DP=15319;EAS_AF=0.2599;AMR_AF=0.0317;AFR_AF=0.0877;EUR_AF=0.0318;SAS_AF=0.0573;AA=C|||;VT=SNP
12	95058442	rs12367728	G	A	100	PASS	AC=3648;AF=0.728435;AN=5008;NS=2504;DP=11709;EAS_AF=0.8849;AMR_AF=0.7421;AFR_AF=0.503;EUR_AF=0.8837;SAS_AF=0.7025;AA=G|||;VT=SNP
12	95058798	rs79727006	C	T	100	PASS	AC=205;AF=0.0409345;AN=5008;NS=2504;DP=15523;EAS_AF=0.1468;AMR_AF=0.0778;AFR_AF=0;EUR_AF=0.001;SAS_AF=0.002;AA=C|||;VT=SNP
12	95059206	rs11107642	T	C	100	PASS	AC=3206;AF=0.640176;AN=5008;NS=2504;DP=20119;EAS_AF=0.6339;AMR_AF=0.7133;AFR_AF=0.4425;EUR_AF=0.8509;SAS_AF=0.6452;AA=T|||;VT=SNP
12	95059280	rs67123774	T	A	100	PASS	AC=1118;AF=0.223243;AN=5008;NS=2504;DP=19194;EAS_AF=0.2659;AMR_AF=0.2579;AFR_AF=0.1536;EUR_AF=0.2684;SAS_AF=0.2025;AA=T|||;VT=SNP
12	95060174	rs17023034	T	C	100	PASS	AC=1110;AF=0.221645;AN=5008;NS=2504;DP=19420;EAS_AF=0.2659;AMR_AF=0.2594;AFR_AF=0.1467;EUR_AF=0.2684;SAS_AF=0.2025;AA=T|||;VT=SNP
12	95060230	rs10507042	A	G	100	PASS	AC=4445;AF=0.88758;AN=5008;NS=2504;DP=20768;EAS_AF=0.8889;AMR_AF=0.8559;AFR_AF=0.9455;EUR_AF=0.9404;SAS_AF=0.7761;AA=G|||;VT=SNP
12	95060607	rs11107643	G	C	100	PASS	AC=1961;AF=0.391573;AN=5008;NS=2504;DP=14817;EAS_AF=0.3581;AMR_AF=0.4438;AFR_AF=0.1989;EUR_AF=0.5855;SAS_AF=0.4499;AA=G|||;VT=SNP
12	95061399	rs61419968	C	T	100	PASS	AC=467;AF=0.0932508;AN=5008;NS=2504;DP=19070;EAS_AF=0.252;AMR_AF=0.0303;AFR_AF=0.0794;EUR_AF=0.0318;SAS_AF=0.0562;AA=C|||;VT=SNP
12	95061633	rs11107644	C	G	100	PASS	AC=1991;AF=0.397564;AN=5008;NS=2504;DP=17481;EAS_AF=0.3591;AMR_AF=0.4481;AFR_AF=0.2179;EUR_AF=0.5855;SAS_AF=0.4509;AA=C|||;VT=SNP
12	95061781	rs57804636	T	A	100	PASS	AC=477;AF=0.0952476;AN=5008;NS=2504;DP=18547;EAS_AF=0.2619;AMR_AF=0.0303;AFR_AF=0.0794;EUR_AF=0.0318;SAS_AF=0.0562;AA=T|||;VT=SNP
12	95062442	rs7968215	T	C	100	PASS	AC=4446;AF=0.88778;AN=5008;NS=2504;DP=12922;EAS_AF=0.8859;AMR_AF=0.8573;AFR_AF=0.9448;EUR_AF=0.9404;SAS_AF=0.7802;AA=t|||;VT=SNP
12	95062490	rs138461844	G	A	100	PASS	AC=41;AF=0.0081869;AN=5008;NS=2504;DP=15636;EAS_AF=0.0397;AMR_AF=0;AFR_AF=0;EUR_AF=0;SAS_AF=0.001;AA=G|||;VT=SNP
12	95064266	rs10777609	C	T	100	PASS	AC=4443;AF=0.887181;AN=5008;NS=2504;DP=17259;EAS_AF=0.8849;AMR_AF=0.8573;AFR_AF=0.9448;EUR_AF=0.9394;SAS_AF=0.7791;AA=T|||;VT=SNP
12	95064458	rs143096302	C	T	100	PASS	AC=206;AF=0.0411342;AN=5008;NS=2504;DP=19201;EAS_AF=0.0486;AMR_AF=0.0072;AFR_AF=0;EUR_AF=0.005;SAS_AF=0.1503;AA=C|||;VT=SNP
12	95065630	rs10735322	T	C	100	PASS	AC=3871;AF=0.772963;AN=5008;NS=2504;DP=16826;EAS_AF=0.6339;AMR_AF=0.8141;AFR_AF=0.8275;EUR_AF=0.8956;SAS_AF=0.6871;AA=C|||;VT=SNP
12	95066388	rs7304470	G	A	100	PASS	AC=2082;AF=0.415735;AN=5008;NS=2504;DP=17159;EAS_AF=0.3502;AMR_AF=0.4669;AFR_AF=0.2776;EUR_AF=0.5855;SAS_AF=0.4591;AA=G|||;VT=SNP
12	95066675	rs4761491	T	C	100	PASS	AC=3729;AF=0.744609;AN=5008;NS=2504;DP=20318;EAS_AF=0.6329;AMR_AF=0.804;AFR_AF=0.7277;EUR_AF=0.8936;SAS_AF=0.6871;AA=C|||;VT=SNP
12	95067233	rs7139075	T	G	100	PASS	AC=4087;AF=0.816094;AN=5008;NS=2504;DP=18604;EAS_AF=0.8869;AMR_AF=0.7795;AFR_AF=0.8041;EUR_AF=0.8857;SAS_AF=0.7137;AA=G|||;VT=SNP
12	95067472	rs7973210	A	C	100	PASS	AC=3046;AF=0.608227;AN=5008;NS=2504;DP=19247;EAS_AF=0.62;AMR_AF=0.5202;AFR_AF=0.7133;EUR_AF=0.6163;SAS_AF=0.5082;AA=A|||;VT=SNP
12	95067824	rs2134129	T	C	100	PASS	AC=4475;AF=0.89357;AN=5008;NS=2504;DP=19507;EAS_AF=0.8929;AMR_AF=0.8473;AFR_AF=0.9425;EUR_AF=0.9364;SAS_AF=0.817;AA=C|||;VT=SNP
12	95068659	rs68142021	A	C	100	PASS	AC=1298;AF=0.259185;AN=5008;NS=2504;DP=15534;EAS_AF=0.2698;AMR_AF=0.3184;AFR_AF=0.1808;EUR_AF=0.3072;SAS_AF=0.2628;AA=A|||;VT=SNP
12	95068912	rs7959596	C	T	100	PASS	AC=1946;AF=0.388578;AN=5008;NS=2504;DP=15543;EAS_AF=0.3512;AMR_AF=0.4539;AFR_AF=0.1808;EUR_AF=0.5835;SAS_AF=0.4611;AA=C|||;VT=SNP
12	95069261	rs79697831	C	T	100	PASS	AC=1057;AF=0.211062;AN=5008;NS=2504;DP=16530;EAS_AF=0.2619;AMR_AF=0.255;AFR_AF=0.0787;EUR_AF=0.2684;SAS_AF=0.2474;AA=C|||;VT=SNP
12	95069421	rs76797087	A	G	100	PASS	AC=1063;AF=0.21226;AN=5008;NS=2504;DP=15916;EAS_AF=0.2679;AMR_AF=0.255;AFR_AF=0.0772;EUR_AF=0.2704;SAS_AF=0.2474;AA=A|||;VT=SNP
12	95069496	rs11107649	T	C	100	PASS	AC=711;AF=0.141973;AN=5008;NS=2504;DP=19668;EAS_AF=0.2708;AMR_AF=0.0447;AFR_AF=0.2542;EUR_AF=0.0308;SAS_AF=0.0409;AA=T|||;VT=SNP
12	95070260	rs73228549	A	G	100	PASS	AC=1073;AF=0.214257;AN=5008;NS=2504;DP=19125;EAS_AF=0.2669;AMR_AF=0.2594;AFR_AF=0.0772;EUR_AF=0.2763;SAS_AF=0.2495;AA=A|||;VT=SNP
12	95070312	rs6538525	A	G	100	PASS	AC=4488;AF=0.896166;AN=5008;NS=2504;DP=18856;EAS_AF=0.8919;AMR_AF=0.8588;AFR_AF=0.9433;EUR_AF=0.9344;SAS_AF=0.8241;AA=A|||;VT=SNP
12	95071013	rs2366631	G	A	100	PASS	AC=1761;AF=0.351637;AN=5008;NS=2504;DP=19575;EAS_AF=0.2718;AMR_AF=0.3588;AFR_AF=0.4607;EUR_AF=0.3241;SAS_AF=0.3098;AA=A|||;VT=SNP
12	95071134	rs2366632	C	A	100	PASS	AC=1042;AF=0.208067;AN=5008;NS=2504;DP=22530;EAS_AF=0.2659;AMR_AF=0.255;AFR_AF=0.0764;EUR_AF=0.2664;SAS_AF=0.2331;AA=C|||;VT=SNP
12	95071366	rs9805024	G	A	100	PASS	AC=827;AF=0.165136;AN=5008;NS=2504;DP=17836;EAS_AF=0.2688;AMR_AF=0.0994;AFR_AF=0.2776;EUR_AF=0.0696;SAS_AF=0.0511;AA=A|||;VT=SNP
12	95071390	rs4761647	G	A	100	PASS	AC=1044;AF=0.208466;AN=5008;NS=2504;DP=18319;EAS_AF=0.2669;AMR_AF=0.255;AFR_AF=0.0764;EUR_AF=0.2664;SAS_AF=0.2342;AA=G|||;VT=SNP
12	95072120	rs117260072	G	A	100	PASS	AC=33;AF=0.00658946;AN=5008;NS=2504;DP=15239;EAS_AF=0.0308;AMR_AF=0;AFR_AF=0;EUR_AF=0.001;SAS_AF=0.001;AA=G|||;VT=SNP
12	95072634	rs58005684	T	C	100	PASS	AC=1175;AF=0.234625;AN=5008;NS=2504;DP=15128;EAS_AF=0.256;AMR_AF=0.2651;AFR_AF=0.1611;EUR_AF=0.2724;SAS_AF=0.2515;AA=T|||;VT=SNP
12	95073060	rs2366633	C	T	100	PASS	AC=627;AF=0.1252;AN=5008;NS=2504;DP=21897;EAS_AF=0.1042;AMR_AF=0.1412;AFR_AF=0.1135;EUR_AF=0.0924;SAS_AF=0.1851;AA=C|||;VT=SNP
12	95073749	rs2134130	G	A	100	PASS	AC=1988;AF=0.396965;AN=5008;NS=2504;DP=21690;EAS_AF=0.3611;AMR_AF=0.4135;AFR_AF=0.4244;EUR_AF=0.3241;SAS_AF=0.4601;AA=A|||;VT=SNP
12	95074582	rs117304368	G	A	100	PASS	AC=1081;AF=0.215855;AN=5008;NS=2504;DP=17688;EAS_AF=0.255;AMR_AF=0.2522;AFR_AF=0.1581;EUR_AF=0.2237;SAS_AF=0.2198;AA=G|||;VT=SNP
12	95074772	rs11107654	C	A	100	PASS	AC=1987;AF=0.396765;AN=5008;NS=2504;DP=18157;EAS_AF=0.37;AMR_AF=0.4179;AFR_AF=0.4183;EUR_AF=0.3221;SAS_AF=0.4571;AA=A|||;VT=SNP
12	95076529	rs17023094	G	C	100	PASS	AC=517;AF=0.103235;AN=5008;NS=2504;DP=18039;EAS_AF=0.0804;AMR_AF=0.1311;AFR_AF=0.031;EUR_AF=0.0974;SAS_AF=0.2106;AA=G|||;VT=SNP
12	95076802	rs7960211	A	G	100	PASS	AC=1068;AF=0.213259;AN=5008;NS=2504;DP=17231;EAS_AF=0.1052;AMR_AF=0.2522;AFR_AF=0.171;EUR_AF=0.2913;SAS_AF=0.274;AA=A|||;VT=SNP
12	95077031	rs12301052	C	G	100	PASS	AC=938;AF=0.1873;AN=5008;NS=2504;DP=19050;EAS_AF=0.0337;AMR_AF=0.2147;AFR_AF=0.3767;EUR_AF=0.1322;SAS_AF=0.1268;AA=G|||;VT=SNP
12	95077497	rs77519674	C	A	100	PASS	AC=94;AF=0.01877;AN=5008;NS=2504;DP=21314;EAS_AF=0.0079;AMR_AF=0.036;AFR_AF=0.0204;EUR_AF=0.0159;SAS_AF=0.0184;AA=A|||;VT=SNP
12	95077515	rs73228560	A	T	100	PASS	AC=357;AF=0.0712859;AN=5008;NS=2504;DP=21456;EAS_AF=0.0288;AMR_AF=0.1297;AFR_AF=0.0446;EUR_AF=0.0954;SAS_AF=0.0849;AA=A|||;VT=SNP
12	95077908	rs117824989	C	A	100	PASS	AC=74;AF=0.0147764;AN=5008;NS=2504;DP=22178;EAS_AF=0.0099;AMR_AF=0.036;AFR_AF=0.003;EUR_AF=0.0169;SAS_AF=0.0184;AA=C|||;VT=SNP
12	95078226	rs150750195	G	A	100	PASS	AC=18;AF=0.00359425;AN=5008;NS=2504;DP=20763;EAS_AF=0.0139;AMR_AF=0;AFR_AF=0;EUR_AF=0.002;SAS_AF=0.002;AA=G|||;VT=SNP
12	95079086	rs58040018	C	A	100	PASS	AC=545;AF=0.108826;AN=5008;NS=2504;DP=21653;EAS_AF=0.0278;AMR_AF=0.1427;AFR_AF=0.1831;EUR_AF=0.0944;SAS_AF=0.0828;AA=C|||;VT=SNP
12	95079816	rs61936700	C	T	100	PASS	AC=857;AF=0.171126;AN=5008;NS=2504;DP=15208;EAS_AF=0.2272;AMR_AF=0.1167;AFR_AF=0.2005;EUR_AF=0.159;SAS_AF=0.1247;AA=C|||;VT=SNP
12	95079912	rs61936701	T	C	100	PASS	AC=2114;AF=0.422125;AN=5008;NS=2504;DP=19907;EAS_AF=0.2599;AMR_AF=0.3285;AFR_AF=0.7269;EUR_AF=0.2932;SAS_AF=0.3763;AA=C|||;VT=SNP
12	95081562	rs7138248	G	A	100	PASS	AC=1501;AF=0.29972;AN=5008;NS=2504;DP=17890;EAS_AF=0.253;AMR_AF=0.268;AFR_AF=0.3669;EUR_AF=0.2704;SAS_AF=0.3098;AA=A|||;VT=SNP
12	95082690	rs12825768	A	C	100	PASS	AC=867;AF=0.173123;AN=5008;NS=2504;DP=20588;EAS_AF=0.005;AMR_AF=0.1455;AFR_AF=0.2799;EUR_AF=0.2167;SAS_AF=0.1769;AA=A|||;VT=SNP
12	95082827	rs2134132	A	T	100	PASS	AC=2192;AF=0.4377;AN=5008;NS=2504;DP=20898;EAS_AF=0.2579;AMR_AF=0.3948;AFR_AF=0.534;EUR_AF=0.4791;SAS_AF=0.4806;AA=T|||;VT=SNP
12	95083114	rs7966146	A	G	100	PASS	AC=2274;AF=0.454073;AN=5008;NS=2504;DP=21272;EAS_AF=0.2599;AMR_AF=0.4035;AFR_AF=0.5726;EUR_AF=0.4891;SAS_AF=0.4939;AA=A|||;VT=SNP
12	95083276	rs7966378	C	G	100	PASS	AC=1853;AF=0.370008;AN=5008;NS=2504;DP=19799;EAS_AF=0.2589;AMR_AF=0.3213;AFR_AF=0.41;EUR_AF=0.3827;SAS_AF=0.4519;AA=C|||;VT=SNP
12	95083342	rs7966485	C	T	100	PASS	AC=2006;AF=0.400559;AN=5008;NS=2504;DP=19256;EAS_AF=0.2589;AMR_AF=0.3487;AFR_AF=0.447;EUR_AF=0.4533;SAS_AF=0.4663;AA=C|||;VT=SNP
12	95083374	rs7966506	C	T	100	PASS	AC=2012;AF=0.401757;AN=5008;NS=2504;DP=19676;EAS_AF=0.2579;AMR_AF=0.3473;AFR_AF=0.4569;EUR_AF=0.4533;SAS_AF=0.4611;AA=C|||;VT=SNP
12	95083858	rs7956663	T	A	100	PASS	AC=776;AF=0.154952;AN=5008;NS=2504;DP=20630;EAS_AF=0.2054;AMR_AF=0.0821;AFR_AF=0.1906;EUR_AF=0.1531;SAS_AF=0.1084;AA=T|||;VT=SNP
12	95083928	rs2366630	G	A	100	PASS	AC=433;AF=0.0864617;AN=5008;NS=2504;DP=21528;EAS_AF=0.0367;AMR_AF=0.1354;AFR_AF=0.0159;EUR_AF=0.1074;SAS_AF=0.1769;AA=G|||;VT=SNP
12	95084467	rs7136516	T	C	100	PASS	AC=2533;AF=0.505791;AN=5008;NS=2504;DP=20756;EAS_AF=0.2649;AMR_AF=0.4467;AFR_AF=0.7163;EUR_AF=0.5199;SAS_AF=0.4969;AA=C|||;VT=SNP
12	95084577	rs76544642	A	C	100	PASS	AC=449;AF=0.0896565;AN=5008;NS=2504;DP=19542;EAS_AF=0.0089;AMR_AF=0.0994;AFR_AF=0.1929;EUR_AF=0.0626;SAS_AF=0.0542;AA=A|||;VT=SNP
12	95084866	rs12822021	T	G	100	PASS	AC=573;AF=0.114417;AN=5008;NS=2504;DP=15642;EAS_AF=0.005;AMR_AF=0.1052;AFR_AF=0.1082;EUR_AF=0.1988;SAS_AF=0.1554;AA=T|||;VT=SNP
12	95085229	rs12228863	G	A	100	PASS	AC=713;AF=0.142372;AN=5008;NS=2504;DP=14802;EAS_AF=0.2996;AMR_AF=0.1945;AFR_AF=0.0038;EUR_AF=0.1243;SAS_AF=0.1493;AA=G|||;VT=SNP
12	95086188	rs58970186	T	A	100	PASS	AC=753;AF=0.150359;AN=5008;NS=2504;DP=9308;EAS_AF=0.2103;AMR_AF=0.0749;AFR_AF=0.1725;EUR_AF=0.1511;SAS_AF=0.1115;AA=T|||;VT=SNP
12	95086565	rs4761648	T	C	100	PASS	AC=2412;AF=0.481629;AN=5008;NS=2504;DP=12937;EAS_AF=0.2679;AMR_AF=0.4193;AFR_AF=0.643;EUR_AF=0.5119;SAS_AF=0.4969;AA=C|||;VT=SNP
12	95086863	rs117001694	C	T	100	PASS	AC=33;AF=0.00658946;AN=5008;NS=2504;DP=19129;EAS_AF=0.0327;AMR_AF=0;AFR_AF=0;EUR_AF=0;SAS_AF=0;AA=C|||;VT=SNP
12	95087488	rs12813131	T	C	100	PASS	AC=1347;AF=0.26897;AN=5008;NS=2504;DP=19658;EAS_AF=0.2192;AMR_AF=0.1787;AFR_AF=0.295;EUR_AF=0.3479;SAS_AF=0.2679;AA=T|||;VT=SNP
12	95088496	rs73228567	A	G	100	PASS	AC=427;AF=0.0852636;AN=5008;NS=2504;DP=20621;EAS_AF=0.0377;AMR_AF=0.134;AFR_AF=0.0061;EUR_AF=0.1103;SAS_AF=0.181;AA=A|||;VT=SNP
12	95088742	rs114502505	A	G	100	PASS	AC=837;AF=0.167133;AN=5008;NS=2504;DP=17368;EAS_AF=0.1032;AMR_AF=0.2233;AFR_AF=0.1694;EUR_AF=0.1372;SAS_AF=0.2209;AA=G|||;VT=SNP
12	95088996	rs74746559	T	G	100	PASS	AC=478;AF=0.0954473;AN=5008;NS=2504;DP=14740;EAS_AF=0.0377;AMR_AF=0.1441;AFR_AF=0.0393;EUR_AF=0.1113;SAS_AF=0.18;AA=T|||;VT=SNP
12	95090208	rs12319069	A	G	100	PASS	AC=2430;AF=0.485224;AN=5008;NS=2504;DP=20579;EAS_AF=0.3224;AMR_AF=0.4164;AFR_AF=0.6747;EUR_AF=0.4284;SAS_AF=0.5041;AA=G|||;VT=SNP
12	95090304	rs60948139	C	G	100	PASS	AC=824;AF=0.164537;AN=5008;NS=2504;DP=19692;EAS_AF=0.1964;AMR_AF=0.0735;AFR_AF=0.2383;EUR_AF=0.1511;SAS_AF=0.1104;AA=G|||;VT=SNP
12	95090410	rs4761649	G	C	100	PASS	AC=2345;AF=0.468251;AN=5008;NS=2504;DP=18658;EAS_AF=0.3224;AMR_AF=0.3919;AFR_AF=0.6309;EUR_AF=0.4215;SAS_AF=0.501;AA=C|||;VT=SNP
12	95090438	rs57228640	T	C	100	PASS	AC=754;AF=0.150559;AN=5008;NS=2504;DP=18999;EAS_AF=0.1964;AMR_AF=0.0706;AFR_AF=0.1861;EUR_AF=0.1521;SAS_AF=0.1104;AA=T|||;VT=SNP
12	95090506	rs4761650	C	T	100	PASS	AC=2318;AF=0.462859;AN=5008;NS=2504;DP=20147;EAS_AF=0.3204;AMR_AF=0.3919;AFR_AF=0.6135;EUR_AF=0.4205;SAS_AF=0.5;AA=T|||;VT=SNP
12	95090522	rs57638858	C	A	100	PASS	AC=754;AF=0.150559;AN=5008;NS=2504;DP=20160;EAS_AF=0.1964;AMR_AF=0.0706;AFR_AF=0.1861;EUR_AF=0.1521;SAS_AF=0.1104;AA=C|||;VT=SNP
12	95090569	rs57233805	T	C	100	PASS	AC=829;AF=0.165535;AN=5008;NS=2504;DP=20913;EAS_AF=0.1964;AMR_AF=0.0735;AFR_AF=0.2413;EUR_AF=0.1521;SAS_AF=0.1104;AA=T|||;VT=SNP
12	95090580	rs77145136	C	T	100	PASS	AC=754;AF=0.150559;AN=5008;NS=2504;DP=20897;EAS_AF=0.1964;AMR_AF=0.0706;AFR_AF=0.1861;EUR_AF=0.1521;SAS_AF=0.1104;AA=c|||;VT=SNP
12	95090751	rs77746971	A	G	100	PASS	AC=752;AF=0.15016;AN=5008;NS=2504;DP=19359;EAS_AF=0.1964;AMR_AF=0.0706;AFR_AF=0.1861;EUR_AF=0.1501;SAS_AF=0.1104;AA=G|||;VT=SNP
12	95090791	rs79563814	G	A	100	PASS	AC=754;AF=0.150559;AN=5008;NS=2504;DP=19046;EAS_AF=0.1974;AMR_AF=0.072;AFR_AF=0.1853;EUR_AF=0.1511;SAS_AF=0.1104;AA=A|||;VT=SNP
12	95090801	rs56001411	T	C	100	PASS	AC=754;AF=0.150559;AN=5008;NS=2504;DP=19138;EAS_AF=0.1974;AMR_AF=0.072;AFR_AF=0.1853;EUR_AF=0.1511;SAS_AF=0.1104;AA=C|||;VT=SNP
12	95090802	rs56169624	A	C	100	PASS	AC=754;AF=0.150559;AN=5008;NS=2504;DP=19145;EAS_AF=0.1974;AMR_AF=0.072;AFR_AF=0.1853;EUR_AF=0.1511;SAS_AF=0.1104;AA=C|||;VT=SNP
12	95091050	rs6538526	G	A	100	PASS	AC=2345;AF=0.468251;AN=5008;NS=2504;DP=21376;EAS_AF=0.3214;AMR_AF=0.3963;AFR_AF=0.6286;EUR_AF=0.4205;SAS_AF=0.5031;AA=A|||;VT=SNP
12	95091320	rs7312912	C	T	100	PASS	AC=755;AF=0.150759;AN=5008;NS=2504;DP=19724;EAS_AF=0.1964;AMR_AF=0.0706;AFR_AF=0.1861;EUR_AF=0.1511;SAS_AF=0.1125;AA=C|||;VT=SNP
12	95091461	rs77760910	C	T	100	PASS	AC=692;AF=0.138179;AN=5008;NS=2504;DP=21384;EAS_AF=0.1964;AMR_AF=0.0677;AFR_AF=0.1399;EUR_AF=0.1511;SAS_AF=0.1125;AA=C|||;VT=SNP
12	95091654	rs61936703	G	A	100	PASS	AC=829;AF=0.165535;AN=5008;NS=2504;DP=19994;EAS_AF=0.1954;AMR_AF=0.0735;AFR_AF=0.2413;EUR_AF=0.1511;SAS_AF=0.1125;AA=A|||;VT=SNP
12	95091745	rs61936704	T	C	100	PASS	AC=829;AF=0.165535;AN=5008;NS=2504;DP=18764;EAS_AF=0.1954;AMR_AF=0.0735;AFR_AF=0.2413;EUR_AF=0.1511;SAS_AF=0.1125;AA=T|||;VT=SNP
12	95092297	rs61936705	T	C	100	PASS	AC=755;AF=0.150759;AN=5008;NS=2504;DP=14791;EAS_AF=0.1954;AMR_AF=0.0706;AFR_AF=0.1861;EUR_AF=0.1511;SAS_AF=0.1135;AA=T|||;VT=SNP
12	95092477	rs74998937	A	C	100	PASS	AC=829;AF=0.165535;AN=5008;NS=2504;DP=17523;EAS_AF=0.1954;AMR_AF=0.0735;AFR_AF=0.2413;EUR_AF=0.1511;SAS_AF=0.1125;AA=C|||;VT=SNP
12	95092562	rs4761492	C	A	100	PASS	AC=2477;AF=0.494609;AN=5008;NS=2504;DP=16885;EAS_AF=0.3204;AMR_AF=0.4236;AFR_AF=0.7073;EUR_AF=0.4294;SAS_AF=0.5041;AA=A|||;VT=SNP
12	95092808	rs59976945	C	T	100	PASS	AC=754;AF=0.150559;AN=5008;NS=2504;DP=14934;EAS_AF=0.1954;AMR_AF=0.0706;AFR_AF=0.1861;EUR_AF=0.1511;SAS_AF=0.1125;AA=T|||;VT=SNP
12	95092963	rs56163375	C	G	100	PASS	AC=755;AF=0.150759;AN=5008;NS=2504;DP=17767;EAS_AF=0.1954;AMR_AF=0.0706;AFR_AF=0.1861;EUR_AF=0.1511;SAS_AF=0.1135;AA=a|||;VT=SNP
12	95093008	rs60266654	C	T	100	PASS	AC=755;AF=0.150759;AN=5008;NS=2504;DP=18628;EAS_AF=0.1964;AMR_AF=0.0706;AFR_AF=0.1861;EUR_AF=0.1511;SAS_AF=0.1125;AA=C|||;VT=SNP
12	95093022	rs58115071	G	A	100	PASS	AC=754;AF=0.150559;AN=5008;NS=2504;DP=18848;EAS_AF=0.1954;AMR_AF=0.0706;AFR_AF=0.1861;EUR_AF=0.1511;SAS_AF=0.1125;AA=G|||;VT=SNP
12	95093050	rs56137754	C	G	100	PASS	AC=754;AF=0.150559;AN=5008;NS=2504;DP=19381;EAS_AF=0.1954;AMR_AF=0.0706;AFR_AF=0.1861;EUR_AF=0.1511;SAS_AF=0.1125;AA=C|||;VT=SNP
12	95093063	rs28580156	G	A	100	PASS	AC=657;AF=0.13119;AN=5008;NS=2504;DP=19510;EAS_AF=0.0228;AMR_AF=0.0764;AFR_AF=0.2542;EUR_AF=0.1064;SAS_AF=0.1411;AA=G|||;VT=SNP
12	95093184	rs56023681	G	A	100	PASS	AC=755;AF=0.150759;AN=5008;NS=2504;DP=21962;EAS_AF=0.1964;AMR_AF=0.0706;AFR_AF=0.1861;EUR_AF=0.1511;SAS_AF=0.1125;AA=A|||;VT=SNP
12	95093194	rs56219640	C	T	100	PASS	AC=851;AF=0.169928;AN=5008;NS=2504;DP=22119;EAS_AF=0.1984;AMR_AF=0.0706;AFR_AF=0.1967;EUR_AF=0.1521;SAS_AF=0.1933;AA=c|||;VT=SNP
12	95093245	rs61936712	C	T	100	PASS	AC=756;AF=0.150958;AN=5008;NS=2504;DP=21749;EAS_AF=0.1964;AMR_AF=0.072;AFR_AF=0.1861;EUR_AF=0.1511;SAS_AF=0.1125;AA=T|||;VT=SNP
12	95093341	rs61936713	A	G	100	PASS	AC=839;AF=0.167532;AN=5008;NS=2504;DP=18961;EAS_AF=0.1954;AMR_AF=0.0749;AFR_AF=0.2481;EUR_AF=0.1511;SAS_AF=0.1125;AA=A|||;VT=SNP
12	95093388	rs61936714	T	A	100	PASS	AC=830;AF=0.165735;AN=5008;NS=2504;DP=19108;EAS_AF=0.1954;AMR_AF=0.0735;AFR_AF=0.2413;EUR_AF=0.1511;SAS_AF=0.1135;AA=A|||;VT=SNP
12	95093432	rs57409224	C	A	100	PASS	AC=829;AF=0.165535;AN=5008;NS=2504;DP=20185;EAS_AF=0.1954;AMR_AF=0.0735;AFR_AF=0.2413;EUR_AF=0.1511;SAS_AF=0.1125;AA=c|||;VT=SNP
12	95093580	rs56240845	C	T	100	PASS	AC=1171;AF=0.233826;AN=5008;NS=2504;DP=24008;EAS_AF=0.2292;AMR_AF=0.2075;AFR_AF=0.2474;EUR_AF=0.2604;SAS_AF=0.2117;AA=T|||;VT=SNP
12	95093662	rs56956092	T	C	100	PASS	AC=1255;AF=0.250599;AN=5008;NS=2504;DP=24113;EAS_AF=0.2321;AMR_AF=0.2075;AFR_AF=0.2474;EUR_AF=0.2614;SAS_AF=0.2935;AA=t|||;VT=SNP
12	95093739	rs56074051	T	C	100	PASS	AC=1254;AF=0.250399;AN=5008;NS=2504;DP=21876;EAS_AF=0.2312;AMR_AF=0.2075;AFR_AF=0.2474;EUR_AF=0.2614;SAS_AF=0.2935;AA=T|||;VT=SNP
12	95093751	rs56113059	A	G	100	PASS	AC=1184;AF=0.236422;AN=5008;NS=2504;DP=21292;EAS_AF=0.2292;AMR_AF=0.2089;AFR_AF=0.2549;EUR_AF=0.2604;SAS_AF=0.2137;AA=A|||;VT=SNP
12	95093789	rs55676976	C	T	100	PASS	AC=1171;AF=0.233826;AN=5008;NS=2504;DP=20937;EAS_AF=0.2292;AMR_AF=0.2075;AFR_AF=0.2474;EUR_AF=0.2604;SAS_AF=0.2117;AA=C|||;VT=SNP
12	95093801	rs78048394	G	C	100	PASS	AC=766;AF=0.152955;AN=5008;NS=2504;DP=20765;EAS_AF=0.1954;AMR_AF=0.0706;AFR_AF=0.1952;EUR_AF=0.1511;SAS_AF=0.1125;AA=G|||;VT=SNP
12	95094006	rs12426912	T	G	100	PASS	AC=183;AF=0.0365415;AN=5008;NS=2504;DP=21867;EAS_AF=0.0655;AMR_AF=0.0706;AFR_AF=0.0015;EUR_AF=0.0258;SAS_AF=0.0409;AA=T|||;VT=SNP
12	95094011	rs56265971	C	T	100	PASS	AC=1172;AF=0.234026;AN=5008;NS=2504;DP=21919;EAS_AF=0.2292;AMR_AF=0.2075;AFR_AF=0.2474;EUR_AF=0.2604;SAS_AF=0.2127;AA=T|||;VT=SNP
12	95094093	rs56333551	T	C	100	PASS	AC=1172;AF=0.234026;AN=5008;NS=2504;DP=20429;EAS_AF=0.2282;AMR_AF=0.2075;AFR_AF=0.2474;EUR_AF=0.2604;SAS_AF=0.2137;AA=T|||;VT=SNP
12	95094098	rs55982643	C	T	100	PASS	AC=1172;AF=0.234026;AN=5008;NS=2504;DP=20616;EAS_AF=0.2292;AMR_AF=0.2075;AFR_AF=0.2474;EUR_AF=0.2604;SAS_AF=0.2127;AA=C|||;VT=SNP
12	95094213	rs56219038	C	A	100	PASS	AC=1173;AF=0.234225;AN=5008;NS=2504;DP=18302;EAS_AF=0.2292;AMR_AF=0.2089;AFR_AF=0.2474;EUR_AF=0.2604;SAS_AF=0.2127;AA=c|||;VT=SNP
12	95094359	rs56108207	C	T	100	PASS	AC=1171;AF=0.233826;AN=5008;NS=2504;DP=21186;EAS_AF=0.2292;AMR_AF=0.2075;AFR_AF=0.2474;EUR_AF=0.2604;SAS_AF=0.2117;AA=C|||;VT=SNP
12	95094476	rs55796850	C	T	100	PASS	AC=1171;AF=0.233826;AN=5008;NS=2504;DP=20371;EAS_AF=0.2292;AMR_AF=0.2075;AFR_AF=0.2474;EUR_AF=0.2604;SAS_AF=0.2117;AA=C|||;VT=SNP
12	95094532	rs59098137	A	G	100	PASS	AC=1227;AF=0.245008;AN=5008;NS=2504;DP=19304;EAS_AF=0.2321;AMR_AF=0.2133;AFR_AF=0.2837;EUR_AF=0.2604;SAS_AF=0.2127;AA=G|||;VT=SNP
12	95095086	rs61936737	C	T	100	PASS	AC=773;AF=0.154353;AN=5008;NS=2504;DP=20767;EAS_AF=0.1954;AMR_AF=0.0706;AFR_AF=0.2005;EUR_AF=0.1511;SAS_AF=0.1125;AA=c|||;VT=SNP
12	95095140	rs73228580	A	C	100	PASS	AC=1250;AF=0.249601;AN=5008;NS=2504;DP=20060;EAS_AF=0.2331;AMR_AF=0.2061;AFR_AF=0.2474;EUR_AF=0.2565;SAS_AF=0.2935;AA=A|||;VT=SNP
12	95095663	rs61936738	C	T	100	PASS	AC=1283;AF=0.25619;AN=5008;NS=2504;DP=17847;EAS_AF=0.2321;AMR_AF=0.2075;AFR_AF=0.2746;EUR_AF=0.2565;SAS_AF=0.2904;AA=T|||;VT=SNP
12	95095818	rs7955191	T	G	100	PASS	AC=1283;AF=0.25619;AN=5008;NS=2504;DP=21400;EAS_AF=0.2321;AMR_AF=0.2075;AFR_AF=0.2746;EUR_AF=0.2565;SAS_AF=0.2904;AA=G|||;VT=SNP
12	95095838	rs7968270	A	C	100	PASS	AC=1258;AF=0.251198;AN=5008;NS=2504;DP=22037;EAS_AF=0.2321;AMR_AF=0.2061;AFR_AF=0.2564;EUR_AF=0.2565;SAS_AF=0.2904;AA=C|||;VT=SNP
12	95095958	rs7968407	A	G	100	PASS	AC=1281;AF=0.255791;AN=5008;NS=2504;DP=23538;EAS_AF=0.2312;AMR_AF=0.2075;AFR_AF=0.2738;EUR_AF=0.2565;SAS_AF=0.2904;AA=G|||;VT=SNP
12	95096050	rs7968639	C	A	100	PASS	AC=1258;AF=0.251198;AN=5008;NS=2504;DP=20177;EAS_AF=0.2312;AMR_AF=0.2075;AFR_AF=0.2564;EUR_AF=0.2565;SAS_AF=0.2904;AA=C|||;VT=SNP
12	95096185	rs61936739	G	A	100	PASS	AC=1161;AF=0.231829;AN=5008;NS=2504;DP=21145;EAS_AF=0.2292;AMR_AF=0.2061;AFR_AF=0.2451;EUR_AF=0.2555;SAS_AF=0.2106;AA=G|||;VT=SNP
12	95096202	rs61936740	C	A	100	PASS	AC=1254;AF=0.250399;AN=5008;NS=2504;DP=21423;EAS_AF=0.2321;AMR_AF=0.2075;AFR_AF=0.2511;EUR_AF=0.2575;SAS_AF=0.2914;AA=C|||;VT=SNP
12	95096246	rs7955692	T	G	100	PASS	AC=1277;AF=0.254992;AN=5008;NS=2504;DP=20703;EAS_AF=0.2312;AMR_AF=0.2089;AFR_AF=0.2693;EUR_AF=0.2565;SAS_AF=0.2914;AA=T|||;VT=SNP
12	95096360	rs61936741	G	T	100	PASS	AC=1175;AF=0.234625;AN=5008;NS=2504;DP=18261;EAS_AF=0.2282;AMR_AF=0.2075;AFR_AF=0.2564;EUR_AF=0.2555;SAS_AF=0.2096;AA=T|||;VT=SNP
12	95096503	rs73228589	C	T	100	PASS	AC=1253;AF=0.2502;AN=5008;NS=2504;DP=16032;EAS_AF=0.2312;AMR_AF=0.2089;AFR_AF=0.2519;EUR_AF=0.2565;SAS_AF=0.2904;AA=T|||;VT=SNP
12	95096680	rs59384462	T	G	100	PASS	AC=1194;AF=0.238419;AN=5008;NS=2504;DP=15500;EAS_AF=0.0883;AMR_AF=0.2147;AFR_AF=0.4387;EUR_AF=0.17;SAS_AF=0.2096;AA=T|||;VT=SNP
12	95096773	rs59385754	C	T	100	PASS	AC=1190;AF=0.23762;AN=5008;NS=2504;DP=17068;EAS_AF=0.0883;AMR_AF=0.2147;AFR_AF=0.4372;EUR_AF=0.168;SAS_AF=0.2096;AA=C|||;VT=SNP
12	95097788	rs4131535	T	C	100	PASS	AC=1379;AF=0.275359;AN=5008;NS=2504;DP=18555;EAS_AF=0.2351;AMR_AF=0.2305;AFR_AF=0.2882;EUR_AF=0.2823;SAS_AF=0.3241;AA=C|||;VT=SNP
12	95098006	rs61170661	T	C	100	PASS	AC=1379;AF=0.275359;AN=5008;NS=2504;DP=18243;EAS_AF=0.2351;AMR_AF=0.2305;AFR_AF=0.2874;EUR_AF=0.2823;SAS_AF=0.3252;AA=T|||;VT=SNP
12	95098307	rs57449404	T	C	100	PASS	AC=1363;AF=0.272165;AN=5008;NS=2504;DP=18579;EAS_AF=0.2351;AMR_AF=0.2305;AFR_AF=0.2738;EUR_AF=0.2833;SAS_AF=0.3262;AA=C|||;VT=SNP
12	95098984	rs11107658	C	G	100	PASS	AC=865;AF=0.172724;AN=5008;NS=2504;DP=17743;EAS_AF=0.0228;AMR_AF=0.147;AFR_AF=0.2549;EUR_AF=0.2217;SAS_AF=0.184;AA=G|||;VT=SNP
12	95099466	rs56100796	A	G	100	PASS	AC=503;AF=0.100439;AN=5008;NS=2504;DP=21999;EAS_AF=0.0397;AMR_AF=0.1383;AFR_AF=0.056;EUR_AF=0.1123;SAS_AF=0.184;AA=A|||;VT=SNP
12	95099654	rs12821212	A	G	100	PASS	AC=764;AF=0.152556;AN=5008;NS=2504;DP=19005;EAS_AF=0.0258;AMR_AF=0.1138;AFR_AF=0.1732;EUR_AF=0.1968;SAS_AF=0.2372;AA=A|||;VT=SNP
12	95100050	rs12581529	C	T	100	PASS	AC=586;AF=0.117013;AN=5008;NS=2504;DP=19575;EAS_AF=0.1845;AMR_AF=0.062;AFR_AF=0.0711;EUR_AF=0.1481;SAS_AF=0.1166;AA=C|||;VT=SNP
12	95100313	rs73228598	A	C	100	PASS	AC=367;AF=0.0732827;AN=5008;NS=2504;DP=19683;EAS_AF=0.0377;AMR_AF=0.1369;AFR_AF=0.0582;EUR_AF=0.0706;SAS_AF=0.0879;AA=A|||;VT=SNP
12	95100407	rs4761651	C	T	100	PASS	AC=2297;AF=0.458666;AN=5008;NS=2504;DP=19798;EAS_AF=0.2579;AMR_AF=0.3401;AFR_AF=0.7352;EUR_AF=0.4563;SAS_AF=0.3783;AA=T|||;VT=SNP
12	95100449	rs117871274	G	A	100	PASS	AC=110;AF=0.0219649;AN=5008;NS=2504;DP=19284;EAS_AF=0.0129;AMR_AF=0.0476;AFR_AF=0.0015;EUR_AF=0.0258;SAS_AF=0.0368;AA=G|||;VT=SNP
12	95100464	rs73228601	A	G	100	PASS	AC=358;AF=0.0714856;AN=5008;NS=2504;DP=19295;EAS_AF=0.0387;AMR_AF=0.1326;AFR_AF=0.0038;EUR_AF=0.0706;SAS_AF=0.1544;AA=A|||;VT=SNP
12	95100635	rs4237891	C	T	100	PASS	AC=2679;AF=0.534944;AN=5008;NS=2504;DP=19917;EAS_AF=0.3155;AMR_AF=0.4755;AFR_AF=0.7421;EUR_AF=0.5268;SAS_AF=0.5317;AA=T|||;VT=SNP
12	95100930	rs7967373	C	A	100	PASS	AC=651;AF=0.129992;AN=5008;NS=2504;DP=18202;EAS_AF=0.0764;AMR_AF=0.0937;AFR_AF=0.1573;EUR_AF=0.1461;SAS_AF=0.1575;AA=C|||;VT=SNP
12	95101312	rs5800170	T	C	100	PASS	AC=1115;AF=0.222644;AN=5008;NS=2504;DP=12997;EAS_AF=0.127;AMR_AF=0.2752;AFR_AF=0.1687;EUR_AF=0.3698;SAS_AF=0.2055;AA=T|||;VT=SNP
12	95101357	rs3952720	C	G	100	PASS	AC=2595;AF=0.518171;AN=5008;NS=2504;DP=13787;EAS_AF=0.3135;AMR_AF=0.4207;AFR_AF=0.7489;EUR_AF=0.5258;SAS_AF=0.4785;AA=G|||;VT=SNP
12	95101402	rs4620786	G	A	100	PASS	AC=1247;AF=0.249002;AN=5008;NS=2504;DP=15127;EAS_AF=0.1121;AMR_AF=0.2421;AFR_AF=0.2738;EUR_AF=0.3191;SAS_AF=0.2894;AA=G|||;VT=SNP
12	95102630	rs58505173	T	G	100	PASS	AC=717;AF=0.143171;AN=5008;NS=2504;DP=20758;EAS_AF=0.1915;AMR_AF=0.0677;AFR_AF=0.1263;EUR_AF=0.1471;SAS_AF=0.1656;AA=T|||;VT=SNP
12	95103683	rs4761652	A	G	100	PASS	AC=1722;AF=0.34385;AN=5008;NS=2504;DP=16830;EAS_AF=0.2718;AMR_AF=0.232;AFR_AF=0.3941;EUR_AF=0.3986;SAS_AF=0.3732;AA=A|||;VT=SNP
12	95103825	rs79490905	C	G	100	PASS	AC=706;AF=0.140974;AN=5008;NS=2504;DP=17344;EAS_AF=0.1885;AMR_AF=0.0677;AFR_AF=0.1218;EUR_AF=0.1471;SAS_AF=0.1636;AA=G|||;VT=SNP
12	95104108	rs61936745	G	T	100	PASS	AC=638;AF=0.127396;AN=5008;NS=2504;DP=18873;EAS_AF=0.1885;AMR_AF=0.0648;AFR_AF=0.0726;EUR_AF=0.1471;SAS_AF=0.1626;AA=G|||;VT=SNP
12	95104496	rs4761493	C	T	100	PASS	AC=588;AF=0.117412;AN=5008;NS=2504;DP=21259;EAS_AF=0.0774;AMR_AF=0.0879;AFR_AF=0.1112;EUR_AF=0.1491;SAS_AF=0.1554;AA=C|||;VT=SNP
12	95104524	rs4761494	T	G	100	PASS	AC=1676;AF=0.334665;AN=5008;NS=2504;DP=21150;EAS_AF=0.2758;AMR_AF=0.2291;AFR_AF=0.357;EUR_AF=0.3986;SAS_AF=0.3742;AA=G|||;VT=SNP
12	95105334	rs7134514	A	G	100	PASS	AC=1276;AF=0.254792;AN=5008;NS=2504;DP=14786;EAS_AF=0.1726;AMR_AF=0.1282;AFR_AF=0.4864;EUR_AF=0.1789;SAS_AF=0.1943;AA=A|||;VT=SNP
12	95105401	rs7134543	A	G	100	PASS	AC=638;AF=0.127396;AN=5008;NS=2504;DP=16655;EAS_AF=0.1756;AMR_AF=0.0677;AFR_AF=0.0772;EUR_AF=0.1481;SAS_AF=0.1667;AA=G|||;VT=SNP
12	95105743	rs142501562	T	C	100	PASS	AC=250;AF=0.0499201;AN=5008;NS=2504;DP=17959;EAS_AF=0.0327;AMR_AF=0.0749;AFR_AF=0.003;EUR_AF=0.0696;SAS_AF=0.093;AA=T|||;VT=SNP
12	95105766	rs145965436	C	G	100	PASS	AC=258;AF=0.0515176;AN=5008;NS=2504;DP=17582;EAS_AF=0.0327;AMR_AF=0.0764;AFR_AF=0.0083;EUR_AF=0.0696;SAS_AF=0.093;AA=C|||;VT=SNP
12	95105784	rs7135391	G	A	100	PASS	AC=2644;AF=0.527955;AN=5008;NS=2504;DP=17797;EAS_AF=0.2758;AMR_AF=0.4121;AFR_AF=0.7814;EUR_AF=0.5288;SAS_AF=0.5266;AA=A|||;VT=SNP
12	95106686	rs35035860	C	T	100	PASS	AC=760;AF=0.151757;AN=5008;NS=2504;DP=13176;EAS_AF=0.0575;AMR_AF=0.1412;AFR_AF=0.1619;EUR_AF=0.2346;SAS_AF=0.1575;AA=C|||;VT=SNP
12	95107439	rs11613747	A	G	100	PASS	AC=1788;AF=0.357029;AN=5008;NS=2504;DP=19333;EAS_AF=0.2917;AMR_AF=0.2363;AFR_AF=0.4213;EUR_AF=0.4036;SAS_AF=0.3753;AA=A|||;VT=SNP
12	95107846	rs78423059	G	A	100	PASS	AC=103;AF=0.0205671;AN=5008;NS=2504;DP=19100;EAS_AF=0.0427;AMR_AF=0.0821;AFR_AF=0.0008;EUR_AF=0;SAS_AF=0.002;AA=G|||;VT=SNP
12	95108348	rs74876168	C	G	100	PASS	AC=306;AF=0.0611022;AN=5008;NS=2504;DP=22969;EAS_AF=0.0347;AMR_AF=0.0778;AFR_AF=0.0499;EUR_AF=0.0596;SAS_AF=0.093;AA=C|||;VT=SNP
12	95108611	rs17023123	A	G	100	PASS	AC=118;AF=0.0235623;AN=5008;NS=2504;DP=22052;EAS_AF=0.0119;AMR_AF=0.0533;AFR_AF=0.0008;EUR_AF=0.0368;SAS_AF=0.0317;AA=A|||;VT=SNP
12	95108844	rs141386922	G	C	100	PASS	AC=38;AF=0.00758786;AN=5008;NS=2504;DP=18203;EAS_AF=0.0377;AMR_AF=0;AFR_AF=0;EUR_AF=0;SAS_AF=0;AA=G|||;VT=SNP
12	95109292	rs117657535	G	A	100	PASS	AC=92;AF=0.0183706;AN=5008;NS=2504;DP=17938;EAS_AF=0.004;AMR_AF=0.0274;AFR_AF=0.0008;EUR_AF=0.0378;SAS_AF=0.0307;AA=g|||;VT=SNP
12	95110005	rs75087093	A	T	100	PASS	AC=288;AF=0.057508;AN=5008;NS=2504;DP=19997;EAS_AF=0.0337;AMR_AF=0.0764;AFR_AF=0.0371;EUR_AF=0.0596;SAS_AF=0.0941;AA=A|||;VT=SNP
12	95110343	rs6538527	T	C	100	PASS	AC=1846;AF=0.36861;AN=5008;NS=2504;DP=17774;EAS_AF=0.2857;AMR_AF=0.2392;AFR_AF=0.4743;EUR_AF=0.4016;SAS_AF=0.3691;AA=C|||;VT=SNP
12	95110909	rs6538528	C	T	100	PASS	AC=4919;AF=0.982228;AN=5008;NS=2504;DP=19289;EAS_AF=0.998;AMR_AF=0.9294;AFR_AF=0.9992;EUR_AF=0.9801;SAS_AF=0.9826;AA=c|||;VT=SNP
12	95111187	rs17023133	G	C	100	PASS	AC=307;AF=0.0613019;AN=5008;NS=2504;DP=16166;EAS_AF=0.0347;AMR_AF=0.0778;AFR_AF=0.0492;EUR_AF=0.0596;SAS_AF=0.0951;AA=G|||;VT=SNP
12	95111602	rs4761653	A	T	100	PASS	AC=104;AF=0.0207668;AN=5008;NS=2504;DP=14192;EAS_AF=0.0427;AMR_AF=0.0821;AFR_AF=0.0008;EUR_AF=0;SAS_AF=0.0031;AA=A|||;VT=SNP
12	95111603	rs4761654	C	A	100	PASS	AC=104;AF=0.0207668;AN=5008;NS=2504;DP=14234;EAS_AF=0.0427;AMR_AF=0.0821;AFR_AF=0.0008;EUR_AF=0;SAS_AF=0.0031;AA=c|||;VT=SNP
12	95112368	rs76036902	T	G	100	PASS	AC=310;AF=0.061901;AN=5008;NS=2504;DP=17283;EAS_AF=0.0377;AMR_AF=0.0778;AFR_AF=0.0484;EUR_AF=0.0596;SAS_AF=0.0961;AA=T|||;VT=SNP
12	95112372	rs7313013	T	A	100	PASS	AC=1811;AF=0.361621;AN=5008;NS=2504;DP=17234;EAS_AF=0.2837;AMR_AF=0.2392;AFR_AF=0.4539;EUR_AF=0.3986;SAS_AF=0.3661;AA=a|||;VT=SNP
12	95112891	rs61936748	C	T	100	PASS	AC=514;AF=0.102636;AN=5008;NS=2504;DP=21470;EAS_AF=0.1607;AMR_AF=0.062;AFR_AF=0.0068;EUR_AF=0.1441;SAS_AF=0.1585;AA=C|||;VT=SNP
12	95113009	rs17023137	G	C	100	PASS	AC=120;AF=0.0239617;AN=5008;NS=2504;DP=21339;EAS_AF=0.0119;AMR_AF=0.0533;AFR_AF=0.0008;EUR_AF=0.0378;SAS_AF=0.0327;AA=C|||;VT=SNP
12	95113413	rs11831314	G	A	100	PASS	AC=751;AF=0.14996;AN=5008;NS=2504;DP=20047;EAS_AF=0.1161;AMR_AF=0.0922;AFR_AF=0.2269;EUR_AF=0.1272;SAS_AF=0.1452;AA=A|||;VT=SNP
12	95114036	rs2164064	C	T	100	PASS	AC=2260;AF=0.451278;AN=5008;NS=2504;DP=16383;EAS_AF=0.499;AMR_AF=0.4337;AFR_AF=0.441;EUR_AF=0.4066;SAS_AF=0.4744;AA=c|||;VT=SNP
12	95114133	rs7970146	C	G	100	PASS	AC=857;AF=0.171126;AN=5008;NS=2504;DP=15957;EAS_AF=0.1687;AMR_AF=0.2824;AFR_AF=0.2247;EUR_AF=0.0298;SAS_AF=0.1677;AA=G|||;VT=SNP
12	95114208	rs117403009	G	A	100	PASS	AC=43;AF=0.00858626;AN=5008;NS=2504;DP=13649;EAS_AF=0.0417;AMR_AF=0;AFR_AF=0;EUR_AF=0;SAS_AF=0.001;AA=G|||;VT=SNP
12	95114222	rs75257243	G	A	100	PASS	AC=58;AF=0.0115815;AN=5008;NS=2504;DP=13397;EAS_AF=0.0556;AMR_AF=0.0014;AFR_AF=0;EUR_AF=0;SAS_AF=0.001;AA=G|||;VT=SNP
12	95114609	rs56009205	A	G	100	PASS	AC=192;AF=0.0383387;AN=5008;NS=2504;DP=15430;EAS_AF=0.0079;AMR_AF=0.0749;AFR_AF=0.0272;EUR_AF=0.0547;SAS_AF=0.0419;AA=A|||;VT=SNP
12	95114615	rs7136640	T	C	100	PASS	AC=622;AF=0.124201;AN=5008;NS=2504;DP=15571;EAS_AF=0.006;AMR_AF=0.1167;AFR_AF=0.3177;EUR_AF=0.0636;SAS_AF=0.0521;AA=T|||;VT=SNP
12	95114704	rs7136691	T	C	100	PASS	AC=866;AF=0.172923;AN=5008;NS=2504;DP=13305;EAS_AF=0.1776;AMR_AF=0.1916;AFR_AF=0.2171;EUR_AF=0.1441;SAS_AF=0.1247;AA=C|||;VT=SNP
12	95114750	rs7306269	G	A	100	PASS	AC=2530;AF=0.505192;AN=5008;NS=2504;DP=13322;EAS_AF=0.5119;AMR_AF=0.4107;AFR_AF=0.6452;EUR_AF=0.4185;SAS_AF=0.4652;AA=A|||;VT=SNP
12	95114785	rs7306286	G	C	100	PASS	AC=435;AF=0.086861;AN=5008;NS=2504;DP=15236;EAS_AF=0.1815;AMR_AF=0.0303;AFR_AF=0.1135;EUR_AF=0.0398;SAS_AF=0.0419;AA=G|||;VT=SNP
12	95114941	rs10507043	C	T	100	PASS	AC=282;AF=0.0563099;AN=5008;NS=2504;DP=21194;EAS_AF=0.003;AMR_AF=0.0447;AFR_AF=0.0144;EUR_AF=0.0825;SAS_AF=0.1493;AA=C|||;VT=SNP
12	95115672	rs149398334	C	A	100	PASS	AC=35;AF=0.00698882;AN=5008;NS=2504;DP=20698;EAS_AF=0.0327;AMR_AF=0;AFR_AF=0;EUR_AF=0;SAS_AF=0.002;AA=C|||;VT=SNP
12	95116162	rs141846372	C	A	100	PASS	AC=35;AF=0.00698882;AN=5008;NS=2504;DP=18839;EAS_AF=0.0327;AMR_AF=0;AFR_AF=0;EUR_AF=0;SAS_AF=0.002;AA=A|||;VT=SNP
12	95116501	rs12230588	T	C	100	PASS	AC=35;AF=0.00698882;AN=5008;NS=2504;DP=20166;EAS_AF=0.0327;AMR_AF=0;AFR_AF=0;EUR_AF=0;SAS_AF=0.002;AA=T|||;VT=SNP
12	95116851	rs11107671	C	T	100	PASS	AC=35;AF=0.00698882;AN=5008;NS=2504;DP=20285;EAS_AF=0.0327;AMR_AF=0;AFR_AF=0;EUR_AF=0;SAS_AF=0.002;AA=T|||;VT=SNP
12	95116880	rs892494	C	T	100	PASS	AC=1141;AF=0.227835;AN=5008;NS=2504;DP=20624;EAS_AF=0.1319;AMR_AF=0.2925;AFR_AF=0.2549;EUR_AF=0.3022;SAS_AF=0.1677;AA=C|||;VT=SNP
12	95116964	rs11107672	G	A	100	PASS	AC=35;AF=0.00698882;AN=5008;NS=2504;DP=21995;EAS_AF=0.0327;AMR_AF=0;AFR_AF=0;EUR_AF=0;SAS_AF=0.002;AA=G|||;VT=SNP
12	95117227	rs11107673	A	G	100	PASS	AC=35;AF=0.00698882;AN=5008;NS=2504;DP=19025;EAS_AF=0.0327;AMR_AF=0;AFR_AF=0;EUR_AF=0;SAS_AF=0.002;AA=G|||;VT=SNP
12	95117234	rs11107674	T	C	100	PASS	AC=35;AF=0.00698882;AN=5008;NS=2504;DP=18987;EAS_AF=0.0327;AMR_AF=0;AFR_AF=0;EUR_AF=0;SAS_AF=0.002;AA=T|||;VT=SNP
12	95117296	rs184008662	A	G	100	PASS	AC=35;AF=0.00698882;AN=5008;NS=2504;DP=18600;EAS_AF=0.0327;AMR_AF=0;AFR_AF=0;EUR_AF=0;SAS_AF=0.002;AA=G|||;VT=SNP
12	95117724	rs147573187	A	T	100	PASS	AC=35;AF=0.00698882;AN=5008;NS=2504;DP=16245;EAS_AF=0.0327;AMR_AF=0;AFR_AF=0;EUR_AF=0;SAS_AF=0.002;AA=T|||;VT=SNP
12	95117725	rs141946676	A	C	100	PASS	AC=35;AF=0.00698882;AN=5008;NS=2504;DP=16284;EAS_AF=0.0327;AMR_AF=0;AFR_AF=0;EUR_AF=0;SAS_AF=0.002;AA=C|||;VT=SNP
12	95117761	rs145897250	C	A	100	PASS	AC=35;AF=0.00698882;AN=5008;NS=2504;DP=16548;EAS_AF=0.0327;AMR_AF=0;AFR_AF=0;EUR_AF=0;SAS_AF=0.002;AA=A|||;VT=SNP
12	95117875	rs140559934	G	A	100	PASS	AC=36;AF=0.0071885;AN=5008;NS=2504;DP=13521;EAS_AF=0.0327;AMR_AF=0;AFR_AF=0.0008;EUR_AF=0;SAS_AF=0.002;AA=G|||;VT=SNP
12	95117895	rs150445907	C	T	100	PASS	AC=35;AF=0.00698882;AN=5008;NS=2504;DP=15224;EAS_AF=0.0327;AMR_AF=0;AFR_AF=0;EUR_AF=0;SAS_AF=0.002;AA=T|||;VT=SNP
12	95117953	rs138330858	C	A	100	PASS	AC=35;AF=0.00698882;AN=5008;NS=2504;DP=13127;EAS_AF=0.0327;AMR_AF=0;AFR_AF=0;EUR_AF=0;SAS_AF=0.002;AA=A|||;VT=SNP
12	95118069	rs7973624	G	T	100	PASS	AC=494;AF=0.0986422;AN=5008;NS=2504;DP=15250;EAS_AF=0.245;AMR_AF=0.1311;AFR_AF=0.0416;EUR_AF=0.007;SAS_AF=0.0961;AA=G|||;VT=SNP
12	95118228	rs117840935	C	T	100	PASS	AC=35;AF=0.00698882;AN=5008;NS=2504;DP=16931;EAS_AF=0.0327;AMR_AF=0;AFR_AF=0;EUR_AF=0;SAS_AF=0.002;AA=T|||;VT=SNP
12	95118554	rs117166234	T	G	100	PASS	AC=35;AF=0.00698882;AN=5008;NS=2504;DP=17658;EAS_AF=0.0327;AMR_AF=0;AFR_AF=0;EUR_AF=0;SAS_AF=0.002;AA=T|||;VT=SNP
12	95119057	rs11107675	G	A	100	PASS	AC=35;AF=0.00698882;AN=5008;NS=2504;DP=16458;EAS_AF=0.0327;AMR_AF=0;AFR_AF=0;EUR_AF=0;SAS_AF=0.002;AA=G|||;VT=SNP
12	95119535	rs12367601	T	C	100	PASS	AC=2299;AF=0.459065;AN=5008;NS=2504;DP=21252;EAS_AF=0.5714;AMR_AF=0.428;AFR_AF=0.3601;EUR_AF=0.5189;SAS_AF=0.4376;AA=T|||;VT=SNP
12	95119651	rs11107676	C	T	100	PASS	AC=34;AF=0.00678914;AN=5008;NS=2504;DP=19489;EAS_AF=0.0317;AMR_AF=0;AFR_AF=0;EUR_AF=0;SAS_AF=0.002;AA=C|||;VT=SNP
12	95119816	rs7302717	T	C	100	PASS	AC=3446;AF=0.688099;AN=5008;NS=2504;DP=18905;EAS_AF=0.7331;AMR_AF=0.7882;AFR_AF=0.5303;EUR_AF=0.7396;SAS_AF=0.7311;AA=T|||;VT=SNP
12	95120081	rs148838967	T	A	100	PASS	AC=35;AF=0.00698882;AN=5008;NS=2504;DP=16768;EAS_AF=0.0327;AMR_AF=0;AFR_AF=0;EUR_AF=0;SAS_AF=0.002;AA=T|||;VT=SNP
12	95120660	rs10745686	T	C	100	PASS	AC=4213;AF=0.841254;AN=5008;NS=2504;DP=22482;EAS_AF=0.874;AMR_AF=0.7738;AFR_AF=0.8858;EUR_AF=0.8698;SAS_AF=0.7658;AA=C|||;VT=SNP
12	95120981	rs77063345	A	G	100	PASS	AC=87;AF=0.0173722;AN=5008;NS=2504;DP=21650;EAS_AF=0.0843;AMR_AF=0.0014;AFR_AF=0;EUR_AF=0;SAS_AF=0.001;AA=A|||;VT=SNP
12	95121565	rs77128443	G	A	100	PASS	AC=395;AF=0.0788738;AN=5008;NS=2504;DP=20664;EAS_AF=0.1448;AMR_AF=0.147;AFR_AF=0.0091;EUR_AF=0.0358;SAS_AF=0.1012;AA=G|||;VT=SNP
12	95122938	rs1104719	C	T	100	PASS	AC=1021;AF=0.203874;AN=5008;NS=2504;DP=21646;EAS_AF=0.246;AMR_AF=0.0893;AFR_AF=0.3964;EUR_AF=0.0765;SAS_AF=0.1125;AA=T|||;VT=SNP
12	95123157	rs1316566	A	G	100	PASS	AC=3020;AF=0.603035;AN=5008;NS=2504;DP=21288;EAS_AF=0.5754;AMR_AF=0.5836;AFR_AF=0.6641;EUR_AF=0.6113;SAS_AF=0.5542;AA=G|||;VT=SNP
12	95123852	rs79222994	C	T	100	PASS	AC=312;AF=0.0623003;AN=5008;NS=2504;DP=13995;EAS_AF=0.1399;AMR_AF=0.0389;AFR_AF=0.0083;EUR_AF=0.0348;SAS_AF=0.1002;AA=C|||;VT=SNP
12	95124235	rs10777610	A	G	100	PASS	AC=4249;AF=0.848442;AN=5008;NS=2504;DP=13544;EAS_AF=0.8522;AMR_AF=0.8646;AFR_AF=0.9433;EUR_AF=0.7972;SAS_AF=0.7577;AA=G|||;VT=SNP
12	95124686	rs12582110	A	G	100	PASS	AC=532;AF=0.10623;AN=5008;NS=2504;DP=19238;EAS_AF=0.249;AMR_AF=0.0504;AFR_AF=0.0507;EUR_AF=0.0765;SAS_AF=0.1043;AA=A|||;VT=SNP
12	95124758	rs7135805	T	C	100	PASS	AC=3897;AF=0.778155;AN=5008;NS=2504;DP=19400;EAS_AF=0.8621;AMR_AF=0.8357;AFR_AF=0.6982;EUR_AF=0.7942;SAS_AF=0.7423;AA=C|||;VT=SNP
12	95124807	rs7304978	A	G	100	PASS	AC=4294;AF=0.857428;AN=5008;NS=2504;DP=18644;EAS_AF=0.8621;AMR_AF=0.866;AFR_AF=0.975;EUR_AF=0.7972;SAS_AF=0.7495;AA=G|||;VT=SNP
12	95125055	rs73230438	C	G	100	PASS	AC=112;AF=0.0223642;AN=5008;NS=2504;DP=18819;EAS_AF=0.002;AMR_AF=0.036;AFR_AF=0;EUR_AF=0.0437;SAS_AF=0.0419;AA=C|||;VT=SNP
12	95125369	rs75380646	G	T	100	PASS	AC=336;AF=0.0670927;AN=5008;NS=2504;DP=17971;EAS_AF=0.2113;AMR_AF=0.0115;AFR_AF=0.0182;EUR_AF=0.0318;SAS_AF=0.0603;AA=G|||;VT=SNP
12	95126209	rs4761495	G	C	100	PASS	AC=819;AF=0.163538;AN=5008;NS=2504;DP=21133;EAS_AF=0.0198;AMR_AF=0.2493;AFR_AF=0.2322;EUR_AF=0.159;SAS_AF=0.1626;AA=G|||;VT=SNP
12	95126481	rs12372417	A	G	100	PASS	AC=1214;AF=0.242412;AN=5008;NS=2504;DP=21012;EAS_AF=0.1498;AMR_AF=0.2478;AFR_AF=0.3714;EUR_AF=0.2048;SAS_AF=0.1984;AA=A|||;VT=SNP
12	95126530	rs7350629	G	T	100	PASS	AC=1693;AF=0.338059;AN=5008;NS=2504;DP=19933;EAS_AF=0.4018;AMR_AF=0.2349;AFR_AF=0.4236;EUR_AF=0.2744;SAS_AF=0.2955;AA=T|||;VT=SNP
12	95126798	rs10777611	A	G	100	PASS	AC=2361;AF=0.471446;AN=5008;NS=2504;DP=18708;EAS_AF=0.4722;AMR_AF=0.5187;AFR_AF=0.3517;EUR_AF=0.5606;SAS_AF=0.5072;AA=A|||;VT=SNP
12	95126854	rs60100736	C	T	100	PASS	AC=675;AF=0.134784;AN=5008;NS=2504;DP=18060;EAS_AF=0.005;AMR_AF=0.1239;AFR_AF=0.1959;EUR_AF=0.165;SAS_AF=0.1626;AA=C|||;VT=SNP
12	95126881	rs113169867	G	A	100	PASS	AC=212;AF=0.0423323;AN=5008;NS=2504;DP=18647;EAS_AF=0.002;AMR_AF=0.072;AFR_AF=0.0068;EUR_AF=0.1223;SAS_AF=0.0286;AA=G|||;VT=SNP
12	95126973	rs112721608	G	T	100	PASS	AC=544;AF=0.108626;AN=5008;NS=2504;DP=19075;EAS_AF=0.005;AMR_AF=0.1124;AFR_AF=0.1104;EUR_AF=0.173;SAS_AF=0.1442;AA=G|||;VT=SNP
12	95127049	rs11107680	C	T	100	PASS	AC=512;AF=0.102236;AN=5008;NS=2504;DP=20856;EAS_AF=0.2143;AMR_AF=0.0692;AFR_AF=0.087;EUR_AF=0.1044;SAS_AF=0.0286;AA=C|||;VT=SNP
12	95127262	rs115350566	C	T	100	PASS	AC=363;AF=0.072484;AN=5008;NS=2504;DP=19425;EAS_AF=0.0496;AMR_AF=0.1441;AFR_AF=0.0923;EUR_AF=0.0437;SAS_AF=0.0481;AA=C|||;VT=SNP
12	95127291	rs145392601	T	C	100	PASS	AC=15;AF=0.00299521;AN=5008;NS=2504;DP=19415;EAS_AF=0.0129;AMR_AF=0;AFR_AF=0;EUR_AF=0;SAS_AF=0.002;AA=T|||;VT=SNP
12	95127506	rs4761655	C	T	100	PASS	AC=4833;AF=0.965056;AN=5008;NS=2504;DP=20612;EAS_AF=0.994;AMR_AF=0.9654;AFR_AF=0.9962;EUR_AF=0.9483;SAS_AF=0.91;AA=T|||;VT=SNP
12	95127606	rs6538530	C	T	100	PASS	AC=1019;AF=0.203474;AN=5008;NS=2504;DP=20892;EAS_AF=0.1012;AMR_AF=0.1441;AFR_AF=0.348;EUR_AF=0.1879;SAS_AF=0.1718;AA=C|||;VT=SNP
12	95127609	rs4761496	T	C	100	PASS	AC=1291;AF=0.257788;AN=5008;NS=2504;DP=20871;EAS_AF=0.1845;AMR_AF=0.4193;AFR_AF=0.2572;EUR_AF=0.2386;SAS_AF=0.2393;AA=T|||;VT=SNP
12	95128270	rs147060618	C	T	100	PASS	AC=295;AF=0.0589058;AN=5008;NS=2504;DP=17059;EAS_AF=0.0417;AMR_AF=0.1542;AFR_AF=0.0113;EUR_AF=0.0765;SAS_AF=0.0552;AA=C|||;VT=SNP
12	95129162	rs143907224	C	T	100	PASS	AC=21;AF=0.00419329;AN=5008;NS=2504;DP=22515;EAS_AF=0.0188;AMR_AF=0;AFR_AF=0;EUR_AF=0.001;SAS_AF=0.001;AA=C|||;VT=SNP
12	95129805	rs12228298	C	G	100	PASS	AC=1095;AF=0.21865;AN=5008;NS=2504;DP=19105;EAS_AF=0.1141;AMR_AF=0.1484;AFR_AF=0.3888;EUR_AF=0.1918;SAS_AF=0.1738;AA=C|||;VT=SNP
12	95129906	rs12305035	G	T	100	PASS	AC=1089;AF=0.217452;AN=5008;NS=2504;DP=18372;EAS_AF=0.2351;AMR_AF=0.2277;AFR_AF=0.2678;EUR_AF=0.1988;SAS_AF=0.1431;AA=g|||;VT=SNP
12	95130428	rs75044616	G	A	100	PASS	AC=545;AF=0.108826;AN=5008;NS=2504;DP=17895;EAS_AF=0.13;AMR_AF=0.1369;AFR_AF=0.0983;EUR_AF=0.1044;SAS_AF=0.0859;AA=G|||;VT=SNP
12	95130760	rs79670651	G	A	100	PASS	AC=419;AF=0.0836661;AN=5008;NS=2504;DP=22078;EAS_AF=0.006;AMR_AF=0.1225;AFR_AF=0.0182;EUR_AF=0.1899;SAS_AF=0.1155;AA=G|||;VT=SNP
12	95131444	rs10859742	T	C	100	PASS	AC=1515;AF=0.302516;AN=5008;NS=2504;DP=13149;EAS_AF=0.5149;AMR_AF=0.3069;AFR_AF=0.0333;EUR_AF=0.3211;SAS_AF=0.4254;AA=T|||;VT=SNP
12	95131598	rs73230449	C	T	100	PASS	AC=1066;AF=0.212859;AN=5008;NS=2504;DP=12955;EAS_AF=0.0952;AMR_AF=0.3285;AFR_AF=0.1074;EUR_AF=0.3678;SAS_AF=0.2352;AA=C|||;VT=SNP
12	95131756	rs147683960	T	C	100	PASS	AC=19;AF=0.00379393;AN=5008;NS=2504;DP=13686;EAS_AF=0.0188;AMR_AF=0;AFR_AF=0;EUR_AF=0;SAS_AF=0;AA=T|||;VT=SNP
12	95131776	rs11107682	C	T	100	PASS	AC=1536;AF=0.306709;AN=5008;NS=2504;DP=12818;EAS_AF=0.5129;AMR_AF=0.3098;AFR_AF=0.0492;EUR_AF=0.3211;SAS_AF=0.4254;AA=C|||;VT=SNP
12	95132391	rs2033552	C	T	100	PASS	AC=1002;AF=0.20008;AN=5008;NS=2504;DP=15569;EAS_AF=0.0952;AMR_AF=0.3242;AFR_AF=0.1074;EUR_AF=0.3569;SAS_AF=0.184;AA=C|||;VT=SNP
12	95132736	rs148033079	C	T	100	PASS	AC=207;AF=0.0413339;AN=5008;NS=2504;DP=10127;EAS_AF=0.0377;AMR_AF=0.121;AFR_AF=0.0492;EUR_AF=0;SAS_AF=0.0204;AA=C|||;VT=SNP
12	95132982	rs10777612	A	G	100	PASS	AC=4767;AF=0.951877;AN=5008;NS=2504;DP=15502;EAS_AF=0.9415;AMR_AF=0.964;AFR_AF=0.997;EUR_AF=0.9523;SAS_AF=0.8926;AA=a|||;VT=SNP
12	95133102	rs185987513	C	A	100	PASS	AC=19;AF=0.00379393;AN=5008;NS=2504;DP=18413;EAS_AF=0.0179;AMR_AF=0;AFR_AF=0;EUR_AF=0;SAS_AF=0.001;AA=C|||;VT=SNP
12	95133162	rs61936751	G	T	100	PASS	AC=1239;AF=0.247404;AN=5008;NS=2504;DP=18326;EAS_AF=0.1419;AMR_AF=0.4424;AFR_AF=0.1649;EUR_AF=0.3549;SAS_AF=0.2188;AA=T|||;VT=SNP
12	95133751	rs115591246	T	A	100	PASS	AC=211;AF=0.0421326;AN=5008;NS=2504;DP=19329;EAS_AF=0.0347;AMR_AF=0.121;AFR_AF=0.0492;EUR_AF=0;SAS_AF=0.0276;AA=T|||;VT=SNP
12	95133888	rs10777613	C	T	100	PASS	AC=1118;AF=0.223243;AN=5008;NS=2504;DP=22218;EAS_AF=0.2054;AMR_AF=0.1571;AFR_AF=0.2352;EUR_AF=0.2614;SAS_AF=0.2331;AA=C|||;VT=SNP
12	95134005	rs17251396	C	T	100	PASS	AC=1037;AF=0.207069;AN=5008;NS=2504;DP=19643;EAS_AF=0.1101;AMR_AF=0.3242;AFR_AF=0.1172;EUR_AF=0.3559;SAS_AF=0.1922;AA=C|||;VT=SNP
12	95134267	rs17023195	C	T	100	PASS	AC=449;AF=0.0896565;AN=5008;NS=2504;DP=22310;EAS_AF=0.0665;AMR_AF=0.0259;AFR_AF=0.2595;EUR_AF=0.005;SAS_AF=0.0164;AA=c|||;VT=SNP
12	95134318	rs2036382	T	G	100	PASS	AC=4533;AF=0.905152;AN=5008;NS=2504;DP=18985;EAS_AF=0.9067;AMR_AF=0.8444;AFR_AF=0.9289;EUR_AF=0.9523;SAS_AF=0.8661;AA=G|||;VT=SNP
12	95134323	rs2036381	C	A	100	PASS	AC=4533;AF=0.905152;AN=5008;NS=2504;DP=18668;EAS_AF=0.9067;AMR_AF=0.8444;AFR_AF=0.9289;EUR_AF=0.9523;SAS_AF=0.8661;AA=C|||;VT=SNP
12	95134497	rs12320082	T	C	100	PASS	AC=4531;AF=0.904752;AN=5008;NS=2504;DP=15672;EAS_AF=0.9058;AMR_AF=0.8429;AFR_AF=0.9289;EUR_AF=0.9523;SAS_AF=0.8661;AA=T|||;VT=SNP
12	95134905	rs7963487	C	A	100	PASS	AC=4550;AF=0.908546;AN=5008;NS=2504;DP=17789;EAS_AF=0.9058;AMR_AF=0.8429;AFR_AF=0.9433;EUR_AF=0.9523;SAS_AF=0.8661;AA=C|||;VT=SNP
12	95134925	rs79966904	G	A	100	PASS	AC=163;AF=0.0325479;AN=5008;NS=2504;DP=18114;EAS_AF=0.0347;AMR_AF=0.1167;AFR_AF=0.0234;EUR_AF=0;SAS_AF=0.0164;AA=G|||;VT=SNP
12	95135023	rs7963894	G	A	100	PASS	AC=4549;AF=0.908347;AN=5008;NS=2504;DP=19278;EAS_AF=0.9058;AMR_AF=0.8429;AFR_AF=0.9433;EUR_AF=0.9523;SAS_AF=0.865;AA=A|||;VT=SNP
12	95135442	rs190290420	G	C	100	PASS	AC=19;AF=0.00379393;AN=5008;NS=2504;DP=19150;EAS_AF=0.0179;AMR_AF=0;AFR_AF=0;EUR_AF=0;SAS_AF=0.001;AA=G|||;VT=SNP
12	95135562	rs7298772	C	T	100	PASS	AC=3607;AF=0.720248;AN=5008;NS=2504;DP=19124;EAS_AF=0.8472;AMR_AF=0.7767;AFR_AF=0.441;EUR_AF=0.8907;SAS_AF=0.7515;AA=C|||;VT=SNP
12	95135911	rs7967492	C	T	100	PASS	AC=4728;AF=0.944089;AN=5008;NS=2504;DP=10519;EAS_AF=0.9385;AMR_AF=0.9611;AFR_AF=0.9652;EUR_AF=0.9523;SAS_AF=0.9008;AA=C|||;VT=SNP
12	95136257	rs7954607	T	C	100	PASS	AC=4683;AF=0.935104;AN=5008;NS=2504;DP=14240;EAS_AF=0.9385;AMR_AF=0.9481;AFR_AF=0.9387;EUR_AF=0.9523;SAS_AF=0.8998;AA=T|||;VT=SNP
12	95136466	rs7968079	C	A	100	PASS	AC=4634;AF=0.925319;AN=5008;NS=2504;DP=12099;EAS_AF=0.9385;AMR_AF=0.9467;AFR_AF=0.9017;EUR_AF=0.9533;SAS_AF=0.8998;AA=A|||;VT=SNP
12	95136507	rs7303065	C	T	100	PASS	AC=4611;AF=0.920727;AN=5008;NS=2504;DP=15169;EAS_AF=0.9187;AMR_AF=0.9467;AFR_AF=0.9002;EUR_AF=0.9533;SAS_AF=0.8988;AA=C|||;VT=SNP
12	95136711	rs7303465	C	A	100	PASS	AC=4634;AF=0.925319;AN=5008;NS=2504;DP=16949;EAS_AF=0.9385;AMR_AF=0.9467;AFR_AF=0.9017;EUR_AF=0.9533;SAS_AF=0.8998;AA=A|||;VT=SNP
12	95136893	rs7306517	A	G	100	PASS	AC=3318;AF=0.66254;AN=5008;NS=2504;DP=21918;EAS_AF=0.6458;AMR_AF=0.7882;AFR_AF=0.5809;EUR_AF=0.6909;SAS_AF=0.6718;AA=A|||;VT=SNP
12	95137219	rs10859745	C	T	100	PASS	AC=948;AF=0.189297;AN=5008;NS=2504;DP=21166;EAS_AF=0.1984;AMR_AF=0.1398;AFR_AF=0.1324;EUR_AF=0.2614;SAS_AF=0.2178;AA=C|||;VT=SNP
12	95137315	rs4237892	T	C	100	PASS	AC=4635;AF=0.925519;AN=5008;NS=2504;DP=23707;EAS_AF=0.9385;AMR_AF=0.9467;AFR_AF=0.9017;EUR_AF=0.9533;SAS_AF=0.9008;AA=C|||;VT=SNP
12	95138070	rs1434246	G	A	100	PASS	AC=1564;AF=0.3123;AN=5008;NS=2504;DP=21847;EAS_AF=0.1339;AMR_AF=0.4769;AFR_AF=0.3752;EUR_AF=0.3718;SAS_AF=0.2331;AA=G|||;VT=SNP
12	95139110	rs10777614	G	A	100	PASS	AC=2587;AF=0.516573;AN=5008;NS=2504;DP=13439;EAS_AF=0.7817;AMR_AF=0.4366;AFR_AF=0.2179;EUR_AF=0.5785;SAS_AF=0.6401;AA=A|||;VT=SNP
12	95139532	rs4761656	G	A	100	PASS	AC=4713;AF=0.941094;AN=5008;NS=2504;DP=17258;EAS_AF=0.9375;AMR_AF=0.9524;AFR_AF=0.9728;EUR_AF=0.9503;SAS_AF=0.8845;AA=A|||;VT=SNP
12	95139652	rs4761497	T	C	100	PASS	AC=4769;AF=0.952276;AN=5008;NS=2504;DP=17966;EAS_AF=0.9375;AMR_AF=0.9553;AFR_AF=0.997;EUR_AF=0.9533;SAS_AF=0.9039;AA=C|||;VT=SNP
12	95140081	rs7297137	G	A	100	PASS	AC=4713;AF=0.941094;AN=5008;NS=2504;DP=18017;EAS_AF=0.9375;AMR_AF=0.9524;AFR_AF=0.9728;EUR_AF=0.9503;SAS_AF=0.8845;AA=A|||;VT=SNP
12	95140508	rs4761657	G	C	100	PASS	AC=3296;AF=0.658147;AN=5008;NS=2504;DP=17455;EAS_AF=0.4335;AMR_AF=0.6585;AFR_AF=0.9546;EUR_AF=0.6372;SAS_AF=0.5102;AA=C|||;VT=SNP
12	95140940	rs1434247	T	C	100	PASS	AC=4767;AF=0.951877;AN=5008;NS=2504;DP=18729;EAS_AF=0.9375;AMR_AF=0.9524;AFR_AF=0.997;EUR_AF=0.9533;SAS_AF=0.9039;AA=C|||;VT=SNP
12	95141121	rs1836224	C	T	100	PASS	AC=4730;AF=0.944489;AN=5008;NS=2504;DP=19558;EAS_AF=0.9375;AMR_AF=0.9496;AFR_AF=0.9728;EUR_AF=0.9533;SAS_AF=0.9008;AA=C|||;VT=SNP
12	95141134	rs1434248	A	G	100	PASS	AC=4734;AF=0.945288;AN=5008;NS=2504;DP=19357;EAS_AF=0.9375;AMR_AF=0.951;AFR_AF=0.9728;EUR_AF=0.9533;SAS_AF=0.9039;AA=G|||;VT=SNP
12	95141211	rs77761210	G	A	100	PASS	AC=190;AF=0.0379393;AN=5008;NS=2504;DP=19184;EAS_AF=0.0764;AMR_AF=0.0043;AFR_AF=0.0756;EUR_AF=0.001;SAS_AF=0.0092;AA=G|||;VT=SNP
12	95141461	rs10745688	C	A	100	PASS	AC=1004;AF=0.200479;AN=5008;NS=2504;DP=18731;EAS_AF=0.1984;AMR_AF=0.1455;AFR_AF=0.1687;EUR_AF=0.2604;SAS_AF=0.2229;AA=C|||;VT=SNP
12	95141471	rs10735323	G	T	100	PASS	AC=4709;AF=0.940296;AN=5008;NS=2504;DP=19014;EAS_AF=0.9375;AMR_AF=0.951;AFR_AF=0.9728;EUR_AF=0.9503;SAS_AF=0.8814;AA=g|||;VT=SNP
12	95141996	rs10745689	G	A	100	PASS	AC=2663;AF=0.531749;AN=5008;NS=2504;DP=13749;EAS_AF=0.7282;AMR_AF=0.4467;AFR_AF=0.3177;EUR_AF=0.5775;SAS_AF=0.6319;AA=G|||;VT=SNP
12	95142235	rs4356295	C	T	100	PASS	AC=937;AF=0.187101;AN=5008;NS=2504;DP=12936;EAS_AF=0.0556;AMR_AF=0.3242;AFR_AF=0.174;EUR_AF=0.3062;SAS_AF=0.1207;AA=c|||;VT=SNP
12	95142321	rs11107684	C	T	100	PASS	AC=97;AF=0.019369;AN=5008;NS=2504;DP=14931;EAS_AF=0.0923;AMR_AF=0;AFR_AF=0;EUR_AF=0.001;SAS_AF=0.0031;AA=C|||;VT=SNP
12	95142408	rs4592485	G	A	100	PASS	AC=4711;AF=0.940695;AN=5008;NS=2504;DP=16423;EAS_AF=0.9375;AMR_AF=0.951;AFR_AF=0.9728;EUR_AF=0.9503;SAS_AF=0.8834;AA=G|||;VT=SNP
12	95142742	rs7306514	C	A	100	PASS	AC=2614;AF=0.521965;AN=5008;NS=2504;DP=18793;EAS_AF=0.6895;AMR_AF=0.4409;AFR_AF=0.3169;EUR_AF=0.5726;SAS_AF=0.6319;AA=C|||;VT=SNP
12	95142807	rs7306542	C	G	100	PASS	AC=4768;AF=0.952077;AN=5008;NS=2504;DP=17546;EAS_AF=0.9375;AMR_AF=0.9539;AFR_AF=0.997;EUR_AF=0.9533;SAS_AF=0.9039;AA=G|||;VT=SNP
12	95142939	rs7309932	G	A	100	PASS	AC=4768;AF=0.952077;AN=5008;NS=2504;DP=19341;EAS_AF=0.9375;AMR_AF=0.9539;AFR_AF=0.997;EUR_AF=0.9533;SAS_AF=0.9039;AA=A|||;VT=SNP
12	95143572	rs7310502	C	T	100	PASS	AC=4764;AF=0.951278;AN=5008;NS=2504;DP=18187;EAS_AF=0.9375;AMR_AF=0.9539;AFR_AF=0.997;EUR_AF=0.9533;SAS_AF=0.8998;AA=T|||;VT=SNP
12	95143662	rs11107685	T	G	100	PASS	AC=308;AF=0.0615016;AN=5008;NS=2504;DP=18440;EAS_AF=0.1637;AMR_AF=0.0706;AFR_AF=0;EUR_AF=0.001;SAS_AF=0.0951;AA=T|||;VT=SNP
12	95143666	rs11107686	G	A	100	PASS	AC=878;AF=0.175319;AN=5008;NS=2504;DP=18558;EAS_AF=0.1548;AMR_AF=0.1369;AFR_AF=0.1165;EUR_AF=0.2555;SAS_AF=0.2209;AA=G|||;VT=SNP
12	95143809	rs7978303	C	T	100	PASS	AC=993;AF=0.198283;AN=5008;NS=2504;DP=20210;EAS_AF=0.1538;AMR_AF=0.1441;AFR_AF=0.1989;EUR_AF=0.2575;SAS_AF=0.2209;AA=C|||;VT=SNP
12	95143850	rs79507597	C	A	100	PASS	AC=807;AF=0.161142;AN=5008;NS=2504;DP=20178;EAS_AF=0.0913;AMR_AF=0.3098;AFR_AF=0.0492;EUR_AF=0.3101;SAS_AF=0.1258;AA=C|||;VT=SNP
12	95144003	rs11107687	A	G	100	PASS	AC=1520;AF=0.303514;AN=5008;NS=2504;DP=23314;EAS_AF=0.5377;AMR_AF=0.2925;AFR_AF=0.0401;EUR_AF=0.3181;SAS_AF=0.411;AA=A|||;VT=SNP
12	95144010	rs56232119	T	A	100	PASS	AC=806;AF=0.160942;AN=5008;NS=2504;DP=23646;EAS_AF=0.0595;AMR_AF=0.1744;AFR_AF=0.3411;EUR_AF=0.0646;SAS_AF=0.1115;AA=T|||;VT=SNP
12	95144028	rs7299767	T	C	100	PASS	AC=2255;AF=0.45028;AN=5008;NS=2504;DP=23734;EAS_AF=0.246;AMR_AF=0.5173;AFR_AF=0.7579;EUR_AF=0.3807;SAS_AF=0.2689;AA=C|||;VT=SNP
12	95144197	rs11107688	C	G	100	PASS	AC=308;AF=0.0615016;AN=5008;NS=2504;DP=20275;EAS_AF=0.1637;AMR_AF=0.0706;AFR_AF=0;EUR_AF=0.001;SAS_AF=0.0951;AA=C|||;VT=SNP
12	95144538	rs10859746	C	A	100	PASS	AC=1515;AF=0.302516;AN=5008;NS=2504;DP=22193;EAS_AF=0.5377;AMR_AF=0.2925;AFR_AF=0.0401;EUR_AF=0.3171;SAS_AF=0.407;AA=C|||;VT=SNP
12	95144800	rs75680104	T	C	100	PASS	AC=178;AF=0.0355431;AN=5008;NS=2504;DP=22678;EAS_AF=0.0764;AMR_AF=0.0043;AFR_AF=0.0666;EUR_AF=0.001;SAS_AF=0.0092;AA=T|||;VT=SNP
12	95145233	rs10859747	A	G	100	PASS	AC=1031;AF=0.205871;AN=5008;NS=2504;DP=20058;EAS_AF=0.1577;AMR_AF=0.1455;AFR_AF=0.2156;EUR_AF=0.2565;SAS_AF=0.2331;AA=A|||;VT=SNP
12	95145515	rs4761498	T	C	100	PASS	AC=4725;AF=0.94349;AN=5008;NS=2504;DP=18955;EAS_AF=0.9435;AMR_AF=0.9496;AFR_AF=0.9637;EUR_AF=0.9523;SAS_AF=0.9029;AA=C|||;VT=SNP
12	95145819	rs4091266	T	G	100	PASS	AC=4537;AF=0.90595;AN=5008;NS=2504;DP=18004;EAS_AF=0.9583;AMR_AF=0.9337;AFR_AF=0.8351;EUR_AF=0.9483;SAS_AF=0.8845;AA=T|||;VT=SNP
12	95145976	rs3910284	T	C	100	PASS	AC=4706;AF=0.939696;AN=5008;NS=2504;DP=20255;EAS_AF=0.8849;AMR_AF=0.9539;AFR_AF=0.9962;EUR_AF=0.9523;SAS_AF=0.8967;AA=C|||;VT=SNP
12	95146367	rs1019980	A	C	100	PASS	AC=4681;AF=0.934704;AN=5008;NS=2504;DP=23917;EAS_AF=0.9365;AMR_AF=0.951;AFR_AF=0.9561;EUR_AF=0.9473;SAS_AF=0.8793;AA=C|||;VT=SNP
12	95147137	rs7296947	G	A	100	PASS	AC=2762;AF=0.551518;AN=5008;NS=2504;DP=23532;EAS_AF=0.3849;AMR_AF=0.5461;AFR_AF=0.7443;EUR_AF=0.5129;SAS_AF=0.5061;AA=A|||;VT=SNP
12	95147249	rs7296742	A	G	100	PASS	AC=3914;AF=0.78155;AN=5008;NS=2504;DP=23643;EAS_AF=0.8403;AMR_AF=0.7133;AFR_AF=0.8396;EUR_AF=0.7396;SAS_AF=0.7342;AA=G|||;VT=SNP
12	95147436	rs4761658	A	G	100	PASS	AC=4767;AF=0.951877;AN=5008;NS=2504;DP=22191;EAS_AF=0.9395;AMR_AF=0.9553;AFR_AF=0.997;EUR_AF=0.9513;SAS_AF=0.9018;AA=G|||;VT=SNP
12	95147482	rs3810784	T	C	100	PASS	AC=1668;AF=0.333067;AN=5008;NS=2504;DP=23782;EAS_AF=0.5308;AMR_AF=0.3156;AFR_AF=0.0688;EUR_AF=0.3718;SAS_AF=0.4591;AA=T|||;VT=SNP
12	95147608	rs3810783	A	G	100	PASS	AC=667;AF=0.133187;AN=5008;NS=2504;DP=21246;EAS_AF=0.0923;AMR_AF=0.1744;AFR_AF=0.2519;EUR_AF=0.0318;SAS_AF=0.09;AA=A|||;VT=SNP
12	95147726	rs3810782	T	G	100	PASS	AC=1825;AF=0.364417;AN=5008;NS=2504;DP=17455;EAS_AF=0.4087;AMR_AF=0.3963;AFR_AF=0.2769;EUR_AF=0.4891;SAS_AF=0.2863;AA=T|||;VT=SNP
12	95148378	rs11837201	G	A	100	PASS	AC=864;AF=0.172524;AN=5008;NS=2504;DP=18467;EAS_AF=0.129;AMR_AF=0.2061;AFR_AF=0.1974;EUR_AF=0.1272;SAS_AF=0.2065;AA=G|||;VT=SNP
12	95148396	rs75408148	C	T	100	PASS	AC=460;AF=0.091853;AN=5008;NS=2504;DP=18498;EAS_AF=0.0714;AMR_AF=0.0908;AFR_AF=0.0787;EUR_AF=0.173;SAS_AF=0.0481;AA=C|||;VT=SNP
12	95148594	rs79646195	A	C	100	PASS	AC=179;AF=0.0357428;AN=5008;NS=2504;DP=16871;EAS_AF=0.0317;AMR_AF=0.1095;AFR_AF=0;EUR_AF=0.0219;SAS_AF=0.0501;AA=A|||;VT=SNP
12	95148756	rs12822392	T	C	100	PASS	AC=2061;AF=0.411542;AN=5008;NS=2504;DP=18648;EAS_AF=0.372;AMR_AF=0.4769;AFR_AF=0.4002;EUR_AF=0.3777;SAS_AF=0.456;AA=T|||;VT=SNP
12	95148798	rs11107689	T	A	100	PASS	AC=2061;AF=0.411542;AN=5008;NS=2504;DP=19128;EAS_AF=0.372;AMR_AF=0.4769;AFR_AF=0.4002;EUR_AF=0.3777;SAS_AF=0.456;AA=T|||;VT=SNP
12	95148805	rs11107690	T	C	100	PASS	AC=2561;AF=0.511382;AN=5008;NS=2504;DP=19051;EAS_AF=0.373;AMR_AF=0.5202;AFR_AF=0.7277;EUR_AF=0.3986;SAS_AF=0.4714;AA=C|||;VT=SNP
12	95148832	rs10745690	T	C	100	PASS	AC=4777;AF=0.953874;AN=5008;NS=2504;DP=18867;EAS_AF=0.9177;AMR_AF=0.9755;AFR_AF=0.9992;EUR_AF=0.9622;SAS_AF=0.9059;AA=T|||;VT=SNP
12	95149846	rs79303545	C	A	100	PASS	AC=171;AF=0.0341454;AN=5008;NS=2504;DP=19836;EAS_AF=0.0397;AMR_AF=0.1095;AFR_AF=0;EUR_AF=0.0219;SAS_AF=0.0337;AA=C|||;VT=SNP
12	95150213	rs10859748	T	C	100	PASS	AC=2192;AF=0.4377;AN=5008;NS=2504;DP=16610;EAS_AF=0.3849;AMR_AF=0.4669;AFR_AF=0.5938;EUR_AF=0.335;SAS_AF=0.3661;AA=C|||;VT=SNP
12	95150894	rs55669558	G	A	100	PASS	AC=495;AF=0.0988419;AN=5008;NS=2504;DP=17231;EAS_AF=0.1151;AMR_AF=0.1571;AFR_AF=0.0741;EUR_AF=0.0626;SAS_AF=0.1115;AA=G|||;VT=SNP
12	95151106	rs11107691	G	A	100	PASS	AC=1521;AF=0.303714;AN=5008;NS=2504;DP=12655;EAS_AF=0.4742;AMR_AF=0.3429;AFR_AF=0.0454;EUR_AF=0.3807;SAS_AF=0.3701;AA=G|||;VT=SNP
12	95151423	rs150575373	G	A	100	PASS	AC=33;AF=0.00658946;AN=5008;NS=2504;DP=12039;EAS_AF=0.0327;AMR_AF=0;AFR_AF=0;EUR_AF=0;SAS_AF=0;AA=G|||;VT=SNP
12	95151581	rs6538532	T	C	100	PASS	AC=2524;AF=0.503994;AN=5008;NS=2504;DP=14372;EAS_AF=0.5506;AMR_AF=0.4914;AFR_AF=0.4614;EUR_AF=0.5805;SAS_AF=0.4438;AA=T|||;VT=SNP
12	95151637	rs6538533	C	G	100	PASS	AC=2532;AF=0.505591;AN=5008;NS=2504;DP=17526;EAS_AF=0.5506;AMR_AF=0.4928;AFR_AF=0.4637;EUR_AF=0.5845;SAS_AF=0.4438;AA=C|||;VT=SNP
12	95151944	rs11609420	G	A	100	PASS	AC=1117;AF=0.223043;AN=5008;NS=2504;DP=17077;EAS_AF=0.247;AMR_AF=0.2579;AFR_AF=0.1566;EUR_AF=0.2495;SAS_AF=0.2362;AA=G|||;VT=SNP
12	95152181	rs7961375	G	A	100	PASS	AC=680;AF=0.135783;AN=5008;NS=2504;DP=16599;EAS_AF=0.1151;AMR_AF=0.1686;AFR_AF=0.2065;EUR_AF=0.0636;SAS_AF=0.1125;AA=A|||;VT=SNP
12	95152317	rs11107693	G	A	100	PASS	AC=1629;AF=0.32528;AN=5008;NS=2504;DP=11714;EAS_AF=0.3601;AMR_AF=0.4121;AFR_AF=0.2481;EUR_AF=0.3111;SAS_AF=0.3466;AA=G|||;VT=SNP
12	95152442	rs1897788	T	C	100	PASS	AC=4399;AF=0.878395;AN=5008;NS=2504;DP=10855;EAS_AF=0.9246;AMR_AF=0.9222;AFR_AF=0.8707;EUR_AF=0.8956;SAS_AF=0.7924;AA=C|||;VT=SNP
12	95152877	rs7964677	A	G	100	PASS	AC=4773;AF=0.953075;AN=5008;NS=2504;DP=9514;EAS_AF=0.9286;AMR_AF=0.9755;AFR_AF=0.9992;EUR_AF=0.9622;SAS_AF=0.8906;AA=G|||;VT=SNP
12	95152888	rs11107694	G	A	100	PASS	AC=508;AF=0.101438;AN=5008;NS=2504;DP=10100;EAS_AF=0.0893;AMR_AF=0.1628;AFR_AF=0.0635;EUR_AF=0.0915;SAS_AF=0.1319;AA=G|||;VT=SNP
12	95153328	rs142106657	G	A	100	PASS	AC=56;AF=0.0111821;AN=5008;NS=2504;DP=16527;EAS_AF=0.0278;AMR_AF=0.0014;AFR_AF=0.0151;EUR_AF=0.001;SAS_AF=0.0061;AA=G|||;VT=SNP
12	95153338	rs12302077	G	A	100	PASS	AC=2389;AF=0.477037;AN=5008;NS=2504;DP=16636;EAS_AF=0.5704;AMR_AF=0.3343;AFR_AF=0.5431;EUR_AF=0.3608;SAS_AF=0.5123;AA=g|||;VT=SNP
12	95153387	rs4761660	G	T	100	PASS	AC=4777;AF=0.953874;AN=5008;NS=2504;DP=16435;EAS_AF=0.9147;AMR_AF=0.9726;AFR_AF=0.9985;EUR_AF=0.9573;SAS_AF=0.9172;AA=T|||;VT=SNP
12	95153401	rs12315423	A	G	100	PASS	AC=1871;AF=0.373602;AN=5008;NS=2504;DP=16047;EAS_AF=0.5724;AMR_AF=0.3876;AFR_AF=0.1203;EUR_AF=0.4573;SAS_AF=0.4151;AA=A|||;VT=SNP
12	95153435	rs4761661	G	A	100	PASS	AC=4768;AF=0.952077;AN=5008;NS=2504;DP=16246;EAS_AF=0.9157;AMR_AF=0.9741;AFR_AF=0.9992;EUR_AF=0.9573;SAS_AF=0.9049;AA=A|||;VT=SNP
12	95153686	rs4761662	T	C	100	PASS	AC=2545;AF=0.508187;AN=5008;NS=2504;DP=19476;EAS_AF=0.4246;AMR_AF=0.5735;AFR_AF=0.5136;EUR_AF=0.5656;SAS_AF=0.4816;AA=T|||;VT=SNP
12	95154028	rs10745691	T	C	100	PASS	AC=2085;AF=0.416334;AN=5008;NS=2504;DP=20696;EAS_AF=0.5913;AMR_AF=0.415;AFR_AF=0.2277;EUR_AF=0.4742;SAS_AF=0.4325;AA=t|||;VT=SNP
12	95154502	rs6538534	T	C	100	PASS	AC=1993;AF=0.397963;AN=5008;NS=2504;DP=19865;EAS_AF=0.3224;AMR_AF=0.4813;AFR_AF=0.4554;EUR_AF=0.3698;SAS_AF=0.3681;AA=T|||;VT=SNP
12	95154905	rs7959581	T	C	100	PASS	AC=1669;AF=0.333267;AN=5008;NS=2504;DP=17774;EAS_AF=0.3204;AMR_AF=0.4654;AFR_AF=0.233;EUR_AF=0.3668;SAS_AF=0.3538;AA=T|||;VT=SNP
12	95155131	rs7973126	C	T	100	PASS	AC=1667;AF=0.332867;AN=5008;NS=2504;DP=16653;EAS_AF=0.3204;AMR_AF=0.464;AFR_AF=0.23;EUR_AF=0.3668;SAS_AF=0.3569;AA=C|||;VT=SNP
12	95155264	rs73232007	T	G	100	PASS	AC=489;AF=0.0976438;AN=5008;NS=2504;DP=17440;EAS_AF=0.0804;AMR_AF=0.0764;AFR_AF=0.0696;EUR_AF=0.1531;SAS_AF=0.1115;AA=T|||;VT=SNP
12	95155385	rs74954461	T	C	100	PASS	AC=46;AF=0.0091853;AN=5008;NS=2504;DP=19363;EAS_AF=0.0437;AMR_AF=0;AFR_AF=0;EUR_AF=0;SAS_AF=0.002;AA=T|||;VT=SNP
12	95155681	rs1836223	T	G	100	PASS	AC=631;AF=0.125998;AN=5008;NS=2504;DP=21163;EAS_AF=0.0804;AMR_AF=0.0908;AFR_AF=0.1672;EUR_AF=0.1561;SAS_AF=0.1115;AA=T|||;VT=SNP
12	95155688	rs7294730	T	C	100	PASS	AC=356;AF=0.0710863;AN=5008;NS=2504;DP=21007;EAS_AF=0.0149;AMR_AF=0.0504;AFR_AF=0.1195;EUR_AF=0.0537;SAS_AF=0.0961;AA=T|||;VT=SNP
12	95155696	rs12228797	G	A	100	PASS	AC=17;AF=0.00339457;AN=5008;NS=2504;DP=20798;EAS_AF=0.0159;AMR_AF=0;AFR_AF=0;EUR_AF=0;SAS_AF=0.001;AA=G|||;VT=SNP
12	95157033	rs12369518	C	T	100	PASS	AC=1672;AF=0.333866;AN=5008;NS=2504;DP=19194;EAS_AF=0.3194;AMR_AF=0.4654;AFR_AF=0.2352;EUR_AF=0.3668;SAS_AF=0.3548;AA=C|||;VT=SNP
12	95157454	rs7953189	C	T	100	PASS	AC=1998;AF=0.398962;AN=5008;NS=2504;DP=20975;EAS_AF=0.3194;AMR_AF=0.4841;AFR_AF=0.4614;EUR_AF=0.3698;SAS_AF=0.3661;AA=C|||;VT=SNP
12	95157455	rs117788490	A	G	100	PASS	AC=70;AF=0.0139776;AN=5008;NS=2504;DP=20987;EAS_AF=0.0159;AMR_AF=0.0115;AFR_AF=0.0015;EUR_AF=0.0258;SAS_AF=0.0184;AA=A|||;VT=SNP
12	95157720	rs77180820	C	T	100	PASS	AC=64;AF=0.0127796;AN=5008;NS=2504;DP=17552;EAS_AF=0.0605;AMR_AF=0;AFR_AF=0;EUR_AF=0;SAS_AF=0.0031;AA=C|||;VT=SNP
12	95157950	rs144974238	G	T	100	PASS	AC=70;AF=0.0139776;AN=5008;NS=2504;DP=12504;EAS_AF=0.0159;AMR_AF=0.0115;AFR_AF=0.0015;EUR_AF=0.0258;SAS_AF=0.0184;AA=G|||;VT=SNP
12	95158264	rs7964298	G	A	100	PASS	AC=4253;AF=0.849241;AN=5008;NS=2504;DP=16367;EAS_AF=0.9137;AMR_AF=0.8876;AFR_AF=0.8359;EUR_AF=0.839;SAS_AF=0.7843;AA=g|||;VT=SNP
12	95158779	rs73232010	C	T	100	PASS	AC=615;AF=0.122804;AN=5008;NS=2504;DP=19554;EAS_AF=0.0794;AMR_AF=0.0879;AFR_AF=0.1581;EUR_AF=0.1551;SAS_AF=0.1115;AA=C|||;VT=SNP
12	95159541	rs1962869	C	G	100	PASS	AC=4782;AF=0.954872;AN=5008;NS=2504;DP=16449;EAS_AF=0.9147;AMR_AF=0.9827;AFR_AF=0.9992;EUR_AF=0.9563;SAS_AF=0.9151;AA=G|||;VT=SNP
12	95160155	rs2008023	A	G	100	PASS	AC=2896;AF=0.578275;AN=5008;NS=2504;DP=20580;EAS_AF=0.4524;AMR_AF=0.5821;AFR_AF=0.7806;EUR_AF=0.5298;SAS_AF=0.4816;AA=G|||;VT=SNP
12	95160594	rs146504556	A	G	100	PASS	AC=13;AF=0.00259585;AN=5008;NS=2504;DP=22750;EAS_AF=0.0119;AMR_AF=0.0014;AFR_AF=0;EUR_AF=0;SAS_AF=0;AA=A|||;VT=SNP
12	95160605	rs7972350	A	C	100	PASS	AC=1430;AF=0.285543;AN=5008;NS=2504;DP=22551;EAS_AF=0.4673;AMR_AF=0.3271;AFR_AF=0.0582;EUR_AF=0.3419;SAS_AF=0.318;AA=A|||;VT=SNP
12	95160712	rs4761663	T	C	100	PASS	AC=2220;AF=0.443291;AN=5008;NS=2504;DP=19406;EAS_AF=0.3244;AMR_AF=0.4899;AFR_AF=0.6172;EUR_AF=0.3728;SAS_AF=0.3701;AA=T|||;VT=SNP
12	95160746	rs4761500	T	C	100	PASS	AC=2896;AF=0.578275;AN=5008;NS=2504;DP=18788;EAS_AF=0.4524;AMR_AF=0.5793;AFR_AF=0.7806;EUR_AF=0.5278;SAS_AF=0.4857;AA=C|||;VT=SNP
12	95161260	rs10745692	G	C	100	PASS	AC=4597;AF=0.917931;AN=5008;NS=2504;DP=12769;EAS_AF=0.9157;AMR_AF=0.951;AFR_AF=0.9085;EUR_AF=0.9264;SAS_AF=0.9008;AA=C|||;VT=SNP
12	95161375	rs11107702	G	A	100	PASS	AC=2744;AF=0.547923;AN=5008;NS=2504;DP=17622;EAS_AF=0.4534;AMR_AF=0.5692;AFR_AF=0.6626;EUR_AF=0.5338;SAS_AF=0.4898;AA=A|||;VT=SNP
12	95161544	rs10859749	T	A	100	PASS	AC=1982;AF=0.395767;AN=5008;NS=2504;DP=15495;EAS_AF=0.3244;AMR_AF=0.4813;AFR_AF=0.4455;EUR_AF=0.3748;SAS_AF=0.363;AA=T|||;VT=SNP
12	95161658	rs112294526	G	A	100	PASS	AC=561;AF=0.112021;AN=5008;NS=2504;DP=16817;EAS_AF=0.128;AMR_AF=0.0793;AFR_AF=0.0764;EUR_AF=0.1571;SAS_AF=0.1207;AA=G|||;VT=SNP
12	95162360	rs2366796	T	C	100	PASS	AC=4793;AF=0.957069;AN=5008;NS=2504;DP=19076;EAS_AF=0.9226;AMR_AF=0.9813;AFR_AF=0.9985;EUR_AF=0.9563;SAS_AF=0.9202;AA=C|||;VT=SNP
12	95162757	rs12229501	G	A	100	PASS	AC=16;AF=0.00319489;AN=5008;NS=2504;DP=19209;EAS_AF=0.0149;AMR_AF=0;AFR_AF=0;EUR_AF=0;SAS_AF=0.001;AA=G|||;VT=SNP
12	95162986	rs11107704	A	G	100	PASS	AC=1031;AF=0.205871;AN=5008;NS=2504;DP=19808;EAS_AF=0.1587;AMR_AF=0.1988;AFR_AF=0.2776;EUR_AF=0.1918;SAS_AF=0.1769;AA=A|||;VT=SNP
12	95163034	rs10777615	T	G	100	PASS	AC=4792;AF=0.956869;AN=5008;NS=2504;DP=17968;EAS_AF=0.9226;AMR_AF=0.9813;AFR_AF=0.9992;EUR_AF=0.9563;SAS_AF=0.9182;AA=G|||;VT=SNP
12	95163133	rs7134586	A	T	100	PASS	AC=3474;AF=0.69369;AN=5008;NS=2504;DP=21017;EAS_AF=0.7778;AMR_AF=0.7565;AFR_AF=0.5333;EUR_AF=0.7406;SAS_AF=0.7311;AA=A|||;VT=SNP
12	95164505	rs1991930	T	C	100	PASS	AC=4546;AF=0.907748;AN=5008;NS=2504;DP=20576;EAS_AF=0.9365;AMR_AF=0.951;AFR_AF=0.8495;EUR_AF=0.9304;SAS_AF=0.9029;AA=C|||;VT=SNP
12	95164616	rs71458556	C	T	100	PASS	AC=540;AF=0.107827;AN=5008;NS=2504;DP=19741;EAS_AF=0.0853;AMR_AF=0.1988;AFR_AF=0.0484;EUR_AF=0.1412;SAS_AF=0.1125;AA=C|||;VT=SNP
12	95165333	rs74430697	A	C	100	PASS	AC=36;AF=0.0071885;AN=5008;NS=2504;DP=17566;EAS_AF=0.0357;AMR_AF=0;AFR_AF=0;EUR_AF=0;SAS_AF=0;AA=A|||;VT=SNP
12	95165475	rs6538535	C	T	100	PASS	AC=4817;AF=0.961861;AN=5008;NS=2504;DP=16574;EAS_AF=0.9375;AMR_AF=0.9841;AFR_AF=0.9992;EUR_AF=0.9632;SAS_AF=0.9192;AA=T|||;VT=SNP
12	95167773	rs7959196	T	C	100	PASS	AC=1072;AF=0.214058;AN=5008;NS=2504;DP=19339;EAS_AF=0.1587;AMR_AF=0.2161;AFR_AF=0.2859;EUR_AF=0.2266;SAS_AF=0.1595;AA=T|||;VT=SNP
12	95167860	rs1434240	C	T	100	PASS	AC=4709;AF=0.940296;AN=5008;NS=2504;DP=18434;EAS_AF=0.9325;AMR_AF=0.9798;AFR_AF=0.9251;EUR_AF=0.9632;SAS_AF=0.9172;AA=C|||;VT=SNP
12	95168026	rs6538537	C	A	100	PASS	AC=3645;AF=0.727835;AN=5008;NS=2504;DP=19696;EAS_AF=0.7738;AMR_AF=0.7637;AFR_AF=0.6445;EUR_AF=0.7376;SAS_AF=0.7577;AA=C|||;VT=SNP
12	95168164	rs1434241	C	T	100	PASS	AC=4820;AF=0.96246;AN=5008;NS=2504;DP=18714;EAS_AF=0.9375;AMR_AF=0.9841;AFR_AF=0.9992;EUR_AF=0.9632;SAS_AF=0.9223;AA=T|||;VT=SNP
12	95168197	rs6538538	A	G	100	PASS	AC=3597;AF=0.718251;AN=5008;NS=2504;DP=18137;EAS_AF=0.7738;AMR_AF=0.7622;AFR_AF=0.6074;EUR_AF=0.7376;SAS_AF=0.7597;AA=A|||;VT=SNP
12	95168490	rs1549996	A	C	100	PASS	AC=3597;AF=0.718251;AN=5008;NS=2504;DP=14461;EAS_AF=0.7738;AMR_AF=0.7565;AFR_AF=0.6104;EUR_AF=0.7376;SAS_AF=0.7597;AA=A|||;VT=SNP
12	95169408	rs17023235	G	A	100	PASS	AC=897;AF=0.179113;AN=5008;NS=2504;DP=21337;EAS_AF=0.1587;AMR_AF=0.1916;AFR_AF=0.1952;EUR_AF=0.1899;SAS_AF=0.1585;AA=G|||;VT=SNP
12	95169954	rs61244926	G	A	100	PASS	AC=852;AF=0.170128;AN=5008;NS=2504;DP=18023;EAS_AF=0.1587;AMR_AF=0.1844;AFR_AF=0.1649;EUR_AF=0.1899;SAS_AF=0.1585;AA=G|||;VT=SNP
12	95170526	rs75087269	G	A	100	PASS	AC=137;AF=0.0273562;AN=5008;NS=2504;DP=21606;EAS_AF=0.13;AMR_AF=0;AFR_AF=0;EUR_AF=0.001;SAS_AF=0.0051;AA=G|||;VT=SNP
12	95170536	rs1995355	C	T	100	PASS	AC=4542;AF=0.906949;AN=5008;NS=2504;DP=21555;EAS_AF=0.9365;AMR_AF=0.9683;AFR_AF=0.8026;EUR_AF=0.9622;SAS_AF=0.9172;AA=T|||;VT=SNP
12	95170867	rs4451785	C	T	100	PASS	AC=2621;AF=0.523363;AN=5008;NS=2504;DP=20518;EAS_AF=0.63;AMR_AF=0.5562;AFR_AF=0.3926;EUR_AF=0.5646;SAS_AF=0.5245;AA=C|||;VT=SNP
12	95170880	rs76059154	T	C	100	PASS	AC=137;AF=0.0273562;AN=5008;NS=2504;DP=21068;EAS_AF=0.13;AMR_AF=0;AFR_AF=0;EUR_AF=0.001;SAS_AF=0.0051;AA=T|||;VT=SNP
12	95170965	rs2117322	G	T	100	PASS	AC=4668;AF=0.932109;AN=5008;NS=2504;DP=21516;EAS_AF=0.9365;AMR_AF=0.9798;AFR_AF=0.8918;EUR_AF=0.9622;SAS_AF=0.9172;AA=T|||;VT=SNP
12	95171478	rs73232031	T	G	100	PASS	AC=861;AF=0.171925;AN=5008;NS=2504;DP=17925;EAS_AF=0.1567;AMR_AF=0.1844;AFR_AF=0.1725;EUR_AF=0.1909;SAS_AF=0.1585;AA=T|||;VT=SNP
12	95172872	rs139237948	A	T	100	PASS	AC=70;AF=0.0139776;AN=5008;NS=2504;DP=19047;EAS_AF=0.0407;AMR_AF=0;AFR_AF=0;EUR_AF=0;SAS_AF=0.0297;AA=A|||;VT=SNP
12	95173242	rs3747555	G	A	100	PASS	AC=4550;AF=0.908546;AN=5008;NS=2504;DP=23192;EAS_AF=0.9365;AMR_AF=0.9697;AFR_AF=0.8071;EUR_AF=0.9622;SAS_AF=0.9182;AA=G|||;VT=SNP
12	95173753	rs10735324	T	A	100	PASS	AC=4645;AF=0.927516;AN=5008;NS=2504;DP=18324;EAS_AF=0.9365;AMR_AF=0.9741;AFR_AF=0.8775;EUR_AF=0.9622;SAS_AF=0.9172;AA=A|||;VT=SNP
12	95174889	rs10859750	A	T	100	PASS	AC=2863;AF=0.571685;AN=5008;NS=2504;DP=18698;EAS_AF=0.6339;AMR_AF=0.5879;AFR_AF=0.5189;EUR_AF=0.6083;SAS_AF=0.5297;AA=T|||;VT=SNP
12	95175453	rs892495	T	G	100	PASS	AC=1153;AF=0.230232;AN=5008;NS=2504;DP=19355;EAS_AF=0.2262;AMR_AF=0.1758;AFR_AF=0.2398;EUR_AF=0.2137;SAS_AF=0.2771;AA=T|||;VT=SNP
12	95175812	rs9668170	G	A	100	PASS	AC=1740;AF=0.347444;AN=5008;NS=2504;DP=20966;EAS_AF=0.4623;AMR_AF=0.3718;AFR_AF=0.2118;EUR_AF=0.3748;SAS_AF=0.3671;AA=G|||;VT=SNP
12	95177215	rs10859751	T	C	100	PASS	AC=3111;AF=0.621206;AN=5008;NS=2504;DP=16121;EAS_AF=0.6359;AMR_AF=0.6037;AFR_AF=0.6959;EUR_AF=0.6103;SAS_AF=0.5286;AA=C|||;VT=SNP
12	95177401	rs10777617	G	T	100	PASS	AC=2052;AF=0.409744;AN=5008;NS=2504;DP=18613;EAS_AF=0.4663;AMR_AF=0.4121;AFR_AF=0.388;EUR_AF=0.4195;SAS_AF=0.3691;AA=G|||;VT=SNP
12	95178080	rs4761664	C	G	100	PASS	AC=3108;AF=0.620607;AN=5008;NS=2504;DP=19872;EAS_AF=0.6359;AMR_AF=0.6052;AFR_AF=0.6929;EUR_AF=0.6103;SAS_AF=0.5286;AA=G|||;VT=SNP
12	95178391	rs4761665	T	C	100	PASS	AC=1040;AF=0.207668;AN=5008;NS=2504;DP=21473;EAS_AF=0.1696;AMR_AF=0.1873;AFR_AF=0.295;EUR_AF=0.1909;SAS_AF=0.1605;AA=T|||;VT=SNP
12	95178534	rs10745693	A	C	100	PASS	AC=1798;AF=0.359026;AN=5008;NS=2504;DP=18571;EAS_AF=0.4683;AMR_AF=0.3732;AFR_AF=0.2504;EUR_AF=0.3757;SAS_AF=0.3661;AA=A|||;VT=SNP
12	95178748	rs75066974	T	G	100	PASS	AC=256;AF=0.0511182;AN=5008;NS=2504;DP=19516;EAS_AF=0.0248;AMR_AF=0.1023;AFR_AF=0.0673;EUR_AF=0.0278;SAS_AF=0.044;AA=T|||;VT=SNP
12	95178786	rs74389828	G	C	100	PASS	AC=167;AF=0.0333466;AN=5008;NS=2504;DP=18684;EAS_AF=0.0248;AMR_AF=0.1023;AFR_AF=0;EUR_AF=0.0278;SAS_AF=0.044;AA=G|||;VT=SNP
12	95179179	rs10859752	G	A	100	PASS	AC=2067;AF=0.41274;AN=5008;NS=2504;DP=19757;EAS_AF=0.4663;AMR_AF=0.4193;AFR_AF=0.3964;EUR_AF=0.4195;SAS_AF=0.3681;AA=A|||;VT=SNP
12	95179471	rs147255199	C	T	100	PASS	AC=70;AF=0.0139776;AN=5008;NS=2504;DP=19320;EAS_AF=0.0119;AMR_AF=0.0115;AFR_AF=0.0015;EUR_AF=0.0288;SAS_AF=0.0194;AA=C|||;VT=SNP
12	95179503	rs9669686	C	T	100	PASS	AC=2071;AF=0.413538;AN=5008;NS=2504;DP=19354;EAS_AF=0.4702;AMR_AF=0.4179;AFR_AF=0.3979;EUR_AF=0.4195;SAS_AF=0.3671;AA=C|||;VT=SNP
12	95179709	rs9668373	T	C	100	PASS	AC=2556;AF=0.510383;AN=5008;NS=2504;DP=20133;EAS_AF=0.495;AMR_AF=0.5303;AFR_AF=0.6324;EUR_AF=0.4473;SAS_AF=0.4121;AA=C|||;VT=SNP
12	95179862	rs9667991	G	T	100	PASS	AC=2557;AF=0.510583;AN=5008;NS=2504;DP=19159;EAS_AF=0.495;AMR_AF=0.5303;AFR_AF=0.6331;EUR_AF=0.4473;SAS_AF=0.4121;AA=T|||;VT=SNP
12	95179952	rs9668488	T	G	100	PASS	AC=1751;AF=0.349641;AN=5008;NS=2504;DP=16699;EAS_AF=0.4663;AMR_AF=0.3718;AFR_AF=0.2171;EUR_AF=0.3757;SAS_AF=0.3661;AA=T|||;VT=SNP
12	95180538	rs138274699	T	C	100	PASS	AC=48;AF=0.00958466;AN=5008;NS=2504;DP=20020;EAS_AF=0.0466;AMR_AF=0;AFR_AF=0;EUR_AF=0;SAS_AF=0.001;AA=T|||;VT=SNP
12	95181478	rs10745694	T	C	100	PASS	AC=1464;AF=0.292332;AN=5008;NS=2504;DP=21875;EAS_AF=0.4643;AMR_AF=0.33;AFR_AF=0.0552;EUR_AF=0.3449;SAS_AF=0.3548;AA=T|||;VT=SNP
12	95182189	rs10777619	T	C	100	PASS	AC=4239;AF=0.846446;AN=5008;NS=2504;DP=17372;EAS_AF=0.9464;AMR_AF=0.8991;AFR_AF=0.6725;EUR_AF=0.8867;SAS_AF=0.8998;AA=T|||;VT=SNP
12	95182793	rs11107720	C	T	100	PASS	AC=4831;AF=0.964657;AN=5008;NS=2504;DP=16184;EAS_AF=0.9524;AMR_AF=0.9841;AFR_AF=0.9992;EUR_AF=0.9622;SAS_AF=0.9192;AA=T|||;VT=SNP
12	95184157	rs4761666	T	C	100	PASS	AC=2016;AF=0.402556;AN=5008;NS=2504;DP=19919;EAS_AF=0.4653;AMR_AF=0.4135;AFR_AF=0.3593;EUR_AF=0.4195;SAS_AF=0.3712;AA=C|||;VT=SNP
12	95184235	rs4761667	T	C	100	PASS	AC=1852;AF=0.369808;AN=5008;NS=2504;DP=20330;EAS_AF=0.4653;AMR_AF=0.3746;AFR_AF=0.2905;EUR_AF=0.3757;SAS_AF=0.3691;AA=T|||;VT=SNP
12	95184376	rs4761668	C	T	100	PASS	AC=1751;AF=0.349641;AN=5008;NS=2504;DP=21811;EAS_AF=0.4653;AMR_AF=0.3718;AFR_AF=0.2148;EUR_AF=0.3757;SAS_AF=0.3701;AA=C|||;VT=SNP
12	95184885	rs78476080	C	T	100	PASS	AC=236;AF=0.0471246;AN=5008;NS=2504;DP=22506;EAS_AF=0.0843;AMR_AF=0.1196;AFR_AF=0.0151;EUR_AF=0.0089;SAS_AF=0.0399;AA=C|||;VT=SNP
12	95185861	rs61938895	C	T	100	PASS	AC=4744;AF=0.947284;AN=5008;NS=2504;DP=19809;EAS_AF=0.9524;AMR_AF=0.9597;AFR_AF=0.969;EUR_AF=0.9344;SAS_AF=0.9172;AA=c|||;VT=SNP
12	95185878	rs111204810	A	G	100	PASS	AC=632;AF=0.126198;AN=5008;NS=2504;DP=20042;EAS_AF=0.1111;AMR_AF=0.2349;AFR_AF=0.1778;EUR_AF=0.0378;SAS_AF=0.0859;AA=a|||;VT=SNP
12	95186086	rs60515860	G	T	100	PASS	AC=928;AF=0.185304;AN=5008;NS=2504;DP=22354;EAS_AF=0.1131;AMR_AF=0.2723;AFR_AF=0.3487;EUR_AF=0.0795;SAS_AF=0.0859;AA=G|||;VT=SNP
12	95186210	rs73362662	G	A	100	PASS	AC=931;AF=0.185903;AN=5008;NS=2504;DP=21398;EAS_AF=0.1131;AMR_AF=0.2723;AFR_AF=0.3502;EUR_AF=0.0795;SAS_AF=0.0869;AA=G|||;VT=SNP
12	95186538	rs10745695	G	A	100	PASS	AC=4832;AF=0.964856;AN=5008;NS=2504;DP=18943;EAS_AF=0.9524;AMR_AF=0.9856;AFR_AF=0.9992;EUR_AF=0.9632;SAS_AF=0.9182;AA=A|||;VT=SNP
12	95186953	rs919948	C	T	100	PASS	AC=640;AF=0.127796;AN=5008;NS=2504;DP=18209;EAS_AF=0.1101;AMR_AF=0.2277;AFR_AF=0.1989;EUR_AF=0.0258;SAS_AF=0.0838;AA=T|||;VT=SNP
12	95187180	rs7316798	A	G	100	PASS	AC=2029;AF=0.405152;AN=5008;NS=2504;DP=18369;EAS_AF=0.371;AMR_AF=0.33;AFR_AF=0.3533;EUR_AF=0.508;SAS_AF=0.4581;AA=A|||;VT=SNP
12	95187622	rs4761669	T	G	100	PASS	AC=1429;AF=0.285343;AN=5008;NS=2504;DP=19666;EAS_AF=0.4286;AMR_AF=0.3357;AFR_AF=0.0514;EUR_AF=0.3499;SAS_AF=0.3517;AA=T|||;VT=SNP
12	95188362	rs7314827	T	C	100	PASS	AC=2020;AF=0.403355;AN=5008;NS=2504;DP=20378;EAS_AF=0.371;AMR_AF=0.3285;AFR_AF=0.3442;EUR_AF=0.5109;SAS_AF=0.4591;AA=T|||;VT=SNP
12	95188817	rs7302511	G	A	100	PASS	AC=2006;AF=0.400559;AN=5008;NS=2504;DP=24304;EAS_AF=0.371;AMR_AF=0.3285;AFR_AF=0.3336;EUR_AF=0.5109;SAS_AF=0.4591;AA=G|||;VT=SNP
12	95189597	rs7968177	A	G	100	PASS	AC=2185;AF=0.436302;AN=5008;NS=2504;DP=19656;EAS_AF=0.376;AMR_AF=0.3631;AFR_AF=0.4123;EUR_AF=0.5547;SAS_AF=0.4611;AA=G|||;VT=SNP
12	95190345	rs4264209	T	C	100	PASS	AC=649;AF=0.129593;AN=5008;NS=2504;DP=20384;EAS_AF=0.1091;AMR_AF=0.2349;AFR_AF=0.2035;EUR_AF=0.0258;SAS_AF=0.0828;AA=T|||;VT=SNP
12	95190446	rs4296095	G	A	100	PASS	AC=2528;AF=0.504792;AN=5008;NS=2504;DP=18418;EAS_AF=0.5446;AMR_AF=0.6225;AFR_AF=0.528;EUR_AF=0.4085;SAS_AF=0.4479;AA=G|||;VT=SNP
12	95190471	rs4296094	C	T	100	PASS	AC=2523;AF=0.503794;AN=5008;NS=2504;DP=17887;EAS_AF=0.5407;AMR_AF=0.6225;AFR_AF=0.5272;EUR_AF=0.4085;SAS_AF=0.4479;AA=C|||;VT=SNP
12	95190724	rs79301335	C	A	100	PASS	AC=649;AF=0.129593;AN=5008;NS=2504;DP=18461;EAS_AF=0.1091;AMR_AF=0.2349;AFR_AF=0.2035;EUR_AF=0.0258;SAS_AF=0.0828;AA=C|||;VT=SNP
12	95190811	rs59611034	A	C	100	PASS	AC=649;AF=0.129593;AN=5008;NS=2504;DP=18691;EAS_AF=0.1091;AMR_AF=0.2349;AFR_AF=0.2035;EUR_AF=0.0258;SAS_AF=0.0828;AA=C|||;VT=SNP
12	95190855	rs57573866	T	C	100	PASS	AC=649;AF=0.129593;AN=5008;NS=2504;DP=16613;EAS_AF=0.1091;AMR_AF=0.2349;AFR_AF=0.2035;EUR_AF=0.0258;SAS_AF=0.0828;AA=t|||;VT=SNP
12	95190865	rs4269983	A	C	100	PASS	AC=2650;AF=0.529153;AN=5008;NS=2504;DP=16451;EAS_AF=0.5456;AMR_AF=0.6311;AFR_AF=0.615;EUR_AF=0.4085;SAS_AF=0.4479;AA=C|||;VT=SNP
12	95190882	rs4486690	A	G	100	PASS	AC=2650;AF=0.529153;AN=5008;NS=2504;DP=15919;EAS_AF=0.5456;AMR_AF=0.6311;AFR_AF=0.615;EUR_AF=0.4085;SAS_AF=0.4479;AA=G|||;VT=SNP
12	95191030	rs7311367	G	A	100	PASS	AC=2002;AF=0.39976;AN=5008;NS=2504;DP=17287;EAS_AF=0.4365;AMR_AF=0.3963;AFR_AF=0.4123;EUR_AF=0.3827;SAS_AF=0.365;AA=G|||;VT=SNP
12	95191114	rs7311279	C	T	100	PASS	AC=2002;AF=0.39976;AN=5008;NS=2504;DP=14051;EAS_AF=0.4365;AMR_AF=0.3963;AFR_AF=0.4123;EUR_AF=0.3827;SAS_AF=0.365;AA=C|||;VT=SNP
12	95191189	rs7311211	A	C	100	PASS	AC=1909;AF=0.38119;AN=5008;NS=2504;DP=20895;EAS_AF=0.4315;AMR_AF=0.3934;AFR_AF=0.3472;EUR_AF=0.3827;SAS_AF=0.365;AA=A|||;VT=SNP
12	95191203	rs7975852	C	T	100	PASS	AC=650;AF=0.129792;AN=5008;NS=2504;DP=21032;EAS_AF=0.1091;AMR_AF=0.2349;AFR_AF=0.2042;EUR_AF=0.0258;SAS_AF=0.0828;AA=C|||;VT=SNP
12	95191334	rs1434243	A	G	100	PASS	AC=2656;AF=0.530351;AN=5008;NS=2504;DP=17965;EAS_AF=0.5456;AMR_AF=0.6311;AFR_AF=0.6172;EUR_AF=0.4115;SAS_AF=0.4479;AA=G|||;VT=SNP
12	95191349	rs34903466	C	T	100	PASS	AC=2005;AF=0.400359;AN=5008;NS=2504;DP=17804;EAS_AF=0.369;AMR_AF=0.3285;AFR_AF=0.3343;EUR_AF=0.5109;SAS_AF=0.4591;AA=C|||;VT=SNP
12	95191366	rs1434244	G	C	100	PASS	AC=2656;AF=0.530351;AN=5008;NS=2504;DP=17561;EAS_AF=0.5456;AMR_AF=0.6311;AFR_AF=0.6172;EUR_AF=0.4115;SAS_AF=0.4479;AA=C|||;VT=SNP
12	95191617	rs892496	A	G	100	PASS	AC=2652;AF=0.529553;AN=5008;NS=2504;DP=17669;EAS_AF=0.5456;AMR_AF=0.6311;AFR_AF=0.6165;EUR_AF=0.4085;SAS_AF=0.4479;AA=A|||;VT=SNP
12	95191771	rs892497	T	G	100	PASS	AC=3924;AF=0.783546;AN=5008;NS=2504;DP=17081;EAS_AF=0.8016;AMR_AF=0.7219;AFR_AF=0.6838;EUR_AF=0.8956;SAS_AF=0.8282;AA=T|||;VT=SNP
12	95192131	rs10745696	T	G	100	PASS	AC=2653;AF=0.529752;AN=5008;NS=2504;DP=20603;EAS_AF=0.5466;AMR_AF=0.6311;AFR_AF=0.6165;EUR_AF=0.4085;SAS_AF=0.4479;AA=G|||;VT=SNP
12	95192228	rs80285189	T	C	100	PASS	AC=651;AF=0.129992;AN=5008;NS=2504;DP=22943;EAS_AF=0.1091;AMR_AF=0.2349;AFR_AF=0.205;EUR_AF=0.0258;SAS_AF=0.0828;AA=T|||;VT=SNP
12	95192447	rs10859753	C	T	100	PASS	AC=1873;AF=0.374002;AN=5008;NS=2504;DP=22107;EAS_AF=0.4315;AMR_AF=0.3876;AFR_AF=0.3222;EUR_AF=0.3827;SAS_AF=0.3661;AA=C|||;VT=SNP
12	95192482	rs7315925	A	G	100	PASS	AC=651;AF=0.129992;AN=5008;NS=2504;DP=22371;EAS_AF=0.1091;AMR_AF=0.2349;AFR_AF=0.205;EUR_AF=0.0258;SAS_AF=0.0828;AA=A|||;VT=SNP
12	95192635	rs7316179	A	G	100	PASS	AC=653;AF=0.130391;AN=5008;NS=2504;DP=22055;EAS_AF=0.1091;AMR_AF=0.2349;AFR_AF=0.2065;EUR_AF=0.0258;SAS_AF=0.0828;AA=A|||;VT=SNP
12	95192729	rs10859754	C	T	100	PASS	AC=1842;AF=0.367812;AN=5008;NS=2504;DP=21326;EAS_AF=0.4325;AMR_AF=0.3847;AFR_AF=0.3033;EUR_AF=0.3797;SAS_AF=0.364;AA=C|||;VT=SNP
12	95192852	rs10859755	C	T	100	PASS	AC=2528;AF=0.504792;AN=5008;NS=2504;DP=23488;EAS_AF=0.5407;AMR_AF=0.6225;AFR_AF=0.5303;EUR_AF=0.4085;SAS_AF=0.4489;AA=T|||;VT=SNP
12	95192859	rs73214403	T	A	100	PASS	AC=575;AF=0.114816;AN=5008;NS=2504;DP=23468;EAS_AF=0.1438;AMR_AF=0.0778;AFR_AF=0.0832;EUR_AF=0.1551;SAS_AF=0.1125;AA=T|||;VT=SNP
12	95193389	rs7134873	C	T	100	PASS	AC=1871;AF=0.373602;AN=5008;NS=2504;DP=18883;EAS_AF=0.4315;AMR_AF=0.389;AFR_AF=0.32;EUR_AF=0.3827;SAS_AF=0.3661;AA=C|||;VT=SNP
12	95193867	rs10745697	G	A	100	PASS	AC=1834;AF=0.366214;AN=5008;NS=2504;DP=17248;EAS_AF=0.4315;AMR_AF=0.3862;AFR_AF=0.2943;EUR_AF=0.3817;SAS_AF=0.3661;AA=G|||;VT=SNP
12	95194120	rs10777621	T	A	100	PASS	AC=1871;AF=0.373602;AN=5008;NS=2504;DP=20621;EAS_AF=0.4306;AMR_AF=0.3905;AFR_AF=0.32;EUR_AF=0.3827;SAS_AF=0.3661;AA=T|||;VT=SNP
12	95194423	rs7310296	T	C	100	PASS	AC=2148;AF=0.428914;AN=5008;NS=2504;DP=21840;EAS_AF=0.4196;AMR_AF=0.3343;AFR_AF=0.4024;EUR_AF=0.5099;SAS_AF=0.4581;AA=T|||;VT=SNP
12	95194432	rs7139136	A	C	100	PASS	AC=4813;AF=0.961062;AN=5008;NS=2504;DP=22002;EAS_AF=0.9544;AMR_AF=0.987;AFR_AF=0.9924;EUR_AF=0.9632;SAS_AF=0.9049;AA=C|||;VT=SNP
12	95194443	rs7294369	G	A	100	PASS	AC=2107;AF=0.420727;AN=5008;NS=2504;DP=21655;EAS_AF=0.4077;AMR_AF=0.3329;AFR_AF=0.382;EUR_AF=0.5089;SAS_AF=0.4581;AA=G|||;VT=SNP
12	95194515	rs7139372	C	G	100	PASS	AC=4822;AF=0.962859;AN=5008;NS=2504;DP=19356;EAS_AF=0.9544;AMR_AF=0.987;AFR_AF=0.9992;EUR_AF=0.9632;SAS_AF=0.9049;AA=G|||;VT=SNP
12	95194590	rs4761501	A	C	100	PASS	AC=4813;AF=0.961062;AN=5008;NS=2504;DP=19031;EAS_AF=0.9544;AMR_AF=0.987;AFR_AF=0.9924;EUR_AF=0.9632;SAS_AF=0.9049;AA=C|||;VT=SNP
12	95195005	rs4761502	C	T	100	PASS	AC=577;AF=0.115216;AN=5008;NS=2504;DP=23005;EAS_AF=0.1071;AMR_AF=0.2291;AFR_AF=0.1528;EUR_AF=0.0249;SAS_AF=0.0849;AA=C|||;VT=SNP
12	95195183	rs10777622	C	G	100	PASS	AC=1857;AF=0.370807;AN=5008;NS=2504;DP=21566;EAS_AF=0.4355;AMR_AF=0.389;AFR_AF=0.3109;EUR_AF=0.3817;SAS_AF=0.3609;AA=C|||;VT=SNP
12	95195263	rs11835454	C	T	100	PASS	AC=2052;AF=0.409744;AN=5008;NS=2504;DP=20988;EAS_AF=0.371;AMR_AF=0.3329;AFR_AF=0.3646;EUR_AF=0.5149;SAS_AF=0.4571;AA=C|||;VT=SNP
12	95195293	rs6538539	G	T	100	PASS	AC=2631;AF=0.525359;AN=5008;NS=2504;DP=21083;EAS_AF=0.4782;AMR_AF=0.5634;AFR_AF=0.5182;EUR_AF=0.5398;SAS_AF=0.5419;AA=G|||;VT=SNP
12	95195695	rs11835590	G	A	100	PASS	AC=2060;AF=0.411342;AN=5008;NS=2504;DP=20711;EAS_AF=0.371;AMR_AF=0.3329;AFR_AF=0.3707;EUR_AF=0.5149;SAS_AF=0.4571;AA=G|||;VT=SNP
12	95195893	rs74416636	T	C	100	PASS	AC=579;AF=0.115615;AN=5008;NS=2504;DP=20211;EAS_AF=0.1071;AMR_AF=0.2291;AFR_AF=0.1543;EUR_AF=0.0249;SAS_AF=0.0849;AA=T|||;VT=SNP
12	95196806	rs17252137	C	T	100	PASS	AC=728;AF=0.145367;AN=5008;NS=2504;DP=18668;EAS_AF=0.2083;AMR_AF=0.1254;AFR_AF=0.0696;EUR_AF=0.1809;SAS_AF=0.1605;AA=C|||;VT=SNP
12	95197148	rs11107726	C	T	100	PASS	AC=1610;AF=0.321486;AN=5008;NS=2504;DP=19102;EAS_AF=0.4335;AMR_AF=0.3689;AFR_AF=0.0772;EUR_AF=0.3956;SAS_AF=0.4264;AA=C|||;VT=SNP
12	95197961	rs11107727	C	T	100	PASS	AC=4784;AF=0.955272;AN=5008;NS=2504;DP=19652;EAS_AF=0.9187;AMR_AF=0.9856;AFR_AF=0.9992;EUR_AF=0.9622;SAS_AF=0.9049;AA=T|||;VT=SNP
12	95198028	rs113398075	G	A	100	PASS	AC=578;AF=0.115415;AN=5008;NS=2504;DP=18223;EAS_AF=0.1121;AMR_AF=0.2277;AFR_AF=0.1528;EUR_AF=0.0249;SAS_AF=0.0818;AA=G|||;VT=SNP
12	95198171	rs113954563	C	T	100	PASS	AC=571;AF=0.114018;AN=5008;NS=2504;DP=16419;EAS_AF=0.1071;AMR_AF=0.2277;AFR_AF=0.1528;EUR_AF=0.0249;SAS_AF=0.0798;AA=C|||;VT=SNP
12	95198359	rs12812097	C	T	100	PASS	AC=2792;AF=0.557508;AN=5008;NS=2504;DP=14153;EAS_AF=0.4812;AMR_AF=0.5677;AFR_AF=0.6354;EUR_AF=0.5408;SAS_AF=0.5409;AA=C|||;VT=SNP
12	95198537	rs112754485	C	T	100	PASS	AC=571;AF=0.114018;AN=5008;NS=2504;DP=15650;EAS_AF=0.1071;AMR_AF=0.2277;AFR_AF=0.1528;EUR_AF=0.0249;SAS_AF=0.0798;AA=C|||;VT=SNP
12	95198736	rs17023308	G	A	100	PASS	AC=571;AF=0.114018;AN=5008;NS=2504;DP=21091;EAS_AF=0.1071;AMR_AF=0.2277;AFR_AF=0.1528;EUR_AF=0.0249;SAS_AF=0.0798;AA=G|||;VT=SNP
12	95198787	rs12099898	T	A	100	PASS	AC=2230;AF=0.445288;AN=5008;NS=2504;DP=19691;EAS_AF=0.371;AMR_AF=0.3415;AFR_AF=0.4909;EUR_AF=0.5159;SAS_AF=0.4611;AA=T|||;VT=SNP
12	95199015	rs10777624	T	C	100	PASS	AC=1405;AF=0.280551;AN=5008;NS=2504;DP=22245;EAS_AF=0.4345;AMR_AF=0.3329;AFR_AF=0.0514;EUR_AF=0.3439;SAS_AF=0.3292;AA=T|||;VT=SNP
12	95199063	rs4761503	C	T	100	PASS	AC=572;AF=0.114217;AN=5008;NS=2504;DP=21841;EAS_AF=0.1071;AMR_AF=0.2291;AFR_AF=0.1528;EUR_AF=0.0249;SAS_AF=0.0798;AA=C|||;VT=SNP
12	95199126	rs7308671	T	C	100	PASS	AC=2104;AF=0.420128;AN=5008;NS=2504;DP=21991;EAS_AF=0.371;AMR_AF=0.3357;AFR_AF=0.3986;EUR_AF=0.5159;SAS_AF=0.4611;AA=T|||;VT=SNP
12	95199267	rs4761504	C	T	100	PASS	AC=2804;AF=0.559904;AN=5008;NS=2504;DP=18374;EAS_AF=0.4782;AMR_AF=0.5706;AFR_AF=0.6445;EUR_AF=0.5417;SAS_AF=0.5409;AA=C|||;VT=SNP
12	95199843	rs4761670	T	A	100	PASS	AC=2372;AF=0.473642;AN=5008;NS=2504;DP=15996;EAS_AF=0.5427;AMR_AF=0.6153;AFR_AF=0.4213;EUR_AF=0.4066;SAS_AF=0.4417;AA=T|||;VT=SNP
12	95200668	rs117510587	C	A	100	PASS	AC=45;AF=0.00898562;AN=5008;NS=2504;DP=23040;EAS_AF=0.0437;AMR_AF=0;AFR_AF=0;EUR_AF=0;SAS_AF=0.001;AA=C|||;VT=SNP
12	95200721	rs4761505	A	G	100	PASS	AC=2990;AF=0.597045;AN=5008;NS=2504;DP=24730;EAS_AF=0.4831;AMR_AF=0.6009;AFR_AF=0.7337;EUR_AF=0.5815;SAS_AF=0.5429;AA=G|||;VT=SNP
12	95200814	rs4761671	T	C	100	PASS	AC=2524;AF=0.503994;AN=5008;NS=2504;DP=26370;EAS_AF=0.5427;AMR_AF=0.6239;AFR_AF=0.5318;EUR_AF=0.4066;SAS_AF=0.4417;AA=C|||;VT=SNP
12	95200820	rs4761506	C	A	100	PASS	AC=2495;AF=0.498203;AN=5008;NS=2504;DP=26383;EAS_AF=0.5427;AMR_AF=0.6196;AFR_AF=0.5121;EUR_AF=0.4066;SAS_AF=0.4417;AA=A|||;VT=SNP
12	95200854	rs4761672	C	T	100	PASS	AC=2372;AF=0.473642;AN=5008;NS=2504;DP=26575;EAS_AF=0.5427;AMR_AF=0.6153;AFR_AF=0.4213;EUR_AF=0.4066;SAS_AF=0.4417;AA=C|||;VT=SNP
12	95201306	rs10859756	A	G	100	PASS	AC=1923;AF=0.383986;AN=5008;NS=2504;DP=22991;EAS_AF=0.1607;AMR_AF=0.3127;AFR_AF=0.4871;EUR_AF=0.5099;SAS_AF=0.3957;AA=A|||;VT=SNP
12	95201462	rs11107729	C	G	100	PASS	AC=1765;AF=0.352436;AN=5008;NS=2504;DP=21064;EAS_AF=0.1558;AMR_AF=0.2839;AFR_AF=0.4198;EUR_AF=0.4682;SAS_AF=0.3937;AA=C|||;VT=SNP
12	95201831	rs881805	C	T	100	PASS	AC=941;AF=0.187899;AN=5008;NS=2504;DP=20724;EAS_AF=0.3224;AMR_AF=0.2824;AFR_AF=0.1543;EUR_AF=0.0716;SAS_AF=0.1472;AA=C|||;VT=SNP
12	95202145	rs881807	G	A	100	PASS	AC=939;AF=0.1875;AN=5008;NS=2504;DP=21329;EAS_AF=0.3234;AMR_AF=0.281;AFR_AF=0.1528;EUR_AF=0.0716;SAS_AF=0.1472;AA=g|||;VT=SNP
12	95202478	rs2117324	T	C	100	PASS	AC=4731;AF=0.944688;AN=5008;NS=2504;DP=19819;EAS_AF=0.9187;AMR_AF=0.9813;AFR_AF=0.9607;EUR_AF=0.9632;SAS_AF=0.9049;AA=C|||;VT=SNP
12	95202843	rs139059475	C	G	100	PASS	AC=9;AF=0.00179712;AN=5008;NS=2504;DP=20391;EAS_AF=0.0079;AMR_AF=0;AFR_AF=0;EUR_AF=0;SAS_AF=0.001;AA=C|||;VT=SNP
12	95203139	rs7961115	T	C	100	PASS	AC=1798;AF=0.359026;AN=5008;NS=2504;DP=23558;EAS_AF=0.4345;AMR_AF=0.3862;AFR_AF=0.2685;EUR_AF=0.3797;SAS_AF=0.363;AA=T|||;VT=SNP
12	95203162	rs12579933	A	C	100	PASS	AC=2838;AF=0.566693;AN=5008;NS=2504;DP=23551;EAS_AF=0.4802;AMR_AF=0.5749;AFR_AF=0.6672;EUR_AF=0.5408;SAS_AF=0.5409;AA=A|||;VT=SNP
12	95204072	rs10745698	G	A	100	PASS	AC=1799;AF=0.359225;AN=5008;NS=2504;DP=18713;EAS_AF=0.4335;AMR_AF=0.3862;AFR_AF=0.2685;EUR_AF=0.3817;SAS_AF=0.363;AA=G|||;VT=SNP
12	95204452	rs10777625	G	C	100	PASS	AC=1799;AF=0.359225;AN=5008;NS=2504;DP=17807;EAS_AF=0.4335;AMR_AF=0.3862;AFR_AF=0.2685;EUR_AF=0.3817;SAS_AF=0.363;AA=G|||;VT=SNP
12	95204657	rs10777626	G	T	100	PASS	AC=1923;AF=0.383986;AN=5008;NS=2504;DP=17980;EAS_AF=0.4385;AMR_AF=0.4107;AFR_AF=0.3132;EUR_AF=0.4225;SAS_AF=0.365;AA=T|||;VT=SNP
12	95204684	rs60492107	T	C	100	PASS	AC=594;AF=0.11861;AN=5008;NS=2504;DP=18707;EAS_AF=0.2986;AMR_AF=0.17;AFR_AF=0.0121;EUR_AF=0.0557;SAS_AF=0.1053;AA=T|||;VT=SNP
12	95205463	rs10745699	G	T	100	PASS	AC=1924;AF=0.384185;AN=5008;NS=2504;DP=22416;EAS_AF=0.4385;AMR_AF=0.4107;AFR_AF=0.3139;EUR_AF=0.4225;SAS_AF=0.365;AA=G|||;VT=SNP
12	95205876	rs7136948	C	T	100	PASS	AC=2862;AF=0.571486;AN=5008;NS=2504;DP=22432;EAS_AF=0.7619;AMR_AF=0.6916;AFR_AF=0.466;EUR_AF=0.494;SAS_AF=0.5123;AA=C|||;VT=SNP
12	95205916	rs75751720	G	C	100	PASS	AC=944;AF=0.188498;AN=5008;NS=2504;DP=21876;EAS_AF=0.3234;AMR_AF=0.2824;AFR_AF=0.1558;EUR_AF=0.0716;SAS_AF=0.1472;AA=G|||;VT=SNP
12	95206468	rs77993547	G	A	100	PASS	AC=131;AF=0.0261581;AN=5008;NS=2504;DP=17926;EAS_AF=0.125;AMR_AF=0;AFR_AF=0;EUR_AF=0;SAS_AF=0.0051;AA=G|||;VT=SNP
12	95206627	rs10745700	C	A	100	PASS	AC=2741;AF=0.547324;AN=5008;NS=2504;DP=16853;EAS_AF=0.7569;AMR_AF=0.6686;AFR_AF=0.4228;EUR_AF=0.4533;SAS_AF=0.5102;AA=C|||;VT=SNP
12	95206803	rs4761673	T	C	100	PASS	AC=4783;AF=0.955072;AN=5008;NS=2504;DP=17221;EAS_AF=0.9187;AMR_AF=0.987;AFR_AF=0.9962;EUR_AF=0.9632;SAS_AF=0.9059;AA=t|||;VT=SNP
12	95206850	rs79846977	A	G	100	PASS	AC=944;AF=0.188498;AN=5008;NS=2504;DP=16319;EAS_AF=0.3234;AMR_AF=0.2824;AFR_AF=0.1558;EUR_AF=0.0716;SAS_AF=0.1472;AA=A|||;VT=SNP
12	95206881	rs34561468	A	C	100	PASS	AC=1428;AF=0.285144;AN=5008;NS=2504;DP=17197;EAS_AF=0.1478;AMR_AF=0.2363;AFR_AF=0.3472;EUR_AF=0.3588;SAS_AF=0.3016;AA=A|||;VT=SNP
12	95207186	rs1594839	G	A	100	PASS	AC=1453;AF=0.290136;AN=5008;NS=2504;DP=18322;EAS_AF=0.1478;AMR_AF=0.2406;AFR_AF=0.3638;EUR_AF=0.3588;SAS_AF=0.3016;AA=g|||;VT=SNP
12	95207959	rs1347317	A	G	100	PASS	AC=2867;AF=0.572484;AN=5008;NS=2504;DP=19477;EAS_AF=0.7609;AMR_AF=0.6931;AFR_AF=0.4697;EUR_AF=0.494;SAS_AF=0.5123;AA=G|||;VT=SNP
12	95208010	rs1347316	G	A	100	PASS	AC=2869;AF=0.572883;AN=5008;NS=2504;DP=18740;EAS_AF=0.7629;AMR_AF=0.6931;AFR_AF=0.4697;EUR_AF=0.494;SAS_AF=0.5123;AA=A|||;VT=SNP
12	95208101	rs1347315	A	G	100	PASS	AC=2868;AF=0.572684;AN=5008;NS=2504;DP=18561;EAS_AF=0.7619;AMR_AF=0.6931;AFR_AF=0.4697;EUR_AF=0.494;SAS_AF=0.5123;AA=A|||;VT=SNP
12	95208393	rs116974762	G	A	100	PASS	AC=105;AF=0.0209665;AN=5008;NS=2504;DP=18238;EAS_AF=0.0268;AMR_AF=0.1095;AFR_AF=0.0008;EUR_AF=0.001;SAS_AF=0;AA=G|||;VT=SNP
12	95208621	rs6538540	G	T	100	PASS	AC=2868;AF=0.572684;AN=5008;NS=2504;DP=20660;EAS_AF=0.7619;AMR_AF=0.6931;AFR_AF=0.4697;EUR_AF=0.494;SAS_AF=0.5123;AA=G|||;VT=SNP
12	95209198	rs75421256	G	A	100	PASS	AC=369;AF=0.0736821;AN=5008;NS=2504;DP=18208;EAS_AF=0.2153;AMR_AF=0.0533;AFR_AF=0.0015;EUR_AF=0.0467;SAS_AF=0.0675;AA=G|||;VT=SNP
12	95209287	rs192224674	C	T	100	PASS	AC=28;AF=0.00559105;AN=5008;NS=2504;DP=19220;EAS_AF=0.0149;AMR_AF=0.0029;AFR_AF=0;EUR_AF=0.007;SAS_AF=0.0041;AA=C|||;VT=SNP
12	95209321	rs7313022	C	G	100	PASS	AC=1894;AF=0.378195;AN=5008;NS=2504;DP=18891;EAS_AF=0.1577;AMR_AF=0.2925;AFR_AF=0.5113;EUR_AF=0.4682;SAS_AF=0.3937;AA=C|||;VT=SNP
12	95209562	rs4761507	T	C	100	PASS	AC=2748;AF=0.548722;AN=5008;NS=2504;DP=20538;EAS_AF=0.7569;AMR_AF=0.6686;AFR_AF=0.4281;EUR_AF=0.4533;SAS_AF=0.5102;AA=C|||;VT=SNP
12	95209666	rs4761674	C	T	100	PASS	AC=1803;AF=0.360024;AN=5008;NS=2504;DP=21189;EAS_AF=0.4335;AMR_AF=0.3862;AFR_AF=0.2716;EUR_AF=0.3817;SAS_AF=0.363;AA=C|||;VT=SNP
12	95209672	rs7313650	G	A	100	PASS	AC=1447;AF=0.288938;AN=5008;NS=2504;DP=21108;EAS_AF=0.1478;AMR_AF=0.2406;AFR_AF=0.3593;EUR_AF=0.3588;SAS_AF=0.3016;AA=G|||;VT=SNP
12	95209896	rs7967519	T	C	100	PASS	AC=4787;AF=0.955871;AN=5008;NS=2504;DP=20444;EAS_AF=0.9187;AMR_AF=0.987;AFR_AF=0.9992;EUR_AF=0.9632;SAS_AF=0.9059;AA=C|||;VT=SNP
12	95209984	rs7980851	A	G	100	PASS	AC=953;AF=0.190296;AN=5008;NS=2504;DP=18914;EAS_AF=0.3284;AMR_AF=0.2824;AFR_AF=0.1589;EUR_AF=0.0716;SAS_AF=0.1472;AA=A|||;VT=SNP
12	95210662	rs7132721	G	A	100	PASS	AC=3250;AF=0.648962;AN=5008;NS=2504;DP=13646;EAS_AF=0.5764;AMR_AF=0.6268;AFR_AF=0.6346;EUR_AF=0.7406;SAS_AF=0.6646;AA=G|||;VT=SNP
12	95211261	rs4601850	T	C	100	PASS	AC=4384;AF=0.875399;AN=5008;NS=2504;DP=16594;EAS_AF=0.9097;AMR_AF=0.9323;AFR_AF=0.882;EUR_AF=0.8529;SAS_AF=0.8139;AA=C|||;VT=SNP
12	95211620	rs10777627	G	C	100	PASS	AC=1839;AF=0.367212;AN=5008;NS=2504;DP=17439;EAS_AF=0.4276;AMR_AF=0.3862;AFR_AF=0.3033;EUR_AF=0.3817;SAS_AF=0.363;AA=G|||;VT=SNP
12	95212359	rs142035355	C	T	100	PASS	AC=10;AF=0.00199681;AN=5008;NS=2504;DP=15615;EAS_AF=0.0089;AMR_AF=0;AFR_AF=0;EUR_AF=0;SAS_AF=0.001;AA=C|||;VT=SNP
12	95213729	rs10777628	T	C	100	PASS	AC=4801;AF=0.958666;AN=5008;NS=2504;DP=18963;EAS_AF=0.9177;AMR_AF=0.987;AFR_AF=0.9992;EUR_AF=0.9622;SAS_AF=0.9223;AA=G|||;VT=SNP
12	95214049	rs10777629	G	A	100	PASS	AC=4242;AF=0.847045;AN=5008;NS=2504;DP=18196;EAS_AF=0.9048;AMR_AF=0.9121;AFR_AF=0.8207;EUR_AF=0.8131;SAS_AF=0.8119;AA=G|||;VT=SNP
12	95214473	rs7304222	A	C	100	PASS	AC=4243;AF=0.847244;AN=5008;NS=2504;DP=18340;EAS_AF=0.9048;AMR_AF=0.9121;AFR_AF=0.8207;EUR_AF=0.8141;SAS_AF=0.8119;AA=C|||;VT=SNP
12	95214498	rs7304347	C	G	100	PASS	AC=4244;AF=0.847444;AN=5008;NS=2504;DP=17750;EAS_AF=0.9048;AMR_AF=0.9121;AFR_AF=0.8207;EUR_AF=0.8151;SAS_AF=0.8119;AA=G|||;VT=SNP
12	95214683	rs7304610	C	T	100	PASS	AC=4243;AF=0.847244;AN=5008;NS=2504;DP=19199;EAS_AF=0.9048;AMR_AF=0.9121;AFR_AF=0.8207;EUR_AF=0.8141;SAS_AF=0.8119;AA=T|||;VT=SNP
12	95214769	rs73214501	C	T	100	PASS	AC=522;AF=0.104233;AN=5008;NS=2504;DP=21063;EAS_AF=0.1458;AMR_AF=0.0764;AFR_AF=0.0431;EUR_AF=0.1541;SAS_AF=0.1125;AA=C|||;VT=SNP
12	95214954	rs10777630	G	A	100	PASS	AC=4243;AF=0.847244;AN=5008;NS=2504;DP=17926;EAS_AF=0.9048;AMR_AF=0.9121;AFR_AF=0.8207;EUR_AF=0.8141;SAS_AF=0.8119;AA=G|||;VT=SNP
12	95215021	rs7307966	A	T	100	PASS	AC=4242;AF=0.847045;AN=5008;NS=2504;DP=18577;EAS_AF=0.9048;AMR_AF=0.9121;AFR_AF=0.82;EUR_AF=0.8141;SAS_AF=0.8119;AA=G|||;VT=SNP
12	95215057	rs12368595	G	A	100	PASS	AC=1400;AF=0.279553;AN=5008;NS=2504;DP=17611;EAS_AF=0.4266;AMR_AF=0.3329;AFR_AF=0.0514;EUR_AF=0.3459;SAS_AF=0.3303;AA=G|||;VT=SNP
12	95215344	rs4761508	C	T	100	PASS	AC=935;AF=0.186701;AN=5008;NS=2504;DP=15180;EAS_AF=0.3274;AMR_AF=0.281;AFR_AF=0.1467;EUR_AF=0.0726;SAS_AF=0.1462;AA=C|||;VT=SNP
12	95215817	rs4761677	T	A	100	PASS	AC=4243;AF=0.847244;AN=5008;NS=2504;DP=16055;EAS_AF=0.9048;AMR_AF=0.9121;AFR_AF=0.8207;EUR_AF=0.8141;SAS_AF=0.8119;AA=A|||;VT=SNP
12	95215915	rs4761678	T	C	100	PASS	AC=4243;AF=0.847244;AN=5008;NS=2504;DP=17241;EAS_AF=0.9048;AMR_AF=0.9121;AFR_AF=0.8207;EUR_AF=0.8141;SAS_AF=0.8119;AA=C|||;VT=SNP
12	95216725	rs2366801	G	C	100	PASS	AC=4243;AF=0.847244;AN=5008;NS=2504;DP=13858;EAS_AF=0.9048;AMR_AF=0.9121;AFR_AF=0.8207;EUR_AF=0.8141;SAS_AF=0.8119;AA=G|||;VT=SNP
12	95216768	rs2366802	T	C	100	PASS	AC=4243;AF=0.847244;AN=5008;NS=2504;DP=13077;EAS_AF=0.9048;AMR_AF=0.9121;AFR_AF=0.8207;EUR_AF=0.8141;SAS_AF=0.8119;AA=C|||;VT=SNP
12	95216936	rs12580507	C	T	100	PASS	AC=1108;AF=0.221246;AN=5008;NS=2504;DP=19515;EAS_AF=0.1458;AMR_AF=0.1571;AFR_AF=0.2943;EUR_AF=0.2306;SAS_AF=0.2362;AA=C|||;VT=SNP
12	95217008	rs2366803	A	G	100	PASS	AC=4241;AF=0.846845;AN=5008;NS=2504;DP=19004;EAS_AF=0.9048;AMR_AF=0.9121;AFR_AF=0.82;EUR_AF=0.8131;SAS_AF=0.8119;AA=G|||;VT=SNP
12	95217056	rs12580537	G	A	100	PASS	AC=4243;AF=0.847244;AN=5008;NS=2504;DP=17133;EAS_AF=0.9048;AMR_AF=0.9121;AFR_AF=0.8207;EUR_AF=0.8141;SAS_AF=0.8119;AA=G|||;VT=SNP
12	95217082	rs4469958	C	G	100	PASS	AC=4243;AF=0.847244;AN=5008;NS=2504;DP=16883;EAS_AF=0.9048;AMR_AF=0.9121;AFR_AF=0.8207;EUR_AF=0.8141;SAS_AF=0.8119;AA=C|||;VT=SNP
12	95217226	rs6538541	A	C	100	PASS	AC=4243;AF=0.847244;AN=5008;NS=2504;DP=19998;EAS_AF=0.9048;AMR_AF=0.9121;AFR_AF=0.8207;EUR_AF=0.8141;SAS_AF=0.8119;AA=A|||;VT=SNP
12	95217228	rs7131864	G	A	100	PASS	AC=4243;AF=0.847244;AN=5008;NS=2504;DP=20107;EAS_AF=0.9048;AMR_AF=0.9121;AFR_AF=0.8207;EUR_AF=0.8141;SAS_AF=0.8119;AA=G|||;VT=SNP
12	95217257	rs7131876	G	T	100	PASS	AC=4243;AF=0.847244;AN=5008;NS=2504;DP=17826;EAS_AF=0.9048;AMR_AF=0.9121;AFR_AF=0.8207;EUR_AF=0.8141;SAS_AF=0.8119;AA=G|||;VT=SNP
12	95217359	rs6538544	A	G	100	PASS	AC=4244;AF=0.847444;AN=5008;NS=2504;DP=19105;EAS_AF=0.9048;AMR_AF=0.9121;AFR_AF=0.8207;EUR_AF=0.8151;SAS_AF=0.8119;AA=G|||;VT=SNP
12	95217493	rs6538545	A	C	100	PASS	AC=4244;AF=0.847444;AN=5008;NS=2504;DP=19941;EAS_AF=0.9048;AMR_AF=0.9121;AFR_AF=0.8207;EUR_AF=0.8151;SAS_AF=0.8119;AA=A|||;VT=SNP
12	95217697	rs10777631	G	A	100	PASS	AC=1464;AF=0.292332;AN=5008;NS=2504;DP=19885;EAS_AF=0.4266;AMR_AF=0.3357;AFR_AF=0.0983;EUR_AF=0.3459;SAS_AF=0.3303;AA=G|||;VT=SNP
12	95217824	rs7972102	G	A	100	PASS	AC=4243;AF=0.847244;AN=5008;NS=2504;DP=21653;EAS_AF=0.9048;AMR_AF=0.9121;AFR_AF=0.8207;EUR_AF=0.8141;SAS_AF=0.8119;AA=G|||;VT=SNP
12	95217855	rs7971816	A	G	100	PASS	AC=4804;AF=0.959265;AN=5008;NS=2504;DP=21641;EAS_AF=0.9187;AMR_AF=0.987;AFR_AF=0.9992;EUR_AF=0.9642;SAS_AF=0.9223;AA=G|||;VT=SNP
12	95218075	rs6538547	T	C	100	PASS	AC=4243;AF=0.847244;AN=5008;NS=2504;DP=18256;EAS_AF=0.9048;AMR_AF=0.9121;AFR_AF=0.8207;EUR_AF=0.8141;SAS_AF=0.8119;AA=C|||;VT=SNP
12	95218129	rs6538548	T	C	100	PASS	AC=4243;AF=0.847244;AN=5008;NS=2504;DP=19956;EAS_AF=0.9048;AMR_AF=0.9121;AFR_AF=0.8207;EUR_AF=0.8141;SAS_AF=0.8119;AA=C|||;VT=SNP
12	95219771	rs117798848	A	G	100	PASS	AC=1415;AF=0.282548;AN=5008;NS=2504;DP=17744;EAS_AF=0.4266;AMR_AF=0.3329;AFR_AF=0.0628;EUR_AF=0.3459;SAS_AF=0.3303;AA=A|||;VT=SNP
12	95221266	rs4761684	A	G	100	PASS	AC=4242;AF=0.847045;AN=5008;NS=2504;DP=22699;EAS_AF=0.9048;AMR_AF=0.9121;AFR_AF=0.8207;EUR_AF=0.8141;SAS_AF=0.8108;AA=A|||;VT=SNP
12	95221316	rs9738358	T	C	100	PASS	AC=3327;AF=0.664337;AN=5008;NS=2504;DP=21048;EAS_AF=0.5764;AMR_AF=0.6326;AFR_AF=0.6884;EUR_AF=0.7416;SAS_AF=0.6656;AA=T|||;VT=SNP
12	95221390	rs4761685	A	C	100	PASS	AC=938;AF=0.1873;AN=5008;NS=2504;DP=20806;EAS_AF=0.3284;AMR_AF=0.281;AFR_AF=0.1483;EUR_AF=0.0726;SAS_AF=0.1462;AA=A|||;VT=SNP
12	95221519	rs9706044	A	G	100	PASS	AC=937;AF=0.187101;AN=5008;NS=2504;DP=21604;EAS_AF=0.3284;AMR_AF=0.281;AFR_AF=0.1483;EUR_AF=0.0716;SAS_AF=0.1462;AA=A|||;VT=SNP
12	95221761	rs2117321	C	A	100	PASS	AC=935;AF=0.186701;AN=5008;NS=2504;DP=20786;EAS_AF=0.3284;AMR_AF=0.281;AFR_AF=0.1467;EUR_AF=0.0716;SAS_AF=0.1462;AA=C|||;VT=SNP
12	95222345	rs7294480	C	T	100	PASS	AC=4804;AF=0.959265;AN=5008;NS=2504;DP=23837;EAS_AF=0.9187;AMR_AF=0.987;AFR_AF=0.9992;EUR_AF=0.9642;SAS_AF=0.9223;AA=c|||;VT=SNP
12	95222577	rs147167631	C	A	100	PASS	AC=4243;AF=0.847244;AN=5008;NS=2504;DP=18089;EAS_AF=0.9048;AMR_AF=0.9121;AFR_AF=0.8207;EUR_AF=0.8141;SAS_AF=0.8119;AA=C|||;VT=SNP
12	95222634	rs4761509	A	G	100	PASS	AC=4265;AF=0.851637;AN=5008;NS=2504;DP=17556;EAS_AF=0.9048;AMR_AF=0.9135;AFR_AF=0.8366;EUR_AF=0.8141;SAS_AF=0.8119;AA=G|||;VT=SNP
12	95222731	rs4761687	A	G	100	PASS	AC=4267;AF=0.852037;AN=5008;NS=2504;DP=18008;EAS_AF=0.9048;AMR_AF=0.9135;AFR_AF=0.8366;EUR_AF=0.8151;SAS_AF=0.8129;AA=A|||;VT=SNP
12	95222816	rs4761510	C	T	100	PASS	AC=4243;AF=0.847244;AN=5008;NS=2504;DP=16907;EAS_AF=0.9048;AMR_AF=0.9121;AFR_AF=0.8207;EUR_AF=0.8141;SAS_AF=0.8119;AA=T|||;VT=SNP
12	95223018	rs7963886	C	T	100	PASS	AC=4243;AF=0.847244;AN=5008;NS=2504;DP=16405;EAS_AF=0.9048;AMR_AF=0.9121;AFR_AF=0.8207;EUR_AF=0.8141;SAS_AF=0.8119;AA=C|||;VT=SNP
12	95223273	rs9634213	C	T	100	PASS	AC=1418;AF=0.283147;AN=5008;NS=2504;DP=22044;EAS_AF=0.4266;AMR_AF=0.3329;AFR_AF=0.0651;EUR_AF=0.3459;SAS_AF=0.3303;AA=C|||;VT=SNP
12	95223274	rs9634214	A	G	100	PASS	AC=4265;AF=0.851637;AN=5008;NS=2504;DP=21934;EAS_AF=0.9048;AMR_AF=0.9135;AFR_AF=0.8366;EUR_AF=0.8141;SAS_AF=0.8119;AA=A|||;VT=SNP
12	95223313	rs9634215	C	A	100	PASS	AC=4243;AF=0.847244;AN=5008;NS=2504;DP=20736;EAS_AF=0.9048;AMR_AF=0.9121;AFR_AF=0.8207;EUR_AF=0.8141;SAS_AF=0.8119;AA=A|||;VT=SNP
12	95223354	rs4761688	T	C	100	PASS	AC=4243;AF=0.847244;AN=5008;NS=2504;DP=19376;EAS_AF=0.9048;AMR_AF=0.9121;AFR_AF=0.8207;EUR_AF=0.8141;SAS_AF=0.8119;AA=T|||;VT=SNP
12	95223454	rs4761511	C	T	100	PASS	AC=4804;AF=0.959265;AN=5008;NS=2504;DP=21031;EAS_AF=0.9187;AMR_AF=0.987;AFR_AF=0.9992;EUR_AF=0.9642;SAS_AF=0.9223;AA=T|||;VT=SNP
12	95224033	rs10777634	G	A	100	PASS	AC=4804;AF=0.959265;AN=5008;NS=2504;DP=15524;EAS_AF=0.9187;AMR_AF=0.987;AFR_AF=0.9992;EUR_AF=0.9642;SAS_AF=0.9223;AA=A|||;VT=SNP
12	95224484	rs61521253	A	G	100	PASS	AC=970;AF=0.19369;AN=5008;NS=2504;DP=20591;EAS_AF=0.3284;AMR_AF=0.2824;AFR_AF=0.171;EUR_AF=0.0726;SAS_AF=0.1472;AA=A|||;VT=SNP
12	95224887	rs6538552	G	A	100	PASS	AC=4804;AF=0.959265;AN=5008;NS=2504;DP=17817;EAS_AF=0.9187;AMR_AF=0.987;AFR_AF=0.9992;EUR_AF=0.9642;SAS_AF=0.9223;AA=A|||;VT=SNP
12	95225142	rs6538553	A	G	100	PASS	AC=4804;AF=0.959265;AN=5008;NS=2504;DP=20043;EAS_AF=0.9187;AMR_AF=0.987;AFR_AF=0.9992;EUR_AF=0.9642;SAS_AF=0.9223;AA=G|||;VT=SNP
12	95226228	rs7962769	T	G	100	PASS	AC=1442;AF=0.287939;AN=5008;NS=2504;DP=18808;EAS_AF=0.3065;AMR_AF=0.3501;AFR_AF=0.3154;EUR_AF=0.2197;SAS_AF=0.2577;AA=G|||;VT=SNP
12	95226811	rs11107744	G	T	100	PASS	AC=1455;AF=0.290535;AN=5008;NS=2504;DP=15540;EAS_AF=0.4573;AMR_AF=0.3386;AFR_AF=0.0545;EUR_AF=0.3588;SAS_AF=0.3333;AA=G|||;VT=SNP
12	95226909	rs6538554	G	C	100	PASS	AC=4848;AF=0.968051;AN=5008;NS=2504;DP=17283;EAS_AF=0.9613;AMR_AF=0.987;AFR_AF=0.9992;EUR_AF=0.9642;SAS_AF=0.9233;AA=C|||;VT=SNP
12	95226936	rs10745704	G	A	100	PASS	AC=3405;AF=0.679912;AN=5008;NS=2504;DP=17298;EAS_AF=0.6071;AMR_AF=0.6369;AFR_AF=0.7186;EUR_AF=0.7455;SAS_AF=0.6656;AA=G|||;VT=SNP
12	95228007	rs2289031	T	G	100	PASS	AC=4803;AF=0.959065;AN=5008;NS=2504;DP=19928;EAS_AF=0.9167;AMR_AF=0.987;AFR_AF=0.9992;EUR_AF=0.9642;SAS_AF=0.9233;AA=G|||;VT=SNP
12	95228286	rs2289030	G	C	100	PASS	AC=573;AF=0.114417;AN=5008;NS=2504;DP=23605;EAS_AF=0.2847;AMR_AF=0.1657;AFR_AF=0.0083;EUR_AF=0.0577;SAS_AF=0.1043;AA=G|||;VT=SNP;EX_TARGET
12	95228631	rs2289029	T	C	100	PASS	AC=4767;AF=0.951877;AN=5008;NS=2504;DP=23193;EAS_AF=0.9097;AMR_AF=0.9856;AFR_AF=0.9781;EUR_AF=0.9642;SAS_AF=0.9233;AA=C|||;VT=SNP
12	95229259	rs7966861	C	T	100	PASS	AC=2488;AF=0.496805;AN=5008;NS=2504;DP=14524;EAS_AF=0.5893;AMR_AF=0.4741;AFR_AF=0.4221;EUR_AF=0.5378;SAS_AF=0.4765;AA=-|||;VT=SNP
12	95230024	rs77558286	C	T	100	PASS	AC=156;AF=0.0311502;AN=5008;NS=2504;DP=21034;EAS_AF=0.0258;AMR_AF=0.1052;AFR_AF=0.0008;EUR_AF=0.0169;SAS_AF=0.0399;AA=C|||;VT=SNP
12	95230054	rs4584645	T	C	100	PASS	AC=4802;AF=0.958866;AN=5008;NS=2504;DP=19381;EAS_AF=0.9167;AMR_AF=0.987;AFR_AF=0.9985;EUR_AF=0.9642;SAS_AF=0.9233;AA=C|||;VT=SNP
12	95230185	rs10777635	G	A	100	PASS	AC=2389;AF=0.477037;AN=5008;NS=2504;DP=16586;EAS_AF=0.5903;AMR_AF=0.464;AFR_AF=0.3517;EUR_AF=0.5378;SAS_AF=0.4765;AA=G|||;VT=SNP
12	95230720	rs111431925	G	C	100	PASS	AC=157;AF=0.0313498;AN=5008;NS=2504;DP=20332;EAS_AF=0.0258;AMR_AF=0.1081;AFR_AF=0;EUR_AF=0.0169;SAS_AF=0.0399;AA=G|||;VT=SNP
12	95231062	rs9634181	G	C	100	PASS	AC=1434;AF=0.286342;AN=5008;NS=2504;DP=19165;EAS_AF=0.4454;AMR_AF=0.3386;AFR_AF=0.0514;EUR_AF=0.3549;SAS_AF=0.3323;AA=G|||;VT=SNP
12	95231635	rs137961047	G	T	100	PASS	AC=99;AF=0.0197684;AN=5008;NS=2504;DP=12741;EAS_AF=0.0228;AMR_AF=0.0937;AFR_AF=0;EUR_AF=0.001;SAS_AF=0.0102;AA=G|||;VT=SNP
12	95231990	rs919947	A	G	100	PASS	AC=1370;AF=0.273562;AN=5008;NS=2504;DP=16171;EAS_AF=0.3204;AMR_AF=0.3487;AFR_AF=0.2511;EUR_AF=0.2207;SAS_AF=0.2566;AA=A|||;VT=SNP
12	95231996	rs919946	G	T	100	PASS	AC=1370;AF=0.273562;AN=5008;NS=2504;DP=16165;EAS_AF=0.3204;AMR_AF=0.3487;AFR_AF=0.2511;EUR_AF=0.2207;SAS_AF=0.2566;AA=G|||;VT=SNP
12	95232650	rs74946134	G	A	100	PASS	AC=926;AF=0.184904;AN=5008;NS=2504;DP=21821;EAS_AF=0.3105;AMR_AF=0.2795;AFR_AF=0.1528;EUR_AF=0.0765;SAS_AF=0.1431;AA=g|||;VT=SNP
12	95233924	rs4761689	C	G	100	PASS	AC=3302;AF=0.659345;AN=5008;NS=2504;DP=17542;EAS_AF=0.5903;AMR_AF=0.634;AFR_AF=0.6573;EUR_AF=0.7425;SAS_AF=0.6656;AA=C|||;VT=SNP
12	95234278	rs6538555	G	A	100	PASS	AC=3426;AF=0.684105;AN=5008;NS=2504;DP=18111;EAS_AF=0.5933;AMR_AF=0.6369;AFR_AF=0.7474;EUR_AF=0.7425;SAS_AF=0.6656;AA=G|||;VT=SNP
12	95234600	rs7958994	A	G	100	PASS	AC=931;AF=0.185903;AN=5008;NS=2504;DP=18468;EAS_AF=0.3155;AMR_AF=0.2795;AFR_AF=0.1513;EUR_AF=0.0765;SAS_AF=0.1452;AA=A|||;VT=SNP
12	95235759	rs7963489	G	A	100	PASS	AC=3380;AF=0.67492;AN=5008;NS=2504;DP=14549;EAS_AF=0.5883;AMR_AF=0.6354;AFR_AF=0.7171;EUR_AF=0.7425;SAS_AF=0.6656;AA=G|||;VT=SNP
12	95236409	rs7301485	A	G	100	PASS	AC=976;AF=0.194888;AN=5008;NS=2504;DP=19151;EAS_AF=0.3194;AMR_AF=0.281;AFR_AF=0.1815;EUR_AF=0.0765;SAS_AF=0.1452;AA=A|||;VT=SNP
12	95236512	rs76449685	G	A	100	PASS	AC=184;AF=0.0367412;AN=5008;NS=2504;DP=19904;EAS_AF=0.1081;AMR_AF=0.0274;AFR_AF=0;EUR_AF=0.0437;SAS_AF=0.0123;AA=T|||;VT=SNP
12	95236601	rs10777636	A	G	100	PASS	AC=3381;AF=0.67512;AN=5008;NS=2504;DP=17858;EAS_AF=0.5893;AMR_AF=0.6354;AFR_AF=0.7171;EUR_AF=0.7425;SAS_AF=0.6656;AA=A|||;VT=SNP
12	95236788	rs7953958	T	A	100	PASS	AC=4356;AF=0.869808;AN=5008;NS=2504;DP=15154;EAS_AF=0.9087;AMR_AF=0.9164;AFR_AF=0.8979;EUR_AF=0.8191;SAS_AF=0.8108;AA=T|||;VT=SNP
12	95237052	rs2117320	C	T	100	PASS	AC=4800;AF=0.958466;AN=5008;NS=2504;DP=13197;EAS_AF=0.9167;AMR_AF=0.987;AFR_AF=0.9985;EUR_AF=0.9642;SAS_AF=0.9213;AA=T|||;VT=SNP
12	95237334	rs118153362	C	T	100	PASS	AC=76;AF=0.0151757;AN=5008;NS=2504;DP=15233;EAS_AF=0.0119;AMR_AF=0.0115;AFR_AF=0.0015;EUR_AF=0.0278;SAS_AF=0.0266;AA=C|||;VT=SNP
12	95237458	rs7305918	A	T	100	PASS	AC=2475;AF=0.494209;AN=5008;NS=2504;DP=15706;EAS_AF=0.5863;AMR_AF=0.4755;AFR_AF=0.4138;EUR_AF=0.5388;SAS_AF=0.4755;AA=A|||;VT=SNP
12	95237500	rs7136771	T	C	100	PASS	AC=1375;AF=0.274561;AN=5008;NS=2504;DP=16005;EAS_AF=0.3224;AMR_AF=0.3501;AFR_AF=0.2526;EUR_AF=0.2217;SAS_AF=0.2556;AA=T|||;VT=SNP
12	95237725	rs4562890	T	C	100	PASS	AC=4799;AF=0.958267;AN=5008;NS=2504;DP=19701;EAS_AF=0.9167;AMR_AF=0.987;AFR_AF=0.9985;EUR_AF=0.9642;SAS_AF=0.9202;AA=C|||;VT=SNP
12	95237838	rs4644691	G	A	100	PASS	AC=2475;AF=0.494209;AN=5008;NS=2504;DP=19746;EAS_AF=0.5863;AMR_AF=0.4741;AFR_AF=0.4145;EUR_AF=0.5388;SAS_AF=0.4755;AA=G|||;VT=SNP
12	95238056	rs6538556	C	T	100	PASS	AC=3426;AF=0.684105;AN=5008;NS=2504;DP=22542;EAS_AF=0.5952;AMR_AF=0.6369;AFR_AF=0.7458;EUR_AF=0.7425;SAS_AF=0.6656;AA=C|||;VT=SNP
12	95238120	rs6538557	G	T	100	PASS	AC=2474;AF=0.49401;AN=5008;NS=2504;DP=22139;EAS_AF=0.5863;AMR_AF=0.4741;AFR_AF=0.4138;EUR_AF=0.5388;SAS_AF=0.4755;AA=G|||;VT=SNP
12	95238217	rs6538558	T	C	100	PASS	AC=4800;AF=0.958466;AN=5008;NS=2504;DP=22095;EAS_AF=0.9167;AMR_AF=0.987;AFR_AF=0.9985;EUR_AF=0.9642;SAS_AF=0.9213;AA=C|||;VT=SNP
12	95238340	rs6538559	C	T	100	PASS	AC=3424;AF=0.683706;AN=5008;NS=2504;DP=21841;EAS_AF=0.5933;AMR_AF=0.6369;AFR_AF=0.7458;EUR_AF=0.7425;SAS_AF=0.6656;AA=C|||;VT=SNP
12	95238848	rs138583999	T	C	100	PASS	AC=105;AF=0.0209665;AN=5008;NS=2504;DP=19476;EAS_AF=0.0278;AMR_AF=0.1066;AFR_AF=0.0015;EUR_AF=0.001;SAS_AF=0;AA=T|||;VT=SNP
12	95238898	rs11107749	G	A	100	PASS	AC=3379;AF=0.67472;AN=5008;NS=2504;DP=19779;EAS_AF=0.5883;AMR_AF=0.6354;AFR_AF=0.7156;EUR_AF=0.7435;SAS_AF=0.6656;AA=G|||;VT=SNP
12	95239005	rs7307348	T	A	100	PASS	AC=3425;AF=0.683906;AN=5008;NS=2504;DP=19013;EAS_AF=0.5933;AMR_AF=0.6369;AFR_AF=0.7458;EUR_AF=0.7435;SAS_AF=0.6656;AA=A|||;VT=SNP
12	95239059	rs7136581	G	C	100	PASS	AC=3412;AF=0.68131;AN=5008;NS=2504;DP=20247;EAS_AF=0.5933;AMR_AF=0.6369;AFR_AF=0.736;EUR_AF=0.7435;SAS_AF=0.6656;AA=G|||;VT=SNP
12	95239177	rs75529224	C	T	100	PASS	AC=884;AF=0.176518;AN=5008;NS=2504;DP=19920;EAS_AF=0.3175;AMR_AF=0.2781;AFR_AF=0.1157;EUR_AF=0.0765;SAS_AF=0.1442;AA=C|||;VT=SNP
12	95239491	rs138705889	G	A	100	PASS	AC=11;AF=0.00219649;AN=5008;NS=2504;DP=21151;EAS_AF=0.0109;AMR_AF=0;AFR_AF=0;EUR_AF=0;SAS_AF=0;AA=G|||;VT=SNP
12	95239540	rs6538560	A	C	100	PASS	AC=4358;AF=0.870208;AN=5008;NS=2504;DP=21422;EAS_AF=0.9107;AMR_AF=0.9164;AFR_AF=0.8971;EUR_AF=0.8201;SAS_AF=0.8108;AA=C|||;VT=SNP
12	95239546	rs6538561	C	T	100	PASS	AC=4801;AF=0.958666;AN=5008;NS=2504;DP=21391;EAS_AF=0.9167;AMR_AF=0.987;AFR_AF=0.9992;EUR_AF=0.9642;SAS_AF=0.9213;AA=T|||;VT=SNP
12	95239591	rs7137067	C	T	100	PASS	AC=1954;AF=0.390176;AN=5008;NS=2504;DP=19757;EAS_AF=0.5843;AMR_AF=0.4063;AFR_AF=0.1127;EUR_AF=0.498;SAS_AF=0.4427;AA=C|||;VT=SNP
12	95239675	rs7958027	C	T	100	PASS	AC=4358;AF=0.870208;AN=5008;NS=2504;DP=19206;EAS_AF=0.9107;AMR_AF=0.9164;AFR_AF=0.8971;EUR_AF=0.8201;SAS_AF=0.8108;AA=C|||;VT=SNP
12	95239921	rs12582610	T	C	100	PASS	AC=981;AF=0.195887;AN=5008;NS=2504;DP=17141;EAS_AF=0.3224;AMR_AF=0.2839;AFR_AF=0.1815;EUR_AF=0.0775;SAS_AF=0.1442;AA=T|||;VT=SNP
12	95240375	rs7961801	G	A	100	PASS	AC=967;AF=0.193091;AN=5008;NS=2504;DP=18717;EAS_AF=0.3224;AMR_AF=0.2839;AFR_AF=0.1717;EUR_AF=0.0775;SAS_AF=0.1431;AA=G|||;VT=SNP
12	95241403	rs4761690	A	G	100	PASS	AC=1937;AF=0.386781;AN=5008;NS=2504;DP=19204;EAS_AF=0.5853;AMR_AF=0.4063;AFR_AF=0.0908;EUR_AF=0.506;SAS_AF=0.4458;AA=A|||;VT=SNP
12	95241457	rs112585562	C	T	100	PASS	AC=812;AF=0.162141;AN=5008;NS=2504;DP=17363;EAS_AF=0.2937;AMR_AF=0.1758;AFR_AF=0.174;EUR_AF=0.0606;SAS_AF=0.1053;AA=C|||;VT=SNP
12	95241545	rs1972796	G	A	100	PASS	AC=3522;AF=0.703275;AN=5008;NS=2504;DP=17211;EAS_AF=0.6121;AMR_AF=0.7363;AFR_AF=0.7118;EUR_AF=0.7545;SAS_AF=0.7096;AA=G|||;VT=SNP
12	95241893	rs148304572	C	A	100	PASS	AC=14;AF=0.00279553;AN=5008;NS=2504;DP=18490;EAS_AF=0.0139;AMR_AF=0;AFR_AF=0;EUR_AF=0;SAS_AF=0;AA=C|||;VT=SNP
12	95242384	rs1025546	C	G	100	PASS	AC=1451;AF=0.289736;AN=5008;NS=2504;DP=15560;EAS_AF=0.377;AMR_AF=0.3444;AFR_AF=0.0809;EUR_AF=0.4026;SAS_AF=0.3272;AA=C|||;VT=SNP
12	95243668	rs7974176	G	T	100	PASS	AC=4237;AF=0.846046;AN=5008;NS=2504;DP=22093;EAS_AF=0.7986;AMR_AF=0.9164;AFR_AF=0.8949;EUR_AF=0.827;SAS_AF=0.7986;AA=G|||;VT=SNP
12	95244852	rs7131818	G	A	100	PASS	AC=684;AF=0.136581;AN=5008;NS=2504;DP=18984;EAS_AF=0.2798;AMR_AF=0.1614;AFR_AF=0.1029;EUR_AF=0.0606;SAS_AF=0.0951;AA=G|||;VT=SNP
12	95245689	rs12578185	C	T	100	PASS	AC=1324;AF=0.264377;AN=5008;NS=2504;DP=18610;EAS_AF=0.2758;AMR_AF=0.2277;AFR_AF=0.4992;EUR_AF=0.0994;SAS_AF=0.1309;AA=C|||;VT=SNP
12	95245811	rs12578440	C	T	100	PASS	AC=1416;AF=0.282748;AN=5008;NS=2504;DP=19983;EAS_AF=0.2808;AMR_AF=0.2305;AFR_AF=0.5635;EUR_AF=0.0994;SAS_AF=0.1309;AA=C|||;VT=SNP
12	95245848	rs10745705	G	A	100	PASS	AC=4802;AF=0.958866;AN=5008;NS=2504;DP=21303;EAS_AF=0.9167;AMR_AF=0.987;AFR_AF=0.9992;EUR_AF=0.9642;SAS_AF=0.9223;AA=A|||;VT=SNP
12	95246307	rs11107754	A	G	100	PASS	AC=1895;AF=0.378395;AN=5008;NS=2504;DP=21071;EAS_AF=0.498;AMR_AF=0.3919;AFR_AF=0.143;EUR_AF=0.499;SAS_AF=0.4397;AA=A|||;VT=SNP
12	95246844	rs7294961	C	A	100	PASS	AC=4704;AF=0.939297;AN=5008;NS=2504;DP=20834;EAS_AF=0.9276;AMR_AF=0.964;AFR_AF=0.9569;EUR_AF=0.9294;SAS_AF=0.9202;AA=A|||;VT=SNP
12	95247015	rs28647200	C	T	100	PASS	AC=449;AF=0.0896565;AN=5008;NS=2504;DP=19396;EAS_AF=0.1161;AMR_AF=0.0476;AFR_AF=0.0582;EUR_AF=0.1024;SAS_AF=0.1217;AA=C|||;VT=SNP
12	95247296	rs28664187	T	C	100	PASS	AC=454;AF=0.090655;AN=5008;NS=2504;DP=21416;EAS_AF=0.1161;AMR_AF=0.0476;AFR_AF=0.062;EUR_AF=0.1024;SAS_AF=0.1217;AA=T|||;VT=SNP
12	95247662	rs59773107	T	C	100	PASS	AC=695;AF=0.138778;AN=5008;NS=2504;DP=20990;EAS_AF=0.2758;AMR_AF=0.1614;AFR_AF=0.1135;EUR_AF=0.0616;SAS_AF=0.0951;AA=T|||;VT=SNP
12	95247759	rs7312282	T	A	100	PASS	AC=1445;AF=0.288538;AN=5008;NS=2504;DP=20811;EAS_AF=0.3819;AMR_AF=0.3444;AFR_AF=0.0809;EUR_AF=0.4006;SAS_AF=0.318;AA=T|||;VT=SNP
12	95248171	rs4761691	G	C	100	PASS	AC=948;AF=0.189297;AN=5008;NS=2504;DP=21332;EAS_AF=0.2361;AMR_AF=0.2723;AFR_AF=0.0469;EUR_AF=0.2505;SAS_AF=0.2117;AA=G|||;VT=SNP
12	95248407	rs12318898	G	A	100	PASS	AC=1349;AF=0.269369;AN=5008;NS=2504;DP=17215;EAS_AF=0.1379;AMR_AF=0.3372;AFR_AF=0.23;EUR_AF=0.328;SAS_AF=0.3497;AA=G|||;VT=SNP
12	95248549	rs10859770	G	A	100	PASS	AC=982;AF=0.196086;AN=5008;NS=2504;DP=20195;EAS_AF=0.1349;AMR_AF=0.2277;AFR_AF=0.1694;EUR_AF=0.1899;SAS_AF=0.2791;AA=G|||;VT=SNP
12	95248564	rs10745706	G	A	100	PASS	AC=4617;AF=0.921925;AN=5008;NS=2504;DP=19283;EAS_AF=0.9127;AMR_AF=0.9611;AFR_AF=0.9039;EUR_AF=0.9294;SAS_AF=0.9202;AA=A|||;VT=SNP
12	95248719	rs7487905	A	G	100	PASS	AC=953;AF=0.190296;AN=5008;NS=2504;DP=16736;EAS_AF=0.1339;AMR_AF=0.2219;AFR_AF=0.1513;EUR_AF=0.1899;SAS_AF=0.2791;AA=A|||;VT=SNP
12	95248858	rs2886765	G	T	100	PASS	AC=4641;AF=0.926717;AN=5008;NS=2504;DP=17693;EAS_AF=0.9127;AMR_AF=0.9625;AFR_AF=0.9213;EUR_AF=0.9294;SAS_AF=0.9202;AA=G|||;VT=SNP
12	95248995	rs2366797	A	C	100	PASS	AC=1395;AF=0.278554;AN=5008;NS=2504;DP=18971;EAS_AF=0.1448;AMR_AF=0.3458;AFR_AF=0.2368;EUR_AF=0.3499;SAS_AF=0.3517;AA=A|||;VT=SNP
12	95249113	rs11107756	T	A	100	PASS	AC=2000;AF=0.399361;AN=5008;NS=2504;DP=19654;EAS_AF=0.4137;AMR_AF=0.5086;AFR_AF=0.2874;EUR_AF=0.4105;SAS_AF=0.4468;AA=T|||;VT=SNP
12	95249212	rs12427002	G	A	100	PASS	AC=2638;AF=0.526757;AN=5008;NS=2504;DP=19589;EAS_AF=0.498;AMR_AF=0.4539;AFR_AF=0.6316;EUR_AF=0.5189;SAS_AF=0.4744;AA=G|||;VT=SNP
12	95249281	rs10859771	C	T	100	PASS	AC=4650;AF=0.928514;AN=5008;NS=2504;DP=16819;EAS_AF=0.9167;AMR_AF=0.9625;AFR_AF=0.9244;EUR_AF=0.9294;SAS_AF=0.9213;AA=C|||;VT=SNP
12	95249441	rs7312229	G	A	100	PASS	AC=4650;AF=0.928514;AN=5008;NS=2504;DP=18336;EAS_AF=0.9167;AMR_AF=0.9625;AFR_AF=0.9244;EUR_AF=0.9294;SAS_AF=0.9213;AA=G|||;VT=SNP
12	95249764	rs61935443	G	C	100	PASS	AC=947;AF=0.189097;AN=5008;NS=2504;DP=20122;EAS_AF=0.2361;AMR_AF=0.2723;AFR_AF=0.0469;EUR_AF=0.2495;SAS_AF=0.2117;AA=G|||;VT=SNP
12	95249995	rs10507044	C	T	100	PASS	AC=1942;AF=0.38778;AN=5008;NS=2504;DP=21263;EAS_AF=0.4137;AMR_AF=0.4971;AFR_AF=0.2708;EUR_AF=0.3887;SAS_AF=0.4407;AA=T|||;VT=SNP
12	95250016	rs10777637	C	T	100	PASS	AC=4651;AF=0.928714;AN=5008;NS=2504;DP=20860;EAS_AF=0.9177;AMR_AF=0.9625;AFR_AF=0.9244;EUR_AF=0.9294;SAS_AF=0.9213;AA=C|||;VT=SNP
12	95250017	rs10777638	C	G	100	PASS	AC=4651;AF=0.928714;AN=5008;NS=2504;DP=21024;EAS_AF=0.9177;AMR_AF=0.9625;AFR_AF=0.9244;EUR_AF=0.9294;SAS_AF=0.9213;AA=G|||;VT=SNP
12	95250098	rs17023366	G	A	100	PASS	AC=545;AF=0.108826;AN=5008;NS=2504;DP=21797;EAS_AF=0.2758;AMR_AF=0.1585;AFR_AF=0.0023;EUR_AF=0.0606;SAS_AF=0.0951;AA=G|||;VT=SNP
12	95250438	rs6538562	A	G	100	PASS	AC=4651;AF=0.928714;AN=5008;NS=2504;DP=18497;EAS_AF=0.9177;AMR_AF=0.9625;AFR_AF=0.9244;EUR_AF=0.9294;SAS_AF=0.9213;AA=G|||;VT=SNP
12	95250533	rs6538563	A	G	100	PASS	AC=4696;AF=0.9377;AN=5008;NS=2504;DP=20276;EAS_AF=0.9187;AMR_AF=0.964;AFR_AF=0.9569;EUR_AF=0.9294;SAS_AF=0.9213;AA=G|||;VT=SNP
12	95250540	rs6538564	C	A	100	PASS	AC=4652;AF=0.928914;AN=5008;NS=2504;DP=20286;EAS_AF=0.9187;AMR_AF=0.9625;AFR_AF=0.9244;EUR_AF=0.9294;SAS_AF=0.9213;AA=A|||;VT=SNP
12	95250544	rs10859772	C	A	100	PASS	AC=1945;AF=0.388379;AN=5008;NS=2504;DP=20316;EAS_AF=0.4147;AMR_AF=0.4986;AFR_AF=0.2549;EUR_AF=0.4095;SAS_AF=0.4417;AA=C|||;VT=SNP
12	95251706	rs11107759	T	C	100	PASS	AC=1466;AF=0.292732;AN=5008;NS=2504;DP=19101;EAS_AF=0.2768;AMR_AF=0.2536;AFR_AF=0.5643;EUR_AF=0.1342;SAS_AF=0.1329;AA=T|||;VT=SNP
12	95251851	rs10859773	G	A	100	PASS	AC=3567;AF=0.71226;AN=5008;NS=2504;DP=18810;EAS_AF=0.6369;AMR_AF=0.7622;AFR_AF=0.5764;EUR_AF=0.8648;SAS_AF=0.7812;AA=A|||;VT=SNP
12	95251873	rs10777639	T	C	100	PASS	AC=4800;AF=0.958466;AN=5008;NS=2504;DP=18539;EAS_AF=0.9147;AMR_AF=0.987;AFR_AF=0.9992;EUR_AF=0.9642;SAS_AF=0.9223;AA=T|||;VT=SNP
12	95252088	rs10507045	A	G	100	PASS	AC=2087;AF=0.416733;AN=5008;NS=2504;DP=20447;EAS_AF=0.506;AMR_AF=0.4265;AFR_AF=0.2315;EUR_AF=0.5398;SAS_AF=0.4417;AA=A|||;VT=SNP
12	95252414	rs10735325	C	G	100	PASS	AC=4805;AF=0.959465;AN=5008;NS=2504;DP=16410;EAS_AF=0.9187;AMR_AF=0.987;AFR_AF=0.9992;EUR_AF=0.9642;SAS_AF=0.9233;AA=G|||;VT=SNP
12	95252419	rs111938565	A	G	100	PASS	AC=985;AF=0.196685;AN=5008;NS=2504;DP=16472;EAS_AF=0.2778;AMR_AF=0.2104;AFR_AF=0.2504;EUR_AF=0.0994;SAS_AF=0.1309;AA=A|||;VT=SNP
12	95252647	rs187787943	T	C	100	PASS	AC=4;AF=0.000798722;AN=5008;NS=2504;DP=17803;EAS_AF=0.003;AMR_AF=0.0014;AFR_AF=0;EUR_AF=0;SAS_AF=0;AA=t|||;VT=SNP
12	95252701	rs10777640	T	C	100	PASS	AC=1450;AF=0.289537;AN=5008;NS=2504;DP=17575;EAS_AF=0.3859;AMR_AF=0.3458;AFR_AF=0.0832;EUR_AF=0.3996;SAS_AF=0.316;AA=T|||;VT=SNP
12	95252884	rs10777641	A	G	100	PASS	AC=1450;AF=0.289537;AN=5008;NS=2504;DP=18552;EAS_AF=0.3859;AMR_AF=0.3458;AFR_AF=0.0832;EUR_AF=0.3996;SAS_AF=0.316;AA=G|||;VT=SNP
12	95253407	rs10507046	A	G	100	PASS	AC=1908;AF=0.38099;AN=5008;NS=2504;DP=19670;EAS_AF=0.251;AMR_AF=0.4078;AFR_AF=0.3313;EUR_AF=0.4652;SAS_AF=0.4765;AA=A|||;VT=SNP
12	95254016	rs76077190	T	G	100	PASS	AC=9;AF=0.00179712;AN=5008;NS=2504;DP=20176;EAS_AF=0.0089;AMR_AF=0;AFR_AF=0;EUR_AF=0;SAS_AF=0;AA=T|||;VT=SNP
12	95254593	rs2117323	A	G	100	PASS	AC=2170;AF=0.433307;AN=5008;NS=2504;DP=19973;EAS_AF=0.251;AMR_AF=0.4222;AFR_AF=0.5182;EUR_AF=0.4692;SAS_AF=0.4775;AA=A|||;VT=SNP
12	95255508	rs10859774	A	G	100	PASS	AC=1447;AF=0.288938;AN=5008;NS=2504;DP=16228;EAS_AF=0.3869;AMR_AF=0.3458;AFR_AF=0.084;EUR_AF=0.3956;SAS_AF=0.3149;AA=A|||;VT=SNP
12	95255568	rs10859775	C	G	100	PASS	AC=1445;AF=0.288538;AN=5008;NS=2504;DP=16481;EAS_AF=0.3869;AMR_AF=0.3458;AFR_AF=0.0832;EUR_AF=0.3956;SAS_AF=0.3139;AA=G|||;VT=SNP
12	95255788	rs1434242	T	C	100	PASS	AC=4805;AF=0.959465;AN=5008;NS=2504;DP=18927;EAS_AF=0.9187;AMR_AF=0.987;AFR_AF=0.9992;EUR_AF=0.9642;SAS_AF=0.9233;AA=t|||;VT=SNP
12	95256155	rs1122167	T	C	100	PASS	AC=1457;AF=0.290935;AN=5008;NS=2504;DP=22218;EAS_AF=0.3929;AMR_AF=0.3458;AFR_AF=0.0877;EUR_AF=0.3956;SAS_AF=0.3139;AA=T|||;VT=SNP
12	95256219	rs1000703	T	C	100	PASS	AC=1903;AF=0.379992;AN=5008;NS=2504;DP=20736;EAS_AF=0.244;AMR_AF=0.4078;AFR_AF=0.3268;EUR_AF=0.4692;SAS_AF=0.4806;AA=T|||;VT=SNP
12	95256296	rs1000702	T	G	100	PASS	AC=2875;AF=0.574081;AN=5008;NS=2504;DP=19667;EAS_AF=0.5218;AMR_AF=0.6167;AFR_AF=0.5688;EUR_AF=0.5686;SAS_AF=0.6104;AA=T|||;VT=SNP
12	95256684	rs10777642	C	T	100	PASS	AC=1554;AF=0.310304;AN=5008;NS=2504;DP=15754;EAS_AF=0.3929;AMR_AF=0.3573;AFR_AF=0.1536;EUR_AF=0.3986;SAS_AF=0.3129;AA=T|||;VT=SNP
12	95256774	rs10777643	C	G	100	PASS	AC=1465;AF=0.292532;AN=5008;NS=2504;DP=15804;EAS_AF=0.3929;AMR_AF=0.3516;AFR_AF=0.0885;EUR_AF=0.3986;SAS_AF=0.3139;AA=G|||;VT=SNP
12	95257106	rs10777644	A	G	100	PASS	AC=1464;AF=0.292332;AN=5008;NS=2504;DP=19901;EAS_AF=0.3929;AMR_AF=0.3516;AFR_AF=0.0877;EUR_AF=0.3986;SAS_AF=0.3139;AA=A|||;VT=SNP
12	95257510	rs4761692	T	C	100	PASS	AC=1464;AF=0.292332;AN=5008;NS=2504;DP=21751;EAS_AF=0.3929;AMR_AF=0.3516;AFR_AF=0.0877;EUR_AF=0.3986;SAS_AF=0.3139;AA=C|||;VT=SNP
12	95257744	rs60295477	A	G	100	PASS	AC=545;AF=0.108826;AN=5008;NS=2504;DP=18956;EAS_AF=0.2768;AMR_AF=0.1571;AFR_AF=0.0023;EUR_AF=0.0606;SAS_AF=0.0951;AA=A|||;VT=SNP
12	95258467	rs77680576	A	G	100	PASS	AC=492;AF=0.0982428;AN=5008;NS=2504;DP=13247;EAS_AF=0.1468;AMR_AF=0.072;AFR_AF=0.031;EUR_AF=0.1491;SAS_AF=0.1053;AA=A|||;VT=SNP
12	95258824	rs4761693	T	C	100	PASS	AC=1464;AF=0.292332;AN=5008;NS=2504;DP=19673;EAS_AF=0.3929;AMR_AF=0.3516;AFR_AF=0.0877;EUR_AF=0.3986;SAS_AF=0.3139;AA=T|||;VT=SNP
12	95259045	rs57987670	T	G	100	PASS	AC=1082;AF=0.216054;AN=5008;NS=2504;DP=22903;EAS_AF=0.2778;AMR_AF=0.2133;AFR_AF=0.3222;EUR_AF=0.1004;SAS_AF=0.1299;AA=t|||;VT=SNP
12	95259193	rs10859776	A	G	100	PASS	AC=4773;AF=0.953075;AN=5008;NS=2504;DP=18868;EAS_AF=0.9147;AMR_AF=0.9827;AFR_AF=0.9796;EUR_AF=0.9642;SAS_AF=0.9243;AA=G|||;VT=SNP
12	95259232	rs59701840	C	T	100	PASS	AC=1059;AF=0.211462;AN=5008;NS=2504;DP=17885;EAS_AF=0.2778;AMR_AF=0.2118;AFR_AF=0.3064;EUR_AF=0.0994;SAS_AF=0.1299;AA=C|||;VT=SNP
12	95259286	rs75684198	A	G	100	PASS	AC=475;AF=0.0948482;AN=5008;NS=2504;DP=18452;EAS_AF=0.1468;AMR_AF=0.072;AFR_AF=0.0182;EUR_AF=0.1491;SAS_AF=0.1053;AA=A|||;VT=SNP
12	95259323	rs10859777	C	G	100	PASS	AC=4751;AF=0.948682;AN=5008;NS=2504;DP=16367;EAS_AF=0.9147;AMR_AF=0.9813;AFR_AF=0.9637;EUR_AF=0.9642;SAS_AF=0.9243;AA=G|||;VT=SNP
12	95259700	rs1991929	T	C	100	PASS	AC=4468;AF=0.892173;AN=5008;NS=2504;DP=19040;EAS_AF=0.9147;AMR_AF=0.9726;AFR_AF=0.7557;EUR_AF=0.9642;SAS_AF=0.9223;AA=T|||;VT=SNP
12	95260034	rs1036321	G	C	100	PASS	AC=2990;AF=0.597045;AN=5008;NS=2504;DP=21412;EAS_AF=0.5218;AMR_AF=0.6182;AFR_AF=0.6566;EUR_AF=0.5656;SAS_AF=0.6115;AA=C|||;VT=SNP
12	95260073	rs79546991	G	A	100	PASS	AC=487;AF=0.0972444;AN=5008;NS=2504;DP=21911;EAS_AF=0.1468;AMR_AF=0.072;AFR_AF=0.0272;EUR_AF=0.1491;SAS_AF=0.1053;AA=G|||;VT=SNP
12	95260092	rs4761512	C	T	100	PASS	AC=1965;AF=0.392372;AN=5008;NS=2504;DP=22343;EAS_AF=0.244;AMR_AF=0.4078;AFR_AF=0.3752;EUR_AF=0.4662;SAS_AF=0.4816;AA=T|||;VT=SNP
12	95260137	rs892491	C	T	100	PASS	AC=2742;AF=0.547524;AN=5008;NS=2504;DP=21658;EAS_AF=0.6706;AMR_AF=0.5735;AFR_AF=0.5545;EUR_AF=0.498;SAS_AF=0.4438;AA=C|||;VT=SNP
12	95260257	rs61935444	T	C	100	PASS	AC=456;AF=0.0910543;AN=5008;NS=2504;DP=21949;EAS_AF=0.1161;AMR_AF=0.0461;AFR_AF=0.0643;EUR_AF=0.0994;SAS_AF=0.1247;AA=T|||;VT=SNP
12	95260265	rs1434237	A	G	100	PASS	AC=1456;AF=0.290735;AN=5008;NS=2504;DP=21850;EAS_AF=0.3929;AMR_AF=0.3516;AFR_AF=0.0817;EUR_AF=0.3986;SAS_AF=0.3139;AA=A|||;VT=SNP
12	95260288	rs1434238	G	A	100	PASS	AC=3580;AF=0.714856;AN=5008;NS=2504;DP=21803;EAS_AF=0.6409;AMR_AF=0.7637;AFR_AF=0.5719;EUR_AF=0.8648;SAS_AF=0.7955;AA=A|||;VT=SNP
12	95260442	rs1036322	C	T	100	PASS	AC=975;AF=0.194688;AN=5008;NS=2504;DP=20603;EAS_AF=0.2778;AMR_AF=0.2104;AFR_AF=0.2436;EUR_AF=0.0994;SAS_AF=0.1299;AA=C|||;VT=SNP
12	95260623	rs12581014	T	G	100	PASS	AC=13;AF=0.00259585;AN=5008;NS=2504;DP=22971;EAS_AF=0.0129;AMR_AF=0;AFR_AF=0;EUR_AF=0;SAS_AF=0;AA=T|||;VT=SNP
12	95260703	rs892492	T	C	100	PASS	AC=1456;AF=0.290735;AN=5008;NS=2504;DP=23139;EAS_AF=0.3929;AMR_AF=0.3516;AFR_AF=0.0817;EUR_AF=0.3986;SAS_AF=0.3139;AA=T|||;VT=SNP
12	95261510	rs12320027	A	C	100	PASS	AC=1132;AF=0.226038;AN=5008;NS=2504;DP=21010;EAS_AF=0.2778;AMR_AF=0.2147;AFR_AF=0.3601;EUR_AF=0.0994;SAS_AF=0.1299;AA=A|||;VT=SNP
12	95263024	rs61935445	A	C	100	PASS	AC=1481;AF=0.295727;AN=5008;NS=2504;DP=16317;EAS_AF=0.3919;AMR_AF=0.3516;AFR_AF=0.1029;EUR_AF=0.3986;SAS_AF=0.3119;AA=C|||;VT=SNP
12	95263170	rs113231175	C	T	100	PASS	AC=557;AF=0.111222;AN=5008;NS=2504;DP=16122;EAS_AF=0.2768;AMR_AF=0.1571;AFR_AF=0.0113;EUR_AF=0.0606;SAS_AF=0.0951;AA=C|||;VT=SNP
12	95263197	rs61935446	G	A	100	PASS	AC=1456;AF=0.290735;AN=5008;NS=2504;DP=15650;EAS_AF=0.3919;AMR_AF=0.3516;AFR_AF=0.084;EUR_AF=0.3986;SAS_AF=0.3119;AA=G|||;VT=SNP
12	95263669	rs117377116	G	A	100	PASS	AC=68;AF=0.0135783;AN=5008;NS=2504;DP=10856;EAS_AF=0.0119;AMR_AF=0.0115;AFR_AF=0.0015;EUR_AF=0.0219;SAS_AF=0.0245;AA=G|||;VT=SNP
12	95263784	rs2366798	G	A	100	PASS	AC=1459;AF=0.291334;AN=5008;NS=2504;DP=9111;EAS_AF=0.3919;AMR_AF=0.3559;AFR_AF=0.0832;EUR_AF=0.3996;SAS_AF=0.3119;AA=A|||;VT=SNP
12	95264388	rs4761694	G	A	100	PASS	AC=1459;AF=0.291334;AN=5008;NS=2504;DP=13318;EAS_AF=0.3919;AMR_AF=0.3559;AFR_AF=0.0832;EUR_AF=0.3996;SAS_AF=0.3119;AA=G|||;VT=SNP
12	95264735	rs11107764	A	C	100	PASS	AC=1456;AF=0.290735;AN=5008;NS=2504;DP=18573;EAS_AF=0.3919;AMR_AF=0.3559;AFR_AF=0.0809;EUR_AF=0.3996;SAS_AF=0.3119;AA=A|||;VT=SNP
12	95264770	rs147473240	G	A	100	PASS	AC=49;AF=0.00978435;AN=5008;NS=2504;DP=19234;EAS_AF=0.0476;AMR_AF=0;AFR_AF=0;EUR_AF=0;SAS_AF=0.001;AA=T|||;VT=SNP
12	95265012	rs61935447	C	T	100	PASS	AC=373;AF=0.0744808;AN=5008;NS=2504;DP=20974;EAS_AF=0.1141;AMR_AF=0.0331;AFR_AF=0.0333;EUR_AF=0.0726;SAS_AF=0.1207;AA=C|||;VT=SNP
12	95265218	rs10735326	A	C	100	PASS	AC=4778;AF=0.954073;AN=5008;NS=2504;DP=21173;EAS_AF=0.9187;AMR_AF=0.9827;AFR_AF=0.9796;EUR_AF=0.9642;SAS_AF=0.9254;AA=C|||;VT=SNP
12	95265412	rs12314217	C	G	100	PASS	AC=1118;AF=0.223243;AN=5008;NS=2504;DP=21644;EAS_AF=0.2778;AMR_AF=0.2118;AFR_AF=0.351;EUR_AF=0.0994;SAS_AF=0.1299;AA=C|||;VT=SNP
12	95265622	rs116988257	T	A	100	PASS	AC=38;AF=0.00758786;AN=5008;NS=2504;DP=20096;EAS_AF=0.0327;AMR_AF=0.0072;AFR_AF=0;EUR_AF=0;SAS_AF=0;AA=T|||;VT=SNP
12	95265879	rs61935448	A	G	100	PASS	AC=1460;AF=0.291534;AN=5008;NS=2504;DP=19012;EAS_AF=0.3829;AMR_AF=0.3545;AFR_AF=0.084;EUR_AF=0.3996;SAS_AF=0.3221;AA=G|||;VT=SNP
12	95266180	rs1549991	C	A	100	PASS	AC=4802;AF=0.958866;AN=5008;NS=2504;DP=17095;EAS_AF=0.9187;AMR_AF=0.987;AFR_AF=0.997;EUR_AF=0.9622;SAS_AF=0.9254;AA=A|||;VT=SNP
12	95266186	rs1549992	G	A	100	PASS	AC=4802;AF=0.958866;AN=5008;NS=2504;DP=16855;EAS_AF=0.9187;AMR_AF=0.987;AFR_AF=0.997;EUR_AF=0.9622;SAS_AF=0.9254;AA=A|||;VT=SNP
12	95266384	rs78096831	T	G	100	PASS	AC=539;AF=0.107628;AN=5008;NS=2504;DP=19157;EAS_AF=0.1478;AMR_AF=0.085;AFR_AF=0.0348;EUR_AF=0.1809;SAS_AF=0.1053;AA=T|||;VT=SNP
12	95267553	rs540575648	C	T	100	PASS	AC=75;AF=0.014976;AN=5008;NS=2504;DP=4780;EAS_AF=0.0675;AMR_AF=0.0029;AFR_AF=0;EUR_AF=0.005;SAS_AF=0;AA=C|||;VT=SNP
12	95268010	rs10859778	C	G	100	PASS	AC=919;AF=0.183506;AN=5008;NS=2504;DP=15340;EAS_AF=0.2331;AMR_AF=0.2752;AFR_AF=0.053;EUR_AF=0.2207;SAS_AF=0.2055;AA=C|||;VT=SNP
12	95268114	rs2366799	A	C	100	PASS	AC=981;AF=0.195887;AN=5008;NS=2504;DP=15549;EAS_AF=0.2847;AMR_AF=0.2075;AFR_AF=0.2436;EUR_AF=0.0994;SAS_AF=0.1309;AA=A|||;VT=SNP
12	95270058	rs12313402	C	T	100	PASS	AC=981;AF=0.195887;AN=5008;NS=2504;DP=17709;EAS_AF=0.2847;AMR_AF=0.2075;AFR_AF=0.2436;EUR_AF=0.0994;SAS_AF=0.1309;AA=C|||;VT=SNP
12	95270066	rs7311571	T	C	100	PASS	AC=4801;AF=0.958666;AN=5008;NS=2504;DP=17679;EAS_AF=0.9137;AMR_AF=0.987;AFR_AF=0.9992;EUR_AF=0.9622;SAS_AF=0.9264;AA=C|||;VT=SNP
12	95270105	rs7295463	C	T	100	PASS	AC=4801;AF=0.958666;AN=5008;NS=2504;DP=15989;EAS_AF=0.9137;AMR_AF=0.987;AFR_AF=0.9992;EUR_AF=0.9622;SAS_AF=0.9264;AA=T|||;VT=SNP
12	95270259	rs117975679	G	A	100	PASS	AC=97;AF=0.019369;AN=5008;NS=2504;DP=16938;EAS_AF=0.0268;AMR_AF=0.098;AFR_AF=0.0008;EUR_AF=0.001;SAS_AF=0;AA=g|||;VT=SNP
12	95271096	rs1968472	G	A	100	PASS	AC=915;AF=0.182708;AN=5008;NS=2504;DP=16765;EAS_AF=0.2331;AMR_AF=0.2723;AFR_AF=0.0537;EUR_AF=0.2177;SAS_AF=0.2055;AA=G|||;VT=SNP
12	95271532	rs1549993	C	T	100	PASS	AC=4802;AF=0.958866;AN=5008;NS=2504;DP=19804;EAS_AF=0.9147;AMR_AF=0.987;AFR_AF=0.9992;EUR_AF=0.9622;SAS_AF=0.9264;AA=C|||;VT=SNP
12	95271856	rs1036323	A	G	100	PASS	AC=4800;AF=0.958466;AN=5008;NS=2504;DP=20213;EAS_AF=0.9127;AMR_AF=0.987;AFR_AF=0.9992;EUR_AF=0.9622;SAS_AF=0.9264;AA=G|||;VT=SNP
12	95272024	rs1036324	C	G	100	PASS	AC=4806;AF=0.959665;AN=5008;NS=2504;DP=19040;EAS_AF=0.9187;AMR_AF=0.987;AFR_AF=0.9992;EUR_AF=0.9622;SAS_AF=0.9264;AA=G|||;VT=SNP
12	95272309	rs79753955	A	T	100	PASS	AC=1219;AF=0.243411;AN=5008;NS=2504;DP=19759;EAS_AF=0.2847;AMR_AF=0.219;AFR_AF=0.4175;EUR_AF=0.0994;SAS_AF=0.1309;AA=A|||;VT=SNP
12	95272892	rs7308085	A	T	100	PASS	AC=1219;AF=0.243411;AN=5008;NS=2504;DP=21794;EAS_AF=0.2847;AMR_AF=0.219;AFR_AF=0.4175;EUR_AF=0.0994;SAS_AF=0.1309;AA=A|||;VT=SNP
12	95272904	rs7308359	G	T	100	PASS	AC=916;AF=0.182907;AN=5008;NS=2504;DP=21509;EAS_AF=0.2331;AMR_AF=0.2723;AFR_AF=0.0537;EUR_AF=0.2177;SAS_AF=0.2065;AA=G|||;VT=SNP
12	95273510	rs7309211	G	C	100	PASS	AC=2549;AF=0.508986;AN=5008;NS=2504;DP=18647;EAS_AF=0.3968;AMR_AF=0.487;AFR_AF=0.4425;EUR_AF=0.6451;SAS_AF=0.59;AA=G|||;VT=SNP
12	95274002	rs12321052	G	A	100	PASS	AC=981;AF=0.195887;AN=5008;NS=2504;DP=16211;EAS_AF=0.2847;AMR_AF=0.2061;AFR_AF=0.2443;EUR_AF=0.0994;SAS_AF=0.1309;AA=G|||;VT=SNP
12	95274182	rs11107768	T	A	100	PASS	AC=916;AF=0.182907;AN=5008;NS=2504;DP=20585;EAS_AF=0.2331;AMR_AF=0.2738;AFR_AF=0.0537;EUR_AF=0.2177;SAS_AF=0.2055;AA=T|||;VT=SNP
12	95275147	rs11107770	A	G	100	PASS	AC=916;AF=0.182907;AN=5008;NS=2504;DP=20245;EAS_AF=0.2331;AMR_AF=0.2738;AFR_AF=0.0537;EUR_AF=0.2177;SAS_AF=0.2055;AA=A|||;VT=SNP
12	95276777	rs1549994	A	G	100	PASS	AC=1211;AF=0.241813;AN=5008;NS=2504;DP=14067;EAS_AF=0.2847;AMR_AF=0.2176;AFR_AF=0.4123;EUR_AF=0.0994;SAS_AF=0.1309;AA=A|||;VT=SNP
12	95276780	rs1549995	T	C	100	PASS	AC=1213;AF=0.242212;AN=5008;NS=2504;DP=14160;EAS_AF=0.2847;AMR_AF=0.2205;AFR_AF=0.4123;EUR_AF=0.0994;SAS_AF=0.1309;AA=T|||;VT=SNP
12	95276844	rs11107771	A	G	100	PASS	AC=916;AF=0.182907;AN=5008;NS=2504;DP=14851;EAS_AF=0.2331;AMR_AF=0.2738;AFR_AF=0.0537;EUR_AF=0.2177;SAS_AF=0.2055;AA=A|||;VT=SNP
12	95277021	rs9668255	G	A	100	PASS	AC=1211;AF=0.241813;AN=5008;NS=2504;DP=14756;EAS_AF=0.2847;AMR_AF=0.2176;AFR_AF=0.4123;EUR_AF=0.0994;SAS_AF=0.1309;AA=G|||;VT=SNP
12	95277380	rs7961204	C	T	100	PASS	AC=2987;AF=0.596446;AN=5008;NS=2504;DP=16846;EAS_AF=0.6796;AMR_AF=0.6167;AFR_AF=0.4032;EUR_AF=0.668;SAS_AF=0.684;AA=C|||;VT=SNP
12	95277647	rs4761697	T	C	100	PASS	AC=4806;AF=0.959665;AN=5008;NS=2504;DP=21338;EAS_AF=0.9187;AMR_AF=0.987;AFR_AF=0.9992;EUR_AF=0.9622;SAS_AF=0.9264;AA=C|||;VT=SNP
12	95277724	rs148457542	G	A	100	PASS	AC=37;AF=0.00738818;AN=5008;NS=2504;DP=21232;EAS_AF=0.0357;AMR_AF=0;AFR_AF=0;EUR_AF=0;SAS_AF=0.001;AA=G|||;VT=SNP
12	95278015	rs4761698	T	G	100	PASS	AC=4015;AF=0.801717;AN=5008;NS=2504;DP=20929;EAS_AF=0.9137;AMR_AF=0.9164;AFR_AF=0.497;EUR_AF=0.9235;SAS_AF=0.8916;AA=T|||;VT=SNP
12	95278384	rs10859779	C	T	100	PASS	AC=1026;AF=0.204872;AN=5008;NS=2504;DP=20582;EAS_AF=0.2331;AMR_AF=0.2983;AFR_AF=0.0938;EUR_AF=0.2555;SAS_AF=0.2076;AA=C|||;VT=SNP
12	95278571	rs2366800	T	C	100	PASS	AC=1024;AF=0.204473;AN=5008;NS=2504;DP=18555;EAS_AF=0.2371;AMR_AF=0.2781;AFR_AF=0.1293;EUR_AF=0.2187;SAS_AF=0.2055;AA=C|||;VT=SNP
12	95280713	rs10777647	T	C	100	PASS	AC=2688;AF=0.536741;AN=5008;NS=2504;DP=14178;EAS_AF=0.5268;AMR_AF=0.6066;AFR_AF=0.6657;EUR_AF=0.4533;SAS_AF=0.409;AA=C|||;VT=SNP
12	95280752	rs12367920	T	A	100	PASS	AC=634;AF=0.126597;AN=5008;NS=2504;DP=13711;EAS_AF=0.1478;AMR_AF=0.1484;AFR_AF=0.0151;EUR_AF=0.2008;SAS_AF=0.1636;AA=T|||;VT=SNP
12	95281151	rs11107772	C	T	100	PASS	AC=911;AF=0.181909;AN=5008;NS=2504;DP=17115;EAS_AF=0.2331;AMR_AF=0.2738;AFR_AF=0.0507;EUR_AF=0.2177;SAS_AF=0.2045;AA=C|||;VT=SNP
12	95281319	rs9668990	A	G	100	PASS	AC=2687;AF=0.536542;AN=5008;NS=2504;DP=17421;EAS_AF=0.5278;AMR_AF=0.6066;AFR_AF=0.6657;EUR_AF=0.4523;SAS_AF=0.408;AA=G|||;VT=SNP
12	95281404	rs9668088	C	T	100	PASS	AC=2686;AF=0.536342;AN=5008;NS=2504;DP=17643;EAS_AF=0.5278;AMR_AF=0.6052;AFR_AF=0.6657;EUR_AF=0.4523;SAS_AF=0.408;AA=c|||;VT=SNP
12	95282000	rs11107773	C	T	100	PASS	AC=979;AF=0.195487;AN=5008;NS=2504;DP=11554;EAS_AF=0.2351;AMR_AF=0.2767;AFR_AF=0.0991;EUR_AF=0.2187;SAS_AF=0.2035;AA=T|||;VT=SNP
12	95282601	rs10859780	T	C	100	PASS	AC=978;AF=0.195288;AN=5008;NS=2504;DP=16499;EAS_AF=0.2401;AMR_AF=0.2752;AFR_AF=0.0938;EUR_AF=0.2137;SAS_AF=0.2106;AA=T|||;VT=SNP
12	95283943	rs892493	T	C	100	PASS	AC=992;AF=0.198083;AN=5008;NS=2504;DP=21995;EAS_AF=0.251;AMR_AF=0.2752;AFR_AF=0.1006;EUR_AF=0.2127;SAS_AF=0.2055;AA=t|||;VT=SNP
12	95284561	rs10777648	A	G	100	PASS	AC=3027;AF=0.604433;AN=5008;NS=2504;DP=22313;EAS_AF=0.5933;AMR_AF=0.6499;AFR_AF=0.4115;EUR_AF=0.7237;SAS_AF=0.7219;AA=A|||;VT=SNP
12	95284635	rs10745707	A	G	100	PASS	AC=1981;AF=0.395567;AN=5008;NS=2504;DP=21440;EAS_AF=0.3254;AMR_AF=0.5173;AFR_AF=0.2814;EUR_AF=0.4533;SAS_AF=0.4765;AA=G|||;VT=SNP
12	95284726	rs10745708	A	G	100	PASS	AC=2044;AF=0.408147;AN=5008;NS=2504;DP=21111;EAS_AF=0.3264;AMR_AF=0.5202;AFR_AF=0.3268;EUR_AF=0.4533;SAS_AF=0.4765;AA=A|||;VT=SNP
12	95284830	rs149217842	T	C	100	PASS	AC=74;AF=0.0147764;AN=5008;NS=2504;DP=21931;EAS_AF=0.0089;AMR_AF=0.0922;AFR_AF=0.0008;EUR_AF=0;SAS_AF=0;AA=T|||;VT=SNP
12	95284857	rs10859781	G	C	100	PASS	AC=1977;AF=0.394768;AN=5008;NS=2504;DP=21136;EAS_AF=0.3264;AMR_AF=0.5173;AFR_AF=0.2784;EUR_AF=0.4523;SAS_AF=0.4765;AA=G|||;VT=SNP
12	95284883	rs10859782	A	C	100	PASS	AC=1979;AF=0.395168;AN=5008;NS=2504;DP=20769;EAS_AF=0.3254;AMR_AF=0.5173;AFR_AF=0.2799;EUR_AF=0.4533;SAS_AF=0.4765;AA=A|||;VT=SNP
12	95285064	rs11107774	C	G	100	PASS	AC=2078;AF=0.414936;AN=5008;NS=2504;DP=19043;EAS_AF=0.3264;AMR_AF=0.5245;AFR_AF=0.3502;EUR_AF=0.4533;SAS_AF=0.4765;AA=G|||;VT=SNP
12	95285339	rs10859783	A	G	100	PASS	AC=873;AF=0.174321;AN=5008;NS=2504;DP=20754;EAS_AF=0.2044;AMR_AF=0.2738;AFR_AF=0.0469;EUR_AF=0.2127;SAS_AF=0.2055;AA=A|||;VT=SNP
12	95285404	rs11610936	C	T	100	PASS	AC=453;AF=0.0904553;AN=5008;NS=2504;DP=21986;EAS_AF=0.1171;AMR_AF=0.0403;AFR_AF=0.0575;EUR_AF=0.0934;SAS_AF=0.1401;AA=C|||;VT=SNP
12	95285801	rs1019981	T	C	100	PASS	AC=1052;AF=0.210064;AN=5008;NS=2504;DP=18630;EAS_AF=0.122;AMR_AF=0.2435;AFR_AF=0.1914;EUR_AF=0.2406;SAS_AF=0.271;AA=t|||;VT=SNP
12	95286073	rs76703011	G	C	100	PASS	AC=589;AF=0.117612;AN=5008;NS=2504;DP=16078;EAS_AF=0.3135;AMR_AF=0.1571;AFR_AF=0.0076;EUR_AF=0.0606;SAS_AF=0.0951;AA=G|||;VT=SNP
12	95286400	rs76542670	G	A	100	PASS	AC=40;AF=0.00798722;AN=5008;NS=2504;DP=23842;EAS_AF=0.0387;AMR_AF=0;AFR_AF=0;EUR_AF=0;SAS_AF=0.001;AA=G|||;VT=SNP
12	95288047	rs10745709	C	T	100	PASS	AC=1948;AF=0.388978;AN=5008;NS=2504;DP=22051;EAS_AF=0.3264;AMR_AF=0.5187;AFR_AF=0.2557;EUR_AF=0.4533;SAS_AF=0.4755;AA=T|||;VT=SNP
12	95288610	rs7963173	C	T	100	PASS	AC=907;AF=0.18111;AN=5008;NS=2504;DP=18036;EAS_AF=0.122;AMR_AF=0.2176;AFR_AF=0.1263;EUR_AF=0.2018;SAS_AF=0.2689;AA=C|||;VT=SNP
12	95288655	rs12308015	T	C	100	PASS	AC=1010;AF=0.201677;AN=5008;NS=2504;DP=18545;EAS_AF=0.3175;AMR_AF=0.2089;AFR_AF=0.2398;EUR_AF=0.1014;SAS_AF=0.1288;AA=T|||;VT=SNP
12	95288926	rs10859784	G	A	100	PASS	AC=882;AF=0.176118;AN=5008;NS=2504;DP=15862;EAS_AF=0.2014;AMR_AF=0.2738;AFR_AF=0.056;EUR_AF=0.2127;SAS_AF=0.2055;AA=G|||;VT=SNP
12	95289170	rs1972795	C	T	100	PASS	AC=554;AF=0.110623;AN=5008;NS=2504;DP=17339;EAS_AF=0.1498;AMR_AF=0.0865;AFR_AF=0.0484;EUR_AF=0.1759;SAS_AF=0.1043;AA=C|||;VT=SNP
12	95289731	rs1434239	T	C	100	PASS	AC=909;AF=0.18151;AN=5008;NS=2504;DP=15431;EAS_AF=0.123;AMR_AF=0.2176;AFR_AF=0.1263;EUR_AF=0.2028;SAS_AF=0.2689;AA=T|||;VT=SNP
12	95289892	rs61937468	C	T	100	PASS	AC=456;AF=0.0910543;AN=5008;NS=2504;DP=15619;EAS_AF=0.1161;AMR_AF=0.0403;AFR_AF=0.0598;EUR_AF=0.0934;SAS_AF=0.1411;AA=C|||;VT=SNP
12	95290436	rs10745710	T	C	100	PASS	AC=4100;AF=0.81869;AN=5008;NS=2504;DP=20868;EAS_AF=0.878;AMR_AF=0.7824;AFR_AF=0.8737;EUR_AF=0.7972;SAS_AF=0.7311;AA=T|||;VT=SNP
12	95290966	rs56067379	G	C	100	PASS	AC=1039;AF=0.207468;AN=5008;NS=2504;DP=21467;EAS_AF=0.2669;AMR_AF=0.1311;AFR_AF=0.1263;EUR_AF=0.2704;SAS_AF=0.2454;AA=G|||;VT=SNP
12	95290969	rs12306204	C	A	100	PASS	AC=1008;AF=0.201278;AN=5008;NS=2504;DP=21429;EAS_AF=0.3155;AMR_AF=0.2089;AFR_AF=0.2383;EUR_AF=0.1024;SAS_AF=0.1299;AA=C|||;VT=SNP
12	95291005	rs10777649	C	T	100	PASS	AC=3862;AF=0.771166;AN=5008;NS=2504;DP=21248;EAS_AF=0.876;AMR_AF=0.7493;AFR_AF=0.7436;EUR_AF=0.7584;SAS_AF=0.729;AA=C|||;VT=SNP
12	95291073	rs10777650	T	A	100	PASS	AC=4099;AF=0.81849;AN=5008;NS=2504;DP=20245;EAS_AF=0.877;AMR_AF=0.7824;AFR_AF=0.8737;EUR_AF=0.7972;SAS_AF=0.7311;AA=A|||;VT=SNP
12	95292545	rs79436282	A	G	100	PASS	AC=266;AF=0.053115;AN=5008;NS=2504;DP=23292;EAS_AF=0.0833;AMR_AF=0.0173;AFR_AF=0.0439;EUR_AF=0.0398;SAS_AF=0.0736;AA=A|||;VT=SNP
12	95292788	rs78342786	C	T	100	PASS	AC=206;AF=0.0411342;AN=5008;NS=2504;DP=20804;EAS_AF=0.0833;AMR_AF=0.013;AFR_AF=0.0008;EUR_AF=0.0398;SAS_AF=0.0736;AA=C|||;VT=SNP
12	95292846	rs35090008	A	G	100	PASS	AC=747;AF=0.149161;AN=5008;NS=2504;DP=21121;EAS_AF=0.0883;AMR_AF=0.1268;AFR_AF=0.1876;EUR_AF=0.1759;SAS_AF=0.1483;AA=A|||;VT=SNP
12	95293479	rs67659855	T	C	100	PASS	AC=1309;AF=0.261382;AN=5008;NS=2504;DP=18974;EAS_AF=0.3264;AMR_AF=0.2781;AFR_AF=0.32;EUR_AF=0.1968;SAS_AF=0.1697;AA=T|||;VT=SNP
12	95293538	rs11608510	A	G	100	PASS	AC=1453;AF=0.290136;AN=5008;NS=2504;DP=18759;EAS_AF=0.2659;AMR_AF=0.183;AFR_AF=0.3555;EUR_AF=0.3121;SAS_AF=0.2802;AA=A|||;VT=SNP
12	95293731	rs11608541	A	G	100	PASS	AC=470;AF=0.0938498;AN=5008;NS=2504;DP=17715;EAS_AF=0.1161;AMR_AF=0.0447;AFR_AF=0.0681;EUR_AF=0.0934;SAS_AF=0.1411;AA=A|||;VT=SNP
12	95293808	rs11612585	G	A	100	PASS	AC=1454;AF=0.290335;AN=5008;NS=2504;DP=17296;EAS_AF=0.2669;AMR_AF=0.183;AFR_AF=0.3563;EUR_AF=0.3111;SAS_AF=0.2802;AA=G|||;VT=SNP
12	95294283	rs11107776	T	G	100	PASS	AC=879;AF=0.175519;AN=5008;NS=2504;DP=18978;EAS_AF=0.1964;AMR_AF=0.2723;AFR_AF=0.0598;EUR_AF=0.2107;SAS_AF=0.2055;AA=T|||;VT=SNP
12	95294492	rs11107777	A	G	100	PASS	AC=3744;AF=0.747604;AN=5008;NS=2504;DP=21483;EAS_AF=0.7937;AMR_AF=0.7378;AFR_AF=0.8086;EUR_AF=0.7177;SAS_AF=0.6554;AA=G|||;VT=SNP
12	95294790	rs11107778	T	C	100	PASS	AC=314;AF=0.0626997;AN=5008;NS=2504;DP=25202;EAS_AF=0.0833;AMR_AF=0.0375;AFR_AF=0.0386;EUR_AF=0.0785;SAS_AF=0.0757;AA=T|||;VT=SNP
12	95294854	rs58230136	G	A	100	PASS	AC=1354;AF=0.270367;AN=5008;NS=2504;DP=24475;EAS_AF=0.3294;AMR_AF=0.2795;AFR_AF=0.3517;EUR_AF=0.1958;SAS_AF=0.1697;AA=G|||;VT=SNP
12	95295081	rs10859785	A	T	100	PASS	AC=873;AF=0.174321;AN=5008;NS=2504;DP=18368;EAS_AF=0.1964;AMR_AF=0.2723;AFR_AF=0.0552;EUR_AF=0.2107;SAS_AF=0.2055;AA=A|||;VT=SNP
12	95295174	rs10735327	C	T	100	PASS	AC=4079;AF=0.814497;AN=5008;NS=2504;DP=20553;EAS_AF=0.877;AMR_AF=0.781;AFR_AF=0.8608;EUR_AF=0.7952;SAS_AF=0.7311;AA=T|||;VT=SNP
12	95295339	rs74680217	C	T	100	PASS	AC=553;AF=0.110423;AN=5008;NS=2504;DP=19567;EAS_AF=0.1498;AMR_AF=0.0865;AFR_AF=0.0469;EUR_AF=0.1769;SAS_AF=0.1043;AA=C|||;VT=SNP
12	95295456	rs10777651	C	T	100	PASS	AC=4097;AF=0.818091;AN=5008;NS=2504;DP=16276;EAS_AF=0.875;AMR_AF=0.7824;AFR_AF=0.8729;EUR_AF=0.7952;SAS_AF=0.7342;AA=C|||;VT=SNP
12	95295510	rs10859786	A	G	100	PASS	AC=4104;AF=0.819489;AN=5008;NS=2504;DP=14841;EAS_AF=0.8879;AMR_AF=0.781;AFR_AF=0.8722;EUR_AF=0.7952;SAS_AF=0.7301;AA=G|||;VT=SNP
12	95295635	rs34120337	G	A	100	PASS	AC=1387;AF=0.276957;AN=5008;NS=2504;DP=15051;EAS_AF=0.3482;AMR_AF=0.2795;AFR_AF=0.3593;EUR_AF=0.1978;SAS_AF=0.1718;AA=G|||;VT=SNP
12	95295840	rs7489315	T	G	100	PASS	AC=1154;AF=0.230431;AN=5008;NS=2504;DP=15546;EAS_AF=0.2698;AMR_AF=0.1427;AFR_AF=0.1808;EUR_AF=0.2903;SAS_AF=0.2577;AA=T|||;VT=SNP
12	95295988	rs10859787	G	C	100	PASS	AC=1460;AF=0.291534;AN=5008;NS=2504;DP=14459;EAS_AF=0.5179;AMR_AF=0.4395;AFR_AF=0.0477;EUR_AF=0.2684;SAS_AF=0.3067;AA=G|||;VT=SNP
12	95296136	rs7484322	T	C	100	PASS	AC=1482;AF=0.295927;AN=5008;NS=2504;DP=13113;EAS_AF=0.1885;AMR_AF=0.4107;AFR_AF=0.264;EUR_AF=0.3787;SAS_AF=0.2832;AA=C|||;VT=SNP
12	95296447	rs76812851	C	T	100	PASS	AC=718;AF=0.143371;AN=5008;NS=2504;DP=11193;EAS_AF=0.3393;AMR_AF=0.1657;AFR_AF=0.0787;EUR_AF=0.0596;SAS_AF=0.0992;AA=C|||;VT=SNP
12	95296558	rs6538566	A	C	100	PASS	AC=3816;AF=0.761981;AN=5008;NS=2504;DP=16127;EAS_AF=0.745;AMR_AF=0.7723;AFR_AF=0.7769;EUR_AF=0.7853;SAS_AF=0.728;AA=C|||;VT=SNP
12	95297039	rs61937472	C	A	100	PASS	AC=797;AF=0.159145;AN=5008;NS=2504;DP=19100;EAS_AF=0.0159;AMR_AF=0.1383;AFR_AF=0.1301;EUR_AF=0.2903;SAS_AF=0.226;AA=C|||;VT=SNP
12	95297064	rs7970128	C	G	100	PASS	AC=3817;AF=0.762181;AN=5008;NS=2504;DP=19001;EAS_AF=0.745;AMR_AF=0.7709;AFR_AF=0.7829;EUR_AF=0.7843;SAS_AF=0.7229;AA=G|||;VT=SNP
12	95297077	rs117871560	A	G	100	PASS	AC=38;AF=0.00758786;AN=5008;NS=2504;DP=18917;EAS_AF=0.0367;AMR_AF=0;AFR_AF=0;EUR_AF=0;SAS_AF=0.001;AA=A|||;VT=SNP
12	95297852	rs7302574	T	G	100	PASS	AC=2531;AF=0.505391;AN=5008;NS=2504;DP=12410;EAS_AF=0.3105;AMR_AF=0.5504;AFR_AF=0.5174;EUR_AF=0.6431;SAS_AF=0.5164;AA=G|||;VT=SNP
12	95298092	rs11107779	C	T	100	PASS	AC=619;AF=0.123602;AN=5008;NS=2504;DP=12969;EAS_AF=0.3403;AMR_AF=0.1599;AFR_AF=0.0068;EUR_AF=0.0586;SAS_AF=0.0992;AA=T|||;VT=SNP
12	95298342	rs7132542	G	C	100	PASS	AC=3242;AF=0.647364;AN=5008;NS=2504;DP=13365;EAS_AF=0.6478;AMR_AF=0.7017;AFR_AF=0.5991;EUR_AF=0.7028;SAS_AF=0.6166;AA=C|||;VT=SNP
12	95298675	rs10777652	C	A	100	PASS	AC=3492;AF=0.697284;AN=5008;NS=2504;DP=16614;EAS_AF=0.744;AMR_AF=0.7334;AFR_AF=0.6142;EUR_AF=0.7435;SAS_AF=0.6881;AA=A|||;VT=SNP
12	95298846	rs10859788	A	G	100	PASS	AC=2539;AF=0.506989;AN=5008;NS=2504;DP=20166;EAS_AF=0.3095;AMR_AF=0.5519;AFR_AF=0.5227;EUR_AF=0.6431;SAS_AF=0.5174;AA=G|||;VT=SNP
12	95298903	rs6538567	A	G	100	PASS	AC=2526;AF=0.504393;AN=5008;NS=2504;DP=19108;EAS_AF=0.3095;AMR_AF=0.5519;AFR_AF=0.5129;EUR_AF=0.6431;SAS_AF=0.5174;AA=A|||;VT=SNP
12	95299142	rs11107780	G	A	100	PASS	AC=673;AF=0.134385;AN=5008;NS=2504;DP=19728;EAS_AF=0.1597;AMR_AF=0.1729;AFR_AF=0.0144;EUR_AF=0.1769;SAS_AF=0.1994;AA=G|||;VT=SNP
12	95299749	rs2114335	C	T	100	PASS	AC=218;AF=0.0435304;AN=5008;NS=2504;DP=21121;EAS_AF=0.0952;AMR_AF=0.013;AFR_AF=0.0008;EUR_AF=0.0408;SAS_AF=0.0726;AA=C|||;VT=SNP
12	95300076	rs12367145	A	G	100	PASS	AC=2526;AF=0.504393;AN=5008;NS=2504;DP=17123;EAS_AF=0.3095;AMR_AF=0.5519;AFR_AF=0.5129;EUR_AF=0.6431;SAS_AF=0.5174;AA=A|||;VT=SNP
12	95300225	rs1896102	C	T	100	PASS	AC=1915;AF=0.382388;AN=5008;NS=2504;DP=15427;EAS_AF=0.1806;AMR_AF=0.4035;AFR_AF=0.4054;EUR_AF=0.5427;SAS_AF=0.3793;AA=T|||;VT=SNP
12	95300385	rs1896101	G	A	100	PASS	AC=2527;AF=0.504593;AN=5008;NS=2504;DP=12895;EAS_AF=0.3105;AMR_AF=0.5519;AFR_AF=0.5129;EUR_AF=0.6431;SAS_AF=0.5174;AA=G|||;VT=SNP
12	95300401	rs1896100	A	G	100	PASS	AC=2527;AF=0.504593;AN=5008;NS=2504;DP=13251;EAS_AF=0.3105;AMR_AF=0.5519;AFR_AF=0.5129;EUR_AF=0.6431;SAS_AF=0.5174;AA=A|||;VT=SNP
12	95300482	rs140870847	G	T	100	PASS	AC=50;AF=0.00998403;AN=5008;NS=2504;DP=15816;EAS_AF=0.0466;AMR_AF=0;AFR_AF=0;EUR_AF=0;SAS_AF=0.0031;AA=G|||;VT=SNP
12	95300672	rs1896099	A	G	100	PASS	AC=2526;AF=0.504393;AN=5008;NS=2504;DP=17575;EAS_AF=0.3095;AMR_AF=0.5519;AFR_AF=0.5129;EUR_AF=0.6431;SAS_AF=0.5174;AA=A|||;VT=SNP
12	95301086	rs11107781	T	A	100	PASS	AC=672;AF=0.134185;AN=5008;NS=2504;DP=20492;EAS_AF=0.1587;AMR_AF=0.1729;AFR_AF=0.0144;EUR_AF=0.1769;SAS_AF=0.1994;AA=T|||;VT=SNP
12	95301435	rs117314610	G	T	100	PASS	AC=31;AF=0.0061901;AN=5008;NS=2504;DP=21645;EAS_AF=0.0298;AMR_AF=0;AFR_AF=0;EUR_AF=0;SAS_AF=0.001;AA=G|||;VT=SNP
12	95301549	rs73366777	G	A	100	PASS	AC=474;AF=0.0946486;AN=5008;NS=2504;DP=20948;EAS_AF=0.0129;AMR_AF=0.0893;AFR_AF=0.084;EUR_AF=0.1909;SAS_AF=0.0982;AA=G|||;VT=SNP
12	95301653	rs7965624	A	G	100	PASS	AC=2531;AF=0.505391;AN=5008;NS=2504;DP=20456;EAS_AF=0.3095;AMR_AF=0.5504;AFR_AF=0.5227;EUR_AF=0.6372;SAS_AF=0.5164;AA=G|||;VT=SNP
12	95301969	rs7303879	C	T	100	PASS	AC=1204;AF=0.240415;AN=5008;NS=2504;DP=15700;EAS_AF=0.1716;AMR_AF=0.2651;AFR_AF=0.1407;EUR_AF=0.3678;SAS_AF=0.2975;AA=C|||;VT=SNP
12	95302636	rs2114334	A	C	100	PASS	AC=218;AF=0.0435304;AN=5008;NS=2504;DP=20919;EAS_AF=0.0952;AMR_AF=0.013;AFR_AF=0.0008;EUR_AF=0.0408;SAS_AF=0.0726;AA=A|||;VT=SNP
12	95302658	rs11107782	C	T	100	PASS	AC=685;AF=0.136781;AN=5008;NS=2504;DP=20631;EAS_AF=0.3383;AMR_AF=0.1643;AFR_AF=0.0545;EUR_AF=0.0596;SAS_AF=0.1002;AA=c|||;VT=SNP
12	95303206	rs12426722	G	A	100	PASS	AC=620;AF=0.123802;AN=5008;NS=2504;DP=22490;EAS_AF=0.129;AMR_AF=0.1484;AFR_AF=0.1142;EUR_AF=0.1004;SAS_AF=0.138;AA=G|||;VT=SNP
12	95303234	rs76055485	C	T	100	PASS	AC=218;AF=0.0435304;AN=5008;NS=2504;DP=22608;EAS_AF=0.0952;AMR_AF=0.013;AFR_AF=0.0008;EUR_AF=0.0408;SAS_AF=0.0726;AA=C|||;VT=SNP
12	95303460	rs9308299	T	G	100	PASS	AC=2526;AF=0.504393;AN=5008;NS=2504;DP=21375;EAS_AF=0.3095;AMR_AF=0.5519;AFR_AF=0.5129;EUR_AF=0.6431;SAS_AF=0.5174;AA=G|||;VT=SNP
12	95303466	rs74852906	A	G	100	PASS	AC=218;AF=0.0435304;AN=5008;NS=2504;DP=21345;EAS_AF=0.0952;AMR_AF=0.013;AFR_AF=0.0008;EUR_AF=0.0408;SAS_AF=0.0726;AA=A|||;VT=SNP
12	95303561	rs2052741	C	T	100	PASS	AC=1901;AF=0.379593;AN=5008;NS=2504;DP=20426;EAS_AF=0.1815;AMR_AF=0.402;AFR_AF=0.3956;EUR_AF=0.5427;SAS_AF=0.3783;AA=C|||;VT=SNP
12	95304634	rs7964408	T	C	100	PASS	AC=2526;AF=0.504393;AN=5008;NS=2504;DP=17593;EAS_AF=0.3095;AMR_AF=0.5519;AFR_AF=0.5129;EUR_AF=0.6431;SAS_AF=0.5174;AA=C|||;VT=SNP
12	95305069	rs11107783	T	C	100	PASS	AC=2525;AF=0.504193;AN=5008;NS=2504;DP=10562;EAS_AF=0.3095;AMR_AF=0.5519;AFR_AF=0.5121;EUR_AF=0.6431;SAS_AF=0.5174;AA=t|||;VT=SNP
12	95305154	rs11107784	T	G	100	PASS	AC=2525;AF=0.504193;AN=5008;NS=2504;DP=14412;EAS_AF=0.3095;AMR_AF=0.5519;AFR_AF=0.5129;EUR_AF=0.6431;SAS_AF=0.5164;AA=G|||;VT=SNP
12	95305224	rs2162328	T	C	100	PASS	AC=2526;AF=0.504393;AN=5008;NS=2504;DP=18060;EAS_AF=0.3095;AMR_AF=0.5519;AFR_AF=0.5129;EUR_AF=0.6431;SAS_AF=0.5174;AA=T|||;VT=SNP
12	95305369	rs11610378	T	C	100	PASS	AC=2526;AF=0.504393;AN=5008;NS=2504;DP=17760;EAS_AF=0.3095;AMR_AF=0.5519;AFR_AF=0.5129;EUR_AF=0.6431;SAS_AF=0.5174;AA=T|||;VT=SNP
12	95305572	rs11107785	G	T	100	PASS	AC=1288;AF=0.257188;AN=5008;NS=2504;DP=19535;EAS_AF=0.4355;AMR_AF=0.2205;AFR_AF=0.2663;EUR_AF=0.1421;SAS_AF=0.2055;AA=G|||;VT=SNP
12	95305830	rs6538568	A	G	100	PASS	AC=2527;AF=0.504593;AN=5008;NS=2504;DP=14084;EAS_AF=0.3095;AMR_AF=0.5519;AFR_AF=0.5129;EUR_AF=0.6431;SAS_AF=0.5184;AA=G|||;VT=SNP
12	95305911	rs144814850	G	A	100	PASS	AC=218;AF=0.0435304;AN=5008;NS=2504;DP=13590;EAS_AF=0.0952;AMR_AF=0.013;AFR_AF=0.0008;EUR_AF=0.0408;SAS_AF=0.0726;AA=G|||;VT=SNP
12	95305937	rs6538569	A	C	100	PASS	AC=2526;AF=0.504393;AN=5008;NS=2504;DP=13701;EAS_AF=0.3095;AMR_AF=0.5519;AFR_AF=0.5129;EUR_AF=0.6431;SAS_AF=0.5174;AA=A|||;VT=SNP
12	95305989	rs6538570	A	G	100	PASS	AC=2526;AF=0.504393;AN=5008;NS=2504;DP=14132;EAS_AF=0.3095;AMR_AF=0.5519;AFR_AF=0.5129;EUR_AF=0.6431;SAS_AF=0.5174;AA=a|||;VT=SNP
12	95306144	rs7956744	A	G	100	PASS	AC=2526;AF=0.504393;AN=5008;NS=2504;DP=16727;EAS_AF=0.3095;AMR_AF=0.5519;AFR_AF=0.5129;EUR_AF=0.6431;SAS_AF=0.5174;AA=A|||;VT=SNP
12	95306151	rs7956747	A	C	100	PASS	AC=3808;AF=0.760383;AN=5008;NS=2504;DP=16843;EAS_AF=0.745;AMR_AF=0.7723;AFR_AF=0.7753;EUR_AF=0.7853;SAS_AF=0.7219;AA=C|||;VT=SNP
12	95306538	rs7307539	T	G	100	PASS	AC=2527;AF=0.504593;AN=5008;NS=2504;DP=19976;EAS_AF=0.3095;AMR_AF=0.5519;AFR_AF=0.5136;EUR_AF=0.6431;SAS_AF=0.5174;AA=T|||;VT=SNP
12	95306657	rs7136464	A	G	100	PASS	AC=2527;AF=0.504593;AN=5008;NS=2504;DP=18717;EAS_AF=0.3095;AMR_AF=0.5519;AFR_AF=0.5136;EUR_AF=0.6431;SAS_AF=0.5174;AA=G|||;VT=SNP
12	95306696	rs4761513	G	C	100	PASS	AC=2527;AF=0.504593;AN=5008;NS=2504;DP=18356;EAS_AF=0.3095;AMR_AF=0.5519;AFR_AF=0.5136;EUR_AF=0.6431;SAS_AF=0.5174;AA=C|||;VT=SNP
12	95306798	rs75307801	G	C	100	PASS	AC=390;AF=0.0778754;AN=5008;NS=2504;DP=19249;EAS_AF=0.0129;AMR_AF=0.0865;AFR_AF=0.0212;EUR_AF=0.1918;SAS_AF=0.0982;AA=G|||;VT=SNP
12	95306894	rs117979751	C	T	100	PASS	AC=218;AF=0.0435304;AN=5008;NS=2504;DP=20842;EAS_AF=0.0952;AMR_AF=0.013;AFR_AF=0.0008;EUR_AF=0.0408;SAS_AF=0.0726;AA=C|||;VT=SNP
12	95307094	rs116885672	G	A	100	PASS	AC=22;AF=0.00439297;AN=5008;NS=2504;DP=16094;EAS_AF=0.0188;AMR_AF=0;AFR_AF=0;EUR_AF=0.001;SAS_AF=0.002;AA=G|||;VT=SNP
12	95307355	rs10859793	A	G	100	PASS	AC=3861;AF=0.770966;AN=5008;NS=2504;DP=20669;EAS_AF=0.745;AMR_AF=0.7767;AFR_AF=0.8124;EUR_AF=0.7853;SAS_AF=0.7229;AA=G|||;VT=SNP
12	95307795	rs7961470	A	G	100	PASS	AC=2527;AF=0.504593;AN=5008;NS=2504;DP=22347;EAS_AF=0.3095;AMR_AF=0.5519;AFR_AF=0.5136;EUR_AF=0.6431;SAS_AF=0.5174;AA=A|||;VT=SNP
12	95308072	rs6538573	A	T	100	PASS	AC=3212;AF=0.641374;AN=5008;NS=2504;DP=19466;EAS_AF=0.6488;AMR_AF=0.7161;AFR_AF=0.5673;EUR_AF=0.7038;SAS_AF=0.6166;AA=T|||;VT=SNP
12	95308093	rs7306940	A	G	100	PASS	AC=2528;AF=0.504792;AN=5008;NS=2504;DP=19012;EAS_AF=0.3095;AMR_AF=0.5519;AFR_AF=0.5129;EUR_AF=0.6451;SAS_AF=0.5174;AA=G|||;VT=SNP
12	95308117	rs7307359	G	A	100	PASS	AC=2528;AF=0.504792;AN=5008;NS=2504;DP=18945;EAS_AF=0.3095;AMR_AF=0.5519;AFR_AF=0.5129;EUR_AF=0.6451;SAS_AF=0.5174;AA=G|||;VT=SNP
12	95308203	rs7307394	G	A	100	PASS	AC=2528;AF=0.504792;AN=5008;NS=2504;DP=19834;EAS_AF=0.3105;AMR_AF=0.5519;AFR_AF=0.5129;EUR_AF=0.6441;SAS_AF=0.5174;AA=C|||;VT=SNP
12	95308486	rs7307791	G	A	100	PASS	AC=2527;AF=0.504593;AN=5008;NS=2504;DP=19091;EAS_AF=0.3095;AMR_AF=0.5519;AFR_AF=0.5129;EUR_AF=0.6441;SAS_AF=0.5174;AA=G|||;VT=SNP
12	95309201	rs79958695	C	T	100	PASS	AC=730;AF=0.145767;AN=5008;NS=2504;DP=17110;EAS_AF=0.1587;AMR_AF=0.1758;AFR_AF=0.0567;EUR_AF=0.1769;SAS_AF=0.1994;AA=C|||;VT=SNP
12	95309266	rs11611498	A	G	100	PASS	AC=3215;AF=0.641973;AN=5008;NS=2504;DP=18493;EAS_AF=0.6488;AMR_AF=0.7161;AFR_AF=0.5703;EUR_AF=0.7028;SAS_AF=0.6166;AA=G|||;VT=SNP
12	95309290	rs11615519	G	C	100	PASS	AC=2520;AF=0.503195;AN=5008;NS=2504;DP=19276;EAS_AF=0.3046;AMR_AF=0.5504;AFR_AF=0.5129;EUR_AF=0.6431;SAS_AF=0.5174;AA=C|||;VT=SNP
12	95309507	rs7976328	C	T	100	PASS	AC=1900;AF=0.379393;AN=5008;NS=2504;DP=20252;EAS_AF=0.1756;AMR_AF=0.4035;AFR_AF=0.3964;EUR_AF=0.5437;SAS_AF=0.3804;AA=C|||;VT=SNP
12	95309548	rs4761699	G	A	100	PASS	AC=79;AF=0.0157748;AN=5008;NS=2504;DP=20768;EAS_AF=0.0099;AMR_AF=0.0965;AFR_AF=0.0015;EUR_AF=0;SAS_AF=0;AA=G|||;VT=SNP
12	95309644	rs4761700	G	A	100	PASS	AC=2522;AF=0.503594;AN=5008;NS=2504;DP=20920;EAS_AF=0.3046;AMR_AF=0.5519;AFR_AF=0.5129;EUR_AF=0.6441;SAS_AF=0.5174;AA=A|||;VT=SNP
12	95309820	rs6538574	A	G	100	PASS	AC=3214;AF=0.641773;AN=5008;NS=2504;DP=21291;EAS_AF=0.6488;AMR_AF=0.7161;AFR_AF=0.5696;EUR_AF=0.7028;SAS_AF=0.6166;AA=G|||;VT=SNP
12	95310384	rs7980428	G	A	100	PASS	AC=2520;AF=0.503195;AN=5008;NS=2504;DP=20505;EAS_AF=0.3036;AMR_AF=0.5519;AFR_AF=0.5129;EUR_AF=0.6441;SAS_AF=0.5164;AA=G|||;VT=SNP
12	95310400	rs7315994	C	G	100	PASS	AC=622;AF=0.124201;AN=5008;NS=2504;DP=20631;EAS_AF=0.128;AMR_AF=0.1484;AFR_AF=0.1172;EUR_AF=0.1004;SAS_AF=0.137;AA=C|||;VT=SNP
12	95310540	rs6538575	T	C	100	PASS	AC=3209;AF=0.640775;AN=5008;NS=2504;DP=18471;EAS_AF=0.6438;AMR_AF=0.7161;AFR_AF=0.5703;EUR_AF=0.7028;SAS_AF=0.6155;AA=C|||;VT=SNP
12	95311078	rs59003487	C	A	100	PASS	AC=206;AF=0.0411342;AN=5008;NS=2504;DP=20550;EAS_AF=0.124;AMR_AF=0.098;AFR_AF=0.0015;EUR_AF=0.001;SAS_AF=0.0102;AA=C|||;VT=SNP
12	95311209	rs59475764	C	A	100	PASS	AC=619;AF=0.123602;AN=5008;NS=2504;DP=19428;EAS_AF=0.128;AMR_AF=0.1484;AFR_AF=0.115;EUR_AF=0.1004;SAS_AF=0.137;AA=C|||;VT=SNP
12	95311464	rs10777653	C	G	100	PASS	AC=2167;AF=0.432708;AN=5008;NS=2504;DP=17122;EAS_AF=0.5069;AMR_AF=0.4597;AFR_AF=0.3661;EUR_AF=0.4612;SAS_AF=0.3978;AA=C|||;VT=SNP
12	95311669	rs11107787	C	T	100	PASS	AC=729;AF=0.145567;AN=5008;NS=2504;DP=15174;EAS_AF=0.1587;AMR_AF=0.1758;AFR_AF=0.0567;EUR_AF=0.1769;SAS_AF=0.1984;AA=C|||;VT=SNP
12	95312417	rs9634216	G	A	100	PASS	AC=3730;AF=0.744808;AN=5008;NS=2504;DP=11784;EAS_AF=0.7401;AMR_AF=0.7709;AFR_AF=0.7186;EUR_AF=0.7853;SAS_AF=0.7249;AA=A|||;VT=SNP
12	95313113	rs4761514	T	A	100	PASS	AC=3100;AF=0.61901;AN=5008;NS=2504;DP=21928;EAS_AF=0.6438;AMR_AF=0.7104;AFR_AF=0.4849;EUR_AF=0.7028;SAS_AF=0.6237;AA=T|||;VT=SNP
12	95313296	rs61935662	A	G	100	PASS	AC=736;AF=0.146965;AN=5008;NS=2504;DP=19696;EAS_AF=0.1587;AMR_AF=0.1787;AFR_AF=0.0567;EUR_AF=0.1829;SAS_AF=0.1973;AA=A|||;VT=SNP
12	95313410	rs4761515	A	G	100	PASS	AC=3855;AF=0.769768;AN=5008;NS=2504;DP=21057;EAS_AF=0.7401;AMR_AF=0.7767;AFR_AF=0.8109;EUR_AF=0.7853;SAS_AF=0.7239;AA=G|||;VT=SNP
12	95313414	rs7298446	C	A	100	PASS	AC=2047;AF=0.408746;AN=5008;NS=2504;DP=21079;EAS_AF=0.5109;AMR_AF=0.4539;AFR_AF=0.2761;EUR_AF=0.4612;SAS_AF=0.3967;AA=C|||;VT=SNP
12	95314346	rs73218073	A	G	100	PASS	AC=728;AF=0.145367;AN=5008;NS=2504;DP=7966;EAS_AF=0.1587;AMR_AF=0.1758;AFR_AF=0.0567;EUR_AF=0.1769;SAS_AF=0.1973;AA=A|||;VT=SNP
12	95314530	rs12581946	A	C	100	PASS	AC=3096;AF=0.618211;AN=5008;NS=2504;DP=11802;EAS_AF=0.6448;AMR_AF=0.7104;AFR_AF=0.4864;EUR_AF=0.7028;SAS_AF=0.6166;AA=A|||;VT=SNP
12	95314748	rs144557149	G	A	100	PASS	AC=246;AF=0.0491214;AN=5008;NS=2504;DP=15643;EAS_AF=0.122;AMR_AF=0.1066;AFR_AF=0.0008;EUR_AF=0.0089;SAS_AF=0.0399;AA=G|||;VT=SNP
12	95314934	rs61935663	A	G	100	PASS	AC=933;AF=0.186302;AN=5008;NS=2504;DP=21325;EAS_AF=0.3423;AMR_AF=0.1974;AFR_AF=0.0575;EUR_AF=0.1581;SAS_AF=0.2209;AA=A|||;VT=SNP
12	95315279	rs74987749	G	A	100	PASS	AC=219;AF=0.04373;AN=5008;NS=2504;DP=17709;EAS_AF=0.0952;AMR_AF=0.013;AFR_AF=0.0008;EUR_AF=0.0408;SAS_AF=0.0736;AA=G|||;VT=SNP
12	95315513	rs12817605	C	G	100	PASS	AC=2301;AF=0.459465;AN=5008;NS=2504;DP=17704;EAS_AF=0.5129;AMR_AF=0.487;AFR_AF=0.2829;EUR_AF=0.5606;SAS_AF=0.5194;AA=C|||;VT=SNP
12	95316219	rs77875802	G	A	100	PASS	AC=219;AF=0.04373;AN=5008;NS=2504;DP=21294;EAS_AF=0.0952;AMR_AF=0.013;AFR_AF=0.0008;EUR_AF=0.0408;SAS_AF=0.0736;AA=G|||;VT=SNP
12	95316317	rs35366311	C	T	100	PASS	AC=784;AF=0.15655;AN=5008;NS=2504;DP=19234;EAS_AF=0.1319;AMR_AF=0.2233;AFR_AF=0.1944;EUR_AF=0.1421;SAS_AF=0.0982;AA=C|||;VT=SNP
12	95316374	rs11107791	G	A	100	PASS	AC=727;AF=0.145168;AN=5008;NS=2504;DP=20635;EAS_AF=0.1577;AMR_AF=0.1758;AFR_AF=0.0567;EUR_AF=0.1769;SAS_AF=0.1973;AA=G|||;VT=SNP
12	95316433	rs7486054	T	G	100	PASS	AC=3855;AF=0.769768;AN=5008;NS=2504;DP=19606;EAS_AF=0.7411;AMR_AF=0.7767;AFR_AF=0.8094;EUR_AF=0.7853;SAS_AF=0.7249;AA=G|||;VT=SNP
12	95316494	rs6538576	C	G	100	PASS	AC=2349;AF=0.46905;AN=5008;NS=2504;DP=18252;EAS_AF=0.5992;AMR_AF=0.4308;AFR_AF=0.5257;EUR_AF=0.3529;SAS_AF=0.4049;AA=G|||;VT=SNP
12	95316553	rs57140437	C	T	100	PASS	AC=686;AF=0.136981;AN=5008;NS=2504;DP=18872;EAS_AF=0.3413;AMR_AF=0.1643;AFR_AF=0.0545;EUR_AF=0.0586;SAS_AF=0.0992;AA=C|||;VT=SNP
12	95316560	rs1863554	T	C	100	PASS	AC=2737;AF=0.546526;AN=5008;NS=2504;DP=18957;EAS_AF=0.5833;AMR_AF=0.5288;AFR_AF=0.6195;EUR_AF=0.4861;SAS_AF=0.4847;AA=C|||;VT=SNP
12	95316856	rs80072514	G	A	100	PASS	AC=220;AF=0.0439297;AN=5008;NS=2504;DP=20167;EAS_AF=0.0952;AMR_AF=0.013;AFR_AF=0.0008;EUR_AF=0.0408;SAS_AF=0.0746;AA=G|||;VT=SNP
12	95317126	rs11107792	G	C	100	PASS	AC=673;AF=0.134385;AN=5008;NS=2504;DP=20885;EAS_AF=0.1577;AMR_AF=0.1758;AFR_AF=0.0151;EUR_AF=0.1779;SAS_AF=0.1973;AA=G|||;VT=SNP
12	95317163	rs10859794	C	T	100	PASS	AC=2532;AF=0.505591;AN=5008;NS=2504;DP=20931;EAS_AF=0.6369;AMR_AF=0.6052;AFR_AF=0.3971;EUR_AF=0.4722;SAS_AF=0.4806;AA=C|||;VT=SNP
12	95317550	rs2162327	G	A	100	PASS	AC=2180;AF=0.435304;AN=5008;NS=2504;DP=20700;EAS_AF=0.3085;AMR_AF=0.487;AFR_AF=0.4387;EUR_AF=0.5189;SAS_AF=0.4387;AA=G|||;VT=SNP
12	95317614	rs7489169	A	T	100	PASS	AC=2972;AF=0.59345;AN=5008;NS=2504;DP=20389;EAS_AF=0.4048;AMR_AF=0.572;AFR_AF=0.7519;EUR_AF=0.6342;SAS_AF=0.547;AA=T|||;VT=SNP
12	95317819	rs11614728	C	T	100	PASS	AC=2176;AF=0.434505;AN=5008;NS=2504;DP=19567;EAS_AF=0.3085;AMR_AF=0.487;AFR_AF=0.4395;EUR_AF=0.5159;SAS_AF=0.4366;AA=C|||;VT=SNP
12	95317836	rs74846057	T	C	100	PASS	AC=46;AF=0.0091853;AN=5008;NS=2504;DP=19746;EAS_AF=0.0427;AMR_AF=0.0043;AFR_AF=0;EUR_AF=0;SAS_AF=0;AA=t|||;VT=SNP
12	95317957	rs10859795	A	G	100	PASS	AC=2748;AF=0.548722;AN=5008;NS=2504;DP=16243;EAS_AF=0.3095;AMR_AF=0.5591;AFR_AF=0.7481;EUR_AF=0.5934;SAS_AF=0.4724;AA=G|||;VT=SNP
12	95318166	rs61935664	A	G	100	PASS	AC=735;AF=0.146765;AN=5008;NS=2504;DP=15280;EAS_AF=0.1627;AMR_AF=0.1787;AFR_AF=0.0567;EUR_AF=0.1779;SAS_AF=0.1973;AA=A|||;VT=SNP
12	95318201	rs11107796	C	T	100	PASS	AC=19;AF=0.00379393;AN=5008;NS=2504;DP=15885;EAS_AF=0.0179;AMR_AF=0;AFR_AF=0;EUR_AF=0;SAS_AF=0.001;AA=C|||;VT=SNP
12	95318387	rs10777654	A	G	100	PASS	AC=2752;AF=0.549521;AN=5008;NS=2504;DP=17351;EAS_AF=0.3095;AMR_AF=0.5591;AFR_AF=0.7504;EUR_AF=0.5934;SAS_AF=0.4734;AA=G|||;VT=SNP
12	95318572	rs77206617	C	T	100	PASS	AC=222;AF=0.0443291;AN=5008;NS=2504;DP=18687;EAS_AF=0.0952;AMR_AF=0.013;AFR_AF=0.0023;EUR_AF=0.0408;SAS_AF=0.0746;AA=c|||;VT=SNP
12	95318935	rs117185003	C	A	100	PASS	AC=43;AF=0.00858626;AN=5008;NS=2504;DP=20651;EAS_AF=0.0417;AMR_AF=0;AFR_AF=0;EUR_AF=0;SAS_AF=0.001;AA=C|||;VT=SNP
12	95319285	rs2081595	C	A	100	PASS	AC=2175;AF=0.434305;AN=5008;NS=2504;DP=21131;EAS_AF=0.3075;AMR_AF=0.487;AFR_AF=0.4395;EUR_AF=0.5159;SAS_AF=0.4366;AA=C|||;VT=SNP
12	95319407	rs2081596	G	A	100	PASS	AC=2175;AF=0.434305;AN=5008;NS=2504;DP=22387;EAS_AF=0.3085;AMR_AF=0.4885;AFR_AF=0.4372;EUR_AF=0.5159;SAS_AF=0.4376;AA=G|||;VT=SNP
12	95319467	rs2081597	C	G	100	PASS	AC=3427;AF=0.684305;AN=5008;NS=2504;DP=20870;EAS_AF=0.6448;AMR_AF=0.7233;AFR_AF=0.8033;EUR_AF=0.6511;SAS_AF=0.5706;AA=G|||;VT=SNP
12	95319773	rs11107802	G	T	100	PASS	AC=1252;AF=0.25;AN=5008;NS=2504;DP=21511;EAS_AF=0.3363;AMR_AF=0.2363;AFR_AF=0.3646;EUR_AF=0.1352;SAS_AF=0.1339;AA=g|||;VT=SNP
12	95320287	rs61935665	G	A	100	PASS	AC=2181;AF=0.435503;AN=5008;NS=2504;DP=16026;EAS_AF=0.3085;AMR_AF=0.487;AFR_AF=0.4433;EUR_AF=0.5159;SAS_AF=0.4366;AA=G|||;VT=SNP
12	95320436	rs11107803	A	G	100	PASS	AC=2195;AF=0.438299;AN=5008;NS=2504;DP=12636;EAS_AF=0.3085;AMR_AF=0.487;AFR_AF=0.4531;EUR_AF=0.5159;SAS_AF=0.4376;AA=a|||;VT=SNP
12	95320884	rs17023454	G	A	100	PASS	AC=316;AF=0.063099;AN=5008;NS=2504;DP=9855;EAS_AF=0.0129;AMR_AF=0.0476;AFR_AF=0.0779;EUR_AF=0.1093;SAS_AF=0.0583;AA=G|||;VT=SNP
12	95320950	rs7133343	A	C	100	PASS	AC=3659;AF=0.730631;AN=5008;NS=2504;DP=11707;EAS_AF=0.748;AMR_AF=0.7363;AFR_AF=0.8056;EUR_AF=0.6918;SAS_AF=0.6472;AA=C|||;VT=SNP
12	95320987	rs7969404	T	C	100	PASS	AC=2569;AF=0.512979;AN=5008;NS=2504;DP=12543;EAS_AF=0.3165;AMR_AF=0.5303;AFR_AF=0.6475;EUR_AF=0.5606;SAS_AF=0.4724;AA=T|||;VT=SNP
12	95321168	rs7954614	A	G	100	PASS	AC=3251;AF=0.649161;AN=5008;NS=2504;DP=13971;EAS_AF=0.6528;AMR_AF=0.6945;AFR_AF=0.7035;EUR_AF=0.6183;SAS_AF=0.5716;AA=A|||;VT=SNP
12	95321238	rs7969753	T	C	100	PASS	AC=3440;AF=0.686901;AN=5008;NS=2504;DP=14115;EAS_AF=0.6528;AMR_AF=0.7233;AFR_AF=0.8041;EUR_AF=0.6521;SAS_AF=0.5736;AA=C|||;VT=SNP
12	95321307	rs111812206	C	G	100	PASS	AC=340;AF=0.0678914;AN=5008;NS=2504;DP=16097;EAS_AF=0.0129;AMR_AF=0.0476;AFR_AF=0.0946;EUR_AF=0.1113;SAS_AF=0.0583;AA=C|||;VT=SNP
12	95321792	rs73368737	C	T	100	PASS	AC=339;AF=0.0676917;AN=5008;NS=2504;DP=21121;EAS_AF=0.0129;AMR_AF=0.0476;AFR_AF=0.0938;EUR_AF=0.1113;SAS_AF=0.0583;AA=C|||;VT=SNP
12	95322133	rs2033092	C	T	100	PASS	AC=1995;AF=0.398363;AN=5008;NS=2504;DP=5198;EAS_AF=0.38;AMR_AF=0.4135;AFR_AF=0.4168;EUR_AF=0.3807;SAS_AF=0.3998;AA=C|||;VT=SNP
12	95322237	rs10859798	G	A	100	PASS	AC=1575;AF=0.314497;AN=5008;NS=2504;DP=19915;EAS_AF=0.4673;AMR_AF=0.3458;AFR_AF=0.3162;EUR_AF=0.1859;SAS_AF=0.2648;AA=G|||;VT=SNP
12	95322861	rs249149	T	C	100	PASS	AC=363;AF=0.072484;AN=5008;NS=2504;DP=17669;EAS_AF=0.0952;AMR_AF=0.0403;AFR_AF=0.1074;EUR_AF=0.0537;SAS_AF=0.044;AA=T|||;VT=SNP
12	95322953	rs12227661	C	A	100	PASS	AC=1034;AF=0.20647;AN=5008;NS=2504;DP=14022;EAS_AF=0.3839;AMR_AF=0.2608;AFR_AF=0.0825;EUR_AF=0.1948;SAS_AF=0.1646;AA=C|||;VT=SNP
12	95322997	rs56983667	A	G	100	PASS	AC=614;AF=0.122604;AN=5008;NS=2504;DP=15423;EAS_AF=0.131;AMR_AF=0.1326;AFR_AF=0.1483;EUR_AF=0.0706;SAS_AF=0.1258;AA=G|||;VT=SNP
12	95323172	rs249150	C	G	100	PASS	AC=4424;AF=0.883387;AN=5008;NS=2504;DP=13822;EAS_AF=0.6667;AMR_AF=0.8718;AFR_AF=0.9924;EUR_AF=0.9622;SAS_AF=0.8865;AA=G|||;VT=SNP
12	95323350	rs189690486	G	A	100	PASS	AC=48;AF=0.00958466;AN=5008;NS=2504;DP=9593;EAS_AF=0.0466;AMR_AF=0;AFR_AF=0.0008;EUR_AF=0;SAS_AF=0;AA=G|||;VT=SNP
12	95323370	rs249151	A	G	100	PASS	AC=4682;AF=0.934904;AN=5008;NS=2504;DP=11414;EAS_AF=0.8056;AMR_AF=0.9769;AFR_AF=0.9992;EUR_AF=0.9692;SAS_AF=0.9162;AA=G|||;VT=SNP
12	95323430	rs9705593	C	T	100	PASS	AC=2487;AF=0.496605;AN=5008;NS=2504;DP=11763;EAS_AF=0.3869;AMR_AF=0.4971;AFR_AF=0.3623;EUR_AF=0.6789;SAS_AF=0.6033;AA=C|||;VT=SNP
12	95323772	rs249152	G	A	100	PASS	AC=991;AF=0.197883;AN=5008;NS=2504;DP=12650;EAS_AF=0.0863;AMR_AF=0.1888;AFR_AF=0.3593;EUR_AF=0.1899;SAS_AF=0.1094;AA=A|||;VT=SNP
12	95323865	rs73368744	A	C	100	PASS	AC=252;AF=0.0503195;AN=5008;NS=2504;DP=17741;EAS_AF=0.0764;AMR_AF=0.1398;AFR_AF=0.0076;EUR_AF=0.0298;SAS_AF=0.0389;AA=A|||;VT=SNP
12	95324096	rs117980556	C	G	100	PASS	AC=22;AF=0.00439297;AN=5008;NS=2504;DP=19940;EAS_AF=0.0188;AMR_AF=0;AFR_AF=0;EUR_AF=0.001;SAS_AF=0.002;AA=C|||;VT=SNP
12	95324389	rs249153	T	C	100	PASS	AC=1008;AF=0.201278;AN=5008;NS=2504;DP=19030;EAS_AF=0.0853;AMR_AF=0.1902;AFR_AF=0.3722;EUR_AF=0.1899;SAS_AF=0.1094;AA=C|||;VT=SNP
12	95324556	rs249154	G	C	100	PASS	AC=987;AF=0.197085;AN=5008;NS=2504;DP=21407;EAS_AF=0.0853;AMR_AF=0.1888;AFR_AF=0.357;EUR_AF=0.1899;SAS_AF=0.1094;AA=C|||;VT=SNP
12	95324882	rs249155	A	G	100	PASS	AC=1942;AF=0.38778;AN=5008;NS=2504;DP=16654;EAS_AF=0.2768;AMR_AF=0.3718;AFR_AF=0.6483;EUR_AF=0.2813;SAS_AF=0.271;AA=G|||;VT=SNP
12	95325228	rs249156	A	G	100	PASS	AC=987;AF=0.197085;AN=5008;NS=2504;DP=18396;EAS_AF=0.0853;AMR_AF=0.1888;AFR_AF=0.357;EUR_AF=0.1899;SAS_AF=0.1094;AA=G|||;VT=SNP
12	95325348	rs249157	T	C	100	PASS	AC=987;AF=0.197085;AN=5008;NS=2504;DP=19657;EAS_AF=0.0853;AMR_AF=0.1888;AFR_AF=0.357;EUR_AF=0.1899;SAS_AF=0.1094;AA=T|||;VT=SNP
12	95325495	rs249158	G	A	100	PASS	AC=986;AF=0.196885;AN=5008;NS=2504;DP=19451;EAS_AF=0.0853;AMR_AF=0.1873;AFR_AF=0.357;EUR_AF=0.1899;SAS_AF=0.1094;AA=G|||;VT=SNP
12	95325537	rs249159	A	G	100	PASS	AC=1320;AF=0.263578;AN=5008;NS=2504;DP=20676;EAS_AF=0.1617;AMR_AF=0.3314;AFR_AF=0.4251;EUR_AF=0.2197;SAS_AF=0.1472;AA=a|||;VT=SNP
12	95325819	rs7974531	G	A	100	PASS	AC=2232;AF=0.445687;AN=5008;NS=2504;DP=18556;EAS_AF=0.3869;AMR_AF=0.4899;AFR_AF=0.1747;EUR_AF=0.6809;SAS_AF=0.5992;AA=G|||;VT=SNP
12	95325897	rs249160	A	C	100	PASS	AC=986;AF=0.196885;AN=5008;NS=2504;DP=18247;EAS_AF=0.0853;AMR_AF=0.1873;AFR_AF=0.357;EUR_AF=0.1899;SAS_AF=0.1094;AA=A|||;VT=SNP
12	95325915	rs249161	G	A	100	PASS	AC=986;AF=0.196885;AN=5008;NS=2504;DP=18575;EAS_AF=0.0853;AMR_AF=0.1873;AFR_AF=0.357;EUR_AF=0.1899;SAS_AF=0.1094;AA=G|||;VT=SNP
12	95326066	rs61935688	G	A	100	PASS	AC=627;AF=0.1252;AN=5008;NS=2504;DP=18564;EAS_AF=0.1161;AMR_AF=0.0403;AFR_AF=0.2254;EUR_AF=0.0616;SAS_AF=0.1247;AA=G|||;VT=SNP
12	95326129	rs249162	A	C	100	PASS	AC=208;AF=0.0415335;AN=5008;NS=2504;DP=16459;EAS_AF=0.0823;AMR_AF=0.0303;AFR_AF=0.0023;EUR_AF=0.0467;SAS_AF=0.0552;AA=A|||;VT=SNP
12	95326964	rs249163	A	G	100	PASS	AC=2005;AF=0.400359;AN=5008;NS=2504;DP=14832;EAS_AF=0.2778;AMR_AF=0.3718;AFR_AF=0.6944;EUR_AF=0.2813;SAS_AF=0.272;AA=G|||;VT=SNP
12	95327038	rs249164	C	T	100	PASS	AC=1183;AF=0.236222;AN=5008;NS=2504;DP=16234;EAS_AF=0.1964;AMR_AF=0.1888;AFR_AF=0.413;EUR_AF=0.1899;SAS_AF=0.1196;AA=C|||;VT=SNP
12	95328010	rs249165	C	A	100	PASS	AC=208;AF=0.0415335;AN=5008;NS=2504;DP=21767;EAS_AF=0.0823;AMR_AF=0.0303;AFR_AF=0.0023;EUR_AF=0.0467;SAS_AF=0.0552;AA=C|||;VT=SNP
12	95328473	rs249166	G	T	100	PASS	AC=1181;AF=0.235823;AN=5008;NS=2504;DP=22495;EAS_AF=0.1964;AMR_AF=0.1888;AFR_AF=0.4115;EUR_AF=0.1899;SAS_AF=0.1196;AA=g|||;VT=SNP
12	95328863	rs6538577	C	T	100	PASS	AC=2909;AF=0.580871;AN=5008;NS=2504;DP=17179;EAS_AF=0.3938;AMR_AF=0.5389;AFR_AF=0.525;EUR_AF=0.7425;SAS_AF=0.7127;AA=C|||;VT=SNP
12	95329523	rs73218097	T	C	100	PASS	AC=1304;AF=0.260383;AN=5008;NS=2504;DP=17462;EAS_AF=0.251;AMR_AF=0.2133;AFR_AF=0.1104;EUR_AF=0.3887;SAS_AF=0.3742;AA=T|||;VT=SNP
12	95329975	rs73368751	G	A	100	PASS	AC=306;AF=0.0611022;AN=5008;NS=2504;DP=18263;EAS_AF=0.0754;AMR_AF=0.1427;AFR_AF=0.0484;EUR_AF=0.0298;SAS_AF=0.0378;AA=G|||;VT=SNP
12	95330172	rs66498225	C	T	100	PASS	AC=269;AF=0.0537141;AN=5008;NS=2504;DP=18506;EAS_AF=0.1111;AMR_AF=0.0548;AFR_AF=0.0272;EUR_AF=0.0616;SAS_AF=0.0215;AA=c|||;VT=SNP
12	95330273	rs249167	T	A	100	PASS	AC=1155;AF=0.230631;AN=5008;NS=2504;DP=18731;EAS_AF=0.1964;AMR_AF=0.1902;AFR_AF=0.3911;EUR_AF=0.1899;SAS_AF=0.1196;AA=T|||;VT=SNP
12	95330426	rs117329000	G	A	100	PASS	AC=56;AF=0.0111821;AN=5008;NS=2504;DP=20061;EAS_AF=0.0486;AMR_AF=0.0014;AFR_AF=0;EUR_AF=0.003;SAS_AF=0.0031;AA=G|||;VT=SNP
12	95330606	rs249168	T	A	100	PASS	AC=208;AF=0.0415335;AN=5008;NS=2504;DP=19090;EAS_AF=0.0823;AMR_AF=0.0303;AFR_AF=0.0023;EUR_AF=0.0467;SAS_AF=0.0552;AA=T|||;VT=SNP
12	95331124	rs10128879	C	T	100	PASS	AC=3206;AF=0.640176;AN=5008;NS=2504;DP=19061;EAS_AF=0.506;AMR_AF=0.5937;AFR_AF=0.5726;EUR_AF=0.8042;SAS_AF=0.7342;AA=C|||;VT=SNP
12	95331185	rs10128881	C	T	100	PASS	AC=2415;AF=0.482228;AN=5008;NS=2504;DP=18969;EAS_AF=0.3919;AMR_AF=0.5;AFR_AF=0.3101;EUR_AF=0.675;SAS_AF=0.5971;AA=C|||;VT=SNP
12	95331392	rs79396123	T	G	100	PASS	AC=289;AF=0.0577077;AN=5008;NS=2504;DP=19186;EAS_AF=0.0754;AMR_AF=0.1427;AFR_AF=0.0356;EUR_AF=0.0298;SAS_AF=0.0378;AA=T|||;VT=SNP
12	95331768	rs10777656	T	A	100	PASS	AC=3018;AF=0.602636;AN=5008;NS=2504;DP=19621;EAS_AF=0.5764;AMR_AF=0.6686;AFR_AF=0.4985;EUR_AF=0.6849;SAS_AF=0.6391;AA=A|||;VT=SNP
12	95332099	rs11611738	G	A	100	PASS	AC=2504;AF=0.5;AN=5008;NS=2504;DP=20034;EAS_AF=0.4653;AMR_AF=0.6066;AFR_AF=0.2867;EUR_AF=0.6243;SAS_AF=0.6207;AA=G|||;VT=SNP
12	95332546	rs2436635	T	G	100	PASS	AC=4379;AF=0.874401;AN=5008;NS=2504;DP=18271;EAS_AF=0.6677;AMR_AF=0.8429;AFR_AF=0.997;EUR_AF=0.9433;SAS_AF=0.8732;AA=G|||;VT=SNP
12	95332702	rs7299400	T	A	100	PASS	AC=3461;AF=0.691094;AN=5008;NS=2504;DP=21287;EAS_AF=0.5804;AMR_AF=0.7161;AFR_AF=0.6641;EUR_AF=0.7545;SAS_AF=0.7587;AA=T|||;VT=SNP
12	95334192	rs1648430	A	C	100	PASS	AC=4400;AF=0.878594;AN=5008;NS=2504;DP=14483;EAS_AF=0.6657;AMR_AF=0.8444;AFR_AF=0.9955;EUR_AF=0.9414;SAS_AF=0.8998;AA=C|||;VT=SNP
12	95334537	rs1654940	G	A	100	PASS	AC=3285;AF=0.65595;AN=5008;NS=2504;DP=17853;EAS_AF=0.5893;AMR_AF=0.6398;AFR_AF=0.5068;EUR_AF=0.8439;SAS_AF=0.7444;AA=A|||;VT=SNP
12	95334915	rs57609553	C	T	100	PASS	AC=120;AF=0.0239617;AN=5008;NS=2504;DP=19170;EAS_AF=0.1091;AMR_AF=0;AFR_AF=0;EUR_AF=0;SAS_AF=0.0102;AA=C|||;VT=SNP
12	95335049	rs1630234	A	G	100	PASS	AC=1468;AF=0.293131;AN=5008;NS=2504;DP=17262;EAS_AF=0.1468;AMR_AF=0.304;AFR_AF=0.5265;EUR_AF=0.2416;SAS_AF=0.1738;AA=A|||;VT=SNP
12	95335301	rs1648429	C	A	100	PASS	AC=1532;AF=0.305911;AN=5008;NS=2504;DP=16785;EAS_AF=0.0248;AMR_AF=0.2507;AFR_AF=0.5189;EUR_AF=0.3718;SAS_AF=0.2791;AA=A|||;VT=SNP
12	95336100	rs7398096	G	A	100	PASS	AC=380;AF=0.0758786;AN=5008;NS=2504;DP=22950;EAS_AF=0.1161;AMR_AF=0.1383;AFR_AF=0.0681;EUR_AF=0.0278;SAS_AF=0.0501;AA=G|||;VT=SNP
12	95336101	rs12322505	T	C	100	PASS	AC=437;AF=0.0872604;AN=5008;NS=2504;DP=22972;EAS_AF=0.1528;AMR_AF=0.0807;AFR_AF=0.0061;EUR_AF=0.1292;SAS_AF=0.091;AA=T|||;VT=SNP
12	95337028	rs11829572	T	C	100	PASS	AC=2058;AF=0.410942;AN=5008;NS=2504;DP=17093;EAS_AF=0.3204;AMR_AF=0.3963;AFR_AF=0.4818;EUR_AF=0.4066;SAS_AF=0.4233;AA=t|||;VT=SNP
12	95337110	rs75292902	C	A	100	PASS	AC=438;AF=0.0874601;AN=5008;NS=2504;DP=17698;EAS_AF=0.1518;AMR_AF=0.0807;AFR_AF=0.0061;EUR_AF=0.1302;SAS_AF=0.092;AA=C|||;VT=SNP
12	95337731	rs12368216	A	G	100	PASS	AC=1395;AF=0.278554;AN=5008;NS=2504;DP=15324;EAS_AF=0.2867;AMR_AF=0.3559;AFR_AF=0.1664;EUR_AF=0.3588;SAS_AF=0.2843;AA=g|||;VT=SNP
12	95338136	rs113283783	G	A	100	PASS	AC=439;AF=0.0876597;AN=5008;NS=2504;DP=9735;EAS_AF=0.1528;AMR_AF=0.0807;AFR_AF=0.0061;EUR_AF=0.1302;SAS_AF=0.092;AA=N|||;VT=SNP
12	95338363	rs7980525	A	G	100	PASS	AC=1448;AF=0.289137;AN=5008;NS=2504;DP=15607;EAS_AF=0.2867;AMR_AF=0.3573;AFR_AF=0.205;EUR_AF=0.3598;SAS_AF=0.2843;AA=g|||;VT=SNP
12	95339902	rs835049	G	C	100	PASS	AC=4337;AF=0.866014;AN=5008;NS=2504;DP=16842;EAS_AF=0.7222;AMR_AF=0.9207;AFR_AF=0.8487;EUR_AF=0.9354;SAS_AF=0.9274;AA=c|||;VT=SNP
12	95339984	rs249183	C	G	100	PASS	AC=1436;AF=0.286741;AN=5008;NS=2504;DP=15702;EAS_AF=0.2867;AMR_AF=0.3602;AFR_AF=0.1944;EUR_AF=0.3598;SAS_AF=0.2843;AA=c|||;VT=SNP
12	95340146	rs249184	A	G	100	PASS	AC=4338;AF=0.866214;AN=5008;NS=2504;DP=18168;EAS_AF=0.7222;AMR_AF=0.9207;AFR_AF=0.8495;EUR_AF=0.9354;SAS_AF=0.9274;AA=N|||;VT=SNP
12	95340227	rs78581352	C	G	100	PASS	AC=455;AF=0.0908546;AN=5008;NS=2504;DP=17553;EAS_AF=0.0833;AMR_AF=0.147;AFR_AF=0.146;EUR_AF=0.0278;SAS_AF=0.0491;AA=c|||;VT=SNP
12	95340283	rs249185	C	T	100	PASS	AC=1436;AF=0.286741;AN=5008;NS=2504;DP=17867;EAS_AF=0.2867;AMR_AF=0.3602;AFR_AF=0.1944;EUR_AF=0.3598;SAS_AF=0.2843;AA=c|||;VT=SNP
12	95340349	rs249186	T	C	100	PASS	AC=2036;AF=0.40655;AN=5008;NS=2504;DP=14856;EAS_AF=0.2907;AMR_AF=0.4035;AFR_AF=0.4818;EUR_AF=0.4105;SAS_AF=0.4223;AA=c|||;VT=SNP
12	95340459	rs58752391	G	A	100	PASS	AC=1031;AF=0.205871;AN=5008;NS=2504;DP=16200;EAS_AF=0.2748;AMR_AF=0.2205;AFR_AF=0.0477;EUR_AF=0.2416;SAS_AF=0.3016;AA=g|||;VT=SNP
12	95340560	rs249187	G	C	100	PASS	AC=1437;AF=0.286941;AN=5008;NS=2504;DP=18354;EAS_AF=0.2867;AMR_AF=0.3602;AFR_AF=0.1952;EUR_AF=0.3598;SAS_AF=0.2843;AA=c|||;VT=SNP
12	95341763	rs2114336	G	T	100	PASS	AC=995;AF=0.198682;AN=5008;NS=2504;DP=18116;EAS_AF=0.1319;AMR_AF=0.2795;AFR_AF=0.1884;EUR_AF=0.2296;SAS_AF=0.1922;AA=g|||;VT=SNP
12	95341933	rs249188	A	G	100	PASS	AC=1439;AF=0.28734;AN=5008;NS=2504;DP=20047;EAS_AF=0.2867;AMR_AF=0.3617;AFR_AF=0.1959;EUR_AF=0.3598;SAS_AF=0.2843;AA=g|||;VT=SNP
12	95342160	rs142077974	G	T	100	PASS	AC=18;AF=0.00359425;AN=5008;NS=2504;DP=20581;EAS_AF=0.0159;AMR_AF=0;AFR_AF=0;EUR_AF=0;SAS_AF=0.002;AA=g|||;VT=SNP
12	95342229	rs1648438	A	G	100	PASS	AC=4565;AF=0.911542;AN=5008;NS=2504;DP=19770;EAS_AF=0.7242;AMR_AF=0.9467;AFR_AF=1;EUR_AF=0.9414;SAS_AF=0.9294;AA=g|||;VT=SNP
12	95342231	rs1648439	G	A	100	PASS	AC=441;AF=0.0880591;AN=5008;NS=2504;DP=19783;EAS_AF=0.1548;AMR_AF=0.0807;AFR_AF=0.0061;EUR_AF=0.1302;SAS_AF=0.092;AA=g|||;VT=SNP
12	95342562	rs75358012	G	C	100	PASS	AC=406;AF=0.0810703;AN=5008;NS=2504;DP=17495;EAS_AF=0.0833;AMR_AF=0.1427;AFR_AF=0.1097;EUR_AF=0.0288;SAS_AF=0.0501;AA=g|||;VT=SNP
12	95342609	rs249189	T	C	100	PASS	AC=2016;AF=0.402556;AN=5008;NS=2504;DP=16506;EAS_AF=0.2996;AMR_AF=0.4092;AFR_AF=0.4304;EUR_AF=0.4245;SAS_AF=0.4438;AA=N|||;VT=SNP
12	95344553	rs11107811	T	C	100	PASS	AC=544;AF=0.108626;AN=5008;NS=2504;DP=13627;EAS_AF=0.0575;AMR_AF=0.1326;AFR_AF=0.0408;EUR_AF=0.1998;SAS_AF=0.1421;AA=T|||;VT=SNP
12	95345522	rs10859799	C	T	100	PASS	AC=981;AF=0.195887;AN=5008;NS=2504;DP=18209;EAS_AF=0.1438;AMR_AF=0.2651;AFR_AF=0.1657;EUR_AF=0.2376;SAS_AF=0.1984;AA=C|||;VT=SNP
12	95346479	rs11107812	C	G	100	PASS	AC=277;AF=0.0553115;AN=5008;NS=2504;DP=19713;EAS_AF=0.0923;AMR_AF=0.1052;AFR_AF=0.0015;EUR_AF=0.0368;SAS_AF=0.0736;AA=C|||;VT=SNP
12	95346657	rs11107813	G	T	100	PASS	AC=530;AF=0.105831;AN=5008;NS=2504;DP=21908;EAS_AF=0.1359;AMR_AF=0.1686;AFR_AF=0.1006;EUR_AF=0.0825;SAS_AF=0.0613;AA=G|||;VT=SNP
12	95347231	rs249190	G	A	100	PASS	AC=681;AF=0.135982;AN=5008;NS=2504;DP=18818;EAS_AF=0.1548;AMR_AF=0.111;AFR_AF=0.1626;EUR_AF=0.1392;SAS_AF=0.0951;AA=G|||;VT=SNP
12	95347454	rs249191	G	A	100	PASS	AC=4444;AF=0.88738;AN=5008;NS=2504;DP=18307;EAS_AF=0.7391;AMR_AF=0.915;AFR_AF=0.9138;EUR_AF=0.9414;SAS_AF=0.9294;AA=A|||;VT=SNP
12	95347642	rs10859800	C	T	100	PASS	AC=1082;AF=0.216054;AN=5008;NS=2504;DP=20402;EAS_AF=0.2321;AMR_AF=0.2305;AFR_AF=0.1399;EUR_AF=0.2435;SAS_AF=0.2638;AA=C|||;VT=SNP
12	95347963	rs11107814	A	G	100	PASS	AC=530;AF=0.105831;AN=5008;NS=2504;DP=20121;EAS_AF=0.1359;AMR_AF=0.1686;AFR_AF=0.1006;EUR_AF=0.0825;SAS_AF=0.0613;AA=A|||;VT=SNP
12	95348178	rs7306256	G	A	100	PASS	AC=1878;AF=0.375;AN=5008;NS=2504;DP=21124;EAS_AF=0.3839;AMR_AF=0.4654;AFR_AF=0.1959;EUR_AF=0.4583;SAS_AF=0.4581;AA=G|||;VT=SNP
12	95348226	rs835056	C	G	100	PASS	AC=2447;AF=0.488618;AN=5008;NS=2504;DP=20876;EAS_AF=0.3552;AMR_AF=0.4409;AFR_AF=0.6324;EUR_AF=0.4831;SAS_AF=0.4714;AA=G|||;VT=SNP
12	95348231	rs7306386	G	A	100	PASS	AC=1967;AF=0.392772;AN=5008;NS=2504;DP=21315;EAS_AF=0.3839;AMR_AF=0.4726;AFR_AF=0.2595;EUR_AF=0.4583;SAS_AF=0.4581;AA=G|||;VT=SNP
12	95348400	rs835057	G	A	100	PASS	AC=460;AF=0.091853;AN=5008;NS=2504;DP=23637;EAS_AF=0.1548;AMR_AF=0.0807;AFR_AF=0.0182;EUR_AF=0.1312;SAS_AF=0.0941;AA=G|||;VT=SNP
12	95348576	rs835058	G	A	100	PASS	AC=460;AF=0.091853;AN=5008;NS=2504;DP=19170;EAS_AF=0.1548;AMR_AF=0.0807;AFR_AF=0.0182;EUR_AF=0.1312;SAS_AF=0.0941;AA=G|||;VT=SNP
12	95348714	rs4923679	C	T	100	PASS	AC=1592;AF=0.317891;AN=5008;NS=2504;DP=22160;EAS_AF=0.1974;AMR_AF=0.2925;AFR_AF=0.441;EUR_AF=0.2813;SAS_AF=0.3313;AA=C|||;VT=SNP
12	95349049	rs4923680	T	C	100	PASS	AC=1811;AF=0.361621;AN=5008;NS=2504;DP=20954;EAS_AF=0.1974;AMR_AF=0.3228;AFR_AF=0.584;EUR_AF=0.2893;SAS_AF=0.3323;AA=T|||;VT=SNP
12	95349341	rs7975025	A	C	100	PASS	AC=3812;AF=0.761182;AN=5008;NS=2504;DP=20049;EAS_AF=0.5833;AMR_AF=0.7954;AFR_AF=0.8669;EUR_AF=0.7475;SAS_AF=0.7914;AA=C|||;VT=SNP
12	95349459	rs1834611	G	A	100	PASS	AC=459;AF=0.0916534;AN=5008;NS=2504;DP=19463;EAS_AF=0.1548;AMR_AF=0.0807;AFR_AF=0.0174;EUR_AF=0.1312;SAS_AF=0.0941;AA=G|||;VT=SNP
12	95349698	rs2555047	C	T	100	PASS	AC=2438;AF=0.486821;AN=5008;NS=2504;DP=19443;EAS_AF=0.3552;AMR_AF=0.4409;AFR_AF=0.6256;EUR_AF=0.4831;SAS_AF=0.4714;AA=T|||;VT=SNP
12	95349800	rs11107815	G	A	100	PASS	AC=530;AF=0.105831;AN=5008;NS=2504;DP=18691;EAS_AF=0.1359;AMR_AF=0.1686;AFR_AF=0.1006;EUR_AF=0.0825;SAS_AF=0.0613;AA=G|||;VT=SNP
12	95349983	rs1654932	T	C	100	PASS	AC=4474;AF=0.893371;AN=5008;NS=2504;DP=18492;EAS_AF=0.7391;AMR_AF=0.915;AFR_AF=0.9372;EUR_AF=0.9414;SAS_AF=0.9284;AA=C|||;VT=SNP
12	95350348	rs7315078	G	A	100	PASS	AC=530;AF=0.105831;AN=5008;NS=2504;DP=20232;EAS_AF=0.1359;AMR_AF=0.1686;AFR_AF=0.1006;EUR_AF=0.0825;SAS_AF=0.0613;AA=G|||;VT=SNP
12	95350507	rs1654933	G	A	100	PASS	AC=443;AF=0.0884585;AN=5008;NS=2504;DP=19617;EAS_AF=0.1548;AMR_AF=0.0807;AFR_AF=0.0061;EUR_AF=0.1302;SAS_AF=0.0941;AA=G|||;VT=SNP
12	95350637	rs74512707	G	A	100	PASS	AC=303;AF=0.0605032;AN=5008;NS=2504;DP=21160;EAS_AF=0.0298;AMR_AF=0.0793;AFR_AF=0.0061;EUR_AF=0.1193;SAS_AF=0.092;AA=G|||;VT=SNP
12	95350856	rs6538578	G	A	100	PASS	AC=3808;AF=0.760383;AN=5008;NS=2504;DP=21271;EAS_AF=0.5813;AMR_AF=0.7954;AFR_AF=0.8661;EUR_AF=0.7475;SAS_AF=0.7904;AA=G|||;VT=SNP
12	95351254	rs7133607	A	C	100	PASS	AC=740;AF=0.147764;AN=5008;NS=2504;DP=20312;EAS_AF=0.1518;AMR_AF=0.2305;AFR_AF=0.0159;EUR_AF=0.2147;SAS_AF=0.1943;AA=A|||;VT=SNP
12	95351337	rs2011285	C	T	100	PASS	AC=3812;AF=0.761182;AN=5008;NS=2504;DP=17450;EAS_AF=0.5843;AMR_AF=0.7968;AFR_AF=0.8661;EUR_AF=0.7475;SAS_AF=0.7904;AA=C|||;VT=SNP
12	95351435	rs4923681	T	C	100	PASS	AC=3812;AF=0.761182;AN=5008;NS=2504;DP=19973;EAS_AF=0.5843;AMR_AF=0.7968;AFR_AF=0.8661;EUR_AF=0.7475;SAS_AF=0.7904;AA=T|||;VT=SNP
12	95351440	rs1865150	G	T	100	PASS	AC=3812;AF=0.761182;AN=5008;NS=2504;DP=19927;EAS_AF=0.5843;AMR_AF=0.7968;AFR_AF=0.8661;EUR_AF=0.7475;SAS_AF=0.7904;AA=G|||;VT=SNP
12	95351778	rs11107816	T	C	100	PASS	AC=1050;AF=0.209665;AN=5008;NS=2504;DP=13939;EAS_AF=0.1935;AMR_AF=0.2637;AFR_AF=0.1831;EUR_AF=0.2376;SAS_AF=0.1953;AA=T|||;VT=SNP
12	95351978	rs189189253	C	T	100	PASS	AC=31;AF=0.0061901;AN=5008;NS=2504;DP=12990;EAS_AF=0.0268;AMR_AF=0;AFR_AF=0;EUR_AF=0;SAS_AF=0.0041;AA=C|||;VT=SNP
12	95352210	rs7397516	C	T	100	PASS	AC=3797;AF=0.758187;AN=5008;NS=2504;DP=14614;EAS_AF=0.5843;AMR_AF=0.7954;AFR_AF=0.8555;EUR_AF=0.7475;SAS_AF=0.7904;AA=C|||;VT=SNP
12	95352528	rs118007087	C	T	100	PASS	AC=108;AF=0.0215655;AN=5008;NS=2504;DP=17245;EAS_AF=0.0843;AMR_AF=0.0029;AFR_AF=0;EUR_AF=0.008;SAS_AF=0.0133;AA=C|||;VT=SNP
12	95352875	rs10777657	A	G	100	PASS	AC=3797;AF=0.758187;AN=5008;NS=2504;DP=21440;EAS_AF=0.5843;AMR_AF=0.7954;AFR_AF=0.8555;EUR_AF=0.7475;SAS_AF=0.7904;AA=G|||;VT=SNP
12	95353073	rs10859801	C	T	100	PASS	AC=3797;AF=0.758187;AN=5008;NS=2504;DP=18859;EAS_AF=0.5843;AMR_AF=0.7954;AFR_AF=0.8555;EUR_AF=0.7475;SAS_AF=0.7904;AA=C|||;VT=SNP
12	95353290	rs4923664	G	C	100	PASS	AC=3797;AF=0.758187;AN=5008;NS=2504;DP=18268;EAS_AF=0.5843;AMR_AF=0.7954;AFR_AF=0.8555;EUR_AF=0.7475;SAS_AF=0.7904;AA=G|||;VT=SNP
12	95353340	rs4923665	C	T	100	PASS	AC=3795;AF=0.757788;AN=5008;NS=2504;DP=19289;EAS_AF=0.5823;AMR_AF=0.7954;AFR_AF=0.8555;EUR_AF=0.7475;SAS_AF=0.7904;AA=C|||;VT=SNP
12	95353444	rs4923652	C	T	100	PASS	AC=3797;AF=0.758187;AN=5008;NS=2504;DP=17903;EAS_AF=0.5843;AMR_AF=0.7954;AFR_AF=0.8555;EUR_AF=0.7475;SAS_AF=0.7904;AA=C|||;VT=SNP
12	95353530	rs933900	A	C	100	PASS	AC=3795;AF=0.757788;AN=5008;NS=2504;DP=17054;EAS_AF=0.5823;AMR_AF=0.7954;AFR_AF=0.8555;EUR_AF=0.7475;SAS_AF=0.7904;AA=C|||;VT=SNP
12	95353605	rs78223670	T	A	100	PASS	AC=462;AF=0.0922524;AN=5008;NS=2504;DP=19945;EAS_AF=0.0575;AMR_AF=0.0879;AFR_AF=0.0416;EUR_AF=0.1561;SAS_AF=0.1339;AA=T|||;VT=SNP
12	95353787	rs933901	T	G	100	PASS	AC=4374;AF=0.873403;AN=5008;NS=2504;DP=15408;EAS_AF=0.8452;AMR_AF=0.8818;AFR_AF=0.9508;EUR_AF=0.8062;SAS_AF=0.8609;AA=G|||;VT=SNP
12	95353955	rs2011722	G	T	100	PASS	AC=4374;AF=0.873403;AN=5008;NS=2504;DP=15507;EAS_AF=0.8452;AMR_AF=0.8818;AFR_AF=0.9508;EUR_AF=0.8062;SAS_AF=0.8609;AA=T|||;VT=SNP
12	95354139	rs10859803	C	T	100	PASS	AC=3792;AF=0.757188;AN=5008;NS=2504;DP=13020;EAS_AF=0.5823;AMR_AF=0.7954;AFR_AF=0.8533;EUR_AF=0.7475;SAS_AF=0.7904;AA=C|||;VT=SNP
12	95354238	rs11107817	G	A	100	PASS	AC=1113;AF=0.222244;AN=5008;NS=2504;DP=15336;EAS_AF=0.1399;AMR_AF=0.2017;AFR_AF=0.3843;EUR_AF=0.1262;SAS_AF=0.2014;AA=G|||;VT=SNP
12	95354250	rs9788213	A	T	100	PASS	AC=3795;AF=0.757788;AN=5008;NS=2504;DP=15615;EAS_AF=0.5823;AMR_AF=0.7954;AFR_AF=0.8555;EUR_AF=0.7475;SAS_AF=0.7904;AA=T|||;VT=SNP
12	95354324	rs10777658	A	G	100	PASS	AC=3795;AF=0.757788;AN=5008;NS=2504;DP=17347;EAS_AF=0.5823;AMR_AF=0.7954;AFR_AF=0.8555;EUR_AF=0.7475;SAS_AF=0.7904;AA=A|||;VT=SNP
12	95354605	rs933904	T	C	100	PASS	AC=3796;AF=0.757987;AN=5008;NS=2504;DP=19257;EAS_AF=0.5843;AMR_AF=0.7954;AFR_AF=0.8548;EUR_AF=0.7475;SAS_AF=0.7904;AA=C|||;VT=SNP
12	95354618	rs933905	T	C	100	PASS	AC=3795;AF=0.757788;AN=5008;NS=2504;DP=19381;EAS_AF=0.5823;AMR_AF=0.7954;AFR_AF=0.8555;EUR_AF=0.7475;SAS_AF=0.7904;AA=T|||;VT=SNP
12	95354700	rs933906	C	T	100	PASS	AC=4568;AF=0.912141;AN=5008;NS=2504;DP=19093;EAS_AF=0.8482;AMR_AF=0.9193;AFR_AF=0.9939;EUR_AF=0.8698;SAS_AF=0.9059;AA=T|||;VT=SNP
12	95354705	rs933907	C	G	100	PASS	AC=3795;AF=0.757788;AN=5008;NS=2504;DP=19177;EAS_AF=0.5823;AMR_AF=0.7954;AFR_AF=0.8555;EUR_AF=0.7475;SAS_AF=0.7904;AA=C|||;VT=SNP
12	95354753	rs1368559	T	C	100	PASS	AC=3796;AF=0.757987;AN=5008;NS=2504;DP=18281;EAS_AF=0.5833;AMR_AF=0.7954;AFR_AF=0.8555;EUR_AF=0.7475;SAS_AF=0.7904;AA=C|||;VT=SNP
12	95354855	rs1821316	A	G	100	PASS	AC=3797;AF=0.758187;AN=5008;NS=2504;DP=17935;EAS_AF=0.5843;AMR_AF=0.7954;AFR_AF=0.8555;EUR_AF=0.7475;SAS_AF=0.7904;AA=G|||;VT=SNP
12	95354913	rs1814320	T	C	100	PASS	AC=3796;AF=0.757987;AN=5008;NS=2504;DP=6296;EAS_AF=0.5823;AMR_AF=0.7954;AFR_AF=0.8555;EUR_AF=0.7485;SAS_AF=0.7904;AA=C|||;VT=SNP
12	95354981	rs1961384	G	A	100	PASS	AC=1112;AF=0.222045;AN=5008;NS=2504;DP=17085;EAS_AF=0.1399;AMR_AF=0.2017;AFR_AF=0.3843;EUR_AF=0.1262;SAS_AF=0.2004;AA=G|||;VT=SNP
12	95355021	rs11107818	G	A	100	PASS	AC=533;AF=0.10643;AN=5008;NS=2504;DP=17391;EAS_AF=0.2609;AMR_AF=0.085;AFR_AF=0.0628;EUR_AF=0.0586;SAS_AF=0.0706;AA=G|||;VT=SNP
12	95355541	rs7306455	G	A	100	PASS	AC=535;AF=0.106829;AN=5008;NS=2504;DP=20347;EAS_AF=0.1359;AMR_AF=0.1686;AFR_AF=0.1044;EUR_AF=0.0825;SAS_AF=0.0613;AA=G|||;VT=SNP
12	95355621	rs4923667	G	T	100	PASS	AC=3795;AF=0.757788;AN=5008;NS=2504;DP=20465;EAS_AF=0.5823;AMR_AF=0.7954;AFR_AF=0.8555;EUR_AF=0.7475;SAS_AF=0.7904;AA=G|||;VT=SNP
12	95355870	rs7309595	C	T	100	PASS	AC=3774;AF=0.753594;AN=5008;NS=2504;DP=20843;EAS_AF=0.5813;AMR_AF=0.7911;AFR_AF=0.8555;EUR_AF=0.7326;SAS_AF=0.7883;AA=T|||;VT=SNP
12	95355928	rs7309598	A	G	100	PASS	AC=3795;AF=0.757788;AN=5008;NS=2504;DP=20066;EAS_AF=0.5823;AMR_AF=0.7954;AFR_AF=0.8555;EUR_AF=0.7475;SAS_AF=0.7904;AA=G|||;VT=SNP
12	95356020	rs7309827	C	T	100	PASS	AC=3795;AF=0.757788;AN=5008;NS=2504;DP=16981;EAS_AF=0.5823;AMR_AF=0.7954;AFR_AF=0.8555;EUR_AF=0.7475;SAS_AF=0.7904;AA=C|||;VT=SNP
12	95356051	rs11107819	C	T	100	PASS	AC=578;AF=0.115415;AN=5008;NS=2504;DP=15689;EAS_AF=0.2619;AMR_AF=0.0865;AFR_AF=0.0953;EUR_AF=0.0586;SAS_AF=0.0706;AA=C|||;VT=SNP
12	95356164	rs7295644	T	C	100	PASS	AC=3795;AF=0.757788;AN=5008;NS=2504;DP=17218;EAS_AF=0.5823;AMR_AF=0.7954;AFR_AF=0.8555;EUR_AF=0.7475;SAS_AF=0.7904;AA=C|||;VT=SNP
12	95356204	rs11107820	G	A	100	PASS	AC=536;AF=0.107029;AN=5008;NS=2504;DP=16092;EAS_AF=0.2629;AMR_AF=0.085;AFR_AF=0.0628;EUR_AF=0.0586;SAS_AF=0.0716;AA=G|||;VT=SNP
12	95356522	rs7310355	A	G	100	PASS	AC=3795;AF=0.757788;AN=5008;NS=2504;DP=17156;EAS_AF=0.5823;AMR_AF=0.7954;AFR_AF=0.8555;EUR_AF=0.7475;SAS_AF=0.7904;AA=A|||;VT=SNP
12	95356786	rs10777659	C	T	100	PASS	AC=3796;AF=0.757987;AN=5008;NS=2504;DP=17347;EAS_AF=0.5843;AMR_AF=0.7939;AFR_AF=0.8555;EUR_AF=0.7475;SAS_AF=0.7904;AA=T|||;VT=SNP
12	95356841	rs10859804	C	T	100	PASS	AC=3793;AF=0.757388;AN=5008;NS=2504;DP=15837;EAS_AF=0.5813;AMR_AF=0.7939;AFR_AF=0.8555;EUR_AF=0.7475;SAS_AF=0.7904;AA=T|||;VT=SNP
12	95356905	rs10777660	A	C	100	PASS	AC=3795;AF=0.757788;AN=5008;NS=2504;DP=15363;EAS_AF=0.5823;AMR_AF=0.7954;AFR_AF=0.8555;EUR_AF=0.7475;SAS_AF=0.7904;AA=A|||;VT=SNP
12	95357245	rs4923668	G	A	100	PASS	AC=3797;AF=0.758187;AN=5008;NS=2504;DP=15341;EAS_AF=0.5823;AMR_AF=0.7968;AFR_AF=0.8555;EUR_AF=0.7475;SAS_AF=0.7914;AA=A|||;VT=SNP
12	95357292	rs4923669	A	G	100	PASS	AC=3795;AF=0.757788;AN=5008;NS=2504;DP=16918;EAS_AF=0.5823;AMR_AF=0.7954;AFR_AF=0.8555;EUR_AF=0.7475;SAS_AF=0.7904;AA=G|||;VT=SNP
12	95357553	rs4923670	T	G	100	PASS	AC=4569;AF=0.91234;AN=5008;NS=2504;DP=18620;EAS_AF=0.8482;AMR_AF=0.9193;AFR_AF=0.9939;EUR_AF=0.8698;SAS_AF=0.907;AA=G|||;VT=SNP
12	95357591	rs4923671	A	G	100	PASS	AC=3795;AF=0.757788;AN=5008;NS=2504;DP=17432;EAS_AF=0.5823;AMR_AF=0.7954;AFR_AF=0.8555;EUR_AF=0.7475;SAS_AF=0.7904;AA=G|||;VT=SNP
12	95357720	rs4923672	G	A	100	PASS	AC=3578;AF=0.714457;AN=5008;NS=2504;DP=19366;EAS_AF=0.5823;AMR_AF=0.7651;AFR_AF=0.7141;EUR_AF=0.7396;SAS_AF=0.7894;AA=A|||;VT=SNP
12	95358264	rs17321133	A	G	100	PASS	AC=482;AF=0.096246;AN=5008;NS=2504;DP=18115;EAS_AF=0.0575;AMR_AF=0.0937;AFR_AF=0.0537;EUR_AF=0.1561;SAS_AF=0.1339;AA=A|||;VT=SNP
12	95358790	rs2366999	A	G	100	PASS	AC=4551;AF=0.908746;AN=5008;NS=2504;DP=14965;EAS_AF=0.8482;AMR_AF=0.9193;AFR_AF=0.9811;EUR_AF=0.8688;SAS_AF=0.907;AA=G|||;VT=SNP
12	95358892	rs6538579	A	G	100	PASS	AC=3798;AF=0.758387;AN=5008;NS=2504;DP=16720;EAS_AF=0.5863;AMR_AF=0.7954;AFR_AF=0.8548;EUR_AF=0.7475;SAS_AF=0.7904;AA=A|||;VT=SNP
12	95359025	rs11107822	G	A	100	PASS	AC=535;AF=0.106829;AN=5008;NS=2504;DP=11599;EAS_AF=0.2619;AMR_AF=0.085;AFR_AF=0.0628;EUR_AF=0.0586;SAS_AF=0.0716;AA=G|||;VT=SNP
12	95359098	rs6538580	C	T	100	PASS	AC=3796;AF=0.757987;AN=5008;NS=2504;DP=14667;EAS_AF=0.5833;AMR_AF=0.7968;AFR_AF=0.8555;EUR_AF=0.7475;SAS_AF=0.7894;AA=T|||;VT=SNP
12	95359154	rs6538581	A	C	100	PASS	AC=3840;AF=0.766773;AN=5008;NS=2504;DP=16059;EAS_AF=0.5863;AMR_AF=0.8242;AFR_AF=0.8555;EUR_AF=0.7664;SAS_AF=0.7924;AA=A|||;VT=SNP
12	95359239	rs6538582	A	C	100	PASS	AC=4552;AF=0.908946;AN=5008;NS=2504;DP=18077;EAS_AF=0.8482;AMR_AF=0.9193;AFR_AF=0.9826;EUR_AF=0.8678;SAS_AF=0.907;AA=C|||;VT=SNP
12	95359315	rs6538583	C	T	100	PASS	AC=3110;AF=0.621006;AN=5008;NS=2504;DP=15786;EAS_AF=0.5218;AMR_AF=0.6772;AFR_AF=0.6747;EUR_AF=0.5795;SAS_AF=0.6534;AA=C|||;VT=SNP
12	95359346	rs11107823	G	A	100	PASS	AC=754;AF=0.150559;AN=5008;NS=2504;DP=16562;EAS_AF=0.2619;AMR_AF=0.1225;AFR_AF=0.1263;EUR_AF=0.1223;SAS_AF=0.1176;AA=G|||;VT=SNP
12	95359382	rs7316496	T	A	100	PASS	AC=3136;AF=0.626198;AN=5008;NS=2504;DP=16076;EAS_AF=0.5218;AMR_AF=0.6686;AFR_AF=0.6899;EUR_AF=0.5686;SAS_AF=0.6769;AA=A|||;VT=SNP
12	95359421	rs7316609	T	C	100	PASS	AC=3168;AF=0.632588;AN=5008;NS=2504;DP=15959;EAS_AF=0.5228;AMR_AF=0.6787;AFR_AF=0.6906;EUR_AF=0.5845;SAS_AF=0.684;AA=T|||;VT=SNP
12	95359433	rs7300310	A	G	100	PASS	AC=3200;AF=0.638978;AN=5008;NS=2504;DP=16018;EAS_AF=0.5208;AMR_AF=0.7032;AFR_AF=0.6899;EUR_AF=0.6044;SAS_AF=0.682;AA=A|||;VT=SNP
12	95359713	rs12581768	A	G	100	PASS	AC=577;AF=0.115216;AN=5008;NS=2504;DP=13925;EAS_AF=0.1726;AMR_AF=0.1556;AFR_AF=0.1059;EUR_AF=0.0726;SAS_AF=0.0838;AA=A|||;VT=SNP
12	95360709	rs12814712	G	A	100	PASS	AC=733;AF=0.146366;AN=5008;NS=2504;DP=19146;EAS_AF=0.1855;AMR_AF=0.1844;AFR_AF=0.1369;EUR_AF=0.0924;SAS_AF=0.1472;AA=A|||;VT=SNP
12	95360981	rs7308472	C	T	100	PASS	AC=1510;AF=0.301518;AN=5008;NS=2504;DP=19033;EAS_AF=0.2431;AMR_AF=0.2709;AFR_AF=0.354;EUR_AF=0.325;SAS_AF=0.2883;AA=C|||;VT=SNP
12	95360999	rs7308376	A	T	100	PASS	AC=3136;AF=0.626198;AN=5008;NS=2504;DP=18151;EAS_AF=0.6627;AMR_AF=0.6657;AFR_AF=0.5363;EUR_AF=0.7048;SAS_AF=0.6012;AA=a|||;VT=SNP
12	95361051	rs7308787	G	A	100	PASS	AC=3130;AF=0.625;AN=5008;NS=2504;DP=17327;EAS_AF=0.6627;AMR_AF=0.6657;AFR_AF=0.531;EUR_AF=0.7058;SAS_AF=0.6012;AA=G|||;VT=SNP
12	95361464	rs10859805	A	T	100	PASS	AC=1507;AF=0.300919;AN=5008;NS=2504;DP=19405;EAS_AF=0.2411;AMR_AF=0.2709;AFR_AF=0.354;EUR_AF=0.325;SAS_AF=0.2873;AA=A|||;VT=SNP
12	95361610	rs10859806	C	T	100	PASS	AC=1194;AF=0.238419;AN=5008;NS=2504;DP=19633;EAS_AF=0.2391;AMR_AF=0.2392;AFR_AF=0.208;EUR_AF=0.2664;SAS_AF=0.2495;AA=C|||;VT=SNP
12	95361696	rs10777661	C	A	100	PASS	AC=1508;AF=0.301118;AN=5008;NS=2504;DP=15640;EAS_AF=0.2421;AMR_AF=0.2709;AFR_AF=0.354;EUR_AF=0.325;SAS_AF=0.2873;AA=A|||;VT=SNP
12	95361711	rs7974156	C	G	100	PASS	AC=3884;AF=0.775559;AN=5008;NS=2504;DP=15415;EAS_AF=0.8462;AMR_AF=0.8501;AFR_AF=0.6793;EUR_AF=0.7972;SAS_AF=0.7577;AA=G|||;VT=SNP
12	95361871	rs145031112	G	A	100	PASS	AC=168;AF=0.0335463;AN=5008;NS=2504;DP=17975;EAS_AF=0.0397;AMR_AF=0.0259;AFR_AF=0.0182;EUR_AF=0.0338;SAS_AF=0.0532;AA=G|||;VT=SNP
12	95362375	rs149096793	A	G	100	PASS	AC=28;AF=0.00559105;AN=5008;NS=2504;DP=21535;EAS_AF=0.0278;AMR_AF=0;AFR_AF=0;EUR_AF=0;SAS_AF=0;AA=A|||;VT=SNP
12	95362567	rs10859807	T	C	100	PASS	AC=1196;AF=0.238818;AN=5008;NS=2504;DP=21508;EAS_AF=0.2391;AMR_AF=0.2392;AFR_AF=0.2088;EUR_AF=0.2664;SAS_AF=0.2505;AA=C|||;VT=SNP
12	95362887	rs10777662	T	A	100	PASS	AC=1612;AF=0.321885;AN=5008;NS=2504;DP=18838;EAS_AF=0.4177;AMR_AF=0.3934;AFR_AF=0.1732;EUR_AF=0.3807;SAS_AF=0.3129;AA=T|||;VT=SNP
12	95363018	rs11107824	G	C	100	PASS	AC=1348;AF=0.269169;AN=5008;NS=2504;DP=19504;EAS_AF=0.2401;AMR_AF=0.2651;AFR_AF=0.236;EUR_AF=0.326;SAS_AF=0.2883;AA=G|||;VT=SNP
12	95363043	rs11107825	T	C	100	PASS	AC=1347;AF=0.26897;AN=5008;NS=2504;DP=19238;EAS_AF=0.2401;AMR_AF=0.2651;AFR_AF=0.236;EUR_AF=0.325;SAS_AF=0.2883;AA=T|||;VT=SNP
12	95363094	rs111707006	A	G	100	PASS	AC=246;AF=0.0491214;AN=5008;NS=2504;DP=18331;EAS_AF=0.0377;AMR_AF=0.0303;AFR_AF=0.0764;EUR_AF=0.0338;SAS_AF=0.0532;AA=A|||;VT=SNP
12	95363697	rs10859808	C	T	100	PASS	AC=4127;AF=0.824081;AN=5008;NS=2504;DP=21362;EAS_AF=0.8095;AMR_AF=0.8458;AFR_AF=0.8782;EUR_AF=0.7734;SAS_AF=0.8027;AA=C|||;VT=SNP
12	95363778	rs11107827	C	G	100	PASS	AC=4523;AF=0.903155;AN=5008;NS=2504;DP=20360;EAS_AF=0.8482;AMR_AF=0.9063;AFR_AF=0.975;EUR_AF=0.8708;SAS_AF=0.8937;AA=C|||;VT=SNP
12	95363799	rs112724820	G	A	100	PASS	AC=374;AF=0.0746805;AN=5008;NS=2504;DP=21039;EAS_AF=0.0387;AMR_AF=0.0533;AFR_AF=0.0885;EUR_AF=0.0924;SAS_AF=0.09;AA=G|||;VT=SNP
12	95363927	rs10859809	A	G	100	PASS	AC=2782;AF=0.555511;AN=5008;NS=2504;DP=20291;EAS_AF=0.4306;AMR_AF=0.5086;AFR_AF=0.7065;EUR_AF=0.4901;SAS_AF=0.5808;AA=G|||;VT=SNP
12	95364445	rs17023515	G	A	100	PASS	AC=97;AF=0.019369;AN=5008;NS=2504;DP=18251;EAS_AF=0.0089;AMR_AF=0.0159;AFR_AF=0;EUR_AF=0.0318;SAS_AF=0.046;AA=G|||;VT=SNP
12	95364817	rs4923673	G	T	100	PASS	AC=2782;AF=0.555511;AN=5008;NS=2504;DP=19590;EAS_AF=0.4306;AMR_AF=0.5086;AFR_AF=0.7065;EUR_AF=0.4901;SAS_AF=0.5808;AA=T|||;VT=SNP
12	95365154	rs370796533	G	A	100	PASS	AC=15;AF=0.00299521;AN=5008;NS=2504;DP=23221;EAS_AF=0.0139;AMR_AF=0;AFR_AF=0;EUR_AF=0;SAS_AF=0.001;AA=G|||;VT=SNP
12	95365799	rs11837672	T	C	100	PASS	AC=1196;AF=0.238818;AN=5008;NS=2504;DP=19499;EAS_AF=0.2391;AMR_AF=0.2392;AFR_AF=0.2088;EUR_AF=0.2664;SAS_AF=0.2505;AA=T|||;VT=SNP
12	95365836	rs11107828	C	T	100	PASS	AC=1230;AF=0.245607;AN=5008;NS=2504;DP=18513;EAS_AF=0.2391;AMR_AF=0.2421;AFR_AF=0.233;EUR_AF=0.2664;SAS_AF=0.2505;AA=C|||;VT=SNP
12	95366558	rs11107829	A	C	100	PASS	AC=502;AF=0.10024;AN=5008;NS=2504;DP=21629;EAS_AF=0.1488;AMR_AF=0.1542;AFR_AF=0.0635;EUR_AF=0.0586;SAS_AF=0.1043;AA=A|||;VT=SNP
12	95366605	rs11107830	T	C	100	PASS	AC=502;AF=0.10024;AN=5008;NS=2504;DP=20307;EAS_AF=0.1488;AMR_AF=0.1542;AFR_AF=0.0635;EUR_AF=0.0586;SAS_AF=0.1043;AA=T|||;VT=SNP
12	95367648	rs10859810	C	A	100	PASS	AC=1632;AF=0.325879;AN=5008;NS=2504;DP=14061;EAS_AF=0.4177;AMR_AF=0.3948;AFR_AF=0.1876;EUR_AF=0.3807;SAS_AF=0.3129;AA=C|||;VT=SNP
12	95367722	rs7304912	C	T	100	PASS	AC=1742;AF=0.347843;AN=5008;NS=2504;DP=12313;EAS_AF=0.4177;AMR_AF=0.3991;AFR_AF=0.2685;EUR_AF=0.3807;SAS_AF=0.3129;AA=C|||;VT=SNP
12	95368163	rs4923678	A	G	100	PASS	AC=502;AF=0.10024;AN=5008;NS=2504;DP=19867;EAS_AF=0.1488;AMR_AF=0.1542;AFR_AF=0.0635;EUR_AF=0.0586;SAS_AF=0.1043;AA=A|||;VT=SNP
12	95368177	rs7316274	G	A	100	PASS	AC=1613;AF=0.322085;AN=5008;NS=2504;DP=19272;EAS_AF=0.4187;AMR_AF=0.3934;AFR_AF=0.1732;EUR_AF=0.3807;SAS_AF=0.3129;AA=G|||;VT=SNP
12	95368239	rs11833562	C	A	100	PASS	AC=1195;AF=0.238618;AN=5008;NS=2504;DP=19131;EAS_AF=0.2391;AMR_AF=0.2392;AFR_AF=0.208;EUR_AF=0.2664;SAS_AF=0.2505;AA=C|||;VT=SNP
12	95368394	rs11107831	G	A	100	PASS	AC=1250;AF=0.249601;AN=5008;NS=2504;DP=19192;EAS_AF=0.4167;AMR_AF=0.3141;AFR_AF=0.1097;EUR_AF=0.2525;SAS_AF=0.2178;AA=G|||;VT=SNP
12	95368498	rs4923654	G	A	100	PASS	AC=2759;AF=0.550919;AN=5008;NS=2504;DP=20426;EAS_AF=0.4306;AMR_AF=0.5;AFR_AF=0.6982;EUR_AF=0.4851;SAS_AF=0.5798;AA=G|||;VT=SNP
12	95369723	rs11107832	G	A	100	PASS	AC=492;AF=0.0982428;AN=5008;NS=2504;DP=16599;EAS_AF=0.1488;AMR_AF=0.1542;AFR_AF=0.0575;EUR_AF=0.0567;SAS_AF=0.1043;AA=G|||;VT=SNP
12	95369916	rs11107833	G	A	100	PASS	AC=2136;AF=0.426518;AN=5008;NS=2504;DP=17720;EAS_AF=0.4266;AMR_AF=0.4568;AFR_AF=0.3994;EUR_AF=0.4225;SAS_AF=0.4458;AA=G|||;VT=SNP
12	95370026	rs57377071	C	T	100	PASS	AC=1196;AF=0.238818;AN=5008;NS=2504;DP=17183;EAS_AF=0.2391;AMR_AF=0.2392;AFR_AF=0.208;EUR_AF=0.2674;SAS_AF=0.2505;AA=C|||;VT=SNP
12	95370160	rs7960234	G	A	100	PASS	AC=2781;AF=0.555312;AN=5008;NS=2504;DP=18512;EAS_AF=0.4306;AMR_AF=0.5072;AFR_AF=0.7065;EUR_AF=0.4901;SAS_AF=0.5808;AA=A|||;VT=SNP
12	95370238	rs77633554	C	T	100	PASS	AC=307;AF=0.0613019;AN=5008;NS=2504;DP=18058;EAS_AF=0.1597;AMR_AF=0.0576;AFR_AF=0.0015;EUR_AF=0.0517;SAS_AF=0.0532;AA=C|||;VT=SNP
12	95370477	rs12821816	G	A	100	PASS	AC=2781;AF=0.555312;AN=5008;NS=2504;DP=18902;EAS_AF=0.4306;AMR_AF=0.5072;AFR_AF=0.7065;EUR_AF=0.4901;SAS_AF=0.5808;AA=A|||;VT=SNP
12	95370515	rs12581271	G	A	100	PASS	AC=1195;AF=0.238618;AN=5008;NS=2504;DP=18722;EAS_AF=0.2391;AMR_AF=0.2392;AFR_AF=0.208;EUR_AF=0.2664;SAS_AF=0.2505;AA=G|||;VT=SNP
12	95370623	rs7310973	T	C	100	PASS	AC=2781;AF=0.555312;AN=5008;NS=2504;DP=18430;EAS_AF=0.4306;AMR_AF=0.5072;AFR_AF=0.7065;EUR_AF=0.4901;SAS_AF=0.5808;AA=C|||;VT=SNP
12	95370843	rs7298241	G	A	100	PASS	AC=2781;AF=0.555312;AN=5008;NS=2504;DP=17402;EAS_AF=0.4306;AMR_AF=0.5072;AFR_AF=0.7065;EUR_AF=0.4901;SAS_AF=0.5808;AA=G|||;VT=SNP
12	95371185	rs4923677	T	C	100	PASS	AC=2781;AF=0.555312;AN=5008;NS=2504;DP=15604;EAS_AF=0.4306;AMR_AF=0.5072;AFR_AF=0.7065;EUR_AF=0.4901;SAS_AF=0.5808;AA=T|||;VT=SNP
12	95371279	rs7298437	A	C	100	PASS	AC=1874;AF=0.374201;AN=5008;NS=2504;DP=3126;EAS_AF=0.2431;AMR_AF=0.2925;AFR_AF=0.5393;EUR_AF=0.334;SAS_AF=0.3855;AA=a|||;VT=SNP
12	95371398	rs7298902	G	C	100	PASS	AC=499;AF=0.0996406;AN=5008;NS=2504;DP=15659;EAS_AF=0.1498;AMR_AF=0.1542;AFR_AF=0.0605;EUR_AF=0.0586;SAS_AF=0.1043;AA=G|||;VT=SNP
12	95371414	rs4923653	C	T	100	PASS	AC=2782;AF=0.555511;AN=5008;NS=2504;DP=15827;EAS_AF=0.4315;AMR_AF=0.5072;AFR_AF=0.7065;EUR_AF=0.4901;SAS_AF=0.5808;AA=C|||;VT=SNP
12	95372939	rs7307138	G	A	100	PASS	AC=4421;AF=0.882788;AN=5008;NS=2504;DP=14251;EAS_AF=0.8502;AMR_AF=0.902;AFR_AF=0.8986;EUR_AF=0.8708;SAS_AF=0.8937;AA=G|||;VT=SNP
12	95373095	rs10859811	T	C	100	PASS	AC=4421;AF=0.882788;AN=5008;NS=2504;DP=15955;EAS_AF=0.8502;AMR_AF=0.902;AFR_AF=0.8986;EUR_AF=0.8708;SAS_AF=0.8937;AA=T|||;VT=SNP
12	95373469	rs11107834	G	T	100	PASS	AC=68;AF=0.0135783;AN=5008;NS=2504;DP=15451;EAS_AF=0.0655;AMR_AF=0;AFR_AF=0;EUR_AF=0.001;SAS_AF=0.001;AA=G|||;VT=SNP
12	95373497	rs10745711	G	A	100	PASS	AC=4421;AF=0.882788;AN=5008;NS=2504;DP=16405;EAS_AF=0.8502;AMR_AF=0.902;AFR_AF=0.8986;EUR_AF=0.8708;SAS_AF=0.8937;AA=G|||;VT=SNP
12	95374260	rs7311541	C	T	100	PASS	AC=503;AF=0.100439;AN=5008;NS=2504;DP=17324;EAS_AF=0.1498;AMR_AF=0.1542;AFR_AF=0.0635;EUR_AF=0.0586;SAS_AF=0.1043;AA=C|||;VT=SNP
12	95374263	rs7297214	T	C	100	PASS	AC=4421;AF=0.882788;AN=5008;NS=2504;DP=17375;EAS_AF=0.8502;AMR_AF=0.902;AFR_AF=0.8986;EUR_AF=0.8708;SAS_AF=0.8937;AA=T|||;VT=SNP
12	95374449	rs76835653	A	C	100	PASS	AC=363;AF=0.072484;AN=5008;NS=2504;DP=16385;EAS_AF=0.0387;AMR_AF=0.0533;AFR_AF=0.0802;EUR_AF=0.0924;SAS_AF=0.09;AA=A|||;VT=SNP
12	95374515	rs11107835	T	C	100	PASS	AC=503;AF=0.100439;AN=5008;NS=2504;DP=15664;EAS_AF=0.1498;AMR_AF=0.1542;AFR_AF=0.0635;EUR_AF=0.0586;SAS_AF=0.1043;AA=T|||;VT=SNP
12	95374544	rs10859812	C	T	100	PASS	AC=1613;AF=0.322085;AN=5008;NS=2504;DP=14047;EAS_AF=0.4177;AMR_AF=0.3934;AFR_AF=0.1732;EUR_AF=0.3807;SAS_AF=0.3139;AA=C|||;VT=SNP
12	95374981	rs6538584	G	A	100	PASS	AC=4417;AF=0.881989;AN=5008;NS=2504;DP=19162;EAS_AF=0.8502;AMR_AF=0.902;AFR_AF=0.8956;EUR_AF=0.8708;SAS_AF=0.8937;AA=G|||;VT=SNP
12	95375095	rs1426469	G	A	100	PASS	AC=4410;AF=0.880591;AN=5008;NS=2504;DP=15522;EAS_AF=0.8502;AMR_AF=0.8991;AFR_AF=0.8986;EUR_AF=0.8638;SAS_AF=0.8916;AA=G|||;VT=SNP
12	95375117	rs11107836	C	T	100	PASS	AC=504;AF=0.100639;AN=5008;NS=2504;DP=16219;EAS_AF=0.1498;AMR_AF=0.1542;AFR_AF=0.0635;EUR_AF=0.0586;SAS_AF=0.1053;AA=C|||;VT=SNP
12	95375156	rs111809657	C	T	100	PASS	AC=364;AF=0.0726837;AN=5008;NS=2504;DP=16993;EAS_AF=0.0387;AMR_AF=0.0533;AFR_AF=0.0802;EUR_AF=0.0924;SAS_AF=0.091;AA=C|||;VT=SNP
12	95375180	rs1426468	C	T	100	PASS	AC=4421;AF=0.882788;AN=5008;NS=2504;DP=17287;EAS_AF=0.8502;AMR_AF=0.902;AFR_AF=0.8986;EUR_AF=0.8708;SAS_AF=0.8937;AA=T|||;VT=SNP
12	95375440	rs1433323	G	A	100	PASS	AC=4419;AF=0.882388;AN=5008;NS=2504;DP=17707;EAS_AF=0.8502;AMR_AF=0.902;AFR_AF=0.8979;EUR_AF=0.8708;SAS_AF=0.8926;AA=G|||;VT=SNP
12	95375529	rs1433322	T	C	100	PASS	AC=4421;AF=0.882788;AN=5008;NS=2504;DP=17445;EAS_AF=0.8502;AMR_AF=0.902;AFR_AF=0.8986;EUR_AF=0.8708;SAS_AF=0.8937;AA=C|||;VT=SNP
12	95375690	rs1433321	A	C	100	PASS	AC=4421;AF=0.882788;AN=5008;NS=2504;DP=19367;EAS_AF=0.8502;AMR_AF=0.902;AFR_AF=0.8986;EUR_AF=0.8708;SAS_AF=0.8937;AA=A|||;VT=SNP
12	95375718	rs74572258	G	A	100	PASS	AC=363;AF=0.072484;AN=5008;NS=2504;DP=19203;EAS_AF=0.0387;AMR_AF=0.0533;AFR_AF=0.0802;EUR_AF=0.0924;SAS_AF=0.09;AA=G|||;VT=SNP
12	95375761	rs1433320	T	C	100	PASS	AC=4421;AF=0.882788;AN=5008;NS=2504;DP=19272;EAS_AF=0.8502;AMR_AF=0.902;AFR_AF=0.8986;EUR_AF=0.8708;SAS_AF=0.8937;AA=T|||;VT=SNP
12	95375773	rs17023531	A	G	100	PASS	AC=1230;AF=0.245607;AN=5008;NS=2504;DP=19190;EAS_AF=0.2401;AMR_AF=0.2421;AFR_AF=0.2322;EUR_AF=0.2664;SAS_AF=0.2505;AA=A|||;VT=SNP
12	95375822	rs7134496	G	A	100	PASS	AC=4421;AF=0.882788;AN=5008;NS=2504;DP=18662;EAS_AF=0.8502;AMR_AF=0.902;AFR_AF=0.8986;EUR_AF=0.8708;SAS_AF=0.8937;AA=A|||;VT=SNP
12	95375910	rs7305503	T	C	100	PASS	AC=4421;AF=0.882788;AN=5008;NS=2504;DP=16103;EAS_AF=0.8502;AMR_AF=0.902;AFR_AF=0.8986;EUR_AF=0.8708;SAS_AF=0.8937;AA=C|||;VT=SNP
12	95376278	rs1814319	A	T	100	PASS	AC=4421;AF=0.882788;AN=5008;NS=2504;DP=17857;EAS_AF=0.8502;AMR_AF=0.902;AFR_AF=0.8986;EUR_AF=0.8708;SAS_AF=0.8937;AA=T|||;VT=SNP
12	95376412	rs933898	A	G	100	PASS	AC=4421;AF=0.882788;AN=5008;NS=2504;DP=18394;EAS_AF=0.8502;AMR_AF=0.902;AFR_AF=0.8986;EUR_AF=0.8708;SAS_AF=0.8937;AA=G|||;VT=SNP
12	95376464	rs933897	C	T	100	PASS	AC=2261;AF=0.451478;AN=5008;NS=2504;DP=18590;EAS_AF=0.2827;AMR_AF=0.3458;AFR_AF=0.6369;EUR_AF=0.4264;SAS_AF=0.4755;AA=C|||;VT=SNP
12	95376472	rs933896	G	A	100	PASS	AC=4421;AF=0.882788;AN=5008;NS=2504;DP=18572;EAS_AF=0.8502;AMR_AF=0.902;AFR_AF=0.8986;EUR_AF=0.8708;SAS_AF=0.8937;AA=A|||;VT=SNP
12	95376507	rs4923659	C	T	100	PASS	AC=363;AF=0.072484;AN=5008;NS=2504;DP=19535;EAS_AF=0.0387;AMR_AF=0.0533;AFR_AF=0.0802;EUR_AF=0.0924;SAS_AF=0.09;AA=C|||;VT=SNP
12	95377160	rs2367000	T	G	100	PASS	AC=4421;AF=0.882788;AN=5008;NS=2504;DP=22200;EAS_AF=0.8502;AMR_AF=0.902;AFR_AF=0.8986;EUR_AF=0.8708;SAS_AF=0.8937;AA=G|||;VT=SNP
12	95377204	rs2860598	T	C	100	PASS	AC=4551;AF=0.908746;AN=5008;NS=2504;DP=21756;EAS_AF=0.8502;AMR_AF=0.9078;AFR_AF=0.9939;EUR_AF=0.8708;SAS_AF=0.8937;AA=C|||;VT=SNP
12	95377295	rs10859813	C	T	100	PASS	AC=1607;AF=0.320887;AN=5008;NS=2504;DP=20095;EAS_AF=0.4157;AMR_AF=0.3934;AFR_AF=0.171;EUR_AF=0.3807;SAS_AF=0.3129;AA=C|||;VT=SNP
12	95377368	rs4923648	G	A	100	PASS	AC=4421;AF=0.882788;AN=5008;NS=2504;DP=22866;EAS_AF=0.8502;AMR_AF=0.902;AFR_AF=0.8986;EUR_AF=0.8708;SAS_AF=0.8937;AA=A|||;VT=SNP
12	95377490	rs7310432	T	C	100	PASS	AC=2261;AF=0.451478;AN=5008;NS=2504;DP=23682;EAS_AF=0.2827;AMR_AF=0.3458;AFR_AF=0.6369;EUR_AF=0.4264;SAS_AF=0.4755;AA=T|||;VT=SNP
12	95377512	rs7294376	C	T	100	PASS	AC=4421;AF=0.882788;AN=5008;NS=2504;DP=23299;EAS_AF=0.8502;AMR_AF=0.902;AFR_AF=0.8986;EUR_AF=0.8708;SAS_AF=0.8937;AA=C|||;VT=SNP
12	95377693	rs7294747	G	A	100	PASS	AC=4422;AF=0.882987;AN=5008;NS=2504;DP=18980;EAS_AF=0.8512;AMR_AF=0.902;AFR_AF=0.8986;EUR_AF=0.8708;SAS_AF=0.8937;AA=A|||;VT=SNP
12	95377938	rs10859814	T	C	100	PASS	AC=2163;AF=0.431909;AN=5008;NS=2504;DP=20114;EAS_AF=0.5675;AMR_AF=0.5562;AFR_AF=0.264;EUR_AF=0.4443;SAS_AF=0.4182;AA=T|||;VT=SNP
12	95378236	rs117316308	C	T	100	PASS	AC=17;AF=0.00339457;AN=5008;NS=2504;DP=14457;EAS_AF=0.0149;AMR_AF=0;AFR_AF=0;EUR_AF=0;SAS_AF=0.002;AA=C|||;VT=SNP
12	95378283	rs12371666	G	T	100	PASS	AC=2162;AF=0.431709;AN=5008;NS=2504;DP=15026;EAS_AF=0.5675;AMR_AF=0.5562;AFR_AF=0.2632;EUR_AF=0.4443;SAS_AF=0.4182;AA=G|||;VT=SNP
12	95378454	rs12368364	A	C	100	PASS	AC=4421;AF=0.882788;AN=5008;NS=2504;DP=9112;EAS_AF=0.8502;AMR_AF=0.902;AFR_AF=0.8986;EUR_AF=0.8708;SAS_AF=0.8937;AA=a|||;VT=SNP
12	95378579	rs10859815	C	A	100	PASS	AC=4421;AF=0.882788;AN=5008;NS=2504;DP=8167;EAS_AF=0.8502;AMR_AF=0.902;AFR_AF=0.8986;EUR_AF=0.8708;SAS_AF=0.8937;AA=C|||;VT=SNP
12	95378948	rs10777663	T	A	100	PASS	AC=4421;AF=0.882788;AN=5008;NS=2504;DP=12362;EAS_AF=0.8502;AMR_AF=0.902;AFR_AF=0.8986;EUR_AF=0.8708;SAS_AF=0.8937;AA=t|||;VT=SNP
12	95379088	rs10777664	G	A	100	PASS	AC=4425;AF=0.883586;AN=5008;NS=2504;DP=14005;EAS_AF=0.8502;AMR_AF=0.9078;AFR_AF=0.8986;EUR_AF=0.8708;SAS_AF=0.8937;AA=g|||;VT=SNP
12	95379138	rs11107842	C	T	100	PASS	AC=505;AF=0.100839;AN=5008;NS=2504;DP=15588;EAS_AF=0.1498;AMR_AF=0.1542;AFR_AF=0.0651;EUR_AF=0.0586;SAS_AF=0.1043;AA=c|||;VT=SNP
12	95379156	rs138915901	G	A	100	PASS	AC=41;AF=0.0081869;AN=5008;NS=2504;DP=16363;EAS_AF=0.0407;AMR_AF=0;AFR_AF=0;EUR_AF=0;SAS_AF=0;AA=g|||;VT=SNP
12	95379351	rs10745713	T	C	100	PASS	AC=4421;AF=0.882788;AN=5008;NS=2504;DP=11979;EAS_AF=0.8502;AMR_AF=0.902;AFR_AF=0.8986;EUR_AF=0.8708;SAS_AF=0.8937;AA=C|||;VT=SNP
12	95379724	rs1834614	G	A	100	PASS	AC=4421;AF=0.882788;AN=5008;NS=2504;DP=14295;EAS_AF=0.8502;AMR_AF=0.902;AFR_AF=0.8986;EUR_AF=0.8708;SAS_AF=0.8937;AA=G|||;VT=SNP
12	95379776	rs11615445	G	A	100	PASS	AC=363;AF=0.072484;AN=5008;NS=2504;DP=16032;EAS_AF=0.0387;AMR_AF=0.0533;AFR_AF=0.0802;EUR_AF=0.0924;SAS_AF=0.09;AA=G|||;VT=SNP
12	95379802	rs1834613	G	A	100	PASS	AC=4551;AF=0.908746;AN=5008;NS=2504;DP=15940;EAS_AF=0.8502;AMR_AF=0.9078;AFR_AF=0.9939;EUR_AF=0.8708;SAS_AF=0.8937;AA=A|||;VT=SNP
12	95379839	rs1834612	C	T	100	PASS	AC=3917;AF=0.782149;AN=5008;NS=2504;DP=15009;EAS_AF=0.7014;AMR_AF=0.7478;AFR_AF=0.8336;EUR_AF=0.8121;SAS_AF=0.7894;AA=C|||;VT=SNP
12	95380006	rs10859816	G	C	100	PASS	AC=2255;AF=0.45028;AN=5008;NS=2504;DP=13948;EAS_AF=0.2817;AMR_AF=0.3458;AFR_AF=0.6331;EUR_AF=0.4264;SAS_AF=0.4755;AA=G|||;VT=SNP
12	95380270	rs7314625	C	T	100	PASS	AC=3917;AF=0.782149;AN=5008;NS=2504;DP=19114;EAS_AF=0.7014;AMR_AF=0.7478;AFR_AF=0.8336;EUR_AF=0.8121;SAS_AF=0.7894;AA=T|||;VT=SNP
12	95380307	rs7300251	T	C	100	PASS	AC=3916;AF=0.781949;AN=5008;NS=2504;DP=18756;EAS_AF=0.7014;AMR_AF=0.7478;AFR_AF=0.8328;EUR_AF=0.8121;SAS_AF=0.7894;AA=T|||;VT=SNP
12	95380340	rs10777665	T	C	100	PASS	AC=1227;AF=0.245008;AN=5008;NS=2504;DP=17316;EAS_AF=0.2391;AMR_AF=0.2421;AFR_AF=0.2307;EUR_AF=0.2664;SAS_AF=0.2505;AA=T|||;VT=SNP
12	95380454	rs113409044	G	C	100	PASS	AC=363;AF=0.072484;AN=5008;NS=2504;DP=14515;EAS_AF=0.0387;AMR_AF=0.0533;AFR_AF=0.0802;EUR_AF=0.0924;SAS_AF=0.09;AA=G|||;VT=SNP
12	95381088	rs34008534	A	G	100	PASS	AC=504;AF=0.100639;AN=5008;NS=2504;DP=21332;EAS_AF=0.1488;AMR_AF=0.1542;AFR_AF=0.0651;EUR_AF=0.0586;SAS_AF=0.1043;AA=A|||;VT=SNP
12	95381295	rs55990903	G	A	100	PASS	AC=504;AF=0.100639;AN=5008;NS=2504;DP=19467;EAS_AF=0.1488;AMR_AF=0.1542;AFR_AF=0.0651;EUR_AF=0.0586;SAS_AF=0.1043;AA=G|||;VT=SNP
12	95381552	rs7134159	G	A	100	PASS	AC=3916;AF=0.781949;AN=5008;NS=2504;DP=12682;EAS_AF=0.7004;AMR_AF=0.7478;AFR_AF=0.8336;EUR_AF=0.8121;SAS_AF=0.7894;AA=A|||;VT=SNP
12	95381646	rs10777666	C	T	100	PASS	AC=1612;AF=0.321885;AN=5008;NS=2504;DP=17446;EAS_AF=0.4177;AMR_AF=0.3934;AFR_AF=0.1732;EUR_AF=0.3807;SAS_AF=0.3129;AA=C|||;VT=SNP
12	95381702	rs7133992	A	G	100	PASS	AC=3918;AF=0.782348;AN=5008;NS=2504;DP=18529;EAS_AF=0.7014;AMR_AF=0.7478;AFR_AF=0.8343;EUR_AF=0.8121;SAS_AF=0.7894;AA=A|||;VT=SNP
12	95382396	rs12298900	C	T	100	PASS	AC=1612;AF=0.321885;AN=5008;NS=2504;DP=18987;EAS_AF=0.4177;AMR_AF=0.3934;AFR_AF=0.1732;EUR_AF=0.3807;SAS_AF=0.3129;AA=C|||;VT=SNP
12	95382437	rs11107844	G	A	100	PASS	AC=504;AF=0.100639;AN=5008;NS=2504;DP=19683;EAS_AF=0.1488;AMR_AF=0.1542;AFR_AF=0.0651;EUR_AF=0.0586;SAS_AF=0.1043;AA=G|||;VT=SNP
12	95382487	rs10777667	T	C	100	PASS	AC=4421;AF=0.882788;AN=5008;NS=2504;DP=20353;EAS_AF=0.8502;AMR_AF=0.902;AFR_AF=0.8986;EUR_AF=0.8708;SAS_AF=0.8937;AA=C|||;VT=SNP
12	95382539	rs149209376	C	G	100	PASS	AC=28;AF=0.00559105;AN=5008;NS=2504;DP=20786;EAS_AF=0.0278;AMR_AF=0;AFR_AF=0;EUR_AF=0;SAS_AF=0;AA=C|||;VT=SNP
12	95382585	rs10859817	C	G	100	PASS	AC=2261;AF=0.451478;AN=5008;NS=2504;DP=20280;EAS_AF=0.2817;AMR_AF=0.3458;AFR_AF=0.6377;EUR_AF=0.4264;SAS_AF=0.4755;AA=C|||;VT=SNP
12	95382601	rs12299025	C	T	100	PASS	AC=1656;AF=0.330671;AN=5008;NS=2504;DP=19391;EAS_AF=0.4196;AMR_AF=0.402;AFR_AF=0.1959;EUR_AF=0.3857;SAS_AF=0.3139;AA=C|||;VT=SNP
12	95382638	rs12368716	T	C	100	PASS	AC=504;AF=0.100639;AN=5008;NS=2504;DP=17267;EAS_AF=0.1488;AMR_AF=0.1542;AFR_AF=0.0651;EUR_AF=0.0586;SAS_AF=0.1043;AA=T|||;VT=SNP
12	95382896	rs12369057	T	C	100	PASS	AC=504;AF=0.100639;AN=5008;NS=2504;DP=21176;EAS_AF=0.1488;AMR_AF=0.1542;AFR_AF=0.0651;EUR_AF=0.0586;SAS_AF=0.1043;AA=T|||;VT=SNP
12	95383171	rs77091870	A	G	100	PASS	AC=504;AF=0.100639;AN=5008;NS=2504;DP=20963;EAS_AF=0.1488;AMR_AF=0.1542;AFR_AF=0.0651;EUR_AF=0.0586;SAS_AF=0.1043;AA=A|||;VT=SNP
12	95383450	rs55638253	T	C	100	PASS	AC=1636;AF=0.326677;AN=5008;NS=2504;DP=18106;EAS_AF=0.4196;AMR_AF=0.4006;AFR_AF=0.1815;EUR_AF=0.3857;SAS_AF=0.3139;AA=C|||;VT=SNP
12	95383715	rs1365352	T	C	100	PASS	AC=4422;AF=0.882987;AN=5008;NS=2504;DP=18150;EAS_AF=0.8502;AMR_AF=0.902;AFR_AF=0.8994;EUR_AF=0.8708;SAS_AF=0.8937;AA=C|||;VT=SNP
12	95384037	rs7300945	A	G	100	PASS	AC=1252;AF=0.25;AN=5008;NS=2504;DP=20251;EAS_AF=0.4167;AMR_AF=0.3141;AFR_AF=0.1112;EUR_AF=0.2525;SAS_AF=0.2178;AA=A|||;VT=SNP
12	95384203	rs11107845	G	A	100	PASS	AC=504;AF=0.100639;AN=5008;NS=2504;DP=18790;EAS_AF=0.1488;AMR_AF=0.1542;AFR_AF=0.0651;EUR_AF=0.0586;SAS_AF=0.1043;AA=G|||;VT=SNP
12	95384402	rs78903768	T	C	100	PASS	AC=1227;AF=0.245008;AN=5008;NS=2504;DP=16570;EAS_AF=0.2391;AMR_AF=0.2421;AFR_AF=0.2307;EUR_AF=0.2664;SAS_AF=0.2505;AA=T|||;VT=SNP
12	95384688	rs10859818	A	G	100	PASS	AC=4551;AF=0.908746;AN=5008;NS=2504;DP=18612;EAS_AF=0.8502;AMR_AF=0.9078;AFR_AF=0.9939;EUR_AF=0.8708;SAS_AF=0.8937;AA=G|||;VT=SNP
12	95385146	rs150768041	G	C	100	PASS	AC=18;AF=0.00359425;AN=5008;NS=2504;DP=14933;EAS_AF=0.0179;AMR_AF=0;AFR_AF=0;EUR_AF=0;SAS_AF=0;AA=G|||;VT=SNP
12	95385403	rs7397433	T	C	100	PASS	AC=2165;AF=0.432308;AN=5008;NS=2504;DP=13912;EAS_AF=0.5685;AMR_AF=0.5548;AFR_AF=0.2655;EUR_AF=0.4443;SAS_AF=0.4182;AA=T|||;VT=SNP
12	95385971	rs4923674	A	G	100	PASS	AC=2159;AF=0.43111;AN=5008;NS=2504;DP=20695;EAS_AF=0.5685;AMR_AF=0.5548;AFR_AF=0.261;EUR_AF=0.4443;SAS_AF=0.4182;AA=A|||;VT=SNP
12	95386710	rs78365237	T	C	100	PASS	AC=363;AF=0.072484;AN=5008;NS=2504;DP=19442;EAS_AF=0.0387;AMR_AF=0.0533;AFR_AF=0.0802;EUR_AF=0.0924;SAS_AF=0.09;AA=T|||;VT=SNP
12	95386721	rs11107846	G	A	100	PASS	AC=1655;AF=0.330471;AN=5008;NS=2504;DP=19603;EAS_AF=0.4196;AMR_AF=0.4006;AFR_AF=0.1959;EUR_AF=0.3857;SAS_AF=0.3139;AA=G|||;VT=SNP
12	95386791	rs11107847	G	A	100	PASS	AC=1611;AF=0.321685;AN=5008;NS=2504;DP=19031;EAS_AF=0.4177;AMR_AF=0.3919;AFR_AF=0.1732;EUR_AF=0.3807;SAS_AF=0.3129;AA=G|||;VT=SNP
12	95387542	rs4923660	C	T	100	PASS	AC=2299;AF=0.459065;AN=5008;NS=2504;DP=14810;EAS_AF=0.2827;AMR_AF=0.3559;AFR_AF=0.6339;EUR_AF=0.4443;SAS_AF=0.4928;AA=C|||;VT=SNP
12	95387556	rs61688935	C	T	100	PASS	AC=1915;AF=0.382388;AN=5008;NS=2504;DP=15317;EAS_AF=0.244;AMR_AF=0.3026;AFR_AF=0.5386;EUR_AF=0.3509;SAS_AF=0.4029;AA=C|||;VT=SNP
12	95387756	rs10859819	C	T	100	PASS	AC=2127;AF=0.42472;AN=5008;NS=2504;DP=18974;EAS_AF=0.5685;AMR_AF=0.5476;AFR_AF=0.2655;EUR_AF=0.4274;SAS_AF=0.4018;AA=C|||;VT=SNP
12	95387784	rs59732187	C	T	100	PASS	AC=462;AF=0.0922524;AN=5008;NS=2504;DP=18826;EAS_AF=0.1002;AMR_AF=0.1297;AFR_AF=0.0219;EUR_AF=0.0746;SAS_AF=0.1708;AA=C|||;VT=SNP
12	95388729	rs139960287	T	C	100	PASS	AC=46;AF=0.0091853;AN=5008;NS=2504;DP=19161;EAS_AF=0.0288;AMR_AF=0;AFR_AF=0.0076;EUR_AF=0;SAS_AF=0.0072;AA=T|||;VT=SNP
12	95388843	rs11107851	T	C	100	PASS	AC=1212;AF=0.242013;AN=5008;NS=2504;DP=19826;EAS_AF=0.4167;AMR_AF=0.304;AFR_AF=0.1112;EUR_AF=0.2356;SAS_AF=0.2014;AA=T|||;VT=SNP
12	95389044	rs77616640	A	G	100	PASS	AC=305;AF=0.0609026;AN=5008;NS=2504;DP=18172;EAS_AF=0.1488;AMR_AF=0.0922;AFR_AF=0.0061;EUR_AF=0.001;SAS_AF=0.0838;AA=A|||;VT=SNP
12	95389233	rs74891099	G	C	100	PASS	AC=364;AF=0.0726837;AN=5008;NS=2504;DP=18221;EAS_AF=0.0387;AMR_AF=0.049;AFR_AF=0.0832;EUR_AF=0.0924;SAS_AF=0.09;AA=G|||;VT=SNP
12	95389801	rs11107853	T	C	100	PASS	AC=167;AF=0.0333466;AN=5008;NS=2504;DP=13805;EAS_AF=0.0962;AMR_AF=0.0951;AFR_AF=0.0008;EUR_AF=0.001;SAS_AF=0.002;AA=T|||;VT=SNP
12	95389909	rs147965267	G	A	100	PASS	AC=23;AF=0.00459265;AN=5008;NS=2504;DP=16207;EAS_AF=0.0188;AMR_AF=0.0058;AFR_AF=0;EUR_AF=0;SAS_AF=0;AA=g|||;VT=SNP
12	95390013	rs11107854	A	G	100	PASS	AC=2294;AF=0.458067;AN=5008;NS=2504;DP=17174;EAS_AF=0.2817;AMR_AF=0.3559;AFR_AF=0.6324;EUR_AF=0.4433;SAS_AF=0.4918;AA=A|||;VT=SNP
12	95390378	rs61935749	G	A	100	PASS	AC=1623;AF=0.324081;AN=5008;NS=2504;DP=11998;EAS_AF=0.4196;AMR_AF=0.3919;AFR_AF=0.2012;EUR_AF=0.3688;SAS_AF=0.2975;AA=G|||;VT=SNP
12	95390810	rs7973115	G	T	100	PASS	AC=1234;AF=0.246406;AN=5008;NS=2504;DP=16850;EAS_AF=0.2391;AMR_AF=0.2493;AFR_AF=0.2065;EUR_AF=0.2833;SAS_AF=0.2679;AA=G|||;VT=SNP
12	95390940	rs7973250	G	T	100	PASS	AC=2292;AF=0.457668;AN=5008;NS=2504;DP=17251;EAS_AF=0.2808;AMR_AF=0.3545;AFR_AF=0.6324;EUR_AF=0.4433;SAS_AF=0.4918;AA=G|||;VT=SNP
12	95390942	rs11107856	C	T	100	PASS	AC=503;AF=0.100439;AN=5008;NS=2504;DP=17293;EAS_AF=0.1478;AMR_AF=0.1542;AFR_AF=0.0651;EUR_AF=0.0586;SAS_AF=0.1043;AA=C|||;VT=SNP
12	95391012	rs10745714	C	T	100	PASS	AC=2129;AF=0.42512;AN=5008;NS=2504;DP=19102;EAS_AF=0.5694;AMR_AF=0.5476;AFR_AF=0.2663;EUR_AF=0.4274;SAS_AF=0.4018;AA=C|||;VT=SNP
12	95391097	rs10745715	G	A	100	PASS	AC=2129;AF=0.42512;AN=5008;NS=2504;DP=20264;EAS_AF=0.5694;AMR_AF=0.5476;AFR_AF=0.2663;EUR_AF=0.4274;SAS_AF=0.4018;AA=A|||;VT=SNP
12	95391385	rs4923649	C	T	100	PASS	AC=497;AF=0.0992412;AN=5008;NS=2504;DP=16436;EAS_AF=0.1488;AMR_AF=0.1527;AFR_AF=0.0651;EUR_AF=0.0557;SAS_AF=0.1012;AA=C|||;VT=SNP
12	95391452	rs4923661	C	T	100	PASS	AC=504;AF=0.100639;AN=5008;NS=2504;DP=17761;EAS_AF=0.1488;AMR_AF=0.1542;AFR_AF=0.0651;EUR_AF=0.0586;SAS_AF=0.1043;AA=C|||;VT=SNP
12	95391600	rs2367080	C	T	100	PASS	AC=4421;AF=0.882788;AN=5008;NS=2504;DP=18719;EAS_AF=0.8502;AMR_AF=0.902;AFR_AF=0.8986;EUR_AF=0.8708;SAS_AF=0.8937;AA=T|||;VT=SNP
12	95391683	rs7309242	C	T	100	PASS	AC=1213;AF=0.242212;AN=5008;NS=2504;DP=17515;EAS_AF=0.4167;AMR_AF=0.3055;AFR_AF=0.1112;EUR_AF=0.2356;SAS_AF=0.2014;AA=C|||;VT=SNP
12	95391876	rs10859820	A	G	100	PASS	AC=2166;AF=0.432508;AN=5008;NS=2504;DP=19425;EAS_AF=0.5694;AMR_AF=0.5548;AFR_AF=0.2663;EUR_AF=0.4443;SAS_AF=0.4172;AA=G|||;VT=SNP
12	95392154	rs7312863	C	T	100	PASS	AC=2129;AF=0.42512;AN=5008;NS=2504;DP=18130;EAS_AF=0.5694;AMR_AF=0.5476;AFR_AF=0.2663;EUR_AF=0.4274;SAS_AF=0.4018;AA=T|||;VT=SNP
12	95392651	rs1820461	A	G	100	PASS	AC=2168;AF=0.432907;AN=5008;NS=2504;DP=19434;EAS_AF=0.5714;AMR_AF=0.5533;AFR_AF=0.2663;EUR_AF=0.4433;SAS_AF=0.4192;AA=G|||;VT=SNP
12	95392658	rs113089445	C	G	100	PASS	AC=486;AF=0.0970447;AN=5008;NS=2504;DP=19635;EAS_AF=0.1369;AMR_AF=0.0922;AFR_AF=0.0098;EUR_AF=0.1918;SAS_AF=0.0798;AA=C|||;VT=SNP
12	95392660	rs6538585	A	G	100	PASS	AC=1253;AF=0.2502;AN=5008;NS=2504;DP=19634;EAS_AF=0.4187;AMR_AF=0.3141;AFR_AF=0.1112;EUR_AF=0.2525;SAS_AF=0.2168;AA=A|||;VT=SNP
12	95392836	rs4923651	T	A	100	PASS	AC=4551;AF=0.908746;AN=5008;NS=2504;DP=20808;EAS_AF=0.8502;AMR_AF=0.9078;AFR_AF=0.9939;EUR_AF=0.8708;SAS_AF=0.8937;AA=A|||;VT=SNP
12	95393396	rs4923663	C	T	100	PASS	AC=2292;AF=0.457668;AN=5008;NS=2504;DP=20650;EAS_AF=0.2808;AMR_AF=0.3545;AFR_AF=0.6324;EUR_AF=0.4433;SAS_AF=0.4918;AA=C|||;VT=SNP
12	95393745	rs10745716	T	C	100	PASS	AC=2131;AF=0.425519;AN=5008;NS=2504;DP=21721;EAS_AF=0.5694;AMR_AF=0.5476;AFR_AF=0.267;EUR_AF=0.4274;SAS_AF=0.4029;AA=T|||;VT=SNP
12	95393933	rs11612831	G	A	100	PASS	AC=353;AF=0.0704872;AN=5008;NS=2504;DP=21903;EAS_AF=0.0387;AMR_AF=0.049;AFR_AF=0.0764;EUR_AF=0.0924;SAS_AF=0.0879;AA=G|||;VT=SNP
12	95393975	rs11107858	A	G	100	PASS	AC=1660;AF=0.33147;AN=5008;NS=2504;DP=21174;EAS_AF=0.4206;AMR_AF=0.3934;AFR_AF=0.2269;EUR_AF=0.3688;SAS_AF=0.2986;AA=A|||;VT=SNP
12	95393999	rs11107859	G	A	100	PASS	AC=1626;AF=0.324681;AN=5008;NS=2504;DP=20942;EAS_AF=0.4206;AMR_AF=0.3934;AFR_AF=0.2012;EUR_AF=0.3688;SAS_AF=0.2986;AA=G|||;VT=SNP
12	95394030	rs35448769	T	C	100	PASS	AC=504;AF=0.100639;AN=5008;NS=2504;DP=20072;EAS_AF=0.1488;AMR_AF=0.1542;AFR_AF=0.0651;EUR_AF=0.0586;SAS_AF=0.1043;AA=T|||;VT=SNP
12	95394648	rs7957645	C	T	100	PASS	AC=2283;AF=0.455871;AN=5008;NS=2504;DP=18438;EAS_AF=0.2808;AMR_AF=0.3559;AFR_AF=0.6278;EUR_AF=0.4433;SAS_AF=0.4877;AA=C|||;VT=SNP
12	95395314	rs7295799	G	T	100	PASS	AC=3862;AF=0.771166;AN=5008;NS=2504;DP=14814;EAS_AF=0.7014;AMR_AF=0.7392;AFR_AF=0.8011;EUR_AF=0.8072;SAS_AF=0.7883;AA=G|||;VT=SNP
12	95396127	rs12367625	A	G	100	PASS	AC=1361;AF=0.271765;AN=5008;NS=2504;DP=11677;EAS_AF=0.2877;AMR_AF=0.2723;AFR_AF=0.292;EUR_AF=0.2634;SAS_AF=0.2362;AA=A|||;VT=SNP
12	95396669	rs6538588	A	T	100	PASS	AC=2823;AF=0.563698;AN=5008;NS=2504;DP=20281;EAS_AF=0.4276;AMR_AF=0.513;AFR_AF=0.6831;EUR_AF=0.5109;SAS_AF=0.6329;AA=A|||;VT=SNP
12	95396906	rs10859822	C	A	100	PASS	AC=1563;AF=0.312101;AN=5008;NS=2504;DP=19511;EAS_AF=0.3919;AMR_AF=0.389;AFR_AF=0.211;EUR_AF=0.3479;SAS_AF=0.2751;AA=C|||;VT=SNP
12	95397275	rs17321986	G	T	100	PASS	AC=315;AF=0.0628994;AN=5008;NS=2504;DP=16535;EAS_AF=0.0407;AMR_AF=0.0562;AFR_AF=0.0212;EUR_AF=0.1014;SAS_AF=0.1074;AA=G|||;VT=SNP
12	95397552	rs835044	T	C	100	PASS	AC=3405;AF=0.679912;AN=5008;NS=2504;DP=15400;EAS_AF=0.6071;AMR_AF=0.6081;AFR_AF=0.764;EUR_AF=0.6451;SAS_AF=0.728;AA=C|||;VT=SNP
12	95397757	rs835045	C	T	100	PASS	AC=585;AF=0.116813;AN=5008;NS=2504;DP=15732;EAS_AF=0.1806;AMR_AF=0.0965;AFR_AF=0.0832;EUR_AF=0.1352;SAS_AF=0.092;AA=C|||;VT=SNP
12	95398272	rs835047	A	T	100	PASS	AC=874;AF=0.174521;AN=5008;NS=2504;DP=13615;EAS_AF=0.1905;AMR_AF=0.1225;AFR_AF=0.2027;EUR_AF=0.1769;SAS_AF=0.1544;AA=T|||;VT=SNP
12	95398440	rs835048	G	A	100	PASS	AC=873;AF=0.174321;AN=5008;NS=2504;DP=14140;EAS_AF=0.1895;AMR_AF=0.1225;AFR_AF=0.2027;EUR_AF=0.1769;SAS_AF=0.1544;AA=A|||;VT=SNP
12	95398579	rs142738157	G	A	100	PASS	AC=21;AF=0.00419329;AN=5008;NS=2504;DP=18634;EAS_AF=0.0179;AMR_AF=0.0014;AFR_AF=0;EUR_AF=0;SAS_AF=0.002;AA=A|||;VT=SNP
12	95399218	rs139967891	G	A	100	PASS	AC=28;AF=0.00559105;AN=5008;NS=2504;DP=17644;EAS_AF=0.0238;AMR_AF=0.0014;AFR_AF=0;EUR_AF=0.001;SAS_AF=0.002;AA=G|||;VT=SNP
12	95399292	rs11107860	T	C	100	PASS	AC=1908;AF=0.38099;AN=5008;NS=2504;DP=16866;EAS_AF=0.4077;AMR_AF=0.4352;AFR_AF=0.2806;EUR_AF=0.3996;SAS_AF=0.4315;AA=T|||;VT=SNP
12	95399358	rs111463574	C	T	100	PASS	AC=516;AF=0.103035;AN=5008;NS=2504;DP=17727;EAS_AF=0.1538;AMR_AF=0.1542;AFR_AF=0.0613;EUR_AF=0.0606;SAS_AF=0.1145;AA=C|||;VT=SNP
12	95400280	rs1102069	G	A	100	PASS	AC=483;AF=0.0964457;AN=5008;NS=2504;DP=18505;EAS_AF=0.1855;AMR_AF=0.0922;AFR_AF=0.0068;EUR_AF=0.1332;SAS_AF=0.091;AA=G|||;VT=SNP
12	95400527	rs1612479	A	G	100	PASS	AC=880;AF=0.175719;AN=5008;NS=2504;DP=18607;EAS_AF=0.1905;AMR_AF=0.1239;AFR_AF=0.2027;EUR_AF=0.1799;SAS_AF=0.1564;AA=A|||;VT=SNP
12	95400638	rs1628439	G	C	100	PASS	AC=880;AF=0.175719;AN=5008;NS=2504;DP=17445;EAS_AF=0.1905;AMR_AF=0.1239;AFR_AF=0.2027;EUR_AF=0.1799;SAS_AF=0.1564;AA=G|||;VT=SNP
12	95400811	rs185849215	C	G	100	PASS	AC=10;AF=0.00199681;AN=5008;NS=2504;DP=16738;EAS_AF=0.0099;AMR_AF=0;AFR_AF=0;EUR_AF=0;SAS_AF=0;AA=C|||;VT=SNP
12	95401017	rs11107861	T	C	100	PASS	AC=463;AF=0.0924521;AN=5008;NS=2504;DP=18118;EAS_AF=0.1002;AMR_AF=0.134;AFR_AF=0.0348;EUR_AF=0.0755;SAS_AF=0.1503;AA=T|||;VT=SNP
12	95401313	rs79640257	A	G	100	PASS	AC=233;AF=0.0465256;AN=5008;NS=2504;DP=18040;EAS_AF=0.0089;AMR_AF=0.0274;AFR_AF=0.0719;EUR_AF=0.0467;SAS_AF=0.0644;AA=A|||;VT=SNP
12	95401823	rs2436634	C	A	100	PASS	AC=881;AF=0.175919;AN=5008;NS=2504;DP=21657;EAS_AF=0.1905;AMR_AF=0.1254;AFR_AF=0.2027;EUR_AF=0.1799;SAS_AF=0.1564;AA=A|||;VT=SNP
12	95402253	rs79284315	T	G	100	PASS	AC=139;AF=0.0277556;AN=5008;NS=2504;DP=20056;EAS_AF=0.0089;AMR_AF=0.0231;AFR_AF=0.003;EUR_AF=0.0467;SAS_AF=0.0644;AA=T|||;VT=SNP
12	95403059	rs144028913	T	C	100	PASS	AC=51;AF=0.0101837;AN=5008;NS=2504;DP=15458;EAS_AF=0.0308;AMR_AF=0;AFR_AF=0.0098;EUR_AF=0;SAS_AF=0.0072;AA=T|||;VT=SNP
12	95403521	rs249181	A	G	100	PASS	AC=482;AF=0.096246;AN=5008;NS=2504;DP=16966;EAS_AF=0.1815;AMR_AF=0.0951;AFR_AF=0.0068;EUR_AF=0.1332;SAS_AF=0.092;AA=A|||;VT=SNP
12	95404184	rs171597	G	A	100	PASS	AC=1596;AF=0.31869;AN=5008;NS=2504;DP=16275;EAS_AF=0.1964;AMR_AF=0.1931;AFR_AF=0.5333;EUR_AF=0.2634;SAS_AF=0.3006;AA=G|||;VT=SNP
12	95404224	rs149935582	C	A	100	PASS	AC=228;AF=0.0455272;AN=5008;NS=2504;DP=17515;EAS_AF=0.0089;AMR_AF=0.0259;AFR_AF=0.0726;EUR_AF=0.0437;SAS_AF=0.0624;AA=C|||;VT=SNP
12	95404658	rs249180	G	T	100	PASS	AC=3796;AF=0.757987;AN=5008;NS=2504;DP=19272;EAS_AF=0.6032;AMR_AF=0.7104;AFR_AF=0.8555;EUR_AF=0.7744;SAS_AF=0.8027;AA=T|||;VT=SNP
12	95404947	rs249179	C	T	100	PASS	AC=881;AF=0.175919;AN=5008;NS=2504;DP=13425;EAS_AF=0.1895;AMR_AF=0.1369;AFR_AF=0.1906;EUR_AF=0.1909;SAS_AF=0.1544;AA=T|||;VT=SNP
12	95405119	rs249178	T	C	100	PASS	AC=790;AF=0.157748;AN=5008;NS=2504;DP=16322;EAS_AF=0.1895;AMR_AF=0.1369;AFR_AF=0.1218;EUR_AF=0.1909;SAS_AF=0.1544;AA=T|||;VT=SNP
12	95405133	rs11107862	T	C	100	PASS	AC=446;AF=0.0890575;AN=5008;NS=2504;DP=15217;EAS_AF=0.1022;AMR_AF=0.1239;AFR_AF=0.0287;EUR_AF=0.0706;SAS_AF=0.1513;AA=T|||;VT=SNP
12	95405273	rs249177	C	T	100	PASS	AC=507;AF=0.101238;AN=5008;NS=2504;DP=15330;EAS_AF=0.1806;AMR_AF=0.1081;AFR_AF=0.0083;EUR_AF=0.1471;SAS_AF=0.093;AA=C|||;VT=SNP
12	95405591	rs249176	T	C	100	PASS	AC=931;AF=0.185903;AN=5008;NS=2504;DP=18324;EAS_AF=0.1905;AMR_AF=0.1455;AFR_AF=0.2179;EUR_AF=0.1948;SAS_AF=0.1575;AA=C|||;VT=SNP
12	95406412	rs117452578	G	A	100	PASS	AC=31;AF=0.0061901;AN=5008;NS=2504;DP=20089;EAS_AF=0.0308;AMR_AF=0;AFR_AF=0;EUR_AF=0;SAS_AF=0;AA=G|||;VT=SNP
12	95406435	rs249175	C	A	100	PASS	AC=507;AF=0.101238;AN=5008;NS=2504;DP=20155;EAS_AF=0.1806;AMR_AF=0.1081;AFR_AF=0.0083;EUR_AF=0.1461;SAS_AF=0.0941;AA=C|||;VT=SNP
12	95407330	rs1654943	G	A	100	PASS	AC=34;AF=0.00678914;AN=5008;NS=2504;DP=14527;EAS_AF=0.0298;AMR_AF=0;AFR_AF=0;EUR_AF=0.002;SAS_AF=0.002;AA=G|||;VT=SNP
12	95407650	rs249174	C	T	100	PASS	AC=878;AF=0.175319;AN=5008;NS=2504;DP=20636;EAS_AF=0.1895;AMR_AF=0.1383;AFR_AF=0.1868;EUR_AF=0.1909;SAS_AF=0.1554;AA=T|||;VT=SNP
12	95407902	rs249173	T	C	100	PASS	AC=799;AF=0.159545;AN=5008;NS=2504;DP=20050;EAS_AF=0.1895;AMR_AF=0.1398;AFR_AF=0.121;EUR_AF=0.1948;SAS_AF=0.1585;AA=T|||;VT=SNP
12	95410845	rs249172	T	C	100	PASS	AC=934;AF=0.186502;AN=5008;NS=2504;DP=18121;EAS_AF=0.1895;AMR_AF=0.1484;AFR_AF=0.2179;EUR_AF=0.1958;SAS_AF=0.1585;AA=C|||;VT=SNP
12	95411203	rs12423738	T	C	100	PASS	AC=884;AF=0.176518;AN=5008;NS=2504;DP=19157;EAS_AF=0.1895;AMR_AF=0.1427;AFR_AF=0.1831;EUR_AF=0.1958;SAS_AF=0.1585;AA=T|||;VT=SNP
12	95411207	rs12422350	C	T	100	PASS	AC=890;AF=0.177716;AN=5008;NS=2504;DP=19230;EAS_AF=0.1895;AMR_AF=0.1427;AFR_AF=0.1868;EUR_AF=0.1968;SAS_AF=0.1585;AA=T|||;VT=SNP
12	95411708	rs1654942	T	C	100	PASS	AC=935;AF=0.186701;AN=5008;NS=2504;DP=17059;EAS_AF=0.1895;AMR_AF=0.1484;AFR_AF=0.2179;EUR_AF=0.1958;SAS_AF=0.1595;AA=t|||;VT=SNP
12	95411715	rs1654941	G	C	100	PASS	AC=929;AF=0.185503;AN=5008;NS=2504;DP=16889;EAS_AF=0.1895;AMR_AF=0.1484;AFR_AF=0.2141;EUR_AF=0.1958;SAS_AF=0.1585;AA=G|||;VT=SNP
12	95412745	rs143100713	G	C	100	PASS	AC=126;AF=0.0251597;AN=5008;NS=2504;DP=15520;EAS_AF=0.122;AMR_AF=0.0014;AFR_AF=0;EUR_AF=0;SAS_AF=0.002;AA=G|||;VT=SNP
12	95412786	rs148219480	G	A	100	PASS	AC=236;AF=0.0471246;AN=5008;NS=2504;DP=14837;EAS_AF=0.0089;AMR_AF=0.0303;AFR_AF=0.0726;EUR_AF=0.0487;SAS_AF=0.0624;AA=G|||;VT=SNP
12	95412808	rs1648428	C	T	100	PASS	AC=3354;AF=0.669728;AN=5008;NS=2504;DP=15099;EAS_AF=0.5754;AMR_AF=0.6182;AFR_AF=0.7383;EUR_AF=0.6561;SAS_AF=0.7249;AA=T|||;VT=SNP
12	95413533	rs12300942	G	C	100	PASS	AC=517;AF=0.103235;AN=5008;NS=2504;DP=18518;EAS_AF=0.1875;AMR_AF=0.1081;AFR_AF=0.0083;EUR_AF=0.1471;SAS_AF=0.0961;AA=G|||;VT=SNP
12	95413619	rs1648431	T	C	100	PASS	AC=805;AF=0.160743;AN=5008;NS=2504;DP=17380;EAS_AF=0.1964;AMR_AF=0.1427;AFR_AF=0.118;EUR_AF=0.1958;SAS_AF=0.1585;AA=T|||;VT=SNP
12	95413882	rs188745509	T	A	100	PASS	AC=12;AF=0.00239617;AN=5008;NS=2504;DP=15914;EAS_AF=0.0119;AMR_AF=0;AFR_AF=0;EUR_AF=0;SAS_AF=0;AA=T|||;VT=SNP
12	95414590	rs148529660	G	T	100	PASS	AC=18;AF=0.00359425;AN=5008;NS=2504;DP=16294;EAS_AF=0.0179;AMR_AF=0;AFR_AF=0;EUR_AF=0;SAS_AF=0;AA=G|||;VT=SNP
12	95415202	rs113562654	A	C	100	PASS	AC=1168;AF=0.233227;AN=5008;NS=2504;DP=12288;EAS_AF=0.2341;AMR_AF=0.2392;AFR_AF=0.1717;EUR_AF=0.2783;SAS_AF=0.2648;AA=A|||;VT=SNP
12	95419332	rs35584	A	G	100	PASS	AC=938;AF=0.1873;AN=5008;NS=2504;DP=14572;EAS_AF=0.1994;AMR_AF=0.1484;AFR_AF=0.2133;EUR_AF=0.1958;SAS_AF=0.1585;AA=G|||;VT=SNP
12	95419634	rs43202	T	G	100	PASS	AC=938;AF=0.1873;AN=5008;NS=2504;DP=16425;EAS_AF=0.1994;AMR_AF=0.1484;AFR_AF=0.2133;EUR_AF=0.1958;SAS_AF=0.1585;AA=G|||;VT=SNP
12	95419969	rs41146	T	C	100	PASS	AC=938;AF=0.1873;AN=5008;NS=2504;DP=11347;EAS_AF=0.1994;AMR_AF=0.1484;AFR_AF=0.2133;EUR_AF=0.1958;SAS_AF=0.1585;AA=t|||;VT=SNP
12	95420527	rs12827634	A	G	100	PASS	AC=1736;AF=0.346645;AN=5008;NS=2504;DP=16044;EAS_AF=0.381;AMR_AF=0.415;AFR_AF=0.1952;EUR_AF=0.3946;SAS_AF=0.4182;AA=A|||;VT=SNP
12	95421273	rs146452125	G	A	100	PASS	AC=133;AF=0.0265575;AN=5008;NS=2504;DP=18271;EAS_AF=0.0089;AMR_AF=0.0245;AFR_AF=0.003;EUR_AF=0.0447;SAS_AF=0.0593;AA=G|||;VT=SNP
12	95422108	rs35583	A	G	100	PASS	AC=518;AF=0.103435;AN=5008;NS=2504;DP=16382;EAS_AF=0.1875;AMR_AF=0.1081;AFR_AF=0.0091;EUR_AF=0.1471;SAS_AF=0.0961;AA=A|||;VT=SNP
12	95422382	rs76828837	A	C	100	PASS	AC=141;AF=0.028155;AN=5008;NS=2504;DP=17356;EAS_AF=0.0089;AMR_AF=0.0259;AFR_AF=0.003;EUR_AF=0.0487;SAS_AF=0.0624;AA=A|||;VT=SNP
12	95422742	rs35582	C	G	100	PASS	AC=4371;AF=0.872804;AN=5008;NS=2504;DP=19266;EAS_AF=0.8552;AMR_AF=0.7666;AFR_AF=0.9902;EUR_AF=0.827;SAS_AF=0.8548;AA=G|||;VT=SNP
12	95423379	rs34656650	G	A	100	PASS	AC=458;AF=0.0914537;AN=5008;NS=2504;DP=10878;EAS_AF=0.1448;AMR_AF=0.1455;AFR_AF=0.0393;EUR_AF=0.0517;SAS_AF=0.1094;AA=G|||;VT=SNP
12	95423600	rs149733659	T	C	100	PASS	AC=224;AF=0.0447284;AN=5008;NS=2504;DP=16461;EAS_AF=0.0089;AMR_AF=0.0288;AFR_AF=0.0643;EUR_AF=0.0487;SAS_AF=0.0624;AA=T|||;VT=SNP
12	95425994	rs75967756	T	A	100	PASS	AC=1116;AF=0.222843;AN=5008;NS=2504;DP=19524;EAS_AF=0.2331;AMR_AF=0.2378;AFR_AF=0.1339;EUR_AF=0.2783;SAS_AF=0.2648;AA=T|||;VT=SNP
12	95426469	rs249169	C	T	100	PASS	AC=3389;AF=0.676717;AN=5008;NS=2504;DP=18599;EAS_AF=0.5754;AMR_AF=0.6182;AFR_AF=0.7648;EUR_AF=0.6561;SAS_AF=0.7249;AA=T|||;VT=SNP
12	95426559	rs59886655	C	T	100	PASS	AC=236;AF=0.0471246;AN=5008;NS=2504;DP=18683;EAS_AF=0.0089;AMR_AF=0.0303;AFR_AF=0.0726;EUR_AF=0.0487;SAS_AF=0.0624;AA=C|||;VT=SNP
12	95426570	rs249170	T	C	100	PASS	AC=3389;AF=0.676717;AN=5008;NS=2504;DP=18825;EAS_AF=0.5754;AMR_AF=0.6182;AFR_AF=0.7648;EUR_AF=0.6561;SAS_AF=0.7249;AA=C|||;VT=SNP
12	95426819	rs11107868	G	A	100	PASS	AC=449;AF=0.0896565;AN=5008;NS=2504;DP=15673;EAS_AF=0.1458;AMR_AF=0.1441;AFR_AF=0.0325;EUR_AF=0.0517;SAS_AF=0.1094;AA=G|||;VT=SNP
12	95426948	rs190187011	A	G	100	PASS	AC=18;AF=0.00359425;AN=5008;NS=2504;DP=15748;EAS_AF=0.0149;AMR_AF=0.0014;AFR_AF=0;EUR_AF=0;SAS_AF=0.002;AA=A|||;VT=SNP
12	95427711	rs249171	C	A	100	PASS	AC=3388;AF=0.676518;AN=5008;NS=2504;DP=17287;EAS_AF=0.5744;AMR_AF=0.6182;AFR_AF=0.7648;EUR_AF=0.6561;SAS_AF=0.7249;AA=A|||;VT=SNP
12	95429271	rs139866389	C	T	100	PASS	AC=25;AF=0.00499201;AN=5008;NS=2504;DP=18334;EAS_AF=0.0208;AMR_AF=0.0014;AFR_AF=0;EUR_AF=0.002;SAS_AF=0.001;AA=C|||;VT=SNP
12	95429379	rs2569989	C	A	100	PASS	AC=3352;AF=0.669329;AN=5008;NS=2504;DP=18554;EAS_AF=0.5754;AMR_AF=0.6182;AFR_AF=0.7375;EUR_AF=0.6561;SAS_AF=0.7239;AA=A|||;VT=SNP
12	95429432	rs10859824	G	A	100	PASS	AC=1130;AF=0.225639;AN=5008;NS=2504;DP=18552;EAS_AF=0.2331;AMR_AF=0.2378;AFR_AF=0.1445;EUR_AF=0.2783;SAS_AF=0.2648;AA=G|||;VT=SNP
12	95430373	rs146412024	G	A	100	PASS	AC=216;AF=0.043131;AN=5008;NS=2504;DP=14375;EAS_AF=0.0089;AMR_AF=0.0274;AFR_AF=0.0643;EUR_AF=0.0447;SAS_AF=0.0593;AA=G|||;VT=SNP
12	95431095	rs835043	C	T	100	PASS	AC=509;AF=0.101637;AN=5008;NS=2504;DP=17711;EAS_AF=0.1806;AMR_AF=0.1066;AFR_AF=0.0083;EUR_AF=0.1471;SAS_AF=0.0961;AA=C|||;VT=SNP
12	95431574	rs145941901	G	C	100	PASS	AC=126;AF=0.0251597;AN=5008;NS=2504;DP=14518;EAS_AF=0.122;AMR_AF=0.0014;AFR_AF=0;EUR_AF=0;SAS_AF=0.002;AA=G|||;VT=SNP
12	95431957	rs75214063	A	G	100	PASS	AC=166;AF=0.033147;AN=5008;NS=2504;DP=15554;EAS_AF=0.1587;AMR_AF=0.0014;AFR_AF=0;EUR_AF=0;SAS_AF=0.0051;AA=A|||;VT=SNP
12	95432349	rs76626609	C	T	100	PASS	AC=236;AF=0.0471246;AN=5008;NS=2504;DP=17133;EAS_AF=0.0089;AMR_AF=0.0303;AFR_AF=0.0726;EUR_AF=0.0487;SAS_AF=0.0624;AA=C|||;VT=SNP
12	95432491	rs11107869	G	A	100	PASS	AC=22;AF=0.00439297;AN=5008;NS=2504;DP=18237;EAS_AF=0.0198;AMR_AF=0;AFR_AF=0;EUR_AF=0;SAS_AF=0.002;AA=G|||;VT=SNP
12	95432777	rs139085080	A	C	100	PASS	AC=141;AF=0.028155;AN=5008;NS=2504;DP=17484;EAS_AF=0.0089;AMR_AF=0.0259;AFR_AF=0.003;EUR_AF=0.0487;SAS_AF=0.0624;AA=A|||;VT=SNP
12	95432808	rs184073248	C	T	100	PASS	AC=14;AF=0.00279553;AN=5008;NS=2504;DP=16977;EAS_AF=0.0139;AMR_AF=0;AFR_AF=0;EUR_AF=0;SAS_AF=0;AA=C|||;VT=SNP
12	95432858	rs79193785	C	A	100	PASS	AC=241;AF=0.048123;AN=5008;NS=2504;DP=16448;EAS_AF=0.0089;AMR_AF=0.0303;AFR_AF=0.0764;EUR_AF=0.0487;SAS_AF=0.0624;AA=C|||;VT=SNP
12	95432859	rs76000631	C	A	100	PASS	AC=223;AF=0.0445288;AN=5008;NS=2504;DP=16478;EAS_AF=0.0089;AMR_AF=0.0288;AFR_AF=0.0628;EUR_AF=0.0497;SAS_AF=0.0624;AA=C|||;VT=SNP
12	95433455	rs117928270	G	A	100	PASS	AC=26;AF=0.00519169;AN=5008;NS=2504;DP=18573;EAS_AF=0.0248;AMR_AF=0;AFR_AF=0;EUR_AF=0;SAS_AF=0.001;AA=G|||;VT=SNP
12	95433816	rs76308033	A	G	100	PASS	AC=179;AF=0.0357428;AN=5008;NS=2504;DP=18803;EAS_AF=0.0883;AMR_AF=0.0086;AFR_AF=0.0484;EUR_AF=0.002;SAS_AF=0.0184;AA=A|||;VT=SNP
12	95434067	rs17269631	T	G	100	PASS	AC=141;AF=0.028155;AN=5008;NS=2504;DP=19625;EAS_AF=0.0089;AMR_AF=0.0259;AFR_AF=0.003;EUR_AF=0.0487;SAS_AF=0.0624;AA=T|||;VT=SNP
12	95434116	rs249141	T	A	100	PASS	AC=1600;AF=0.319489;AN=5008;NS=2504;DP=20664;EAS_AF=0.2024;AMR_AF=0.2017;AFR_AF=0.5182;EUR_AF=0.2654;SAS_AF=0.3108;AA=A|||;VT=SNP
12	95434452	rs11107870	C	T	100	PASS	AC=463;AF=0.0924521;AN=5008;NS=2504;DP=20283;EAS_AF=0.1101;AMR_AF=0.1239;AFR_AF=0.0325;EUR_AF=0.0726;SAS_AF=0.1534;AA=C|||;VT=SNP
12	95434950	rs75716446	G	A	100	PASS	AC=19;AF=0.00379393;AN=5008;NS=2504;DP=17423;EAS_AF=0.0149;AMR_AF=0.0014;AFR_AF=0;EUR_AF=0;SAS_AF=0.0031;AA=G|||;VT=SNP
12	95435070	rs249142	C	T	100	PASS	AC=936;AF=0.186901;AN=5008;NS=2504;DP=16941;EAS_AF=0.1925;AMR_AF=0.147;AFR_AF=0.2179;EUR_AF=0.1958;SAS_AF=0.1585;AA=T|||;VT=SNP
12	95436203	rs193789	C	G	100	PASS	AC=509;AF=0.101637;AN=5008;NS=2504;DP=12405;EAS_AF=0.1806;AMR_AF=0.1066;AFR_AF=0.0083;EUR_AF=0.1471;SAS_AF=0.0961;AA=C|||;VT=SNP
12	95436321	rs249143	C	G	100	PASS	AC=509;AF=0.101637;AN=5008;NS=2504;DP=14605;EAS_AF=0.1806;AMR_AF=0.1066;AFR_AF=0.0083;EUR_AF=0.1471;SAS_AF=0.0961;AA=C|||;VT=SNP
12	95436963	rs11107872	G	A	100	PASS	AC=1118;AF=0.223243;AN=5008;NS=2504;DP=17661;EAS_AF=0.2331;AMR_AF=0.232;AFR_AF=0.1422;EUR_AF=0.2744;SAS_AF=0.2638;AA=G|||;VT=SNP
12	95437188	rs11107873	G	A	100	PASS	AC=14;AF=0.00279553;AN=5008;NS=2504;DP=17289;EAS_AF=0.0129;AMR_AF=0;AFR_AF=0;EUR_AF=0;SAS_AF=0.001;AA=G|||;VT=SNP
12	95437379	rs77352263	C	T	100	PASS	AC=929;AF=0.185503;AN=5008;NS=2504;DP=14827;EAS_AF=0.1925;AMR_AF=0.1455;AFR_AF=0.2133;EUR_AF=0.1958;SAS_AF=0.1585;AA=T|||;VT=SNP
12	95437393	rs74783438	C	G	100	PASS	AC=930;AF=0.185703;AN=5008;NS=2504;DP=14335;EAS_AF=0.1925;AMR_AF=0.1455;AFR_AF=0.2133;EUR_AF=0.1968;SAS_AF=0.1585;AA=G|||;VT=SNP
12	95437487	rs74514608	C	G	100	PASS	AC=236;AF=0.0471246;AN=5008;NS=2504;DP=16401;EAS_AF=0.0089;AMR_AF=0.0303;AFR_AF=0.0726;EUR_AF=0.0487;SAS_AF=0.0624;AA=C|||;VT=SNP
12	95437724	rs17023599	A	G	100	PASS	AC=237;AF=0.0473243;AN=5008;NS=2504;DP=15504;EAS_AF=0.0089;AMR_AF=0.0303;AFR_AF=0.0726;EUR_AF=0.0497;SAS_AF=0.0624;AA=A|||;VT=SNP
12	95438280	rs112976005	C	G	100	PASS	AC=1153;AF=0.230232;AN=5008;NS=2504;DP=11893;EAS_AF=0.2331;AMR_AF=0.232;AFR_AF=0.1687;EUR_AF=0.2744;SAS_AF=0.2638;AA=C|||;VT=SNP
12	95440769	rs2162330	A	C	100	PASS	AC=70;AF=0.0139776;AN=5008;NS=2504;DP=20388;EAS_AF=0.006;AMR_AF=0.0908;AFR_AF=0.0008;EUR_AF=0;SAS_AF=0;AA=A|||;VT=SNP
12	95441330	rs17023612	C	T	100	PASS	AC=361;AF=0.0720847;AN=5008;NS=2504;DP=15804;EAS_AF=0.0119;AMR_AF=0.0346;AFR_AF=0.1679;EUR_AF=0.0447;SAS_AF=0.0593;AA=T|||;VT=SNP
12	95441423	rs77856298	C	T	100	PASS	AC=130;AF=0.0259585;AN=5008;NS=2504;DP=17411;EAS_AF=0.0089;AMR_AF=0.0245;AFR_AF=0.0023;EUR_AF=0.0437;SAS_AF=0.0583;AA=C|||;VT=SNP
12	95441534	rs17023614	A	G	100	PASS	AC=362;AF=0.0722843;AN=5008;NS=2504;DP=15281;EAS_AF=0.0119;AMR_AF=0.0346;AFR_AF=0.1679;EUR_AF=0.0447;SAS_AF=0.0603;AA=G|||;VT=SNP
12	95441968	rs78734647	C	T	100	PASS	AC=216;AF=0.043131;AN=5008;NS=2504;DP=14535;EAS_AF=0.0089;AMR_AF=0.0274;AFR_AF=0.0643;EUR_AF=0.0447;SAS_AF=0.0593;AA=C|||;VT=SNP
12	95442195	rs76447046	T	C	100	PASS	AC=135;AF=0.0269569;AN=5008;NS=2504;DP=17662;EAS_AF=0.0119;AMR_AF=0.0245;AFR_AF=0.0023;EUR_AF=0.0447;SAS_AF=0.0593;AA=T|||;VT=SNP
12	95442242	rs12579299	A	G	100	PASS	AC=679;AF=0.135583;AN=5008;NS=2504;DP=18553;EAS_AF=0.123;AMR_AF=0.1081;AFR_AF=0.1256;EUR_AF=0.2048;SAS_AF=0.1104;AA=A|||;VT=SNP
12	95442270	rs117562109	C	T	100	PASS	AC=20;AF=0.00399361;AN=5008;NS=2504;DP=19386;EAS_AF=0.0149;AMR_AF=0.0014;AFR_AF=0;EUR_AF=0;SAS_AF=0.0041;AA=C|||;VT=SNP
12	95442333	rs166066	T	C	100	PASS	AC=515;AF=0.102835;AN=5008;NS=2504;DP=19029;EAS_AF=0.1875;AMR_AF=0.1052;AFR_AF=0.0083;EUR_AF=0.1471;SAS_AF=0.0961;AA=T|||;VT=SNP
12	95442445	rs11107876	G	A	100	PASS	AC=488;AF=0.0974441;AN=5008;NS=2504;DP=13978;EAS_AF=0.1458;AMR_AF=0.1455;AFR_AF=0.0363;EUR_AF=0.0596;SAS_AF=0.135;AA=G|||;VT=SNP
12	95442724	rs183656	C	T	100	PASS	AC=3752;AF=0.749201;AN=5008;NS=2504;DP=18535;EAS_AF=0.5764;AMR_AF=0.6974;AFR_AF=0.8608;EUR_AF=0.7614;SAS_AF=0.8006;AA=T|||;VT=SNP
12	95443034	rs249145	G	C	100	PASS	AC=342;AF=0.0682907;AN=5008;NS=2504;DP=16341;EAS_AF=0.0218;AMR_AF=0.1037;AFR_AF=0.0083;EUR_AF=0.1471;SAS_AF=0.091;AA=G|||;VT=SNP;EX_TARGET
12	95443175	rs4923658	T	C	100	PASS	AC=361;AF=0.0720847;AN=5008;NS=2504;DP=16826;EAS_AF=0.0119;AMR_AF=0.0346;AFR_AF=0.1679;EUR_AF=0.0447;SAS_AF=0.0593;AA=C|||;VT=SNP
12	95443489	rs7971079	A	G	100	PASS	AC=1145;AF=0.228634;AN=5008;NS=2504;DP=15304;EAS_AF=0.2262;AMR_AF=0.232;AFR_AF=0.1687;EUR_AF=0.2744;SAS_AF=0.2628;AA=A|||;VT=SNP
12	95443532	rs2033089	C	A	100	PASS	AC=488;AF=0.0974441;AN=5008;NS=2504;DP=15444;EAS_AF=0.1458;AMR_AF=0.1455;AFR_AF=0.0363;EUR_AF=0.0596;SAS_AF=0.135;AA=C|||;VT=SNP
12	95443723	rs2033088	G	A	100	PASS	AC=488;AF=0.0974441;AN=5008;NS=2504;DP=14190;EAS_AF=0.1458;AMR_AF=0.1455;AFR_AF=0.0363;EUR_AF=0.0596;SAS_AF=0.135;AA=G|||;VT=SNP
12	95444906	rs10859825	T	C	100	PASS	AC=490;AF=0.0978435;AN=5008;NS=2504;DP=18729;EAS_AF=0.1458;AMR_AF=0.1455;AFR_AF=0.0378;EUR_AF=0.0596;SAS_AF=0.135;AA=T|||;VT=SNP
12	95445048	rs56731093	T	A	100	PASS	AC=361;AF=0.0720847;AN=5008;NS=2504;DP=18830;EAS_AF=0.0119;AMR_AF=0.0346;AFR_AF=0.1679;EUR_AF=0.0447;SAS_AF=0.0593;AA=A|||;VT=SNP
12	95445222	rs75135781	G	A	100	PASS	AC=362;AF=0.0722843;AN=5008;NS=2504;DP=19058;EAS_AF=0.0129;AMR_AF=0.0346;AFR_AF=0.1679;EUR_AF=0.0447;SAS_AF=0.0593;AA=A|||;VT=SNP
12	95446209	rs74345467	C	T	100	PASS	AC=173;AF=0.0345447;AN=5008;NS=2504;DP=18886;EAS_AF=0.1657;AMR_AF=0.0014;AFR_AF=0;EUR_AF=0;SAS_AF=0.0051;AA=C|||;VT=SNP
12	95446288	rs933899	A	G	100	PASS	AC=495;AF=0.0988419;AN=5008;NS=2504;DP=18570;EAS_AF=0.1528;AMR_AF=0.1455;AFR_AF=0.0363;EUR_AF=0.0596;SAS_AF=0.135;AA=A|||;VT=SNP
12	95446624	rs249144	T	C	100	PASS	AC=939;AF=0.1875;AN=5008;NS=2504;DP=19937;EAS_AF=0.1994;AMR_AF=0.1455;AFR_AF=0.2156;EUR_AF=0.1958;SAS_AF=0.1585;AA=C|||;VT=SNP
12	95446761	rs11107877	T	C	100	PASS	AC=1111;AF=0.221845;AN=5008;NS=2504;DP=17535;EAS_AF=0.2262;AMR_AF=0.232;AFR_AF=0.1422;EUR_AF=0.2744;SAS_AF=0.2638;AA=T|||;VT=SNP
12	95446988	rs76809022	G	C	100	PASS	AC=173;AF=0.0345447;AN=5008;NS=2504;DP=14885;EAS_AF=0.1657;AMR_AF=0.0014;AFR_AF=0;EUR_AF=0;SAS_AF=0.0051;AA=G|||;VT=SNP
12	95447528	rs55633464	C	T	100	PASS	AC=224;AF=0.0447284;AN=5008;NS=2504;DP=11639;EAS_AF=0.0089;AMR_AF=0.0288;AFR_AF=0.0643;EUR_AF=0.0487;SAS_AF=0.0624;AA=c|||;VT=SNP
12	95449451	rs2252559	C	T	100	PASS	AC=343;AF=0.0684904;AN=5008;NS=2504;DP=15542;EAS_AF=0.0228;AMR_AF=0.1037;AFR_AF=0.0076;EUR_AF=0.1481;SAS_AF=0.091;AA=C|||;VT=SNP
12	95449570	rs2252556	A	C	100	PASS	AC=342;AF=0.0682907;AN=5008;NS=2504;DP=13397;EAS_AF=0.0228;AMR_AF=0.1037;AFR_AF=0.0076;EUR_AF=0.1471;SAS_AF=0.091;AA=A|||;VT=SNP
12	95452528	rs703692	C	G	100	PASS	AC=1588;AF=0.317093;AN=5008;NS=2504;DP=13804;EAS_AF=0.2024;AMR_AF=0.1974;AFR_AF=0.5166;EUR_AF=0.2614;SAS_AF=0.3078;AA=G|||;VT=SNP
12	95452854	rs11107880	G	A	100	PASS	AC=477;AF=0.0952476;AN=5008;NS=2504;DP=14855;EAS_AF=0.1458;AMR_AF=0.1441;AFR_AF=0.0295;EUR_AF=0.0596;SAS_AF=0.1339;AA=G|||;VT=SNP
12	95453171	rs147844949	T	C	100	PASS	AC=37;AF=0.00738818;AN=5008;NS=2504;DP=18507;EAS_AF=0.0308;AMR_AF=0;AFR_AF=0;EUR_AF=0;SAS_AF=0.0061;AA=T|||;VT=SNP
12	95453247	rs80007301	C	T	100	PASS	AC=216;AF=0.043131;AN=5008;NS=2504;DP=10568;EAS_AF=0.0089;AMR_AF=0.0274;AFR_AF=0.0643;EUR_AF=0.0447;SAS_AF=0.0593;AA=C|||;VT=SNP
12	95453251	rs77028818	G	A	100	PASS	AC=212;AF=0.0423323;AN=5008;NS=2504;DP=11350;EAS_AF=0.0089;AMR_AF=0.0274;AFR_AF=0.0613;EUR_AF=0.0447;SAS_AF=0.0593;AA=G|||;VT=SNP
12	95453279	rs844333	C	G	100	PASS	AC=3377;AF=0.674321;AN=5008;NS=2504;DP=14276;EAS_AF=0.5754;AMR_AF=0.6138;AFR_AF=0.7617;EUR_AF=0.6521;SAS_AF=0.7239;AA=G|||;VT=SNP
12	95454051	rs864450	C	T	100	PASS	AC=928;AF=0.185304;AN=5008;NS=2504;DP=18042;EAS_AF=0.1994;AMR_AF=0.1441;AFR_AF=0.2133;EUR_AF=0.1918;SAS_AF=0.1554;AA=T|||;VT=SNP
12	95454302	rs58419790	G	C	100	PASS	AC=228;AF=0.0455272;AN=5008;NS=2504;DP=15804;EAS_AF=0.0089;AMR_AF=0.0288;AFR_AF=0.0726;EUR_AF=0.0447;SAS_AF=0.0593;AA=G|||;VT=SNP
12	95455492	rs249146	C	T	100	PASS	AC=572;AF=0.114217;AN=5008;NS=2504;DP=16829;EAS_AF=0.1875;AMR_AF=0.1095;AFR_AF=0.0492;EUR_AF=0.1471;SAS_AF=0.0961;AA=C|||;VT=SNP
12	95455802	rs142804191	C	A	100	PASS	AC=14;AF=0.00279553;AN=5008;NS=2504;DP=19377;EAS_AF=0.0139;AMR_AF=0;AFR_AF=0;EUR_AF=0;SAS_AF=0;AA=C|||;VT=SNP
12	95456016	rs249147	G	A	100	PASS	AC=929;AF=0.185503;AN=5008;NS=2504;DP=18332;EAS_AF=0.1994;AMR_AF=0.1441;AFR_AF=0.2141;EUR_AF=0.1918;SAS_AF=0.1554;AA=A|||;VT=SNP
12	95456367	rs138805411	T	C	100	PASS	AC=22;AF=0.00439297;AN=5008;NS=2504;DP=16574;EAS_AF=0.0208;AMR_AF=0;AFR_AF=0;EUR_AF=0;SAS_AF=0.001;AA=T|||;VT=SNP;EX_TARGET
12	95457292	rs7298631	T	C	100	PASS	AC=1751;AF=0.349641;AN=5008;NS=2504;DP=19638;EAS_AF=0.372;AMR_AF=0.4107;AFR_AF=0.2201;EUR_AF=0.3907;SAS_AF=0.4162;AA=T|||;VT=SNP
12	95457534	rs57863571	A	G	100	PASS	AC=456;AF=0.0910543;AN=5008;NS=2504;DP=17379;EAS_AF=0.1101;AMR_AF=0.1254;AFR_AF=0.0287;EUR_AF=0.0696;SAS_AF=0.1534;AA=a|||;VT=SNP
12	95457731	rs11107881	G	A	100	PASS	AC=1134;AF=0.226438;AN=5008;NS=2504;DP=14592;EAS_AF=0.2262;AMR_AF=0.2334;AFR_AF=0.1589;EUR_AF=0.2744;SAS_AF=0.2638;AA=G|||;VT=SNP
12	95458162	rs77471524	T	C	100	PASS	AC=173;AF=0.0345447;AN=5008;NS=2504;DP=12491;EAS_AF=0.1647;AMR_AF=0.0029;AFR_AF=0;EUR_AF=0;SAS_AF=0.0051;AA=T|||;VT=SNP
12	95458722	rs34704705	A	G	100	PASS	AC=216;AF=0.043131;AN=5008;NS=2504;DP=16142;EAS_AF=0.0089;AMR_AF=0.0274;AFR_AF=0.0643;EUR_AF=0.0447;SAS_AF=0.0593;AA=A|||;VT=SNP
12	95458841	rs76815898	T	C	100	PASS	AC=17;AF=0.00339457;AN=5008;NS=2504;DP=16269;EAS_AF=0.0139;AMR_AF=0.0014;AFR_AF=0;EUR_AF=0;SAS_AF=0.002;AA=T|||;VT=SNP
12	95460598	rs116887098	A	G	100	PASS	AC=131;AF=0.0261581;AN=5008;NS=2504;DP=19624;EAS_AF=0.0089;AMR_AF=0.0245;AFR_AF=0.0015;EUR_AF=0.0447;SAS_AF=0.0593;AA=a|||;VT=SNP
12	95460780	rs1005687	A	G	100	PASS	AC=879;AF=0.175519;AN=5008;NS=2504;DP=19341;EAS_AF=0.1994;AMR_AF=0.1369;AFR_AF=0.1838;EUR_AF=0.1869;SAS_AF=0.1554;AA=G|||;VT=SNP
12	95460782	rs1005688	G	C	100	PASS	AC=877;AF=0.17512;AN=5008;NS=2504;DP=19355;EAS_AF=0.1994;AMR_AF=0.1369;AFR_AF=0.1831;EUR_AF=0.1869;SAS_AF=0.1544;AA=C|||;VT=SNP
12	95461357	rs835060	T	A	100	PASS	AC=1194;AF=0.238419;AN=5008;NS=2504;DP=13943;EAS_AF=0.1925;AMR_AF=0.1614;AFR_AF=0.3215;EUR_AF=0.2167;SAS_AF=0.2505;AA=T|||;VT=SNP
12	95462993	rs148618761	C	T	100	PASS	AC=9;AF=0.00179712;AN=5008;NS=2504;DP=19559;EAS_AF=0.0089;AMR_AF=0;AFR_AF=0;EUR_AF=0;SAS_AF=0;AA=C|||;VT=SNP
12	95463739	rs77346728	T	C	100	PASS	AC=216;AF=0.043131;AN=5008;NS=2504;DP=19075;EAS_AF=0.0089;AMR_AF=0.0274;AFR_AF=0.0643;EUR_AF=0.0447;SAS_AF=0.0593;AA=T|||;VT=SNP
12	95466210	rs10859826	A	G	100	PASS	AC=1759;AF=0.351238;AN=5008;NS=2504;DP=9223;EAS_AF=0.374;AMR_AF=0.4121;AFR_AF=0.2224;EUR_AF=0.3926;SAS_AF=0.4162;AA=A|||;VT=SNP
12	95466245	rs576851060	A	G	100	PASS	AC=52;AF=0.0103834;AN=5008;NS=2504;DP=15253;EAS_AF=0.0308;AMR_AF=0.0029;AFR_AF=0.0083;EUR_AF=0.002;SAS_AF=0.0061;AA=A|||;VT=SNP
12	95466898	rs117183946	C	T	100	PASS	AC=341;AF=0.0680911;AN=5008;NS=2504;DP=9401;EAS_AF=0.0228;AMR_AF=0.1037;AFR_AF=0.0083;EUR_AF=0.1471;SAS_AF=0.089;AA=C|||;VT=SNP
12	95467354	rs7397218	T	C	100	PASS	AC=209;AF=0.0417332;AN=5008;NS=2504;DP=13931;EAS_AF=0.0089;AMR_AF=0.0274;AFR_AF=0.0582;EUR_AF=0.0457;SAS_AF=0.0593;AA=T|||;VT=SNP
12	95469513	rs2043366	A	C	100	PASS	AC=3742;AF=0.747204;AN=5008;NS=2504;DP=18789;EAS_AF=0.5784;AMR_AF=0.7003;AFR_AF=0.8495;EUR_AF=0.7644;SAS_AF=0.7986;AA=C|||;VT=SNP
12	95469614	rs138800682	T	A	100	PASS	AC=133;AF=0.0265575;AN=5008;NS=2504;DP=10195;EAS_AF=0.0089;AMR_AF=0.0245;AFR_AF=0.003;EUR_AF=0.0447;SAS_AF=0.0593;AA=T|||;VT=SNP
12	95469649	rs17023636	C	A	100	PASS	AC=205;AF=0.0409345;AN=5008;NS=2504;DP=17049;EAS_AF=0.0089;AMR_AF=0.0274;AFR_AF=0.056;EUR_AF=0.0447;SAS_AF=0.0593;AA=C|||;VT=SNP
12	95470144	rs11107883	A	C	100	PASS	AC=1113;AF=0.222244;AN=5008;NS=2504;DP=17338;EAS_AF=0.2272;AMR_AF=0.2421;AFR_AF=0.1369;EUR_AF=0.2763;SAS_AF=0.2628;AA=A|||;VT=SNP
12	95471330	rs7297570	G	A	100	PASS	AC=3730;AF=0.744808;AN=5008;NS=2504;DP=24022;EAS_AF=0.5784;AMR_AF=0.7061;AFR_AF=0.8389;EUR_AF=0.7634;SAS_AF=0.7975;AA=A|||;VT=SNP
12	95471943	rs75229952	C	T	100	PASS	AC=517;AF=0.103235;AN=5008;NS=2504;DP=17399;EAS_AF=0.1895;AMR_AF=0.1052;AFR_AF=0.0083;EUR_AF=0.1481;SAS_AF=0.0951;AA=C|||;VT=SNP
12	95472089	rs12316136	G	A	100	PASS	AC=1520;AF=0.303514;AN=5008;NS=2504;DP=20476;EAS_AF=0.2044;AMR_AF=0.1974;AFR_AF=0.4622;EUR_AF=0.2654;SAS_AF=0.3057;AA=A|||;VT=SNP
12	95473158	rs7970670	C	T	100	PASS	AC=3729;AF=0.744609;AN=5008;NS=2504;DP=17229;EAS_AF=0.5774;AMR_AF=0.7061;AFR_AF=0.8389;EUR_AF=0.7634;SAS_AF=0.7975;AA=T|||;VT=SNP
12	95473185	rs77046066	T	C	100	PASS	AC=517;AF=0.103235;AN=5008;NS=2504;DP=17542;EAS_AF=0.1895;AMR_AF=0.1052;AFR_AF=0.0083;EUR_AF=0.1481;SAS_AF=0.0951;AA=T|||;VT=SNP
12	95473927	rs12231424	C	T	100	PASS	AC=160;AF=0.0319489;AN=5008;NS=2504;DP=16001;EAS_AF=0.0823;AMR_AF=0.0058;AFR_AF=0.0408;EUR_AF=0.001;SAS_AF=0.0184;AA=C|||;VT=SNP
12	95475220	rs77727695	A	G	100	PASS	AC=175;AF=0.0349441;AN=5008;NS=2504;DP=14715;EAS_AF=0.1667;AMR_AF=0.0014;AFR_AF=0;EUR_AF=0.001;SAS_AF=0.0051;AA=A|||;VT=SNP
12	95475419	rs7399211	C	T	100	PASS	AC=209;AF=0.0417332;AN=5008;NS=2504;DP=13641;EAS_AF=0.0089;AMR_AF=0.0288;AFR_AF=0.0582;EUR_AF=0.0447;SAS_AF=0.0593;AA=C|||;VT=SNP
12	95475771	rs117207609	A	G	100	PASS	AC=282;AF=0.0563099;AN=5008;NS=2504;DP=16889;EAS_AF=0.1607;AMR_AF=0.0504;AFR_AF=0;EUR_AF=0.0567;SAS_AF=0.0286;AA=A|||;VT=SNP
12	95476306	rs7397212	G	A	100	PASS	AC=475;AF=0.0948482;AN=5008;NS=2504;DP=14468;EAS_AF=0.1448;AMR_AF=0.1441;AFR_AF=0.0295;EUR_AF=0.0586;SAS_AF=0.1339;AA=G|||;VT=SNP
12	95476551	rs71458574	T	C	100	PASS	AC=475;AF=0.0948482;AN=5008;NS=2504;DP=11576;EAS_AF=0.1448;AMR_AF=0.1441;AFR_AF=0.0295;EUR_AF=0.0586;SAS_AF=0.1339;AA=T|||;VT=SNP
12	95477180	rs11834548	A	G	100	PASS	AC=1131;AF=0.225839;AN=5008;NS=2504;DP=13919;EAS_AF=0.2272;AMR_AF=0.2421;AFR_AF=0.1505;EUR_AF=0.2763;SAS_AF=0.2628;AA=A|||;VT=SNP
12	95477274	rs2043367	A	G	100	PASS	AC=1194;AF=0.238419;AN=5008;NS=2504;DP=16283;EAS_AF=0.2272;AMR_AF=0.2421;AFR_AF=0.1982;EUR_AF=0.2763;SAS_AF=0.2628;AA=A|||;VT=SNP
12	95477428	rs882583	A	G	100	PASS	AC=517;AF=0.103235;AN=5008;NS=2504;DP=17930;EAS_AF=0.1895;AMR_AF=0.1052;AFR_AF=0.0083;EUR_AF=0.1481;SAS_AF=0.0951;AA=A|||;VT=SNP
12	95477917	rs138408854	G	C	100	PASS	AC=29;AF=0.00579073;AN=5008;NS=2504;DP=19502;EAS_AF=0.0288;AMR_AF=0;AFR_AF=0;EUR_AF=0;SAS_AF=0;AA=G|||;VT=SNP
12	95478353	rs3794255	C	T	100	PASS	AC=175;AF=0.0349441;AN=5008;NS=2504;DP=17461;EAS_AF=0.1677;AMR_AF=0.0014;AFR_AF=0;EUR_AF=0;SAS_AF=0.0051;AA=C|||;VT=SNP;EX_TARGET
12	95479922	rs2043368	G	A	100	PASS	AC=1795;AF=0.358427;AN=5008;NS=2504;DP=18480;EAS_AF=0.372;AMR_AF=0.4207;AFR_AF=0.2489;EUR_AF=0.3917;SAS_AF=0.4141;AA=G|||;VT=SNP
12	95480524	rs12424500	A	G	100	PASS	AC=1386;AF=0.276757;AN=5008;NS=2504;DP=11712;EAS_AF=0.1954;AMR_AF=0.1729;AFR_AF=0.4584;EUR_AF=0.2207;SAS_AF=0.2464;AA=a|||;VT=SNP
12	95480709	rs7299457	T	C	100	PASS	AC=3745;AF=0.747804;AN=5008;NS=2504;DP=14737;EAS_AF=0.5774;AMR_AF=0.7075;AFR_AF=0.8487;EUR_AF=0.7644;SAS_AF=0.7986;AA=C|||;VT=SNP
12	95481501	rs11107891	C	T	100	PASS	AC=466;AF=0.0930511;AN=5008;NS=2504;DP=14996;EAS_AF=0.1121;AMR_AF=0.1254;AFR_AF=0.0333;EUR_AF=0.0716;SAS_AF=0.1534;AA=C|||;VT=SNP
12	95481738	rs10128863	T	C	100	PASS	AC=517;AF=0.103235;AN=5008;NS=2504;DP=14726;EAS_AF=0.1895;AMR_AF=0.1052;AFR_AF=0.0083;EUR_AF=0.1481;SAS_AF=0.0951;AA=T|||;VT=SNP
12	95481774	rs117814184	C	T	100	PASS	AC=282;AF=0.0563099;AN=5008;NS=2504;DP=15419;EAS_AF=0.1607;AMR_AF=0.0504;AFR_AF=0;EUR_AF=0.0567;SAS_AF=0.0286;AA=C|||;VT=SNP
12	95481859	rs10128782	C	T	100	PASS	AC=522;AF=0.104233;AN=5008;NS=2504;DP=16566;EAS_AF=0.1895;AMR_AF=0.1052;AFR_AF=0.0121;EUR_AF=0.1481;SAS_AF=0.0951;AA=T|||;VT=SNP
12	95481868	rs11107892	T	A	100	PASS	AC=474;AF=0.0946486;AN=5008;NS=2504;DP=16747;EAS_AF=0.1438;AMR_AF=0.1441;AFR_AF=0.0295;EUR_AF=0.0586;SAS_AF=0.1339;AA=T|||;VT=SNP
12	95482084	rs75726015	A	C	100	PASS	AC=101;AF=0.0201677;AN=5008;NS=2504;DP=17790;EAS_AF=0.0982;AMR_AF=0.0014;AFR_AF=0;EUR_AF=0;SAS_AF=0.001;AA=A|||;VT=SNP
12	95482533	rs3794256	G	A	100	PASS	AC=523;AF=0.104433;AN=5008;NS=2504;DP=20200;EAS_AF=0.1895;AMR_AF=0.1052;AFR_AF=0.0129;EUR_AF=0.1481;SAS_AF=0.0951;AA=A|||;VT=SNP
12	95482636	rs3794257	T	G	100	PASS	AC=751;AF=0.14996;AN=5008;NS=2504;DP=19994;EAS_AF=0.1984;AMR_AF=0.1167;AFR_AF=0.1044;EUR_AF=0.2058;SAS_AF=0.1278;AA=T|||;VT=SNP
12	95483197	rs2241724	G	C	100	PASS	AC=517;AF=0.103235;AN=5008;NS=2504;DP=21372;EAS_AF=0.1895;AMR_AF=0.1052;AFR_AF=0.0083;EUR_AF=0.1481;SAS_AF=0.0951;AA=G|||;VT=SNP
12	95484080	rs2367082	A	G	100	PASS	AC=1296;AF=0.258786;AN=5008;NS=2504;DP=18887;EAS_AF=0.3095;AMR_AF=0.2421;AFR_AF=0.1982;EUR_AF=0.2773;SAS_AF=0.2812;AA=A|||;VT=SNP
12	95487226	rs7977311	C	T	100	PASS	AC=601;AF=0.120008;AN=5008;NS=2504;DP=17545;EAS_AF=0.1438;AMR_AF=0.1787;AFR_AF=0.0514;EUR_AF=0.1153;SAS_AF=0.1513;AA=C|||;VT=SNP
12	95487256	rs12307747	G	C	100	PASS	AC=344;AF=0.0686901;AN=5008;NS=2504;DP=16835;EAS_AF=0.0228;AMR_AF=0.1052;AFR_AF=0.0083;EUR_AF=0.1481;SAS_AF=0.09;AA=G|||;VT=SNP
12	95487496	rs144161429	G	A	100	PASS	AC=174;AF=0.0347444;AN=5008;NS=2504;DP=15795;EAS_AF=0.1657;AMR_AF=0.0014;AFR_AF=0.0008;EUR_AF=0;SAS_AF=0.0051;AA=G|||;VT=SNP
12	95489131	rs7358643	A	G	100	PASS	AC=2005;AF=0.400359;AN=5008;NS=2504;DP=13806;EAS_AF=0.3393;AMR_AF=0.3559;AFR_AF=0.5219;EUR_AF=0.336;SAS_AF=0.3967;AA=G|||;VT=SNP
12	95489994	rs117734756	C	T	100	PASS	AC=44;AF=0.00878594;AN=5008;NS=2504;DP=15228;EAS_AF=0.0288;AMR_AF=0;AFR_AF=0.0068;EUR_AF=0;SAS_AF=0.0061;AA=C|||;VT=SNP
12	95490101	rs12303256	G	A	100	PASS	AC=518;AF=0.103435;AN=5008;NS=2504;DP=16666;EAS_AF=0.1885;AMR_AF=0.1066;AFR_AF=0.0091;EUR_AF=0.1481;SAS_AF=0.0951;AA=G|||;VT=SNP
12	95490248	rs12310399	T	C	100	PASS	AC=2003;AF=0.39996;AN=5008;NS=2504;DP=20782;EAS_AF=0.3393;AMR_AF=0.3559;AFR_AF=0.5189;EUR_AF=0.337;SAS_AF=0.3978;AA=C|||;VT=SNP
12	95490999	rs7137731	T	C	100	PASS	AC=2012;AF=0.401757;AN=5008;NS=2504;DP=20430;EAS_AF=0.3393;AMR_AF=0.3559;AFR_AF=0.5257;EUR_AF=0.336;SAS_AF=0.3988;AA=C|||;VT=SNP
12	95491459	rs10859829	A	T	100	PASS	AC=1354;AF=0.270367;AN=5008;NS=2504;DP=16807;EAS_AF=0.3353;AMR_AF=0.3026;AFR_AF=0.2247;EUR_AF=0.2644;SAS_AF=0.2485;AA=T|||;VT=SNP
12	95491530	rs11107893	G	A	100	PASS	AC=952;AF=0.190096;AN=5008;NS=2504;DP=20971;EAS_AF=0.1538;AMR_AF=0.2075;AFR_AF=0.2859;EUR_AF=0.1173;SAS_AF=0.1605;AA=G|||;VT=SNP
12	95492024	rs12320381	A	G	100	PASS	AC=353;AF=0.0704872;AN=5008;NS=2504;DP=21615;EAS_AF=0.0238;AMR_AF=0.1037;AFR_AF=0.0098;EUR_AF=0.1501;SAS_AF=0.0951;AA=A|||;VT=SNP
12	95493336	rs4762311	T	C	100	PASS	AC=1369;AF=0.273363;AN=5008;NS=2504;DP=20782;EAS_AF=0.3343;AMR_AF=0.2954;AFR_AF=0.2405;EUR_AF=0.2644;SAS_AF=0.2485;AA=C|||;VT=SNP
12	95493912	rs4762172	T	C	100	PASS	AC=784;AF=0.15655;AN=5008;NS=2504;DP=17406;EAS_AF=0.1538;AMR_AF=0.1772;AFR_AF=0.2284;EUR_AF=0.0706;SAS_AF=0.136;AA=T|||;VT=SNP
12	95494397	rs4762184	T	C	100	PASS	AC=4498;AF=0.898163;AN=5008;NS=2504;DP=21719;EAS_AF=0.8194;AMR_AF=0.8977;AFR_AF=0.9902;EUR_AF=0.8509;SAS_AF=0.9039;AA=C|||;VT=SNP
12	95494482	rs7135194	C	T	100	PASS	AC=3641;AF=0.727037;AN=5008;NS=2504;DP=22744;EAS_AF=0.6647;AMR_AF=0.7046;AFR_AF=0.7595;EUR_AF=0.7376;SAS_AF=0.7526;AA=T|||;VT=SNP
12	95494760	rs4762452	A	C	100	PASS	AC=858;AF=0.171326;AN=5008;NS=2504;DP=19673;EAS_AF=0.1538;AMR_AF=0.1931;AFR_AF=0.2307;EUR_AF=0.1153;SAS_AF=0.1513;AA=A|||;VT=SNP
12	95494769	rs7135574	C	T	100	PASS	AC=3644;AF=0.727636;AN=5008;NS=2504;DP=19560;EAS_AF=0.6657;AMR_AF=0.7046;AFR_AF=0.7625;EUR_AF=0.7356;SAS_AF=0.7526;AA=C|||;VT=SNP
12	95495013	rs117037561	C	T	100	PASS	AC=129;AF=0.0257588;AN=5008;NS=2504;DP=14167;EAS_AF=0.0089;AMR_AF=0.0245;AFR_AF=0.0045;EUR_AF=0.0457;SAS_AF=0.0521;AA=C|||;VT=SNP
12	95495041	rs4762479	C	T	100	PASS	AC=538;AF=0.107428;AN=5008;NS=2504;DP=15363;EAS_AF=0.1498;AMR_AF=0.1527;AFR_AF=0.0703;EUR_AF=0.0577;SAS_AF=0.1329;AA=C|||;VT=SNP
12	95495048	rs7139135	G	A	100	PASS	AC=3644;AF=0.727636;AN=5008;NS=2504;DP=15773;EAS_AF=0.6657;AMR_AF=0.7046;AFR_AF=0.7625;EUR_AF=0.7356;SAS_AF=0.7526;AA=A|||;VT=SNP
12	95495259	rs7139441	G	T	100	PASS	AC=3640;AF=0.726837;AN=5008;NS=2504;DP=15115;EAS_AF=0.6657;AMR_AF=0.7046;AFR_AF=0.7595;EUR_AF=0.7356;SAS_AF=0.7526;AA=T|||;VT=SNP
12	95495692	rs7310753	T	C	100	PASS	AC=4501;AF=0.898762;AN=5008;NS=2504;DP=13345;EAS_AF=0.8194;AMR_AF=0.8991;AFR_AF=0.9909;EUR_AF=0.8519;SAS_AF=0.9039;AA=C|||;VT=SNP
12	95495703	rs7294613	C	T	100	PASS	AC=3648;AF=0.728435;AN=5008;NS=2504;DP=13972;EAS_AF=0.6657;AMR_AF=0.7075;AFR_AF=0.764;EUR_AF=0.7366;SAS_AF=0.7515;AA=c|||;VT=SNP
12	95495818	rs7297710	A	G	100	PASS	AC=3663;AF=0.73143;AN=5008;NS=2504;DP=14688;EAS_AF=0.6657;AMR_AF=0.7104;AFR_AF=0.7716;EUR_AF=0.7356;SAS_AF=0.7556;AA=a|||;VT=SNP
12	95496607	rs7298738	C	T	100	PASS	AC=3654;AF=0.729633;AN=5008;NS=2504;DP=21295;EAS_AF=0.6657;AMR_AF=0.7075;AFR_AF=0.7685;EUR_AF=0.7356;SAS_AF=0.7526;AA=T|||;VT=SNP
12	95496657	rs76651634	T	C	100	PASS	AC=129;AF=0.0257588;AN=5008;NS=2504;DP=22558;EAS_AF=0.0089;AMR_AF=0.0245;AFR_AF=0.0053;EUR_AF=0.0447;SAS_AF=0.0521;AA=T|||;VT=SNP
12	95496713	rs7298841	A	G	100	PASS	AC=3081;AF=0.615216;AN=5008;NS=2504;DP=21164;EAS_AF=0.6627;AMR_AF=0.6585;AFR_AF=0.5416;EUR_AF=0.662;SAS_AF=0.5869;AA=A|||;VT=SNP
12	95496838	rs80079910	T	C	100	PASS	AC=33;AF=0.00658946;AN=5008;NS=2504;DP=20974;EAS_AF=0.0298;AMR_AF=0;AFR_AF=0;EUR_AF=0.001;SAS_AF=0.002;AA=T|||;VT=SNP
12	95498045	rs76046022	T	C	100	PASS	AC=162;AF=0.0323482;AN=5008;NS=2504;DP=18979;EAS_AF=0.1567;AMR_AF=0;AFR_AF=0;EUR_AF=0;SAS_AF=0.0041;AA=T|||;VT=SNP
12	95498219	rs6538589	A	T	100	PASS	AC=3106;AF=0.620208;AN=5008;NS=2504;DP=15299;EAS_AF=0.6617;AMR_AF=0.6571;AFR_AF=0.5416;EUR_AF=0.661;SAS_AF=0.6155;AA=A|||;VT=SNP
12	95498471	rs4762621	A	G	100	PASS	AC=4482;AF=0.894968;AN=5008;NS=2504;DP=17369;EAS_AF=0.8065;AMR_AF=0.8963;AFR_AF=0.9902;EUR_AF=0.8509;SAS_AF=0.9018;AA=G|||;VT=SNP
12	95500029	rs10859830	C	T	100	PASS	AC=4496;AF=0.897764;AN=5008;NS=2504;DP=13133;EAS_AF=0.8194;AMR_AF=0.8963;AFR_AF=0.9902;EUR_AF=0.8499;SAS_AF=0.9039;AA=t|||;VT=SNP
12	95500635	rs61938198	A	G	100	PASS	AC=1520;AF=0.303514;AN=5008;NS=2504;DP=18819;EAS_AF=0.4296;AMR_AF=0.3689;AFR_AF=0.1445;EUR_AF=0.339;SAS_AF=0.3057;AA=a|||;VT=SNP
12	95500727	rs7138545	C	G	100	PASS	AC=3110;AF=0.621006;AN=5008;NS=2504;DP=19756;EAS_AF=0.6617;AMR_AF=0.6599;AFR_AF=0.5416;EUR_AF=0.661;SAS_AF=0.6176;AA=t|||;VT=SNP;EX_TARGET
12	95501175	rs79337151	G	A	100	PASS	AC=162;AF=0.0323482;AN=5008;NS=2504;DP=18655;EAS_AF=0.1567;AMR_AF=0;AFR_AF=0;EUR_AF=0;SAS_AF=0.0041;AA=G|||;VT=SNP
12	95501847	rs76894166	G	A	100	PASS	AC=162;AF=0.0323482;AN=5008;NS=2504;DP=17592;EAS_AF=0.1567;AMR_AF=0;AFR_AF=0;EUR_AF=0;SAS_AF=0.0041;AA=G|||;VT=SNP
12	95501921	rs6538590	C	T	100	PASS	AC=4496;AF=0.897764;AN=5008;NS=2504;DP=18894;EAS_AF=0.8194;AMR_AF=0.8963;AFR_AF=0.9902;EUR_AF=0.8499;SAS_AF=0.9039;AA=c|||;VT=SNP
12	95502303	rs11107896	G	A	100	PASS	AC=524;AF=0.104633;AN=5008;NS=2504;DP=21293;EAS_AF=0.1488;AMR_AF=0.1484;AFR_AF=0.0862;EUR_AF=0.0577;SAS_AF=0.1012;AA=G|||;VT=SNP;EX_TARGET
12	95502519	rs6538591	A	C	100	PASS	AC=3094;AF=0.617812;AN=5008;NS=2504;DP=19385;EAS_AF=0.6627;AMR_AF=0.6571;AFR_AF=0.5303;EUR_AF=0.661;SAS_AF=0.6176;AA=A|||;VT=SNP
12	95502747	rs6538592	G	A	100	PASS	AC=3094;AF=0.617812;AN=5008;NS=2504;DP=20182;EAS_AF=0.6627;AMR_AF=0.6571;AFR_AF=0.5303;EUR_AF=0.661;SAS_AF=0.6176;AA=G|||;VT=SNP
12	95503503	rs7306300	G	A	100	PASS	AC=3095;AF=0.618011;AN=5008;NS=2504;DP=16346;EAS_AF=0.6627;AMR_AF=0.6571;AFR_AF=0.531;EUR_AF=0.661;SAS_AF=0.6176;AA=g|||;VT=SNP
12	95503535	rs74454205	C	T	100	PASS	AC=159;AF=0.0317492;AN=5008;NS=2504;DP=16200;EAS_AF=0.0833;AMR_AF=0.0058;AFR_AF=0.0401;EUR_AF=0.001;SAS_AF=0.0174;AA=C|||;VT=SNP
12	95504047	rs12319710	C	T	100	PASS	AC=3096;AF=0.618211;AN=5008;NS=2504;DP=17950;EAS_AF=0.6627;AMR_AF=0.6571;AFR_AF=0.5318;EUR_AF=0.661;SAS_AF=0.6176;AA=c|||;VT=SNP
12	95504106	rs116848449	C	T	100	PASS	AC=278;AF=0.0555112;AN=5008;NS=2504;DP=17722;EAS_AF=0.1538;AMR_AF=0.0504;AFR_AF=0.0015;EUR_AF=0.0557;SAS_AF=0.0307;AA=C|||;VT=SNP
12	95504259	rs11107897	A	G	100	PASS	AC=3097;AF=0.618411;AN=5008;NS=2504;DP=16762;EAS_AF=0.6627;AMR_AF=0.6556;AFR_AF=0.5333;EUR_AF=0.661;SAS_AF=0.6176;AA=G|||;VT=SNP
12	95504320	rs12372093	C	T	100	PASS	AC=4658;AF=0.930112;AN=5008;NS=2504;DP=16119;EAS_AF=0.9762;AMR_AF=0.8963;AFR_AF=0.9902;EUR_AF=0.8499;SAS_AF=0.908;AA=T|||;VT=SNP
12	95504384	rs11107898	A	G	100	PASS	AC=3092;AF=0.617412;AN=5008;NS=2504;DP=17522;EAS_AF=0.6627;AMR_AF=0.6571;AFR_AF=0.5287;EUR_AF=0.661;SAS_AF=0.6176;AA=a|||;VT=SNP
12	95504626	rs4132527	G	T	100	PASS	AC=3088;AF=0.616613;AN=5008;NS=2504;DP=20180;EAS_AF=0.6558;AMR_AF=0.6571;AFR_AF=0.531;EUR_AF=0.661;SAS_AF=0.6176;AA=T|||;VT=SNP
12	95505052	rs11107900	C	T	100	PASS	AC=525;AF=0.104832;AN=5008;NS=2504;DP=18675;EAS_AF=0.1488;AMR_AF=0.1484;AFR_AF=0.0862;EUR_AF=0.0577;SAS_AF=0.1022;AA=C|||;VT=SNP
12	95505524	rs6538593	A	G	100	PASS	AC=3095;AF=0.618011;AN=5008;NS=2504;DP=17049;EAS_AF=0.6627;AMR_AF=0.6571;AFR_AF=0.531;EUR_AF=0.661;SAS_AF=0.6176;AA=A|||;VT=SNP
12	95506324	rs141586722	C	T	100	PASS	AC=162;AF=0.0323482;AN=5008;NS=2504;DP=19823;EAS_AF=0.1567;AMR_AF=0;AFR_AF=0;EUR_AF=0;SAS_AF=0.0041;AA=C|||;VT=SNP
12	95506527	rs4762153	C	G	100	PASS	AC=4658;AF=0.930112;AN=5008;NS=2504;DP=19915;EAS_AF=0.9762;AMR_AF=0.8963;AFR_AF=0.9902;EUR_AF=0.8499;SAS_AF=0.908;AA=G|||;VT=SNP
12	95506547	rs6538594	T	C	100	PASS	AC=3098;AF=0.61861;AN=5008;NS=2504;DP=20249;EAS_AF=0.6627;AMR_AF=0.6571;AFR_AF=0.5333;EUR_AF=0.661;SAS_AF=0.6176;AA=T|||;VT=SNP
12	95506623	rs6538595	A	G	100	PASS	AC=3109;AF=0.620807;AN=5008;NS=2504;DP=21630;EAS_AF=0.6627;AMR_AF=0.6599;AFR_AF=0.5401;EUR_AF=0.661;SAS_AF=0.6176;AA=A|||;VT=SNP
12	95506799	rs79379362	G	A	100	PASS	AC=118;AF=0.0235623;AN=5008;NS=2504;DP=18369;EAS_AF=0.0089;AMR_AF=0.0245;AFR_AF=0;EUR_AF=0.0408;SAS_AF=0.0521;AA=G|||;VT=SNP
12	95507069	rs10859831	C	T	100	PASS	AC=3094;AF=0.617812;AN=5008;NS=2504;DP=13687;EAS_AF=0.6627;AMR_AF=0.6571;AFR_AF=0.5303;EUR_AF=0.661;SAS_AF=0.6176;AA=C|||;VT=SNP
12	95507852	rs7304036	C	T	100	PASS	AC=4658;AF=0.930112;AN=5008;NS=2504;DP=18374;EAS_AF=0.9762;AMR_AF=0.8963;AFR_AF=0.9902;EUR_AF=0.8499;SAS_AF=0.908;AA=T|||;VT=SNP
12	95507968	rs11107902	A	G	100	PASS	AC=3094;AF=0.617812;AN=5008;NS=2504;DP=18421;EAS_AF=0.6627;AMR_AF=0.6571;AFR_AF=0.5303;EUR_AF=0.661;SAS_AF=0.6176;AA=A|||;VT=SNP
12	95507971	rs11107903	G	A	100	PASS	AC=525;AF=0.104832;AN=5008;NS=2504;DP=18352;EAS_AF=0.1488;AMR_AF=0.1484;AFR_AF=0.0862;EUR_AF=0.0577;SAS_AF=0.1022;AA=G|||;VT=SNP
12	95508109	rs11836398	C	T	100	PASS	AC=3094;AF=0.617812;AN=5008;NS=2504;DP=14720;EAS_AF=0.6627;AMR_AF=0.6571;AFR_AF=0.5303;EUR_AF=0.661;SAS_AF=0.6176;AA=C|||;VT=SNP
12	95508316	rs76615807	A	G	100	PASS	AC=161;AF=0.0321486;AN=5008;NS=2504;DP=15943;EAS_AF=0.1567;AMR_AF=0;AFR_AF=0;EUR_AF=0;SAS_AF=0.0031;AA=A|||;VT=SNP
12	95508478	rs7484972	T	A	100	PASS	AC=3090;AF=0.617013;AN=5008;NS=2504;DP=17400;EAS_AF=0.6627;AMR_AF=0.6571;AFR_AF=0.5272;EUR_AF=0.661;SAS_AF=0.6176;AA=A|||;VT=SNP
12	95509766	rs6538596	C	T	100	PASS	AC=3090;AF=0.617013;AN=5008;NS=2504;DP=21066;EAS_AF=0.6627;AMR_AF=0.6571;AFR_AF=0.5272;EUR_AF=0.661;SAS_AF=0.6176;AA=C|||;VT=SNP
12	95510139	rs7977624	G	A	100	PASS	AC=4495;AF=0.897564;AN=5008;NS=2504;DP=20884;EAS_AF=0.8194;AMR_AF=0.8963;AFR_AF=0.9902;EUR_AF=0.8489;SAS_AF=0.9039;AA=A|||;VT=SNP
12	95510360	rs7977572	A	G	100	PASS	AC=3108;AF=0.620607;AN=5008;NS=2504;DP=19200;EAS_AF=0.6627;AMR_AF=0.6599;AFR_AF=0.5386;EUR_AF=0.661;SAS_AF=0.6186;AA=A|||;VT=SNP
12	95510811	rs6419371	T	G	100	PASS	AC=4496;AF=0.897764;AN=5008;NS=2504;DP=18665;EAS_AF=0.8194;AMR_AF=0.8963;AFR_AF=0.9902;EUR_AF=0.8489;SAS_AF=0.9049;AA=G|||;VT=SNP
12	95510913	rs7484333	G	A	100	PASS	AC=698;AF=0.139377;AN=5008;NS=2504;DP=20102;EAS_AF=0.1448;AMR_AF=0.2262;AFR_AF=0.0363;EUR_AF=0.1759;SAS_AF=0.1738;AA=G|||;VT=SNP
12	95511069	rs77716177	C	A	100	PASS	AC=161;AF=0.0321486;AN=5008;NS=2504;DP=20415;EAS_AF=0.1567;AMR_AF=0;AFR_AF=0;EUR_AF=0;SAS_AF=0.0031;AA=C|||;VT=SNP
12	95511225	rs61938202	G	T	100	PASS	AC=698;AF=0.139377;AN=5008;NS=2504;DP=18120;EAS_AF=0.1448;AMR_AF=0.2262;AFR_AF=0.0363;EUR_AF=0.1759;SAS_AF=0.1738;AA=G|||;VT=SNP
12	95511321	rs12578168	G	A	100	PASS	AC=1395;AF=0.278554;AN=5008;NS=2504;DP=18490;EAS_AF=0.1567;AMR_AF=0.2392;AFR_AF=0.4554;EUR_AF=0.1879;SAS_AF=0.2863;AA=G|||;VT=SNP
12	95511445	rs78935191	C	T	100	PASS	AC=161;AF=0.0321486;AN=5008;NS=2504;DP=19671;EAS_AF=0.1567;AMR_AF=0;AFR_AF=0;EUR_AF=0;SAS_AF=0.0031;AA=C|||;VT=SNP
12	95511762	rs137938056	A	G	100	PASS	AC=32;AF=0.00638978;AN=5008;NS=2504;DP=19658;EAS_AF=0.0268;AMR_AF=0.0072;AFR_AF=0;EUR_AF=0;SAS_AF=0;AA=A|||;VT=SNP
12	95512031	rs9919687	G	A	100	PASS	AC=1406;AF=0.280751;AN=5008;NS=2504;DP=19625;EAS_AF=0.1567;AMR_AF=0.2392;AFR_AF=0.4629;EUR_AF=0.1879;SAS_AF=0.2873;AA=G|||;VT=SNP
12	95512335	rs183385092	G	A	100	PASS	AC=23;AF=0.00459265;AN=5008;NS=2504;DP=18194;EAS_AF=0.0208;AMR_AF=0;AFR_AF=0;EUR_AF=0;SAS_AF=0.002;AA=G|||;VT=SNP
12	95512389	rs12817989	T	A	100	PASS	AC=522;AF=0.104233;AN=5008;NS=2504;DP=19116;EAS_AF=0.1488;AMR_AF=0.1484;AFR_AF=0.084;EUR_AF=0.0577;SAS_AF=0.1022;AA=T|||;VT=SNP
12	95513197	rs6538597	C	A	100	PASS	AC=3082;AF=0.615415;AN=5008;NS=2504;DP=16297;EAS_AF=0.6627;AMR_AF=0.6571;AFR_AF=0.5197;EUR_AF=0.662;SAS_AF=0.6186;AA=C|||;VT=SNP
12	95513447	rs7961466	C	T	100	PASS	AC=1233;AF=0.246206;AN=5008;NS=2504;DP=15699;EAS_AF=0.2242;AMR_AF=0.2579;AFR_AF=0.2209;EUR_AF=0.2793;SAS_AF=0.2607;AA=C|||;VT=SNP
12	95514233	rs12830164	G	T	100	PASS	AC=456;AF=0.0910543;AN=5008;NS=2504;DP=9874;EAS_AF=0.1488;AMR_AF=0.1441;AFR_AF=0.0363;EUR_AF=0.0577;SAS_AF=0.1022;AA=G|||;VT=SNP
12	95514438	rs149768627	G	C	100	PASS	AC=161;AF=0.0321486;AN=5008;NS=2504;DP=12230;EAS_AF=0.1567;AMR_AF=0;AFR_AF=0;EUR_AF=0;SAS_AF=0.0031;AA=G|||;VT=SNP
12	95514519	rs117560759	T	C	100	PASS	AC=23;AF=0.00459265;AN=5008;NS=2504;DP=13599;EAS_AF=0.0218;AMR_AF=0;AFR_AF=0;EUR_AF=0;SAS_AF=0.001;AA=T|||;VT=SNP
12	95514941	rs10735328	T	C	100	PASS	AC=3096;AF=0.618211;AN=5008;NS=2504;DP=10227;EAS_AF=0.6627;AMR_AF=0.6571;AFR_AF=0.5295;EUR_AF=0.662;SAS_AF=0.6196;AA=T|||;VT=SNP
12	95514982	rs34539435	G	A	100	PASS	AC=446;AF=0.0890575;AN=5008;NS=2504;DP=9810;EAS_AF=0.1488;AMR_AF=0.1441;AFR_AF=0.0287;EUR_AF=0.0577;SAS_AF=0.1022;AA=G|||;VT=SNP
12	95515181	rs10735329	A	G	100	PASS	AC=4497;AF=0.897963;AN=5008;NS=2504;DP=7161;EAS_AF=0.8194;AMR_AF=0.8963;AFR_AF=0.9902;EUR_AF=0.8499;SAS_AF=0.9049;AA=G|||;VT=SNP
12	95515570	rs143397724	G	A	100	PASS	AC=14;AF=0.00279553;AN=5008;NS=2504;DP=10606;EAS_AF=0.0119;AMR_AF=0.0014;AFR_AF=0;EUR_AF=0;SAS_AF=0.001;AA=G|||;VT=SNP
12	95515719	rs11107904	T	C	100	PASS	AC=456;AF=0.0910543;AN=5008;NS=2504;DP=15327;EAS_AF=0.1488;AMR_AF=0.1441;AFR_AF=0.0356;EUR_AF=0.0586;SAS_AF=0.1022;AA=T|||;VT=SNP
12	95515941	rs7308047	A	C	100	PASS	AC=3119;AF=0.622804;AN=5008;NS=2504;DP=15916;EAS_AF=0.6627;AMR_AF=0.6599;AFR_AF=0.5454;EUR_AF=0.662;SAS_AF=0.6196;AA=A|||;VT=SNP
12	95516843	rs6538598	C	T	100	PASS	AC=3100;AF=0.61901;AN=5008;NS=2504;DP=16629;EAS_AF=0.6627;AMR_AF=0.6599;AFR_AF=0.531;EUR_AF=0.663;SAS_AF=0.6186;AA=T|||;VT=SNP
12	95517064	rs4762391	T	C	100	PASS	AC=4496;AF=0.897764;AN=5008;NS=2504;DP=17957;EAS_AF=0.8194;AMR_AF=0.8963;AFR_AF=0.9902;EUR_AF=0.8499;SAS_AF=0.9039;AA=C|||;VT=SNP
12	95517411	rs11107905	T	C	100	PASS	AC=3108;AF=0.620607;AN=5008;NS=2504;DP=13576;EAS_AF=0.6627;AMR_AF=0.6599;AFR_AF=0.5378;EUR_AF=0.662;SAS_AF=0.6186;AA=C|||;VT=SNP
12	95517707	rs11107906	T	G	100	PASS	AC=3095;AF=0.618011;AN=5008;NS=2504;DP=17806;EAS_AF=0.6627;AMR_AF=0.6571;AFR_AF=0.5295;EUR_AF=0.662;SAS_AF=0.6186;AA=T|||;VT=SNP
12	95517785	rs11107907	A	G	100	PASS	AC=4496;AF=0.897764;AN=5008;NS=2504;DP=17820;EAS_AF=0.8194;AMR_AF=0.8963;AFR_AF=0.9902;EUR_AF=0.8499;SAS_AF=0.9039;AA=G|||;VT=SNP
12	95518223	rs7954260	T	C	100	PASS	AC=1406;AF=0.280751;AN=5008;NS=2504;DP=21196;EAS_AF=0.1567;AMR_AF=0.2392;AFR_AF=0.4637;EUR_AF=0.1879;SAS_AF=0.2863;AA=T|||;VT=SNP
12	95519032	rs80278983	C	T	100	PASS	AC=128;AF=0.0255591;AN=5008;NS=2504;DP=19301;EAS_AF=0.0089;AMR_AF=0.0245;AFR_AF=0.0068;EUR_AF=0.0417;SAS_AF=0.0521;AA=C|||;VT=SNP
12	95519126	rs6538599	T	C	100	PASS	AC=4495;AF=0.897564;AN=5008;NS=2504;DP=17737;EAS_AF=0.8185;AMR_AF=0.8963;AFR_AF=0.9902;EUR_AF=0.8499;SAS_AF=0.9039;AA=t|||;VT=SNP
12	95519269	rs7306996	G	A	100	PASS	AC=4490;AF=0.896565;AN=5008;NS=2504;DP=16149;EAS_AF=0.8194;AMR_AF=0.8963;AFR_AF=0.9856;EUR_AF=0.8499;SAS_AF=0.9039;AA=G|||;VT=SNP
12	95519762	rs141415255	C	G	100	PASS	AC=17;AF=0.00339457;AN=5008;NS=2504;DP=19201;EAS_AF=0.0159;AMR_AF=0;AFR_AF=0;EUR_AF=0;SAS_AF=0.001;AA=C|||;VT=SNP
12	95520064	rs12372152	A	G	100	PASS	AC=454;AF=0.090655;AN=5008;NS=2504;DP=16020;EAS_AF=0.1488;AMR_AF=0.1441;AFR_AF=0.0356;EUR_AF=0.0577;SAS_AF=0.1012;AA=A|||;VT=SNP
12	95520421	rs10859835	T	C	100	PASS	AC=3120;AF=0.623003;AN=5008;NS=2504;DP=16330;EAS_AF=0.6627;AMR_AF=0.6628;AFR_AF=0.5461;EUR_AF=0.662;SAS_AF=0.6176;AA=T|||;VT=SNP
12	95520819	rs10859836	A	G	100	PASS	AC=4497;AF=0.897963;AN=5008;NS=2504;DP=16527;EAS_AF=0.8194;AMR_AF=0.8963;AFR_AF=0.9902;EUR_AF=0.8499;SAS_AF=0.9049;AA=G|||;VT=SNP
12	95520896	rs7300443	T	A	100	PASS	AC=3107;AF=0.620407;AN=5008;NS=2504;DP=16213;EAS_AF=0.6627;AMR_AF=0.6614;AFR_AF=0.5371;EUR_AF=0.662;SAS_AF=0.6176;AA=T|||;VT=SNP
12	95521094	rs6538600	A	G	100	PASS	AC=4498;AF=0.898163;AN=5008;NS=2504;DP=14621;EAS_AF=0.8204;AMR_AF=0.8963;AFR_AF=0.9902;EUR_AF=0.8499;SAS_AF=0.9049;AA=G|||;VT=SNP
12	95521242	rs11107908	C	T	100	PASS	AC=456;AF=0.0910543;AN=5008;NS=2504;DP=16726;EAS_AF=0.1488;AMR_AF=0.1441;AFR_AF=0.0363;EUR_AF=0.0577;SAS_AF=0.1022;AA=C|||;VT=SNP
12	95521370	rs11107909	C	T	100	PASS	AC=456;AF=0.0910543;AN=5008;NS=2504;DP=17908;EAS_AF=0.1488;AMR_AF=0.1441;AFR_AF=0.0363;EUR_AF=0.0577;SAS_AF=0.1022;AA=C|||;VT=SNP
12	95521407	rs74966018	G	C	100	PASS	AC=101;AF=0.0201677;AN=5008;NS=2504;DP=18310;EAS_AF=0.0327;AMR_AF=0.0937;AFR_AF=0.0015;EUR_AF=0;SAS_AF=0.001;AA=G|||;VT=SNP
12	95522289	rs10859837	G	A	100	PASS	AC=1149;AF=0.229433;AN=5008;NS=2504;DP=17139;EAS_AF=0.2242;AMR_AF=0.1873;AFR_AF=0.3404;EUR_AF=0.1302;SAS_AF=0.2168;AA=G|||;VT=SNP
12	95522477	rs7134554	C	T	100	PASS	AC=1306;AF=0.260783;AN=5008;NS=2504;DP=17085;EAS_AF=0.1171;AMR_AF=0.183;AFR_AF=0.3472;EUR_AF=0.331;SAS_AF=0.2751;AA=C|||;VT=SNP
12	95522511	rs10859838	G	A	100	PASS	AC=717;AF=0.143171;AN=5008;NS=2504;DP=16829;EAS_AF=0.1161;AMR_AF=0.1153;AFR_AF=0.1551;EUR_AF=0.2058;SAS_AF=0.1104;AA=G|||;VT=SNP
12	95523654	rs7959849	C	T	100	PASS	AC=3262;AF=0.651358;AN=5008;NS=2504;DP=17420;EAS_AF=0.5813;AMR_AF=0.6974;AFR_AF=0.6021;EUR_AF=0.7147;SAS_AF=0.6922;AA=T|||;VT=SNP
12	95523730	rs7960157	G	A	100	PASS	AC=3286;AF=0.65615;AN=5008;NS=2504;DP=18871;EAS_AF=0.5804;AMR_AF=0.7017;AFR_AF=0.6188;EUR_AF=0.7147;SAS_AF=0.6922;AA=G|||;VT=SNP
12	95523758	rs7974889	T	C	100	PASS	AC=4504;AF=0.899361;AN=5008;NS=2504;DP=19196;EAS_AF=0.8274;AMR_AF=0.8963;AFR_AF=0.9902;EUR_AF=0.8469;SAS_AF=0.907;AA=c|||;VT=SNP
12	95524067	rs6538601	T	C	100	PASS	AC=4504;AF=0.899361;AN=5008;NS=2504;DP=18321;EAS_AF=0.8274;AMR_AF=0.8963;AFR_AF=0.9902;EUR_AF=0.8469;SAS_AF=0.907;AA=C|||;VT=SNP
12	95524974	rs141166337	G	A	100	PASS	AC=21;AF=0.00419329;AN=5008;NS=2504;DP=15795;EAS_AF=0.0208;AMR_AF=0;AFR_AF=0;EUR_AF=0;SAS_AF=0;AA=G|||;VT=SNP
12	95525641	rs6538602	C	A	100	PASS	AC=3283;AF=0.655551;AN=5008;NS=2504;DP=17468;EAS_AF=0.5813;AMR_AF=0.7017;AFR_AF=0.6165;EUR_AF=0.7147;SAS_AF=0.6912;AA=C|||;VT=SNP
12	95525893	rs7970810	C	T	100	PASS	AC=3259;AF=0.650759;AN=5008;NS=2504;DP=18622;EAS_AF=0.5823;AMR_AF=0.6974;AFR_AF=0.5998;EUR_AF=0.7147;SAS_AF=0.6912;AA=C|||;VT=SNP
12	95525940	rs7971114	G	T	100	PASS	AC=4506;AF=0.89976;AN=5008;NS=2504;DP=15900;EAS_AF=0.8294;AMR_AF=0.8963;AFR_AF=0.9902;EUR_AF=0.8469;SAS_AF=0.907;AA=t|||;VT=SNP
12	95526012	rs9804833	A	G	100	PASS	AC=1222;AF=0.24401;AN=5008;NS=2504;DP=14562;EAS_AF=0.247;AMR_AF=0.1945;AFR_AF=0.3737;EUR_AF=0.1322;SAS_AF=0.2157;AA=G|||;VT=SNP
12	95526019	rs7971041	C	T	100	PASS	AC=3284;AF=0.655751;AN=5008;NS=2504;DP=14305;EAS_AF=0.5804;AMR_AF=0.7017;AFR_AF=0.6172;EUR_AF=0.7147;SAS_AF=0.6922;AA=C|||;VT=SNP
12	95526200	rs35551524	T	C	100	PASS	AC=538;AF=0.107428;AN=5008;NS=2504;DP=16211;EAS_AF=0.2401;AMR_AF=0.1412;AFR_AF=0.0371;EUR_AF=0.0586;SAS_AF=0.092;AA=T|||;VT=SNP
12	95526522	rs12817128	G	A	100	PASS	AC=528;AF=0.105431;AN=5008;NS=2504;DP=12893;EAS_AF=0.2401;AMR_AF=0.1412;AFR_AF=0.0295;EUR_AF=0.0586;SAS_AF=0.092;AA=G|||;VT=SNP
12	95527039	rs138880813	C	T	100	PASS	AC=24;AF=0.00479233;AN=5008;NS=2504;DP=19398;EAS_AF=0.0238;AMR_AF=0;AFR_AF=0;EUR_AF=0;SAS_AF=0;AA=C|||;VT=SNP
12	95527198	rs79455801	G	A	100	PASS	AC=826;AF=0.164936;AN=5008;NS=2504;DP=20117;EAS_AF=0.1161;AMR_AF=0.1225;AFR_AF=0.2345;EUR_AF=0.2068;SAS_AF=0.1084;AA=G|||;VT=SNP
12	95527466	rs7975727	G	A	100	PASS	AC=4662;AF=0.930911;AN=5008;NS=2504;DP=21496;EAS_AF=0.9792;AMR_AF=0.8963;AFR_AF=0.9909;EUR_AF=0.8469;SAS_AF=0.911;AA=A|||;VT=SNP
12	95528087	rs7957829	A	G	100	PASS	AC=3260;AF=0.650958;AN=5008;NS=2504;DP=18278;EAS_AF=0.5804;AMR_AF=0.6988;AFR_AF=0.5998;EUR_AF=0.7147;SAS_AF=0.6933;AA=A|||;VT=SNP
12	95528125	rs7957936	A	G	100	PASS	AC=4507;AF=0.89996;AN=5008;NS=2504;DP=19488;EAS_AF=0.8274;AMR_AF=0.8977;AFR_AF=0.9909;EUR_AF=0.8469;SAS_AF=0.908;AA=G|||;VT=SNP
12	95528805	rs7485352	C	T	100	PASS	AC=157;AF=0.0313498;AN=5008;NS=2504;DP=19584;EAS_AF=0.1518;AMR_AF=0;AFR_AF=0;EUR_AF=0;SAS_AF=0.0041;AA=C|||;VT=SNP
12	95529427	rs11613607	G	A	100	PASS	AC=2573;AF=0.513778;AN=5008;NS=2504;DP=20437;EAS_AF=0.4643;AMR_AF=0.5879;AFR_AF=0.466;EUR_AF=0.508;SAS_AF=0.5828;AA=A|||;VT=SNP
12	95529804	rs35498210	C	T	100	PASS	AC=1549;AF=0.309305;AN=5008;NS=2504;DP=19681;EAS_AF=0.4097;AMR_AF=0.3775;AFR_AF=0.174;EUR_AF=0.335;SAS_AF=0.3139;AA=C|||;VT=SNP
12	95529853	rs6538603	T	C	100	PASS	AC=4504;AF=0.899361;AN=5008;NS=2504;DP=18862;EAS_AF=0.8274;AMR_AF=0.8963;AFR_AF=0.9902;EUR_AF=0.8469;SAS_AF=0.907;AA=C|||;VT=SNP
12	95529857	rs6538604	T	C	100	PASS	AC=4661;AF=0.930711;AN=5008;NS=2504;DP=18727;EAS_AF=0.9792;AMR_AF=0.8963;AFR_AF=0.9902;EUR_AF=0.8469;SAS_AF=0.911;AA=C|||;VT=SNP
12	95530378	rs56713157	A	G	100	PASS	AC=707;AF=0.141174;AN=5008;NS=2504;DP=17393;EAS_AF=0.1161;AMR_AF=0.1138;AFR_AF=0.149;EUR_AF=0.2068;SAS_AF=0.1084;AA=A|||;VT=SNP
12	95530700	rs4762214	C	T	100	PASS	AC=2580;AF=0.515176;AN=5008;NS=2504;DP=19601;EAS_AF=0.4643;AMR_AF=0.5865;AFR_AF=0.472;EUR_AF=0.508;SAS_AF=0.5828;AA=c|||;VT=SNP
12	95531442	rs11829776	T	C	100	PASS	AC=769;AF=0.153554;AN=5008;NS=2504;DP=19369;EAS_AF=0.1161;AMR_AF=0.1153;AFR_AF=0.1944;EUR_AF=0.2068;SAS_AF=0.1094;AA=T|||;VT=SNP;EX_TARGET
12	95531763	rs78776477	G	A	100	PASS	AC=148;AF=0.0295527;AN=5008;NS=2504;DP=14290;EAS_AF=0.0437;AMR_AF=0.1066;AFR_AF=0.0008;EUR_AF=0.0278;SAS_AF=0.001;AA=G|||;VT=SNP
12	95531931	rs112992451	G	A	100	PASS	AC=707;AF=0.141174;AN=5008;NS=2504;DP=13977;EAS_AF=0.1161;AMR_AF=0.1138;AFR_AF=0.149;EUR_AF=0.2068;SAS_AF=0.1084;AA=G|||;VT=SNP
12	95532041	rs10459184	T	C	100	PASS	AC=4660;AF=0.930511;AN=5008;NS=2504;DP=12659;EAS_AF=0.9792;AMR_AF=0.8963;AFR_AF=0.9902;EUR_AF=0.8459;SAS_AF=0.911;AA=t|||;VT=SNP
12	95533060	rs6538605	A	T	100	PASS	AC=2580;AF=0.515176;AN=5008;NS=2504;DP=13319;EAS_AF=0.4643;AMR_AF=0.5879;AFR_AF=0.472;EUR_AF=0.507;SAS_AF=0.5828;AA=A|||;VT=SNP
12	95534192	rs113321785	A	G	100	PASS	AC=707;AF=0.141174;AN=5008;NS=2504;DP=16363;EAS_AF=0.1161;AMR_AF=0.1138;AFR_AF=0.149;EUR_AF=0.2068;SAS_AF=0.1084;AA=A|||;VT=SNP
12	95534247	rs11107912	G	C	100	PASS	AC=528;AF=0.105431;AN=5008;NS=2504;DP=17778;EAS_AF=0.2391;AMR_AF=0.1427;AFR_AF=0.0295;EUR_AF=0.0586;SAS_AF=0.092;AA=G|||;VT=SNP
12	95534870	rs7485088	A	G	100	PASS	AC=4500;AF=0.898562;AN=5008;NS=2504;DP=16403;EAS_AF=0.8234;AMR_AF=0.8963;AFR_AF=0.9902;EUR_AF=0.8459;SAS_AF=0.908;AA=G|||;VT=SNP
12	95535471	rs80026193	C	G	100	PASS	AC=707;AF=0.141174;AN=5008;NS=2504;DP=19017;EAS_AF=0.1161;AMR_AF=0.1138;AFR_AF=0.149;EUR_AF=0.2068;SAS_AF=0.1084;AA=C|||;VT=SNP
12	95535479	rs75700482	T	A	100	PASS	AC=162;AF=0.0323482;AN=5008;NS=2504;DP=19149;EAS_AF=0.0089;AMR_AF=0.0231;AFR_AF=0.0008;EUR_AF=0.0427;SAS_AF=0.0951;AA=T|||;VT=SNP
12	95535504	rs78753969	T	C	100	PASS	AC=528;AF=0.105431;AN=5008;NS=2504;DP=18444;EAS_AF=0.0446;AMR_AF=0.1398;AFR_AF=0.1203;EUR_AF=0.0736;SAS_AF=0.1564;AA=T|||;VT=SNP
12	95535987	rs77475611	G	A	100	PASS	AC=706;AF=0.140974;AN=5008;NS=2504;DP=14901;EAS_AF=0.1161;AMR_AF=0.1138;AFR_AF=0.149;EUR_AF=0.2058;SAS_AF=0.1084;AA=G|||;VT=SNP
12	95536018	rs143629755	A	G	100	PASS	AC=160;AF=0.0319489;AN=5008;NS=2504;DP=17390;EAS_AF=0.0089;AMR_AF=0.0202;AFR_AF=0.0008;EUR_AF=0.0427;SAS_AF=0.0951;AA=A|||;VT=SNP
12	95536672	rs77529723	A	G	100	PASS	AC=708;AF=0.141374;AN=5008;NS=2504;DP=18035;EAS_AF=0.1171;AMR_AF=0.1138;AFR_AF=0.149;EUR_AF=0.2068;SAS_AF=0.1084;AA=A|||;VT=SNP
12	95536950	rs7965447	C	T	100	PASS	AC=3778;AF=0.754393;AN=5008;NS=2504;DP=17251;EAS_AF=0.7073;AMR_AF=0.7767;AFR_AF=0.8343;EUR_AF=0.6382;SAS_AF=0.7986;AA=C|||;VT=SNP
12	95537171	rs10745718	G	A	100	PASS	AC=4489;AF=0.896366;AN=5008;NS=2504;DP=17133;EAS_AF=0.8244;AMR_AF=0.8905;AFR_AF=0.9856;EUR_AF=0.8449;SAS_AF=0.907;AA=g|||;VT=SNP
12	95537356	rs76064010	A	G	100	PASS	AC=56;AF=0.0111821;AN=5008;NS=2504;DP=17733;EAS_AF=0.0506;AMR_AF=0;AFR_AF=0;EUR_AF=0.001;SAS_AF=0.0041;AA=A|||;VT=SNP
12	95537848	rs58613228	T	C	100	PASS	AC=676;AF=0.134984;AN=5008;NS=2504;DP=18171;EAS_AF=0.1171;AMR_AF=0.1124;AFR_AF=0.1256;EUR_AF=0.2068;SAS_AF=0.1084;AA=T|||;VT=SNP
12	95538021	rs60129850	C	A	100	PASS	AC=708;AF=0.141374;AN=5008;NS=2504;DP=18331;EAS_AF=0.1171;AMR_AF=0.1138;AFR_AF=0.149;EUR_AF=0.2068;SAS_AF=0.1084;AA=C|||;VT=SNP
12	95538245	rs11107914	C	A	100	PASS	AC=587;AF=0.117212;AN=5008;NS=2504;DP=14418;EAS_AF=0.2371;AMR_AF=0.1441;AFR_AF=0.0749;EUR_AF=0.0586;SAS_AF=0.092;AA=C|||;VT=SNP
12	95538595	rs183017667	G	A	100	PASS	AC=27;AF=0.00539137;AN=5008;NS=2504;DP=16624;EAS_AF=0.0258;AMR_AF=0;AFR_AF=0;EUR_AF=0;SAS_AF=0.001;AA=g|||;VT=SNP
12	95539732	rs184317189	G	A	100	PASS	AC=28;AF=0.00559105;AN=5008;NS=2504;DP=16894;EAS_AF=0.0278;AMR_AF=0;AFR_AF=0;EUR_AF=0;SAS_AF=0;AA=G|||;VT=SNP
12	95539816	rs7484919	C	T	100	PASS	AC=4490;AF=0.896565;AN=5008;NS=2504;DP=18969;EAS_AF=0.8244;AMR_AF=0.8905;AFR_AF=0.9856;EUR_AF=0.8459;SAS_AF=0.907;AA=T|||;VT=SNP
12	95539831	rs143756163	C	G	100	PASS	AC=23;AF=0.00459265;AN=5008;NS=2504;DP=18664;EAS_AF=0.0218;AMR_AF=0;AFR_AF=0;EUR_AF=0;SAS_AF=0.001;AA=C|||;VT=SNP
12	95540725	rs10859839	G	A	100	PASS	AC=526;AF=0.105032;AN=5008;NS=2504;DP=19996;EAS_AF=0.2371;AMR_AF=0.1427;AFR_AF=0.0295;EUR_AF=0.0586;SAS_AF=0.092;AA=G|||;VT=SNP
12	95541202	rs55703445	C	T	100	PASS	AC=710;AF=0.141773;AN=5008;NS=2504;DP=18851;EAS_AF=0.1171;AMR_AF=0.1138;AFR_AF=0.1513;EUR_AF=0.2068;SAS_AF=0.1074;AA=C|||;VT=SNP
12	95541431	rs6538607	C	A	100	PASS	AC=3736;AF=0.746006;AN=5008;NS=2504;DP=19911;EAS_AF=0.7073;AMR_AF=0.7738;AFR_AF=0.8041;EUR_AF=0.6382;SAS_AF=0.7986;AA=C|||;VT=SNP
12	95541834	rs7298498	A	T	100	PASS	AC=2548;AF=0.508786;AN=5008;NS=2504;DP=18691;EAS_AF=0.4663;AMR_AF=0.5778;AFR_AF=0.4531;EUR_AF=0.505;SAS_AF=0.5828;AA=A|||;VT=SNP
12	95542343	rs186253605	T	C	100	PASS	AC=107;AF=0.0213658;AN=5008;NS=2504;DP=3854;EAS_AF=0.0327;AMR_AF=0.0922;AFR_AF=0.0068;EUR_AF=0;SAS_AF=0.001;AA=N|||;VT=SNP
12	95543668	rs6538608	C	T	100	PASS	AC=4492;AF=0.896965;AN=5008;NS=2504;DP=6232;EAS_AF=0.8254;AMR_AF=0.8919;AFR_AF=0.9856;EUR_AF=0.8449;SAS_AF=0.908;AA=T|||;VT=SNP
12	95543833	rs142343935	C	T	100	PASS	AC=232;AF=0.0463259;AN=5008;NS=2504;DP=8673;EAS_AF=0.0089;AMR_AF=0.0245;AFR_AF=0.0552;EUR_AF=0.0408;SAS_AF=0.0941;AA=C|||;VT=SNP
12	95544495	rs7138903	T	C	100	PASS	AC=4490;AF=0.896565;AN=5008;NS=2504;DP=17708;EAS_AF=0.8244;AMR_AF=0.8905;AFR_AF=0.9856;EUR_AF=0.8449;SAS_AF=0.908;AA=C|||;VT=SNP
12	95544508	rs144766757	C	G	100	PASS	AC=17;AF=0.00339457;AN=5008;NS=2504;DP=17891;EAS_AF=0.0169;AMR_AF=0;AFR_AF=0;EUR_AF=0;SAS_AF=0;AA=C|||;VT=SNP
12	95544660	rs7308406	C	G	100	PASS	AC=2559;AF=0.510982;AN=5008;NS=2504;DP=17257;EAS_AF=0.4673;AMR_AF=0.5778;AFR_AF=0.4607;EUR_AF=0.505;SAS_AF=0.5828;AA=C|||;VT=SNP
12	95545319	rs117359442	C	T	100	PASS	AC=155;AF=0.0309505;AN=5008;NS=2504;DP=19020;EAS_AF=0.0089;AMR_AF=0.0202;AFR_AF=0.0008;EUR_AF=0.0388;SAS_AF=0.0941;AA=C|||;VT=SNP
12	95546062	rs4077235	C	A	100	PASS	AC=525;AF=0.104832;AN=5008;NS=2504;DP=18233;EAS_AF=0.2371;AMR_AF=0.1427;AFR_AF=0.0287;EUR_AF=0.0586;SAS_AF=0.092;AA=C|||;VT=SNP
12	95547831	rs187095585	G	T	100	PASS	AC=23;AF=0.00459265;AN=5008;NS=2504;DP=15820;EAS_AF=0.0218;AMR_AF=0;AFR_AF=0.0008;EUR_AF=0;SAS_AF=0;AA=G|||;VT=SNP
12	95548473	rs6538609	G	A	100	PASS	AC=3781;AF=0.754992;AN=5008;NS=2504;DP=20314;EAS_AF=0.7063;AMR_AF=0.7767;AFR_AF=0.8366;EUR_AF=0.6382;SAS_AF=0.7996;AA=G|||;VT=SNP
12	95548666	rs116936039	C	T	100	PASS	AC=48;AF=0.00958466;AN=5008;NS=2504;DP=17438;EAS_AF=0.0317;AMR_AF=0;AFR_AF=0.0068;EUR_AF=0;SAS_AF=0.0072;AA=C|||;VT=SNP
12	95549025	rs11107915	G	A	100	PASS	AC=742;AF=0.148163;AN=5008;NS=2504;DP=14820;EAS_AF=0.1171;AMR_AF=0.1153;AFR_AF=0.174;EUR_AF=0.2068;SAS_AF=0.1084;AA=G|||;VT=SNP
12	95549529	rs78827885	C	G	100	PASS	AC=157;AF=0.0313498;AN=5008;NS=2504;DP=16260;EAS_AF=0.0089;AMR_AF=0.0202;AFR_AF=0.0008;EUR_AF=0.0408;SAS_AF=0.0941;AA=C|||;VT=SNP
12	95549756	rs12228622	C	T	100	PASS	AC=588;AF=0.117412;AN=5008;NS=2504;DP=20453;EAS_AF=0.2381;AMR_AF=0.1441;AFR_AF=0.0734;EUR_AF=0.0586;SAS_AF=0.0941;AA=C|||;VT=SNP
12	95549812	rs10859841	G	A	100	PASS	AC=526;AF=0.105032;AN=5008;NS=2504;DP=19078;EAS_AF=0.2381;AMR_AF=0.1427;AFR_AF=0.0272;EUR_AF=0.0586;SAS_AF=0.0941;AA=G|||;VT=SNP
12	95549860	rs10777669	A	T	100	PASS	AC=4490;AF=0.896565;AN=5008;NS=2504;DP=19298;EAS_AF=0.8244;AMR_AF=0.8905;AFR_AF=0.9856;EUR_AF=0.8449;SAS_AF=0.908;AA=T|||;VT=SNP
12	95550056	rs7310835	G	A	100	PASS	AC=3748;AF=0.748403;AN=5008;NS=2504;DP=17894;EAS_AF=0.7073;AMR_AF=0.7752;AFR_AF=0.8116;EUR_AF=0.6382;SAS_AF=0.7996;AA=G|||;VT=SNP
12	95550515	rs7488417	C	T	100	PASS	AC=616;AF=0.123003;AN=5008;NS=2504;DP=16536;EAS_AF=0.1161;AMR_AF=0.0778;AFR_AF=0.171;EUR_AF=0.1471;SAS_AF=0.0726;AA=C|||;VT=SNP
12	95551330	rs7979489	A	G	100	PASS	AC=4643;AF=0.927117;AN=5008;NS=2504;DP=11245;EAS_AF=0.9772;AMR_AF=0.8905;AFR_AF=0.9849;EUR_AF=0.8429;SAS_AF=0.91;AA=a|||;VT=SNP
12	95552187	rs7134064	C	G	100	PASS	AC=4493;AF=0.897165;AN=5008;NS=2504;DP=16001;EAS_AF=0.8274;AMR_AF=0.8905;AFR_AF=0.9856;EUR_AF=0.8449;SAS_AF=0.908;AA=G|||;VT=SNP
12	95552382	rs76112485	C	T	100	PASS	AC=236;AF=0.0471246;AN=5008;NS=2504;DP=16289;EAS_AF=0.0099;AMR_AF=0.0288;AFR_AF=0.053;EUR_AF=0.0427;SAS_AF=0.0951;AA=C|||;VT=SNP
12	95552876	rs12312350	G	A	100	PASS	AC=837;AF=0.167133;AN=5008;NS=2504;DP=14148;EAS_AF=0.0129;AMR_AF=0.0807;AFR_AF=0.329;EUR_AF=0.1173;SAS_AF=0.2198;AA=G|||;VT=SNP
12	95552951	rs4762241	T	G	100	PASS	AC=3880;AF=0.77476;AN=5008;NS=2504;DP=13783;EAS_AF=0.7123;AMR_AF=0.8141;AFR_AF=0.8154;EUR_AF=0.6988;SAS_AF=0.8344;AA=T|||;VT=SNP
12	95554024	rs77860947	T	C	100	PASS	AC=616;AF=0.123003;AN=5008;NS=2504;DP=19997;EAS_AF=0.1171;AMR_AF=0.0778;AFR_AF=0.171;EUR_AF=0.1461;SAS_AF=0.0726;AA=T|||;VT=SNP
12	95554155	rs4762607	C	T	100	PASS	AC=235;AF=0.0469249;AN=5008;NS=2504;DP=17796;EAS_AF=0.0089;AMR_AF=0.0288;AFR_AF=0.053;EUR_AF=0.0427;SAS_AF=0.0951;AA=C|||;VT=SNP
12	95554771	rs113745635	C	T	100	PASS	AC=741;AF=0.147963;AN=5008;NS=2504;DP=18340;EAS_AF=0.1171;AMR_AF=0.1153;AFR_AF=0.174;EUR_AF=0.2058;SAS_AF=0.1084;AA=C|||;VT=SNP
12	95555808	rs35875434	G	A	100	PASS	AC=741;AF=0.147963;AN=5008;NS=2504;DP=16403;EAS_AF=0.1171;AMR_AF=0.1153;AFR_AF=0.174;EUR_AF=0.2058;SAS_AF=0.1084;AA=G|||;VT=SNP
12	95556116	rs11107916	T	C	100	PASS	AC=1572;AF=0.313898;AN=5008;NS=2504;DP=17422;EAS_AF=0.4117;AMR_AF=0.3703;AFR_AF=0.2012;EUR_AF=0.326;SAS_AF=0.3129;AA=T|||;VT=SNP
12	95556160	rs79504509	G	A	100	PASS	AC=164;AF=0.0327476;AN=5008;NS=2504;DP=17823;EAS_AF=0.0089;AMR_AF=0.0245;AFR_AF=0.0015;EUR_AF=0.0427;SAS_AF=0.0951;AA=G|||;VT=SNP
12	95558173	rs6419372	G	T	100	PASS	AC=4644;AF=0.927316;AN=5008;NS=2504;DP=17829;EAS_AF=0.9782;AMR_AF=0.8905;AFR_AF=0.9856;EUR_AF=0.839;SAS_AF=0.9131;AA=T|||;VT=SNP
12	95558387	rs139940820	A	G	100	PASS	AC=51;AF=0.0101837;AN=5008;NS=2504;DP=17018;EAS_AF=0.0317;AMR_AF=0;AFR_AF=0.0091;EUR_AF=0;SAS_AF=0.0072;AA=A|||;VT=SNP
12	95558479	rs11615095	T	A	100	PASS	AC=786;AF=0.156949;AN=5008;NS=2504;DP=15719;EAS_AF=0.0456;AMR_AF=0.2118;AFR_AF=0.1536;EUR_AF=0.1899;SAS_AF=0.2035;AA=T|||;VT=SNP
12	95558544	rs7487993	T	G	100	PASS	AC=4487;AF=0.895966;AN=5008;NS=2504;DP=15760;EAS_AF=0.8274;AMR_AF=0.889;AFR_AF=0.9856;EUR_AF=0.839;SAS_AF=0.909;AA=T|||;VT=SNP
12	95558645	rs142674547	A	G	100	PASS	AC=64;AF=0.0127796;AN=5008;NS=2504;DP=17831;EAS_AF=0.002;AMR_AF=0.0865;AFR_AF=0.0015;EUR_AF=0;SAS_AF=0;AA=A|||;VT=SNP
12	95559600	rs10859842	T	A	100	PASS	AC=596;AF=0.11901;AN=5008;NS=2504;DP=16741;EAS_AF=0.2401;AMR_AF=0.1441;AFR_AF=0.0741;EUR_AF=0.0586;SAS_AF=0.0992;AA=T|||;VT=SNP
12	95560043	rs145904630	T	C	100	PASS	AC=25;AF=0.00499201;AN=5008;NS=2504;DP=19896;EAS_AF=0.0208;AMR_AF=0.0014;AFR_AF=0;EUR_AF=0.002;SAS_AF=0.001;AA=T|||;VT=SNP
12	95560487	rs117811327	T	A	100	PASS	AC=48;AF=0.00958466;AN=5008;NS=2504;DP=15252;EAS_AF=0.0317;AMR_AF=0.0014;AFR_AF=0.0061;EUR_AF=0.003;SAS_AF=0.0041;AA=T|||;VT=SNP
12	95560945	rs117236872	G	C	100	PASS	AC=266;AF=0.053115;AN=5008;NS=2504;DP=20473;EAS_AF=0.1548;AMR_AF=0.049;AFR_AF=0;EUR_AF=0.0527;SAS_AF=0.0235;AA=G|||;VT=SNP
12	95561195	rs10859843	T	C	100	PASS	AC=535;AF=0.106829;AN=5008;NS=2504;DP=18374;EAS_AF=0.2411;AMR_AF=0.1441;AFR_AF=0.0257;EUR_AF=0.0606;SAS_AF=0.0992;AA=T|||;VT=SNP
12	95561721	rs371175717	T	C	100	PASS	AC=13;AF=0.00259585;AN=5008;NS=2504;DP=18833;EAS_AF=0.0129;AMR_AF=0;AFR_AF=0;EUR_AF=0;SAS_AF=0;AA=T|||;VT=SNP
12	95561885	rs4762624	G	A	100	PASS	AC=746;AF=0.148962;AN=5008;NS=2504;DP=17446;EAS_AF=0.0129;AMR_AF=0.0735;AFR_AF=0.2632;EUR_AF=0.1173;SAS_AF=0.2209;AA=G|||;VT=SNP
12	95562237	rs4762625	T	C	100	PASS	AC=4500;AF=0.898562;AN=5008;NS=2504;DP=18210;EAS_AF=0.8274;AMR_AF=0.8919;AFR_AF=0.9856;EUR_AF=0.8419;SAS_AF=0.9172;AA=C|||;VT=SNP
12	95562538	rs11832540	A	T	100	PASS	AC=3041;AF=0.607228;AN=5008;NS=2504;DP=21031;EAS_AF=0.5714;AMR_AF=0.6686;AFR_AF=0.553;EUR_AF=0.6799;SAS_AF=0.5992;AA=A|||;VT=SNP
12	95563123	rs7978118	G	T	100	PASS	AC=4656;AF=0.929712;AN=5008;NS=2504;DP=18008;EAS_AF=0.9782;AMR_AF=0.8919;AFR_AF=0.9856;EUR_AF=0.8419;SAS_AF=0.9213;AA=T|||;VT=SNP
12	95563167	rs7977816	A	T	100	PASS	AC=4499;AF=0.898363;AN=5008;NS=2504;DP=18082;EAS_AF=0.8274;AMR_AF=0.8919;AFR_AF=0.9856;EUR_AF=0.8419;SAS_AF=0.9162;AA=A|||;VT=SNP
12	95563892	rs7132399	G	A	100	PASS	AC=4498;AF=0.898163;AN=5008;NS=2504;DP=17582;EAS_AF=0.8254;AMR_AF=0.8919;AFR_AF=0.9856;EUR_AF=0.8419;SAS_AF=0.9172;AA=G|||;VT=SNP
12	95564308	rs7132714	C	A	100	PASS	AC=1572;AF=0.313898;AN=5008;NS=2504;DP=19137;EAS_AF=0.4107;AMR_AF=0.3718;AFR_AF=0.1982;EUR_AF=0.326;SAS_AF=0.317;AA=C|||;VT=SNP
12	95564774	rs117245199	C	A	100	PASS	AC=36;AF=0.0071885;AN=5008;NS=2504;DP=18352;EAS_AF=0.0317;AMR_AF=0.0058;AFR_AF=0;EUR_AF=0;SAS_AF=0;AA=C|||;VT=SNP
12	95564863	rs7136244	A	T	100	PASS	AC=1572;AF=0.313898;AN=5008;NS=2504;DP=18389;EAS_AF=0.4107;AMR_AF=0.3718;AFR_AF=0.1982;EUR_AF=0.326;SAS_AF=0.317;AA=A|||;VT=SNP
12	95564889	rs116895901	T	A	100	PASS	AC=109;AF=0.0217652;AN=5008;NS=2504;DP=17193;EAS_AF=0.0823;AMR_AF=0;AFR_AF=0.0008;EUR_AF=0;SAS_AF=0.0256;AA=t|||;VT=SNP
12	95564940	rs7136350	A	G	100	PASS	AC=1412;AF=0.281949;AN=5008;NS=2504;DP=17534;EAS_AF=0.253;AMR_AF=0.2262;AFR_AF=0.3843;EUR_AF=0.1769;SAS_AF=0.3211;AA=A|||;VT=SNP
12	95565403	rs7957893	C	T	100	PASS	AC=4500;AF=0.898562;AN=5008;NS=2504;DP=16356;EAS_AF=0.8274;AMR_AF=0.8919;AFR_AF=0.9856;EUR_AF=0.8419;SAS_AF=0.9172;AA=T|||;VT=SNP
12	95565442	rs72484685	C	G	100	PASS	AC=157;AF=0.0313498;AN=5008;NS=2504;DP=15326;EAS_AF=0.1518;AMR_AF=0;AFR_AF=0;EUR_AF=0;SAS_AF=0.0041;AA=C|||;VT=SNP
12	95565756	rs7973285	T	C	100	PASS	AC=4500;AF=0.898562;AN=5008;NS=2504;DP=13554;EAS_AF=0.8274;AMR_AF=0.8919;AFR_AF=0.9856;EUR_AF=0.8419;SAS_AF=0.9172;AA=C|||;VT=SNP
12	95565867	rs7961230	C	A	100	PASS	AC=3082;AF=0.615415;AN=5008;NS=2504;DP=12298;EAS_AF=0.5714;AMR_AF=0.6657;AFR_AF=0.5998;EUR_AF=0.664;SAS_AF=0.5961;AA=C|||;VT=SNP
12	95567034	rs11107921	G	A	100	PASS	AC=1509;AF=0.301318;AN=5008;NS=2504;DP=21070;EAS_AF=0.4107;AMR_AF=0.3718;AFR_AF=0.1513;EUR_AF=0.326;SAS_AF=0.316;AA=G|||;VT=SNP
12	95567465	rs6419373	C	T	100	PASS	AC=3021;AF=0.603235;AN=5008;NS=2504;DP=19780;EAS_AF=0.5635;AMR_AF=0.6657;AFR_AF=0.559;EUR_AF=0.665;SAS_AF=0.5961;AA=c|||;VT=SNP
12	95568129	rs140735902	C	T	100	PASS	AC=101;AF=0.0201677;AN=5008;NS=2504;DP=19485;EAS_AF=0.0327;AMR_AF=0.0937;AFR_AF=0.0015;EUR_AF=0;SAS_AF=0.001;AA=C|||;VT=SNP
12	95568997	rs35322478	A	C	100	PASS	AC=1419;AF=0.283347;AN=5008;NS=2504;DP=16957;EAS_AF=0.4117;AMR_AF=0.366;AFR_AF=0.084;EUR_AF=0.326;SAS_AF=0.318;AA=A|||;VT=SNP
12	95569637	rs11107925	G	C	100	PASS	AC=1369;AF=0.273363;AN=5008;NS=2504;DP=16272;EAS_AF=0.253;AMR_AF=0.2233;AFR_AF=0.3533;EUR_AF=0.1769;SAS_AF=0.3211;AA=G|||;VT=SNP
12	95570167	rs7956452	C	T	100	PASS	AC=1410;AF=0.28155;AN=5008;NS=2504;DP=19986;EAS_AF=0.4107;AMR_AF=0.3631;AFR_AF=0.0809;EUR_AF=0.326;SAS_AF=0.316;AA=C|||;VT=SNP
12	95570251	rs7956554	C	G	100	PASS	AC=586;AF=0.117013;AN=5008;NS=2504;DP=18249;EAS_AF=0.1151;AMR_AF=0.0764;AFR_AF=0.146;EUR_AF=0.1501;SAS_AF=0.0746;AA=C|||;VT=SNP
12	95570799	rs7307378	T	C	100	PASS	AC=630;AF=0.125799;AN=5008;NS=2504;DP=13872;EAS_AF=0.1151;AMR_AF=0.0793;AFR_AF=0.1778;EUR_AF=0.1501;SAS_AF=0.0746;AA=T|||;VT=SNP
12	95570846	rs7310428	T	G	100	PASS	AC=1462;AF=0.291933;AN=5008;NS=2504;DP=15813;EAS_AF=0.1607;AMR_AF=0.2939;AFR_AF=0.3623;EUR_AF=0.34;SAS_AF=0.2812;AA=T|||;VT=SNP
12	95571181	rs6538611	T	C	100	PASS	AC=4502;AF=0.898962;AN=5008;NS=2504;DP=18326;EAS_AF=0.8274;AMR_AF=0.8934;AFR_AF=0.9856;EUR_AF=0.8429;SAS_AF=0.9172;AA=C|||;VT=SNP
12	95571398	rs7975658	T	C	100	PASS	AC=4501;AF=0.898762;AN=5008;NS=2504;DP=15976;EAS_AF=0.8274;AMR_AF=0.8919;AFR_AF=0.9856;EUR_AF=0.8429;SAS_AF=0.9172;AA=T|||;VT=SNP
12	95571818	rs79212830	A	C	100	PASS	AC=224;AF=0.0447284;AN=5008;NS=2504;DP=11869;EAS_AF=0.0446;AMR_AF=0.1081;AFR_AF=0.0015;EUR_AF=0.0388;SAS_AF=0.0644;AA=A|||;VT=SNP
12	95572027	rs11609860	G	A	100	PASS	AC=2400;AF=0.479233;AN=5008;NS=2504;DP=18674;EAS_AF=0.4563;AMR_AF=0.5865;AFR_AF=0.3812;EUR_AF=0.5159;SAS_AF=0.5215;AA=G|||;VT=SNP
12	95572228	rs9788192	A	G	100	PASS	AC=4501;AF=0.898762;AN=5008;NS=2504;DP=18520;EAS_AF=0.8274;AMR_AF=0.8919;AFR_AF=0.9856;EUR_AF=0.8429;SAS_AF=0.9172;AA=G|||;VT=SNP
12	95572910	rs6538612	G	A	100	PASS	AC=4501;AF=0.898762;AN=5008;NS=2504;DP=16689;EAS_AF=0.8274;AMR_AF=0.8919;AFR_AF=0.9856;EUR_AF=0.8429;SAS_AF=0.9172;AA=A|||;VT=SNP
12	95573040	rs10859844	G	T	100	PASS	AC=3132;AF=0.625399;AN=5008;NS=2504;DP=16203;EAS_AF=0.5744;AMR_AF=0.6686;AFR_AF=0.6324;EUR_AF=0.666;SAS_AF=0.5961;AA=G|||;VT=SNP
12	95573095	rs10859845	G	T	100	PASS	AC=1510;AF=0.301518;AN=5008;NS=2504;DP=14422;EAS_AF=0.4107;AMR_AF=0.3718;AFR_AF=0.152;EUR_AF=0.326;SAS_AF=0.316;AA=G|||;VT=SNP
12	95574527	rs11107927	C	G	100	PASS	AC=23;AF=0.00459265;AN=5008;NS=2504;DP=16543;EAS_AF=0.0218;AMR_AF=0;AFR_AF=0;EUR_AF=0;SAS_AF=0.001;AA=C|||;VT=SNP
12	95574831	rs10777670	G	A	100	PASS	AC=1359;AF=0.271366;AN=5008;NS=2504;DP=17536;EAS_AF=0.254;AMR_AF=0.2219;AFR_AF=0.3472;EUR_AF=0.1769;SAS_AF=0.319;AA=G|||;VT=SNP
12	95575951	rs11107928	C	A	100	PASS	AC=629;AF=0.125599;AN=5008;NS=2504;DP=14252;EAS_AF=0.2391;AMR_AF=0.1499;AFR_AF=0.0961;EUR_AF=0.0586;SAS_AF=0.1002;AA=C|||;VT=SNP
12	95576009	rs141081408	T	C	100	PASS	AC=102;AF=0.0203674;AN=5008;NS=2504;DP=13487;EAS_AF=0.0327;AMR_AF=0.0937;AFR_AF=0.0015;EUR_AF=0;SAS_AF=0.002;AA=T|||;VT=SNP
12	95576768	rs10777671	C	T	100	PASS	AC=4654;AF=0.929313;AN=5008;NS=2504;DP=21355;EAS_AF=0.9782;AMR_AF=0.8905;AFR_AF=0.9856;EUR_AF=0.841;SAS_AF=0.9213;AA=T|||;VT=SNP
12	95576950	rs74347715	C	T	100	PASS	AC=266;AF=0.053115;AN=5008;NS=2504;DP=21983;EAS_AF=0.1538;AMR_AF=0.049;AFR_AF=0;EUR_AF=0.0537;SAS_AF=0.0235;AA=C|||;VT=SNP
12	95577083	rs117062552	C	T	100	PASS	AC=13;AF=0.00259585;AN=5008;NS=2504;DP=20677;EAS_AF=0.0129;AMR_AF=0;AFR_AF=0;EUR_AF=0;SAS_AF=0;AA=C|||;VT=SNP
12	95577277	rs116096597	C	T	100	PASS	AC=236;AF=0.0471246;AN=5008;NS=2504;DP=22735;EAS_AF=0.0089;AMR_AF=0.0274;AFR_AF=0.053;EUR_AF=0.0437;SAS_AF=0.0961;AA=C|||;VT=SNP
12	95577659	rs7136056	G	C	100	PASS	AC=4656;AF=0.929712;AN=5008;NS=2504;DP=22441;EAS_AF=0.9782;AMR_AF=0.8905;AFR_AF=0.9856;EUR_AF=0.8429;SAS_AF=0.9213;AA=C|||;VT=SNP
12	95577670	rs7135847	C	T	100	PASS	AC=4656;AF=0.929712;AN=5008;NS=2504;DP=22679;EAS_AF=0.9782;AMR_AF=0.8905;AFR_AF=0.9856;EUR_AF=0.8429;SAS_AF=0.9213;AA=T|||;VT=SNP
12	95577884	rs4128507	T	C	100	PASS	AC=1480;AF=0.295527;AN=5008;NS=2504;DP=20495;EAS_AF=0.256;AMR_AF=0.2277;AFR_AF=0.4319;EUR_AF=0.1779;SAS_AF=0.3211;AA=T|||;VT=SNP
12	95577900	rs73372389	C	A	100	PASS	AC=167;AF=0.0333466;AN=5008;NS=2504;DP=20440;EAS_AF=0.0813;AMR_AF=0.0058;AFR_AF=0.0424;EUR_AF=0;SAS_AF=0.0256;AA=C|||;VT=SNP
12	95578203	rs4128508	A	G	100	PASS	AC=286;AF=0.0571086;AN=5008;NS=2504;DP=18604;EAS_AF=0.0089;AMR_AF=0.0303;AFR_AF=0.0885;EUR_AF=0.0437;SAS_AF=0.0971;AA=A|||;VT=SNP
12	95579457	rs7971582	C	T	100	PASS	AC=4500;AF=0.898562;AN=5008;NS=2504;DP=18457;EAS_AF=0.8274;AMR_AF=0.8905;AFR_AF=0.9856;EUR_AF=0.8429;SAS_AF=0.9172;AA=T|||;VT=SNP
12	95579618	rs139257479	C	T	100	PASS	AC=237;AF=0.0473243;AN=5008;NS=2504;DP=20249;EAS_AF=0.0089;AMR_AF=0.0274;AFR_AF=0.053;EUR_AF=0.0437;SAS_AF=0.0971;AA=C|||;VT=SNP
12	95580081	rs113838384	G	C	100	PASS	AC=502;AF=0.10024;AN=5008;NS=2504;DP=12742;EAS_AF=0.0446;AMR_AF=0.1398;AFR_AF=0.1241;EUR_AF=0.0726;SAS_AF=0.1258;AA=G|||;VT=SNP
12	95580818	rs12830425	T	G	100	PASS	AC=631;AF=0.125998;AN=5008;NS=2504;DP=18150;EAS_AF=0.2401;AMR_AF=0.1513;AFR_AF=0.0953;EUR_AF=0.0596;SAS_AF=0.1002;AA=T|||;VT=SNP
12	95580829	rs61937926	C	T	100	PASS	AC=1586;AF=0.316693;AN=5008;NS=2504;DP=18071;EAS_AF=0.4097;AMR_AF=0.3674;AFR_AF=0.1982;EUR_AF=0.327;SAS_AF=0.3344;AA=C|||;VT=SNP
12	95581342	rs148261070	T	C	100	PASS	AC=107;AF=0.0213658;AN=5008;NS=2504;DP=17254;EAS_AF=0.0813;AMR_AF=0;AFR_AF=0;EUR_AF=0;SAS_AF=0.0256;AA=T|||;VT=SNP
12	95583208	rs11613113	G	C	100	PASS	AC=765;AF=0.152756;AN=5008;NS=2504;DP=17565;EAS_AF=0.0456;AMR_AF=0.2133;AFR_AF=0.1551;EUR_AF=0.1899;SAS_AF=0.1789;AA=G|||;VT=SNP
12	95583544	rs74765077	C	T	100	PASS	AC=61;AF=0.0121805;AN=5008;NS=2504;DP=19010;EAS_AF=0.0585;AMR_AF=0;AFR_AF=0;EUR_AF=0;SAS_AF=0.002;AA=C|||;VT=SNP
12	95583657	rs11107930	C	T	100	PASS	AC=1527;AF=0.304912;AN=5008;NS=2504;DP=15998;EAS_AF=0.4107;AMR_AF=0.3674;AFR_AF=0.1543;EUR_AF=0.326;SAS_AF=0.3333;AA=C|||;VT=SNP
12	95583662	rs4762660	A	G	100	PASS	AC=1411;AF=0.281749;AN=5008;NS=2504;DP=15999;EAS_AF=0.253;AMR_AF=0.2262;AFR_AF=0.3782;EUR_AF=0.1769;SAS_AF=0.3282;AA=A|||;VT=SNP
12	95584361	rs10777672	G	T	100	PASS	AC=4656;AF=0.929712;AN=5008;NS=2504;DP=16011;EAS_AF=0.9782;AMR_AF=0.8905;AFR_AF=0.9856;EUR_AF=0.8429;SAS_AF=0.9213;AA=T|||;VT=SNP
12	95584364	rs376308341	T	C	100	PASS	AC=12;AF=0.00239617;AN=5008;NS=2504;DP=15929;EAS_AF=0.0119;AMR_AF=0;AFR_AF=0;EUR_AF=0;SAS_AF=0;AA=T|||;VT=SNP
12	95584543	rs117855820	T	G	100	PASS	AC=65;AF=0.0129792;AN=5008;NS=2504;DP=13163;EAS_AF=0.0645;AMR_AF=0;AFR_AF=0;EUR_AF=0;SAS_AF=0;AA=T|||;VT=SNP
12	95584886	rs6538613	G	A	100	PASS	AC=4500;AF=0.898562;AN=5008;NS=2504;DP=18958;EAS_AF=0.8274;AMR_AF=0.8905;AFR_AF=0.9856;EUR_AF=0.8429;SAS_AF=0.9172;AA=A|||;VT=SNP
12	95585490	rs77230786	A	G	100	PASS	AC=620;AF=0.123802;AN=5008;NS=2504;DP=19535;EAS_AF=0.1141;AMR_AF=0.0778;AFR_AF=0.1717;EUR_AF=0.1501;SAS_AF=0.0746;AA=A|||;VT=SNP
12	95585582	rs145539743	C	T	100	PASS	AC=17;AF=0.00339457;AN=5008;NS=2504;DP=16984;EAS_AF=0.0169;AMR_AF=0;AFR_AF=0;EUR_AF=0;SAS_AF=0;AA=C|||;VT=SNP
12	95585836	rs6538614	A	C	100	PASS	AC=4501;AF=0.898762;AN=5008;NS=2504;DP=18155;EAS_AF=0.8274;AMR_AF=0.8905;AFR_AF=0.9856;EUR_AF=0.8439;SAS_AF=0.9172;AA=C|||;VT=SNP
12	95586404	rs12368369	A	G	100	PASS	AC=655;AF=0.130791;AN=5008;NS=2504;DP=19509;EAS_AF=0.1429;AMR_AF=0.2219;AFR_AF=0.0113;EUR_AF=0.167;SAS_AF=0.1779;AA=A|||;VT=SNP
12	95586600	rs76098499	T	G	100	PASS	AC=267;AF=0.0533147;AN=5008;NS=2504;DP=22645;EAS_AF=0.1548;AMR_AF=0.049;AFR_AF=0;EUR_AF=0.0537;SAS_AF=0.0235;AA=T|||;VT=SNP
12	95587170	rs10745719	A	G	100	PASS	AC=4502;AF=0.898962;AN=5008;NS=2504;DP=12695;EAS_AF=0.8284;AMR_AF=0.8905;AFR_AF=0.9856;EUR_AF=0.8439;SAS_AF=0.9172;AA=A|||;VT=SNP
12	95587797	rs11107931	C	T	100	PASS	AC=634;AF=0.126597;AN=5008;NS=2504;DP=14576;EAS_AF=0.2411;AMR_AF=0.1513;AFR_AF=0.0961;EUR_AF=0.0596;SAS_AF=0.1012;AA=C|||;VT=SNP
12	95587856	rs6538615	T	C	100	PASS	AC=3012;AF=0.601438;AN=5008;NS=2504;DP=12551;EAS_AF=0.5704;AMR_AF=0.6628;AFR_AF=0.5522;EUR_AF=0.666;SAS_AF=0.59;AA=T|||;VT=SNP
12	95588147	rs117420531	G	A	100	PASS	AC=48;AF=0.00958466;AN=5008;NS=2504;DP=17908;EAS_AF=0.0317;AMR_AF=0;AFR_AF=0.0068;EUR_AF=0;SAS_AF=0.0072;AA=G|||;VT=SNP
12	95588558	rs77600002	A	C	100	PASS	AC=238;AF=0.047524;AN=5008;NS=2504;DP=16138;EAS_AF=0.0089;AMR_AF=0.0274;AFR_AF=0.053;EUR_AF=0.0437;SAS_AF=0.0982;AA=A|||;VT=SNP
12	95588597	rs79980336	G	A	100	PASS	AC=619;AF=0.123602;AN=5008;NS=2504;DP=15444;EAS_AF=0.1141;AMR_AF=0.0778;AFR_AF=0.1717;EUR_AF=0.1491;SAS_AF=0.0746;AA=G|||;VT=SNP
12	95589257	rs76414395	G	A	100	PASS	AC=165;AF=0.0329473;AN=5008;NS=2504;DP=13908;EAS_AF=0.0089;AMR_AF=0.0216;AFR_AF=0.0008;EUR_AF=0.0437;SAS_AF=0.0982;AA=g|||;VT=SNP
12	95590258	rs34732232	A	G	100	PASS	AC=649;AF=0.129593;AN=5008;NS=2504;DP=17906;EAS_AF=0.1458;AMR_AF=0.219;AFR_AF=0.0136;EUR_AF=0.16;SAS_AF=0.1748;AA=A|||;VT=SNP
12	95590426	rs34603068	T	C	100	PASS	AC=649;AF=0.129593;AN=5008;NS=2504;DP=20355;EAS_AF=0.1458;AMR_AF=0.219;AFR_AF=0.0136;EUR_AF=0.16;SAS_AF=0.1748;AA=-|||;VT=SNP
12	95590481	rs10859846	T	C	100	PASS	AC=1424;AF=0.284345;AN=5008;NS=2504;DP=17669;EAS_AF=0.1607;AMR_AF=0.2968;AFR_AF=0.3275;EUR_AF=0.3459;SAS_AF=0.2812;AA=T|||;VT=SNP
12	95590625	rs180986320	A	G	100	PASS	AC=83;AF=0.0165735;AN=5008;NS=2504;DP=15614;EAS_AF=0.0099;AMR_AF=0.1023;AFR_AF=0.0008;EUR_AF=0;SAS_AF=0.001;AA=A|||;VT=SNP
12	95591259	rs7956604	T	C	100	PASS	AC=4505;AF=0.899561;AN=5008;NS=2504;DP=18186;EAS_AF=0.8274;AMR_AF=0.8934;AFR_AF=0.9856;EUR_AF=0.8459;SAS_AF=0.9172;AA=C|||;VT=SNP
12	95591533	rs10859847	A	G	100	PASS	AC=630;AF=0.125799;AN=5008;NS=2504;DP=18430;EAS_AF=0.2391;AMR_AF=0.1527;AFR_AF=0.0938;EUR_AF=0.0606;SAS_AF=0.1002;AA=A|||;VT=SNP
12	95591586	rs7956997	T	C	100	PASS	AC=621;AF=0.124002;AN=5008;NS=2504;DP=17960;EAS_AF=0.1151;AMR_AF=0.0793;AFR_AF=0.1717;EUR_AF=0.1491;SAS_AF=0.0746;AA=T|||;VT=SNP
12	95591734	rs60931712	A	G	100	PASS	AC=267;AF=0.0533147;AN=5008;NS=2504;DP=18179;EAS_AF=0.1548;AMR_AF=0.049;AFR_AF=0;EUR_AF=0.0527;SAS_AF=0.0245;AA=A|||;VT=SNP
12	95591774	rs6538616	C	A	100	PASS	AC=4504;AF=0.899361;AN=5008;NS=2504;DP=18278;EAS_AF=0.8264;AMR_AF=0.8934;AFR_AF=0.9856;EUR_AF=0.8459;SAS_AF=0.9172;AA=A|||;VT=SNP
12	95591898	rs75048526	C	A	100	PASS	AC=165;AF=0.0329473;AN=5008;NS=2504;DP=15916;EAS_AF=0.0089;AMR_AF=0.0216;AFR_AF=0.0008;EUR_AF=0.0447;SAS_AF=0.0971;AA=C|||;VT=SNP
12	95592206	rs7309080	C	T	100	PASS	AC=1447;AF=0.288938;AN=5008;NS=2504;DP=18613;EAS_AF=0.253;AMR_AF=0.2277;AFR_AF=0.4024;EUR_AF=0.1799;SAS_AF=0.3282;AA=C|||;VT=SNP
12	95592212	rs12820518	C	T	100	PASS	AC=1395;AF=0.278554;AN=5008;NS=2504;DP=18478;EAS_AF=0.4097;AMR_AF=0.3602;AFR_AF=0.0832;EUR_AF=0.3201;SAS_AF=0.3067;AA=C|||;VT=SNP
12	95592272	rs7309426	G	A	100	PASS	AC=1446;AF=0.288738;AN=5008;NS=2504;DP=17031;EAS_AF=0.253;AMR_AF=0.2277;AFR_AF=0.4009;EUR_AF=0.1799;SAS_AF=0.3292;AA=G|||;VT=SNP
12	95592372	rs112357674	C	T	100	PASS	AC=391;AF=0.0780751;AN=5008;NS=2504;DP=16018;EAS_AF=0.0456;AMR_AF=0.1311;AFR_AF=0.0257;EUR_AF=0.0726;SAS_AF=0.1503;AA=C|||;VT=SNP
12	95595393	rs77571575	G	A	100	PASS	AC=162;AF=0.0323482;AN=5008;NS=2504;DP=16303;EAS_AF=0.0099;AMR_AF=0.0216;AFR_AF=0.0008;EUR_AF=0.0447;SAS_AF=0.093;AA=G|||;VT=SNP
12	95595596	rs146523222	T	C	100	PASS	AC=13;AF=0.00259585;AN=5008;NS=2504;DP=16585;EAS_AF=0.0129;AMR_AF=0;AFR_AF=0;EUR_AF=0;SAS_AF=0;AA=T|||;VT=SNP
12	95595892	rs10859848	G	A	100	PASS	AC=644;AF=0.128594;AN=5008;NS=2504;DP=13169;EAS_AF=0.2341;AMR_AF=0.1585;AFR_AF=0.0946;EUR_AF=0.0785;SAS_AF=0.0961;AA=G|||;VT=SNP
12	95599120	rs2171576	C	T	100	PASS	AC=1640;AF=0.327476;AN=5008;NS=2504;DP=20987;EAS_AF=0.251;AMR_AF=0.3069;AFR_AF=0.3616;EUR_AF=0.3231;SAS_AF=0.3793;AA=C|||;VT=SNP
12	95600682	rs4762279	C	T	100	PASS	AC=4506;AF=0.89976;AN=5008;NS=2504;DP=8482;EAS_AF=0.8224;AMR_AF=0.8919;AFR_AF=0.9856;EUR_AF=0.8539;SAS_AF=0.9162;AA=T|||;VT=SNP
12	95600846	rs10859849	C	T	100	PASS	AC=646;AF=0.128994;AN=5008;NS=2504;DP=15359;EAS_AF=0.2331;AMR_AF=0.1585;AFR_AF=0.0983;EUR_AF=0.0775;SAS_AF=0.0951;AA=C|||;VT=SNP
12	95600918	rs10859850	G	A	100	PASS	AC=645;AF=0.128794;AN=5008;NS=2504;DP=15747;EAS_AF=0.2331;AMR_AF=0.1585;AFR_AF=0.0983;EUR_AF=0.0775;SAS_AF=0.0941;AA=G|||;VT=SNP
12	95601247	rs145851556	T	A	100	PASS	AC=16;AF=0.00319489;AN=5008;NS=2504;DP=19338;EAS_AF=0.0159;AMR_AF=0;AFR_AF=0;EUR_AF=0;SAS_AF=0;AA=T|||;VT=SNP
12	95601381	rs10777673	T	C	100	PASS	AC=4507;AF=0.89996;AN=5008;NS=2504;DP=18453;EAS_AF=0.8224;AMR_AF=0.8919;AFR_AF=0.9856;EUR_AF=0.8549;SAS_AF=0.9162;AA=C|||;VT=SNP
12	95601584	rs10777674	G	A	100	PASS	AC=1398;AF=0.279153;AN=5008;NS=2504;DP=22879;EAS_AF=0.248;AMR_AF=0.2421;AFR_AF=0.3517;EUR_AF=0.1968;SAS_AF=0.3241;AA=G|||;VT=SNP
12	95602319	rs10777675	A	T	100	PASS	AC=2653;AF=0.529752;AN=5008;NS=2504;DP=16595;EAS_AF=0.5714;AMR_AF=0.5548;AFR_AF=0.4811;EUR_AF=0.5517;SAS_AF=0.5123;AA=A|||;VT=SNP
12	95602569	rs11107934	A	G	100	PASS	AC=645;AF=0.128794;AN=5008;NS=2504;DP=20638;EAS_AF=0.2331;AMR_AF=0.1571;AFR_AF=0.0983;EUR_AF=0.0775;SAS_AF=0.0951;AA=A|||;VT=SNP
12	95602672	rs2306884	C	T	100	PASS	AC=654;AF=0.130591;AN=5008;NS=2504;DP=19458;EAS_AF=0.124;AMR_AF=0.0821;AFR_AF=0.1823;EUR_AF=0.1561;SAS_AF=0.0757;AA=C|||;VT=SNP;EX_TARGET
12	95603098	rs17023760	G	A	100	PASS	AC=248;AF=0.0495208;AN=5008;NS=2504;DP=19534;EAS_AF=0.0109;AMR_AF=0.0375;AFR_AF=0.0628;EUR_AF=0.0467;SAS_AF=0.0828;AA=G|||;VT=SNP;EX_TARGET
12	95604074	rs77466370	T	C	100	PASS	AC=45;AF=0.00898562;AN=5008;NS=2504;DP=20081;EAS_AF=0.0437;AMR_AF=0;AFR_AF=0;EUR_AF=0;SAS_AF=0.001;AA=T|||;VT=SNP;EX_TARGET
12	95604290	rs10507047	T	C	100	PASS	AC=644;AF=0.128594;AN=5008;NS=2504;DP=20012;EAS_AF=0.2331;AMR_AF=0.1571;AFR_AF=0.0983;EUR_AF=0.0775;SAS_AF=0.0941;AA=T|||;VT=SNP;EX_TARGET
12	95604547	rs4762288	C	T	100	PASS	AC=245;AF=0.0489217;AN=5008;NS=2504;DP=18637;EAS_AF=0.0109;AMR_AF=0.036;AFR_AF=0.0613;EUR_AF=0.0467;SAS_AF=0.0828;AA=C|||;VT=SNP;EX_TARGET
12	95604664	rs4762289	A	G	100	PASS	AC=238;AF=0.047524;AN=5008;NS=2504;DP=19927;EAS_AF=0.0109;AMR_AF=0.036;AFR_AF=0.056;EUR_AF=0.0467;SAS_AF=0.0828;AA=A|||;VT=SNP;EX_TARGET
12	95605549	rs7976767	C	T	100	PASS	AC=1226;AF=0.244808;AN=5008;NS=2504;DP=16756;EAS_AF=0.3294;AMR_AF=0.3242;AFR_AF=0.0507;EUR_AF=0.3231;SAS_AF=0.2832;AA=C|||;VT=SNP
12	95606553	rs75963908	C	G	100	PASS	AC=484;AF=0.0966454;AN=5008;NS=2504;DP=14983;EAS_AF=0.0397;AMR_AF=0.1369;AFR_AF=0.1142;EUR_AF=0.0706;SAS_AF=0.1299;AA=C|||;VT=SNP
12	95607005	rs75601809	C	T	100	PASS	AC=239;AF=0.0477236;AN=5008;NS=2504;DP=17474;EAS_AF=0.0109;AMR_AF=0.036;AFR_AF=0.056;EUR_AF=0.0467;SAS_AF=0.0838;AA=C|||;VT=SNP
12	95607312	rs4762292	T	C	100	PASS	AC=4504;AF=0.899361;AN=5008;NS=2504;DP=17838;EAS_AF=0.8214;AMR_AF=0.8905;AFR_AF=0.9856;EUR_AF=0.8549;SAS_AF=0.9151;AA=C|||;VT=SNP
12	95609305	rs10777676	C	T	100	PASS	AC=1582;AF=0.315895;AN=5008;NS=2504;DP=16793;EAS_AF=0.248;AMR_AF=0.2522;AFR_AF=0.4864;EUR_AF=0.1968;SAS_AF=0.3231;AA=C|||;VT=SNP
12	95609692	rs1488642	C	T	100	PASS	AC=352;AF=0.0702875;AN=5008;NS=2504;DP=17127;EAS_AF=0.0397;AMR_AF=0.1282;AFR_AF=0.0189;EUR_AF=0.0706;SAS_AF=0.1299;AA=C|||;VT=SNP
12	95610220	rs7310833	G	A	100	PASS	AC=2443;AF=0.487819;AN=5008;NS=2504;DP=19071;EAS_AF=0.4296;AMR_AF=0.4496;AFR_AF=0.5862;EUR_AF=0.4423;SAS_AF=0.4888;AA=A|||;VT=SNP
12	95611141	rs6538617	C	T	100	PASS	AC=1629;AF=0.32528;AN=5008;NS=2504;DP=11817;EAS_AF=0.248;AMR_AF=0.255;AFR_AF=0.5212;EUR_AF=0.1968;SAS_AF=0.3221;AA=C|||;VT=SNP
12	95611185	rs6538618	T	C	100	PASS	AC=2450;AF=0.489217;AN=5008;NS=2504;DP=10552;EAS_AF=0.4286;AMR_AF=0.451;AFR_AF=0.5923;EUR_AF=0.4423;SAS_AF=0.4877;AA=C|||;VT=SNP
12	95611824	rs74792623	C	T	100	PASS	AC=495;AF=0.0988419;AN=5008;NS=2504;DP=14846;EAS_AF=0.1786;AMR_AF=0.1095;AFR_AF=0.0144;EUR_AF=0.1372;SAS_AF=0.0838;AA=C|||;VT=SNP
12	95612420	rs4762296	A	G	100	PASS	AC=370;AF=0.0738818;AN=5008;NS=2504;DP=19516;EAS_AF=0.0109;AMR_AF=0.0403;AFR_AF=0.1528;EUR_AF=0.0467;SAS_AF=0.0838;AA=A|||;VT=SNP
12	95613501	rs75740384	G	A	100	PASS	AC=243;AF=0.0485224;AN=5008;NS=2504;DP=15788;EAS_AF=0.0109;AMR_AF=0.036;AFR_AF=0.059;EUR_AF=0.0467;SAS_AF=0.0838;AA=G|||;VT=SNP
12	95614229	rs10859852	C	A	100	PASS	AC=1325;AF=0.264577;AN=5008;NS=2504;DP=17253;EAS_AF=0.2421;AMR_AF=0.2262;AFR_AF=0.3578;EUR_AF=0.2266;SAS_AF=0.228;AA=C|||;VT=SNP
12	95614953	rs10859853	T	C	100	PASS	AC=2126;AF=0.424521;AN=5008;NS=2504;DP=19461;EAS_AF=0.4286;AMR_AF=0.3646;AFR_AF=0.5378;EUR_AF=0.336;SAS_AF=0.4008;AA=C|||;VT=SNP
12	95615003	rs11107940	T	G	100	PASS	AC=498;AF=0.0994409;AN=5008;NS=2504;DP=19221;EAS_AF=0.1806;AMR_AF=0.1095;AFR_AF=0.0144;EUR_AF=0.1382;SAS_AF=0.0838;AA=T|||;VT=SNP
12	95615286	rs35670929	G	A	100	PASS	AC=335;AF=0.066893;AN=5008;NS=2504;DP=15657;EAS_AF=0.0228;AMR_AF=0.1095;AFR_AF=0.0144;EUR_AF=0.1382;SAS_AF=0.0798;AA=G|||;VT=SNP
12	95615690	rs117962032	T	C	100	PASS	AC=64;AF=0.0127796;AN=5008;NS=2504;DP=17634;EAS_AF=0.0635;AMR_AF=0;AFR_AF=0;EUR_AF=0;SAS_AF=0;AA=T|||;VT=SNP
12	95616085	rs1488643	G	T	100	PASS	AC=1627;AF=0.32488;AN=5008;NS=2504;DP=14697;EAS_AF=0.248;AMR_AF=0.255;AFR_AF=0.5227;EUR_AF=0.1978;SAS_AF=0.317;AA=G|||;VT=SNP
12	95616122	rs1873051	T	C	100	PASS	AC=1627;AF=0.32488;AN=5008;NS=2504;DP=13876;EAS_AF=0.248;AMR_AF=0.255;AFR_AF=0.5227;EUR_AF=0.1978;SAS_AF=0.317;AA=T|||;VT=SNP
12	95616400	rs76338011	T	G	100	PASS	AC=161;AF=0.0321486;AN=5008;NS=2504;DP=12808;EAS_AF=0.1558;AMR_AF=0;AFR_AF=0;EUR_AF=0;SAS_AF=0.0041;AA=T|||;VT=SNP
12	95616609	rs923371	A	G	100	PASS	AC=3772;AF=0.753195;AN=5008;NS=2504;DP=14384;EAS_AF=0.6726;AMR_AF=0.6772;AFR_AF=0.9501;EUR_AF=0.669;SAS_AF=0.7106;AA=G|||;VT=SNP
12	95616871	rs2886934	G	T	100	PASS	AC=243;AF=0.0485224;AN=5008;NS=2504;DP=16705;EAS_AF=0.0109;AMR_AF=0.036;AFR_AF=0.059;EUR_AF=0.0467;SAS_AF=0.0838;AA=g|||;VT=SNP
12	95617758	rs10507048	G	A	100	PASS	AC=817;AF=0.163139;AN=5008;NS=2504;DP=17100;EAS_AF=0.1796;AMR_AF=0.196;AFR_AF=0.0696;EUR_AF=0.2445;SAS_AF=0.1656;AA=G|||;VT=SNP
12	95617829	rs10777677	A	G	100	PASS	AC=2122;AF=0.423722;AN=5008;NS=2504;DP=17370;EAS_AF=0.4266;AMR_AF=0.3646;AFR_AF=0.5371;EUR_AF=0.335;SAS_AF=0.4008;AA=G|||;VT=SNP
12	95618774	rs12302691	C	T	100	PASS	AC=495;AF=0.0988419;AN=5008;NS=2504;DP=20078;EAS_AF=0.1786;AMR_AF=0.1095;AFR_AF=0.0144;EUR_AF=0.1372;SAS_AF=0.0838;AA=C|||;VT=SNP
12	95619319	rs75189323	C	A	100	PASS	AC=155;AF=0.0309505;AN=5008;NS=2504;DP=16625;EAS_AF=0.0794;AMR_AF=0.0058;AFR_AF=0.0371;EUR_AF=0;SAS_AF=0.0225;AA=C|||;VT=SNP
12	95621093	rs11613931	T	C	100	PASS	AC=639;AF=0.127596;AN=5008;NS=2504;DP=16111;EAS_AF=0.123;AMR_AF=0.0807;AFR_AF=0.1725;EUR_AF=0.1561;SAS_AF=0.0757;AA=T|||;VT=SNP
12	95621412	rs113890685	C	T	100	PASS	AC=168;AF=0.0335463;AN=5008;NS=2504;DP=16008;EAS_AF=0.0794;AMR_AF=0.0058;AFR_AF=0.0469;EUR_AF=0;SAS_AF=0.0225;AA=C|||;VT=SNP
12	95621721	rs73374246	G	A	100	PASS	AC=653;AF=0.130391;AN=5008;NS=2504;DP=18293;EAS_AF=0.119;AMR_AF=0.1441;AFR_AF=0.1611;EUR_AF=0.0706;SAS_AF=0.1524;AA=G|||;VT=SNP
12	95621923	rs10859854	T	C	100	PASS	AC=3771;AF=0.752995;AN=5008;NS=2504;DP=17321;EAS_AF=0.6716;AMR_AF=0.6772;AFR_AF=0.9501;EUR_AF=0.669;SAS_AF=0.7106;AA=C|||;VT=SNP
12	95622380	rs78138205	G	C	100	PASS	AC=495;AF=0.0988419;AN=5008;NS=2504;DP=15311;EAS_AF=0.1786;AMR_AF=0.1095;AFR_AF=0.0144;EUR_AF=0.1372;SAS_AF=0.0838;AA=G|||;VT=SNP
12	95623284	rs6538620	A	G	100	PASS	AC=1588;AF=0.317093;AN=5008;NS=2504;DP=17600;EAS_AF=0.25;AMR_AF=0.2507;AFR_AF=0.4939;EUR_AF=0.1978;SAS_AF=0.317;AA=a|||;VT=SNP
12	95623482	rs7308542	T	G	100	PASS	AC=639;AF=0.127596;AN=5008;NS=2504;DP=19362;EAS_AF=0.123;AMR_AF=0.0807;AFR_AF=0.1725;EUR_AF=0.1561;SAS_AF=0.0757;AA=T|||;VT=SNP
12	95623824	rs7961515	C	T	100	PASS	AC=329;AF=0.0656949;AN=5008;NS=2504;DP=14656;EAS_AF=0.0109;AMR_AF=0.0375;AFR_AF=0.1233;EUR_AF=0.0467;SAS_AF=0.0838;AA=T|||;VT=SNP
12	95624340	rs11107943	G	A	100	PASS	AC=659;AF=0.131589;AN=5008;NS=2504;DP=12897;EAS_AF=0.2331;AMR_AF=0.1585;AFR_AF=0.1089;EUR_AF=0.0785;SAS_AF=0.093;AA=G|||;VT=SNP
12	95624576	rs10859855	G	A	100	PASS	AC=1587;AF=0.316893;AN=5008;NS=2504;DP=18194;EAS_AF=0.247;AMR_AF=0.2522;AFR_AF=0.4947;EUR_AF=0.1978;SAS_AF=0.317;AA=G|||;VT=SNP
12	95625480	rs6538621	C	T	100	PASS	AC=1579;AF=0.315296;AN=5008;NS=2504;DP=15106;EAS_AF=0.246;AMR_AF=0.2493;AFR_AF=0.4909;EUR_AF=0.1978;SAS_AF=0.317;AA=C|||;VT=SNP
12	95626171	rs57611631	G	T	100	PASS	AC=329;AF=0.0656949;AN=5008;NS=2504;DP=18914;EAS_AF=0.0109;AMR_AF=0.0375;AFR_AF=0.1233;EUR_AF=0.0467;SAS_AF=0.0838;AA=G|||;VT=SNP
12	95626296	rs4762302	C	A	100	PASS	AC=649;AF=0.129593;AN=5008;NS=2504;DP=19462;EAS_AF=0.2312;AMR_AF=0.1542;AFR_AF=0.1059;EUR_AF=0.0785;SAS_AF=0.092;AA=C|||;VT=SNP
12	95626643	rs12426451	G	T	100	PASS	AC=334;AF=0.0666933;AN=5008;NS=2504;DP=19573;EAS_AF=0.0228;AMR_AF=0.1095;AFR_AF=0.0144;EUR_AF=0.1372;SAS_AF=0.0798;AA=g|||;VT=SNP
12	95627144	rs11107945	G	A	100	PASS	AC=655;AF=0.130791;AN=5008;NS=2504;DP=15805;EAS_AF=0.12;AMR_AF=0.1441;AFR_AF=0.1619;EUR_AF=0.0706;SAS_AF=0.1524;AA=G|||;VT=SNP
12	95627178	rs73225646	A	G	100	PASS	AC=644;AF=0.128594;AN=5008;NS=2504;DP=14614;EAS_AF=0.1508;AMR_AF=0.2089;AFR_AF=0.0121;EUR_AF=0.1431;SAS_AF=0.1912;AA=A|||;VT=SNP
12	95627237	rs6538622	A	G	100	PASS	AC=2446;AF=0.488419;AN=5008;NS=2504;DP=15461;EAS_AF=0.4286;AMR_AF=0.451;AFR_AF=0.5923;EUR_AF=0.4423;SAS_AF=0.4836;AA=G|||;VT=SNP
12	95627587	rs78707397	C	A	100	PASS	AC=161;AF=0.0321486;AN=5008;NS=2504;DP=19079;EAS_AF=0.1558;AMR_AF=0;AFR_AF=0;EUR_AF=0;SAS_AF=0.0041;AA=C|||;VT=SNP
12	95627907	rs6538623	C	T	100	PASS	AC=4457;AF=0.889976;AN=5008;NS=2504;DP=15461;EAS_AF=0.8224;AMR_AF=0.8862;AFR_AF=0.9939;EUR_AF=0.8121;SAS_AF=0.9018;AA=T|||;VT=SNP
12	95628459	rs12422591	A	T	100	PASS	AC=353;AF=0.0704872;AN=5008;NS=2504;DP=13972;EAS_AF=0.0228;AMR_AF=0.1196;AFR_AF=0.0197;EUR_AF=0.1392;SAS_AF=0.0828;AA=-|||;VT=SNP
12	95628466	rs10777678	A	T	100	PASS	AC=2066;AF=0.41254;AN=5008;NS=2504;DP=14471;EAS_AF=0.4276;AMR_AF=0.3573;AFR_AF=0.497;EUR_AF=0.336;SAS_AF=0.4008;AA=-|||;VT=SNP
12	95629307	rs528733397	C	T	100	PASS	AC=66;AF=0.0131789;AN=5008;NS=2504;DP=7168;EAS_AF=0.0625;AMR_AF=0;AFR_AF=0.0023;EUR_AF=0;SAS_AF=0;AA=-|||;VT=SNP
12	95629606	rs553220658	C	T	100	PASS	AC=23;AF=0.00459265;AN=5008;NS=2504;DP=10404;EAS_AF=0.0188;AMR_AF=0.0014;AFR_AF=0;EUR_AF=0.002;SAS_AF=0.001;AA=-|||;VT=SNP
12	95630524	rs7965391	G	A	100	PASS	AC=330;AF=0.0658946;AN=5008;NS=2504;DP=16093;EAS_AF=0.0109;AMR_AF=0.0375;AFR_AF=0.1241;EUR_AF=0.0467;SAS_AF=0.0838;AA=G|||;VT=SNP
12	95630552	rs10161366	G	A	100	PASS	AC=495;AF=0.0988419;AN=5008;NS=2504;DP=15921;EAS_AF=0.1786;AMR_AF=0.1095;AFR_AF=0.0144;EUR_AF=0.1372;SAS_AF=0.0838;AA=G|||;VT=SNP
12	95630658	rs7980356	T	C	100	PASS	AC=3753;AF=0.749401;AN=5008;NS=2504;DP=18593;EAS_AF=0.6706;AMR_AF=0.6729;AFR_AF=0.9387;EUR_AF=0.67;SAS_AF=0.7106;AA=C|||;VT=SNP
12	95630727	rs12830009	A	T	100	PASS	AC=639;AF=0.127596;AN=5008;NS=2504;DP=20440;EAS_AF=0.2321;AMR_AF=0.1527;AFR_AF=0.0983;EUR_AF=0.0785;SAS_AF=0.092;AA=A|||;VT=SNP
12	95631085	rs116312579	A	G	100	PASS	AC=243;AF=0.0485224;AN=5008;NS=2504;DP=18276;EAS_AF=0.0109;AMR_AF=0.036;AFR_AF=0.059;EUR_AF=0.0467;SAS_AF=0.0838;AA=A|||;VT=SNP
12	95631166	rs183337000	G	T	100	PASS	AC=17;AF=0.00339457;AN=5008;NS=2504;DP=20058;EAS_AF=0.0169;AMR_AF=0;AFR_AF=0;EUR_AF=0;SAS_AF=0;AA=G|||;VT=SNP
12	95631276	rs10859856	T	C	100	PASS	AC=2427;AF=0.484625;AN=5008;NS=2504;DP=18280;EAS_AF=0.4286;AMR_AF=0.4467;AFR_AF=0.5809;EUR_AF=0.4423;SAS_AF=0.4826;AA=C|||;VT=SNP
12	95631556	rs10859857	G	C	100	PASS	AC=2084;AF=0.416134;AN=5008;NS=2504;DP=17965;EAS_AF=0.4276;AMR_AF=0.3617;AFR_AF=0.5091;EUR_AF=0.335;SAS_AF=0.4008;AA=C|||;VT=SNP
12	95631873	rs75611952	T	C	100	PASS	AC=243;AF=0.0485224;AN=5008;NS=2504;DP=17658;EAS_AF=0.0109;AMR_AF=0.036;AFR_AF=0.059;EUR_AF=0.0467;SAS_AF=0.0838;AA=T|||;VT=SNP
12	95632493	rs12319095	C	A	100	PASS	AC=495;AF=0.0988419;AN=5008;NS=2504;DP=18490;EAS_AF=0.1786;AMR_AF=0.1095;AFR_AF=0.0144;EUR_AF=0.1372;SAS_AF=0.0838;AA=C|||;VT=SNP
12	95632863	rs74345953	A	T	100	PASS	AC=682;AF=0.136182;AN=5008;NS=2504;DP=16034;EAS_AF=0.12;AMR_AF=0.1455;AFR_AF=0.1815;EUR_AF=0.0706;SAS_AF=0.1524;AA=A|||;VT=SNP
12	95633378	rs4762152	T	A	100	PASS	AC=660;AF=0.131789;AN=5008;NS=2504;DP=16116;EAS_AF=0.2331;AMR_AF=0.1571;AFR_AF=0.1104;EUR_AF=0.0785;SAS_AF=0.093;AA=T|||;VT=SNP
12	95633557	rs12369055	A	G	100	PASS	AC=1589;AF=0.317292;AN=5008;NS=2504;DP=16193;EAS_AF=0.249;AMR_AF=0.2522;AFR_AF=0.4947;EUR_AF=0.1978;SAS_AF=0.317;AA=A|||;VT=SNP
12	95633684	rs11107948	T	G	100	PASS	AC=682;AF=0.136182;AN=5008;NS=2504;DP=15270;EAS_AF=0.12;AMR_AF=0.1455;AFR_AF=0.1815;EUR_AF=0.0706;SAS_AF=0.1524;AA=T|||;VT=SNP
12	95634003	rs12309090	A	G	100	PASS	AC=495;AF=0.0988419;AN=5008;NS=2504;DP=17255;EAS_AF=0.1786;AMR_AF=0.1095;AFR_AF=0.0144;EUR_AF=0.1372;SAS_AF=0.0838;AA=A|||;VT=SNP
12	95634437	rs11107952	G	C	100	PASS	AC=659;AF=0.131589;AN=5008;NS=2504;DP=16978;EAS_AF=0.2331;AMR_AF=0.1571;AFR_AF=0.1097;EUR_AF=0.0785;SAS_AF=0.093;AA=G|||;VT=SNP
12	95635065	rs12815210	G	T	100	PASS	AC=640;AF=0.127796;AN=5008;NS=2504;DP=18885;EAS_AF=0.2321;AMR_AF=0.1527;AFR_AF=0.0983;EUR_AF=0.0785;SAS_AF=0.093;AA=G|||;VT=SNP
12	95635102	rs79218774	C	T	100	PASS	AC=496;AF=0.0990415;AN=5008;NS=2504;DP=17712;EAS_AF=0.1796;AMR_AF=0.1095;AFR_AF=0.0144;EUR_AF=0.1372;SAS_AF=0.0838;AA=C|||;VT=SNP
12	95635383	rs11107953	A	T	100	PASS	AC=658;AF=0.13139;AN=5008;NS=2504;DP=17299;EAS_AF=0.2321;AMR_AF=0.1571;AFR_AF=0.1097;EUR_AF=0.0785;SAS_AF=0.093;AA=A|||;VT=SNP
12	95635751	rs75391073	G	A	100	PASS	AC=334;AF=0.0666933;AN=5008;NS=2504;DP=18148;EAS_AF=0.0228;AMR_AF=0.1095;AFR_AF=0.0144;EUR_AF=0.1372;SAS_AF=0.0798;AA=G|||;VT=SNP
12	95635901	rs77545174	A	G	100	PASS	AC=334;AF=0.0666933;AN=5008;NS=2504;DP=17783;EAS_AF=0.0228;AMR_AF=0.1095;AFR_AF=0.0144;EUR_AF=0.1372;SAS_AF=0.0798;AA=A|||;VT=SNP
12	95635969	rs76229941	C	G	100	PASS	AC=334;AF=0.0666933;AN=5008;NS=2504;DP=15870;EAS_AF=0.0228;AMR_AF=0.1095;AFR_AF=0.0144;EUR_AF=0.1372;SAS_AF=0.0798;AA=C|||;VT=SNP
12	95637234	rs1873052	C	T	100	PASS	AC=1594;AF=0.318291;AN=5008;NS=2504;DP=18470;EAS_AF=0.248;AMR_AF=0.2522;AFR_AF=0.4985;EUR_AF=0.1978;SAS_AF=0.318;AA=C|||;VT=SNP
12	95637578	rs1873053	C	A	100	PASS	AC=658;AF=0.13139;AN=5008;NS=2504;DP=18700;EAS_AF=0.2321;AMR_AF=0.1585;AFR_AF=0.1097;EUR_AF=0.0785;SAS_AF=0.092;AA=C|||;VT=SNP
12	95638182	rs76073346	A	T	100	PASS	AC=334;AF=0.0666933;AN=5008;NS=2504;DP=17978;EAS_AF=0.0228;AMR_AF=0.1095;AFR_AF=0.0144;EUR_AF=0.1372;SAS_AF=0.0798;AA=A|||;VT=SNP
12	95639261	rs7979908	G	A	100	PASS	AC=4457;AF=0.889976;AN=5008;NS=2504;DP=18551;EAS_AF=0.8214;AMR_AF=0.8862;AFR_AF=0.9939;EUR_AF=0.8131;SAS_AF=0.9018;AA=A|||;VT=SNP
12	95639676	rs10859858	T	C	100	PASS	AC=2091;AF=0.417532;AN=5008;NS=2504;DP=18856;EAS_AF=0.4286;AMR_AF=0.3617;AFR_AF=0.5129;EUR_AF=0.335;SAS_AF=0.4018;AA=C|||;VT=SNP
12	95641018	rs78015070	C	T	100	PASS	AC=160;AF=0.0319489;AN=5008;NS=2504;DP=16768;EAS_AF=0.1548;AMR_AF=0;AFR_AF=0;EUR_AF=0;SAS_AF=0.0041;AA=C|||;VT=SNP
12	95641379	rs12299283	C	G	100	PASS	AC=335;AF=0.066893;AN=5008;NS=2504;DP=14389;EAS_AF=0.0228;AMR_AF=0.1095;AFR_AF=0.0151;EUR_AF=0.1372;SAS_AF=0.0798;AA=C|||;VT=SNP
12	95641522	rs10859859	C	T	100	PASS	AC=1614;AF=0.322284;AN=5008;NS=2504;DP=14639;EAS_AF=0.25;AMR_AF=0.2507;AFR_AF=0.5129;EUR_AF=0.1978;SAS_AF=0.318;AA=C|||;VT=SNP
12	95641736	rs78552001	A	G	100	PASS	AC=364;AF=0.0726837;AN=5008;NS=2504;DP=18950;EAS_AF=0.0407;AMR_AF=0.1297;AFR_AF=0.0265;EUR_AF=0.0706;SAS_AF=0.1299;AA=A|||;VT=SNP
12	95642168	rs10161330	A	G	100	PASS	AC=2114;AF=0.422125;AN=5008;NS=2504;DP=20571;EAS_AF=0.4286;AMR_AF=0.3602;AFR_AF=0.531;EUR_AF=0.335;SAS_AF=0.4018;AA=G|||;VT=SNP
12	95643298	rs7967229	A	T	100	PASS	AC=2438;AF=0.486821;AN=5008;NS=2504;DP=14930;EAS_AF=0.4276;AMR_AF=0.451;AFR_AF=0.5877;EUR_AF=0.4414;SAS_AF=0.4836;AA=a|||;VT=SNP
12	95644008	rs1964592	T	C	100	PASS	AC=2130;AF=0.425319;AN=5008;NS=2504;DP=9948;EAS_AF=0.4276;AMR_AF=0.3646;AFR_AF=0.5416;EUR_AF=0.335;SAS_AF=0.4018;AA=C|||;VT=SNP
12	95645385	rs12320196	A	G	100	PASS	AC=2451;AF=0.489417;AN=5008;NS=2504;DP=16726;EAS_AF=0.4286;AMR_AF=0.451;AFR_AF=0.5946;EUR_AF=0.4443;SAS_AF=0.4836;AA=G|||;VT=SNP
12	95646203	rs56392034	A	G	100	PASS	AC=645;AF=0.128794;AN=5008;NS=2504;DP=11634;EAS_AF=0.1498;AMR_AF=0.2104;AFR_AF=0.0121;EUR_AF=0.1431;SAS_AF=0.1922;AA=A|||;VT=SNP
12	95646229	rs12315763	T	C	100	PASS	AC=659;AF=0.131589;AN=5008;NS=2504;DP=11057;EAS_AF=0.2341;AMR_AF=0.1571;AFR_AF=0.1104;EUR_AF=0.0795;SAS_AF=0.09;AA=T|||;VT=SNP
12	95647235	rs7954978	A	G	100	PASS	AC=2132;AF=0.425719;AN=5008;NS=2504;DP=17446;EAS_AF=0.4276;AMR_AF=0.3646;AFR_AF=0.5416;EUR_AF=0.336;SAS_AF=0.4029;AA=G|||;VT=SNP
12	95647384	rs17023834	A	G	100	PASS	AC=645;AF=0.128794;AN=5008;NS=2504;DP=18359;EAS_AF=0.1498;AMR_AF=0.2104;AFR_AF=0.0121;EUR_AF=0.1431;SAS_AF=0.1922;AA=A|||;VT=SNP
12	95647632	rs10859860	T	C	100	PASS	AC=334;AF=0.0666933;AN=5008;NS=2504;DP=13078;EAS_AF=0.0228;AMR_AF=0.1095;AFR_AF=0.0144;EUR_AF=0.1372;SAS_AF=0.0798;AA=T|||;VT=SNP
12	95648240	rs11107954	A	G	100	PASS	AC=495;AF=0.0988419;AN=5008;NS=2504;DP=16048;EAS_AF=0.1776;AMR_AF=0.1095;AFR_AF=0.0151;EUR_AF=0.1372;SAS_AF=0.0838;AA=A|||;VT=SNP
12	95648394	rs78652962	A	C	100	PASS	AC=495;AF=0.0988419;AN=5008;NS=2504;DP=17170;EAS_AF=0.1776;AMR_AF=0.1095;AFR_AF=0.0151;EUR_AF=0.1372;SAS_AF=0.0838;AA=A|||;VT=SNP
12	95649013	rs4762308	G	A	100	PASS	AC=2430;AF=0.485224;AN=5008;NS=2504;DP=17324;EAS_AF=0.4286;AMR_AF=0.4467;AFR_AF=0.5817;EUR_AF=0.4433;SAS_AF=0.4836;AA=A|||;VT=SNP
12	95649270	rs10859861	C	T	100	PASS	AC=642;AF=0.128195;AN=5008;NS=2504;DP=16738;EAS_AF=0.2341;AMR_AF=0.1527;AFR_AF=0.0976;EUR_AF=0.0795;SAS_AF=0.093;AA=C|||;VT=SNP
12	95649309	rs143673357	G	C	100	PASS	AC=244;AF=0.048722;AN=5008;NS=2504;DP=16237;EAS_AF=0.0109;AMR_AF=0.0346;AFR_AF=0.0598;EUR_AF=0.0467;SAS_AF=0.0849;AA=G|||;VT=SNP
12	95649508	rs76017910	T	C	100	PASS	AC=494;AF=0.0986422;AN=5008;NS=2504;DP=15991;EAS_AF=0.1776;AMR_AF=0.1095;AFR_AF=0.0144;EUR_AF=0.1372;SAS_AF=0.0838;AA=T|||;VT=SNP
12	95649548	rs12368315	C	G	100	PASS	AC=641;AF=0.127995;AN=5008;NS=2504;DP=18336;EAS_AF=0.2341;AMR_AF=0.1527;AFR_AF=0.0968;EUR_AF=0.0795;SAS_AF=0.093;AA=C|||;VT=SNP
12	95649762	rs12368359	G	A	100	PASS	AC=641;AF=0.127995;AN=5008;NS=2504;DP=19019;EAS_AF=0.2341;AMR_AF=0.1527;AFR_AF=0.0968;EUR_AF=0.0795;SAS_AF=0.093;AA=G|||;VT=SNP
12	95649825	rs74238577	T	C	100	PASS	AC=494;AF=0.0986422;AN=5008;NS=2504;DP=6739;EAS_AF=0.1776;AMR_AF=0.1095;AFR_AF=0.0144;EUR_AF=0.1372;SAS_AF=0.0838;AA=T|||;VT=SNP
12	95649888	rs112254009	C	T	100	PASS	AC=495;AF=0.0988419;AN=5008;NS=2504;DP=16585;EAS_AF=0.1766;AMR_AF=0.1095;AFR_AF=0.0144;EUR_AF=0.1382;SAS_AF=0.0849;AA=c|||;VT=SNP
12	95649901	rs113241658	C	T	100	PASS	AC=494;AF=0.0986422;AN=5008;NS=2504;DP=17131;EAS_AF=0.1766;AMR_AF=0.111;AFR_AF=0.0144;EUR_AF=0.1372;SAS_AF=0.0838;AA=C|||;VT=SNP
12	95649952	rs11107955	C	T	100	PASS	AC=529;AF=0.105631;AN=5008;NS=2504;DP=20364;EAS_AF=0.2331;AMR_AF=0.147;AFR_AF=0.0159;EUR_AF=0.0795;SAS_AF=0.093;AA=C|||;VT=SNP
12	95650027	rs139604876	A	G	100	PASS	AC=36;AF=0.0071885;AN=5008;NS=2504;DP=19770;EAS_AF=0.0308;AMR_AF=0.0058;AFR_AF=0;EUR_AF=0.001;SAS_AF=0;AA=A|||;VT=SNP
12	95650846	rs3751271	T	G	100	PASS	AC=494;AF=0.0986422;AN=5008;NS=2504;DP=19492;EAS_AF=0.1776;AMR_AF=0.1095;AFR_AF=0.0144;EUR_AF=0.1372;SAS_AF=0.0838;AA=T|||;VT=SNP
12	95651093	rs3751272	T	G	100	PASS	AC=1588;AF=0.317093;AN=5008;NS=2504;DP=17946;EAS_AF=0.248;AMR_AF=0.2522;AFR_AF=0.4947;EUR_AF=0.1978;SAS_AF=0.317;AA=T|||;VT=SNP
12	95651888	rs6538624	T	C	100	PASS	AC=4456;AF=0.889776;AN=5008;NS=2504;DP=19449;EAS_AF=0.8214;AMR_AF=0.8862;AFR_AF=0.9939;EUR_AF=0.8121;SAS_AF=0.9018;AA=C|||;VT=SNP
12	95652911	rs12311718	C	T	100	PASS	AC=497;AF=0.0992412;AN=5008;NS=2504;DP=18812;EAS_AF=0.1776;AMR_AF=0.1095;AFR_AF=0.0166;EUR_AF=0.1372;SAS_AF=0.0838;AA=C|||;VT=SNP
12	95653741	rs6538625	T	A	100	PASS	AC=3770;AF=0.752796;AN=5008;NS=2504;DP=16792;EAS_AF=0.6706;AMR_AF=0.6772;AFR_AF=0.9501;EUR_AF=0.669;SAS_AF=0.7106;AA=A|||;VT=SNP
12	95653950	rs77744812	C	T	100	PASS	AC=494;AF=0.0986422;AN=5008;NS=2504;DP=14258;EAS_AF=0.1776;AMR_AF=0.1095;AFR_AF=0.0144;EUR_AF=0.1372;SAS_AF=0.0838;AA=C|||;VT=SNP
12	95654181	rs7296348	G	C	100	PASS	AC=3752;AF=0.749201;AN=5008;NS=2504;DP=18877;EAS_AF=0.6716;AMR_AF=0.6729;AFR_AF=0.9387;EUR_AF=0.668;SAS_AF=0.7106;AA=C|||;VT=SNP
12	95655281	rs11107956	G	A	100	PASS	AC=657;AF=0.13119;AN=5008;NS=2504;DP=16141;EAS_AF=0.2331;AMR_AF=0.1571;AFR_AF=0.1082;EUR_AF=0.0795;SAS_AF=0.092;AA=G|||;VT=SNP
12	95656522	rs2306885	A	C	100	PASS	AC=546;AF=0.109026;AN=5008;NS=2504;DP=19471;EAS_AF=0.2331;AMR_AF=0.1513;AFR_AF=0.0272;EUR_AF=0.0795;SAS_AF=0.092;AA=A|||;VT=SNP
12	95656936	rs12305760	A	G	100	PASS	AC=1608;AF=0.321086;AN=5008;NS=2504;DP=21508;EAS_AF=0.2252;AMR_AF=0.255;AFR_AF=0.525;EUR_AF=0.1988;SAS_AF=0.317;AA=A|||;VT=SNP
12	95657434	rs7974044	A	G	100	PASS	AC=95;AF=0.0189696;AN=5008;NS=2504;DP=20473;EAS_AF=0.0069;AMR_AF=0.0288;AFR_AF=0.0234;EUR_AF=0.0328;SAS_AF=0.0041;AA=a|||;VT=SNP
12	95658282	rs10777679	A	G	100	PASS	AC=2447;AF=0.488618;AN=5008;NS=2504;DP=16966;EAS_AF=0.4286;AMR_AF=0.451;AFR_AF=0.593;EUR_AF=0.4433;SAS_AF=0.4826;AA=G|||;VT=SNP
12	95658769	rs7957257	A	T	100	PASS	AC=2085;AF=0.416334;AN=5008;NS=2504;DP=14442;EAS_AF=0.4276;AMR_AF=0.3617;AFR_AF=0.5091;EUR_AF=0.336;SAS_AF=0.4008;AA=T|||;VT=SNP
12	95658968	rs17271913	A	C	100	PASS	AC=494;AF=0.0986422;AN=5008;NS=2504;DP=16259;EAS_AF=0.1776;AMR_AF=0.1095;AFR_AF=0.0144;EUR_AF=0.1372;SAS_AF=0.0838;AA=A|||;VT=SNP
12	95659012	rs1038652	C	T	100	PASS	AC=2085;AF=0.416334;AN=5008;NS=2504;DP=18137;EAS_AF=0.4276;AMR_AF=0.3617;AFR_AF=0.5091;EUR_AF=0.336;SAS_AF=0.4008;AA=T|||;VT=SNP
12	95659358	rs10859862	T	C	100	PASS	AC=1325;AF=0.264577;AN=5008;NS=2504;DP=14848;EAS_AF=0.2431;AMR_AF=0.2262;AFR_AF=0.357;EUR_AF=0.2256;SAS_AF=0.229;AA=T|||;VT=SNP
12	95659761	rs77697899	C	T	100	PASS	AC=160;AF=0.0319489;AN=5008;NS=2504;DP=16588;EAS_AF=0.1548;AMR_AF=0;AFR_AF=0;EUR_AF=0;SAS_AF=0.0041;AA=C|||;VT=SNP
12	95659865	rs1038653	C	T	100	PASS	AC=658;AF=0.13139;AN=5008;NS=2504;DP=17240;EAS_AF=0.2331;AMR_AF=0.1571;AFR_AF=0.1089;EUR_AF=0.0795;SAS_AF=0.092;AA=C|||;VT=SNP
12	95660718	rs17272011	G	A	100	PASS	AC=494;AF=0.0986422;AN=5008;NS=2504;DP=18281;EAS_AF=0.1776;AMR_AF=0.1095;AFR_AF=0.0144;EUR_AF=0.1372;SAS_AF=0.0838;AA=G|||;VT=SNP
12	95661135	rs17023862	C	T	100	PASS	AC=330;AF=0.0658946;AN=5008;NS=2504;DP=18200;EAS_AF=0.0109;AMR_AF=0.0375;AFR_AF=0.1248;EUR_AF=0.0467;SAS_AF=0.0828;AA=C|||;VT=SNP
12	95661809	rs10859863	T	C	100	PASS	AC=2446;AF=0.488419;AN=5008;NS=2504;DP=16701;EAS_AF=0.4286;AMR_AF=0.451;AFR_AF=0.593;EUR_AF=0.4433;SAS_AF=0.4816;AA=C|||;VT=SNP
12	95662067	rs10859864	C	T	100	PASS	AC=659;AF=0.131589;AN=5008;NS=2504;DP=11756;EAS_AF=0.2331;AMR_AF=0.1585;AFR_AF=0.1089;EUR_AF=0.0795;SAS_AF=0.092;AA=C|||;VT=SNP
12	95662147	rs56114057	G	A	100	PASS	AC=496;AF=0.0990415;AN=5008;NS=2504;DP=12746;EAS_AF=0.1796;AMR_AF=0.1095;AFR_AF=0.0144;EUR_AF=0.1372;SAS_AF=0.0838;AA=G|||;VT=SNP
12	95662317	rs118006310	G	T	100	PASS	AC=153;AF=0.0305511;AN=5008;NS=2504;DP=18356;EAS_AF=0.0109;AMR_AF=0.0216;AFR_AF=0.0008;EUR_AF=0.0447;SAS_AF=0.0828;AA=G|||;VT=SNP
12	95662318	rs77252010	G	T	100	PASS	AC=153;AF=0.0305511;AN=5008;NS=2504;DP=18390;EAS_AF=0.0109;AMR_AF=0.0216;AFR_AF=0.0008;EUR_AF=0.0447;SAS_AF=0.0828;AA=G|||;VT=SNP
12	95663356	rs77380154	G	A	100	PASS	AC=141;AF=0.028155;AN=5008;NS=2504;DP=18125;EAS_AF=0.1329;AMR_AF=0.0029;AFR_AF=0;EUR_AF=0.003;SAS_AF=0.002;AA=G|||;VT=SNP
12	95663552	rs17023867	T	G	100	PASS	AC=437;AF=0.0872604;AN=5008;NS=2504;DP=15729;EAS_AF=0.2331;AMR_AF=0.111;AFR_AF=0.0129;EUR_AF=0.0258;SAS_AF=0.0838;AA=T|||;VT=SNP
12	95664528	rs75164477	A	G	100	PASS	AC=334;AF=0.0666933;AN=5008;NS=2504;DP=19748;EAS_AF=0.0228;AMR_AF=0.1095;AFR_AF=0.0144;EUR_AF=0.1372;SAS_AF=0.0798;AA=A|||;VT=SNP
12	95665403	rs7135879	G	A	100	PASS	AC=641;AF=0.127995;AN=5008;NS=2504;DP=21296;EAS_AF=0.123;AMR_AF=0.0807;AFR_AF=0.1725;EUR_AF=0.1561;SAS_AF=0.0777;AA=G|||;VT=SNP
12	95665676	rs117481266	C	A	100	PASS	AC=153;AF=0.0305511;AN=5008;NS=2504;DP=17892;EAS_AF=0.0109;AMR_AF=0.0216;AFR_AF=0.0008;EUR_AF=0.0447;SAS_AF=0.0828;AA=C|||;VT=SNP
12	95665912	rs2886933	T	C	100	PASS	AC=1587;AF=0.316893;AN=5008;NS=2504;DP=17490;EAS_AF=0.246;AMR_AF=0.2522;AFR_AF=0.4955;EUR_AF=0.1988;SAS_AF=0.316;AA=T|||;VT=SNP
12	95666022	rs4762321	C	T	100	PASS	AC=655;AF=0.130791;AN=5008;NS=2504;DP=18472;EAS_AF=0.2312;AMR_AF=0.1571;AFR_AF=0.1082;EUR_AF=0.0795;SAS_AF=0.092;AA=C|||;VT=SNP
12	95666098	rs2367305	A	G	100	PASS	AC=3783;AF=0.755391;AN=5008;NS=2504;DP=17514;EAS_AF=0.6706;AMR_AF=0.6772;AFR_AF=0.9592;EUR_AF=0.669;SAS_AF=0.7117;AA=G|||;VT=SNP
12	95666323	rs4762161	A	C	100	PASS	AC=1587;AF=0.316893;AN=5008;NS=2504;DP=17653;EAS_AF=0.246;AMR_AF=0.2522;AFR_AF=0.4947;EUR_AF=0.1988;SAS_AF=0.317;AA=A|||;VT=SNP
12	95666650	rs10859865	G	A	100	PASS	AC=656;AF=0.13099;AN=5008;NS=2504;DP=18831;EAS_AF=0.2321;AMR_AF=0.1571;AFR_AF=0.1082;EUR_AF=0.0795;SAS_AF=0.092;AA=G|||;VT=SNP
12	95666994	rs12367540	G	C	100	PASS	AC=655;AF=0.130791;AN=5008;NS=2504;DP=18422;EAS_AF=0.2312;AMR_AF=0.1571;AFR_AF=0.1082;EUR_AF=0.0795;SAS_AF=0.092;AA=G|||;VT=SNP
12	95667337	rs4471514	C	T	100	PASS	AC=2442;AF=0.48762;AN=5008;NS=2504;DP=15818;EAS_AF=0.4266;AMR_AF=0.451;AFR_AF=0.5923;EUR_AF=0.4443;SAS_AF=0.4796;AA=T|||;VT=SNP
12	95667967	rs73376205	G	A	100	PASS	AC=655;AF=0.130791;AN=5008;NS=2504;DP=17652;EAS_AF=0.121;AMR_AF=0.1441;AFR_AF=0.1619;EUR_AF=0.0696;SAS_AF=0.1524;AA=G|||;VT=SNP
12	95668110	rs4414302	C	T	100	PASS	AC=365;AF=0.0728834;AN=5008;NS=2504;DP=16898;EAS_AF=0.0417;AMR_AF=0.1311;AFR_AF=0.0265;EUR_AF=0.0696;SAS_AF=0.1299;AA=C|||;VT=SNP
12	95668406	rs73376208	T	C	100	PASS	AC=655;AF=0.130791;AN=5008;NS=2504;DP=18536;EAS_AF=0.121;AMR_AF=0.1441;AFR_AF=0.1619;EUR_AF=0.0696;SAS_AF=0.1524;AA=T|||;VT=SNP
12	95668437	rs3816838	G	T	100	PASS	AC=2081;AF=0.415535;AN=5008;NS=2504;DP=19147;EAS_AF=0.4256;AMR_AF=0.3617;AFR_AF=0.5091;EUR_AF=0.336;SAS_AF=0.3988;AA=T|||;VT=SNP
12	95668951	rs4762326	C	T	100	PASS	AC=2442;AF=0.48762;AN=5008;NS=2504;DP=19440;EAS_AF=0.4266;AMR_AF=0.451;AFR_AF=0.593;EUR_AF=0.4433;SAS_AF=0.4796;AA=T|||;VT=SNP
12	95671324	rs4762327	G	A	100	PASS	AC=1584;AF=0.316294;AN=5008;NS=2504;DP=18505;EAS_AF=0.245;AMR_AF=0.2522;AFR_AF=0.4947;EUR_AF=0.1988;SAS_AF=0.3149;AA=A|||;VT=SNP
12	95671829	rs10777681	T	C	100	PASS	AC=655;AF=0.130791;AN=5008;NS=2504;DP=17306;EAS_AF=0.2302;AMR_AF=0.1571;AFR_AF=0.1089;EUR_AF=0.0795;SAS_AF=0.092;AA=T|||;VT=SNP
12	95671904	rs10745720	A	G	100	PASS	AC=1586;AF=0.316693;AN=5008;NS=2504;DP=18051;EAS_AF=0.245;AMR_AF=0.2522;AFR_AF=0.4947;EUR_AF=0.1988;SAS_AF=0.317;AA=A|||;VT=SNP
12	95672327	rs7963391	C	G	100	PASS	AC=915;AF=0.182708;AN=5008;NS=2504;DP=14604;EAS_AF=0.2768;AMR_AF=0.1297;AFR_AF=0.1725;EUR_AF=0.2107;SAS_AF=0.1084;AA=C|||;VT=SNP
12	95672619	rs11107958	C	T	100	PASS	AC=16;AF=0.00319489;AN=5008;NS=2504;DP=14057;EAS_AF=0.0139;AMR_AF=0;AFR_AF=0.0008;EUR_AF=0;SAS_AF=0.001;AA=C|||;VT=SNP
12	95672642	rs11107959	T	C	100	PASS	AC=2447;AF=0.488618;AN=5008;NS=2504;DP=12743;EAS_AF=0.4266;AMR_AF=0.451;AFR_AF=0.593;EUR_AF=0.4433;SAS_AF=0.4847;AA=C|||;VT=SNP
12	95672654	rs11107960	G	C	100	PASS	AC=655;AF=0.130791;AN=5008;NS=2504;DP=12923;EAS_AF=0.2302;AMR_AF=0.1571;AFR_AF=0.1089;EUR_AF=0.0795;SAS_AF=0.092;AA=G|||;VT=SNP
12	95672705	rs148594487	G	A	100	PASS	AC=161;AF=0.0321486;AN=5008;NS=2504;DP=14965;EAS_AF=0.1558;AMR_AF=0;AFR_AF=0;EUR_AF=0;SAS_AF=0.0041;AA=G|||;VT=SNP
12	95673184	rs7967299	G	A	100	PASS	AC=2183;AF=0.435903;AN=5008;NS=2504;DP=16883;EAS_AF=0.4256;AMR_AF=0.3674;AFR_AF=0.5817;EUR_AF=0.337;SAS_AF=0.3998;AA=A|||;VT=SNP
12	95674800	rs118010267	A	G	100	PASS	AC=28;AF=0.00559105;AN=5008;NS=2504;DP=18562;EAS_AF=0.0268;AMR_AF=0;AFR_AF=0;EUR_AF=0;SAS_AF=0.001;AA=A|||;VT=SNP
12	95675039	rs17344377	A	G	100	PASS	AC=498;AF=0.0994409;AN=5008;NS=2504;DP=15900;EAS_AF=0.1806;AMR_AF=0.1095;AFR_AF=0.0144;EUR_AF=0.1382;SAS_AF=0.0838;AA=A|||;VT=SNP
12	95675073	rs79701430	C	T	100	PASS	AC=641;AF=0.127995;AN=5008;NS=2504;DP=15287;EAS_AF=0.123;AMR_AF=0.0807;AFR_AF=0.1725;EUR_AF=0.1561;SAS_AF=0.0777;AA=C|||;VT=SNP
12	95675407	rs4762166	T	C	100	PASS	AC=2083;AF=0.415935;AN=5008;NS=2504;DP=12178;EAS_AF=0.4256;AMR_AF=0.3617;AFR_AF=0.5091;EUR_AF=0.337;SAS_AF=0.3998;AA=t|||;VT=SNP
12	95675717	rs77192800	T	A	100	PASS	AC=431;AF=0.0860623;AN=5008;NS=2504;DP=11765;EAS_AF=0.0774;AMR_AF=0.0893;AFR_AF=0.0545;EUR_AF=0.1093;SAS_AF=0.1115;AA=T|||;VT=SNP
12	95676688	rs17278674	T	C	100	PASS	AC=498;AF=0.0994409;AN=5008;NS=2504;DP=17073;EAS_AF=0.1806;AMR_AF=0.1095;AFR_AF=0.0144;EUR_AF=0.1382;SAS_AF=0.0838;AA=T|||;VT=SNP
12	95676984	rs10859866	T	C	100	PASS	AC=3772;AF=0.753195;AN=5008;NS=2504;DP=19190;EAS_AF=0.6706;AMR_AF=0.6772;AFR_AF=0.9501;EUR_AF=0.67;SAS_AF=0.7117;AA=C|||;VT=SNP
12	95677782	rs77681247	G	A	100	PASS	AC=485;AF=0.096845;AN=5008;NS=2504;DP=20866;EAS_AF=0.0417;AMR_AF=0.1383;AFR_AF=0.1135;EUR_AF=0.0696;SAS_AF=0.1299;AA=G|||;VT=SNP
12	95678256	rs74775543	A	G	100	PASS	AC=19;AF=0.00379393;AN=5008;NS=2504;DP=21640;EAS_AF=0.0159;AMR_AF=0.0014;AFR_AF=0;EUR_AF=0;SAS_AF=0.002;AA=A|||;VT=SNP
12	95678387	rs12371088	A	G	100	PASS	AC=2085;AF=0.416334;AN=5008;NS=2504;DP=20968;EAS_AF=0.4256;AMR_AF=0.3617;AFR_AF=0.5098;EUR_AF=0.337;SAS_AF=0.4008;AA=G|||;VT=SNP
12	95679109	rs12423799	G	A	100	PASS	AC=2085;AF=0.416334;AN=5008;NS=2504;DP=15435;EAS_AF=0.4256;AMR_AF=0.3617;AFR_AF=0.5098;EUR_AF=0.337;SAS_AF=0.4008;AA=A|||;VT=SNP
12	95679687	rs12423852	G	T	100	PASS	AC=335;AF=0.066893;AN=5008;NS=2504;DP=16392;EAS_AF=0.0228;AMR_AF=0.1095;AFR_AF=0.0144;EUR_AF=0.1382;SAS_AF=0.0798;AA=G|||;VT=SNP
12	95679700	rs7305909	G	A	100	PASS	AC=3772;AF=0.753195;AN=5008;NS=2504;DP=15385;EAS_AF=0.6706;AMR_AF=0.6772;AFR_AF=0.9501;EUR_AF=0.67;SAS_AF=0.7117;AA=A|||;VT=SNP
12	95680058	rs12424123	G	A	100	PASS	AC=496;AF=0.0990415;AN=5008;NS=2504;DP=18736;EAS_AF=0.1776;AMR_AF=0.1095;AFR_AF=0.0144;EUR_AF=0.1382;SAS_AF=0.0849;AA=G|||;VT=SNP
12	95680764	rs56347544	G	A	100	PASS	AC=498;AF=0.0994409;AN=5008;NS=2504;DP=7843;EAS_AF=0.1806;AMR_AF=0.1095;AFR_AF=0.0144;EUR_AF=0.1382;SAS_AF=0.0838;AA=G|||;VT=SNP
12	95680788	rs143491710	C	A	100	PASS	AC=153;AF=0.0305511;AN=5008;NS=2504;DP=8550;EAS_AF=0.0109;AMR_AF=0.0216;AFR_AF=0.0008;EUR_AF=0.0447;SAS_AF=0.0828;AA=C|||;VT=SNP
12	95680901	rs12826627	A	C	100	PASS	AC=654;AF=0.130591;AN=5008;NS=2504;DP=13120;EAS_AF=0.2292;AMR_AF=0.1571;AFR_AF=0.1089;EUR_AF=0.0795;SAS_AF=0.092;AA=A|||;VT=SNP
12	95681114	rs79212333	G	A	100	PASS	AC=496;AF=0.0990415;AN=5008;NS=2504;DP=13633;EAS_AF=0.1776;AMR_AF=0.1095;AFR_AF=0.0144;EUR_AF=0.1392;SAS_AF=0.0838;AA=G|||;VT=SNP
12	95681554	rs12424550	C	T	100	PASS	AC=495;AF=0.0988419;AN=5008;NS=2504;DP=16082;EAS_AF=0.1776;AMR_AF=0.1095;AFR_AF=0.0144;EUR_AF=0.1382;SAS_AF=0.0838;AA=C|||;VT=SNP;EX_TARGET
12	95681597	rs10507051	G	A	100	PASS	AC=151;AF=0.0301518;AN=5008;NS=2504;DP=15357;EAS_AF=0.0109;AMR_AF=0.0231;AFR_AF=0;EUR_AF=0.0427;SAS_AF=0.0828;AA=G|||;VT=SNP;EX_TARGET
12	95682030	rs10777682	A	T	100	PASS	AC=658;AF=0.13139;AN=5008;NS=2504;DP=14327;EAS_AF=0.2331;AMR_AF=0.1571;AFR_AF=0.1089;EUR_AF=0.0795;SAS_AF=0.092;AA=A|||;VT=SNP
12	95682681	rs11107962	C	A	100	PASS	AC=656;AF=0.13099;AN=5008;NS=2504;DP=11583;EAS_AF=0.121;AMR_AF=0.1441;AFR_AF=0.1626;EUR_AF=0.0696;SAS_AF=0.1524;AA=C|||;VT=SNP
12	95683040	rs11107965	A	C	100	PASS	AC=496;AF=0.0990415;AN=5008;NS=2504;DP=9734;EAS_AF=0.1786;AMR_AF=0.1095;AFR_AF=0.0144;EUR_AF=0.1382;SAS_AF=0.0838;AA=A|||;VT=SNP
12	95683469	rs7137252	C	T	100	PASS	AC=655;AF=0.130791;AN=5008;NS=2504;DP=16562;EAS_AF=0.2302;AMR_AF=0.1571;AFR_AF=0.1089;EUR_AF=0.0795;SAS_AF=0.092;AA=C|||;VT=SNP
12	95684221	rs80023003	A	G	100	PASS	AC=352;AF=0.0702875;AN=5008;NS=2504;DP=18842;EAS_AF=0.0417;AMR_AF=0.1297;AFR_AF=0.0174;EUR_AF=0.0696;SAS_AF=0.1299;AA=A|||;VT=SNP
12	95684817	rs10859867	G	C	100	PASS	AC=657;AF=0.13119;AN=5008;NS=2504;DP=15657;EAS_AF=0.2321;AMR_AF=0.1571;AFR_AF=0.1089;EUR_AF=0.0795;SAS_AF=0.092;AA=G|||;VT=SNP
12	95685014	rs76964528	T	C	100	PASS	AC=14;AF=0.00279553;AN=5008;NS=2504;DP=19575;EAS_AF=0.0139;AMR_AF=0;AFR_AF=0;EUR_AF=0;SAS_AF=0;AA=T|||;VT=SNP
12	95686394	rs4762337	G	A	100	PASS	AC=1583;AF=0.316094;AN=5008;NS=2504;DP=13617;EAS_AF=0.247;AMR_AF=0.2522;AFR_AF=0.4909;EUR_AF=0.1988;SAS_AF=0.317;AA=G|||;VT=SNP
12	95687428	rs7309226	A	G	100	PASS	AC=1583;AF=0.316094;AN=5008;NS=2504;DP=16005;EAS_AF=0.248;AMR_AF=0.2507;AFR_AF=0.4909;EUR_AF=0.1988;SAS_AF=0.317;AA=A|||;VT=SNP
12	95687486	rs7309251	A	G	100	PASS	AC=274;AF=0.0547125;AN=5008;NS=2504;DP=18088;EAS_AF=0.1538;AMR_AF=0.049;AFR_AF=0;EUR_AF=0.0547;SAS_AF=0.0307;AA=A|||;VT=SNP
12	95687497	rs7309252	A	T	100	PASS	AC=2448;AF=0.488818;AN=5008;NS=2504;DP=18427;EAS_AF=0.4266;AMR_AF=0.451;AFR_AF=0.5946;EUR_AF=0.4443;SAS_AF=0.4826;AA=T|||;VT=SNP
12	95687634	rs76344193	G	A	100	PASS	AC=242;AF=0.0483227;AN=5008;NS=2504;DP=18768;EAS_AF=0.0109;AMR_AF=0.036;AFR_AF=0.059;EUR_AF=0.0467;SAS_AF=0.0828;AA=G|||;VT=SNP
12	95688475	rs3764046	A	G	100	PASS	AC=655;AF=0.130791;AN=5008;NS=2504;DP=19286;EAS_AF=0.2331;AMR_AF=0.1556;AFR_AF=0.1074;EUR_AF=0.0795;SAS_AF=0.092;AA=A|||;VT=SNP
12	95688540	rs4762340	G	A	100	PASS	AC=1952;AF=0.389776;AN=5008;NS=2504;DP=20142;EAS_AF=0.249;AMR_AF=0.3415;AFR_AF=0.5802;EUR_AF=0.3062;SAS_AF=0.3978;AA=A|||;VT=SNP
12	95689093	rs3794321	C	T	100	PASS	AC=655;AF=0.130791;AN=5008;NS=2504;DP=18077;EAS_AF=0.2331;AMR_AF=0.1556;AFR_AF=0.1074;EUR_AF=0.0795;SAS_AF=0.092;AA=c|||;VT=SNP
12	95689373	rs79782214	T	C	100	PASS	AC=160;AF=0.0319489;AN=5008;NS=2504;DP=18533;EAS_AF=0.1548;AMR_AF=0;AFR_AF=0;EUR_AF=0;SAS_AF=0.0041;AA=t|||;VT=SNP
12	95689392	rs11609344	A	G	100	PASS	AC=637;AF=0.127196;AN=5008;NS=2504;DP=18058;EAS_AF=0.123;AMR_AF=0.0807;AFR_AF=0.1702;EUR_AF=0.1561;SAS_AF=0.0767;AA=a|||;VT=SNP
12	95690442	rs116847304	G	A	100	PASS	AC=20;AF=0.00399361;AN=5008;NS=2504;DP=14655;EAS_AF=0.0159;AMR_AF=0.0014;AFR_AF=0.0008;EUR_AF=0;SAS_AF=0.002;AA=G|||;VT=SNP
12	95690444	rs11107968	A	G	100	PASS	AC=1943;AF=0.387979;AN=5008;NS=2504;DP=14651;EAS_AF=0.2401;AMR_AF=0.3415;AFR_AF=0.5802;EUR_AF=0.3062;SAS_AF=0.3978;AA=G|||;VT=SNP
12	95690534	rs12315334	G	A	100	PASS	AC=334;AF=0.0666933;AN=5008;NS=2504;DP=13643;EAS_AF=0.0228;AMR_AF=0.1095;AFR_AF=0.0144;EUR_AF=0.1372;SAS_AF=0.0798;AA=G|||;VT=SNP
12	95690996	rs4762342	G	A	100	PASS	AC=1930;AF=0.385383;AN=5008;NS=2504;DP=18652;EAS_AF=0.2292;AMR_AF=0.3401;AFR_AF=0.5802;EUR_AF=0.3062;SAS_AF=0.3967;AA=A|||;VT=SNP
12	95691186	rs2367083	C	T	100	PASS	AC=3745;AF=0.747804;AN=5008;NS=2504;DP=17679;EAS_AF=0.6478;AMR_AF=0.6758;AFR_AF=0.9501;EUR_AF=0.669;SAS_AF=0.7096;AA=T|||;VT=SNP
12	95691539	rs4417384	A	C	100	PASS	AC=1563;AF=0.312101;AN=5008;NS=2504;DP=17001;EAS_AF=0.2302;AMR_AF=0.2493;AFR_AF=0.4909;EUR_AF=0.1988;SAS_AF=0.316;AA=A|||;VT=SNP
12	95691905	rs10859868	T	A	100	PASS	AC=754;AF=0.150559;AN=5008;NS=2504;DP=10752;EAS_AF=0.2202;AMR_AF=0.1816;AFR_AF=0.0862;EUR_AF=0.1223;SAS_AF=0.1728;AA=T|||;VT=SNP
12	95692414	rs11107969	A	G	100	PASS	AC=335;AF=0.066893;AN=5008;NS=2504;DP=17979;EAS_AF=0.0228;AMR_AF=0.1095;AFR_AF=0.0144;EUR_AF=0.1382;SAS_AF=0.0798;AA=A|||;VT=SNP
12	95693407	rs7976638	A	G	100	PASS	AC=3772;AF=0.753195;AN=5008;NS=2504;DP=15934;EAS_AF=0.6726;AMR_AF=0.6772;AFR_AF=0.9501;EUR_AF=0.669;SAS_AF=0.7106;AA=G|||;VT=SNP
12	95693943	rs17344738	G	A	100	PASS	AC=352;AF=0.0702875;AN=5008;NS=2504;DP=15706;EAS_AF=0.0417;AMR_AF=0.1297;AFR_AF=0.0174;EUR_AF=0.0696;SAS_AF=0.1299;AA=G|||;VT=SNP
12	95694394	rs14121	G	A	100	PASS	AC=3789;AF=0.756589;AN=5008;NS=2504;DP=18892;EAS_AF=0.6627;AMR_AF=0.6859;AFR_AF=0.9523;EUR_AF=0.6839;SAS_AF=0.7137;AA=A|||;VT=SNP;EX_TARGET
12	95694547	rs1046007	A	G	100	PASS	AC=929;AF=0.185503;AN=5008;NS=2504;DP=17926;EAS_AF=0.0149;AMR_AF=0.0951;AFR_AF=0.3843;EUR_AF=0.1193;SAS_AF=0.2249;AA=A|||;VT=SNP
12	95694606	rs4468424	A	C	100	PASS	AC=336;AF=0.0670927;AN=5008;NS=2504;DP=16553;EAS_AF=0.0228;AMR_AF=0.1095;AFR_AF=0.0144;EUR_AF=0.1392;SAS_AF=0.0798;AA=A|||;VT=SNP
12	95695217	rs74763330	A	T	100	PASS	AC=160;AF=0.0319489;AN=5008;NS=2504;DP=18501;EAS_AF=0.1548;AMR_AF=0;AFR_AF=0;EUR_AF=0;SAS_AF=0.0041;AA=A|||;VT=SNP
12	95695260	rs3185701	C	T	100	PASS	AC=645;AF=0.128794;AN=5008;NS=2504;DP=18778;EAS_AF=0.2242;AMR_AF=0.1542;AFR_AF=0.1074;EUR_AF=0.0795;SAS_AF=0.092;AA=C|||;VT=SNP
```
