## Supplementary material for "Characterization of shared and ancestry-specific signals driving complex traits using multi-ancestry fine-mapping": mesusiecsinfo

```
*************************************************************

  Multiple Ancestry Sum of Single Effect Model (MESuSiE)          

   Visit http://www.xzlab.org/software.html For Update            

            (C) 2022 Boran Gao, Xiang Zhou                        

              GNU General Public License                          

*************************************************************
# Start data processing for sufficient statistics 
# Create MESuSiE object 
# Start data analysis 

# Data analysis is done, and now generates result 

Potential causal SNPs with PIP > 0.5:  

Credible sets for effects: 
$cs
$cs$L1
 [1] 688 689 690 691 692 693 694 696 697 705 707 708 709 712 713 714 715 716 717
[20] 718 719 720 721 722 723 724 725 726 727 728 729 730 731 732 733 734 735 736
[39] 738 739 740 742 743 745 746 747 749 750 751 753 754 755 757 758 759 760 761
[58] 762 764 765 766 768 769 771 772 773 775 776 777 778 779 780 782 783 784 785
[77] 786 788 789 790 822


$cs_category
   L1 
"eur" 

$purity
   min.abs.corr mean.abs.corr median.abs.corr
L1     0.588887     0.9624052        0.967991

$cs_index
[1] 1

$coverage
[1] 0.9527365

$requested_coverage
[1] 0.95


 Use MESuSiE_Plot() for visualization
# Total time used for the analysis: 0.03 mins
```
