## Supplementary material for "Characterization of shared and ancestry-specific signals driving complex traits using multi-ancestry fine-mapping": mesusieoutput

```
                 eur          afr      eur_afr
   [1,] 0.0002802952 0.0002802952 9.343175e-05
   [2,] 0.0006226423 0.0002802952 1.672373e-04
   [3,] 0.0002802952 0.0016483255 1.739904e-04
   [4,] 0.0002802952 0.0016870056 1.693341e-04
   [5,] 0.0002802952 0.0026496693 2.406758e-04
   [6,] 0.0002802952 0.0034022157 8.472915e-04
   [7,] 0.0002802952 0.0032939363 8.161508e-04
   [8,] 0.0002802952 0.0032227363 7.998927e-04
   [9,] 0.0002802952 0.0002802952 9.343174e-05
  [10,] 0.0002802952 0.0002802952 9.343175e-05
  [11,] 0.0002802952 0.0010537180 2.905489e-04
  [12,] 0.0002802952 0.0002802952 9.343174e-05
  [13,] 0.0002802952 0.0010180233 2.832762e-04
  [14,] 0.0002802952 0.0002802952 9.343175e-05
  [15,] 0.0002802952 0.0002802952 9.343175e-05
  [16,] 0.0002802952 0.0002905632 9.343175e-05
  [17,] 0.0002802952 0.0010190176 2.816898e-04
  [18,] 0.0002802952 0.0002802952 9.343174e-05
  [19,] 0.0002802952 0.0016136998 1.871895e-04
  [20,] 0.0002802952 0.0010053996 5.380057e-04
  [21,] 0.0002986107 0.0008040943 4.888956e-04
  [22,] 0.0002973676 0.0006714004 3.958714e-04
  [23,] 0.0003085029 0.0005622252 3.419636e-04
  [24,] 0.0002802952 0.0002802952 9.343175e-05
  [25,] 0.0002802952 0.0002802952 9.343175e-05
  [26,] 0.0002802952 0.0002802952 9.343175e-05
  [27,] 0.0002947038 0.0006612222 3.836285e-04
  [28,] 0.0002947038 0.0006564713 3.805216e-04
  [29,] 0.0002802952 0.0002802952 9.343175e-05
  [30,] 0.0002802952 0.0006823364 3.580968e-04
  [31,] 0.0002802952 0.0002802952 9.343174e-05
  [32,] 0.0002802952 0.0012371243 9.343175e-05
  [33,] 0.0002906740 0.0006465874 3.659329e-04
  [34,] 0.0002802952 0.0002802952 9.343175e-05
  [35,] 0.0002930446 0.0007148019 4.149683e-04
  [36,] 0.0002950911 0.0006612222 3.844267e-04
  [37,] 0.0002947038 0.0006132556 3.523444e-04
  [38,] 0.0002930446 0.0006043325 3.438797e-04
  [39,] 0.0002938917 0.0006564713 3.788600e-04
  [40,] 0.0002942755 0.0006714004 3.893877e-04
  [41,] 0.0002802952 0.0013109361 9.343175e-05
  [42,] 0.0002802952 0.0013382857 1.243046e-04
  [43,] 0.0003018233 0.0006877821 4.161246e-04
  [44,] 0.0002938917 0.0006873333 3.989664e-04
  [45,] 0.0002802952 0.0013140035 1.356946e-04
  [46,] 0.0002906740 0.0006877821 3.917545e-04
  [47,] 0.0002906740 0.0006934320 3.953589e-04
  [48,] 0.0003185207 0.0002802952 9.343175e-05
  [49,] 0.0003625849 0.0002802952 9.343175e-05
  [50,] 0.0002802952 0.0002802952 9.343174e-05
  [51,] 0.0002802952 0.0002802952 9.343175e-05
  [52,] 0.0002802952 0.0002802952 9.343175e-05
  [53,] 0.0003587465 0.0002802952 9.343175e-05
  [54,] 0.0002802952 0.0002802952 9.343175e-05
  [55,] 0.0002802952 0.0012154660 9.343175e-05
  [56,] 0.0002883671 0.0006001039 3.318781e-04
  [57,] 0.0002802952 0.0002802952 9.343174e-05
  [58,] 0.0002802952 0.0004318722 2.257576e-04
  [59,] 0.0002964559 0.0006211599 3.604893e-04
  [60,] 0.0002802952 0.0004828436 2.543285e-04
  [61,] 0.0002802952 0.0004724036 2.493166e-04
  [62,] 0.0002802952 0.0004861479 2.562518e-04
  [63,] 0.0002802952 0.0002802952 9.343175e-05
  [64,] 0.0002802952 0.0005414259 2.464455e-04
  [65,] 0.0002802952 0.0004936020 2.594700e-04
  [66,] 0.0002802952 0.0002802952 9.343175e-05
  [67,] 0.0002802952 0.0005268349 2.739087e-04
  [68,] 0.0003530606 0.0002802952 9.343175e-05
  [69,] 0.0002802952 0.0002802952 9.343175e-05
  [70,] 0.0002802952 0.0002802952 9.343174e-05
  [71,] 0.0002802952 0.0002802952 9.343175e-05
  [72,] 0.0002802952 0.0002802952 9.343174e-05
  [73,] 0.0002802952 0.0005555996 2.840588e-04
  [74,] 0.0002802952 0.0007920637 1.378316e-04
  [75,] 0.0002802952 0.0008117413 1.980058e-04
  [76,] 0.0002802952 0.0002802952 9.343175e-05
  [77,] 0.0002802952 0.0002802952 9.343175e-05
  [78,] 0.0002802952 0.0009401497 2.470788e-04
  [79,] 0.0002802952 0.0002802952 9.343175e-05
  [80,] 0.0002802952 0.0007686605 1.275830e-04
  [81,] 0.0002802952 0.0005600717 2.868258e-04
  [82,] 0.0002802952 0.0002802952 9.343175e-05
  [83,] 0.0003289888 0.0002802952 9.343175e-05
  [84,] 0.0002802952 0.0005555996 3.040927e-04
  [85,] 0.0002802952 0.0002802952 9.343175e-05
  [86,] 0.0002802952 0.0009575309 2.516104e-04
  [87,] 0.0002802952 0.0008095865 1.333397e-04
  [88,] 0.0002802952 0.0005268349 2.650558e-04
  [89,] 0.0002802952 0.0005268349 2.639144e-04
  [90,] 0.0002802952 0.0002802952 9.343175e-05
  [91,] 0.0002802952 0.0008418043 2.061783e-04
  [92,] 0.0002802952 0.0008445979 2.074885e-04
  [93,] 0.0002802952 0.0008160964 2.020311e-04
  [94,] 0.0002802952 0.0002802952 9.343174e-05
  [95,] 0.0002802952 0.0003427617 1.615871e-04
  [96,] 0.0002802952 0.0004622714 2.299844e-04
  [97,] 0.0002802952 0.0007790722 1.912158e-04
  [98,] 0.0002802952 0.0004557949 2.227437e-04
  [99,] 0.0002802952 0.0004557949 2.218260e-04
 [100,] 0.0002802952 0.0002802952 9.343175e-05
 [101,] 0.0002802952 0.0007784014 2.232353e-04
 [102,] 0.0002802952 0.0002802952 9.343175e-05
 [103,] 0.0002802952 0.0007698641 2.230719e-04
 [104,] 0.0003137380 0.0002802952 9.343175e-05
 [105,] 0.0002802952 0.0007658409 2.240194e-04
 [106,] 0.0002859888 0.0002802952 9.343175e-05
 [107,] 0.0002802952 0.0002802952 9.343175e-05
 [108,] 0.0002802952 0.0003970631 1.051736e-04
 [109,] 0.0002802952 0.0002802952 9.343175e-05
 [110,] 0.0002802952 0.0004307991 2.045157e-04
 [111,] 0.0002802952 0.0004276942 2.029162e-04
 [112,] 0.0002802952 0.0002802952 9.343175e-05
 [113,] 0.0002802952 0.0004019647 1.889241e-04
 [114,] 0.0002802952 0.0004418468 2.235956e-04
 [115,] 0.0002802952 0.0002802952 9.343175e-05
 [116,] 0.0002802952 0.0003994292 1.876261e-04
 [117,] 0.0002802952 0.0003914126 1.835233e-04
 [118,] 0.0002802952 0.0002802952 1.092969e-04
 [119,] 0.0002802952 0.0002802952 1.015373e-04
 [120,] 0.0002802952 0.0002802952 1.152746e-04
 [121,] 0.0002802952 0.0002802952 1.148487e-04
 [122,] 0.0002802952 0.0002802952 9.343174e-05
 [123,] 0.0002802952 0.0002802952 1.157040e-04
 [124,] 0.0002802952 0.0002802952 1.016141e-04
 [125,] 0.0002802952 0.0002802952 1.035794e-04
 [126,] 0.0002802952 0.0002802952 9.343175e-05
 [127,] 0.0002802952 0.0002802952 9.343175e-05
 [128,] 0.0002802952 0.0006445215 1.909705e-04
 [129,] 0.0002802952 0.0002802952 9.343175e-05
 [130,] 0.0002802952 0.0006298153 1.872533e-04
 [131,] 0.0002802952 0.0002802952 9.343175e-05
 [132,] 0.0002802952 0.0002802952 1.032522e-04
 [133,] 0.0002802952 0.0002802952 1.012959e-04
 [134,] 0.0002802952 0.0002802952 9.343175e-05
 [135,] 0.0002802952 0.0002802952 9.343174e-05
 [136,] 0.0002802952 0.0002802952 1.151515e-04
 [137,] 0.0002802952 0.0002802952 1.000084e-04
 [138,] 0.0002802952 0.0002802952 1.126273e-04
 [139,] 0.0002802952 0.0002802952 9.343175e-05
 [140,] 0.0002802952 0.0005147293 1.030694e-04
 [141,] 0.0002802952 0.0005463693 1.729683e-04
 [142,] 0.0002802952 0.0002802952 9.343175e-05
 [143,] 0.0002802952 0.0002802952 9.343175e-05
 [144,] 0.0002802952 0.0005361660 1.667722e-04
 [145,] 0.0002802952 0.0002802952 9.343175e-05
 [146,] 0.0002802952 0.0002802952 9.343175e-05
 [147,] 0.0002802952 0.0002802952 9.343175e-05
 [148,] 0.0002802952 0.0002802952 9.343175e-05
 [149,] 0.0002802952 0.0002802952 9.343175e-05
 [150,] 0.0002802952 0.0002802952 9.343175e-05
 [151,] 0.0002802952 0.0002802952 9.343175e-05
 [152,] 0.0003196840 0.0002802952 9.343175e-05
 [153,] 0.0003221194 0.0002802952 9.343175e-05
 [154,] 0.0003518401 0.0002802952 9.343175e-05
 [155,] 0.0002802952 0.0002802952 1.090346e-04
 [156,] 0.0002802952 0.0002802952 9.526783e-05
 [157,] 0.0002802952 0.0002802952 9.495333e-05
 [158,] 0.0002802952 0.0002802952 9.343175e-05
 [159,] 0.0002802952 0.0002802952 9.466914e-05
 [160,] 0.0002802952 0.0002802952 9.466914e-05
 [161,] 0.0002802952 0.0002802952 9.464999e-05
 [162,] 0.0002802952 0.0002802952 9.343175e-05
 [163,] 0.0002802952 0.0002802952 1.082973e-04
 [164,] 0.0002802952 0.0002802952 9.343175e-05
 [165,] 0.0003221194 0.0002802952 9.343175e-05
 [166,] 0.0002802952 0.0005319601 1.851472e-04
 [167,] 0.0002802952 0.0005319601 1.851472e-04
 [168,] 0.0002819611 0.0002802952 9.343175e-05
 [169,] 0.0002802952 0.0002802952 9.383357e-05
 [170,] 0.0002802952 0.0002802952 1.055357e-04
 [171,] 0.0002802952 0.0005230604 1.110864e-04
 [172,] 0.0002802952 0.0005376856 1.853495e-04
 [173,] 0.0002802952 0.0002802952 1.048577e-04
 [174,] 0.0002802952 0.0002802952 1.066633e-04
 [175,] 0.0002802952 0.0002802952 1.017767e-04
 [176,] 0.0002802952 0.0002802952 9.343175e-05
 [177,] 0.0002802952 0.0002802952 9.343175e-05
 [178,] 0.0002802952 0.0002802952 1.212939e-04
 [179,] 0.0002802952 0.0002802952 9.343174e-05
 [180,] 0.0002802952 0.0002802952 9.343174e-05
 [181,] 0.0002802952 0.0006642010 1.807500e-04
 [182,] 0.0002802952 0.0002802952 9.343175e-05
 [183,] 0.0002802952 0.0002802952 9.343175e-05
 [184,] 0.0002802952 0.0006642010 1.791558e-04
 [185,] 0.0006404556 0.0002802952 9.343175e-05
 [186,] 0.0002802952 0.0002802952 9.343175e-05
 [187,] 0.0002802952 0.0002802952 9.343175e-05
 [188,] 0.0002802952 0.0006685317 1.858563e-04
 [189,] 0.0002802952 0.0002802952 9.343174e-05
 [190,] 0.0002802952 0.0005569813 1.165266e-04
 [191,] 0.0002802952 0.0002802952 9.343175e-05
 [192,] 0.0002802952 0.0006851160 1.812568e-04
 [193,] 0.0002802952 0.0002802952 9.343175e-05
 [194,] 0.0002802952 0.0002802952 9.343174e-05
 [195,] 0.0002802952 0.0002802952 9.343175e-05
 [196,] 0.0002802952 0.0002802952 9.343174e-05
 [197,] 0.0002802952 0.0002802952 9.343174e-05
 [198,] 0.0002802952 0.0002802952 9.343174e-05
 [199,] 0.0002802952 0.0002802952 9.343175e-05
 [200,] 0.0002802952 0.0002802952 9.343175e-05
 [201,] 0.0002802952 0.0002802952 9.343175e-05
 [202,] 0.0002802952 0.0002802952 9.352356e-05
 [203,] 0.0002802952 0.0002802952 9.343174e-05
 [204,] 0.0002802952 0.0002802952 9.343174e-05
 [205,] 0.0002802952 0.0002802952 9.343175e-05
 [206,] 0.0002900512 0.0002802952 9.343175e-05
 [207,] 0.0002802952 0.0002802952 9.343175e-05
 [208,] 0.0002802952 0.0002802952 9.343175e-05
 [209,] 0.0002802952 0.0002802952 9.343175e-05
 [210,] 0.0002802952 0.0002802952 9.343175e-05
 [211,] 0.0002802952 0.0002802952 9.343175e-05
 [212,] 0.0002802952 0.0005464424 1.917786e-04
 [213,] 0.0003067240 0.0002802952 9.343175e-05
 [214,] 0.0003198227 0.0002802952 9.956716e-05
 [215,] 0.0002802952 0.0002802952 9.343175e-05
 [216,] 0.0002802952 0.0005524398 1.968397e-04
 [217,] 0.0002802952 0.0002802952 9.343175e-05
 [218,] 0.0002802952 0.0008735179 2.258569e-04
 [219,] 0.0002802952 0.0002802953 1.228942e-04
 [220,] 0.0002802952 0.0002802952 9.343175e-05
 [221,] 0.0002802952 0.0002802952 9.343175e-05
 [222,] 0.0002802952 0.0002802952 9.343175e-05
 [223,] 0.0002802952 0.0006065252 2.292878e-04
 [224,] 0.0002802952 0.0002802952 9.343174e-05
 [225,] 0.0002802952 0.0002802952 9.343175e-05
 [226,] 0.0002802952 0.0010655688 2.737676e-04
 [227,] 0.0002802952 0.0002802952 9.343175e-05
 [228,] 0.0002802952 0.0002802952 9.343175e-05
 [229,] 0.0004143351 0.0002802952 1.281309e-04
 [230,] 0.0002802952 0.0002802952 9.343175e-05
 [231,] 0.0002802952 0.0002802952 9.343175e-05
 [232,] 0.0002802952 0.0002802952 9.343175e-05
 [233,] 0.0002802952 0.0002802952 9.655529e-05
 [234,] 0.0002802952 0.0009378553 2.415194e-04
 [235,] 0.0002802952 0.0003936467 1.187790e-04
 [236,] 0.0002802952 0.0002802952 9.343175e-05
 [237,] 0.0002802952 0.0015432693 4.298373e-04
 [238,] 0.0002887155 0.0002802952 1.067948e-04
 [239,] 0.0002897996 0.0002802952 1.074027e-04
 [240,] 0.0002802952 0.0002802952 9.343175e-05
 [241,] 0.0002802952 0.0002802952 9.343175e-05
 [242,] 0.0002802952 0.0002802952 9.343175e-05
 [243,] 0.0006112240 0.0013637047 2.603244e-03
 [244,] 0.0005157431 0.0022475579 3.769856e-03
 [245,] 0.0002802952 0.0002802952 9.343175e-05
 [246,] 0.0014852248 0.0008143119 3.350916e-03
 [247,] 0.0002802952 0.0002802952 9.343175e-05
 [248,] 0.0006489437 0.0011512556 2.271309e-03
 [249,] 0.0019608824 0.0009455151 5.242755e-03
 [250,] 0.0007159792 0.0012507577 2.790770e-03
 [251,] 0.0002915004 0.0002802952 9.343175e-05
 [252,] 0.0019370110 0.0010294618 5.809456e-03
 [253,] 0.0002802952 0.0002802952 9.343175e-05
 [254,] 0.0002802952 0.0002802952 9.343175e-05
 [255,] 0.0002962453 0.0002802952 9.343175e-05
 [256,] 0.0002802952 0.0002802952 9.343175e-05
 [257,] 0.0002943825 0.0002802952 9.343175e-05
 [258,] 0.0003073052 0.0002802952 9.343175e-05
 [259,] 0.0002802952 0.0002802952 9.343175e-05
 [260,] 0.0003108025 0.0002802952 9.343175e-05
 [261,] 0.0002802952 0.0002802952 9.343175e-05
 [262,] 0.0005235777 0.0025235692 4.306788e-03
 [263,] 0.0005338471 0.0026061994 4.572813e-03
 [264,] 0.0005256170 0.0026656957 4.597399e-03
 [265,] 0.0003315012 0.0006610451 5.594038e-04
 [266,] 0.0003185295 0.0002802952 9.343175e-05
 [267,] 0.0003210232 0.0007730942 6.399886e-04
 [268,] 0.0003409503 0.0007457317 6.603992e-04
 [269,] 0.0005168800 0.0015432218 2.454991e-03
 [270,] 0.0005583594 0.0015128273 2.629103e-03
 [271,] 0.0007701907 0.0024298697 6.594299e-03
 [272,] 0.0003022203 0.0002802952 9.343175e-05
 [273,] 0.0003268604 0.0002802952 9.343175e-05
 [274,] 0.0005218605 0.0002802952 1.861672e-04
 [275,] 0.0002930056 0.0002802952 1.061413e-04
 [276,] 0.0003132610 0.0014633839 1.213324e-03
 [277,] 0.0002802952 0.0013204385 7.463592e-04
 [278,] 0.0003240313 0.0015114155 1.316934e-03
 [279,] 0.0003146474 0.0012590354 1.045282e-03
 [280,] 0.0003887072 0.0028936695 3.349777e-03
 [281,] 0.0002802952 0.0007316917 2.760297e-04
 [282,] 0.0003685907 0.0006266840 5.939185e-04
 [283,] 0.0002802952 0.0002802952 9.343175e-05
 [284,] 0.0004183062 0.0032736791 4.239223e-03
 [285,] 0.0003020398 0.0002802952 9.343175e-05
 [286,] 0.0002802952 0.0002802952 9.343175e-05
 [287,] 0.0002802952 0.0002802952 9.343175e-05
 [288,] 0.0002802952 0.0002802952 9.343175e-05
 [289,] 0.0002802952 0.0002802952 9.343175e-05
 [290,] 0.0003521432 0.0002802952 1.598459e-04
 [291,] 0.0002802952 0.0002802952 9.343175e-05
 [292,] 0.0002802952 0.0014041373 2.036807e-04
 [293,] 0.0002802952 0.0002802952 9.343175e-05
 [294,] 0.0002802952 0.0002802952 9.343175e-05
 [295,] 0.0002802952 0.0010649046 9.343175e-05
 [296,] 0.0002802952 0.0017564896 9.343175e-05
 [297,] 0.0002967489 0.0012649670 9.343175e-05
 [298,] 0.0003076039 0.0015719116 9.343175e-05
 [299,] 0.0003047450 0.0015475858 9.343175e-05
 [300,] 0.0002802952 0.0017454804 1.220599e-04
 [301,] 0.0002802952 0.0016523828 9.343175e-05
 [302,] 0.0002802952 0.0003163041 1.238575e-04
 [303,] 0.0004531137 0.0003148612 2.729942e-04
 [304,] 0.0002802952 0.0022466302 1.340509e-04
 [305,] 0.0002802952 0.0021064518 1.098587e-04
 [306,] 0.0004520309 0.0003086962 2.646833e-04
 [307,] 0.0002802952 0.0036759107 2.022291e-04
 [308,] 0.0002802952 0.0033389348 2.029375e-04
 [309,] 0.0002802952 0.0033389348 2.007443e-04
 [310,] 0.0005111489 0.0002802952 2.341928e-04
 [311,] 0.0002802952 0.0002802952 9.343175e-05
 [312,] 0.0005127600 0.0002802952 2.467650e-04
 [313,] 0.0005057500 0.0002802952 2.426117e-04
 [314,] 0.0002802952 0.0034611933 1.217628e-04
 [315,] 0.0002802952 0.0002802952 9.343175e-05
 [316,] 0.0002802952 0.0031685017 1.121672e-04
 [317,] 0.0002802952 0.0027508999 1.034749e-04
 [318,] 0.0002803557 0.0003190591 1.546951e-04
 [319,] 0.0002802952 0.0002802952 9.343175e-05
 [320,] 0.0003104299 0.0002892374 1.674834e-04
 [321,] 0.0002802952 0.0003153187 1.381376e-04
 [322,] 0.0002802952 0.0035858719 1.237124e-04
 [323,] 0.0002802952 0.0003358986 9.343175e-05
 [324,] 0.0002802952 0.0003107496 1.378085e-04
 [325,] 0.0005114419 0.0002942125 2.758860e-04
 [326,] 0.0002802952 0.0026130143 1.890390e-04
 [327,] 0.0002802952 0.0029149261 1.990971e-04
 [328,] 0.0005033665 0.0002906896 2.670802e-04
 [329,] 0.0002802952 0.0002802952 9.343175e-05
 [330,] 0.0002802952 0.0002802952 9.343175e-05
 [331,] 0.0005046498 0.0002940499 2.731459e-04
 [332,] 0.0002802952 0.0020862025 1.444047e-04
 [333,] 0.0002802952 0.0003318978 1.371186e-04
 [334,] 0.0002802952 0.0005186738 9.343175e-05
 [335,] 0.0002802952 0.0004945307 2.070926e-04
 [336,] 0.0002802952 0.0004505744 9.343175e-05
 [337,] 0.0002802952 0.0005252076 2.219738e-04
 [338,] 0.0002802952 0.0005137169 2.182271e-04
 [339,] 0.0002802952 0.0006228479 2.603747e-04
 [340,] 0.0002802952 0.0004001484 9.343175e-05
 [341,] 0.0002802952 0.0005815673 2.494326e-04
 [342,] 0.0002802952 0.0002802952 9.343175e-05
 [343,] 0.0002802952 0.0005484130 2.382160e-04
 [344,] 0.0002802952 0.0002802952 9.343175e-05
 [345,] 0.0002802952 0.0005652254 2.440229e-04
 [346,] 0.0002802952 0.0004241383 9.343175e-05
 [347,] 0.0002802952 0.0005931560 2.583337e-04
 [348,] 0.0002802952 0.0006159414 9.343175e-05
 [349,] 0.0002802952 0.0005664646 9.343175e-05
 [350,] 0.0003581538 0.0002802952 9.343175e-05
 [351,] 0.0002802952 0.0002802952 9.343175e-05
 [352,] 0.0002802952 0.0002802952 9.343175e-05
 [353,] 0.0002802952 0.0004622078 1.169163e-04
 [354,] 0.0002802952 0.0003923682 1.675177e-04
 [355,] 0.0002802952 0.0002802952 9.343175e-05
 [356,] 0.0002802952 0.0003751576 1.638079e-04
 [357,] 0.0002802952 0.0004676260 9.343175e-05
 [358,] 0.0002802952 0.0002802952 1.003553e-04
 [359,] 0.0002802952 0.0002802952 9.343175e-05
 [360,] 0.0002802952 0.0002802952 9.343175e-05
 [361,] 0.0002802952 0.0003517773 1.149642e-04
 [362,] 0.0002802952 0.0003365551 1.007323e-04
 [363,] 0.0002802952 0.0002827354 9.343175e-05
 [364,] 0.0002802952 0.0002802952 9.343175e-05
 [365,] 0.0002802952 0.0002802952 9.343175e-05
 [366,] 0.0002802952 0.0002802952 9.343175e-05
 [367,] 0.0002802952 0.0002802952 9.343175e-05
 [368,] 0.0002802952 0.0002802952 9.343175e-05
 [369,] 0.0002802952 0.0002802952 9.343175e-05
 [370,] 0.0002802952 0.0002802952 9.343175e-05
 [371,] 0.0002802952 0.0002802952 9.343175e-05
 [372,] 0.0002802952 0.0002802952 9.343175e-05
 [373,] 0.0002802952 0.0002802952 9.343175e-05
 [374,] 0.0002802952 0.0002802952 9.343175e-05
 [375,] 0.0002802952 0.0002802952 9.343175e-05
 [376,] 0.0002802952 0.0002802952 9.343175e-05
 [377,] 0.0002802952 0.0002802952 9.343174e-05
 [378,] 0.0002802952 0.0002802952 9.343175e-05
 [379,] 0.0002802952 0.0002802952 9.343175e-05
 [380,] 0.0002802952 0.0002802952 9.343175e-05
 [381,] 0.0002802952 0.0002850267 1.174752e-04
 [382,] 0.0002802952 0.0002802952 9.343175e-05
 [383,] 0.0002802952 0.0002802952 9.343175e-05
 [384,] 0.0002802952 0.0002802952 9.343175e-05
 [385,] 0.0002802952 0.0002802952 9.343175e-05
 [386,] 0.0002802952 0.0002802952 9.343175e-05
 [387,] 0.0002802952 0.0002802952 9.343175e-05
 [388,] 0.0002802952 0.0002802952 9.343175e-05
 [389,] 0.0002858533 0.0002802952 9.343175e-05
 [390,] 0.0002802952 0.0002802952 9.343175e-05
 [391,] 0.0002802952 0.0002802952 9.343175e-05
 [392,] 0.0002802952 0.0002802952 9.343175e-05
 [393,] 0.0002802952 0.0002802952 9.343175e-05
 [394,] 0.0002802952 0.0002802952 9.343175e-05
 [395,] 0.0002802952 0.0002802952 9.343175e-05
 [396,] 0.0002802952 0.0002802952 9.343175e-05
 [397,] 0.0002802952 0.0002802952 9.343175e-05
 [398,] 0.0002802952 0.0002802952 9.343175e-05
 [399,] 0.0002802952 0.0002802952 9.343175e-05
 [400,] 0.0002802952 0.0002907616 1.226397e-04
 [401,] 0.0002802952 0.0002802952 9.343175e-05
 [402,] 0.0002802952 0.0002802952 9.343175e-05
 [403,] 0.0002802952 0.0002802952 9.343175e-05
 [404,] 0.0002802952 0.0002802952 9.343175e-05
 [405,] 0.0002802952 0.0002802952 9.343175e-05
 [406,] 0.0002802952 0.0002802952 9.343175e-05
 [407,] 0.0002802952 0.0002802952 9.343175e-05
 [408,] 0.0002875538 0.0002802952 1.501043e-04
 [409,] 0.0002802952 0.0002802952 9.343175e-05
 [410,] 0.0002802952 0.0002802952 9.343175e-05
 [411,] 0.0002802952 0.0002802952 9.343175e-05
 [412,] 0.0003019732 0.0002802952 9.343175e-05
 [413,] 0.0002802952 0.0002802952 9.343175e-05
 [414,] 0.0002802952 0.0002802952 9.343175e-05
 [415,] 0.0003952402 0.0002802952 9.343174e-05
 [416,] 0.0002802952 0.0002802952 9.343175e-05
 [417,] 0.0002876153 0.0002802952 9.343175e-05
 [418,] 0.0002802952 0.0002802952 9.343175e-05
 [419,] 0.0002802952 0.0002802952 9.343175e-05
 [420,] 0.0003365514 0.0002802952 9.343175e-05
 [421,] 0.0002802952 0.0002802952 9.343175e-05
 [422,] 0.0003445865 0.0002802952 9.343175e-05
 [423,] 0.0003054740 0.0002802952 9.343175e-05
 [424,] 0.0003218255 0.0002802952 9.343175e-05
 [425,] 0.0002802952 0.0002802952 9.343175e-05
 [426,] 0.0002802952 0.0002802952 9.343175e-05
 [427,] 0.0002802952 0.0002802952 9.343175e-05
 [428,] 0.0002802952 0.0002802952 9.343175e-05
 [429,] 0.0002899099 0.0002802952 9.343174e-05
 [430,] 0.0002802952 0.0002802952 9.343175e-05
 [431,] 0.0002802952 0.0002802952 9.343175e-05
 [432,] 0.0002802952 0.0002802952 9.343175e-05
 [433,] 0.0002802952 0.0002802952 9.343175e-05
 [434,] 0.0003363326 0.0002802952 9.343175e-05
 [435,] 0.0002802952 0.0002802952 9.343174e-05
 [436,] 0.0003094428 0.0002802952 9.343175e-05
 [437,] 0.0003168676 0.0002802952 9.343175e-05
 [438,] 0.0002802952 0.0002802952 9.343175e-05
 [439,] 0.0002802952 0.0002802952 9.343175e-05
 [440,] 0.0002802952 0.0002802952 9.343175e-05
 [441,] 0.0002802952 0.0002802952 9.343175e-05
 [442,] 0.0002802952 0.0002802952 9.343175e-05
 [443,] 0.0002802952 0.0002802952 9.343175e-05
 [444,] 0.0002802952 0.0002802952 9.343175e-05
 [445,] 0.0002802952 0.0002802952 9.343175e-05
 [446,] 0.0002802952 0.0002802952 9.343175e-05
 [447,] 0.0002802952 0.0002802952 9.343175e-05
 [448,] 0.0002802952 0.0002802952 9.343175e-05
 [449,] 0.0002802952 0.0002802952 9.343175e-05
 [450,] 0.0002972791 0.0002802952 9.343175e-05
 [451,] 0.0002802952 0.0002802952 9.343175e-05
 [452,] 0.0002802952 0.0002802952 9.343175e-05
 [453,] 0.0002802952 0.0002802952 9.343175e-05
 [454,] 0.0002802952 0.0002802952 9.343175e-05
 [455,] 0.0002802952 0.0002802952 9.343175e-05
 [456,] 0.0002802952 0.0002802952 9.343175e-05
 [457,] 0.0002802952 0.0002802952 9.343175e-05
 [458,] 0.0002802952 0.0002802952 9.343175e-05
 [459,] 0.0002802952 0.0002802952 9.343175e-05
 [460,] 0.0002802952 0.0002802952 9.343175e-05
 [461,] 0.0002802952 0.0002802952 9.343175e-05
 [462,] 0.0002802952 0.0002802952 9.343175e-05
 [463,] 0.0002802952 0.0002802952 9.343175e-05
 [464,] 0.0002802952 0.0002802952 9.343175e-05
 [465,] 0.0004680196 0.0002802952 1.052461e-04
 [466,] 0.0002802952 0.0002802952 9.343175e-05
 [467,] 0.0002802952 0.0002802952 9.343174e-05
 [468,] 0.0002802952 0.0002802952 9.343175e-05
 [469,] 0.0002802952 0.0002802952 9.343175e-05
 [470,] 0.0005628254 0.0002802952 9.419770e-05
 [471,] 0.0002802952 0.0002802952 9.343175e-05
 [472,] 0.0002835356 0.0002802952 9.343175e-05
 [473,] 0.0002802952 0.0002802952 9.343175e-05
 [474,] 0.0002802952 0.0002802952 9.343175e-05
 [475,] 0.0008381629 0.0002802952 1.752683e-04
 [476,] 0.0002802952 0.0002802952 9.343175e-05
 [477,] 0.0002802952 0.0002802952 9.343175e-05
 [478,] 0.0002802952 0.0002802952 9.343175e-05
 [479,] 0.0003542536 0.0002802952 9.343175e-05
 [480,] 0.0005137625 0.0002802952 9.343175e-05
 [481,] 0.0002802952 0.0002802952 9.343175e-05
 [482,] 0.0003197069 0.0002802952 9.343175e-05
 [483,] 0.0002802952 0.0002802952 9.343175e-05
 [484,] 0.0002802952 0.0002802952 9.343175e-05
 [485,] 0.0002802952 0.0002802952 9.343175e-05
 [486,] 0.0002802952 0.0002802952 9.343175e-05
 [487,] 0.0002802952 0.0002802952 9.343175e-05
 [488,] 0.0003275788 0.0002802952 9.343175e-05
 [489,] 0.0002802952 0.0002802952 9.343175e-05
 [490,] 0.0004380433 0.0002802952 9.343175e-05
 [491,] 0.0002802952 0.0002802952 9.343175e-05
 [492,] 0.0002802952 0.0002802952 9.343175e-05
 [493,] 0.0003138715 0.0002802952 9.343175e-05
 [494,] 0.0002802952 0.0002802952 9.343175e-05
 [495,] 0.0002802952 0.0002802952 9.343175e-05
 [496,] 0.0002866878 0.0002802952 9.343175e-05
 [497,] 0.0003319075 0.0002802952 9.343175e-05
 [498,] 0.0002802952 0.0002802952 9.343175e-05
 [499,] 0.0002802952 0.0002802952 9.343175e-05
 [500,] 0.0002802952 0.0002802952 9.343175e-05
 [501,] 0.0002802952 0.0002802952 9.343175e-05
 [502,] 0.0002802952 0.0002802952 9.343175e-05
 [503,] 0.0002802952 0.0002802952 9.343175e-05
 [504,] 0.0003235061 0.0002802952 9.343175e-05
 [505,] 0.0002802952 0.0002802952 9.343175e-05
 [506,] 0.0003362433 0.0002802952 1.258391e-04
 [507,] 0.0002802952 0.0002802952 9.343175e-05
 [508,] 0.0002802952 0.0002802952 9.343175e-05
 [509,] 0.0002802952 0.0002802952 9.343175e-05
 [510,] 0.0002802952 0.0002802952 9.343175e-05
 [511,] 0.0002802952 0.0002802952 9.343175e-05
 [512,] 0.0002802952 0.0002802952 9.343175e-05
 [513,] 0.0002802952 0.0002802952 9.343175e-05
 [514,] 0.0002802952 0.0002802952 9.343175e-05
 [515,] 0.0003490446 0.0002802952 9.343175e-05
 [516,] 0.0002802952 0.0002802952 9.343175e-05
 [517,] 0.0002802952 0.0002802952 9.343175e-05
 [518,] 0.0002802952 0.0002802952 9.343175e-05
 [519,] 0.0002802952 0.0002802952 9.343175e-05
 [520,] 0.0002802952 0.0002802952 9.343175e-05
 [521,] 0.0002802952 0.0002802952 9.343175e-05
 [522,] 0.0002802952 0.0002802952 9.343175e-05
 [523,] 0.0002802952 0.0002802952 9.343175e-05
 [524,] 0.0003219311 0.0002802952 9.343175e-05
 [525,] 0.0003080538 0.0002802952 9.343175e-05
 [526,] 0.0003747428 0.0002802952 9.343175e-05
 [527,] 0.0002802952 0.0002802952 9.343175e-05
 [528,] 0.0002802952 0.0002802952 9.343175e-05
 [529,] 0.0002802952 0.0002802952 9.343175e-05
 [530,] 0.0002802952 0.0002802952 9.343175e-05
 [531,] 0.0002807515 0.0002802952 9.343175e-05
 [532,] 0.0004230845 0.0002802952 9.343175e-05
 [533,] 0.0002802952 0.0002802952 9.343175e-05
 [534,] 0.0002802952 0.0002802952 9.343175e-05
 [535,] 0.0002802952 0.0002802952 9.343175e-05
 [536,] 0.0002802952 0.0002802952 9.343175e-05
 [537,] 0.0002802952 0.0002802952 9.343175e-05
 [538,] 0.0002802952 0.0002802952 9.343175e-05
 [539,] 0.0002802952 0.0002802952 9.343175e-05
 [540,] 0.0002802952 0.0002802952 9.343175e-05
 [541,] 0.0002802952 0.0002802952 9.343175e-05
 [542,] 0.0002802952 0.0002802952 9.343175e-05
 [543,] 0.0002802952 0.0002802952 9.343175e-05
 [544,] 0.0002802952 0.0002802952 9.343175e-05
 [545,] 0.0002802952 0.0002802952 9.343175e-05
 [546,] 0.0002802952 0.0002802952 9.343175e-05
 [547,] 0.0003538000 0.0002802952 9.343175e-05
 [548,] 0.0002802952 0.0002802952 9.343175e-05
 [549,] 0.0002802952 0.0002802952 9.343175e-05
 [550,] 0.0002802952 0.0002802952 9.343175e-05
 [551,] 0.0002802952 0.0002802952 9.343175e-05
 [552,] 0.0002802952 0.0002802952 9.343175e-05
 [553,] 0.0008245553 0.0002802952 9.621858e-05
 [554,] 0.0002802952 0.0002802952 9.343175e-05
 [555,] 0.0002802952 0.0002802952 9.343175e-05
 [556,] 0.0002802952 0.0002802952 9.343175e-05
 [557,] 0.0002802952 0.0002802952 9.343175e-05
 [558,] 0.0002802952 0.0002802952 9.343175e-05
 [559,] 0.0002802952 0.0002802952 9.343175e-05
 [560,] 0.0002802952 0.0002802952 9.343175e-05
 [561,] 0.0002802952 0.0002802952 9.343175e-05
 [562,] 0.0002802952 0.0002802952 9.343175e-05
 [563,] 0.0002856137 0.0002802952 9.343175e-05
 [564,] 0.0002802952 0.0002802952 9.343175e-05
 [565,] 0.0003423819 0.0002802952 9.343175e-05
 [566,] 0.0003363208 0.0002802952 9.343175e-05
 [567,] 0.0002802952 0.0002802952 9.343175e-05
 [568,] 0.0002802952 0.0002802952 9.343175e-05
 [569,] 0.0002802952 0.0002802952 9.343175e-05
 [570,] 0.0002802952 0.0002802952 9.343175e-05
 [571,] 0.0002802952 0.0002802952 9.343175e-05
 [572,] 0.0002802952 0.0002802952 9.343175e-05
 [573,] 0.0002802952 0.0002802952 9.343175e-05
 [574,] 0.0002802952 0.0002802952 9.343175e-05
 [575,] 0.0002802952 0.0002802952 9.343175e-05
 [576,] 0.0002802952 0.0002802952 9.343175e-05
 [577,] 0.0002802952 0.0002802952 9.343175e-05
 [578,] 0.0002802952 0.0002802952 9.343175e-05
 [579,] 0.0002802952 0.0002802952 9.343175e-05
 [580,] 0.0002802952 0.0002802952 9.343175e-05
 [581,] 0.0002802952 0.0002802952 9.343175e-05
 [582,] 0.0003081539 0.0002802952 9.343175e-05
 [583,] 0.0003298021 0.0002802952 9.343175e-05
 [584,] 0.0002802952 0.0002802952 9.343175e-05
 [585,] 0.0002976792 0.0002802952 9.343175e-05
 [586,] 0.0002802952 0.0002802952 9.343175e-05
 [587,] 0.0002802952 0.0002802952 9.343175e-05
 [588,] 0.0002802952 0.0002802952 9.343175e-05
 [589,] 0.0002802952 0.0002802952 9.343175e-05
 [590,] 0.0002802952 0.0002802952 9.343175e-05
 [591,] 0.0002802952 0.0002802952 9.343175e-05
 [592,] 0.0002802952 0.0002802952 9.343175e-05
 [593,] 0.0002802952 0.0002802952 9.343175e-05
 [594,] 0.0002802952 0.0002802952 9.343175e-05
 [595,] 0.0003431082 0.0002802952 9.343175e-05
 [596,] 0.0002996601 0.0002802952 9.343175e-05
 [597,] 0.0003521157 0.0002802952 9.343175e-05
 [598,] 0.0003547609 0.0002802952 9.343175e-05
 [599,] 0.0003921664 0.0002802952 1.070270e-04
 [600,] 0.0003547609 0.0002802952 9.343175e-05
 [601,] 0.0002802952 0.0002802952 9.343175e-05
 [602,] 0.0003125538 0.0002802952 9.343175e-05
 [603,] 0.0003547609 0.0002802952 9.343175e-05
 [604,] 0.0003921664 0.0002802952 1.104694e-04
 [605,] 0.0003547609 0.0002802952 9.343175e-05
 [606,] 0.0003624056 0.0002802952 9.343175e-05
 [607,] 0.0003101389 0.0002802952 9.343175e-05
 [608,] 0.0003054136 0.0002802952 9.343175e-05
 [609,] 0.0003101389 0.0002802952 9.343175e-05
 [610,] 0.0003547609 0.0002802952 9.343175e-05
 [611,] 0.0003565047 0.0002802952 9.343175e-05
 [612,] 0.0003978833 0.0002802952 1.145599e-04
 [613,] 0.0003677481 0.0002802952 9.343175e-05
 [614,] 0.0003651873 0.0002802952 9.343175e-05
 [615,] 0.0003641962 0.0002802952 9.343175e-05
 [616,] 0.0003624056 0.0002802952 9.343175e-05
 [617,] 0.0003706008 0.0002802952 9.343175e-05
 [618,] 0.0003706008 0.0002802952 9.343175e-05
 [619,] 0.0003732271 0.0002802952 9.343175e-05
 [620,] 0.0003056903 0.0002802952 9.343175e-05
 [621,] 0.0003677481 0.0002802952 9.343175e-05
 [622,] 0.0003677481 0.0002802952 9.343175e-05
 [623,] 0.0003677481 0.0002802952 9.343175e-05
 [624,] 0.0003624056 0.0002802952 9.343175e-05
 [625,] 0.0004079963 0.0002802952 9.343175e-05
 [626,] 0.0002802952 0.0002802952 9.343175e-05
 [627,] 0.0002802952 0.0002802952 9.343175e-05
 [628,] 0.0004011526 0.0002802952 9.343175e-05
 [629,] 0.0004290515 0.0002802952 1.194227e-04
 [630,] 0.0004189596 0.0002802952 9.343175e-05
 [631,] 0.0002802952 0.0002802952 9.343175e-05
 [632,] 0.0002802952 0.0002802952 9.343175e-05
 [633,] 0.0003202381 0.0002802952 1.031358e-04
 [634,] 0.0002802952 0.0002802952 9.343175e-05
 [635,] 0.0003924568 0.0002802952 1.108180e-04
 [636,] 0.0003770855 0.0002802952 9.343175e-05
 [637,] 0.0002802952 0.0002802952 9.343175e-05
 [638,] 0.0002802952 0.0002802952 9.343175e-05
 [639,] 0.0003198895 0.0002802952 9.343175e-05
 [640,] 0.0002802952 0.0002802952 9.343175e-05
 [641,] 0.0002802952 0.0002802952 9.343175e-05
 [642,] 0.0002802952 0.0002802952 9.343175e-05
 [643,] 0.0003263723 0.0002802952 9.343175e-05
 [644,] 0.0003138548 0.0002802952 9.343175e-05
 [645,] 0.0003309852 0.0002802952 9.343175e-05
 [646,] 0.0002802952 0.0002802952 9.343175e-05
 [647,] 0.0002868463 0.0002802952 9.343175e-05
 [648,] 0.0002868463 0.0002802952 9.343175e-05
 [649,] 0.0002960886 0.0002802952 9.343175e-05
 [650,] 0.0003262174 0.0002802952 9.343175e-05
 [651,] 0.0003134018 0.0002802952 9.343175e-05
 [652,] 0.0004162096 0.0002802952 1.286730e-04
 [653,] 0.0002802952 0.0002802952 9.343175e-05
 [654,] 0.0003393145 0.0002802952 9.343175e-05
 [655,] 0.0002890870 0.0002802952 9.343175e-05
 [656,] 0.0003421713 0.0002802952 9.343175e-05
 [657,] 0.0002802952 0.0002802952 9.343175e-05
 [658,] 0.0003262174 0.0002802952 9.343175e-05
 [659,] 0.0003125581 0.0002802952 9.343175e-05
 [660,] 0.0003100997 0.0002802952 9.343175e-05
 [661,] 0.0003006216 0.0002802952 9.343175e-05
 [662,] 0.0002802952 0.0002802952 9.343175e-05
 [663,] 0.0002802952 0.0002802952 9.343175e-05
 [664,] 0.0002802952 0.0002802952 9.343175e-05
 [665,] 0.0002802952 0.0002802952 9.343175e-05
 [666,] 0.0002828282 0.0002802952 9.343175e-05
 [667,] 0.0002802952 0.0002802952 9.343175e-05
 [668,] 0.0002802952 0.0002802952 9.343175e-05
 [669,] 0.0002869633 0.0002802952 9.343175e-05
 [670,] 0.0002936187 0.0002802952 9.343175e-05
 [671,] 0.0002890771 0.0002802952 9.343175e-05
 [672,] 0.0002802952 0.0002802952 9.343175e-05
 [673,] 0.0004589276 0.0002802952 1.458427e-04
 [674,] 0.0002802952 0.0002802952 9.343175e-05
 [675,] 0.0002802952 0.0002802952 9.343175e-05
 [676,] 0.0002802952 0.0002802952 9.343175e-05
 [677,] 0.0002802952 0.0002802952 9.343175e-05
 [678,] 0.0002802952 0.0002802952 9.343175e-05
 [679,] 0.0002802952 0.0002802952 9.343175e-05
 [680,] 0.0002802952 0.0002802952 9.343175e-05
 [681,] 0.0002808059 0.0002802952 9.343175e-05
 [682,] 0.0003117742 0.0002802952 9.343175e-05
 [683,] 0.0002802952 0.0002802952 9.343175e-05
 [684,] 0.0002913121 0.0002802952 9.343175e-05
 [685,] 0.0002802952 0.0002802952 9.343175e-05
 [686,] 0.0002802952 0.0002802952 9.343175e-05
 [687,] 0.0002802952 0.0002802952 9.343175e-05
 [688,] 0.0045014114 0.0002802952 1.364119e-03
 [689,] 0.0047703142 0.0002802952 1.758644e-03
 [690,] 0.0063558995 0.0002802952 1.907986e-03
 [691,] 0.0068038028 0.0002802952 3.084701e-03
 [692,] 0.0057375178 0.0002802952 2.599566e-03
 [693,] 0.0076427883 0.0002802952 3.377652e-03
 [694,] 0.0050330825 0.0002802952 1.422013e-03
 [695,] 0.0003003807 0.0002802952 9.343175e-05
 [696,] 0.0026004342 0.0002802952 1.199719e-03
 [697,] 0.0026084394 0.0002802952 1.171391e-03
 [698,] 0.0013105055 0.0002802952 4.776271e-04
 [699,] 0.0011082027 0.0002802952 4.055089e-04
 [700,] 0.0003166134 0.0002802952 9.343175e-05
 [701,] 0.0003181803 0.0002802952 9.343175e-05
 [702,] 0.0013339366 0.0002802952 5.622049e-04
 [703,] 0.0013078455 0.0002802952 4.942082e-04
 [704,] 0.0025700524 0.0002802952 6.987051e-04
 [705,] 0.0030852020 0.0002802952 1.899939e-03
 [706,] 0.0018298178 0.0002802952 7.066430e-04
 [707,] 0.0111497596 0.0002802952 2.826917e-03
 [708,] 0.0143857548 0.0002802952 5.788722e-03
 [709,] 0.0082736047 0.0002802952 3.191520e-03
 [710,] 0.0003112030 0.0002802952 9.343175e-05
 [711,] 0.0003066161 0.0002802952 9.343175e-05
 [712,] 0.0100434756 0.0002802952 4.111646e-03
 [713,] 0.0073533487 0.0002802952 1.849965e-03
 [714,] 0.0074493796 0.0002802952 3.001234e-03
 [715,] 0.0089201541 0.0002802952 3.558635e-03
 [716,] 0.0089201541 0.0002802952 3.545902e-03
 [717,] 0.0135022288 0.0002802952 5.420085e-03
 [718,] 0.0078287124 0.0002802952 3.003791e-03
 [719,] 0.0065382793 0.0002802952 2.521684e-03
 [720,] 0.0069547393 0.0002802952 2.682432e-03
 [721,] 0.0135045769 0.0002802952 5.348795e-03
 [722,] 0.0034718717 0.0002802952 1.495622e-03
 [723,] 0.0055009370 0.0002802952 2.123337e-03
 [724,] 0.0119669449 0.0002802952 4.654696e-03
 [725,] 0.0119699398 0.0002802952 4.554275e-03
 [726,] 0.0058129931 0.0002802952 2.247726e-03
 [727,] 0.0100377163 0.0002802952 3.922319e-03
 [728,] 0.0113094327 0.0002802952 4.417296e-03
 [729,] 0.0065340636 0.0002802952 2.491958e-03
 [730,] 0.0119669449 0.0002802952 4.677399e-03
 [731,] 0.0153189623 0.0002802952 5.930432e-03
 [732,] 0.0073483104 0.0002802952 2.749076e-03
 [733,] 0.0127487583 0.0002802952 4.856951e-03
 [734,] 0.0043361206 0.0002802952 1.605770e-03
 [735,] 0.0079199045 0.0002802952 2.936035e-03
 [736,] 0.0089127284 0.0002802952 3.374710e-03
 [737,] 0.0020014919 0.0002802952 8.407359e-04
 [738,] 0.0046079645 0.0002802952 1.736396e-03
 [739,] 0.0106195807 0.0002802952 4.073961e-03
 [740,] 0.0100385049 0.0002802952 3.856866e-03
 [741,] 0.0019095693 0.0002802952 8.042258e-04
 [742,] 0.0106345749 0.0002802952 4.087833e-03
 [743,] 0.0106213856 0.0002802952 4.125061e-03
 [744,] 0.0002802952 0.0002927852 9.343175e-05
 [745,] 0.0083757320 0.0002802952 3.292978e-03
 [746,] 0.0089142341 0.0002802952 3.511407e-03
 [747,] 0.0106219966 0.0002802952 4.290482e-03
 [748,] 0.0019071966 0.0002802952 8.295006e-04
 [749,] 0.0089135367 0.0002802952 3.755492e-03
 [750,] 0.0083750782 0.0002802952 3.735537e-03
 [751,] 0.0043359695 0.0002802952 1.754647e-03
 [752,] 0.0002802952 0.0002802952 9.343175e-05
 [753,] 0.0054934876 0.0002802952 2.193614e-03
 [754,] 0.0054936715 0.0002802952 2.228309e-03
 [755,] 0.0172699634 0.0002802952 9.517921e-03
 [756,] 0.0002913338 0.0002802952 9.343175e-05
 [757,] 0.0161986802 0.0002802952 7.489856e-03
 [758,] 0.0182880807 0.0002802952 8.925542e-03
 [759,] 0.0152967531 0.0002802952 7.242017e-03
 [760,] 0.0162014723 0.0002802952 7.619395e-03
 [761,] 0.0100407999 0.0002802952 6.477787e-03
 [762,] 0.0055035519 0.0002802952 2.243753e-03
 [763,] 0.0002802952 0.0002802952 9.343175e-05
 [764,] 0.0127527066 0.0002802952 5.962516e-03
 [765,] 0.0058159667 0.0002802952 2.396274e-03
 [766,] 0.0083776349 0.0002802952 5.510170e-03
 [767,] 0.0002875534 0.0002802952 9.343175e-05
 [768,] 0.0061839105 0.0002802952 2.508844e-03
 [769,] 0.0134997044 0.0002802952 6.437888e-03
 [770,] 0.0002802952 0.0002802952 9.343175e-05
 [771,] 0.0069540875 0.0002802952 2.928819e-03
 [772,] 0.0061849975 0.0002802952 2.604106e-03
 [773,] 0.0049000412 0.0002802952 2.057999e-03
 [774,] 0.0002802952 0.0002802952 9.343175e-05
 [775,] 0.0113129211 0.0002802952 4.300084e-03
 [776,] 0.0034476789 0.0002802952 1.113255e-03
 [777,] 0.0127566379 0.0002802952 6.750349e-03
 [778,] 0.0113128819 0.0002802952 6.238784e-03
 [779,] 0.0043383263 0.0002802952 1.849468e-03
 [780,] 0.0100433309 0.0002802952 5.593652e-03
 [781,] 0.0002980296 0.0002802952 9.343175e-05
 [782,] 0.0070422183 0.0002802952 3.837872e-03
 [783,] 0.0058894290 0.0002802952 3.282683e-03
 [784,] 0.0027454336 0.0002802952 1.183845e-03
 [785,] 0.0036618744 0.0002802952 1.617550e-03
 [786,] 0.0027454336 0.0002802952 1.208388e-03
 [787,] 0.0002802952 0.0002802952 9.343175e-05
 [788,] 0.0029144474 0.0002802952 1.285655e-03
 [789,] 0.0036609343 0.0002802952 1.540705e-03
 [790,] 0.0046091200 0.0002802952 1.539005e-03
 [791,] 0.0006141878 0.0002802952 2.535754e-04
 [792,] 0.0007607731 0.0002802952 2.591082e-04
 [793,] 0.0008051220 0.0002802952 2.695085e-04
 [794,] 0.0010588026 0.0002802952 3.478971e-04
 [795,] 0.0009496480 0.0002802952 3.175102e-04
 [796,] 0.0002802952 0.0002802952 9.343175e-05
 [797,] 0.0003456922 0.0002802952 1.301519e-04
 [798,] 0.0003629253 0.0002802952 1.347236e-04
 [799,] 0.0007564908 0.0002802952 2.425698e-04
 [800,] 0.0010527616 0.0002802952 3.318291e-04
 [801,] 0.0011086237 0.0002802952 3.635800e-04
 [802,] 0.0004023244 0.0002802952 1.496592e-04
 [803,] 0.0004978722 0.0002802952 1.800048e-04
 [804,] 0.0002802952 0.0002802952 9.343175e-05
 [805,] 0.0002802952 0.0002802952 9.343175e-05
 [806,] 0.0002802952 0.0002802952 9.343175e-05
 [807,] 0.0003255835 0.0002802952 9.343175e-05
 [808,] 0.0002802952 0.0002802952 1.034839e-04
 [809,] 0.0003005125 0.0002802952 9.343175e-05
 [810,] 0.0003440762 0.0002802952 9.343175e-05
 [811,] 0.0002978956 0.0002802952 9.343175e-05
 [812,] 0.0003390156 0.0002802952 9.343175e-05
 [813,] 0.0003146724 0.0002802952 9.343175e-05
 [814,] 0.0002802952 0.0002802952 1.017138e-04
 [815,] 0.0003524936 0.0002802952 9.343175e-05
 [816,] 0.0003499741 0.0002802952 9.343175e-05
 [817,] 0.0002802952 0.0002802952 9.343175e-05
 [818,] 0.0002802952 0.0002802952 9.343175e-05
 [819,] 0.0003413219 0.0002802952 9.343175e-05
 [820,] 0.0009612235 0.0002802952 2.065185e-04
 [821,] 0.0009612235 0.0002802952 2.052780e-04
 [822,] 0.0034093996 0.0002802952 6.304279e-04
 [823,] 0.0002802952 0.0003466118 1.362369e-04
 [824,] 0.0003869806 0.0002802952 9.343175e-05
 [825,] 0.0002802952 0.0002802952 9.343175e-05
 [826,] 0.0002802952 0.0002802952 9.343175e-05
 [827,] 0.0002802952 0.0002802952 9.343175e-05
 [828,] 0.0002802952 0.0002802952 9.343175e-05
 [829,] 0.0002802952 0.0002802952 9.343175e-05
 [830,] 0.0002802952 0.0002802952 9.343175e-05
 [831,] 0.0002802952 0.0002802952 9.343174e-05
 [832,] 0.0002938926 0.0002802952 9.343175e-05
 [833,] 0.0002955081 0.0002802952 9.343175e-05
 [834,] 0.0002958163 0.0002802952 9.343175e-05
 [835,] 0.0002802952 0.0002802952 9.343174e-05
 [836,] 0.0002802952 0.0002802952 9.343175e-05
 [837,] 0.0002802952 0.0002802952 9.343174e-05
 [838,] 0.0003984560 0.0002802952 9.343175e-05
 [839,] 0.0002802952 0.0002802952 9.343175e-05
 [840,] 0.0002802952 0.0002802952 9.343174e-05
 [841,] 0.0002802952 0.0002802952 9.343175e-05
 [842,] 0.0002861006 0.0002802952 9.343175e-05
 [843,] 0.0002802952 0.0002802952 9.343175e-05
 [844,] 0.0002802952 0.0002802952 9.343175e-05
 [845,] 0.0002802952 0.0002802952 9.343175e-05
 [846,] 0.0002802952 0.0002802952 9.343175e-05
 [847,] 0.0002838607 0.0002802952 9.343175e-05
 [848,] 0.0002802952 0.0002802952 9.343175e-05
 [849,] 0.0002802952 0.0002802952 9.343175e-05
 [850,] 0.0002802952 0.0002802952 9.343175e-05
 [851,] 0.0002802952 0.0002802952 9.343175e-05
 [852,] 0.0002855160 0.0002802952 9.343175e-05
 [853,] 0.0002802952 0.0002802952 9.343175e-05
 [854,] 0.0003017000 0.0002802952 9.343175e-05
 [855,] 0.0002844788 0.0002802952 9.343175e-05
 [856,] 0.0002825294 0.0002802952 9.343175e-05
 [857,] 0.0002851538 0.0002802952 9.343175e-05
 [858,] 0.0002802952 0.0002802952 9.343175e-05
 [859,] 0.0002802952 0.0002802952 9.343175e-05
 [860,] 0.0002966451 0.0002802952 9.343175e-05
 [861,] 0.0002802952 0.0002802952 9.343175e-05
 [862,] 0.0002802952 0.0002802952 9.343175e-05
 [863,] 0.0002802952 0.0002802952 9.343175e-05
 [864,] 0.0002802952 0.0002802952 9.343175e-05
 [865,] 0.0002843527 0.0002802952 9.343175e-05
 [866,] 0.0002802952 0.0002802952 9.343175e-05
 [867,] 0.0002849737 0.0002802952 9.343175e-05
 [868,] 0.0002955371 0.0002802952 9.343175e-05
 [869,] 0.0002953971 0.0002802952 9.343175e-05
 [870,] 0.0002802952 0.0002802952 9.343175e-05
 [871,] 0.0003015627 0.0002802952 9.343175e-05
 [872,] 0.0002866965 0.0002802952 9.343175e-05
 [873,] 0.0002802952 0.0002802952 9.343175e-05
 [874,] 0.0002802952 0.0002802952 9.343175e-05
 [875,] 0.0002802952 0.0002802952 9.343175e-05
 [876,] 0.0002802952 0.0002802952 9.343175e-05
 [877,] 0.0002874058 0.0002802952 9.343175e-05
 [878,] 0.0002802952 0.0002802952 9.343175e-05
 [879,] 0.0002802952 0.0002802952 9.343175e-05
 [880,] 0.0002875347 0.0002802952 9.343175e-05
 [881,] 0.0002802952 0.0002802952 9.343175e-05
 [882,] 0.0002802952 0.0002802952 9.343175e-05
 [883,] 0.0002802952 0.0002802952 9.343175e-05
 [884,] 0.0002802952 0.0002802952 9.343175e-05
 [885,] 0.0002802952 0.0002802952 9.343175e-05
 [886,] 0.0002802952 0.0002802952 9.343175e-05
 [887,] 0.0002802952 0.0002802952 9.343175e-05
 [888,] 0.0003448801 0.0002802952 9.343175e-05
 [889,] 0.0002802952 0.0002802952 9.343175e-05
 [890,] 0.0002909165 0.0002802952 9.343175e-05
 [891,] 0.0002802952 0.0002802952 9.343175e-05
 [892,] 0.0002802952 0.0002802952 9.343175e-05
 [893,] 0.0002802952 0.0002802952 9.343175e-05
 [894,] 0.0002869140 0.0002802952 9.343175e-05
 [895,] 0.0002802952 0.0002802952 9.343175e-05
 [896,] 0.0002871000 0.0002802952 9.343175e-05
 [897,] 0.0002802952 0.0002802952 9.343175e-05
 [898,] 0.0002802952 0.0002802952 9.343175e-05
 [899,] 0.0002802952 0.0002802952 9.343174e-05
 [900,] 0.0002802952 0.0002802952 9.343175e-05
 [901,] 0.0002802952 0.0002802952 9.343175e-05
 [902,] 0.0002802952 0.0002802952 9.343175e-05
 [903,] 0.0002802952 0.0002802952 9.343175e-05
 [904,] 0.0002802952 0.0002802952 9.343175e-05
 [905,] 0.0002852025 0.0002802952 9.343175e-05
 [906,] 0.0002802952 0.0002802952 9.343175e-05
 [907,] 0.0002805487 0.0002802952 9.343175e-05
 [908,] 0.0002858726 0.0002802952 9.343175e-05
 [909,] 0.0002802952 0.0002802952 9.343175e-05
 [910,] 0.0002802952 0.0002802952 9.343175e-05
 [911,] 0.0002802952 0.0002802952 9.343175e-05
 [912,] 0.0002802952 0.0002802952 9.343175e-05
 [913,] 0.0002802952 0.0002802952 9.343175e-05
 [914,] 0.0002802952 0.0002802952 9.343175e-05
 [915,] 0.0002890170 0.0002802952 9.343175e-05
 [916,] 0.0002868744 0.0002802952 9.343175e-05
 [917,] 0.0002802952 0.0002802952 9.343175e-05
 [918,] 0.0002802952 0.0002802952 9.343175e-05
 [919,] 0.0002802952 0.0002802952 9.343175e-05
 [920,] 0.0002802952 0.0002802952 9.343175e-05
 [921,] 0.0002802952 0.0002802952 9.343175e-05
 [922,] 0.0002802952 0.0002802952 9.343175e-05
 [923,] 0.0002802952 0.0002802952 9.343175e-05
 [924,] 0.0002802952 0.0002802952 9.343175e-05
 [925,] 0.0002802952 0.0002802952 9.343175e-05
 [926,] 0.0002802952 0.0002802952 9.343175e-05
 [927,] 0.0002802952 0.0002802952 9.343175e-05
 [928,] 0.0002802952 0.0002802952 9.343175e-05
 [929,] 0.0002802952 0.0002802952 9.343175e-05
 [930,] 0.0002802952 0.0002802952 9.343175e-05
 [931,] 0.0002802952 0.0002802952 9.343175e-05
 [932,] 0.0002802952 0.0002802952 9.343175e-05
 [933,] 0.0003169674 0.0002802952 9.343175e-05
 [934,] 0.0002802952 0.0002802952 9.343175e-05
 [935,] 0.0002802952 0.0002802952 9.343175e-05
 [936,] 0.0002802952 0.0002802952 9.343175e-05
 [937,] 0.0002802952 0.0002802952 9.343175e-05
 [938,] 0.0002802952 0.0002802952 9.343175e-05
 [939,] 0.0002802952 0.0002802952 9.343175e-05
 [940,] 0.0002802952 0.0002802952 9.343175e-05
 [941,] 0.0002802952 0.0002802952 9.343175e-05
 [942,] 0.0002802952 0.0002802952 9.343175e-05
 [943,] 0.0002802952 0.0002802952 9.343175e-05
 [944,] 0.0002802952 0.0002802952 9.343175e-05
 [945,] 0.0002802952 0.0002802952 9.343175e-05
 [946,] 0.0002802952 0.0002802952 9.343175e-05
 [947,] 0.0002802952 0.0002802952 9.343175e-05
 [948,] 0.0002802952 0.0002802952 9.343175e-05
 [949,] 0.0002802952 0.0002802952 9.343175e-05
 [950,] 0.0002802952 0.0002802952 9.343175e-05
 [951,] 0.0002802952 0.0002802952 9.343175e-05
 [952,] 0.0002802952 0.0002802952 9.343175e-05
 [953,] 0.0002802952 0.0002802952 9.343175e-05
 [954,] 0.0002802952 0.0002802952 9.343175e-05
 [955,] 0.0002802952 0.0002802952 9.343175e-05
 [956,] 0.0002802952 0.0002802952 9.343175e-05
 [957,] 0.0002802952 0.0002802952 9.343175e-05
 [958,] 0.0002802952 0.0002802952 9.343175e-05
 [959,] 0.0002802952 0.0002802952 9.343175e-05
 [960,] 0.0002802952 0.0002802952 9.343175e-05
 [961,] 0.0002802952 0.0002802952 9.343175e-05
 [962,] 0.0003070417 0.0002802952 9.343175e-05
 [963,] 0.0002802952 0.0002802952 9.343175e-05
 [964,] 0.0007368584 0.0002802952 1.606120e-04
 [965,] 0.0002802952 0.0002802952 9.343175e-05
 [966,] 0.0003278093 0.0002802952 9.343175e-05
 [967,] 0.0003385461 0.0002802952 9.343175e-05
 [968,] 0.0003425814 0.0002802952 9.343175e-05
 [969,] 0.0003356075 0.0002802952 9.343175e-05
 [970,] 0.0003325004 0.0002802952 9.343175e-05
 [971,] 0.0003282964 0.0002802952 9.343175e-05
 [972,] 0.0003007246 0.0002802952 9.343175e-05
 [973,] 0.0002832739 0.0002802952 9.343175e-05
 [974,] 0.0003212068 0.0002802952 9.343175e-05
 [975,] 0.0003504220 0.0002802952 9.343175e-05
 [976,] 0.0003426810 0.0002802952 9.343175e-05
 [977,] 0.0003440808 0.0002802952 9.343175e-05
 [978,] 0.0003520457 0.0002802952 9.343175e-05
 [979,] 0.0003586376 0.0002802952 9.343175e-05
 [980,] 0.0003621732 0.0002802952 9.343175e-05
 [981,] 0.0003419887 0.0002802952 9.343175e-05
 [982,] 0.0003448967 0.0002802952 9.343175e-05
 [983,] 0.0003360176 0.0002802952 9.343175e-05
 [984,] 0.0003388383 0.0002802952 9.343175e-05
 [985,] 0.0003388383 0.0002802952 9.343175e-05
 [986,] 0.0003392845 0.0002802952 9.343175e-05
 [987,] 0.0003580675 0.0002802952 9.343175e-05
 [988,] 0.0003645676 0.0002802952 9.343175e-05
 [989,] 0.0002802952 0.0002802952 9.343175e-05
 [990,] 0.0003237483 0.0002802952 9.343175e-05
 [991,] 0.0003518810 0.0002802952 9.343175e-05
 [992,] 0.0002802952 0.0002802952 9.343175e-05
 [993,] 0.0002802952 0.0002802952 9.343175e-05
 [994,] 0.0003351176 0.0002802952 9.343175e-05
 [995,] 0.0003776957 0.0002802952 9.343175e-05
 [996,] 0.0002802952 0.0002802952 9.343175e-05
 [997,] 0.0003802077 0.0002802952 9.575275e-05
 [998,] 0.0002802952 0.0002802952 9.343175e-05
 [999,] 0.0002802952 0.0002802952 9.343175e-05
[1000,] 0.0003588360 0.0002802952 9.343175e-05
[1001,] 0.0003418018 0.0002802952 9.343175e-05
[1002,] 0.0003347253 0.0002802952 9.343175e-05
[1003,] 0.0003442783 0.0002802952 9.343175e-05
[1004,] 0.0004807140 0.0002802952 1.428611e-04
[1005,] 0.0002802952 0.0002802952 9.343175e-05
[1006,] 0.0002802952 0.0002802952 9.343175e-05
[1007,] 0.0002802952 0.0002802952 9.343175e-05
[1008,] 0.0002802952 0.0002802952 9.343175e-05
[1009,] 0.0002802952 0.0002802952 9.343175e-05
[1010,] 0.0002802952 0.0002802952 9.343175e-05
[1011,] 0.0002802952 0.0002802952 9.343175e-05
[1012,] 0.0002802952 0.0002802952 9.343175e-05
[1013,] 0.0002802952 0.0002802952 9.343175e-05
[1014,] 0.0002802952 0.0002802952 9.343175e-05
[1015,] 0.0002802952 0.0002802952 9.343175e-05
[1016,] 0.0002802952 0.0002802952 9.343175e-05
[1017,] 0.0002802952 0.0002802952 9.343175e-05
[1018,] 0.0002802952 0.0002802952 9.343175e-05
[1019,] 0.0002802952 0.0002802952 9.343175e-05
[1020,] 0.0002802952 0.0002802952 9.343175e-05
[1021,] 0.0002802952 0.0002802952 9.343175e-05
[1022,] 0.0002802952 0.0002802952 9.343175e-05
[1023,] 0.0002802952 0.0002802952 9.343175e-05
[1024,] 0.0002802952 0.0002802952 9.343175e-05
[1025,] 0.0002802952 0.0002802952 9.343175e-05
[1026,] 0.0002802952 0.0002802952 9.343175e-05
[1027,] 0.0002802952 0.0002802952 9.343175e-05
[1028,] 0.0002802952 0.0002802952 9.343175e-05
[1029,] 0.0002802952 0.0002802952 9.343175e-05
[1030,] 0.0002802952 0.0002802952 9.343175e-05
[1031,] 0.0002802952 0.0002802952 9.343175e-05
[1032,] 0.0002802952 0.0002802952 9.343175e-05
[1033,] 0.0002802952 0.0002802952 9.343175e-05
[1034,] 0.0002802952 0.0002802952 9.343175e-05
[1035,] 0.0002802952 0.0002802952 9.343175e-05
[1036,] 0.0002802952 0.0002802952 9.343175e-05
[1037,] 0.0002802952 0.0002802952 9.343175e-05
[1038,] 0.0002802952 0.0002802952 9.343175e-05
[1039,] 0.0002802952 0.0002802952 9.343175e-05
[1040,] 0.0002802952 0.0002802952 9.343175e-05
[1041,] 0.0002802952 0.0002802952 9.343175e-05
[1042,] 0.0002802952 0.0002802952 9.343175e-05
[1043,] 0.0002802952 0.0002802952 9.343174e-05
[1044,] 0.0002802952 0.0002802952 9.343175e-05
[1045,] 0.0002802952 0.0002802952 9.343175e-05
[1046,] 0.0002802952 0.0002802952 9.343174e-05
[1047,] 0.0002802952 0.0002802952 9.343175e-05
[1048,] 0.0002802952 0.0002802952 9.343175e-05
[1049,] 0.0002802952 0.0002802952 9.343175e-05
[1050,] 0.0002802952 0.0002802952 9.343175e-05
[1051,] 0.0002802952 0.0002802952 9.343174e-05
[1052,] 0.0002802952 0.0002802952 9.343175e-05
[1053,] 0.0002802952 0.0002802952 9.343175e-05
[1054,] 0.0002802952 0.0002802952 9.343174e-05
[1055,] 0.0002802952 0.0002802952 9.343174e-05
[1056,] 0.0002802952 0.0002802952 9.343175e-05
[1057,] 0.0002802952 0.0002802952 9.343174e-05
[1058,] 0.0002802952 0.0002802952 9.343175e-05
[1059,] 0.0002802952 0.0002802952 9.343174e-05
[1060,] 0.0002802952 0.0002802952 9.343174e-05
[1061,] 0.0002802952 0.0002802952 9.343175e-05
[1062,] 0.0002802952 0.0002802952 9.343175e-05
[1063,] 0.0002802952 0.0002802952 9.343174e-05
[1064,] 0.0002802952 0.0002802952 9.343175e-05
[1065,] 0.0002802952 0.0002802952 9.343174e-05
[1066,] 0.0002802952 0.0002802952 9.343174e-05
[1067,] 0.0002802952 0.0002802952 9.343175e-05
[1068,] 0.0002802952 0.0002802952 9.343175e-05
[1069,] 0.0002802952 0.0002802952 9.343175e-05
[1070,] 0.0002802952 0.0002802952 9.343175e-05
[1071,] 0.0002802952 0.0002802952 9.343175e-05
[1072,] 0.0002802952 0.0002802952 9.343175e-05
[1073,] 0.0002802952 0.0002802952 9.343175e-05
[1074,] 0.0002802952 0.0002802952 9.343175e-05
[1075,] 0.0002802952 0.0002802952 9.343175e-05
[1076,] 0.0002802952 0.0002802952 9.343175e-05
[1077,] 0.0002802952 0.0002802952 9.343175e-05
[1078,] 0.0002802952 0.0002802952 9.343175e-05
[1079,] 0.0002802952 0.0002802952 9.343175e-05
[1080,] 0.0002802952 0.0002802952 9.343175e-05
[1081,] 0.0002802952 0.0002802952 9.343175e-05
[1082,] 0.0002802952 0.0002802952 9.343175e-05
[1083,] 0.0002802952 0.0002802952 9.343175e-05
[1084,] 0.0002802952 0.0002802952 9.343175e-05
[1085,] 0.0002802952 0.0002802952 9.343175e-05
[1086,] 0.0002802952 0.0002802952 9.343175e-05
[1087,] 0.0002802952 0.0002802952 9.343175e-05
[1088,] 0.0002802952 0.0002802952 9.343175e-05
[1089,] 0.0002802952 0.0002802952 9.343175e-05
[1090,] 0.0002802952 0.0002802952 9.343175e-05
[1091,] 0.0002802952 0.0002802952 9.343175e-05
[1092,] 0.0002802952 0.0002802952 9.343175e-05
[1093,] 0.0002802952 0.0002802952 9.343175e-05
[1094,] 0.0002802952 0.0002802952 9.343175e-05
[1095,] 0.0002802952 0.0002802952 9.343175e-05
[1096,] 0.0002802952 0.0002802952 9.343175e-05
[1097,] 0.0002802952 0.0002802952 9.343175e-05
[1098,] 0.0002802952 0.0002802952 9.343175e-05
[1099,] 0.0002802952 0.0002802952 9.343175e-05
[1100,] 0.0002802952 0.0002802952 9.343175e-05
[1101,] 0.0002802952 0.0002802952 9.343175e-05
[1102,] 0.0002922170 0.0002802952 9.343175e-05
[1103,] 0.0002802952 0.0002802952 9.343175e-05
[1104,] 0.0002802952 0.0002802952 9.343175e-05
[1105,] 0.0002802952 0.0002802952 9.343175e-05
[1106,] 0.0002802952 0.0002802952 9.343175e-05
[1107,] 0.0002802952 0.0002802952 9.343175e-05
[1108,] 0.0002802952 0.0002802952 9.343174e-05
[1109,] 0.0002802952 0.0002802952 9.343175e-05
[1110,] 0.0002802952 0.0002802952 9.343175e-05
[1111,] 0.0002802952 0.0002802952 9.343175e-05
[1112,] 0.0002802952 0.0002802952 9.343175e-05
[1113,] 0.0002802952 0.0002802952 9.343174e-05
[1114,] 0.0002802952 0.0002802952 9.343175e-05
[1115,] 0.0002802952 0.0002802952 9.343175e-05
[1116,] 0.0002802952 0.0002802952 9.343174e-05
[1117,] 0.0002802952 0.0002802952 9.343174e-05
[1118,] 0.0002802952 0.0002802952 9.343175e-05
[1119,] 0.0002802952 0.0002802952 9.343175e-05
[1120,] 0.0002802952 0.0002802952 9.343175e-05
[1121,] 0.0002802952 0.0002802952 9.343175e-05
[1122,] 0.0002802952 0.0002802952 9.343175e-05
[1123,] 0.0002802952 0.0002802952 9.343175e-05
[1124,] 0.0002802952 0.0002802952 9.343175e-05
[1125,] 0.0002802952 0.0002802952 9.343175e-05
[1126,] 0.0002802952 0.0002802952 9.343175e-05
[1127,] 0.0002802952 0.0002802952 9.343174e-05
[1128,] 0.0002802952 0.0002802952 9.343175e-05
[1129,] 0.0002802952 0.0002802952 9.343175e-05
[1130,] 0.0002802952 0.0002802952 9.343175e-05
[1131,] 0.0002802952 0.0002802952 9.343175e-05
[1132,] 0.0002802952 0.0002802952 9.343175e-05
[1133,] 0.0002802952 0.0002802952 9.343175e-05
[1134,] 0.0002802952 0.0002802952 9.343175e-05
[1135,] 0.0002802952 0.0002802952 9.343175e-05
[1136,] 0.0002802952 0.0002802952 9.343175e-05
[1137,] 0.0002802952 0.0002802952 9.343175e-05
[1138,] 0.0002802952 0.0002802952 9.343175e-05
[1139,] 0.0002802952 0.0002802952 9.343175e-05
[1140,] 0.0002802952 0.0002802952 9.343175e-05
[1141,] 0.0002802952 0.0002802952 9.343175e-05
[1142,] 0.0002802952 0.0002802952 9.343175e-05
[1143,] 0.0002802952 0.0002802952 9.343175e-05
[1144,] 0.0002802952 0.0002802952 9.343175e-05
[1145,] 0.0002802952 0.0002802952 9.343175e-05
[1146,] 0.0002802952 0.0002802952 9.343175e-05
[1147,] 0.0002802952 0.0002802952 9.343175e-05
[1148,] 0.0002802952 0.0002802952 9.343175e-05
[1149,] 0.0002802952 0.0002802952 9.343175e-05
[1150,] 0.0002802952 0.0002802952 9.343175e-05
[1151,] 0.0002802952 0.0002802952 9.343175e-05
[1152,] 0.0002802952 0.0002802952 9.343174e-05
[1153,] 0.0002802952 0.0002802952 9.343175e-05
[1154,] 0.0002802952 0.0002802952 9.343175e-05
[1155,] 0.0002802952 0.0002802952 9.343175e-05
[1156,] 0.0002802952 0.0002802952 9.343175e-05
[1157,] 0.0002802952 0.0002802952 9.343175e-05
[1158,] 0.0002802952 0.0002802952 9.343175e-05
[1159,] 0.0002802952 0.0002802952 9.343175e-05
[1160,] 0.0002802952 0.0002802952 9.343175e-05
[1161,] 0.0002802952 0.0002802952 9.343175e-05
[1162,] 0.0002802952 0.0002802952 9.343175e-05
[1163,] 0.0002802952 0.0002802952 9.343175e-05
[1164,] 0.0002802952 0.0002802952 9.343175e-05
[1165,] 0.0002802952 0.0002802952 9.343175e-05
[1166,] 0.0002802952 0.0002802952 9.343174e-05
[1167,] 0.0002802952 0.0002802952 9.343175e-05
[1168,] 0.0002802952 0.0002802952 9.343175e-05
[1169,] 0.0002802952 0.0002802952 9.343175e-05
[1170,] 0.0002802952 0.0002802952 9.343174e-05
[1171,] 0.0002802952 0.0002802952 9.343175e-05
[1172,] 0.0002802952 0.0002802952 9.343175e-05
[1173,] 0.0002802952 0.0002802952 9.343175e-05
[1174,] 0.0002802952 0.0002802952 9.343175e-05
[1175,] 0.0002802952 0.0002802952 9.343175e-05
[1176,] 0.0002802952 0.0002802952 9.343175e-05
[1177,] 0.0002802952 0.0003136409 9.343175e-05
[1178,] 0.0002802952 0.0002802952 9.343175e-05
[1179,] 0.0002802952 0.0002802952 9.343175e-05
[1180,] 0.0002802952 0.0002802952 9.343175e-05
[1181,] 0.0002802952 0.0002802952 9.343175e-05
[1182,] 0.0002802952 0.0002802952 9.343175e-05
[1183,] 0.0002802952 0.0002802952 9.343175e-05
[1184,] 0.0002802952 0.0002802952 9.343175e-05
[1185,] 0.0002802952 0.0002802952 9.343175e-05
[1186,] 0.0002802952 0.0002802952 9.343175e-05
[1187,] 0.0002802952 0.0004201663 1.250245e-04
[1188,] 0.0002802952 0.0002802952 9.343175e-05
[1189,] 0.0002802952 0.0003660492 1.079087e-04
[1190,] 0.0002802952 0.0002802952 9.343175e-05
[1191,] 0.0002802952 0.0003842952 9.856467e-05
[1192,] 0.0002802952 0.0002802952 9.343175e-05
[1193,] 0.0002802952 0.0002802952 9.343175e-05
[1194,] 0.0002802952 0.0002802953 9.343175e-05
[1195,] 0.0002802952 0.0003184312 9.343175e-05
[1196,] 0.0002802952 0.0003226236 9.343175e-05
[1197,] 0.0002802952 0.0004081975 9.343175e-05
[1198,] 0.0002802952 0.0003174286 9.343175e-05
[1199,] 0.0002802952 0.0004208023 9.343175e-05
[1200,] 0.0002802952 0.0002802952 9.343175e-05
[1201,] 0.0002802952 0.0002802952 9.343175e-05
[1202,] 0.0002802952 0.0002802952 9.343175e-05
[1203,] 0.0002802952 0.0003260503 9.343175e-05
[1204,] 0.0002802952 0.0002847228 9.343175e-05
[1205,] 0.0002802952 0.0002802953 9.343175e-05
[1206,] 0.0002802952 0.0002802952 9.343175e-05
[1207,] 0.0002802952 0.0002927401 9.343175e-05
[1208,] 0.0002802952 0.0002802953 9.343175e-05
[1209,] 0.0002802952 0.0002802952 9.343175e-05
[1210,] 0.0002802952 0.0002802952 9.343175e-05
[1211,] 0.0002802952 0.0002802952 9.343175e-05
[1212,] 0.0002802952 0.0002802952 9.343175e-05
[1213,] 0.0002802952 0.0002802952 9.343175e-05
[1214,] 0.0002802952 0.0002802952 9.343175e-05
[1215,] 0.0002802952 0.0002802952 9.343175e-05
[1216,] 0.0002802952 0.0002802952 9.343175e-05
[1217,] 0.0002802952 0.0002802952 9.343175e-05
[1218,] 0.0002802952 0.0002802952 9.343175e-05
[1219,] 0.0003331571 0.0002802952 1.047001e-04
[1220,] 0.0002802952 0.0002802952 9.343175e-05
[1221,] 0.0002802952 0.0002802952 9.343175e-05
[1222,] 0.0002802952 0.0002802952 9.343175e-05
[1223,] 0.0002802952 0.0002802952 9.343175e-05
[1224,] 0.0002802952 0.0002802952 9.343175e-05
[1225,] 0.0002802952 0.0002802952 9.343175e-05
[1226,] 0.0002802952 0.0002802952 9.343175e-05
[1227,] 0.0002802952 0.0002802952 9.343175e-05
[1228,] 0.0002802952 0.0002802952 9.343175e-05
[1229,] 0.0002802952 0.0002802952 9.343175e-05
[1230,] 0.0002802952 0.0002802952 9.343175e-05
[1231,] 0.0002802952 0.0002802952 9.343175e-05
[1232,] 0.0002802952 0.0002802952 9.343175e-05
[1233,] 0.0002802952 0.0002802952 9.343175e-05
[1234,] 0.0002802952 0.0002802952 9.343175e-05
[1235,] 0.0002802952 0.0002802952 9.343175e-05
[1236,] 0.0002802952 0.0002802952 9.343175e-05
[1237,] 0.0002802952 0.0002802952 9.343175e-05
[1238,] 0.0002802952 0.0002802952 9.343175e-05
[1239,] 0.0002802952 0.0002802952 9.343175e-05
[1240,] 0.0002802952 0.0002802952 9.343175e-05
[1241,] 0.0002845822 0.0002802952 9.343175e-05
[1242,] 0.0002802952 0.0002802952 9.343175e-05
[1243,] 0.0002802952 0.0002802952 9.343175e-05
[1244,] 0.0002802952 0.0002802952 9.343175e-05
[1245,] 0.0002802952 0.0002802952 9.343175e-05
[1246,] 0.0002802952 0.0002802952 9.343175e-05
[1247,] 0.0002802952 0.0002802952 9.343175e-05
[1248,] 0.0002802952 0.0002802952 9.343175e-05
[1249,] 0.0002802952 0.0002802952 9.343175e-05
[1250,] 0.0002802952 0.0002802952 9.343175e-05
[1251,] 0.0002802952 0.0002802952 9.343175e-05
[1252,] 0.0003065736 0.0009467158 7.012894e-04
[1253,] 0.0002802952 0.0002802952 9.343174e-05
[1254,] 0.0002802952 0.0002802952 9.343175e-05
[1255,] 0.0002802952 0.0002802952 9.343175e-05
[1256,] 0.0002802952 0.0002802952 9.343175e-05
[1257,] 0.0002802952 0.0002802952 9.343175e-05
[1258,] 0.0002802952 0.0002802952 9.343175e-05
[1259,] 0.0002802952 0.0002802952 9.343175e-05
[1260,] 0.0002802952 0.0002802952 9.343175e-05
[1261,] 0.0003012959 0.0008847295 6.222722e-04
[1262,] 0.0002802952 0.0002802952 9.343175e-05
[1263,] 0.0002802952 0.0002802952 9.343175e-05
[1264,] 0.0002802952 0.0002802952 9.343175e-05
[1265,] 0.0002802952 0.0002802952 9.343175e-05
[1266,] 0.0002802952 0.0002802952 9.343175e-05
[1267,] 0.0003035585 0.0008907984 6.387510e-04
[1268,] 0.0003044697 0.0008939986 6.458746e-04
[1269,] 0.0003044697 0.0008907984 6.431523e-04
[1270,] 0.0003015233 0.0008507765 5.956829e-04
[1271,] 0.0002802952 0.0003368305 9.343175e-05
[1272,] 0.0003056785 0.0008849554 6.435543e-04
[1273,] 0.0003056785 0.0008849554 6.435543e-04
[1274,] 0.0002802952 0.0002802952 9.343175e-05
[1275,] 0.0003047849 0.0008723484 6.285657e-04
[1276,] 0.0003103890 0.0008849554 6.659357e-04
[1277,] 0.0003103890 0.0008786229 6.602736e-04
[1278,] 0.0002802952 0.0002802952 9.343175e-05
[1279,] 0.0003004941 0.0008451005 5.863921e-04
[1280,] 0.0003117000 0.0008599712 6.495824e-04
[1281,] 0.0002802952 0.0002802952 9.343175e-05
[1282,] 0.0002802952 0.0002802952 9.343175e-05
[1283,] 0.0003075391 0.0008332066 6.072527e-04
[1284,] 0.0003110273 0.0008538674 6.410580e-04
[1285,] 0.0003100864 0.0008538674 6.368238e-04
[1286,] 0.0003117000 0.0008130439 6.078277e-04
[1287,] 0.0003103890 0.0008102123 5.998148e-04
[1288,] 0.0003021638 0.0007723672 5.336527e-04
[1289,] 0.0003033010 0.0007855541 5.490652e-04
[1290,] 0.0003103890 0.0007882624 5.804032e-04
[1291,] 0.0003126015 0.0007909945 5.915981e-04
[1292,] 0.0003050703 0.0007852986 5.561084e-04
[1293,] 0.0003132785 0.0007909945 5.943238e-04
[1294,] 0.0003122952 0.0007774300 5.778252e-04
[1295,] 0.0002802952 0.0002802952 9.343175e-05
[1296,] 0.0003062869 0.0007411696 5.232772e-04
[1297,] 0.0002802952 0.0002802952 9.343175e-05
[1298,] 0.0002802952 0.0002802952 9.343175e-05
[1299,] 0.0002802952 0.0002802952 9.343175e-05
[1300,] 0.0003159333 0.0007338687 5.520718e-04
[1301,] 0.0002802952 0.0002802952 9.343175e-05
[1302,] 0.0002802952 0.0002802952 9.343175e-05
[1303,] 0.0002802952 0.0002802952 9.343175e-05
[1304,] 0.0002802952 0.0002802952 9.343175e-05
[1305,] 0.0002802952 0.0002802952 9.343175e-05
[1306,] 0.0002802952 0.0002802952 9.343175e-05
[1307,] 0.0003187154 0.0007456225 5.732708e-04
[1308,] 0.0002802952 0.0002802952 9.343175e-05
[1309,] 0.0003066025 0.0007338687 5.182561e-04
[1310,] 0.0002802952 0.0002802952 9.343175e-05
[1311,] 0.0002802952 0.0002802952 9.343175e-05
[1312,] 0.0003165214 0.0007583818 5.770326e-04
[1313,] 0.0002802952 0.0002802952 9.343174e-05
[1314,] 0.0003074973 0.0007289043 5.172721e-04
[1315,] 0.0002802952 0.0002802952 9.343174e-05
[1316,] 0.0002802952 0.0002802952 9.343174e-05
[1317,] 0.0003176132 0.0007231802 5.484937e-04
[1318,] 0.0002802952 0.0002802952 9.343175e-05
[1319,] 0.0002802952 0.0002802952 9.343175e-05
[1320,] 0.0002802952 0.0002802952 9.343174e-05
[1321,] 0.0002802952 0.0002802952 9.343175e-05
[1322,] 0.0003213040 0.0006320046 4.726075e-04
[1323,] 0.0003068903 0.0007340895 5.198000e-04
[1324,] 0.0003084292 0.0008906120 6.604300e-04
[1325,] 0.0002802952 0.0002802952 9.343175e-05
[1326,] 0.0002802952 0.0002802952 9.343175e-05
[1327,] 0.0002802952 0.0002802952 9.343174e-05
[1328,] 0.0002802952 0.0002802952 9.343175e-05
[1329,] 0.0002802952 0.0002802952 9.343175e-05
[1330,] 0.0003129395 0.0008409658 6.369012e-04
[1331,] 0.0002802952 0.0002802952 9.343175e-05
[1332,] 0.0002802952 0.0002802952 9.343175e-05
[1333,] 0.0003087515 0.0008470079 6.236670e-04
[1334,] 0.0002802952 0.0002802952 9.343175e-05
[1335,] 0.0002802952 0.0002802952 9.343175e-05
[1336,] 0.0002802952 0.0002802952 9.343175e-05
[1337,] 0.0002802952 0.0002802952 9.343175e-05
[1338,] 0.0003044981 0.0008809676 6.334156e-04
[1339,] 0.0002802952 0.0002802952 9.343175e-05
[1340,] 0.0002802952 0.0002802952 9.343175e-05
[1341,] 0.0002802952 0.0002802952 9.343175e-05
[1342,] 0.0002802952 0.0002802952 9.343175e-05
[1343,] 0.0003038810 0.0008746124 6.251412e-04
[1344,] 0.0002802952 0.0002802952 9.343175e-05
[1345,] 0.0002802952 0.0002802952 9.343174e-05
[1346,] 0.0003032955 0.0008592609 6.095509e-04
[1347,] 0.0002802952 0.0002802952 9.343175e-05
[1348,] 0.0002802952 0.0002802952 9.343175e-05
[1349,] 0.0003052628 0.0008593019 6.192815e-04
[1350,] 0.0002802952 0.0002802952 9.343175e-05
[1351,] 0.0002802952 0.0002802952 9.343175e-05
[1352,] 0.0003099913 0.0008409658 6.238291e-04
[1353,] 0.0002802952 0.0002802952 9.343175e-05
[1354,] 0.0003172709 0.0007976460 6.159123e-04
[1355,] 0.0002802952 0.0002802952 9.343175e-05
[1356,] 0.0002802952 0.0002802952 9.343175e-05
[1357,] 0.0003085590 0.0008804929 6.527140e-04
[1358,] 0.0003125454 0.0008380130 6.328015e-04
[1359,] 0.0003092246 0.0008624303 6.398962e-04
[1360,] 0.0003123713 0.0008847439 6.746003e-04
[1361,] 0.0003047872 0.0008776412 6.321945e-04
[1362,] 0.0002802952 0.0002802952 9.343175e-05
[1363,] 0.0003074973 0.0008350404 6.081181e-04
[1364,] 0.0003206653 0.0007976460 6.296359e-04
[1365,] 0.0002802952 0.0002802952 9.343175e-05
[1366,] 0.0003004360 0.0008713460 6.064734e-04
[1367,] 0.0003065662 0.0008026397 5.757758e-04
[1368,] 0.0002802952 0.0003028913 9.343175e-05
[1369,] 0.0002802952 0.0002802952 9.343175e-05
[1370,] 0.0003125884 0.0007839527 5.849535e-04
[1371,] 0.0003137038 0.0008439392 6.436629e-04
[1372,] 0.0003059697 0.0008439981 6.093167e-04
[1373,] 0.0003033149 0.0008774788 6.254948e-04
[1374,] 0.0003101884 0.0008531060 6.365144e-04
[1375,] 0.0002802952 0.0002802952 9.343175e-05
[1376,] 0.0003069274 0.0008531060 6.219170e-04
[1377,] 0.0003161182 0.0008777826 6.861081e-04
[1378,] 0.0003027586 0.0008869843 6.306366e-04
[1379,] 0.0002802952 0.0002802952 9.343175e-05
[1380,] 0.0003033312 0.0008860301 6.325891e-04
[1381,] 0.0002802952 0.0002802952 9.343175e-05
[1382,] 0.0002802952 0.0002802952 9.343175e-05
[1383,] 0.0002802952 0.0002802952 9.343175e-05
[1384,] 0.0002802952 0.0002802952 9.343175e-05
[1385,] 0.0002802952 0.0002802952 9.343175e-05
[1386,] 0.0002985322 0.0008774788 6.025964e-04
[1387,] 0.0002802952 0.0002802952 9.343175e-05
[1388,] 0.0002982468 0.0008774788 6.012341e-04
[1389,] 0.0002802952 0.0002802952 9.343175e-05
[1390,] 0.0002802952 0.0002802952 9.343175e-05
[1391,] 0.0003084866 0.0008686766 6.424432e-04
[1392,] 0.0002802952 0.0002802952 9.343175e-05
[1393,] 0.0003018926 0.0009038798 6.404911e-04
[1394,] 0.0002802952 0.0002802952 9.343175e-05
[1395,] 0.0002802952 0.0002802952 9.343175e-05
[1396,] 0.0002802952 0.0002802952 9.343175e-05
[1397,] 0.0002802952 0.0002802952 9.343175e-05
[1398,] 0.0002802952 0.0002802952 9.343175e-05
[1399,] 0.0002802952 0.0002802952 9.343175e-05
[1400,] 0.0002802952 0.0002802952 9.343175e-05
[1401,] 0.0002802952 0.0002802952 9.343175e-05
[1402,] 0.0002802952 0.0002802952 9.343175e-05
[1403,] 0.0002802952 0.0002802952 9.343175e-05
[1404,] 0.0002802952 0.0002802952 9.343175e-05
[1405,] 0.0002802952 0.0002802952 9.343175e-05
[1406,] 0.0002802952 0.0002802952 9.343174e-05
[1407,] 0.0002802952 0.0002802952 9.343175e-05
[1408,] 0.0002802952 0.0002802952 9.343174e-05
[1409,] 0.0002802952 0.0002802952 9.343175e-05
[1410,] 0.0002802952 0.0002802952 9.343175e-05
[1411,] 0.0002802952 0.0002802952 9.343175e-05
[1412,] 0.0002802952 0.0002802952 9.343175e-05
[1413,] 0.0002802952 0.0002802952 9.343175e-05
[1414,] 0.0002802952 0.0002802952 9.343175e-05
[1415,] 0.0002802952 0.0002802952 9.343175e-05
[1416,] 0.0002802952 0.0002802952 9.343175e-05
[1417,] 0.0002802952 0.0002802952 9.343175e-05
[1418,] 0.0002802952 0.0002802952 9.343175e-05
[1419,] 0.0002802952 0.0002802952 9.343175e-05
[1420,] 0.0002802952 0.0002802952 9.343175e-05
[1421,] 0.0002802952 0.0002802952 9.343175e-05
[1422,] 0.0002802952 0.0002802952 9.343175e-05
[1423,] 0.0002802952 0.0002802952 9.343175e-05
[1424,] 0.0002802952 0.0002802952 9.343175e-05
[1425,] 0.0002802952 0.0002802952 9.343175e-05
[1426,] 0.0002802952 0.0002802952 9.343175e-05
[1427,] 0.0002802952 0.0002802952 9.343175e-05
[1428,] 0.0002802952 0.0002802952 9.343175e-05
[1429,] 0.0002802952 0.0002802952 9.343175e-05
[1430,] 0.0002802952 0.0002802952 9.343175e-05
[1431,] 0.0002802952 0.0002802952 9.343175e-05
[1432,] 0.0002802952 0.0002802952 9.343175e-05
[1433,] 0.0002802952 0.0002802952 9.343175e-05
[1434,] 0.0002802952 0.0002802952 9.343175e-05
[1435,] 0.0002802952 0.0002802952 9.343175e-05
[1436,] 0.0002802952 0.0002802952 9.343175e-05
[1437,] 0.0002802952 0.0002802952 9.343175e-05
[1438,] 0.0002802952 0.0002802952 9.343175e-05
[1439,] 0.0002802952 0.0002802952 9.343175e-05
[1440,] 0.0002802952 0.0002802952 9.343174e-05
[1441,] 0.0002802952 0.0002802952 9.343174e-05
[1442,] 0.0002802952 0.0002802952 9.343175e-05
[1443,] 0.0002802952 0.0002802952 9.343175e-05
[1444,] 0.0002802952 0.0002802952 9.343175e-05
[1445,] 0.0002802952 0.0002802952 9.343175e-05
[1446,] 0.0002802952 0.0002802952 9.343175e-05
[1447,] 0.0002802952 0.0002802952 9.343175e-05
[1448,] 0.0002802952 0.0002802952 9.343175e-05
[1449,] 0.0002802952 0.0002802952 9.343175e-05
[1450,] 0.0002802952 0.0002802952 9.343175e-05
[1451,] 0.0002802952 0.0002802952 9.343175e-05
[1452,] 0.0002802952 0.0002802952 9.343175e-05
[1453,] 0.0002802952 0.0002802952 9.343175e-05
[1454,] 0.0002802952 0.0002802952 9.343174e-05
[1455,] 0.0002802952 0.0002802952 9.343174e-05
[1456,] 0.0002802952 0.0002802952 9.343175e-05
[1457,] 0.0002802952 0.0002802952 9.343175e-05
[1458,] 0.0002802952 0.0002802952 9.343175e-05
[1459,] 0.0002802952 0.0002802952 9.343175e-05
[1460,] 0.0002802952 0.0002802952 9.343175e-05
[1461,] 0.0002802952 0.0002802952 9.343175e-05
[1462,] 0.0002802952 0.0002802952 9.343175e-05
[1463,] 0.0002802952 0.0002802952 9.343175e-05
[1464,] 0.0002802952 0.0002802952 9.343175e-05
[1465,] 0.0002802952 0.0002802952 9.343175e-05
[1466,] 0.0002802952 0.0002802952 9.343175e-05
[1467,] 0.0002802952 0.0002802952 9.343175e-05
[1468,] 0.0002802952 0.0002802952 9.343175e-05
[1469,] 0.0002802952 0.0002802952 9.343175e-05
[1470,] 0.0002802952 0.0002802952 9.343175e-05
[1471,] 0.0002802952 0.0002802952 9.343175e-05
[1472,] 0.0002802952 0.0002802952 9.343175e-05
[1473,] 0.0002802952 0.0002802952 9.343175e-05
[1474,] 0.0002802952 0.0002802952 9.343175e-05
[1475,] 0.0002802952 0.0002802952 9.343175e-05
[1476,] 0.0002802952 0.0002802952 9.343175e-05
[1477,] 0.0002802952 0.0002802952 9.343175e-05
[1478,] 0.0002802952 0.0002802952 9.343175e-05
[1479,] 0.0002802952 0.0002802952 9.343175e-05
[1480,] 0.0002802952 0.0002802952 9.343175e-05
[1481,] 0.0002802952 0.0002802952 9.343175e-05
[1482,] 0.0002802952 0.0002802952 9.343175e-05
[1483,] 0.0002802952 0.0002802952 9.343175e-05
[1484,] 0.0002802952 0.0002802952 9.343175e-05
[1485,] 0.0002802952 0.0002802952 9.343175e-05
[1486,] 0.0002802952 0.0002802952 9.343175e-05
[1487,] 0.0002802952 0.0003031792 9.491413e-05
[1488,] 0.0002802952 0.0002802952 9.343175e-05
[1489,] 0.0002802952 0.0002802952 9.343175e-05
[1490,] 0.0002802952 0.0002802952 9.343175e-05
[1491,] 0.0002802952 0.0002802952 9.343175e-05
[1492,] 0.0002802952 0.0002802952 9.343175e-05
[1493,] 0.0002802952 0.0002802952 9.343175e-05
[1494,] 0.0002802952 0.0002802952 9.343175e-05
[1495,] 0.0002802952 0.0002802952 9.343175e-05
[1496,] 0.0002802952 0.0002802952 9.343175e-05
[1497,] 0.0002802952 0.0002802952 9.343175e-05
[1498,] 0.0002802952 0.0002802952 9.343175e-05
[1499,] 0.0002802952 0.0002802952 9.343175e-05
[1500,] 0.0002802952 0.0002802952 9.343175e-05
[1501,] 0.0002802952 0.0002802952 9.343175e-05
[1502,] 0.0002802952 0.0002802952 9.343175e-05
[1503,] 0.0002802952 0.0002802952 9.343175e-05
[1504,] 0.0002802952 0.0002802952 9.343175e-05
[1505,] 0.0002802952 0.0002802952 9.343175e-05
[1506,] 0.0002802952 0.0002802952 9.343175e-05
[1507,] 0.0002802952 0.0002802952 9.343175e-05
[1508,] 0.0002802952 0.0002802952 9.343175e-05
[1509,] 0.0002802952 0.0002802952 9.343175e-05
[1510,] 0.0002802952 0.0002802952 9.343175e-05
[1511,] 0.0002802952 0.0002802952 9.343175e-05
[1512,] 0.0002802952 0.0002802952 9.343175e-05
[1513,] 0.0002802952 0.0002802952 9.343175e-05
[1514,] 0.0002802952 0.0002802952 9.343175e-05
[1515,] 0.0002802952 0.0002802952 9.343175e-05
[1516,] 0.0002802952 0.0002802952 9.343175e-05
[1517,] 0.0002802952 0.0002802952 9.343175e-05
[1518,] 0.0002802952 0.0002802952 9.343175e-05
[1519,] 0.0002802952 0.0023408732 3.115766e-04
[1520,] 0.0002802952 0.0002802952 9.343175e-05
[1521,] 0.0002802952 0.0002802952 9.343175e-05
[1522,] 0.0002802952 0.0002802952 9.343175e-05
[1523,] 0.0002802952 0.0002802952 9.343175e-05
[1524,] 0.0002802952 0.0002802952 9.343175e-05
[1525,] 0.0002802952 0.0002802952 9.343175e-05
[1526,] 0.0002802952 0.0002802952 9.343175e-05
[1527,] 0.0002802952 0.0002802952 9.343175e-05
[1528,] 0.0002802952 0.0002802952 9.343175e-05
[1529,] 0.0002802952 0.0002802952 9.343175e-05
```
