## Supplementary material for "Characterization of shared and ancestry-specific signals driving complex traits using multi-ancestry fine-mapping": s2_remaining_snps.pvar

```
##FILTER=<ID=PASS,Description="All filters passed">
##reference=ftp://ftp.1000genomes.ebi.ac.uk//vol1/ftp/technical/reference/phase2_reference_assembly_sequence/hs37d5.fa.gz
##contig=<ID=12,assembly=b37,length=133851895>
##ALT=<ID=CNV,Description="Copy Number Polymorphism">
##ALT=<ID=DEL,Description="Deletion">
##ALT=<ID=DUP,Description="Duplication">
##ALT=<ID=INS:ME:ALU,Description="Insertion of ALU element">
##ALT=<ID=INS:ME:LINE1,Description="Insertion of LINE1 element">
##ALT=<ID=INS:ME:SVA,Description="Insertion of SVA element">
##ALT=<ID=INS:MT,Description="Nuclear Mitochondrial Insertion">
##ALT=<ID=INV,Description="Inversion">
##ALT=<ID=CN0,Description="Copy number allele: 0 copies">
##ALT=<ID=CN1,Description="Copy number allele: 1 copy">
##ALT=<ID=CN2,Description="Copy number allele: 2 copies">
##ALT=<ID=CN3,Description="Copy number allele: 3 copies">
##ALT=<ID=CN4,Description="Copy number allele: 4 copies">
##ALT=<ID=CN5,Description="Copy number allele: 5 copies">
##ALT=<ID=CN6,Description="Copy number allele: 6 copies">
##ALT=<ID=CN7,Description="Copy number allele: 7 copies">
##ALT=<ID=CN8,Description="Copy number allele: 8 copies">
##ALT=<ID=CN9,Description="Copy number allele: 9 copies">
##ALT=<ID=CN10,Description="Copy number allele: 10 copies">
##ALT=<ID=CN11,Description="Copy number allele: 11 copies">
##ALT=<ID=CN12,Description="Copy number allele: 12 copies">
##ALT=<ID=CN13,Description="Copy number allele: 13 copies">
##ALT=<ID=CN14,Description="Copy number allele: 14 copies">
##ALT=<ID=CN15,Description="Copy number allele: 15 copies">
##ALT=<ID=CN16,Description="Copy number allele: 16 copies">
##ALT=<ID=CN17,Description="Copy number allele: 17 copies">
##ALT=<ID=CN18,Description="Copy number allele: 18 copies">
##ALT=<ID=CN19,Description="Copy number allele: 19 copies">
##ALT=<ID=CN20,Description="Copy number allele: 20 copies">
##ALT=<ID=CN21,Description="Copy number allele: 21 copies">
##ALT=<ID=CN22,Description="Copy number allele: 22 copies">
##ALT=<ID=CN23,Description="Copy number allele: 23 copies">
##ALT=<ID=CN24,Description="Copy number allele: 24 copies">
##ALT=<ID=CN25,Description="Copy number allele: 25 copies">
##ALT=<ID=CN26,Description="Copy number allele: 26 copies">
##ALT=<ID=CN27,Description="Copy number allele: 27 copies">
##ALT=<ID=CN28,Description="Copy number allele: 28 copies">
##ALT=<ID=CN29,Description="Copy number allele: 29 copies">
##ALT=<ID=CN30,Description="Copy number allele: 30 copies">
##ALT=<ID=CN31,Description="Copy number allele: 31 copies">
##ALT=<ID=CN32,Description="Copy number allele: 32 copies">
##ALT=<ID=CN33,Description="Copy number allele: 33 copies">
##ALT=<ID=CN34,Description="Copy number allele: 34 copies">
##ALT=<ID=CN35,Description="Copy number allele: 35 copies">
##ALT=<ID=CN36,Description="Copy number allele: 36 copies">
##ALT=<ID=CN37,Description="Copy number allele: 37 copies">
##ALT=<ID=CN38,Description="Copy number allele: 38 copies">
##ALT=<ID=CN39,Description="Copy number allele: 39 copies">
##ALT=<ID=CN40,Description="Copy number allele: 40 copies">
##ALT=<ID=CN41,Description="Copy number allele: 41 copies">
##ALT=<ID=CN42,Description="Copy number allele: 42 copies">
##ALT=<ID=CN43,Description="Copy number allele: 43 copies">
##ALT=<ID=CN44,Description="Copy number allele: 44 copies">
##ALT=<ID=CN45,Description="Copy number allele: 45 copies">
##ALT=<ID=CN46,Description="Copy number allele: 46 copies">
##ALT=<ID=CN47,Description="Copy number allele: 47 copies">
##ALT=<ID=CN48,Description="Copy number allele: 48 copies">
##ALT=<ID=CN49,Description="Copy number allele: 49 copies">
##ALT=<ID=CN50,Description="Copy number allele: 50 copies">
##ALT=<ID=CN51,Description="Copy number allele: 51 copies">
##ALT=<ID=CN52,Description="Copy number allele: 52 copies">
##ALT=<ID=CN53,Description="Copy number allele: 53 copies">
##ALT=<ID=CN54,Description="Copy number allele: 54 copies">
##ALT=<ID=CN55,Description="Copy number allele: 55 copies">
##ALT=<ID=CN56,Description="Copy number allele: 56 copies">
##ALT=<ID=CN57,Description="Copy number allele: 57 copies">
##ALT=<ID=CN58,Description="Copy number allele: 58 copies">
##ALT=<ID=CN59,Description="Copy number allele: 59 copies">
##ALT=<ID=CN60,Description="Copy number allele: 60 copies">
##ALT=<ID=CN61,Description="Copy number allele: 61 copies">
##ALT=<ID=CN62,Description="Copy number allele: 62 copies">
##ALT=<ID=CN63,Description="Copy number allele: 63 copies">
##ALT=<ID=CN64,Description="Copy number allele: 64 copies">
##ALT=<ID=CN65,Description="Copy number allele: 65 copies">
##ALT=<ID=CN66,Description="Copy number allele: 66 copies">
##ALT=<ID=CN67,Description="Copy number allele: 67 copies">
##ALT=<ID=CN68,Description="Copy number allele: 68 copies">
##ALT=<ID=CN69,Description="Copy number allele: 69 copies">
##ALT=<ID=CN70,Description="Copy number allele: 70 copies">
##ALT=<ID=CN71,Description="Copy number allele: 71 copies">
##ALT=<ID=CN72,Description="Copy number allele: 72 copies">
##ALT=<ID=CN73,Description="Copy number allele: 73 copies">
##ALT=<ID=CN74,Description="Copy number allele: 74 copies">
##ALT=<ID=CN75,Description="Copy number allele: 75 copies">
##ALT=<ID=CN76,Description="Copy number allele: 76 copies">
##ALT=<ID=CN77,Description="Copy number allele: 77 copies">
##ALT=<ID=CN78,Description="Copy number allele: 78 copies">
##ALT=<ID=CN79,Description="Copy number allele: 79 copies">
##ALT=<ID=CN80,Description="Copy number allele: 80 copies">
##ALT=<ID=CN81,Description="Copy number allele: 81 copies">
##ALT=<ID=CN82,Description="Copy number allele: 82 copies">
##ALT=<ID=CN83,Description="Copy number allele: 83 copies">
##ALT=<ID=CN84,Description="Copy number allele: 84 copies">
##ALT=<ID=CN85,Description="Copy number allele: 85 copies">
##ALT=<ID=CN86,Description="Copy number allele: 86 copies">
##ALT=<ID=CN87,Description="Copy number allele: 87 copies">
##ALT=<ID=CN88,Description="Copy number allele: 88 copies">
##ALT=<ID=CN89,Description="Copy number allele: 89 copies">
##ALT=<ID=CN90,Description="Copy number allele: 90 copies">
##ALT=<ID=CN91,Description="Copy number allele: 91 copies">
##ALT=<ID=CN92,Description="Copy number allele: 92 copies">
##ALT=<ID=CN93,Description="Copy number allele: 93 copies">
##ALT=<ID=CN94,Description="Copy number allele: 94 copies">
##ALT=<ID=CN95,Description="Copy number allele: 95 copies">
##ALT=<ID=CN96,Description="Copy number allele: 96 copies">
##ALT=<ID=CN97,Description="Copy number allele: 97 copies">
##ALT=<ID=CN98,Description="Copy number allele: 98 copies">
##ALT=<ID=CN99,Description="Copy number allele: 99 copies">
##ALT=<ID=CN100,Description="Copy number allele: 100 copies">
##ALT=<ID=CN101,Description="Copy number allele: 101 copies">
##ALT=<ID=CN102,Description="Copy number allele: 102 copies">
##ALT=<ID=CN103,Description="Copy number allele: 103 copies">
##ALT=<ID=CN104,Description="Copy number allele: 104 copies">
##ALT=<ID=CN105,Description="Copy number allele: 105 copies">
##ALT=<ID=CN106,Description="Copy number allele: 106 copies">
##ALT=<ID=CN107,Description="Copy number allele: 107 copies">
##ALT=<ID=CN108,Description="Copy number allele: 108 copies">
##ALT=<ID=CN109,Description="Copy number allele: 109 copies">
##ALT=<ID=CN110,Description="Copy number allele: 110 copies">
##ALT=<ID=CN111,Description="Copy number allele: 111 copies">
##ALT=<ID=CN112,Description="Copy number allele: 112 copies">
##ALT=<ID=CN113,Description="Copy number allele: 113 copies">
##ALT=<ID=CN114,Description="Copy number allele: 114 copies">
##ALT=<ID=CN115,Description="Copy number allele: 115 copies">
##ALT=<ID=CN116,Description="Copy number allele: 116 copies">
##ALT=<ID=CN117,Description="Copy number allele: 117 copies">
##ALT=<ID=CN118,Description="Copy number allele: 118 copies">
##ALT=<ID=CN119,Description="Copy number allele: 119 copies">
##ALT=<ID=CN120,Description="Copy number allele: 120 copies">
##ALT=<ID=CN121,Description="Copy number allele: 121 copies">
##ALT=<ID=CN122,Description="Copy number allele: 122 copies">
##ALT=<ID=CN123,Description="Copy number allele: 123 copies">
##ALT=<ID=CN124,Description="Copy number allele: 124 copies">
##INFO=<ID=CIEND,Number=2,Type=Integer,Description="Confidence interval around END for imprecise variants">
##INFO=<ID=CIPOS,Number=2,Type=Integer,Description="Confidence interval around POS for imprecise variants">
##INFO=<ID=CS,Number=1,Type=String,Description="Source call set.">
##INFO=<ID=END,Number=1,Type=Integer,Description="End coordinate of this variant">
##INFO=<ID=IMPRECISE,Number=0,Type=Flag,Description="Imprecise structural variation">
##INFO=<ID=MC,Number=.,Type=String,Description="Merged calls.">
##INFO=<ID=MEINFO,Number=4,Type=String,Description="Mobile element info of the form NAME,START,END<POLARITY; If there is only 5' OR 3' support for this call, will be NULL NULL for START and END">
##INFO=<ID=MEND,Number=1,Type=Integer,Description="Mitochondrial end coordinate of inserted sequence">
##INFO=<ID=MLEN,Number=1,Type=Integer,Description="Estimated length of mitochondrial insert">
##INFO=<ID=MSTART,Number=1,Type=Integer,Description="Mitochondrial start coordinate of inserted sequence">
##INFO=<ID=SVLEN,Number=.,Type=Integer,Description="SV length. It is only calculated for structural variation MEIs. For other types of SVs; one may calculate the SV length by INFO:END-START+1, or by finding the difference between lengthes of REF and ALT alleles">
##INFO=<ID=SVTYPE,Number=1,Type=String,Description="Type of structural variant">
##INFO=<ID=TSD,Number=1,Type=String,Description="Precise Target Site Duplication for bases, if unknown, value will be NULL">
##INFO=<ID=AC,Number=A,Type=Integer,Description="Total number of alternate alleles in called genotypes">
##INFO=<ID=AF,Number=A,Type=Float,Description="Estimated allele frequency in the range (0,1)">
##INFO=<ID=NS,Number=1,Type=Integer,Description="Number of samples with data">
##INFO=<ID=AN,Number=1,Type=Integer,Description="Total number of alleles in called genotypes">
##INFO=<ID=EAS_AF,Number=A,Type=Float,Description="Allele frequency in the EAS populations calculated from AC and AN, in the range (0,1)">
##INFO=<ID=EUR_AF,Number=A,Type=Float,Description="Allele frequency in the EUR populations calculated from AC and AN, in the range (0,1)">
##INFO=<ID=AFR_AF,Number=A,Type=Float,Description="Allele frequency in the AFR populations calculated from AC and AN, in the range (0,1)">
##INFO=<ID=AMR_AF,Number=A,Type=Float,Description="Allele frequency in the AMR populations calculated from AC and AN, in the range (0,1)">
##INFO=<ID=SAS_AF,Number=A,Type=Float,Description="Allele frequency in the SAS populations calculated from AC and AN, in the range (0,1)">
##INFO=<ID=DP,Number=1,Type=Integer,Description="Total read depth; only low coverage data were counted towards the DP, exome data were not used">
##INFO=<ID=AA,Number=1,Type=String,Description="Ancestral Allele. Format: AA|REF|ALT|IndelType. AA: Ancestral allele, REF:Reference Allele, ALT:Alternate Allele, IndelType:Type of Indel (REF, ALT and IndelType are only defined for indels)">
##INFO=<ID=VT,Number=.,Type=String,Description="indicates what type of variant the line represents">
##INFO=<ID=EX_TARGET,Number=0,Type=Flag,Description="indicates whether a variant is within the exon pull down target boundaries">
##INFO=<ID=MULTI_ALLELIC,Number=0,Type=Flag,Description="indicates whether a site is multi-allelic">
#CHROM	POS	ID	REF	ALT	QUAL	FILTER	INFO
12	98979444	rs4347438	T	C	100	PASS	AC=4065;AF=0.811701;AN=5008;NS=2504;DP=17796;EAS_AF=0.8552;AMR_AF=0.8415;AFR_AF=0.8714;EUR_AF=0.7386;SAS_AF=0.7403;AA=t|||;VT=SNP
12	98979678	rs73140487	C	T	100	PASS	AC=356;AF=0.0710863;AN=5008;NS=2504;DP=12217;EAS_AF=0.0119;AMR_AF=0.0706;AFR_AF=0.0643;EUR_AF=0.1064;SAS_AF=0.1053;AA=c|||;VT=SNP
12	98980788	rs111604160	A	G	100	PASS	AC=993;AF=0.198283;AN=5008;NS=2504;DP=17189;EAS_AF=0.1409;AMR_AF=0.2421;AFR_AF=0.2829;EUR_AF=0.1779;SAS_AF=0.1329;AA=a|||;VT=SNP
12	98981373	rs73384492	A	G	100	PASS	AC=838;AF=0.167332;AN=5008;NS=2504;DP=19352;EAS_AF=0.1419;AMR_AF=0.2291;AFR_AF=0.1747;EUR_AF=0.174;SAS_AF=0.1329;AA=a|||;VT=SNP
12	98981585	rs4762209	C	G	100	PASS	AC=2954;AF=0.589856;AN=5008;NS=2504;DP=18570;EAS_AF=0.6736;AMR_AF=0.5908;AFR_AF=0.556;EUR_AF=0.5547;SAS_AF=0.5849;AA=g|||;VT=SNP
12	98981645	rs36031841	A	C	100	PASS	AC=484;AF=0.0966454;AN=5008;NS=2504;DP=17768;EAS_AF=0.1925;AMR_AF=0.0432;AFR_AF=0.0582;EUR_AF=0.0577;SAS_AF=0.1278;AA=c|||;VT=SNP
12	98981987	rs34328059	A	G	100	PASS	AC=457;AF=0.091254;AN=5008;NS=2504;DP=18286;EAS_AF=0.1925;AMR_AF=0.0432;AFR_AF=0.0371;EUR_AF=0.0577;SAS_AF=0.1288;AA=a|||;VT=SNP
12	98982066	rs12580005	T	C	100	PASS	AC=424;AF=0.0846645;AN=5008;NS=2504;DP=20219;EAS_AF=0.1925;AMR_AF=0.0432;AFR_AF=0.0121;EUR_AF=0.0577;SAS_AF=0.1288;AA=t|||;VT=SNP
12	98982601	rs4762499	C	T	100	PASS	AC=2322;AF=0.463658;AN=5008;NS=2504;DP=16314;EAS_AF=0.494;AMR_AF=0.536;AFR_AF=0.385;EUR_AF=0.497;SAS_AF=0.453;AA=c|||;VT=SNP
12	98982848	rs139618750	G	A	100	PASS	AC=190;AF=0.0379393;AN=5008;NS=2504;DP=15138;EAS_AF=0.0337;AMR_AF=0.2017;AFR_AF=0.0015;EUR_AF=0.0129;SAS_AF=0.001;AA=g|||;VT=SNP
12	98983054	rs12580376	T	C	100	PASS	AC=420;AF=0.0838658;AN=5008;NS=2504;DP=18064;EAS_AF=0.1796;AMR_AF=0.0432;AFR_AF=0.0189;EUR_AF=0.0577;SAS_AF=0.1288;AA=C|||;VT=SNP
12	98983214	rs7964472	C	T	100	PASS	AC=2325;AF=0.464257;AN=5008;NS=2504;DP=19262;EAS_AF=0.497;AMR_AF=0.536;AFR_AF=0.385;EUR_AF=0.497;SAS_AF=0.453;AA=C|||;VT=SNP
12	98983701	rs35528091	G	A	100	PASS	AC=420;AF=0.0838658;AN=5008;NS=2504;DP=17728;EAS_AF=0.1796;AMR_AF=0.0432;AFR_AF=0.0189;EUR_AF=0.0577;SAS_AF=0.1288;AA=g|||;VT=SNP
12	98983935	rs4762500	T	C	100	PASS	AC=4445;AF=0.88758;AN=5008;NS=2504;DP=18436;EAS_AF=0.8562;AMR_AF=0.9107;AFR_AF=0.9652;EUR_AF=0.827;SAS_AF=0.8609;AA=C|||;VT=SNP
12	98984297	rs2004206	T	G	100	PASS	AC=1725;AF=0.344449;AN=5008;NS=2504;DP=22381;EAS_AF=0.4851;AMR_AF=0.4524;AFR_AF=0.1452;EUR_AF=0.3887;SAS_AF=0.3466;AA=T|||;VT=SNP
12	98984447	rs1807234	C	G	100	PASS	AC=672;AF=0.134185;AN=5008;NS=2504;DP=21310;EAS_AF=0.0367;AMR_AF=0.0893;AFR_AF=0.2496;EUR_AF=0.0974;SAS_AF=0.1483;AA=C|||;VT=SNP
12	98984651	rs7303869	A	G	100	PASS	AC=421;AF=0.0840655;AN=5008;NS=2504;DP=23569;EAS_AF=0.1806;AMR_AF=0.0432;AFR_AF=0.0189;EUR_AF=0.0577;SAS_AF=0.1288;AA=G|||;VT=SNP
12	98985056	rs934930	T	C	100	PASS	AC=2240;AF=0.447284;AN=5008;NS=2504;DP=21422;EAS_AF=0.5;AMR_AF=0.5346;AFR_AF=0.3185;EUR_AF=0.496;SAS_AF=0.455;AA=T|||;VT=SNP
12	98985820	rs111479953	A	G	100	PASS	AC=797;AF=0.159145;AN=5008;NS=2504;DP=13684;EAS_AF=0.1419;AMR_AF=0.2277;AFR_AF=0.146;EUR_AF=0.173;SAS_AF=0.1319;AA=A|||;VT=SNP
12	98987445	rs28372744	G	A	100	PASS	AC=370;AF=0.0738818;AN=5008;NS=2504;DP=14952;EAS_AF=0.1786;AMR_AF=0.0346;AFR_AF=0.0174;EUR_AF=0.0388;SAS_AF=0.1063;AA=G|||;VT=SNP
12	98988786	rs2239700	T	G	100	PASS	AC=342;AF=0.0682907;AN=5008;NS=2504;DP=19705;EAS_AF=0.1815;AMR_AF=0.0144;AFR_AF=0.0136;EUR_AF=0.0278;SAS_AF=0.1053;AA=T|||;VT=SNP
12	98989918	rs79625667	A	T	100	PASS	AC=370;AF=0.0738818;AN=5008;NS=2504;DP=16266;EAS_AF=0.1815;AMR_AF=0.0144;AFR_AF=0.0219;EUR_AF=0.0278;SAS_AF=0.1227;AA=T|||;VT=SNP
12	98990289	rs12579669	C	A	100	PASS	AC=310;AF=0.061901;AN=5008;NS=2504;DP=15805;EAS_AF=0.1845;AMR_AF=0.013;AFR_AF=0;EUR_AF=0.0278;SAS_AF=0.089;AA=C|||;VT=SNP
12	98990871	rs10507102	G	A	100	PASS	AC=726;AF=0.144968;AN=5008;NS=2504;DP=18833;EAS_AF=0.0248;AMR_AF=0.0922;AFR_AF=0.298;EUR_AF=0.0964;SAS_AF=0.1493;AA=G|||;VT=SNP
12	98993356	rs7955363	G	C	100	PASS	AC=813;AF=0.16234;AN=5008;NS=2504;DP=18302;EAS_AF=0.0248;AMR_AF=0.0951;AFR_AF=0.3623;EUR_AF=0.0964;SAS_AF=0.1493;AA=G|||;VT=SNP
12	98994441	rs10745831	T	C	100	PASS	AC=4440;AF=0.886581;AN=5008;NS=2504;DP=17606;EAS_AF=0.8552;AMR_AF=0.9092;AFR_AF=0.9644;EUR_AF=0.825;SAS_AF=0.8609;AA=T|||;VT=SNP
12	98996942	rs79708350	G	A	100	PASS	AC=342;AF=0.0682907;AN=5008;NS=2504;DP=20540;EAS_AF=0.1815;AMR_AF=0.013;AFR_AF=0.0008;EUR_AF=0.0268;SAS_AF=0.1247;AA=G|||;VT=SNP
12	98997056	rs12579609	A	G	100	PASS	AC=341;AF=0.0680911;AN=5008;NS=2504;DP=20285;EAS_AF=0.1815;AMR_AF=0.013;AFR_AF=0;EUR_AF=0.0268;SAS_AF=0.1247;AA=A|||;VT=SNP
12	98997340	rs11109541	C	T	100	PASS	AC=1729;AF=0.345248;AN=5008;NS=2504;DP=20649;EAS_AF=0.4812;AMR_AF=0.4539;AFR_AF=0.1339;EUR_AF=0.4056;SAS_AF=0.3517;AA=C|||;VT=SNP
12	98997803	rs11109542	G	A	100	PASS	AC=474;AF=0.0946486;AN=5008;NS=2504;DP=11639;EAS_AF=0.1815;AMR_AF=0.0231;AFR_AF=0.0946;EUR_AF=0.0278;SAS_AF=0.1247;AA=G|||;VT=SNP
12	98999100	rs10777938	T	C	100	PASS	AC=2368;AF=0.472843;AN=5008;NS=2504;DP=16869;EAS_AF=0.5069;AMR_AF=0.562;AFR_AF=0.3563;EUR_AF=0.5239;SAS_AF=0.4796;AA=T|||;VT=SNP
12	98999111	rs4277163	C	T	100	PASS	AC=1542;AF=0.307907;AN=5008;NS=2504;DP=17207;EAS_AF=0.1677;AMR_AF=0.3199;AFR_AF=0.4728;EUR_AF=0.2734;SAS_AF=0.2566;AA=C|||;VT=SNP
12	98999398	rs113126838	A	C	100	PASS	AC=398;AF=0.0794728;AN=5008;NS=2504;DP=18642;EAS_AF=0.1815;AMR_AF=0.0159;AFR_AF=0.0416;EUR_AF=0.0268;SAS_AF=0.1247;AA=C|||;VT=SNP
12	99000309	rs4762210	G	A	100	PASS	AC=4437;AF=0.885982;AN=5008;NS=2504;DP=19259;EAS_AF=0.8532;AMR_AF=0.9078;AFR_AF=0.9637;EUR_AF=0.826;SAS_AF=0.8609;AA=A|||;VT=SNP
12	99000371	rs76683382	T	C	100	PASS	AC=341;AF=0.0680911;AN=5008;NS=2504;DP=20019;EAS_AF=0.1815;AMR_AF=0.013;AFR_AF=0;EUR_AF=0.0268;SAS_AF=0.1247;AA=T|||;VT=SNP
12	99000486	rs76694308	C	A	100	PASS	AC=369;AF=0.0736821;AN=5008;NS=2504;DP=21061;EAS_AF=0.1815;AMR_AF=0.0144;AFR_AF=0.0204;EUR_AF=0.0268;SAS_AF=0.1247;AA=A|||;VT=SNP
12	99000854	rs74880444	C	A	100	PASS	AC=306;AF=0.0611022;AN=5008;NS=2504;DP=19974;EAS_AF=0.1815;AMR_AF=0.013;AFR_AF=0;EUR_AF=0.0268;SAS_AF=0.089;AA=C|||;VT=SNP
12	99001364	rs76207229	C	T	100	PASS	AC=307;AF=0.0613019;AN=5008;NS=2504;DP=19194;EAS_AF=0.1815;AMR_AF=0.013;AFR_AF=0.0008;EUR_AF=0.0268;SAS_AF=0.089;AA=C|||;VT=SNP
12	99001375	rs74509116	A	G	100	PASS	AC=377;AF=0.0752796;AN=5008;NS=2504;DP=19339;EAS_AF=0.1815;AMR_AF=0.0144;AFR_AF=0.0265;EUR_AF=0.0268;SAS_AF=0.1247;AA=A|||;VT=SNP
12	99001464	rs76030290	C	T	100	PASS	AC=369;AF=0.0736821;AN=5008;NS=2504;DP=16819;EAS_AF=0.1815;AMR_AF=0.0144;AFR_AF=0.0204;EUR_AF=0.0268;SAS_AF=0.1247;AA=C|||;VT=SNP
12	99001561	rs139755745	G	A	100	PASS	AC=1704;AF=0.340256;AN=5008;NS=2504;DP=14140;EAS_AF=0.1687;AMR_AF=0.3314;AFR_AF=0.5877;EUR_AF=0.2734;SAS_AF=0.2577;AA=g|||;VT=SNP
12	99001794	rs11109545	C	T	100	PASS	AC=778;AF=0.155351;AN=5008;NS=2504;DP=15276;EAS_AF=0.1429;AMR_AF=0.2262;AFR_AF=0.146;EUR_AF=0.1759;SAS_AF=0.1094;AA=C|||;VT=SNP
12	99002085	rs113920968	A	C	100	PASS	AC=383;AF=0.0764776;AN=5008;NS=2504;DP=15298;EAS_AF=0.1815;AMR_AF=0.0159;AFR_AF=0.0287;EUR_AF=0.0268;SAS_AF=0.1268;AA=a|||;VT=SNP
12	99002155	rs182823945	C	T	100	PASS	AC=342;AF=0.0682907;AN=5008;NS=2504;DP=15326;EAS_AF=0.1815;AMR_AF=0.013;AFR_AF=0.0008;EUR_AF=0.0268;SAS_AF=0.1247;AA=C|||;VT=SNP
12	99004013	rs112972638	G	C	100	PASS	AC=789;AF=0.157548;AN=5008;NS=2504;DP=13427;EAS_AF=0.1429;AMR_AF=0.2277;AFR_AF=0.1528;EUR_AF=0.1769;SAS_AF=0.1094;AA=G|||;VT=SNP
12	99004560	rs12582812	G	A	100	PASS	AC=342;AF=0.0682907;AN=5008;NS=2504;DP=15327;EAS_AF=0.1815;AMR_AF=0.013;AFR_AF=0.0008;EUR_AF=0.0268;SAS_AF=0.1247;AA=G|||;VT=SNP
12	99005594	rs74705586	C	T	100	PASS	AC=341;AF=0.0680911;AN=5008;NS=2504;DP=21520;EAS_AF=0.1815;AMR_AF=0.013;AFR_AF=0;EUR_AF=0.0268;SAS_AF=0.1247;AA=C|||;VT=SNP
12	99007356	rs1048908	T	C	100	PASS	AC=2075;AF=0.414337;AN=5008;NS=2504;DP=17036;EAS_AF=0.3502;AMR_AF=0.3429;AFR_AF=0.6142;EUR_AF=0.2992;SAS_AF=0.3793;AA=C|||;VT=SNP;EX_TARGET
12	99007623	rs1048906	C	T	100	PASS	AC=1956;AF=0.390575;AN=5008;NS=2504;DP=19240;EAS_AF=0.3492;AMR_AF=0.3329;AFR_AF=0.5295;EUR_AF=0.2982;SAS_AF=0.3814;AA=T|||;VT=SNP;EX_TARGET
12	99008431	rs2028301	C	T	100	PASS	AC=2323;AF=0.463858;AN=5008;NS=2504;DP=13961;EAS_AF=0.5129;AMR_AF=0.5648;AFR_AF=0.3162;EUR_AF=0.5249;SAS_AF=0.4785;AA=C|||;VT=SNP
12	99008474	rs2028302	C	A	100	PASS	AC=1743;AF=0.348043;AN=5008;NS=2504;DP=15417;EAS_AF=0.4901;AMR_AF=0.4582;AFR_AF=0.1339;EUR_AF=0.4085;SAS_AF=0.3507;AA=C|||;VT=SNP
12	99008775	rs2055306	C	T	100	PASS	AC=4441;AF=0.886781;AN=5008;NS=2504;DP=16641;EAS_AF=0.8621;AMR_AF=0.9092;AFR_AF=0.9607;EUR_AF=0.825;SAS_AF=0.8599;AA=T|||;VT=SNP
12	99009895	rs10860351	G	A	100	PASS	AC=1955;AF=0.390375;AN=5008;NS=2504;DP=18630;EAS_AF=0.3482;AMR_AF=0.3329;AFR_AF=0.5295;EUR_AF=0.2982;SAS_AF=0.3814;AA=A|||;VT=SNP
12	99011272	rs9668109	G	A	100	PASS	AC=776;AF=0.154952;AN=5008;NS=2504;DP=20415;EAS_AF=0.0248;AMR_AF=0.0951;AFR_AF=0.3374;EUR_AF=0.0944;SAS_AF=0.1472;AA=G|||;VT=SNP
12	99011291	rs9668110	G	A	100	PASS	AC=1560;AF=0.311502;AN=5008;NS=2504;DP=19803;EAS_AF=0.1647;AMR_AF=0.3184;AFR_AF=0.4909;EUR_AF=0.2714;SAS_AF=0.2566;AA=G|||;VT=SNP
12	99011663	rs78305719	A	G	100	PASS	AC=344;AF=0.0686901;AN=5008;NS=2504;DP=19029;EAS_AF=0.1845;AMR_AF=0.013;AFR_AF=0;EUR_AF=0.0268;SAS_AF=0.1247;AA=A|||;VT=SNP
12	99011903	rs58703913	T	C	100	PASS	AC=2502;AF=0.499601;AN=5008;NS=2504;DP=14864;EAS_AF=0.37;AMR_AF=0.4207;AFR_AF=0.6778;EUR_AF=0.4384;SAS_AF=0.5112;AA=C|||;VT=SNP
12	99013248	rs12580385	T	C	100	PASS	AC=465;AF=0.0928514;AN=5008;NS=2504;DP=19738;EAS_AF=0.1845;AMR_AF=0.0504;AFR_AF=0.0015;EUR_AF=0.0775;SAS_AF=0.1677;AA=T|||;VT=SNP
12	99013277	rs34201862	C	A	100	PASS	AC=295;AF=0.0589058;AN=5008;NS=2504;DP=19709;EAS_AF=0.1845;AMR_AF=0.013;AFR_AF=0;EUR_AF=0.0268;SAS_AF=0.0746;AA=C|||;VT=SNP
12	99013628	rs75671993	C	T	100	PASS	AC=502;AF=0.10024;AN=5008;NS=2504;DP=10331;EAS_AF=0.1845;AMR_AF=0.0504;AFR_AF=0.0015;EUR_AF=0.0775;SAS_AF=0.2055;AA=C|||;VT=SNP
12	99014240	rs35897309	T	G	100	PASS	AC=546;AF=0.109026;AN=5008;NS=2504;DP=15308;EAS_AF=0.1845;AMR_AF=0.0519;AFR_AF=0.0348;EUR_AF=0.0775;SAS_AF=0.2045;AA=G|||;VT=SNP
12	99014407	rs12579443	C	T	100	PASS	AC=548;AF=0.109425;AN=5008;NS=2504;DP=15105;EAS_AF=0.1845;AMR_AF=0.0519;AFR_AF=0.0356;EUR_AF=0.0775;SAS_AF=0.2055;AA=T|||;VT=SNP
12	99014621	rs10745832	C	T	100	PASS	AC=4440;AF=0.886581;AN=5008;NS=2504;DP=14833;EAS_AF=0.8631;AMR_AF=0.9078;AFR_AF=0.9644;EUR_AF=0.8171;SAS_AF=0.862;AA=T|||;VT=SNP
12	99014858	rs149496647	T	C	100	PASS	AC=77;AF=0.0153754;AN=5008;NS=2504;DP=14769;EAS_AF=0.0575;AMR_AF=0.0043;AFR_AF=0;EUR_AF=0.0109;SAS_AF=0.0051;AA=T|||;VT=SNP
12	99015301	rs57591670	C	T	100	PASS	AC=546;AF=0.109026;AN=5008;NS=2504;DP=20425;EAS_AF=0.1845;AMR_AF=0.0519;AFR_AF=0.034;EUR_AF=0.0775;SAS_AF=0.2055;AA=C|||;VT=SNP
12	99015621	rs7138837	T	C	100	PASS	AC=2135;AF=0.426318;AN=5008;NS=2504;DP=20702;EAS_AF=0.3542;AMR_AF=0.3559;AFR_AF=0.6271;EUR_AF=0.3121;SAS_AF=0.3967;AA=C|||;VT=SNP
12	99016848	rs58666099	C	T	100	PASS	AC=504;AF=0.100639;AN=5008;NS=2504;DP=13801;EAS_AF=0.1845;AMR_AF=0.0504;AFR_AF=0.003;EUR_AF=0.0775;SAS_AF=0.2055;AA=C|||;VT=SNP
12	99017118	rs11109549	T	C	100	PASS	AC=1706;AF=0.340655;AN=5008;NS=2504;DP=18261;EAS_AF=0.5099;AMR_AF=0.4409;AFR_AF=0.1263;EUR_AF=0.3857;SAS_AF=0.3384;AA=T|||;VT=SNP
12	99017720	rs2372395	A	G	100	PASS	AC=2086;AF=0.416534;AN=5008;NS=2504;DP=15234;EAS_AF=0.3532;AMR_AF=0.3487;AFR_AF=0.5946;EUR_AF=0.3121;SAS_AF=0.3967;AA=G|||;VT=SNP
12	99019058	rs7310804	A	G	100	PASS	AC=2285;AF=0.45627;AN=5008;NS=2504;DP=19337;EAS_AF=0.5367;AMR_AF=0.5504;AFR_AF=0.3026;EUR_AF=0.504;SAS_AF=0.4652;AA=A|||;VT=SNP
12	99019430	rs7962649	T	C	100	PASS	AC=4468;AF=0.892173;AN=5008;NS=2504;DP=17361;EAS_AF=0.8909;AMR_AF=0.9078;AFR_AF=0.9644;EUR_AF=0.8171;SAS_AF=0.862;AA=C|||;VT=SNP
12	99019469	rs1055656	T	C	100	PASS	AC=2285;AF=0.45627;AN=5008;NS=2504;DP=16094;EAS_AF=0.5367;AMR_AF=0.5504;AFR_AF=0.3026;EUR_AF=0.504;SAS_AF=0.4652;AA=T|||;VT=SNP
12	99019630	rs17028572	G	A	100	PASS	AC=546;AF=0.109026;AN=5008;NS=2504;DP=14839;EAS_AF=0.1845;AMR_AF=0.0519;AFR_AF=0.034;EUR_AF=0.0775;SAS_AF=0.2055;AA=A|||;VT=SNP
12	99020928	rs11109551	G	T	100	PASS	AC=1237;AF=0.247005;AN=5008;NS=2504;DP=14858;EAS_AF=0.1696;AMR_AF=0.2695;AFR_AF=0.3464;EUR_AF=0.2316;SAS_AF=0.1922;AA=G|||;VT=SNP
12	99021459	rs150843635	G	A	100	PASS	AC=319;AF=0.0636981;AN=5008;NS=2504;DP=14825;EAS_AF=0.1498;AMR_AF=0.0965;AFR_AF=0.0257;EUR_AF=0.0308;SAS_AF=0.0368;AA=G|||;VT=SNP
12	99022400	rs4762501	T	A	100	PASS	AC=4439;AF=0.886382;AN=5008;NS=2504;DP=20416;EAS_AF=0.8631;AMR_AF=0.9063;AFR_AF=0.9644;EUR_AF=0.8171;SAS_AF=0.862;AA=A|||;VT=SNP
12	99022974	rs7978134	T	C	100	PASS	AC=4442;AF=0.886981;AN=5008;NS=2504;DP=21842;EAS_AF=0.8661;AMR_AF=0.9063;AFR_AF=0.9644;EUR_AF=0.8171;SAS_AF=0.862;AA=C|||;VT=SNP
12	99023846	rs4564386	G	A	100	PASS	AC=852;AF=0.170128;AN=5008;NS=2504;DP=13162;EAS_AF=0.1488;AMR_AF=0.2305;AFR_AF=0.1626;EUR_AF=0.1968;SAS_AF=0.1319;AA=G|||;VT=SNP
12	99025696	rs7958706	T	C	100	PASS	AC=4427;AF=0.883986;AN=5008;NS=2504;DP=11594;EAS_AF=0.8651;AMR_AF=0.9063;AFR_AF=0.9516;EUR_AF=0.8171;SAS_AF=0.865;AA=C|||;VT=SNP
12	99025911	rs34050435	C	T	100	PASS	AC=1319;AF=0.263379;AN=5008;NS=2504;DP=11716;EAS_AF=0.1706;AMR_AF=0.2824;AFR_AF=0.4024;EUR_AF=0.2306;SAS_AF=0.1912;AA=C|||;VT=SNP
12	99026625	rs78254048	G	A	100	PASS	AC=503;AF=0.100439;AN=5008;NS=2504;DP=14639;EAS_AF=0.1845;AMR_AF=0.0504;AFR_AF=0.0015;EUR_AF=0.0785;SAS_AF=0.2055;AA=G|||;VT=SNP
12	99027045	rs3847874	T	A	100	PASS	AC=4440;AF=0.886581;AN=5008;NS=2504;DP=18666;EAS_AF=0.8661;AMR_AF=0.9078;AFR_AF=0.9637;EUR_AF=0.8171;SAS_AF=0.8599;AA=A|||;VT=SNP
12	99027268	rs10860355	C	T	100	PASS	AC=1679;AF=0.335264;AN=5008;NS=2504;DP=14369;EAS_AF=0.4861;AMR_AF=0.4409;AFR_AF=0.1248;EUR_AF=0.3867;SAS_AF=0.3364;AA=C|||;VT=SNP
12	99027363	rs112277644	T	C	100	PASS	AC=697;AF=0.139177;AN=5008;NS=2504;DP=13563;EAS_AF=0.1845;AMR_AF=0.0634;AFR_AF=0.1399;EUR_AF=0.0805;SAS_AF=0.2055;AA=C|||;VT=SNP
12	99027475	rs10732662	C	G	100	PASS	AC=4443;AF=0.887181;AN=5008;NS=2504;DP=14356;EAS_AF=0.8661;AMR_AF=0.9078;AFR_AF=0.9644;EUR_AF=0.8171;SAS_AF=0.862;AA=G|||;VT=SNP
12	99029299	rs12371097	A	G	100	PASS	AC=888;AF=0.177316;AN=5008;NS=2504;DP=18749;EAS_AF=0.1498;AMR_AF=0.232;AFR_AF=0.1884;EUR_AF=0.1958;SAS_AF=0.1329;AA=A|||;VT=SNP
12	99031051	rs12821083	G	T	100	PASS	AC=1320;AF=0.263578;AN=5008;NS=2504;DP=17234;EAS_AF=0.1706;AMR_AF=0.2824;AFR_AF=0.4062;EUR_AF=0.2306;SAS_AF=0.1871;AA=G|||;VT=SNP
12	99031164	rs79463079	A	T	100	PASS	AC=503;AF=0.100439;AN=5008;NS=2504;DP=17952;EAS_AF=0.1845;AMR_AF=0.0504;AFR_AF=0.0015;EUR_AF=0.0785;SAS_AF=0.2055;AA=A|||;VT=SNP
12	99031358	rs147576493	T	C	100	PASS	AC=503;AF=0.100439;AN=5008;NS=2504;DP=15505;EAS_AF=0.1845;AMR_AF=0.0504;AFR_AF=0.0015;EUR_AF=0.0785;SAS_AF=0.2055;AA=T|||;VT=SNP
12	99032580	rs2372394	C	T	100	PASS	AC=4488;AF=0.896166;AN=5008;NS=2504;DP=18330;EAS_AF=0.8661;AMR_AF=0.9092;AFR_AF=0.9955;EUR_AF=0.8171;SAS_AF=0.865;AA=T|||;VT=SNP
12	99032978	rs79683551	C	G	100	PASS	AC=320;AF=0.0638978;AN=5008;NS=2504;DP=19538;EAS_AF=0.1518;AMR_AF=0.0965;AFR_AF=0.025;EUR_AF=0.0308;SAS_AF=0.0368;AA=C|||;VT=SNP
12	99033660	rs74588504	A	C	100	PASS	AC=318;AF=0.0634984;AN=5008;NS=2504;DP=18149;EAS_AF=0.1498;AMR_AF=0.0965;AFR_AF=0.025;EUR_AF=0.0308;SAS_AF=0.0368;AA=A|||;VT=SNP
12	99035624	rs77976381	G	A	100	PASS	AC=317;AF=0.0632987;AN=5008;NS=2504;DP=16197;EAS_AF=0.1498;AMR_AF=0.0965;AFR_AF=0.0242;EUR_AF=0.0308;SAS_AF=0.0368;AA=G|||;VT=SNP
12	99035913	rs7965771	G	C	100	PASS	AC=2316;AF=0.46246;AN=5008;NS=2504;DP=19911;EAS_AF=0.5109;AMR_AF=0.5519;AFR_AF=0.3442;EUR_AF=0.505;SAS_AF=0.4652;AA=G|||;VT=SNP
12	99038549	rs2289315	G	A	100	PASS	AC=263;AF=0.052516;AN=5008;NS=2504;DP=14693;EAS_AF=0.1667;AMR_AF=0.0086;AFR_AF=0;EUR_AF=0.0179;SAS_AF=0.0726;AA=G|||;VT=SNP
12	99038881	rs76396995	T	A	100	PASS	AC=503;AF=0.100439;AN=5008;NS=2504;DP=11261;EAS_AF=0.1845;AMR_AF=0.0504;AFR_AF=0.0015;EUR_AF=0.0785;SAS_AF=0.2055;AA=T|||;VT=SNP
12	99039183	rs74619561	G	A	100	PASS	AC=325;AF=0.0648962;AN=5008;NS=2504;DP=12992;EAS_AF=0.1498;AMR_AF=0.0965;AFR_AF=0.0303;EUR_AF=0.0308;SAS_AF=0.0368;AA=G|||;VT=SNP
12	99039326	rs2118851	C	G	100	PASS	AC=504;AF=0.100639;AN=5008;NS=2504;DP=12333;EAS_AF=0.1845;AMR_AF=0.0504;AFR_AF=0.0015;EUR_AF=0.0785;SAS_AF=0.2065;AA=C|||;VT=SNP
12	99039467	rs2118852	G	T	100	PASS	AC=503;AF=0.100439;AN=5008;NS=2504;DP=15004;EAS_AF=0.1845;AMR_AF=0.0504;AFR_AF=0.0015;EUR_AF=0.0785;SAS_AF=0.2055;AA=G|||;VT=SNP
12	99041905	rs7303489	G	C	100	PASS	AC=2069;AF=0.413139;AN=5008;NS=2504;DP=17545;EAS_AF=0.3571;AMR_AF=0.3516;AFR_AF=0.587;EUR_AF=0.3131;SAS_AF=0.3824;AA=C|||;VT=SNP
12	99043207	rs2278361	A	G	100	PASS	AC=896;AF=0.178914;AN=5008;NS=2504;DP=20150;EAS_AF=0.1498;AMR_AF=0.2334;AFR_AF=0.1929;EUR_AF=0.1978;SAS_AF=0.1319;AA=A|||;VT=SNP
12	99043683	rs10860356	A	T	100	PASS	AC=2066;AF=0.41254;AN=5008;NS=2504;DP=19651;EAS_AF=0.3552;AMR_AF=0.3516;AFR_AF=0.5862;EUR_AF=0.3131;SAS_AF=0.3824;AA=T|||;VT=SNP
12	99044157	rs11109557	G	A	100	PASS	AC=896;AF=0.178914;AN=5008;NS=2504;DP=15533;EAS_AF=0.1498;AMR_AF=0.2334;AFR_AF=0.1929;EUR_AF=0.1978;SAS_AF=0.1319;AA=G|||;VT=SNP
12	99044763	rs2288739	C	T	100	PASS	AC=518;AF=0.103435;AN=5008;NS=2504;DP=19151;EAS_AF=0.0248;AMR_AF=0.1254;AFR_AF=0.0635;EUR_AF=0.173;SAS_AF=0.1513;AA=C|||;VT=SNP
12	99044920	rs34144325	C	T	100	PASS	AC=896;AF=0.178914;AN=5008;NS=2504;DP=18252;EAS_AF=0.1498;AMR_AF=0.2334;AFR_AF=0.1929;EUR_AF=0.1978;SAS_AF=0.1319;AA=C|||;VT=SNP
12	99045560	rs2288737	C	T	100	PASS	AC=324;AF=0.0646965;AN=5008;NS=2504;DP=16448;EAS_AF=0.0198;AMR_AF=0.0432;AFR_AF=0.1483;EUR_AF=0.0338;SAS_AF=0.045;AA=C|||;VT=SNP
12	99046194	rs10082736	G	A	100	PASS	AC=4505;AF=0.899561;AN=5008;NS=2504;DP=15542;EAS_AF=0.8661;AMR_AF=0.928;AFR_AF=0.9592;EUR_AF=0.8598;SAS_AF=0.8742;AA=A|||;VT=SNP
12	99046413	rs117466473	A	T	100	PASS	AC=310;AF=0.061901;AN=5008;NS=2504;DP=13918;EAS_AF=0.1359;AMR_AF=0.0965;AFR_AF=0.0303;EUR_AF=0.0318;SAS_AF=0.0348;AA=A|||;VT=SNP
12	99046527	rs10777940	T	C	100	PASS	AC=4505;AF=0.899561;AN=5008;NS=2504;DP=12324;EAS_AF=0.8661;AMR_AF=0.928;AFR_AF=0.9592;EUR_AF=0.8598;SAS_AF=0.8742;AA=C|||;VT=SNP
12	99046768	rs77296419	C	G	100	PASS	AC=503;AF=0.100439;AN=5008;NS=2504;DP=16218;EAS_AF=0.1845;AMR_AF=0.0504;AFR_AF=0.0015;EUR_AF=0.0785;SAS_AF=0.2055;AA=C|||;VT=SNP
12	99047714	rs78771907	T	C	100	PASS	AC=503;AF=0.100439;AN=5008;NS=2504;DP=11508;EAS_AF=0.1845;AMR_AF=0.0504;AFR_AF=0.0015;EUR_AF=0.0785;SAS_AF=0.2055;AA=T|||;VT=SNP
12	99050071	rs12369297	A	T	100	PASS	AC=2067;AF=0.41274;AN=5008;NS=2504;DP=18781;EAS_AF=0.3552;AMR_AF=0.3545;AFR_AF=0.5855;EUR_AF=0.3131;SAS_AF=0.3824;AA=T|||;VT=SNP
12	99050154	rs56947674	C	G	100	PASS	AC=503;AF=0.100439;AN=5008;NS=2504;DP=19855;EAS_AF=0.1845;AMR_AF=0.0504;AFR_AF=0.0015;EUR_AF=0.0785;SAS_AF=0.2055;AA=C|||;VT=SNP
12	99050155	rs60201657	A	G	100	PASS	AC=663;AF=0.132388;AN=5008;NS=2504;DP=19626;EAS_AF=0.1845;AMR_AF=0.0634;AFR_AF=0.115;EUR_AF=0.0805;SAS_AF=0.2045;AA=A|||;VT=SNP
12	99050366	rs7315397	A	G	100	PASS	AC=4504;AF=0.899361;AN=5008;NS=2504;DP=22525;EAS_AF=0.8661;AMR_AF=0.9265;AFR_AF=0.9592;EUR_AF=0.8598;SAS_AF=0.8742;AA=G|||;VT=SNP
12	99051374	rs60521401	A	T	100	PASS	AC=503;AF=0.100439;AN=5008;NS=2504;DP=20457;EAS_AF=0.1845;AMR_AF=0.0504;AFR_AF=0.0015;EUR_AF=0.0785;SAS_AF=0.2055;AA=A|||;VT=SNP
12	99052634	rs78892251	A	C	100	PASS	AC=503;AF=0.100439;AN=5008;NS=2504;DP=21211;EAS_AF=0.1845;AMR_AF=0.0504;AFR_AF=0.0015;EUR_AF=0.0785;SAS_AF=0.2055;AA=A|||;VT=SNP
12	99055199	rs73374765	G	A	100	PASS	AC=807;AF=0.161142;AN=5008;NS=2504;DP=16495;EAS_AF=0.2262;AMR_AF=0.1138;AFR_AF=0.1528;EUR_AF=0.0974;SAS_AF=0.2045;AA=A|||;VT=SNP
12	99055427	rs75766418	A	G	100	PASS	AC=586;AF=0.117013;AN=5008;NS=2504;DP=11110;EAS_AF=0.2262;AMR_AF=0.1009;AFR_AF=0.003;EUR_AF=0.0944;SAS_AF=0.1933;AA=A|||;VT=SNP
12	99055672	rs73374767	C	T	100	PASS	AC=801;AF=0.159944;AN=5008;NS=2504;DP=17488;EAS_AF=0.2262;AMR_AF=0.1153;AFR_AF=0.1566;EUR_AF=0.0964;SAS_AF=0.1933;AA=T|||;VT=SNP
12	99055679	rs73374768	C	T	100	PASS	AC=801;AF=0.159944;AN=5008;NS=2504;DP=17382;EAS_AF=0.2262;AMR_AF=0.1153;AFR_AF=0.1566;EUR_AF=0.0964;SAS_AF=0.1933;AA=T|||;VT=SNP
12	99056125	rs10745833	T	A	100	PASS	AC=2449;AF=0.489018;AN=5008;NS=2504;DP=15298;EAS_AF=0.5109;AMR_AF=0.5836;AFR_AF=0.3661;EUR_AF=0.5487;SAS_AF=0.5041;AA=A|||;VT=SNP
12	99056852	rs12581724	T	C	100	PASS	AC=802;AF=0.160144;AN=5008;NS=2504;DP=14227;EAS_AF=0.2262;AMR_AF=0.1153;AFR_AF=0.1566;EUR_AF=0.0974;SAS_AF=0.1933;AA=C|||;VT=SNP
12	99056921	rs12581734	T	C	100	PASS	AC=587;AF=0.117212;AN=5008;NS=2504;DP=13549;EAS_AF=0.2262;AMR_AF=0.1009;AFR_AF=0.003;EUR_AF=0.0954;SAS_AF=0.1933;AA=T|||;VT=SNP
12	99057314	rs74747398	C	T	100	PASS	AC=587;AF=0.117212;AN=5008;NS=2504;DP=13965;EAS_AF=0.2262;AMR_AF=0.1009;AFR_AF=0.003;EUR_AF=0.0954;SAS_AF=0.1933;AA=C|||;VT=SNP
12	99059023	rs2372445	T	C	100	PASS	AC=4503;AF=0.899161;AN=5008;NS=2504;DP=7118;EAS_AF=0.8661;AMR_AF=0.9265;AFR_AF=0.9592;EUR_AF=0.8588;SAS_AF=0.8742;AA=C|||;VT=SNP
12	99059137	rs7965985	C	T	100	PASS	AC=2067;AF=0.41274;AN=5008;NS=2504;DP=10754;EAS_AF=0.3542;AMR_AF=0.3473;AFR_AF=0.587;EUR_AF=0.3111;SAS_AF=0.3885;AA=T|||;VT=SNP
12	99059900	rs11109564	A	G	100	PASS	AC=785;AF=0.156749;AN=5008;NS=2504;DP=19711;EAS_AF=0.1081;AMR_AF=0.1816;AFR_AF=0.1831;EUR_AF=0.1779;SAS_AF=0.1319;AA=A|||;VT=SNP
12	99060350	rs10745834	A	G	100	PASS	AC=2046;AF=0.408546;AN=5008;NS=2504;DP=18455;EAS_AF=0.3552;AMR_AF=0.3429;AFR_AF=0.587;EUR_AF=0.3101;SAS_AF=0.3701;AA=G|||;VT=SNP
12	99060813	rs11109565	G	A	100	PASS	AC=749;AF=0.149561;AN=5008;NS=2504;DP=16026;EAS_AF=0.1081;AMR_AF=0.1787;AFR_AF=0.1573;EUR_AF=0.1779;SAS_AF=0.1319;AA=G|||;VT=SNP
12	99060975	rs4762502	G	A	100	PASS	AC=4493;AF=0.897165;AN=5008;NS=2504;DP=13345;EAS_AF=0.8661;AMR_AF=0.9265;AFR_AF=0.9523;EUR_AF=0.8588;SAS_AF=0.8732;AA=A|||;VT=SNP
12	99061275	rs34873465	T	C	100	PASS	AC=587;AF=0.117212;AN=5008;NS=2504;DP=15837;EAS_AF=0.2262;AMR_AF=0.1009;AFR_AF=0.003;EUR_AF=0.0954;SAS_AF=0.1933;AA=T|||;VT=SNP;EX_TARGET
12	99061906	rs12580228	C	T	100	PASS	AC=587;AF=0.117212;AN=5008;NS=2504;DP=18378;EAS_AF=0.2262;AMR_AF=0.1009;AFR_AF=0.003;EUR_AF=0.0954;SAS_AF=0.1933;AA=C|||;VT=SNP
12	99062678	rs2288732	A	G	100	PASS	AC=4504;AF=0.899361;AN=5008;NS=2504;DP=17898;EAS_AF=0.8661;AMR_AF=0.928;AFR_AF=0.9592;EUR_AF=0.8588;SAS_AF=0.8742;AA=G|||;VT=SNP
12	99063843	rs2288731	C	T	100	PASS	AC=2459;AF=0.491014;AN=5008;NS=2504;DP=14935;EAS_AF=0.5109;AMR_AF=0.5836;AFR_AF=0.3729;EUR_AF=0.5497;SAS_AF=0.5041;AA=C|||;VT=SNP
12	99064332	rs11109568	G	C	100	PASS	AC=809;AF=0.161542;AN=5008;NS=2504;DP=11874;EAS_AF=0.2341;AMR_AF=0.1153;AFR_AF=0.1558;EUR_AF=0.0974;SAS_AF=0.1933;AA=G|||;VT=SNP
12	99066514	rs2288730	A	C	100	PASS	AC=587;AF=0.117212;AN=5008;NS=2504;DP=13977;EAS_AF=0.2262;AMR_AF=0.1009;AFR_AF=0.003;EUR_AF=0.0954;SAS_AF=0.1933;AA=A|||;VT=SNP
12	99067194	rs12099604	A	G	100	PASS	AC=802;AF=0.160144;AN=5008;NS=2504;DP=12199;EAS_AF=0.2262;AMR_AF=0.1153;AFR_AF=0.1558;EUR_AF=0.0984;SAS_AF=0.1933;AA=A|||;VT=SNP
12	99067590	rs2288729	G	A	100	PASS	AC=2041;AF=0.407548;AN=5008;NS=2504;DP=16538;EAS_AF=0.3552;AMR_AF=0.3415;AFR_AF=0.587;EUR_AF=0.3062;SAS_AF=0.3701;AA=A|||;VT=SNP
12	99070843	rs7298561	A	G	100	PASS	AC=1129;AF=0.225439;AN=5008;NS=2504;DP=17992;EAS_AF=0.129;AMR_AF=0.219;AFR_AF=0.3487;EUR_AF=0.2117;SAS_AF=0.1769;AA=A|||;VT=SNP
12	99071023	rs3815997	T	C	100	PASS	AC=785;AF=0.156749;AN=5008;NS=2504;DP=17817;EAS_AF=0.1081;AMR_AF=0.1816;AFR_AF=0.1831;EUR_AF=0.1779;SAS_AF=0.1319;AA=T|||;VT=SNP
12	99071681	rs17028590	A	G	100	PASS	AC=571;AF=0.114018;AN=5008;NS=2504;DP=17693;EAS_AF=0.2123;AMR_AF=0.098;AFR_AF=0.003;EUR_AF=0.0954;SAS_AF=0.1933;AA=A|||;VT=SNP
12	99072081	rs78031307	G	A	100	PASS	AC=785;AF=0.156749;AN=5008;NS=2504;DP=17017;EAS_AF=0.2113;AMR_AF=0.1124;AFR_AF=0.1566;EUR_AF=0.0974;SAS_AF=0.1933;AA=G|||;VT=SNP
12	99072233	rs7303874	G	A	100	PASS	AC=781;AF=0.15595;AN=5008;NS=2504;DP=15263;EAS_AF=0.1081;AMR_AF=0.1787;AFR_AF=0.1846;EUR_AF=0.174;SAS_AF=0.1319;AA=G|||;VT=SNP
12	99072574	rs74475256	T	C	100	PASS	AC=571;AF=0.114018;AN=5008;NS=2504;DP=19932;EAS_AF=0.2123;AMR_AF=0.098;AFR_AF=0.003;EUR_AF=0.0954;SAS_AF=0.1933;AA=T|||;VT=SNP
12	99072859	rs12582317	C	G	100	PASS	AC=732;AF=0.146166;AN=5008;NS=2504;DP=20521;EAS_AF=0.2123;AMR_AF=0.111;AFR_AF=0.1165;EUR_AF=0.0974;SAS_AF=0.1933;AA=C|||;VT=SNP
12	99072874	rs7307338	A	G	100	PASS	AC=4504;AF=0.899361;AN=5008;NS=2504;DP=20957;EAS_AF=0.8661;AMR_AF=0.928;AFR_AF=0.9592;EUR_AF=0.8588;SAS_AF=0.8742;AA=G|||;VT=SNP
12	99073022	rs12578662	T	C	100	PASS	AC=786;AF=0.156949;AN=5008;NS=2504;DP=20253;EAS_AF=0.2123;AMR_AF=0.1124;AFR_AF=0.1566;EUR_AF=0.0974;SAS_AF=0.1933;AA=C|||;VT=SNP
12	99073632	rs74472032	C	T	100	PASS	AC=786;AF=0.156949;AN=5008;NS=2504;DP=17660;EAS_AF=0.2123;AMR_AF=0.1124;AFR_AF=0.1566;EUR_AF=0.0974;SAS_AF=0.1933;AA=C|||;VT=SNP
12	99073817	rs11837552	C	T	100	PASS	AC=732;AF=0.146166;AN=5008;NS=2504;DP=18641;EAS_AF=0.2123;AMR_AF=0.111;AFR_AF=0.1165;EUR_AF=0.0974;SAS_AF=0.1933;AA=C|||;VT=SNP
12	99074772	rs7313090	G	A	100	PASS	AC=4497;AF=0.897963;AN=5008;NS=2504;DP=20437;EAS_AF=0.8661;AMR_AF=0.9236;AFR_AF=0.9592;EUR_AF=0.8549;SAS_AF=0.8742;AA=A|||;VT=SNP
12	99076316	rs1439123	A	G	100	PASS	AC=682;AF=0.136182;AN=5008;NS=2504;DP=18590;EAS_AF=0.0248;AMR_AF=0.1354;AFR_AF=0.1793;EUR_AF=0.1759;SAS_AF=0.1524;AA=A|||;VT=SNP
12	99076507	rs1439122	T	C	100	PASS	AC=682;AF=0.136182;AN=5008;NS=2504;DP=17671;EAS_AF=0.0248;AMR_AF=0.1354;AFR_AF=0.1793;EUR_AF=0.1759;SAS_AF=0.1524;AA=T|||;VT=SNP
12	99077743	rs7311426	T	G	100	PASS	AC=522;AF=0.104233;AN=5008;NS=2504;DP=17212;EAS_AF=0.0248;AMR_AF=0.1239;AFR_AF=0.0643;EUR_AF=0.1759;SAS_AF=0.1524;AA=T|||;VT=SNP
12	99078889	rs2840025	T	C	100	PASS	AC=803;AF=0.160343;AN=5008;NS=2504;DP=18071;EAS_AF=0.2262;AMR_AF=0.1153;AFR_AF=0.1566;EUR_AF=0.0974;SAS_AF=0.1943;AA=C|||;VT=SNP
12	99079950	rs77001512	T	G	100	PASS	AC=588;AF=0.117412;AN=5008;NS=2504;DP=17085;EAS_AF=0.2262;AMR_AF=0.1009;AFR_AF=0.003;EUR_AF=0.0954;SAS_AF=0.1943;AA=T|||;VT=SNP
12	99080320	rs17028605	C	T	100	PASS	AC=588;AF=0.117412;AN=5008;NS=2504;DP=18054;EAS_AF=0.2262;AMR_AF=0.1009;AFR_AF=0.003;EUR_AF=0.0954;SAS_AF=0.1943;AA=C|||;VT=SNP
12	99080868	rs10860358	T	C	100	PASS	AC=2047;AF=0.408746;AN=5008;NS=2504;DP=16670;EAS_AF=0.3552;AMR_AF=0.3429;AFR_AF=0.587;EUR_AF=0.3101;SAS_AF=0.3712;AA=C|||;VT=SNP
12	99081038	rs146140531	G	A	100	PASS	AC=588;AF=0.117412;AN=5008;NS=2504;DP=14094;EAS_AF=0.2262;AMR_AF=0.1009;AFR_AF=0.003;EUR_AF=0.0954;SAS_AF=0.1943;AA=G|||;VT=SNP
12	99081075	rs148808800	G	A	100	PASS	AC=588;AF=0.117412;AN=5008;NS=2504;DP=13091;EAS_AF=0.2262;AMR_AF=0.1009;AFR_AF=0.003;EUR_AF=0.0954;SAS_AF=0.1943;AA=G|||;VT=SNP
12	99082495	rs2288728	A	T	100	PASS	AC=589;AF=0.117612;AN=5008;NS=2504;DP=13858;EAS_AF=0.2262;AMR_AF=0.1009;AFR_AF=0.003;EUR_AF=0.0964;SAS_AF=0.1943;AA=A|||;VT=SNP
12	99082898	rs73142311	A	T	100	PASS	AC=284;AF=0.0567093;AN=5008;NS=2504;DP=17739;EAS_AF=0.002;AMR_AF=0.0706;AFR_AF=0.0053;EUR_AF=0.1322;SAS_AF=0.0951;AA=a|||;VT=SNP
12	99083799	rs2288727	A	T	100	PASS	AC=803;AF=0.160343;AN=5008;NS=2504;DP=19473;EAS_AF=0.2262;AMR_AF=0.1153;AFR_AF=0.1566;EUR_AF=0.0974;SAS_AF=0.1943;AA=T|||;VT=SNP
12	99084326	rs919699	A	G	100	PASS	AC=4504;AF=0.899361;AN=5008;NS=2504;DP=19646;EAS_AF=0.8651;AMR_AF=0.928;AFR_AF=0.9592;EUR_AF=0.8588;SAS_AF=0.8753;AA=G|||;VT=SNP
12	99084387	rs2288726	C	A	100	PASS	AC=445;AF=0.0888578;AN=5008;NS=2504;DP=19568;EAS_AF=0.0248;AMR_AF=0.1196;AFR_AF=0.0083;EUR_AF=0.1759;SAS_AF=0.1524;AA=C|||;VT=SNP
12	99085026	rs2288725	C	A	100	PASS	AC=787;AF=0.157149;AN=5008;NS=2504;DP=19532;EAS_AF=0.1081;AMR_AF=0.1816;AFR_AF=0.1838;EUR_AF=0.1779;SAS_AF=0.1329;AA=C|||;VT=SNP
12	99085027	rs2288724	C	A	100	PASS	AC=787;AF=0.157149;AN=5008;NS=2504;DP=19575;EAS_AF=0.1081;AMR_AF=0.1816;AFR_AF=0.1838;EUR_AF=0.1779;SAS_AF=0.1329;AA=C|||;VT=SNP
12	99086423	rs79053765	A	G	100	PASS	AC=345;AF=0.0688898;AN=5008;NS=2504;DP=20123;EAS_AF=0.0208;AMR_AF=0.0375;AFR_AF=0.1664;EUR_AF=0.0338;SAS_AF=0.045;AA=A|||;VT=SNP
12	99087461	rs2888315	G	A	100	PASS	AC=587;AF=0.117212;AN=5008;NS=2504;DP=18064;EAS_AF=0.2252;AMR_AF=0.1009;AFR_AF=0.003;EUR_AF=0.0954;SAS_AF=0.1943;AA=g|||;VT=SNP
12	99087610	rs4609647	T	C	100	PASS	AC=802;AF=0.160144;AN=5008;NS=2504;DP=16040;EAS_AF=0.2252;AMR_AF=0.1153;AFR_AF=0.1566;EUR_AF=0.0974;SAS_AF=0.1943;AA=C|||;VT=SNP
12	99088094	rs6538879	A	G	100	PASS	AC=1130;AF=0.225639;AN=5008;NS=2504;DP=16556;EAS_AF=0.129;AMR_AF=0.219;AFR_AF=0.3495;EUR_AF=0.2117;SAS_AF=0.1769;AA=A|||;VT=SNP
12	99088223	rs12370618	A	T	100	PASS	AC=785;AF=0.156749;AN=5008;NS=2504;DP=17064;EAS_AF=0.1081;AMR_AF=0.1801;AFR_AF=0.1838;EUR_AF=0.1779;SAS_AF=0.1319;AA=A|||;VT=SNP
12	99088865	rs113613007	C	G	100	PASS	AC=748;AF=0.149361;AN=5008;NS=2504;DP=16449;EAS_AF=0.2252;AMR_AF=0.1138;AFR_AF=0.1165;EUR_AF=0.0974;SAS_AF=0.1943;AA=C|||;VT=SNP
12	99091339	rs2288723	C	T	100	PASS	AC=803;AF=0.160343;AN=5008;NS=2504;DP=21039;EAS_AF=0.2262;AMR_AF=0.1153;AFR_AF=0.1566;EUR_AF=0.0974;SAS_AF=0.1943;AA=C|||;VT=SNP
12	99092621	rs1007573	A	G	100	PASS	AC=802;AF=0.160144;AN=5008;NS=2504;DP=21740;EAS_AF=0.2252;AMR_AF=0.1153;AFR_AF=0.1566;EUR_AF=0.0974;SAS_AF=0.1943;AA=G|||;VT=SNP
12	99092837	rs76211385	A	G	100	PASS	AC=587;AF=0.117212;AN=5008;NS=2504;DP=18416;EAS_AF=0.2252;AMR_AF=0.1009;AFR_AF=0.003;EUR_AF=0.0954;SAS_AF=0.1943;AA=A|||;VT=SNP
12	99094106	rs12426636	T	G	100	PASS	AC=186;AF=0.0371406;AN=5008;NS=2504;DP=17795;EAS_AF=0.0278;AMR_AF=0.2032;AFR_AF=0.0023;EUR_AF=0.0129;SAS_AF=0.001;AA=T|||;VT=SNP
12	99094484	rs2288721	A	G	100	PASS	AC=392;AF=0.0782748;AN=5008;NS=2504;DP=18379;EAS_AF=0.2252;AMR_AF=0.0634;AFR_AF=0.0015;EUR_AF=0.0437;SAS_AF=0.0767;AA=A|||;VT=SNP
12	99094782	rs10777943	T	C	100	PASS	AC=2408;AF=0.480831;AN=5008;NS=2504;DP=18223;EAS_AF=0.5099;AMR_AF=0.5821;AFR_AF=0.3381;EUR_AF=0.5477;SAS_AF=0.5031;AA=T|||;VT=SNP
12	99095175	rs10745836	A	G	100	PASS	AC=2456;AF=0.490415;AN=5008;NS=2504;DP=17481;EAS_AF=0.5109;AMR_AF=0.5836;AFR_AF=0.3714;EUR_AF=0.5487;SAS_AF=0.5041;AA=A|||;VT=SNP
12	99095448	rs75126458	A	G	100	PASS	AC=227;AF=0.0453275;AN=5008;NS=2504;DP=19428;EAS_AF=0.1081;AMR_AF=0.0461;AFR_AF=0.0287;EUR_AF=0.0139;SAS_AF=0.0348;AA=A|||;VT=SNP
12	99095891	rs7980303	T	C	100	PASS	AC=4504;AF=0.899361;AN=5008;NS=2504;DP=14047;EAS_AF=0.8651;AMR_AF=0.928;AFR_AF=0.9592;EUR_AF=0.8588;SAS_AF=0.8753;AA=C|||;VT=SNP
12	99095969	rs146524415	G	A	100	PASS	AC=561;AF=0.112021;AN=5008;NS=2504;DP=14597;EAS_AF=0.2252;AMR_AF=0.1009;AFR_AF=0.003;EUR_AF=0.0954;SAS_AF=0.1677;AA=G|||;VT=SNP
12	99096014	rs149073415	T	C	100	PASS	AC=227;AF=0.0453275;AN=5008;NS=2504;DP=13232;EAS_AF=0.1081;AMR_AF=0.0461;AFR_AF=0.0287;EUR_AF=0.0139;SAS_AF=0.0348;AA=T|||;VT=SNP
12	99096207	rs17041383	T	C	100	PASS	AC=1212;AF=0.242013;AN=5008;NS=2504;DP=16929;EAS_AF=0.4831;AMR_AF=0.3473;AFR_AF=0.0189;EUR_AF=0.2107;SAS_AF=0.2526;AA=T|||;VT=SNP
12	99096377	rs188905358	C	T	100	PASS	AC=587;AF=0.117212;AN=5008;NS=2504;DP=11731;EAS_AF=0.2252;AMR_AF=0.1009;AFR_AF=0.003;EUR_AF=0.0954;SAS_AF=0.1943;AA=C|||;VT=SNP
12	99097470	rs2288720	G	A	100	PASS	AC=4504;AF=0.899361;AN=5008;NS=2504;DP=20020;EAS_AF=0.8651;AMR_AF=0.9265;AFR_AF=0.9592;EUR_AF=0.8598;SAS_AF=0.8753;AA=A|||;VT=SNP
12	99098924	rs2288718	C	G	100	PASS	AC=226;AF=0.0451278;AN=5008;NS=2504;DP=20164;EAS_AF=0.1081;AMR_AF=0.0447;AFR_AF=0.0287;EUR_AF=0.0139;SAS_AF=0.0348;AA=C|||;VT=SNP
12	99101410	rs7299536	G	A	100	PASS	AC=2050;AF=0.409345;AN=5008;NS=2504;DP=12277;EAS_AF=0.3542;AMR_AF=0.3458;AFR_AF=0.5877;EUR_AF=0.3111;SAS_AF=0.3712;AA=A|||;VT=SNP
12	99101441	rs7315547	T	C	100	PASS	AC=1137;AF=0.227037;AN=5008;NS=2504;DP=10083;EAS_AF=0.13;AMR_AF=0.2205;AFR_AF=0.3525;EUR_AF=0.2127;SAS_AF=0.1769;AA=T|||;VT=SNP
12	99101457	rs11831003	A	G	100	PASS	AC=802;AF=0.160144;AN=5008;NS=2504;DP=9128;EAS_AF=0.2252;AMR_AF=0.1153;AFR_AF=0.1566;EUR_AF=0.0974;SAS_AF=0.1943;AA=G|||;VT=SNP
12	99103776	rs2288717	C	T	100	PASS	AC=226;AF=0.0451278;AN=5008;NS=2504;DP=18560;EAS_AF=0.1081;AMR_AF=0.0447;AFR_AF=0.0287;EUR_AF=0.0139;SAS_AF=0.0348;AA=C|||;VT=SNP
12	99104421	rs2288716	T	C	100	PASS	AC=1934;AF=0.386182;AN=5008;NS=2504;DP=19209;EAS_AF=0.3542;AMR_AF=0.3329;AFR_AF=0.5091;EUR_AF=0.3082;SAS_AF=0.3712;AA=C|||;VT=SNP
12	99105793	rs3782558	C	G	100	PASS	AC=2409;AF=0.48103;AN=5008;NS=2504;DP=19628;EAS_AF=0.5109;AMR_AF=0.5807;AFR_AF=0.3381;EUR_AF=0.5477;SAS_AF=0.5041;AA=C|||;VT=SNP
12	99106340	rs77391446	C	T	100	PASS	AC=591;AF=0.118011;AN=5008;NS=2504;DP=17919;EAS_AF=0.2252;AMR_AF=0.1052;AFR_AF=0.003;EUR_AF=0.0964;SAS_AF=0.1943;AA=C|||;VT=SNP
12	99106367	rs11109576	C	T	100	PASS	AC=2047;AF=0.408746;AN=5008;NS=2504;DP=17998;EAS_AF=0.3542;AMR_AF=0.3429;AFR_AF=0.5877;EUR_AF=0.3101;SAS_AF=0.3712;AA=T|||;VT=SNP
12	99106442	rs2288715	A	G	100	PASS	AC=2049;AF=0.409145;AN=5008;NS=2504;DP=14751;EAS_AF=0.3542;AMR_AF=0.3444;AFR_AF=0.5877;EUR_AF=0.3111;SAS_AF=0.3712;AA=G|||;VT=SNP
12	99108288	rs2288714	A	G	100	PASS	AC=2410;AF=0.48123;AN=5008;NS=2504;DP=18427;EAS_AF=0.5099;AMR_AF=0.5821;AFR_AF=0.3381;EUR_AF=0.5487;SAS_AF=0.5041;AA=A|||;VT=SNP
12	99109012	rs141477813	G	T	100	PASS	AC=579;AF=0.115615;AN=5008;NS=2504;DP=5139;EAS_AF=0.2183;AMR_AF=0.0994;AFR_AF=0.003;EUR_AF=0.0954;SAS_AF=0.1943;AA=G|||;VT=SNP
12	99109423	rs2288713	A	C	100	PASS	AC=588;AF=0.117412;AN=5008;NS=2504;DP=16372;EAS_AF=0.2262;AMR_AF=0.1009;AFR_AF=0.003;EUR_AF=0.0954;SAS_AF=0.1943;AA=A|||;VT=SNP
12	99110060	rs77103840	C	G	100	PASS	AC=749;AF=0.149561;AN=5008;NS=2504;DP=19678;EAS_AF=0.2262;AMR_AF=0.1138;AFR_AF=0.1165;EUR_AF=0.0974;SAS_AF=0.1943;AA=C|||;VT=SNP
12	99110201	rs7314932	A	G	100	PASS	AC=803;AF=0.160343;AN=5008;NS=2504;DP=21415;EAS_AF=0.2262;AMR_AF=0.1153;AFR_AF=0.1566;EUR_AF=0.0974;SAS_AF=0.1943;AA=a|||;VT=SNP
12	99110447	rs10860359	T	C	100	PASS	AC=2049;AF=0.409145;AN=5008;NS=2504;DP=17460;EAS_AF=0.3552;AMR_AF=0.3444;AFR_AF=0.5877;EUR_AF=0.3101;SAS_AF=0.3712;AA=C|||;VT=SNP
12	99112080	rs4762504	G	A	100	PASS	AC=2464;AF=0.492013;AN=5008;NS=2504;DP=18413;EAS_AF=0.505;AMR_AF=0.5692;AFR_AF=0.4123;EUR_AF=0.5298;SAS_AF=0.4928;AA=G|||;VT=SNP
12	99112323	rs12581119	A	G	100	PASS	AC=1616;AF=0.322684;AN=5008;NS=2504;DP=17121;EAS_AF=0.3423;AMR_AF=0.2983;AFR_AF=0.3525;EUR_AF=0.2763;SAS_AF=0.3272;AA=G|||;VT=SNP
12	99113558	rs2060175	C	T	100	PASS	AC=1711;AF=0.341653;AN=5008;NS=2504;DP=16821;EAS_AF=0.4871;AMR_AF=0.4366;AFR_AF=0.1589;EUR_AF=0.3658;SAS_AF=0.3466;AA=C|||;VT=SNP
12	99114292	rs4762505	C	A	100	PASS	AC=4491;AF=0.896765;AN=5008;NS=2504;DP=16419;EAS_AF=0.8671;AMR_AF=0.9193;AFR_AF=0.9599;EUR_AF=0.8549;SAS_AF=0.8691;AA=A|||;VT=SNP
12	99114638	rs138996945	A	G	100	PASS	AC=585;AF=0.116813;AN=5008;NS=2504;DP=13075;EAS_AF=0.2272;AMR_AF=0.0994;AFR_AF=0.003;EUR_AF=0.0964;SAS_AF=0.1902;AA=A|||;VT=SNP
12	99114879	rs10437887	G	A	100	PASS	AC=4547;AF=0.907947;AN=5008;NS=2504;DP=17109;EAS_AF=0.8671;AMR_AF=0.9222;AFR_AF=0.9962;EUR_AF=0.8579;SAS_AF=0.8722;AA=A|||;VT=SNP
12	99115219	rs10437888	G	A	100	PASS	AC=4490;AF=0.896565;AN=5008;NS=2504;DP=20145;EAS_AF=0.8671;AMR_AF=0.9193;AFR_AF=0.9599;EUR_AF=0.8539;SAS_AF=0.8691;AA=A|||;VT=SNP
12	99115661	rs12368451	G	A	100	PASS	AC=2576;AF=0.514377;AN=5008;NS=2504;DP=20887;EAS_AF=0.38;AMR_AF=0.4697;AFR_AF=0.6543;EUR_AF=0.4881;SAS_AF=0.5225;AA=A|||;VT=SNP
12	99115668	rs12368428	C	G	100	PASS	AC=804;AF=0.160543;AN=5008;NS=2504;DP=20682;EAS_AF=0.1062;AMR_AF=0.183;AFR_AF=0.1936;EUR_AF=0.1799;SAS_AF=0.136;AA=C|||;VT=SNP
12	99116919	rs11109582	A	G	100	PASS	AC=1742;AF=0.347843;AN=5008;NS=2504;DP=16559;EAS_AF=0.4871;AMR_AF=0.4409;AFR_AF=0.1785;EUR_AF=0.3678;SAS_AF=0.3466;AA=A|||;VT=SNP;EX_TARGET
12	99119340	rs2304006	G	A	100	PASS	AC=443;AF=0.0884585;AN=5008;NS=2504;DP=20171;EAS_AF=0.0248;AMR_AF=0.121;AFR_AF=0.0068;EUR_AF=0.1759;SAS_AF=0.1513;AA=G|||;VT=SNP;EX_TARGET
12	99119833	rs1866477	T	G	100	PASS	AC=4493;AF=0.897165;AN=5008;NS=2504;DP=15567;EAS_AF=0.8681;AMR_AF=0.9193;AFR_AF=0.9607;EUR_AF=0.8549;SAS_AF=0.8691;AA=G|||;VT=SNP
12	99120070	rs1439124	T	G	100	PASS	AC=762;AF=0.152157;AN=5008;NS=2504;DP=16717;EAS_AF=0.1071;AMR_AF=0.1801;AFR_AF=0.1634;EUR_AF=0.1799;SAS_AF=0.135;AA=T|||;VT=SNP
12	99121548	rs6538880	G	A	100	PASS	AC=4493;AF=0.897165;AN=5008;NS=2504;DP=10674;EAS_AF=0.8681;AMR_AF=0.9193;AFR_AF=0.9607;EUR_AF=0.8549;SAS_AF=0.8691;AA=A|||;VT=SNP
12	99121563	rs141735706	A	C	100	PASS	AC=226;AF=0.0451278;AN=5008;NS=2504;DP=10166;EAS_AF=0.1081;AMR_AF=0.0447;AFR_AF=0.0287;EUR_AF=0.0139;SAS_AF=0.0348;AA=A|||;VT=SNP
12	99121748	rs7304836	T	A	100	PASS	AC=3453;AF=0.689497;AN=5008;NS=2504;DP=8567;EAS_AF=0.6171;AMR_AF=0.7435;AFR_AF=0.6982;EUR_AF=0.6978;SAS_AF=0.7055;AA=N|||;VT=SNP
12	99122324	rs10431447	G	C	100	PASS	AC=4492;AF=0.896965;AN=5008;NS=2504;DP=13908;EAS_AF=0.8671;AMR_AF=0.9193;AFR_AF=0.9607;EUR_AF=0.8549;SAS_AF=0.8691;AA=C|||;VT=SNP
12	99124740	rs3825264	G	A	100	PASS	AC=584;AF=0.116613;AN=5008;NS=2504;DP=22712;EAS_AF=0.2272;AMR_AF=0.0994;AFR_AF=0.003;EUR_AF=0.0954;SAS_AF=0.1902;AA=G|||;VT=SNP
12	99124912	rs3782560	C	T	100	PASS	AC=584;AF=0.116613;AN=5008;NS=2504;DP=21286;EAS_AF=0.2272;AMR_AF=0.0994;AFR_AF=0.003;EUR_AF=0.0954;SAS_AF=0.1902;AA=C|||;VT=SNP
12	99127431	rs12829605	T	G	100	PASS	AC=802;AF=0.160144;AN=5008;NS=2504;DP=19648;EAS_AF=0.1081;AMR_AF=0.1816;AFR_AF=0.1906;EUR_AF=0.1809;SAS_AF=0.136;AA=T|||;VT=SNP
12	99129497	rs10860361	G	A	100	PASS	AC=2401;AF=0.479433;AN=5008;NS=2504;DP=20128;EAS_AF=0.495;AMR_AF=0.5778;AFR_AF=0.3578;EUR_AF=0.5378;SAS_AF=0.498;AA=G|||;VT=SNP
12	99129622	rs12581708	A	G	100	PASS	AC=404;AF=0.0806709;AN=5008;NS=2504;DP=19825;EAS_AF=0.2371;AMR_AF=0.0634;AFR_AF=0.0015;EUR_AF=0.0437;SAS_AF=0.0767;AA=A|||;VT=SNP
12	99130059	rs77608491	G	C	100	PASS	AC=226;AF=0.0451278;AN=5008;NS=2504;DP=19988;EAS_AF=0.1081;AMR_AF=0.0447;AFR_AF=0.0287;EUR_AF=0.0139;SAS_AF=0.0348;AA=G|||;VT=SNP
12	99130345	rs57171434	A	T	100	PASS	AC=1089;AF=0.217452;AN=5008;NS=2504;DP=19955;EAS_AF=0.2262;AMR_AF=0.1398;AFR_AF=0.3616;EUR_AF=0.0994;SAS_AF=0.1902;AA=T|||;VT=SNP
12	99130660	rs12303961	G	A	100	PASS	AC=858;AF=0.171326;AN=5008;NS=2504;DP=21267;EAS_AF=0.2262;AMR_AF=0.1254;AFR_AF=0.2345;EUR_AF=0.0905;SAS_AF=0.1452;AA=A|||;VT=SNP
12	99131493	rs73142320	C	T	100	PASS	AC=514;AF=0.102636;AN=5008;NS=2504;DP=20566;EAS_AF=0.0248;AMR_AF=0.1254;AFR_AF=0.0681;EUR_AF=0.17;SAS_AF=0.1442;AA=C|||;VT=SNP
12	99132112	rs17028658	T	C	100	PASS	AC=594;AF=0.11861;AN=5008;NS=2504;DP=17735;EAS_AF=0.2431;AMR_AF=0.098;AFR_AF=0.0015;EUR_AF=0.0895;SAS_AF=0.1933;AA=T|||;VT=SNP
12	99134366	rs10860362	A	G	100	PASS	AC=1283;AF=0.25619;AN=5008;NS=2504;DP=22344;EAS_AF=0.4028;AMR_AF=0.1772;AFR_AF=0.2988;EUR_AF=0.1093;SAS_AF=0.2546;AA=C|||;VT=SNP
12	99135638	rs4762507	C	T	100	PASS	AC=582;AF=0.116214;AN=5008;NS=2504;DP=17941;EAS_AF=0.0238;AMR_AF=0.1066;AFR_AF=0.1634;EUR_AF=0.1372;SAS_AF=0.1329;AA=C|||;VT=SNP
12	99136198	rs3847876	A	T	100	PASS	AC=2495;AF=0.498203;AN=5008;NS=2504;DP=18139;EAS_AF=0.5437;AMR_AF=0.598;AFR_AF=0.354;EUR_AF=0.5755;SAS_AF=0.4959;AA=A|||;VT=SNP
12	99137338	rs78980509	C	T	100	PASS	AC=378;AF=0.0754792;AN=5008;NS=2504;DP=16216;EAS_AF=0.1081;AMR_AF=0.0548;AFR_AF=0.1188;EUR_AF=0.0149;SAS_AF=0.0603;AA=C|||;VT=SNP
12	99137384	rs7968661	A	G	100	PASS	AC=1890;AF=0.377396;AN=5008;NS=2504;DP=16519;EAS_AF=0.3135;AMR_AF=0.3256;AFR_AF=0.5234;EUR_AF=0.2903;SAS_AF=0.3722;AA=G|||;VT=SNP
12	99138143	rs76399902	T	C	100	PASS	AC=529;AF=0.105631;AN=5008;NS=2504;DP=15535;EAS_AF=0.2044;AMR_AF=0.1066;AFR_AF=0.0015;EUR_AF=0.0815;SAS_AF=0.1687;AA=T|||;VT=SNP
12	99138768	rs57332865	G	A	100	PASS	AC=598;AF=0.119409;AN=5008;NS=2504;DP=14960;EAS_AF=0.1052;AMR_AF=0.0605;AFR_AF=0.2632;EUR_AF=0.0179;SAS_AF=0.0859;AA=A|||;VT=SNP
12	99141008	rs73149018	A	G	100	PASS	AC=358;AF=0.0714856;AN=5008;NS=2504;DP=21303;EAS_AF=0.003;AMR_AF=0.0836;AFR_AF=0.0507;EUR_AF=0.1372;SAS_AF=0.0941;AA=A|||;VT=SNP
12	99141017	rs73149019	A	T	100	PASS	AC=356;AF=0.0710863;AN=5008;NS=2504;DP=21324;EAS_AF=0.003;AMR_AF=0.0836;AFR_AF=0.0507;EUR_AF=0.1372;SAS_AF=0.092;AA=A|||;VT=SNP
12	99141821	rs61933560	T	A	100	PASS	AC=586;AF=0.117013;AN=5008;NS=2504;DP=19818;EAS_AF=0.1379;AMR_AF=0.1268;AFR_AF=0.025;EUR_AF=0.1252;SAS_AF=0.2045;AA=T|||;VT=SNP
12	99141897	rs77778079	G	C	100	PASS	AC=272;AF=0.0543131;AN=5008;NS=2504;DP=18490;EAS_AF=0.0089;AMR_AF=0.0346;AFR_AF=0.1029;EUR_AF=0.0378;SAS_AF=0.0665;AA=G|||;VT=SNP
12	99144247	rs7311164	G	A	100	PASS	AC=285;AF=0.0569089;AN=5008;NS=2504;DP=19270;EAS_AF=0.0198;AMR_AF=0.0591;AFR_AF=0.0764;EUR_AF=0.0547;SAS_AF=0.0695;AA=G|||;VT=SNP
12	99144283	rs7310962	C	A	100	PASS	AC=1562;AF=0.311901;AN=5008;NS=2504;DP=19397;EAS_AF=0.252;AMR_AF=0.1686;AFR_AF=0.4478;EUR_AF=0.2734;SAS_AF=0.3313;AA=C|||;VT=SNP
12	99144410	rs4472982	G	A	100	PASS	AC=1368;AF=0.273163;AN=5008;NS=2504;DP=17707;EAS_AF=0.2361;AMR_AF=0.1585;AFR_AF=0.3903;EUR_AF=0.2724;SAS_AF=0.2352;AA=G|||;VT=SNP
12	99146024	rs117860854	C	A	100	PASS	AC=128;AF=0.0255591;AN=5008;NS=2504;DP=18768;EAS_AF=0.0089;AMR_AF=0.0231;AFR_AF=0.0015;EUR_AF=0.0388;SAS_AF=0.0634;AA=C|||;VT=SNP
12	99146587	rs7134519	A	G	100	PASS	AC=2583;AF=0.515775;AN=5008;NS=2504;DP=20267;EAS_AF=0.2758;AMR_AF=0.379;AFR_AF=0.8419;EUR_AF=0.4354;SAS_AF=0.502;AA=G|||;VT=SNP
12	99146595	rs11610744	T	C	100	PASS	AC=446;AF=0.0890575;AN=5008;NS=2504;DP=20767;EAS_AF=0.1379;AMR_AF=0.098;AFR_AF=0.0015;EUR_AF=0.0895;SAS_AF=0.1503;AA=T|||;VT=SNP
12	99146756	rs3847879	C	T	100	PASS	AC=1493;AF=0.298123;AN=5008;NS=2504;DP=18123;EAS_AF=0.2401;AMR_AF=0.1758;AFR_AF=0.4554;EUR_AF=0.2813;SAS_AF=0.2495;AA=C|||;VT=SNP
12	99147201	rs4762508	C	T	100	PASS	AC=2218;AF=0.442891;AN=5008;NS=2504;DP=19805;EAS_AF=0.2728;AMR_AF=0.3718;AFR_AF=0.5855;EUR_AF=0.4394;SAS_AF=0.4796;AA=T|||;VT=SNP
12	99147841	rs11109586	C	T	100	PASS	AC=1087;AF=0.217053;AN=5008;NS=2504;DP=22662;EAS_AF=0.2411;AMR_AF=0.1643;AFR_AF=0.171;EUR_AF=0.2783;SAS_AF=0.229;AA=C|||;VT=SNP
12	99148442	rs17815383	A	C	100	PASS	AC=471;AF=0.0940495;AN=5008;NS=2504;DP=21521;EAS_AF=0.1379;AMR_AF=0.1023;AFR_AF=0.003;EUR_AF=0.0984;SAS_AF=0.1616;AA=A|||;VT=SNP
12	99148667	rs10860363	T	C	100	PASS	AC=2276;AF=0.454473;AN=5008;NS=2504;DP=21722;EAS_AF=0.2867;AMR_AF=0.3718;AFR_AF=0.5961;EUR_AF=0.4423;SAS_AF=0.5072;AA=C|||;VT=SNP
12	99149046	rs75906529	G	A	100	PASS	AC=238;AF=0.047524;AN=5008;NS=2504;DP=21819;EAS_AF=0.0109;AMR_AF=0.0346;AFR_AF=0.09;EUR_AF=0.0258;SAS_AF=0.0593;AA=G|||;VT=SNP
12	99152413	rs116710109	T	C	100	PASS	AC=224;AF=0.0447284;AN=5008;NS=2504;DP=15794;EAS_AF=0.0099;AMR_AF=0.0331;AFR_AF=0.0802;EUR_AF=0.0249;SAS_AF=0.0613;AA=T|||;VT=SNP
12	99152886	rs17815396	T	C	100	PASS	AC=452;AF=0.0902556;AN=5008;NS=2504;DP=18515;EAS_AF=0.1359;AMR_AF=0.1023;AFR_AF=0.003;EUR_AF=0.0984;SAS_AF=0.1442;AA=T|||;VT=SNP
12	99153032	rs74844730	T	C	100	PASS	AC=231;AF=0.0461262;AN=5008;NS=2504;DP=20998;EAS_AF=0.0109;AMR_AF=0.0375;AFR_AF=0.0809;EUR_AF=0.0258;SAS_AF=0.0624;AA=T|||;VT=SNP
12	99153582	rs76916173	A	C	100	PASS	AC=474;AF=0.0946486;AN=5008;NS=2504;DP=13723;EAS_AF=0.1339;AMR_AF=0.1037;AFR_AF=0.003;EUR_AF=0.0984;SAS_AF=0.1677;AA=A|||;VT=SNP
12	99153873	rs77732302	G	A	100	PASS	AC=433;AF=0.0864617;AN=5008;NS=2504;DP=17290;EAS_AF=0.1329;AMR_AF=0.0965;AFR_AF=0.0045;EUR_AF=0.0825;SAS_AF=0.1462;AA=G|||;VT=SNP
12	99153902	rs7300416	G	A	100	PASS	AC=440;AF=0.0878594;AN=5008;NS=2504;DP=16710;EAS_AF=0.1349;AMR_AF=0.1009;AFR_AF=0.0038;EUR_AF=0.0964;SAS_AF=0.135;AA=g|||;VT=SNP
12	99154010	rs17028668	A	G	100	PASS	AC=442;AF=0.0882588;AN=5008;NS=2504;DP=16884;EAS_AF=0.1329;AMR_AF=0.0951;AFR_AF=0.0083;EUR_AF=0.0835;SAS_AF=0.1503;AA=A|||;VT=SNP
12	99155147	rs10860364	C	T	100	PASS	AC=1031;AF=0.205871;AN=5008;NS=2504;DP=23663;EAS_AF=0.1488;AMR_AF=0.219;AFR_AF=0.1626;EUR_AF=0.1968;SAS_AF=0.3231;AA=T|||;VT=SNP
12	99156303	rs4762509	T	C	100	PASS	AC=3759;AF=0.750599;AN=5008;NS=2504;DP=22271;EAS_AF=0.748;AMR_AF=0.7954;AFR_AF=0.7723;EUR_AF=0.6988;SAS_AF=0.7454;AA=C|||;VT=SNP
12	99157523	rs1862022	T	C	100	PASS	AC=3740;AF=0.746805;AN=5008;NS=2504;DP=17128;EAS_AF=0.748;AMR_AF=0.7882;AFR_AF=0.7458;EUR_AF=0.7008;SAS_AF=0.7648;AA=C|||;VT=SNP
12	99157916	rs4331156	T	C	100	PASS	AC=3720;AF=0.742812;AN=5008;NS=2504;DP=20102;EAS_AF=0.748;AMR_AF=0.7882;AFR_AF=0.7322;EUR_AF=0.6998;SAS_AF=0.7638;AA=C|||;VT=SNP
12	99157917	rs4636718	G	A	100	PASS	AC=2416;AF=0.482428;AN=5008;NS=2504;DP=20121;EAS_AF=0.5923;AMR_AF=0.5432;AFR_AF=0.4206;EUR_AF=0.4801;SAS_AF=0.4121;AA=G|||;VT=SNP
12	99158432	rs77167866	C	T	100	PASS	AC=417;AF=0.0832668;AN=5008;NS=2504;DP=22504;EAS_AF=0.1329;AMR_AF=0.0965;AFR_AF=0.003;EUR_AF=0.0815;SAS_AF=0.1329;AA=C|||;VT=SNP
12	99158501	rs11611528	T	C	100	PASS	AC=1977;AF=0.394768;AN=5008;NS=2504;DP=20647;EAS_AF=0.5962;AMR_AF=0.5159;AFR_AF=0.1135;EUR_AF=0.4791;SAS_AF=0.3947;AA=T|||;VT=SNP
12	99158757	rs10777944	C	A	100	PASS	AC=2398;AF=0.478834;AN=5008;NS=2504;DP=21210;EAS_AF=0.5883;AMR_AF=0.5432;AFR_AF=0.4266;EUR_AF=0.4781;SAS_AF=0.3916;AA=C|||;VT=SNP
12	99159256	rs7299294	A	G	100	PASS	AC=3749;AF=0.748602;AN=5008;NS=2504;DP=20321;EAS_AF=0.7629;AMR_AF=0.8156;AFR_AF=0.711;EUR_AF=0.7147;SAS_AF=0.772;AA=a|||;VT=SNP
12	99159607	rs6538884	T	C	100	PASS	AC=3804;AF=0.759585;AN=5008;NS=2504;DP=19043;EAS_AF=0.7629;AMR_AF=0.8256;AFR_AF=0.7481;EUR_AF=0.7147;SAS_AF=0.771;AA=N|||;VT=SNP
12	99160676	rs7135140	T	C	100	PASS	AC=2955;AF=0.590056;AN=5008;NS=2504;DP=16474;EAS_AF=0.7321;AMR_AF=0.6484;AFR_AF=0.4803;EUR_AF=0.5825;SAS_AF=0.5583;AA=C|||;VT=SNP
12	99160961	rs78070393	T	C	100	PASS	AC=475;AF=0.0948482;AN=5008;NS=2504;DP=18616;EAS_AF=0.1379;AMR_AF=0.1037;AFR_AF=0.003;EUR_AF=0.0984;SAS_AF=0.1646;AA=T|||;VT=SNP
12	99161969	rs78893670	A	G	100	PASS	AC=412;AF=0.0822684;AN=5008;NS=2504;DP=17620;EAS_AF=0.1349;AMR_AF=0.0994;AFR_AF=0.003;EUR_AF=0.0825;SAS_AF=0.1227;AA=A|||;VT=SNP
12	99162339	rs113499825	G	C	100	PASS	AC=212;AF=0.0423323;AN=5008;NS=2504;DP=9901;EAS_AF=0.0119;AMR_AF=0.0605;AFR_AF=0.0477;EUR_AF=0.0746;SAS_AF=0.0204;AA=g|||;VT=SNP
12	99162662	rs12369108	G	C	100	PASS	AC=633;AF=0.126398;AN=5008;NS=2504;DP=13384;EAS_AF=0.0258;AMR_AF=0.1614;AFR_AF=0.1536;EUR_AF=0.1302;SAS_AF=0.1646;AA=G|||;VT=SNP
12	99163022	rs10492279	C	G	100	PASS	AC=3526;AF=0.704073;AN=5008;NS=2504;DP=12735;EAS_AF=0.7599;AMR_AF=0.7695;AFR_AF=0.7186;EUR_AF=0.5616;SAS_AF=0.727;AA=G|||;VT=SNP
12	99163194	rs12229507	G	A	100	PASS	AC=2832;AF=0.565495;AN=5008;NS=2504;DP=16188;EAS_AF=0.7292;AMR_AF=0.6066;AFR_AF=0.5076;EUR_AF=0.4622;SAS_AF=0.5521;AA=A|||;VT=SNP
12	99163271	rs11109595	T	C	100	PASS	AC=3540;AF=0.706869;AN=5008;NS=2504;DP=18359;EAS_AF=0.7609;AMR_AF=0.7709;AFR_AF=0.7269;EUR_AF=0.5626;SAS_AF=0.727;AA=C|||;VT=SNP
12	99163666	rs12309594	C	G	100	PASS	AC=3219;AF=0.642772;AN=5008;NS=2504;DP=20197;EAS_AF=0.755;AMR_AF=0.6657;AFR_AF=0.6422;EUR_AF=0.4861;SAS_AF=0.6728;AA=G|||;VT=SNP
12	99163991	rs10860366	G	C	100	PASS	AC=3482;AF=0.695288;AN=5008;NS=2504;DP=19468;EAS_AF=0.756;AMR_AF=0.7637;AFR_AF=0.7156;EUR_AF=0.5507;SAS_AF=0.7055;AA=C|||;VT=SNP
12	99164614	rs11109596	A	G	100	PASS	AC=1917;AF=0.382788;AN=5008;NS=2504;DP=16429;EAS_AF=0.6071;AMR_AF=0.4726;AFR_AF=0.1263;EUR_AF=0.3787;SAS_AF=0.4387;AA=A|||;VT=SNP
12	99165990	rs918307	T	C	100	PASS	AC=3000;AF=0.599042;AN=5008;NS=2504;DP=21865;EAS_AF=0.626;AMR_AF=0.6153;AFR_AF=0.671;EUR_AF=0.4493;SAS_AF=0.6166;AA=C|||;VT=SNP
12	99166260	rs150901978	T	C	100	PASS	AC=462;AF=0.0922524;AN=5008;NS=2504;DP=22309;EAS_AF=0.1349;AMR_AF=0.1081;AFR_AF=0.0159;EUR_AF=0.1074;SAS_AF=0.1247;AA=T|||;VT=SNP
12	99166308	rs1874877	T	C	100	PASS	AC=3631;AF=0.72504;AN=5008;NS=2504;DP=22073;EAS_AF=0.755;AMR_AF=0.7579;AFR_AF=0.7799;EUR_AF=0.5865;SAS_AF=0.7393;AA=t|||;VT=SNP
12	99166805	rs2287574	G	T	100	PASS	AC=1802;AF=0.359824;AN=5008;NS=2504;DP=20056;EAS_AF=0.3333;AMR_AF=0.3473;AFR_AF=0.3351;EUR_AF=0.4602;SAS_AF=0.3262;AA=G|||;VT=SNP;EX_TARGET
12	99168460	rs76795784	G	C	100	PASS	AC=223;AF=0.0445288;AN=5008;NS=2504;DP=16490;EAS_AF=0.124;AMR_AF=0.0591;AFR_AF=0.0015;EUR_AF=0.0288;SAS_AF=0.0266;AA=C|||;VT=SNP
12	99168507	rs77479014	C	T	100	PASS	AC=223;AF=0.0445288;AN=5008;NS=2504;DP=17949;EAS_AF=0.124;AMR_AF=0.0591;AFR_AF=0.0015;EUR_AF=0.0288;SAS_AF=0.0266;AA=C|||;VT=SNP
12	99169690	rs1541627	A	G	100	PASS	AC=1929;AF=0.385184;AN=5008;NS=2504;DP=21672;EAS_AF=0.6637;AMR_AF=0.4726;AFR_AF=0.0219;EUR_AF=0.3668;SAS_AF=0.546;AA=A|||;VT=SNP
12	99169815	rs1541626	C	A	100	PASS	AC=1814;AF=0.36222;AN=5008;NS=2504;DP=21441;EAS_AF=0.6577;AMR_AF=0.4452;AFR_AF=0.0212;EUR_AF=0.3131;SAS_AF=0.5102;AA=C|||;VT=SNP
12	99169893	rs61577963	T	C	100	PASS	AC=261;AF=0.0521166;AN=5008;NS=2504;DP=21321;EAS_AF=0.124;AMR_AF=0.0692;AFR_AF=0.003;EUR_AF=0.0398;SAS_AF=0.045;AA=T|||;VT=SNP
12	99170851	rs10860367	G	A	100	PASS	AC=1890;AF=0.377396;AN=5008;NS=2504;DP=16437;EAS_AF=0.7153;AMR_AF=0.4481;AFR_AF=0.0356;EUR_AF=0.3032;SAS_AF=0.5174;AA=G|||;VT=SNP
12	99171274	rs10777945	C	G	100	PASS	AC=2196;AF=0.438498;AN=5008;NS=2504;DP=15084;EAS_AF=0.1498;AMR_AF=0.3602;AFR_AF=0.733;EUR_AF=0.502;SAS_AF=0.3282;AA=C|||;VT=SNP
12	99171305	rs10777946	C	T	100	PASS	AC=2141;AF=0.427516;AN=5008;NS=2504;DP=16279;EAS_AF=0.2728;AMR_AF=0.3372;AFR_AF=0.702;EUR_AF=0.4284;SAS_AF=0.2791;AA=T|||;VT=SNP
12	99173743	rs11109600	C	T	100	PASS	AC=2079;AF=0.415136;AN=5008;NS=2504;DP=19157;EAS_AF=0.256;AMR_AF=0.3314;AFR_AF=0.6717;EUR_AF=0.4274;SAS_AF=0.2791;AA=T|||;VT=SNP
12	99175649	rs11109602	G	C	100	PASS	AC=1016;AF=0.202875;AN=5008;NS=2504;DP=19473;EAS_AF=0.1181;AMR_AF=0.1988;AFR_AF=0.1664;EUR_AF=0.3519;SAS_AF=0.1892;AA=G|||;VT=SNP
12	99175840	rs7954506	A	G	100	PASS	AC=1558;AF=0.311102;AN=5008;NS=2504;DP=20809;EAS_AF=0.1409;AMR_AF=0.3098;AFR_AF=0.3018;EUR_AF=0.4761;SAS_AF=0.3303;AA=T|||;VT=SNP
12	99176840	rs11109603	C	A	100	PASS	AC=971;AF=0.19389;AN=5008;NS=2504;DP=20818;EAS_AF=0.12;AMR_AF=0.1974;AFR_AF=0.1293;EUR_AF=0.3529;SAS_AF=0.1912;AA=C|||;VT=SNP
12	99177369	rs11109604	T	C	100	PASS	AC=1307;AF=0.260982;AN=5008;NS=2504;DP=23343;EAS_AF=0.122;AMR_AF=0.2839;AFR_AF=0.1921;EUR_AF=0.4573;SAS_AF=0.2791;AA=C|||;VT=SNP
12	99177965	rs4762212	T	C	100	PASS	AC=1281;AF=0.255791;AN=5008;NS=2504;DP=24949;EAS_AF=0.12;AMR_AF=0.281;AFR_AF=0.1808;EUR_AF=0.4553;SAS_AF=0.274;AA=T|||;VT=SNP
12	99178340	rs6538885	T	A	100	PASS	AC=979;AF=0.195487;AN=5008;NS=2504;DP=21993;EAS_AF=0.1181;AMR_AF=0.1859;AFR_AF=0.171;EUR_AF=0.341;SAS_AF=0.1656;AA=T|||;VT=SNP
12	99178368	rs4762213	T	C	100	PASS	AC=1018;AF=0.203275;AN=5008;NS=2504;DP=21558;EAS_AF=0.1181;AMR_AF=0.1945;AFR_AF=0.1747;EUR_AF=0.3519;SAS_AF=0.183;AA=T|||;VT=SNP
12	99179081	rs59780153	C	G	100	PASS	AC=225;AF=0.0449281;AN=5008;NS=2504;DP=15687;EAS_AF=0.123;AMR_AF=0.0591;AFR_AF=0.0015;EUR_AF=0.0288;SAS_AF=0.0297;AA=C|||;VT=SNP
12	99181357	rs76730620	A	C	100	PASS	AC=266;AF=0.053115;AN=5008;NS=2504;DP=22064;EAS_AF=0.125;AMR_AF=0.0692;AFR_AF=0.003;EUR_AF=0.0417;SAS_AF=0.047;AA=A|||;VT=SNP
12	99181424	rs10860368	G	A	100	PASS	AC=922;AF=0.184105;AN=5008;NS=2504;DP=19171;EAS_AF=0.1161;AMR_AF=0.183;AFR_AF=0.1301;EUR_AF=0.3429;SAS_AF=0.1646;AA=G|||;VT=SNP
12	99182822	rs10860369	T	C	100	PASS	AC=1280;AF=0.255591;AN=5008;NS=2504;DP=18599;EAS_AF=0.121;AMR_AF=0.2738;AFR_AF=0.177;EUR_AF=0.4662;SAS_AF=0.271;AA=C|||;VT=SNP
12	99183311	rs12424425	T	A	100	PASS	AC=265;AF=0.0529153;AN=5008;NS=2504;DP=16389;EAS_AF=0.125;AMR_AF=0.0677;AFR_AF=0.003;EUR_AF=0.0417;SAS_AF=0.047;AA=T|||;VT=SNP
12	99184532	rs7300980	C	T	100	PASS	AC=964;AF=0.192492;AN=5008;NS=2504;DP=20686;EAS_AF=0.1171;AMR_AF=0.1859;AFR_AF=0.1604;EUR_AF=0.3419;SAS_AF=0.1646;AA=T|||;VT=SNP
12	99184850	rs11109607	C	T	100	PASS	AC=961;AF=0.191893;AN=5008;NS=2504;DP=18505;EAS_AF=0.1161;AMR_AF=0.1859;AFR_AF=0.1589;EUR_AF=0.3429;SAS_AF=0.1636;AA=C|||;VT=SNP
12	99184909	rs11109608	G	A	100	PASS	AC=965;AF=0.192692;AN=5008;NS=2504;DP=18442;EAS_AF=0.1161;AMR_AF=0.1859;AFR_AF=0.1611;EUR_AF=0.3429;SAS_AF=0.1646;AA=G|||;VT=SNP
12	99185190	rs12425144	T	C	100	PASS	AC=265;AF=0.0529153;AN=5008;NS=2504;DP=21571;EAS_AF=0.125;AMR_AF=0.0677;AFR_AF=0.003;EUR_AF=0.0417;SAS_AF=0.047;AA=T|||;VT=SNP
12	99185378	rs10860370	G	A	100	PASS	AC=1981;AF=0.395567;AN=5008;NS=2504;DP=17078;EAS_AF=0.7302;AMR_AF=0.4697;AFR_AF=0.0219;EUR_AF=0.3479;SAS_AF=0.5521;AA=G|||;VT=SNP
12	99185737	rs79335587	T	C	100	PASS	AC=265;AF=0.0529153;AN=5008;NS=2504;DP=17100;EAS_AF=0.125;AMR_AF=0.0677;AFR_AF=0.003;EUR_AF=0.0417;SAS_AF=0.047;AA=T|||;VT=SNP
12	99186428	rs74680871	T	C	100	PASS	AC=272;AF=0.0543131;AN=5008;NS=2504;DP=20651;EAS_AF=0.125;AMR_AF=0.0677;AFR_AF=0.0083;EUR_AF=0.0417;SAS_AF=0.047;AA=T|||;VT=SNP
12	99188418	rs73149056	C	G	100	PASS	AC=1063;AF=0.21226;AN=5008;NS=2504;DP=18458;EAS_AF=0.12;AMR_AF=0.2017;AFR_AF=0.1732;EUR_AF=0.3748;SAS_AF=0.2004;AA=C|||;VT=SNP
12	99188822	rs1813801	C	T	100	PASS	AC=2633;AF=0.525759;AN=5008;NS=2504;DP=15545;EAS_AF=0.7282;AMR_AF=0.5908;AFR_AF=0.3238;EUR_AF=0.4573;SAS_AF=0.6145;AA=T|||;VT=SNP
12	99189195	rs7315399	T	G	100	PASS	AC=1071;AF=0.213858;AN=5008;NS=2504;DP=16777;EAS_AF=0.12;AMR_AF=0.2017;AFR_AF=0.1831;EUR_AF=0.3688;SAS_AF=0.2014;AA=T|||;VT=SNP
12	99189714	rs4762512	G	T	100	PASS	AC=990;AF=0.197684;AN=5008;NS=2504;DP=22237;EAS_AF=0.121;AMR_AF=0.196;AFR_AF=0.1271;EUR_AF=0.3678;SAS_AF=0.1984;AA=G|||;VT=SNP
12	99189877	rs76731799	T	C	100	PASS	AC=230;AF=0.0459265;AN=5008;NS=2504;DP=20918;EAS_AF=0.126;AMR_AF=0.0591;AFR_AF=0.0015;EUR_AF=0.0308;SAS_AF=0.0297;AA=T|||;VT=SNP
12	99190372	rs2036225	C	T	100	PASS	AC=2368;AF=0.472843;AN=5008;NS=2504;DP=18738;EAS_AF=0.7282;AMR_AF=0.5663;AFR_AF=0.1505;EUR_AF=0.4384;SAS_AF=0.6145;AA=C|||;VT=SNP
12	99190716	rs12426338	A	C	100	PASS	AC=519;AF=0.103634;AN=5008;NS=2504;DP=16861;EAS_AF=0.125;AMR_AF=0.0893;AFR_AF=0.1664;EUR_AF=0.0636;SAS_AF=0.0481;AA=A|||;VT=SNP
12	99193569	rs57913971	C	T	100	PASS	AC=226;AF=0.0451278;AN=5008;NS=2504;DP=11399;EAS_AF=0.124;AMR_AF=0.0591;AFR_AF=0.0015;EUR_AF=0.0288;SAS_AF=0.0297;AA=T|||;VT=SNP
12	99193704	rs11614382	T	C	100	PASS	AC=1047;AF=0.209065;AN=5008;NS=2504;DP=13102;EAS_AF=0.12;AMR_AF=0.2003;AFR_AF=0.1672;EUR_AF=0.3688;SAS_AF=0.1994;AA=T|||;VT=SNP
12	99194403	rs721798	A	G	100	PASS	AC=3389;AF=0.676717;AN=5008;NS=2504;DP=14499;EAS_AF=0.8522;AMR_AF=0.7651;AFR_AF=0.2723;EUR_AF=0.825;SAS_AF=0.8272;AA=A|||;VT=SNP
12	99194468	rs2302893	A	G	100	PASS	AC=410;AF=0.081869;AN=5008;NS=2504;DP=12420;EAS_AF=0.125;AMR_AF=0.1066;AFR_AF=0.0386;EUR_AF=0.0845;SAS_AF=0.0757;AA=G|||;VT=SNP
12	99195789	rs77645874	A	C	100	PASS	AC=263;AF=0.052516;AN=5008;NS=2504;DP=19363;EAS_AF=0.124;AMR_AF=0.0677;AFR_AF=0.003;EUR_AF=0.0417;SAS_AF=0.046;AA=A|||;VT=SNP
12	99197003	rs10492277	C	T	100	PASS	AC=884;AF=0.176518;AN=5008;NS=2504;DP=16105;EAS_AF=0.1171;AMR_AF=0.1801;AFR_AF=0.1051;EUR_AF=0.336;SAS_AF=0.1677;AA=C|||;VT=SNP
12	99197032	rs10492276	G	C	100	PASS	AC=985;AF=0.196685;AN=5008;NS=2504;DP=16782;EAS_AF=0.119;AMR_AF=0.1916;AFR_AF=0.1467;EUR_AF=0.3529;SAS_AF=0.1871;AA=G|||;VT=SNP
12	99198074	rs10492275	T	C	100	PASS	AC=262;AF=0.0523163;AN=5008;NS=2504;DP=16301;EAS_AF=0.123;AMR_AF=0.0677;AFR_AF=0.003;EUR_AF=0.0417;SAS_AF=0.046;AA=T|||;VT=SNP
12	99198753	rs169306	G	C	100	PASS	AC=2623;AF=0.523762;AN=5008;NS=2504;DP=15586;EAS_AF=0.7341;AMR_AF=0.5893;AFR_AF=0.2769;EUR_AF=0.4791;SAS_AF=0.6401;AA=G|||;VT=SNP
12	99199198	rs201430	T	C	100	PASS	AC=2586;AF=0.516374;AN=5008;NS=2504;DP=14985;EAS_AF=0.7361;AMR_AF=0.5821;AFR_AF=0.2315;EUR_AF=0.495;SAS_AF=0.6503;AA=T|||;VT=SNP
12	99200282	rs17028701	T	C	100	PASS	AC=265;AF=0.0529153;AN=5008;NS=2504;DP=15770;EAS_AF=0.125;AMR_AF=0.0692;AFR_AF=0.003;EUR_AF=0.0417;SAS_AF=0.046;AA=T|||;VT=SNP
12	99201225	rs11109613	G	T	100	PASS	AC=932;AF=0.186102;AN=5008;NS=2504;DP=18420;EAS_AF=0.1171;AMR_AF=0.183;AFR_AF=0.1467;EUR_AF=0.334;SAS_AF=0.1605;AA=G|||;VT=SNP
12	99203104	rs17028703	C	T	100	PASS	AC=223;AF=0.0445288;AN=5008;NS=2504;DP=23251;EAS_AF=0.127;AMR_AF=0.0548;AFR_AF=0.0015;EUR_AF=0.0298;SAS_AF=0.0256;AA=C|||;VT=SNP
12	99204594	rs7311005	A	G	100	PASS	AC=1402;AF=0.279952;AN=5008;NS=2504;DP=18436;EAS_AF=0.2351;AMR_AF=0.2752;AFR_AF=0.2526;EUR_AF=0.3837;SAS_AF=0.2597;AA=A|||;VT=SNP
12	99205448	rs80135418	C	T	100	PASS	AC=171;AF=0.0341454;AN=5008;NS=2504;DP=20526;EAS_AF=0.0913;AMR_AF=0.0504;AFR_AF=0.0015;EUR_AF=0.0209;SAS_AF=0.0215;AA=T|||;VT=SNP
12	99205713	rs936208	C	T	100	PASS	AC=1260;AF=0.251597;AN=5008;NS=2504;DP=17048;EAS_AF=0.2381;AMR_AF=0.2522;AFR_AF=0.1868;EUR_AF=0.3529;SAS_AF=0.2485;AA=T|||;VT=SNP
12	99206497	rs140351612	A	G	100	PASS	AC=173;AF=0.0345447;AN=5008;NS=2504;DP=14202;EAS_AF=0.0913;AMR_AF=0.0519;AFR_AF=0.0015;EUR_AF=0.0209;SAS_AF=0.0225;AA=A|||;VT=SNP
12	99206540	rs145309867	T	C	100	PASS	AC=173;AF=0.0345447;AN=5008;NS=2504;DP=15748;EAS_AF=0.0923;AMR_AF=0.0504;AFR_AF=0.0015;EUR_AF=0.0209;SAS_AF=0.0225;AA=T|||;VT=SNP
12	99207698	rs113090685	A	G	100	PASS	AC=325;AF=0.0648962;AN=5008;NS=2504;DP=21794;EAS_AF=0.0903;AMR_AF=0.0663;AFR_AF=0.1097;EUR_AF=0.0209;SAS_AF=0.0225;AA=G|||;VT=SNP
12	99207888	rs10860371	C	A	100	PASS	AC=1096;AF=0.21885;AN=5008;NS=2504;DP=17213;EAS_AF=0.2063;AMR_AF=0.2464;AFR_AF=0.0915;EUR_AF=0.3519;SAS_AF=0.2474;AA=C|||;VT=SNP
12	99208000	rs12422546	T	C	100	PASS	AC=169;AF=0.033746;AN=5008;NS=2504;DP=23198;EAS_AF=0.0893;AMR_AF=0.0504;AFR_AF=0.0015;EUR_AF=0.0209;SAS_AF=0.0215;AA=T|||;VT=SNP
12	99208993	rs169305	G	A	100	PASS	AC=1898;AF=0.378994;AN=5008;NS=2504;DP=20439;EAS_AF=0.6925;AMR_AF=0.4236;AFR_AF=0.0212;EUR_AF=0.336;SAS_AF=0.5521;AA=G|||;VT=SNP
12	99209122	rs79717443	T	A	100	PASS	AC=169;AF=0.033746;AN=5008;NS=2504;DP=21431;EAS_AF=0.0873;AMR_AF=0.0519;AFR_AF=0.0015;EUR_AF=0.0209;SAS_AF=0.0225;AA=T|||;VT=SNP
12	99209435	rs201428	T	C	100	PASS	AC=2813;AF=0.561701;AN=5008;NS=2504;DP=20585;EAS_AF=0.7887;AMR_AF=0.6023;AFR_AF=0.3336;EUR_AF=0.505;SAS_AF=0.6656;AA=C|||;VT=SNP
12	99209604	rs77755520	T	C	100	PASS	AC=171;AF=0.0341454;AN=5008;NS=2504;DP=22542;EAS_AF=0.0893;AMR_AF=0.0519;AFR_AF=0.0015;EUR_AF=0.0209;SAS_AF=0.0225;AA=T|||;VT=SNP
12	99210851	rs11109615	T	G	100	PASS	AC=1345;AF=0.26857;AN=5008;NS=2504;DP=19976;EAS_AF=0.2143;AMR_AF=0.2622;AFR_AF=0.2511;EUR_AF=0.3648;SAS_AF=0.2536;AA=T|||;VT=SNP
12	99213128	rs76370583	C	T	100	PASS	AC=171;AF=0.0341454;AN=5008;NS=2504;DP=18754;EAS_AF=0.0893;AMR_AF=0.0548;AFR_AF=0.0015;EUR_AF=0.0209;SAS_AF=0.0204;AA=C|||;VT=SNP
12	99215205	rs4762514	A	C	100	PASS	AC=1262;AF=0.251997;AN=5008;NS=2504;DP=19721;EAS_AF=0.2331;AMR_AF=0.281;AFR_AF=0.1573;EUR_AF=0.3718;SAS_AF=0.2556;AA=A|||;VT=SNP
12	99215671	rs12368274	C	T	100	PASS	AC=1150;AF=0.229633;AN=5008;NS=2504;DP=16584;EAS_AF=0.2024;AMR_AF=0.2536;AFR_AF=0.1505;EUR_AF=0.3439;SAS_AF=0.2301;AA=C|||;VT=SNP
12	99216036	rs73149060	G	A	100	PASS	AC=270;AF=0.0539137;AN=5008;NS=2504;DP=18609;EAS_AF=0.003;AMR_AF=0.0778;AFR_AF=0.0098;EUR_AF=0.1233;SAS_AF=0.0777;AA=G|||;VT=SNP
12	99217451	rs201423	G	C	100	PASS	AC=1952;AF=0.389776;AN=5008;NS=2504;DP=19132;EAS_AF=0.6974;AMR_AF=0.4265;AFR_AF=0.0234;EUR_AF=0.3529;SAS_AF=0.5798;AA=G|||;VT=SNP
12	99218204	rs201422	A	G	100	PASS	AC=1968;AF=0.392971;AN=5008;NS=2504;DP=19240;EAS_AF=0.6766;AMR_AF=0.4265;AFR_AF=0.0242;EUR_AF=0.3688;SAS_AF=0.6002;AA=A|||;VT=SNP
12	99219010	rs715324	G	C	100	PASS	AC=1272;AF=0.253994;AN=5008;NS=2504;DP=17010;EAS_AF=0.2054;AMR_AF=0.2723;AFR_AF=0.1899;EUR_AF=0.3738;SAS_AF=0.2546;AA=G|||;VT=SNP
12	99219213	rs79548886	T	G	100	PASS	AC=195;AF=0.0389377;AN=5008;NS=2504;DP=16552;EAS_AF=0.1121;AMR_AF=0.0548;AFR_AF=0.0015;EUR_AF=0.0219;SAS_AF=0.0204;AA=T|||;VT=SNP
12	99220284	rs201419	C	T	100	PASS	AC=1827;AF=0.364816;AN=5008;NS=2504;DP=17518;EAS_AF=0.6409;AMR_AF=0.4193;AFR_AF=0.0212;EUR_AF=0.332;SAS_AF=0.5399;AA=C|||;VT=SNP
12	99221908	rs79494756	A	G	100	PASS	AC=197;AF=0.0393371;AN=5008;NS=2504;DP=17835;EAS_AF=0.1131;AMR_AF=0.0548;AFR_AF=0.0015;EUR_AF=0.0229;SAS_AF=0.0204;AA=A|||;VT=SNP
12	99224060	rs7299162	C	T	100	PASS	AC=956;AF=0.190895;AN=5008;NS=2504;DP=17894;EAS_AF=0.1925;AMR_AF=0.2622;AFR_AF=0.0212;EUR_AF=0.3807;SAS_AF=0.1728;AA=C|||;VT=SNP
12	99226661	rs74487656	T	C	100	PASS	AC=160;AF=0.0319489;AN=5008;NS=2504;DP=20575;EAS_AF=0.1081;AMR_AF=0.0072;AFR_AF=0.0008;EUR_AF=0.0219;SAS_AF=0.0235;AA=T|||;VT=SNP
12	99227154	rs10860373	T	C	100	PASS	AC=2218;AF=0.442891;AN=5008;NS=2504;DP=21231;EAS_AF=0.4187;AMR_AF=0.6427;AFR_AF=0.2829;EUR_AF=0.6014;SAS_AF=0.3793;AA=T|||;VT=SNP
12	99227378	rs117393172	A	G	100	PASS	AC=116;AF=0.0231629;AN=5008;NS=2504;DP=20224;EAS_AF=0.0546;AMR_AF=0.0043;AFR_AF=0.0008;EUR_AF=0.0258;SAS_AF=0.0317;AA=A|||;VT=SNP
12	99227784	rs77495967	T	C	100	PASS	AC=163;AF=0.0325479;AN=5008;NS=2504;DP=21536;EAS_AF=0.0883;AMR_AF=0.0086;AFR_AF=0.0008;EUR_AF=0.0278;SAS_AF=0.0399;AA=T|||;VT=SNP
12	99228096	rs75317708	T	A	100	PASS	AC=160;AF=0.0319489;AN=5008;NS=2504;DP=20999;EAS_AF=0.0883;AMR_AF=0.0086;AFR_AF=0.0008;EUR_AF=0.0278;SAS_AF=0.0368;AA=T|||;VT=SNP
12	99228325	rs201404	T	C	100	PASS	AC=4542;AF=0.906949;AN=5008;NS=2504;DP=19334;EAS_AF=0.997;AMR_AF=0.8674;AFR_AF=0.9032;EUR_AF=0.825;SAS_AF=0.9315;AA=C|||;VT=SNP
12	99228697	rs7310604	T	C	100	PASS	AC=1253;AF=0.2502;AN=5008;NS=2504;DP=15002;EAS_AF=0.1944;AMR_AF=0.4308;AFR_AF=0.1293;EUR_AF=0.4095;SAS_AF=0.1789;AA=T|||;VT=SNP
12	99229140	rs7298247	G	A	100	PASS	AC=2094;AF=0.418131;AN=5008;NS=2504;DP=18767;EAS_AF=0.2897;AMR_AF=0.4755;AFR_AF=0.5408;EUR_AF=0.4483;SAS_AF=0.3129;AA=G|||;VT=SNP
12	99229202	rs11109619	C	T	100	PASS	AC=685;AF=0.136781;AN=5008;NS=2504;DP=19005;EAS_AF=0.0952;AMR_AF=0.036;AFR_AF=0.3056;EUR_AF=0.0378;SAS_AF=0.1247;AA=C|||;VT=SNP
12	99229220	rs7314395	T	C	100	PASS	AC=1397;AF=0.278954;AN=5008;NS=2504;DP=19344;EAS_AF=0.1964;AMR_AF=0.4395;AFR_AF=0.2345;EUR_AF=0.4105;SAS_AF=0.1748;AA=G|||;VT=SNP
12	99229224	rs77038878	T	C	100	PASS	AC=154;AF=0.0307508;AN=5008;NS=2504;DP=19454;EAS_AF=0.0843;AMR_AF=0.0086;AFR_AF=0.0008;EUR_AF=0.0258;SAS_AF=0.0368;AA=T|||;VT=SNP
12	99229552	rs11109620	G	A	100	PASS	AC=718;AF=0.143371;AN=5008;NS=2504;DP=21790;EAS_AF=0.0952;AMR_AF=0.036;AFR_AF=0.3215;EUR_AF=0.0378;SAS_AF=0.137;AA=A|||;VT=SNP
12	99230509	rs201403	G	A	100	PASS	AC=2593;AF=0.517772;AN=5008;NS=2504;DP=21261;EAS_AF=0.6835;AMR_AF=0.4597;AFR_AF=0.3381;EUR_AF=0.506;SAS_AF=0.6431;AA=A|||;VT=SNP
12	99230554	rs7303198	G	A	100	PASS	AC=1080;AF=0.215655;AN=5008;NS=2504;DP=20576;EAS_AF=0.2113;AMR_AF=0.3804;AFR_AF=0.0446;EUR_AF=0.33;SAS_AF=0.2168;AA=G|||;VT=SNP
12	99230594	rs7303217	G	A	100	PASS	AC=1145;AF=0.228634;AN=5008;NS=2504;DP=18821;EAS_AF=0.2113;AMR_AF=0.3905;AFR_AF=0.0877;EUR_AF=0.331;SAS_AF=0.2168;AA=G|||;VT=SNP
12	99231772	rs61933598	C	T	100	PASS	AC=1171;AF=0.233826;AN=5008;NS=2504;DP=16164;EAS_AF=0.2133;AMR_AF=0.3818;AFR_AF=0.112;EUR_AF=0.33;SAS_AF=0.2157;AA=T|||;VT=SNP
12	99232141	rs7975495	A	G	100	PASS	AC=1360;AF=0.271565;AN=5008;NS=2504;DP=21664;EAS_AF=0.2361;AMR_AF=0.415;AFR_AF=0.1974;EUR_AF=0.3539;SAS_AF=0.2219;AA=a|||;VT=SNP
12	99232191	rs201402	G	A	100	PASS	AC=1969;AF=0.393171;AN=5008;NS=2504;DP=22358;EAS_AF=0.6012;AMR_AF=0.3847;AFR_AF=0.0613;EUR_AF=0.4145;SAS_AF=0.6115;AA=G|||;VT=SNP
12	99232420	rs7962634	T	G	100	PASS	AC=1268;AF=0.253195;AN=5008;NS=2504;DP=21140;EAS_AF=0.2351;AMR_AF=0.3919;AFR_AF=0.1626;EUR_AF=0.33;SAS_AF=0.2168;AA=T|||;VT=SNP
12	99233282	rs201401	T	C	100	PASS	AC=2015;AF=0.402356;AN=5008;NS=2504;DP=19443;EAS_AF=0.5992;AMR_AF=0.3905;AFR_AF=0.0605;EUR_AF=0.4354;SAS_AF=0.636;AA=T|||;VT=SNP
12	99233753	rs10492273	G	A	100	PASS	AC=375;AF=0.0748802;AN=5008;NS=2504;DP=20680;EAS_AF=0.0665;AMR_AF=0.0648;AFR_AF=0.1059;EUR_AF=0.0924;SAS_AF=0.0307;AA=G|||;VT=SNP
12	99234273	rs11109622	G	A	100	PASS	AC=1059;AF=0.211462;AN=5008;NS=2504;DP=20765;EAS_AF=0.2341;AMR_AF=0.3761;AFR_AF=0.0454;EUR_AF=0.3121;SAS_AF=0.1922;AA=G|||;VT=SNP
12	99234300	rs201400	G	A	100	PASS	AC=3345;AF=0.667931;AN=5008;NS=2504;DP=20342;EAS_AF=0.7609;AMR_AF=0.5202;AFR_AF=0.7466;EUR_AF=0.5527;SAS_AF=0.6892;AA=A|||;VT=SNP
12	99234889	rs201399	C	G	100	PASS	AC=4516;AF=0.901757;AN=5008;NS=2504;DP=19027;EAS_AF=0.997;AMR_AF=0.9035;AFR_AF=0.848;EUR_AF=0.8728;SAS_AF=0.9049;AA=G|||;VT=SNP
12	99234909	rs201398	A	G	100	PASS	AC=2010;AF=0.401358;AN=5008;NS=2504;DP=19117;EAS_AF=0.5992;AMR_AF=0.3876;AFR_AF=0.0613;EUR_AF=0.4324;SAS_AF=0.635;AA=A|||;VT=SNP
12	99235354	rs201397	A	G	100	PASS	AC=3390;AF=0.676917;AN=5008;NS=2504;DP=18957;EAS_AF=0.9018;AMR_AF=0.8012;AFR_AF=0.2489;EUR_AF=0.7704;SAS_AF=0.8395;AA=A|||;VT=SNP
12	99235494	rs201396	C	T	100	PASS	AC=1858;AF=0.371006;AN=5008;NS=2504;DP=20307;EAS_AF=0.5238;AMR_AF=0.3127;AFR_AF=0.0605;EUR_AF=0.4304;SAS_AF=0.6135;AA=C|||;VT=SNP
12	99235639	rs201395	A	G	100	PASS	AC=2076;AF=0.414537;AN=5008;NS=2504;DP=18617;EAS_AF=0.5952;AMR_AF=0.4164;AFR_AF=0.0605;EUR_AF=0.4801;SAS_AF=0.638;AA=A|||;VT=SNP
12	99235957	rs201394	G	A	100	PASS	AC=1942;AF=0.38778;AN=5008;NS=2504;DP=23106;EAS_AF=0.5933;AMR_AF=0.3847;AFR_AF=0.0582;EUR_AF=0.4145;SAS_AF=0.5961;AA=G|||;VT=SNP
12	99236650	rs7314622	T	C	100	PASS	AC=1144;AF=0.228435;AN=5008;NS=2504;DP=21100;EAS_AF=0.2183;AMR_AF=0.4207;AFR_AF=0.0741;EUR_AF=0.339;SAS_AF=0.1973;AA=T|||;VT=SNP
12	99238302	rs201393	G	A	100	PASS	AC=4204;AF=0.839457;AN=5008;NS=2504;DP=19527;EAS_AF=0.995;AMR_AF=0.8069;AFR_AF=0.7723;EUR_AF=0.7346;SAS_AF=0.9008;AA=A|||;VT=SNP
12	99239131	rs201392	A	T	100	PASS	AC=3646;AF=0.728035;AN=5008;NS=2504;DP=17843;EAS_AF=0.9663;AMR_AF=0.8357;AFR_AF=0.2685;EUR_AF=0.8489;SAS_AF=0.9029;AA=T|||;VT=SNP
12	99239167	rs73380458	G	A	100	PASS	AC=157;AF=0.0313498;AN=5008;NS=2504;DP=17448;EAS_AF=0.0645;AMR_AF=0.0072;AFR_AF=0.0227;EUR_AF=0.0219;SAS_AF=0.0358;AA=G|||;VT=SNP
12	99239255	rs3847881	G	A	100	PASS	AC=810;AF=0.161741;AN=5008;NS=2504;DP=16840;EAS_AF=0.2133;AMR_AF=0.3429;AFR_AF=0.0076;EUR_AF=0.1909;SAS_AF=0.1585;AA=G|||;VT=SNP
12	99240405	rs78797215	T	A	100	PASS	AC=130;AF=0.0259585;AN=5008;NS=2504;DP=21070;EAS_AF=0.0675;AMR_AF=0.0058;AFR_AF=0.0008;EUR_AF=0.0219;SAS_AF=0.0358;AA=T|||;VT=SNP
12	99240473	rs201390	A	G	100	PASS	AC=2994;AF=0.597843;AN=5008;NS=2504;DP=21341;EAS_AF=0.8125;AMR_AF=0.755;AFR_AF=0.1112;EUR_AF=0.7256;SAS_AF=0.7914;AA=A|||;VT=SNP
12	99240559	rs55711541	A	C	100	PASS	AC=823;AF=0.164337;AN=5008;NS=2504;DP=21282;EAS_AF=0.1657;AMR_AF=0.1715;AFR_AF=0.2489;EUR_AF=0.1302;SAS_AF=0.0787;AA=A|||;VT=SNP
12	99240835	rs169302	A	G	100	PASS	AC=3841;AF=0.766973;AN=5008;NS=2504;DP=19101;EAS_AF=0.9028;AMR_AF=0.8689;AFR_AF=0.4667;EUR_AF=0.8559;SAS_AF=0.8691;AA=A|||;VT=SNP
12	99241051	rs12824689	G	A	100	PASS	AC=906;AF=0.180911;AN=5008;NS=2504;DP=19970;EAS_AF=0.1964;AMR_AF=0.353;AFR_AF=0.0893;EUR_AF=0.1829;SAS_AF=0.1646;AA=G|||;VT=SNP
12	99241093	rs76014361	C	T	100	PASS	AC=153;AF=0.0305511;AN=5008;NS=2504;DP=20782;EAS_AF=0.0843;AMR_AF=0.0086;AFR_AF=0.0008;EUR_AF=0.0258;SAS_AF=0.0358;AA=T|||;VT=SNP
12	99241320	rs201369	A	G	100	PASS	AC=3972;AF=0.793131;AN=5008;NS=2504;DP=22794;EAS_AF=0.9653;AMR_AF=0.8718;AFR_AF=0.497;EUR_AF=0.8728;SAS_AF=0.8783;AA=A|||;VT=SNP
12	99241597	rs169297	C	G	100	PASS	AC=3518;AF=0.702476;AN=5008;NS=2504;DP=16752;EAS_AF=0.8234;AMR_AF=0.7695;AFR_AF=0.4667;EUR_AF=0.7256;SAS_AF=0.8252;AA=C|||;VT=SNP
12	99241856	rs201367	C	T	100	PASS	AC=4463;AF=0.891174;AN=5008;NS=2504;DP=17018;EAS_AF=0.995;AMR_AF=0.8818;AFR_AF=0.8116;EUR_AF=0.8559;SAS_AF=0.9346;AA=T|||;VT=SNP
12	99242376	rs12230719	G	A	100	PASS	AC=167;AF=0.0333466;AN=5008;NS=2504;DP=11147;EAS_AF=0.0933;AMR_AF=0.0086;AFR_AF=0.0015;EUR_AF=0.0268;SAS_AF=0.0389;AA=G|||;VT=SNP
12	99242619	rs3741812	C	T	100	PASS	AC=1456;AF=0.290735;AN=5008;NS=2504;DP=14391;EAS_AF=0.247;AMR_AF=0.379;AFR_AF=0.4153;EUR_AF=0.1889;SAS_AF=0.2096;AA=C|||;VT=SNP
12	99243042	rs11109627	C	T	100	PASS	AC=825;AF=0.164736;AN=5008;NS=2504;DP=14395;EAS_AF=0.2183;AMR_AF=0.3444;AFR_AF=0.0091;EUR_AF=0.1889;SAS_AF=0.1677;AA=C|||;VT=SNP
12	99243892	rs10777948	C	A	100	PASS	AC=1452;AF=0.289936;AN=5008;NS=2504;DP=18344;EAS_AF=0.247;AMR_AF=0.3818;AFR_AF=0.4145;EUR_AF=0.1918;SAS_AF=0.2014;AA=C|||;VT=SNP
12	99244049	rs169296	A	G	100	PASS	AC=2009;AF=0.401158;AN=5008;NS=2504;DP=17582;EAS_AF=0.5298;AMR_AF=0.3343;AFR_AF=0.0696;EUR_AF=0.5408;SAS_AF=0.6207;AA=a|||;VT=SNP
12	99244159	rs58046025	T	C	100	PASS	AC=293;AF=0.0585064;AN=5008;NS=2504;DP=17131;EAS_AF=0.0923;AMR_AF=0.0951;AFR_AF=0.0711;EUR_AF=0.0199;SAS_AF=0.0204;AA=T|||;VT=SNP
12	99244348	rs61933618	C	T	100	PASS	AC=823;AF=0.164337;AN=5008;NS=2504;DP=15151;EAS_AF=0.2183;AMR_AF=0.3444;AFR_AF=0.0068;EUR_AF=0.1889;SAS_AF=0.1687;AA=C|||;VT=SNP
12	99244466	rs61933619	C	T	100	PASS	AC=543;AF=0.108427;AN=5008;NS=2504;DP=11788;EAS_AF=0.131;AMR_AF=0.2392;AFR_AF=0.003;EUR_AF=0.1173;SAS_AF=0.1258;AA=C|||;VT=SNP
12	99245051	rs12828909	T	C	100	PASS	AC=910;AF=0.181709;AN=5008;NS=2504;DP=22073;EAS_AF=0.2242;AMR_AF=0.366;AFR_AF=0.0068;EUR_AF=0.2276;SAS_AF=0.1963;AA=T|||;VT=SNP
12	99245131	rs79978254	G	A	100	PASS	AC=114;AF=0.0227636;AN=5008;NS=2504;DP=20082;EAS_AF=0.0645;AMR_AF=0.0043;AFR_AF=0.0008;EUR_AF=0.0149;SAS_AF=0.0307;AA=g|||;VT=SNP
12	99246546	rs201362	A	T	100	PASS	AC=4222;AF=0.843051;AN=5008;NS=2504;DP=18333;EAS_AF=0.998;AMR_AF=0.67;AFR_AF=0.9622;EUR_AF=0.6869;SAS_AF=0.8057;AA=T|||;VT=SNP
12	99246683	rs61933620	A	C	100	PASS	AC=782;AF=0.15615;AN=5008;NS=2504;DP=19359;EAS_AF=0.248;AMR_AF=0.2104;AFR_AF=0.0045;EUR_AF=0.1879;SAS_AF=0.1953;AA=A|||;VT=SNP
12	99247384	rs74664522	G	A	100	PASS	AC=647;AF=0.129193;AN=5008;NS=2504;DP=21112;EAS_AF=0.1865;AMR_AF=0.1124;AFR_AF=0.1974;EUR_AF=0.0378;SAS_AF=0.0838;AA=G|||;VT=SNP
12	99248125	rs200784	T	C	100	PASS	AC=1821;AF=0.363618;AN=5008;NS=2504;DP=20694;EAS_AF=0.5;AMR_AF=0.2248;AFR_AF=0.3396;EUR_AF=0.2356;SAS_AF=0.4857;AA=C|||;VT=SNP
12	99249311	rs7973370	G	A	100	PASS	AC=2269;AF=0.453075;AN=5008;NS=2504;DP=19067;EAS_AF=0.4901;AMR_AF=0.402;AFR_AF=0.6263;EUR_AF=0.3588;SAS_AF=0.3139;AA=A|||;VT=SNP
12	99249905	rs556064	T	C	100	PASS	AC=4182;AF=0.835064;AN=5008;NS=2504;DP=20649;EAS_AF=0.996;AMR_AF=0.6715;AFR_AF=0.9455;EUR_AF=0.6829;SAS_AF=0.7924;AA=C|||;VT=SNP
12	99249996	rs12227749	T	C	100	PASS	AC=164;AF=0.0327476;AN=5008;NS=2504;DP=20023;EAS_AF=0.0843;AMR_AF=0.0159;AFR_AF=0.0023;EUR_AF=0.0557;SAS_AF=0.0092;AA=T|||;VT=SNP
12	99250537	rs61933621	G	C	100	PASS	AC=350;AF=0.0698882;AN=5008;NS=2504;DP=19279;EAS_AF=0.0794;AMR_AF=0.1052;AFR_AF=0.0061;EUR_AF=0.1093;SAS_AF=0.0808;AA=G|||;VT=SNP
12	99250648	rs61933622	G	A	100	PASS	AC=752;AF=0.15016;AN=5008;NS=2504;DP=22767;EAS_AF=0.1954;AMR_AF=0.196;AFR_AF=0.0522;EUR_AF=0.1789;SAS_AF=0.1738;AA=G|||;VT=SNP
12	99251002	rs524857	C	T	100	PASS	AC=1491;AF=0.297724;AN=5008;NS=2504;DP=23468;EAS_AF=0.499;AMR_AF=0.1902;AFR_AF=0.1346;EUR_AF=0.2227;SAS_AF=0.4642;AA=C|||;VT=SNP
12	99251264	rs17227744	T	G	100	PASS	AC=778;AF=0.155351;AN=5008;NS=2504;DP=20324;EAS_AF=0.1984;AMR_AF=0.1974;AFR_AF=0.0507;EUR_AF=0.1809;SAS_AF=0.1963;AA=T|||;VT=SNP
12	99251524	rs649205	T	C	100	PASS	AC=1512;AF=0.301917;AN=5008;NS=2504;DP=19127;EAS_AF=0.503;AMR_AF=0.1931;AFR_AF=0.1316;EUR_AF=0.2276;SAS_AF=0.4785;AA=T|||;VT=SNP
12	99251604	rs7303031	T	C	100	PASS	AC=542;AF=0.108227;AN=5008;NS=2504;DP=19522;EAS_AF=0.0833;AMR_AF=0.0562;AFR_AF=0.2693;EUR_AF=0.0537;SAS_AF=0.0092;AA=T|||;VT=SNP
12	99251824	rs572398	C	T	100	PASS	AC=1381;AF=0.275759;AN=5008;NS=2504;DP=18628;EAS_AF=0.496;AMR_AF=0.1859;AFR_AF=0.0545;EUR_AF=0.2266;SAS_AF=0.4622;AA=c|||;VT=SNP
12	99252158	rs116851346	G	A	100	PASS	AC=109;AF=0.0217652;AN=5008;NS=2504;DP=19103;EAS_AF=0.0635;AMR_AF=0.0086;AFR_AF=0.0015;EUR_AF=0.0308;SAS_AF=0.0061;AA=G|||;VT=SNP
12	99252874	rs4762516	C	G	100	PASS	AC=724;AF=0.144569;AN=5008;NS=2504;DP=18729;EAS_AF=0.1984;AMR_AF=0.196;AFR_AF=0.0083;EUR_AF=0.1849;SAS_AF=0.1953;AA=C|||;VT=SNP
12	99252961	rs7960522	C	T	100	PASS	AC=730;AF=0.145767;AN=5008;NS=2504;DP=18358;EAS_AF=0.2073;AMR_AF=0.1326;AFR_AF=0.1982;EUR_AF=0.0686;SAS_AF=0.1002;AA=C|||;VT=SNP
12	99253301	rs17815510	G	C	100	PASS	AC=1134;AF=0.226438;AN=5008;NS=2504;DP=16996;EAS_AF=0.2034;AMR_AF=0.2594;AFR_AF=0.208;EUR_AF=0.2773;SAS_AF=0.1994;AA=G|||;VT=SNP
12	99253713	rs7961570	G	A	100	PASS	AC=2007;AF=0.400759;AN=5008;NS=2504;DP=16891;EAS_AF=0.4851;AMR_AF=0.3847;AFR_AF=0.4463;EUR_AF=0.3648;SAS_AF=0.3006;AA=A|||;VT=SNP
12	99254040	rs55960430	C	A	100	PASS	AC=761;AF=0.151957;AN=5008;NS=2504;DP=18000;EAS_AF=0.1944;AMR_AF=0.1916;AFR_AF=0.0492;EUR_AF=0.1769;SAS_AF=0.1933;AA=C|||;VT=SNP
12	99254187	rs10777949	G	A	100	PASS	AC=601;AF=0.120008;AN=5008;NS=2504;DP=19545;EAS_AF=0.2044;AMR_AF=0.1066;AFR_AF=0.1445;EUR_AF=0.0378;SAS_AF=0.0941;AA=G|||;VT=SNP
12	99254380	rs10777950	C	T	100	PASS	AC=670;AF=0.133786;AN=5008;NS=2504;DP=19588;EAS_AF=0.2054;AMR_AF=0.1066;AFR_AF=0.1944;EUR_AF=0.0388;SAS_AF=0.0951;AA=C|||;VT=SNP
12	99254398	rs149858	C	T	100	PASS	AC=4032;AF=0.805112;AN=5008;NS=2504;DP=18436;EAS_AF=0.996;AMR_AF=0.6455;AFR_AF=0.8608;EUR_AF=0.669;SAS_AF=0.7863;AA=T|||;VT=SNP
12	99254503	rs149454	G	T	100	PASS	AC=1197;AF=0.239018;AN=5008;NS=2504;DP=16655;EAS_AF=0.5079;AMR_AF=0.134;AFR_AF=0.0091;EUR_AF=0.1779;SAS_AF=0.41;AA=G|||;VT=SNP
12	99254635	rs12227960	G	A	100	PASS	AC=1990;AF=0.397364;AN=5008;NS=2504;DP=18444;EAS_AF=0.4851;AMR_AF=0.3847;AFR_AF=0.4327;EUR_AF=0.3668;SAS_AF=0.2996;AA=A|||;VT=SNP
12	99255220	rs11109631	C	G	100	PASS	AC=153;AF=0.0305511;AN=5008;NS=2504;DP=17302;EAS_AF=0.0794;AMR_AF=0.0173;AFR_AF=0.0023;EUR_AF=0.0487;SAS_AF=0.0092;AA=G|||;VT=SNP
12	99256586	rs11109632	T	C	100	PASS	AC=161;AF=0.0321486;AN=5008;NS=2504;DP=18744;EAS_AF=0.0873;AMR_AF=0.0173;AFR_AF=0.0023;EUR_AF=0.0487;SAS_AF=0.0092;AA=T|||;VT=SNP
12	99256895	rs4762517	T	C	100	PASS	AC=886;AF=0.176917;AN=5008;NS=2504;DP=20640;EAS_AF=0.2024;AMR_AF=0.2017;AFR_AF=0.1271;EUR_AF=0.1829;SAS_AF=0.1943;AA=T|||;VT=SNP
12	99257643	rs201389	C	G	100	PASS	AC=3134;AF=0.625799;AN=5008;NS=2504;DP=19726;EAS_AF=0.7966;AMR_AF=0.4222;AFR_AF=0.7867;EUR_AF=0.4195;SAS_AF=0.589;AA=G|||;VT=SNP
12	99257788	rs17028852	G	T	100	PASS	AC=102;AF=0.0203674;AN=5008;NS=2504;DP=18041;EAS_AF=0.0575;AMR_AF=0.0086;AFR_AF=0.0015;EUR_AF=0.0298;SAS_AF=0.0061;AA=G|||;VT=SNP
12	99258356	rs2287573	G	A	100	PASS	AC=1612;AF=0.321885;AN=5008;NS=2504;DP=20705;EAS_AF=0.2798;AMR_AF=0.2406;AFR_AF=0.6263;EUR_AF=0.2107;SAS_AF=0.1258;AA=A|||;VT=SNP
12	99258774	rs7310600	T	C	100	PASS	AC=708;AF=0.141374;AN=5008;NS=2504;DP=22394;EAS_AF=0.2341;AMR_AF=0.1326;AFR_AF=0.1581;EUR_AF=0.0686;SAS_AF=0.1043;AA=T|||;VT=SNP
12	99259371	rs201388	A	G	100	PASS	AC=2018;AF=0.402955;AN=5008;NS=2504;DP=20084;EAS_AF=0.5893;AMR_AF=0.2464;AFR_AF=0.3797;EUR_AF=0.2783;SAS_AF=0.4816;AA=A|||;VT=SNP
12	99259425	rs201387	G	A	100	PASS	AC=1452;AF=0.289936;AN=5008;NS=2504;DP=19795;EAS_AF=0.506;AMR_AF=0.1888;AFR_AF=0.1036;EUR_AF=0.2177;SAS_AF=0.4652;AA=G|||;VT=SNP
12	99259608	rs61933624	A	G	100	PASS	AC=793;AF=0.158347;AN=5008;NS=2504;DP=19014;EAS_AF=0.1964;AMR_AF=0.2089;AFR_AF=0.0598;EUR_AF=0.1948;SAS_AF=0.1789;AA=A|||;VT=SNP
12	99259774	rs201386	T	A	100	PASS	AC=3027;AF=0.604433;AN=5008;NS=2504;DP=17360;EAS_AF=0.8046;AMR_AF=0.4164;AFR_AF=0.6876;EUR_AF=0.4195;SAS_AF=0.6094;AA=A|||;VT=SNP
12	99260927	rs201385	C	A	100	PASS	AC=1336;AF=0.266773;AN=5008;NS=2504;DP=20184;EAS_AF=0.504;AMR_AF=0.1816;AFR_AF=0.0272;EUR_AF=0.2207;SAS_AF=0.454;AA=C|||;VT=SNP
12	99261043	rs175638	A	C	100	PASS	AC=1378;AF=0.27516;AN=5008;NS=2504;DP=19435;EAS_AF=0.504;AMR_AF=0.1844;AFR_AF=0.056;EUR_AF=0.2227;SAS_AF=0.454;AA=A|||;VT=SNP
12	99261072	rs169301	T	G	100	PASS	AC=1382;AF=0.275958;AN=5008;NS=2504;DP=20003;EAS_AF=0.504;AMR_AF=0.1888;AFR_AF=0.0567;EUR_AF=0.2227;SAS_AF=0.454;AA=T|||;VT=SNP
12	99261095	rs169300	C	T	100	PASS	AC=1179;AF=0.235423;AN=5008;NS=2504;DP=20212;EAS_AF=0.496;AMR_AF=0.1354;AFR_AF=0.0091;EUR_AF=0.174;SAS_AF=0.407;AA=C|||;VT=SNP
12	99261311	rs11109635	A	G	100	PASS	AC=947;AF=0.189097;AN=5008;NS=2504;DP=20449;EAS_AF=0.2192;AMR_AF=0.1499;AFR_AF=0.3396;EUR_AF=0.0726;SAS_AF=0.1022;AA=A|||;VT=SNP
12	99261330	rs11109636	T	C	100	PASS	AC=933;AF=0.186302;AN=5008;NS=2504;DP=19346;EAS_AF=0.2192;AMR_AF=0.147;AFR_AF=0.3366;EUR_AF=0.0716;SAS_AF=0.0951;AA=T|||;VT=SNP
12	99261467	rs61480121	C	T	100	PASS	AC=826;AF=0.164936;AN=5008;NS=2504;DP=15173;EAS_AF=0.1895;AMR_AF=0.1196;AFR_AF=0.3215;EUR_AF=0.0417;SAS_AF=0.0869;AA=C|||;VT=SNP
12	99261495	rs201384	T	C	100	PASS	AC=4271;AF=0.852835;AN=5008;NS=2504;DP=14926;EAS_AF=0.997;AMR_AF=0.6916;AFR_AF=0.9735;EUR_AF=0.7137;SAS_AF=0.7986;AA=C|||;VT=SNP
12	99262339	rs169298	G	T	100	PASS	AC=2978;AF=0.594649;AN=5008;NS=2504;DP=16543;EAS_AF=0.8006;AMR_AF=0.4107;AFR_AF=0.68;EUR_AF=0.4095;SAS_AF=0.5879;AA=T|||;VT=SNP
12	99262556	rs201370	G	A	100	PASS	AC=2795;AF=0.558107;AN=5008;NS=2504;DP=17040;EAS_AF=0.8006;AMR_AF=0.3602;AFR_AF=0.6785;EUR_AF=0.3111;SAS_AF=0.5399;AA=A|||;VT=SNP
12	99262677	rs201371	C	G	100	PASS	AC=2860;AF=0.571086;AN=5008;NS=2504;DP=20053;EAS_AF=0.7986;AMR_AF=0.3602;AFR_AF=0.73;EUR_AF=0.3121;SAS_AF=0.5378;AA=G|||;VT=SNP
12	99262790	rs41451645	G	C	100	PASS	AC=740;AF=0.147764;AN=5008;NS=2504;DP=19061;EAS_AF=0.1885;AMR_AF=0.2089;AFR_AF=0.0083;EUR_AF=0.1928;SAS_AF=0.2045;AA=G|||;VT=SNP
12	99262947	rs7965913	T	C	100	PASS	AC=1090;AF=0.217652;AN=5008;NS=2504;DP=19740;EAS_AF=0.2421;AMR_AF=0.1571;AFR_AF=0.4259;EUR_AF=0.0736;SAS_AF=0.1022;AA=C|||;VT=SNP
12	99263338	rs201372	C	T	100	PASS	AC=1453;AF=0.290136;AN=5008;NS=2504;DP=17772;EAS_AF=0.5585;AMR_AF=0.2003;AFR_AF=0.0356;EUR_AF=0.2694;SAS_AF=0.4427;AA=C|||;VT=SNP
12	99264114	rs200786	T	C	100	PASS	AC=1111;AF=0.221845;AN=5008;NS=2504;DP=19372;EAS_AF=0.1687;AMR_AF=0.4308;AFR_AF=0.0371;EUR_AF=0.2913;SAS_AF=0.3067;AA=T|||;VT=SNP
12	99264731	rs200787	G	T	100	PASS	AC=2262;AF=0.451677;AN=5008;NS=2504;DP=18591;EAS_AF=0.3373;AMR_AF=0.5245;AFR_AF=0.4879;EUR_AF=0.4861;SAS_AF=0.4335;AA=T|||;VT=SNP
12	99264754	rs11612675	C	T	100	PASS	AC=1047;AF=0.209065;AN=5008;NS=2504;DP=17563;EAS_AF=0.1111;AMR_AF=0.17;AFR_AF=0.329;EUR_AF=0.1759;SAS_AF=0.2096;AA=C|||;VT=SNP
12	99264805	rs11109639	T	C	100	PASS	AC=592;AF=0.118211;AN=5008;NS=2504;DP=17930;EAS_AF=0.1458;AMR_AF=0.0807;AFR_AF=0.1505;EUR_AF=0.1531;SAS_AF=0.0368;AA=T|||;VT=SNP
12	99265151	rs78110477	C	T	100	PASS	AC=105;AF=0.0209665;AN=5008;NS=2504;DP=16808;EAS_AF=0.004;AMR_AF=0.0576;AFR_AF=0.0015;EUR_AF=0.0437;SAS_AF=0.0153;AA=C|||;VT=SNP
12	99265590	rs10492271	C	T	100	PASS	AC=738;AF=0.147364;AN=5008;NS=2504;DP=17331;EAS_AF=0.119;AMR_AF=0.1369;AFR_AF=0.1415;EUR_AF=0.162;SAS_AF=0.1769;AA=C|||;VT=SNP
12	99265706	rs200788	C	T	100	PASS	AC=2873;AF=0.573682;AN=5008;NS=2504;DP=17525;EAS_AF=0.4891;AMR_AF=0.5879;AFR_AF=0.7171;EUR_AF=0.6034;SAS_AF=0.4264;AA=T|||;VT=SNP
12	99265981	rs200789	A	G	100	PASS	AC=2898;AF=0.578674;AN=5008;NS=2504;DP=19853;EAS_AF=0.4921;AMR_AF=0.5908;AFR_AF=0.7171;EUR_AF=0.6054;SAS_AF=0.4448;AA=G|||;VT=SNP
12	99266022	rs61933628	A	T	100	PASS	AC=492;AF=0.0982428;AN=5008;NS=2504;DP=18963;EAS_AF=0.0744;AMR_AF=0.1297;AFR_AF=0.0068;EUR_AF=0.163;SAS_AF=0.1575;AA=A|||;VT=SNP
12	99266095	rs10860376	T	C	100	PASS	AC=507;AF=0.101238;AN=5008;NS=2504;DP=18002;EAS_AF=0.0734;AMR_AF=0.111;AFR_AF=0.1528;EUR_AF=0.1004;SAS_AF=0.0542;AA=T|||;VT=SNP
12	99266308	rs201376	A	C	100	PASS	AC=2891;AF=0.577276;AN=5008;NS=2504;DP=20711;EAS_AF=0.498;AMR_AF=0.5908;AFR_AF=0.7073;EUR_AF=0.6064;SAS_AF=0.4438;AA=C|||;VT=SNP
12	99266716	rs4140777	T	C	100	PASS	AC=211;AF=0.0421326;AN=5008;NS=2504;DP=23517;EAS_AF=0.1389;AMR_AF=0.0187;AFR_AF=0.0023;EUR_AF=0.0398;SAS_AF=0.0153;AA=T|||;VT=SNP
12	99267083	rs200790	C	T	100	PASS	AC=3318;AF=0.66254;AN=5008;NS=2504;DP=21380;EAS_AF=0.5764;AMR_AF=0.6643;AFR_AF=0.7474;EUR_AF=0.7316;SAS_AF=0.5644;AA=T|||;VT=SNP
12	99267566	rs759764	T	C	100	PASS	AC=1453;AF=0.290136;AN=5008;NS=2504;DP=22516;EAS_AF=0.372;AMR_AF=0.3501;AFR_AF=0.2133;EUR_AF=0.2147;SAS_AF=0.3446;AA=T|||;VT=SNP
12	99269118	rs201378	A	C	100	PASS	AC=1570;AF=0.313498;AN=5008;NS=2504;DP=19874;EAS_AF=0.1379;AMR_AF=0.2392;AFR_AF=0.528;EUR_AF=0.3648;SAS_AF=0.2045;AA=C|||;VT=SNP
12	99269268	rs201379	G	A	100	PASS	AC=4219;AF=0.842452;AN=5008;NS=2504;DP=19637;EAS_AF=0.9206;AMR_AF=0.9294;AFR_AF=0.7231;EUR_AF=0.9205;SAS_AF=0.7812;AA=A|||;VT=SNP
12	99270619	rs11109642	A	G	100	PASS	AC=1930;AF=0.385383;AN=5008;NS=2504;DP=20366;EAS_AF=0.4643;AMR_AF=0.4337;AFR_AF=0.1445;EUR_AF=0.5159;SAS_AF=0.4611;AA=A|||;VT=SNP
12	99271179	rs175639	G	A	100	PASS	AC=4241;AF=0.846845;AN=5008;NS=2504;DP=20544;EAS_AF=0.9187;AMR_AF=0.9294;AFR_AF=0.7345;EUR_AF=0.9215;SAS_AF=0.7894;AA=A|||;VT=SNP
12	99271310	rs11109644	T	C	100	PASS	AC=1891;AF=0.377596;AN=5008;NS=2504;DP=18273;EAS_AF=0.4544;AMR_AF=0.4251;AFR_AF=0.1415;EUR_AF=0.493;SAS_AF=0.4652;AA=T|||;VT=SNP
12	99271411	rs4762518	C	T	100	PASS	AC=2838;AF=0.566693;AN=5008;NS=2504;DP=18202;EAS_AF=0.7857;AMR_AF=0.6974;AFR_AF=0.2723;EUR_AF=0.5746;SAS_AF=0.638;AA=C|||;VT=SNP
12	99273590	rs3759213	T	A	100	PASS	AC=780;AF=0.155751;AN=5008;NS=2504;DP=18464;EAS_AF=0.3304;AMR_AF=0.2622;AFR_AF=0.0106;EUR_AF=0.0805;SAS_AF=0.1738;AA=T|||;VT=SNP
12	99273975	rs10492270	C	T	100	PASS	AC=367;AF=0.0732827;AN=5008;NS=2504;DP=17842;EAS_AF=0.129;AMR_AF=0.0346;AFR_AF=0.1135;EUR_AF=0.0338;SAS_AF=0.0297;AA=C|||;VT=SNP
12	99274540	rs11109645	C	T	100	PASS	AC=891;AF=0.177915;AN=5008;NS=2504;DP=13336;EAS_AF=0.3284;AMR_AF=0.2594;AFR_AF=0.1309;EUR_AF=0.0606;SAS_AF=0.1493;AA=C|||;VT=SNP
12	99275209	rs11109646	T	A	100	PASS	AC=931;AF=0.185903;AN=5008;NS=2504;DP=16820;EAS_AF=0.3304;AMR_AF=0.2608;AFR_AF=0.146;EUR_AF=0.0696;SAS_AF=0.1575;AA=T|||;VT=SNP
12	99277667	rs11109647	T	G	100	PASS	AC=783;AF=0.15635;AN=5008;NS=2504;DP=16591;EAS_AF=0.3313;AMR_AF=0.2637;AFR_AF=0.0106;EUR_AF=0.0805;SAS_AF=0.1748;AA=T|||;VT=SNP
12	99278022	rs11109648	T	A	100	PASS	AC=783;AF=0.15635;AN=5008;NS=2504;DP=16400;EAS_AF=0.3323;AMR_AF=0.2622;AFR_AF=0.0106;EUR_AF=0.0805;SAS_AF=0.1748;AA=T|||;VT=SNP
12	99278681	rs4312109	C	G	100	PASS	AC=1009;AF=0.201478;AN=5008;NS=2504;DP=17108;EAS_AF=0.3413;AMR_AF=0.2723;AFR_AF=0.1445;EUR_AF=0.0915;SAS_AF=0.1973;AA=C|||;VT=SNP
12	99278786	rs12297743	T	C	100	PASS	AC=378;AF=0.0754792;AN=5008;NS=2504;DP=16889;EAS_AF=0.1329;AMR_AF=0.0346;AFR_AF=0.1135;EUR_AF=0.0338;SAS_AF=0.0368;AA=T|||;VT=SNP
12	99278931	rs11109650	T	C	100	PASS	AC=787;AF=0.157149;AN=5008;NS=2504;DP=18629;EAS_AF=0.3363;AMR_AF=0.2622;AFR_AF=0.0106;EUR_AF=0.0805;SAS_AF=0.1748;AA=T|||;VT=SNP
12	99279126	rs149859	C	G	100	PASS	AC=2401;AF=0.479433;AN=5008;NS=2504;DP=17552;EAS_AF=0.4712;AMR_AF=0.5029;AFR_AF=0.6051;EUR_AF=0.4374;SAS_AF=0.3446;AA=G|||;VT=SNP
12	99279951	rs4762215	C	T	100	PASS	AC=780;AF=0.155751;AN=5008;NS=2504;DP=20457;EAS_AF=0.3304;AMR_AF=0.255;AFR_AF=0.0348;EUR_AF=0.0616;SAS_AF=0.1656;AA=T|||;VT=SNP
12	99281351	rs11109651	T	C	100	PASS	AC=1168;AF=0.233227;AN=5008;NS=2504;DP=17374;EAS_AF=0.3413;AMR_AF=0.2896;AFR_AF=0.2519;EUR_AF=0.0964;SAS_AF=0.1973;AA=T|||;VT=SNP
12	99281591	rs11109652	G	A	100	PASS	AC=356;AF=0.0710863;AN=5008;NS=2504;DP=13578;EAS_AF=0.1181;AMR_AF=0.036;AFR_AF=0.1127;EUR_AF=0.0288;SAS_AF=0.0348;AA=A|||;VT=SNP
12	99281956	rs7135384	C	T	100	PASS	AC=3397;AF=0.678315;AN=5008;NS=2504;DP=15413;EAS_AF=0.9206;AMR_AF=0.7464;AFR_AF=0.5129;EUR_AF=0.6083;SAS_AF=0.6759;AA=T|||;VT=SNP
12	99282036	rs60724671	T	C	100	PASS	AC=767;AF=0.153155;AN=5008;NS=2504;DP=16364;EAS_AF=0.3323;AMR_AF=0.2608;AFR_AF=0.0106;EUR_AF=0.0726;SAS_AF=0.1677;AA=T|||;VT=SNP
12	99282746	rs1549102	A	C	100	PASS	AC=1912;AF=0.381789;AN=5008;NS=2504;DP=19629;EAS_AF=0.4593;AMR_AF=0.428;AFR_AF=0.1445;EUR_AF=0.497;SAS_AF=0.4714;AA=A|||;VT=SNP
12	99283472	rs75747114	T	C	100	PASS	AC=516;AF=0.103035;AN=5008;NS=2504;DP=19843;EAS_AF=0.1359;AMR_AF=0.0447;AFR_AF=0.211;EUR_AF=0.0338;SAS_AF=0.0358;AA=T|||;VT=SNP
12	99283865	rs10492269	T	C	100	PASS	AC=761;AF=0.151957;AN=5008;NS=2504;DP=19521;EAS_AF=0.3244;AMR_AF=0.2608;AFR_AF=0.0106;EUR_AF=0.0726;SAS_AF=0.1697;AA=T|||;VT=SNP
12	99284955	rs201417	T	A	100	PASS	AC=2234;AF=0.446086;AN=5008;NS=2504;DP=17653;EAS_AF=0.4643;AMR_AF=0.4885;AFR_AF=0.5454;EUR_AF=0.4046;SAS_AF=0.3057;AA=A|||;VT=SNP
12	99284989	rs201416	C	T	100	PASS	AC=2234;AF=0.446086;AN=5008;NS=2504;DP=17056;EAS_AF=0.4643;AMR_AF=0.4885;AFR_AF=0.5454;EUR_AF=0.4046;SAS_AF=0.3057;AA=T|||;VT=SNP
12	99285955	rs61932189	T	C	100	PASS	AC=1985;AF=0.396366;AN=5008;NS=2504;DP=20317;EAS_AF=0.4673;AMR_AF=0.4409;AFR_AF=0.1641;EUR_AF=0.5199;SAS_AF=0.4785;AA=T|||;VT=SNP
12	99286617	rs11109655	T	C	100	PASS	AC=780;AF=0.155751;AN=5008;NS=2504;DP=18317;EAS_AF=0.3433;AMR_AF=0.2608;AFR_AF=0.0106;EUR_AF=0.0726;SAS_AF=0.1697;AA=T|||;VT=SNP
12	99287409	rs149850	C	T	100	PASS	AC=4196;AF=0.837859;AN=5008;NS=2504;DP=18861;EAS_AF=0.9206;AMR_AF=0.928;AFR_AF=0.7141;EUR_AF=0.9175;SAS_AF=0.774;AA=T|||;VT=SNP
12	99290046	rs75142458	T	C	100	PASS	AC=645;AF=0.128794;AN=5008;NS=2504;DP=20340;EAS_AF=0.1369;AMR_AF=0.0605;AFR_AF=0.2958;EUR_AF=0.0368;SAS_AF=0.0378;AA=C|||;VT=SNP
12	99290313	rs201412	T	C	100	PASS	AC=4298;AF=0.858227;AN=5008;NS=2504;DP=18988;EAS_AF=0.9276;AMR_AF=0.938;AFR_AF=0.7648;EUR_AF=0.9235;SAS_AF=0.7894;AA=C|||;VT=SNP
12	99293241	rs142696848	G	T	100	PASS	AC=105;AF=0.0209665;AN=5008;NS=2504;DP=20482;EAS_AF=0.0119;AMR_AF=0.1182;AFR_AF=0.0015;EUR_AF=0.008;SAS_AF=0.001;AA=G|||;VT=SNP
12	99294499	rs4762523	G	A	100	PASS	AC=3822;AF=0.763179;AN=5008;NS=2504;DP=20312;EAS_AF=0.9246;AMR_AF=0.8285;AFR_AF=0.6505;EUR_AF=0.7316;SAS_AF=0.7352;AA=A|||;VT=SNP
12	99294555	rs11109659	A	C	100	PASS	AC=781;AF=0.15595;AN=5008;NS=2504;DP=19843;EAS_AF=0.3284;AMR_AF=0.2622;AFR_AF=0.0113;EUR_AF=0.0805;SAS_AF=0.1759;AA=A|||;VT=SNP
12	99294975	rs185684	A	G	100	PASS	AC=4231;AF=0.844848;AN=5008;NS=2504;DP=20304;EAS_AF=0.9276;AMR_AF=0.928;AFR_AF=0.7292;EUR_AF=0.9235;SAS_AF=0.7761;AA=G|||;VT=SNP
12	99295368	rs201411	C	T	100	PASS	AC=4204;AF=0.839457;AN=5008;NS=2504;DP=21814;EAS_AF=0.9266;AMR_AF=0.9265;AFR_AF=0.705;EUR_AF=0.9205;SAS_AF=0.7863;AA=T|||;VT=SNP
12	99295708	rs11109660	C	G	100	PASS	AC=787;AF=0.157149;AN=5008;NS=2504;DP=20753;EAS_AF=0.3333;AMR_AF=0.2637;AFR_AF=0.0113;EUR_AF=0.0805;SAS_AF=0.1759;AA=C|||;VT=SNP
12	99297006	rs4762524	C	A	100	PASS	AC=741;AF=0.147963;AN=5008;NS=2504;DP=16896;EAS_AF=0.3234;AMR_AF=0.2594;AFR_AF=0.0106;EUR_AF=0.0716;SAS_AF=0.1524;AA=C|||;VT=SNP
12	99298998	rs11109661	T	A	100	PASS	AC=1796;AF=0.358626;AN=5008;NS=2504;DP=19233;EAS_AF=0.4534;AMR_AF=0.4121;AFR_AF=0.118;EUR_AF=0.4781;SAS_AF=0.4254;AA=T|||;VT=SNP
12	99299117	rs10860379	G	A	100	PASS	AC=1796;AF=0.358626;AN=5008;NS=2504;DP=19376;EAS_AF=0.4524;AMR_AF=0.4121;AFR_AF=0.1188;EUR_AF=0.4781;SAS_AF=0.4254;AA=G|||;VT=SNP
12	99300203	rs11109662	C	T	100	PASS	AC=690;AF=0.13778;AN=5008;NS=2504;DP=17891;EAS_AF=0.3115;AMR_AF=0.2507;AFR_AF=0.0098;EUR_AF=0.0507;SAS_AF=0.1411;AA=C|||;VT=SNP
12	99301163	rs11109663	G	A	100	PASS	AC=743;AF=0.148363;AN=5008;NS=2504;DP=19962;EAS_AF=0.3274;AMR_AF=0.2608;AFR_AF=0.0098;EUR_AF=0.0666;SAS_AF=0.1554;AA=G|||;VT=SNP
12	99301292	rs12425690	G	A	100	PASS	AC=1817;AF=0.362819;AN=5008;NS=2504;DP=18690;EAS_AF=0.4544;AMR_AF=0.4121;AFR_AF=0.118;EUR_AF=0.4831;SAS_AF=0.4407;AA=G|||;VT=SNP
12	99301778	rs10860380	C	T	100	PASS	AC=1877;AF=0.3748;AN=5008;NS=2504;DP=20130;EAS_AF=0.4524;AMR_AF=0.428;AFR_AF=0.1399;EUR_AF=0.495;SAS_AF=0.4509;AA=C|||;VT=SNP
12	99301859	rs169304	T	C	100	PASS	AC=4325;AF=0.863618;AN=5008;NS=2504;DP=19549;EAS_AF=0.9266;AMR_AF=0.938;AFR_AF=0.7859;EUR_AF=0.9185;SAS_AF=0.7945;AA=C|||;VT=SNP
12	99302891	rs7969467	C	T	100	PASS	AC=1837;AF=0.366813;AN=5008;NS=2504;DP=20080;EAS_AF=0.4554;AMR_AF=0.415;AFR_AF=0.1195;EUR_AF=0.4901;SAS_AF=0.4489;AA=C|||;VT=SNP
12	99303202	rs11109664	G	A	100	PASS	AC=1825;AF=0.364417;AN=5008;NS=2504;DP=19943;EAS_AF=0.4534;AMR_AF=0.4121;AFR_AF=0.1195;EUR_AF=0.4841;SAS_AF=0.4468;AA=G|||;VT=SNP
12	99304302	rs201409	C	T	100	PASS	AC=3570;AF=0.712859;AN=5008;NS=2504;DP=19535;EAS_AF=0.9196;AMR_AF=0.8228;AFR_AF=0.4728;EUR_AF=0.7744;SAS_AF=0.683;AA=T|||;VT=SNP
12	99304547	rs1808352	T	C	100	PASS	AC=1957;AF=0.390775;AN=5008;NS=2504;DP=19846;EAS_AF=0.4613;AMR_AF=0.4337;AFR_AF=0.1634;EUR_AF=0.501;SAS_AF=0.4816;AA=T|||;VT=SNP
12	99307434	rs146850210	C	T	100	PASS	AC=737;AF=0.147165;AN=5008;NS=2504;DP=21065;EAS_AF=0.3214;AMR_AF=0.2478;AFR_AF=0.0439;EUR_AF=0.0537;SAS_AF=0.1319;AA=C|||;VT=SNP
12	99307553	rs78745451	G	A	100	PASS	AC=667;AF=0.133187;AN=5008;NS=2504;DP=17959;EAS_AF=0.3194;AMR_AF=0.2421;AFR_AF=0.0083;EUR_AF=0.0368;SAS_AF=0.1319;AA=G|||;VT=SNP
12	99307700	rs74239097	C	T	100	PASS	AC=679;AF=0.135583;AN=5008;NS=2504;DP=19209;EAS_AF=0.3244;AMR_AF=0.2421;AFR_AF=0.0083;EUR_AF=0.0427;SAS_AF=0.1329;AA=C|||;VT=SNP
12	99308282	rs200791	A	G	100	PASS	AC=947;AF=0.189097;AN=5008;NS=2504;DP=19274;EAS_AF=0.0972;AMR_AF=0.2219;AFR_AF=0.32;EUR_AF=0.1252;SAS_AF=0.1493;AA=A|||;VT=SNP
12	99308614	rs4762525	A	G	100	PASS	AC=792;AF=0.158147;AN=5008;NS=2504;DP=19361;EAS_AF=0.1994;AMR_AF=0.2061;AFR_AF=0.0378;EUR_AF=0.2326;SAS_AF=0.1677;AA=A|||;VT=SNP
12	99308619	rs4762526	A	C	100	PASS	AC=636;AF=0.126997;AN=5008;NS=2504;DP=19353;EAS_AF=0.2004;AMR_AF=0.1398;AFR_AF=0.0325;EUR_AF=0.1402;SAS_AF=0.1564;AA=A|||;VT=SNP
12	99308770	rs169303	T	C	100	PASS	AC=1470;AF=0.29353;AN=5008;NS=2504;DP=19682;EAS_AF=0.2411;AMR_AF=0.2579;AFR_AF=0.3979;EUR_AF=0.2515;SAS_AF=0.2751;AA=T|||;VT=SNP
12	99308843	rs11109667	C	A	100	PASS	AC=354;AF=0.0706869;AN=5008;NS=2504;DP=17851;EAS_AF=0.1032;AMR_AF=0.0994;AFR_AF=0.0061;EUR_AF=0.0895;SAS_AF=0.0849;AA=C|||;VT=SNP
12	99308962	rs189925	C	T	100	PASS	AC=1850;AF=0.369409;AN=5008;NS=2504;DP=19637;EAS_AF=0.2956;AMR_AF=0.2305;AFR_AF=0.6074;EUR_AF=0.2048;SAS_AF=0.3916;AA=T|||;VT=SNP
12	99309183	rs200792	A	G	100	PASS	AC=2385;AF=0.476238;AN=5008;NS=2504;DP=19016;EAS_AF=0.3889;AMR_AF=0.3977;AFR_AF=0.7769;EUR_AF=0.2783;SAS_AF=0.4192;AA=G|||;VT=SNP
12	99309208	rs35556192	C	T	100	PASS	AC=520;AF=0.103834;AN=5008;NS=2504;DP=19052;EAS_AF=0.1528;AMR_AF=0.2248;AFR_AF=0.0401;EUR_AF=0.1004;SAS_AF=0.0573;AA=C|||;VT=SNP
12	99309321	rs12319119	G	A	100	PASS	AC=842;AF=0.168131;AN=5008;NS=2504;DP=17936;EAS_AF=0.1964;AMR_AF=0.0548;AFR_AF=0.2254;EUR_AF=0.0219;SAS_AF=0.2924;AA=G|||;VT=SNP
12	99311336	rs17028891	C	T	100	PASS	AC=498;AF=0.0994409;AN=5008;NS=2504;DP=23104;EAS_AF=0.1448;AMR_AF=0.2219;AFR_AF=0.0303;EUR_AF=0.0994;SAS_AF=0.0593;AA=C|||;VT=SNP
12	99312314	rs12368438	T	A	100	PASS	AC=498;AF=0.0994409;AN=5008;NS=2504;DP=21400;EAS_AF=0.1448;AMR_AF=0.2233;AFR_AF=0.031;EUR_AF=0.0994;SAS_AF=0.0573;AA=T|||;VT=SNP
12	99312808	rs2168460	G	C	100	PASS	AC=773;AF=0.154353;AN=5008;NS=2504;DP=15630;EAS_AF=0.1925;AMR_AF=0.0461;AFR_AF=0.1785;EUR_AF=0.0219;SAS_AF=0.2955;AA=G|||;VT=SNP
12	99313031	rs201382	T	A	100	PASS	AC=2522;AF=0.503594;AN=5008;NS=2504;DP=17788;EAS_AF=0.3948;AMR_AF=0.415;AFR_AF=0.8154;EUR_AF=0.3032;SAS_AF=0.4632;AA=A|||;VT=SNP
12	99314201	rs11109670	C	T	100	PASS	AC=1594;AF=0.318291;AN=5008;NS=2504;DP=21441;EAS_AF=0.3879;AMR_AF=0.2839;AFR_AF=0.3737;EUR_AF=0.1262;SAS_AF=0.3937;AA=T|||;VT=SNP
12	99314231	rs11109671	C	A	100	PASS	AC=757;AF=0.151158;AN=5008;NS=2504;DP=20501;EAS_AF=0.1786;AMR_AF=0.0476;AFR_AF=0.1815;EUR_AF=0.0219;SAS_AF=0.2883;AA=C|||;VT=SNP
12	99314234	rs113532551	A	C	100	PASS	AC=707;AF=0.141174;AN=5008;NS=2504;DP=20563;EAS_AF=0.1786;AMR_AF=0.0447;AFR_AF=0.1452;EUR_AF=0.0219;SAS_AF=0.2883;AA=A|||;VT=SNP
12	99315468	rs17028903	T	C	100	PASS	AC=557;AF=0.111222;AN=5008;NS=2504;DP=17004;EAS_AF=0.1458;AMR_AF=0.2248;AFR_AF=0.0741;EUR_AF=0.0994;SAS_AF=0.0573;AA=T|||;VT=SNP
12	99317912	rs11109673	C	T	100	PASS	AC=737;AF=0.147165;AN=5008;NS=2504;DP=18160;EAS_AF=0.1806;AMR_AF=0.0461;AFR_AF=0.1634;EUR_AF=0.0219;SAS_AF=0.2914;AA=C|||;VT=SNP
12	99317986	rs1993730	A	C	100	PASS	AC=557;AF=0.111222;AN=5008;NS=2504;DP=18809;EAS_AF=0.1458;AMR_AF=0.2248;AFR_AF=0.0741;EUR_AF=0.0994;SAS_AF=0.0573;AA=A|||;VT=SNP
12	99318205	rs12811901	T	G	100	PASS	AC=557;AF=0.111222;AN=5008;NS=2504;DP=18633;EAS_AF=0.1458;AMR_AF=0.2248;AFR_AF=0.0741;EUR_AF=0.0994;SAS_AF=0.0573;AA=T|||;VT=SNP
12	99320207	rs201381	A	G	100	PASS	AC=4656;AF=0.929712;AN=5008;NS=2504;DP=21490;EAS_AF=0.998;AMR_AF=0.9078;AFR_AF=0.9962;EUR_AF=0.8082;SAS_AF=0.91;AA=G|||;VT=SNP
12	99321471	rs201380	A	G	100	PASS	AC=2421;AF=0.483427;AN=5008;NS=2504;DP=12148;EAS_AF=0.3909;AMR_AF=0.415;AFR_AF=0.7481;EUR_AF=0.2982;SAS_AF=0.4601;AA=G|||;VT=SNP
12	99322000	rs2544100	G	A	100	PASS	AC=2492;AF=0.497604;AN=5008;NS=2504;DP=15852;EAS_AF=0.3879;AMR_AF=0.4121;AFR_AF=0.8101;EUR_AF=0.2942;SAS_AF=0.4581;AA=A|||;VT=SNP
12	99322606	rs641985	C	T	100	PASS	AC=539;AF=0.107628;AN=5008;NS=2504;DP=16341;EAS_AF=0.005;AMR_AF=0.0793;AFR_AF=0.2511;EUR_AF=0.1064;SAS_AF=0.0409;AA=C|||;VT=SNP
12	99322633	rs11109676	G	T	100	PASS	AC=497;AF=0.0992412;AN=5008;NS=2504;DP=16370;EAS_AF=0.1448;AMR_AF=0.2219;AFR_AF=0.031;EUR_AF=0.0994;SAS_AF=0.0573;AA=G|||;VT=SNP
12	99322722	rs1598544	T	C	100	PASS	AC=883;AF=0.176318;AN=5008;NS=2504;DP=17802;EAS_AF=0.1905;AMR_AF=0.0519;AFR_AF=0.2549;EUR_AF=0.0219;SAS_AF=0.3027;AA=T|||;VT=SNP
12	99322859	rs7959428	G	A	100	PASS	AC=438;AF=0.0874601;AN=5008;NS=2504;DP=17261;EAS_AF=0.0536;AMR_AF=0.0562;AFR_AF=0.1626;EUR_AF=0.0696;SAS_AF=0.0613;AA=A|||;VT=SNP
12	99323837	rs659321	A	G	100	PASS	AC=2504;AF=0.5;AN=5008;NS=2504;DP=16525;EAS_AF=0.3919;AMR_AF=0.415;AFR_AF=0.8101;EUR_AF=0.2982;SAS_AF=0.4601;AA=G|||;VT=SNP
12	99325731	rs12371333	A	G	100	PASS	AC=601;AF=0.120008;AN=5008;NS=2504;DP=19528;EAS_AF=0.1448;AMR_AF=0.2277;AFR_AF=0.1059;EUR_AF=0.1004;SAS_AF=0.0573;AA=A|||;VT=SNP
12	99329622	rs60059681	G	A	100	PASS	AC=742;AF=0.148163;AN=5008;NS=2504;DP=15870;EAS_AF=0.1855;AMR_AF=0.0461;AFR_AF=0.1664;EUR_AF=0.0219;SAS_AF=0.2873;AA=G|||;VT=SNP
12	99330266	rs10860382	G	A	100	PASS	AC=523;AF=0.104433;AN=5008;NS=2504;DP=17265;EAS_AF=0.1448;AMR_AF=0.2233;AFR_AF=0.0477;EUR_AF=0.1024;SAS_AF=0.0573;AA=G|||;VT=SNP
12	99330388	rs2045686	A	C	100	PASS	AC=496;AF=0.0990415;AN=5008;NS=2504;DP=17867;EAS_AF=0.1448;AMR_AF=0.2219;AFR_AF=0.0295;EUR_AF=0.1004;SAS_AF=0.0573;AA=A|||;VT=SNP
12	99331105	rs71462255	G	A	100	PASS	AC=501;AF=0.10004;AN=5008;NS=2504;DP=17772;EAS_AF=0.1448;AMR_AF=0.2233;AFR_AF=0.0325;EUR_AF=0.1004;SAS_AF=0.0573;AA=G|||;VT=SNP
12	99331119	rs17028908	G	A	100	PASS	AC=721;AF=0.14397;AN=5008;NS=2504;DP=17422;EAS_AF=0.1796;AMR_AF=0.0461;AFR_AF=0.1498;EUR_AF=0.0219;SAS_AF=0.2945;AA=G|||;VT=SNP
12	99332599	rs12313609	T	C	100	PASS	AC=540;AF=0.107827;AN=5008;NS=2504;DP=21482;EAS_AF=0.1468;AMR_AF=0.2233;AFR_AF=0.0651;EUR_AF=0.0984;SAS_AF=0.0532;AA=T|||;VT=SNP
12	99333217	rs539977	C	T	100	PASS	AC=4226;AF=0.84385;AN=5008;NS=2504;DP=19276;EAS_AF=0.878;AMR_AF=0.9222;AFR_AF=0.7572;EUR_AF=0.8936;SAS_AF=0.819;AA=T|||;VT=SNP
12	99334383	rs1814566	G	C	100	PASS	AC=4278;AF=0.854233;AN=5008;NS=2504;DP=18251;EAS_AF=0.8829;AMR_AF=0.9308;AFR_AF=0.7587;EUR_AF=0.8996;SAS_AF=0.8528;AA=C|||;VT=SNP
12	99334529	rs483610	C	T	100	PASS	AC=2591;AF=0.517372;AN=5008;NS=2504;DP=18637;EAS_AF=0.5784;AMR_AF=0.6182;AFR_AF=0.2065;EUR_AF=0.7475;SAS_AF=0.5665;AA=C|||;VT=SNP
12	99335742	rs112082377	C	T	100	PASS	AC=199;AF=0.0397364;AN=5008;NS=2504;DP=11076;EAS_AF=0.0506;AMR_AF=0.0259;AFR_AF=0.0711;EUR_AF=0.0308;SAS_AF=0.0051;AA=C|||;VT=SNP
12	99335836	rs113136248	T	C	100	PASS	AC=199;AF=0.0397364;AN=5008;NS=2504;DP=10696;EAS_AF=0.0506;AMR_AF=0.0259;AFR_AF=0.0711;EUR_AF=0.0308;SAS_AF=0.0051;AA=T|||;VT=SNP
12	99335944	rs517636	A	G	100	PASS	AC=2822;AF=0.563498;AN=5008;NS=2504;DP=9876;EAS_AF=0.6339;AMR_AF=0.6441;AFR_AF=0.2799;EUR_AF=0.7813;SAS_AF=0.593;AA=G|||;VT=SNP
12	99335996	rs11109678	G	T	100	PASS	AC=413;AF=0.0824681;AN=5008;NS=2504;DP=7652;EAS_AF=0.1141;AMR_AF=0.2133;AFR_AF=0.0068;EUR_AF=0.0944;SAS_AF=0.047;AA=G|||;VT=SNP
12	99337136	rs550814	T	A	100	PASS	AC=4123;AF=0.823283;AN=5008;NS=2504;DP=21612;EAS_AF=0.873;AMR_AF=0.9222;AFR_AF=0.6967;EUR_AF=0.8996;SAS_AF=0.7945;AA=A|||;VT=SNP
12	99338344	rs616804	T	G	100	PASS	AC=4172;AF=0.833067;AN=5008;NS=2504;DP=18670;EAS_AF=0.8681;AMR_AF=0.9265;AFR_AF=0.7133;EUR_AF=0.9165;SAS_AF=0.8067;AA=G|||;VT=SNP
12	99342877	rs79250907	C	T	100	PASS	AC=819;AF=0.163538;AN=5008;NS=2504;DP=13929;EAS_AF=0.1369;AMR_AF=0.072;AFR_AF=0.2716;EUR_AF=0.0835;SAS_AF=0.1922;AA=c|||;VT=SNP
12	99343883	rs6538888	G	A	100	PASS	AC=2338;AF=0.466853;AN=5008;NS=2504;DP=23665;EAS_AF=0.4266;AMR_AF=0.3689;AFR_AF=0.7905;EUR_AF=0.2237;SAS_AF=0.3906;AA=G|||;VT=SNP
12	99344010	rs77056082	C	T	100	PASS	AC=651;AF=0.129992;AN=5008;NS=2504;DP=21121;EAS_AF=0.1121;AMR_AF=0.0605;AFR_AF=0.2141;EUR_AF=0.0775;SAS_AF=0.138;AA=C|||;VT=SNP
12	99344532	rs60824071	C	T	100	PASS	AC=1093;AF=0.218251;AN=5008;NS=2504;DP=16951;EAS_AF=0.1657;AMR_AF=0.1037;AFR_AF=0.4523;EUR_AF=0.1123;SAS_AF=0.1462;AA=C|||;VT=SNP
12	99345061	rs4762529	G	C	100	PASS	AC=556;AF=0.111022;AN=5008;NS=2504;DP=17740;EAS_AF=0.1538;AMR_AF=0.2176;AFR_AF=0.0787;EUR_AF=0.0954;SAS_AF=0.0511;AA=G|||;VT=SNP
12	99345137	rs12307343	A	G	100	PASS	AC=1190;AF=0.23762;AN=5008;NS=2504;DP=19145;EAS_AF=0.246;AMR_AF=0.2594;AFR_AF=0.3442;EUR_AF=0.1054;SAS_AF=0.2055;AA=A|||;VT=SNP
12	99346047	rs71462257	T	C	100	PASS	AC=555;AF=0.110823;AN=5008;NS=2504;DP=17836;EAS_AF=0.1538;AMR_AF=0.2176;AFR_AF=0.0779;EUR_AF=0.0954;SAS_AF=0.0511;AA=T|||;VT=SNP
12	99347718	rs73382455	G	T	100	PASS	AC=649;AF=0.129593;AN=5008;NS=2504;DP=20255;EAS_AF=0.0873;AMR_AF=0.0793;AFR_AF=0.1952;EUR_AF=0.0805;SAS_AF=0.1708;AA=G|||;VT=SNP
12	99348513	rs1403503	T	A	100	PASS	AC=2345;AF=0.468251;AN=5008;NS=2504;DP=16394;EAS_AF=0.4216;AMR_AF=0.3746;AFR_AF=0.7935;EUR_AF=0.2316;SAS_AF=0.3865;AA=A|||;VT=SNP
12	99349090	rs1357456	C	A	100	PASS	AC=2169;AF=0.433107;AN=5008;NS=2504;DP=17333;EAS_AF=0.4196;AMR_AF=0.2464;AFR_AF=0.7345;EUR_AF=0.2286;SAS_AF=0.3824;AA=A|||;VT=SNP
12	99349542	rs11109681	G	A	100	PASS	AC=462;AF=0.0922524;AN=5008;NS=2504;DP=21091;EAS_AF=0.1548;AMR_AF=0.0951;AFR_AF=0.0764;EUR_AF=0.0895;SAS_AF=0.0501;AA=G|||;VT=SNP
12	99349757	rs7972603	G	A	100	PASS	AC=928;AF=0.185304;AN=5008;NS=2504;DP=23470;EAS_AF=0.1746;AMR_AF=0.0591;AFR_AF=0.3744;EUR_AF=0.0577;SAS_AF=0.1616;AA=G|||;VT=SNP
12	99349828	rs4536282	G	A	100	PASS	AC=699;AF=0.139577;AN=5008;NS=2504;DP=21358;EAS_AF=0.2321;AMR_AF=0.1859;AFR_AF=0.0197;EUR_AF=0.1421;SAS_AF=0.1708;AA=G|||;VT=SNP
12	99350603	rs1403504	A	G	100	PASS	AC=504;AF=0.100639;AN=5008;NS=2504;DP=17484;EAS_AF=0.1706;AMR_AF=0.0908;AFR_AF=0.1543;EUR_AF=0.0318;SAS_AF=0.0337;AA=A|||;VT=SNP
12	99350636	rs1403505	C	G	100	PASS	AC=1326;AF=0.264776;AN=5008;NS=2504;DP=18112;EAS_AF=0.2212;AMR_AF=0.2205;AFR_AF=0.4327;EUR_AF=0.2266;SAS_AF=0.1534;AA=C|||;VT=SNP
12	99350700	rs1403506	T	C	100	PASS	AC=1305;AF=0.260583;AN=5008;NS=2504;DP=18647;EAS_AF=0.2232;AMR_AF=0.2262;AFR_AF=0.4047;EUR_AF=0.2356;SAS_AF=0.1544;AA=C|||;VT=SNP
12	99351017	rs9971780	A	T	100	PASS	AC=2080;AF=0.415335;AN=5008;NS=2504;DP=13551;EAS_AF=0.3016;AMR_AF=0.3343;AFR_AF=0.5431;EUR_AF=0.4026;SAS_AF=0.4305;AA=A|||;VT=SNP
12	99353283	rs7139028	G	T	100	PASS	AC=2547;AF=0.508586;AN=5008;NS=2504;DP=21603;EAS_AF=0.3532;AMR_AF=0.3602;AFR_AF=0.7799;EUR_AF=0.4155;SAS_AF=0.5031;AA=T|||;VT=SNP
12	99353904	rs78808916	T	C	100	PASS	AC=315;AF=0.0628994;AN=5008;NS=2504;DP=20457;EAS_AF=0.1627;AMR_AF=0.0749;AFR_AF=0.0265;EUR_AF=0.0308;SAS_AF=0.0337;AA=T|||;VT=SNP
12	99353972	rs7963048	A	T	100	PASS	AC=1671;AF=0.333666;AN=5008;NS=2504;DP=20714;EAS_AF=0.2153;AMR_AF=0.3199;AFR_AF=0.3601;EUR_AF=0.4016;SAS_AF=0.3599;AA=a|||;VT=SNP
12	99355798	rs2888300	A	G	100	PASS	AC=1754;AF=0.35024;AN=5008;NS=2504;DP=16161;EAS_AF=0.2183;AMR_AF=0.3271;AFR_AF=0.4153;EUR_AF=0.4036;SAS_AF=0.3599;AA=A|||;VT=SNP
12	99357251	rs12580031	C	T	100	PASS	AC=854;AF=0.170527;AN=5008;NS=2504;DP=16271;EAS_AF=0.0526;AMR_AF=0.1268;AFR_AF=0.1982;EUR_AF=0.174;SAS_AF=0.2822;AA=T|||;VT=SNP
12	99358274	rs56935245	C	G	100	PASS	AC=1234;AF=0.246406;AN=5008;NS=2504;DP=21695;EAS_AF=0.0536;AMR_AF=0.2406;AFR_AF=0.2436;EUR_AF=0.3728;SAS_AF=0.3231;AA=C|||;VT=SNP
12	99361957	rs1523098	G	A	100	PASS	AC=2444;AF=0.488019;AN=5008;NS=2504;DP=18002;EAS_AF=0.3512;AMR_AF=0.3588;AFR_AF=0.7126;EUR_AF=0.4155;SAS_AF=0.4918;AA=a|||;VT=SNP
12	99362238	rs12319594	A	G	100	PASS	AC=813;AF=0.16234;AN=5008;NS=2504;DP=17035;EAS_AF=0.1091;AMR_AF=0.1182;AFR_AF=0.2254;EUR_AF=0.1769;SAS_AF=0.1483;AA=G|||;VT=SNP
12	99362408	rs17460772	T	G	100	PASS	AC=694;AF=0.138578;AN=5008;NS=2504;DP=15853;EAS_AF=0.1538;AMR_AF=0.1888;AFR_AF=0.0772;EUR_AF=0.2276;SAS_AF=0.0787;AA=T|||;VT=SNP
12	99362581	rs61932197	C	G	100	PASS	AC=918;AF=0.183307;AN=5008;NS=2504;DP=14907;EAS_AF=0.122;AMR_AF=0.111;AFR_AF=0.2443;EUR_AF=0.1779;SAS_AF=0.2209;AA=g|||;VT=SNP
12	99362606	rs61932198	A	C	100	PASS	AC=920;AF=0.183706;AN=5008;NS=2504;DP=15544;EAS_AF=0.122;AMR_AF=0.1138;AFR_AF=0.2443;EUR_AF=0.1779;SAS_AF=0.2209;AA=C|||;VT=SNP
12	99362704	rs61932199	T	C	100	PASS	AC=537;AF=0.107228;AN=5008;NS=2504;DP=18653;EAS_AF=0.0079;AMR_AF=0.1081;AFR_AF=0.1203;EUR_AF=0.1759;SAS_AF=0.1207;AA=T|||;VT=SNP
12	99363333	rs60317458	C	T	100	PASS	AC=913;AF=0.182308;AN=5008;NS=2504;DP=12905;EAS_AF=0.122;AMR_AF=0.1095;AFR_AF=0.2436;EUR_AF=0.1779;SAS_AF=0.2178;AA=c|||;VT=SNP
12	99363372	rs11109688	C	T	100	PASS	AC=2574;AF=0.513978;AN=5008;NS=2504;DP=14658;EAS_AF=0.3294;AMR_AF=0.3746;AFR_AF=0.789;EUR_AF=0.4205;SAS_AF=0.5276;AA=T|||;VT=SNP
12	99363482	rs11109689	C	T	100	PASS	AC=1586;AF=0.316693;AN=5008;NS=2504;DP=14417;EAS_AF=0.2073;AMR_AF=0.2594;AFR_AF=0.4917;EUR_AF=0.2425;SAS_AF=0.3098;AA=C|||;VT=SNP
12	99363589	rs12315468	T	C	100	PASS	AC=913;AF=0.182308;AN=5008;NS=2504;DP=16005;EAS_AF=0.122;AMR_AF=0.1095;AFR_AF=0.2436;EUR_AF=0.1779;SAS_AF=0.2178;AA=C|||;VT=SNP
12	99363642	rs10507103	T	C	100	PASS	AC=532;AF=0.10623;AN=5008;NS=2504;DP=16464;EAS_AF=0.0079;AMR_AF=0.1037;AFR_AF=0.1188;EUR_AF=0.1759;SAS_AF=0.1207;AA=T|||;VT=SNP
12	99363910	rs12309850	C	G	100	PASS	AC=916;AF=0.182907;AN=5008;NS=2504;DP=19006;EAS_AF=0.123;AMR_AF=0.1095;AFR_AF=0.2451;EUR_AF=0.1779;SAS_AF=0.2178;AA=G|||;VT=SNP
12	99364105	rs17028933	A	G	100	PASS	AC=916;AF=0.182907;AN=5008;NS=2504;DP=18258;EAS_AF=0.122;AMR_AF=0.1138;AFR_AF=0.2436;EUR_AF=0.1779;SAS_AF=0.2178;AA=G|||;VT=SNP
12	99364448	rs952198	G	A	100	PASS	AC=1586;AF=0.316693;AN=5008;NS=2504;DP=19471;EAS_AF=0.2073;AMR_AF=0.2594;AFR_AF=0.4909;EUR_AF=0.2425;SAS_AF=0.3108;AA=G|||;VT=SNP
12	99364450	rs1916281	G	A	100	PASS	AC=1586;AF=0.316693;AN=5008;NS=2504;DP=19444;EAS_AF=0.2073;AMR_AF=0.2594;AFR_AF=0.4909;EUR_AF=0.2425;SAS_AF=0.3108;AA=G|||;VT=SNP
12	99364647	rs12310252	C	T	100	PASS	AC=1586;AF=0.316693;AN=5008;NS=2504;DP=20325;EAS_AF=0.2083;AMR_AF=0.2594;AFR_AF=0.4909;EUR_AF=0.2425;SAS_AF=0.3098;AA=C|||;VT=SNP
12	99364731	rs11109690	C	T	100	PASS	AC=911;AF=0.181909;AN=5008;NS=2504;DP=18828;EAS_AF=0.122;AMR_AF=0.1095;AFR_AF=0.2436;EUR_AF=0.1779;SAS_AF=0.2157;AA=T|||;VT=SNP
12	99365286	rs17028943	C	T	100	PASS	AC=911;AF=0.181909;AN=5008;NS=2504;DP=18334;EAS_AF=0.122;AMR_AF=0.1095;AFR_AF=0.2413;EUR_AF=0.1789;SAS_AF=0.2178;AA=c|||;VT=SNP
12	99365419	rs17363636	T	C	100	PASS	AC=448;AF=0.0894569;AN=5008;NS=2504;DP=18045;EAS_AF=0.0079;AMR_AF=0.1023;AFR_AF=0.056;EUR_AF=0.1759;SAS_AF=0.1207;AA=T|||;VT=SNP
12	99365563	rs17028946	T	C	100	PASS	AC=912;AF=0.182109;AN=5008;NS=2504;DP=20088;EAS_AF=0.122;AMR_AF=0.1138;AFR_AF=0.2405;EUR_AF=0.1779;SAS_AF=0.2178;AA=C|||;VT=SNP
12	99365596	rs10507104	G	A	100	PASS	AC=913;AF=0.182308;AN=5008;NS=2504;DP=20139;EAS_AF=0.122;AMR_AF=0.1138;AFR_AF=0.2413;EUR_AF=0.1779;SAS_AF=0.2178;AA=G|||;VT=SNP
12	99365798	rs61932222	T	C	100	PASS	AC=914;AF=0.182508;AN=5008;NS=2504;DP=18246;EAS_AF=0.122;AMR_AF=0.1138;AFR_AF=0.2413;EUR_AF=0.1789;SAS_AF=0.2178;AA=T|||;VT=SNP
12	99365895	rs12300135	A	G	100	PASS	AC=915;AF=0.182708;AN=5008;NS=2504;DP=19457;EAS_AF=0.122;AMR_AF=0.1138;AFR_AF=0.2428;EUR_AF=0.1779;SAS_AF=0.2178;AA=G|||;VT=SNP
12	99365950	rs61932223	T	A	100	PASS	AC=915;AF=0.182708;AN=5008;NS=2504;DP=20274;EAS_AF=0.122;AMR_AF=0.1138;AFR_AF=0.2428;EUR_AF=0.1779;SAS_AF=0.2178;AA=A|||;VT=SNP
12	99365973	rs61932224	C	A	100	PASS	AC=915;AF=0.182708;AN=5008;NS=2504;DP=21042;EAS_AF=0.122;AMR_AF=0.1138;AFR_AF=0.2428;EUR_AF=0.1779;SAS_AF=0.2178;AA=A|||;VT=SNP
12	99366007	rs12300206	A	G	100	PASS	AC=915;AF=0.182708;AN=5008;NS=2504;DP=23037;EAS_AF=0.122;AMR_AF=0.1138;AFR_AF=0.2428;EUR_AF=0.1779;SAS_AF=0.2178;AA=G|||;VT=SNP
12	99366227	rs10160949	A	G	100	PASS	AC=659;AF=0.131589;AN=5008;NS=2504;DP=19802;EAS_AF=0.1548;AMR_AF=0.1859;AFR_AF=0.059;EUR_AF=0.2276;SAS_AF=0.0685;AA=A|||;VT=SNP
12	99366430	rs12314084	G	A	100	PASS	AC=915;AF=0.182708;AN=5008;NS=2504;DP=21367;EAS_AF=0.122;AMR_AF=0.1138;AFR_AF=0.2428;EUR_AF=0.1779;SAS_AF=0.2178;AA=A|||;VT=SNP
12	99366635	rs12314199	G	A	100	PASS	AC=915;AF=0.182708;AN=5008;NS=2504;DP=18847;EAS_AF=0.122;AMR_AF=0.1138;AFR_AF=0.2428;EUR_AF=0.1779;SAS_AF=0.2178;AA=G|||;VT=SNP
12	99367128	rs56296716	G	A	100	PASS	AC=915;AF=0.182708;AN=5008;NS=2504;DP=17255;EAS_AF=0.122;AMR_AF=0.1138;AFR_AF=0.2428;EUR_AF=0.1779;SAS_AF=0.2178;AA=A|||;VT=SNP
12	99367226	rs56225414	G	C	100	PASS	AC=927;AF=0.185104;AN=5008;NS=2504;DP=18046;EAS_AF=0.122;AMR_AF=0.1153;AFR_AF=0.2511;EUR_AF=0.1779;SAS_AF=0.2178;AA=G|||;VT=SNP
12	99367680	rs61932228	A	G	100	PASS	AC=958;AF=0.191294;AN=5008;NS=2504;DP=19267;EAS_AF=0.1062;AMR_AF=0.1153;AFR_AF=0.2905;EUR_AF=0.1789;SAS_AF=0.2117;AA=G|||;VT=SNP
12	99368148	rs1554547	C	T	100	PASS	AC=786;AF=0.156949;AN=5008;NS=2504;DP=18997;EAS_AF=0.0615;AMR_AF=0.1066;AFR_AF=0.2874;EUR_AF=0.0239;SAS_AF=0.2515;AA=T|||;VT=SNP
12	99368191	rs1554546	T	C	100	PASS	AC=785;AF=0.156749;AN=5008;NS=2504;DP=18727;EAS_AF=0.0615;AMR_AF=0.1066;AFR_AF=0.2859;EUR_AF=0.0239;SAS_AF=0.2526;AA=C|||;VT=SNP
12	99368444	rs61932229	A	G	100	PASS	AC=1324;AF=0.264377;AN=5008;NS=2504;DP=17327;EAS_AF=0.1389;AMR_AF=0.2003;AFR_AF=0.3578;EUR_AF=0.2018;SAS_AF=0.3773;AA=A|||;VT=SNP
12	99368479	rs61932230	G	A	100	PASS	AC=768;AF=0.153355;AN=5008;NS=2504;DP=17537;EAS_AF=0.0169;AMR_AF=0.1268;AFR_AF=0.1498;EUR_AF=0.1849;SAS_AF=0.2853;AA=G|||;VT=SNP
12	99368679	rs56059759	A	C	100	PASS	AC=1454;AF=0.290335;AN=5008;NS=2504;DP=18895;EAS_AF=0.1448;AMR_AF=0.2147;AFR_AF=0.444;EUR_AF=0.2018;SAS_AF=0.3773;AA=A|||;VT=SNP
12	99368765	rs74999867	A	T	100	PASS	AC=905;AF=0.180711;AN=5008;NS=2504;DP=16997;EAS_AF=0.0635;AMR_AF=0.1124;AFR_AF=0.3722;EUR_AF=0.0249;SAS_AF=0.2515;AA=T|||;VT=SNP
12	99368924	rs111065533	C	T	100	PASS	AC=810;AF=0.161741;AN=5008;NS=2504;DP=17134;EAS_AF=0.0774;AMR_AF=0.0994;AFR_AF=0.2988;EUR_AF=0.0229;SAS_AF=0.2505;AA=C|||;VT=SNP
12	99369426	rs73140904	G	T	100	PASS	AC=601;AF=0.120008;AN=5008;NS=2504;DP=19634;EAS_AF=0.0655;AMR_AF=0.2061;AFR_AF=0.0461;EUR_AF=0.1819;SAS_AF=0.1513;AA=-|||;VT=SNP
12	99369446	rs7952964	A	G	100	PASS	AC=2746;AF=0.548323;AN=5008;NS=2504;DP=19123;EAS_AF=0.3204;AMR_AF=0.3934;AFR_AF=0.9168;EUR_AF=0.4294;SAS_AF=0.5174;AA=G|||;VT=SNP
12	99370005	rs55958542	G	C	100	PASS	AC=702;AF=0.140176;AN=5008;NS=2504;DP=17956;EAS_AF=0.0159;AMR_AF=0.1225;AFR_AF=0.0961;EUR_AF=0.1909;SAS_AF=0.2883;AA=G|||;VT=SNP
12	99373367	rs12297446	T	C	100	PASS	AC=1136;AF=0.226837;AN=5008;NS=2504;DP=16829;EAS_AF=0.0635;AMR_AF=0.1988;AFR_AF=0.2716;EUR_AF=0.2087;SAS_AF=0.3732;AA=T|||;VT=SNP
12	99375775	rs61932232	C	T	100	PASS	AC=919;AF=0.183506;AN=5008;NS=2504;DP=15876;EAS_AF=0.1429;AMR_AF=0.1499;AFR_AF=0.2504;EUR_AF=0.2217;SAS_AF=0.1196;AA=C|||;VT=SNP
12	99376070	rs4762531	C	T	100	PASS	AC=992;AF=0.198083;AN=5008;NS=2504;DP=13691;EAS_AF=0.126;AMR_AF=0.1153;AFR_AF=0.388;EUR_AF=0.0239;SAS_AF=0.2536;AA=T|||;VT=SNP
12	99376463	rs4762532	A	G	100	PASS	AC=1124;AF=0.224441;AN=5008;NS=2504;DP=18230;EAS_AF=0.119;AMR_AF=0.1902;AFR_AF=0.3654;EUR_AF=0.1928;SAS_AF=0.1994;AA=g|||;VT=SNP
12	99377640	rs1523097	A	G	100	PASS	AC=2555;AF=0.510184;AN=5008;NS=2504;DP=18582;EAS_AF=0.3234;AMR_AF=0.3718;AFR_AF=0.7837;EUR_AF=0.4254;SAS_AF=0.5184;AA=a|||;VT=SNP
12	99378016	rs7967579	G	C	100	PASS	AC=1524;AF=0.304313;AN=5008;NS=2504;DP=18244;EAS_AF=0.2609;AMR_AF=0.2262;AFR_AF=0.4924;EUR_AF=0.2416;SAS_AF=0.2147;AA=C|||;VT=SNP
12	99382545	rs12297479	C	T	100	PASS	AC=1322;AF=0.263978;AN=5008;NS=2504;DP=18509;EAS_AF=0.2659;AMR_AF=0.219;AFR_AF=0.267;EUR_AF=0.2366;SAS_AF=0.318;AA=C|||;VT=SNP
12	99383071	rs10128795	G	A	100	PASS	AC=634;AF=0.126597;AN=5008;NS=2504;DP=18224;EAS_AF=0.1399;AMR_AF=0.1254;AFR_AF=0.0983;EUR_AF=0.2137;SAS_AF=0.0624;AA=G|||;VT=SNP
12	99384986	rs11109693	A	G	100	PASS	AC=633;AF=0.126398;AN=5008;NS=2504;DP=18533;EAS_AF=0.1399;AMR_AF=0.1254;AFR_AF=0.0976;EUR_AF=0.2137;SAS_AF=0.0624;AA=A|||;VT=SNP
12	99387853	rs12578561	G	A	100	PASS	AC=593;AF=0.118411;AN=5008;NS=2504;DP=17578;EAS_AF=0.1012;AMR_AF=0.1239;AFR_AF=0.0983;EUR_AF=0.2127;SAS_AF=0.0624;AA=G|||;VT=SNP
12	99393368	rs7965027	T	C	100	PASS	AC=1693;AF=0.338059;AN=5008;NS=2504;DP=19615;EAS_AF=0.1667;AMR_AF=0.3242;AFR_AF=0.3404;EUR_AF=0.4225;SAS_AF=0.4346;AA=T|||;VT=SNP
12	99393547	rs79962711	G	A	100	PASS	AC=596;AF=0.11901;AN=5008;NS=2504;DP=17351;EAS_AF=0.1002;AMR_AF=0.1254;AFR_AF=0.0998;EUR_AF=0.2137;SAS_AF=0.0624;AA=G|||;VT=SNP
12	99393561	rs74467829	G	A	100	PASS	AC=596;AF=0.11901;AN=5008;NS=2504;DP=17302;EAS_AF=0.1002;AMR_AF=0.1254;AFR_AF=0.0998;EUR_AF=0.2137;SAS_AF=0.0624;AA=G|||;VT=SNP
12	99398017	rs869032	C	T	100	PASS	AC=1666;AF=0.332668;AN=5008;NS=2504;DP=19327;EAS_AF=0.2044;AMR_AF=0.2435;AFR_AF=0.5189;EUR_AF=0.2356;SAS_AF=0.3763;AA=T|||;VT=SNP
12	99399513	rs11109699	C	A	100	PASS	AC=1310;AF=0.261581;AN=5008;NS=2504;DP=20481;EAS_AF=0.1964;AMR_AF=0.2133;AFR_AF=0.4017;EUR_AF=0.2276;SAS_AF=0.2086;AA=A|||;VT=SNP
12	99400128	rs7956628	C	T	100	PASS	AC=1219;AF=0.243411;AN=5008;NS=2504;DP=22756;EAS_AF=0.1964;AMR_AF=0.2104;AFR_AF=0.3336;EUR_AF=0.2276;SAS_AF=0.2096;AA=C|||;VT=SNP
12	99401274	rs17363922	A	G	100	PASS	AC=702;AF=0.140176;AN=5008;NS=2504;DP=21198;EAS_AF=0.0169;AMR_AF=0.121;AFR_AF=0.0961;EUR_AF=0.1918;SAS_AF=0.2873;AA=A|||;VT=SNP
12	99402002	rs6538889	A	G	100	PASS	AC=1299;AF=0.259385;AN=5008;NS=2504;DP=16488;EAS_AF=0.1964;AMR_AF=0.2161;AFR_AF=0.3918;EUR_AF=0.2276;SAS_AF=0.2086;AA=A|||;VT=SNP
12	99402712	rs7300171	G	T	100	PASS	AC=1425;AF=0.284545;AN=5008;NS=2504;DP=18960;EAS_AF=0.1964;AMR_AF=0.2248;AFR_AF=0.4818;EUR_AF=0.2286;SAS_AF=0.2086;AA=G|||;VT=SNP
12	99402980	rs4762533	A	C	100	PASS	AC=1438;AF=0.287141;AN=5008;NS=2504;DP=20909;EAS_AF=0.1964;AMR_AF=0.2262;AFR_AF=0.4909;EUR_AF=0.2286;SAS_AF=0.2086;AA=C|||;VT=SNP
12	99403129	rs4762534	C	T	100	PASS	AC=1347;AF=0.26897;AN=5008;NS=2504;DP=19357;EAS_AF=0.1964;AMR_AF=0.2205;AFR_AF=0.4251;EUR_AF=0.2286;SAS_AF=0.2086;AA=T|||;VT=SNP
12	99403185	rs4762535	C	G	100	PASS	AC=2511;AF=0.501398;AN=5008;NS=2504;DP=18438;EAS_AF=0.2887;AMR_AF=0.3674;AFR_AF=0.7844;EUR_AF=0.4185;SAS_AF=0.5184;AA=G|||;VT=SNP
12	99403791	rs7969490	G	A	100	PASS	AC=1220;AF=0.24361;AN=5008;NS=2504;DP=18235;EAS_AF=0.1964;AMR_AF=0.2089;AFR_AF=0.3359;EUR_AF=0.2276;SAS_AF=0.2086;AA=G|||;VT=SNP
12	99404503	rs7487923	A	G	100	PASS	AC=1666;AF=0.332668;AN=5008;NS=2504;DP=13424;EAS_AF=0.2044;AMR_AF=0.2421;AFR_AF=0.5189;EUR_AF=0.2356;SAS_AF=0.3773;AA=G|||;VT=SNP
12	99406506	rs1523101	C	T	100	PASS	AC=1573;AF=0.314097;AN=5008;NS=2504;DP=16638;EAS_AF=0.2044;AMR_AF=0.2378;AFR_AF=0.4516;EUR_AF=0.2356;SAS_AF=0.3763;AA=T|||;VT=SNP
12	99407060	rs7956263	C	T	100	PASS	AC=1651;AF=0.329673;AN=5008;NS=2504;DP=20055;EAS_AF=0.2044;AMR_AF=0.2421;AFR_AF=0.5083;EUR_AF=0.2356;SAS_AF=0.3763;AA=T|||;VT=SNP
12	99409367	rs11109702	G	A	100	PASS	AC=1917;AF=0.382788;AN=5008;NS=2504;DP=17291;EAS_AF=0.2133;AMR_AF=0.3329;AFR_AF=0.4297;EUR_AF=0.4155;SAS_AF=0.4959;AA=G|||;VT=SNP
12	99409916	rs12320091	C	T	100	PASS	AC=1916;AF=0.382588;AN=5008;NS=2504;DP=16843;EAS_AF=0.2133;AMR_AF=0.3314;AFR_AF=0.4297;EUR_AF=0.4155;SAS_AF=0.4959;AA=C|||;VT=SNP
12	99410114	rs4762536	A	G	100	PASS	AC=2132;AF=0.425719;AN=5008;NS=2504;DP=19380;EAS_AF=0.2123;AMR_AF=0.3458;AFR_AF=0.5855;EUR_AF=0.4165;SAS_AF=0.4959;AA=G|||;VT=SNP
12	99410207	rs4762537	G	A	100	PASS	AC=1915;AF=0.382388;AN=5008;NS=2504;DP=16963;EAS_AF=0.2123;AMR_AF=0.3314;AFR_AF=0.4297;EUR_AF=0.4155;SAS_AF=0.4959;AA=G|||;VT=SNP
12	99410430	rs4762538	C	T	100	PASS	AC=1449;AF=0.289337;AN=5008;NS=2504;DP=19126;EAS_AF=0.2044;AMR_AF=0.2291;AFR_AF=0.3631;EUR_AF=0.2346;SAS_AF=0.3763;AA=T|||;VT=SNP
12	99410507	rs4762539	C	G	100	PASS	AC=1918;AF=0.382987;AN=5008;NS=2504;DP=19976;EAS_AF=0.2133;AMR_AF=0.3329;AFR_AF=0.4304;EUR_AF=0.4155;SAS_AF=0.4959;AA=C|||;VT=SNP
12	99410523	rs4762216	A	T	100	PASS	AC=1916;AF=0.382588;AN=5008;NS=2504;DP=20042;EAS_AF=0.2133;AMR_AF=0.3329;AFR_AF=0.4289;EUR_AF=0.4155;SAS_AF=0.4959;AA=A|||;VT=SNP
12	99410941	rs7979211	C	T	100	PASS	AC=1446;AF=0.288738;AN=5008;NS=2504;DP=19892;EAS_AF=0.2044;AMR_AF=0.2262;AFR_AF=0.3623;EUR_AF=0.2346;SAS_AF=0.3763;AA=C|||;VT=SNP
12	99411827	rs7954989	G	A	100	PASS	AC=1452;AF=0.289936;AN=5008;NS=2504;DP=21400;EAS_AF=0.2054;AMR_AF=0.2291;AFR_AF=0.3646;EUR_AF=0.2346;SAS_AF=0.3763;AA=A|||;VT=SNP
12	99412822	rs7959046	G	A	100	PASS	AC=1449;AF=0.289337;AN=5008;NS=2504;DP=18319;EAS_AF=0.2044;AMR_AF=0.2291;AFR_AF=0.3631;EUR_AF=0.2346;SAS_AF=0.3763;AA=A|||;VT=SNP
12	99415251	rs4762540	G	T	100	PASS	AC=1921;AF=0.383586;AN=5008;NS=2504;DP=17560;EAS_AF=0.2123;AMR_AF=0.33;AFR_AF=0.4334;EUR_AF=0.4175;SAS_AF=0.4959;AA=G|||;VT=SNP
12	99415325	rs61933366	A	G	100	PASS	AC=698;AF=0.139377;AN=5008;NS=2504;DP=17838;EAS_AF=0.0159;AMR_AF=0.121;AFR_AF=0.0953;EUR_AF=0.1889;SAS_AF=0.2883;AA=A|||;VT=SNP
12	99415349	rs4762541	C	T	100	PASS	AC=1949;AF=0.389177;AN=5008;NS=2504;DP=17851;EAS_AF=0.2411;AMR_AF=0.33;AFR_AF=0.4334;EUR_AF=0.4165;SAS_AF=0.4959;AA=C|||;VT=SNP
12	99415433	rs4762542	A	G	100	PASS	AC=2150;AF=0.429313;AN=5008;NS=2504;DP=18098;EAS_AF=0.2411;AMR_AF=0.3444;AFR_AF=0.5764;EUR_AF=0.4185;SAS_AF=0.4959;AA=G|||;VT=SNP
12	99416017	rs4762217	C	A	100	PASS	AC=1944;AF=0.388179;AN=5008;NS=2504;DP=19968;EAS_AF=0.2401;AMR_AF=0.33;AFR_AF=0.4312;EUR_AF=0.4155;SAS_AF=0.4959;AA=A|||;VT=SNP
12	99416412	rs4762543	G	A	100	PASS	AC=1945;AF=0.388379;AN=5008;NS=2504;DP=18650;EAS_AF=0.2401;AMR_AF=0.33;AFR_AF=0.4319;EUR_AF=0.4155;SAS_AF=0.4959;AA=G|||;VT=SNP
12	99416729	rs6538890	G	A	100	PASS	AC=2502;AF=0.499601;AN=5008;NS=2504;DP=18277;EAS_AF=0.2877;AMR_AF=0.366;AFR_AF=0.7806;EUR_AF=0.4165;SAS_AF=0.5184;AA=A|||;VT=SNP
12	99416869	rs6538891	T	C	100	PASS	AC=1484;AF=0.296326;AN=5008;NS=2504;DP=17029;EAS_AF=0.2321;AMR_AF=0.2291;AFR_AF=0.3669;EUR_AF=0.2346;SAS_AF=0.3783;AA=T|||;VT=SNP
12	99416953	rs6538892	T	A	100	PASS	AC=2504;AF=0.5;AN=5008;NS=2504;DP=16986;EAS_AF=0.2887;AMR_AF=0.366;AFR_AF=0.7806;EUR_AF=0.4175;SAS_AF=0.5184;AA=A|||;VT=SNP
12	99417184	rs6538893	C	T	100	PASS	AC=1475;AF=0.294529;AN=5008;NS=2504;DP=16912;EAS_AF=0.2321;AMR_AF=0.2262;AFR_AF=0.3616;EUR_AF=0.2346;SAS_AF=0.3783;AA=T|||;VT=SNP
12	99417887	rs7301050	G	A	100	PASS	AC=655;AF=0.130791;AN=5008;NS=2504;DP=11481;EAS_AF=0.1002;AMR_AF=0.1254;AFR_AF=0.143;EUR_AF=0.2127;SAS_AF=0.0654;AA=G|||;VT=SNP
12	99422194	rs10860386	G	A	100	PASS	AC=2487;AF=0.496605;AN=5008;NS=2504;DP=18169;EAS_AF=0.7103;AMR_AF=0.6311;AFR_AF=0.2179;EUR_AF=0.5775;SAS_AF=0.4744;AA=T|||;VT=SNP
12	99423811	rs11109705	C	A	100	PASS	AC=1693;AF=0.338059;AN=5008;NS=2504;DP=23476;EAS_AF=0.2312;AMR_AF=0.2421;AFR_AF=0.5174;EUR_AF=0.2366;SAS_AF=0.3783;AA=A|||;VT=SNP
12	99430469	rs4762546	G	C	100	PASS	AC=2470;AF=0.493211;AN=5008;NS=2504;DP=23112;EAS_AF=0.7113;AMR_AF=0.634;AFR_AF=0.1846;EUR_AF=0.5785;SAS_AF=0.498;AA=G|||;VT=SNP
12	99432798	rs10745838	C	T	100	PASS	AC=2367;AF=0.472644;AN=5008;NS=2504;DP=22387;EAS_AF=0.7014;AMR_AF=0.6254;AFR_AF=0.1339;EUR_AF=0.5716;SAS_AF=0.4847;AA=C|||;VT=SNP
12	99433290	rs10459194	C	T	100	PASS	AC=3458;AF=0.690495;AN=5008;NS=2504;DP=18871;EAS_AF=0.875;AMR_AF=0.7795;AFR_AF=0.5802;EUR_AF=0.668;SAS_AF=0.6094;AA=T|||;VT=SNP
12	99436519	rs1319892	T	C	100	PASS	AC=3207;AF=0.640375;AN=5008;NS=2504;DP=20432;EAS_AF=0.7887;AMR_AF=0.7536;AFR_AF=0.5408;EUR_AF=0.6034;SAS_AF=0.5798;AA=T|||;VT=SNP
12	99436582	rs1319893	T	G	100	PASS	AC=3496;AF=0.698083;AN=5008;NS=2504;DP=18162;EAS_AF=0.8839;AMR_AF=0.7565;AFR_AF=0.6195;EUR_AF=0.6054;SAS_AF=0.6667;AA=G|||;VT=SNP
12	99436655	rs935143	G	A	100	PASS	AC=3201;AF=0.639177;AN=5008;NS=2504;DP=16349;EAS_AF=0.7887;AMR_AF=0.7522;AFR_AF=0.5371;EUR_AF=0.6034;SAS_AF=0.5798;AA=G|||;VT=SNP
12	99438463	rs7311721	C	T	100	PASS	AC=2749;AF=0.548922;AN=5008;NS=2504;DP=19095;EAS_AF=0.7321;AMR_AF=0.6628;AFR_AF=0.3487;EUR_AF=0.5905;SAS_AF=0.5072;AA=C|||;VT=SNP
12	99440231	rs7955942	G	A	100	PASS	AC=2745;AF=0.548123;AN=5008;NS=2504;DP=19013;EAS_AF=0.7312;AMR_AF=0.6614;AFR_AF=0.3472;EUR_AF=0.5905;SAS_AF=0.5072;AA=G|||;VT=SNP
12	99441452	rs7294393	G	A	100	PASS	AC=2718;AF=0.542732;AN=5008;NS=2504;DP=14045;EAS_AF=0.7321;AMR_AF=0.6599;AFR_AF=0.3268;EUR_AF=0.5905;SAS_AF=0.5072;AA=G|||;VT=SNP
12	99444432	rs1814453	A	G	100	PASS	AC=3178;AF=0.634585;AN=5008;NS=2504;DP=15992;EAS_AF=0.7907;AMR_AF=0.7507;AFR_AF=0.5197;EUR_AF=0.6034;SAS_AF=0.5787;AA=A|||;VT=SNP
12	99445493	rs17364755	C	G	100	PASS	AC=438;AF=0.0874601;AN=5008;NS=2504;DP=19530;EAS_AF=0.0228;AMR_AF=0.0865;AFR_AF=0.0234;EUR_AF=0.1312;SAS_AF=0.1963;AA=C|||;VT=SNP
12	99447139	rs3794799	C	A	100	PASS	AC=2456;AF=0.490415;AN=5008;NS=2504;DP=18113;EAS_AF=0.6806;AMR_AF=0.6499;AFR_AF=0.1914;EUR_AF=0.5845;SAS_AF=0.4888;AA=C|||;VT=SNP
12	99448256	rs4762547	C	T	100	PASS	AC=2712;AF=0.541534;AN=5008;NS=2504;DP=19144;EAS_AF=0.7341;AMR_AF=0.6628;AFR_AF=0.3222;EUR_AF=0.5875;SAS_AF=0.5061;AA=C|||;VT=SNP
12	99449231	rs10467004	T	A	100	PASS	AC=3512;AF=0.701278;AN=5008;NS=2504;DP=18821;EAS_AF=0.8859;AMR_AF=0.7579;AFR_AF=0.6301;EUR_AF=0.6034;SAS_AF=0.6677;AA=A|||;VT=SNP
12	99450338	rs6538894	G	A	100	PASS	AC=3413;AF=0.68151;AN=5008;NS=2504;DP=20229;EAS_AF=0.8839;AMR_AF=0.7536;AFR_AF=0.5613;EUR_AF=0.6014;SAS_AF=0.6667;AA=A|||;VT=SNP
12	99453785	rs61933369	C	T	100	PASS	AC=442;AF=0.0882588;AN=5008;NS=2504;DP=11740;EAS_AF=0.0248;AMR_AF=0.0865;AFR_AF=0.0242;EUR_AF=0.1342;SAS_AF=0.1943;AA=C|||;VT=SNP
12	99455610	rs17364888	T	C	100	PASS	AC=444;AF=0.0886581;AN=5008;NS=2504;DP=21318;EAS_AF=0.0248;AMR_AF=0.085;AFR_AF=0.0242;EUR_AF=0.1342;SAS_AF=0.1973;AA=T|||;VT=SNP
12	99456125	rs2372631	C	G	100	PASS	AC=4014;AF=0.801518;AN=5008;NS=2504;DP=20084;EAS_AF=0.9087;AMR_AF=0.8458;AFR_AF=0.7012;EUR_AF=0.7346;SAS_AF=0.864;AA=G|||;VT=SNP
12	99456138	rs2372632	T	C	100	PASS	AC=3537;AF=0.70627;AN=5008;NS=2504;DP=19965;EAS_AF=0.8839;AMR_AF=0.7594;AFR_AF=0.6536;EUR_AF=0.6004;SAS_AF=0.6656;AA=T|||;VT=SNP
12	99456689	rs7306078	G	A	100	PASS	AC=3238;AF=0.646565;AN=5008;NS=2504;DP=23084;EAS_AF=0.7917;AMR_AF=0.7536;AFR_AF=0.5696;EUR_AF=0.5964;SAS_AF=0.5767;AA=G|||;VT=SNP
12	99457672	rs7974917	G	A	100	PASS	AC=2808;AF=0.560703;AN=5008;NS=2504;DP=21222;EAS_AF=0.8224;AMR_AF=0.67;AFR_AF=0.3124;EUR_AF=0.5855;SAS_AF=0.5235;AA=G|||;VT=SNP
12	99459309	rs7485825	G	T	100	PASS	AC=3568;AF=0.71246;AN=5008;NS=2504;DP=18397;EAS_AF=0.8839;AMR_AF=0.7608;AFR_AF=0.677;EUR_AF=0.5994;SAS_AF=0.6656;AA=T|||;VT=SNP
12	99462369	rs6419378	A	G	100	PASS	AC=3441;AF=0.687101;AN=5008;NS=2504;DP=18867;EAS_AF=0.7986;AMR_AF=0.7507;AFR_AF=0.6536;EUR_AF=0.5974;SAS_AF=0.6646;AA=G|||;VT=SNP
12	99463544	rs7977423	C	A	100	PASS	AC=2720;AF=0.543131;AN=5008;NS=2504;DP=17884;EAS_AF=0.7361;AMR_AF=0.6628;AFR_AF=0.3162;EUR_AF=0.5845;SAS_AF=0.5235;AA=C|||;VT=SNP
12	99464561	rs10860387	G	C	100	PASS	AC=3550;AF=0.708866;AN=5008;NS=2504;DP=20477;EAS_AF=0.8839;AMR_AF=0.7536;AFR_AF=0.6536;EUR_AF=0.5984;SAS_AF=0.6851;AA=C|||;VT=SNP
12	99465693	rs61933373	G	A	100	PASS	AC=443;AF=0.0884585;AN=5008;NS=2504;DP=16819;EAS_AF=0.0248;AMR_AF=0.085;AFR_AF=0.0234;EUR_AF=0.1342;SAS_AF=0.1973;AA=G|||;VT=SNP
12	99466345	rs61933374	G	A	100	PASS	AC=442;AF=0.0882588;AN=5008;NS=2504;DP=18358;EAS_AF=0.0238;AMR_AF=0.085;AFR_AF=0.0234;EUR_AF=0.1342;SAS_AF=0.1973;AA=G|||;VT=SNP
12	99467235	rs2372634	T	C	100	PASS	AC=2762;AF=0.551518;AN=5008;NS=2504;DP=18929;EAS_AF=0.7401;AMR_AF=0.6657;AFR_AF=0.3396;EUR_AF=0.5855;SAS_AF=0.5276;AA=T|||;VT=SNP
12	99467812	rs7975384	C	T	100	PASS	AC=3451;AF=0.689097;AN=5008;NS=2504;DP=19938;EAS_AF=0.8006;AMR_AF=0.7507;AFR_AF=0.6551;EUR_AF=0.5994;SAS_AF=0.6687;AA=T|||;VT=SNP
12	99468230	rs2372635	C	T	100	PASS	AC=2615;AF=0.522165;AN=5008;NS=2504;DP=18911;EAS_AF=0.7401;AMR_AF=0.6499;AFR_AF=0.2383;EUR_AF=0.5845;SAS_AF=0.5266;AA=C|||;VT=SNP
12	99468382	rs6538895	A	C	100	PASS	AC=2942;AF=0.58746;AN=5008;NS=2504;DP=18963;EAS_AF=0.747;AMR_AF=0.6686;AFR_AF=0.416;EUR_AF=0.5875;SAS_AF=0.5971;AA=A|||;VT=SNP
12	99469108	rs2372636	A	G	100	PASS	AC=2943;AF=0.58766;AN=5008;NS=2504;DP=19203;EAS_AF=0.747;AMR_AF=0.6686;AFR_AF=0.416;EUR_AF=0.5875;SAS_AF=0.5982;AA=A|||;VT=SNP
12	99469927	rs2372637	G	C	100	PASS	AC=2765;AF=0.552117;AN=5008;NS=2504;DP=12303;EAS_AF=0.7391;AMR_AF=0.6657;AFR_AF=0.3427;EUR_AF=0.5845;SAS_AF=0.5286;AA=G|||;VT=SNP
12	99470840	rs2372638	G	A	100	PASS	AC=3553;AF=0.709465;AN=5008;NS=2504;DP=17416;EAS_AF=0.8839;AMR_AF=0.7536;AFR_AF=0.6551;EUR_AF=0.5994;SAS_AF=0.6851;AA=A|||;VT=SNP
12	99471235	rs2372639	A	G	100	PASS	AC=3552;AF=0.709265;AN=5008;NS=2504;DP=20614;EAS_AF=0.8839;AMR_AF=0.7536;AFR_AF=0.6551;EUR_AF=0.5984;SAS_AF=0.6851;AA=G|||;VT=SNP
12	99471394	rs7139247	G	T	100	PASS	AC=3552;AF=0.709265;AN=5008;NS=2504;DP=19922;EAS_AF=0.8839;AMR_AF=0.7536;AFR_AF=0.6551;EUR_AF=0.5984;SAS_AF=0.6851;AA=T|||;VT=SNP
12	99472426	rs10745839	C	T	100	PASS	AC=2935;AF=0.586062;AN=5008;NS=2504;DP=16084;EAS_AF=0.746;AMR_AF=0.6671;AFR_AF=0.413;EUR_AF=0.5865;SAS_AF=0.5971;AA=T|||;VT=SNP
12	99472519	rs4762219	A	G	100	PASS	AC=3996;AF=0.797923;AN=5008;NS=2504;DP=11399;EAS_AF=0.9087;AMR_AF=0.8386;AFR_AF=0.68;EUR_AF=0.7326;SAS_AF=0.8814;AA=G|||;VT=SNP
12	99474536	rs7137868	T	G	100	PASS	AC=3555;AF=0.709864;AN=5008;NS=2504;DP=20232;EAS_AF=0.8839;AMR_AF=0.7536;AFR_AF=0.6566;EUR_AF=0.6004;SAS_AF=0.684;AA=G|||;VT=SNP
12	99474583	rs7307199	C	T	100	PASS	AC=2768;AF=0.552716;AN=5008;NS=2504;DP=20096;EAS_AF=0.7391;AMR_AF=0.6657;AFR_AF=0.3472;EUR_AF=0.5855;SAS_AF=0.5245;AA=C|||;VT=SNP
12	99475226	rs2372640	G	C	100	PASS	AC=2940;AF=0.587061;AN=5008;NS=2504;DP=19624;EAS_AF=0.746;AMR_AF=0.6686;AFR_AF=0.4175;EUR_AF=0.5885;SAS_AF=0.593;AA=G|||;VT=SNP
12	99475690	rs7297221	T	C	100	PASS	AC=3556;AF=0.710064;AN=5008;NS=2504;DP=20254;EAS_AF=0.8839;AMR_AF=0.7536;AFR_AF=0.6558;EUR_AF=0.5994;SAS_AF=0.6871;AA=C|||;VT=SNP
12	99476175	rs2888378	G	A	100	PASS	AC=2937;AF=0.586462;AN=5008;NS=2504;DP=19462;EAS_AF=0.745;AMR_AF=0.6686;AFR_AF=0.4168;EUR_AF=0.5875;SAS_AF=0.593;AA=G|||;VT=SNP
12	99476824	rs10745840	G	A	100	PASS	AC=2914;AF=0.581869;AN=5008;NS=2504;DP=19885;EAS_AF=0.745;AMR_AF=0.6657;AFR_AF=0.4009;EUR_AF=0.5875;SAS_AF=0.593;AA=g|||;VT=SNP
12	99476984	rs10777954	C	T	100	PASS	AC=3553;AF=0.709465;AN=5008;NS=2504;DP=19473;EAS_AF=0.8839;AMR_AF=0.7536;AFR_AF=0.6558;EUR_AF=0.5994;SAS_AF=0.684;AA=T|||;VT=SNP
12	99477625	rs2888379	T	C	100	PASS	AC=2773;AF=0.553714;AN=5008;NS=2504;DP=19305;EAS_AF=0.7411;AMR_AF=0.6643;AFR_AF=0.348;EUR_AF=0.5855;SAS_AF=0.5276;AA=C|||;VT=SNP
12	99478626	rs3803094	C	T	100	PASS	AC=2740;AF=0.547125;AN=5008;NS=2504;DP=20220;EAS_AF=0.7391;AMR_AF=0.6628;AFR_AF=0.3253;EUR_AF=0.5855;SAS_AF=0.5276;AA=C|||;VT=SNP
12	99479034	rs3825267	G	T	100	PASS	AC=3554;AF=0.709665;AN=5008;NS=2504;DP=14399;EAS_AF=0.8839;AMR_AF=0.7536;AFR_AF=0.6558;EUR_AF=0.5994;SAS_AF=0.6851;AA=T|||;VT=SNP
12	99479047	rs7970121	C	T	100	PASS	AC=2910;AF=0.58107;AN=5008;NS=2504;DP=14565;EAS_AF=0.745;AMR_AF=0.6657;AFR_AF=0.3949;EUR_AF=0.5875;SAS_AF=0.5971;AA=T|||;VT=SNP
12	99480180	rs4762548	A	G	100	PASS	AC=3559;AF=0.710663;AN=5008;NS=2504;DP=20763;EAS_AF=0.8839;AMR_AF=0.7536;AFR_AF=0.6573;EUR_AF=0.6004;SAS_AF=0.6871;AA=G|||;VT=SNP
12	99480216	rs2372641	A	G	100	PASS	AC=2927;AF=0.584465;AN=5008;NS=2504;DP=20886;EAS_AF=0.745;AMR_AF=0.6657;AFR_AF=0.4077;EUR_AF=0.5885;SAS_AF=0.5961;AA=A|||;VT=SNP
12	99480548	rs2372642	A	G	100	PASS	AC=2717;AF=0.542532;AN=5008;NS=2504;DP=18837;EAS_AF=0.7381;AMR_AF=0.6628;AFR_AF=0.3116;EUR_AF=0.5865;SAS_AF=0.5225;AA=A|||;VT=SNP
12	99480806	rs6538896	C	A	100	PASS	AC=4000;AF=0.798722;AN=5008;NS=2504;DP=19852;EAS_AF=0.9087;AMR_AF=0.8386;AFR_AF=0.6815;EUR_AF=0.7346;SAS_AF=0.8814;AA=A|||;VT=SNP
12	99480872	rs6538897	A	C	100	PASS	AC=3557;AF=0.710264;AN=5008;NS=2504;DP=18845;EAS_AF=0.8849;AMR_AF=0.7536;AFR_AF=0.6573;EUR_AF=0.6004;SAS_AF=0.684;AA=C|||;VT=SNP
12	99481031	rs7299393	T	A	100	PASS	AC=2746;AF=0.548323;AN=5008;NS=2504;DP=20986;EAS_AF=0.7381;AMR_AF=0.6628;AFR_AF=0.3321;EUR_AF=0.5865;SAS_AF=0.5245;AA=T|||;VT=SNP
12	99481052	rs7314011	G	T	100	PASS	AC=2909;AF=0.580871;AN=5008;NS=2504;DP=20825;EAS_AF=0.745;AMR_AF=0.6657;AFR_AF=0.3964;EUR_AF=0.5885;SAS_AF=0.593;AA=T|||;VT=SNP
12	99481084	rs7313721	A	C	100	PASS	AC=3998;AF=0.798323;AN=5008;NS=2504;DP=21004;EAS_AF=0.9087;AMR_AF=0.8372;AFR_AF=0.6815;EUR_AF=0.7346;SAS_AF=0.8804;AA=C|||;VT=SNP
12	99481536	rs7314469	C	T	100	PASS	AC=2918;AF=0.582668;AN=5008;NS=2504;DP=19113;EAS_AF=0.744;AMR_AF=0.6657;AFR_AF=0.4009;EUR_AF=0.5885;SAS_AF=0.5971;AA=C|||;VT=SNP
12	99481565	rs10735361	C	T	100	PASS	AC=2913;AF=0.581669;AN=5008;NS=2504;DP=19191;EAS_AF=0.745;AMR_AF=0.6671;AFR_AF=0.3956;EUR_AF=0.5885;SAS_AF=0.5971;AA=T|||;VT=SNP
12	99482335	rs117124992	T	A	100	PASS	AC=98;AF=0.0195687;AN=5008;NS=2504;DP=13602;EAS_AF=0.0109;AMR_AF=0.0159;AFR_AF=0.0129;EUR_AF=0.0328;SAS_AF=0.0266;AA=T|||;VT=SNP
12	99483053	rs10860388	C	T	100	PASS	AC=2924;AF=0.583866;AN=5008;NS=2504;DP=18422;EAS_AF=0.745;AMR_AF=0.6657;AFR_AF=0.407;EUR_AF=0.5885;SAS_AF=0.5941;AA=C|||;VT=SNP
12	99483335	rs10860389	A	G	100	PASS	AC=2934;AF=0.585863;AN=5008;NS=2504;DP=19273;EAS_AF=0.745;AMR_AF=0.6671;AFR_AF=0.4138;EUR_AF=0.5885;SAS_AF=0.5941;AA=A|||;VT=SNP
12	99486038	rs2372643	C	T	100	PASS	AC=2594;AF=0.517971;AN=5008;NS=2504;DP=17791;EAS_AF=0.7391;AMR_AF=0.647;AFR_AF=0.2262;EUR_AF=0.5845;SAS_AF=0.5245;AA=C|||;VT=SNP
12	99487502	rs4762222	T	C	100	PASS	AC=3996;AF=0.797923;AN=5008;NS=2504;DP=21268;EAS_AF=0.9087;AMR_AF=0.8372;AFR_AF=0.6785;EUR_AF=0.7356;SAS_AF=0.8814;AA=C|||;VT=SNP
12	99488024	rs11109725	A	G	100	PASS	AC=2939;AF=0.586861;AN=5008;NS=2504;DP=16190;EAS_AF=0.747;AMR_AF=0.6657;AFR_AF=0.4183;EUR_AF=0.5875;SAS_AF=0.593;AA=A|||;VT=SNP
12	99488680	rs6538898	A	G	100	PASS	AC=2936;AF=0.586262;AN=5008;NS=2504;DP=20482;EAS_AF=0.745;AMR_AF=0.6671;AFR_AF=0.4153;EUR_AF=0.5875;SAS_AF=0.5951;AA=A|||;VT=SNP
12	99489724	rs10777955	G	A	100	PASS	AC=3548;AF=0.708466;AN=5008;NS=2504;DP=19084;EAS_AF=0.8859;AMR_AF=0.7507;AFR_AF=0.6528;EUR_AF=0.5994;SAS_AF=0.683;AA=A|||;VT=SNP
12	99490760	rs2372644	T	G	100	PASS	AC=1908;AF=0.38099;AN=5008;NS=2504;DP=16527;EAS_AF=0.6855;AMR_AF=0.5259;AFR_AF=0.0272;EUR_AF=0.3917;SAS_AF=0.4315;AA=T|||;VT=SNP
12	99491484	rs4762554	C	T	100	PASS	AC=3549;AF=0.708666;AN=5008;NS=2504;DP=17993;EAS_AF=0.8849;AMR_AF=0.7507;AFR_AF=0.6551;EUR_AF=0.5974;SAS_AF=0.684;AA=T|||;VT=SNP
12	99491786	rs4762555	T	G	100	PASS	AC=3551;AF=0.709065;AN=5008;NS=2504;DP=19882;EAS_AF=0.8849;AMR_AF=0.7507;AFR_AF=0.6558;EUR_AF=0.5984;SAS_AF=0.684;AA=G|||;VT=SNP
12	99492545	rs10860390	C	T	100	PASS	AC=2860;AF=0.571086;AN=5008;NS=2504;DP=12082;EAS_AF=0.745;AMR_AF=0.6643;AFR_AF=0.3608;EUR_AF=0.5865;SAS_AF=0.5941;AA=C|||;VT=SNP
12	99493093	rs61933378	T	C	100	PASS	AC=440;AF=0.0878594;AN=5008;NS=2504;DP=19092;EAS_AF=0.0238;AMR_AF=0.0836;AFR_AF=0.0227;EUR_AF=0.1342;SAS_AF=0.1973;AA=T|||;VT=SNP
12	99493735	rs10745841	G	C	100	PASS	AC=2702;AF=0.539537;AN=5008;NS=2504;DP=17763;EAS_AF=0.7381;AMR_AF=0.6628;AFR_AF=0.3026;EUR_AF=0.5835;SAS_AF=0.5225;AA=G|||;VT=SNP
12	99494358	rs10777956	A	G	100	PASS	AC=2747;AF=0.548522;AN=5008;NS=2504;DP=19695;EAS_AF=0.7391;AMR_AF=0.6628;AFR_AF=0.3351;EUR_AF=0.5835;SAS_AF=0.5235;AA=A|||;VT=SNP
12	99494839	rs10745842	C	T	100	PASS	AC=2754;AF=0.54992;AN=5008;NS=2504;DP=22199;EAS_AF=0.7381;AMR_AF=0.6599;AFR_AF=0.3427;EUR_AF=0.5835;SAS_AF=0.5235;AA=C|||;VT=SNP
12	99494986	rs10735362	T	C	100	PASS	AC=2872;AF=0.573482;AN=5008;NS=2504;DP=20019;EAS_AF=0.746;AMR_AF=0.6671;AFR_AF=0.3684;EUR_AF=0.5855;SAS_AF=0.5941;AA=T|||;VT=SNP
12	99496030	rs10745843	G	A	100	PASS	AC=2851;AF=0.569289;AN=5008;NS=2504;DP=18960;EAS_AF=0.8224;AMR_AF=0.6585;AFR_AF=0.3389;EUR_AF=0.5845;SAS_AF=0.5409;AA=G|||;VT=SNP
12	99496232	rs4762556	T	C	100	PASS	AC=3545;AF=0.707867;AN=5008;NS=2504;DP=18229;EAS_AF=0.8849;AMR_AF=0.7493;AFR_AF=0.6543;EUR_AF=0.5984;SAS_AF=0.681;AA=C|||;VT=SNP
12	99496503	rs10860391	C	T	100	PASS	AC=1883;AF=0.375998;AN=5008;NS=2504;DP=16929;EAS_AF=0.6825;AMR_AF=0.5144;AFR_AF=0.0265;EUR_AF=0.3897;SAS_AF=0.4202;AA=C|||;VT=SNP
12	99496702	rs4762557	T	C	100	PASS	AC=2673;AF=0.533746;AN=5008;NS=2504;DP=18489;EAS_AF=0.7371;AMR_AF=0.6571;AFR_AF=0.2844;EUR_AF=0.5845;SAS_AF=0.5215;AA=T|||;VT=SNP
12	99498187	rs10860392	C	T	100	PASS	AC=3542;AF=0.707268;AN=5008;NS=2504;DP=21750;EAS_AF=0.8849;AMR_AF=0.7493;AFR_AF=0.6498;EUR_AF=0.5984;SAS_AF=0.684;AA=T|||;VT=SNP
12	99498640	rs4762559	G	A	100	PASS	AC=2934;AF=0.585863;AN=5008;NS=2504;DP=18896;EAS_AF=0.8224;AMR_AF=0.6614;AFR_AF=0.4002;EUR_AF=0.5845;SAS_AF=0.5409;AA=A|||;VT=SNP
12	99498994	rs17464126	C	G	100	PASS	AC=440;AF=0.0878594;AN=5008;NS=2504;DP=17717;EAS_AF=0.0248;AMR_AF=0.0821;AFR_AF=0.0227;EUR_AF=0.1332;SAS_AF=0.1984;AA=G|||;VT=SNP
12	99499041	rs7979741	G	A	100	PASS	AC=3440;AF=0.686901;AN=5008;NS=2504;DP=16781;EAS_AF=0.878;AMR_AF=0.7493;AFR_AF=0.6324;EUR_AF=0.5964;SAS_AF=0.6125;AA=A|||;VT=SNP
12	99500120	rs10777957	C	T	100	PASS	AC=2742;AF=0.547524;AN=5008;NS=2504;DP=19472;EAS_AF=0.7361;AMR_AF=0.6556;AFR_AF=0.3381;EUR_AF=0.5845;SAS_AF=0.5215;AA=C|||;VT=SNP
12	99500761	rs10860393	C	T	100	PASS	AC=1884;AF=0.376198;AN=5008;NS=2504;DP=13892;EAS_AF=0.6825;AMR_AF=0.513;AFR_AF=0.0265;EUR_AF=0.3887;SAS_AF=0.4233;AA=C|||;VT=SNP
12	99501615	rs2372719	C	A	100	PASS	AC=3460;AF=0.690895;AN=5008;NS=2504;DP=20503;EAS_AF=0.8859;AMR_AF=0.7478;AFR_AF=0.5862;EUR_AF=0.5994;SAS_AF=0.6851;AA=A|||;VT=SNP
12	99502892	rs7953690	T	C	100	PASS	AC=3552;AF=0.709265;AN=5008;NS=2504;DP=20135;EAS_AF=0.8859;AMR_AF=0.7507;AFR_AF=0.6543;EUR_AF=0.5994;SAS_AF=0.6851;AA=C|||;VT=SNP
12	99503622	rs10507107	G	C	100	PASS	AC=3551;AF=0.709065;AN=5008;NS=2504;DP=19015;EAS_AF=0.8829;AMR_AF=0.7507;AFR_AF=0.6543;EUR_AF=0.5994;SAS_AF=0.6871;AA=C|||;VT=SNP
12	99507929	rs10777958	T	C	100	PASS	AC=1867;AF=0.372804;AN=5008;NS=2504;DP=18205;EAS_AF=0.7024;AMR_AF=0.5086;AFR_AF=0.0257;EUR_AF=0.3549;SAS_AF=0.4243;AA=T|||;VT=SNP
12	99508387	rs2372720	G	A	100	PASS	AC=2739;AF=0.546925;AN=5008;NS=2504;DP=16966;EAS_AF=0.755;AMR_AF=0.6585;AFR_AF=0.3215;EUR_AF=0.5845;SAS_AF=0.5194;AA=G|||;VT=SNP
12	99508807	rs2372721	A	G	100	PASS	AC=3565;AF=0.711861;AN=5008;NS=2504;DP=19797;EAS_AF=0.9008;AMR_AF=0.7507;AFR_AF=0.6543;EUR_AF=0.5994;SAS_AF=0.683;AA=G|||;VT=SNP
12	99509569	rs7970642	C	A	100	PASS	AC=2740;AF=0.547125;AN=5008;NS=2504;DP=16347;EAS_AF=0.7381;AMR_AF=0.6527;AFR_AF=0.3374;EUR_AF=0.5835;SAS_AF=0.5215;AA=C|||;VT=SNP
12	99510602	rs7488242	C	A	100	PASS	AC=2990;AF=0.597045;AN=5008;NS=2504;DP=17466;EAS_AF=0.7431;AMR_AF=0.6744;AFR_AF=0.4584;EUR_AF=0.5865;SAS_AF=0.59;AA=A|||;VT=SNP
12	99510718	rs2372724	A	G	100	PASS	AC=3544;AF=0.707668;AN=5008;NS=2504;DP=18565;EAS_AF=0.8819;AMR_AF=0.7507;AFR_AF=0.6543;EUR_AF=0.5994;SAS_AF=0.681;AA=G|||;VT=SNP
12	99511171	rs7978433	G	A	100	PASS	AC=2978;AF=0.594649;AN=5008;NS=2504;DP=20580;EAS_AF=0.7431;AMR_AF=0.6671;AFR_AF=0.4523;EUR_AF=0.5875;SAS_AF=0.59;AA=G|||;VT=SNP
12	99511246	rs149810932	T	A	100	PASS	AC=440;AF=0.0878594;AN=5008;NS=2504;DP=20248;EAS_AF=0.0248;AMR_AF=0.0821;AFR_AF=0.0227;EUR_AF=0.1332;SAS_AF=0.1984;AA=T|||;VT=SNP
12	99514058	rs7961981	G	A	100	PASS	AC=2886;AF=0.576278;AN=5008;NS=2504;DP=18520;EAS_AF=0.7361;AMR_AF=0.67;AFR_AF=0.4402;EUR_AF=0.5855;SAS_AF=0.5194;AA=G|||;VT=SNP
12	99514152	rs7961789	A	G	100	PASS	AC=2904;AF=0.579872;AN=5008;NS=2504;DP=20390;EAS_AF=0.7371;AMR_AF=0.6715;AFR_AF=0.4523;EUR_AF=0.5855;SAS_AF=0.5194;AA=A|||;VT=SNP
12	99515353	rs7965982	A	G	100	PASS	AC=3597;AF=0.718251;AN=5008;NS=2504;DP=19605;EAS_AF=0.8819;AMR_AF=0.7536;AFR_AF=0.6914;EUR_AF=0.5994;SAS_AF=0.683;AA=G|||;VT=SNP
12	99515714	rs2372726	C	G	100	PASS	AC=3564;AF=0.711661;AN=5008;NS=2504;DP=19127;EAS_AF=0.8819;AMR_AF=0.7522;AFR_AF=0.6672;EUR_AF=0.5994;SAS_AF=0.683;AA=G|||;VT=SNP
12	99516658	rs2372727	T	C	100	PASS	AC=3599;AF=0.71865;AN=5008;NS=2504;DP=11541;EAS_AF=0.8819;AMR_AF=0.7536;AFR_AF=0.6929;EUR_AF=0.5994;SAS_AF=0.683;AA=C|||;VT=SNP
12	99516882	rs11109730	T	C	100	PASS	AC=895;AF=0.178714;AN=5008;NS=2504;DP=13095;EAS_AF=0.0546;AMR_AF=0.1427;AFR_AF=0.3086;EUR_AF=0.2306;SAS_AF=0.1033;AA=T|||;VT=SNP
12	99517861	rs9788038	G	C	100	PASS	AC=3599;AF=0.71865;AN=5008;NS=2504;DP=20473;EAS_AF=0.8819;AMR_AF=0.7536;AFR_AF=0.6929;EUR_AF=0.5994;SAS_AF=0.683;AA=C|||;VT=SNP
12	99518226	rs7964358	C	G	100	PASS	AC=3528;AF=0.704473;AN=5008;NS=2504;DP=16975;EAS_AF=0.8294;AMR_AF=0.7522;AFR_AF=0.6929;EUR_AF=0.5984;SAS_AF=0.6667;AA=G|||;VT=SNP
12	99518243	rs7979379	T	C	100	PASS	AC=3381;AF=0.67512;AN=5008;NS=2504;DP=17688;EAS_AF=0.7411;AMR_AF=0.7478;AFR_AF=0.6672;EUR_AF=0.5984;SAS_AF=0.6452;AA=C|||;VT=SNP
12	99519131	rs6538900	G	A	100	PASS	AC=3552;AF=0.709265;AN=5008;NS=2504;DP=19594;EAS_AF=0.8294;AMR_AF=0.7507;AFR_AF=0.7466;EUR_AF=0.5865;SAS_AF=0.6319;AA=A|||;VT=SNP
12	99519404	rs6538901	T	C	100	PASS	AC=3206;AF=0.640176;AN=5008;NS=2504;DP=17521;EAS_AF=0.744;AMR_AF=0.7363;AFR_AF=0.5703;EUR_AF=0.5865;SAS_AF=0.6145;AA=T|||;VT=SNP
12	99519444	rs2372731	T	C	100	PASS	AC=3409;AF=0.680711;AN=5008;NS=2504;DP=17783;EAS_AF=0.744;AMR_AF=0.745;AFR_AF=0.7201;EUR_AF=0.5865;SAS_AF=0.6135;AA=C|||;VT=SNP
12	99519601	rs2888397	A	G	100	PASS	AC=3099;AF=0.61881;AN=5008;NS=2504;DP=16805;EAS_AF=0.745;AMR_AF=0.7349;AFR_AF=0.4902;EUR_AF=0.5865;SAS_AF=0.6135;AA=A|||;VT=SNP
12	99520579	rs7972642	A	G	100	PASS	AC=3400;AF=0.678914;AN=5008;NS=2504;DP=16780;EAS_AF=0.744;AMR_AF=0.7435;AFR_AF=0.7163;EUR_AF=0.5865;SAS_AF=0.6104;AA=G|||;VT=SNP
12	99520594	rs17367186	T	G	100	PASS	AC=652;AF=0.130192;AN=5008;NS=2504;DP=17086;EAS_AF=0.0248;AMR_AF=0.111;AFR_AF=0.0272;EUR_AF=0.2276;SAS_AF=0.2914;AA=T|||;VT=SNP
12	99521344	rs10777959	G	A	100	PASS	AC=3592;AF=0.717252;AN=5008;NS=2504;DP=18320;EAS_AF=0.8264;AMR_AF=0.7579;AFR_AF=0.7557;EUR_AF=0.6083;SAS_AF=0.636;AA=A|||;VT=SNP
12	99521355	rs10431448	T	C	100	PASS	AC=3593;AF=0.717452;AN=5008;NS=2504;DP=18170;EAS_AF=0.8254;AMR_AF=0.7579;AFR_AF=0.7557;EUR_AF=0.6083;SAS_AF=0.638;AA=C|||;VT=SNP
12	99521528	rs10431449	G	T	100	PASS	AC=3133;AF=0.625599;AN=5008;NS=2504;DP=16916;EAS_AF=0.7401;AMR_AF=0.7435;AFR_AF=0.4977;EUR_AF=0.6074;SAS_AF=0.6155;AA=G|||;VT=SNP
12	99522175	rs2372732	C	T	100	PASS	AC=3143;AF=0.627596;AN=5008;NS=2504;DP=20456;EAS_AF=0.7431;AMR_AF=0.7435;AFR_AF=0.5038;EUR_AF=0.6074;SAS_AF=0.6145;AA=C|||;VT=SNP
12	99522257	rs2372733	C	G	100	PASS	AC=3150;AF=0.628994;AN=5008;NS=2504;DP=19593;EAS_AF=0.744;AMR_AF=0.7435;AFR_AF=0.5061;EUR_AF=0.6083;SAS_AF=0.6166;AA=C|||;VT=SNP
12	99522462	rs2372734	G	C	100	PASS	AC=3596;AF=0.718051;AN=5008;NS=2504;DP=22003;EAS_AF=0.8294;AMR_AF=0.7608;AFR_AF=0.7557;EUR_AF=0.6074;SAS_AF=0.636;AA=C|||;VT=SNP
12	99523305	rs6538902	C	T	100	PASS	AC=3597;AF=0.718251;AN=5008;NS=2504;DP=21637;EAS_AF=0.8294;AMR_AF=0.7594;AFR_AF=0.7549;EUR_AF=0.6074;SAS_AF=0.6391;AA=T|||;VT=SNP
12	99524896	rs10735363	T	C	100	PASS	AC=3183;AF=0.635583;AN=5008;NS=2504;DP=21668;EAS_AF=0.7421;AMR_AF=0.7522;AFR_AF=0.5045;EUR_AF=0.6292;SAS_AF=0.6268;AA=T|||;VT=SNP
12	99525393	rs7298574	A	G	100	PASS	AC=3188;AF=0.636581;AN=5008;NS=2504;DP=18103;EAS_AF=0.7411;AMR_AF=0.7536;AFR_AF=0.5098;EUR_AF=0.6282;SAS_AF=0.6258;AA=A|||;VT=SNP
12	99526223	rs10860394	G	A	100	PASS	AC=1136;AF=0.226837;AN=5008;NS=2504;DP=13920;EAS_AF=0.0585;AMR_AF=0.17;AFR_AF=0.3684;EUR_AF=0.2525;SAS_AF=0.2229;AA=A|||;VT=SNP
12	99526674	rs11109734	G	C	100	PASS	AC=1252;AF=0.25;AN=5008;NS=2504;DP=16550;EAS_AF=0.3323;AMR_AF=0.2349;AFR_AF=0.2474;EUR_AF=0.163;SAS_AF=0.2689;AA=G|||;VT=SNP
12	99526898	rs142066778	C	T	100	PASS	AC=468;AF=0.0934505;AN=5008;NS=2504;DP=14153;EAS_AF=0.1181;AMR_AF=0.0389;AFR_AF=0.2095;EUR_AF=0.0109;SAS_AF=0.0348;AA=C|||;VT=SNP
12	99527038	rs10860395	T	C	100	PASS	AC=1663;AF=0.332069;AN=5008;NS=2504;DP=15984;EAS_AF=0.4177;AMR_AF=0.2349;AFR_AF=0.4803;EUR_AF=0.162;SAS_AF=0.2873;AA=C|||;VT=SNP
12	99529067	rs10860396	A	T	100	PASS	AC=1234;AF=0.246406;AN=5008;NS=2504;DP=18704;EAS_AF=0.3313;AMR_AF=0.2349;AFR_AF=0.2337;EUR_AF=0.163;SAS_AF=0.2699;AA=A|||;VT=SNP
12	99530044	rs57084771	A	G	100	PASS	AC=1595;AF=0.31849;AN=5008;NS=2504;DP=17433;EAS_AF=0.3313;AMR_AF=0.2507;AFR_AF=0.4985;EUR_AF=0.163;SAS_AF=0.2699;AA=G|||;VT=SNP
12	99530260	rs10777961	A	C	100	PASS	AC=1471;AF=0.29373;AN=5008;NS=2504;DP=20777;EAS_AF=0.3323;AMR_AF=0.2522;AFR_AF=0.4009;EUR_AF=0.164;SAS_AF=0.272;AA=A|||;VT=SNP
12	99530868	rs10860397	C	G	100	PASS	AC=1706;AF=0.340655;AN=5008;NS=2504;DP=20446;EAS_AF=0.4226;AMR_AF=0.2536;AFR_AF=0.4955;EUR_AF=0.163;SAS_AF=0.2914;AA=G|||;VT=SNP
12	99531089	rs11614229	G	A	100	PASS	AC=1130;AF=0.225639;AN=5008;NS=2504;DP=20715;EAS_AF=0.0585;AMR_AF=0.1657;AFR_AF=0.3661;EUR_AF=0.2515;SAS_AF=0.2239;AA=G|||;VT=SNP
12	99532022	rs12426468	G	A	100	PASS	AC=1236;AF=0.246805;AN=5008;NS=2504;DP=18506;EAS_AF=0.3155;AMR_AF=0.2349;AFR_AF=0.2519;EUR_AF=0.163;SAS_AF=0.2638;AA=G|||;VT=SNP
12	99532475	rs11109738	A	C	100	PASS	AC=1740;AF=0.347444;AN=5008;NS=2504;DP=20936;EAS_AF=0.4187;AMR_AF=0.2507;AFR_AF=0.5265;EUR_AF=0.163;SAS_AF=0.2904;AA=C|||;VT=SNP
12	99532514	rs57653433	A	G	100	PASS	AC=455;AF=0.0908546;AN=5008;NS=2504;DP=20920;EAS_AF=0.1151;AMR_AF=0.0389;AFR_AF=0.205;EUR_AF=0.0109;SAS_AF=0.0307;AA=A|||;VT=SNP
12	99535350	rs116939269	C	T	100	PASS	AC=476;AF=0.0950479;AN=5008;NS=2504;DP=13809;EAS_AF=0.1944;AMR_AF=0.1138;AFR_AF=0.0023;EUR_AF=0.0229;SAS_AF=0.1789;AA=N|||;VT=SNP
12	99537213	rs17029089	G	A	100	PASS	AC=1229;AF=0.245407;AN=5008;NS=2504;DP=19760;EAS_AF=0.3105;AMR_AF=0.2233;AFR_AF=0.2557;EUR_AF=0.162;SAS_AF=0.2658;AA=G|||;VT=SNP
12	99538339	rs1688643	T	A	100	PASS	AC=2836;AF=0.566294;AN=5008;NS=2504;DP=20208;EAS_AF=0.5804;AMR_AF=0.6412;AFR_AF=0.4697;EUR_AF=0.5855;SAS_AF=0.6094;AA=T|||;VT=SNP
12	99538895	rs591776	C	T	100	PASS	AC=2841;AF=0.567292;AN=5008;NS=2504;DP=23105;EAS_AF=0.5774;AMR_AF=0.6412;AFR_AF=0.4758;EUR_AF=0.5855;SAS_AF=0.6094;AA=C|||;VT=SNP
12	99539421	rs670104	T	C	100	PASS	AC=3345;AF=0.667931;AN=5008;NS=2504;DP=20968;EAS_AF=0.6806;AMR_AF=0.6599;AFR_AF=0.7398;EUR_AF=0.5944;SAS_AF=0.6391;AA=t|||;VT=SNP
12	99541061	rs642292	G	A	100	PASS	AC=965;AF=0.192692;AN=5008;NS=2504;DP=19570;EAS_AF=0.0486;AMR_AF=0.1643;AFR_AF=0.3011;EUR_AF=0.2485;SAS_AF=0.1575;AA=G|||;VT=SNP
12	99547717	rs481902	G	A	100	PASS	AC=2587;AF=0.516573;AN=5008;NS=2504;DP=19900;EAS_AF=0.5853;AMR_AF=0.6009;AFR_AF=0.3003;EUR_AF=0.5865;SAS_AF=0.6063;AA=G|||;VT=SNP
12	99549682	rs61940184	C	T	100	PASS	AC=790;AF=0.157748;AN=5008;NS=2504;DP=17945;EAS_AF=0.2004;AMR_AF=0.1902;AFR_AF=0.0552;EUR_AF=0.159;SAS_AF=0.228;AA=C|||;VT=SNP
12	99550060	rs7958765	T	C	100	PASS	AC=1415;AF=0.282548;AN=5008;NS=2504;DP=19141;EAS_AF=0.4147;AMR_AF=0.232;AFR_AF=0.3011;EUR_AF=0.161;SAS_AF=0.2822;AA=T|||;VT=SNP
12	99550460	rs61940185	T	A	100	PASS	AC=1412;AF=0.281949;AN=5008;NS=2504;DP=17088;EAS_AF=0.4137;AMR_AF=0.232;AFR_AF=0.3003;EUR_AF=0.161;SAS_AF=0.2812;AA=T|||;VT=SNP
12	99553815	rs660879	T	C	100	PASS	AC=2634;AF=0.525958;AN=5008;NS=2504;DP=20478;EAS_AF=0.6012;AMR_AF=0.6196;AFR_AF=0.3048;EUR_AF=0.5895;SAS_AF=0.6155;AA=T|||;VT=SNP
12	99554378	rs2131165	G	A	100	PASS	AC=798;AF=0.159345;AN=5008;NS=2504;DP=16563;EAS_AF=0.1994;AMR_AF=0.2017;AFR_AF=0.0552;EUR_AF=0.1571;SAS_AF=0.2311;AA=G|||;VT=SNP
12	99555283	rs12425857	C	T	100	PASS	AC=782;AF=0.15615;AN=5008;NS=2504;DP=17617;EAS_AF=0.1964;AMR_AF=0.1888;AFR_AF=0.0552;EUR_AF=0.1561;SAS_AF=0.228;AA=C|||;VT=SNP
12	99555929	rs55750634	T	C	100	PASS	AC=1594;AF=0.318291;AN=5008;NS=2504;DP=15090;EAS_AF=0.5188;AMR_AF=0.4597;AFR_AF=0.0227;EUR_AF=0.338;SAS_AF=0.3906;AA=T|||;VT=SNP
12	99556447	rs12578287	T	C	100	PASS	AC=499;AF=0.0996406;AN=5008;NS=2504;DP=16490;EAS_AF=0.1121;AMR_AF=0.0447;AFR_AF=0.2383;EUR_AF=0.0109;SAS_AF=0.0297;AA=T|||;VT=SNP
12	99556894	rs79948775	T	C	100	PASS	AC=499;AF=0.0996406;AN=5008;NS=2504;DP=14292;EAS_AF=0.1121;AMR_AF=0.0447;AFR_AF=0.2383;EUR_AF=0.0109;SAS_AF=0.0297;AA=T|||;VT=SNP
12	99557019	rs76820211	C	T	100	PASS	AC=502;AF=0.10024;AN=5008;NS=2504;DP=14469;EAS_AF=0.1121;AMR_AF=0.0447;AFR_AF=0.2405;EUR_AF=0.0109;SAS_AF=0.0297;AA=c|||;VT=SNP
12	99557781	rs1580641	C	T	100	PASS	AC=1563;AF=0.312101;AN=5008;NS=2504;DP=18314;EAS_AF=0.501;AMR_AF=0.4553;AFR_AF=0.0227;EUR_AF=0.337;SAS_AF=0.3814;AA=c|||;VT=SNP
12	99560183	rs651548	A	G	100	PASS	AC=2645;AF=0.528155;AN=5008;NS=2504;DP=19320;EAS_AF=0.5982;AMR_AF=0.621;AFR_AF=0.3154;EUR_AF=0.5895;SAS_AF=0.6145;AA=A|||;VT=SNP
12	99560979	rs2372648	C	T	100	PASS	AC=1545;AF=0.308506;AN=5008;NS=2504;DP=15037;EAS_AF=0.497;AMR_AF=0.4452;AFR_AF=0.0219;EUR_AF=0.335;SAS_AF=0.3773;AA=C|||;VT=SNP
12	99562485	rs7306178	C	T	100	PASS	AC=1394;AF=0.278355;AN=5008;NS=2504;DP=15526;EAS_AF=0.3929;AMR_AF=0.232;AFR_AF=0.2988;EUR_AF=0.166;SAS_AF=0.2812;AA=C|||;VT=SNP
12	99563394	rs73140966	G	C	100	PASS	AC=271;AF=0.0541134;AN=5008;NS=2504;DP=18493;EAS_AF=0.002;AMR_AF=0.0865;AFR_AF=0.003;EUR_AF=0.0924;SAS_AF=0.1145;AA=G|||;VT=SNP
12	99563910	rs11109749	G	C	100	PASS	AC=1569;AF=0.313299;AN=5008;NS=2504;DP=18076;EAS_AF=0.502;AMR_AF=0.4467;AFR_AF=0.0227;EUR_AF=0.3419;SAS_AF=0.3875;AA=G|||;VT=SNP
12	99567101	rs11109750	A	G	100	PASS	AC=799;AF=0.159545;AN=5008;NS=2504;DP=15085;EAS_AF=0.2093;AMR_AF=0.2046;AFR_AF=0.0522;EUR_AF=0.1511;SAS_AF=0.2301;AA=A|||;VT=SNP
12	99568395	rs2035882	C	T	100	PASS	AC=505;AF=0.100839;AN=5008;NS=2504;DP=16074;EAS_AF=0.1141;AMR_AF=0.0418;AFR_AF=0.2163;EUR_AF=0.0109;SAS_AF=0.0654;AA=C|||;VT=SNP
12	99569716	rs117747326	T	C	100	PASS	AC=156;AF=0.0311502;AN=5008;NS=2504;DP=17577;EAS_AF=0.0456;AMR_AF=0.0274;AFR_AF=0.0061;EUR_AF=0.0209;SAS_AF=0.0634;AA=T|||;VT=SNP
12	99570600	rs2087745	G	A	100	PASS	AC=1567;AF=0.312899;AN=5008;NS=2504;DP=18355;EAS_AF=0.5268;AMR_AF=0.4409;AFR_AF=0.025;EUR_AF=0.3449;SAS_AF=0.3579;AA=G|||;VT=SNP
12	99571921	rs11109753	C	T	100	PASS	AC=768;AF=0.153355;AN=5008;NS=2504;DP=22222;EAS_AF=0.1905;AMR_AF=0.1902;AFR_AF=0.0522;EUR_AF=0.1501;SAS_AF=0.229;AA=C|||;VT=SNP
12	99572837	rs11109754	A	G	100	PASS	AC=776;AF=0.154952;AN=5008;NS=2504;DP=17543;EAS_AF=0.1944;AMR_AF=0.1916;AFR_AF=0.0522;EUR_AF=0.1501;SAS_AF=0.2321;AA=A|||;VT=SNP
12	99573649	rs2372717	T	G	100	PASS	AC=548;AF=0.109425;AN=5008;NS=2504;DP=20758;EAS_AF=0.1171;AMR_AF=0.0432;AFR_AF=0.2466;EUR_AF=0.0099;SAS_AF=0.0654;AA=T|||;VT=SNP
12	99574547	rs7969596	C	T	100	PASS	AC=994;AF=0.198482;AN=5008;NS=2504;DP=16685;EAS_AF=0.126;AMR_AF=0.0648;AFR_AF=0.5166;EUR_AF=0.0149;SAS_AF=0.1268;AA=C|||;VT=SNP
12	99575520	rs61940187	G	A	100	PASS	AC=861;AF=0.171925;AN=5008;NS=2504;DP=12243;EAS_AF=0.1944;AMR_AF=0.2075;AFR_AF=0.1097;EUR_AF=0.1511;SAS_AF=0.229;AA=A|||;VT=SNP
12	99576770	rs34570636	A	G	100	PASS	AC=814;AF=0.16254;AN=5008;NS=2504;DP=17475;EAS_AF=0.2113;AMR_AF=0.2075;AFR_AF=0.0522;EUR_AF=0.1541;SAS_AF=0.2382;AA=A|||;VT=SNP
12	99578434	rs12314891	A	G	100	PASS	AC=927;AF=0.185104;AN=5008;NS=2504;DP=20855;EAS_AF=0.0397;AMR_AF=0.1614;AFR_AF=0.2769;EUR_AF=0.2495;SAS_AF=0.1616;AA=A|||;VT=SNP
12	99579672	rs111751158	T	G	100	PASS	AC=547;AF=0.109225;AN=5008;NS=2504;DP=19370;EAS_AF=0.1161;AMR_AF=0.0432;AFR_AF=0.2466;EUR_AF=0.0099;SAS_AF=0.0654;AA=T|||;VT=SNP
12	99579846	rs10860399	G	A	100	PASS	AC=766;AF=0.152955;AN=5008;NS=2504;DP=19431;EAS_AF=0.1885;AMR_AF=0.1916;AFR_AF=0.0522;EUR_AF=0.1501;SAS_AF=0.228;AA=G|||;VT=SNP
12	99579937	rs7958533	T	C	100	PASS	AC=1141;AF=0.227835;AN=5008;NS=2504;DP=19167;EAS_AF=0.2163;AMR_AF=0.0648;AFR_AF=0.5363;EUR_AF=0.0149;SAS_AF=0.1575;AA=C|||;VT=SNP
12	99579952	rs113375550	C	A	100	PASS	AC=546;AF=0.109026;AN=5008;NS=2504;DP=19877;EAS_AF=0.1151;AMR_AF=0.0432;AFR_AF=0.2466;EUR_AF=0.0099;SAS_AF=0.0654;AA=C|||;VT=SNP
12	99580608	rs113675862	C	T	100	PASS	AC=679;AF=0.135583;AN=5008;NS=2504;DP=21277;EAS_AF=0.2014;AMR_AF=0.0432;AFR_AF=0.2595;EUR_AF=0.0099;SAS_AF=0.0951;AA=C|||;VT=SNP
12	99581677	rs7976522	A	T	100	PASS	AC=515;AF=0.102835;AN=5008;NS=2504;DP=19544;EAS_AF=0.1151;AMR_AF=0.0418;AFR_AF=0.2239;EUR_AF=0.0099;SAS_AF=0.0654;AA=A|||;VT=SNP
12	99581888	rs2172284	A	G	100	PASS	AC=1625;AF=0.324481;AN=5008;NS=2504;DP=19931;EAS_AF=0.5526;AMR_AF=0.4597;AFR_AF=0.0265;EUR_AF=0.3489;SAS_AF=0.3712;AA=A|||;VT=SNP
12	99582152	rs12830933	C	A	100	PASS	AC=900;AF=0.179712;AN=5008;NS=2504;DP=21018;EAS_AF=0.0367;AMR_AF=0.1585;AFR_AF=0.27;EUR_AF=0.2445;SAS_AF=0.1534;AA=C|||;VT=SNP
12	99582253	rs11833519	C	T	100	PASS	AC=1059;AF=0.211462;AN=5008;NS=2504;DP=22065;EAS_AF=0.2123;AMR_AF=0.0634;AFR_AF=0.4766;EUR_AF=0.0159;SAS_AF=0.1585;AA=C|||;VT=SNP
12	99583825	rs2638577	T	C	100	PASS	AC=3363;AF=0.671526;AN=5008;NS=2504;DP=21008;EAS_AF=0.7798;AMR_AF=0.8156;AFR_AF=0.3956;EUR_AF=0.7465;SAS_AF=0.7536;AA=T|||;VT=SNP
12	99584037	rs6538903	T	C	100	PASS	AC=1014;AF=0.202476;AN=5008;NS=2504;DP=20438;EAS_AF=0.127;AMR_AF=0.0648;AFR_AF=0.531;EUR_AF=0.0149;SAS_AF=0.1268;AA=T|||;VT=SNP
12	99584819	rs2263048	T	A	100	PASS	AC=3319;AF=0.66274;AN=5008;NS=2504;DP=21442;EAS_AF=0.7798;AMR_AF=0.8127;AFR_AF=0.3646;EUR_AF=0.7465;SAS_AF=0.7526;AA=T|||;VT=SNP
12	99584843	rs2263049	A	G	100	PASS	AC=2550;AF=0.509185;AN=5008;NS=2504;DP=22262;EAS_AF=0.5913;AMR_AF=0.6196;AFR_AF=0.3124;EUR_AF=0.5964;SAS_AF=0.5225;AA=A|||;VT=SNP
12	99585309	rs7963976	C	T	100	PASS	AC=500;AF=0.0998403;AN=5008;NS=2504;DP=24822;EAS_AF=0.1151;AMR_AF=0.0418;AFR_AF=0.2118;EUR_AF=0.0099;SAS_AF=0.0665;AA=C|||;VT=SNP
12	99585527	rs10860401	G	A	100	PASS	AC=2515;AF=0.502196;AN=5008;NS=2504;DP=21211;EAS_AF=0.5813;AMR_AF=0.6023;AFR_AF=0.3094;EUR_AF=0.5934;SAS_AF=0.5164;AA=G|||;VT=SNP
12	99585563	rs7964116	A	G	100	PASS	AC=503;AF=0.100439;AN=5008;NS=2504;DP=22301;EAS_AF=0.1151;AMR_AF=0.0418;AFR_AF=0.2148;EUR_AF=0.0099;SAS_AF=0.0654;AA=A|||;VT=SNP
12	99586180	rs11836131	G	A	100	PASS	AC=1133;AF=0.226238;AN=5008;NS=2504;DP=14795;EAS_AF=0.2133;AMR_AF=0.0648;AFR_AF=0.5325;EUR_AF=0.0149;SAS_AF=0.1575;AA=A|||;VT=SNP
12	99586247	rs11836114	C	T	100	PASS	AC=1133;AF=0.226238;AN=5008;NS=2504;DP=14777;EAS_AF=0.2133;AMR_AF=0.0648;AFR_AF=0.5325;EUR_AF=0.0149;SAS_AF=0.1575;AA=T|||;VT=SNP
12	99586375	rs2712668	C	T	100	PASS	AC=3356;AF=0.670128;AN=5008;NS=2504;DP=14894;EAS_AF=0.7798;AMR_AF=0.8156;AFR_AF=0.3775;EUR_AF=0.7465;SAS_AF=0.771;AA=-|||;VT=SNP
12	99586601	rs61167329	T	C	100	PASS	AC=1147;AF=0.229034;AN=5008;NS=2504;DP=12426;EAS_AF=0.2123;AMR_AF=0.0648;AFR_AF=0.5439;EUR_AF=0.0149;SAS_AF=0.1575;AA=T|||;VT=SNP
12	99587932	rs113879672	C	A	100	PASS	AC=503;AF=0.100439;AN=5008;NS=2504;DP=12518;EAS_AF=0.1131;AMR_AF=0.0432;AFR_AF=0.2148;EUR_AF=0.0099;SAS_AF=0.0665;AA=C|||;VT=SNP
12	99587949	rs1907672	T	C	100	PASS	AC=896;AF=0.178914;AN=5008;NS=2504;DP=12891;EAS_AF=0.0367;AMR_AF=0.1628;AFR_AF=0.2564;EUR_AF=0.2495;SAS_AF=0.1595;AA=T|||;VT=SNP
12	99588353	rs61940189	T	C	100	PASS	AC=808;AF=0.161342;AN=5008;NS=2504;DP=12252;EAS_AF=0.2103;AMR_AF=0.2075;AFR_AF=0.0522;EUR_AF=0.1551;SAS_AF=0.2321;AA=T|||;VT=SNP
12	99588917	rs2712667	G	C	100	PASS	AC=2510;AF=0.501198;AN=5008;NS=2504;DP=15362;EAS_AF=0.5724;AMR_AF=0.6066;AFR_AF=0.3056;EUR_AF=0.5964;SAS_AF=0.5194;AA=G|||;VT=SNP
12	99589589	rs2712666	T	A	100	PASS	AC=3477;AF=0.694289;AN=5008;NS=2504;DP=14853;EAS_AF=0.6766;AMR_AF=0.7147;AFR_AF=0.6967;EUR_AF=0.7247;SAS_AF=0.6636;AA=T|||;VT=SNP
12	99589629	rs77804591	C	T	100	PASS	AC=541;AF=0.108027;AN=5008;NS=2504;DP=14374;EAS_AF=0.1141;AMR_AF=0.0432;AFR_AF=0.2436;EUR_AF=0.0099;SAS_AF=0.0654;AA=C|||;VT=SNP
12	99590901	rs2638559	C	T	100	PASS	AC=2341;AF=0.467452;AN=5008;NS=2504;DP=19695;EAS_AF=0.5665;AMR_AF=0.5447;AFR_AF=0.2927;EUR_AF=0.5129;SAS_AF=0.5;AA=C|||;VT=SNP
12	99591955	rs10777962	G	A	100	PASS	AC=539;AF=0.107628;AN=5008;NS=2504;DP=18629;EAS_AF=0.1905;AMR_AF=0.1239;AFR_AF=0.0424;EUR_AF=0.0258;SAS_AF=0.183;AA=G|||;VT=SNP
12	99592229	rs78414489	C	T	100	PASS	AC=498;AF=0.0994409;AN=5008;NS=2504;DP=20000;EAS_AF=0.1141;AMR_AF=0.0418;AFR_AF=0.2118;EUR_AF=0.0099;SAS_AF=0.0654;AA=C|||;VT=SNP
12	99595289	rs10507108	T	C	100	PASS	AC=796;AF=0.158946;AN=5008;NS=2504;DP=17437;EAS_AF=0.2063;AMR_AF=0.196;AFR_AF=0.0522;EUR_AF=0.1541;SAS_AF=0.2331;AA=T|||;VT=SNP
12	99596117	rs982325	C	T	100	PASS	AC=916;AF=0.182907;AN=5008;NS=2504;DP=18899;EAS_AF=0.2034;AMR_AF=0.196;AFR_AF=0.0983;EUR_AF=0.1571;SAS_AF=0.2935;AA=C|||;VT=SNP
12	99597061	rs79115321	A	G	100	PASS	AC=819;AF=0.163538;AN=5008;NS=2504;DP=18323;EAS_AF=0.2123;AMR_AF=0.2133;AFR_AF=0.053;EUR_AF=0.1551;SAS_AF=0.2362;AA=A|||;VT=SNP
12	99597321	rs2712664	C	T	100	PASS	AC=2511;AF=0.501398;AN=5008;NS=2504;DP=15463;EAS_AF=0.5655;AMR_AF=0.5965;AFR_AF=0.3185;EUR_AF=0.5994;SAS_AF=0.5143;AA=C|||;VT=SNP
12	99598535	rs1492245	G	A	100	PASS	AC=1688;AF=0.337061;AN=5008;NS=2504;DP=18344;EAS_AF=0.6101;AMR_AF=0.438;AFR_AF=0.0318;EUR_AF=0.3479;SAS_AF=0.3855;AA=G|||;VT=SNP
12	99599308	rs1492246	C	T	100	PASS	AC=1955;AF=0.390375;AN=5008;NS=2504;DP=18260;EAS_AF=0.5248;AMR_AF=0.4741;AFR_AF=0.2988;EUR_AF=0.3519;SAS_AF=0.3558;AA=C|||;VT=SNP
12	99599390	rs2712662	C	T	100	PASS	AC=2520;AF=0.503195;AN=5008;NS=2504;DP=18629;EAS_AF=0.5655;AMR_AF=0.6153;AFR_AF=0.3207;EUR_AF=0.5954;SAS_AF=0.5112;AA=C|||;VT=SNP
12	99599547	rs2638562	G	A	100	PASS	AC=4390;AF=0.876597;AN=5008;NS=2504;DP=20136;EAS_AF=0.9058;AMR_AF=0.8775;AFR_AF=0.9387;EUR_AF=0.7644;SAS_AF=0.8773;AA=G|||;VT=SNP
12	99600297	rs2712661	G	A	100	PASS	AC=4030;AF=0.804712;AN=5008;NS=2504;DP=15704;EAS_AF=0.875;AMR_AF=0.8415;AFR_AF=0.7421;EUR_AF=0.7545;SAS_AF=0.8425;AA=A|||;VT=SNP
12	99600792	rs10507111	T	G	100	PASS	AC=507;AF=0.101238;AN=5008;NS=2504;DP=17555;EAS_AF=0.1181;AMR_AF=0.0418;AFR_AF=0.2148;EUR_AF=0.0099;SAS_AF=0.0665;AA=T|||;VT=SNP
12	99601483	rs2249601	G	A	100	PASS	AC=4029;AF=0.804513;AN=5008;NS=2504;DP=15132;EAS_AF=0.875;AMR_AF=0.8415;AFR_AF=0.7413;EUR_AF=0.7545;SAS_AF=0.8425;AA=A|||;VT=SNP
12	99603618	rs10860403	C	A	100	PASS	AC=941;AF=0.187899;AN=5008;NS=2504;DP=18784;EAS_AF=0.2183;AMR_AF=0.1974;AFR_AF=0.1059;EUR_AF=0.1571;SAS_AF=0.2924;AA=C|||;VT=SNP
12	99603771	rs10860404	G	C	100	PASS	AC=921;AF=0.183906;AN=5008;NS=2504;DP=17530;EAS_AF=0.2183;AMR_AF=0.1974;AFR_AF=0.0908;EUR_AF=0.1571;SAS_AF=0.2924;AA=G|||;VT=SNP
12	99603781	rs2888394	C	T	100	PASS	AC=502;AF=0.10024;AN=5008;NS=2504;DP=17699;EAS_AF=0.119;AMR_AF=0.0418;AFR_AF=0.2118;EUR_AF=0.0099;SAS_AF=0.0644;AA=C|||;VT=SNP
12	99603965	rs1532216	C	A	100	PASS	AC=929;AF=0.185503;AN=5008;NS=2504;DP=16960;EAS_AF=0.0407;AMR_AF=0.1571;AFR_AF=0.2905;EUR_AF=0.2435;SAS_AF=0.1534;AA=C|||;VT=SNP
12	99604176	rs1123499	G	A	100	PASS	AC=504;AF=0.100639;AN=5008;NS=2504;DP=17418;EAS_AF=0.119;AMR_AF=0.0418;AFR_AF=0.2126;EUR_AF=0.0099;SAS_AF=0.0654;AA=G|||;VT=SNP
12	99604603	rs4237909	C	T	100	PASS	AC=1602;AF=0.319888;AN=5008;NS=2504;DP=20501;EAS_AF=0.5288;AMR_AF=0.4568;AFR_AF=0.0325;EUR_AF=0.3509;SAS_AF=0.364;AA=C|||;VT=SNP
12	99605225	rs11109759	G	C	100	PASS	AC=1611;AF=0.321685;AN=5008;NS=2504;DP=19549;EAS_AF=0.5298;AMR_AF=0.4582;AFR_AF=0.0333;EUR_AF=0.3529;SAS_AF=0.3681;AA=G|||;VT=SNP
12	99605691	rs11109760	C	T	100	PASS	AC=1584;AF=0.316294;AN=5008;NS=2504;DP=18751;EAS_AF=0.5248;AMR_AF=0.4366;AFR_AF=0.0318;EUR_AF=0.3519;SAS_AF=0.364;AA=C|||;VT=SNP
12	99606549	rs931480	T	C	100	PASS	AC=1614;AF=0.322284;AN=5008;NS=2504;DP=19781;EAS_AF=0.5347;AMR_AF=0.4597;AFR_AF=0.0318;EUR_AF=0.3529;SAS_AF=0.3671;AA=T|||;VT=SNP
12	99606731	rs1492257	T	C	100	PASS	AC=844;AF=0.16853;AN=5008;NS=2504;DP=20562;EAS_AF=0.2083;AMR_AF=0.1988;AFR_AF=0.0825;EUR_AF=0.1541;SAS_AF=0.2372;AA=T|||;VT=SNP
12	99606878	rs1492256	C	T	100	PASS	AC=795;AF=0.158746;AN=5008;NS=2504;DP=19786;EAS_AF=0.2044;AMR_AF=0.196;AFR_AF=0.0522;EUR_AF=0.1541;SAS_AF=0.2342;AA=C|||;VT=SNP
12	99607001	rs2246098	C	T	100	PASS	AC=3357;AF=0.670327;AN=5008;NS=2504;DP=19753;EAS_AF=0.7778;AMR_AF=0.8127;AFR_AF=0.3926;EUR_AF=0.7505;SAS_AF=0.7515;AA=C|||;VT=SNP
12	99608494	rs1806395	T	G	100	PASS	AC=860;AF=0.171725;AN=5008;NS=2504;DP=20788;EAS_AF=0.2133;AMR_AF=0.2176;AFR_AF=0.0825;EUR_AF=0.1551;SAS_AF=0.2342;AA=T|||;VT=SNP
12	99608795	rs11109761	T	A	100	PASS	AC=592;AF=0.118211;AN=5008;NS=2504;DP=20481;EAS_AF=0.129;AMR_AF=0.0418;AFR_AF=0.2231;EUR_AF=0.0129;SAS_AF=0.1278;AA=T|||;VT=SNP
12	99608825	rs2101655	C	T	100	PASS	AC=868;AF=0.173323;AN=5008;NS=2504;DP=20962;EAS_AF=0.0407;AMR_AF=0.1527;AFR_AF=0.2489;EUR_AF=0.2416;SAS_AF=0.1524;AA=C|||;VT=SNP
12	99610215	rs11109762	G	A	100	PASS	AC=691;AF=0.137979;AN=5008;NS=2504;DP=15915;EAS_AF=0.128;AMR_AF=0.0461;AFR_AF=0.2965;EUR_AF=0.0129;SAS_AF=0.1278;AA=G|||;VT=SNP
12	99610538	rs10507113	T	A	100	PASS	AC=600;AF=0.119808;AN=5008;NS=2504;DP=18515;EAS_AF=0.129;AMR_AF=0.0418;AFR_AF=0.2292;EUR_AF=0.0129;SAS_AF=0.1278;AA=T|||;VT=SNP
12	99610705	rs11109763	T	C	100	PASS	AC=846;AF=0.16893;AN=5008;NS=2504;DP=20813;EAS_AF=0.2153;AMR_AF=0.2147;AFR_AF=0.0522;EUR_AF=0.1561;SAS_AF=0.2597;AA=T|||;VT=SNP
12	99610796	rs7972843	G	A	100	PASS	AC=3882;AF=0.77516;AN=5008;NS=2504;DP=20291;EAS_AF=0.8641;AMR_AF=0.8372;AFR_AF=0.6899;EUR_AF=0.7515;SAS_AF=0.7791;AA=A|||;VT=SNP
12	99611659	rs2246664	A	G	100	PASS	AC=2572;AF=0.513578;AN=5008;NS=2504;DP=19481;EAS_AF=0.5903;AMR_AF=0.5965;AFR_AF=0.3442;EUR_AF=0.5954;SAS_AF=0.5204;AA=A|||;VT=SNP
12	99611940	rs2712657	G	C	100	PASS	AC=872;AF=0.174121;AN=5008;NS=2504;DP=18737;EAS_AF=0.0437;AMR_AF=0.1542;AFR_AF=0.2451;EUR_AF=0.2445;SAS_AF=0.1544;AA=G|||;VT=SNP
12	99612149	rs2246683	G	T	100	PASS	AC=3958;AF=0.790335;AN=5008;NS=2504;DP=17897;EAS_AF=0.873;AMR_AF=0.8314;AFR_AF=0.7012;EUR_AF=0.7555;SAS_AF=0.8323;AA=T|||;VT=SNP
12	99614925	rs113062043	G	C	100	PASS	AC=793;AF=0.158347;AN=5008;NS=2504;DP=13079;EAS_AF=0.2054;AMR_AF=0.196;AFR_AF=0.0522;EUR_AF=0.1541;SAS_AF=0.2311;AA=G|||;VT=SNP
12	99615617	rs6538904	T	G	100	PASS	AC=518;AF=0.103435;AN=5008;NS=2504;DP=16077;EAS_AF=0.119;AMR_AF=0.0418;AFR_AF=0.2216;EUR_AF=0.0099;SAS_AF=0.0675;AA=T|||;VT=SNP
12	99616006	rs12226987	T	G	100	PASS	AC=823;AF=0.164337;AN=5008;NS=2504;DP=17229;EAS_AF=0.2143;AMR_AF=0.2133;AFR_AF=0.0522;EUR_AF=0.1551;SAS_AF=0.2393;AA=T|||;VT=SNP
12	99617090	rs1826374	G	C	100	PASS	AC=923;AF=0.184305;AN=5008;NS=2504;DP=18402;EAS_AF=0.0427;AMR_AF=0.1571;AFR_AF=0.2791;EUR_AF=0.2455;SAS_AF=0.1585;AA=G|||;VT=SNP
12	99619398	rs2638573	A	G	100	PASS	AC=2519;AF=0.502995;AN=5008;NS=2504;DP=15241;EAS_AF=0.5645;AMR_AF=0.5951;AFR_AF=0.3434;EUR_AF=0.5944;SAS_AF=0.4959;AA=A|||;VT=SNP
12	99619432	rs61940208	T	C	100	PASS	AC=818;AF=0.163339;AN=5008;NS=2504;DP=15814;EAS_AF=0.2133;AMR_AF=0.2061;AFR_AF=0.0522;EUR_AF=0.1402;SAS_AF=0.2556;AA=T|||;VT=SNP
12	99622888	rs1492253	A	G	100	PASS	AC=850;AF=0.169728;AN=5008;NS=2504;DP=13687;EAS_AF=0.252;AMR_AF=0.1585;AFR_AF=0.1263;EUR_AF=0.0388;SAS_AF=0.2863;AA=A|||;VT=SNP
12	99623039	rs1492252	T	C	100	PASS	AC=764;AF=0.152556;AN=5008;NS=2504;DP=13692;EAS_AF=0.1171;AMR_AF=0.134;AFR_AF=0.1422;EUR_AF=0.2197;SAS_AF=0.1472;AA=T|||;VT=SNP
12	99623433	rs1994756	G	T	100	PASS	AC=756;AF=0.150958;AN=5008;NS=2504;DP=14834;EAS_AF=0.1161;AMR_AF=0.1297;AFR_AF=0.1407;EUR_AF=0.2187;SAS_AF=0.1462;AA=G|||;VT=SNP
12	99623918	rs2712654	T	A	100	PASS	AC=3171;AF=0.633187;AN=5008;NS=2504;DP=17683;EAS_AF=0.6567;AMR_AF=0.6888;AFR_AF=0.5613;EUR_AF=0.7097;SAS_AF=0.5879;AA=T|||;VT=SNP
12	99624271	rs1492251	C	T	100	PASS	AC=3169;AF=0.632788;AN=5008;NS=2504;DP=17353;EAS_AF=0.6538;AMR_AF=0.6888;AFR_AF=0.562;EUR_AF=0.7097;SAS_AF=0.5879;AA=C|||;VT=SNP
12	99626080	rs10777964	G	T	100	PASS	AC=644;AF=0.128594;AN=5008;NS=2504;DP=17683;EAS_AF=0.2192;AMR_AF=0.1398;AFR_AF=0.0628;EUR_AF=0.0348;SAS_AF=0.2127;AA=G|||;VT=SNP
12	99626553	rs10777965	G	C	100	PASS	AC=3238;AF=0.646565;AN=5008;NS=2504;DP=18978;EAS_AF=0.6696;AMR_AF=0.7075;AFR_AF=0.5855;EUR_AF=0.7117;SAS_AF=0.5951;AA=G|||;VT=SNP
12	99626644	rs11109766	C	G	100	PASS	AC=1469;AF=0.293331;AN=5008;NS=2504;DP=16643;EAS_AF=0.4782;AMR_AF=0.3674;AFR_AF=0.0287;EUR_AF=0.3509;SAS_AF=0.3487;AA=C|||;VT=SNP
12	99627759	rs974992	G	A	100	PASS	AC=3634;AF=0.725639;AN=5008;NS=2504;DP=18133;EAS_AF=0.7579;AMR_AF=0.7089;AFR_AF=0.798;EUR_AF=0.7127;SAS_AF=0.6196;AA=g|||;VT=SNP
12	99627762	rs1388741	A	C	100	PASS	AC=3633;AF=0.725439;AN=5008;NS=2504;DP=18216;EAS_AF=0.7569;AMR_AF=0.7089;AFR_AF=0.798;EUR_AF=0.7127;SAS_AF=0.6196;AA=C|||;VT=SNP
12	99628297	rs2201160	C	T	100	PASS	AC=1837;AF=0.366813;AN=5008;NS=2504;DP=21336;EAS_AF=0.1994;AMR_AF=0.3372;AFR_AF=0.6104;EUR_AF=0.3579;SAS_AF=0.2403;AA=T|||;VT=SNP
12	99628670	rs1472141	C	T	100	PASS	AC=2129;AF=0.42512;AN=5008;NS=2504;DP=19747;EAS_AF=0.2004;AMR_AF=0.3588;AFR_AF=0.8177;EUR_AF=0.3598;SAS_AF=0.2403;AA=C|||;VT=SNP
12	99629163	rs991226	A	G	100	PASS	AC=1133;AF=0.226238;AN=5008;NS=2504;DP=16931;EAS_AF=0.1171;AMR_AF=0.1499;AFR_AF=0.4153;EUR_AF=0.2177;SAS_AF=0.1462;AA=A|||;VT=SNP
12	99629188	rs2220689	G	C	100	PASS	AC=2924;AF=0.583866;AN=5008;NS=2504;DP=16382;EAS_AF=0.5258;AMR_AF=0.5043;AFR_AF=0.8873;EUR_AF=0.3956;SAS_AF=0.4836;AA=T|||;VT=SNP
12	99629648	rs2220690	G	C	100	PASS	AC=2154;AF=0.430112;AN=5008;NS=2504;DP=18401;EAS_AF=0.2063;AMR_AF=0.3617;AFR_AF=0.8238;EUR_AF=0.3618;SAS_AF=0.2474;AA=G|||;VT=SNP
12	99629668	rs2638563	T	C	100	PASS	AC=2271;AF=0.453474;AN=5008;NS=2504;DP=18220;EAS_AF=0.2907;AMR_AF=0.366;AFR_AF=0.8238;EUR_AF=0.3628;SAS_AF=0.2761;AA=T|||;VT=SNP
12	99629688	rs10860405	A	G	100	PASS	AC=686;AF=0.136981;AN=5008;NS=2504;DP=18096;EAS_AF=0.244;AMR_AF=0.1571;AFR_AF=0.0635;EUR_AF=0.0358;SAS_AF=0.2157;AA=A|||;VT=SNP
12	99630321	rs2712652	A	C	100	PASS	AC=2264;AF=0.452077;AN=5008;NS=2504;DP=20573;EAS_AF=0.2768;AMR_AF=0.3588;AFR_AF=0.8268;EUR_AF=0.3678;SAS_AF=0.2791;AA=C|||;VT=SNP
12	99631219	rs2201161	A	G	100	PASS	AC=2153;AF=0.429912;AN=5008;NS=2504;DP=16049;EAS_AF=0.2083;AMR_AF=0.3588;AFR_AF=0.8222;EUR_AF=0.3608;SAS_AF=0.2495;AA=A|||;VT=SNP
12	99631467	rs1492248	T	C	100	PASS	AC=2252;AF=0.449681;AN=5008;NS=2504;DP=17996;EAS_AF=0.2788;AMR_AF=0.3573;AFR_AF=0.8238;EUR_AF=0.3608;SAS_AF=0.2771;AA=T|||;VT=SNP
12	99631849	rs1844966	G	C	100	PASS	AC=744;AF=0.148562;AN=5008;NS=2504;DP=21590;EAS_AF=0.1171;AMR_AF=0.1254;AFR_AF=0.1339;EUR_AF=0.2167;SAS_AF=0.1472;AA=G|||;VT=SNP
12	99631931	rs1844967	A	G	100	PASS	AC=2251;AF=0.449481;AN=5008;NS=2504;DP=22924;EAS_AF=0.2788;AMR_AF=0.3559;AFR_AF=0.8245;EUR_AF=0.3608;SAS_AF=0.2761;AA=G|||;VT=SNP
12	99632320	rs1907673	G	T	100	PASS	AC=2230;AF=0.445288;AN=5008;NS=2504;DP=22670;EAS_AF=0.2768;AMR_AF=0.353;AFR_AF=0.8162;EUR_AF=0.3598;SAS_AF=0.271;AA=T|||;VT=SNP
12	99632578	rs1948394	C	A	100	PASS	AC=734;AF=0.146565;AN=5008;NS=2504;DP=21503;EAS_AF=0.1171;AMR_AF=0.1268;AFR_AF=0.1309;EUR_AF=0.2147;SAS_AF=0.1421;AA=C|||;VT=SNP
12	99632812	rs113761623	C	T	100	PASS	AC=428;AF=0.0854633;AN=5008;NS=2504;DP=20997;EAS_AF=0.0873;AMR_AF=0.147;AFR_AF=0.0204;EUR_AF=0.1173;SAS_AF=0.0951;AA=C|||;VT=SNP
12	99633189	rs2131167	G	A	100	PASS	AC=1880;AF=0.375399;AN=5008;NS=2504;DP=21418;EAS_AF=0.2054;AMR_AF=0.3444;AFR_AF=0.5484;EUR_AF=0.4334;SAS_AF=0.2791;AA=G|||;VT=SNP
12	99633248	rs2131168	T	A	100	PASS	AC=741;AF=0.147963;AN=5008;NS=2504;DP=19892;EAS_AF=0.1171;AMR_AF=0.1282;AFR_AF=0.1293;EUR_AF=0.2177;SAS_AF=0.1472;AA=T|||;VT=SNP
12	99633514	rs2172283	A	G	100	PASS	AC=746;AF=0.148962;AN=5008;NS=2504;DP=18960;EAS_AF=0.1171;AMR_AF=0.1282;AFR_AF=0.1339;EUR_AF=0.2167;SAS_AF=0.1472;AA=A|||;VT=SNP
12	99633884	rs149767742	G	A	100	PASS	AC=598;AF=0.119409;AN=5008;NS=2504;DP=19755;EAS_AF=0.2183;AMR_AF=0.1455;AFR_AF=0.0567;EUR_AF=0.0268;SAS_AF=0.1789;AA=G|||;VT=SNP
12	99634184	rs7977543	C	T	100	PASS	AC=1003;AF=0.20028;AN=5008;NS=2504;DP=20401;EAS_AF=0.0843;AMR_AF=0.2017;AFR_AF=0.4077;EUR_AF=0.1421;SAS_AF=0.0982;AA=C|||;VT=SNP
12	99634728	rs11537478	G	T	100	PASS	AC=648;AF=0.129393;AN=5008;NS=2504;DP=19730;EAS_AF=0.2163;AMR_AF=0.1556;AFR_AF=0.0628;EUR_AF=0.0358;SAS_AF=0.2076;AA=G|||;VT=SNP
12	99635270	rs4495972	C	T	100	PASS	AC=641;AF=0.127995;AN=5008;NS=2504;DP=18261;EAS_AF=0.2192;AMR_AF=0.1398;AFR_AF=0.0628;EUR_AF=0.0348;SAS_AF=0.2096;AA=C|||;VT=SNP
12	99636752	rs10860408	T	C	100	PASS	AC=665;AF=0.132788;AN=5008;NS=2504;DP=21124;EAS_AF=0.2381;AMR_AF=0.1398;AFR_AF=0.0628;EUR_AF=0.0348;SAS_AF=0.2147;AA=T|||;VT=SNP
12	99637491	rs2452265	C	T	100	PASS	AC=725;AF=0.144768;AN=5008;NS=2504;DP=20128;EAS_AF=0.1161;AMR_AF=0.1239;AFR_AF=0.1271;EUR_AF=0.2157;SAS_AF=0.1401;AA=C|||;VT=SNP
12	99638276	rs2712643	C	A	100	PASS	AC=723;AF=0.144369;AN=5008;NS=2504;DP=19499;EAS_AF=0.1151;AMR_AF=0.1239;AFR_AF=0.1271;EUR_AF=0.2147;SAS_AF=0.1401;AA=C|||;VT=SNP
12	99638615	rs1492250	G	A	100	PASS	AC=725;AF=0.144768;AN=5008;NS=2504;DP=19110;EAS_AF=0.1161;AMR_AF=0.1239;AFR_AF=0.1271;EUR_AF=0.2147;SAS_AF=0.1411;AA=G|||;VT=SNP
12	99638618	rs1388742	C	T	100	PASS	AC=632;AF=0.126198;AN=5008;NS=2504;DP=19511;EAS_AF=0.2133;AMR_AF=0.1398;AFR_AF=0.0628;EUR_AF=0.0348;SAS_AF=0.2065;AA=C|||;VT=SNP
12	99638652	rs1027247	C	T	100	PASS	AC=1750;AF=0.349441;AN=5008;NS=2504;DP=19322;EAS_AF=0.2014;AMR_AF=0.3271;AFR_AF=0.5507;EUR_AF=0.3569;SAS_AF=0.2382;AA=T|||;VT=SNP
12	99638989	rs73140985	A	G	100	PASS	AC=1619;AF=0.323283;AN=5008;NS=2504;DP=18834;EAS_AF=0.5079;AMR_AF=0.3833;AFR_AF=0.0484;EUR_AF=0.3588;SAS_AF=0.4254;AA=A|||;VT=SNP
12	99639328	rs11109772	C	A	100	PASS	AC=732;AF=0.146166;AN=5008;NS=2504;DP=17896;EAS_AF=0.2857;AMR_AF=0.1398;AFR_AF=0.062;EUR_AF=0.0348;SAS_AF=0.2352;AA=C|||;VT=SNP
12	99639662	rs12229071	A	G	100	PASS	AC=640;AF=0.127796;AN=5008;NS=2504;DP=17014;EAS_AF=0.2173;AMR_AF=0.1398;AFR_AF=0.0635;EUR_AF=0.0348;SAS_AF=0.2096;AA=A|||;VT=SNP
12	99639729	rs11109773	T	C	100	PASS	AC=2003;AF=0.39996;AN=5008;NS=2504;DP=18718;EAS_AF=0.5704;AMR_AF=0.4035;AFR_AF=0.3048;EUR_AF=0.3569;SAS_AF=0.3947;AA=C|||;VT=SNP
12	99639930	rs923724	G	C	100	PASS	AC=2622;AF=0.523562;AN=5008;NS=2504;DP=19472;EAS_AF=0.6111;AMR_AF=0.5274;AFR_AF=0.4327;EUR_AF=0.5716;SAS_AF=0.5041;AA=G|||;VT=SNP
12	99640428	rs3751323	T	C	100	PASS	AC=2746;AF=0.548323;AN=5008;NS=2504;DP=20952;EAS_AF=0.7937;AMR_AF=0.5418;AFR_AF=0.3926;EUR_AF=0.3956;SAS_AF=0.6677;AA=T|||;VT=SNP;EX_TARGET
12	99640557	rs1552759	T	C	100	PASS	AC=3166;AF=0.632188;AN=5008;NS=2504;DP=18945;EAS_AF=0.9087;AMR_AF=0.647;AFR_AF=0.3003;EUR_AF=0.6083;SAS_AF=0.8098;AA=t|||;VT=SNP;EX_TARGET
12	99641804	rs11109775	G	A	100	PASS	AC=1730;AF=0.345447;AN=5008;NS=2504;DP=18066;EAS_AF=0.37;AMR_AF=0.3415;AFR_AF=0.4781;EUR_AF=0.173;SAS_AF=0.3211;AA=G|||;VT=SNP
12	99643503	rs10860409	T	C	100	PASS	AC=1552;AF=0.309904;AN=5008;NS=2504;DP=18814;EAS_AF=0.0724;AMR_AF=0.2061;AFR_AF=0.6755;EUR_AF=0.2793;SAS_AF=0.1656;AA=C|||;VT=SNP
12	99643543	rs923725	C	T	100	PASS	AC=1530;AF=0.305511;AN=5008;NS=2504;DP=19871;EAS_AF=0.0694;AMR_AF=0.2017;AFR_AF=0.6657;EUR_AF=0.2803;SAS_AF=0.1616;AA=T|||;VT=SNP
12	99644165	rs7967964	C	A	100	PASS	AC=1444;AF=0.288339;AN=5008;NS=2504;DP=20524;EAS_AF=0.0764;AMR_AF=0.1945;AFR_AF=0.6006;EUR_AF=0.2793;SAS_AF=0.1605;AA=A|||;VT=SNP
12	99645841	rs12306860	C	T	100	PASS	AC=1469;AF=0.293331;AN=5008;NS=2504;DP=20090;EAS_AF=0.0764;AMR_AF=0.1931;AFR_AF=0.6195;EUR_AF=0.2813;SAS_AF=0.1595;AA=T|||;VT=SNP
12	99646373	rs17029156	A	G	100	PASS	AC=1465;AF=0.292532;AN=5008;NS=2504;DP=18138;EAS_AF=0.0774;AMR_AF=0.1931;AFR_AF=0.615;EUR_AF=0.2813;SAS_AF=0.1605;AA=G|||;VT=SNP
12	99646757	rs11109778	T	C	100	PASS	AC=1468;AF=0.293131;AN=5008;NS=2504;DP=18821;EAS_AF=0.0774;AMR_AF=0.1931;AFR_AF=0.6142;EUR_AF=0.2823;SAS_AF=0.1636;AA=T|||;VT=SNP
12	99651190	rs7961567	T	A	100	PASS	AC=1451;AF=0.289736;AN=5008;NS=2504;DP=13609;EAS_AF=0.0744;AMR_AF=0.1902;AFR_AF=0.6097;EUR_AF=0.2793;SAS_AF=0.1605;AA=A|||;VT=SNP
12	99656023	rs11109785	A	T	100	PASS	AC=1467;AF=0.292931;AN=5008;NS=2504;DP=12345;EAS_AF=0.0764;AMR_AF=0.1945;AFR_AF=0.6172;EUR_AF=0.2793;SAS_AF=0.1616;AA=a|||;VT=SNP
12	99656543	rs10860412	T	C	100	PASS	AC=1391;AF=0.277756;AN=5008;NS=2504;DP=14681;EAS_AF=0.0734;AMR_AF=0.1916;AFR_AF=0.5862;EUR_AF=0.2763;SAS_AF=0.1339;AA=T|||;VT=SNP
12	99658692	rs11612454	G	T	100	PASS	AC=1452;AF=0.289936;AN=5008;NS=2504;DP=15181;EAS_AF=0.0754;AMR_AF=0.1902;AFR_AF=0.6104;EUR_AF=0.2783;SAS_AF=0.1605;AA=G|||;VT=SNP
12	99659130	rs11109786	C	T	100	PASS	AC=1455;AF=0.290535;AN=5008;NS=2504;DP=16412;EAS_AF=0.0764;AMR_AF=0.1902;AFR_AF=0.612;EUR_AF=0.2793;SAS_AF=0.1595;AA=T|||;VT=SNP
12	99659691	rs7137220	C	G	100	PASS	AC=1459;AF=0.291334;AN=5008;NS=2504;DP=19230;EAS_AF=0.0764;AMR_AF=0.1902;AFR_AF=0.6135;EUR_AF=0.2783;SAS_AF=0.1626;AA=G|||;VT=SNP
12	99660099	rs10860413	A	G	100	PASS	AC=1461;AF=0.291733;AN=5008;NS=2504;DP=18123;EAS_AF=0.0764;AMR_AF=0.1916;AFR_AF=0.6135;EUR_AF=0.2793;SAS_AF=0.1626;AA=A|||;VT=SNP
12	99660548	rs7961884	C	T	100	PASS	AC=1457;AF=0.290935;AN=5008;NS=2504;DP=19585;EAS_AF=0.0764;AMR_AF=0.1902;AFR_AF=0.6112;EUR_AF=0.2793;SAS_AF=0.1626;AA=T|||;VT=SNP
12	99660643	rs7962002	C	T	100	PASS	AC=1457;AF=0.290935;AN=5008;NS=2504;DP=19776;EAS_AF=0.0764;AMR_AF=0.1916;AFR_AF=0.6112;EUR_AF=0.2793;SAS_AF=0.1616;AA=C|||;VT=SNP
12	99662212	rs7969319	A	T	100	PASS	AC=1449;AF=0.289337;AN=5008;NS=2504;DP=19248;EAS_AF=0.0744;AMR_AF=0.1916;AFR_AF=0.6082;EUR_AF=0.2783;SAS_AF=0.1605;AA=A|||;VT=SNP
12	99662679	rs2172282	A	G	100	PASS	AC=1453;AF=0.290136;AN=5008;NS=2504;DP=17205;EAS_AF=0.0744;AMR_AF=0.1916;AFR_AF=0.6097;EUR_AF=0.2783;SAS_AF=0.1626;AA=G|||;VT=SNP
12	99662690	rs2172281	C	T	100	PASS	AC=1449;AF=0.289337;AN=5008;NS=2504;DP=17179;EAS_AF=0.0754;AMR_AF=0.1916;AFR_AF=0.6082;EUR_AF=0.2783;SAS_AF=0.1595;AA=T|||;VT=SNP
12	99663200	rs7308600	A	T	100	PASS	AC=1447;AF=0.288938;AN=5008;NS=2504;DP=15265;EAS_AF=0.0744;AMR_AF=0.1902;AFR_AF=0.6082;EUR_AF=0.2783;SAS_AF=0.1595;AA=T|||;VT=SNP
12	99663363	rs7309131	G	A	100	PASS	AC=1447;AF=0.288938;AN=5008;NS=2504;DP=14657;EAS_AF=0.0744;AMR_AF=0.1902;AFR_AF=0.6082;EUR_AF=0.2783;SAS_AF=0.1595;AA=G|||;VT=SNP
12	99666496	rs7957699	G	A	100	PASS	AC=1451;AF=0.289736;AN=5008;NS=2504;DP=17222;EAS_AF=0.0744;AMR_AF=0.1902;AFR_AF=0.6089;EUR_AF=0.2793;SAS_AF=0.1616;AA=A|||;VT=SNP
12	99666803	rs7958099	G	T	100	PASS	AC=1421;AF=0.283746;AN=5008;NS=2504;DP=18158;EAS_AF=0.0724;AMR_AF=0.1902;AFR_AF=0.6089;EUR_AF=0.2793;SAS_AF=0.1329;AA=T|||;VT=SNP
12	99669820	rs1388744	C	T	100	PASS	AC=1490;AF=0.297524;AN=5008;NS=2504;DP=18292;EAS_AF=0.0754;AMR_AF=0.1902;AFR_AF=0.6377;EUR_AF=0.2803;SAS_AF=0.1605;AA=c|||;VT=SNP
12	99672151	rs80289901	T	A	100	PASS	AC=666;AF=0.132987;AN=5008;NS=2504;DP=19997;EAS_AF=0.3135;AMR_AF=0.1297;AFR_AF=0.0015;EUR_AF=0.0219;SAS_AF=0.2413;AA=T|||;VT=SNP
12	99672548	rs11611415	T	G	100	PASS	AC=1607;AF=0.320887;AN=5008;NS=2504;DP=16877;EAS_AF=0.0754;AMR_AF=0.2075;AFR_AF=0.7141;EUR_AF=0.2823;SAS_AF=0.1626;AA=G|||;VT=SNP
12	99673475	rs61940239	A	G	100	PASS	AC=1488;AF=0.297125;AN=5008;NS=2504;DP=16962;EAS_AF=0.0754;AMR_AF=0.196;AFR_AF=0.6286;EUR_AF=0.2833;SAS_AF=0.1636;AA=G|||;VT=SNP
12	99673558	rs2712658	A	G	100	PASS	AC=4139;AF=0.826478;AN=5008;NS=2504;DP=14050;EAS_AF=0.9157;AMR_AF=0.7651;AFR_AF=0.8775;EUR_AF=0.7425;SAS_AF=0.7955;AA=G|||;VT=SNP
12	99673659	rs11109792	A	G	100	PASS	AC=684;AF=0.136581;AN=5008;NS=2504;DP=11772;EAS_AF=0.3165;AMR_AF=0.1441;AFR_AF=0.0015;EUR_AF=0.0229;SAS_AF=0.2454;AA=A|||;VT=SNP
12	99676630	rs12307325	G	T	100	PASS	AC=1420;AF=0.283546;AN=5008;NS=2504;DP=18845;EAS_AF=0.0754;AMR_AF=0.1945;AFR_AF=0.5825;EUR_AF=0.2803;SAS_AF=0.1605;AA=T|||;VT=SNP
12	99677184	rs11109795	G	C	100	PASS	AC=1601;AF=0.319688;AN=5008;NS=2504;DP=19772;EAS_AF=0.0754;AMR_AF=0.2046;AFR_AF=0.7179;EUR_AF=0.2744;SAS_AF=0.1616;AA=C|||;VT=SNP
12	99679684	rs35218099	C	T	100	PASS	AC=434;AF=0.0866613;AN=5008;NS=2504;DP=20673;EAS_AF=0.0853;AMR_AF=0.1484;AFR_AF=0.0083;EUR_AF=0.1153;SAS_AF=0.1207;AA=C|||;VT=SNP
12	99683968	rs12312038	C	T	100	PASS	AC=1418;AF=0.283147;AN=5008;NS=2504;DP=16435;EAS_AF=0.0754;AMR_AF=0.1902;AFR_AF=0.584;EUR_AF=0.2803;SAS_AF=0.1595;AA=T|||;VT=SNP
12	99684651	rs1907674	G	C	100	PASS	AC=671;AF=0.133986;AN=5008;NS=2504;DP=17508;EAS_AF=0.3115;AMR_AF=0.1282;AFR_AF=0.0015;EUR_AF=0.0219;SAS_AF=0.2495;AA=G|||;VT=SNP
12	99685620	rs2724194	A	G	100	PASS	AC=4138;AF=0.826278;AN=5008;NS=2504;DP=18478;EAS_AF=0.9117;AMR_AF=0.7666;AFR_AF=0.8767;EUR_AF=0.7406;SAS_AF=0.8006;AA=G|||;VT=SNP
12	99686465	rs12302594	A	G	100	PASS	AC=1431;AF=0.285743;AN=5008;NS=2504;DP=18398;EAS_AF=0.0734;AMR_AF=0.1945;AFR_AF=0.59;EUR_AF=0.2813;SAS_AF=0.1626;AA=A|||;VT=SNP
12	99687609	rs55674207	G	A	100	PASS	AC=1422;AF=0.283946;AN=5008;NS=2504;DP=18544;EAS_AF=0.0734;AMR_AF=0.1945;AFR_AF=0.5855;EUR_AF=0.2803;SAS_AF=0.1605;AA=A|||;VT=SNP
12	99687652	rs56007218	A	G	100	PASS	AC=1154;AF=0.230431;AN=5008;NS=2504;DP=19394;EAS_AF=0.003;AMR_AF=0.1888;AFR_AF=0.4871;EUR_AF=0.2773;SAS_AF=0.0992;AA=A|||;VT=SNP
12	99691190	rs7300118	G	A	100	PASS	AC=1402;AF=0.279952;AN=5008;NS=2504;DP=16752;EAS_AF=0.0744;AMR_AF=0.1888;AFR_AF=0.5711;EUR_AF=0.2793;SAS_AF=0.1636;AA=A|||;VT=SNP
12	99691448	rs7316448	T	C	100	PASS	AC=1515;AF=0.302516;AN=5008;NS=2504;DP=19043;EAS_AF=0.0764;AMR_AF=0.1931;AFR_AF=0.6513;EUR_AF=0.2823;SAS_AF=0.1626;AA=t|||;VT=SNP
12	99692007	rs10860416	G	T	100	PASS	AC=3524;AF=0.703674;AN=5008;NS=2504;DP=20810;EAS_AF=0.6438;AMR_AF=0.696;AFR_AF=0.8185;EUR_AF=0.6899;SAS_AF=0.6299;AA=T|||;VT=SNP
12	99692349	rs1844965	A	T	100	PASS	AC=364;AF=0.0726837;AN=5008;NS=2504;DP=19044;EAS_AF=0.0942;AMR_AF=0.0922;AFR_AF=0.0303;EUR_AF=0.0517;SAS_AF=0.1155;AA=A|||;VT=SNP
12	99692723	rs1032389	C	A	100	PASS	AC=2695;AF=0.538139;AN=5008;NS=2504;DP=16294;EAS_AF=0.5714;AMR_AF=0.3516;AFR_AF=0.7837;EUR_AF=0.3976;SAS_AF=0.4489;AA=A|||;VT=SNP
12	99693251	rs1032390	C	T	100	PASS	AC=1365;AF=0.272564;AN=5008;NS=2504;DP=19495;EAS_AF=0.0883;AMR_AF=0.1499;AFR_AF=0.6384;EUR_AF=0.2167;SAS_AF=0.1125;AA=T|||;VT=SNP
12	99693520	rs73143011	A	G	100	PASS	AC=487;AF=0.0972444;AN=5008;NS=2504;DP=18706;EAS_AF=0.0079;AMR_AF=0.0793;AFR_AF=0.1165;EUR_AF=0.1879;SAS_AF=0.0828;AA=A|||;VT=SNP
12	99694563	rs10860417	A	C	100	PASS	AC=560;AF=0.111821;AN=5008;NS=2504;DP=20145;EAS_AF=0.3393;AMR_AF=0.036;AFR_AF=0.0136;EUR_AF=0.0179;SAS_AF=0.1605;AA=A|||;VT=SNP
12	99695243	rs55712073	A	T	100	PASS	AC=1386;AF=0.276757;AN=5008;NS=2504;DP=16786;EAS_AF=0.0903;AMR_AF=0.1499;AFR_AF=0.6536;EUR_AF=0.2167;SAS_AF=0.1115;AA=T|||;VT=SNP
12	99695653	rs73143012	G	A	100	PASS	AC=378;AF=0.0754792;AN=5008;NS=2504;DP=18213;EAS_AF=0.0079;AMR_AF=0.0533;AFR_AF=0.115;EUR_AF=0.1173;SAS_AF=0.0644;AA=G|||;VT=SNP
12	99697976	rs73143013	C	T	100	PASS	AC=379;AF=0.0756789;AN=5008;NS=2504;DP=18372;EAS_AF=0.0079;AMR_AF=0.0533;AFR_AF=0.1157;EUR_AF=0.1173;SAS_AF=0.0644;AA=C|||;VT=SNP
12	99698453	rs11836964	G	A	100	PASS	AC=1327;AF=0.264976;AN=5008;NS=2504;DP=17050;EAS_AF=0.0873;AMR_AF=0.1297;AFR_AF=0.6884;EUR_AF=0.1461;SAS_AF=0.0941;AA=A|||;VT=SNP
12	99699284	rs1492254	C	T	100	PASS	AC=2602;AF=0.519569;AN=5008;NS=2504;DP=16771;EAS_AF=0.5873;AMR_AF=0.3127;AFR_AF=0.8064;EUR_AF=0.3797;SAS_AF=0.3528;AA=T|||;VT=SNP
12	99700302	rs73143015	G	A	100	PASS	AC=508;AF=0.101438;AN=5008;NS=2504;DP=17403;EAS_AF=0.0089;AMR_AF=0.0793;AFR_AF=0.1172;EUR_AF=0.1869;SAS_AF=0.1033;AA=G|||;VT=SNP
12	99701079	rs73143016	T	C	100	PASS	AC=489;AF=0.0976438;AN=5008;NS=2504;DP=19105;EAS_AF=0.0079;AMR_AF=0.0793;AFR_AF=0.118;EUR_AF=0.1879;SAS_AF=0.0828;AA=T|||;VT=SNP
12	99703034	rs6538909	T	A	100	PASS	AC=489;AF=0.0976438;AN=5008;NS=2504;DP=13842;EAS_AF=0.0079;AMR_AF=0.0793;AFR_AF=0.118;EUR_AF=0.1869;SAS_AF=0.0838;AA=T|||;VT=SNP
12	99703397	rs10860419	A	T	100	PASS	AC=931;AF=0.185903;AN=5008;NS=2504;DP=15782;EAS_AF=0.5079;AMR_AF=0.0749;AFR_AF=0.0386;EUR_AF=0.0875;SAS_AF=0.2331;AA=A|||;VT=SNP
12	99705387	rs56129477	T	C	100	PASS	AC=732;AF=0.146166;AN=5008;NS=2504;DP=15743;EAS_AF=0.0903;AMR_AF=0.0793;AFR_AF=0.298;EUR_AF=0.1213;SAS_AF=0.0716;AA=T|||;VT=SNP
12	99705877	rs60690235	G	A	100	PASS	AC=710;AF=0.141773;AN=5008;NS=2504;DP=17485;EAS_AF=0.0903;AMR_AF=0.0764;AFR_AF=0.2837;EUR_AF=0.1213;SAS_AF=0.0706;AA=G|||;VT=SNP
12	99707541	rs12309037	C	T	100	PASS	AC=1146;AF=0.228834;AN=5008;NS=2504;DP=20079;EAS_AF=0.0903;AMR_AF=0.1182;AFR_AF=0.553;EUR_AF=0.1461;SAS_AF=0.0971;AA=T|||;VT=SNP
12	99714839	rs112321515	T	C	100	PASS	AC=381;AF=0.0760783;AN=5008;NS=2504;DP=20238;EAS_AF=0.0079;AMR_AF=0.0533;AFR_AF=0.1165;EUR_AF=0.1173;SAS_AF=0.0654;AA=T|||;VT=SNP
12	99715023	rs10161325	G	C	100	PASS	AC=2340;AF=0.467252;AN=5008;NS=2504;DP=20822;EAS_AF=0.5933;AMR_AF=0.2118;AFR_AF=0.7837;EUR_AF=0.2336;SAS_AF=0.3313;AA=C|||;VT=SNP
12	99716068	rs10777967	G	A	100	PASS	AC=900;AF=0.179712;AN=5008;NS=2504;DP=18857;EAS_AF=0.5069;AMR_AF=0.072;AFR_AF=0.0166;EUR_AF=0.0875;SAS_AF=0.2342;AA=G|||;VT=SNP
12	99717733	rs73383329	G	A	100	PASS	AC=689;AF=0.13758;AN=5008;NS=2504;DP=18981;EAS_AF=0.0823;AMR_AF=0.0562;AFR_AF=0.4024;EUR_AF=0.0258;SAS_AF=0.0092;AA=A|||;VT=SNP
12	99720675	rs2466566	T	C	100	PASS	AC=1660;AF=0.33147;AN=5008;NS=2504;DP=7900;EAS_AF=0.3403;AMR_AF=0.5548;AFR_AF=0.0333;EUR_AF=0.4911;SAS_AF=0.4029;AA=T|||;VT=SNP
12	99722618	rs2131164	T	A	100	PASS	AC=1311;AF=0.261781;AN=5008;NS=2504;DP=15134;EAS_AF=0.0903;AMR_AF=0.1311;AFR_AF=0.6868;EUR_AF=0.1461;SAS_AF=0.0757;AA=A|||;VT=SNP
12	99724471	rs59891196	G	C	100	PASS	AC=620;AF=0.123802;AN=5008;NS=2504;DP=19566;EAS_AF=0.0089;AMR_AF=0.0749;AFR_AF=0.2829;EUR_AF=0.1203;SAS_AF=0.0654;AA=G|||;VT=SNP
12	99725157	rs67895041	T	C	100	PASS	AC=619;AF=0.123602;AN=5008;NS=2504;DP=17833;EAS_AF=0.0079;AMR_AF=0.0749;AFR_AF=0.2829;EUR_AF=0.1203;SAS_AF=0.0654;AA=T|||;VT=SNP
12	99727131	rs7304346	A	G	100	PASS	AC=1316;AF=0.26278;AN=5008;NS=2504;DP=19176;EAS_AF=0.0903;AMR_AF=0.1326;AFR_AF=0.6884;EUR_AF=0.1481;SAS_AF=0.0757;AA=G|||;VT=SNP
12	99729049	rs923723	T	A	100	PASS	AC=619;AF=0.123602;AN=5008;NS=2504;DP=15481;EAS_AF=0.0079;AMR_AF=0.0749;AFR_AF=0.2829;EUR_AF=0.1203;SAS_AF=0.0654;AA=T|||;VT=SNP
12	99730624	rs67224933	G	A	100	PASS	AC=618;AF=0.123403;AN=5008;NS=2504;DP=17667;EAS_AF=0.0079;AMR_AF=0.0749;AFR_AF=0.2821;EUR_AF=0.1203;SAS_AF=0.0654;AA=G|||;VT=SNP
12	99730899	rs12314812	G	T	100	PASS	AC=1338;AF=0.267173;AN=5008;NS=2504;DP=17144;EAS_AF=0.0903;AMR_AF=0.1326;AFR_AF=0.6906;EUR_AF=0.1461;SAS_AF=0.0971;AA=T|||;VT=SNP
12	99730984	rs12321903	T	C	100	PASS	AC=1317;AF=0.262979;AN=5008;NS=2504;DP=17037;EAS_AF=0.0903;AMR_AF=0.1326;AFR_AF=0.6906;EUR_AF=0.1461;SAS_AF=0.0757;AA=C|||;VT=SNP
12	99731156	rs7979225	T	A	100	PASS	AC=897;AF=0.179113;AN=5008;NS=2504;DP=17079;EAS_AF=0.502;AMR_AF=0.072;AFR_AF=0.0166;EUR_AF=0.0885;SAS_AF=0.2352;AA=T|||;VT=SNP
12	99731893	rs4254163	A	G	100	PASS	AC=2620;AF=0.523163;AN=5008;NS=2504;DP=18153;EAS_AF=0.5913;AMR_AF=0.3156;AFR_AF=0.8132;EUR_AF=0.3817;SAS_AF=0.3538;AA=T|||;VT=SNP
12	99732580	rs7303603	A	G	100	PASS	AC=1508;AF=0.301118;AN=5008;NS=2504;DP=21683;EAS_AF=0.0903;AMR_AF=0.2305;AFR_AF=0.6566;EUR_AF=0.2922;SAS_AF=0.0971;AA=G|||;VT=SNP
12	99734464	rs73149177	C	A	100	PASS	AC=460;AF=0.091853;AN=5008;NS=2504;DP=12425;EAS_AF=0.0079;AMR_AF=0.0576;AFR_AF=0.174;EUR_AF=0.1173;SAS_AF=0.0654;AA=C|||;VT=SNP
12	99735330	rs7980404	A	T	100	PASS	AC=2611;AF=0.521366;AN=5008;NS=2504;DP=20893;EAS_AF=0.5972;AMR_AF=0.3141;AFR_AF=0.8026;EUR_AF=0.3807;SAS_AF=0.3548;AA=T|||;VT=SNP
12	99735960	rs10860421	C	T	100	PASS	AC=1608;AF=0.321086;AN=5008;NS=2504;DP=19185;EAS_AF=0.5069;AMR_AF=0.2233;AFR_AF=0.3238;EUR_AF=0.2594;SAS_AF=0.2587;AA=C|||;VT=SNP
12	99736030	rs55776753	A	C	100	PASS	AC=705;AF=0.140775;AN=5008;NS=2504;DP=20006;EAS_AF=0.0079;AMR_AF=0.0793;AFR_AF=0.3457;EUR_AF=0.1203;SAS_AF=0.0654;AA=A|||;VT=SNP
12	99736960	rs10860422	A	G	100	PASS	AC=1898;AF=0.378994;AN=5008;NS=2504;DP=14529;EAS_AF=0.5069;AMR_AF=0.2507;AFR_AF=0.5272;EUR_AF=0.2614;SAS_AF=0.2587;AA=A|||;VT=SNP
12	99737700	rs34895156	T	C	100	PASS	AC=380;AF=0.0758786;AN=5008;NS=2504;DP=18744;EAS_AF=0.0079;AMR_AF=0.0533;AFR_AF=0.1157;EUR_AF=0.1173;SAS_AF=0.0654;AA=T|||;VT=SNP
12	99738429	rs73149181	C	T	100	PASS	AC=380;AF=0.0758786;AN=5008;NS=2504;DP=16914;EAS_AF=0.0079;AMR_AF=0.0533;AFR_AF=0.1157;EUR_AF=0.1173;SAS_AF=0.0654;AA=C|||;VT=SNP
12	99738578	rs10777968	G	T	100	PASS	AC=1842;AF=0.367812;AN=5008;NS=2504;DP=16202;EAS_AF=0.505;AMR_AF=0.245;AFR_AF=0.4879;EUR_AF=0.2634;SAS_AF=0.2587;AA=G|||;VT=SNP
12	99739210	rs73149182	C	T	100	PASS	AC=489;AF=0.0976438;AN=5008;NS=2504;DP=19299;EAS_AF=0.0079;AMR_AF=0.0605;AFR_AF=0.1785;EUR_AF=0.1173;SAS_AF=0.0869;AA=T|||;VT=SNP
12	99739252	rs10745850	C	T	100	PASS	AC=2608;AF=0.520767;AN=5008;NS=2504;DP=18445;EAS_AF=0.5962;AMR_AF=0.3141;AFR_AF=0.8011;EUR_AF=0.3797;SAS_AF=0.3558;AA=T|||;VT=SNP
12	99741092	rs7954845	G	A	100	PASS	AC=2575;AF=0.514177;AN=5008;NS=2504;DP=19708;EAS_AF=0.5962;AMR_AF=0.3141;AFR_AF=0.7776;EUR_AF=0.3797;SAS_AF=0.3538;AA=A|||;VT=SNP
12	99741392	rs73149186	T	C	100	PASS	AC=472;AF=0.0942492;AN=5008;NS=2504;DP=18061;EAS_AF=0.0079;AMR_AF=0.0576;AFR_AF=0.1831;EUR_AF=0.1173;SAS_AF=0.0654;AA=T|||;VT=SNP
12	99741417	rs7955333	G	A	100	PASS	AC=1852;AF=0.369808;AN=5008;NS=2504;DP=17813;EAS_AF=0.5069;AMR_AF=0.2464;AFR_AF=0.4955;EUR_AF=0.2614;SAS_AF=0.2577;AA=G|||;VT=SNP
12	99741513	rs73149188	A	G	100	PASS	AC=497;AF=0.0992412;AN=5008;NS=2504;DP=17730;EAS_AF=0.0079;AMR_AF=0.0576;AFR_AF=0.1861;EUR_AF=0.1173;SAS_AF=0.0869;AA=G|||;VT=SNP
12	99741594	rs73149189	A	G	100	PASS	AC=472;AF=0.0942492;AN=5008;NS=2504;DP=15930;EAS_AF=0.0079;AMR_AF=0.0576;AFR_AF=0.1831;EUR_AF=0.1173;SAS_AF=0.0654;AA=A|||;VT=SNP
12	99742139	rs10860424	C	T	100	PASS	AC=2342;AF=0.467652;AN=5008;NS=2504;DP=16184;EAS_AF=0.5159;AMR_AF=0.3069;AFR_AF=0.674;EUR_AF=0.3787;SAS_AF=0.3446;AA=T|||;VT=SNP
12	99743900	rs10777969	A	G	100	PASS	AC=2583;AF=0.515775;AN=5008;NS=2504;DP=16899;EAS_AF=0.5972;AMR_AF=0.3156;AFR_AF=0.7814;EUR_AF=0.3807;SAS_AF=0.3538;AA=G|||;VT=SNP
12	99744332	rs10860425	A	C	100	PASS	AC=1076;AF=0.214856;AN=5008;NS=2504;DP=16401;EAS_AF=0.5099;AMR_AF=0.0865;AFR_AF=0.1392;EUR_AF=0.0885;SAS_AF=0.2342;AA=A|||;VT=SNP
12	99745879	rs7974591	G	A	100	PASS	AC=2423;AF=0.483826;AN=5008;NS=2504;DP=17323;EAS_AF=0.5149;AMR_AF=0.3069;AFR_AF=0.733;EUR_AF=0.3787;SAS_AF=0.3487;AA=A|||;VT=SNP
12	99746194	rs6538913	G	A	100	PASS	AC=4714;AF=0.941294;AN=5008;NS=2504;DP=15965;EAS_AF=0.998;AMR_AF=0.9697;AFR_AF=0.9508;EUR_AF=0.9095;SAS_AF=0.8824;AA=A|||;VT=SNP
12	99747309	rs11109807	T	C	100	PASS	AC=2002;AF=0.39976;AN=5008;NS=2504;DP=19754;EAS_AF=0.5099;AMR_AF=0.2579;AFR_AF=0.5885;EUR_AF=0.2614;SAS_AF=0.274;AA=C|||;VT=SNP
12	99748207	rs4633546	T	C	100	PASS	AC=2584;AF=0.515974;AN=5008;NS=2504;DP=20072;EAS_AF=0.6002;AMR_AF=0.3184;AFR_AF=0.7776;EUR_AF=0.3807;SAS_AF=0.3548;AA=C|||;VT=SNP
12	99748356	rs11109808	A	G	100	PASS	AC=956;AF=0.190895;AN=5008;NS=2504;DP=19695;EAS_AF=0.5099;AMR_AF=0.0793;AFR_AF=0.0575;EUR_AF=0.0875;SAS_AF=0.228;AA=A|||;VT=SNP
12	99748621	rs10777970	T	C	100	PASS	AC=1086;AF=0.216853;AN=5008;NS=2504;DP=16860;EAS_AF=0.5099;AMR_AF=0.0879;AFR_AF=0.1513;EUR_AF=0.0875;SAS_AF=0.228;AA=T|||;VT=SNP
12	99749309	rs9943727	C	T	100	PASS	AC=1881;AF=0.375599;AN=5008;NS=2504;DP=18942;EAS_AF=0.5079;AMR_AF=0.2536;AFR_AF=0.5197;EUR_AF=0.2594;SAS_AF=0.2505;AA=C|||;VT=SNP
12	99749631	rs35361767	T	C	100	PASS	AC=339;AF=0.0676917;AN=5008;NS=2504;DP=15398;EAS_AF=0.1726;AMR_AF=0.0346;AFR_AF=0.0015;EUR_AF=0.0686;SAS_AF=0.0716;AA=T|||;VT=SNP
12	99751846	rs7312660	A	G	100	PASS	AC=1897;AF=0.378794;AN=5008;NS=2504;DP=14702;EAS_AF=0.5119;AMR_AF=0.2536;AFR_AF=0.5265;EUR_AF=0.2614;SAS_AF=0.2515;AA=A|||;VT=SNP
12	99752344	rs10777971	T	G	100	PASS	AC=2399;AF=0.479034;AN=5008;NS=2504;DP=18119;EAS_AF=0.5179;AMR_AF=0.3127;AFR_AF=0.7163;EUR_AF=0.3797;SAS_AF=0.3384;AA=G|||;VT=SNP
12	99753971	rs7957276	G	C	100	PASS	AC=2547;AF=0.508586;AN=5008;NS=2504;DP=17980;EAS_AF=0.5952;AMR_AF=0.3055;AFR_AF=0.7799;EUR_AF=0.3569;SAS_AF=0.3528;AA=C|||;VT=SNP
12	99754599	rs10745851	C	T	100	PASS	AC=1959;AF=0.391174;AN=5008;NS=2504;DP=18231;EAS_AF=0.5069;AMR_AF=0.2435;AFR_AF=0.5855;EUR_AF=0.2386;SAS_AF=0.271;AA=T|||;VT=SNP
12	99755386	rs7296093	G	T	100	PASS	AC=1845;AF=0.368411;AN=5008;NS=2504;DP=17037;EAS_AF=0.5069;AMR_AF=0.2392;AFR_AF=0.5182;EUR_AF=0.2376;SAS_AF=0.2495;AA=G|||;VT=SNP
12	99756029	rs11109810	G	A	100	PASS	AC=899;AF=0.179513;AN=5008;NS=2504;DP=16960;EAS_AF=0.5069;AMR_AF=0.0749;AFR_AF=0.0189;EUR_AF=0.0895;SAS_AF=0.226;AA=G|||;VT=SNP
12	99756244	rs7965320	A	G	100	PASS	AC=2553;AF=0.509784;AN=5008;NS=2504;DP=15672;EAS_AF=0.5982;AMR_AF=0.3055;AFR_AF=0.7814;EUR_AF=0.3579;SAS_AF=0.3528;AA=G|||;VT=SNP
12	99757226	rs10128988	G	C	100	PASS	AC=2548;AF=0.508786;AN=5008;NS=2504;DP=17440;EAS_AF=0.5952;AMR_AF=0.3055;AFR_AF=0.7806;EUR_AF=0.3569;SAS_AF=0.3528;AA=C|||;VT=SNP
12	99758502	rs7980947	G	A	100	PASS	AC=2521;AF=0.503395;AN=5008;NS=2504;DP=22145;EAS_AF=0.5933;AMR_AF=0.304;AFR_AF=0.7761;EUR_AF=0.3559;SAS_AF=0.3354;AA=A|||;VT=SNP
12	99759137	rs10777973	A	T	100	PASS	AC=1824;AF=0.364217;AN=5008;NS=2504;DP=20323;EAS_AF=0.5089;AMR_AF=0.2406;AFR_AF=0.5129;EUR_AF=0.2366;SAS_AF=0.2331;AA=A|||;VT=SNP
12	99762149	rs12297003	T	C	100	PASS	AC=1606;AF=0.320687;AN=5008;NS=2504;DP=13740;EAS_AF=0.502;AMR_AF=0.2118;AFR_AF=0.3555;EUR_AF=0.2326;SAS_AF=0.2546;AA=T|||;VT=SNP
12	99762785	rs11836299	C	T	100	PASS	AC=1836;AF=0.366613;AN=5008;NS=2504;DP=18374;EAS_AF=0.5;AMR_AF=0.2363;AFR_AF=0.5166;EUR_AF=0.2356;SAS_AF=0.2536;AA=C|||;VT=SNP
12	99763032	rs73151112	A	G	100	PASS	AC=604;AF=0.120607;AN=5008;NS=2504;DP=20784;EAS_AF=0.0933;AMR_AF=0.062;AFR_AF=0.1868;EUR_AF=0.1203;SAS_AF=0.1012;AA=G|||;VT=SNP
12	99763045	rs11109813	A	T	100	PASS	AC=1791;AF=0.357628;AN=5008;NS=2504;DP=20470;EAS_AF=0.5;AMR_AF=0.2334;AFR_AF=0.4841;EUR_AF=0.2356;SAS_AF=0.2536;AA=A|||;VT=SNP
12	99763601	rs7487874	C	T	100	PASS	AC=1549;AF=0.309305;AN=5008;NS=2504;DP=17815;EAS_AF=0.5;AMR_AF=0.2075;AFR_AF=0.3177;EUR_AF=0.2316;SAS_AF=0.2536;AA=T|||;VT=SNP
12	99763817	rs4385983	T	C	100	PASS	AC=2546;AF=0.508387;AN=5008;NS=2504;DP=20373;EAS_AF=0.5923;AMR_AF=0.304;AFR_AF=0.7799;EUR_AF=0.3549;SAS_AF=0.3579;AA=C|||;VT=SNP
12	99765359	rs10860426	T	C	100	PASS	AC=1088;AF=0.217252;AN=5008;NS=2504;DP=17552;EAS_AF=0.503;AMR_AF=0.0893;AFR_AF=0.1536;EUR_AF=0.0885;SAS_AF=0.2321;AA=T|||;VT=SNP
12	99765732	rs12309252	A	G	100	PASS	AC=1090;AF=0.217652;AN=5008;NS=2504;DP=17224;EAS_AF=0.501;AMR_AF=0.0865;AFR_AF=0.1581;EUR_AF=0.0885;SAS_AF=0.2321;AA=A|||;VT=SNP
12	99765812	rs12304343	T	C	100	PASS	AC=1870;AF=0.373403;AN=5008;NS=2504;DP=17561;EAS_AF=0.502;AMR_AF=0.2392;AFR_AF=0.5363;EUR_AF=0.2386;SAS_AF=0.2546;AA=T|||;VT=SNP
12	99772412	rs73151138	C	T	100	PASS	AC=489;AF=0.0976438;AN=5008;NS=2504;DP=11610;EAS_AF=0.0109;AMR_AF=0.0591;AFR_AF=0.1838;EUR_AF=0.1173;SAS_AF=0.0777;AA=c|||;VT=SNP
12	99776079	rs73151156	G	A	100	PASS	AC=503;AF=0.100439;AN=5008;NS=2504;DP=19726;EAS_AF=0.0089;AMR_AF=0.0591;AFR_AF=0.1967;EUR_AF=0.1193;SAS_AF=0.0746;AA=A|||;VT=SNP
12	99776334	rs73151157	T	G	100	PASS	AC=548;AF=0.109425;AN=5008;NS=2504;DP=15597;EAS_AF=0.0089;AMR_AF=0.062;AFR_AF=0.2269;EUR_AF=0.1193;SAS_AF=0.0777;AA=G|||;VT=SNP
12	99776858	rs10777974	T	G	100	PASS	AC=2233;AF=0.445887;AN=5008;NS=2504;DP=19431;EAS_AF=0.5079;AMR_AF=0.2767;AFR_AF=0.6324;EUR_AF=0.3549;SAS_AF=0.3436;AA=T|||;VT=SNP
12	99776886	rs10777975	T	C	100	PASS	AC=2026;AF=0.404553;AN=5008;NS=2504;DP=20391;EAS_AF=0.5099;AMR_AF=0.2695;AFR_AF=0.4887;EUR_AF=0.3559;SAS_AF=0.3282;AA=T|||;VT=SNP
12	99777018	rs10777976	T	C	100	PASS	AC=2579;AF=0.514976;AN=5008;NS=2504;DP=20030;EAS_AF=0.5883;AMR_AF=0.3026;AFR_AF=0.7973;EUR_AF=0.3598;SAS_AF=0.3681;AA=T|||;VT=SNP
12	99777662	rs7314891	A	G	100	PASS	AC=2481;AF=0.495407;AN=5008;NS=2504;DP=15247;EAS_AF=0.5109;AMR_AF=0.3012;AFR_AF=0.7965;EUR_AF=0.3618;SAS_AF=0.3476;AA=G|||;VT=SNP
12	99777729	rs11109819	G	A	100	PASS	AC=1565;AF=0.3125;AN=5008;NS=2504;DP=18494;EAS_AF=0.5;AMR_AF=0.2104;AFR_AF=0.3215;EUR_AF=0.2386;SAS_AF=0.2556;AA=G|||;VT=SNP
12	99780898	rs59964077	C	G	100	PASS	AC=375;AF=0.0748802;AN=5008;NS=2504;DP=20743;EAS_AF=0.0079;AMR_AF=0.0533;AFR_AF=0.1104;EUR_AF=0.1183;SAS_AF=0.0665;AA=C|||;VT=SNP
12	99782838	rs4341626	C	A	100	PASS	AC=3059;AF=0.610823;AN=5008;NS=2504;DP=19564;EAS_AF=0.6518;AMR_AF=0.4193;AFR_AF=0.879;EUR_AF=0.4314;SAS_AF=0.5266;AA=A|||;VT=SNP
12	99783352	rs9943780	C	T	100	PASS	AC=1555;AF=0.310503;AN=5008;NS=2504;DP=15409;EAS_AF=0.5;AMR_AF=0.2089;AFR_AF=0.3139;EUR_AF=0.2396;SAS_AF=0.2556;AA=C|||;VT=SNP
12	99787557	rs10777978	G	A	100	PASS	AC=1099;AF=0.219449;AN=5008;NS=2504;DP=19009;EAS_AF=0.5437;AMR_AF=0.0865;AFR_AF=0.1157;EUR_AF=0.0924;SAS_AF=0.2505;AA=A|||;VT=SNP
12	99787595	rs73151164	C	T	100	PASS	AC=380;AF=0.0758786;AN=5008;NS=2504;DP=19526;EAS_AF=0.0079;AMR_AF=0.0533;AFR_AF=0.118;EUR_AF=0.1163;SAS_AF=0.0634;AA=C|||;VT=SNP
12	99787920	rs4128747	T	C	100	PASS	AC=2526;AF=0.504393;AN=5008;NS=2504;DP=20696;EAS_AF=0.5536;AMR_AF=0.3026;AFR_AF=0.8026;EUR_AF=0.3618;SAS_AF=0.3405;AA=c|||;VT=SNP
12	99788253	rs9805016	T	C	100	PASS	AC=1228;AF=0.245208;AN=5008;NS=2504;DP=19322;EAS_AF=0.5417;AMR_AF=0.0893;AFR_AF=0.1967;EUR_AF=0.0924;SAS_AF=0.273;AA=C|||;VT=SNP
12	99788484	rs9805135	A	C	100	PASS	AC=1250;AF=0.249601;AN=5008;NS=2504;DP=20779;EAS_AF=0.5417;AMR_AF=0.0922;AFR_AF=0.2179;EUR_AF=0.0924;SAS_AF=0.2648;AA=C|||;VT=SNP
12	99789025	rs73151165	A	C	100	PASS	AC=603;AF=0.120407;AN=5008;NS=2504;DP=20545;EAS_AF=0.0873;AMR_AF=0.0634;AFR_AF=0.1921;EUR_AF=0.1252;SAS_AF=0.093;AA=A|||;VT=SNP
12	99791862	rs7302669	G	A	100	PASS	AC=2477;AF=0.494609;AN=5008;NS=2504;DP=19062;EAS_AF=0.5486;AMR_AF=0.2954;AFR_AF=0.7685;EUR_AF=0.3598;SAS_AF=0.3487;AA=A|||;VT=SNP
12	99795492	rs10860430	G	A	100	PASS	AC=951;AF=0.189896;AN=5008;NS=2504;DP=18545;EAS_AF=0.4474;AMR_AF=0.085;AFR_AF=0.0741;EUR_AF=0.1014;SAS_AF=0.2464;AA=G|||;VT=SNP
12	99796670	rs7306479	T	C	100	PASS	AC=2151;AF=0.429513;AN=5008;NS=2504;DP=17768;EAS_AF=0.5486;AMR_AF=0.1916;AFR_AF=0.6982;EUR_AF=0.2356;SAS_AF=0.3119;AA=C|||;VT=SNP
12	99802508	rs10860431	G	A	100	PASS	AC=1690;AF=0.33746;AN=5008;NS=2504;DP=18773;EAS_AF=0.5427;AMR_AF=0.1254;AFR_AF=0.5265;EUR_AF=0.1074;SAS_AF=0.2577;AA=a|||;VT=SNP
12	99802625	rs11109825	C	T	100	PASS	AC=2143;AF=0.427915;AN=5008;NS=2504;DP=18191;EAS_AF=0.5486;AMR_AF=0.1873;AFR_AF=0.7012;EUR_AF=0.2286;SAS_AF=0.3098;AA=T|||;VT=SNP
12	99803227	rs10860432	T	G	100	PASS	AC=2033;AF=0.40595;AN=5008;NS=2504;DP=17712;EAS_AF=0.5962;AMR_AF=0.3386;AFR_AF=0.4342;EUR_AF=0.2306;SAS_AF=0.3998;AA=G|||;VT=SNP
12	99803390	rs7977812	T	G	100	PASS	AC=1773;AF=0.354034;AN=5008;NS=2504;DP=15097;EAS_AF=0.5536;AMR_AF=0.2161;AFR_AF=0.3676;EUR_AF=0.2724;SAS_AF=0.3119;AA=T|||;VT=SNP
12	99803664	rs7978186	T	G	100	PASS	AC=1679;AF=0.335264;AN=5008;NS=2504;DP=17345;EAS_AF=0.5149;AMR_AF=0.2176;AFR_AF=0.3328;EUR_AF=0.2734;SAS_AF=0.3006;AA=T|||;VT=SNP
12	99803782	rs7963497	G	T	100	PASS	AC=1621;AF=0.323682;AN=5008;NS=2504;DP=14552;EAS_AF=0.5069;AMR_AF=0.2161;AFR_AF=0.3124;EUR_AF=0.2694;SAS_AF=0.2822;AA=G|||;VT=SNP
12	99803797	rs7963164	A	G	100	PASS	AC=1684;AF=0.336262;AN=5008;NS=2504;DP=15209;EAS_AF=0.5099;AMR_AF=0.219;AFR_AF=0.351;EUR_AF=0.2734;SAS_AF=0.2853;AA=G|||;VT=SNP
12	99804356	rs11109826	A	G	100	PASS	AC=1628;AF=0.32508;AN=5008;NS=2504;DP=14154;EAS_AF=0.5089;AMR_AF=0.2161;AFR_AF=0.3116;EUR_AF=0.2734;SAS_AF=0.2843;AA=A|||;VT=SNP
12	99804536	rs7301622	A	G	100	PASS	AC=2440;AF=0.48722;AN=5008;NS=2504;DP=19527;EAS_AF=0.5159;AMR_AF=0.3012;AFR_AF=0.7398;EUR_AF=0.4006;SAS_AF=0.3374;AA=G|||;VT=SNP
12	99805630	rs10777979	C	T	100	PASS	AC=2142;AF=0.427716;AN=5008;NS=2504;DP=15522;EAS_AF=0.5089;AMR_AF=0.2853;AFR_AF=0.5325;EUR_AF=0.3956;SAS_AF=0.3364;AA=T|||;VT=SNP
12	99806039	rs10860433	C	T	100	PASS	AC=1479;AF=0.295327;AN=5008;NS=2504;DP=17337;EAS_AF=0.4246;AMR_AF=0.2133;AFR_AF=0.2769;EUR_AF=0.2724;SAS_AF=0.2689;AA=C|||;VT=SNP
12	99806250	rs73151180	C	T	100	PASS	AC=405;AF=0.0808706;AN=5008;NS=2504;DP=18818;EAS_AF=0.0724;AMR_AF=0.0591;AFR_AF=0.0764;EUR_AF=0.1233;SAS_AF=0.0675;AA=C|||;VT=SNP
12	99806328	rs7974943	G	T	100	PASS	AC=2119;AF=0.423123;AN=5008;NS=2504;DP=19903;EAS_AF=0.5079;AMR_AF=0.2839;AFR_AF=0.5166;EUR_AF=0.3956;SAS_AF=0.3364;AA=T|||;VT=SNP
12	99806599	rs7961745	T	C	100	PASS	AC=2124;AF=0.424121;AN=5008;NS=2504;DP=18911;EAS_AF=0.5119;AMR_AF=0.2853;AFR_AF=0.5166;EUR_AF=0.3956;SAS_AF=0.3364;AA=C|||;VT=SNP
12	99806715	rs73151181	C	T	100	PASS	AC=322;AF=0.0642971;AN=5008;NS=2504;DP=19144;EAS_AF=0.0069;AMR_AF=0.0576;AFR_AF=0.0756;EUR_AF=0.1223;SAS_AF=0.0532;AA=C|||;VT=SNP
12	99806840	rs7978213	C	T	100	PASS	AC=1492;AF=0.297923;AN=5008;NS=2504;DP=18362;EAS_AF=0.4365;AMR_AF=0.2133;AFR_AF=0.2784;EUR_AF=0.2724;SAS_AF=0.2679;AA=T|||;VT=SNP
12	99806854	rs7964840	T	C	100	PASS	AC=1492;AF=0.297923;AN=5008;NS=2504;DP=18267;EAS_AF=0.4365;AMR_AF=0.2133;AFR_AF=0.2784;EUR_AF=0.2724;SAS_AF=0.2679;AA=T|||;VT=SNP
12	99807079	rs12424548	C	T	100	PASS	AC=1536;AF=0.306709;AN=5008;NS=2504;DP=18459;EAS_AF=0.4365;AMR_AF=0.2147;AFR_AF=0.3101;EUR_AF=0.2734;SAS_AF=0.2679;AA=T|||;VT=SNP
12	99807111	rs12424576	G	A	100	PASS	AC=1537;AF=0.306909;AN=5008;NS=2504;DP=17692;EAS_AF=0.4365;AMR_AF=0.2147;AFR_AF=0.3109;EUR_AF=0.2734;SAS_AF=0.2679;AA=G|||;VT=SNP
12	99807154	rs12425972	T	C	100	PASS	AC=1537;AF=0.306909;AN=5008;NS=2504;DP=17305;EAS_AF=0.4365;AMR_AF=0.2147;AFR_AF=0.3109;EUR_AF=0.2734;SAS_AF=0.2679;AA=T|||;VT=SNP
12	99807236	rs12424566	C	T	100	PASS	AC=1540;AF=0.307508;AN=5008;NS=2504;DP=16564;EAS_AF=0.4365;AMR_AF=0.2176;AFR_AF=0.3101;EUR_AF=0.2734;SAS_AF=0.2699;AA=T|||;VT=SNP
12	99807244	rs12425985	T	C	100	PASS	AC=1541;AF=0.307708;AN=5008;NS=2504;DP=16349;EAS_AF=0.4365;AMR_AF=0.2176;AFR_AF=0.3109;EUR_AF=0.2734;SAS_AF=0.2699;AA=T|||;VT=SNP
12	99807282	rs12425986	T	A	100	PASS	AC=1544;AF=0.308307;AN=5008;NS=2504;DP=15999;EAS_AF=0.4385;AMR_AF=0.219;AFR_AF=0.3109;EUR_AF=0.2734;SAS_AF=0.2699;AA=T|||;VT=SNP
12	99807496	rs2175524	C	T	100	PASS	AC=2146;AF=0.428514;AN=5008;NS=2504;DP=15984;EAS_AF=0.5099;AMR_AF=0.2839;AFR_AF=0.5363;EUR_AF=0.3946;SAS_AF=0.3364;AA=T|||;VT=SNP
12	99807726	rs1511968	C	T	100	PASS	AC=626;AF=0.125;AN=5008;NS=2504;DP=14680;EAS_AF=0.0724;AMR_AF=0.0706;AFR_AF=0.2368;EUR_AF=0.1243;SAS_AF=0.0675;AA=C|||;VT=SNP
12	99808002	rs2048488	G	A	100	PASS	AC=2367;AF=0.472644;AN=5008;NS=2504;DP=19093;EAS_AF=0.5119;AMR_AF=0.2954;AFR_AF=0.6952;EUR_AF=0.3956;SAS_AF=0.3364;AA=A|||;VT=SNP
12	99808057	rs2048489	T	C	100	PASS	AC=1540;AF=0.307508;AN=5008;NS=2504;DP=18484;EAS_AF=0.4395;AMR_AF=0.2147;AFR_AF=0.3116;EUR_AF=0.2714;SAS_AF=0.2689;AA=T|||;VT=SNP
12	99808064	rs73151183	A	G	100	PASS	AC=324;AF=0.0646965;AN=5008;NS=2504;DP=18730;EAS_AF=0.0069;AMR_AF=0.0576;AFR_AF=0.0764;EUR_AF=0.1233;SAS_AF=0.0532;AA=A|||;VT=SNP
12	99808128	rs2048490	A	C	100	PASS	AC=2172;AF=0.433706;AN=5008;NS=2504;DP=19332;EAS_AF=0.5129;AMR_AF=0.2867;AFR_AF=0.5514;EUR_AF=0.3956;SAS_AF=0.3364;AA=A|||;VT=SNP
12	99808812	rs10777980	T	C	100	PASS	AC=1547;AF=0.308906;AN=5008;NS=2504;DP=14664;EAS_AF=0.4395;AMR_AF=0.2161;AFR_AF=0.3132;EUR_AF=0.2734;SAS_AF=0.271;AA=T|||;VT=SNP
12	99808873	rs10777981	A	G	100	PASS	AC=1562;AF=0.311901;AN=5008;NS=2504;DP=14595;EAS_AF=0.4395;AMR_AF=0.2219;AFR_AF=0.3132;EUR_AF=0.2843;SAS_AF=0.271;AA=A|||;VT=SNP
12	99808986	rs10745853	T	C	100	PASS	AC=2143;AF=0.427915;AN=5008;NS=2504;DP=14182;EAS_AF=0.5139;AMR_AF=0.2867;AFR_AF=0.5356;EUR_AF=0.3966;SAS_AF=0.3262;AA=T|||;VT=SNP
12	99809041	rs10860434	C	A	100	PASS	AC=2154;AF=0.430112;AN=5008;NS=2504;DP=13807;EAS_AF=0.5119;AMR_AF=0.2867;AFR_AF=0.5363;EUR_AF=0.3966;SAS_AF=0.3384;AA=A|||;VT=SNP
12	99809105	rs11109831	T	C	100	PASS	AC=1547;AF=0.308906;AN=5008;NS=2504;DP=13549;EAS_AF=0.4395;AMR_AF=0.2161;AFR_AF=0.3132;EUR_AF=0.2734;SAS_AF=0.271;AA=T|||;VT=SNP
12	99809268	rs11109832	T	C	100	PASS	AC=2179;AF=0.435104;AN=5008;NS=2504;DP=13658;EAS_AF=0.5149;AMR_AF=0.2882;AFR_AF=0.5522;EUR_AF=0.3966;SAS_AF=0.3384;AA=T|||;VT=SNP
12	99809439	rs1912862	A	G	100	PASS	AC=1566;AF=0.3127;AN=5008;NS=2504;DP=15131;EAS_AF=0.4405;AMR_AF=0.2233;AFR_AF=0.3147;EUR_AF=0.2843;SAS_AF=0.271;AA=A|||;VT=SNP
12	99809516	rs7316646	T	C	100	PASS	AC=2193;AF=0.437899;AN=5008;NS=2504;DP=13674;EAS_AF=0.5159;AMR_AF=0.2882;AFR_AF=0.5613;EUR_AF=0.3966;SAS_AF=0.3395;AA=C|||;VT=SNP
12	99809522	rs7316651	T	C	100	PASS	AC=2192;AF=0.4377;AN=5008;NS=2504;DP=13661;EAS_AF=0.5159;AMR_AF=0.2882;AFR_AF=0.5605;EUR_AF=0.3966;SAS_AF=0.3395;AA=t|||;VT=SNP
12	99809756	rs7300624	A	T	100	PASS	AC=2178;AF=0.434904;AN=5008;NS=2504;DP=17101;EAS_AF=0.5149;AMR_AF=0.2911;AFR_AF=0.5514;EUR_AF=0.3986;SAS_AF=0.3344;AA=T|||;VT=SNP
12	99810537	rs12311204	T	G	100	PASS	AC=798;AF=0.159345;AN=5008;NS=2504;DP=18817;EAS_AF=0.0754;AMR_AF=0.0908;AFR_AF=0.3533;EUR_AF=0.1252;SAS_AF=0.0675;AA=T|||;VT=SNP
12	99810799	rs10431450	G	A	100	PASS	AC=1535;AF=0.30651;AN=5008;NS=2504;DP=14903;EAS_AF=0.4385;AMR_AF=0.2104;AFR_AF=0.3094;EUR_AF=0.2694;SAS_AF=0.273;AA=G|||;VT=SNP
12	99811021	rs10777982	T	C	100	PASS	AC=2521;AF=0.503395;AN=5008;NS=2504;DP=17090;EAS_AF=0.5159;AMR_AF=0.3127;AFR_AF=0.7958;EUR_AF=0.3966;SAS_AF=0.3405;AA=C|||;VT=SNP
12	99811048	rs12305663	C	T	100	PASS	AC=699;AF=0.139577;AN=5008;NS=2504;DP=16962;EAS_AF=0.0754;AMR_AF=0.0735;AFR_AF=0.2897;EUR_AF=0.1223;SAS_AF=0.0675;AA=C|||;VT=SNP
12	99811460	rs12313086	T	C	100	PASS	AC=699;AF=0.139577;AN=5008;NS=2504;DP=16860;EAS_AF=0.0754;AMR_AF=0.0735;AFR_AF=0.2897;EUR_AF=0.1223;SAS_AF=0.0675;AA=T|||;VT=SNP
12	99811546	rs73151187	T	C	100	PASS	AC=321;AF=0.0640974;AN=5008;NS=2504;DP=16482;EAS_AF=0.0069;AMR_AF=0.0576;AFR_AF=0.0756;EUR_AF=0.1213;SAS_AF=0.0532;AA=T|||;VT=SNP
12	99811557	rs55675355	C	T	100	PASS	AC=699;AF=0.139577;AN=5008;NS=2504;DP=16781;EAS_AF=0.0754;AMR_AF=0.0735;AFR_AF=0.2897;EUR_AF=0.1223;SAS_AF=0.0675;AA=C|||;VT=SNP
12	99811585	rs11832504	G	A	100	PASS	AC=683;AF=0.136382;AN=5008;NS=2504;DP=16927;EAS_AF=0.0724;AMR_AF=0.0749;AFR_AF=0.2791;EUR_AF=0.1223;SAS_AF=0.0675;AA=A|||;VT=SNP
12	99811897	rs10777983	A	C	100	PASS	AC=1507;AF=0.300919;AN=5008;NS=2504;DP=16178;EAS_AF=0.4375;AMR_AF=0.2161;AFR_AF=0.2769;EUR_AF=0.2823;SAS_AF=0.272;AA=A|||;VT=SNP
12	99811949	rs10745854	C	T	100	PASS	AC=2185;AF=0.436302;AN=5008;NS=2504;DP=16467;EAS_AF=0.5099;AMR_AF=0.2896;AFR_AF=0.5582;EUR_AF=0.4046;SAS_AF=0.3323;AA=T|||;VT=SNP
12	99812170	rs34192807	T	C	100	PASS	AC=684;AF=0.136581;AN=5008;NS=2504;DP=15167;EAS_AF=0.0754;AMR_AF=0.0735;AFR_AF=0.2784;EUR_AF=0.1223;SAS_AF=0.0675;AA=C|||;VT=SNP
12	99812238	rs56314437	T	G	100	PASS	AC=703;AF=0.140375;AN=5008;NS=2504;DP=16462;EAS_AF=0.0764;AMR_AF=0.0764;AFR_AF=0.2821;EUR_AF=0.1292;SAS_AF=0.0716;AA=T|||;VT=SNP
12	99812257	rs73147319	C	T	100	PASS	AC=684;AF=0.136581;AN=5008;NS=2504;DP=16453;EAS_AF=0.0744;AMR_AF=0.072;AFR_AF=0.2784;EUR_AF=0.1233;SAS_AF=0.0685;AA=T|||;VT=SNP
12	99812268	rs11109834	T	C	100	PASS	AC=1519;AF=0.303315;AN=5008;NS=2504;DP=16267;EAS_AF=0.4415;AMR_AF=0.2205;AFR_AF=0.2799;EUR_AF=0.2833;SAS_AF=0.272;AA=T|||;VT=SNP
12	99812329	rs56300419	T	C	100	PASS	AC=692;AF=0.138179;AN=5008;NS=2504;DP=16984;EAS_AF=0.0744;AMR_AF=0.072;AFR_AF=0.2799;EUR_AF=0.1262;SAS_AF=0.0716;AA=T|||;VT=SNP
12	99812330	rs77196699	G	C	100	PASS	AC=691;AF=0.137979;AN=5008;NS=2504;DP=16924;EAS_AF=0.0754;AMR_AF=0.0735;AFR_AF=0.2799;EUR_AF=0.1252;SAS_AF=0.0695;AA=C|||;VT=SNP
12	99812335	rs56075851	G	A	100	PASS	AC=670;AF=0.133786;AN=5008;NS=2504;DP=17235;EAS_AF=0.0744;AMR_AF=0.072;AFR_AF=0.264;EUR_AF=0.1262;SAS_AF=0.0706;AA=G|||;VT=SNP
12	99812344	rs11109835	C	T	100	PASS	AC=1510;AF=0.301518;AN=5008;NS=2504;DP=17145;EAS_AF=0.4415;AMR_AF=0.2176;AFR_AF=0.2799;EUR_AF=0.2783;SAS_AF=0.2699;AA=C|||;VT=SNP
12	99812367	rs11109836	A	G	100	PASS	AC=1513;AF=0.302117;AN=5008;NS=2504;DP=16698;EAS_AF=0.4415;AMR_AF=0.219;AFR_AF=0.2799;EUR_AF=0.2793;SAS_AF=0.271;AA=A|||;VT=SNP
12	99812616	rs12321361	A	G	100	PASS	AC=757;AF=0.151158;AN=5008;NS=2504;DP=16446;EAS_AF=0.0754;AMR_AF=0.0793;AFR_AF=0.3253;EUR_AF=0.1272;SAS_AF=0.0695;AA=G|||;VT=SNP
12	99812630	rs1511969	A	C	100	PASS	AC=1507;AF=0.300919;AN=5008;NS=2504;DP=16185;EAS_AF=0.4385;AMR_AF=0.2176;AFR_AF=0.2791;EUR_AF=0.2783;SAS_AF=0.271;AA=A|||;VT=SNP
12	99812732	rs10467005	T	C	100	PASS	AC=709;AF=0.141573;AN=5008;NS=2504;DP=16089;EAS_AF=0.0754;AMR_AF=0.0764;AFR_AF=0.2905;EUR_AF=0.1272;SAS_AF=0.0695;AA=C|||;VT=SNP
12	99812979	rs7131971	G	A	100	PASS	AC=703;AF=0.140375;AN=5008;NS=2504;DP=15887;EAS_AF=0.0724;AMR_AF=0.0764;AFR_AF=0.2882;EUR_AF=0.1272;SAS_AF=0.0695;AA=G|||;VT=SNP
12	99813273	rs7132138	C	T	100	PASS	AC=2174;AF=0.434105;AN=5008;NS=2504;DP=16509;EAS_AF=0.504;AMR_AF=0.2824;AFR_AF=0.5666;EUR_AF=0.3897;SAS_AF=0.3364;AA=T|||;VT=SNP
12	99813286	rs7303071	T	G	100	PASS	AC=1480;AF=0.295527;AN=5008;NS=2504;DP=16632;EAS_AF=0.4365;AMR_AF=0.2075;AFR_AF=0.2784;EUR_AF=0.2654;SAS_AF=0.2669;AA=T|||;VT=SNP
12	99813298	rs10860435	G	A	100	PASS	AC=1433;AF=0.286142;AN=5008;NS=2504;DP=16442;EAS_AF=0.4325;AMR_AF=0.2046;AFR_AF=0.2481;EUR_AF=0.2644;SAS_AF=0.2669;AA=G|||;VT=SNP
12	99813376	rs7132485	G	A	100	PASS	AC=700;AF=0.139776;AN=5008;NS=2504;DP=18345;EAS_AF=0.0724;AMR_AF=0.0764;AFR_AF=0.2882;EUR_AF=0.1282;SAS_AF=0.0654;AA=G|||;VT=SNP
12	99813785	rs7132975	G	A	100	PASS	AC=2269;AF=0.453075;AN=5008;NS=2504;DP=18046;EAS_AF=0.505;AMR_AF=0.2997;AFR_AF=0.6256;EUR_AF=0.3936;SAS_AF=0.3364;AA=A|||;VT=SNP
12	99813940	rs10860436	T	G	100	PASS	AC=845;AF=0.16873;AN=5008;NS=2504;DP=17627;EAS_AF=0.0754;AMR_AF=0.0951;AFR_AF=0.3873;EUR_AF=0.1282;SAS_AF=0.0634;AA=T|||;VT=SNP
12	99814201	rs10777984	G	A	100	PASS	AC=2311;AF=0.461462;AN=5008;NS=2504;DP=16537;EAS_AF=0.5089;AMR_AF=0.3112;AFR_AF=0.6324;EUR_AF=0.4085;SAS_AF=0.3425;AA=A|||;VT=SNP
12	99815303	rs11109837	A	G	100	PASS	AC=2339;AF=0.467053;AN=5008;NS=2504;DP=17586;EAS_AF=0.5188;AMR_AF=0.3184;AFR_AF=0.6301;EUR_AF=0.4205;SAS_AF=0.3466;AA=g|||;VT=SNP
12	99815320	rs12367181	A	G	100	PASS	AC=1513;AF=0.302117;AN=5008;NS=2504;DP=17625;EAS_AF=0.4425;AMR_AF=0.2176;AFR_AF=0.2821;EUR_AF=0.2753;SAS_AF=0.272;AA=a|||;VT=SNP
12	99815446	rs7295651	A	G	100	PASS	AC=832;AF=0.166134;AN=5008;NS=2504;DP=20221;EAS_AF=0.0764;AMR_AF=0.1023;AFR_AF=0.3525;EUR_AF=0.1451;SAS_AF=0.0736;AA=g|||;VT=SNP
12	99815818	rs11609874	A	T	100	PASS	AC=358;AF=0.0714856;AN=5008;NS=2504;DP=20184;EAS_AF=0.0069;AMR_AF=0.0692;AFR_AF=0.0764;EUR_AF=0.1431;SAS_AF=0.0593;AA=A|||;VT=SNP
12	99815915	rs76090765	A	G	100	PASS	AC=348;AF=0.0694888;AN=5008;NS=2504;DP=22264;EAS_AF=0.002;AMR_AF=0.0331;AFR_AF=0.1104;EUR_AF=0.0895;SAS_AF=0.089;AA=A|||;VT=SNP
12	99815970	rs11609893	A	G	100	PASS	AC=581;AF=0.116014;AN=5008;NS=2504;DP=20984;EAS_AF=0.0804;AMR_AF=0.098;AFR_AF=0.1135;EUR_AF=0.1978;SAS_AF=0.0849;AA=A|||;VT=SNP
12	99815971	rs11609894	A	G	100	PASS	AC=580;AF=0.115815;AN=5008;NS=2504;DP=20939;EAS_AF=0.0813;AMR_AF=0.098;AFR_AF=0.1135;EUR_AF=0.1948;SAS_AF=0.0859;AA=G|||;VT=SNP
12	99816110	rs11109838	T	C	100	PASS	AC=1493;AF=0.298123;AN=5008;NS=2504;DP=20895;EAS_AF=0.006;AMR_AF=0.219;AFR_AF=0.7375;EUR_AF=0.2565;SAS_AF=0.1043;AA=T|||;VT=SNP
12	99816394	rs2466565	G	A	100	PASS	AC=1511;AF=0.301717;AN=5008;NS=2504;DP=20660;EAS_AF=0.3125;AMR_AF=0.1499;AFR_AF=0.3548;EUR_AF=0.3131;SAS_AF=0.3149;AA=A|||;VT=SNP
12	99816442	rs10860438	G	A	100	PASS	AC=526;AF=0.105032;AN=5008;NS=2504;DP=20735;EAS_AF=0.1607;AMR_AF=0.0692;AFR_AF=0.0688;EUR_AF=0.1421;SAS_AF=0.0838;AA=a|||;VT=SNP
12	99816842	rs7968606	C	T	100	PASS	AC=558;AF=0.111422;AN=5008;NS=2504;DP=18434;EAS_AF=0.125;AMR_AF=0.0677;AFR_AF=0.1256;EUR_AF=0.0944;SAS_AF=0.1268;AA=c|||;VT=SNP
12	99818137	rs17029432	A	C	100	PASS	AC=972;AF=0.194089;AN=5008;NS=2504;DP=15743;EAS_AF=0.3829;AMR_AF=0.1931;AFR_AF=0.1157;EUR_AF=0.1262;SAS_AF=0.1759;AA=A|||;VT=SNP
12	99818356	rs67982970	G	A	100	PASS	AC=1306;AF=0.260783;AN=5008;NS=2504;DP=17249;EAS_AF=0.4097;AMR_AF=0.2147;AFR_AF=0.3116;EUR_AF=0.1312;SAS_AF=0.2045;AA=g|||;VT=SNP
12	99820590	rs7303926	C	T	100	PASS	AC=2574;AF=0.513978;AN=5008;NS=2504;DP=17253;EAS_AF=0.6429;AMR_AF=0.3732;AFR_AF=0.7194;EUR_AF=0.3082;SAS_AF=0.4151;AA=T|||;VT=SNP
12	99821684	rs1500733	T	C	100	PASS	AC=1072;AF=0.214058;AN=5008;NS=2504;DP=21057;EAS_AF=0.2401;AMR_AF=0.1527;AFR_AF=0.2564;EUR_AF=0.1789;SAS_AF=0.2096;AA=T|||;VT=SNP
12	99822959	rs12427349	A	G	100	PASS	AC=970;AF=0.19369;AN=5008;NS=2504;DP=18644;EAS_AF=0.375;AMR_AF=0.1945;AFR_AF=0.1157;EUR_AF=0.1282;SAS_AF=0.1789;AA=A|||;VT=SNP
12	99825716	rs10777985	C	T	100	PASS	AC=1200;AF=0.239617;AN=5008;NS=2504;DP=18881;EAS_AF=0.2371;AMR_AF=0.1614;AFR_AF=0.3548;EUR_AF=0.1769;SAS_AF=0.2065;AA=C|||;VT=SNP
12	99825838	rs58561980	C	A	100	PASS	AC=954;AF=0.190495;AN=5008;NS=2504;DP=20892;EAS_AF=0.3671;AMR_AF=0.1916;AFR_AF=0.1142;EUR_AF=0.1272;SAS_AF=0.1759;AA=C|||;VT=SNP
12	99827022	rs10860439	G	C	100	PASS	AC=1481;AF=0.295727;AN=5008;NS=2504;DP=14962;EAS_AF=0.246;AMR_AF=0.1729;AFR_AF=0.5492;EUR_AF=0.1799;SAS_AF=0.2106;AA=G|||;VT=SNP
12	99827109	rs1511962	A	C	100	PASS	AC=774;AF=0.154553;AN=5008;NS=2504;DP=16942;EAS_AF=0.125;AMR_AF=0.2363;AFR_AF=0.0386;EUR_AF=0.2028;SAS_AF=0.2342;AA=A|||;VT=SNP
12	99827565	rs7303478	A	C	100	PASS	AC=2544;AF=0.507987;AN=5008;NS=2504;DP=17201;EAS_AF=0.6558;AMR_AF=0.3718;AFR_AF=0.6846;EUR_AF=0.3091;SAS_AF=0.4182;AA=A|||;VT=SNP
12	99829495	rs10777986	C	T	100	PASS	AC=1173;AF=0.234225;AN=5008;NS=2504;DP=17746;EAS_AF=0.254;AMR_AF=0.1585;AFR_AF=0.3116;EUR_AF=0.165;SAS_AF=0.2342;AA=T|||;VT=SNP
12	99829660	rs10777987	C	T	100	PASS	AC=1193;AF=0.238219;AN=5008;NS=2504;DP=16290;EAS_AF=0.2718;AMR_AF=0.1614;AFR_AF=0.3116;EUR_AF=0.165;SAS_AF=0.2342;AA=C|||;VT=SNP
12	99829803	rs7955947	G	A	100	PASS	AC=1226;AF=0.244808;AN=5008;NS=2504;DP=16937;EAS_AF=0.2718;AMR_AF=0.1628;AFR_AF=0.3366;EUR_AF=0.164;SAS_AF=0.2342;AA=G|||;VT=SNP
12	99830637	rs11109841	G	A	100	PASS	AC=1062;AF=0.212061;AN=5008;NS=2504;DP=18017;EAS_AF=0.2391;AMR_AF=0.1513;AFR_AF=0.2655;EUR_AF=0.164;SAS_AF=0.2045;AA=G|||;VT=SNP
12	99830746	rs11109842	T	C	100	PASS	AC=1207;AF=0.241014;AN=5008;NS=2504;DP=19895;EAS_AF=0.2758;AMR_AF=0.1628;AFR_AF=0.3169;EUR_AF=0.166;SAS_AF=0.2352;AA=T|||;VT=SNP
12	99830768	rs12230011	G	C	100	PASS	AC=909;AF=0.18151;AN=5008;NS=2504;DP=19864;EAS_AF=0.2381;AMR_AF=0.1427;AFR_AF=0.1566;EUR_AF=0.163;SAS_AF=0.2035;AA=G|||;VT=SNP
12	99830822	rs1511961	G	A	100	PASS	AC=1019;AF=0.203474;AN=5008;NS=2504;DP=18620;EAS_AF=0.3651;AMR_AF=0.196;AFR_AF=0.1649;EUR_AF=0.1272;SAS_AF=0.1728;AA=G|||;VT=SNP
12	99831419	rs7297748	C	T	100	PASS	AC=2601;AF=0.519369;AN=5008;NS=2504;DP=18533;EAS_AF=0.6468;AMR_AF=0.3746;AFR_AF=0.7436;EUR_AF=0.2932;SAS_AF=0.4202;AA=T|||;VT=SNP
12	99831867	rs7966722	G	C	100	PASS	AC=2640;AF=0.527157;AN=5008;NS=2504;DP=17230;EAS_AF=0.6488;AMR_AF=0.3761;AFR_AF=0.7738;EUR_AF=0.2962;SAS_AF=0.4131;AA=C|||;VT=SNP
12	99832389	rs7953897	T	G	100	PASS	AC=1380;AF=0.275559;AN=5008;NS=2504;DP=19838;EAS_AF=0.2827;AMR_AF=0.1686;AFR_AF=0.4372;EUR_AF=0.167;SAS_AF=0.2372;AA=G|||;VT=SNP
12	99833153	rs7971152	G	C	100	PASS	AC=1212;AF=0.242013;AN=5008;NS=2504;DP=17053;EAS_AF=0.2768;AMR_AF=0.1628;AFR_AF=0.3185;EUR_AF=0.167;SAS_AF=0.2362;AA=G|||;VT=SNP
12	99834158	rs1398081	A	G	100	PASS	AC=1398;AF=0.279153;AN=5008;NS=2504;DP=17007;EAS_AF=0.2817;AMR_AF=0.1787;AFR_AF=0.4327;EUR_AF=0.1819;SAS_AF=0.2403;AA=G|||;VT=SNP
12	99834216	rs58376631	G	C	100	PASS	AC=822;AF=0.164137;AN=5008;NS=2504;DP=16730;EAS_AF=0.374;AMR_AF=0.1787;AFR_AF=0.0106;EUR_AF=0.1272;SAS_AF=0.183;AA=G|||;VT=SNP
12	99834321	rs1398082	C	T	100	PASS	AC=1380;AF=0.275559;AN=5008;NS=2504;DP=17056;EAS_AF=0.2808;AMR_AF=0.1729;AFR_AF=0.4365;EUR_AF=0.168;SAS_AF=0.2362;AA=T|||;VT=SNP
12	99834934	rs10459161	G	T	100	PASS	AC=1311;AF=0.261781;AN=5008;NS=2504;DP=16009;EAS_AF=0.2748;AMR_AF=0.17;AFR_AF=0.3918;EUR_AF=0.167;SAS_AF=0.2352;AA=T|||;VT=SNP
12	99835436	rs17029468	G	A	100	PASS	AC=814;AF=0.16254;AN=5008;NS=2504;DP=16481;EAS_AF=0.376;AMR_AF=0.1758;AFR_AF=0.0106;EUR_AF=0.1272;SAS_AF=0.1748;AA=G|||;VT=SNP
12	99835864	rs10777988	C	T	100	PASS	AC=2534;AF=0.50599;AN=5008;NS=2504;DP=17876;EAS_AF=0.6637;AMR_AF=0.379;AFR_AF=0.6626;EUR_AF=0.3111;SAS_AF=0.4223;AA=C|||;VT=SNP
12	99835866	rs10777989	C	A	100	PASS	AC=2529;AF=0.504992;AN=5008;NS=2504;DP=17892;EAS_AF=0.6607;AMR_AF=0.379;AFR_AF=0.6619;EUR_AF=0.3111;SAS_AF=0.4213;AA=C|||;VT=SNP
12	99835896	rs10777990	A	C	100	PASS	AC=2555;AF=0.510184;AN=5008;NS=2504;DP=17514;EAS_AF=0.6617;AMR_AF=0.3818;AFR_AF=0.6793;EUR_AF=0.3111;SAS_AF=0.4213;AA=C|||;VT=SNP
12	99836113	rs10745855	C	G	100	PASS	AC=2537;AF=0.506589;AN=5008;NS=2504;DP=17648;EAS_AF=0.6607;AMR_AF=0.3818;AFR_AF=0.6664;EUR_AF=0.3121;SAS_AF=0.4202;AA=G|||;VT=SNP
12	99836420	rs10745856	A	G	100	PASS	AC=2533;AF=0.505791;AN=5008;NS=2504;DP=17163;EAS_AF=0.6607;AMR_AF=0.3818;AFR_AF=0.6641;EUR_AF=0.3111;SAS_AF=0.4202;AA=A|||;VT=SNP
12	99836588	rs17029478	C	A	100	PASS	AC=1028;AF=0.205272;AN=5008;NS=2504;DP=18826;EAS_AF=0.369;AMR_AF=0.196;AFR_AF=0.1589;EUR_AF=0.1292;SAS_AF=0.184;AA=C|||;VT=SNP
12	99837070	rs7958517	A	G	100	PASS	AC=2543;AF=0.507788;AN=5008;NS=2504;DP=19152;EAS_AF=0.6637;AMR_AF=0.3818;AFR_AF=0.6687;EUR_AF=0.3121;SAS_AF=0.4202;AA=A|||;VT=SNP
12	99839479	rs11109844	C	T	100	PASS	AC=2048;AF=0.408946;AN=5008;NS=2504;DP=18214;EAS_AF=0.4038;AMR_AF=0.2911;AFR_AF=0.5461;EUR_AF=0.2793;SAS_AF=0.4458;AA=T|||;VT=SNP
12	99839855	rs12580184	A	G	100	PASS	AC=497;AF=0.0992412;AN=5008;NS=2504;DP=18280;EAS_AF=0.2262;AMR_AF=0.0836;AFR_AF=0.0567;EUR_AF=0.0457;SAS_AF=0.092;AA=A|||;VT=SNP
12	99840087	rs113286495	G	A	100	PASS	AC=104;AF=0.0207668;AN=5008;NS=2504;DP=17828;EAS_AF=0.002;AMR_AF=0.1124;AFR_AF=0;EUR_AF=0.0219;SAS_AF=0.002;AA=G|||;VT=SNP
12	99840379	rs2668183	G	T	100	PASS	AC=1262;AF=0.251997;AN=5008;NS=2504;DP=17189;EAS_AF=0.1895;AMR_AF=0.1902;AFR_AF=0.2716;EUR_AF=0.2366;SAS_AF=0.3497;AA=T|||;VT=SNP
12	99840804	rs60319364	A	G	100	PASS	AC=652;AF=0.130192;AN=5008;NS=2504;DP=15612;EAS_AF=0.2282;AMR_AF=0.0893;AFR_AF=0.1596;EUR_AF=0.0457;SAS_AF=0.1053;AA=A|||;VT=SNP
12	99841282	rs7968525	T	C	100	PASS	AC=505;AF=0.100839;AN=5008;NS=2504;DP=18025;EAS_AF=0.2292;AMR_AF=0.0836;AFR_AF=0.0567;EUR_AF=0.0457;SAS_AF=0.0971;AA=T|||;VT=SNP
12	99843331	rs17029487	G	A	100	PASS	AC=347;AF=0.0692891;AN=5008;NS=2504;DP=17316;EAS_AF=0.1538;AMR_AF=0.0821;AFR_AF=0.0219;EUR_AF=0.0457;SAS_AF=0.0613;AA=G|||;VT=SNP
12	99843789	rs35561798	T	C	100	PASS	AC=859;AF=0.171526;AN=5008;NS=2504;DP=19111;EAS_AF=0.2143;AMR_AF=0.1787;AFR_AF=0.084;EUR_AF=0.173;SAS_AF=0.2393;AA=T|||;VT=SNP
12	99843875	rs12301876	C	G	100	PASS	AC=756;AF=0.150958;AN=5008;NS=2504;DP=18291;EAS_AF=0.2272;AMR_AF=0.0994;AFR_AF=0.2383;EUR_AF=0.0467;SAS_AF=0.0982;AA=G|||;VT=SNP
12	99843895	rs78362061	G	T	100	PASS	AC=685;AF=0.136781;AN=5008;NS=2504;DP=18149;EAS_AF=0.2272;AMR_AF=0.0937;AFR_AF=0.1876;EUR_AF=0.0467;SAS_AF=0.0982;AA=G|||;VT=SNP
12	99845317	rs10860441	A	G	100	PASS	AC=1022;AF=0.204073;AN=5008;NS=2504;DP=16468;EAS_AF=0.2153;AMR_AF=0.1844;AFR_AF=0.2065;EUR_AF=0.17;SAS_AF=0.2382;AA=A|||;VT=SNP
12	99845535	rs10777991	T	A	100	PASS	AC=1973;AF=0.39397;AN=5008;NS=2504;DP=16049;EAS_AF=0.4425;AMR_AF=0.3242;AFR_AF=0.5356;EUR_AF=0.2445;SAS_AF=0.3558;AA=T|||;VT=SNP
12	99846468	rs7309052	A	T	100	PASS	AC=2044;AF=0.408147;AN=5008;NS=2504;DP=16879;EAS_AF=0.4375;AMR_AF=0.33;AFR_AF=0.5893;EUR_AF=0.2525;SAS_AF=0.3487;AA=T|||;VT=SNP
12	99846795	rs11109846	A	G	100	PASS	AC=908;AF=0.18131;AN=5008;NS=2504;DP=16226;EAS_AF=0.2252;AMR_AF=0.1873;AFR_AF=0.0998;EUR_AF=0.1998;SAS_AF=0.2229;AA=A|||;VT=SNP
12	99847004	rs11109848	C	A	100	PASS	AC=874;AF=0.174521;AN=5008;NS=2504;DP=18099;EAS_AF=0.2123;AMR_AF=0.1859;AFR_AF=0.1006;EUR_AF=0.1799;SAS_AF=0.2219;AA=C|||;VT=SNP
12	99847051	rs1588595	G	T	100	PASS	AC=1384;AF=0.276358;AN=5008;NS=2504;DP=18581;EAS_AF=0.3065;AMR_AF=0.1556;AFR_AF=0.4743;EUR_AF=0.1004;SAS_AF=0.2444;AA=G|||;VT=SNP
12	99847983	rs10860442	A	C	100	PASS	AC=963;AF=0.192292;AN=5008;NS=2504;DP=19962;EAS_AF=0.2173;AMR_AF=0.2061;AFR_AF=0.1218;EUR_AF=0.2078;SAS_AF=0.2362;AA=a|||;VT=SNP
12	99848180	rs1398083	T	G	100	PASS	AC=980;AF=0.195687;AN=5008;NS=2504;DP=18041;EAS_AF=0.2183;AMR_AF=0.2161;AFR_AF=0.1309;EUR_AF=0.2048;SAS_AF=0.2362;AA=t|||;VT=SNP
12	99848200	rs2724188	G	A	100	PASS	AC=1596;AF=0.31869;AN=5008;NS=2504;DP=18602;EAS_AF=0.1845;AMR_AF=0.1974;AFR_AF=0.5386;EUR_AF=0.2396;SAS_AF=0.3272;AA=g|||;VT=SNP
12	99848230	rs58720542	A	T	100	PASS	AC=383;AF=0.0764776;AN=5008;NS=2504;DP=19018;EAS_AF=0.1448;AMR_AF=0.085;AFR_AF=0.0431;EUR_AF=0.0487;SAS_AF=0.0736;AA=a|||;VT=SNP
12	99848884	rs2133897	A	G	100	PASS	AC=1805;AF=0.360423;AN=5008;NS=2504;DP=19860;EAS_AF=0.4573;AMR_AF=0.3415;AFR_AF=0.3434;EUR_AF=0.2783;SAS_AF=0.3814;AA=A|||;VT=SNP
12	99848900	rs2133896	G	T	100	PASS	AC=649;AF=0.129593;AN=5008;NS=2504;DP=19375;EAS_AF=0.2411;AMR_AF=0.0951;AFR_AF=0.1195;EUR_AF=0.0497;SAS_AF=0.135;AA=g|||;VT=SNP
12	99849089	rs2137189	T	G	100	PASS	AC=966;AF=0.192891;AN=5008;NS=2504;DP=18557;EAS_AF=0.2163;AMR_AF=0.2061;AFR_AF=0.1278;EUR_AF=0.2048;SAS_AF=0.2352;AA=T|||;VT=SNP
12	99849957	rs2724190	G	A	100	PASS	AC=2118;AF=0.422923;AN=5008;NS=2504;DP=17831;EAS_AF=0.3323;AMR_AF=0.3012;AFR_AF=0.6725;EUR_AF=0.2972;SAS_AF=0.3947;AA=A|||;VT=SNP
12	99850982	rs139068219	C	T	100	PASS	AC=43;AF=0.00858626;AN=5008;NS=2504;DP=18629;EAS_AF=0.0069;AMR_AF=0.0115;AFR_AF=0.0023;EUR_AF=0.0229;SAS_AF=0.002;AA=C|||;VT=SNP
12	99855297	rs12313065	G	T	100	PASS	AC=2328;AF=0.464856;AN=5008;NS=2504;DP=20404;EAS_AF=0.4117;AMR_AF=0.3242;AFR_AF=0.6891;EUR_AF=0.3191;SAS_AF=0.4663;AA=T|||;VT=SNP
12	99855732	rs7960797	C	T	100	PASS	AC=1769;AF=0.353235;AN=5008;NS=2504;DP=21276;EAS_AF=0.3353;AMR_AF=0.281;AFR_AF=0.4168;EUR_AF=0.2972;SAS_AF=0.3947;AA=C|||;VT=SNP
12	99857251	rs2088796	G	T	100	PASS	AC=847;AF=0.169129;AN=5008;NS=2504;DP=19755;EAS_AF=0.2054;AMR_AF=0.183;AFR_AF=0.0983;EUR_AF=0.17;SAS_AF=0.2168;AA=g|||;VT=SNP
12	99858377	rs184993928	G	A	100	PASS	AC=1843;AF=0.368011;AN=5008;NS=2504;DP=19188;EAS_AF=0.3393;AMR_AF=0.2867;AFR_AF=0.4788;EUR_AF=0.2972;SAS_AF=0.3783;AA=G|||;VT=SNP
12	99863148	rs12815805	G	A	100	PASS	AC=1984;AF=0.396166;AN=5008;NS=2504;DP=13010;EAS_AF=0.4435;AMR_AF=0.3285;AFR_AF=0.5393;EUR_AF=0.2485;SAS_AF=0.3538;AA=G|||;VT=SNP
12	99863726	rs7306764	C	T	100	PASS	AC=1275;AF=0.254593;AN=5008;NS=2504;DP=11110;EAS_AF=0.2103;AMR_AF=0.2147;AFR_AF=0.3956;EUR_AF=0.174;SAS_AF=0.2209;AA=T|||;VT=SNP
12	99864890	rs1511963	C	T	100	PASS	AC=942;AF=0.188099;AN=5008;NS=2504;DP=16969;EAS_AF=0.2113;AMR_AF=0.2003;AFR_AF=0.1354;EUR_AF=0.1889;SAS_AF=0.226;AA=C|||;VT=SNP
12	99865025	rs1511964	T	A	100	PASS	AC=898;AF=0.179313;AN=5008;NS=2504;DP=16509;EAS_AF=0.2113;AMR_AF=0.1888;AFR_AF=0.1082;EUR_AF=0.1889;SAS_AF=0.226;AA=T|||;VT=SNP
12	99865067	rs1511965	C	A	100	PASS	AC=982;AF=0.196086;AN=5008;NS=2504;DP=16583;EAS_AF=0.2063;AMR_AF=0.2017;AFR_AF=0.1687;EUR_AF=0.1889;SAS_AF=0.226;AA=C|||;VT=SNP
12	99865895	rs12811344	C	A	100	PASS	AC=962;AF=0.192093;AN=5008;NS=2504;DP=18403;EAS_AF=0.2103;AMR_AF=0.1988;AFR_AF=0.1626;EUR_AF=0.1799;SAS_AF=0.2209;AA=C|||;VT=SNP
12	99866013	rs77142978	C	G	100	PASS	AC=202;AF=0.0403355;AN=5008;NS=2504;DP=16950;EAS_AF=0.0774;AMR_AF=0.0216;AFR_AF=0.0113;EUR_AF=0.0239;SAS_AF=0.0716;AA=C|||;VT=SNP
12	99866159	rs11109857	C	T	100	PASS	AC=3232;AF=0.645367;AN=5008;NS=2504;DP=17444;EAS_AF=0.625;AMR_AF=0.5274;AFR_AF=0.8192;EUR_AF=0.492;SAS_AF=0.6728;AA=T|||;VT=SNP
12	99866395	rs7133770	C	T	100	PASS	AC=1279;AF=0.255391;AN=5008;NS=2504;DP=16187;EAS_AF=0.2103;AMR_AF=0.2176;AFR_AF=0.3979;EUR_AF=0.173;SAS_AF=0.2209;AA=T|||;VT=SNP
12	99867750	rs955526	T	A	100	PASS	AC=1317;AF=0.262979;AN=5008;NS=2504;DP=19268;EAS_AF=0.2083;AMR_AF=0.2334;AFR_AF=0.3986;EUR_AF=0.1928;SAS_AF=0.229;AA=A|||;VT=SNP
12	99867862	rs7487319	G	A	100	PASS	AC=947;AF=0.189097;AN=5008;NS=2504;DP=18575;EAS_AF=0.2034;AMR_AF=0.1988;AFR_AF=0.1626;EUR_AF=0.173;SAS_AF=0.2198;AA=G|||;VT=SNP
12	99869893	rs10860443	A	G	100	PASS	AC=1832;AF=0.365815;AN=5008;NS=2504;DP=14138;EAS_AF=0.2887;AMR_AF=0.2781;AFR_AF=0.6362;EUR_AF=0.2177;SAS_AF=0.2945;AA=G|||;VT=SNP
12	99870043	rs2373017	C	T	100	PASS	AC=993;AF=0.198283;AN=5008;NS=2504;DP=13942;EAS_AF=0.2103;AMR_AF=0.2334;AFR_AF=0.1369;EUR_AF=0.2117;SAS_AF=0.2301;AA=C|||;VT=SNP
12	99870627	rs1398084	A	G	100	PASS	AC=3761;AF=0.750998;AN=5008;NS=2504;DP=18347;EAS_AF=0.7292;AMR_AF=0.6772;AFR_AF=0.9675;EUR_AF=0.5875;SAS_AF=0.7014;AA=G|||;VT=SNP
12	99872660	rs7137194	C	T	100	PASS	AC=2510;AF=0.501198;AN=5008;NS=2504;DP=15321;EAS_AF=0.5089;AMR_AF=0.3732;AFR_AF=0.7716;EUR_AF=0.2833;SAS_AF=0.4427;AA=t|||;VT=SNP
12	99873948	rs79578612	G	A	100	PASS	AC=203;AF=0.0405351;AN=5008;NS=2504;DP=12780;EAS_AF=0.0764;AMR_AF=0.0216;AFR_AF=0.0121;EUR_AF=0.0249;SAS_AF=0.0716;AA=g|||;VT=SNP
12	99874243	rs1511960	T	A	100	PASS	AC=2888;AF=0.576677;AN=5008;NS=2504;DP=14834;EAS_AF=0.5248;AMR_AF=0.4121;AFR_AF=0.8086;EUR_AF=0.4523;SAS_AF=0.5613;AA=A|||;VT=SNP
12	99874250	rs1511959	G	T	100	PASS	AC=2888;AF=0.576677;AN=5008;NS=2504;DP=14873;EAS_AF=0.5248;AMR_AF=0.4121;AFR_AF=0.8086;EUR_AF=0.4523;SAS_AF=0.5613;AA=T|||;VT=SNP
12	99874465	rs10860444	T	C	100	PASS	AC=2789;AF=0.556909;AN=5008;NS=2504;DP=15082;EAS_AF=0.5248;AMR_AF=0.3991;AFR_AF=0.7436;EUR_AF=0.4493;SAS_AF=0.5603;AA=T|||;VT=SNP
12	99874840	rs11836307	A	C	100	PASS	AC=809;AF=0.161542;AN=5008;NS=2504;DP=16398;EAS_AF=0.2778;AMR_AF=0.1095;AFR_AF=0.2224;EUR_AF=0.0497;SAS_AF=0.1115;AA=A|||;VT=SNP
12	99875041	rs10745857	C	G	100	PASS	AC=3630;AF=0.72484;AN=5008;NS=2504;DP=18340;EAS_AF=0.7282;AMR_AF=0.6398;AFR_AF=0.8858;EUR_AF=0.6471;SAS_AF=0.6442;AA=G|||;VT=SNP
12	99875629	rs12580884	T	A	100	PASS	AC=288;AF=0.057508;AN=5008;NS=2504;DP=18549;EAS_AF=0.0764;AMR_AF=0.0346;AFR_AF=0.0681;EUR_AF=0.0249;SAS_AF=0.0736;AA=A|||;VT=SNP
12	99875633	rs12579567	G	C	100	PASS	AC=279;AF=0.0557109;AN=5008;NS=2504;DP=18472;EAS_AF=0.0764;AMR_AF=0.0346;AFR_AF=0.0613;EUR_AF=0.0249;SAS_AF=0.0736;AA=C|||;VT=SNP
12	99875851	rs12581185	T	C	100	PASS	AC=280;AF=0.0559105;AN=5008;NS=2504;DP=18360;EAS_AF=0.0764;AMR_AF=0.0346;AFR_AF=0.062;EUR_AF=0.0249;SAS_AF=0.0736;AA=T|||;VT=SNP
12	99878399	rs74240134	T	C	100	PASS	AC=275;AF=0.0549121;AN=5008;NS=2504;DP=18182;EAS_AF=0.0764;AMR_AF=0.0346;AFR_AF=0.0582;EUR_AF=0.0249;SAS_AF=0.0736;AA=T|||;VT=SNP
12	99878795	rs112331930	C	T	100	PASS	AC=424;AF=0.0846645;AN=5008;NS=2504;DP=19523;EAS_AF=0.0099;AMR_AF=0.1066;AFR_AF=0.0045;EUR_AF=0.1471;SAS_AF=0.1902;AA=C|||;VT=SNP
12	99879009	rs78879267	T	C	100	PASS	AC=282;AF=0.0563099;AN=5008;NS=2504;DP=19072;EAS_AF=0.0764;AMR_AF=0.0346;AFR_AF=0.0635;EUR_AF=0.0249;SAS_AF=0.0736;AA=T|||;VT=SNP
12	99879151	rs76153056	A	C	100	PASS	AC=282;AF=0.0563099;AN=5008;NS=2504;DP=17503;EAS_AF=0.0764;AMR_AF=0.0346;AFR_AF=0.0635;EUR_AF=0.0249;SAS_AF=0.0736;AA=A|||;VT=SNP
12	99880079	rs56337248	G	A	100	PASS	AC=660;AF=0.131789;AN=5008;NS=2504;DP=13422;EAS_AF=0.1587;AMR_AF=0.1311;AFR_AF=0.0877;EUR_AF=0.1998;SAS_AF=0.0941;AA=G|||;VT=SNP
12	99880142	rs74440091	C	T	100	PASS	AC=289;AF=0.0577077;AN=5008;NS=2504;DP=13436;EAS_AF=0.0764;AMR_AF=0.0346;AFR_AF=0.0688;EUR_AF=0.0249;SAS_AF=0.0736;AA=T|||;VT=SNP
12	99880831	rs75334628	G	C	100	PASS	AC=281;AF=0.0561102;AN=5008;NS=2504;DP=19670;EAS_AF=0.0764;AMR_AF=0.0331;AFR_AF=0.0635;EUR_AF=0.0249;SAS_AF=0.0736;AA=G|||;VT=SNP
12	99880940	rs75991497	C	T	100	PASS	AC=287;AF=0.0573083;AN=5008;NS=2504;DP=20153;EAS_AF=0.0764;AMR_AF=0.0346;AFR_AF=0.0681;EUR_AF=0.0249;SAS_AF=0.0726;AA=T|||;VT=SNP
12	99881943	rs904883	G	A	100	PASS	AC=2171;AF=0.433506;AN=5008;NS=2504;DP=15111;EAS_AF=0.4454;AMR_AF=0.379;AFR_AF=0.5499;EUR_AF=0.4125;SAS_AF=0.3241;AA=g|||;VT=SNP
12	99883079	rs12322441	A	G	100	PASS	AC=557;AF=0.111222;AN=5008;NS=2504;DP=15005;EAS_AF=0.0764;AMR_AF=0.0432;AFR_AF=0.267;EUR_AF=0.0249;SAS_AF=0.0736;AA=a|||;VT=SNP
12	99883385	rs79999193	C	G	100	PASS	AC=286;AF=0.0571086;AN=5008;NS=2504;DP=17600;EAS_AF=0.0764;AMR_AF=0.0346;AFR_AF=0.0666;EUR_AF=0.0249;SAS_AF=0.0736;AA=G|||;VT=SNP
12	99883532	rs2175523	G	C	100	PASS	AC=671;AF=0.133986;AN=5008;NS=2504;DP=19600;EAS_AF=0.1935;AMR_AF=0.183;AFR_AF=0.0106;EUR_AF=0.1859;SAS_AF=0.1513;AA=G|||;VT=SNP
12	99883571	rs2175522	T	C	100	PASS	AC=877;AF=0.17512;AN=5008;NS=2504;DP=20466;EAS_AF=0.2113;AMR_AF=0.2032;AFR_AF=0.115;EUR_AF=0.2087;SAS_AF=0.1646;AA=T|||;VT=SNP
12	99883577	rs75339203	C	T	100	PASS	AC=274;AF=0.0547125;AN=5008;NS=2504;DP=20500;EAS_AF=0.0764;AMR_AF=0.0331;AFR_AF=0.0582;EUR_AF=0.0249;SAS_AF=0.0736;AA=C|||;VT=SNP
12	99883685	rs79331395	A	C	100	PASS	AC=286;AF=0.0571086;AN=5008;NS=2504;DP=19341;EAS_AF=0.0764;AMR_AF=0.0346;AFR_AF=0.0666;EUR_AF=0.0249;SAS_AF=0.0736;AA=C|||;VT=SNP
12	99883922	rs79279232	G	T	100	PASS	AC=286;AF=0.0571086;AN=5008;NS=2504;DP=19099;EAS_AF=0.0764;AMR_AF=0.0346;AFR_AF=0.0666;EUR_AF=0.0249;SAS_AF=0.0736;AA=T|||;VT=SNP
12	99884210	rs77794768	A	G	100	PASS	AC=286;AF=0.0571086;AN=5008;NS=2504;DP=16454;EAS_AF=0.0764;AMR_AF=0.0346;AFR_AF=0.0666;EUR_AF=0.0249;SAS_AF=0.0736;AA=A|||;VT=SNP
12	99884468	rs78635841	G	T	100	PASS	AC=286;AF=0.0571086;AN=5008;NS=2504;DP=15337;EAS_AF=0.0764;AMR_AF=0.0346;AFR_AF=0.0666;EUR_AF=0.0249;SAS_AF=0.0736;AA=T|||;VT=SNP
12	99884741	rs116132164	C	T	100	PASS	AC=272;AF=0.0543131;AN=5008;NS=2504;DP=18640;EAS_AF=0.0764;AMR_AF=0.0331;AFR_AF=0.0567;EUR_AF=0.0249;SAS_AF=0.0736;AA=C|||;VT=SNP
12	99884742	rs12311258	C	A	100	PASS	AC=362;AF=0.0722843;AN=5008;NS=2504;DP=18689;EAS_AF=0.0764;AMR_AF=0.0375;AFR_AF=0.1225;EUR_AF=0.0249;SAS_AF=0.0736;AA=A|||;VT=SNP
12	99884842	rs112112339	A	T	100	PASS	AC=286;AF=0.0571086;AN=5008;NS=2504;DP=17799;EAS_AF=0.0764;AMR_AF=0.0346;AFR_AF=0.0666;EUR_AF=0.0249;SAS_AF=0.0736;AA=t|||;VT=SNP
12	99885266	rs78052712	G	A	100	PASS	AC=278;AF=0.0555112;AN=5008;NS=2504;DP=16878;EAS_AF=0.0764;AMR_AF=0.0317;AFR_AF=0.062;EUR_AF=0.0249;SAS_AF=0.0736;AA=G|||;VT=SNP
12	99885461	rs12320128	T	C	100	PASS	AC=554;AF=0.110623;AN=5008;NS=2504;DP=19455;EAS_AF=0.0764;AMR_AF=0.0403;AFR_AF=0.2663;EUR_AF=0.0249;SAS_AF=0.0736;AA=t|||;VT=SNP
12	99885708	rs148019887	T	C	100	PASS	AC=275;AF=0.0549121;AN=5008;NS=2504;DP=17453;EAS_AF=0.0764;AMR_AF=0.0317;AFR_AF=0.0613;EUR_AF=0.0249;SAS_AF=0.0716;AA=T|||;VT=SNP
12	99886288	rs75719135	T	C	100	PASS	AC=289;AF=0.0577077;AN=5008;NS=2504;DP=17916;EAS_AF=0.0764;AMR_AF=0.0317;AFR_AF=0.0681;EUR_AF=0.0249;SAS_AF=0.0767;AA=C|||;VT=SNP
12	99887130	rs11610344	A	G	100	PASS	AC=821;AF=0.163938;AN=5008;NS=2504;DP=18305;EAS_AF=0.1577;AMR_AF=0.1383;AFR_AF=0.2005;EUR_AF=0.1988;SAS_AF=0.1033;AA=A|||;VT=SNP
12	99887415	rs76167318	T	C	100	PASS	AC=206;AF=0.0411342;AN=5008;NS=2504;DP=18474;EAS_AF=0.0764;AMR_AF=0.0216;AFR_AF=0.0113;EUR_AF=0.0249;SAS_AF=0.0757;AA=T|||;VT=SNP
12	99887674	rs7398357	G	A	100	PASS	AC=796;AF=0.158946;AN=5008;NS=2504;DP=18469;EAS_AF=0.1905;AMR_AF=0.1844;AFR_AF=0.1044;EUR_AF=0.1859;SAS_AF=0.1544;AA=G|||;VT=SNP
12	99887768	rs10860446	C	T	100	PASS	AC=2269;AF=0.453075;AN=5008;NS=2504;DP=19102;EAS_AF=0.4246;AMR_AF=0.3775;AFR_AF=0.6346;EUR_AF=0.4095;SAS_AF=0.3354;AA=T|||;VT=SNP
12	99888286	rs113366944	C	T	100	PASS	AC=927;AF=0.185104;AN=5008;NS=2504;DP=15365;EAS_AF=0.1577;AMR_AF=0.1427;AFR_AF=0.2776;EUR_AF=0.1988;SAS_AF=0.1043;AA=C|||;VT=SNP
12	99888651	rs75107952	T	C	100	PASS	AC=230;AF=0.0459265;AN=5008;NS=2504;DP=15159;EAS_AF=0.0764;AMR_AF=0.0288;AFR_AF=0.0257;EUR_AF=0.0249;SAS_AF=0.0757;AA=T|||;VT=SNP
12	99889161	rs11109869	T	C	100	PASS	AC=867;AF=0.173123;AN=5008;NS=2504;DP=15326;EAS_AF=0.1915;AMR_AF=0.1988;AFR_AF=0.149;EUR_AF=0.1859;SAS_AF=0.1554;AA=T|||;VT=SNP
12	99889340	rs17029532	T	C	100	PASS	AC=1405;AF=0.280551;AN=5008;NS=2504;DP=17950;EAS_AF=0.2341;AMR_AF=0.1801;AFR_AF=0.4902;EUR_AF=0.2237;SAS_AF=0.1748;AA=C|||;VT=SNP
12	99890240	rs10860447	C	T	100	PASS	AC=1235;AF=0.246605;AN=5008;NS=2504;DP=19301;EAS_AF=0.2341;AMR_AF=0.1671;AFR_AF=0.3737;EUR_AF=0.2237;SAS_AF=0.1677;AA=T|||;VT=SNP
12	99890776	rs17386299	A	G	100	PASS	AC=553;AF=0.110423;AN=5008;NS=2504;DP=17775;EAS_AF=0.1577;AMR_AF=0.1239;AFR_AF=0.0098;EUR_AF=0.1978;SAS_AF=0.0982;AA=A|||;VT=SNP
12	99891080	rs1875289	C	A	100	PASS	AC=1339;AF=0.267372;AN=5008;NS=2504;DP=21000;EAS_AF=0.2341;AMR_AF=0.17;AFR_AF=0.4508;EUR_AF=0.2237;SAS_AF=0.1677;AA=A|||;VT=SNP
12	99892184	rs11109871	T	C	100	PASS	AC=1222;AF=0.24401;AN=5008;NS=2504;DP=23087;EAS_AF=0.2242;AMR_AF=0.1657;AFR_AF=0.3684;EUR_AF=0.2237;SAS_AF=0.1728;AA=C|||;VT=SNP
12	99892576	rs11109872	G	A	100	PASS	AC=685;AF=0.136781;AN=5008;NS=2504;DP=21228;EAS_AF=0.0764;AMR_AF=0.0418;AFR_AF=0.3616;EUR_AF=0.0258;SAS_AF=0.0767;AA=A|||;VT=SNP
12	99892760	rs1912861	T	C	100	PASS	AC=1316;AF=0.26278;AN=5008;NS=2504;DP=20443;EAS_AF=0.2242;AMR_AF=0.1744;AFR_AF=0.4297;EUR_AF=0.2237;SAS_AF=0.18;AA=T|||;VT=SNP
12	99893549	rs77587818	T	C	100	PASS	AC=207;AF=0.0413339;AN=5008;NS=2504;DP=19763;EAS_AF=0.0764;AMR_AF=0.0231;AFR_AF=0.0113;EUR_AF=0.0249;SAS_AF=0.0757;AA=T|||;VT=SNP
12	99893686	rs1398085	C	T	100	PASS	AC=1254;AF=0.250399;AN=5008;NS=2504;DP=18927;EAS_AF=0.2252;AMR_AF=0.1744;AFR_AF=0.3873;EUR_AF=0.2237;SAS_AF=0.1728;AA=T|||;VT=SNP
12	99894060	rs2860043	C	T	100	PASS	AC=687;AF=0.137181;AN=5008;NS=2504;DP=20355;EAS_AF=0.1478;AMR_AF=0.134;AFR_AF=0.1142;EUR_AF=0.1988;SAS_AF=0.0961;AA=C|||;VT=SNP
12	99895143	rs12321878	G	C	100	PASS	AC=643;AF=0.128395;AN=5008;NS=2504;DP=15427;EAS_AF=0.0764;AMR_AF=0.0418;AFR_AF=0.3298;EUR_AF=0.0258;SAS_AF=0.0767;AA=G|||;VT=SNP
12	99895216	rs924506	C	T	100	PASS	AC=2813;AF=0.561701;AN=5008;NS=2504;DP=16974;EAS_AF=0.5218;AMR_AF=0.4236;AFR_AF=0.7443;EUR_AF=0.4543;SAS_AF=0.5644;AA=T|||;VT=SNP
12	99895235	rs79580899	C	T	100	PASS	AC=205;AF=0.0409345;AN=5008;NS=2504;DP=17045;EAS_AF=0.0764;AMR_AF=0.0216;AFR_AF=0.0113;EUR_AF=0.0249;SAS_AF=0.0746;AA=C|||;VT=SNP
12	99895289	rs996994	T	C	100	PASS	AC=2868;AF=0.572684;AN=5008;NS=2504;DP=16954;EAS_AF=0.5228;AMR_AF=0.4366;AFR_AF=0.7776;EUR_AF=0.4543;SAS_AF=0.5654;AA=C|||;VT=SNP
12	99895336	rs924507	A	C	100	PASS	AC=2865;AF=0.572085;AN=5008;NS=2504;DP=16595;EAS_AF=0.5218;AMR_AF=0.4352;AFR_AF=0.7769;EUR_AF=0.4543;SAS_AF=0.5654;AA=C|||;VT=SNP
12	99895594	rs10860448	G	A	100	PASS	AC=702;AF=0.140176;AN=5008;NS=2504;DP=18376;EAS_AF=0.0764;AMR_AF=0.049;AFR_AF=0.3691;EUR_AF=0.0258;SAS_AF=0.0787;AA=A|||;VT=SNP
12	99895893	rs7954272	G	A	100	PASS	AC=795;AF=0.158746;AN=5008;NS=2504;DP=17904;EAS_AF=0.2728;AMR_AF=0.111;AFR_AF=0.2194;EUR_AF=0.0497;SAS_AF=0.1053;AA=G|||;VT=SNP
12	99895926	rs7133069	A	C	100	PASS	AC=1268;AF=0.253195;AN=5008;NS=2504;DP=18639;EAS_AF=0.2242;AMR_AF=0.1758;AFR_AF=0.3918;EUR_AF=0.2247;SAS_AF=0.18;AA=C|||;VT=SNP
12	99896332	rs2373016	C	T	100	PASS	AC=2749;AF=0.548922;AN=5008;NS=2504;DP=18961;EAS_AF=0.5179;AMR_AF=0.4063;AFR_AF=0.7315;EUR_AF=0.4344;SAS_AF=0.5532;AA=T|||;VT=SNP
12	99896699	rs73147344	T	C	100	PASS	AC=549;AF=0.109625;AN=5008;NS=2504;DP=20006;EAS_AF=0.1478;AMR_AF=0.1254;AFR_AF=0.0151;EUR_AF=0.1978;SAS_AF=0.0961;AA=T|||;VT=SNP
12	99897088	rs11109878	G	A	100	PASS	AC=690;AF=0.13778;AN=5008;NS=2504;DP=19533;EAS_AF=0.0833;AMR_AF=0.0418;AFR_AF=0.3616;EUR_AF=0.0258;SAS_AF=0.0746;AA=A|||;VT=SNP
12	99897136	rs12581042	A	T	100	PASS	AC=205;AF=0.0409345;AN=5008;NS=2504;DP=18192;EAS_AF=0.0764;AMR_AF=0.0216;AFR_AF=0.0113;EUR_AF=0.0249;SAS_AF=0.0746;AA=A|||;VT=SNP
12	99897457	rs12581077	A	G	100	PASS	AC=223;AF=0.0445288;AN=5008;NS=2504;DP=17715;EAS_AF=0.0784;AMR_AF=0.0231;AFR_AF=0.0219;EUR_AF=0.0249;SAS_AF=0.0757;AA=A|||;VT=SNP
12	99897487	rs11109880	T	G	100	PASS	AC=878;AF=0.175319;AN=5008;NS=2504;DP=16956;EAS_AF=0.2044;AMR_AF=0.1988;AFR_AF=0.1437;EUR_AF=0.1869;SAS_AF=0.1595;AA=T|||;VT=SNP
12	99899648	rs10129019	C	G	100	PASS	AC=974;AF=0.194489;AN=5008;NS=2504;DP=16435;EAS_AF=0.1468;AMR_AF=0.1455;AFR_AF=0.3298;EUR_AF=0.1988;SAS_AF=0.091;AA=C|||;VT=SNP
12	99899714	rs1909843	G	C	100	PASS	AC=2863;AF=0.571685;AN=5008;NS=2504;DP=15712;EAS_AF=0.5268;AMR_AF=0.4352;AFR_AF=0.7723;EUR_AF=0.4543;SAS_AF=0.5644;AA=C|||;VT=SNP
12	99899764	rs10128807	T	C	100	PASS	AC=980;AF=0.195687;AN=5008;NS=2504;DP=15919;EAS_AF=0.1478;AMR_AF=0.1455;AFR_AF=0.329;EUR_AF=0.1988;SAS_AF=0.0971;AA=T|||;VT=SNP
12	99899774	rs7398838	G	A	100	PASS	AC=794;AF=0.158546;AN=5008;NS=2504;DP=16184;EAS_AF=0.1944;AMR_AF=0.1844;AFR_AF=0.1014;EUR_AF=0.1859;SAS_AF=0.1524;AA=A|||;VT=SNP
12	99900391	rs75501573	T	C	100	PASS	AC=233;AF=0.0465256;AN=5008;NS=2504;DP=16683;EAS_AF=0.0784;AMR_AF=0.0288;AFR_AF=0.0265;EUR_AF=0.0249;SAS_AF=0.0757;AA=T|||;VT=SNP
12	99900435	rs7313735	G	A	100	PASS	AC=2098;AF=0.41893;AN=5008;NS=2504;DP=17933;EAS_AF=0.4206;AMR_AF=0.3732;AFR_AF=0.5219;EUR_AF=0.4095;SAS_AF=0.32;AA=A|||;VT=SNP
12	99900572	rs7313882	G	T	100	PASS	AC=1223;AF=0.244209;AN=5008;NS=2504;DP=18018;EAS_AF=0.2252;AMR_AF=0.1729;AFR_AF=0.3691;EUR_AF=0.2237;SAS_AF=0.1667;AA=T|||;VT=SNP
12	99900621	rs77972283	G	A	100	PASS	AC=229;AF=0.0457268;AN=5008;NS=2504;DP=18639;EAS_AF=0.0784;AMR_AF=0.0288;AFR_AF=0.0234;EUR_AF=0.0249;SAS_AF=0.0757;AA=T|||;VT=SNP
12	99900866	rs12303130	T	C	100	PASS	AC=794;AF=0.158546;AN=5008;NS=2504;DP=18253;EAS_AF=0.1478;AMR_AF=0.1398;AFR_AF=0.1914;EUR_AF=0.1988;SAS_AF=0.0971;AA=T|||;VT=SNP
12	99901068	rs17471231	T	C	100	PASS	AC=718;AF=0.143371;AN=5008;NS=2504;DP=16015;EAS_AF=0.1478;AMR_AF=0.1369;AFR_AF=0.1362;EUR_AF=0.1988;SAS_AF=0.0961;AA=T|||;VT=SNP
12	99901212	rs57579661	C	T	100	PASS	AC=1201;AF=0.239816;AN=5008;NS=2504;DP=16898;EAS_AF=0.2262;AMR_AF=0.1715;AFR_AF=0.348;EUR_AF=0.2237;SAS_AF=0.1728;AA=T|||;VT=SNP
12	99901523	rs17029558	A	G	100	PASS	AC=1003;AF=0.20028;AN=5008;NS=2504;DP=17631;EAS_AF=0.1478;AMR_AF=0.1455;AFR_AF=0.3464;EUR_AF=0.1988;SAS_AF=0.0971;AA=A|||;VT=SNP
12	99901546	rs78468112	T	C	100	PASS	AC=209;AF=0.0417332;AN=5008;NS=2504;DP=17860;EAS_AF=0.0784;AMR_AF=0.0216;AFR_AF=0.0121;EUR_AF=0.0249;SAS_AF=0.0757;AA=T|||;VT=SNP
12	99901677	rs56193618	T	G	100	PASS	AC=1009;AF=0.201478;AN=5008;NS=2504;DP=15630;EAS_AF=0.1478;AMR_AF=0.1455;AFR_AF=0.3457;EUR_AF=0.1988;SAS_AF=0.1043;AA=T|||;VT=SNP
12	99901776	rs2202037	C	T	100	PASS	AC=1234;AF=0.246406;AN=5008;NS=2504;DP=16175;EAS_AF=0.2262;AMR_AF=0.1758;AFR_AF=0.3699;EUR_AF=0.2237;SAS_AF=0.1738;AA=T|||;VT=SNP
12	99902308	rs116390261	T	C	100	PASS	AC=729;AF=0.145567;AN=5008;NS=2504;DP=9537;EAS_AF=0.1488;AMR_AF=0.1369;AFR_AF=0.1384;EUR_AF=0.1988;SAS_AF=0.1033;AA=T|||;VT=SNP
12	99902933	rs10128891	T	G	100	PASS	AC=1014;AF=0.202476;AN=5008;NS=2504;DP=18397;EAS_AF=0.1488;AMR_AF=0.147;AFR_AF=0.348;EUR_AF=0.1988;SAS_AF=0.1043;AA=T|||;VT=SNP
12	99903154	rs77591003	C	T	100	PASS	AC=208;AF=0.0415335;AN=5008;NS=2504;DP=21718;EAS_AF=0.0784;AMR_AF=0.0216;AFR_AF=0.0113;EUR_AF=0.0249;SAS_AF=0.0757;AA=C|||;VT=SNP
12	99903546	rs11109882	T	G	100	PASS	AC=806;AF=0.160942;AN=5008;NS=2504;DP=21151;EAS_AF=0.1488;AMR_AF=0.1398;AFR_AF=0.1936;EUR_AF=0.1998;SAS_AF=0.1043;AA=T|||;VT=SNP
12	99903557	rs1606250	C	T	100	PASS	AC=2862;AF=0.571486;AN=5008;NS=2504;DP=21158;EAS_AF=0.5188;AMR_AF=0.4352;AFR_AF=0.7738;EUR_AF=0.4543;SAS_AF=0.5695;AA=T|||;VT=SNP
12	99903664	rs74240136	A	G	100	PASS	AC=214;AF=0.0427316;AN=5008;NS=2504;DP=19826;EAS_AF=0.0784;AMR_AF=0.0216;AFR_AF=0.0159;EUR_AF=0.0249;SAS_AF=0.0757;AA=A|||;VT=SNP
12	99903826	rs7299293	A	G	100	PASS	AC=1259;AF=0.251398;AN=5008;NS=2504;DP=20246;EAS_AF=0.2262;AMR_AF=0.1772;AFR_AF=0.3835;EUR_AF=0.2247;SAS_AF=0.1789;AA=G|||;VT=SNP
12	99904051	rs10860449	C	T	100	PASS	AC=690;AF=0.13778;AN=5008;NS=2504;DP=19212;EAS_AF=0.1994;AMR_AF=0.183;AFR_AF=0.0174;EUR_AF=0.1849;SAS_AF=0.1564;AA=C|||;VT=SNP
12	99904172	rs7299728	A	G	100	PASS	AC=695;AF=0.138778;AN=5008;NS=2504;DP=20422;EAS_AF=0.0784;AMR_AF=0.0519;AFR_AF=0.3623;EUR_AF=0.0258;SAS_AF=0.0767;AA=a|||;VT=SNP
12	99904287	rs73147352	G	A	100	PASS	AC=483;AF=0.0964457;AN=5008;NS=2504;DP=19758;EAS_AF=0.2708;AMR_AF=0.0793;AFR_AF=0.0015;EUR_AF=0.0497;SAS_AF=0.1053;AA=G|||;VT=SNP
12	99904301	rs1113292	G	T	100	PASS	AC=483;AF=0.0964457;AN=5008;NS=2504;DP=19946;EAS_AF=0.2718;AMR_AF=0.0793;AFR_AF=0.0015;EUR_AF=0.0487;SAS_AF=0.1053;AA=G|||;VT=SNP
12	99904495	rs144515975	G	A	100	PASS	AC=233;AF=0.0465256;AN=5008;NS=2504;DP=20567;EAS_AF=0.0784;AMR_AF=0.0288;AFR_AF=0.0265;EUR_AF=0.0249;SAS_AF=0.0757;AA=G|||;VT=SNP
12	99904974	rs73147353	T	C	100	PASS	AC=543;AF=0.108427;AN=5008;NS=2504;DP=20037;EAS_AF=0.1488;AMR_AF=0.1239;AFR_AF=0.0106;EUR_AF=0.1978;SAS_AF=0.0961;AA=T|||;VT=SNP
12	99905115	rs11503422	G	C	100	PASS	AC=675;AF=0.134784;AN=5008;NS=2504;DP=20152;EAS_AF=0.0784;AMR_AF=0.0504;AFR_AF=0.348;EUR_AF=0.0258;SAS_AF=0.0767;AA=C|||;VT=SNP
12	99905258	rs112455924	C	T	100	PASS	AC=541;AF=0.108027;AN=5008;NS=2504;DP=20466;EAS_AF=0.1478;AMR_AF=0.1239;AFR_AF=0.0106;EUR_AF=0.1978;SAS_AF=0.0951;AA=C|||;VT=SNP
12	99906689	rs7309073	A	G	100	PASS	AC=1250;AF=0.249601;AN=5008;NS=2504;DP=19419;EAS_AF=0.2272;AMR_AF=0.1772;AFR_AF=0.3759;EUR_AF=0.2237;SAS_AF=0.18;AA=G|||;VT=SNP
12	99906699	rs7309411	G	A	100	PASS	AC=674;AF=0.134585;AN=5008;NS=2504;DP=18925;EAS_AF=0.0794;AMR_AF=0.0432;AFR_AF=0.3502;EUR_AF=0.0258;SAS_AF=0.0767;AA=A|||;VT=SNP
12	99906910	rs76383473	A	G	100	PASS	AC=234;AF=0.0467252;AN=5008;NS=2504;DP=19985;EAS_AF=0.0784;AMR_AF=0.0288;AFR_AF=0.0272;EUR_AF=0.0249;SAS_AF=0.0757;AA=A|||;VT=SNP
12	99907263	rs10860450	C	T	100	PASS	AC=692;AF=0.138179;AN=5008;NS=2504;DP=18400;EAS_AF=0.0784;AMR_AF=0.0504;AFR_AF=0.3608;EUR_AF=0.0258;SAS_AF=0.0767;AA=T|||;VT=SNP
12	99907580	rs10860451	G	C	100	PASS	AC=783;AF=0.15635;AN=5008;NS=2504;DP=17650;EAS_AF=0.0784;AMR_AF=0.0461;AFR_AF=0.4319;EUR_AF=0.0258;SAS_AF=0.0767;AA=C|||;VT=SNP
12	99907858	rs78855335	A	G	100	PASS	AC=208;AF=0.0415335;AN=5008;NS=2504;DP=18009;EAS_AF=0.0784;AMR_AF=0.0216;AFR_AF=0.0113;EUR_AF=0.0249;SAS_AF=0.0757;AA=A|||;VT=SNP
12	99908568	rs17471508	T	G	100	PASS	AC=545;AF=0.108826;AN=5008;NS=2504;DP=19372;EAS_AF=0.1488;AMR_AF=0.1254;AFR_AF=0.0106;EUR_AF=0.1988;SAS_AF=0.0961;AA=T|||;VT=SNP
12	99908639	rs79388456	T	A	100	PASS	AC=280;AF=0.0559105;AN=5008;NS=2504;DP=18161;EAS_AF=0.0784;AMR_AF=0.0303;AFR_AF=0.0613;EUR_AF=0.0249;SAS_AF=0.0757;AA=T|||;VT=SNP
12	99909368	rs7298711	A	G	100	PASS	AC=831;AF=0.165935;AN=5008;NS=2504;DP=19900;EAS_AF=0.0784;AMR_AF=0.0533;AFR_AF=0.4644;EUR_AF=0.0258;SAS_AF=0.0767;AA=G|||;VT=SNP
12	99909557	rs10860453	A	G	100	PASS	AC=492;AF=0.0982428;AN=5008;NS=2504;DP=19677;EAS_AF=0.2768;AMR_AF=0.0793;AFR_AF=0.0015;EUR_AF=0.0487;SAS_AF=0.1094;AA=A|||;VT=SNP
12	99909859	rs74756542	T	C	100	PASS	AC=208;AF=0.0415335;AN=5008;NS=2504;DP=17673;EAS_AF=0.0784;AMR_AF=0.0216;AFR_AF=0.0113;EUR_AF=0.0249;SAS_AF=0.0757;AA=t|||;VT=SNP
12	99910926	rs79309513	A	G	100	PASS	AC=292;AF=0.0583067;AN=5008;NS=2504;DP=16805;EAS_AF=0.0794;AMR_AF=0.0317;AFR_AF=0.0688;EUR_AF=0.0249;SAS_AF=0.0757;AA=A|||;VT=SNP
12	99911379	rs1074588	C	T	100	PASS	AC=492;AF=0.0982428;AN=5008;NS=2504;DP=15134;EAS_AF=0.0198;AMR_AF=0.1167;AFR_AF=0.0401;EUR_AF=0.1501;SAS_AF=0.1912;AA=c|||;VT=SNP
12	99911428	rs1961512	A	C	100	PASS	AC=544;AF=0.108626;AN=5008;NS=2504;DP=17482;EAS_AF=0.1488;AMR_AF=0.1254;AFR_AF=0.0106;EUR_AF=0.1978;SAS_AF=0.0961;AA=a|||;VT=SNP
12	99911835	rs2373015	T	C	100	PASS	AC=834;AF=0.166534;AN=5008;NS=2504;DP=19654;EAS_AF=0.0784;AMR_AF=0.0548;AFR_AF=0.4644;EUR_AF=0.0278;SAS_AF=0.0767;AA=C|||;VT=SNP
12	99912410	rs11109889	G	T	100	PASS	AC=792;AF=0.158147;AN=5008;NS=2504;DP=16120;EAS_AF=0.0784;AMR_AF=0.0447;AFR_AF=0.4395;EUR_AF=0.0258;SAS_AF=0.0767;AA=T|||;VT=SNP
12	99912595	rs145598506	G	C	100	PASS	AC=240;AF=0.0479233;AN=5008;NS=2504;DP=16410;EAS_AF=0.0784;AMR_AF=0.0303;AFR_AF=0.0318;EUR_AF=0.0249;SAS_AF=0.0746;AA=G|||;VT=SNP
12	99912635	rs147715580	C	T	100	PASS	AC=208;AF=0.0415335;AN=5008;NS=2504;DP=16471;EAS_AF=0.0784;AMR_AF=0.0216;AFR_AF=0.0113;EUR_AF=0.0249;SAS_AF=0.0757;AA=C|||;VT=SNP
12	99912979	rs11109891	C	T	100	PASS	AC=682;AF=0.136182;AN=5008;NS=2504;DP=19572;EAS_AF=0.0784;AMR_AF=0.0418;AFR_AF=0.3578;EUR_AF=0.0258;SAS_AF=0.0767;AA=T|||;VT=SNP
12	99913554	rs11614294	T	C	100	PASS	AC=551;AF=0.110024;AN=5008;NS=2504;DP=18209;EAS_AF=0.1488;AMR_AF=0.1254;AFR_AF=0.0106;EUR_AF=0.1978;SAS_AF=0.1033;AA=T|||;VT=SNP
12	99913580	rs10161187	C	T	100	PASS	AC=683;AF=0.136382;AN=5008;NS=2504;DP=18116;EAS_AF=0.0784;AMR_AF=0.0418;AFR_AF=0.3585;EUR_AF=0.0258;SAS_AF=0.0767;AA=T|||;VT=SNP
12	99914499	rs10860454	C	T	100	PASS	AC=691;AF=0.137979;AN=5008;NS=2504;DP=19107;EAS_AF=0.0784;AMR_AF=0.0432;AFR_AF=0.3638;EUR_AF=0.0258;SAS_AF=0.0767;AA=T|||;VT=SNP
12	99914656	rs12580860	C	A	100	PASS	AC=208;AF=0.0415335;AN=5008;NS=2504;DP=20152;EAS_AF=0.0784;AMR_AF=0.0216;AFR_AF=0.0113;EUR_AF=0.0249;SAS_AF=0.0757;AA=C|||;VT=SNP
12	99914865	rs7974411	T	G	100	PASS	AC=1419;AF=0.283347;AN=5008;NS=2504;DP=17506;EAS_AF=0.2282;AMR_AF=0.1844;AFR_AF=0.4992;EUR_AF=0.2237;SAS_AF=0.18;AA=G|||;VT=SNP
12	99915254	rs79738471	G	C	100	PASS	AC=211;AF=0.0421326;AN=5008;NS=2504;DP=19028;EAS_AF=0.0794;AMR_AF=0.0216;AFR_AF=0.0129;EUR_AF=0.0249;SAS_AF=0.0757;AA=G|||;VT=SNP
12	99916089	rs10860455	A	T	100	PASS	AC=1311;AF=0.261781;AN=5008;NS=2504;DP=18833;EAS_AF=0.2272;AMR_AF=0.1816;AFR_AF=0.4183;EUR_AF=0.2256;SAS_AF=0.18;AA=T|||;VT=SNP
12	99916563	rs11109893	A	G	100	PASS	AC=1414;AF=0.282348;AN=5008;NS=2504;DP=18515;EAS_AF=0.2272;AMR_AF=0.1844;AFR_AF=0.5008;EUR_AF=0.2256;SAS_AF=0.1718;AA=a|||;VT=SNP
12	99916875	rs7954117	T	C	100	PASS	AC=1392;AF=0.277955;AN=5008;NS=2504;DP=20278;EAS_AF=0.2272;AMR_AF=0.183;AFR_AF=0.4849;EUR_AF=0.2256;SAS_AF=0.1718;AA=C|||;VT=SNP
12	99917393	rs1877358	G	A	100	PASS	AC=728;AF=0.145367;AN=5008;NS=2504;DP=13002;EAS_AF=0.1994;AMR_AF=0.183;AFR_AF=0.0499;EUR_AF=0.1839;SAS_AF=0.1524;AA=G|||;VT=SNP
12	99917751	rs11109894	A	C	100	PASS	AC=1363;AF=0.272165;AN=5008;NS=2504;DP=18863;EAS_AF=0.2272;AMR_AF=0.1744;AFR_AF=0.4622;EUR_AF=0.2256;SAS_AF=0.1789;AA=C|||;VT=SNP
12	99917928	rs76593744	A	G	100	PASS	AC=208;AF=0.0415335;AN=5008;NS=2504;DP=18988;EAS_AF=0.0784;AMR_AF=0.0216;AFR_AF=0.0113;EUR_AF=0.0249;SAS_AF=0.0757;AA=A|||;VT=SNP
12	99918010	rs11109895	T	C	100	PASS	AC=1398;AF=0.279153;AN=5008;NS=2504;DP=19837;EAS_AF=0.2272;AMR_AF=0.183;AFR_AF=0.4841;EUR_AF=0.2256;SAS_AF=0.1789;AA=C|||;VT=SNP
12	99918022	rs75714820	A	G	100	PASS	AC=208;AF=0.0415335;AN=5008;NS=2504;DP=20414;EAS_AF=0.0784;AMR_AF=0.0216;AFR_AF=0.0113;EUR_AF=0.0249;SAS_AF=0.0757;AA=A|||;VT=SNP
12	99918086	rs73147361	C	T	100	PASS	AC=686;AF=0.136981;AN=5008;NS=2504;DP=21396;EAS_AF=0.1478;AMR_AF=0.1354;AFR_AF=0.1127;EUR_AF=0.1988;SAS_AF=0.0961;AA=C|||;VT=SNP
12	99918705	rs10860456	G	A	100	PASS	AC=1087;AF=0.217053;AN=5008;NS=2504;DP=18126;EAS_AF=0.1468;AMR_AF=0.1513;AFR_AF=0.4107;EUR_AF=0.2008;SAS_AF=0.091;AA=G|||;VT=SNP
12	99919051	rs7963233	G	A	100	PASS	AC=813;AF=0.16234;AN=5008;NS=2504;DP=18877;EAS_AF=0.0784;AMR_AF=0.049;AFR_AF=0.4516;EUR_AF=0.0278;SAS_AF=0.0767;AA=A|||;VT=SNP
12	99919093	rs7962904	A	G	100	PASS	AC=1373;AF=0.274161;AN=5008;NS=2504;DP=19540;EAS_AF=0.2262;AMR_AF=0.1816;AFR_AF=0.472;EUR_AF=0.2256;SAS_AF=0.1718;AA=G|||;VT=SNP
12	99919705	rs78826229	A	C	100	PASS	AC=206;AF=0.0411342;AN=5008;NS=2504;DP=12007;EAS_AF=0.0774;AMR_AF=0.0216;AFR_AF=0.0113;EUR_AF=0.0249;SAS_AF=0.0746;AA=A|||;VT=SNP
12	99919728	rs11109896	T	C	100	PASS	AC=918;AF=0.183307;AN=5008;NS=2504;DP=11924;EAS_AF=0.1478;AMR_AF=0.1484;AFR_AF=0.2791;EUR_AF=0.2018;SAS_AF=0.0961;AA=T|||;VT=SNP
12	99919805	rs7964102	G	A	100	PASS	AC=1141;AF=0.227835;AN=5008;NS=2504;DP=13996;EAS_AF=0.2738;AMR_AF=0.2205;AFR_AF=0.2073;EUR_AF=0.2097;SAS_AF=0.2321;AA=A|||;VT=SNP
12	99920189	rs2373014	G	T	100	PASS	AC=2028;AF=0.404952;AN=5008;NS=2504;DP=19791;EAS_AF=0.4087;AMR_AF=0.3761;AFR_AF=0.472;EUR_AF=0.4095;SAS_AF=0.3262;AA=T|||;VT=SNP
12	99921291	rs1995991	G	A	100	PASS	AC=3684;AF=0.735623;AN=5008;NS=2504;DP=15132;EAS_AF=0.7609;AMR_AF=0.6066;AFR_AF=0.8858;EUR_AF=0.6233;SAS_AF=0.7137;AA=A|||;VT=SNP
12	99921593	rs56169493	A	G	100	PASS	AC=1081;AF=0.215855;AN=5008;NS=2504;DP=17526;EAS_AF=0.3006;AMR_AF=0.17;AFR_AF=0.1543;EUR_AF=0.2485;SAS_AF=0.2106;AA=A|||;VT=SNP
12	99921904	rs11109897	T	G	100	PASS	AC=1151;AF=0.229832;AN=5008;NS=2504;DP=16131;EAS_AF=0.3006;AMR_AF=0.1715;AFR_AF=0.2065;EUR_AF=0.2485;SAS_AF=0.2106;AA=G|||;VT=SNP
12	99922060	rs116285749	C	A	100	PASS	AC=487;AF=0.0972444;AN=5008;NS=2504;DP=16769;EAS_AF=0.2202;AMR_AF=0.0259;AFR_AF=0.0658;EUR_AF=0.0507;SAS_AF=0.1115;AA=C|||;VT=SNP
12	99922072	rs114468708	C	T	100	PASS	AC=487;AF=0.0972444;AN=5008;NS=2504;DP=16602;EAS_AF=0.2202;AMR_AF=0.0259;AFR_AF=0.0658;EUR_AF=0.0507;SAS_AF=0.1115;AA=C|||;VT=SNP
12	99922261	rs75845450	A	C	100	PASS	AC=1085;AF=0.216653;AN=5008;NS=2504;DP=16050;EAS_AF=0.3006;AMR_AF=0.17;AFR_AF=0.1573;EUR_AF=0.2485;SAS_AF=0.2106;AA=A|||;VT=SNP
12	99922550	rs17029587	A	C	100	PASS	AC=480;AF=0.0958466;AN=5008;NS=2504;DP=17047;EAS_AF=0.2202;AMR_AF=0.0259;AFR_AF=0.0628;EUR_AF=0.0507;SAS_AF=0.1084;AA=A|||;VT=SNP
12	99922711	rs12320365	A	C	100	PASS	AC=1081;AF=0.215855;AN=5008;NS=2504;DP=17926;EAS_AF=0.3006;AMR_AF=0.17;AFR_AF=0.1596;EUR_AF=0.2485;SAS_AF=0.2035;AA=A|||;VT=SNP
12	99922904	rs1398087	C	T	100	PASS	AC=1084;AF=0.216454;AN=5008;NS=2504;DP=18649;EAS_AF=0.1181;AMR_AF=0.1542;AFR_AF=0.3185;EUR_AF=0.165;SAS_AF=0.2771;AA=C|||;VT=SNP
12	99923160	rs1828548	T	G	100	PASS	AC=2537;AF=0.506589;AN=5008;NS=2504;DP=20527;EAS_AF=0.496;AMR_AF=0.3314;AFR_AF=0.643;EUR_AF=0.4135;SAS_AF=0.5532;AA=G|||;VT=SNP
12	99923770	rs2373013	G	A	100	PASS	AC=1067;AF=0.213059;AN=5008;NS=2504;DP=17666;EAS_AF=0.1181;AMR_AF=0.1513;AFR_AF=0.3071;EUR_AF=0.165;SAS_AF=0.2771;AA=G|||;VT=SNP
12	99924057	rs2373012	C	T	100	PASS	AC=2405;AF=0.480232;AN=5008;NS=2504;DP=19970;EAS_AF=0.495;AMR_AF=0.3285;AFR_AF=0.5507;EUR_AF=0.4135;SAS_AF=0.546;AA=T|||;VT=SNP
12	99924144	rs17471802	A	G	100	PASS	AC=529;AF=0.105631;AN=5008;NS=2504;DP=19042;EAS_AF=0.0804;AMR_AF=0.1412;AFR_AF=0.0461;EUR_AF=0.1978;SAS_AF=0.092;AA=A|||;VT=SNP
12	99924551	rs2063508	C	T	100	PASS	AC=2288;AF=0.456869;AN=5008;NS=2504;DP=14925;EAS_AF=0.5625;AMR_AF=0.451;AFR_AF=0.4418;EUR_AF=0.4592;SAS_AF=0.3701;AA=T|||;VT=SNP
12	99925343	rs9634219	C	T	100	PASS	AC=2352;AF=0.469649;AN=5008;NS=2504;DP=19137;EAS_AF=0.5635;AMR_AF=0.451;AFR_AF=0.4879;EUR_AF=0.4583;SAS_AF=0.3732;AA=T|||;VT=SNP
12	99925526	rs11109902	A	G	100	PASS	AC=594;AF=0.11861;AN=5008;NS=2504;DP=20299;EAS_AF=0.0813;AMR_AF=0.1427;AFR_AF=0.0983;EUR_AF=0.1968;SAS_AF=0.0869;AA=A|||;VT=SNP
12	99925570	rs73147363	G	T	100	PASS	AC=482;AF=0.096246;AN=5008;NS=2504;DP=19758;EAS_AF=0.2192;AMR_AF=0.0259;AFR_AF=0.0605;EUR_AF=0.0507;SAS_AF=0.1145;AA=G|||;VT=SNP
12	99925647	rs11109903	T	C	100	PASS	AC=1098;AF=0.219249;AN=5008;NS=2504;DP=20348;EAS_AF=0.3006;AMR_AF=0.1686;AFR_AF=0.1672;EUR_AF=0.2475;SAS_AF=0.2127;AA=C|||;VT=SNP
12	99925888	rs12300623	A	G	100	PASS	AC=2509;AF=0.500998;AN=5008;NS=2504;DP=18461;EAS_AF=0.6448;AMR_AF=0.451;AFR_AF=0.4962;EUR_AF=0.4592;SAS_AF=0.4376;AA=G|||;VT=SNP
12	99925891	rs12314102	C	T	100	PASS	AC=2282;AF=0.455671;AN=5008;NS=2504;DP=18512;EAS_AF=0.5675;AMR_AF=0.4467;AFR_AF=0.4342;EUR_AF=0.4592;SAS_AF=0.3722;AA=T|||;VT=SNP
12	99926011	rs12321286	T	G	100	PASS	AC=1092;AF=0.218051;AN=5008;NS=2504;DP=18437;EAS_AF=0.3016;AMR_AF=0.1686;AFR_AF=0.1672;EUR_AF=0.2475;SAS_AF=0.2055;AA=T|||;VT=SNP
12	99926340	rs10860458	G	T	100	PASS	AC=895;AF=0.178714;AN=5008;NS=2504;DP=16609;EAS_AF=0.2659;AMR_AF=0.2334;AFR_AF=0.0946;EUR_AF=0.1869;SAS_AF=0.1554;AA=G|||;VT=SNP
12	99926658	rs9634220	C	A	100	PASS	AC=2218;AF=0.442891;AN=5008;NS=2504;DP=19461;EAS_AF=0.5655;AMR_AF=0.4452;AFR_AF=0.3888;EUR_AF=0.4583;SAS_AF=0.3722;AA=A|||;VT=SNP
12	99926685	rs9634184	T	C	100	PASS	AC=2516;AF=0.502396;AN=5008;NS=2504;DP=19729;EAS_AF=0.6429;AMR_AF=0.4496;AFR_AF=0.5045;EUR_AF=0.4583;SAS_AF=0.4376;AA=C|||;VT=SNP
12	99927466	rs73147369	T	C	100	PASS	AC=482;AF=0.096246;AN=5008;NS=2504;DP=16806;EAS_AF=0.2202;AMR_AF=0.0259;AFR_AF=0.0628;EUR_AF=0.0517;SAS_AF=0.1094;AA=T|||;VT=SNP
12	99927811	rs17393423	T	C	100	PASS	AC=538;AF=0.107428;AN=5008;NS=2504;DP=15296;EAS_AF=0.0813;AMR_AF=0.1499;AFR_AF=0.0469;EUR_AF=0.1978;SAS_AF=0.093;AA=T|||;VT=SNP
12	99927893	rs10777993	C	G	100	PASS	AC=2250;AF=0.449281;AN=5008;NS=2504;DP=16464;EAS_AF=0.5665;AMR_AF=0.4481;AFR_AF=0.4085;EUR_AF=0.4602;SAS_AF=0.3732;AA=G|||;VT=SNP
12	99928088	rs17471850	A	G	100	PASS	AC=493;AF=0.0984425;AN=5008;NS=2504;DP=17905;EAS_AF=0.0823;AMR_AF=0.1412;AFR_AF=0.0113;EUR_AF=0.1968;SAS_AF=0.1012;AA=A|||;VT=SNP
12	99928583	rs11109906	G	T	100	PASS	AC=1242;AF=0.248003;AN=5008;NS=2504;DP=12944;EAS_AF=0.2659;AMR_AF=0.2781;AFR_AF=0.3056;EUR_AF=0.2117;SAS_AF=0.1677;AA=G|||;VT=SNP
12	99928757	rs2137192	G	C	100	PASS	AC=1172;AF=0.234026;AN=5008;NS=2504;DP=14217;EAS_AF=0.2649;AMR_AF=0.2781;AFR_AF=0.2534;EUR_AF=0.2117;SAS_AF=0.1677;AA=G|||;VT=SNP
12	99928895	rs2137191	G	A	100	PASS	AC=1130;AF=0.225639;AN=5008;NS=2504;DP=18658;EAS_AF=0.2649;AMR_AF=0.2651;AFR_AF=0.2284;EUR_AF=0.2117;SAS_AF=0.1677;AA=G|||;VT=SNP
12	99928944	rs2137190	A	G	100	PASS	AC=1273;AF=0.254193;AN=5008;NS=2504;DP=18495;EAS_AF=0.2649;AMR_AF=0.2795;AFR_AF=0.329;EUR_AF=0.2117;SAS_AF=0.1677;AA=A|||;VT=SNP
12	99929649	rs10860459	A	C	100	PASS	AC=1162;AF=0.232029;AN=5008;NS=2504;DP=19573;EAS_AF=0.3026;AMR_AF=0.1715;AFR_AF=0.2095;EUR_AF=0.2505;SAS_AF=0.2137;AA=A|||;VT=SNP
12	99929900	rs12298165	A	G	100	PASS	AC=1159;AF=0.23143;AN=5008;NS=2504;DP=19574;EAS_AF=0.3026;AMR_AF=0.17;AFR_AF=0.2095;EUR_AF=0.2485;SAS_AF=0.2137;AA=A|||;VT=SNP
12	99930116	rs10777994	T	C	100	PASS	AC=1462;AF=0.291933;AN=5008;NS=2504;DP=17828;EAS_AF=0.1865;AMR_AF=0.1873;AFR_AF=0.466;EUR_AF=0.1819;SAS_AF=0.3528;AA=T|||;VT=SNP
12	99930785	rs11109908	A	T	100	PASS	AC=1952;AF=0.389776;AN=5008;NS=2504;DP=18851;EAS_AF=0.4077;AMR_AF=0.2046;AFR_AF=0.5371;EUR_AF=0.2336;SAS_AF=0.4642;AA=T|||;VT=SNP
12	99931049	rs111366918	T	C	100	PASS	AC=552;AF=0.110224;AN=5008;NS=2504;DP=20547;EAS_AF=0.0813;AMR_AF=0.1412;AFR_AF=0.0567;EUR_AF=0.1968;SAS_AF=0.1012;AA=T|||;VT=SNP
12	99931314	rs73147374	G	A	100	PASS	AC=472;AF=0.0942492;AN=5008;NS=2504;DP=21082;EAS_AF=0.2212;AMR_AF=0.0245;AFR_AF=0.0522;EUR_AF=0.0517;SAS_AF=0.1135;AA=G|||;VT=SNP
12	99931564	rs11613548	C	T	100	PASS	AC=1082;AF=0.216054;AN=5008;NS=2504;DP=17173;EAS_AF=0.3026;AMR_AF=0.17;AFR_AF=0.1528;EUR_AF=0.2485;SAS_AF=0.2117;AA=C|||;VT=SNP
12	99932552	rs7300831	C	T	100	PASS	AC=2063;AF=0.411941;AN=5008;NS=2504;DP=18021;EAS_AF=0.4038;AMR_AF=0.219;AFR_AF=0.6195;EUR_AF=0.2316;SAS_AF=0.4622;AA=T|||;VT=SNP
12	99932633	rs73147376	A	G	100	PASS	AC=555;AF=0.110823;AN=5008;NS=2504;DP=17801;EAS_AF=0.0813;AMR_AF=0.1427;AFR_AF=0.0582;EUR_AF=0.1968;SAS_AF=0.1012;AA=A|||;VT=SNP
12	99933006	rs10745858	C	T	100	PASS	AC=2333;AF=0.465855;AN=5008;NS=2504;DP=14541;EAS_AF=0.5724;AMR_AF=0.4424;AFR_AF=0.469;EUR_AF=0.4612;SAS_AF=0.3732;AA=T|||;VT=SNP
12	99933068	rs11829651	T	C	100	PASS	AC=546;AF=0.109026;AN=5008;NS=2504;DP=14679;EAS_AF=0.0813;AMR_AF=0.1427;AFR_AF=0.0567;EUR_AF=0.1968;SAS_AF=0.0941;AA=T|||;VT=SNP
12	99933964	rs1606251	G	A	100	PASS	AC=2483;AF=0.495807;AN=5008;NS=2504;DP=17772;EAS_AF=0.4881;AMR_AF=0.3357;AFR_AF=0.6067;EUR_AF=0.4105;SAS_AF=0.5552;AA=A|||;VT=SNP
12	99934844	rs7964042	T	C	100	PASS	AC=2561;AF=0.511382;AN=5008;NS=2504;DP=16404;EAS_AF=0.4891;AMR_AF=0.3559;AFR_AF=0.6331;EUR_AF=0.4284;SAS_AF=0.5654;AA=C|||;VT=SNP
12	99935010	rs57675458	A	C	100	PASS	AC=467;AF=0.0932508;AN=5008;NS=2504;DP=17242;EAS_AF=0.2232;AMR_AF=0.0245;AFR_AF=0.0461;EUR_AF=0.0517;SAS_AF=0.1145;AA=a|||;VT=SNP
12	99935157	rs13328989	C	A	100	PASS	AC=1298;AF=0.259185;AN=5008;NS=2504;DP=18255;EAS_AF=0.1845;AMR_AF=0.1599;AFR_AF=0.3812;EUR_AF=0.162;SAS_AF=0.3415;AA=A|||;VT=SNP
12	99935924	rs10860460	A	T	100	PASS	AC=2211;AF=0.441494;AN=5008;NS=2504;DP=14650;EAS_AF=0.5784;AMR_AF=0.4366;AFR_AF=0.3744;EUR_AF=0.4602;SAS_AF=0.3753;AA=T|||;VT=SNP
12	99936105	rs10860461	T	C	100	PASS	AC=1663;AF=0.332069;AN=5008;NS=2504;DP=14590;EAS_AF=0.3571;AMR_AF=0.4107;AFR_AF=0.27;EUR_AF=0.4085;SAS_AF=0.2556;AA=T|||;VT=SNP
12	99936114	rs10777996	C	A	100	PASS	AC=2366;AF=0.472444;AN=5008;NS=2504;DP=14556;EAS_AF=0.5784;AMR_AF=0.4496;AFR_AF=0.4856;EUR_AF=0.4602;SAS_AF=0.3742;AA=A|||;VT=SNP
12	99936234	rs10777997	C	T	100	PASS	AC=2365;AF=0.472244;AN=5008;NS=2504;DP=14165;EAS_AF=0.5784;AMR_AF=0.4496;AFR_AF=0.4849;EUR_AF=0.4602;SAS_AF=0.3742;AA=T|||;VT=SNP
12	99936638	rs11109909	C	T	100	PASS	AC=2200;AF=0.439297;AN=5008;NS=2504;DP=16068;EAS_AF=0.5754;AMR_AF=0.4366;AFR_AF=0.3699;EUR_AF=0.4602;SAS_AF=0.3732;AA=T|||;VT=SNP
12	99936990	rs11109910	A	G	100	PASS	AC=1267;AF=0.252995;AN=5008;NS=2504;DP=17736;EAS_AF=0.2798;AMR_AF=0.2738;AFR_AF=0.3139;EUR_AF=0.2137;SAS_AF=0.1687;AA=A|||;VT=SNP
12	99937435	rs35846770	C	T	100	PASS	AC=1100;AF=0.219649;AN=5008;NS=2504;DP=17270;EAS_AF=0.2629;AMR_AF=0.2666;AFR_AF=0.2065;EUR_AF=0.2127;SAS_AF=0.1667;AA=C|||;VT=SNP
12	99937438	rs11832279	T	C	100	PASS	AC=1085;AF=0.216653;AN=5008;NS=2504;DP=17354;EAS_AF=0.3046;AMR_AF=0.17;AFR_AF=0.1528;EUR_AF=0.2475;SAS_AF=0.2137;AA=T|||;VT=SNP
12	99937547	rs10860462	C	T	100	PASS	AC=2188;AF=0.436901;AN=5008;NS=2504;DP=17793;EAS_AF=0.5675;AMR_AF=0.4366;AFR_AF=0.3616;EUR_AF=0.4602;SAS_AF=0.3804;AA=T|||;VT=SNP
12	99937891	rs10860463	A	G	100	PASS	AC=880;AF=0.175719;AN=5008;NS=2504;DP=16665;EAS_AF=0.2708;AMR_AF=0.232;AFR_AF=0.0817;EUR_AF=0.1869;SAS_AF=0.1534;AA=A|||;VT=SNP
12	99938462	rs1355532	C	T	100	PASS	AC=2461;AF=0.491414;AN=5008;NS=2504;DP=19338;EAS_AF=0.4921;AMR_AF=0.33;AFR_AF=0.5923;EUR_AF=0.4105;SAS_AF=0.5521;AA=T|||;VT=SNP
12	99938670	rs2133898	G	A	100	PASS	AC=2375;AF=0.474241;AN=5008;NS=2504;DP=19249;EAS_AF=0.4911;AMR_AF=0.3228;AFR_AF=0.5318;EUR_AF=0.4105;SAS_AF=0.5521;AA=A|||;VT=SNP
12	99938849	rs66684249	T	G	100	PASS	AC=621;AF=0.124002;AN=5008;NS=2504;DP=16881;EAS_AF=0.0804;AMR_AF=0.1455;AFR_AF=0.1074;EUR_AF=0.1968;SAS_AF=0.1012;AA=T|||;VT=SNP
12	99939080	rs11830090	T	G	100	PASS	AC=1295;AF=0.258586;AN=5008;NS=2504;DP=17836;EAS_AF=0.3016;AMR_AF=0.2017;AFR_AF=0.267;EUR_AF=0.2734;SAS_AF=0.228;AA=T|||;VT=SNP
12	99939422	rs73141643	A	G	100	PASS	AC=476;AF=0.0950479;AN=5008;NS=2504;DP=11866;EAS_AF=0.2212;AMR_AF=0.0245;AFR_AF=0.0514;EUR_AF=0.0517;SAS_AF=0.1186;AA=A|||;VT=SNP
12	99940201	rs10745859	C	T	100	PASS	AC=2351;AF=0.469449;AN=5008;NS=2504;DP=19943;EAS_AF=0.5635;AMR_AF=0.451;AFR_AF=0.4856;EUR_AF=0.4622;SAS_AF=0.3712;AA=T|||;VT=SNP
12	99940808	rs10777998	G	A	100	PASS	AC=2229;AF=0.445088;AN=5008;NS=2504;DP=17483;EAS_AF=0.5635;AMR_AF=0.4409;AFR_AF=0.3956;EUR_AF=0.4583;SAS_AF=0.3793;AA=A|||;VT=SNP
12	99941525	rs11109914	C	T	100	PASS	AC=1028;AF=0.205272;AN=5008;NS=2504;DP=21082;EAS_AF=0.2609;AMR_AF=0.245;AFR_AF=0.1967;EUR_AF=0.1859;SAS_AF=0.1513;AA=C|||;VT=SNP
12	99941936	rs10860464	T	A	100	PASS	AC=2518;AF=0.502796;AN=5008;NS=2504;DP=18061;EAS_AF=0.6498;AMR_AF=0.4496;AFR_AF=0.4939;EUR_AF=0.4602;SAS_AF=0.4448;AA=A|||;VT=SNP
12	99942119	rs73141647	C	G	100	PASS	AC=457;AF=0.091254;AN=5008;NS=2504;DP=15263;EAS_AF=0.2222;AMR_AF=0.0245;AFR_AF=0.0439;EUR_AF=0.0517;SAS_AF=0.1084;AA=C|||;VT=SNP
12	99942428	rs17393678	T	C	100	PASS	AC=484;AF=0.0966454;AN=5008;NS=2504;DP=4092;EAS_AF=0.0804;AMR_AF=0.1412;AFR_AF=0.0113;EUR_AF=0.1958;SAS_AF=0.0951;AA=T|||;VT=SNP
12	99943535	rs1511966	A	G	100	PASS	AC=613;AF=0.122404;AN=5008;NS=2504;DP=18948;EAS_AF=0.0804;AMR_AF=0.1441;AFR_AF=0.1082;EUR_AF=0.1958;SAS_AF=0.0941;AA=A|||;VT=SNP
12	99943679	rs76563231	C	T	100	PASS	AC=1027;AF=0.205072;AN=5008;NS=2504;DP=19520;EAS_AF=0.1081;AMR_AF=0.1614;AFR_AF=0.2617;EUR_AF=0.1809;SAS_AF=0.2843;AA=C|||;VT=SNP
12	99943797	rs76636830	T	G	100	PASS	AC=543;AF=0.108427;AN=5008;NS=2504;DP=18075;EAS_AF=0.0804;AMR_AF=0.1441;AFR_AF=0.0552;EUR_AF=0.1958;SAS_AF=0.0941;AA=T|||;VT=SNP
12	99944170	rs11830951	G	A	100	PASS	AC=1289;AF=0.257388;AN=5008;NS=2504;DP=17773;EAS_AF=0.3819;AMR_AF=0.1715;AFR_AF=0.2005;EUR_AF=0.2475;SAS_AF=0.2771;AA=G|||;VT=SNP
12	99944244	rs57357978	A	G	100	PASS	AC=463;AF=0.0924521;AN=5008;NS=2504;DP=15604;EAS_AF=0.2192;AMR_AF=0.0245;AFR_AF=0.0461;EUR_AF=0.0517;SAS_AF=0.1145;AA=A|||;VT=SNP
12	99944986	rs73141649	G	A	100	PASS	AC=462;AF=0.0922524;AN=5008;NS=2504;DP=15115;EAS_AF=0.2202;AMR_AF=0.0245;AFR_AF=0.0461;EUR_AF=0.0517;SAS_AF=0.1125;AA=g|||;VT=SNP
12	99945980	rs73141651	C	T	100	PASS	AC=455;AF=0.0908546;AN=5008;NS=2504;DP=20462;EAS_AF=0.2202;AMR_AF=0.0245;AFR_AF=0.0439;EUR_AF=0.0517;SAS_AF=0.1084;AA=C|||;VT=SNP
12	99947595	rs7976908	G	C	100	PASS	AC=2786;AF=0.55631;AN=5008;NS=2504;DP=19078;EAS_AF=0.6558;AMR_AF=0.4669;AFR_AF=0.6868;EUR_AF=0.4602;SAS_AF=0.4397;AA=C|||;VT=SNP
12	99948115	rs10860465	A	G	100	PASS	AC=1364;AF=0.272364;AN=5008;NS=2504;DP=19354;EAS_AF=0.2688;AMR_AF=0.2867;AFR_AF=0.3896;EUR_AF=0.2127;SAS_AF=0.1687;AA=A|||;VT=SNP
12	99948919	rs117770910	T	C	100	PASS	AC=449;AF=0.0896565;AN=5008;NS=2504;DP=21458;EAS_AF=0.2222;AMR_AF=0.0245;AFR_AF=0.0333;EUR_AF=0.0517;SAS_AF=0.1145;AA=T|||;VT=SNP
12	99949561	rs11611858	T	C	100	PASS	AC=1437;AF=0.286941;AN=5008;NS=2504;DP=20924;EAS_AF=0.3889;AMR_AF=0.183;AFR_AF=0.3041;EUR_AF=0.2475;SAS_AF=0.273;AA=C|||;VT=SNP
12	99949644	rs117824733	G	A	100	PASS	AC=459;AF=0.0916534;AN=5008;NS=2504;DP=19485;EAS_AF=0.2212;AMR_AF=0.0245;AFR_AF=0.0461;EUR_AF=0.0517;SAS_AF=0.1084;AA=G|||;VT=SNP
12	99952070	rs10860466	G	A	100	PASS	AC=1057;AF=0.211062;AN=5008;NS=2504;DP=20815;EAS_AF=0.2659;AMR_AF=0.2478;AFR_AF=0.211;EUR_AF=0.1869;SAS_AF=0.1534;AA=G|||;VT=SNP
12	99953799	rs3914187	C	T	100	PASS	AC=2580;AF=0.515176;AN=5008;NS=2504;DP=16381;EAS_AF=0.6488;AMR_AF=0.4553;AFR_AF=0.5461;EUR_AF=0.4592;SAS_AF=0.4356;AA=T|||;VT=SNP
12	99954047	rs12296868	A	T	100	PASS	AC=1466;AF=0.292732;AN=5008;NS=2504;DP=16723;EAS_AF=0.3849;AMR_AF=0.1816;AFR_AF=0.3313;EUR_AF=0.2495;SAS_AF=0.2689;AA=T|||;VT=SNP
12	99954531	rs11612618	G	T	100	PASS	AC=534;AF=0.106629;AN=5008;NS=2504;DP=17127;EAS_AF=0.0794;AMR_AF=0.1441;AFR_AF=0.053;EUR_AF=0.1968;SAS_AF=0.0879;AA=G|||;VT=SNP
12	99954726	rs11612634	G	A	100	PASS	AC=534;AF=0.106629;AN=5008;NS=2504;DP=13595;EAS_AF=0.0794;AMR_AF=0.1441;AFR_AF=0.0537;EUR_AF=0.1978;SAS_AF=0.0859;AA=G|||;VT=SNP
12	99955019	rs3913426	C	T	100	PASS	AC=2578;AF=0.514776;AN=5008;NS=2504;DP=17405;EAS_AF=0.6478;AMR_AF=0.4553;AFR_AF=0.5461;EUR_AF=0.4583;SAS_AF=0.4356;AA=T|||;VT=SNP
12	99956141	rs77773751	T	G	100	PASS	AC=461;AF=0.0920527;AN=5008;NS=2504;DP=20356;EAS_AF=0.2212;AMR_AF=0.0202;AFR_AF=0.0461;EUR_AF=0.0517;SAS_AF=0.1135;AA=T|||;VT=SNP
12	99956163	rs74544672	G	A	100	PASS	AC=603;AF=0.120407;AN=5008;NS=2504;DP=20335;EAS_AF=0.2202;AMR_AF=0.0259;AFR_AF=0.1528;EUR_AF=0.0517;SAS_AF=0.1115;AA=G|||;VT=SNP
12	99957020	rs10745860	G	A	100	PASS	AC=2679;AF=0.534944;AN=5008;NS=2504;DP=21003;EAS_AF=0.6508;AMR_AF=0.4654;AFR_AF=0.6074;EUR_AF=0.4592;SAS_AF=0.4448;AA=A|||;VT=SNP
12	99957542	rs11109920	A	G	100	PASS	AC=1659;AF=0.33127;AN=5008;NS=2504;DP=18790;EAS_AF=0.3909;AMR_AF=0.2147;AFR_AF=0.4175;EUR_AF=0.2753;SAS_AF=0.2935;AA=G|||;VT=SNP
12	99957989	rs10860467	A	C	100	PASS	AC=265;AF=0.0529153;AN=5008;NS=2504;DP=14235;EAS_AF=0.002;AMR_AF=0.0562;AFR_AF=0.0083;EUR_AF=0.1153;SAS_AF=0.0992;AA=A|||;VT=SNP
12	99957992	rs12826662	A	C	100	PASS	AC=1420;AF=0.283546;AN=5008;NS=2504;DP=14204;EAS_AF=0.3056;AMR_AF=0.2104;AFR_AF=0.3533;EUR_AF=0.2744;SAS_AF=0.228;AA=A|||;VT=SNP
12	99958222	rs11615764	A	G	100	PASS	AC=489;AF=0.0976438;AN=5008;NS=2504;DP=10627;EAS_AF=0.0813;AMR_AF=0.1427;AFR_AF=0.0121;EUR_AF=0.1978;SAS_AF=0.0951;AA=A|||;VT=SNP
12	99958298	rs77946375	T	C	100	PASS	AC=444;AF=0.0886581;AN=5008;NS=2504;DP=12433;EAS_AF=0.2222;AMR_AF=0.0202;AFR_AF=0.0325;EUR_AF=0.0517;SAS_AF=0.1135;AA=T|||;VT=SNP
12	99958579	rs10735367	G	A	100	PASS	AC=2705;AF=0.540136;AN=5008;NS=2504;DP=14210;EAS_AF=0.6518;AMR_AF=0.4611;AFR_AF=0.6256;EUR_AF=0.4622;SAS_AF=0.4458;AA=A|||;VT=SNP
12	99959939	rs79561481	G	A	100	PASS	AC=459;AF=0.0916534;AN=5008;NS=2504;DP=20265;EAS_AF=0.2212;AMR_AF=0.0202;AFR_AF=0.0461;EUR_AF=0.0517;SAS_AF=0.1115;AA=G|||;VT=SNP
12	99959953	rs76899491	G	A	100	PASS	AC=439;AF=0.0876597;AN=5008;NS=2504;DP=20122;EAS_AF=0.2212;AMR_AF=0.0202;AFR_AF=0.0325;EUR_AF=0.0537;SAS_AF=0.1074;AA=A|||;VT=SNP
12	99960522	rs787420	C	T	100	PASS	AC=1955;AF=0.390375;AN=5008;NS=2504;DP=19887;EAS_AF=0.3919;AMR_AF=0.2003;AFR_AF=0.5575;EUR_AF=0.2306;SAS_AF=0.4622;AA=T|||;VT=SNP
12	99961293	rs57761398	T	C	100	PASS	AC=469;AF=0.0936502;AN=5008;NS=2504;DP=16521;EAS_AF=0.2252;AMR_AF=0.0202;AFR_AF=0.0461;EUR_AF=0.0517;SAS_AF=0.1176;AA=T|||;VT=SNP
12	99961349	rs2373011	C	G	100	PASS	AC=2677;AF=0.534545;AN=5008;NS=2504;DP=17736;EAS_AF=0.6478;AMR_AF=0.4654;AFR_AF=0.6059;EUR_AF=0.4622;SAS_AF=0.4448;AA=G|||;VT=SNP
12	99962753	rs74821953	G	A	100	PASS	AC=429;AF=0.0856629;AN=5008;NS=2504;DP=19052;EAS_AF=0.1984;AMR_AF=0.0187;AFR_AF=0.0461;EUR_AF=0.0497;SAS_AF=0.1074;AA=G|||;VT=SNP
12	99962799	rs787422	C	T	100	PASS	AC=1518;AF=0.303115;AN=5008;NS=2504;DP=19660;EAS_AF=0.3065;AMR_AF=0.1671;AFR_AF=0.3805;EUR_AF=0.2127;SAS_AF=0.3845;AA=C|||;VT=SNP
12	99963352	rs79467272	T	C	100	PASS	AC=429;AF=0.0856629;AN=5008;NS=2504;DP=18562;EAS_AF=0.1984;AMR_AF=0.0187;AFR_AF=0.0461;EUR_AF=0.0497;SAS_AF=0.1074;AA=T|||;VT=SNP
12	99964279	rs11109925	G	A	100	PASS	AC=547;AF=0.109225;AN=5008;NS=2504;DP=12170;EAS_AF=0.0794;AMR_AF=0.1455;AFR_AF=0.0567;EUR_AF=0.1968;SAS_AF=0.0951;AA=G|||;VT=SNP
12	99964290	rs787421	T	C	100	PASS	AC=529;AF=0.105631;AN=5008;NS=2504;DP=11928;EAS_AF=0.0129;AMR_AF=0.1282;AFR_AF=0.0424;EUR_AF=0.172;SAS_AF=0.2025;AA=T|||;VT=SNP
12	99964406	rs10745861	G	A	100	PASS	AC=1755;AF=0.350439;AN=5008;NS=2504;DP=9250;EAS_AF=0.3373;AMR_AF=0.4294;AFR_AF=0.3396;EUR_AF=0.4085;SAS_AF=0.2628;AA=A|||;VT=SNP
12	99964926	rs73141665	T	C	100	PASS	AC=544;AF=0.108626;AN=5008;NS=2504;DP=13066;EAS_AF=0.0804;AMR_AF=0.147;AFR_AF=0.0537;EUR_AF=0.1968;SAS_AF=0.0941;AA=T|||;VT=SNP
12	99965428	rs79211346	T	C	100	PASS	AC=446;AF=0.0890575;AN=5008;NS=2504;DP=16057;EAS_AF=0.2252;AMR_AF=0.0187;AFR_AF=0.034;EUR_AF=0.0497;SAS_AF=0.1135;AA=T|||;VT=SNP
12	99965716	rs55701526	A	C	100	PASS	AC=487;AF=0.0972444;AN=5008;NS=2504;DP=17582;EAS_AF=0.0804;AMR_AF=0.1441;AFR_AF=0.0098;EUR_AF=0.1978;SAS_AF=0.0961;AA=A|||;VT=SNP
12	99965978	rs3851625	G	T	100	PASS	AC=1165;AF=0.232628;AN=5008;NS=2504;DP=14754;EAS_AF=0.2609;AMR_AF=0.2867;AFR_AF=0.2179;EUR_AF=0.2266;SAS_AF=0.1912;AA=G|||;VT=SNP
12	99966444	rs56698292	T	C	100	PASS	AC=440;AF=0.0878594;AN=5008;NS=2504;DP=14283;EAS_AF=0.1994;AMR_AF=0.0187;AFR_AF=0.0461;EUR_AF=0.0497;SAS_AF=0.1176;AA=T|||;VT=SNP
12	99966671	rs10860468	G	A	100	PASS	AC=1098;AF=0.219249;AN=5008;NS=2504;DP=15931;EAS_AF=0.2837;AMR_AF=0.2781;AFR_AF=0.1543;EUR_AF=0.2266;SAS_AF=0.1912;AA=G|||;VT=SNP
12	99966874	rs11109926	T	A	100	PASS	AC=1414;AF=0.282348;AN=5008;NS=2504;DP=15706;EAS_AF=0.3661;AMR_AF=0.183;AFR_AF=0.3071;EUR_AF=0.2465;SAS_AF=0.2699;AA=A|||;VT=SNP
12	99967286	rs11612878	A	G	100	PASS	AC=551;AF=0.110024;AN=5008;NS=2504;DP=16298;EAS_AF=0.0794;AMR_AF=0.147;AFR_AF=0.0545;EUR_AF=0.1978;SAS_AF=0.1002;AA=A|||;VT=SNP
12	99967668	rs78055276	C	T	100	PASS	AC=411;AF=0.0820687;AN=5008;NS=2504;DP=16633;EAS_AF=0.1984;AMR_AF=0.0187;AFR_AF=0.0325;EUR_AF=0.0497;SAS_AF=0.1074;AA=C|||;VT=SNP
12	99968793	rs60980532	G	A	100	PASS	AC=423;AF=0.0844649;AN=5008;NS=2504;DP=21223;EAS_AF=0.1984;AMR_AF=0.0202;AFR_AF=0.0356;EUR_AF=0.0497;SAS_AF=0.1145;AA=G|||;VT=SNP
12	99969079	rs60818108	C	A	100	PASS	AC=1216;AF=0.242812;AN=5008;NS=2504;DP=21004;EAS_AF=0.38;AMR_AF=0.0403;AFR_AF=0.3669;EUR_AF=0.0616;SAS_AF=0.2638;AA=A|||;VT=SNP
12	99969542	rs1085635	C	G	100	PASS	AC=3376;AF=0.674121;AN=5008;NS=2504;DP=20452;EAS_AF=0.6647;AMR_AF=0.6066;AFR_AF=0.7693;EUR_AF=0.6133;SAS_AF=0.6656;AA=G|||;VT=SNP
12	99969824	rs787423	C	T	100	PASS	AC=1951;AF=0.389577;AN=5008;NS=2504;DP=20944;EAS_AF=0.378;AMR_AF=0.304;AFR_AF=0.3699;EUR_AF=0.3867;SAS_AF=0.4918;AA=T|||;VT=SNP
12	99970826	rs73141671	A	T	100	PASS	AC=473;AF=0.0944489;AN=5008;NS=2504;DP=14440;EAS_AF=0.0843;AMR_AF=0.1311;AFR_AF=0.0121;EUR_AF=0.1819;SAS_AF=0.1002;AA=A|||;VT=SNP
12	99970978	rs703700	T	C	100	PASS	AC=3434;AF=0.685703;AN=5008;NS=2504;DP=11752;EAS_AF=0.6687;AMR_AF=0.6081;AFR_AF=0.8026;EUR_AF=0.6113;SAS_AF=0.6769;AA=C|||;VT=SNP
12	99971632	rs10860469	G	A	100	PASS	AC=1136;AF=0.226837;AN=5008;NS=2504;DP=15490;EAS_AF=0.249;AMR_AF=0.2205;AFR_AF=0.2617;EUR_AF=0.2038;SAS_AF=0.1851;AA=G|||;VT=SNP
12	99971897	rs809795	T	C	100	PASS	AC=1002;AF=0.20008;AN=5008;NS=2504;DP=19695;EAS_AF=0.0992;AMR_AF=0.1599;AFR_AF=0.2685;EUR_AF=0.175;SAS_AF=0.2658;AA=T|||;VT=SNP
12	99972246	rs11109929	G	C	100	PASS	AC=1123;AF=0.224241;AN=5008;NS=2504;DP=20187;EAS_AF=0.255;AMR_AF=0.2147;AFR_AF=0.2504;EUR_AF=0.2028;SAS_AF=0.1861;AA=G|||;VT=SNP
12	99974174	rs2668185	A	G	100	PASS	AC=1673;AF=0.334065;AN=5008;NS=2504;DP=15176;EAS_AF=0.3313;AMR_AF=0.2363;AFR_AF=0.4546;EUR_AF=0.2058;SAS_AF=0.3753;AA=A|||;VT=SNP
12	99974340	rs73141673	G	A	100	PASS	AC=494;AF=0.0986422;AN=5008;NS=2504;DP=15157;EAS_AF=0.0853;AMR_AF=0.1326;AFR_AF=0.025;EUR_AF=0.1839;SAS_AF=0.1002;AA=A|||;VT=SNP
12	99974484	rs2651211	T	C	100	PASS	AC=2079;AF=0.415136;AN=5008;NS=2504;DP=16018;EAS_AF=0.3958;AMR_AF=0.3746;AFR_AF=0.4039;EUR_AF=0.4085;SAS_AF=0.4857;AA=C|||;VT=SNP
12	99976126	rs787417	T	A	100	PASS	AC=2147;AF=0.428714;AN=5008;NS=2504;DP=17407;EAS_AF=0.4256;AMR_AF=0.2622;AFR_AF=0.6377;EUR_AF=0.2386;SAS_AF=0.4632;AA=T|||;VT=SNP
12	99976193	rs79468863	C	T	100	PASS	AC=444;AF=0.0886581;AN=5008;NS=2504;DP=18711;EAS_AF=0.2321;AMR_AF=0.0706;AFR_AF=0.0023;EUR_AF=0.0497;SAS_AF=0.1104;AA=C|||;VT=SNP
12	99977787	rs10860470	T	C	100	PASS	AC=448;AF=0.0894569;AN=5008;NS=2504;DP=17529;EAS_AF=0.2351;AMR_AF=0.0706;AFR_AF=0.0023;EUR_AF=0.0507;SAS_AF=0.1104;AA=T|||;VT=SNP
12	99978268	rs56115967	T	C	100	PASS	AC=485;AF=0.096845;AN=5008;NS=2504;DP=16908;EAS_AF=0.0853;AMR_AF=0.1326;AFR_AF=0.0159;EUR_AF=0.1829;SAS_AF=0.1043;AA=T|||;VT=SNP
12	99978283	rs787418	A	G	100	PASS	AC=2138;AF=0.426917;AN=5008;NS=2504;DP=17690;EAS_AF=0.4196;AMR_AF=0.3746;AFR_AF=0.4319;EUR_AF=0.4095;SAS_AF=0.4826;AA=G|||;VT=SNP
12	99978385	rs55907119	T	G	100	PASS	AC=477;AF=0.0952476;AN=5008;NS=2504;DP=17852;EAS_AF=0.0853;AMR_AF=0.1326;AFR_AF=0.0159;EUR_AF=0.1779;SAS_AF=0.1012;AA=T|||;VT=SNP
```
