## Supplementary material for "Characterization of shared and ancestry-specific signals driving complex traits using multi-ancestry fine-mapping": mesusieoutput

```
                 eur          afr      eur_afr
   [1,] 8.253075e-06 9.591141e-06 1.299226e-06
   [2,] 8.622460e-06 9.297737e-06 1.320357e-06
   [3,] 1.354398e-05 9.486958e-06 1.437088e-06
   [4,] 1.113507e-05 9.877203e-06 2.124306e-06
   [5,] 1.609535e-05 9.495973e-06 2.221589e-06
   [6,] 1.718898e-05 9.400442e-06 2.455725e-06
   [7,] 1.391597e-05 8.974352e-06 1.992739e-06
   [8,] 1.414709e-05 8.968327e-06 2.032176e-06
   [9,] 2.174483e-05 9.127285e-06 2.642557e-06
  [10,] 1.750927e-05 9.404510e-06 2.504292e-06
  [11,] 1.578206e-05 9.475288e-06 2.143332e-06
  [12,] 1.578206e-05 9.472795e-06 2.142865e-06
  [13,] 1.582279e-05 9.472795e-06 2.149149e-06
  [14,] 1.347877e-05 8.978738e-06 1.967775e-06
  [15,] 1.817454e-05 9.377776e-06 2.613702e-06
  [16,] 5.477491e-06 8.820994e-06 9.703193e-07
  [17,] 1.783771e-05 9.328767e-06 2.576859e-06
  [18,] 8.557216e-06 9.212805e-06 1.287117e-06
  [19,] 1.717923e-05 1.069515e-05 4.298123e-06
  [20,] 6.009382e-06 9.440185e-06 1.583032e-06
  [21,] 1.305248e-05 8.959476e-06 1.908803e-06
  [22,] 1.429670e-05 9.416885e-06 1.514154e-06
  [23,] 1.548579e-05 9.460698e-06 2.011985e-06
  [24,] 1.393509e-05 9.419068e-06 1.488466e-06
  [25,] 1.859120e-05 9.343461e-06 1.803281e-06
  [26,] 1.178719e-05 9.901588e-06 2.063864e-06
  [27,] 5.290059e-06 8.975346e-06 9.451679e-07
  [28,] 1.544488e-05 9.395068e-06 1.564143e-06
  [29,] 4.390817e-05 9.297570e-06 3.363684e-06
  [30,] 3.790930e-05 8.901979e-06 2.957630e-06
  [31,] 1.528315e-05 9.391414e-06 1.555347e-06
  [32,] 1.528315e-05 9.377108e-06 1.587272e-06
  [33,] 1.564396e-05 9.447960e-06 2.188963e-06
  [34,] 4.699822e-05 9.218072e-06 3.815313e-06
  [35,] 1.168527e-05 9.893270e-06 2.067155e-06
  [36,] 1.548804e-05 9.391107e-06 1.571815e-06
  [37,] 1.156502e-05 8.983982e-06 1.504951e-06
  [38,] 7.528424e-06 8.814332e-06 1.005803e-06
  [39,] 6.755230e-05 9.268355e-06 5.036187e-06
  [40,] 6.755230e-05 9.268355e-06 5.036187e-06
  [41,] 6.195590e-06 8.984271e-06 9.652214e-07
  [42,] 1.155641e-05 8.998452e-06 1.531488e-06
  [43,] 1.393509e-05 9.454607e-06 1.449889e-06
  [44,] 1.206132e-05 9.932999e-06 2.073709e-06
  [45,] 5.189984e-05 9.265751e-06 4.162960e-06
  [46,] 5.325426e-05 9.287423e-06 4.254046e-06
  [47,] 3.222462e-05 9.059199e-06 2.332689e-06
  [48,] 5.465127e-05 9.289390e-06 4.357393e-06
  [49,] 1.590977e-05 9.444586e-06 1.524086e-06
  [50,] 1.195994e-05 1.040879e-05 2.141335e-06
  [51,] 5.609237e-05 9.314227e-06 4.459500e-06
  [52,] 9.653149e-06 9.916037e-06 2.256869e-06
  [53,] 5.609237e-05 9.297991e-06 4.467624e-06
  [54,] 1.060562e-05 9.867479e-06 2.154461e-06
  [55,] 1.632435e-05 9.466155e-06 2.326051e-06
  [56,] 1.826637e-05 1.071413e-05 4.651203e-06
  [57,] 5.465127e-05 9.274138e-06 4.371943e-06
  [58,] 1.628091e-05 9.467075e-06 2.319730e-06
  [59,] 1.810264e-05 8.910864e-06 1.749411e-06
  [60,] 1.592157e-05 9.490922e-06 1.506511e-06
  [61,] 1.721776e-05 9.477346e-06 2.490748e-06
  [62,] 1.661006e-05 9.479132e-06 2.383909e-06
  [63,] 1.388464e-05 9.186372e-06 1.761190e-06
  [64,] 1.104930e-05 1.001494e-05 3.241390e-06
  [65,] 1.217087e-05 9.976057e-06 3.356958e-06
  [66,] 1.174187e-05 9.982554e-06 3.295142e-06
  [67,] 5.848553e-06 9.372531e-06 1.363537e-06
  [68,] 7.398848e-06 9.395115e-06 1.442772e-06
  [69,] 7.398848e-06 9.395230e-06 1.441357e-06
  [70,] 7.308427e-06 9.398035e-06 1.425128e-06
  [71,] 6.237071e-06 9.288914e-06 1.002993e-06
  [72,] 9.103056e-06 9.780106e-06 3.020113e-06
  [73,] 4.483459e-06 8.865980e-06 9.787803e-07
  [74,] 1.044812e-05 1.833653e-05 3.866459e-06
  [75,] 3.020972e-05 9.464569e-06 2.171515e-06
  [76,] 1.056384e-05 1.678091e-05 3.508976e-06
  [77,] 4.604110e-06 8.867779e-06 1.025736e-06
  [78,] 9.898605e-06 9.641583e-06 3.105856e-06
  [79,] 1.420845e-05 9.526017e-06 3.674716e-06
  [80,] 1.711995e-05 9.368555e-06 3.911842e-06
  [81,] 1.462471e-05 8.969081e-06 1.334071e-06
  [82,] 7.804017e-06 9.363189e-06 2.192848e-06
  [83,] 6.490035e-06 1.245633e-05 1.651848e-06
  [84,] 1.452268e-05 9.473963e-06 3.752704e-06
  [85,] 1.265461e-05 9.951129e-06 3.114697e-06
  [86,] 1.421163e-05 9.256072e-06 2.922533e-06
  [87,] 7.392448e-06 9.772917e-06 2.432455e-06
  [88,] 1.267509e-05 9.878391e-06 3.011365e-06
  [89,] 8.667799e-06 1.402793e-05 3.268492e-06
  [90,] 8.912776e-06 1.394471e-05 3.367888e-06
  [91,] 1.212651e-05 9.447173e-06 2.905544e-06
  [92,] 4.641881e-06 9.919163e-06 1.613188e-06
  [93,] 5.196665e-06 9.873354e-06 2.031101e-06
  [94,] 1.000252e-05 1.425303e-05 3.838000e-06
  [95,] 4.704427e-06 8.818898e-06 9.827260e-07
  [96,] 1.112411e-05 1.058640e-05 3.128230e-06
  [97,] 6.294109e-06 9.499442e-06 1.787904e-06
  [98,] 6.152247e-06 9.552536e-06 1.802833e-06
  [99,] 8.967426e-06 8.778642e-06 1.200946e-06
 [100,] 6.190164e-06 9.552846e-06 1.904492e-06
 [101,] 6.595234e-06 9.530744e-06 1.894548e-06
 [102,] 8.744597e-06 8.811719e-06 1.303442e-06
 [103,] 5.925984e-06 9.935109e-06 1.407976e-06
 [104,] 5.236939e-06 9.588387e-06 1.633134e-06
 [105,] 9.120602e-06 8.782918e-06 1.283565e-06
 [106,] 1.109995e-05 1.042643e-05 3.021103e-06
 [107,] 5.458730e-06 9.728382e-06 1.832104e-06
 [108,] 9.965403e-06 1.423015e-05 1.504150e-06
 [109,] 5.294964e-06 9.639006e-06 1.696927e-06
 [110,] 5.236939e-06 9.666401e-06 1.695052e-06
 [111,] 5.725402e-06 9.961680e-06 1.509700e-06
 [112,] 1.003808e-05 1.349558e-05 1.497704e-06
 [113,] 1.003808e-05 1.349558e-05 1.497704e-06
 [114,] 5.740035e-06 9.993487e-06 1.503966e-06
 [115,] 1.003808e-05 1.345056e-05 1.497345e-06
 [116,] 5.325024e-06 9.657207e-06 1.723086e-06
 [117,] 5.325024e-06 9.762589e-06 1.810508e-06
 [118,] 6.932282e-06 1.070647e-05 1.519743e-06
 [119,] 5.227481e-06 8.964823e-06 1.068224e-06
 [120,] 6.932282e-06 9.940804e-06 1.499382e-06
 [121,] 1.039079e-05 9.733611e-06 3.313967e-06
 [122,] 7.286055e-06 9.822196e-06 1.454433e-06
 [123,] 6.779198e-06 9.455913e-06 2.024351e-06
 [124,] 5.800332e-06 9.635954e-06 1.526602e-06
 [125,] 6.852486e-06 9.440178e-06 2.055291e-06
 [126,] 1.112597e-05 1.018577e-05 3.031024e-06
 [127,] 9.827422e-06 1.718186e-05 1.507507e-06
 [128,] 9.893756e-06 1.227429e-05 1.484567e-06
 [129,] 4.416719e-06 9.550186e-06 1.359821e-06
 [130,] 5.743876e-06 9.991529e-06 1.473756e-06
 [131,] 5.641210e-06 1.004518e-05 1.541036e-06
 [132,] 4.282151e-06 1.200260e-05 2.395531e-06
 [133,] 5.547359e-06 1.002298e-05 1.577837e-06
 [134,] 1.203774e-05 9.802123e-06 2.902296e-06
 [135,] 8.057532e-06 8.807571e-06 1.287110e-06
 [136,] 5.857604e-06 9.333349e-06 1.683762e-06
 [137,] 4.671713e-06 8.850597e-06 1.003131e-06
 [138,] 8.011843e-06 9.417971e-06 2.289320e-06
 [139,] 5.513873e-06 1.013262e-05 1.720316e-06
 [140,] 4.911813e-06 1.063348e-05 2.238123e-06
 [141,] 4.805467e-06 9.566326e-06 1.418069e-06
 [142,] 2.723392e-05 9.891944e-06 8.742589e-06
 [143,] 6.011823e-06 9.093793e-06 1.171423e-06
 [144,] 1.863464e-05 9.597452e-06 2.545915e-06
 [145,] 6.342518e-06 1.218488e-05 1.717667e-06
 [146,] 1.837672e-05 9.546853e-06 3.284611e-06
 [147,] 6.102104e-06 1.555425e-05 4.248674e-06
 [148,] 1.457681e-05 9.347046e-06 2.104602e-06
 [149,] 1.471616e-05 9.529107e-06 2.412098e-06
 [150,] 1.186150e-05 1.447132e-05 6.824030e-06
 [151,] 1.105412e-05 9.126646e-06 1.542351e-06
 [152,] 6.572860e-06 1.141781e-05 2.019787e-06
 [153,] 1.078945e-05 9.338920e-06 1.773627e-06
 [154,] 1.483919e-05 9.614831e-06 2.165666e-06
 [155,] 6.937721e-06 1.739221e-05 4.383760e-06
 [156,] 1.082351e-05 9.752223e-06 3.549302e-06
 [157,] 1.255871e-05 9.304024e-06 1.851943e-06
 [158,] 1.101767e-05 9.310291e-06 1.747630e-06
 [159,] 1.066263e-05 9.750702e-06 3.488845e-06
 [160,] 6.609843e-06 9.311268e-06 1.098978e-06
 [161,] 1.079443e-05 1.593663e-05 6.754959e-06
 [162,] 1.037269e-05 9.754486e-06 3.423986e-06
 [163,] 1.490824e-05 9.624626e-06 2.290885e-06
 [164,] 1.506678e-05 9.609620e-06 2.439907e-06
 [165,] 1.056937e-05 9.789072e-06 3.513635e-06
 [166,] 9.457713e-06 9.652417e-06 2.364253e-06
 [167,] 6.495172e-06 1.066915e-05 1.997329e-06
 [168,] 1.162273e-05 1.616009e-05 7.542456e-06
 [169,] 8.793667e-06 9.707983e-06 2.310525e-06
 [170,] 9.200791e-06 9.667046e-06 2.318255e-06
 [171,] 3.597896e-05 9.453951e-06 7.230232e-06
 [172,] 5.647879e-06 1.927058e-05 4.485883e-06
 [173,] 4.488955e-06 1.603678e-05 2.268374e-06
 [174,] 4.450590e-06 1.670378e-05 2.264000e-06
 [175,] 1.032287e-05 9.743772e-06 3.305929e-06
 [176,] 4.450590e-06 1.676086e-05 2.263782e-06
 [177,] 8.531382e-06 1.545191e-05 2.505600e-06
 [178,] 1.562258e-05 9.613665e-06 2.562567e-06
 [179,] 9.982399e-06 9.744850e-06 3.187087e-06
 [180,] 1.749793e-05 9.667429e-06 2.970588e-06
 [181,] 4.491254e-06 1.647527e-05 2.292871e-06
 [182,] 4.453334e-06 9.993797e-06 1.410285e-06
 [183,] 4.438716e-06 1.654574e-05 2.199517e-06
 [184,] 1.478670e-05 9.656010e-06 2.364937e-06
 [185,] 2.958250e-05 9.994946e-06 5.694673e-06
 [186,] 6.753212e-06 9.799122e-06 2.311788e-06
 [187,] 9.523292e-06 9.719076e-06 2.796591e-06
 [188,] 4.506514e-06 1.176715e-05 1.593519e-06
 [189,] 1.081941e-05 1.518641e-05 1.560699e-06
 [190,] 1.358615e-05 8.965865e-06 1.743793e-06
 [191,] 1.189265e-05 1.150267e-05 3.670371e-06
 [192,] 1.139523e-05 1.151279e-05 3.501761e-06
 [193,] 6.500689e-06 9.132951e-06 1.015230e-06
 [194,] 2.068193e-05 1.004223e-05 4.875937e-06
 [195,] 4.401687e-06 9.550828e-06 1.159513e-06
 [196,] 4.181489e-06 8.880673e-06 9.375027e-07
 [197,] 1.321849e-05 1.568765e-05 6.741850e-06
 [198,] 7.876951e-06 9.840070e-06 1.449345e-06
 [199,] 1.452838e-05 1.104270e-05 3.717332e-06
 [200,] 1.349474e-05 9.859703e-06 4.941077e-06
 [201,] 6.726580e-06 1.285594e-05 3.068901e-06
 [202,] 8.434529e-06 9.829791e-06 2.890341e-06
 [203,] 6.525417e-06 8.867955e-06 1.070876e-06
 [204,] 5.866806e-06 9.528140e-06 1.570043e-06
 [205,] 1.094382e-05 1.859339e-05 5.780007e-06
 [206,] 1.837969e-05 9.443488e-06 5.999207e-06
 [207,] 4.179273e-06 8.785030e-06 9.142414e-07
 [208,] 4.179273e-06 8.785030e-06 9.142414e-07
 [209,] 1.229001e-05 9.747011e-06 3.693682e-06
 [210,] 6.210755e-06 8.912093e-06 1.033040e-06
 [211,] 1.058055e-05 9.775309e-06 1.548964e-06
 [212,] 1.185553e-05 9.679891e-06 3.390310e-06
 [213,] 5.611036e-06 9.132132e-06 1.063479e-06
 [214,] 5.427967e-06 9.097648e-06 1.076255e-06
 [215,] 4.145103e-06 8.735453e-06 9.256607e-07
 [216,] 1.373307e-05 1.097828e-05 3.945866e-06
 [217,] 5.488786e-06 9.108357e-06 1.079397e-06
 [218,] 1.373307e-05 1.097828e-05 3.945866e-06
 [219,] 8.560327e-06 1.228332e-05 2.547559e-06
 [220,] 4.139584e-06 8.731782e-06 9.128911e-07
 [221,] 8.572402e-06 1.636189e-05 2.786379e-06
 [222,] 4.188391e-06 8.726861e-06 9.179700e-07
 [223,] 5.575385e-06 8.944258e-06 1.032377e-06
 [224,] 1.412113e-05 1.113945e-05 4.197913e-06
 [225,] 4.269965e-06 2.315545e-05 1.675447e-06
 [226,] 8.477054e-06 1.249993e-05 2.593945e-06
 [227,] 1.212432e-05 2.136649e-05 8.499458e-06
 [228,] 4.178843e-06 8.846650e-06 9.836270e-07
 [229,] 1.318999e-05 9.883485e-06 4.799216e-06
 [230,] 1.373199e-05 2.301808e-05 1.338725e-05
 [231,] 8.510649e-06 1.244276e-05 2.604188e-06
 [232,] 5.497164e-06 9.695673e-06 2.199054e-06
 [233,] 4.190356e-06 8.842574e-06 9.960499e-07
 [234,] 7.575197e-06 1.488011e-05 4.234795e-06
 [235,] 8.508365e-06 1.515295e-05 2.813751e-06
 [236,] 8.521950e-06 1.285760e-05 2.650774e-06
 [237,] 8.698531e-06 1.335804e-05 2.606362e-06
 [238,] 9.606558e-06 1.633179e-05 2.907825e-06
 [239,] 9.795298e-06 1.261379e-05 3.173635e-06
 [240,] 9.651760e-06 8.979953e-06 1.347909e-06
 [241,] 4.264394e-05 9.277562e-06 6.707623e-06
 [242,] 1.050433e-05 8.953247e-06 1.276588e-06
 [243,] 1.323298e-05 8.991349e-06 1.937297e-06
 [244,] 9.939468e-06 8.962570e-06 1.341205e-06
 [245,] 6.509477e-05 9.012162e-06 1.144978e-05
 [246,] 4.863393e-05 8.981102e-06 6.331408e-06
 [247,] 6.294956e-05 8.995074e-06 1.030986e-05
 [248,] 6.636058e-05 8.992161e-06 1.100619e-05
 [249,] 1.359228e-05 8.948577e-06 1.550938e-06
 [250,] 5.747520e-05 8.966097e-06 7.589688e-06
 [251,] 1.151085e-05 9.770074e-06 2.612799e-06
 [252,] 1.374661e-05 8.969469e-06 1.717754e-06
 [253,] 1.635767e-04 8.967459e-06 3.067595e-05
 [254,] 1.384146e-04 8.957836e-06 1.951800e-05
 [255,] 1.105805e-04 8.966936e-06 1.558443e-05
 [256,] 1.419385e-05 8.974321e-06 1.782470e-06
 [257,] 1.044008e-04 8.970494e-06 1.612902e-05
 [258,] 1.360652e-05 8.946316e-06 1.663103e-06
 [259,] 1.258779e-05 8.946398e-06 1.534976e-06
 [260,] 1.348210e-04 8.971048e-06 1.956568e-05
 [261,] 1.539116e-05 8.981432e-06 1.888612e-06
 [262,] 3.704516e-05 9.058153e-06 4.840194e-06
 [263,] 3.617500e-05 9.073261e-06 4.723876e-06
 [264,] 4.480569e-05 9.112626e-06 5.099513e-06
 [265,] 1.732446e-05 8.992944e-06 1.831607e-06
 [266,] 1.396756e-05 9.060747e-06 1.922637e-06
 [267,] 8.153806e-06 1.149687e-05 2.282763e-06
 [268,] 3.078541e-05 9.148244e-06 3.499937e-06
 [269,] 6.384993e-06 1.066836e-05 1.845316e-06
 [270,] 1.088069e-05 9.463858e-06 1.977244e-06
 [271,] 1.276795e-05 9.059529e-06 1.755185e-06
 [272,] 1.437667e-05 9.059804e-06 1.645918e-06
 [273,] 1.533689e-05 9.071366e-06 1.649482e-06
 [274,] 1.559105e-05 9.071366e-06 1.667465e-06
 [275,] 1.378388e-05 9.110362e-06 1.451608e-06
 [276,] 2.114139e-05 9.140614e-06 2.242148e-06
 [277,] 1.666300e-05 9.096470e-06 2.222648e-06
 [278,] 2.292805e-05 9.087155e-06 2.561005e-06
 [279,] 1.275103e-05 9.049316e-06 1.765864e-06
 [280,] 1.286135e-05 9.052823e-06 1.704348e-06
 [281,] 2.284119e-05 9.091646e-06 2.531109e-06
 [282,] 1.435982e-05 9.047321e-06 1.778029e-06
 [283,] 6.099948e-06 1.239071e-05 1.917116e-06
 [284,] 6.689826e-06 9.986819e-06 1.907527e-06
 [285,] 5.656898e-06 9.731705e-06 1.656424e-06
 [286,] 5.553295e-06 1.224253e-05 1.738133e-06
 [287,] 1.413751e-05 9.067306e-06 1.979235e-06
 [288,] 7.877494e-05 9.539022e-06 5.725455e-06
 [289,] 4.331429e-06 4.062634e-04 5.691515e-06
 [290,] 7.234808e-05 9.547009e-06 5.192498e-06
 [291,] 2.693828e-05 9.355915e-06 4.049500e-06
 [292,] 6.469839e-05 9.719415e-06 4.186111e-06
 [293,] 6.562171e-06 9.758626e-06 2.003183e-06
 [294,] 4.465044e-06 9.574410e-05 4.519853e-06
 [295,] 2.602367e-05 9.365650e-06 4.003413e-06
 [296,] 6.711539e-06 9.756150e-06 2.033976e-06
 [297,] 6.673182e-06 9.755927e-06 2.022027e-06
 [298,] 2.602367e-05 9.353984e-06 3.953777e-06
 [299,] 2.602367e-05 9.342504e-06 3.904991e-06
 [300,] 2.794634e-05 9.298982e-06 3.939457e-06
 [301,] 8.787588e-05 9.605010e-06 6.124723e-06
 [302,] 6.275820e-05 9.637135e-06 4.141518e-06
 [303,] 6.602058e-05 9.631648e-06 4.338465e-06
 [304,] 2.645181e-05 9.291456e-06 3.725192e-06
 [305,] 6.654286e-06 9.741551e-06 1.951754e-06
 [306,] 4.526417e-06 1.171651e-04 4.910739e-06
 [307,] 5.924842e-05 9.672312e-06 4.035362e-06
 [308,] 4.313793e-06 2.301800e-04 4.665623e-06
 [309,] 5.341094e-05 9.703143e-06 3.946024e-06
 [310,] 4.231625e-06 3.502379e-05 2.701697e-06
 [311,] 4.201431e-06 3.137940e-05 2.438544e-06
 [312,] 4.430836e-06 8.218281e-05 4.005256e-06
 [313,] 4.395514e-06 8.170654e-05 3.879361e-06
 [314,] 5.979665e-06 9.717396e-06 1.764565e-06
 [315,] 4.179183e-06 3.109790e-05 2.179801e-06
 [316,] 4.179183e-06 3.149392e-05 2.190298e-06
 [317,] 4.180054e-06 3.226791e-05 2.187887e-06
 [318,] 4.179275e-06 3.327934e-05 2.233356e-06
 [319,] 2.145869e-05 9.141198e-06 2.893673e-06
 [320,] 4.395514e-06 6.388731e-05 3.676711e-06
 [321,] 6.137916e-06 9.731418e-06 1.742053e-06
 [322,] 4.364202e-06 9.165718e-05 3.912375e-06
 [323,] 6.163343e-06 9.731572e-06 1.749421e-06
 [324,] 4.183321e-06 3.617355e-05 2.230663e-06
 [325,] 4.185719e-06 3.636836e-05 2.211950e-06
 [326,] 7.894892e-05 9.961930e-06 5.376735e-06
 [327,] 4.257946e-06 1.120992e-04 2.324943e-06
 [328,] 4.181433e-06 4.053873e-05 2.351938e-06
 [329,] 4.253858e-06 2.362152e-04 4.178346e-06
 [330,] 6.429159e-05 1.182674e-05 4.362980e-06
 [331,] 4.185719e-06 4.053873e-05 2.301879e-06
 [332,] 4.305243e-06 6.877172e-05 3.468724e-06
 [333,] 8.057094e-06 9.747085e-06 2.111729e-06
 [334,] 2.722407e-05 9.233555e-06 4.050194e-06
 [335,] 4.319112e-06 9.628586e-05 3.798951e-06
 [336,] 6.052625e-06 9.735811e-06 1.656005e-06
 [337,] 4.192046e-06 4.532480e-05 2.339773e-06
 [338,] 4.291947e-06 9.704820e-05 3.689277e-06
 [339,] 6.997312e-05 1.040976e-05 4.789307e-06
 [340,] 5.912241e-06 9.732085e-06 1.649800e-06
 [341,] 6.997312e-05 1.040976e-05 4.789307e-06
 [342,] 4.195980e-06 4.717847e-05 2.341414e-06
 [343,] 5.778943e-06 9.729405e-06 1.671507e-06
 [344,] 6.003074e-06 9.732422e-06 1.661668e-06
 [345,] 2.147417e-05 9.261370e-06 3.183017e-06
 [346,] 4.205392e-06 7.905799e-05 2.759664e-06
 [347,] 4.200427e-06 5.002635e-05 2.351147e-06
 [348,] 5.888156e-06 9.733797e-06 1.630472e-06
 [349,] 4.356564e-05 9.258900e-06 6.569826e-06
 [350,] 4.079280e-05 9.523935e-06 6.155850e-06
 [351,] 4.657682e-06 7.713422e-05 4.857339e-06
 [352,] 4.632819e-06 9.099828e-05 5.141512e-06
 [353,] 4.046077e-05 9.483366e-06 6.255803e-06
 [354,] 4.127104e-05 9.490048e-06 6.397773e-06
 [355,] 4.656657e-06 7.278404e-05 4.751587e-06
 [356,] 6.027832e-06 9.740030e-06 1.659833e-06
 [357,] 4.266685e-06 5.226945e-05 3.226552e-06
 [358,] 6.183180e-06 9.744033e-06 1.674092e-06
 [359,] 5.932736e-06 9.740291e-06 1.650635e-06
 [360,] 4.439765e-05 9.784424e-06 8.079178e-06
 [361,] 6.069438e-05 9.788601e-06 3.922001e-06
 [362,] 6.835898e-05 9.783847e-06 4.364631e-06
 [363,] 4.188335e-06 1.078898e-04 3.739764e-06
 [364,] 6.299278e-06 9.754962e-06 1.660088e-06
 [365,] 4.187275e-05 9.685601e-06 7.126484e-06
 [366,] 4.187275e-05 9.685601e-06 7.126484e-06
 [367,] 2.350186e-05 9.784424e-06 5.338165e-06
 [368,] 6.347261e-06 4.989984e-05 4.595883e-06
 [369,] 4.516349e-06 1.287989e-04 5.212842e-06
 [370,] 5.162884e-06 1.410486e-04 7.998619e-06
 [371,] 4.983359e-06 1.374172e-04 7.212618e-06
 [372,] 4.674538e-06 1.790998e-05 2.685313e-06
 [373,] 5.281418e-06 2.173168e-05 4.004805e-06
 [374,] 5.322829e-06 2.160915e-05 4.049599e-06
 [375,] 5.256703e-06 2.212923e-05 4.012374e-06
 [376,] 5.163204e-06 1.860287e-05 3.511036e-06
 [377,] 2.682733e-05 9.165554e-06 4.083058e-06
 [378,] 3.010163e-05 9.205521e-06 4.504436e-06
 [379,] 3.413653e-05 9.215483e-06 5.288591e-06
 [380,] 2.952779e-05 9.160781e-06 4.469869e-06
 [381,] 4.154534e-05 1.262560e-05 2.560485e-06
 [382,] 4.946411e-06 6.855488e-05 5.464344e-06
 [383,] 4.588370e-06 1.472845e-05 2.315526e-06
 [384,] 4.776097e-06 4.405873e-05 4.031297e-06
 [385,] 4.581510e-05 1.140868e-05 2.916909e-06
 [386,] 6.491425e-06 1.316494e-05 1.605306e-06
 [387,] 6.663076e-06 1.342158e-05 1.607705e-06
 [388,] 4.267618e-06 1.754747e-05 2.001571e-06
 [389,] 4.863503e-06 1.020708e-05 2.233950e-06
 [390,] 4.267618e-06 1.744449e-05 1.996119e-06
 [391,] 4.803607e-06 1.743663e-05 2.972655e-06
 [392,] 1.586024e-05 9.138288e-06 2.362495e-06
 [393,] 6.368037e-06 1.489537e-05 1.599414e-06
 [394,] 6.398826e-06 1.472581e-05 1.598692e-06
 [395,] 6.471298e-06 1.494007e-05 1.597811e-06
 [396,] 4.285276e-06 1.672351e-05 2.119528e-06
 [397,] 7.104672e-06 1.571616e-05 1.666099e-06
 [398,] 1.704299e-05 9.765634e-06 1.315690e-06
 [399,] 7.061613e-06 1.671550e-05 1.666521e-06
 [400,] 1.988355e-05 9.901537e-06 1.370395e-06
 [401,] 7.235233e-06 9.892767e-06 1.484249e-06
 [402,] 2.082400e-05 9.923423e-06 1.352470e-06
 [403,] 1.379735e-05 9.910503e-06 1.246844e-06
 [404,] 4.744930e-06 1.750440e-05 1.635616e-06
 [405,] 6.432131e-06 9.063307e-06 1.256163e-06
 [406,] 5.621040e-06 9.093021e-06 1.133024e-06
 [407,] 5.938511e-06 9.124333e-06 1.071992e-06
 [408,] 6.359295e-06 9.071330e-06 1.275973e-06
 [409,] 7.452326e-06 1.085885e-05 1.491518e-06
 [410,] 2.447382e-05 9.651686e-06 1.549634e-06
 [411,] 7.410056e-06 1.022881e-05 1.486034e-06
 [412,] 2.437535e-05 9.631183e-06 1.480017e-06
 [413,] 2.267591e-05 9.698710e-06 1.461371e-06
 [414,] 2.357880e-05 9.595611e-06 1.515569e-06
 [415,] 7.368463e-06 9.684307e-06 1.497065e-06
 [416,] 2.166399e-05 9.670335e-06 1.410363e-06
 [417,] 6.583937e-06 9.325558e-06 1.598314e-06
 [418,] 1.671115e-05 9.577119e-06 1.346992e-06
 [419,] 7.368463e-06 9.864945e-06 1.479945e-06
 [420,] 1.925205e-05 9.657177e-06 1.366957e-06
 [421,] 2.160314e-05 9.660922e-06 1.414398e-06
 [422,] 7.150733e-06 9.638583e-06 1.503644e-06
 [423,] 6.106202e-06 9.109709e-06 1.076243e-06
 [424,] 2.510611e-05 9.602175e-06 1.589072e-06
 [425,] 2.607985e-05 9.579021e-06 1.641106e-06
 [426,] 2.607985e-05 9.579021e-06 1.641106e-06
 [427,] 7.331600e-06 9.636231e-06 1.510843e-06
 [428,] 4.801109e-06 1.622103e-05 1.730177e-06
 [429,] 6.690236e-06 9.053781e-06 1.287446e-06
 [430,] 2.386264e-05 9.602175e-06 1.528329e-06
 [431,] 7.212548e-06 9.839596e-06 1.477004e-06
 [432,] 6.700087e-06 9.696082e-06 1.446333e-06
 [433,] 2.447382e-05 9.579021e-06 1.562501e-06
 [434,] 6.169241e-06 9.071072e-06 1.122241e-06
 [435,] 1.995584e-05 9.559714e-06 1.421626e-06
 [436,] 1.971147e-05 9.556508e-06 1.420205e-06
 [437,] 1.971147e-05 9.553639e-06 1.421868e-06
 [438,] 6.693221e-06 9.039038e-06 1.278439e-06
 [439,] 6.827146e-06 9.016032e-06 1.136156e-06
 [440,] 7.268596e-06 9.561230e-06 1.709143e-06
 [441,] 7.307139e-06 9.662552e-06 1.960568e-06
 [442,] 7.287403e-06 9.560335e-06 1.709703e-06
 [443,] 2.329948e-05 9.503319e-06 1.519379e-06
 [444,] 2.217401e-05 9.494860e-06 1.499453e-06
 [445,] 2.066762e-05 9.539958e-06 1.467125e-06
 [446,] 1.995584e-05 9.543008e-06 1.454319e-06
 [447,] 1.971147e-05 9.546077e-06 1.448597e-06
 [448,] 6.887846e-06 9.511429e-06 1.564303e-06
 [449,] 2.881153e-05 9.516549e-06 1.861350e-06
 [450,] 6.775415e-06 9.516565e-06 1.640055e-06
 [451,] 6.775415e-06 9.515101e-06 1.640848e-06
 [452,] 1.483434e-05 9.366015e-06 1.173605e-06
 [453,] 5.833151e-06 9.067969e-06 1.065807e-06
 [454,] 5.800346e-06 9.080183e-06 1.058000e-06
 [455,] 2.937713e-05 9.488090e-06 1.907964e-06
 [456,] 7.684957e-06 9.512096e-06 1.494802e-06
 [457,] 7.486170e-06 9.448044e-06 1.622479e-06
 [458,] 6.562790e-06 9.009726e-06 1.183244e-06
 [459,] 2.899981e-05 9.493150e-06 1.886444e-06
 [460,] 8.060143e-06 9.498525e-06 1.555793e-06
 [461,] 3.514996e-05 9.576966e-06 2.180780e-06
 [462,] 6.061968e-06 9.274775e-06 1.027624e-06
 [463,] 6.110643e-06 9.272403e-06 1.030352e-06
 [464,] 3.462809e-05 9.561626e-06 2.159059e-06
 [465,] 6.014286e-06 9.153536e-06 1.046841e-06
 [466,] 3.462809e-05 9.567520e-06 2.157141e-06
 [467,] 5.928761e-06 9.162313e-06 1.046050e-06
 [468,] 5.928761e-06 9.162313e-06 1.046050e-06
 [469,] 5.700373e-06 9.132002e-06 1.043065e-06
 [470,] 3.416217e-05 9.576966e-06 2.130286e-06
 [471,] 3.305202e-05 9.495020e-06 2.137351e-06
 [472,] 5.216588e-06 9.169569e-06 1.016085e-06
 [473,] 3.493176e-05 9.472353e-06 2.246362e-06
 [474,] 5.185801e-06 9.162130e-06 1.016050e-06
 [475,] 5.185801e-06 9.151283e-06 1.015129e-06
 [476,] 5.163393e-06 9.127751e-06 1.013753e-06
 [477,] 5.163393e-06 9.039253e-06 1.021882e-06
 [478,] 5.105004e-06 9.039253e-06 1.020239e-06
 [479,] 5.084130e-06 9.036080e-06 1.016077e-06
 [480,] 5.105004e-06 9.040969e-06 1.019862e-06
 [481,] 6.030570e-06 8.983807e-06 1.078691e-06
 [482,] 2.596093e-05 9.391809e-06 1.693389e-06
 [483,] 2.630337e-05 9.439193e-06 1.697654e-06
 [484,] 5.082100e-06 9.044506e-06 1.018937e-06
 [485,] 5.151539e-06 9.044506e-06 1.020720e-06
 [486,] 1.959774e-05 9.433495e-06 1.426456e-06
 [487,] 2.290661e-05 9.443410e-06 1.495124e-06
 [488,] 3.399827e-05 9.473642e-06 2.195704e-06
 [489,] 1.940027e-05 1.377351e-05 4.620738e-06
 [490,] 6.824453e-06 9.545033e-06 1.598909e-06
 [491,] 2.630337e-05 9.432154e-06 1.699538e-06
 [492,] 3.305202e-05 9.467849e-06 2.146815e-06
 [493,] 2.562433e-05 9.434982e-06 1.663867e-06
 [494,] 2.630337e-05 9.432154e-06 1.699538e-06
 [495,] 3.446100e-05 9.461837e-06 2.225060e-06
 [496,] 2.668696e-05 9.433495e-06 1.718870e-06
 [497,] 3.384261e-05 9.458864e-06 1.991481e-06
 [498,] 2.596093e-05 9.432154e-06 1.681930e-06
 [499,] 6.952002e-06 9.540244e-06 1.602712e-06
 [500,] 5.938013e-06 9.354365e-06 1.159016e-06
 [501,] 2.924532e-05 9.456517e-06 1.942149e-06
 [502,] 5.970886e-06 9.362042e-06 1.159001e-06
 [503,] 2.366131e-05 9.407602e-06 1.567826e-06
 [504,] 7.007180e-06 9.504374e-06 1.691822e-06
 [505,] 4.761275e-06 9.052807e-06 1.008804e-06
 [506,] 2.457905e-05 9.384933e-06 1.585620e-06
 [507,] 5.611564e-06 8.975623e-06 1.026997e-06
 [508,] 9.112126e-06 1.303746e-05 2.203840e-06
 [509,] 2.382538e-05 9.384227e-06 1.569006e-06
 [510,] 7.213286e-06 9.238986e-06 1.217080e-06
 [511,] 7.144897e-06 9.525581e-06 1.647655e-06
 [512,] 7.171937e-06 9.528027e-06 1.651749e-06
 [513,] 1.595558e-05 1.351085e-05 4.254012e-06
 [514,] 7.399173e-06 9.242027e-06 1.231954e-06
 [515,] 2.477819e-05 9.386504e-06 1.618986e-06
 [516,] 2.446538e-05 9.388707e-06 1.602254e-06
 [517,] 3.353889e-05 9.417752e-06 2.126146e-06
 [518,] 9.027540e-06 1.274068e-05 2.269955e-06
 [519,] 5.479792e-06 9.009061e-06 1.034909e-06
 [520,] 3.285052e-05 9.397780e-06 2.072886e-06
 [521,] 7.424045e-06 9.239670e-06 1.253554e-06
 [522,] 3.687287e-05 9.351144e-06 2.317812e-06
 [523,] 7.533458e-06 9.238046e-06 1.261903e-06
 [524,] 1.359941e-05 1.327949e-05 3.915780e-06
 [525,] 1.578326e-05 1.348189e-05 4.326793e-06
 [526,] 2.006998e-05 9.411599e-06 1.494150e-06
 [527,] 2.469465e-05 9.377332e-06 1.642649e-06
 [528,] 8.765998e-06 1.246627e-05 2.289945e-06
 [529,] 1.628353e-05 1.332878e-05 4.683349e-06
 [530,] 1.693516e-05 1.338932e-05 4.761027e-06
 [531,] 8.871715e-06 1.239511e-05 2.310519e-06
 [532,] 7.295393e-06 9.257874e-06 1.274721e-06
 [533,] 7.553057e-06 9.264278e-06 1.291080e-06
 [534,] 1.705674e-05 1.330150e-05 5.018825e-06
 [535,] 7.538010e-06 9.555447e-06 1.695057e-06
 [536,] 4.814678e-06 9.070882e-06 1.033894e-06
 [537,] 1.683960e-05 1.332456e-05 4.980680e-06
 [538,] 9.973684e-06 9.556435e-06 1.951643e-06
 [539,] 1.259684e-05 9.552810e-06 2.223640e-06
 [540,] 1.350447e-05 9.520308e-06 1.944201e-06
 [541,] 1.335132e-05 9.552873e-06 2.283543e-06
 [542,] 1.349570e-05 9.552873e-06 2.295427e-06
 [543,] 1.349570e-05 9.552941e-06 2.291801e-06
 [544,] 4.498312e-05 9.498703e-06 2.555636e-06
 [545,] 1.062488e-05 9.557986e-06 1.999388e-06
 [546,] 1.280498e-05 9.554651e-06 2.243740e-06
 [547,] 1.350301e-05 6.564060e-05 4.941704e-05
 [548,] 4.961711e-06 1.712057e-05 1.588517e-06
 [549,] 5.650126e-04 9.561583e-06 3.824941e-05
 [550,] 1.674345e-05 1.080699e-05 1.004958e-05
 [551,] 5.484889e-06 2.107512e-05 1.440427e-06
 [552,] 2.123937e-03 9.526700e-06 8.485454e-05
 [553,] 6.061633e-06 1.301229e-05 1.514821e-06
 [554,] 5.526688e-06 1.226519e-05 1.473686e-06
 [555,] 5.866106e-06 1.241666e-05 1.504834e-06
 [556,] 1.320941e-05 9.475633e-06 2.286841e-06
 [557,] 6.198184e-06 9.350673e-06 1.303074e-06
 [558,] 6.748009e-06 9.364097e-06 1.311012e-06
 [559,] 9.606590e-06 4.226299e-05 6.891074e-06
 [560,] 1.192682e-03 5.678962e-05 3.495208e-03
 [561,] 4.547739e-03 9.861614e-06 2.876927e-04
 [562,] 5.245049e-06 1.069285e-04 1.082706e-05
 [563,] 1.290426e-05 1.423903e-05 2.687389e-06
 [564,] 1.065056e-05 1.041983e-04 4.153580e-05
 [565,] 1.594598e-03 4.875710e-05 3.672980e-03
 [566,] 1.180274e-03 2.678754e-05 1.193858e-03
 [567,] 9.627750e-06 3.366722e-05 5.246956e-06
 [568,] 9.281618e-06 6.689588e-05 1.000633e-05
 [569,] 7.931196e-03 9.594908e-06 2.573436e-04
 [570,] 5.012735e-05 9.759920e-06 1.951446e-05
 [571,] 5.436888e-05 9.819500e-06 2.346466e-05
 [572,] 9.245893e-06 5.290565e-05 8.324747e-06
 [573,] 5.329575e-05 9.777956e-06 2.137786e-05
 [574,] 6.707193e-06 5.906275e-05 6.903265e-06
 [575,] 6.733410e-06 6.023260e-05 7.075318e-06
 [576,] 6.733410e-06 6.023260e-05 7.075318e-06
 [577,] 6.681442e-06 6.305754e-05 7.095365e-06
 [578,] 9.248147e-06 7.758686e-05 1.102700e-05
 [579,] 6.707193e-06 6.178010e-05 7.108096e-06
 [580,] 6.784521e-06 6.521641e-05 7.545752e-06
 [581,] 9.180868e-05 4.802581e-05 2.928868e-04
 [582,] 9.238182e-06 8.557409e-05 1.151751e-05
 [583,] 4.699878e-05 9.687031e-06 1.561600e-05
 [584,] 1.650398e-04 2.817693e-05 2.934599e-04
 [585,] 4.582613e-03 9.435605e-06 1.415017e-04
 [586,] 9.339674e-06 4.722934e-05 8.485004e-06
 [587,] 9.350195e-06 4.769111e-05 8.615751e-06
 [588,] 1.545175e-03 1.613177e-05 8.098436e-04
 [589,] 1.413025e-02 9.508816e-06 1.830830e-04
 [590,] 1.362312e-02 9.510048e-06 1.808001e-04
 [591,] 1.231104e-02 9.507009e-06 1.420045e-04
 [592,] 1.293421e-02 9.467035e-06 1.121224e-04
 [593,] 1.364331e-03 9.451461e-06 5.985834e-05
 [594,] 9.365279e-05 1.774374e-05 9.751189e-05
 [595,] 9.395123e-06 4.610623e-05 8.696358e-06
 [596,] 9.403799e-06 4.445362e-05 8.509557e-06
 [597,] 1.394903e-02 9.486062e-06 1.357298e-04
 [598,] 1.306173e-03 9.443928e-06 5.584332e-05
 [599,] 1.213893e-03 9.439667e-06 5.223069e-05
 [600,] 1.094440e-02 9.449816e-06 1.033337e-04
 [601,] 9.440705e-06 4.414313e-05 8.662099e-06
 [602,] 9.440705e-06 4.428326e-05 8.682141e-06
 [603,] 1.181773e-02 9.482633e-06 1.329173e-04
 [604,] 1.644845e-04 9.438583e-06 1.123393e-05
 [605,] 9.576265e-06 4.680851e-05 9.653239e-06
 [606,] 9.709413e-06 4.772978e-05 1.047338e-05
 [607,] 1.042946e-05 1.020636e-05 5.261171e-06
 [608,] 1.056512e-05 1.020929e-05 5.326062e-06
 [609,] 9.585547e-05 9.224582e-06 1.351199e-05
 [610,] 9.070184e-06 9.423132e-06 1.896905e-06
 [611,] 9.420582e-06 4.867507e-05 9.195576e-06
 [612,] 9.420582e-06 4.931898e-05 9.283546e-06
 [613,] 6.083223e-05 1.002365e-05 1.958296e-05
 [614,] 9.494723e-06 5.047294e-05 9.865439e-06
 [615,] 9.682908e-06 4.989194e-05 1.063134e-05
 [616,] 1.049084e-04 9.437544e-06 7.368170e-06
 [617,] 5.876645e-06 1.314585e-05 2.669041e-06
 [618,] 7.076399e-06 9.448274e-06 1.502337e-06
 [619,] 1.773823e-05 9.457439e-06 2.242175e-06
 [620,] 1.755086e-05 9.454795e-06 2.222337e-06
 [621,] 3.647510e-05 9.447204e-06 4.297471e-06
 [622,] 1.187780e-05 9.848658e-06 1.746388e-06
 [623,] 1.360563e-05 9.462664e-06 1.950061e-06
 [624,] 5.422437e-06 1.019539e-05 2.392472e-06
 [625,] 5.571124e-06 1.014490e-05 2.421150e-06
 [626,] 5.197112e-06 9.400174e-06 1.288167e-06
 [627,] 5.630520e-06 1.028912e-05 2.647801e-06
 [628,] 9.939031e-06 6.253016e-05 1.365223e-05
 [629,] 5.661215e-06 1.085089e-05 2.810289e-06
 [630,] 3.269713e-05 9.464557e-06 3.881702e-06
 [631,] 9.963047e-06 1.204341e-04 2.170234e-05
 [632,] 5.758241e-06 1.078884e-05 2.866896e-06
 [633,] 3.465513e-05 9.501465e-06 4.288864e-06
 [634,] 5.247252e-06 9.441124e-06 1.396735e-06
 [635,] 3.383906e-05 9.536381e-06 4.275612e-06
 [636,] 3.575226e-05 9.539651e-06 4.565927e-06
 [637,] 1.027981e-05 5.832055e-05 1.416320e-05
 [638,] 9.344491e-06 1.716764e-05 7.255163e-06
 [639,] 7.568657e-06 1.342279e-05 2.481024e-06
 [640,] 5.190200e-06 9.349005e-06 1.066627e-06
 [641,] 4.940645e-06 8.998410e-06 1.093828e-06
 [642,] 1.293513e-05 1.351710e-05 4.691767e-06
 [643,] 2.104154e-05 9.351471e-06 2.510130e-06
 [644,] 6.272803e-06 9.094535e-06 1.063591e-06
 [645,] 4.486637e-06 9.253679e-06 1.098515e-06
 [646,] 8.119900e-06 8.927180e-06 1.202635e-06
 [647,] 1.387235e-05 2.028556e-05 9.909787e-06
 [648,] 1.403431e-05 2.346418e-05 1.198292e-05
 [649,] 6.303588e-06 9.038140e-06 1.069218e-06
 [650,] 4.710829e-06 8.973065e-06 1.095078e-06
 [651,] 4.760464e-06 8.980365e-06 1.113406e-06
 [652,] 4.783325e-06 8.986290e-06 1.124356e-06
 [653,] 1.362730e-05 1.367652e-05 5.084372e-06
 [654,] 1.380751e-05 2.056537e-05 1.002551e-05
 [655,] 1.443440e-05 2.119046e-05 1.104421e-05
 [656,] 4.697848e-06 8.957979e-06 1.086852e-06
 [657,] 4.738297e-06 8.972057e-06 1.116622e-06
 [658,] 1.596024e-05 1.840741e-05 1.084952e-05
 [659,] 1.341281e-05 2.693830e-05 1.299824e-05
 [660,] 6.940904e-06 9.522363e-06 2.284114e-06
 [661,] 1.400437e-05 2.804834e-05 1.451854e-05
 [662,] 5.081440e-06 9.107479e-06 1.009236e-06
 [663,] 2.539601e-05 9.634044e-06 6.967277e-06
 [664,] 2.245399e-05 9.598716e-06 6.064660e-06
 [665,] 2.682790e-05 1.764089e-05 1.605866e-05
 [666,] 4.336850e-06 1.439566e-05 1.497597e-06
 [667,] 8.955802e-06 9.513974e-06 1.879212e-06
 [668,] 4.866463e-06 8.995855e-06 1.117393e-06
 [669,] 8.966054e-06 1.321657e-05 3.574441e-06
 [670,] 1.250679e-05 9.550266e-06 3.222355e-06
 [671,] 4.243605e-06 9.852254e-06 1.512958e-06
 [672,] 6.895949e-06 9.521717e-06 1.674056e-06
 [673,] 6.835266e-06 9.618929e-06 1.737654e-06
 [674,] 1.267294e-05 9.587831e-06 3.412861e-06
 [675,] 1.313145e-05 1.794289e-05 8.205999e-06
 [676,] 1.217595e-05 9.595648e-06 3.339718e-06
 [677,] 7.305552e-06 1.095632e-05 4.684993e-06
 [678,] 8.966054e-06 1.290595e-05 3.422289e-06
 [679,] 9.386597e-06 1.307943e-05 3.670110e-06
 [680,] 2.316873e-05 1.074444e-05 3.686161e-06
 [681,] 8.357428e-06 2.845004e-05 7.109528e-06
 [682,] 7.642055e-06 1.101163e-05 4.966801e-06
 [683,] 9.050630e-06 1.303443e-05 3.511672e-06
 [684,] 7.611366e-06 9.535273e-06 1.760989e-06
 [685,] 1.301668e-05 1.473980e-05 6.635319e-06
 [686,] 7.531813e-06 9.601131e-06 1.816919e-06
 [687,] 6.578847e-06 1.018090e-05 1.488143e-06
 [688,] 1.212133e-05 9.546669e-06 3.123212e-06
 [689,] 1.349014e-05 9.691365e-06 3.666035e-06
 [690,] 7.418593e-06 9.692031e-06 1.875295e-06
 [691,] 1.203203e-05 9.549082e-06 3.111717e-06
 [692,] 1.180129e-05 9.544672e-06 3.036967e-06
 [693,] 1.197180e-05 9.558975e-06 3.128965e-06
 [694,] 7.580932e-06 9.721989e-06 1.929198e-06
 [695,] 9.026015e-06 1.345509e-05 3.609875e-06
 [696,] 9.026015e-06 1.346658e-05 3.612907e-06
 [697,] 9.102974e-06 1.358430e-05 3.676618e-06
 [698,] 1.187189e-05 9.571407e-06 3.145571e-06
 [699,] 1.174539e-05 9.581747e-06 3.143352e-06
 [700,] 9.124031e-06 1.354572e-05 3.684751e-06
 [701,] 1.157806e-05 9.526477e-06 3.090447e-06
 [702,] 8.576221e-06 2.309704e-05 1.083968e-05
 [703,] 1.139845e-05 1.790116e-05 1.306253e-05
 [704,] 9.336187e-06 1.364642e-05 3.854407e-06
 [705,] 7.099255e-06 9.433753e-06 1.783792e-06
 [706,] 9.133693e-06 9.559309e-06 2.422317e-06
 [707,] 7.090230e-06 9.456351e-06 1.797430e-06
 [708,] 4.855545e-06 1.263626e-05 2.922657e-06
 [709,] 7.669640e-06 9.487598e-06 1.944354e-06
 [710,] 8.770902e-06 1.355780e-05 3.569056e-06
 [711,] 6.797594e-06 1.068688e-05 2.221740e-06
 [712,] 9.034032e-06 9.551255e-06 2.269710e-06
 [713,] 8.020911e-06 8.912241e-06 1.878883e-06
 [714,] 5.207225e-06 1.324478e-05 3.433191e-06
 [715,] 5.289046e-06 1.370867e-05 3.625763e-06
 [716,] 1.415985e-05 9.856030e-06 4.072095e-06
 [717,] 6.130768e-06 1.263796e-05 4.256988e-06
 [718,] 9.704506e-06 9.728611e-06 2.691316e-06
 [719,] 6.675540e-06 1.017895e-05 1.596615e-06
 [720,] 6.670543e-06 1.017895e-05 1.600885e-06
 [721,] 7.358381e-06 9.612960e-06 2.000577e-06
 [722,] 5.289046e-06 1.334384e-05 3.553598e-06
 [723,] 1.144734e-05 9.796416e-06 3.219144e-06
 [724,] 9.618453e-06 9.796416e-06 2.829348e-06
 [725,] 7.054584e-06 8.895236e-06 1.417365e-06
 [726,] 1.173140e-05 2.525987e-05 1.775524e-06
 [727,] 7.079887e-06 8.887535e-06 1.431823e-06
 [728,] 6.626388e-06 1.017623e-05 1.670524e-06
 [729,] 8.955241e-06 8.876941e-06 1.893745e-06
 [730,] 8.690654e-06 9.796740e-06 2.455405e-06
 [731,] 1.645502e-05 9.797350e-06 2.869480e-06
 [732,] 7.496279e-06 9.679534e-06 2.093390e-06
 [733,] 1.142590e-05 1.362965e-05 3.311912e-06
 [734,] 6.650087e-06 1.139647e-05 4.380377e-06
 [735,] 1.112927e-05 4.680257e-05 1.266284e-05
 [736,] 5.091710e-06 1.215887e-05 3.151398e-06
 [737,] 7.213104e-06 8.885659e-06 1.462465e-06
 [738,] 6.726136e-06 1.183732e-05 4.604937e-06
 [739,] 1.176138e-05 5.302288e-05 1.815519e-05
 [740,] 8.062506e-06 9.406804e-06 1.984922e-06
 [741,] 8.120144e-06 9.427517e-06 2.018642e-06
 [742,] 1.181224e-05 9.707545e-06 3.249491e-06
 [743,] 5.292209e-06 2.965339e-05 5.862841e-06
 [744,] 6.023647e-06 3.186528e-05 7.878654e-06
 [745,] 1.129239e-05 9.548747e-06 2.872717e-06
 [746,] 6.974470e-06 1.002055e-05 1.367340e-06
 [747,] 1.740566e-05 9.520131e-06 3.988934e-06
 [748,] 1.753044e-05 9.460629e-06 3.791989e-06
 [749,] 1.190212e-05 9.888167e-06 3.731044e-06
 [750,] 6.784354e-06 8.907534e-06 1.256143e-06
 [751,] 6.707336e-06 8.907534e-06 1.222530e-06
 [752,] 1.110261e-05 9.703634e-06 2.912777e-06
 [753,] 1.148785e-05 9.946575e-06 3.199580e-06
 [754,] 9.423943e-06 9.815774e-06 2.590981e-06
 [755,] 6.761391e-06 9.803546e-06 1.409799e-06
 [756,] 9.536421e-06 9.776705e-06 2.563145e-06
 [757,] 6.857370e-06 3.034357e-05 9.341585e-06
 [758,] 1.086089e-05 9.640150e-06 2.721920e-06
 [759,] 7.123904e-06 3.034357e-05 9.911030e-06
 [760,] 9.664022e-06 9.555089e-06 2.328375e-06
 [761,] 1.101530e-05 9.473159e-06 2.526120e-06
 [762,] 1.051226e-05 1.049514e-05 3.197163e-06
 [763,] 1.043182e-05 9.600226e-06 2.529767e-06
 [764,] 9.076180e-06 9.467538e-06 2.126892e-06
 [765,] 1.059551e-05 9.420286e-06 2.385026e-06
 [766,] 9.326078e-06 9.568793e-06 1.919598e-06
 [767,] 8.861406e-06 9.425279e-06 2.044645e-06
 [768,] 8.974135e-06 9.414928e-06 2.050196e-06
 [769,] 1.043182e-05 9.390601e-06 2.318541e-06
 [770,] 9.076180e-06 9.425279e-06 2.077704e-06
 [771,] 9.076180e-06 9.414928e-06 2.065696e-06
 [772,] 1.134330e-05 1.033426e-05 3.348534e-06
 [773,] 9.076180e-06 9.414928e-06 2.065696e-06
 [774,] 9.301534e-06 9.425279e-06 2.111882e-06
 [775,] 1.101530e-05 9.380530e-06 2.386404e-06
 [776,] 7.471292e-06 9.276171e-06 1.726367e-06
 [777,] 6.761391e-06 9.268989e-06 1.205975e-06
 [778,] 1.074402e-05 9.350822e-06 2.305169e-06
 [779,] 9.076180e-06 9.388081e-06 2.044845e-06
 [780,] 6.736277e-06 9.261808e-06 1.214207e-06
 [781,] 9.634013e-06 9.389442e-06 2.203523e-06
 [782,] 9.652157e-06 9.397199e-06 2.221045e-06
 [783,] 5.357301e-06 8.819895e-06 1.023013e-06
 [784,] 5.626313e-06 3.056519e-05 6.777387e-06
 [785,] 6.191768e-06 1.060556e-05 2.570627e-06
 [786,] 6.457366e-06 9.917140e-06 2.430925e-06
 [787,] 6.345638e-06 1.074766e-05 2.787788e-06
 [788,] 6.095783e-06 2.647576e-05 6.974418e-06
 [789,] 5.149276e-06 8.824169e-06 1.038484e-06
 [790,] 5.599426e-06 9.014171e-06 1.052665e-06
 [791,] 4.552285e-06 1.170728e-05 2.175591e-06
 [792,] 4.888350e-06 8.995834e-06 9.783852e-07
 [793,] 4.876481e-06 8.965463e-06 9.751619e-07
 [794,] 4.516843e-06 1.348581e-05 2.340904e-06
 [795,] 4.888350e-06 8.960674e-06 9.753514e-07
 [796,] 5.173170e-06 1.026030e-05 1.888501e-06
 [797,] 4.876481e-06 8.952150e-06 9.754259e-07
 [798,] 4.876481e-06 8.947975e-06 9.755487e-07
 [799,] 4.499918e-06 1.342780e-05 2.288122e-06
 [800,] 6.862726e-06 1.059321e-05 1.867474e-06
 [801,] 4.880460e-06 8.935805e-06 9.761103e-07
 [802,] 7.047679e-06 1.051232e-05 1.711779e-06
 [803,] 4.835055e-06 8.931865e-06 9.754359e-07
 [804,] 4.835055e-06 8.931865e-06 9.754359e-07
 [805,] 7.051699e-06 1.019515e-05 1.542336e-06
 [806,] 4.839805e-06 8.907770e-06 9.727841e-07
 [807,] 4.426707e-06 1.285088e-05 2.142124e-06
 [808,] 4.843336e-06 8.904066e-06 9.730856e-07
 [809,] 5.135717e-06 9.981484e-06 1.688484e-06
 [810,] 4.808501e-06 8.867230e-06 9.749570e-07
 [811,] 4.808501e-06 8.867230e-06 9.749570e-07
 [812,] 4.808501e-06 8.864235e-06 9.753147e-07
 [813,] 5.129368e-06 9.891555e-06 1.611607e-06
 [814,] 5.120471e-06 9.941873e-06 1.655296e-06
 [815,] 7.206371e-06 1.008480e-05 1.459412e-06
 [816,] 4.544687e-06 8.915355e-06 9.414688e-07
 [817,] 4.562462e-06 8.911533e-06 9.428563e-07
 [818,] 4.829658e-06 8.837506e-06 9.815456e-07
 [819,] 5.195158e-06 9.773605e-06 1.583916e-06
 [820,] 4.843336e-06 8.844182e-06 9.825711e-07
 [821,] 4.499918e-06 1.497198e-05 2.425195e-06
 [822,] 4.839805e-06 8.826778e-06 9.930415e-07
 [823,] 4.829658e-06 8.825028e-06 9.928320e-07
 [824,] 4.835081e-06 8.823336e-06 9.942367e-07
 [825,] 5.025000e-06 9.380208e-06 1.502259e-06
 [826,] 4.892465e-06 8.812870e-06 1.024295e-06
 [827,] 4.945216e-06 8.824173e-06 1.081652e-06
 [828,] 4.499960e-06 1.285680e-05 2.224249e-06
 [829,] 4.366523e-06 1.368442e-05 2.128560e-06
 [830,] 4.675948e-06 8.840197e-06 1.014639e-06
 [831,] 1.015071e-05 1.473132e-05 4.259089e-06
 [832,] 1.870782e-04 9.310103e-06 6.719622e-05
 [833,] 1.072673e-05 8.939430e-06 1.542002e-06
 [834,] 1.356082e-05 9.680090e-06 2.739306e-06
 [835,] 8.011649e-06 8.935641e-06 1.205982e-06
 [836,] 3.142272e-05 8.876990e-06 9.664872e-06
 [837,] 8.623075e-06 9.357797e-06 1.525488e-06
 [838,] 1.464275e-05 9.184979e-06 1.565942e-06
 [839,] 1.003737e-05 1.425368e-05 3.536585e-06
 [840,] 3.422680e-02 9.347018e-06 1.111226e-02
 [841,] 8.651650e-06 9.320794e-06 1.557764e-06
 [842,] 8.771019e-05 8.862552e-06 3.048028e-05
 [843,] 8.771019e-05 8.865485e-06 3.052319e-05
 [844,] 8.341784e-05 8.865143e-06 2.902184e-05
 [845,] 8.771019e-05 8.868778e-06 3.057045e-05
 [846,] 8.354516e-06 9.317907e-06 1.517873e-06
 [847,] 6.765361e-05 8.863973e-06 2.362999e-05
 [848,] 2.981449e-05 8.839296e-06 9.346512e-06
 [849,] 1.505367e-05 9.283874e-06 1.595203e-06
 [850,] 8.771019e-05 8.868778e-06 3.057045e-05
 [851,] 6.846279e-05 8.789313e-06 2.320236e-05
 [852,] 9.032198e-05 8.874943e-06 3.157017e-05
 [853,] 4.380806e-05 8.789313e-06 1.484868e-05
 [854,] 3.962319e-05 8.815897e-06 1.357346e-05
 [855,] 9.996854e-06 1.459441e-05 3.492731e-06
 [856,] 1.461834e-05 9.301217e-06 1.553846e-06
 [857,] 1.192197e-05 9.623738e-06 2.167683e-06
 [858,] 2.752773e-05 8.840588e-06 8.709958e-06
 [859,] 1.123495e-05 9.618098e-06 2.115920e-06
 [860,] 9.988920e-06 1.448238e-05 3.441527e-06
 [861,] 8.523950e-06 9.355948e-06 1.497905e-06
 [862,] 8.460210e-06 9.358580e-06 1.489355e-06
 [863,] 3.772769e-05 8.861649e-06 1.170584e-05
 [864,] 2.559852e-02 9.350165e-06 8.742037e-03
 [865,] 9.427556e-03 9.326951e-06 2.874174e-03
 [866,] 9.978873e-06 1.488545e-05 3.552379e-06
 [867,] 9.980679e-06 1.458396e-05 3.508467e-06
 [868,] 7.595198e-06 9.180649e-06 1.407425e-06
 [869,] 7.569112e-06 9.187581e-06 1.398803e-06
 [870,] 1.437987e-05 9.027956e-06 1.709032e-06
 [871,] 2.770681e-02 9.371821e-06 9.731693e-03
 [872,] 9.978873e-06 1.451945e-05 3.492429e-06
 [873,] 7.741453e-04 8.784049e-06 2.551007e-04
 [874,] 9.986398e-06 1.442715e-05 3.500755e-06
 [875,] 9.975676e-06 1.450452e-05 3.478550e-06
 [876,] 2.251319e-04 8.863641e-06 6.645184e-05
 [877,] 2.383403e-04 8.867318e-06 7.021386e-05
 [878,] 7.547955e-06 9.169175e-06 1.376826e-06
 [879,] 9.984345e-06 1.451945e-05 3.510102e-06
 [880,] 1.187614e-05 9.612532e-06 2.123613e-06
 [881,] 1.896753e-04 8.916555e-06 5.517788e-05
 [882,] 1.183393e-05 9.613373e-06 2.125261e-06
 [883,] 9.972641e-06 1.453441e-05 3.471472e-06
 [884,] 1.618314e-04 8.889874e-06 4.738561e-05
 [885,] 2.487390e-02 9.381603e-06 8.795888e-03
 [886,] 1.703147e-04 8.903630e-06 4.959831e-05
 [887,] 1.918575e-04 8.903630e-06 5.582067e-05
 [888,] 4.274558e-02 9.365086e-06 1.493754e-02
 [889,] 7.269452e-04 8.778771e-06 2.356410e-04
 [890,] 3.961898e-02 9.362996e-06 1.382073e-02
 [891,] 3.073726e-04 8.930569e-06 8.827457e-05
 [892,] 3.618574e-04 8.930569e-06 1.037867e-04
 [893,] 9.971386e-06 1.457844e-05 3.473861e-06
 [894,] 3.773060e-04 8.957742e-06 1.076627e-04
 [895,] 7.920739e-06 9.128983e-06 1.513402e-06
 [896,] 4.044052e-04 8.954823e-06 1.149727e-04
 [897,] 7.692864e-04 8.891194e-06 2.208747e-04
 [898,] 9.966740e-06 1.465633e-05 3.463106e-06
 [899,] 9.962723e-06 1.486404e-05 3.466992e-06
 [900,] 4.044052e-04 8.959873e-06 1.147906e-04
 [901,] 7.910767e-06 9.125512e-06 1.508805e-06
 [902,] 1.205131e-05 9.614526e-06 2.136300e-06
 [903,] 4.264648e-04 8.980734e-06 1.202321e-04
 [904,] 9.963379e-06 1.480112e-05 3.462611e-06
 [905,] 9.968843e-06 1.483258e-05 3.502313e-06
 [906,] 3.577883e-04 8.991566e-06 1.007051e-04
 [907,] 9.965756e-06 1.486596e-05 3.489960e-06
 [908,] 1.472478e-05 9.054513e-06 1.771053e-06
 [909,] 9.965756e-06 1.491547e-05 3.497668e-06
 [910,] 7.897748e-06 9.150341e-06 1.446465e-06
 [911,] 1.513011e-03 8.785968e-06 4.738041e-04
 [912,] 7.129910e-02 9.351440e-06 2.451960e-02
 [913,] 1.209890e-05 9.616250e-06 2.144765e-06
 [914,] 6.258028e-04 8.944641e-06 1.763795e-04
 [915,] 4.264648e-04 9.025090e-06 1.187321e-04
 [916,] 4.044052e-04 9.043043e-06 1.121106e-04
 [917,] 5.006164e-04 9.043043e-06 1.385066e-04
 [918,] 4.475252e-04 9.049163e-06 1.237499e-04
 [919,] 9.962152e-06 1.506316e-05 3.491331e-06
 [920,] 9.166211e-02 9.353022e-06 3.157826e-02
 [921,] 1.234053e-05 9.623444e-06 2.183476e-06
 [922,] 9.971386e-06 1.516595e-05 3.568286e-06
 [923,] 1.588656e-03 8.783633e-06 4.996416e-04
 [924,] 1.142676e-03 8.946235e-06 3.209963e-04
 [925,] 1.588656e-03 8.784448e-06 4.988163e-04
 [926,] 9.961305e-06 1.516595e-05 3.443129e-06
 [927,] 1.588656e-03 8.782878e-06 5.004682e-04
 [928,] 1.235748e-05 9.623444e-06 2.188965e-06
 [929,] 5.058554e-04 9.036990e-06 1.401667e-04
 [930,] 4.475252e-04 9.031006e-06 1.243425e-04
 [931,] 1.338746e-05 9.067161e-06 1.751133e-06
 [932,] 9.972641e-06 1.526845e-05 3.590357e-06
 [933,] 9.166211e-02 9.359101e-06 3.177277e-02
 [934,] 1.784071e-03 8.782181e-06 5.627202e-04
 [935,] 9.166211e-02 9.363914e-06 3.191316e-02
 [936,] 1.347484e-05 9.076959e-06 1.773042e-06
 [937,] 8.755375e-04 8.790571e-06 2.728797e-04
 [938,] 9.972641e-06 1.549759e-05 3.627390e-06
 [939,] 9.966740e-06 1.549759e-05 3.595605e-06
 [940,] 9.966740e-06 1.553468e-05 3.601327e-06
 [941,] 6.668235e-04 9.055353e-06 1.834071e-04
 [942,] 9.966740e-06 1.556999e-05 3.606771e-06
 [943,] 8.347001e-02 9.369101e-06 2.918762e-02
 [944,] 1.699441e-05 1.242776e-05 6.289248e-06
 [945,] 7.916206e-06 9.112497e-06 1.584987e-06
 [946,] 9.962723e-06 1.555231e-05 3.572158e-06
 [947,] 4.332464e-04 9.049163e-06 1.198380e-04
 [948,] 5.746546e-04 9.049163e-06 1.585321e-04
 [949,] 9.962152e-06 1.560705e-05 3.573213e-06
 [950,] 4.866569e-04 9.055353e-06 1.342500e-04
 [951,] 4.866569e-04 9.061611e-06 1.340356e-04
 [952,] 9.962152e-06 1.564459e-05 3.578825e-06
 [953,] 1.325654e-05 9.095950e-06 1.819196e-06
 [954,] 9.966740e-06 1.558934e-05 3.608988e-06
 [955,] 7.877298e-06 9.109931e-06 1.680110e-06
 [956,] 8.894309e-04 8.844789e-06 2.670496e-04
 [957,] 6.984697e-05 9.016040e-06 1.996858e-05
 [958,] 1.371457e-05 9.151944e-06 2.005163e-06
 [959,] 1.460590e-03 8.854038e-06 4.349572e-04
 [960,] 4.673222e-02 9.348131e-06 1.584458e-02
 [961,] 3.306293e-05 9.101240e-06 9.328581e-06
 [962,] 1.000963e-05 1.498147e-05 3.607473e-06
 [963,] 1.100665e-03 8.925996e-06 3.187494e-04
 [964,] 9.995303e-06 1.508266e-05 3.573602e-06
 [965,] 3.079642e-02 9.342427e-06 1.018681e-02
 [966,] 9.996854e-06 1.511551e-05 3.585309e-06
 [967,] 9.987966e-06 1.509907e-05 3.539638e-06
 [968,] 9.998321e-06 1.513493e-05 3.593522e-06
 [969,] 1.042449e-03 8.941468e-06 3.001335e-04
 [970,] 4.131744e-04 9.526412e-06 1.050329e-04
 [971,] 4.845603e-05 9.310568e-06 1.311090e-05
 [972,] 7.875079e-06 9.136942e-06 1.610122e-06
 [973,] 4.703053e-04 9.342272e-06 1.221360e-04
 [974,] 4.380559e-04 9.485849e-06 1.119934e-04
 [975,] 2.979240e-04 9.516703e-06 7.634993e-05
 [976,] 3.506572e-04 9.526416e-06 8.954014e-05
 [977,] 8.307199e-04 9.032798e-06 2.340187e-04
 [978,] 2.112548e-03 9.418143e-06 6.535302e-04
 [979,] 7.420862e-06 9.468709e-06 1.298449e-06
 [980,] 1.688688e-04 2.073568e-05 4.491916e-05
 [981,] 5.403251e-06 1.073719e-05 1.437132e-06
 [982,] 4.852176e-06 9.118247e-06 1.190497e-06
 [983,] 5.727522e-06 9.492903e-06 1.733077e-06
 [984,] 5.586859e-06 1.106076e-05 1.575710e-06
 [985,] 5.788161e-06 1.120291e-05 1.679072e-06
 [986,] 5.603426e-06 1.116112e-05 1.615556e-06
 [987,] 5.651208e-06 1.116112e-05 1.628022e-06
 [988,] 7.477918e-06 9.316816e-06 1.343754e-06
 [989,] 7.074134e-06 9.389014e-06 2.227741e-06
 [990,] 5.615908e-06 1.114040e-05 1.611387e-06
 [991,] 1.134499e-05 9.594244e-06 2.277387e-06
 [992,] 5.851202e-06 1.084476e-05 1.535235e-06
 [993,] 5.096621e-06 9.367275e-06 1.351555e-06
 [994,] 6.403108e-06 1.111754e-05 1.797396e-06
 [995,] 1.269733e-05 2.695863e-05 9.936631e-06
 [996,] 7.685247e-06 9.351127e-06 1.387450e-06
 [997,] 1.191406e-05 9.622375e-06 2.467947e-06
 [998,] 1.205909e-05 9.623237e-06 2.494947e-06
 [999,] 1.195118e-05 9.622282e-06 2.471331e-06
[1000,] 1.304133e-05 1.000077e-05 4.899389e-06
[1001,] 8.906954e-06 9.314189e-06 1.387606e-06
[1002,] 1.218764e-05 2.650056e-05 8.744192e-06
[1003,] 8.849282e-06 9.304933e-06 1.393422e-06
[1004,] 1.930203e-05 1.070776e-05 9.209536e-06
[1005,] 1.244801e-05 3.023397e-05 1.044535e-05
[1006,] 7.150169e-06 9.409312e-06 1.786863e-06
[1007,] 1.302281e-05 2.002676e-05 7.753611e-06
[1008,] 8.723451e-06 9.704260e-06 2.600059e-06
[1009,] 1.025527e-05 9.254609e-06 1.558376e-06
[1010,] 5.552448e-06 5.288094e-05 7.216935e-06
[1011,] 1.030306e-05 9.753725e-06 1.362784e-06
[1012,] 8.968802e-06 9.250237e-06 1.693228e-06
[1013,] 2.947004e-05 1.033689e-05 1.712200e-05
[1014,] 8.740525e-06 9.524723e-06 1.253980e-06
[1015,] 8.633269e-06 9.248280e-06 1.624113e-06
[1016,] 8.964030e-06 1.361630e-05 2.716135e-06
[1017,] 8.388088e-06 9.243165e-06 1.591274e-06
[1018,] 6.745014e-06 9.515581e-06 2.682908e-06
[1019,] 8.697118e-06 9.642201e-06 1.200883e-06
[1020,] 2.141995e-05 2.136437e-05 2.574978e-05
[1021,] 8.773723e-06 9.244789e-06 1.681950e-06
[1022,] 8.710016e-06 9.244066e-06 1.670572e-06
[1023,] 8.184480e-06 1.149580e-05 5.313048e-06
[1024,] 7.156655e-06 4.859881e-05 1.164745e-05
[1025,] 9.234348e-06 9.931055e-06 1.274114e-06
[1026,] 1.278994e-05 9.621461e-06 7.667128e-06
[1027,] 9.211970e-06 9.951670e-06 1.273729e-06
[1028,] 9.511808e-06 9.983785e-06 1.275407e-06
[1029,] 6.848294e-06 4.409348e-05 9.995068e-06
[1030,] 6.584979e-06 1.390573e-05 2.285013e-06
[1031,] 6.753180e-05 2.673215e-05 1.026006e-04
[1032,] 9.275070e-06 1.054073e-05 1.266371e-06
[1033,] 8.852130e-06 9.278649e-06 1.918584e-06
[1034,] 1.838021e-05 9.246869e-06 9.193492e-06
[1035,] 7.574335e-06 8.962228e-06 1.958046e-06
[1036,] 9.123059e-06 9.407964e-06 1.451882e-06
[1037,] 9.450666e-06 9.522156e-06 1.448473e-06
[1038,] 4.702446e-05 7.176204e-05 2.302023e-04
[1039,] 9.164109e-06 9.475860e-06 1.460529e-06
[1040,] 7.507935e-05 6.376191e-05 3.119617e-04
[1041,] 5.011402e-05 5.728510e-05 1.901657e-04
[1042,] 1.621429e-05 2.044941e-05 1.834267e-05
[1043,] 1.058532e-05 9.338010e-06 3.194628e-06
[1044,] 1.324224e-04 6.819373e-04 7.234643e-03
[1045,] 5.011402e-05 5.164408e-05 1.692730e-04
[1046,] 5.812238e-05 5.095218e-05 1.904276e-04
[1047,] 7.229112e-05 5.670534e-05 2.630103e-04
[1048,] 5.001592e-05 4.840968e-05 1.567927e-04
[1049,] 4.905743e-05 6.562543e-05 2.168773e-04
[1050,] 2.528576e-05 5.032175e-05 8.597179e-05
[1051,] 1.019476e-05 9.409984e-06 3.540193e-06
[1052,] 9.806215e-06 9.476734e-06 1.503837e-06
[1053,] 1.032917e-05 9.412703e-06 3.665073e-06
[1054,] 1.582336e-05 1.627915e-05 1.408221e-05
[1055,] 7.119149e-05 3.495125e-05 1.465655e-04
[1056,] 7.151284e-06 9.295085e-06 2.133569e-06
[1057,] 7.151284e-06 9.266793e-06 1.971274e-06
[1058,] 1.798940e-05 1.750401e-05 1.736165e-05
[1059,] 1.980661e-05 4.006861e-05 4.863490e-05
[1060,] 1.528242e-05 1.996718e-05 1.685442e-05
[1061,] 7.089188e-06 9.264897e-06 1.934663e-06
[1062,] 1.564003e-05 2.022779e-05 1.751763e-05
[1063,] 9.031796e-05 4.751284e-05 2.581780e-04
[1064,] 9.609921e-06 9.257825e-06 1.735368e-06
[1065,] 7.175298e-05 3.556767e-04 1.955485e-03
[1066,] 9.591290e-06 9.259780e-06 1.743773e-06
[1067,] 1.528242e-05 2.139016e-05 1.811402e-05
[1068,] 6.184514e-05 7.976862e-04 3.634251e-03
[1069,] 4.768272e-05 1.441663e-05 3.587740e-05
[1070,] 6.928601e-06 9.319444e-06 2.083742e-06
[1071,] 9.498568e-06 9.227009e-06 1.763731e-06
[1072,] 6.204251e-05 7.182128e-04 3.299174e-03
[1073,] 1.801893e-05 2.029514e-05 2.040383e-05
[1074,] 9.422317e-06 9.251782e-06 1.745456e-06
[1075,] 4.876700e-05 3.868724e-04 1.378724e-03
[1076,] 9.261246e-06 9.254419e-06 1.720113e-06
[1077,] 9.224283e-06 9.251782e-06 1.721166e-06
[1078,] 7.175298e-05 3.499568e-04 1.919805e-03
[1079,] 1.801893e-05 1.913444e-05 1.915558e-05
[1080,] 7.349809e-05 1.312074e-05 4.402612e-05
[1081,] 9.433996e-06 9.246593e-06 1.757141e-06
[1082,] 9.622450e-06 9.231955e-06 1.809627e-06
[1083,] 1.498584e-05 1.796809e-05 1.484351e-05
[1084,] 1.567181e-05 1.719121e-05 1.490560e-05
[1085,] 1.068764e-05 1.698258e-05 9.407911e-06
[1086,] 9.790067e-06 9.251487e-06 1.771777e-06
[1087,] 7.661992e-05 1.356073e-05 4.799253e-05
[1088,] 8.883372e-06 9.322897e-06 1.592962e-06
[1089,] 1.012296e-04 3.967947e-05 2.313513e-04
[1090,] 4.381768e-05 2.487000e-05 6.228187e-05
[1091,] 8.950765e-06 9.322897e-06 1.599313e-06
[1092,] 4.381768e-05 2.522593e-05 6.332865e-05
[1093,] 4.096606e-05 2.738675e-05 6.533065e-05
[1094,] 8.985075e-06 9.346476e-06 1.575544e-06
[1095,] 9.630812e-05 3.918429e-05 2.195208e-04
[1096,] 9.424738e-05 1.519310e-05 6.573921e-05
[1097,] 4.015271e-05 1.216477e-05 2.795714e-05
[1098,] 8.728724e-06 9.375561e-06 1.522513e-06
[1099,] 8.728724e-06 9.375561e-06 1.522513e-06
[1100,] 6.980751e-06 9.409206e-06 2.332525e-06
[1101,] 8.687661e-06 9.406137e-06 1.493836e-06
[1102,] 8.718142e-06 9.414171e-06 1.490144e-06
[1103,] 8.693777e-06 9.422325e-06 1.482248e-06
[1104,] 9.604545e-05 5.674157e-04 4.250711e-03
[1105,] 7.016338e-06 9.447185e-06 2.519577e-06
[1106,] 1.140480e-04 4.561535e-05 2.997350e-04
[1107,] 2.805157e-05 3.118535e-05 5.174743e-05
[1108,] 8.721252e-06 9.447503e-06 1.466957e-06
[1109,] 9.905777e-06 9.520405e-06 1.489046e-06
[1110,] 8.876192e-06 9.443232e-06 1.481034e-06
[1111,] 8.693777e-06 9.431846e-06 1.473295e-06
[1112,] 8.693777e-06 9.443232e-06 1.467769e-06
[1113,] 8.521047e-06 9.430598e-06 1.463089e-06
[1114,] 1.120403e-04 4.907592e-04 4.347619e-03
[1115,] 8.721252e-06 9.414171e-06 1.490388e-06
[1116,] 8.721252e-06 9.426151e-06 1.475389e-06
[1117,] 1.153996e-04 4.527113e-04 4.136321e-03
[1118,] 6.749628e-05 3.166978e-05 1.253155e-04
[1119,] 8.655928e-06 9.534768e-06 1.402629e-06
[1120,] 1.258517e-04 5.162331e-04 5.182283e-03
[1121,] 8.663604e-06 9.468984e-06 1.443796e-06
[1122,] 8.693777e-06 9.473432e-06 1.443257e-06
[1123,] 8.721252e-06 9.477911e-06 1.442516e-06
[1124,] 7.562511e-05 3.192089e-05 1.407213e-04
[1125,] 1.221128e-04 4.176438e-04 4.046902e-03
[1126,] 3.592347e-05 3.317240e-05 7.108424e-05
[1127,] 8.783404e-06 9.542462e-06 1.422169e-06
[1128,] 1.437313e-04 1.112317e-04 1.054231e-03
[1129,] 8.547385e-06 9.627051e-06 1.347949e-06
[1130,] 2.371062e-04 6.262602e-04 1.226371e-02
[1131,] 8.456520e-06 9.438821e-06 2.768454e-06
[1132,] 7.572979e-06 9.468493e-06 2.706953e-06
[1133,] 9.540995e-06 9.598537e-06 1.407884e-06
[1134,] 7.566266e-06 9.475063e-06 2.828387e-06
[1135,] 3.549221e-05 4.407146e-04 1.112920e-03
[1136,] 7.639006e-06 9.476983e-06 2.883992e-06
[1137,] 3.394138e-04 1.830663e-03 5.383117e-02
[1138,] 1.774470e-05 9.461057e-06 1.829800e-06
[1139,] 3.526827e-05 2.544500e-05 5.239950e-05
[1140,] 3.013172e-04 2.667272e-03 6.933769e-02
[1141,] 8.528492e-06 9.472209e-06 3.253351e-06
[1142,] 8.388115e-06 9.465109e-06 3.121236e-06
[1143,] 1.428663e-05 9.393181e-06 1.747318e-06
[1144,] 1.446669e-05 9.392989e-06 1.767232e-06
[1145,] 4.811865e-05 3.232699e-05 1.027276e-04
[1146,] 1.466048e-05 9.375162e-06 1.799441e-06
[1147,] 9.614938e-06 9.367041e-06 1.520605e-06
[1148,] 1.884908e-05 9.416816e-06 1.899128e-06
[1149,] 2.751917e-05 2.422854e-05 3.880274e-05
[1150,] 2.832567e-05 2.110100e-05 3.421747e-05
[1151,] 3.354199e-05 2.441732e-05 4.763453e-05
[1152,] 9.215201e-06 9.253306e-06 1.627713e-06
[1153,] 8.414417e-06 9.474299e-06 3.275661e-06
[1154,] 3.250171e-05 2.613653e-05 4.986744e-05
[1155,] 8.160805e-05 4.431248e-05 2.364092e-04
[1156,] 1.192298e-04 3.665277e-05 2.627320e-04
[1157,] 1.776857e-04 3.447507e-05 3.377510e-04
[1158,] 8.986717e-05 3.561423e-05 1.999316e-04
[1159,] 9.214033e-05 3.523962e-05 2.018977e-04
[1160,] 7.970376e-06 9.436800e-06 2.609443e-06
[1161,] 9.182164e-06 9.253413e-06 1.602932e-06
[1162,] 7.541691e-06 9.436370e-06 2.500820e-06
[1163,] 1.352446e-04 1.498371e-05 8.272361e-05
[1164,] 2.908376e-04 2.319420e-03 5.810875e-02
[1165,] 7.373932e-06 9.432445e-06 2.378198e-06
[1166,] 7.509361e-06 9.429918e-06 2.399432e-06
[1167,] 7.422241e-06 9.438336e-06 2.365853e-06
[1168,] 9.873523e-06 9.260460e-06 1.652068e-06
[1169,] 9.449769e-05 4.045607e-04 2.965306e-03
[1170,] 1.690101e-04 2.410080e-03 3.325532e-02
[1171,] 7.890424e-05 2.800698e-05 1.262289e-04
[1172,] 3.575686e-05 2.802291e-05 5.924006e-05
[1173,] 3.191754e-04 2.459969e-03 6.813002e-02
[1174,] 3.763432e-05 2.799643e-05 6.224498e-05
[1175,] 1.617718e-04 1.554933e-05 9.918397e-05
[1176,] 2.729393e-04 2.506507e-03 5.864977e-02
[1177,] 3.554989e-05 2.698131e-05 5.645062e-05
[1178,] 3.615802e-05 2.698131e-05 5.740191e-05
[1179,] 7.667933e-06 9.432263e-06 2.369680e-06
[1180,] 3.066542e-04 2.511845e-03 6.665208e-02
[1181,] 7.087029e-06 9.436800e-06 2.276833e-06
[1182,] 8.125224e-06 9.438790e-06 2.745296e-06
[1183,] 2.230980e-04 3.494984e-05 4.147643e-04
[1184,] 3.156566e-04 2.453966e-03 6.715948e-02
[1185,] 1.040157e-05 9.253329e-06 1.747921e-06
[1186,] 3.111368e-04 4.290776e-05 7.207940e-04
[1187,] 1.534356e-05 9.446103e-06 4.854978e-06
[1188,] 1.596077e-05 9.453247e-06 5.235641e-06
[1189,] 1.643208e-05 9.458948e-06 5.364987e-06
[1190,] 1.916643e-04 4.429238e-05 4.973033e-04
[1191,] 5.359095e-04 2.510023e-03 1.198050e-01
[1192,] 2.633327e-04 4.119769e-05 5.951018e-04
[1193,] 9.998011e-06 9.202611e-06 1.788316e-06
[1194,] 7.976558e-06 9.433724e-06 2.599397e-06
[1195,] 8.102924e-06 9.433724e-06 2.646127e-06
[1196,] 3.231416e-05 2.628328e-05 4.964538e-05
[1197,] 5.684852e-05 2.646602e-05 8.660145e-05
[1198,] 3.078297e-05 2.655106e-05 4.781044e-05
[1199,] 7.498458e-05 4.115409e-05 2.009798e-04
[1200,] 6.059741e-05 2.766544e-05 9.690816e-05
[1201,] 2.254383e-04 2.827997e-03 5.348169e-02
[1202,] 9.628039e-06 9.299350e-06 1.606301e-06
[1203,] 2.490036e-05 2.983473e-05 4.359985e-05
[1204,] 9.829899e-06 9.301966e-06 1.634628e-06
[1205,] 2.977453e-04 1.480101e-03 3.770444e-02
[1206,] 7.373085e-05 4.053524e-05 1.950628e-04
[1207,] 3.714328e-05 3.012791e-05 6.637078e-05
[1208,] 8.001269e-06 9.457623e-06 2.795135e-06
[1209,] 7.732090e-06 9.460393e-06 2.639444e-06
[1210,] 3.421904e-05 3.019005e-05 6.123650e-05
[1211,] 8.056718e-05 4.669634e-05 2.488856e-04
[1212,] 7.830642e-05 4.972132e-05 2.603896e-04
[1213,] 8.582427e-06 9.466995e-06 3.087642e-06
[1214,] 1.419819e-05 8.798227e-06 4.930382e-06
[1215,] 1.001081e-05 9.398728e-06 1.601959e-06
[1216,] 1.683275e-04 1.274354e-03 1.777432e-02
[1217,] 8.741231e-06 9.474403e-06 3.118379e-06
[1218,] 8.787390e-06 1.064575e-05 3.909314e-06
[1219,] 1.372998e-05 1.464511e-05 1.169436e-05
[1220,] 1.252668e-05 3.194346e-05 4.113503e-06
[1221,] 4.836089e-06 9.008389e-06 1.117908e-06
[1222,] 1.120414e-05 4.983625e-05 4.038734e-06
[1223,] 1.115886e-05 4.394752e-05 3.812143e-06
[1224,] 5.929156e-06 9.305414e-06 1.500353e-06
[1225,] 4.740616e-06 8.971723e-06 1.107168e-06
[1226,] 1.111585e-05 3.959167e-05 3.663203e-06
[1227,] 4.606522e-06 8.967094e-06 1.142154e-06
[1228,] 4.958432e-06 8.963307e-06 1.069202e-06
[1229,] 4.704139e-06 8.967094e-06 1.115927e-06
[1230,] 4.722094e-06 8.967094e-06 1.111860e-06
[1231,] 4.766264e-06 1.992632e-05 1.985349e-06
[1232,] 4.779381e-06 2.013247e-05 1.985641e-06
[1233,] 4.311759e-06 8.749895e-06 1.238901e-06
[1234,] 4.318628e-06 8.748144e-06 1.236544e-06
[1235,] 4.311759e-06 8.754377e-06 1.257243e-06
[1236,] 7.327499e-06 9.585210e-06 2.141787e-06
[1237,] 6.366592e-06 9.308300e-06 1.846264e-06
[1238,] 5.813519e-06 1.573662e-05 4.062360e-06
[1239,] 4.326607e-06 8.922016e-06 1.094976e-06
[1240,] 5.808903e-06 3.282939e-05 7.122004e-06
[1241,] 8.255065e-06 9.475588e-06 2.010181e-06
[1242,] 6.157225e-06 9.331904e-06 1.754944e-06
[1243,] 4.411701e-06 1.599675e-05 2.090650e-06
[1244,] 6.044509e-06 9.335146e-06 1.715267e-06
[1245,] 6.007592e-06 9.341489e-06 1.708825e-06
[1246,] 4.639267e-06 1.775124e-05 2.050675e-06
[1247,] 4.667972e-06 1.758913e-05 2.008346e-06
[1248,] 5.984733e-06 9.331231e-06 1.676073e-06
[1249,] 5.954038e-06 9.337238e-06 1.670229e-06
[1250,] 6.120633e-06 9.503996e-06 1.428864e-06
[1251,] 4.397861e-06 1.638436e-05 2.164566e-06
[1252,] 5.984733e-06 9.315123e-06 1.652969e-06
[1253,] 5.984733e-06 9.315123e-06 1.652969e-06
[1254,] 4.639267e-06 1.721762e-05 2.016040e-06
[1255,] 5.975724e-06 9.313276e-06 1.644357e-06
[1256,] 4.788877e-06 1.740455e-05 1.889593e-06
[1257,] 4.766788e-06 1.740455e-05 1.906742e-06
[1258,] 7.242927e-06 9.503020e-06 1.583308e-06
[1259,] 5.984733e-06 9.309825e-06 1.641833e-06
[1260,] 7.242927e-06 9.498798e-06 1.579323e-06
[1261,] 5.995989e-06 9.308417e-06 1.650731e-06
[1262,] 5.844755e-06 9.546361e-06 1.405617e-06
[1263,] 6.019546e-06 9.308692e-06 1.647381e-06
[1264,] 5.412434e-06 9.524558e-06 1.305316e-06
[1265,] 6.705798e-06 9.528952e-06 1.520924e-06
[1266,] 6.827556e-06 9.520193e-06 1.536969e-06
[1267,] 6.944858e-06 9.511550e-06 1.547448e-06
[1268,] 5.990144e-06 3.348890e-05 7.323107e-06
[1269,] 5.922671e-06 3.348890e-05 6.988493e-06
[1270,] 4.611334e-06 1.721762e-05 2.049714e-06
[1271,] 5.893002e-06 3.388776e-05 6.890277e-06
[1272,] 4.825590e-06 1.830651e-05 1.913236e-06
[1273,] 5.963256e-06 9.302817e-06 1.615816e-06
[1274,] 4.698767e-06 1.830651e-05 2.021061e-06
[1275,] 5.954038e-06 9.319581e-06 1.636086e-06
[1276,] 4.916998e-06 8.908210e-06 9.690675e-07
[1277,] 8.253538e-06 9.417094e-06 1.913839e-06
[1278,] 5.011509e-06 8.913483e-06 9.704621e-07
[1279,] 7.401154e-06 9.423382e-06 1.526101e-06
[1280,] 7.354793e-06 9.423382e-06 1.520481e-06
[1281,] 7.242927e-06 9.426572e-06 1.513206e-06
[1282,] 6.275031e-06 3.429250e-05 8.740790e-06
[1283,] 6.275031e-06 3.429250e-05 8.740790e-06
[1284,] 5.893002e-06 3.388776e-05 6.890277e-06
[1285,] 5.874928e-06 3.388776e-05 6.783254e-06
[1286,] 6.237249e-06 3.716315e-05 9.198521e-06
[1287,] 4.731691e-06 2.179778e-05 2.178515e-06
[1288,] 6.400040e-06 9.399313e-06 1.381991e-06
[1289,] 4.646642e-06 2.225692e-05 2.307142e-06
[1290,] 5.902549e-06 3.716315e-05 7.473024e-06
[1291,] 6.054295e-06 9.412908e-06 1.345814e-06
[1292,] 5.912438e-06 3.803029e-05 7.672764e-06
[1293,] 5.922671e-06 3.717617e-05 7.596123e-06
[1294,] 6.410219e-06 9.540189e-06 1.603786e-06
[1295,] 4.955255e-06 2.036285e-05 1.932295e-06
[1296,] 4.955255e-06 2.036285e-05 1.932295e-06
[1297,] 5.831524e-06 9.397367e-06 1.699803e-06
[1298,] 5.779744e-06 4.832481e-05 7.898037e-06
[1299,] 4.923645e-06 2.080884e-05 1.974878e-06
[1300,] 6.346868e-06 9.554239e-06 1.605734e-06
[1301,] 4.978981e-06 2.126731e-05 1.960937e-06
[1302,] 6.379746e-06 9.557160e-06 1.615897e-06
[1303,] 6.588872e-06 9.543021e-06 1.643102e-06
[1304,] 5.807982e-06 9.428589e-06 1.712095e-06
[1305,] 5.961612e-06 9.473921e-06 1.861271e-06
[1306,] 5.930156e-06 5.271720e-05 9.841227e-06
[1307,] 5.979193e-06 9.466301e-06 1.876990e-06
[1308,] 6.423345e-06 9.545871e-06 1.612734e-06
[1309,] 6.423345e-06 9.545871e-06 1.612734e-06
[1310,] 5.053233e-06 2.293945e-05 1.991965e-06
[1311,] 4.978336e-06 2.245883e-05 2.017255e-06
[1312,] 5.770562e-06 5.338319e-05 8.320249e-06
[1313,] 4.457985e-06 2.101894e-05 1.832814e-06
[1314,] 6.423345e-06 9.548740e-06 1.615893e-06
[1315,] 6.191265e-06 2.794786e-05 7.910898e-06
[1316,] 5.770562e-06 5.472725e-05 8.478719e-06
[1317,] 4.993396e-06 2.371022e-05 2.064373e-06
[1318,] 1.361992e-05 1.743552e-05 2.605940e-06
[1319,] 5.813052e-06 9.460266e-06 1.781393e-06
[1320,] 1.196470e-05 9.386842e-06 1.865582e-06
[1321,] 1.162210e-05 9.389773e-06 1.855943e-06
[1322,] 6.346868e-06 9.545871e-06 1.596796e-06
[1323,] 6.179016e-06 9.519373e-06 1.533999e-06
[1324,] 5.759406e-06 5.600143e-05 7.948339e-06
[1325,] 4.994125e-06 2.424273e-05 2.087716e-06
[1326,] 6.003122e-06 2.853900e-05 7.530014e-06
[1327,] 5.768019e-06 9.494163e-06 1.745996e-06
[1328,] 5.759406e-06 5.600143e-05 7.948339e-06
[1329,] 5.759406e-06 5.600143e-05 7.948339e-06
[1330,] 6.077450e-06 9.561039e-06 1.559258e-06
[1331,] 5.761023e-06 9.524144e-06 1.757758e-06
[1332,] 6.152870e-06 9.535460e-06 1.551386e-06
[1333,] 4.796962e-06 2.424896e-05 2.249953e-06
[1334,] 5.028318e-06 2.398965e-05 2.053763e-06
[1335,] 5.759104e-06 5.667027e-05 8.150695e-06
[1336,] 8.646073e-06 9.492097e-06 1.702933e-06
[1337,] 5.761023e-06 4.823235e-05 7.400687e-06
[1338,] 4.932145e-06 2.037445e-05 1.947722e-06
[1339,] 5.760067e-06 4.945798e-05 7.481380e-06
[1340,] 4.776034e-06 2.198052e-05 2.153433e-06
[1341,] 6.030642e-06 9.541084e-06 1.529480e-06
[1342,] 6.078511e-06 9.546493e-06 1.545560e-06
[1343,] 5.759097e-06 5.134462e-05 7.511161e-06
[1344,] 6.487227e-06 9.561039e-06 1.645966e-06
[1345,] 5.759406e-06 5.194756e-05 7.516306e-06
[1346,] 5.759406e-06 5.194756e-05 7.516306e-06
[1347,] 6.054334e-06 9.575733e-06 1.567712e-06
[1348,] 4.775715e-06 2.037445e-05 2.067279e-06
[1349,] 6.054334e-06 9.575733e-06 1.567712e-06
[1350,] 5.779744e-06 9.485143e-06 1.527554e-06
[1351,] 6.054334e-06 9.575733e-06 1.567712e-06
[1352,] 4.951815e-06 2.150256e-05 1.989721e-06
[1353,] 5.787645e-06 9.468764e-06 1.516045e-06
[1354,] 4.952437e-06 2.172850e-05 2.000111e-06
[1355,] 6.078511e-06 9.584946e-06 1.582444e-06
[1356,] 4.920966e-06 2.127957e-05 1.999866e-06
[1357,] 4.928797e-06 2.103767e-05 1.982639e-06
[1358,] 4.698912e-06 2.172850e-05 2.220803e-06
[1359,] 6.030199e-06 9.577813e-06 1.562812e-06
[1360,] 4.731417e-06 2.369333e-05 2.290989e-06
[1361,] 5.753902e-06 9.587203e-06 1.497583e-06
[1362,] 4.813459e-06 2.423346e-05 2.233095e-06
[1363,] 4.612707e-06 2.397435e-05 2.470775e-06
[1364,] 4.757486e-06 2.319286e-05 2.236007e-06
[1365,] 4.775584e-06 2.397435e-05 2.257687e-06
[1366,] 5.657410e-06 9.642098e-06 1.497214e-06
[1367,] 5.759097e-06 6.199313e-05 8.643829e-06
[1368,] 5.759221e-06 5.971301e-05 8.369448e-06
[1369,] 5.865456e-06 1.427347e-05 1.964621e-06
[1370,] 8.785510e-06 9.572932e-06 1.759631e-06
[1371,] 4.757486e-06 2.480510e-05 2.319564e-06
[1372,] 6.276635e-06 9.619862e-06 1.647426e-06
[1373,] 4.768789e-06 2.451189e-05 2.292277e-06
[1374,] 5.798669e-06 9.523352e-06 1.540634e-06
[1375,] 5.763013e-06 9.523370e-06 1.546871e-06
[1376,] 4.887416e-06 2.399928e-05 2.156357e-06
[1377,] 4.698507e-06 2.370850e-05 2.331155e-06
[1378,] 4.750900e-06 2.480510e-05 2.326942e-06
[1379,] 4.845962e-06 2.451189e-05 2.216533e-06
[1380,] 5.753902e-06 9.574346e-06 1.476395e-06
[1381,] 5.968688e-06 3.660948e-05 5.169715e-06
[1382,] 6.163443e-06 1.792299e-05 1.745564e-06
[1383,] 4.715116e-06 2.246599e-05 2.243261e-06
[1384,] 4.825814e-06 2.294680e-05 2.157398e-06
[1385,] 5.015434e-06 2.371789e-05 2.050102e-06
[1386,] 5.825322e-06 9.548364e-06 1.509341e-06
[1387,] 5.814348e-06 9.551478e-06 1.521980e-06
[1388,] 5.867431e-06 9.567054e-06 1.502913e-06
[1389,] 5.829610e-06 9.553133e-06 1.510396e-06
[1390,] 5.867431e-06 9.567054e-06 1.502913e-06
[1391,] 5.867431e-06 9.570053e-06 1.505402e-06
[1392,] 5.817691e-06 9.564859e-06 1.530987e-06
[1393,] 6.139160e-06 1.249910e-05 1.719067e-06
[1394,] 5.830114e-06 9.626495e-06 1.541790e-06
[1395,] 5.258039e-06 9.160549e-06 1.211790e-06
[1396,] 6.239656e-06 9.639643e-06 1.658141e-06
[1397,] 5.803872e-06 9.576939e-06 1.561572e-06
[1398,] 5.811206e-06 9.623169e-06 1.533610e-06
[1399,] 5.764571e-06 6.877757e-05 8.923643e-06
[1400,] 5.761595e-06 6.963080e-05 9.149692e-06
[1401,] 4.621636e-06 2.907603e-05 2.741467e-06
[1402,] 5.759872e-06 7.063181e-05 9.383488e-06
[1403,] 6.193147e-06 9.696357e-06 2.214249e-06
[1404,] 5.965405e-06 7.753472e-05 1.615373e-05
[1405,] 4.354569e-06 3.312520e-05 3.904361e-06
[1406,] 6.069361e-06 9.549889e-06 1.544278e-06
[1407,] 6.048891e-06 7.749196e-05 1.681314e-05
[1408,] 8.987393e-06 9.642576e-06 1.803233e-06
[1409,] 4.357155e-06 3.275877e-05 3.625105e-06
[1410,] 5.903730e-06 9.718514e-06 2.094880e-06
[1411,] 8.768100e-06 9.425559e-06 1.623206e-06
[1412,] 4.365651e-06 3.049343e-05 3.917491e-06
[1413,] 6.003303e-06 7.446617e-05 1.593158e-05
[1414,] 6.003303e-06 7.354297e-05 1.577197e-05
[1415,] 5.938492e-06 7.244025e-05 1.508852e-05
[1416,] 4.356894e-06 3.087741e-05 3.499798e-06
[1417,] 5.827226e-06 9.546967e-06 1.484744e-06
[1418,] 5.847551e-06 9.538311e-06 1.482461e-06
[1419,] 4.354429e-06 3.236156e-05 3.840770e-06
[1420,] 6.009022e-06 9.693869e-06 2.110471e-06
[1421,] 6.535752e-06 9.548371e-06 1.638422e-06
[1422,] 5.860461e-06 7.446617e-05 1.479757e-05
[1423,] 4.398572e-06 3.047910e-05 3.125071e-06
[1424,] 5.841557e-06 7.061995e-05 1.403701e-05
[1425,] 5.860461e-06 6.704130e-05 1.360956e-05
[1426,] 4.387164e-06 3.234615e-05 4.298355e-06
[1427,] 5.879811e-06 6.968098e-05 1.418366e-05
[1428,] 5.981786e-06 9.669785e-06 2.048970e-06
[1429,] 1.138881e-05 9.720114e-06 2.357247e-06
[1430,] 5.885103e-06 6.684134e-05 1.351219e-05
[1431,] 6.024381e-06 9.683513e-06 2.098209e-06
[1432,] 6.063283e-06 9.546945e-06 1.536718e-06
[1433,] 5.961178e-06 7.223717e-05 1.497423e-05
[1434,] 5.797997e-06 9.527328e-06 1.456448e-06
[1435,] 5.816591e-06 9.527328e-06 1.460876e-06
[1436,] 5.848689e-06 7.135203e-05 1.394096e-05
[1437,] 5.885103e-06 7.196125e-05 1.425296e-05
[1438,] 5.903965e-06 7.196125e-05 1.440291e-05
[1439,] 6.009022e-06 9.718608e-06 2.156956e-06
[1440,] 4.376346e-06 2.117798e-05 2.588870e-06
[1441,] 6.733601e-06 9.986072e-06 2.209360e-06
[1442,] 5.941023e-06 9.724733e-06 2.127806e-06
[1443,] 6.035543e-06 8.213324e-05 1.714145e-05
[1444,] 5.818939e-06 8.606380e-05 1.569643e-05
[1445,] 6.272222e-06 9.940765e-06 1.992741e-06
[1446,] 5.848689e-06 9.583312e-05 1.739671e-05
[1447,] 6.004367e-06 9.812736e-06 2.330834e-06
[1448,] 4.362041e-06 3.451406e-05 3.596357e-06
[1449,] 6.052471e-06 9.835358e-06 2.410520e-06
[1450,] 6.958367e-06 9.930138e-06 2.234058e-06
[1451,] 5.875002e-06 9.953757e-06 1.846261e-06
[1452,] 4.835527e-06 9.392860e-06 1.510088e-06
[1453,] 4.685402e-06 8.850547e-06 1.038776e-06
[1454,] 5.212280e-06 9.373915e-06 1.659359e-06
[1455,] 1.401565e-04 9.154987e-06 4.737518e-05
[1456,] 1.546365e-04 9.147713e-06 5.184059e-05
[1457,] 3.143688e-04 9.142490e-06 1.051899e-04
[1458,] 2.549140e-04 9.145088e-06 8.565713e-05
[1459,] 3.907785e-04 9.191533e-06 1.377726e-04
[1460,] 3.895776e-04 9.187086e-06 1.369360e-04
[1461,] 2.981695e-04 9.196102e-06 1.054062e-04
[1462,] 7.114896e-06 9.374881e-06 3.390569e-06
[1463,] 6.918497e-06 1.002109e-05 2.849840e-06
[1464,] 3.741034e-04 9.198432e-06 1.324841e-04
[1465,] 4.045843e-04 2.760811e-05 2.354139e-04
[1466,] 8.835328e-06 1.001786e-05 3.759620e-06
[1467,] 8.932914e-06 9.939876e-06 3.523088e-06
[1468,] 2.086359e-04 9.177692e-06 7.340401e-05
[1469,] 6.276817e-06 1.045164e-05 2.707161e-06
[1470,] 1.020826e-05 9.625069e-06 2.100451e-06
[1471,] 6.107497e-05 2.829153e-05 4.346957e-05
[1472,] 5.142169e-06 9.363419e-06 1.033543e-06
[1473,] 3.051173e-04 9.517189e-06 1.284280e-04
[1474,] 6.229432e-06 9.330005e-06 1.325421e-06
[1475,] 2.503371e-05 2.228472e-05 1.805052e-05
[1476,] 3.812874e-04 9.531461e-06 1.619920e-04
[1477,] 3.482225e-04 9.531461e-06 1.477177e-04
[1478,] 3.011819e-05 9.551007e-06 1.199155e-05
[1479,] 4.825134e-04 9.512640e-06 2.049466e-04
[1480,] 4.480575e-04 9.499430e-06 1.892877e-04
[1481,] 6.644741e-06 3.492625e-05 9.002579e-06
[1482,] 5.889212e-06 9.307043e-06 1.276945e-06
[1483,] 2.646549e-05 4.230891e-05 1.818204e-05
[1484,] 4.801395e-06 4.554146e-05 7.517790e-06
[1485,] 2.495752e-05 9.513722e-06 9.830069e-06
[1486,] 5.954065e-06 9.349050e-06 1.305399e-06
[1487,] 2.515639e-04 9.409009e-06 1.024349e-04
[1488,] 2.895743e-04 9.384813e-06 1.171696e-04
[1489,] 1.604730e-04 2.516644e-05 8.815552e-05
[1490,] 2.742447e-04 9.395944e-06 1.113134e-04
[1491,] 2.348996e-05 1.514169e-05 1.097520e-05
[1492,] 8.572970e-05 1.833562e-05 4.210378e-05
[1493,] 2.550192e-05 1.360426e-05 1.008674e-05
[1494,] 8.677417e-06 9.709708e-06 1.874902e-06
[1495,] 5.361256e-06 1.085634e-05 2.545192e-06
[1496,] 1.891375e-05 1.592434e-05 1.002074e-05
[1497,] 4.406578e-06 2.060554e-05 1.834946e-06
[1498,] 1.623456e-05 2.707969e-05 2.825536e-05
[1499,] 3.296932e-05 9.307036e-06 1.172371e-05
[1500,] 8.641718e-06 1.234171e-05 2.343391e-06
[1501,] 8.630414e-06 1.228878e-05 2.342780e-06
[1502,] 8.330815e-06 1.418667e-05 2.662446e-06
[1503,] 5.000071e-06 9.039214e-06 1.102499e-06
[1504,] 1.160499e-05 1.443884e-05 1.027999e-05
[1505,] 7.210634e-06 8.835666e-06 1.437841e-06
[1506,] 1.466580e-05 9.159517e-06 3.226143e-06
[1507,] 8.029570e-06 8.874234e-06 1.627343e-06
[1508,] 1.137172e-05 1.365267e-05 9.507599e-06
[1509,] 2.842416e-05 9.518643e-06 6.431815e-06
[1510,] 9.064186e-06 1.396475e-05 2.362770e-06
[1511,] 1.094870e-05 1.501199e-05 1.010429e-05
[1512,] 7.584034e-06 8.835873e-06 1.547954e-06
[1513,] 1.739235e-05 9.473207e-06 4.002103e-06
[1514,] 9.424867e-06 1.487917e-05 8.511049e-06
[1515,] 8.179801e-06 8.862901e-06 1.675611e-06
[1516,] 9.424867e-06 1.474796e-05 8.436452e-06
[1517,] 8.029570e-06 8.851787e-06 1.635056e-06
[1518,] 9.948484e-06 1.411744e-05 8.553020e-06
[1519,] 1.385389e-05 9.165784e-06 2.987720e-06
[1520,] 9.047995e-06 1.500682e-05 2.447396e-06
[1521,] 1.606497e-05 9.430001e-06 3.539081e-06
[1522,] 1.378752e-05 9.117704e-06 3.334347e-06
[1523,] 8.031175e-06 8.810660e-06 1.886349e-06
[1524,] 5.166575e-06 9.009175e-06 1.453976e-06
[1525,] 5.185592e-06 9.009480e-06 1.401021e-06
[1526,] 9.368685e-06 1.852858e-05 2.556122e-06
[1527,] 8.187457e-06 8.802802e-06 1.948736e-06
[1528,] 9.783367e-06 2.260621e-05 2.699923e-06
[1529,] 5.700488e-06 9.309806e-06 1.653951e-06
[1530,] 5.142884e-06 8.962939e-06 1.222072e-06
[1531,] 4.823257e-06 2.137678e-05 4.539630e-06
[1532,] 1.015266e-05 9.738402e-06 2.877175e-06
[1533,] 1.847517e-05 2.557641e-05 3.150602e-05
[1534,] 5.223978e-06 8.912839e-06 1.153020e-06
[1535,] 1.020343e-05 9.756374e-06 2.954463e-06
[1536,] 1.024581e-05 9.756374e-06 2.974545e-06
[1537,] 5.122326e-06 8.891147e-06 1.180150e-06
[1538,] 5.362862e-06 8.894904e-06 1.113500e-06
[1539,] 6.087999e-06 9.054928e-06 1.130310e-06
[1540,] 5.427593e-06 8.902608e-06 1.107836e-06
[1541,] 1.020343e-05 9.795850e-06 3.080083e-06
[1542,] 6.101013e-06 8.985633e-06 1.100874e-06
[1543,] 2.074389e-05 2.721361e-05 3.785271e-05
[1544,] 5.385378e-06 8.908994e-06 1.115615e-06
[1545,] 2.019800e-05 2.666305e-05 3.605619e-05
[1546,] 5.362862e-06 8.924342e-06 1.129170e-06
[1547,] 1.024598e-05 9.830024e-06 3.219498e-06
[1548,] 5.997392e-06 9.024229e-06 1.113176e-06
[1549,] 5.230095e-06 8.920316e-06 1.156649e-06
[1550,] 5.378380e-06 8.908994e-06 1.116785e-06
[1551,] 2.187843e-05 2.540780e-05 3.710496e-05
[1552,] 5.305126e-06 8.950535e-06 1.159676e-06
[1553,] 1.036781e-05 1.011614e-05 3.480402e-06
[1554,] 1.952604e-04 9.076864e-06 6.653723e-05
[1555,] 7.970457e-06 2.034883e-05 6.609509e-06
[1556,] 4.526114e-06 2.325981e-05 4.035679e-06
[1557,] 2.642651e-05 9.976248e-06 1.082024e-05
[1558,] 1.029919e-05 1.077939e-05 3.662113e-06
[1559,] 1.030826e-05 1.070546e-05 3.624195e-06
[1560,] 1.371506e-05 9.684395e-06 1.545694e-06
[1561,] 1.162218e-05 9.053108e-06 1.465511e-06
[1562,] 8.952620e-06 9.631368e-06 2.486103e-06
[1563,] 9.107700e-06 9.413359e-06 2.168006e-06
[1564,] 1.691968e-05 9.471118e-06 6.369452e-06
[1565,] 1.101431e-05 1.918220e-05 2.511403e-06
[1566,] 1.095574e-05 1.881705e-05 2.498819e-06
[1567,] 9.616990e-06 1.799991e-05 2.251674e-06
[1568,] 4.735677e-06 8.946602e-06 1.139951e-06
[1569,] 9.616990e-06 1.799991e-05 2.251674e-06
[1570,] 9.240827e-06 1.746577e-05 2.291358e-06
[1571,] 1.643298e-02 9.497396e-06 6.961911e-03
[1572,] 9.966328e-03 9.423328e-06 4.115441e-03
[1573,] 1.108066e-05 1.851956e-05 2.459822e-06
[1574,] 9.228472e-06 1.717183e-05 2.274135e-06
[1575,] 4.738313e-06 9.271961e-06 9.535929e-07
[1576,] 2.091163e-03 9.390355e-06 8.451150e-04
[1577,] 5.557835e-05 9.048109e-06 1.942570e-05
[1578,] 9.794343e-06 1.533810e-05 2.657099e-06
[1579,] 9.832840e-06 1.533810e-05 2.645673e-06
[1580,] 9.813501e-06 1.240239e-05 2.329402e-06
[1581,] 7.848300e-06 9.456401e-06 2.396122e-06
[1582,] 5.557835e-05 9.022309e-06 1.935990e-05
[1583,] 9.813501e-06 1.251243e-05 2.341866e-06
[1584,] 9.832840e-06 1.256511e-05 2.343409e-06
[1585,] 5.397299e-05 9.022309e-06 1.879861e-05
[1586,] 2.245986e-05 9.821304e-06 8.883328e-06
[1587,] 2.317070e-05 9.844679e-06 9.191714e-06
[1588,] 1.608049e-03 9.300337e-06 6.319989e-04
[1589,] 5.397299e-05 9.013920e-06 1.874151e-05
[1590,] 5.226767e-05 9.013920e-06 1.814738e-05
[1591,] 2.074485e-05 9.856961e-06 8.219856e-06
[1592,] 1.001733e-05 1.345796e-05 2.402014e-06
[1593,] 1.157522e-03 9.330675e-06 4.579911e-04
[1594,] 7.755633e-06 1.173950e-05 2.552348e-06
[1595,] 2.419564e-05 9.821238e-06 9.599978e-06
[1596,] 5.856174e-05 8.959462e-06 1.982564e-05
[1597,] 9.610848e-06 1.326912e-05 2.483173e-06
[1598,] 6.465713e-05 8.981741e-06 2.224354e-05
[1599,] 6.422098e-05 8.981741e-06 2.209322e-05
[1600,] 9.845322e-05 8.972758e-06 3.374377e-05
[1601,] 9.756570e-06 1.425538e-05 2.556812e-06
[1602,] 2.710506e-04 8.949743e-06 9.154606e-05
[1603,] 5.283125e-02 9.193806e-06 2.038069e-02
[1604,] 5.119916e-02 9.202954e-06 1.984346e-02
[1605,] 6.267063e-05 9.864997e-06 2.561156e-05
[1606,] 1.232451e-04 9.717313e-06 5.041566e-05
[1607,] 6.452075e-05 9.861923e-06 2.637800e-05
[1608,] 9.736101e-06 1.112371e-05 2.205242e-06
[1609,] 6.664962e-05 9.874916e-06 2.730498e-05
[1610,] 6.768325e-05 9.861923e-06 2.770253e-05
[1611,] 5.283125e-02 9.318325e-06 2.160422e-02
[1612,] 9.663477e-06 1.084068e-05 2.185995e-06
[1613,] 9.663477e-06 1.084068e-05 2.185995e-06
[1614,] 5.283125e-02 9.228219e-06 2.073753e-02
[1615,] 9.421225e-06 1.079312e-05 2.223847e-06
[1616,] 4.792550e-02 9.223068e-06 1.876001e-02
[1617,] 5.283125e-02 9.223068e-06 2.068518e-02
[1618,] 9.610848e-06 1.061560e-05 2.169249e-06
[1619,] 9.610848e-06 1.052419e-05 2.157804e-06
[1620,] 9.437005e-06 1.052419e-05 2.185179e-06
[1621,] 6.885855e-05 9.086496e-06 2.525878e-05
[1622,] 5.119916e-02 9.033811e-06 1.610586e-02
[1623,] 9.127013e-05 9.254173e-06 3.457581e-05
[1624,] 9.771819e-06 1.043860e-05 2.115633e-06
[1625,] 6.898412e-02 9.032209e-06 2.155256e-02
[1626,] 9.586384e-06 1.036926e-05 2.131451e-06
[1627,] 9.769852e-05 9.321388e-06 3.751167e-05
[1628,] 9.661858e-06 1.058132e-05 2.151358e-06
[1629,] 5.934020e-05 9.198651e-06 2.218550e-05
[1630,] 8.097447e-06 9.887418e-06 2.811479e-06
[1631,] 1.839465e-04 9.255085e-06 7.093097e-05
[1632,] 8.871876e-06 9.672248e-06 2.123061e-06
[1633,] 2.334495e-02 9.043803e-06 7.769343e-03
[1634,] 8.853724e-06 9.666728e-06 2.120459e-06
[1635,] 1.498540e-02 9.010263e-06 4.894976e-03
[1636,] 6.628449e-05 9.057109e-06 2.425924e-05
[1637,] 8.844866e-06 9.645714e-06 2.086928e-06
[1638,] 6.035533e-05 9.082034e-06 2.217915e-05
[1639,] 8.909932e-06 9.648539e-06 2.068352e-06
[1640,] 2.486426e-02 9.052274e-06 8.418406e-03
[1641,] 7.886974e-05 9.104493e-06 2.913291e-05
[1642,] 5.127125e-03 9.649476e-06 1.713204e-03
[1643,] 8.456321e-04 9.060938e-06 2.970119e-04
[1644,] 9.316928e-04 9.090255e-06 3.334022e-04
[1645,] 7.873296e-05 9.207630e-06 2.963725e-05
[1646,] 8.125305e-05 9.244752e-06 3.078934e-05
[1647,] 9.989574e-04 9.141619e-06 3.644325e-04
[1648,] 8.413023e-05 9.260831e-06 3.197822e-05
[1649,] 8.413023e-05 9.276416e-06 3.205847e-05
[1650,] 1.030925e-03 9.169184e-06 3.801978e-04
[1651,] 8.900198e-06 9.593603e-06 1.979288e-06
[1652,] 8.197892e-05 9.284307e-06 3.126660e-05
[1653,] 1.949296e-02 9.111587e-06 6.996777e-03
[1654,] 1.141690e-03 9.189757e-06 4.244491e-04
[1655,] 1.141690e-03 9.194086e-06 4.251067e-04
[1656,] 4.415458e-02 9.152521e-06 1.612379e-02
[1657,] 7.484947e-06 9.488007e-06 1.783514e-06
[1658,] 1.413354e-03 9.211845e-06 5.304629e-04
[1659,] 1.413354e-03 9.216396e-06 5.313062e-04
[1660,] 1.413354e-03 9.220474e-06 5.307513e-04
[1661,] 1.585438e-03 9.263387e-06 6.217862e-04
[1662,] 1.077859e-03 9.211568e-06 4.028970e-04
[1663,] 1.077859e-03 9.215999e-06 4.035180e-04
[1664,] 1.116099e-03 9.178397e-06 4.122642e-04
[1665,] 1.077859e-03 9.211568e-06 4.028970e-04
[1666,] 1.116099e-03 9.215999e-06 4.179169e-04
[1667,] 1.116099e-03 9.220474e-06 4.185629e-04
[1668,] 1.116099e-03 9.228974e-06 4.187765e-04
[1669,] 1.151771e-03 9.228974e-06 4.322406e-04
[1670,] 1.151771e-03 9.228974e-06 4.322406e-04
[1671,] 1.213609e-03 9.233460e-06 4.562878e-04
[1672,] 1.503101e-03 9.201379e-06 5.785664e-04
[1673,] 1.235530e-03 9.225963e-06 4.633792e-04
[1674,] 1.235530e-03 9.250836e-06 4.662267e-04
[1675,] 1.275347e-03 9.250836e-06 4.813457e-04
[1676,] 6.972737e-04 9.245380e-06 2.618395e-04
[1677,] 8.351848e-04 9.245380e-06 3.138095e-04
[1678,] 7.655590e-04 9.245380e-06 2.876595e-04
[1679,] 1.321219e-03 9.273693e-06 5.025357e-04
[1680,] 1.321219e-03 9.273693e-06 5.025357e-04
[1681,] 1.321219e-03 9.281668e-06 5.027234e-04
[1682,] 1.321219e-03 9.305365e-06 5.064892e-04
[1683,] 8.661777e-06 9.507122e-06 1.928616e-06
[1684,] 1.413354e-03 9.291217e-06 5.396731e-04
[1685,] 1.413354e-03 9.291217e-06 5.396731e-04
[1686,] 1.413354e-03 9.294236e-06 5.390360e-04
[1687,] 1.422860e-03 9.298993e-06 5.439043e-04
[1688,] 1.289681e-03 9.298993e-06 4.926556e-04
[1689,] 1.235231e-05 9.375576e-06 3.136937e-06
[1690,] 1.235231e-05 9.378072e-06 3.131095e-06
[1691,] 8.681446e-06 9.503469e-06 1.925141e-06
[1692,] 1.920334e-03 9.274682e-06 7.494001e-04
[1693,] 1.527039e-03 9.332833e-06 5.878439e-04
[1694,] 2.000363e-03 9.274682e-06 7.808903e-04
[1695,] 2.000363e-03 9.282413e-06 7.806934e-04
[1696,] 3.297460e-02 9.336392e-06 1.301293e-02
[1697,] 8.694496e-06 9.497588e-06 1.918514e-06
[1698,] 1.633652e-03 9.356900e-06 6.313903e-04
[1699,] 1.686927e-03 9.366199e-06 6.539926e-04
[1700,] 1.483210e-03 9.368217e-06 5.741685e-04
[1701,] 1.483210e-03 9.368217e-06 5.741685e-04
[1702,] 1.483210e-03 9.373087e-06 5.750174e-04
[1703,] 1.043095e-05 9.736081e-06 2.882475e-06
[1704,] 1.536108e-03 9.375040e-06 5.949208e-04
[1705,] 8.663053e-06 9.494235e-06 1.934739e-06
[1706,] 1.591044e-03 9.377010e-06 6.155795e-04
[1707,] 1.456058e-03 9.372299e-06 5.621455e-04
[1708,] 2.478010e-03 9.304870e-06 9.699426e-04
[1709,] 1.283954e-04 9.197136e-06 4.454743e-05
[1710,] 1.047701e-05 1.000490e-05 1.801478e-06
[1711,] 6.801112e-05 9.182543e-06 1.567086e-05
[1712,] 1.217748e-05 2.167532e-05 6.284458e-06
[1713,] 2.491786e-04 8.903475e-06 7.894628e-05
[1714,] 2.434570e-05 9.146414e-06 3.060489e-06
[1715,] 4.123631e-05 9.481144e-06 9.871788e-06
[1716,] 3.331851e-05 9.468975e-06 7.476476e-06
[1717,] 2.681398e-05 9.171400e-06 2.833005e-06
[1718,] 4.224648e-06 9.030112e-06 9.926855e-07
[1719,] 2.459649e-05 9.179989e-06 2.609008e-06
[1720,] 4.855267e-05 8.882949e-06 1.595368e-05
[1721,] 2.599675e-05 9.179989e-06 2.677687e-06
[1722,] 4.279233e-06 8.975033e-06 1.096775e-06
[1723,] 2.639019e-05 9.179989e-06 2.696602e-06
[1724,] 2.599675e-05 9.179989e-06 2.677687e-06
[1725,] 2.599675e-05 9.179989e-06 2.677687e-06
[1726,] 1.539424e-05 1.159262e-05 3.541717e-06
[1727,] 4.180199e-06 8.933878e-06 9.907131e-07
[1728,] 4.180199e-06 8.936431e-06 9.903654e-07
[1729,] 3.314163e-05 9.407463e-06 7.690320e-06
[1730,] 4.304573e-06 8.951072e-06 1.171602e-06
[1731,] 4.348839e-06 8.935210e-06 1.148337e-06
[1732,] 5.029190e-06 8.719781e-06 9.947486e-07
[1733,] 4.256704e-06 8.943459e-06 1.040308e-06
[1734,] 4.268214e-06 8.943459e-06 1.054516e-06
[1735,] 1.935620e-04 8.877833e-06 6.405314e-05
[1736,] 4.245337e-05 9.586134e-06 1.004153e-05
[1737,] 4.831289e-05 8.902113e-06 1.642665e-05
[1738,] 5.236471e-05 8.902113e-06 1.780258e-05
[1739,] 2.949721e-05 9.623030e-06 6.695271e-06
[1740,] 3.524822e-05 8.883741e-06 1.183724e-05
[1741,] 2.742225e-05 9.655317e-06 6.000670e-06
[1742,] 4.187168e-06 8.916565e-06 9.983246e-07
[1743,] 4.270528e-05 8.877770e-06 1.386078e-05
[1744,] 3.085649e-05 9.166046e-06 8.639218e-06
[1745,] 7.963395e-06 9.854211e-06 1.259686e-06
[1746,] 3.371696e-05 9.228912e-06 9.324746e-06
[1747,] 1.719848e-04 8.860676e-06 5.532930e-05
[1748,] 3.899552e-05 8.864879e-06 1.283280e-05
[1749,] 7.741749e-05 9.361490e-06 4.184327e-06
[1750,] 5.145050e-05 8.907046e-06 1.632031e-05
[1751,] 7.307036e-06 8.769416e-06 1.268238e-06
[1752,] 6.821928e-05 8.898806e-06 2.117126e-05
[1753,] 7.003855e-05 8.893263e-06 2.183910e-05
[1754,] 1.152867e-05 9.272469e-06 1.724474e-06
[1755,] 4.288036e-04 8.891619e-06 1.304818e-04
[1756,] 2.000898e-05 1.056852e-05 1.287907e-06
[1757,] 2.578173e-05 9.467465e-06 6.008933e-06
[1758,] 8.477749e-06 8.811998e-06 2.765443e-06
[1759,] 4.177402e-04 8.901133e-06 3.986548e-05
[1760,] 1.504557e-05 8.800323e-06 4.959629e-06
[1761,] 4.130797e-04 8.887392e-06 1.291122e-04
[1762,] 8.072288e-06 8.809404e-06 2.648789e-06
[1763,] 1.122236e-05 8.809350e-06 3.693209e-06
[1764,] 9.007771e-05 8.925612e-06 2.957350e-05
[1765,] 2.343284e-05 9.481259e-06 5.215252e-06
[1766,] 7.909194e-06 8.810978e-06 2.585526e-06
[1767,] 7.535939e-06 8.774115e-06 1.144895e-06
[1768,] 1.544570e-04 8.933062e-06 4.669837e-05
[1769,] 5.083505e-05 8.941082e-06 8.857699e-06
[1770,] 1.464070e-04 8.933062e-06 4.429943e-05
[1771,] 2.269343e-05 9.442034e-06 5.035063e-06
[1772,] 1.350091e-04 8.959398e-06 4.022843e-05
[1773,] 2.078413e-05 9.574874e-06 1.592933e-06
[1774,] 2.116548e-05 9.439908e-06 4.563691e-06
[1775,] 1.844099e-05 9.439908e-06 3.731498e-06
[1776,] 9.166162e-04 9.237439e-06 2.265675e-04
[1777,] 1.464070e-04 8.981662e-06 4.327841e-05
[1778,] 7.256235e-05 9.268797e-06 2.538510e-05
[1779,] 1.442286e-04 8.965866e-06 4.330368e-05
[1780,] 1.289661e-04 8.977523e-06 3.848593e-05
[1781,] 1.627390e-05 9.461957e-06 1.380635e-06
[1782,] 1.500951e-05 9.867636e-06 1.275400e-06
[1783,] 1.099979e-04 8.987675e-06 3.274008e-05
[1784,] 6.895192e-06 8.773959e-06 1.246400e-06
[1785,] 1.571109e-05 9.838521e-06 1.327117e-06
[1786,] 7.182606e-06 8.779843e-06 1.249373e-06
[1787,] 1.608919e-05 9.835193e-06 1.354852e-06
[1788,] 7.182606e-06 8.779132e-06 1.241816e-06
[1789,] 1.116341e-05 8.911376e-06 3.478269e-06
[1790,] 7.063525e-05 9.233160e-06 2.408840e-05
[1791,] 6.989240e-06 8.789752e-06 1.234277e-06
[1792,] 1.406454e-05 8.866863e-06 4.422473e-06
[1793,] 1.406971e-05 9.569750e-06 2.853890e-06
[1794,] 1.283682e-05 2.514230e-05 5.070050e-06
[1795,] 8.680192e-05 8.869281e-06 2.831053e-05
[1796,] 3.365955e-05 9.134356e-06 9.804280e-06
[1797,] 2.642917e-04 8.876107e-06 3.586857e-05
[1798,] 5.041941e-06 8.862310e-06 1.096458e-06
[1799,] 5.616556e-06 8.898339e-06 1.139394e-06
[1800,] 1.145661e-05 9.441036e-06 1.741102e-06
[1801,] 1.806874e-05 9.696940e-06 4.571794e-06
[1802,] 4.508644e-06 9.012875e-06 1.015308e-06
[1803,] 2.534313e-04 9.613996e-06 2.593854e-05
[1804,] 4.488167e-06 9.022597e-06 9.987931e-07
[1805,] 1.032896e-04 9.085968e-06 1.286159e-05
[1806,] 4.508644e-06 9.018505e-06 1.004399e-06
[1807,] 4.574369e-06 9.016684e-06 1.018196e-06
[1808,] 1.177767e-05 9.440527e-06 1.768627e-06
[1809,] 4.756370e-06 9.018038e-06 1.041817e-06
[1810,] 4.604270e-06 9.018376e-06 1.028176e-06
[1811,] 1.619347e-05 9.579785e-06 3.803127e-06
[1812,] 4.678474e-06 9.018376e-06 1.035382e-06
[1813,] 1.269339e-04 9.051588e-06 1.651032e-05
[1814,] 9.992347e-05 9.049298e-06 1.247031e-05
[1815,] 4.494291e-06 9.021753e-06 1.023672e-06
[1816,] 1.163803e-05 9.445600e-06 1.732617e-06
[1817,] 1.162066e-05 9.444192e-06 1.730104e-06
[1818,] 1.431522e-05 9.582190e-06 3.258438e-06
[1819,] 4.454886e-06 9.029723e-06 1.022982e-06
[1820,] 4.474269e-06 9.036915e-06 1.033665e-06
[1821,] 1.447047e-05 9.495853e-06 3.506220e-06
[1822,] 4.454886e-06 9.038907e-06 1.033292e-06
```
