## Supplementary material for "Characterization of shared and ancestry-specific signals driving complex traits using multi-ancestry fine-mapping": s1_data_1kg.pvar

```
##FILTER=<ID=PASS,Description="All filters passed">
##reference=ftp://ftp.1000genomes.ebi.ac.uk//vol1/ftp/technical/reference/phase2_reference_assembly_sequence/hs37d5.fa.gz
##contig=<ID=12,assembly=b37,length=133851895>
##ALT=<ID=CNV,Description="Copy Number Polymorphism">
##ALT=<ID=DEL,Description="Deletion">
##ALT=<ID=DUP,Description="Duplication">
##ALT=<ID=INS:ME:ALU,Description="Insertion of ALU element">
##ALT=<ID=INS:ME:LINE1,Description="Insertion of LINE1 element">
##ALT=<ID=INS:ME:SVA,Description="Insertion of SVA element">
##ALT=<ID=INS:MT,Description="Nuclear Mitochondrial Insertion">
##ALT=<ID=INV,Description="Inversion">
##ALT=<ID=CN0,Description="Copy number allele: 0 copies">
##ALT=<ID=CN1,Description="Copy number allele: 1 copy">
##ALT=<ID=CN2,Description="Copy number allele: 2 copies">
##ALT=<ID=CN3,Description="Copy number allele: 3 copies">
##ALT=<ID=CN4,Description="Copy number allele: 4 copies">
##ALT=<ID=CN5,Description="Copy number allele: 5 copies">
##ALT=<ID=CN6,Description="Copy number allele: 6 copies">
##ALT=<ID=CN7,Description="Copy number allele: 7 copies">
##ALT=<ID=CN8,Description="Copy number allele: 8 copies">
##ALT=<ID=CN9,Description="Copy number allele: 9 copies">
##ALT=<ID=CN10,Description="Copy number allele: 10 copies">
##ALT=<ID=CN11,Description="Copy number allele: 11 copies">
##ALT=<ID=CN12,Description="Copy number allele: 12 copies">
##ALT=<ID=CN13,Description="Copy number allele: 13 copies">
##ALT=<ID=CN14,Description="Copy number allele: 14 copies">
##ALT=<ID=CN15,Description="Copy number allele: 15 copies">
##ALT=<ID=CN16,Description="Copy number allele: 16 copies">
##ALT=<ID=CN17,Description="Copy number allele: 17 copies">
##ALT=<ID=CN18,Description="Copy number allele: 18 copies">
##ALT=<ID=CN19,Description="Copy number allele: 19 copies">
##ALT=<ID=CN20,Description="Copy number allele: 20 copies">
##ALT=<ID=CN21,Description="Copy number allele: 21 copies">
##ALT=<ID=CN22,Description="Copy number allele: 22 copies">
##ALT=<ID=CN23,Description="Copy number allele: 23 copies">
##ALT=<ID=CN24,Description="Copy number allele: 24 copies">
##ALT=<ID=CN25,Description="Copy number allele: 25 copies">
##ALT=<ID=CN26,Description="Copy number allele: 26 copies">
##ALT=<ID=CN27,Description="Copy number allele: 27 copies">
##ALT=<ID=CN28,Description="Copy number allele: 28 copies">
##ALT=<ID=CN29,Description="Copy number allele: 29 copies">
##ALT=<ID=CN30,Description="Copy number allele: 30 copies">
##ALT=<ID=CN31,Description="Copy number allele: 31 copies">
##ALT=<ID=CN32,Description="Copy number allele: 32 copies">
##ALT=<ID=CN33,Description="Copy number allele: 33 copies">
##ALT=<ID=CN34,Description="Copy number allele: 34 copies">
##ALT=<ID=CN35,Description="Copy number allele: 35 copies">
##ALT=<ID=CN36,Description="Copy number allele: 36 copies">
##ALT=<ID=CN37,Description="Copy number allele: 37 copies">
##ALT=<ID=CN38,Description="Copy number allele: 38 copies">
##ALT=<ID=CN39,Description="Copy number allele: 39 copies">
##ALT=<ID=CN40,Description="Copy number allele: 40 copies">
##ALT=<ID=CN41,Description="Copy number allele: 41 copies">
##ALT=<ID=CN42,Description="Copy number allele: 42 copies">
##ALT=<ID=CN43,Description="Copy number allele: 43 copies">
##ALT=<ID=CN44,Description="Copy number allele: 44 copies">
##ALT=<ID=CN45,Description="Copy number allele: 45 copies">
##ALT=<ID=CN46,Description="Copy number allele: 46 copies">
##ALT=<ID=CN47,Description="Copy number allele: 47 copies">
##ALT=<ID=CN48,Description="Copy number allele: 48 copies">
##ALT=<ID=CN49,Description="Copy number allele: 49 copies">
##ALT=<ID=CN50,Description="Copy number allele: 50 copies">
##ALT=<ID=CN51,Description="Copy number allele: 51 copies">
##ALT=<ID=CN52,Description="Copy number allele: 52 copies">
##ALT=<ID=CN53,Description="Copy number allele: 53 copies">
##ALT=<ID=CN54,Description="Copy number allele: 54 copies">
##ALT=<ID=CN55,Description="Copy number allele: 55 copies">
##ALT=<ID=CN56,Description="Copy number allele: 56 copies">
##ALT=<ID=CN57,Description="Copy number allele: 57 copies">
##ALT=<ID=CN58,Description="Copy number allele: 58 copies">
##ALT=<ID=CN59,Description="Copy number allele: 59 copies">
##ALT=<ID=CN60,Description="Copy number allele: 60 copies">
##ALT=<ID=CN61,Description="Copy number allele: 61 copies">
##ALT=<ID=CN62,Description="Copy number allele: 62 copies">
##ALT=<ID=CN63,Description="Copy number allele: 63 copies">
##ALT=<ID=CN64,Description="Copy number allele: 64 copies">
##ALT=<ID=CN65,Description="Copy number allele: 65 copies">
##ALT=<ID=CN66,Description="Copy number allele: 66 copies">
##ALT=<ID=CN67,Description="Copy number allele: 67 copies">
##ALT=<ID=CN68,Description="Copy number allele: 68 copies">
##ALT=<ID=CN69,Description="Copy number allele: 69 copies">
##ALT=<ID=CN70,Description="Copy number allele: 70 copies">
##ALT=<ID=CN71,Description="Copy number allele: 71 copies">
##ALT=<ID=CN72,Description="Copy number allele: 72 copies">
##ALT=<ID=CN73,Description="Copy number allele: 73 copies">
##ALT=<ID=CN74,Description="Copy number allele: 74 copies">
##ALT=<ID=CN75,Description="Copy number allele: 75 copies">
##ALT=<ID=CN76,Description="Copy number allele: 76 copies">
##ALT=<ID=CN77,Description="Copy number allele: 77 copies">
##ALT=<ID=CN78,Description="Copy number allele: 78 copies">
##ALT=<ID=CN79,Description="Copy number allele: 79 copies">
##ALT=<ID=CN80,Description="Copy number allele: 80 copies">
##ALT=<ID=CN81,Description="Copy number allele: 81 copies">
##ALT=<ID=CN82,Description="Copy number allele: 82 copies">
##ALT=<ID=CN83,Description="Copy number allele: 83 copies">
##ALT=<ID=CN84,Description="Copy number allele: 84 copies">
##ALT=<ID=CN85,Description="Copy number allele: 85 copies">
##ALT=<ID=CN86,Description="Copy number allele: 86 copies">
##ALT=<ID=CN87,Description="Copy number allele: 87 copies">
##ALT=<ID=CN88,Description="Copy number allele: 88 copies">
##ALT=<ID=CN89,Description="Copy number allele: 89 copies">
##ALT=<ID=CN90,Description="Copy number allele: 90 copies">
##ALT=<ID=CN91,Description="Copy number allele: 91 copies">
##ALT=<ID=CN92,Description="Copy number allele: 92 copies">
##ALT=<ID=CN93,Description="Copy number allele: 93 copies">
##ALT=<ID=CN94,Description="Copy number allele: 94 copies">
##ALT=<ID=CN95,Description="Copy number allele: 95 copies">
##ALT=<ID=CN96,Description="Copy number allele: 96 copies">
##ALT=<ID=CN97,Description="Copy number allele: 97 copies">
##ALT=<ID=CN98,Description="Copy number allele: 98 copies">
##ALT=<ID=CN99,Description="Copy number allele: 99 copies">
##ALT=<ID=CN100,Description="Copy number allele: 100 copies">
##ALT=<ID=CN101,Description="Copy number allele: 101 copies">
##ALT=<ID=CN102,Description="Copy number allele: 102 copies">
##ALT=<ID=CN103,Description="Copy number allele: 103 copies">
##ALT=<ID=CN104,Description="Copy number allele: 104 copies">
##ALT=<ID=CN105,Description="Copy number allele: 105 copies">
##ALT=<ID=CN106,Description="Copy number allele: 106 copies">
##ALT=<ID=CN107,Description="Copy number allele: 107 copies">
##ALT=<ID=CN108,Description="Copy number allele: 108 copies">
##ALT=<ID=CN109,Description="Copy number allele: 109 copies">
##ALT=<ID=CN110,Description="Copy number allele: 110 copies">
##ALT=<ID=CN111,Description="Copy number allele: 111 copies">
##ALT=<ID=CN112,Description="Copy number allele: 112 copies">
##ALT=<ID=CN113,Description="Copy number allele: 113 copies">
##ALT=<ID=CN114,Description="Copy number allele: 114 copies">
##ALT=<ID=CN115,Description="Copy number allele: 115 copies">
##ALT=<ID=CN116,Description="Copy number allele: 116 copies">
##ALT=<ID=CN117,Description="Copy number allele: 117 copies">
##ALT=<ID=CN118,Description="Copy number allele: 118 copies">
##ALT=<ID=CN119,Description="Copy number allele: 119 copies">
##ALT=<ID=CN120,Description="Copy number allele: 120 copies">
##ALT=<ID=CN121,Description="Copy number allele: 121 copies">
##ALT=<ID=CN122,Description="Copy number allele: 122 copies">
##ALT=<ID=CN123,Description="Copy number allele: 123 copies">
##ALT=<ID=CN124,Description="Copy number allele: 124 copies">
##INFO=<ID=CIEND,Number=2,Type=Integer,Description="Confidence interval around END for imprecise variants">
##INFO=<ID=CIPOS,Number=2,Type=Integer,Description="Confidence interval around POS for imprecise variants">
##INFO=<ID=CS,Number=1,Type=String,Description="Source call set.">
##INFO=<ID=END,Number=1,Type=Integer,Description="End coordinate of this variant">
##INFO=<ID=IMPRECISE,Number=0,Type=Flag,Description="Imprecise structural variation">
##INFO=<ID=MC,Number=.,Type=String,Description="Merged calls.">
##INFO=<ID=MEINFO,Number=4,Type=String,Description="Mobile element info of the form NAME,START,END<POLARITY; If there is only 5' OR 3' support for this call, will be NULL NULL for START and END">
##INFO=<ID=MEND,Number=1,Type=Integer,Description="Mitochondrial end coordinate of inserted sequence">
##INFO=<ID=MLEN,Number=1,Type=Integer,Description="Estimated length of mitochondrial insert">
##INFO=<ID=MSTART,Number=1,Type=Integer,Description="Mitochondrial start coordinate of inserted sequence">
##INFO=<ID=SVLEN,Number=.,Type=Integer,Description="SV length. It is only calculated for structural variation MEIs. For other types of SVs; one may calculate the SV length by INFO:END-START+1, or by finding the difference between lengthes of REF and ALT alleles">
##INFO=<ID=SVTYPE,Number=1,Type=String,Description="Type of structural variant">
##INFO=<ID=TSD,Number=1,Type=String,Description="Precise Target Site Duplication for bases, if unknown, value will be NULL">
##INFO=<ID=AC,Number=A,Type=Integer,Description="Total number of alternate alleles in called genotypes">
##INFO=<ID=AF,Number=A,Type=Float,Description="Estimated allele frequency in the range (0,1)">
##INFO=<ID=NS,Number=1,Type=Integer,Description="Number of samples with data">
##INFO=<ID=AN,Number=1,Type=Integer,Description="Total number of alleles in called genotypes">
##INFO=<ID=EAS_AF,Number=A,Type=Float,Description="Allele frequency in the EAS populations calculated from AC and AN, in the range (0,1)">
##INFO=<ID=EUR_AF,Number=A,Type=Float,Description="Allele frequency in the EUR populations calculated from AC and AN, in the range (0,1)">
##INFO=<ID=AFR_AF,Number=A,Type=Float,Description="Allele frequency in the AFR populations calculated from AC and AN, in the range (0,1)">
##INFO=<ID=AMR_AF,Number=A,Type=Float,Description="Allele frequency in the AMR populations calculated from AC and AN, in the range (0,1)">
##INFO=<ID=SAS_AF,Number=A,Type=Float,Description="Allele frequency in the SAS populations calculated from AC and AN, in the range (0,1)">
##INFO=<ID=DP,Number=1,Type=Integer,Description="Total read depth; only low coverage data were counted towards the DP, exome data were not used">
##INFO=<ID=AA,Number=1,Type=String,Description="Ancestral Allele. Format: AA|REF|ALT|IndelType. AA: Ancestral allele, REF:Reference Allele, ALT:Alternate Allele, IndelType:Type of Indel (REF, ALT and IndelType are only defined for indels)">
##INFO=<ID=VT,Number=.,Type=String,Description="indicates what type of variant the line represents">
##INFO=<ID=EX_TARGET,Number=0,Type=Flag,Description="indicates whether a variant is within the exon pull down target boundaries">
##INFO=<ID=MULTI_ALLELIC,Number=0,Type=Flag,Description="indicates whether a site is multi-allelic">
#CHROM	POS	ID	REF	ALT	QUAL	FILTER	INFO
12	103061872	rs111983931	G	T	100	PASS	AC=586;AF=0.117013;AN=5008;NS=2504;DP=17386;EAS_AF=0.1359;AMR_AF=0.1167;AFR_AF=0.0711;EUR_AF=0.1471;SAS_AF=0.1288;AA=G|||;VT=SNP
12	103062188	rs7979898	G	A	100	PASS	AC=2112;AF=0.421725;AN=5008;NS=2504;DP=17033;EAS_AF=0.5714;AMR_AF=0.3501;AFR_AF=0.3464;EUR_AF=0.4135;SAS_AF=0.4284;AA=G|||;VT=SNP
12	103062597	rs833706	A	G	100	PASS	AC=890;AF=0.177716;AN=5008;NS=2504;DP=20453;EAS_AF=0.1399;AMR_AF=0.1974;AFR_AF=0.1339;EUR_AF=0.2545;SAS_AF=0.183;AA=A|||;VT=SNP
12	103062621	rs76071615	G	A	100	PASS	AC=297;AF=0.0593051;AN=5008;NS=2504;DP=19841;EAS_AF=0.0833;AMR_AF=0.0274;AFR_AF=0.0779;EUR_AF=0.0268;SAS_AF=0.0654;AA=G|||;VT=SNP
12	103062685	rs833707	A	T	100	PASS	AC=4828;AF=0.964058;AN=5008;NS=2504;DP=18165;EAS_AF=0.9415;AMR_AF=0.9856;AFR_AF=0.9992;EUR_AF=0.9682;SAS_AF=0.9202;AA=A|||;VT=SNP
12	103063261	rs4764906	A	G	100	PASS	AC=127;AF=0.0253594;AN=5008;NS=2504;DP=18959;EAS_AF=0;AMR_AF=0.1225;AFR_AF=0.0053;EUR_AF=0.0229;SAS_AF=0.0123;AA=A|||;VT=SNP
12	103063548	rs746152	C	T	100	PASS	AC=1893;AF=0.377995;AN=5008;NS=2504;DP=15395;EAS_AF=0.3562;AMR_AF=0.4294;AFR_AF=0.4342;EUR_AF=0.3439;SAS_AF=0.3231;AA=C|||;VT=SNP
12	103063751	rs1982910	G	T	100	PASS	AC=1228;AF=0.245208;AN=5008;NS=2504;DP=19055;EAS_AF=0.2728;AMR_AF=0.3703;AFR_AF=0.0946;EUR_AF=0.3171;SAS_AF=0.2577;AA=G|||;VT=SNP
12	103063814	rs1985063	A	G	100	PASS	AC=1286;AF=0.256789;AN=5008;NS=2504;DP=21307;EAS_AF=0.2738;AMR_AF=0.3804;AFR_AF=0.1324;EUR_AF=0.3171;SAS_AF=0.2577;AA=A|||;VT=SNP
12	103064116	rs113614279	A	T	100	PASS	AC=13;AF=0.00259585;AN=5008;NS=2504;DP=18623;EAS_AF=0;AMR_AF=0.0101;AFR_AF=0.0008;EUR_AF=0.005;SAS_AF=0;AA=A|||;VT=SNP
12	103064247	rs703593	A	G	100	PASS	AC=2500;AF=0.499201;AN=5008;NS=2504;DP=18907;EAS_AF=0.5724;AMR_AF=0.4236;AFR_AF=0.4841;EUR_AF=0.5179;SAS_AF=0.4785;AA=A|||;VT=SNP
12	103064395	rs937469	G	T	100	PASS	AC=1894;AF=0.378195;AN=5008;NS=2504;DP=16867;EAS_AF=0.3571;AMR_AF=0.4294;AFR_AF=0.4342;EUR_AF=0.3439;SAS_AF=0.3231;AA=G|||;VT=SNP
12	103064743	rs833708	C	T	100	PASS	AC=4826;AF=0.963658;AN=5008;NS=2504;DP=17725;EAS_AF=0.9395;AMR_AF=0.9856;AFR_AF=0.9992;EUR_AF=0.9682;SAS_AF=0.9202;AA=T|||;VT=SNP
12	103065094	rs833710	G	A	100	PASS	AC=4826;AF=0.963658;AN=5008;NS=2504;DP=19279;EAS_AF=0.9395;AMR_AF=0.9856;AFR_AF=0.9992;EUR_AF=0.9682;SAS_AF=0.9202;AA=A|||;VT=SNP
12	103065246	rs833711	A	G	100	PASS	AC=4826;AF=0.963658;AN=5008;NS=2504;DP=18091;EAS_AF=0.9395;AMR_AF=0.9856;AFR_AF=0.9992;EUR_AF=0.9682;SAS_AF=0.9202;AA=G|||;VT=SNP
12	103065315	rs12827312	G	T	100	PASS	AC=1112;AF=0.222045;AN=5008;NS=2504;DP=19897;EAS_AF=0.2738;AMR_AF=0.3559;AFR_AF=0.0151;EUR_AF=0.3151;SAS_AF=0.2577;AA=G|||;VT=SNP
12	103065491	rs10082812	A	T	100	PASS	AC=1902;AF=0.379792;AN=5008;NS=2504;DP=16866;EAS_AF=0.3571;AMR_AF=0.4308;AFR_AF=0.4395;EUR_AF=0.3439;SAS_AF=0.3231;AA=A|||;VT=SNP
12	103065503	rs6539042	G	A	100	PASS	AC=1359;AF=0.271366;AN=5008;NS=2504;DP=16596;EAS_AF=0.4335;AMR_AF=0.2104;AFR_AF=0.1672;EUR_AF=0.2624;SAS_AF=0.2975;AA=G|||;VT=SNP
12	103066431	rs139664450	G	A	100	PASS	AC=17;AF=0.00339457;AN=5008;NS=2504;DP=19714;EAS_AF=0;AMR_AF=0.0043;AFR_AF=0;EUR_AF=0.0099;SAS_AF=0.0041;AA=G|||;VT=SNP
12	103067210	rs1498673	C	G	100	PASS	AC=1902;AF=0.379792;AN=5008;NS=2504;DP=19891;EAS_AF=0.3581;AMR_AF=0.4323;AFR_AF=0.438;EUR_AF=0.3439;SAS_AF=0.3231;AA=C|||;VT=SNP
12	103067437	rs1498674	A	T	100	PASS	AC=2897;AF=0.578474;AN=5008;NS=2504;DP=20891;EAS_AF=0.5813;AMR_AF=0.549;AFR_AF=0.5424;EUR_AF=0.6243;SAS_AF=0.5982;AA=A|||;VT=SNP
12	103067747	rs865589	A	G	100	PASS	AC=4956;AF=0.989617;AN=5008;NS=2504;DP=20986;EAS_AF=0.995;AMR_AF=0.9942;AFR_AF=0.9992;EUR_AF=0.9761;SAS_AF=0.9816;AA=G|||;VT=SNP
12	103068400	rs833715	A	G	100	PASS	AC=4366;AF=0.871805;AN=5008;NS=2504;DP=20862;EAS_AF=0.9296;AMR_AF=0.8487;AFR_AF=0.8994;EUR_AF=0.8618;SAS_AF=0.8016;AA=A|||;VT=SNP
12	103068414	rs12424989	G	A	100	PASS	AC=1113;AF=0.222244;AN=5008;NS=2504;DP=20629;EAS_AF=0.2738;AMR_AF=0.3573;AFR_AF=0.0151;EUR_AF=0.3151;SAS_AF=0.2577;AA=G|||;VT=SNP
12	103068557	rs7954549	A	G	100	PASS	AC=433;AF=0.0864617;AN=5008;NS=2504;DP=19338;EAS_AF=0.0099;AMR_AF=0.1326;AFR_AF=0.0817;EUR_AF=0.1064;SAS_AF=0.1186;AA=A|||;VT=SNP
12	103068715	rs7955131	G	A	100	PASS	AC=350;AF=0.0698882;AN=5008;NS=2504;DP=19779;EAS_AF=0.0099;AMR_AF=0.1297;AFR_AF=0.0227;EUR_AF=0.1054;SAS_AF=0.1166;AA=A|||;VT=SNP
12	103068727	rs113891104	T	G	100	PASS	AC=41;AF=0.0081869;AN=5008;NS=2504;DP=19714;EAS_AF=0.001;AMR_AF=0.0288;AFR_AF=0.0008;EUR_AF=0.0159;SAS_AF=0.0031;AA=T|||;VT=SNP
12	103069792	rs833716	C	T	100	PASS	AC=824;AF=0.164537;AN=5008;NS=2504;DP=19700;EAS_AF=0.1409;AMR_AF=0.1758;AFR_AF=0.1256;EUR_AF=0.2187;SAS_AF=0.1779;AA=C|||;VT=SNP
12	103069855	rs12370608	C	T	100	PASS	AC=60;AF=0.0119808;AN=5008;NS=2504;DP=19577;EAS_AF=0;AMR_AF=0.013;AFR_AF=0.0038;EUR_AF=0.0378;SAS_AF=0.0082;AA=C|||;VT=SNP
12	103069857	rs7961832	C	T	100	PASS	AC=1950;AF=0.389377;AN=5008;NS=2504;DP=19686;EAS_AF=0.375;AMR_AF=0.4352;AFR_AF=0.4516;EUR_AF=0.3549;SAS_AF=0.3231;AA=C|||;VT=SNP
12	103070190	rs833717	G	A	100	PASS	AC=794;AF=0.158546;AN=5008;NS=2504;DP=21589;EAS_AF=0.1409;AMR_AF=0.17;AFR_AF=0.1067;EUR_AF=0.2187;SAS_AF=0.1769;AA=G|||;VT=SNP
12	103070801	rs116859112	T	C	100	PASS	AC=48;AF=0.00958466;AN=5008;NS=2504;DP=22010;EAS_AF=0.001;AMR_AF=0.0101;AFR_AF=0.0008;EUR_AF=0.0119;SAS_AF=0.0276;AA=T|||;VT=SNP
12	103071086	rs833718	G	A	100	PASS	AC=2264;AF=0.452077;AN=5008;NS=2504;DP=21517;EAS_AF=0.5437;AMR_AF=0.389;AFR_AF=0.3782;EUR_AF=0.4771;SAS_AF=0.4765;AA=G|||;VT=SNP
12	103071561	rs1498672	A	T	100	PASS	AC=692;AF=0.138179;AN=5008;NS=2504;DP=19363;EAS_AF=0.0833;AMR_AF=0.0605;AFR_AF=0.3593;EUR_AF=0.0268;SAS_AF=0.0654;AA=A|||;VT=SNP
12	103071761	rs10860900	T	C	100	PASS	AC=1368;AF=0.273163;AN=5008;NS=2504;DP=3742;EAS_AF=0.4038;AMR_AF=0.2133;AFR_AF=0.1982;EUR_AF=0.2584;SAS_AF=0.2975;AA=T|||;VT=SNP
12	103071968	rs833719	C	T	100	PASS	AC=798;AF=0.159345;AN=5008;NS=2504;DP=19600;EAS_AF=0.1409;AMR_AF=0.1715;AFR_AF=0.1067;EUR_AF=0.2197;SAS_AF=0.1789;AA=C|||;VT=SNP
12	103072059	rs7305140	C	T	100	PASS	AC=2551;AF=0.509385;AN=5008;NS=2504;DP=18552;EAS_AF=0.3859;AMR_AF=0.5965;AFR_AF=0.621;EUR_AF=0.4901;SAS_AF=0.4438;AA=T|||;VT=SNP
12	103072497	rs73180832	G	A	100	PASS	AC=194;AF=0.038738;AN=5008;NS=2504;DP=18163;EAS_AF=0.0079;AMR_AF=0.0951;AFR_AF=0.0023;EUR_AF=0.0447;SAS_AF=0.0736;AA=G|||;VT=SNP
12	103072834	rs141881559	G	A	100	PASS	AC=21;AF=0.00419329;AN=5008;NS=2504;DP=21410;EAS_AF=0;AMR_AF=0.0115;AFR_AF=0;EUR_AF=0.0119;SAS_AF=0.001;AA=G|||;VT=SNP
12	103073093	rs7309412	C	A	100	PASS	AC=1659;AF=0.33127;AN=5008;NS=2504;DP=21599;EAS_AF=0.3026;AMR_AF=0.5288;AFR_AF=0.118;EUR_AF=0.4612;SAS_AF=0.3753;AA=C|||;VT=SNP
12	103073398	rs833720	T	C	100	PASS	AC=800;AF=0.159744;AN=5008;NS=2504;DP=22615;EAS_AF=0.1419;AMR_AF=0.1715;AFR_AF=0.1067;EUR_AF=0.2187;SAS_AF=0.181;AA=T|||;VT=SNP
12	103073490	rs833721	A	G	100	PASS	AC=799;AF=0.159545;AN=5008;NS=2504;DP=20341;EAS_AF=0.1409;AMR_AF=0.1715;AFR_AF=0.1067;EUR_AF=0.2187;SAS_AF=0.181;AA=A|||;VT=SNP
12	103073597	rs833722	G	C	100	PASS	AC=4791;AF=0.956669;AN=5008;NS=2504;DP=19608;EAS_AF=0.9296;AMR_AF=0.9813;AFR_AF=0.9826;EUR_AF=0.9682;SAS_AF=0.9202;AA=C|||;VT=SNP
12	103073891	rs1874871	T	A	100	PASS	AC=2648;AF=0.528754;AN=5008;NS=2504;DP=18368;EAS_AF=0.3859;AMR_AF=0.5965;AFR_AF=0.6944;EUR_AF=0.4911;SAS_AF=0.4427;AA=A|||;VT=SNP
12	103073928	rs10860901	T	C	100	PASS	AC=790;AF=0.157748;AN=5008;NS=2504;DP=18315;EAS_AF=0.0843;AMR_AF=0.0605;AFR_AF=0.4327;EUR_AF=0.0268;SAS_AF=0.0654;AA=T|||;VT=SNP
12	103073976	rs73180834	C	T	100	PASS	AC=196;AF=0.0391374;AN=5008;NS=2504;DP=18550;EAS_AF=0.0089;AMR_AF=0.0951;AFR_AF=0.003;EUR_AF=0.0447;SAS_AF=0.0736;AA=C|||;VT=SNP
12	103074012	rs863854	C	T	100	PASS	AC=797;AF=0.159145;AN=5008;NS=2504;DP=18906;EAS_AF=0.1409;AMR_AF=0.1715;AFR_AF=0.1067;EUR_AF=0.2187;SAS_AF=0.1789;AA=C|||;VT=SNP
12	103074218	rs17444030	C	T	100	PASS	AC=1262;AF=0.251997;AN=5008;NS=2504;DP=18010;EAS_AF=0.2917;AMR_AF=0.3761;AFR_AF=0.0946;EUR_AF=0.328;SAS_AF=0.2577;AA=C|||;VT=SNP
12	103074539	rs703595	T	C	100	PASS	AC=3448;AF=0.688498;AN=5008;NS=2504;DP=20064;EAS_AF=0.5268;AMR_AF=0.768;AFR_AF=0.8011;EUR_AF=0.7097;SAS_AF=0.6247;AA=C|||;VT=SNP
12	103074758	rs12321876	C	A	100	PASS	AC=2453;AF=0.489816;AN=5008;NS=2504;DP=20242;EAS_AF=0.3869;AMR_AF=0.5893;AFR_AF=0.5522;EUR_AF=0.4901;SAS_AF=0.4407;AA=A|||;VT=SNP
12	103074769	rs12302095	T	C	100	PASS	AC=2451;AF=0.489417;AN=5008;NS=2504;DP=20383;EAS_AF=0.3869;AMR_AF=0.5893;AFR_AF=0.5499;EUR_AF=0.4901;SAS_AF=0.4417;AA=T|||;VT=SNP
12	103074833	rs146498306	G	A	100	PASS	AC=21;AF=0.00419329;AN=5008;NS=2504;DP=21818;EAS_AF=0.001;AMR_AF=0.0115;AFR_AF=0.0015;EUR_AF=0.008;SAS_AF=0.002;AA=G|||;VT=SNP
12	103075047	rs10860902	C	G	100	PASS	AC=1571;AF=0.313698;AN=5008;NS=2504;DP=18501;EAS_AF=0.4028;AMR_AF=0.2262;AFR_AF=0.3419;EUR_AF=0.2604;SAS_AF=0.3006;AA=C|||;VT=SNP
12	103075442	rs1353761	A	T	100	PASS	AC=1153;AF=0.230232;AN=5008;NS=2504;DP=18562;EAS_AF=0.2937;AMR_AF=0.3617;AFR_AF=0.0151;EUR_AF=0.326;SAS_AF=0.2638;AA=A|||;VT=SNP
12	103075833	rs833723	C	A	100	PASS	AC=794;AF=0.158546;AN=5008;NS=2504;DP=16481;EAS_AF=0.1409;AMR_AF=0.17;AFR_AF=0.1067;EUR_AF=0.2187;SAS_AF=0.1769;AA=C|||;VT=SNP
12	103076377	rs10778189	G	A	100	PASS	AC=757;AF=0.151158;AN=5008;NS=2504;DP=21535;EAS_AF=0.0833;AMR_AF=0.0591;AFR_AF=0.4085;EUR_AF=0.0268;SAS_AF=0.0665;AA=G|||;VT=SNP
12	103077198	rs7296248	C	T	100	PASS	AC=2619;AF=0.522963;AN=5008;NS=2504;DP=20771;EAS_AF=0.3859;AMR_AF=0.5951;AFR_AF=0.6725;EUR_AF=0.4911;SAS_AF=0.4438;AA=T|||;VT=SNP
12	103077218	rs6539043	G	C	100	PASS	AC=2622;AF=0.523562;AN=5008;NS=2504;DP=19594;EAS_AF=0.3879;AMR_AF=0.5951;AFR_AF=0.6732;EUR_AF=0.4911;SAS_AF=0.4438;AA=C|||;VT=SNP
12	103077252	rs6539044	A	G	100	PASS	AC=4023;AF=0.803315;AN=5008;NS=2504;DP=19508;EAS_AF=0.7887;AMR_AF=0.8156;AFR_AF=0.8933;EUR_AF=0.7495;SAS_AF=0.7434;AA=a|||;VT=SNP
12	103077284	rs7296618	G	C	100	PASS	AC=2620;AF=0.523163;AN=5008;NS=2504;DP=20542;EAS_AF=0.3859;AMR_AF=0.5951;AFR_AF=0.6732;EUR_AF=0.4911;SAS_AF=0.4438;AA=C|||;VT=SNP
12	103077486	rs833724	G	C	100	PASS	AC=797;AF=0.159145;AN=5008;NS=2504;DP=18419;EAS_AF=0.1409;AMR_AF=0.17;AFR_AF=0.1067;EUR_AF=0.2187;SAS_AF=0.18;AA=G|||;VT=SNP
12	103077704	rs11111337	T	C	100	PASS	AC=688;AF=0.13738;AN=5008;NS=2504;DP=17449;EAS_AF=0.0843;AMR_AF=0.0591;AFR_AF=0.3563;EUR_AF=0.0268;SAS_AF=0.0654;AA=T|||;VT=SNP
12	103078060	rs4764907	T	G	100	PASS	AC=2608;AF=0.520767;AN=5008;NS=2504;DP=16372;EAS_AF=0.3859;AMR_AF=0.5951;AFR_AF=0.6641;EUR_AF=0.4911;SAS_AF=0.4438;AA=G|||;VT=SNP
12	103078288	rs10860903	C	T	100	PASS	AC=957;AF=0.191094;AN=5008;NS=2504;DP=19902;EAS_AF=0.0833;AMR_AF=0.0663;AFR_AF=0.5537;EUR_AF=0.0288;SAS_AF=0.0675;AA=C|||;VT=SNP
12	103078669	rs2101831	G	C	100	PASS	AC=2617;AF=0.522564;AN=5008;NS=2504;DP=18848;EAS_AF=0.3859;AMR_AF=0.5951;AFR_AF=0.674;EUR_AF=0.4911;SAS_AF=0.4397;AA=C|||;VT=SNP
12	103078813	rs11832910	A	T	100	PASS	AC=291;AF=0.058107;AN=5008;NS=2504;DP=18978;EAS_AF=0.0833;AMR_AF=0.0259;AFR_AF=0.0741;EUR_AF=0.0268;SAS_AF=0.0654;AA=A|||;VT=SNP
12	103079128	rs112554540	T	C	100	PASS	AC=16;AF=0.00319489;AN=5008;NS=2504;DP=20568;EAS_AF=0;AMR_AF=0.0072;AFR_AF=0.0008;EUR_AF=0.008;SAS_AF=0.002;AA=T|||;VT=SNP
12	103079432	rs2647876	C	T	100	PASS	AC=287;AF=0.0573083;AN=5008;NS=2504;DP=20486;EAS_AF=0.003;AMR_AF=0.0793;AFR_AF=0.0575;EUR_AF=0.1024;SAS_AF=0.0511;AA=C|||;VT=SNP
12	103079901	rs2643694	G	A	100	PASS	AC=4816;AF=0.961661;AN=5008;NS=2504;DP=18773;EAS_AF=0.9296;AMR_AF=0.9856;AFR_AF=0.9992;EUR_AF=0.9682;SAS_AF=0.9202;AA=A|||;VT=SNP
12	103079928	rs2647875	C	G	100	PASS	AC=4956;AF=0.989617;AN=5008;NS=2504;DP=18607;EAS_AF=0.995;AMR_AF=0.9942;AFR_AF=0.9992;EUR_AF=0.9761;SAS_AF=0.9816;AA=G|||;VT=SNP
12	103079939	rs7316809	G	C	100	PASS	AC=2622;AF=0.523562;AN=5008;NS=2504;DP=18952;EAS_AF=0.3859;AMR_AF=0.5951;AFR_AF=0.6747;EUR_AF=0.4911;SAS_AF=0.4438;AA=C|||;VT=SNP
12	103080067	rs2647874	T	C	100	PASS	AC=4816;AF=0.961661;AN=5008;NS=2504;DP=18935;EAS_AF=0.9296;AMR_AF=0.9856;AFR_AF=0.9992;EUR_AF=0.9682;SAS_AF=0.9202;AA=C|||;VT=SNP
12	103081192	rs2647873	A	G	100	PASS	AC=3152;AF=0.629393;AN=5008;NS=2504;DP=17742;EAS_AF=0.629;AMR_AF=0.4582;AFR_AF=0.8759;EUR_AF=0.506;SAS_AF=0.545;AA=A|||;VT=SNP
12	103081279	rs2647872	T	C	100	PASS	AC=797;AF=0.159145;AN=5008;NS=2504;DP=21497;EAS_AF=0.1409;AMR_AF=0.17;AFR_AF=0.1067;EUR_AF=0.2177;SAS_AF=0.181;AA=T|||;VT=SNP
12	103081602	rs61942844	A	G	100	PASS	AC=167;AF=0.0333466;AN=5008;NS=2504;DP=18912;EAS_AF=0;AMR_AF=0.062;AFR_AF=0.0015;EUR_AF=0.1074;SAS_AF=0.0143;AA=A|||;VT=SNP
12	103081707	rs1495390	G	A	100	PASS	AC=4815;AF=0.961462;AN=5008;NS=2504;DP=17327;EAS_AF=0.9286;AMR_AF=0.9856;AFR_AF=0.9992;EUR_AF=0.9682;SAS_AF=0.9202;AA=A|||;VT=SNP
12	103082161	rs2643693	G	A	100	PASS	AC=4789;AF=0.95627;AN=5008;NS=2504;DP=17960;EAS_AF=0.9306;AMR_AF=0.9798;AFR_AF=0.9811;EUR_AF=0.9682;SAS_AF=0.9202;AA=A|||;VT=SNP
12	103082264	rs147693573	G	T	100	PASS	AC=185;AF=0.0369409;AN=5008;NS=2504;DP=18499;EAS_AF=0.0079;AMR_AF=0.0951;AFR_AF=0.0023;EUR_AF=0.0437;SAS_AF=0.0654;AA=G|||;VT=SNP
12	103082289	rs73180844	A	G	100	PASS	AC=41;AF=0.0081869;AN=5008;NS=2504;DP=19287;EAS_AF=0;AMR_AF=0.0058;AFR_AF=0.0008;EUR_AF=0.0268;SAS_AF=0.0092;AA=A|||;VT=SNP
12	103082728	rs731929	G	C	100	PASS	AC=1274;AF=0.254393;AN=5008;NS=2504;DP=19112;EAS_AF=0.2966;AMR_AF=0.3775;AFR_AF=0.0976;EUR_AF=0.329;SAS_AF=0.2587;AA=G|||;VT=SNP
12	103082864	rs1874317	A	G	100	PASS	AC=3952;AF=0.789137;AN=5008;NS=2504;DP=17932;EAS_AF=0.8542;AMR_AF=0.8617;AFR_AF=0.6551;EUR_AF=0.836;SAS_AF=0.8037;AA=A|||;VT=SNP
12	103082962	rs7298964	C	A	100	PASS	AC=25;AF=0.00499201;AN=5008;NS=2504;DP=18213;EAS_AF=0;AMR_AF=0.0043;AFR_AF=0;EUR_AF=0.0129;SAS_AF=0.0092;AA=C|||;VT=SNP
12	103083202	rs937471	C	T	100	PASS	AC=4008;AF=0.800319;AN=5008;NS=2504;DP=20463;EAS_AF=0.8433;AMR_AF=0.8559;AFR_AF=0.705;EUR_AF=0.84;SAS_AF=0.8047;AA=T|||;VT=SNP
12	103083239	rs937472	A	G	100	PASS	AC=4047;AF=0.808107;AN=5008;NS=2504;DP=20224;EAS_AF=0.8433;AMR_AF=0.8631;AFR_AF=0.7315;EUR_AF=0.84;SAS_AF=0.8037;AA=A|||;VT=SNP
12	103083708	rs1874872	A	C	100	PASS	AC=3508;AF=0.700479;AN=5008;NS=2504;DP=15680;EAS_AF=0.8333;AMR_AF=0.7406;AFR_AF=0.4781;EUR_AF=0.7932;SAS_AF=0.7403;AA=a|||;VT=SNP
12	103083928	rs1874873	A	T	100	PASS	AC=4307;AF=0.860024;AN=5008;NS=2504;DP=11908;EAS_AF=0.9187;AMR_AF=0.8141;AFR_AF=0.916;EUR_AF=0.8231;SAS_AF=0.7945;AA=t|||;VT=SNP
12	103083937	rs1874874	C	T	100	PASS	AC=4307;AF=0.860024;AN=5008;NS=2504;DP=10921;EAS_AF=0.9187;AMR_AF=0.8141;AFR_AF=0.916;EUR_AF=0.8231;SAS_AF=0.7945;AA=t|||;VT=SNP
12	103084219	rs1391678	A	T	100	PASS	AC=4308;AF=0.860224;AN=5008;NS=2504;DP=14235;EAS_AF=0.9206;AMR_AF=0.8127;AFR_AF=0.916;EUR_AF=0.8231;SAS_AF=0.7945;AA=t|||;VT=SNP
12	103084826	rs75398767	C	T	100	PASS	AC=83;AF=0.0165735;AN=5008;NS=2504;DP=16054;EAS_AF=0;AMR_AF=0.0317;AFR_AF=0.0008;EUR_AF=0.0199;SAS_AF=0.0409;AA=c|||;VT=SNP
12	103085570	rs6539045	C	T	100	PASS	AC=3321;AF=0.663139;AN=5008;NS=2504;DP=21777;EAS_AF=0.7222;AMR_AF=0.5231;AFR_AF=0.7315;EUR_AF=0.5775;SAS_AF=0.6973;AA=T|||;VT=SNP
12	103086454	rs138553279	C	T	100	PASS	AC=25;AF=0.00499201;AN=5008;NS=2504;DP=16175;EAS_AF=0;AMR_AF=0.0173;AFR_AF=0;EUR_AF=0.0109;SAS_AF=0.002;AA=C|||;VT=SNP
12	103087797	rs116913963	G	A	100	PASS	AC=29;AF=0.00579073;AN=5008;NS=2504;DP=19555;EAS_AF=0;AMR_AF=0.0072;AFR_AF=0.0023;EUR_AF=0.0149;SAS_AF=0.0061;AA=G|||;VT=SNP
12	103088154	rs6539046	C	T	100	PASS	AC=347;AF=0.0692891;AN=5008;NS=2504;DP=6757;EAS_AF=0.001;AMR_AF=0.0865;AFR_AF=0.0726;EUR_AF=0.1322;SAS_AF=0.0583;AA=C|||;VT=SNP
12	103088651	rs1603813	T	C	100	PASS	AC=302;AF=0.0603035;AN=5008;NS=2504;DP=20984;EAS_AF=0.001;AMR_AF=0.085;AFR_AF=0.0401;EUR_AF=0.1322;SAS_AF=0.0573;AA=T|||;VT=SNP
12	103089173	rs55896142	G	T	100	PASS	AC=265;AF=0.0529153;AN=5008;NS=2504;DP=15330;EAS_AF=0.001;AMR_AF=0.0821;AFR_AF=0.0151;EUR_AF=0.1322;SAS_AF=0.0552;AA=G|||;VT=SNP
12	103089792	rs1603814	G	A	100	PASS	AC=304;AF=0.0607029;AN=5008;NS=2504;DP=17955;EAS_AF=0.001;AMR_AF=0.0836;AFR_AF=0.0431;EUR_AF=0.1332;SAS_AF=0.0552;AA=G|||;VT=SNP
12	103089815	rs1603815	C	T	100	PASS	AC=302;AF=0.0603035;AN=5008;NS=2504;DP=18292;EAS_AF=0;AMR_AF=0.0836;AFR_AF=0.0431;EUR_AF=0.1322;SAS_AF=0.0552;AA=C|||;VT=SNP
12	103090705	rs73180847	C	A	100	PASS	AC=265;AF=0.0529153;AN=5008;NS=2504;DP=18821;EAS_AF=0.001;AMR_AF=0.0821;AFR_AF=0.0151;EUR_AF=0.1322;SAS_AF=0.0552;AA=C|||;VT=SNP
12	103090849	rs34878112	G	A	100	PASS	AC=1021;AF=0.203874;AN=5008;NS=2504;DP=17495;EAS_AF=0.254;AMR_AF=0.2334;AFR_AF=0.0719;EUR_AF=0.2286;SAS_AF=0.2843;AA=G|||;VT=SNP
12	103090921	rs2373825	T	C	100	PASS	AC=1679;AF=0.335264;AN=5008;NS=2504;DP=15156;EAS_AF=0.4722;AMR_AF=0.4409;AFR_AF=0.1407;EUR_AF=0.3509;SAS_AF=0.3661;AA=T|||;VT=SNP
12	103090926	rs61940783	G	A	100	PASS	AC=191;AF=0.038139;AN=5008;NS=2504;DP=15054;EAS_AF=0.0843;AMR_AF=0.0159;AFR_AF=0;EUR_AF=0.0239;SAS_AF=0.0726;AA=G|||;VT=SNP
12	103091135	rs56162340	G	A	100	PASS	AC=305;AF=0.0609026;AN=5008;NS=2504;DP=15396;EAS_AF=0.001;AMR_AF=0.0836;AFR_AF=0.0446;EUR_AF=0.1322;SAS_AF=0.0552;AA=G|||;VT=SNP
12	103091822	rs1846636	A	G	100	PASS	AC=4074;AF=0.813498;AN=5008;NS=2504;DP=15143;EAS_AF=0.8105;AMR_AF=0.8329;AFR_AF=0.8616;EUR_AF=0.7565;SAS_AF=0.7965;AA=a|||;VT=SNP
12	103093026	rs61940784	A	T	100	PASS	AC=193;AF=0.0385383;AN=5008;NS=2504;DP=18442;EAS_AF=0.0853;AMR_AF=0.0159;AFR_AF=0;EUR_AF=0.0239;SAS_AF=0.0736;AA=A|||;VT=SNP
12	103093498	rs10860904	A	G	100	PASS	AC=2083;AF=0.415935;AN=5008;NS=2504;DP=16373;EAS_AF=0.4583;AMR_AF=0.4697;AFR_AF=0.4304;EUR_AF=0.3678;SAS_AF=0.364;AA=A|||;VT=SNP
12	103093549	rs114865847	T	C	100	PASS	AC=398;AF=0.0794728;AN=5008;NS=2504;DP=18035;EAS_AF=0;AMR_AF=0.0187;AFR_AF=0.2761;EUR_AF=0.0179;SAS_AF=0.002;AA=T|||;VT=SNP
12	103093990	rs34595998	A	G	100	PASS	AC=1054;AF=0.210463;AN=5008;NS=2504;DP=19090;EAS_AF=0.2679;AMR_AF=0.2392;AFR_AF=0.0734;EUR_AF=0.2356;SAS_AF=0.2904;AA=A|||;VT=SNP
12	103095489	rs1498681	A	G	100	PASS	AC=1827;AF=0.364816;AN=5008;NS=2504;DP=13367;EAS_AF=0.2758;AMR_AF=0.3516;AFR_AF=0.4357;EUR_AF=0.3718;SAS_AF=0.363;AA=A|||;VT=SNP
12	103096274	rs11836065	G	A	100	PASS	AC=1729;AF=0.345248;AN=5008;NS=2504;DP=12284;EAS_AF=0.2688;AMR_AF=0.3487;AFR_AF=0.3623;EUR_AF=0.3827;SAS_AF=0.3599;AA=A|||;VT=SNP
12	103096414	rs56272941	T	C	100	PASS	AC=40;AF=0.00798722;AN=5008;NS=2504;DP=16543;EAS_AF=0;AMR_AF=0.0115;AFR_AF=0.0008;EUR_AF=0.0258;SAS_AF=0.0051;AA=T|||;VT=SNP
12	103096497	rs7967778	G	A	100	PASS	AC=266;AF=0.053115;AN=5008;NS=2504;DP=16700;EAS_AF=0.001;AMR_AF=0.0821;AFR_AF=0.0151;EUR_AF=0.1332;SAS_AF=0.0552;AA=G|||;VT=SNP
12	103097062	rs7306496	G	A	100	PASS	AC=2331;AF=0.465455;AN=5008;NS=2504;DP=15689;EAS_AF=0.3512;AMR_AF=0.379;AFR_AF=0.674;EUR_AF=0.3917;SAS_AF=0.4387;AA=g|||;VT=SNP
12	103097070	rs7306173	A	G	100	PASS	AC=697;AF=0.139177;AN=5008;NS=2504;DP=15581;EAS_AF=0.001;AMR_AF=0.1124;AFR_AF=0.3026;EUR_AF=0.1362;SAS_AF=0.0828;AA=A|||;VT=SNP
12	103097127	rs7306291	A	G	100	PASS	AC=695;AF=0.138778;AN=5008;NS=2504;DP=16633;EAS_AF=0.001;AMR_AF=0.1124;AFR_AF=0.3011;EUR_AF=0.1362;SAS_AF=0.0828;AA=A|||;VT=SNP
12	103097205	rs10860905	T	A	100	PASS	AC=1800;AF=0.359425;AN=5008;NS=2504;DP=15426;EAS_AF=0.4425;AMR_AF=0.5086;AFR_AF=0.1422;EUR_AF=0.4553;SAS_AF=0.363;AA=T|||;VT=SNP
12	103097322	rs77017127	C	T	100	PASS	AC=422;AF=0.0842652;AN=5008;NS=2504;DP=13746;EAS_AF=0;AMR_AF=0.0202;AFR_AF=0.2927;EUR_AF=0.0189;SAS_AF=0.002;AA=C|||;VT=SNP
12	103097785	rs7137905	T	C	100	PASS	AC=4298;AF=0.858227;AN=5008;NS=2504;DP=13838;EAS_AF=0.7907;AMR_AF=0.9049;AFR_AF=0.9387;EUR_AF=0.8419;SAS_AF=0.8027;AA=C|||;VT=SNP
12	103097876	rs7303699	T	G	100	PASS	AC=1759;AF=0.351238;AN=5008;NS=2504;DP=14403;EAS_AF=0.2679;AMR_AF=0.3314;AFR_AF=0.4183;EUR_AF=0.3608;SAS_AF=0.3507;AA=T|||;VT=SNP
12	103097887	rs7132703	C	T	100	PASS	AC=722;AF=0.144169;AN=5008;NS=2504;DP=14250;EAS_AF=0;AMR_AF=0.1009;AFR_AF=0.3366;EUR_AF=0.1412;SAS_AF=0.0665;AA=C|||;VT=SNP
12	103098796	rs61940787	G	C	100	PASS	AC=58;AF=0.0115815;AN=5008;NS=2504;DP=19145;EAS_AF=0.0258;AMR_AF=0.0058;AFR_AF=0;EUR_AF=0.0119;SAS_AF=0.0164;AA=G|||;VT=SNP
12	103098933	rs11111344	A	G	100	PASS	AC=1847;AF=0.36881;AN=5008;NS=2504;DP=19852;EAS_AF=0.2798;AMR_AF=0.3429;AFR_AF=0.4697;EUR_AF=0.3598;SAS_AF=0.3517;AA=A|||;VT=SNP
12	103099425	rs10778190	C	T	100	PASS	AC=1855;AF=0.370407;AN=5008;NS=2504;DP=20098;EAS_AF=0.4484;AMR_AF=0.513;AFR_AF=0.1891;EUR_AF=0.4513;SAS_AF=0.3507;AA=C|||;VT=SNP
12	103099439	rs61940788	A	G	100	PASS	AC=58;AF=0.0115815;AN=5008;NS=2504;DP=19918;EAS_AF=0.0258;AMR_AF=0.0058;AFR_AF=0;EUR_AF=0.0119;SAS_AF=0.0164;AA=A|||;VT=SNP
12	103099580	rs17541693	G	A	100	PASS	AC=379;AF=0.0756789;AN=5008;NS=2504;DP=19341;EAS_AF=0.003;AMR_AF=0.2464;AFR_AF=0.028;EUR_AF=0.0825;SAS_AF=0.0869;AA=g|||;VT=SNP
12	103099638	rs10507149	C	T	100	PASS	AC=378;AF=0.0754792;AN=5008;NS=2504;DP=18454;EAS_AF=0.003;AMR_AF=0.245;AFR_AF=0.028;EUR_AF=0.0825;SAS_AF=0.0869;AA=C|||;VT=SNP
12	103100018	rs6539047	C	T	100	PASS	AC=1718;AF=0.343051;AN=5008;NS=2504;DP=15772;EAS_AF=0.2629;AMR_AF=0.33;AFR_AF=0.3933;EUR_AF=0.3579;SAS_AF=0.3517;AA=C|||;VT=SNP
12	103100313	rs6539048	A	G	100	PASS	AC=753;AF=0.150359;AN=5008;NS=2504;DP=17699;EAS_AF=0;AMR_AF=0.1095;AFR_AF=0.3707;EUR_AF=0.1233;SAS_AF=0.0644;AA=A|||;VT=SNP
12	103101412	rs1463770	T	C	100	PASS	AC=3077;AF=0.614417;AN=5008;NS=2504;DP=21032;EAS_AF=0.7956;AMR_AF=0.7594;AFR_AF=0.2708;EUR_AF=0.6859;SAS_AF=0.7157;AA=T|||;VT=SNP
12	103103034	rs7294921	T	C	100	PASS	AC=3481;AF=0.695088;AN=5008;NS=2504;DP=18355;EAS_AF=0.8105;AMR_AF=0.7896;AFR_AF=0.5008;EUR_AF=0.7217;SAS_AF=0.7444;AA=T|||;VT=SNP
12	103103035	rs12319554	G	A	100	PASS	AC=484;AF=0.0966454;AN=5008;NS=2504;DP=18324;EAS_AF=0.0893;AMR_AF=0.0346;AFR_AF=0.1891;EUR_AF=0.0298;SAS_AF=0.092;AA=G|||;VT=SNP
12	103103182	rs80034114	G	T	100	PASS	AC=52;AF=0.0103834;AN=5008;NS=2504;DP=17344;EAS_AF=0;AMR_AF=0.0231;AFR_AF=0.0015;EUR_AF=0.0249;SAS_AF=0.0092;AA=G|||;VT=SNP
12	103103308	rs11111346	A	G	100	PASS	AC=1663;AF=0.332069;AN=5008;NS=2504;DP=18593;EAS_AF=0.369;AMR_AF=0.281;AFR_AF=0.3343;EUR_AF=0.2783;SAS_AF=0.3824;AA=A|||;VT=SNP
12	103103529	rs61940789	G	A	100	PASS	AC=186;AF=0.0371406;AN=5008;NS=2504;DP=20030;EAS_AF=0.0883;AMR_AF=0.0144;AFR_AF=0;EUR_AF=0.0169;SAS_AF=0.0716;AA=G|||;VT=SNP
12	103103671	rs11111347	A	T	100	PASS	AC=67;AF=0.0133786;AN=5008;NS=2504;DP=20302;EAS_AF=0;AMR_AF=0.0115;AFR_AF=0.003;EUR_AF=0.0477;SAS_AF=0.0072;AA=A|||;VT=SNP
12	103104276	rs7964879	T	C	100	PASS	AC=730;AF=0.145767;AN=5008;NS=2504;DP=14988;EAS_AF=0.001;AMR_AF=0.1052;AFR_AF=0.3328;EUR_AF=0.1451;SAS_AF=0.0716;AA=T|||;VT=SNP
12	103104592	rs12301933	T	C	100	PASS	AC=1300;AF=0.259585;AN=5008;NS=2504;DP=15349;EAS_AF=0.2619;AMR_AF=0.2478;AFR_AF=0.2648;EUR_AF=0.2197;SAS_AF=0.2996;AA=C|||;VT=SNP
12	103104834	rs12303373	T	A	100	PASS	AC=1301;AF=0.259784;AN=5008;NS=2504;DP=19479;EAS_AF=0.2619;AMR_AF=0.2478;AFR_AF=0.2648;EUR_AF=0.2197;SAS_AF=0.3006;AA=A|||;VT=SNP
12	103104921	rs10437892	C	T	100	PASS	AC=2444;AF=0.488019;AN=5008;NS=2504;DP=19863;EAS_AF=0.3512;AMR_AF=0.3905;AFR_AF=0.7322;EUR_AF=0.3956;SAS_AF=0.4632;AA=T|||;VT=SNP
12	103104967	rs73180852	C	A	100	PASS	AC=640;AF=0.127796;AN=5008;NS=2504;DP=19002;EAS_AF=0;AMR_AF=0.0965;AFR_AF=0.292;EUR_AF=0.1233;SAS_AF=0.0644;AA=C|||;VT=SNP
12	103105463	rs1390209	T	C	100	PASS	AC=1320;AF=0.263578;AN=5008;NS=2504;DP=17543;EAS_AF=0.2778;AMR_AF=0.2493;AFR_AF=0.2648;EUR_AF=0.2207;SAS_AF=0.3016;AA=C|||;VT=SNP
12	103105781	rs112961610	A	T	100	PASS	AC=152;AF=0.0303514;AN=5008;NS=2504;DP=16241;EAS_AF=0;AMR_AF=0.049;AFR_AF=0.003;EUR_AF=0.0368;SAS_AF=0.0787;AA=A|||;VT=SNP
12	103105989	rs2860023	G	C	100	PASS	AC=1171;AF=0.233826;AN=5008;NS=2504;DP=16642;EAS_AF=0.2649;AMR_AF=0.2363;AFR_AF=0.1717;EUR_AF=0.2217;SAS_AF=0.2965;AA=G|||;VT=SNP
12	103106701	rs12298716	C	T	100	PASS	AC=2048;AF=0.408946;AN=5008;NS=2504;DP=19499;EAS_AF=0.3502;AMR_AF=0.3473;AFR_AF=0.4879;EUR_AF=0.3797;SAS_AF=0.4366;AA=T|||;VT=SNP
12	103106753	rs1498676	T	A	100	PASS	AC=4301;AF=0.858826;AN=5008;NS=2504;DP=19089;EAS_AF=0.8046;AMR_AF=0.8991;AFR_AF=0.9387;EUR_AF=0.837;SAS_AF=0.8006;AA=A|||;VT=SNP
12	103106883	rs12711451	T	G	100	PASS	AC=1207;AF=0.241014;AN=5008;NS=2504;DP=21640;EAS_AF=0.2758;AMR_AF=0.2363;AFR_AF=0.1717;EUR_AF=0.2396;SAS_AF=0.3037;AA=T|||;VT=SNP
12	103107148	rs76256093	G	A	100	PASS	AC=66;AF=0.0131789;AN=5008;NS=2504;DP=20151;EAS_AF=0;AMR_AF=0.0115;AFR_AF=0.003;EUR_AF=0.0477;SAS_AF=0.0061;AA=G|||;VT=SNP
12	103107304	rs7296495	G	A	100	PASS	AC=2447;AF=0.488618;AN=5008;NS=2504;DP=19925;EAS_AF=0.3661;AMR_AF=0.3847;AFR_AF=0.7322;EUR_AF=0.3936;SAS_AF=0.4571;AA=A|||;VT=SNP
12	103107367	rs117567656	G	T	100	PASS	AC=185;AF=0.0369409;AN=5008;NS=2504;DP=20637;EAS_AF=0.0883;AMR_AF=0.0144;AFR_AF=0;EUR_AF=0.0169;SAS_AF=0.0706;AA=G|||;VT=SNP
12	103107949	rs12305326	A	C	100	PASS	AC=1221;AF=0.24381;AN=5008;NS=2504;DP=17457;EAS_AF=0.2778;AMR_AF=0.2392;AFR_AF=0.1717;EUR_AF=0.2435;SAS_AF=0.3098;AA=A|||;VT=SNP
12	103108386	rs61940790	A	G	100	PASS	AC=868;AF=0.173323;AN=5008;NS=2504;DP=18889;EAS_AF=0.0893;AMR_AF=0.1124;AFR_AF=0.3238;EUR_AF=0.1402;SAS_AF=0.1339;AA=A|||;VT=SNP
12	103108652	rs13377773	A	G	100	PASS	AC=1254;AF=0.250399;AN=5008;NS=2504;DP=16978;EAS_AF=0.2778;AMR_AF=0.2363;AFR_AF=0.2088;EUR_AF=0.2396;SAS_AF=0.2996;AA=A|||;VT=SNP
12	103109235	rs11111349	A	G	100	PASS	AC=1224;AF=0.244409;AN=5008;NS=2504;DP=17836;EAS_AF=0.2778;AMR_AF=0.2378;AFR_AF=0.1853;EUR_AF=0.2396;SAS_AF=0.2996;AA=A|||;VT=SNP
12	103109496	rs1587360	A	G	100	PASS	AC=4212;AF=0.841054;AN=5008;NS=2504;DP=20026;EAS_AF=0.8075;AMR_AF=0.8948;AFR_AF=0.8691;EUR_AF=0.837;SAS_AF=0.8037;AA=G|||;VT=SNP
12	103109722	rs7977843	G	A	100	PASS	AC=867;AF=0.173123;AN=5008;NS=2504;DP=19209;EAS_AF=0.0883;AMR_AF=0.1124;AFR_AF=0.323;EUR_AF=0.1402;SAS_AF=0.135;AA=G|||;VT=SNP
12	103109759	rs7977655	C	T	100	PASS	AC=867;AF=0.173123;AN=5008;NS=2504;DP=19856;EAS_AF=0.0883;AMR_AF=0.1124;AFR_AF=0.323;EUR_AF=0.1402;SAS_AF=0.135;AA=C|||;VT=SNP
12	103109787	rs1587359	C	T	100	PASS	AC=4211;AF=0.840855;AN=5008;NS=2504;DP=20447;EAS_AF=0.8065;AMR_AF=0.8948;AFR_AF=0.8691;EUR_AF=0.837;SAS_AF=0.8037;AA=T|||;VT=SNP
12	103109928	rs7967291	T	C	100	PASS	AC=867;AF=0.173123;AN=5008;NS=2504;DP=19142;EAS_AF=0.0883;AMR_AF=0.1124;AFR_AF=0.323;EUR_AF=0.1402;SAS_AF=0.135;AA=T|||;VT=SNP
12	103110015	rs150855041	A	G	100	PASS	AC=39;AF=0.00778754;AN=5008;NS=2504;DP=18458;EAS_AF=0;AMR_AF=0.0058;AFR_AF=0.0015;EUR_AF=0.0229;SAS_AF=0.0102;AA=A|||;VT=SNP
12	103110141	rs12302989	T	A	100	PASS	AC=1220;AF=0.24361;AN=5008;NS=2504;DP=19522;EAS_AF=0.2778;AMR_AF=0.2392;AFR_AF=0.1815;EUR_AF=0.2396;SAS_AF=0.2996;AA=T|||;VT=SNP
12	103110294	rs12424776	A	G	100	PASS	AC=1081;AF=0.215855;AN=5008;NS=2504;DP=19668;EAS_AF=0.2778;AMR_AF=0.2305;AFR_AF=0.0809;EUR_AF=0.2396;SAS_AF=0.2996;AA=A|||;VT=SNP
12	103110450	rs73180856	C	T	100	PASS	AC=912;AF=0.182109;AN=5008;NS=2504;DP=19894;EAS_AF=0.0883;AMR_AF=0.1153;AFR_AF=0.3404;EUR_AF=0.1581;SAS_AF=0.137;AA=C|||;VT=SNP
12	103110515	rs10745949	A	G	100	PASS	AC=2991;AF=0.597244;AN=5008;NS=2504;DP=19229;EAS_AF=0.7163;AMR_AF=0.755;AFR_AF=0.3207;EUR_AF=0.6829;SAS_AF=0.6483;AA=A|||;VT=SNP
12	103110943	rs61940791	C	T	100	PASS	AC=915;AF=0.182708;AN=5008;NS=2504;DP=17209;EAS_AF=0.0903;AMR_AF=0.1153;AFR_AF=0.3411;EUR_AF=0.1581;SAS_AF=0.137;AA=C|||;VT=SNP
12	103111024	rs11111350	A	G	100	PASS	AC=1361;AF=0.271765;AN=5008;NS=2504;DP=17116;EAS_AF=0.4365;AMR_AF=0.3055;AFR_AF=0.0635;EUR_AF=0.3628;SAS_AF=0.2658;AA=A|||;VT=SNP
12	103111561	rs55653173	T	C	100	PASS	AC=927;AF=0.185104;AN=5008;NS=2504;DP=18819;EAS_AF=0.0903;AMR_AF=0.1196;AFR_AF=0.3411;EUR_AF=0.162;SAS_AF=0.1421;AA=T|||;VT=SNP
12	103111968	rs59880307	A	C	100	PASS	AC=740;AF=0.147764;AN=5008;NS=2504;DP=19056;EAS_AF=0;AMR_AF=0.1052;AFR_AF=0.3411;EUR_AF=0.1451;SAS_AF=0.0716;AA=A|||;VT=SNP
12	103112033	rs2373826	C	T	100	PASS	AC=1764;AF=0.352236;AN=5008;NS=2504;DP=19023;EAS_AF=0.4385;AMR_AF=0.513;AFR_AF=0.1452;EUR_AF=0.4394;SAS_AF=0.3395;AA=C|||;VT=SNP
12	103112189	rs117464261	A	G	100	PASS	AC=17;AF=0.00339457;AN=5008;NS=2504;DP=15875;EAS_AF=0;AMR_AF=0.0014;AFR_AF=0.0008;EUR_AF=0.0149;SAS_AF=0;AA=A|||;VT=SNP
12	103113022	rs12828494	C	T	100	PASS	AC=348;AF=0.0694888;AN=5008;NS=2504;DP=17448;EAS_AF=0.0685;AMR_AF=0.1124;AFR_AF=0.003;EUR_AF=0.1362;SAS_AF=0.0613;AA=C|||;VT=SNP
12	103113063	rs6539049	A	C	100	PASS	AC=727;AF=0.145168;AN=5008;NS=2504;DP=16972;EAS_AF=0;AMR_AF=0.1009;AFR_AF=0.3396;EUR_AF=0.1412;SAS_AF=0.0675;AA=A|||;VT=SNP
12	103113703	rs11111351	G	T	100	PASS	AC=1775;AF=0.354433;AN=5008;NS=2504;DP=18121;EAS_AF=0.4365;AMR_AF=0.5187;AFR_AF=0.152;EUR_AF=0.4394;SAS_AF=0.3395;AA=G|||;VT=SNP
12	103113946	rs55934863	A	G	100	PASS	AC=40;AF=0.00798722;AN=5008;NS=2504;DP=16679;EAS_AF=0;AMR_AF=0.0115;AFR_AF=0.0008;EUR_AF=0.0258;SAS_AF=0.0051;AA=A|||;VT=SNP
12	103115063	rs61940793	A	G	100	PASS	AC=189;AF=0.0377396;AN=5008;NS=2504;DP=21827;EAS_AF=0.0923;AMR_AF=0.0144;AFR_AF=0;EUR_AF=0.0169;SAS_AF=0.0706;AA=A|||;VT=SNP
12	103115067	rs17033098	C	T	100	PASS	AC=1008;AF=0.201278;AN=5008;NS=2504;DP=21647;EAS_AF=0.0913;AMR_AF=0.1282;AFR_AF=0.4349;EUR_AF=0.1541;SAS_AF=0.0992;AA=T|||;VT=SNP
12	103115225	rs17542122	A	G	100	PASS	AC=879;AF=0.175519;AN=5008;NS=2504;DP=18279;EAS_AF=0.0913;AMR_AF=0.1124;AFR_AF=0.3306;EUR_AF=0.1402;SAS_AF=0.1339;AA=A|||;VT=SNP
12	103116175	rs7312098	C	G	100	PASS	AC=2428;AF=0.484824;AN=5008;NS=2504;DP=20477;EAS_AF=0.4405;AMR_AF=0.6095;AFR_AF=0.4297;EUR_AF=0.5855;SAS_AF=0.4131;AA=C|||;VT=SNP
12	103116187	rs6539050	C	T	100	PASS	AC=4303;AF=0.859225;AN=5008;NS=2504;DP=20329;EAS_AF=0.8065;AMR_AF=0.902;AFR_AF=0.9387;EUR_AF=0.837;SAS_AF=0.7986;AA=T|||;VT=SNP
12	103116791	rs7977571	G	T	100	PASS	AC=4200;AF=0.838658;AN=5008;NS=2504;DP=19681;EAS_AF=0.8046;AMR_AF=0.8934;AFR_AF=0.8661;EUR_AF=0.837;SAS_AF=0.7996;AA=T|||;VT=SNP
12	103116983	rs7980567	G	A	100	PASS	AC=2957;AF=0.590455;AN=5008;NS=2504;DP=21754;EAS_AF=0.5308;AMR_AF=0.6484;AFR_AF=0.6725;EUR_AF=0.5944;SAS_AF=0.4959;AA=G|||;VT=SNP
12	103117059	rs7980667	G	A	100	PASS	AC=4206;AF=0.839856;AN=5008;NS=2504;DP=22270;EAS_AF=0.8046;AMR_AF=0.8963;AFR_AF=0.8691;EUR_AF=0.837;SAS_AF=0.7996;AA=A|||;VT=SNP
12	103117306	rs61940835	T	C	100	PASS	AC=52;AF=0.0103834;AN=5008;NS=2504;DP=19543;EAS_AF=0.0258;AMR_AF=0.0058;AFR_AF=0;EUR_AF=0.0129;SAS_AF=0.0092;AA=T|||;VT=SNP
12	103117479	rs7952826	G	A	100	PASS	AC=2341;AF=0.467452;AN=5008;NS=2504;DP=19408;EAS_AF=0.3661;AMR_AF=0.3746;AFR_AF=0.6793;EUR_AF=0.3827;SAS_AF=0.4387;AA=A|||;VT=SNP
12	103117641	rs1546154	A	G	100	PASS	AC=1718;AF=0.343051;AN=5008;NS=2504;DP=19244;EAS_AF=0.4405;AMR_AF=0.5101;AFR_AF=0.0983;EUR_AF=0.4483;SAS_AF=0.3466;AA=G|||;VT=SNP
12	103117674	rs12309612	G	A	100	PASS	AC=1605;AF=0.320487;AN=5008;NS=2504;DP=20448;EAS_AF=0.3661;AMR_AF=0.2723;AFR_AF=0.3215;EUR_AF=0.2555;SAS_AF=0.3732;AA=G|||;VT=SNP
12	103118608	rs6539051	G	T	100	PASS	AC=714;AF=0.142572;AN=5008;NS=2504;DP=22038;EAS_AF=0;AMR_AF=0.098;AFR_AF=0.3487;EUR_AF=0.1233;SAS_AF=0.0624;AA=T|||;VT=SNP
12	103118839	rs11111353	T	C	100	PASS	AC=2118;AF=0.422923;AN=5008;NS=2504;DP=20710;EAS_AF=0.2778;AMR_AF=0.353;AFR_AF=0.6536;EUR_AF=0.3658;SAS_AF=0.3691;AA=T|||;VT=SNP
12	103119272	rs7311768	G	A	100	PASS	AC=825;AF=0.164736;AN=5008;NS=2504;DP=18156;EAS_AF=0;AMR_AF=0.1009;AFR_AF=0.4312;EUR_AF=0.1223;SAS_AF=0.0634;AA=A|||;VT=SNP
12	103119428	rs6539052	A	C	100	PASS	AC=4208;AF=0.840256;AN=5008;NS=2504;DP=16462;EAS_AF=0.8075;AMR_AF=0.8977;AFR_AF=0.8691;EUR_AF=0.836;SAS_AF=0.7986;AA=C|||;VT=SNP
12	103119509	rs73180863	C	A	100	PASS	AC=73;AF=0.0145767;AN=5008;NS=2504;DP=17007;EAS_AF=0;AMR_AF=0.0288;AFR_AF=0;EUR_AF=0.0477;SAS_AF=0.0051;AA=C|||;VT=SNP
12	103120526	rs12579335	T	C	100	PASS	AC=1119;AF=0.223442;AN=5008;NS=2504;DP=23534;EAS_AF=0.2966;AMR_AF=0.2363;AFR_AF=0.0809;EUR_AF=0.2455;SAS_AF=0.3088;AA=t|||;VT=SNP
12	103120813	rs73180864	C	A	100	PASS	AC=15;AF=0.00299521;AN=5008;NS=2504;DP=20629;EAS_AF=0;AMR_AF=0.0014;AFR_AF=0.0008;EUR_AF=0.0099;SAS_AF=0.0031;AA=c|||;VT=SNP
12	103121795	rs11111354	C	G	100	PASS	AC=28;AF=0.00559105;AN=5008;NS=2504;DP=21074;EAS_AF=0;AMR_AF=0.0029;AFR_AF=0.0023;EUR_AF=0.0229;SAS_AF=0;AA=C|||;VT=SNP
12	103121884	rs11830154	G	A	100	PASS	AC=729;AF=0.145567;AN=5008;NS=2504;DP=18396;EAS_AF=0;AMR_AF=0.0965;AFR_AF=0.3623;EUR_AF=0.1223;SAS_AF=0.0613;AA=G|||;VT=SNP
12	103122208	rs13377907	A	C	100	PASS	AC=1342;AF=0.267971;AN=5008;NS=2504;DP=20000;EAS_AF=0.2798;AMR_AF=0.2565;AFR_AF=0.2557;EUR_AF=0.2485;SAS_AF=0.3006;AA=A|||;VT=SNP
12	103123339	rs17033114	T	C	100	PASS	AC=305;AF=0.0609026;AN=5008;NS=2504;DP=18575;EAS_AF=0.1081;AMR_AF=0.0389;AFR_AF=0.0008;EUR_AF=0.0517;SAS_AF=0.1186;AA=T|||;VT=SNP
12	103123906	rs4764910	A	G	100	PASS	AC=2436;AF=0.486422;AN=5008;NS=2504;DP=17931;EAS_AF=0.6935;AMR_AF=0.4035;AFR_AF=0.4493;EUR_AF=0.4543;SAS_AF=0.4151;AA=G|||;VT=SNP
12	103125461	rs1874316	T	C	100	PASS	AC=177;AF=0.0353435;AN=5008;NS=2504;DP=20143;EAS_AF=0;AMR_AF=0.0764;AFR_AF=0.0121;EUR_AF=0.0954;SAS_AF=0.0123;AA=T|||;VT=SNP
12	103125690	rs2172873	G	A	100	PASS	AC=766;AF=0.152955;AN=5008;NS=2504;DP=19716;EAS_AF=0.0873;AMR_AF=0.0706;AFR_AF=0.3699;EUR_AF=0.0398;SAS_AF=0.1022;AA=A|||;VT=SNP
12	103125940	rs117937842	T	C	100	PASS	AC=14;AF=0.00279553;AN=5008;NS=2504;DP=18915;EAS_AF=0.001;AMR_AF=0.0058;AFR_AF=0;EUR_AF=0.008;SAS_AF=0.001;AA=T|||;VT=SNP
12	103125952	rs145974647	T	C	100	PASS	AC=53;AF=0.0105831;AN=5008;NS=2504;DP=18421;EAS_AF=0.001;AMR_AF=0.0303;AFR_AF=0.0008;EUR_AF=0.0258;SAS_AF=0.0041;AA=T|||;VT=SNP
12	103126547	rs145323343	G	A	100	PASS	AC=18;AF=0.00359425;AN=5008;NS=2504;DP=12103;EAS_AF=0;AMR_AF=0.0029;AFR_AF=0;EUR_AF=0.0089;SAS_AF=0.0072;AA=G|||;VT=SNP
12	103127232	rs12830406	A	G	100	PASS	AC=678;AF=0.135383;AN=5008;NS=2504;DP=16716;EAS_AF=0.0139;AMR_AF=0.1758;AFR_AF=0.1959;EUR_AF=0.1471;SAS_AF=0.138;AA=A|||;VT=SNP
12	103127297	rs145248632	G	A	100	PASS	AC=136;AF=0.0271565;AN=5008;NS=2504;DP=17009;EAS_AF=0;AMR_AF=0.0504;AFR_AF=0.003;EUR_AF=0.0785;SAS_AF=0.0184;AA=G|||;VT=SNP
12	103128049	rs7296994	G	T	100	PASS	AC=770;AF=0.153754;AN=5008;NS=2504;DP=16150;EAS_AF=0.1845;AMR_AF=0.0389;AFR_AF=0.3147;EUR_AF=0.0229;SAS_AF=0.1207;AA=G|||;VT=SNP
12	103128236	rs117781300	G	A	100	PASS	AC=55;AF=0.0109824;AN=5008;NS=2504;DP=10986;EAS_AF=0;AMR_AF=0.0187;AFR_AF=0.0008;EUR_AF=0.0398;SAS_AF=0.001;AA=G|||;VT=SNP
12	103128287	rs1965326	C	T	100	PASS	AC=3293;AF=0.657548;AN=5008;NS=2504;DP=12127;EAS_AF=0.8522;AMR_AF=0.6009;AFR_AF=0.6172;EUR_AF=0.5497;SAS_AF=0.6626;AA=C|||;VT=SNP
12	103128793	rs7297876	G	A	100	PASS	AC=1635;AF=0.326478;AN=5008;NS=2504;DP=14094;EAS_AF=0.3254;AMR_AF=0.1643;AFR_AF=0.6452;EUR_AF=0.1203;SAS_AF=0.2239;AA=A|||;VT=SNP
12	103129886	rs61940837	C	T	100	PASS	AC=78;AF=0.0155751;AN=5008;NS=2504;DP=16221;EAS_AF=0;AMR_AF=0.0303;AFR_AF=0.0008;EUR_AF=0.0547;SAS_AF=0.001;AA=C|||;VT=SNP
12	103130039	rs79608278	T	C	100	PASS	AC=133;AF=0.0265575;AN=5008;NS=2504;DP=17050;EAS_AF=0.003;AMR_AF=0.0216;AFR_AF=0.0257;EUR_AF=0.0437;SAS_AF=0.0378;AA=T|||;VT=SNP
12	103130062	rs10860907	T	C	100	PASS	AC=690;AF=0.13778;AN=5008;NS=2504;DP=17363;EAS_AF=0.1845;AMR_AF=0.0418;AFR_AF=0.2526;EUR_AF=0.0229;SAS_AF=0.1207;AA=T|||;VT=SNP
12	103130679	rs111442615	G	A	100	PASS	AC=44;AF=0.00878594;AN=5008;NS=2504;DP=18201;EAS_AF=0;AMR_AF=0.0043;AFR_AF=0.0008;EUR_AF=0.0388;SAS_AF=0.001;AA=A|||;VT=SNP
12	103130918	rs12306263	G	A	100	PASS	AC=883;AF=0.176318;AN=5008;NS=2504;DP=19169;EAS_AF=0.1419;AMR_AF=0.0648;AFR_AF=0.4244;EUR_AF=0.0417;SAS_AF=0.0941;AA=G|||;VT=SNP
12	103131250	rs12306447	G	A	100	PASS	AC=203;AF=0.0405351;AN=5008;NS=2504;DP=19832;EAS_AF=0;AMR_AF=0.062;AFR_AF=0.0711;EUR_AF=0.0567;SAS_AF=0.0092;AA=G|||;VT=SNP
12	103131254	rs12306448	G	A	100	PASS	AC=1706;AF=0.340655;AN=5008;NS=2504;DP=19717;EAS_AF=0.3274;AMR_AF=0.1715;AFR_AF=0.6687;EUR_AF=0.1342;SAS_AF=0.2434;AA=A|||;VT=SNP
12	103132340	rs11611931	G	T	100	PASS	AC=17;AF=0.00339457;AN=5008;NS=2504;DP=21236;EAS_AF=0;AMR_AF=0.0029;AFR_AF=0;EUR_AF=0.0089;SAS_AF=0.0061;AA=G|||;VT=SNP
12	103132740	rs56006730	G	A	100	PASS	AC=431;AF=0.0860623;AN=5008;NS=2504;DP=20512;EAS_AF=0.0109;AMR_AF=0.1455;AFR_AF=0.0915;EUR_AF=0.1014;SAS_AF=0.0982;AA=G|||;VT=SNP
12	103133342	rs879435	C	T	100	PASS	AC=1636;AF=0.326677;AN=5008;NS=2504;DP=17823;EAS_AF=0.3234;AMR_AF=0.1657;AFR_AF=0.6452;EUR_AF=0.1213;SAS_AF=0.2249;AA=T|||;VT=SNP
12	103133466	rs879434	C	T	100	PASS	AC=769;AF=0.153554;AN=5008;NS=2504;DP=20036;EAS_AF=0.1815;AMR_AF=0.0403;AFR_AF=0.3207;EUR_AF=0.0199;SAS_AF=0.1166;AA=C|||;VT=SNP
12	103133675	rs879433	T	C	100	PASS	AC=876;AF=0.17492;AN=5008;NS=2504;DP=17720;EAS_AF=0.1429;AMR_AF=0.1326;AFR_AF=0.3321;EUR_AF=0.0994;SAS_AF=0.1033;AA=T|||;VT=SNP
12	103133728	rs117441946	T	A	100	PASS	AC=187;AF=0.0373403;AN=5008;NS=2504;DP=16968;EAS_AF=0.0486;AMR_AF=0.0432;AFR_AF=0.0015;EUR_AF=0.0408;SAS_AF=0.0665;AA=T|||;VT=SNP
12	103134833	rs10860908	C	G	100	PASS	AC=1345;AF=0.26857;AN=5008;NS=2504;DP=19226;EAS_AF=0.3274;AMR_AF=0.1571;AFR_AF=0.4274;EUR_AF=0.1203;SAS_AF=0.2249;AA=G|||;VT=SNP
12	103135012	rs7312593	T	G	100	PASS	AC=1347;AF=0.26897;AN=5008;NS=2504;DP=20311;EAS_AF=0.3274;AMR_AF=0.1571;AFR_AF=0.4274;EUR_AF=0.1223;SAS_AF=0.2249;AA=G|||;VT=SNP
12	103135814	rs76792177	A	G	100	PASS	AC=188;AF=0.0375399;AN=5008;NS=2504;DP=18643;EAS_AF=0.0486;AMR_AF=0.0432;AFR_AF=0.0015;EUR_AF=0.0408;SAS_AF=0.0675;AA=A|||;VT=SNP
12	103136766	rs4764713	A	G	100	PASS	AC=3387;AF=0.676318;AN=5008;NS=2504;DP=18579;EAS_AF=0.8095;AMR_AF=0.6254;AFR_AF=0.7095;EUR_AF=0.5636;SAS_AF=0.6462;AA=G|||;VT=SNP
12	103136977	rs7304933	A	G	100	PASS	AC=598;AF=0.119409;AN=5008;NS=2504;DP=19372;EAS_AF=0.1419;AMR_AF=0.0533;AFR_AF=0.2148;EUR_AF=0.0408;SAS_AF=0.0951;AA=A|||;VT=SNP
12	103138402	rs17542885	C	T	100	PASS	AC=185;AF=0.0369409;AN=5008;NS=2504;DP=19231;EAS_AF=0.0486;AMR_AF=0.0432;AFR_AF=0.0015;EUR_AF=0.0398;SAS_AF=0.0654;AA=C|||;VT=SNP
12	103139164	rs6539053	G	T	100	PASS	AC=102;AF=0.0203674;AN=5008;NS=2504;DP=20761;EAS_AF=0.003;AMR_AF=0.0216;AFR_AF=0.0023;EUR_AF=0.0447;SAS_AF=0.0368;AA=G|||;VT=SNP
12	103139308	rs76327639	C	T	100	PASS	AC=758;AF=0.151358;AN=5008;NS=2504;DP=20110;EAS_AF=0.1825;AMR_AF=0.0476;AFR_AF=0.2995;EUR_AF=0.0258;SAS_AF=0.1217;AA=C|||;VT=SNP
12	103139432	rs76937010	A	T	100	PASS	AC=751;AF=0.14996;AN=5008;NS=2504;DP=20137;EAS_AF=0.1855;AMR_AF=0.0389;AFR_AF=0.2988;EUR_AF=0.0229;SAS_AF=0.1217;AA=A|||;VT=SNP
12	103139674	rs10507150	T	C	100	PASS	AC=187;AF=0.0373403;AN=5008;NS=2504;DP=20888;EAS_AF=0.0486;AMR_AF=0.0432;AFR_AF=0.0015;EUR_AF=0.0408;SAS_AF=0.0665;AA=T|||;VT=SNP
12	103140107	rs12313323	C	T	100	PASS	AC=207;AF=0.0413339;AN=5008;NS=2504;DP=20496;EAS_AF=0;AMR_AF=0.0663;AFR_AF=0.0711;EUR_AF=0.0577;SAS_AF=0.0092;AA=C|||;VT=SNP
12	103140176	rs117985226	C	T	100	PASS	AC=39;AF=0.00778754;AN=5008;NS=2504;DP=19333;EAS_AF=0;AMR_AF=0.0144;AFR_AF=0.0015;EUR_AF=0.0229;SAS_AF=0.0041;AA=C|||;VT=SNP
12	103140343	rs11111363	A	G	100	PASS	AC=2537;AF=0.506589;AN=5008;NS=2504;DP=20733;EAS_AF=0.6657;AMR_AF=0.5591;AFR_AF=0.3124;EUR_AF=0.5229;SAS_AF=0.5511;AA=A|||;VT=SNP
12	103140344	rs79747671	C	T	100	PASS	AC=441;AF=0.0880591;AN=5008;NS=2504;DP=20809;EAS_AF=0.0119;AMR_AF=0.1427;AFR_AF=0.1014;EUR_AF=0.0994;SAS_AF=0.0982;AA=C|||;VT=SNP
12	103140398	rs76298138	G	A	100	PASS	AC=594;AF=0.11861;AN=5008;NS=2504;DP=21034;EAS_AF=0.1419;AMR_AF=0.0519;AFR_AF=0.2133;EUR_AF=0.0398;SAS_AF=0.0951;AA=G|||;VT=SNP
12	103140425	rs11111364	G	T	100	PASS	AC=2431;AF=0.485423;AN=5008;NS=2504;DP=20522;EAS_AF=0.6657;AMR_AF=0.5519;AFR_AF=0.2375;EUR_AF=0.5209;SAS_AF=0.5511;AA=G|||;VT=SNP
12	103140460	rs35022253	G	A	100	PASS	AC=2536;AF=0.50639;AN=5008;NS=2504;DP=19852;EAS_AF=0.6647;AMR_AF=0.5591;AFR_AF=0.3132;EUR_AF=0.5219;SAS_AF=0.5511;AA=G|||;VT=SNP
12	103140560	rs10860909	C	T	100	PASS	AC=1856;AF=0.370607;AN=5008;NS=2504;DP=23027;EAS_AF=0.6508;AMR_AF=0.3862;AFR_AF=0.1127;EUR_AF=0.3748;SAS_AF=0.4151;AA=C|||;VT=SNP
12	103140755	rs74494475	C	T	100	PASS	AC=132;AF=0.0263578;AN=5008;NS=2504;DP=21232;EAS_AF=0.003;AMR_AF=0.0216;AFR_AF=0.0234;EUR_AF=0.0447;SAS_AF=0.0389;AA=C|||;VT=SNP
12	103140969	rs1390211	G	T	100	PASS	AC=3289;AF=0.656749;AN=5008;NS=2504;DP=18934;EAS_AF=0.8512;AMR_AF=0.598;AFR_AF=0.612;EUR_AF=0.5447;SAS_AF=0.6738;AA=T|||;VT=SNP
12	103141090	rs1390212	C	T	100	PASS	AC=3475;AF=0.69389;AN=5008;NS=2504;DP=19305;EAS_AF=0.8998;AMR_AF=0.6427;AFR_AF=0.6135;EUR_AF=0.5845;SAS_AF=0.7393;AA=C|||;VT=SNP
12	103141326	rs1390213	G	A	100	PASS	AC=3473;AF=0.69349;AN=5008;NS=2504;DP=18386;EAS_AF=0.8998;AMR_AF=0.6412;AFR_AF=0.612;EUR_AF=0.5855;SAS_AF=0.7393;AA=A|||;VT=SNP
12	103141583	rs138262784	G	T	100	PASS	AC=254;AF=0.0507188;AN=5008;NS=2504;DP=16957;EAS_AF=0.0486;AMR_AF=0.0461;AFR_AF=0.0522;EUR_AF=0.0398;SAS_AF=0.0654;AA=G|||;VT=SNP
12	103141630	rs10735384	G	A	100	PASS	AC=3474;AF=0.69369;AN=5008;NS=2504;DP=16384;EAS_AF=0.8998;AMR_AF=0.6412;AFR_AF=0.6127;EUR_AF=0.5855;SAS_AF=0.7393;AA=G|||;VT=SNP
12	103142140	rs11111367	C	A	100	PASS	AC=268;AF=0.0535144;AN=5008;NS=2504;DP=16045;EAS_AF=0;AMR_AF=0.0764;AFR_AF=0.1127;EUR_AF=0.0567;SAS_AF=0.0092;AA=C|||;VT=SNP
12	103142162	rs11111368	C	A	100	PASS	AC=268;AF=0.0535144;AN=5008;NS=2504;DP=15821;EAS_AF=0;AMR_AF=0.0764;AFR_AF=0.1127;EUR_AF=0.0567;SAS_AF=0.0092;AA=C|||;VT=SNP
12	103142385	rs11111369	T	G	100	PASS	AC=681;AF=0.135982;AN=5008;NS=2504;DP=21424;EAS_AF=0.0933;AMR_AF=0.0865;AFR_AF=0.326;EUR_AF=0.0586;SAS_AF=0.0378;AA=G|||;VT=SNP
12	103143135	rs75294276	G	A	100	PASS	AC=747;AF=0.149161;AN=5008;NS=2504;DP=18422;EAS_AF=0.1825;AMR_AF=0.0389;AFR_AF=0.2988;EUR_AF=0.0229;SAS_AF=0.1207;AA=G|||;VT=SNP
12	103143764	rs7960549	T	C	100	PASS	AC=133;AF=0.0265575;AN=5008;NS=2504;DP=18842;EAS_AF=0.003;AMR_AF=0.0216;AFR_AF=0.0242;EUR_AF=0.0447;SAS_AF=0.0389;AA=T|||;VT=SNP
12	103143990	rs12320940	G	A	100	PASS	AC=204;AF=0.0407348;AN=5008;NS=2504;DP=20229;EAS_AF=0;AMR_AF=0.0634;AFR_AF=0.0711;EUR_AF=0.0567;SAS_AF=0.0092;AA=G|||;VT=SNP
12	103144758	rs17446017	G	T	100	PASS	AC=254;AF=0.0507188;AN=5008;NS=2504;DP=15945;EAS_AF=0.0486;AMR_AF=0.0461;AFR_AF=0.0522;EUR_AF=0.0398;SAS_AF=0.0654;AA=G|||;VT=SNP
12	103145175	rs144055372	C	T	100	PASS	AC=471;AF=0.0940495;AN=5008;NS=2504;DP=15862;EAS_AF=0.1815;AMR_AF=0.0288;AFR_AF=0.0961;EUR_AF=0.0229;SAS_AF=0.1207;AA=C|||;VT=SNP
12	103145272	rs73180868	C	A	100	PASS	AC=34;AF=0.00678914;AN=5008;NS=2504;DP=16096;EAS_AF=0;AMR_AF=0.0101;AFR_AF=0.0008;EUR_AF=0.0199;SAS_AF=0.0061;AA=C|||;VT=SNP
12	103145495	rs7953283	G	A	100	PASS	AC=3475;AF=0.69389;AN=5008;NS=2504;DP=18397;EAS_AF=0.8998;AMR_AF=0.6427;AFR_AF=0.6127;EUR_AF=0.5855;SAS_AF=0.7393;AA=G|||;VT=SNP
12	103145686	rs6539055	T	C	100	PASS	AC=3887;AF=0.776158;AN=5008;NS=2504;DP=20596;EAS_AF=0.9931;AMR_AF=0.6556;AFR_AF=0.8222;EUR_AF=0.5885;SAS_AF=0.7689;AA=C|||;VT=SNP
12	103146325	rs7136089	C	A	100	PASS	AC=3476;AF=0.694089;AN=5008;NS=2504;DP=13832;EAS_AF=0.8998;AMR_AF=0.6455;AFR_AF=0.6127;EUR_AF=0.5835;SAS_AF=0.7403;AA=A|||;VT=SNP
12	103146708	rs61940844	C	T	100	PASS	AC=7;AF=0.00139776;AN=5008;NS=2504;DP=13502;EAS_AF=0;AMR_AF=0;AFR_AF=0;EUR_AF=0.006;SAS_AF=0.001;AA=C|||;VT=SNP
12	103146710	rs117312752	C	T	100	PASS	AC=95;AF=0.0189696;AN=5008;NS=2504;DP=13480;EAS_AF=0;AMR_AF=0.0288;AFR_AF=0.0045;EUR_AF=0.0646;SAS_AF=0.0041;AA=C|||;VT=SNP
12	103147575	rs12300112	G	C	100	PASS	AC=689;AF=0.13758;AN=5008;NS=2504;DP=20236;EAS_AF=0.1825;AMR_AF=0.036;AFR_AF=0.2564;EUR_AF=0.0229;SAS_AF=0.1207;AA=G|||;VT=SNP
12	103148281	rs10161449	G	T	100	PASS	AC=266;AF=0.053115;AN=5008;NS=2504;DP=18135;EAS_AF=0;AMR_AF=0.072;AFR_AF=0.1104;EUR_AF=0.0606;SAS_AF=0.0092;AA=G|||;VT=SNP
12	103148377	rs34890563	G	A	100	PASS	AC=49;AF=0.00978435;AN=5008;NS=2504;DP=14688;EAS_AF=0;AMR_AF=0.0173;AFR_AF=0.003;EUR_AF=0.0298;SAS_AF=0.0031;AA=G|||;VT=SNP
12	103148974	rs10860910	C	T	100	PASS	AC=1816;AF=0.36262;AN=5008;NS=2504;DP=21463;EAS_AF=0.6349;AMR_AF=0.3876;AFR_AF=0.0923;EUR_AF=0.3748;SAS_AF=0.4172;AA=C|||;VT=SNP
12	103149066	rs10745951	C	G	100	PASS	AC=3752;AF=0.749201;AN=5008;NS=2504;DP=19112;EAS_AF=0.9901;AMR_AF=0.6369;AFR_AF=0.7958;EUR_AF=0.5417;SAS_AF=0.7311;AA=C|||;VT=SNP
12	103150249	rs10507151	G	A	100	PASS	AC=184;AF=0.0367412;AN=5008;NS=2504;DP=20266;EAS_AF=0.0486;AMR_AF=0.0418;AFR_AF=0.0015;EUR_AF=0.0388;SAS_AF=0.0665;AA=G|||;VT=SNP
12	103150271	rs1826734	C	G	100	PASS	AC=3901;AF=0.778954;AN=5008;NS=2504;DP=20052;EAS_AF=0.9931;AMR_AF=0.6599;AFR_AF=0.8313;EUR_AF=0.5875;SAS_AF=0.7689;AA=G|||;VT=SNP
12	103150541	rs77828545	G	A	100	PASS	AC=81;AF=0.0161741;AN=5008;NS=2504;DP=19677;EAS_AF=0;AMR_AF=0.0245;AFR_AF=0.0015;EUR_AF=0.0577;SAS_AF=0.0041;AA=G|||;VT=SNP
12	103151018	rs1404288	C	T	100	PASS	AC=528;AF=0.105431;AN=5008;NS=2504;DP=16748;EAS_AF=0.0933;AMR_AF=0.1081;AFR_AF=0.084;EUR_AF=0.1123;SAS_AF=0.138;AA=C|||;VT=SNP
12	103152029	rs12820008	C	A	100	PASS	AC=2380;AF=0.47524;AN=5008;NS=2504;DP=19915;EAS_AF=0.3363;AMR_AF=0.353;AFR_AF=0.8911;EUR_AF=0.2644;SAS_AF=0.3599;AA=A|||;VT=SNP
12	103152053	rs117144740	A	G	100	PASS	AC=95;AF=0.0189696;AN=5008;NS=2504;DP=20159;EAS_AF=0.005;AMR_AF=0.0418;AFR_AF=0.0008;EUR_AF=0.0378;SAS_AF=0.0225;AA=A|||;VT=SNP
12	103152370	rs34383587	G	A	100	PASS	AC=269;AF=0.0537141;AN=5008;NS=2504;DP=18121;EAS_AF=0;AMR_AF=0.072;AFR_AF=0.1157;EUR_AF=0.0567;SAS_AF=0.0092;AA=A|||;VT=SNP
12	103153249	rs75523564	A	G	100	PASS	AC=97;AF=0.019369;AN=5008;NS=2504;DP=20854;EAS_AF=0.005;AMR_AF=0.0432;AFR_AF=0.0008;EUR_AF=0.0388;SAS_AF=0.0225;AA=A|||;VT=SNP
12	103153287	rs12827505	G	A	100	PASS	AC=267;AF=0.0533147;AN=5008;NS=2504;DP=20875;EAS_AF=0;AMR_AF=0.072;AFR_AF=0.1142;EUR_AF=0.0567;SAS_AF=0.0092;AA=G|||;VT=SNP
12	103153508	rs12314695	A	G	100	PASS	AC=253;AF=0.0505192;AN=5008;NS=2504;DP=20450;EAS_AF=0;AMR_AF=0.0735;AFR_AF=0.1021;EUR_AF=0.0577;SAS_AF=0.0092;AA=A|||;VT=SNP
12	103153663	rs56211548	A	G	100	PASS	AC=232;AF=0.0463259;AN=5008;NS=2504;DP=22081;EAS_AF=0.001;AMR_AF=0.0677;AFR_AF=0.0076;EUR_AF=0.1421;SAS_AF=0.0317;AA=A|||;VT=SNP
12	103153736	rs1014675	A	T	100	PASS	AC=119;AF=0.023762;AN=5008;NS=2504;DP=16050;EAS_AF=0.003;AMR_AF=0.0216;AFR_AF=0.0023;EUR_AF=0.0457;SAS_AF=0.0532;AA=A|||;VT=SNP
12	103154039	rs1568794	C	T	100	PASS	AC=2552;AF=0.509585;AN=5008;NS=2504;DP=18805;EAS_AF=0.6994;AMR_AF=0.5548;AFR_AF=0.2761;EUR_AF=0.493;SAS_AF=0.6145;AA=C|||;VT=SNP
12	103154308	rs10860911	G	A	100	PASS	AC=986;AF=0.196885;AN=5008;NS=2504;DP=16981;EAS_AF=0.4286;AMR_AF=0.1412;AFR_AF=0.0242;EUR_AF=0.17;SAS_AF=0.2587;AA=G|||;VT=SNP
12	103154541	rs7968152	G	A	100	PASS	AC=2103;AF=0.419928;AN=5008;NS=2504;DP=20421;EAS_AF=0.5575;AMR_AF=0.3934;AFR_AF=0.3359;EUR_AF=0.3748;SAS_AF=0.4571;AA=A|||;VT=SNP
12	103154836	rs73180870	T	A	100	PASS	AC=169;AF=0.033746;AN=5008;NS=2504;DP=20926;EAS_AF=0;AMR_AF=0.0548;AFR_AF=0.0038;EUR_AF=0.0815;SAS_AF=0.045;AA=T|||;VT=SNP
12	103154985	rs7971212	A	G	100	PASS	AC=1945;AF=0.388379;AN=5008;NS=2504;DP=19731;EAS_AF=0.5645;AMR_AF=0.3372;AFR_AF=0.0424;EUR_AF=0.5696;SAS_AF=0.5245;AA=A|||;VT=SNP
12	103154997	rs1524551	C	G	100	PASS	AC=4538;AF=0.90615;AN=5008;NS=2504;DP=19584;EAS_AF=0.997;AMR_AF=0.7522;AFR_AF=0.9478;EUR_AF=0.8648;SAS_AF=0.908;AA=G|||;VT=SNP
12	103157004	rs117035767	G	A	100	PASS	AC=35;AF=0.00698882;AN=5008;NS=2504;DP=19185;EAS_AF=0;AMR_AF=0.0029;AFR_AF=0.003;EUR_AF=0.0209;SAS_AF=0.0082;AA=G|||;VT=SNP
12	103157032	rs1104923	A	T	100	PASS	AC=10;AF=0.00199681;AN=5008;NS=2504;DP=18452;EAS_AF=0;AMR_AF=0;AFR_AF=0.0008;EUR_AF=0.0089;SAS_AF=0;AA=A|||;VT=SNP
12	103158073	rs12425686	A	G	100	PASS	AC=749;AF=0.149561;AN=5008;NS=2504;DP=18688;EAS_AF=0.121;AMR_AF=0.2147;AFR_AF=0.1679;EUR_AF=0.1203;SAS_AF=0.138;AA=A|||;VT=SNP
12	103158965	rs76324550	C	T	100	PASS	AC=106;AF=0.0211661;AN=5008;NS=2504;DP=19475;EAS_AF=0.0079;AMR_AF=0.0447;AFR_AF=0.0008;EUR_AF=0.0467;SAS_AF=0.0194;AA=C|||;VT=SNP
12	103159054	rs76269585	C	T	100	PASS	AC=217;AF=0.0433307;AN=5008;NS=2504;DP=19221;EAS_AF=0.0873;AMR_AF=0.0461;AFR_AF=0.0015;EUR_AF=0.0467;SAS_AF=0.0491;AA=C|||;VT=SNP
12	103159578	rs11612372	T	G	100	PASS	AC=488;AF=0.0974441;AN=5008;NS=2504;DP=19424;EAS_AF=0.1022;AMR_AF=0.0764;AFR_AF=0.1021;EUR_AF=0.0934;SAS_AF=0.1053;AA=T|||;VT=SNP
12	103159604	rs11614216	A	G	100	PASS	AC=327;AF=0.0652955;AN=5008;NS=2504;DP=19060;EAS_AF=0.0893;AMR_AF=0.0548;AFR_AF=0.0734;EUR_AF=0.0517;SAS_AF=0.0511;AA=G|||;VT=SNP
12	103159681	rs7966912	C	G	100	PASS	AC=1818;AF=0.363019;AN=5008;NS=2504;DP=20298;EAS_AF=0.3581;AMR_AF=0.3141;AFR_AF=0.5598;EUR_AF=0.1978;SAS_AF=0.3067;AA=C|||;VT=SNP
12	103160724	rs7306243	C	T	100	PASS	AC=4189;AF=0.836462;AN=5008;NS=2504;DP=18664;EAS_AF=0.9087;AMR_AF=0.696;AFR_AF=0.8472;EUR_AF=0.828;SAS_AF=0.8558;AA=C|||;VT=SNP
12	103161416	rs7974704	C	T	100	PASS	AC=365;AF=0.0728834;AN=5008;NS=2504;DP=18347;EAS_AF=0.001;AMR_AF=0.0346;AFR_AF=0.1952;EUR_AF=0.0398;SAS_AF=0.0429;AA=C|||;VT=SNP
12	103161501	rs4600267	G	C	100	PASS	AC=4558;AF=0.910144;AN=5008;NS=2504;DP=16909;EAS_AF=0.996;AMR_AF=0.755;AFR_AF=0.9486;EUR_AF=0.8827;SAS_AF=0.908;AA=C|||;VT=SNP
12	103161721	rs12581362	T	C	100	PASS	AC=346;AF=0.0690895;AN=5008;NS=2504;DP=19987;EAS_AF=0.2798;AMR_AF=0.0029;AFR_AF=0.0008;EUR_AF=0.0209;SAS_AF=0.0409;AA=T|||;VT=SNP
12	103162261	rs79293176	A	G	100	PASS	AC=22;AF=0.00439297;AN=5008;NS=2504;DP=20355;EAS_AF=0;AMR_AF=0.0058;AFR_AF=0;EUR_AF=0.0159;SAS_AF=0.002;AA=A|||;VT=SNP
12	103162413	rs79755482	A	G	100	PASS	AC=138;AF=0.0275559;AN=5008;NS=2504;DP=20028;EAS_AF=0;AMR_AF=0.0274;AFR_AF=0.0045;EUR_AF=0.0746;SAS_AF=0.0389;AA=A|||;VT=SNP
12	103162734	rs12829159	A	T	100	PASS	AC=1940;AF=0.38738;AN=5008;NS=2504;DP=20799;EAS_AF=0.5456;AMR_AF=0.3386;AFR_AF=0.0386;EUR_AF=0.5865;SAS_AF=0.5256;AA=A|||;VT=SNP
12	103162742	rs12829693	G	A	100	PASS	AC=1940;AF=0.38738;AN=5008;NS=2504;DP=20843;EAS_AF=0.5456;AMR_AF=0.3386;AFR_AF=0.0386;EUR_AF=0.5865;SAS_AF=0.5256;AA=G|||;VT=SNP
12	103163551	rs76591298	G	T	100	PASS	AC=216;AF=0.043131;AN=5008;NS=2504;DP=16008;EAS_AF=0.0863;AMR_AF=0.0389;AFR_AF=0.0015;EUR_AF=0.0477;SAS_AF=0.0532;AA=G|||;VT=SNP
12	103164355	rs10860912	T	C	100	PASS	AC=1826;AF=0.364617;AN=5008;NS=2504;DP=16156;EAS_AF=0.3413;AMR_AF=0.33;AFR_AF=0.587;EUR_AF=0.1869;SAS_AF=0.2955;AA=T|||;VT=SNP
12	103164634	rs113365680	C	T	100	PASS	AC=124;AF=0.0247604;AN=5008;NS=2504;DP=20450;EAS_AF=0;AMR_AF=0.062;AFR_AF=0.0038;EUR_AF=0.0686;SAS_AF=0.0072;AA=C|||;VT=SNP
12	103164639	rs1357766	G	A	100	PASS	AC=3915;AF=0.781749;AN=5008;NS=2504;DP=20433;EAS_AF=0.8661;AMR_AF=0.7089;AFR_AF=0.7284;EUR_AF=0.8101;SAS_AF=0.7894;AA=A|||;VT=SNP
12	103164678	rs1357767	A	G	100	PASS	AC=4032;AF=0.805112;AN=5008;NS=2504;DP=20271;EAS_AF=0.9494;AMR_AF=0.7118;AFR_AF=0.7133;EUR_AF=0.8131;SAS_AF=0.8384;AA=a|||;VT=SNP
12	103165380	rs11111380	G	C	100	PASS	AC=1697;AF=0.338858;AN=5008;NS=2504;DP=18295;EAS_AF=0.3145;AMR_AF=0.3242;AFR_AF=0.5439;EUR_AF=0.1839;SAS_AF=0.2566;AA=G|||;VT=SNP
12	103165648	rs11111381	C	T	100	PASS	AC=1559;AF=0.311302;AN=5008;NS=2504;DP=20017;EAS_AF=0.3115;AMR_AF=0.3199;AFR_AF=0.4546;EUR_AF=0.1819;SAS_AF=0.2444;AA=C|||;VT=SNP
12	103166113	rs7300952	G	T	100	PASS	AC=1924;AF=0.384185;AN=5008;NS=2504;DP=21400;EAS_AF=0.5446;AMR_AF=0.3357;AFR_AF=0.0386;EUR_AF=0.5785;SAS_AF=0.5204;AA=G|||;VT=SNP
12	103166281	rs117783918	T	C	100	PASS	AC=107;AF=0.0213658;AN=5008;NS=2504;DP=18913;EAS_AF=0.0089;AMR_AF=0.0375;AFR_AF=0.0008;EUR_AF=0.0477;SAS_AF=0.0235;AA=T|||;VT=SNP
12	103166544	rs10860913	C	T	100	PASS	AC=1296;AF=0.258786;AN=5008;NS=2504;DP=14813;EAS_AF=0.3075;AMR_AF=0.3127;AFR_AF=0.2731;EUR_AF=0.1799;SAS_AF=0.2321;AA=C|||;VT=SNP
12	103166930	rs79291866	A	C	100	PASS	AC=109;AF=0.0217652;AN=5008;NS=2504;DP=14130;EAS_AF=0.0089;AMR_AF=0.0375;AFR_AF=0.0008;EUR_AF=0.0477;SAS_AF=0.0256;AA=A|||;VT=SNP
12	103166990	rs17033235	C	T	100	PASS	AC=395;AF=0.0788738;AN=5008;NS=2504;DP=14021;EAS_AF=0.0119;AMR_AF=0.0375;AFR_AF=0.208;EUR_AF=0.0398;SAS_AF=0.0429;AA=C|||;VT=SNP
12	103167053	rs1357768	A	T	100	PASS	AC=1936;AF=0.386581;AN=5008;NS=2504;DP=15272;EAS_AF=0.5476;AMR_AF=0.3357;AFR_AF=0.0408;EUR_AF=0.5795;SAS_AF=0.5256;AA=A|||;VT=SNP
12	103167156	rs11610653	A	G	100	PASS	AC=175;AF=0.0349441;AN=5008;NS=2504;DP=16479;EAS_AF=0.0248;AMR_AF=0.0231;AFR_AF=0.0378;EUR_AF=0.0417;SAS_AF=0.0429;AA=A|||;VT=SNP
12	103167407	rs11610686	A	G	100	PASS	AC=76;AF=0.0151757;AN=5008;NS=2504;DP=15921;EAS_AF=0;AMR_AF=0.0231;AFR_AF=0.0015;EUR_AF=0.0408;SAS_AF=0.0174;AA=A|||;VT=SNP
12	103167811	rs1722402	A	G	100	PASS	AC=1951;AF=0.389577;AN=5008;NS=2504;DP=19658;EAS_AF=0.5486;AMR_AF=0.3357;AFR_AF=0.0401;EUR_AF=0.5825;SAS_AF=0.5378;AA=A|||;VT=SNP
12	103169397	rs12311520	C	A	100	PASS	AC=1655;AF=0.330471;AN=5008;NS=2504;DP=18886;EAS_AF=0.3145;AMR_AF=0.3228;AFR_AF=0.5166;EUR_AF=0.1799;SAS_AF=0.2556;AA=C|||;VT=SNP
12	103169676	rs75965654	T	C	100	PASS	AC=108;AF=0.0215655;AN=5008;NS=2504;DP=20594;EAS_AF=0.0089;AMR_AF=0.0375;AFR_AF=0.0008;EUR_AF=0.0477;SAS_AF=0.0245;AA=T|||;VT=SNP
12	103172194	rs10860914	C	T	100	PASS	AC=841;AF=0.167931;AN=5008;NS=2504;DP=19902;EAS_AF=0.005;AMR_AF=0.2622;AFR_AF=0.0166;EUR_AF=0.4105;SAS_AF=0.2239;AA=C|||;VT=SNP
12	103173310	rs7308417	C	T	100	PASS	AC=384;AF=0.0766773;AN=5008;NS=2504;DP=20589;EAS_AF=0.0119;AMR_AF=0.0375;AFR_AF=0.2012;EUR_AF=0.0398;SAS_AF=0.0409;AA=C|||;VT=SNP
12	103173364	rs111842670	T	C	100	PASS	AC=46;AF=0.0091853;AN=5008;NS=2504;DP=19582;EAS_AF=0;AMR_AF=0.0274;AFR_AF=0.0008;EUR_AF=0.0209;SAS_AF=0.0051;AA=T|||;VT=SNP
12	103173516	rs1722388	A	G	100	PASS	AC=591;AF=0.118011;AN=5008;NS=2504;DP=19944;EAS_AF=0.0278;AMR_AF=0.2493;AFR_AF=0.0802;EUR_AF=0.1481;SAS_AF=0.138;AA=A|||;VT=SNP
12	103174423	rs2243439	T	C	100	PASS	AC=3089;AF=0.616813;AN=5008;NS=2504;DP=17087;EAS_AF=0.4435;AMR_AF=0.6643;AFR_AF=0.9607;EUR_AF=0.4195;SAS_AF=0.5;AA=C|||;VT=SNP
12	103174431	rs143167467	T	C	100	PASS	AC=216;AF=0.043131;AN=5008;NS=2504;DP=17068;EAS_AF=0.0913;AMR_AF=0.0389;AFR_AF=0.0015;EUR_AF=0.0457;SAS_AF=0.0501;AA=T|||;VT=SNP
12	103174710	rs74315950	A	C	100	PASS	AC=283;AF=0.0565096;AN=5008;NS=2504;DP=12559;EAS_AF=0.1359;AMR_AF=0.0403;AFR_AF=0.0166;EUR_AF=0.0457;SAS_AF=0.0511;AA=a|||;VT=SNP
12	103174820	rs11616138	C	T	100	PASS	AC=370;AF=0.0738818;AN=5008;NS=2504;DP=17503;EAS_AF=0.0119;AMR_AF=0.036;AFR_AF=0.1921;EUR_AF=0.0398;SAS_AF=0.0399;AA=C|||;VT=SNP
12	103175170	rs78812993	G	C	100	PASS	AC=106;AF=0.0211661;AN=5008;NS=2504;DP=23112;EAS_AF=0;AMR_AF=0.0159;AFR_AF=0.0045;EUR_AF=0.0537;SAS_AF=0.0358;AA=G|||;VT=SNP
12	103175259	rs2247919	T	C	100	PASS	AC=2314;AF=0.462061;AN=5008;NS=2504;DP=22045;EAS_AF=0.3413;AMR_AF=0.5749;AFR_AF=0.6301;EUR_AF=0.336;SAS_AF=0.409;AA=T|||;VT=SNP
12	103175726	rs1718313	C	T	100	PASS	AC=2993;AF=0.597644;AN=5008;NS=2504;DP=16930;EAS_AF=0.4405;AMR_AF=0.6585;AFR_AF=0.9319;EUR_AF=0.4165;SAS_AF=0.4509;AA=T|||;VT=SNP
12	103176419	rs7136286	G	C	100	PASS	AC=931;AF=0.185903;AN=5008;NS=2504;DP=20083;EAS_AF=0.1161;AMR_AF=0.0937;AFR_AF=0.4334;EUR_AF=0.0905;SAS_AF=0.0869;AA=C|||;VT=SNP
12	103176867	rs77042546	A	G	100	PASS	AC=172;AF=0.034345;AN=5008;NS=2504;DP=22139;EAS_AF=0.0248;AMR_AF=0.0231;AFR_AF=0.0393;EUR_AF=0.0417;SAS_AF=0.0378;AA=A|||;VT=SNP
12	103177634	rs17033260	C	T	100	PASS	AC=326;AF=0.0650958;AN=5008;NS=2504;DP=21001;EAS_AF=0.0129;AMR_AF=0.0303;AFR_AF=0.1626;EUR_AF=0.0408;SAS_AF=0.0368;AA=C|||;VT=SNP
12	103177919	rs61941977	T	C	100	PASS	AC=379;AF=0.0756789;AN=5008;NS=2504;DP=21040;EAS_AF=0.0099;AMR_AF=0.0403;AFR_AF=0.1982;EUR_AF=0.0427;SAS_AF=0.0368;AA=T|||;VT=SNP
12	103178176	rs7137661	T	C	100	PASS	AC=388;AF=0.077476;AN=5008;NS=2504;DP=21633;EAS_AF=0.1111;AMR_AF=0.0317;AFR_AF=0.0552;EUR_AF=0.0517;SAS_AF=0.1319;AA=T|||;VT=SNP
12	103179936	rs1722400	A	C	100	PASS	AC=968;AF=0.193291;AN=5008;NS=2504;DP=19540;EAS_AF=0.005;AMR_AF=0.3084;AFR_AF=0.3896;EUR_AF=0.1352;SAS_AF=0.1002;AA=A|||;VT=SNP
12	103180338	rs138898603	A	G	100	PASS	AC=21;AF=0.00419329;AN=5008;NS=2504;DP=18607;EAS_AF=0;AMR_AF=0.0014;AFR_AF=0;EUR_AF=0.0189;SAS_AF=0.001;AA=A|||;VT=SNP
12	103180590	rs1104715	T	C	100	PASS	AC=1684;AF=0.336262;AN=5008;NS=2504;DP=16797;EAS_AF=0.7232;AMR_AF=0.2363;AFR_AF=0.0295;EUR_AF=0.337;SAS_AF=0.4223;AA=T|||;VT=SNP
12	103180893	rs1403052	A	G	100	PASS	AC=3414;AF=0.681709;AN=5008;NS=2504;DP=20077;EAS_AF=0.744;AMR_AF=0.6585;AFR_AF=0.7481;EUR_AF=0.5666;SAS_AF=0.6626;AA=G|||;VT=SNP
12	103181527	rs77259642	T	C	100	PASS	AC=190;AF=0.0379393;AN=5008;NS=2504;DP=19046;EAS_AF=0.005;AMR_AF=0.049;AFR_AF=0.0416;EUR_AF=0.0586;SAS_AF=0.0378;AA=T|||;VT=SNP
12	103182109	rs12366974	C	T	100	PASS	AC=1609;AF=0.321286;AN=5008;NS=2504;DP=19943;EAS_AF=0.7073;AMR_AF=0.2305;AFR_AF=0.0129;EUR_AF=0.325;SAS_AF=0.4008;AA=C|||;VT=SNP
12	103182713	rs75749842	A	G	100	PASS	AC=46;AF=0.0091853;AN=5008;NS=2504;DP=17345;EAS_AF=0;AMR_AF=0.0086;AFR_AF=0;EUR_AF=0.0189;SAS_AF=0.0215;AA=A|||;VT=SNP
12	103182870	rs7313710	T	A	100	PASS	AC=2385;AF=0.476238;AN=5008;NS=2504;DP=15302;EAS_AF=0.7312;AMR_AF=0.3256;AFR_AF=0.3646;EUR_AF=0.4006;SAS_AF=0.5491;AA=A|||;VT=SNP
12	103182904	rs61941978	C	T	100	PASS	AC=39;AF=0.00778754;AN=5008;NS=2504;DP=15418;EAS_AF=0;AMR_AF=0.0043;AFR_AF=0;EUR_AF=0.0239;SAS_AF=0.0123;AA=C|||;VT=SNP
12	103183000	rs61941979	A	G	100	PASS	AC=83;AF=0.0165735;AN=5008;NS=2504;DP=14412;EAS_AF=0;AMR_AF=0.0303;AFR_AF=0.0008;EUR_AF=0.0477;SAS_AF=0.0133;AA=A|||;VT=SNP
12	103183259	rs142134781	G	A	100	PASS	AC=32;AF=0.00638978;AN=5008;NS=2504;DP=13223;EAS_AF=0;AMR_AF=0.0029;AFR_AF=0.0015;EUR_AF=0.0219;SAS_AF=0.0061;AA=G|||;VT=SNP
12	103184525	rs4764714	A	T	100	PASS	AC=1807;AF=0.360823;AN=5008;NS=2504;DP=20034;EAS_AF=0.7173;AMR_AF=0.2839;AFR_AF=0.0552;EUR_AF=0.3857;SAS_AF=0.4356;AA=A|||;VT=SNP
12	103185487	rs75543436	G	A	100	PASS	AC=144;AF=0.028754;AN=5008;NS=2504;DP=22226;EAS_AF=0.005;AMR_AF=0.0461;AFR_AF=0.0113;EUR_AF=0.0557;SAS_AF=0.0368;AA=G|||;VT=SNP
12	103186129	rs116975548	C	T	100	PASS	AC=19;AF=0.00379393;AN=5008;NS=2504;DP=20926;EAS_AF=0;AMR_AF=0.0029;AFR_AF=0.0015;EUR_AF=0.0139;SAS_AF=0.001;AA=C|||;VT=SNP
12	103186154	rs78108492	A	C	100	PASS	AC=205;AF=0.0409345;AN=5008;NS=2504;DP=20967;EAS_AF=0;AMR_AF=0.0231;AFR_AF=0.118;EUR_AF=0.0149;SAS_AF=0.0184;AA=A|||;VT=SNP
12	103186590	rs1404290	C	T	100	PASS	AC=561;AF=0.112021;AN=5008;NS=2504;DP=19792;EAS_AF=0.006;AMR_AF=0.2738;AFR_AF=0.1278;EUR_AF=0.1103;SAS_AF=0.0869;AA=C|||;VT=SNP
12	103187808	rs139969960	C	T	100	PASS	AC=18;AF=0.00359425;AN=5008;NS=2504;DP=18671;EAS_AF=0;AMR_AF=0.0043;AFR_AF=0.0008;EUR_AF=0.0129;SAS_AF=0.001;AA=C|||;VT=SNP
12	103187847	rs79397970	A	T	100	PASS	AC=106;AF=0.0211661;AN=5008;NS=2504;DP=18173;EAS_AF=0;AMR_AF=0.0476;AFR_AF=0.0023;EUR_AF=0.0686;SAS_AF=0.001;AA=A|||;VT=SNP
12	103188040	rs12300480	C	T	100	PASS	AC=119;AF=0.023762;AN=5008;NS=2504;DP=20984;EAS_AF=0;AMR_AF=0.0159;AFR_AF=0.0582;EUR_AF=0.0149;SAS_AF=0.0164;AA=C|||;VT=SNP
12	103188644	rs877559	T	C	100	PASS	AC=3163;AF=0.631589;AN=5008;NS=2504;DP=20330;EAS_AF=0.7391;AMR_AF=0.6167;AFR_AF=0.6135;EUR_AF=0.5417;SAS_AF=0.6483;AA=C|||;VT=SNP
12	103189693	rs1718290	G	C	100	PASS	AC=2747;AF=0.548522;AN=5008;NS=2504;DP=19241;EAS_AF=0.7232;AMR_AF=0.5504;AFR_AF=0.4743;EUR_AF=0.4702;SAS_AF=0.5481;AA=G|||;VT=SNP
12	103190252	rs756236	A	G	100	PASS	AC=3339;AF=0.666733;AN=5008;NS=2504;DP=21356;EAS_AF=0.7421;AMR_AF=0.6254;AFR_AF=0.7489;EUR_AF=0.5328;SAS_AF=0.6452;AA=A|||;VT=SNP
12	103190577	rs1722394	A	G	100	PASS	AC=3340;AF=0.666933;AN=5008;NS=2504;DP=20900;EAS_AF=0.7421;AMR_AF=0.6268;AFR_AF=0.7489;EUR_AF=0.5328;SAS_AF=0.6452;AA=G|||;VT=SNP
12	103190858	rs11111382	G	A	100	PASS	AC=1654;AF=0.330272;AN=5008;NS=2504;DP=19184;EAS_AF=0.7212;AMR_AF=0.2291;AFR_AF=0.0129;EUR_AF=0.327;SAS_AF=0.4315;AA=G|||;VT=SNP
12	103191052	rs1718291	A	G	100	PASS	AC=3057;AF=0.610423;AN=5008;NS=2504;DP=17410;EAS_AF=0.7272;AMR_AF=0.5778;AFR_AF=0.6823;EUR_AF=0.4722;SAS_AF=0.5583;AA=G|||;VT=SNP
12	103191135	rs11111383	G	A	100	PASS	AC=184;AF=0.0367412;AN=5008;NS=2504;DP=19147;EAS_AF=0.0764;AMR_AF=0.0288;AFR_AF=0.0015;EUR_AF=0.0199;SAS_AF=0.0665;AA=G|||;VT=SNP
12	103191714	rs1722395	C	T	100	PASS	AC=461;AF=0.0920527;AN=5008;NS=2504;DP=17651;EAS_AF=0.004;AMR_AF=0.2666;AFR_AF=0.0598;EUR_AF=0.1083;SAS_AF=0.0859;AA=C|||;VT=SNP
12	103192502	rs2254427	G	A	100	PASS	AC=1007;AF=0.201078;AN=5008;NS=2504;DP=17656;EAS_AF=0.004;AMR_AF=0.3156;AFR_AF=0.4085;EUR_AF=0.1412;SAS_AF=0.1043;AA=G|||;VT=SNP
12	103193117	rs11111384	T	C	100	PASS	AC=1727;AF=0.344848;AN=5008;NS=2504;DP=17150;EAS_AF=0.7242;AMR_AF=0.2349;AFR_AF=0.0628;EUR_AF=0.334;SAS_AF=0.4243;AA=T|||;VT=SNP
12	103193521	rs1629940	C	T	100	PASS	AC=3299;AF=0.658746;AN=5008;NS=2504;DP=20979;EAS_AF=0.7341;AMR_AF=0.6254;AFR_AF=0.7413;EUR_AF=0.5258;SAS_AF=0.6299;AA=T|||;VT=SNP
12	103193817	rs1718293	A	G	100	PASS	AC=2661;AF=0.53135;AN=5008;NS=2504;DP=20176;EAS_AF=0.7292;AMR_AF=0.5461;AFR_AF=0.4228;EUR_AF=0.4672;SAS_AF=0.5297;AA=A|||;VT=SNP
12	103193934	rs7957644	A	G	100	PASS	AC=282;AF=0.0563099;AN=5008;NS=2504;DP=19064;EAS_AF=0.003;AMR_AF=0.0576;AFR_AF=0.0991;EUR_AF=0.0606;SAS_AF=0.0481;AA=A|||;VT=SNP
12	103194267	rs1722396	C	T	100	PASS	AC=2657;AF=0.530551;AN=5008;NS=2504;DP=18376;EAS_AF=0.7252;AMR_AF=0.5461;AFR_AF=0.4244;EUR_AF=0.4652;SAS_AF=0.5297;AA=C|||;VT=SNP
12	103195662	rs4764912	C	T	100	PASS	AC=1651;AF=0.329673;AN=5008;NS=2504;DP=19136;EAS_AF=0.7212;AMR_AF=0.2248;AFR_AF=0.0204;EUR_AF=0.333;SAS_AF=0.4151;AA=C|||;VT=SNP
12	103196386	rs1474370	A	G	100	PASS	AC=2722;AF=0.54353;AN=5008;NS=2504;DP=23376;EAS_AF=0.7312;AMR_AF=0.5504;AFR_AF=0.4523;EUR_AF=0.4761;SAS_AF=0.5378;AA=A|||;VT=SNP
12	103196563	rs1474369	G	C	100	PASS	AC=1013;AF=0.202276;AN=5008;NS=2504;DP=19977;EAS_AF=0.004;AMR_AF=0.317;AFR_AF=0.4092;EUR_AF=0.1421;SAS_AF=0.1074;AA=G|||;VT=SNP
12	103197340	rs10860915	G	A	100	PASS	AC=1680;AF=0.335463;AN=5008;NS=2504;DP=15138;EAS_AF=0.7212;AMR_AF=0.2291;AFR_AF=0.0416;EUR_AF=0.3241;SAS_AF=0.4223;AA=G|||;VT=SNP
12	103197675	rs112947507	G	A	100	PASS	AC=196;AF=0.0391374;AN=5008;NS=2504;DP=21113;EAS_AF=0.003;AMR_AF=0.049;AFR_AF=0.0378;EUR_AF=0.0616;SAS_AF=0.0481;AA=G|||;VT=SNP
12	103198013	rs7131780	G	C	100	PASS	AC=1668;AF=0.333067;AN=5008;NS=2504;DP=19363;EAS_AF=0.7192;AMR_AF=0.2277;AFR_AF=0.0416;EUR_AF=0.3241;SAS_AF=0.4131;AA=G|||;VT=SNP
12	103198030	rs1722398	G	A	100	PASS	AC=2830;AF=0.565096;AN=5008;NS=2504;DP=19608;EAS_AF=0.7351;AMR_AF=0.5548;AFR_AF=0.5091;EUR_AF=0.4632;SAS_AF=0.5777;AA=A|||;VT=SNP
12	103199803	rs1718295	C	G	100	PASS	AC=1000;AF=0.199681;AN=5008;NS=2504;DP=18999;EAS_AF=0.005;AMR_AF=0.3199;AFR_AF=0.4017;EUR_AF=0.1382;SAS_AF=0.1053;AA=C|||;VT=SNP
12	103199925	rs1718296	T	A	100	PASS	AC=1015;AF=0.202676;AN=5008;NS=2504;DP=19251;EAS_AF=0.005;AMR_AF=0.3213;AFR_AF=0.4062;EUR_AF=0.1441;SAS_AF=0.1074;AA=T|||;VT=SNP
12	103200647	rs77489390	G	A	100	PASS	AC=198;AF=0.0395367;AN=5008;NS=2504;DP=21019;EAS_AF=0.003;AMR_AF=0.0519;AFR_AF=0.0469;EUR_AF=0.0636;SAS_AF=0.0337;AA=G|||;VT=SNP
12	103200919	rs10778191	T	C	100	PASS	AC=1627;AF=0.32488;AN=5008;NS=2504;DP=22040;EAS_AF=0.7292;AMR_AF=0.2219;AFR_AF=0.0136;EUR_AF=0.327;SAS_AF=0.3998;AA=T|||;VT=SNP
12	103201713	rs10778192	C	A	100	PASS	AC=3143;AF=0.627596;AN=5008;NS=2504;DP=15010;EAS_AF=0.7282;AMR_AF=0.6124;AFR_AF=0.7088;EUR_AF=0.5209;SAS_AF=0.5348;AA=A|||;VT=SNP
12	103201779	rs117453529	G	A	100	PASS	AC=27;AF=0.00539137;AN=5008;NS=2504;DP=15813;EAS_AF=0;AMR_AF=0.0058;AFR_AF=0.0023;EUR_AF=0.0179;SAS_AF=0.002;AA=G|||;VT=SNP
12	103202071	rs77410575	A	G	100	PASS	AC=186;AF=0.0371406;AN=5008;NS=2504;DP=15315;EAS_AF=0.003;AMR_AF=0.0504;AFR_AF=0.0386;EUR_AF=0.0636;SAS_AF=0.0337;AA=A|||;VT=SNP
12	103202554	rs7969194	C	T	100	PASS	AC=3213;AF=0.641573;AN=5008;NS=2504;DP=19241;EAS_AF=0.7371;AMR_AF=0.6138;AFR_AF=0.7088;EUR_AF=0.5209;SAS_AF=0.5961;AA=c|||;VT=SNP
12	103202695	rs10778193	C	T	100	PASS	AC=2587;AF=0.516573;AN=5008;NS=2504;DP=17304;EAS_AF=0.7262;AMR_AF=0.5418;AFR_AF=0.4017;EUR_AF=0.4573;SAS_AF=0.499;AA=C|||;VT=SNP
12	103202798	rs117798915	G	A	100	PASS	AC=35;AF=0.00698882;AN=5008;NS=2504;DP=16802;EAS_AF=0;AMR_AF=0.0029;AFR_AF=0.003;EUR_AF=0.0209;SAS_AF=0.0082;AA=G|||;VT=SNP
12	103203029	rs111349864	A	G	100	PASS	AC=198;AF=0.0395367;AN=5008;NS=2504;DP=16536;EAS_AF=0.003;AMR_AF=0.0519;AFR_AF=0.0469;EUR_AF=0.0636;SAS_AF=0.0337;AA=A|||;VT=SNP
12	103204623	rs55764515	G	A	100	PASS	AC=1599;AF=0.319289;AN=5008;NS=2504;DP=17800;EAS_AF=0.7292;AMR_AF=0.2219;AFR_AF=0.0136;EUR_AF=0.3151;SAS_AF=0.3834;AA=G|||;VT=SNP
12	103205016	rs11111387	T	A	100	PASS	AC=917;AF=0.183107;AN=5008;NS=2504;DP=13709;EAS_AF=0.003;AMR_AF=0.3127;AFR_AF=0.3359;EUR_AF=0.1441;SAS_AF=0.1104;AA=T|||;VT=SNP
12	103205126	rs61941982	A	C	100	PASS	AC=29;AF=0.00579073;AN=5008;NS=2504;DP=13951;EAS_AF=0;AMR_AF=0.0072;AFR_AF=0.0015;EUR_AF=0.0189;SAS_AF=0.0031;AA=A|||;VT=SNP
12	103205874	rs17447434	G	A	100	PASS	AC=38;AF=0.00758786;AN=5008;NS=2504;DP=19843;EAS_AF=0;AMR_AF=0.0029;AFR_AF=0;EUR_AF=0.0249;SAS_AF=0.0112;AA=G|||;VT=SNP
12	103205977	rs10745952	T	C	100	PASS	AC=1706;AF=0.340655;AN=5008;NS=2504;DP=19368;EAS_AF=0.7956;AMR_AF=0.2435;AFR_AF=0.0136;EUR_AF=0.327;SAS_AF=0.3967;AA=T|||;VT=SNP
12	103206334	rs79231788	C	T	100	PASS	AC=285;AF=0.0569089;AN=5008;NS=2504;DP=18646;EAS_AF=0.003;AMR_AF=0.0548;AFR_AF=0.1104;EUR_AF=0.0646;SAS_AF=0.0337;AA=C|||;VT=SNP
12	103207539	rs34230227	G	A	100	PASS	AC=414;AF=0.0826677;AN=5008;NS=2504;DP=19882;EAS_AF=0.003;AMR_AF=0.2608;AFR_AF=0.0295;EUR_AF=0.1054;SAS_AF=0.0869;AA=G|||;VT=SNP
12	103208220	rs1568796	C	A	100	PASS	AC=1216;AF=0.242812;AN=5008;NS=2504;DP=20100;EAS_AF=0.0099;AMR_AF=0.3285;AFR_AF=0.5023;EUR_AF=0.1431;SAS_AF=0.1738;AA=A|||;VT=SNP
12	103209642	rs11615507	C	T	100	PASS	AC=66;AF=0.0131789;AN=5008;NS=2504;DP=22974;EAS_AF=0;AMR_AF=0.0058;AFR_AF=0.0008;EUR_AF=0.0268;SAS_AF=0.0348;AA=C|||;VT=SNP
12	103210855	rs117988442	T	C	100	PASS	AC=95;AF=0.0189696;AN=5008;NS=2504;DP=16146;EAS_AF=0.004;AMR_AF=0.0086;AFR_AF=0.0008;EUR_AF=0.0199;SAS_AF=0.0654;AA=T|||;VT=SNP
12	103210985	rs11608594	G	A	100	PASS	AC=93;AF=0.0185703;AN=5008;NS=2504;DP=15615;EAS_AF=0.001;AMR_AF=0.0202;AFR_AF=0.003;EUR_AF=0.0417;SAS_AF=0.0327;AA=G|||;VT=SNP
12	103211059	rs1464789	G	A	100	PASS	AC=2919;AF=0.582867;AN=5008;NS=2504;DP=15847;EAS_AF=0.8036;AMR_AF=0.572;AFR_AF=0.5325;EUR_AF=0.4583;SAS_AF=0.5593;AA=A|||;VT=SNP
12	103212270	rs12312580	A	T	100	PASS	AC=1614;AF=0.322284;AN=5008;NS=2504;DP=18782;EAS_AF=0.0129;AMR_AF=0.3934;AFR_AF=0.6899;EUR_AF=0.2107;SAS_AF=0.2086;AA=T|||;VT=SNP
12	103214192	rs78941263	C	A	100	PASS	AC=409;AF=0.0816693;AN=5008;NS=2504;DP=18092;EAS_AF=0.2768;AMR_AF=0.0793;AFR_AF=0;EUR_AF=0.0219;SAS_AF=0.0542;AA=C|||;VT=SNP
12	103214323	rs10860917	A	G	100	PASS	AC=1697;AF=0.338858;AN=5008;NS=2504;DP=19142;EAS_AF=0.7966;AMR_AF=0.2435;AFR_AF=0.0159;EUR_AF=0.325;SAS_AF=0.3855;AA=A|||;VT=SNP
12	103214848	rs11111391	T	A	100	PASS	AC=1686;AF=0.336661;AN=5008;NS=2504;DP=20248;EAS_AF=0.7956;AMR_AF=0.2435;AFR_AF=0.0166;EUR_AF=0.3161;SAS_AF=0.3834;AA=T|||;VT=SNP
12	103214894	rs7970865	A	T	100	PASS	AC=1687;AF=0.336861;AN=5008;NS=2504;DP=19811;EAS_AF=0.7966;AMR_AF=0.2435;AFR_AF=0.0166;EUR_AF=0.3161;SAS_AF=0.3834;AA=A|||;VT=SNP
12	103214903	rs7970874	A	T	100	PASS	AC=1687;AF=0.336861;AN=5008;NS=2504;DP=19881;EAS_AF=0.7966;AMR_AF=0.2435;AFR_AF=0.0166;EUR_AF=0.3161;SAS_AF=0.3834;AA=A|||;VT=SNP
12	103214950	rs79886935	C	A	100	PASS	AC=201;AF=0.0401358;AN=5008;NS=2504;DP=19789;EAS_AF=0.003;AMR_AF=0.049;AFR_AF=0.0499;EUR_AF=0.0646;SAS_AF=0.0337;AA=C|||;VT=SNP
12	103215651	rs112073751	G	A	100	PASS	AC=192;AF=0.0383387;AN=5008;NS=2504;DP=21414;EAS_AF=0.003;AMR_AF=0.0504;AFR_AF=0.0431;EUR_AF=0.0636;SAS_AF=0.0337;AA=G|||;VT=SNP
12	103215772	rs77411881	G	A	100	PASS	AC=219;AF=0.04373;AN=5008;NS=2504;DP=20415;EAS_AF=0.003;AMR_AF=0.0533;AFR_AF=0.062;EUR_AF=0.0636;SAS_AF=0.0337;AA=G|||;VT=SNP
12	103215803	rs4764914	G	C	100	PASS	AC=1680;AF=0.335463;AN=5008;NS=2504;DP=20182;EAS_AF=0.7966;AMR_AF=0.2392;AFR_AF=0.0166;EUR_AF=0.3072;SAS_AF=0.3885;AA=G|||;VT=SNP
12	103217746	rs11111392	T	C	100	PASS	AC=2871;AF=0.573283;AN=5008;NS=2504;DP=17248;EAS_AF=0.8065;AMR_AF=0.5548;AFR_AF=0.5015;EUR_AF=0.4632;SAS_AF=0.5562;AA=.|||;VT=SNP
12	103218863	rs140260849	C	T	100	PASS	AC=22;AF=0.00439297;AN=5008;NS=2504;DP=16541;EAS_AF=0;AMR_AF=0.0072;AFR_AF=0;EUR_AF=0.0139;SAS_AF=0.0031;AA=.|||;VT=SNP
12	103219270	rs3915091	T	A	100	PASS	AC=3276;AF=0.654153;AN=5008;NS=2504;DP=12624;EAS_AF=0.7986;AMR_AF=0.6254;AFR_AF=0.7005;EUR_AF=0.5278;SAS_AF=0.593;AA=.|||;VT=SNP
12	103219838	rs3847929	T	C	100	PASS	AC=2675;AF=0.534145;AN=5008;NS=2504;DP=20037;EAS_AF=0.7956;AMR_AF=0.5432;AFR_AF=0.3684;EUR_AF=0.4612;SAS_AF=0.5573;AA=.|||;VT=SNP
12	103220336	rs11111393	T	A	100	PASS	AC=1670;AF=0.333466;AN=5008;NS=2504;DP=17979;EAS_AF=0.7827;AMR_AF=0.2378;AFR_AF=0.0159;EUR_AF=0.3161;SAS_AF=0.3855;AA=.|||;VT=SNP
12	103220922	rs73173920	T	G	100	PASS	AC=14;AF=0.00279553;AN=5008;NS=2504;DP=15045;EAS_AF=0;AMR_AF=0.0014;AFR_AF=0;EUR_AF=0.0099;SAS_AF=0.0031;AA=.|||;VT=SNP
12	103226193	rs12424160	C	T	100	PASS	AC=1680;AF=0.335463;AN=5008;NS=2504;DP=20060;EAS_AF=0.7817;AMR_AF=0.2392;AFR_AF=0.0159;EUR_AF=0.3161;SAS_AF=0.3957;AA=.|||;VT=SNP
12	103226923	rs10778195	C	T	100	PASS	AC=3138;AF=0.626597;AN=5008;NS=2504;DP=15999;EAS_AF=0.7937;AMR_AF=0.6182;AFR_AF=0.6089;EUR_AF=0.5139;SAS_AF=0.6002;AA=.|||;VT=SNP
12	103227373	rs7978669	C	G	100	PASS	AC=903;AF=0.180312;AN=5008;NS=2504;DP=16823;EAS_AF=0.003;AMR_AF=0.3012;AFR_AF=0.3351;EUR_AF=0.1412;SAS_AF=0.1084;AA=.|||;VT=SNP
12	103228225	rs10860925	A	G	100	PASS	AC=1690;AF=0.33746;AN=5008;NS=2504;DP=15993;EAS_AF=0.7798;AMR_AF=0.2378;AFR_AF=0.0166;EUR_AF=0.3171;SAS_AF=0.407;AA=.|||;VT=SNP
12	103229370	rs4015597	C	T	100	PASS	AC=1149;AF=0.229433;AN=5008;NS=2504;DP=18803;EAS_AF=0.006;AMR_AF=0.3617;AFR_AF=0.4153;EUR_AF=0.2058;SAS_AF=0.1391;AA=T|||;VT=SNP
12	103229385	rs117434993	C	A	100	PASS	AC=741;AF=0.147963;AN=5008;NS=2504;DP=17702;EAS_AF=0.0377;AMR_AF=0.1455;AFR_AF=0.2148;EUR_AF=0.1153;SAS_AF=0.2065;AA=A|||;VT=SNP
12	103229388	rs60454297	T	C	100	PASS	AC=1047;AF=0.209065;AN=5008;NS=2504;DP=17526;EAS_AF=0.0407;AMR_AF=0.2161;AFR_AF=0.3041;EUR_AF=0.1978;SAS_AF=0.2607;AA=T|||;VT=SNP
12	103229978	rs4764916	G	T	100	PASS	AC=901;AF=0.179912;AN=5008;NS=2504;DP=16405;EAS_AF=0.003;AMR_AF=0.3012;AFR_AF=0.3343;EUR_AF=0.1412;SAS_AF=0.1074;AA=G|||;VT=SNP
12	103230306	rs4764917	G	A	100	PASS	AC=931;AF=0.185903;AN=5008;NS=2504;DP=14893;EAS_AF=0.003;AMR_AF=0.3055;AFR_AF=0.3555;EUR_AF=0.1412;SAS_AF=0.1063;AA=G|||;VT=SNP
12	103230368	rs111925751	G	A	100	PASS	AC=181;AF=0.0361422;AN=5008;NS=2504;DP=15735;EAS_AF=0.003;AMR_AF=0.0548;AFR_AF=0.0318;EUR_AF=0.0646;SAS_AF=0.0337;AA=G|||;VT=SNP
12	103231980	rs76367952	C	A	100	PASS	AC=25;AF=0.00499201;AN=5008;NS=2504;DP=15731;EAS_AF=0;AMR_AF=0.0072;AFR_AF=0;EUR_AF=0.0179;SAS_AF=0.002;AA=C|||;VT=SNP
12	103232766	rs1801153	C	T	100	PASS	AC=1465;AF=0.292532;AN=5008;NS=2504;DP=18464;EAS_AF=0.006;AMR_AF=0.3804;AFR_AF=0.6415;EUR_AF=0.2078;SAS_AF=0.1411;AA=T|||;VT=SNP
12	103233031	rs62509021	G	A	100	PASS	AC=53;AF=0.0105831;AN=5008;NS=2504;DP=18297;EAS_AF=0.002;AMR_AF=0.0173;AFR_AF=0.0008;EUR_AF=0.0268;SAS_AF=0.0112;AA=A|||;VT=SNP;EX_TARGET
12	103233476	rs11111403	T	C	100	PASS	AC=1611;AF=0.321685;AN=5008;NS=2504;DP=19902;EAS_AF=0.7827;AMR_AF=0.2075;AFR_AF=0.0136;EUR_AF=0.2714;SAS_AF=0.3957;AA=T|||;VT=SNP
12	103234251	rs1801152	G	A	100	PASS	AC=14;AF=0.00279553;AN=5008;NS=2504;DP=16864;EAS_AF=0;AMR_AF=0.0029;AFR_AF=0.0008;EUR_AF=0.0109;SAS_AF=0;AA=g|||;VT=SNP;EX_TARGET
12	103234479	rs798709	A	G	100	PASS	AC=4535;AF=0.905551;AN=5008;NS=2504;DP=18386;EAS_AF=0.8492;AMR_AF=0.9063;AFR_AF=0.9697;EUR_AF=0.8459;SAS_AF=0.9376;AA=G|||;VT=SNP
12	103234544	rs2245360	G	A	100	PASS	AC=1107;AF=0.221046;AN=5008;NS=2504;DP=19497;EAS_AF=0.0506;AMR_AF=0.2608;AFR_AF=0.1573;EUR_AF=0.3628;SAS_AF=0.3088;AA=G|||;VT=SNP
12	103235434	rs772898	C	T	100	PASS	AC=4496;AF=0.897764;AN=5008;NS=2504;DP=22290;EAS_AF=0.8452;AMR_AF=0.9049;AFR_AF=0.9455;EUR_AF=0.8439;SAS_AF=0.9376;AA=T|||;VT=SNP
12	103236979	rs117669542	C	T	100	PASS	AC=42;AF=0.00838658;AN=5008;NS=2504;DP=20072;EAS_AF=0.001;AMR_AF=0.0144;AFR_AF=0.0015;EUR_AF=0.0239;SAS_AF=0.0051;AA=C|||;VT=SNP
12	103237160	rs2242381	C	T	100	PASS	AC=1584;AF=0.316294;AN=5008;NS=2504;DP=17958;EAS_AF=0.7659;AMR_AF=0.1988;AFR_AF=0.0129;EUR_AF=0.2624;SAS_AF=0.4018;AA=C|||;VT=SNP
12	103237468	rs772897	G	C	100	PASS	AC=4208;AF=0.840256;AN=5008;NS=2504;DP=20694;EAS_AF=0.8433;AMR_AF=0.8847;AFR_AF=0.7882;EUR_AF=0.8429;SAS_AF=0.8732;AA=C|||;VT=SNP;EX_TARGET
12	103237750	rs10860928	C	G	100	PASS	AC=1002;AF=0.20008;AN=5008;NS=2504;DP=23266;EAS_AF=0.0238;AMR_AF=0.3516;AFR_AF=0.3328;EUR_AF=0.1561;SAS_AF=0.1401;AA=C|||;VT=SNP
12	103237793	rs772896	G	A	100	PASS	AC=1398;AF=0.279153;AN=5008;NS=2504;DP=22539;EAS_AF=0.0595;AMR_AF=0.317;AFR_AF=0.23;EUR_AF=0.4235;SAS_AF=0.3967;AA=G|||;VT=SNP
12	103237909	rs10860929	T	A	100	PASS	AC=1655;AF=0.330471;AN=5008;NS=2504;DP=21865;EAS_AF=0.7659;AMR_AF=0.2017;AFR_AF=0.0658;EUR_AF=0.2624;SAS_AF=0.4008;AA=T|||;VT=SNP
12	103237958	rs10860930	A	C	100	PASS	AC=1003;AF=0.20028;AN=5008;NS=2504;DP=23570;EAS_AF=0.0238;AMR_AF=0.3516;AFR_AF=0.3328;EUR_AF=0.1561;SAS_AF=0.1411;AA=A|||;VT=SNP
12	103237959	rs10860931	A	G	100	PASS	AC=1003;AF=0.20028;AN=5008;NS=2504;DP=23731;EAS_AF=0.0238;AMR_AF=0.3516;AFR_AF=0.3328;EUR_AF=0.1561;SAS_AF=0.1411;AA=A|||;VT=SNP
12	103238017	rs12580432	C	T	100	PASS	AC=1655;AF=0.330471;AN=5008;NS=2504;DP=24142;EAS_AF=0.7659;AMR_AF=0.2017;AFR_AF=0.0658;EUR_AF=0.2624;SAS_AF=0.4008;AA=T|||;VT=SNP
12	103238404	rs1072528	C	T	100	PASS	AC=1655;AF=0.330471;AN=5008;NS=2504;DP=20082;EAS_AF=0.7659;AMR_AF=0.2017;AFR_AF=0.0658;EUR_AF=0.2624;SAS_AF=0.4008;AA=C|||;VT=SNP
12	103238513	rs75790483	A	T	100	PASS	AC=109;AF=0.0217652;AN=5008;NS=2504;DP=19303;EAS_AF=0;AMR_AF=0.013;AFR_AF=0.0068;EUR_AF=0.0487;SAS_AF=0.0429;AA=A|||;VT=SNP
12	103238949	rs56021318	T	C	100	PASS	AC=1583;AF=0.316094;AN=5008;NS=2504;DP=19569;EAS_AF=0.7659;AMR_AF=0.1988;AFR_AF=0.0129;EUR_AF=0.2624;SAS_AF=0.4008;AA=T|||;VT=SNP
12	103239061	rs772895	A	T	100	PASS	AC=4521;AF=0.902756;AN=5008;NS=2504;DP=19887;EAS_AF=0.8492;AMR_AF=0.9049;AFR_AF=0.9622;EUR_AF=0.8439;SAS_AF=0.9366;AA=T|||;VT=SNP
12	103239192	rs772894	C	T	100	PASS	AC=4331;AF=0.864816;AN=5008;NS=2504;DP=21124;EAS_AF=0.8472;AMR_AF=0.8876;AFR_AF=0.8306;EUR_AF=0.8419;SAS_AF=0.9366;AA=T|||;VT=SNP
12	103239609	rs772893	T	C	100	PASS	AC=4335;AF=0.865615;AN=5008;NS=2504;DP=18843;EAS_AF=0.8492;AMR_AF=0.889;AFR_AF=0.8313;EUR_AF=0.8419;SAS_AF=0.9366;AA=C|||;VT=SNP
12	103240067	rs12425434	C	T	100	PASS	AC=1654;AF=0.330272;AN=5008;NS=2504;DP=18293;EAS_AF=0.7659;AMR_AF=0.2017;AFR_AF=0.0651;EUR_AF=0.2624;SAS_AF=0.4008;AA=T|||;VT=SNP
12	103240452	rs2270729	A	C	100	PASS	AC=991;AF=0.197883;AN=5008;NS=2504;DP=19729;EAS_AF=0.0238;AMR_AF=0.3501;AFR_AF=0.326;EUR_AF=0.1541;SAS_AF=0.1411;AA=A|||;VT=SNP
12	103240630	rs1522306	C	A	100	PASS	AC=1350;AF=0.269569;AN=5008;NS=2504;DP=18339;EAS_AF=0.0536;AMR_AF=0.3184;AFR_AF=0.2443;EUR_AF=0.4254;SAS_AF=0.3313;AA=C|||;VT=SNP
12	103241070	rs1722387	T	C	100	PASS	AC=4344;AF=0.867412;AN=5008;NS=2504;DP=20444;EAS_AF=0.8492;AMR_AF=0.889;AFR_AF=0.8374;EUR_AF=0.8419;SAS_AF=0.9376;AA=C|||;VT=SNP
12	103241072	rs115638163	T	C	100	PASS	AC=199;AF=0.0397364;AN=5008;NS=2504;DP=20463;EAS_AF=0.003;AMR_AF=0.0548;AFR_AF=0.0446;EUR_AF=0.0626;SAS_AF=0.0368;AA=T|||;VT=SNP
12	103241188	rs1718312	A	G	100	PASS	AC=1164;AF=0.232428;AN=5008;NS=2504;DP=18882;EAS_AF=0.0506;AMR_AF=0.2622;AFR_AF=0.2088;EUR_AF=0.3628;SAS_AF=0.2965;AA=A|||;VT=SNP
12	103241905	rs1718311	C	G	100	PASS	AC=4523;AF=0.903155;AN=5008;NS=2504;DP=22161;EAS_AF=0.8462;AMR_AF=0.9049;AFR_AF=0.9652;EUR_AF=0.8439;SAS_AF=0.9376;AA=g|||;VT=SNP
12	103242396	rs1718309	A	G	100	PASS	AC=2755;AF=0.55012;AN=5008;NS=2504;DP=24130;EAS_AF=0.0804;AMR_AF=0.6888;AFR_AF=0.8245;EUR_AF=0.5785;SAS_AF=0.5358;AA=N|||;VT=SNP
12	103243177	rs870072	C	T	100	PASS	AC=2577;AF=0.514577;AN=5008;NS=2504;DP=20429;EAS_AF=0.0794;AMR_AF=0.6758;AFR_AF=0.6974;EUR_AF=0.5795;SAS_AF=0.5348;AA=t|||;VT=SNP
12	103243355	rs940528	T	C	100	PASS	AC=1358;AF=0.271166;AN=5008;NS=2504;DP=21108;EAS_AF=0.0536;AMR_AF=0.3199;AFR_AF=0.2489;EUR_AF=0.4274;SAS_AF=0.3303;AA=T|||;VT=SNP
12	103243601	rs940527	G	A	100	PASS	AC=1357;AF=0.270966;AN=5008;NS=2504;DP=19241;EAS_AF=0.0536;AMR_AF=0.3199;AFR_AF=0.2481;EUR_AF=0.4274;SAS_AF=0.3303;AA=G|||;VT=SNP
12	103243607	rs1106703	T	C	100	PASS	AC=1235;AF=0.246605;AN=5008;NS=2504;DP=19281;EAS_AF=0.0258;AMR_AF=0.3573;AFR_AF=0.4584;EUR_AF=0.1541;SAS_AF=0.2045;AA=T|||;VT=SNP
12	103244013	rs869916	G	T	100	PASS	AC=2739;AF=0.546925;AN=5008;NS=2504;DP=19844;EAS_AF=0.0794;AMR_AF=0.6888;AFR_AF=0.8116;EUR_AF=0.5815;SAS_AF=0.5348;AA=T|||;VT=SNP
12	103244320	rs113442304	T	G	100	PASS	AC=203;AF=0.0405351;AN=5008;NS=2504;DP=20980;EAS_AF=0.004;AMR_AF=0.0562;AFR_AF=0.0446;EUR_AF=0.0646;SAS_AF=0.0368;AA=T|||;VT=SNP
12	103244811	rs1718292	G	A	100	PASS	AC=2740;AF=0.547125;AN=5008;NS=2504;DP=17715;EAS_AF=0.0794;AMR_AF=0.6888;AFR_AF=0.8124;EUR_AF=0.5815;SAS_AF=0.5348;AA=A|||;VT=SNP
12	103245236	rs12831013	G	C	100	PASS	AC=157;AF=0.0313498;AN=5008;NS=2504;DP=21169;EAS_AF=0;AMR_AF=0.1138;AFR_AF=0.003;EUR_AF=0.0388;SAS_AF=0.0358;AA=G|||;VT=SNP
12	103245802	rs1722383	A	G	100	PASS	AC=2740;AF=0.547125;AN=5008;NS=2504;DP=20378;EAS_AF=0.0794;AMR_AF=0.6888;AFR_AF=0.8124;EUR_AF=0.5815;SAS_AF=0.5348;AA=G|||;VT=SNP
12	103246261	rs1722382	A	G	100	PASS	AC=2741;AF=0.547324;AN=5008;NS=2504;DP=20021;EAS_AF=0.0794;AMR_AF=0.6888;AFR_AF=0.8124;EUR_AF=0.5825;SAS_AF=0.5348;AA=G|||;VT=SNP
12	103246700	rs1042503	C	T	100	PASS	AC=1577;AF=0.314896;AN=5008;NS=2504;DP=21210;EAS_AF=0.7629;AMR_AF=0.196;AFR_AF=0.0129;EUR_AF=0.2594;SAS_AF=0.4029;AA=C|||;VT=SNP;EX_TARGET
12	103247355	rs113437991	A	G	100	PASS	AC=202;AF=0.0403355;AN=5008;NS=2504;DP=24429;EAS_AF=0.003;AMR_AF=0.0562;AFR_AF=0.0446;EUR_AF=0.0646;SAS_AF=0.0368;AA=A|||;VT=SNP
12	103247564	rs937476	T	A	100	PASS	AC=1680;AF=0.335463;AN=5008;NS=2504;DP=20679;EAS_AF=0.0595;AMR_AF=0.3372;AFR_AF=0.4319;EUR_AF=0.4274;SAS_AF=0.3937;AA=A|||;VT=SNP
12	103247633	rs117726924	A	G	100	PASS	AC=43;AF=0.00858626;AN=5008;NS=2504;DP=21544;EAS_AF=0.001;AMR_AF=0.0231;AFR_AF=0;EUR_AF=0.0219;SAS_AF=0.0041;AA=A|||;VT=SNP
12	103247653	rs12312872	A	T	100	PASS	AC=1059;AF=0.211462;AN=5008;NS=2504;DP=21219;EAS_AF=0.0198;AMR_AF=0.3516;AFR_AF=0.3797;EUR_AF=0.1541;SAS_AF=0.1411;AA=A|||;VT=SNP
12	103247836	rs1722381	A	G	100	PASS	AC=1357;AF=0.270966;AN=5008;NS=2504;DP=21236;EAS_AF=0.0536;AMR_AF=0.3199;AFR_AF=0.2481;EUR_AF=0.4274;SAS_AF=0.3303;AA=A|||;VT=SNP
12	103248017	rs12298125	T	G	100	PASS	AC=1059;AF=0.211462;AN=5008;NS=2504;DP=19044;EAS_AF=0.0198;AMR_AF=0.3501;AFR_AF=0.3805;EUR_AF=0.1541;SAS_AF=0.1411;AA=T|||;VT=SNP
12	103248107	rs111555110	C	T	100	PASS	AC=140;AF=0.0279553;AN=5008;NS=2504;DP=19626;EAS_AF=0.003;AMR_AF=0.0504;AFR_AF=0.0008;EUR_AF=0.0646;SAS_AF=0.0368;AA=C|||;VT=SNP
12	103248272	rs937475	A	G	100	PASS	AC=2740;AF=0.547125;AN=5008;NS=2504;DP=18700;EAS_AF=0.0804;AMR_AF=0.6888;AFR_AF=0.8124;EUR_AF=0.5815;SAS_AF=0.5337;AA=G|||;VT=SNP
12	103248301	rs1814728	T	C	100	PASS	AC=2740;AF=0.547125;AN=5008;NS=2504;DP=20169;EAS_AF=0.0794;AMR_AF=0.6888;AFR_AF=0.8124;EUR_AF=0.5815;SAS_AF=0.5348;AA=T|||;VT=SNP
12	103248463	rs2252031	T	C	100	PASS	AC=4534;AF=0.905351;AN=5008;NS=2504;DP=19338;EAS_AF=0.8442;AMR_AF=0.9035;AFR_AF=0.9766;EUR_AF=0.8429;SAS_AF=0.9376;AA=C|||;VT=SNP
12	103248612	rs2252026	A	C	100	PASS	AC=1485;AF=0.296526;AN=5008;NS=2504;DP=23677;EAS_AF=0.0536;AMR_AF=0.3343;AFR_AF=0.3169;EUR_AF=0.4503;SAS_AF=0.3344;AA=A|||;VT=SNP
12	103248924	rs1126758	C	T	100	PASS	AC=2737;AF=0.546526;AN=5008;NS=2504;DP=21740;EAS_AF=0.0794;AMR_AF=0.6888;AFR_AF=0.8011;EUR_AF=0.5815;SAS_AF=0.547;AA=T|||;VT=SNP;EX_TARGET
12	103249164	rs2251905	C	T	100	PASS	AC=1175;AF=0.234625;AN=5008;NS=2504;DP=20243;EAS_AF=0.0516;AMR_AF=0.2666;AFR_AF=0.2163;EUR_AF=0.3628;SAS_AF=0.2935;AA=C|||;VT=SNP
12	103249327	rs2251897	G	A	100	PASS	AC=4531;AF=0.904752;AN=5008;NS=2504;DP=21800;EAS_AF=0.8433;AMR_AF=0.9035;AFR_AF=0.9766;EUR_AF=0.8429;SAS_AF=0.9356;AA=A|||;VT=SNP
12	103249413	rs2251894	G	A	100	PASS	AC=2768;AF=0.552716;AN=5008;NS=2504;DP=17262;EAS_AF=0.0794;AMR_AF=0.6902;AFR_AF=0.8238;EUR_AF=0.5815;SAS_AF=0.547;AA=A|||;VT=SNP
12	103249952	rs2251799	C	T	100	PASS	AC=1681;AF=0.335663;AN=5008;NS=2504;DP=12690;EAS_AF=0.0595;AMR_AF=0.3372;AFR_AF=0.4327;EUR_AF=0.4274;SAS_AF=0.3937;AA=T|||;VT=SNP
12	103250298	rs7488937	C	T	100	PASS	AC=665;AF=0.132788;AN=5008;NS=2504;DP=18786;EAS_AF=0.0198;AMR_AF=0.3156;AFR_AF=0.1384;EUR_AF=0.1213;SAS_AF=0.1237;AA=c|||;VT=SNP
12	103250460	rs11111404	T	C	100	PASS	AC=1965;AF=0.392372;AN=5008;NS=2504;DP=19229;EAS_AF=0.7649;AMR_AF=0.2262;AFR_AF=0.2965;EUR_AF=0.2614;SAS_AF=0.3906;AA=T|||;VT=SNP
12	103250594	rs141530085	A	G	100	PASS	AC=37;AF=0.00738818;AN=5008;NS=2504;DP=20683;EAS_AF=0;AMR_AF=0.0101;AFR_AF=0;EUR_AF=0.0219;SAS_AF=0.0082;AA=A|||;VT=SNP
12	103250733	rs139868625	C	T	100	PASS	AC=1416;AF=0.282748;AN=5008;NS=2504;DP=20876;EAS_AF=0.0536;AMR_AF=0.3213;AFR_AF=0.292;EUR_AF=0.4274;SAS_AF=0.3303;AA=C|||;VT=SNP
12	103251226	rs11111405	A	G	100	PASS	AC=992;AF=0.198083;AN=5008;NS=2504;DP=20046;EAS_AF=0.0198;AMR_AF=0.3473;AFR_AF=0.3222;EUR_AF=0.1541;SAS_AF=0.1534;AA=A|||;VT=SNP
12	103252641	rs1081847	A	G	100	PASS	AC=2752;AF=0.549521;AN=5008;NS=2504;DP=19444;EAS_AF=0.0794;AMR_AF=0.6888;AFR_AF=0.8124;EUR_AF=0.5815;SAS_AF=0.547;AA=A|||;VT=SNP
12	103253157	rs4646988	G	A	100	PASS	AC=1417;AF=0.282947;AN=5008;NS=2504;DP=18189;EAS_AF=0.0536;AMR_AF=0.3213;AFR_AF=0.2927;EUR_AF=0.4274;SAS_AF=0.3303;AA=G|||;VT=SNP
12	103253746	rs148437017	G	A	100	PASS	AC=46;AF=0.0091853;AN=5008;NS=2504;DP=20878;EAS_AF=0;AMR_AF=0.0058;AFR_AF=0;EUR_AF=0.0189;SAS_AF=0.0235;AA=G|||;VT=SNP
12	103254131	rs139601845	G	A	100	PASS	AC=260;AF=0.0519169;AN=5008;NS=2504;DP=20146;EAS_AF=0.003;AMR_AF=0.0576;AFR_AF=0.0877;EUR_AF=0.0646;SAS_AF=0.0368;AA=G|||;VT=SNP
12	103255613	rs2454390	T	C	100	PASS	AC=4521;AF=0.902756;AN=5008;NS=2504;DP=17129;EAS_AF=0.8442;AMR_AF=0.9035;AFR_AF=0.9667;EUR_AF=0.8429;SAS_AF=0.9376;AA=C|||;VT=SNP
12	103255627	rs4764717	G	T	100	PASS	AC=1071;AF=0.213858;AN=5008;NS=2504;DP=17035;EAS_AF=0.0198;AMR_AF=0.3516;AFR_AF=0.3797;EUR_AF=0.1541;SAS_AF=0.1534;AA=g|||;VT=SNP
12	103255996	rs1622379	T	C	100	PASS	AC=4521;AF=0.902756;AN=5008;NS=2504;DP=20180;EAS_AF=0.8442;AMR_AF=0.9035;AFR_AF=0.9667;EUR_AF=0.8429;SAS_AF=0.9376;AA=t|||;VT=SNP
12	103256171	rs1718307	A	T	100	PASS	AC=2767;AF=0.552516;AN=5008;NS=2504;DP=20571;EAS_AF=0.0794;AMR_AF=0.6902;AFR_AF=0.823;EUR_AF=0.5815;SAS_AF=0.547;AA=T|||;VT=SNP
12	103256350	rs12319699	A	T	100	PASS	AC=1123;AF=0.224241;AN=5008;NS=2504;DP=20193;EAS_AF=0.0208;AMR_AF=0.3458;AFR_AF=0.4213;EUR_AF=0.1541;SAS_AF=0.1534;AA=A|||;VT=SNP
12	103256516	rs12306510	G	C	100	PASS	AC=994;AF=0.198482;AN=5008;NS=2504;DP=19027;EAS_AF=0.0198;AMR_AF=0.3473;AFR_AF=0.3238;EUR_AF=0.1541;SAS_AF=0.1534;AA=T|||;VT=SNP
12	103256551	rs10778201	T	C	100	PASS	AC=1568;AF=0.313099;AN=5008;NS=2504;DP=20140;EAS_AF=0.7649;AMR_AF=0.196;AFR_AF=0.0129;EUR_AF=0.2594;SAS_AF=0.3916;AA=T|||;VT=SNP
12	103257308	rs1718306	T	C	100	PASS	AC=2770;AF=0.553115;AN=5008;NS=2504;DP=22355;EAS_AF=0.0833;AMR_AF=0.6902;AFR_AF=0.8222;EUR_AF=0.5815;SAS_AF=0.547;AA=t|||;VT=SNP
12	103257876	rs1498694	A	G	100	PASS	AC=2591;AF=0.517372;AN=5008;NS=2504;DP=19790;EAS_AF=0.0794;AMR_AF=0.6772;AFR_AF=0.6959;EUR_AF=0.5815;SAS_AF=0.5481;AA=A|||;VT=SNP
12	103258923	rs4764918	T	G	100	PASS	AC=1074;AF=0.214457;AN=5008;NS=2504;DP=18584;EAS_AF=0.0208;AMR_AF=0.3545;AFR_AF=0.3805;EUR_AF=0.1531;SAS_AF=0.1534;AA=T|||;VT=SNP
12	103259279	rs10778202	A	G	100	PASS	AC=1525;AF=0.304513;AN=5008;NS=2504;DP=21008;EAS_AF=0.7698;AMR_AF=0.1888;AFR_AF=0.0129;EUR_AF=0.2435;SAS_AF=0.364;AA=A|||;VT=SNP
12	103260219	rs74442768	A	C	100	PASS	AC=221;AF=0.0441294;AN=5008;NS=2504;DP=19235;EAS_AF=0.0079;AMR_AF=0.0562;AFR_AF=0.0537;EUR_AF=0.0646;SAS_AF=0.0389;AA=C|||;VT=SNP
12	103260273	rs10860933	T	G	100	PASS	AC=1516;AF=0.302716;AN=5008;NS=2504;DP=19369;EAS_AF=0.7609;AMR_AF=0.1888;AFR_AF=0.0129;EUR_AF=0.2435;SAS_AF=0.364;AA=T|||;VT=SNP
12	103260608	rs2247836	T	C	100	PASS	AC=1520;AF=0.303514;AN=5008;NS=2504;DP=21678;EAS_AF=0.0585;AMR_AF=0.3285;AFR_AF=0.2814;EUR_AF=0.4473;SAS_AF=0.4202;AA=T|||;VT=SNP
12	103260634	rs2133298	T	C	100	PASS	AC=1671;AF=0.333666;AN=5008;NS=2504;DP=21729;EAS_AF=0.0585;AMR_AF=0.3401;AFR_AF=0.3896;EUR_AF=0.4473;SAS_AF=0.4202;AA=C|||;VT=SNP
12	103260819	rs3817446	T	C	100	PASS	AC=1515;AF=0.302516;AN=5008;NS=2504;DP=23171;EAS_AF=0.7609;AMR_AF=0.1888;AFR_AF=0.0129;EUR_AF=0.2425;SAS_AF=0.364;AA=T|||;VT=SNP
12	103261018	rs80061894	A	T	100	PASS	AC=107;AF=0.0213658;AN=5008;NS=2504;DP=20634;EAS_AF=0;AMR_AF=0.013;AFR_AF=0.0068;EUR_AF=0.0477;SAS_AF=0.0419;AA=A|||;VT=SNP
12	103261270	rs10512929	A	C	100	PASS	AC=1515;AF=0.302516;AN=5008;NS=2504;DP=20457;EAS_AF=0.7609;AMR_AF=0.1888;AFR_AF=0.0129;EUR_AF=0.2425;SAS_AF=0.364;AA=A|||;VT=SNP
12	103262537	rs1357765	T	C	100	PASS	AC=1520;AF=0.303514;AN=5008;NS=2504;DP=19360;EAS_AF=0.0585;AMR_AF=0.3271;AFR_AF=0.2821;EUR_AF=0.4463;SAS_AF=0.4213;AA=T|||;VT=SNP
12	103262904	rs4264203	C	T	100	PASS	AC=990;AF=0.197684;AN=5008;NS=2504;DP=18966;EAS_AF=0.0198;AMR_AF=0.3516;AFR_AF=0.32;EUR_AF=0.1531;SAS_AF=0.1524;AA=C|||;VT=SNP
12	103263145	rs1722399	A	C	100	PASS	AC=2566;AF=0.51238;AN=5008;NS=2504;DP=16452;EAS_AF=0.0784;AMR_AF=0.683;AFR_AF=0.643;EUR_AF=0.5984;SAS_AF=0.5736;AA=A|||;VT=SNP
12	103263577	rs12309687	C	T	100	PASS	AC=794;AF=0.158546;AN=5008;NS=2504;DP=18133;EAS_AF=0.0198;AMR_AF=0.3429;AFR_AF=0.1762;EUR_AF=0.1531;SAS_AF=0.1524;AA=C|||;VT=SNP
12	103263582	rs12309781	G	A	100	PASS	AC=894;AF=0.178514;AN=5008;NS=2504;DP=18198;EAS_AF=0.0198;AMR_AF=0.3458;AFR_AF=0.2504;EUR_AF=0.1531;SAS_AF=0.1524;AA=g|||;VT=SNP
12	103263602	rs10778204	C	T	100	PASS	AC=1781;AF=0.355631;AN=5008;NS=2504;DP=19190;EAS_AF=0.7708;AMR_AF=0.2017;AFR_AF=0.1483;EUR_AF=0.2455;SAS_AF=0.4305;AA=C|||;VT=SNP
12	103264119	rs1722401	A	T	100	PASS	AC=4301;AF=0.858826;AN=5008;NS=2504;DP=20159;EAS_AF=0.8433;AMR_AF=0.8761;AFR_AF=0.8162;EUR_AF=0.8419;SAS_AF=0.9376;AA=T|||;VT=SNP
12	103264904	rs1522304	T	G	100	PASS	AC=4306;AF=0.859824;AN=5008;NS=2504;DP=20961;EAS_AF=0.8433;AMR_AF=0.8761;AFR_AF=0.82;EUR_AF=0.8419;SAS_AF=0.9376;AA=G|||;VT=SNP
12	103265199	rs74551725	G	A	100	PASS	AC=107;AF=0.0213658;AN=5008;NS=2504;DP=20300;EAS_AF=0;AMR_AF=0.013;AFR_AF=0.0068;EUR_AF=0.0477;SAS_AF=0.0419;AA=G|||;VT=SNP
12	103265289	rs2712618	G	T	100	PASS	AC=2595;AF=0.518171;AN=5008;NS=2504;DP=20526;EAS_AF=0.0724;AMR_AF=0.6787;AFR_AF=0.7194;EUR_AF=0.5984;SAS_AF=0.5092;AA=T|||;VT=SNP
12	103265339	rs11111410	T	C	100	PASS	AC=950;AF=0.189696;AN=5008;NS=2504;DP=18723;EAS_AF=0.0198;AMR_AF=0.3501;AFR_AF=0.2905;EUR_AF=0.1531;SAS_AF=0.1524;AA=T|||;VT=SNP
12	103265420	rs147502517	G	T	100	PASS	AC=32;AF=0.00638978;AN=5008;NS=2504;DP=14350;EAS_AF=0.001;AMR_AF=0.0029;AFR_AF=0.0008;EUR_AF=0.0089;SAS_AF=0.0194;AA=G|||;VT=SNP
12	103265886	rs1353766	C	T	100	PASS	AC=1518;AF=0.303115;AN=5008;NS=2504;DP=12088;EAS_AF=0.7649;AMR_AF=0.1888;AFR_AF=0.0121;EUR_AF=0.2435;SAS_AF=0.363;AA=C|||;VT=SNP
12	103265899	rs1353767	G	A	100	PASS	AC=1518;AF=0.303115;AN=5008;NS=2504;DP=12425;EAS_AF=0.7649;AMR_AF=0.1888;AFR_AF=0.0121;EUR_AF=0.2435;SAS_AF=0.363;AA=G|||;VT=SNP
12	103266870	rs77340293	C	A	100	PASS	AC=24;AF=0.00479233;AN=5008;NS=2504;DP=17786;EAS_AF=0;AMR_AF=0.0086;AFR_AF=0;EUR_AF=0.0169;SAS_AF=0.001;AA=C|||;VT=SNP
12	103267197	rs10778205	G	C	100	PASS	AC=1838;AF=0.367013;AN=5008;NS=2504;DP=18545;EAS_AF=0.7708;AMR_AF=0.2046;AFR_AF=0.1914;EUR_AF=0.2435;SAS_AF=0.4305;AA=C|||;VT=SNP
12	103267465	rs7969007	A	G	100	PASS	AC=574;AF=0.114617;AN=5008;NS=2504;DP=16723;EAS_AF=0.0367;AMR_AF=0.0994;AFR_AF=0.0983;EUR_AF=0.1332;SAS_AF=0.2086;AA=A|||;VT=SNP
12	103267770	rs1617090	G	A	100	PASS	AC=1394;AF=0.278355;AN=5008;NS=2504;DP=18629;EAS_AF=0.0516;AMR_AF=0.3156;AFR_AF=0.2466;EUR_AF=0.4463;SAS_AF=0.3558;AA=G|||;VT=SNP
12	103268686	rs2647897	C	T	100	PASS	AC=1385;AF=0.276558;AN=5008;NS=2504;DP=20173;EAS_AF=0.0516;AMR_AF=0.3112;AFR_AF=0.2474;EUR_AF=0.4404;SAS_AF=0.3548;AA=C|||;VT=SNP
12	103269416	rs1718297	A	G	100	PASS	AC=1387;AF=0.276957;AN=5008;NS=2504;DP=16600;EAS_AF=0.0516;AMR_AF=0.3127;AFR_AF=0.2481;EUR_AF=0.4404;SAS_AF=0.3548;AA=A|||;VT=SNP
12	103270036	rs1616681	A	G	100	PASS	AC=1265;AF=0.252596;AN=5008;NS=2504;DP=16709;EAS_AF=0.1111;AMR_AF=0.2824;AFR_AF=0.2005;EUR_AF=0.3757;SAS_AF=0.3211;AA=A|||;VT=SNP
12	103270398	rs113857491	G	A	100	PASS	AC=215;AF=0.0429313;AN=5008;NS=2504;DP=18074;EAS_AF=0.0069;AMR_AF=0.0548;AFR_AF=0.0484;EUR_AF=0.0646;SAS_AF=0.0419;AA=G|||;VT=SNP
12	103270457	rs1718298	G	A	100	PASS	AC=1543;AF=0.308107;AN=5008;NS=2504;DP=16782;EAS_AF=0.1181;AMR_AF=0.3401;AFR_AF=0.298;EUR_AF=0.4404;SAS_AF=0.3589;AA=G|||;VT=SNP
12	103270521	rs1718299	C	T	100	PASS	AC=1474;AF=0.294329;AN=5008;NS=2504;DP=15511;EAS_AF=0.1181;AMR_AF=0.3372;AFR_AF=0.2474;EUR_AF=0.4404;SAS_AF=0.3589;AA=C|||;VT=SNP
12	103270846	rs1718300	G	A	100	PASS	AC=1482;AF=0.295927;AN=5008;NS=2504;DP=19648;EAS_AF=0.1181;AMR_AF=0.3357;AFR_AF=0.2504;EUR_AF=0.4414;SAS_AF=0.363;AA=G|||;VT=SNP
12	103271193	rs1718301	G	A	100	PASS	AC=1474;AF=0.294329;AN=5008;NS=2504;DP=20645;EAS_AF=0.119;AMR_AF=0.3357;AFR_AF=0.2496;EUR_AF=0.4394;SAS_AF=0.3569;AA=G|||;VT=SNP
12	103271350	rs2037639	G	A	100	PASS	AC=1585;AF=0.316494;AN=5008;NS=2504;DP=18947;EAS_AF=0.7004;AMR_AF=0.1744;AFR_AF=0.1203;EUR_AF=0.2445;SAS_AF=0.3609;AA=G|||;VT=SNP
12	103271747	rs10778206	G	A	100	PASS	AC=1445;AF=0.288538;AN=5008;NS=2504;DP=16933;EAS_AF=0.7004;AMR_AF=0.1657;AFR_AF=0.0144;EUR_AF=0.2495;SAS_AF=0.362;AA=G|||;VT=SNP
12	103271768	rs10778207	C	T	100	PASS	AC=1457;AF=0.290935;AN=5008;NS=2504;DP=16880;EAS_AF=0.7004;AMR_AF=0.1671;AFR_AF=0.0265;EUR_AF=0.2455;SAS_AF=0.3609;AA=T|||;VT=SNP
12	103272182	rs56840262	T	G	100	PASS	AC=296;AF=0.0591054;AN=5008;NS=2504;DP=17295;EAS_AF=0.006;AMR_AF=0.0605;AFR_AF=0.1112;EUR_AF=0.0636;SAS_AF=0.0378;AA=T|||;VT=SNP
12	103272196	rs71466239	C	T	100	PASS	AC=21;AF=0.00419329;AN=5008;NS=2504;DP=17365;EAS_AF=0;AMR_AF=0.0101;AFR_AF=0;EUR_AF=0.0099;SAS_AF=0.0041;AA=C|||;VT=SNP
12	103272322	rs10860934	C	G	100	PASS	AC=1457;AF=0.290935;AN=5008;NS=2504;DP=19760;EAS_AF=0.7004;AMR_AF=0.1671;AFR_AF=0.0265;EUR_AF=0.2455;SAS_AF=0.3609;AA=C|||;VT=SNP
12	103272686	rs1718302	G	A	100	PASS	AC=4530;AF=0.904553;AN=5008;NS=2504;DP=20427;EAS_AF=0.8462;AMR_AF=0.8963;AFR_AF=0.9781;EUR_AF=0.839;SAS_AF=0.9387;AA=A|||;VT=SNP
12	103273194	rs937474	C	G	100	PASS	AC=2058;AF=0.410942;AN=5008;NS=2504;DP=19514;EAS_AF=0.0605;AMR_AF=0.3573;AFR_AF=0.6808;EUR_AF=0.4384;SAS_AF=0.4172;AA=G|||;VT=SNP
12	103273310	rs1718303	A	G	100	PASS	AC=1259;AF=0.251398;AN=5008;NS=2504;DP=20646;EAS_AF=0.1101;AMR_AF=0.2781;AFR_AF=0.2035;EUR_AF=0.3728;SAS_AF=0.318;AA=A|||;VT=SNP
12	103273960	rs79797800	C	T	100	PASS	AC=294;AF=0.0587061;AN=5008;NS=2504;DP=19706;EAS_AF=0.006;AMR_AF=0.062;AFR_AF=0.1089;EUR_AF=0.0636;SAS_AF=0.0378;AA=C|||;VT=SNP
12	103274642	rs1568795	C	G	100	PASS	AC=1482;AF=0.295927;AN=5008;NS=2504;DP=12182;EAS_AF=0.0585;AMR_AF=0.317;AFR_AF=0.2995;EUR_AF=0.4384;SAS_AF=0.3742;AA=c|||;VT=SNP
12	103274746	rs1619404	T	A	100	PASS	AC=4541;AF=0.906749;AN=5008;NS=2504;DP=9199;EAS_AF=0.8522;AMR_AF=0.8977;AFR_AF=0.9803;EUR_AF=0.839;SAS_AF=0.9397;AA=A|||;VT=SNP
12	103274786	rs12826142	T	C	100	PASS	AC=801;AF=0.159944;AN=5008;NS=2504;DP=8618;EAS_AF=0.0208;AMR_AF=0.3357;AFR_AF=0.1755;EUR_AF=0.1521;SAS_AF=0.1656;AA=T|||;VT=SNP
12	103274952	rs12829846	C	T	100	PASS	AC=863;AF=0.172324;AN=5008;NS=2504;DP=7905;EAS_AF=0.0208;AMR_AF=0.3372;AFR_AF=0.2224;EUR_AF=0.1521;SAS_AF=0.1646;AA=C|||;VT=SNP
12	103275235	rs35080156	C	T	100	PASS	AC=70;AF=0.0139776;AN=5008;NS=2504;DP=16179;EAS_AF=0;AMR_AF=0.0187;AFR_AF=0.0008;EUR_AF=0.0298;SAS_AF=0.0266;AA=T|||;VT=SNP
12	103275247	rs149580772	G	C	100	PASS	AC=25;AF=0.00499201;AN=5008;NS=2504;DP=15662;EAS_AF=0;AMR_AF=0.0058;AFR_AF=0;EUR_AF=0.0179;SAS_AF=0.0031;AA=G|||;VT=SNP
12	103275872	rs1722389	T	C	100	PASS	AC=3173;AF=0.633586;AN=5008;NS=2504;DP=21001;EAS_AF=0.1558;AMR_AF=0.7406;AFR_AF=0.9682;EUR_AF=0.6163;SAS_AF=0.6155;AA=C|||;VT=SNP
12	103275882	rs1718304	G	A	100	PASS	AC=1790;AF=0.357428;AN=5008;NS=2504;DP=21137;EAS_AF=0.1339;AMR_AF=0.3602;AFR_AF=0.3812;EUR_AF=0.4622;SAS_AF=0.4458;AA=A|||;VT=SNP
12	103275901	rs1722390	C	T	100	PASS	AC=3172;AF=0.633387;AN=5008;NS=2504;DP=20677;EAS_AF=0.1558;AMR_AF=0.7406;AFR_AF=0.9682;EUR_AF=0.6163;SAS_AF=0.6145;AA=T|||;VT=SNP
12	103276553	rs1718305	T	A	100	PASS	AC=1721;AF=0.34365;AN=5008;NS=2504;DP=11884;EAS_AF=0.122;AMR_AF=0.3602;AFR_AF=0.382;EUR_AF=0.4622;SAS_AF=0.3865;AA=T|||;VT=SNP
12	103277165	rs10778208	C	T	100	PASS	AC=1352;AF=0.269968;AN=5008;NS=2504;DP=13356;EAS_AF=0.6935;AMR_AF=0.1542;AFR_AF=0.0113;EUR_AF=0.2147;SAS_AF=0.3221;AA=C|||;VT=SNP
12	103278011	rs61942038	C	A	100	PASS	AC=807;AF=0.161142;AN=5008;NS=2504;DP=19709;EAS_AF=0.0208;AMR_AF=0.3357;AFR_AF=0.1808;EUR_AF=0.1521;SAS_AF=0.1646;AA=C|||;VT=SNP
12	103278053	rs61942039	G	C	100	PASS	AC=808;AF=0.161342;AN=5008;NS=2504;DP=19293;EAS_AF=0.0208;AMR_AF=0.3357;AFR_AF=0.1815;EUR_AF=0.1521;SAS_AF=0.1646;AA=G|||;VT=SNP
12	103278314	rs61942040	G	A	100	PASS	AC=823;AF=0.164337;AN=5008;NS=2504;DP=22082;EAS_AF=0.0208;AMR_AF=0.3372;AFR_AF=0.1929;EUR_AF=0.1511;SAS_AF=0.1646;AA=G|||;VT=SNP
12	103278745	rs1722392	C	T	100	PASS	AC=1788;AF=0.357029;AN=5008;NS=2504;DP=20257;EAS_AF=0.123;AMR_AF=0.3646;AFR_AF=0.4244;EUR_AF=0.4712;SAS_AF=0.3845;AA=C|||;VT=SNP
12	103279234	rs34877550	G	A	100	PASS	AC=760;AF=0.151757;AN=5008;NS=2504;DP=14239;EAS_AF=0.0208;AMR_AF=0.3156;AFR_AF=0.1876;EUR_AF=0.1342;SAS_AF=0.1401;AA=G|||;VT=SNP
12	103279257	rs80355850	G	A	100	PASS	AC=409;AF=0.0816693;AN=5008;NS=2504;DP=14173;EAS_AF=0.1329;AMR_AF=0.0908;AFR_AF=0.0068;EUR_AF=0.1481;SAS_AF=0.0552;AA=G|||;VT=SNP
12	103279708	rs58241375	A	T	100	PASS	AC=1103;AF=0.220248;AN=5008;NS=2504;DP=18068;EAS_AF=0.0208;AMR_AF=0.3386;AFR_AF=0.4319;EUR_AF=0.1352;SAS_AF=0.1431;AA=A|||;VT=SNP
12	103279763	rs112037320	T	C	100	PASS	AC=129;AF=0.0257588;AN=5008;NS=2504;DP=19345;EAS_AF=0;AMR_AF=0.0331;AFR_AF=0.0454;EUR_AF=0.0229;SAS_AF=0.0235;AA=T|||;VT=SNP
12	103280116	rs77111250	G	T	100	PASS	AC=403;AF=0.0804712;AN=5008;NS=2504;DP=19929;EAS_AF=0.126;AMR_AF=0.0893;AFR_AF=0.0068;EUR_AF=0.1501;SAS_AF=0.0552;AA=G|||;VT=SNP
12	103280756	rs1522305	G	C	100	PASS	AC=816;AF=0.162939;AN=5008;NS=2504;DP=21798;EAS_AF=0.0546;AMR_AF=0.3184;AFR_AF=0.1997;EUR_AF=0.1332;SAS_AF=0.1452;AA=G|||;VT=SNP
12	103280833	rs79323918	A	G	100	PASS	AC=128;AF=0.0255591;AN=5008;NS=2504;DP=21161;EAS_AF=0;AMR_AF=0.0331;AFR_AF=0.0446;EUR_AF=0.0229;SAS_AF=0.0235;AA=A|||;VT=SNP
12	103280879	rs79381873	C	T	100	PASS	AC=129;AF=0.0257588;AN=5008;NS=2504;DP=21596;EAS_AF=0;AMR_AF=0.0331;AFR_AF=0.0446;EUR_AF=0.0239;SAS_AF=0.0235;AA=C|||;VT=SNP
12	103281170	rs76338042	C	T	100	PASS	AC=129;AF=0.0257588;AN=5008;NS=2504;DP=20082;EAS_AF=0;AMR_AF=0.0331;AFR_AF=0.0454;EUR_AF=0.0229;SAS_AF=0.0235;AA=C|||;VT=SNP
12	103281536	rs75557289	G	T	100	PASS	AC=129;AF=0.0257588;AN=5008;NS=2504;DP=19527;EAS_AF=0;AMR_AF=0.0331;AFR_AF=0.0454;EUR_AF=0.0229;SAS_AF=0.0235;AA=G|||;VT=SNP
12	103281713	rs117723628	G	A	100	PASS	AC=13;AF=0.00259585;AN=5008;NS=2504;DP=22067;EAS_AF=0;AMR_AF=0.0029;AFR_AF=0;EUR_AF=0.0109;SAS_AF=0;AA=G|||;VT=SNP
12	103282205	rs112506215	C	G	100	PASS	AC=47;AF=0.00938498;AN=5008;NS=2504;DP=21169;EAS_AF=0;AMR_AF=0.0115;AFR_AF=0.0008;EUR_AF=0.0358;SAS_AF=0.002;AA=C|||;VT=SNP
12	103282922	rs115941326	T	C	100	PASS	AC=222;AF=0.0443291;AN=5008;NS=2504;DP=18326;EAS_AF=0.006;AMR_AF=0.0418;AFR_AF=0.0968;EUR_AF=0.0388;SAS_AF=0.0204;AA=T|||;VT=SNP
12	103282931	rs10860935	T	A	100	PASS	AC=906;AF=0.180911;AN=5008;NS=2504;DP=18606;EAS_AF=0.125;AMR_AF=0.1196;AFR_AF=0.3684;EUR_AF=0.1521;SAS_AF=0.0583;AA=A|||;VT=SNP
12	103282952	rs10860936	T	C	100	PASS	AC=1010;AF=0.201677;AN=5008;NS=2504;DP=19190;EAS_AF=0.125;AMR_AF=0.1513;AFR_AF=0.3979;EUR_AF=0.175;SAS_AF=0.0787;AA=C|||;VT=SNP
12	103283499	rs35774237	A	G	100	PASS	AC=157;AF=0.0313498;AN=5008;NS=2504;DP=20615;EAS_AF=0;AMR_AF=0.1124;AFR_AF=0.0038;EUR_AF=0.0378;SAS_AF=0.0368;AA=A|||;VT=SNP
12	103283972	rs10778209	A	G	100	PASS	AC=4485;AF=0.895567;AN=5008;NS=2504;DP=19028;EAS_AF=0.9921;AMR_AF=0.8329;AFR_AF=0.969;EUR_AF=0.7455;SAS_AF=0.8957;AA=G|||;VT=SNP
12	103284074	rs113316737	G	A	100	PASS	AC=18;AF=0.00359425;AN=5008;NS=2504;DP=18841;EAS_AF=0;AMR_AF=0.0014;AFR_AF=0;EUR_AF=0.0099;SAS_AF=0.0072;AA=G|||;VT=SNP
12	103284728	rs1915932	T	G	100	PASS	AC=2245;AF=0.448283;AN=5008;NS=2504;DP=16419;EAS_AF=0.1855;AMR_AF=0.5173;AFR_AF=0.7905;EUR_AF=0.3499;SAS_AF=0.3088;AA=G|||;VT=SNP
12	103285043	rs11111419	A	T	100	PASS	AC=1717;AF=0.342851;AN=5008;NS=2504;DP=18093;EAS_AF=0.1736;AMR_AF=0.438;AFR_AF=0.5711;EUR_AF=0.2873;SAS_AF=0.1984;AA=T|||;VT=SNP
12	103285106	rs77225688	T	A	100	PASS	AC=131;AF=0.0261581;AN=5008;NS=2504;DP=18326;EAS_AF=0;AMR_AF=0.0331;AFR_AF=0.0469;EUR_AF=0.0229;SAS_AF=0.0235;AA=T|||;VT=SNP
12	103285283	rs76239001	T	G	100	PASS	AC=149;AF=0.0297524;AN=5008;NS=2504;DP=22144;EAS_AF=0;AMR_AF=0.0389;AFR_AF=0.0469;EUR_AF=0.0348;SAS_AF=0.0256;AA=T|||;VT=SNP
12	103285508	rs111244120	C	T	100	PASS	AC=79;AF=0.0157748;AN=5008;NS=2504;DP=18373;EAS_AF=0;AMR_AF=0.0245;AFR_AF=0.0121;EUR_AF=0.0229;SAS_AF=0.0235;AA=C|||;VT=SNP
12	103286200	rs1403053	T	C	100	PASS	AC=1855;AF=0.370407;AN=5008;NS=2504;DP=19770;EAS_AF=0.1835;AMR_AF=0.4467;AFR_AF=0.6626;EUR_AF=0.2873;SAS_AF=0.1994;AA=T|||;VT=SNP
12	103286805	rs76809619	C	T	100	PASS	AC=136;AF=0.0271565;AN=5008;NS=2504;DP=19261;EAS_AF=0;AMR_AF=0.0346;AFR_AF=0.0499;EUR_AF=0.0229;SAS_AF=0.0235;AA=C|||;VT=SNP
12	103286955	rs34857170	T	A	100	PASS	AC=2266;AF=0.452476;AN=5008;NS=2504;DP=14214;EAS_AF=0.1855;AMR_AF=0.5202;AFR_AF=0.8056;EUR_AF=0.3489;SAS_AF=0.3088;AA=A|||;VT=SNP
12	103287067	rs4646987	A	G	100	PASS	AC=827;AF=0.165136;AN=5008;NS=2504;DP=13333;EAS_AF=0.0496;AMR_AF=0.3213;AFR_AF=0.2095;EUR_AF=0.1352;SAS_AF=0.1442;AA=A|||;VT=SNP
12	103288349	rs78243047	A	T	100	PASS	AC=632;AF=0.126198;AN=5008;NS=2504;DP=12570;EAS_AF=0.125;AMR_AF=0.1037;AFR_AF=0.1778;EUR_AF=0.1501;SAS_AF=0.0491;AA=A|||;VT=SNP
12	103289056	rs35019215	C	A	100	PASS	AC=826;AF=0.164936;AN=5008;NS=2504;DP=14456;EAS_AF=0.0496;AMR_AF=0.3213;AFR_AF=0.2088;EUR_AF=0.1352;SAS_AF=0.1442;AA=C|||;VT=SNP
12	103289513	rs112688310	A	G	100	PASS	AC=138;AF=0.0275559;AN=5008;NS=2504;DP=8859;EAS_AF=0;AMR_AF=0.0346;AFR_AF=0.0514;EUR_AF=0.0229;SAS_AF=0.0235;AA=A|||;VT=SNP
12	103290309	rs73391525	A	T	100	PASS	AC=1018;AF=0.203275;AN=5008;NS=2504;DP=20463;EAS_AF=0.125;AMR_AF=0.1254;AFR_AF=0.4523;EUR_AF=0.1521;SAS_AF=0.0552;AA=A|||;VT=SNP
12	103290339	rs74727336	G	A	100	PASS	AC=416;AF=0.0830671;AN=5008;NS=2504;DP=20452;EAS_AF=0.125;AMR_AF=0.0908;AFR_AF=0.0174;EUR_AF=0.1501;SAS_AF=0.0542;AA=G|||;VT=SNP
12	103290907	rs80334140	C	T	100	PASS	AC=85;AF=0.0169728;AN=5008;NS=2504;DP=14644;EAS_AF=0;AMR_AF=0.0259;AFR_AF=0.0159;EUR_AF=0.0229;SAS_AF=0.0235;AA=c|||;VT=SNP
12	103291356	rs117884472	C	T	100	PASS	AC=62;AF=0.0123802;AN=5008;NS=2504;DP=12895;EAS_AF=0;AMR_AF=0.0187;AFR_AF=0.0023;EUR_AF=0.0229;SAS_AF=0.0235;AA=C|||;VT=SNP
12	103291410	rs75986036	A	C	100	PASS	AC=708;AF=0.141374;AN=5008;NS=2504;DP=13142;EAS_AF=0.125;AMR_AF=0.1081;AFR_AF=0.2292;EUR_AF=0.1501;SAS_AF=0.0542;AA=A|||;VT=SNP
12	103291468	rs111269072	T	G	100	PASS	AC=44;AF=0.00878594;AN=5008;NS=2504;DP=13981;EAS_AF=0;AMR_AF=0.0101;AFR_AF=0.0008;EUR_AF=0.0338;SAS_AF=0.002;AA=T|||;VT=SNP
12	103291489	rs77864037	C	T	100	PASS	AC=210;AF=0.0419329;AN=5008;NS=2504;DP=14300;EAS_AF=0.006;AMR_AF=0.0346;AFR_AF=0.093;EUR_AF=0.0368;SAS_AF=0.0204;AA=C|||;VT=SNP
12	103291807	rs61942043	T	C	100	PASS	AC=837;AF=0.167133;AN=5008;NS=2504;DP=19479;EAS_AF=0.0595;AMR_AF=0.3213;AFR_AF=0.2088;EUR_AF=0.1352;SAS_AF=0.1452;AA=T|||;VT=SNP
12	103291883	rs80238951	C	T	100	PASS	AC=423;AF=0.0844649;AN=5008;NS=2504;DP=19184;EAS_AF=0.125;AMR_AF=0.0908;AFR_AF=0.0227;EUR_AF=0.1501;SAS_AF=0.0542;AA=C|||;VT=SNP
12	103291963	rs73173940	A	G	100	PASS	AC=15;AF=0.00299521;AN=5008;NS=2504;DP=18835;EAS_AF=0;AMR_AF=0.0014;AFR_AF=0;EUR_AF=0.0109;SAS_AF=0.0031;AA=A|||;VT=SNP
12	103292292	rs76241566	T	A	100	PASS	AC=211;AF=0.0421326;AN=5008;NS=2504;DP=15997;EAS_AF=0.006;AMR_AF=0.0346;AFR_AF=0.0938;EUR_AF=0.0368;SAS_AF=0.0204;AA=T|||;VT=SNP
12	103292371	rs6539058	C	T	100	PASS	AC=2147;AF=0.428714;AN=5008;NS=2504;DP=16713;EAS_AF=0.7956;AMR_AF=0.3141;AFR_AF=0.115;EUR_AF=0.3976;SAS_AF=0.5879;AA=C|||;VT=SNP
12	103292772	rs1391685	A	C	100	PASS	AC=1180;AF=0.235623;AN=5008;NS=2504;DP=16644;EAS_AF=0.125;AMR_AF=0.1628;AFR_AF=0.5227;EUR_AF=0.175;SAS_AF=0.0757;AA=C|||;VT=SNP
12	103293223	rs7131709	C	T	100	PASS	AC=801;AF=0.159944;AN=5008;NS=2504;DP=17854;EAS_AF=0.0496;AMR_AF=0.3184;AFR_AF=0.1906;EUR_AF=0.1352;SAS_AF=0.1452;AA=C|||;VT=SNP
12	103293297	rs139730988	A	C	100	PASS	AC=93;AF=0.0185703;AN=5008;NS=2504;DP=17557;EAS_AF=0;AMR_AF=0.0144;AFR_AF=0.0053;EUR_AF=0.0388;SAS_AF=0.0378;AA=A|||;VT=SNP
12	103293699	rs114122969	A	G	100	PASS	AC=442;AF=0.0882588;AN=5008;NS=2504;DP=12166;EAS_AF=0.125;AMR_AF=0.0937;AFR_AF=0.034;EUR_AF=0.1501;SAS_AF=0.0562;AA=A|||;VT=SNP
12	103293737	rs117485781	G	A	100	PASS	AC=423;AF=0.0844649;AN=5008;NS=2504;DP=14926;EAS_AF=0.125;AMR_AF=0.0908;AFR_AF=0.0212;EUR_AF=0.1501;SAS_AF=0.0562;AA=G|||;VT=SNP
12	103293787	rs67493149	T	C	100	PASS	AC=1150;AF=0.229633;AN=5008;NS=2504;DP=12909;EAS_AF=0.0595;AMR_AF=0.3372;AFR_AF=0.4349;EUR_AF=0.1372;SAS_AF=0.1462;AA=T|||;VT=SNP
12	103293978	rs61942044	T	C	100	PASS	AC=1545;AF=0.308506;AN=5008;NS=2504;DP=11408;EAS_AF=0.1845;AMR_AF=0.428;AFR_AF=0.4372;EUR_AF=0.2853;SAS_AF=0.2014;AA=C|||;VT=SNP
12	103294094	rs148977521	C	T	100	PASS	AC=16;AF=0.00319489;AN=5008;NS=2504;DP=15919;EAS_AF=0;AMR_AF=0.0014;AFR_AF=0;EUR_AF=0.0129;SAS_AF=0.002;AA=C|||;VT=SNP
12	103294199	rs78373306	T	G	100	PASS	AC=637;AF=0.127196;AN=5008;NS=2504;DP=15260;EAS_AF=0.125;AMR_AF=0.1052;AFR_AF=0.1755;EUR_AF=0.1501;SAS_AF=0.0562;AA=T|||;VT=SNP
12	103294255	rs74560156	G	A	100	PASS	AC=708;AF=0.141374;AN=5008;NS=2504;DP=14447;EAS_AF=0.125;AMR_AF=0.1081;AFR_AF=0.2277;EUR_AF=0.1501;SAS_AF=0.0562;AA=G|||;VT=SNP
12	103294260	rs79841057	G	A	100	PASS	AC=708;AF=0.141374;AN=5008;NS=2504;DP=14389;EAS_AF=0.125;AMR_AF=0.1081;AFR_AF=0.2277;EUR_AF=0.1501;SAS_AF=0.0562;AA=A|||;VT=SNP
12	103294298	rs61942045	T	G	100	PASS	AC=839;AF=0.167532;AN=5008;NS=2504;DP=15183;EAS_AF=0.0605;AMR_AF=0.3213;AFR_AF=0.2095;EUR_AF=0.1352;SAS_AF=0.1452;AA=T|||;VT=SNP
12	103294978	rs3847930	G	A	100	PASS	AC=4460;AF=0.890575;AN=5008;NS=2504;DP=17351;EAS_AF=0.9921;AMR_AF=0.8314;AFR_AF=0.9493;EUR_AF=0.7445;SAS_AF=0.8988;AA=A|||;VT=SNP
12	103295011	rs3913258	C	T	100	PASS	AC=2265;AF=0.452276;AN=5008;NS=2504;DP=17050;EAS_AF=0.1865;AMR_AF=0.5173;AFR_AF=0.8056;EUR_AF=0.3469;SAS_AF=0.3108;AA=T|||;VT=SNP
12	103295054	rs77856075	G	A	100	PASS	AC=708;AF=0.141374;AN=5008;NS=2504;DP=17290;EAS_AF=0.125;AMR_AF=0.1081;AFR_AF=0.2277;EUR_AF=0.1501;SAS_AF=0.0562;AA=A|||;VT=SNP
12	103295452	rs61942046	G	A	100	PASS	AC=826;AF=0.164936;AN=5008;NS=2504;DP=17788;EAS_AF=0.0486;AMR_AF=0.3184;AFR_AF=0.2095;EUR_AF=0.1352;SAS_AF=0.1462;AA=G|||;VT=SNP
12	103295482	rs7295308	A	G	100	PASS	AC=1214;AF=0.242412;AN=5008;NS=2504;DP=18087;EAS_AF=0.0575;AMR_AF=0.3401;AFR_AF=0.4342;EUR_AF=0.1382;SAS_AF=0.2117;AA=G|||;VT=SNP
12	103295636	rs78985461	G	A	100	PASS	AC=645;AF=0.128794;AN=5008;NS=2504;DP=18829;EAS_AF=0.125;AMR_AF=0.1052;AFR_AF=0.1815;EUR_AF=0.1501;SAS_AF=0.0562;AA=G|||;VT=SNP
12	103295967	rs142557042	T	C	100	PASS	AC=26;AF=0.00519169;AN=5008;NS=2504;DP=19308;EAS_AF=0;AMR_AF=0.0058;AFR_AF=0;EUR_AF=0.0129;SAS_AF=0.0092;AA=T|||;VT=SNP
12	103296005	rs772899	A	G	100	PASS	AC=4983;AF=0.995008;AN=5008;NS=2504;DP=18668;EAS_AF=1;AMR_AF=0.987;AFR_AF=0.9985;EUR_AF=0.9881;SAS_AF=0.998;AA=G|||;VT=SNP
12	103296008	rs3847931	G	T	100	PASS	AC=1843;AF=0.368011;AN=5008;NS=2504;DP=18805;EAS_AF=0.1835;AMR_AF=0.4438;AFR_AF=0.6044;EUR_AF=0.2883;SAS_AF=0.2669;AA=G|||;VT=SNP
12	103296313	rs77688177	G	T	100	PASS	AC=442;AF=0.0882588;AN=5008;NS=2504;DP=19025;EAS_AF=0.126;AMR_AF=0.0922;AFR_AF=0.034;EUR_AF=0.1501;SAS_AF=0.0562;AA=G|||;VT=SNP
12	103296638	rs79319758	T	G	100	PASS	AC=442;AF=0.0882588;AN=5008;NS=2504;DP=18116;EAS_AF=0.126;AMR_AF=0.0922;AFR_AF=0.034;EUR_AF=0.1501;SAS_AF=0.0562;AA=T|||;VT=SNP
12	103296705	rs61943173	T	A	100	PASS	AC=481;AF=0.0960463;AN=5008;NS=2504;DP=19061;EAS_AF=0.0079;AMR_AF=0.1225;AFR_AF=0.1634;EUR_AF=0.0666;SAS_AF=0.1074;AA=T|||;VT=SNP
12	103296936	rs150845757	C	T	100	PASS	AC=209;AF=0.0417332;AN=5008;NS=2504;DP=18001;EAS_AF=0.005;AMR_AF=0.0346;AFR_AF=0.093;EUR_AF=0.0358;SAS_AF=0.0215;AA=C|||;VT=SNP
12	103297341	rs76659109	G	C	100	PASS	AC=435;AF=0.086861;AN=5008;NS=2504;DP=19650;EAS_AF=0.126;AMR_AF=0.0922;AFR_AF=0.0287;EUR_AF=0.1501;SAS_AF=0.0562;AA=G|||;VT=SNP
12	103297680	rs61943174	C	T	100	PASS	AC=278;AF=0.0555112;AN=5008;NS=2504;DP=19361;EAS_AF=0.0079;AMR_AF=0.111;AFR_AF=0.0219;EUR_AF=0.0646;SAS_AF=0.1012;AA=C|||;VT=SNP
12	103297746	rs34191345	A	G	100	PASS	AC=2301;AF=0.459465;AN=5008;NS=2504;DP=20696;EAS_AF=0.1905;AMR_AF=0.5159;AFR_AF=0.8298;EUR_AF=0.3469;SAS_AF=0.3119;AA=G|||;VT=SNP
12	103298371	rs1851381	T	A	100	PASS	AC=283;AF=0.0565096;AN=5008;NS=2504;DP=20190;EAS_AF=0.0079;AMR_AF=0.111;AFR_AF=0.0219;EUR_AF=0.0646;SAS_AF=0.1063;AA=T|||;VT=SNP
12	103298517	rs1522307	A	G	100	PASS	AC=2183;AF=0.435903;AN=5008;NS=2504;DP=18212;EAS_AF=0.2004;AMR_AF=0.5115;AFR_AF=0.7345;EUR_AF=0.3469;SAS_AF=0.3129;AA=G|||;VT=SNP;EX_TARGET
12	103298587	rs185113258	G	A	100	PASS	AC=17;AF=0.00339457;AN=5008;NS=2504;DP=16610;EAS_AF=0;AMR_AF=0;AFR_AF=0.0008;EUR_AF=0.0149;SAS_AF=0.001;AA=g|||;VT=SNP
12	103298804	rs34181115	C	T	100	PASS	AC=648;AF=0.129393;AN=5008;NS=2504;DP=20344;EAS_AF=0.0605;AMR_AF=0.2133;AFR_AF=0.2005;EUR_AF=0.0716;SAS_AF=0.1043;AA=C|||;VT=SNP
12	103298843	rs35823784	G	A	100	PASS	AC=637;AF=0.127196;AN=5008;NS=2504;DP=19712;EAS_AF=0.0506;AMR_AF=0.2133;AFR_AF=0.2005;EUR_AF=0.0716;SAS_AF=0.1033;AA=G|||;VT=SNP
12	103298925	rs71466242	C	T	100	PASS	AC=647;AF=0.129193;AN=5008;NS=2504;DP=18846;EAS_AF=0.0605;AMR_AF=0.2133;AFR_AF=0.2005;EUR_AF=0.0716;SAS_AF=0.1033;AA=C|||;VT=SNP
12	103298939	rs79993046	T	C	100	PASS	AC=135;AF=0.0269569;AN=5008;NS=2504;DP=18569;EAS_AF=0;AMR_AF=0.0346;AFR_AF=0.0492;EUR_AF=0.0229;SAS_AF=0.0235;AA=T|||;VT=SNP
12	103299782	rs74699156	T	C	100	PASS	AC=587;AF=0.117212;AN=5008;NS=2504;DP=16370;EAS_AF=0.126;AMR_AF=0.1023;AFR_AF=0.1384;EUR_AF=0.1501;SAS_AF=0.0562;AA=T|||;VT=SNP
12	103300962	rs75236535	T	C	100	PASS	AC=587;AF=0.117212;AN=5008;NS=2504;DP=19376;EAS_AF=0.126;AMR_AF=0.1023;AFR_AF=0.1384;EUR_AF=0.1501;SAS_AF=0.0562;AA=T|||;VT=SNP
12	103301176	rs75859877	A	C	100	PASS	AC=439;AF=0.0876597;AN=5008;NS=2504;DP=17760;EAS_AF=0.123;AMR_AF=0.0922;AFR_AF=0.034;EUR_AF=0.1501;SAS_AF=0.0562;AA=A|||;VT=SNP
12	103301360	rs78814848	G	T	100	PASS	AC=432;AF=0.086262;AN=5008;NS=2504;DP=21305;EAS_AF=0.123;AMR_AF=0.0922;AFR_AF=0.0287;EUR_AF=0.1501;SAS_AF=0.0562;AA=G|||;VT=SNP
12	103301511	rs117903008	C	T	100	PASS	AC=433;AF=0.0864617;AN=5008;NS=2504;DP=18534;EAS_AF=0.123;AMR_AF=0.0922;AFR_AF=0.0295;EUR_AF=0.1501;SAS_AF=0.0562;AA=C|||;VT=SNP
12	103301968	rs73391558	C	T	100	PASS	AC=280;AF=0.0559105;AN=5008;NS=2504;DP=13774;EAS_AF=0.0079;AMR_AF=0.111;AFR_AF=0.0219;EUR_AF=0.0646;SAS_AF=0.1033;AA=C|||;VT=SNP
12	103302294	rs35855475	C	T	100	PASS	AC=691;AF=0.137979;AN=5008;NS=2504;DP=16465;EAS_AF=0.0823;AMR_AF=0.2176;AFR_AF=0.2005;EUR_AF=0.0855;SAS_AF=0.1084;AA=C|||;VT=SNP
12	103302862	rs34923793	T	C	100	PASS	AC=449;AF=0.0896565;AN=5008;NS=2504;DP=17551;EAS_AF=0.123;AMR_AF=0.0937;AFR_AF=0.0348;EUR_AF=0.1531;SAS_AF=0.0613;AA=T|||;VT=SNP
12	103302896	rs2133295	G	A	100	PASS	AC=681;AF=0.135982;AN=5008;NS=2504;DP=17039;EAS_AF=0.0823;AMR_AF=0.2161;AFR_AF=0.2005;EUR_AF=0.0815;SAS_AF=0.1033;AA=G|||;VT=SNP
12	103302949	rs73173944	G	A	100	PASS	AC=681;AF=0.135982;AN=5008;NS=2504;DP=18493;EAS_AF=0.0833;AMR_AF=0.2161;AFR_AF=0.1997;EUR_AF=0.0815;SAS_AF=0.1033;AA=g|||;VT=SNP
12	103303407	rs66484911	T	C	100	PASS	AC=1182;AF=0.236022;AN=5008;NS=2504;DP=15462;EAS_AF=0.2054;AMR_AF=0.3112;AFR_AF=0.2738;EUR_AF=0.2346;SAS_AF=0.1646;AA=C|||;VT=SNP
12	103303494	rs112915864	T	C	100	PASS	AC=333;AF=0.0664936;AN=5008;NS=2504;DP=14593;EAS_AF=0.006;AMR_AF=0.0663;AFR_AF=0.146;EUR_AF=0.0457;SAS_AF=0.0429;AA=T|||;VT=SNP
12	103305045	rs117304853	T	C	100	PASS	AC=65;AF=0.0129792;AN=5008;NS=2504;DP=20180;EAS_AF=0;AMR_AF=0.0461;AFR_AF=0;EUR_AF=0.0308;SAS_AF=0.002;AA=T|||;VT=SNP
12	103305221	rs35780730	C	A	100	PASS	AC=1745;AF=0.348442;AN=5008;NS=2504;DP=19195;EAS_AF=0.2004;AMR_AF=0.4409;AFR_AF=0.5045;EUR_AF=0.3022;SAS_AF=0.272;AA=A|||;VT=SNP
12	103305409	rs4646986	G	A	100	PASS	AC=1950;AF=0.389377;AN=5008;NS=2504;DP=21310;EAS_AF=0.2004;AMR_AF=0.4524;AFR_AF=0.6505;EUR_AF=0.3042;SAS_AF=0.274;AA=A|||;VT=SNP
12	103306059	rs34425560	T	C	100	PASS	AC=501;AF=0.10004;AN=5008;NS=2504;DP=17357;EAS_AF=0.12;AMR_AF=0.0951;AFR_AF=0.0749;EUR_AF=0.1531;SAS_AF=0.0624;AA=T|||;VT=SNP
12	103306302	rs113190378	T	A	100	PASS	AC=62;AF=0.0123802;AN=5008;NS=2504;DP=20177;EAS_AF=0;AMR_AF=0.0202;AFR_AF=0.0136;EUR_AF=0.0089;SAS_AF=0.0215;AA=T|||;VT=SNP
12	103306550	rs17842947	A	G	100	PASS	AC=1086;AF=0.216853;AN=5008;NS=2504;DP=21605;EAS_AF=0.0804;AMR_AF=0.3415;AFR_AF=0.3162;EUR_AF=0.1491;SAS_AF=0.2045;AA=A|||;VT=SNP
12	103307021	rs1498688	A	G	100	PASS	AC=1253;AF=0.2502;AN=5008;NS=2504;DP=18486;EAS_AF=0.0903;AMR_AF=0.3458;AFR_AF=0.4297;EUR_AF=0.1491;SAS_AF=0.2086;AA=A|||;VT=SNP
12	103307361	rs7138986	G	A	100	PASS	AC=2271;AF=0.453474;AN=5008;NS=2504;DP=16919;EAS_AF=0.2063;AMR_AF=0.5159;AFR_AF=0.7912;EUR_AF=0.3489;SAS_AF=0.3149;AA=A|||;VT=SNP
12	103307583	rs3805122	A	G	100	PASS	AC=447;AF=0.0892572;AN=5008;NS=2504;DP=18215;EAS_AF=0.12;AMR_AF=0.0937;AFR_AF=0.0348;EUR_AF=0.1531;SAS_AF=0.0624;AA=A|||;VT=SNP
12	103307835	rs2056602	A	G	100	PASS	AC=1086;AF=0.216853;AN=5008;NS=2504;DP=17273;EAS_AF=0.0804;AMR_AF=0.3415;AFR_AF=0.3162;EUR_AF=0.1491;SAS_AF=0.2045;AA=A|||;VT=SNP
12	103308252	rs71466243	T	A	100	PASS	AC=501;AF=0.10004;AN=5008;NS=2504;DP=18022;EAS_AF=0.12;AMR_AF=0.0951;AFR_AF=0.0749;EUR_AF=0.1531;SAS_AF=0.0624;AA=T|||;VT=SNP
12	103308646	rs7970836	A	G	100	PASS	AC=1807;AF=0.360823;AN=5008;NS=2504;DP=19533;EAS_AF=0.2103;AMR_AF=0.4496;AFR_AF=0.5401;EUR_AF=0.3022;SAS_AF=0.271;AA=a|||;VT=SNP
12	103309396	rs7310181	G	A	100	PASS	AC=1806;AF=0.360623;AN=5008;NS=2504;DP=18194;EAS_AF=0.2093;AMR_AF=0.4496;AFR_AF=0.5408;EUR_AF=0.3022;SAS_AF=0.2699;AA=A|||;VT=SNP
12	103309732	rs3805120	C	T	100	PASS	AC=628;AF=0.125399;AN=5008;NS=2504;DP=16021;EAS_AF=0.12;AMR_AF=0.1052;AFR_AF=0.1626;EUR_AF=0.1531;SAS_AF=0.0665;AA=C|||;VT=SNP
12	103309945	rs67549392	T	A	100	PASS	AC=1724;AF=0.344249;AN=5008;NS=2504;DP=17410;EAS_AF=0.1994;AMR_AF=0.4481;AFR_AF=0.4871;EUR_AF=0.3022;SAS_AF=0.2699;AA=A|||;VT=SNP
12	103310173	rs3828473	G	C	100	PASS	AC=628;AF=0.125399;AN=5008;NS=2504;DP=18266;EAS_AF=0.12;AMR_AF=0.1052;AFR_AF=0.1626;EUR_AF=0.1531;SAS_AF=0.0665;AA=G|||;VT=SNP
12	103310531	rs3792590	T	A	100	PASS	AC=1679;AF=0.335264;AN=5008;NS=2504;DP=19068;EAS_AF=0.1994;AMR_AF=0.4452;AFR_AF=0.4539;EUR_AF=0.3022;SAS_AF=0.271;AA=T|||;VT=SNP
12	103310715	rs1522295	T	C	100	PASS	AC=1679;AF=0.335264;AN=5008;NS=2504;DP=21402;EAS_AF=0.1994;AMR_AF=0.4452;AFR_AF=0.4539;EUR_AF=0.3022;SAS_AF=0.271;AA=C|||;VT=SNP
12	103310787	rs1522296	G	A	100	PASS	AC=1821;AF=0.363618;AN=5008;NS=2504;DP=19038;EAS_AF=0.1994;AMR_AF=0.4683;AFR_AF=0.5265;EUR_AF=0.3111;SAS_AF=0.2924;AA=A|||;VT=SNP
12	103310979	rs2280615	T	G	100	PASS	AC=631;AF=0.125998;AN=5008;NS=2504;DP=17974;EAS_AF=0.12;AMR_AF=0.1066;AFR_AF=0.1641;EUR_AF=0.1531;SAS_AF=0.0665;AA=T|||;VT=SNP
12	103310989	rs7954004	G	A	100	PASS	AC=142;AF=0.0283546;AN=5008;NS=2504;DP=18088;EAS_AF=0;AMR_AF=0.0231;AFR_AF=0.0726;EUR_AF=0.0089;SAS_AF=0.0215;AA=G|||;VT=SNP
12	103311055	rs62517177	G	A	100	PASS	AC=142;AF=0.0283546;AN=5008;NS=2504;DP=17035;EAS_AF=0;AMR_AF=0.0231;AFR_AF=0.0726;EUR_AF=0.0089;SAS_AF=0.0215;AA=G|||;VT=SNP
12	103311131	rs74820934	C	T	100	PASS	AC=142;AF=0.0283546;AN=5008;NS=2504;DP=14798;EAS_AF=0;AMR_AF=0.0231;AFR_AF=0.0726;EUR_AF=0.0089;SAS_AF=0.0215;AA=C|||;VT=SNP
12	103311672	rs34674687	C	G	100	PASS	AC=468;AF=0.0934505;AN=5008;NS=2504;DP=20076;EAS_AF=0.1448;AMR_AF=0.0951;AFR_AF=0.0295;EUR_AF=0.1551;SAS_AF=0.0624;AA=C|||;VT=SNP
12	103311829	rs1522297	T	C	100	PASS	AC=2008;AF=0.400958;AN=5008;NS=2504;DP=20128;EAS_AF=0.2331;AMR_AF=0.4784;AFR_AF=0.6301;EUR_AF=0.3151;SAS_AF=0.2975;AA=C|||;VT=SNP
12	103311984	rs17546516	A	G	100	PASS	AC=467;AF=0.0932508;AN=5008;NS=2504;DP=16266;EAS_AF=0.1438;AMR_AF=0.0951;AFR_AF=0.0287;EUR_AF=0.1551;SAS_AF=0.0634;AA=A|||;VT=SNP
12	103312023	rs1522298	G	C	100	PASS	AC=2005;AF=0.400359;AN=5008;NS=2504;DP=15837;EAS_AF=0.2331;AMR_AF=0.4784;AFR_AF=0.6293;EUR_AF=0.3151;SAS_AF=0.2955;AA=C|||;VT=SNP
12	103312108	rs1522299	A	G	100	PASS	AC=2005;AF=0.400359;AN=5008;NS=2504;DP=14653;EAS_AF=0.2331;AMR_AF=0.4784;AFR_AF=0.6293;EUR_AF=0.3151;SAS_AF=0.2955;AA=A|||;VT=SNP
12	103312337	rs12312033	A	C	100	PASS	AC=2005;AF=0.400359;AN=5008;NS=2504;DP=15169;EAS_AF=0.2331;AMR_AF=0.4784;AFR_AF=0.6293;EUR_AF=0.3161;SAS_AF=0.2945;AA=A|||;VT=SNP
12	103312430	rs9804734	C	T	100	PASS	AC=1995;AF=0.398363;AN=5008;NS=2504;DP=14639;EAS_AF=0.2232;AMR_AF=0.4784;AFR_AF=0.6293;EUR_AF=0.3161;SAS_AF=0.2945;AA=C|||;VT=SNP
12	103312619	rs7485331	C	A	100	PASS	AC=1992;AF=0.397764;AN=5008;NS=2504;DP=18099;EAS_AF=0.2232;AMR_AF=0.4755;AFR_AF=0.6293;EUR_AF=0.3161;SAS_AF=0.2935;AA=C|||;VT=SNP
12	103312720	rs1498691	A	G	100	PASS	AC=2185;AF=0.436302;AN=5008;NS=2504;DP=20760;EAS_AF=0.2232;AMR_AF=0.4928;AFR_AF=0.7632;EUR_AF=0.3181;SAS_AF=0.2955;AA=G|||;VT=SNP
12	103312798	rs1498690	G	A	100	PASS	AC=203;AF=0.0405351;AN=5008;NS=2504;DP=21134;EAS_AF=0;AMR_AF=0.0245;AFR_AF=0.1195;EUR_AF=0.008;SAS_AF=0.0204;AA=G|||;VT=SNP
12	103312949	rs1498689	G	A	100	PASS	AC=1995;AF=0.398363;AN=5008;NS=2504;DP=18952;EAS_AF=0.2232;AMR_AF=0.4784;AFR_AF=0.6293;EUR_AF=0.3161;SAS_AF=0.2945;AA=G|||;VT=SNP
12	103313030	rs111874313	C	T	100	PASS	AC=203;AF=0.0405351;AN=5008;NS=2504;DP=18765;EAS_AF=0;AMR_AF=0.0245;AFR_AF=0.1195;EUR_AF=0.008;SAS_AF=0.0204;AA=C|||;VT=SNP
12	103313431	rs2173443	G	A	100	PASS	AC=2357;AF=0.470647;AN=5008;NS=2504;DP=16861;EAS_AF=0.2292;AMR_AF=0.5202;AFR_AF=0.8306;EUR_AF=0.3539;SAS_AF=0.318;AA=A|||;VT=SNP
12	103313464	rs117250762	G	A	100	PASS	AC=129;AF=0.0257588;AN=5008;NS=2504;DP=17253;EAS_AF=0.006;AMR_AF=0.0288;AFR_AF=0.0348;EUR_AF=0.0358;SAS_AF=0.0215;AA=G|||;VT=SNP
12	103313482	rs2888702	G	T	100	PASS	AC=862;AF=0.172125;AN=5008;NS=2504;DP=17823;EAS_AF=0.1438;AMR_AF=0.1311;AFR_AF=0.2852;EUR_AF=0.164;SAS_AF=0.0859;AA=G|||;VT=SNP
12	103313664	rs34586248	T	C	100	PASS	AC=677;AF=0.135184;AN=5008;NS=2504;DP=18550;EAS_AF=0.1438;AMR_AF=0.1196;AFR_AF=0.152;EUR_AF=0.164;SAS_AF=0.0849;AA=T|||;VT=SNP
12	103313732	rs34727961	T	A	100	PASS	AC=2003;AF=0.39996;AN=5008;NS=2504;DP=17233;EAS_AF=0.2242;AMR_AF=0.4784;AFR_AF=0.6324;EUR_AF=0.3181;SAS_AF=0.2955;AA=T|||;VT=SNP
12	103313789	rs2173442	G	A	100	PASS	AC=2002;AF=0.39976;AN=5008;NS=2504;DP=16874;EAS_AF=0.2242;AMR_AF=0.4784;AFR_AF=0.6324;EUR_AF=0.3171;SAS_AF=0.2955;AA=A|||;VT=SNP
12	103313921	rs36002276	G	A	100	PASS	AC=684;AF=0.136581;AN=5008;NS=2504;DP=18494;EAS_AF=0.1438;AMR_AF=0.1196;AFR_AF=0.1551;EUR_AF=0.166;SAS_AF=0.0859;AA=G|||;VT=SNP
12	103314625	rs34984499	G	A	100	PASS	AC=876;AF=0.17492;AN=5008;NS=2504;DP=19226;EAS_AF=0.1438;AMR_AF=0.1326;AFR_AF=0.295;EUR_AF=0.165;SAS_AF=0.0849;AA=A|||;VT=SNP
12	103314935	rs73393504	A	G	100	PASS	AC=295;AF=0.0589058;AN=5008;NS=2504;DP=16784;EAS_AF=0.0079;AMR_AF=0.111;AFR_AF=0.0257;EUR_AF=0.0706;SAS_AF=0.1074;AA=A|||;VT=SNP
12	103315833	rs34992342	C	T	100	PASS	AC=23;AF=0.00459265;AN=5008;NS=2504;DP=15658;EAS_AF=0;AMR_AF=0.013;AFR_AF=0;EUR_AF=0.0109;SAS_AF=0.0031;AA=C|||;VT=SNP
12	103316047	rs138957582	C	T	100	PASS	AC=49;AF=0.00978435;AN=5008;NS=2504;DP=15558;EAS_AF=0;AMR_AF=0.0144;AFR_AF=0.0083;EUR_AF=0.008;SAS_AF=0.0204;AA=C|||;VT=SNP
12	103316240	rs71466245	G	A	100	PASS	AC=466;AF=0.0930511;AN=5008;NS=2504;DP=18766;EAS_AF=0.1429;AMR_AF=0.0951;AFR_AF=0.0287;EUR_AF=0.1551;SAS_AF=0.0634;AA=G|||;VT=SNP
12	103316320	rs1524550	C	T	100	PASS	AC=661;AF=0.131989;AN=5008;NS=2504;DP=19939;EAS_AF=0.0079;AMR_AF=0.1354;AFR_AF=0.2882;EUR_AF=0.0716;SAS_AF=0.1084;AA=C|||;VT=SNP
12	103316683	rs73173951	A	G	100	PASS	AC=869;AF=0.173522;AN=5008;NS=2504;DP=20135;EAS_AF=0.0714;AMR_AF=0.2378;AFR_AF=0.3389;EUR_AF=0.0825;SAS_AF=0.1033;AA=A|||;VT=SNP
12	103316740	rs17449558	A	C	100	PASS	AC=292;AF=0.0583067;AN=5008;NS=2504;DP=22005;EAS_AF=0.0079;AMR_AF=0.111;AFR_AF=0.0257;EUR_AF=0.0706;SAS_AF=0.1043;AA=A|||;VT=SNP
12	103316999	rs36089410	G	A	100	PASS	AC=681;AF=0.135982;AN=5008;NS=2504;DP=22854;EAS_AF=0.1429;AMR_AF=0.1196;AFR_AF=0.1558;EUR_AF=0.164;SAS_AF=0.0849;AA=G|||;VT=SNP
12	103317416	rs34281125	C	T	100	PASS	AC=466;AF=0.0930511;AN=5008;NS=2504;DP=19361;EAS_AF=0.1429;AMR_AF=0.0951;AFR_AF=0.0287;EUR_AF=0.1551;SAS_AF=0.0634;AA=C|||;VT=SNP
12	103317652	rs79846119	T	C	100	PASS	AC=15;AF=0.00299521;AN=5008;NS=2504;DP=18468;EAS_AF=0;AMR_AF=0.0072;AFR_AF=0.0008;EUR_AF=0.003;SAS_AF=0.0061;AA=T|||;VT=SNP
12	103317841	rs17842962	C	A	100	PASS	AC=680;AF=0.135783;AN=5008;NS=2504;DP=19814;EAS_AF=0.1429;AMR_AF=0.1196;AFR_AF=0.1551;EUR_AF=0.164;SAS_AF=0.0849;AA=C|||;VT=SNP
12	103318089	rs34068029	A	G	100	PASS	AC=680;AF=0.135783;AN=5008;NS=2504;DP=20032;EAS_AF=0.1429;AMR_AF=0.1196;AFR_AF=0.1551;EUR_AF=0.164;SAS_AF=0.0849;AA=A|||;VT=SNP
12	103318463	rs71466246	G	A	100	PASS	AC=492;AF=0.0982428;AN=5008;NS=2504;DP=21906;EAS_AF=0.1429;AMR_AF=0.0965;AFR_AF=0.0477;EUR_AF=0.1551;SAS_AF=0.0634;AA=G|||;VT=SNP
12	103318823	rs34732688	A	G	100	PASS	AC=681;AF=0.135982;AN=5008;NS=2504;DP=22023;EAS_AF=0.1438;AMR_AF=0.1196;AFR_AF=0.1551;EUR_AF=0.164;SAS_AF=0.0849;AA=A|||;VT=SNP
12	103319035	rs61943178	A	G	100	PASS	AC=295;AF=0.0589058;AN=5008;NS=2504;DP=19604;EAS_AF=0.0079;AMR_AF=0.111;AFR_AF=0.0257;EUR_AF=0.0706;SAS_AF=0.1074;AA=A|||;VT=SNP
12	103319386	rs115324248	C	A	100	PASS	AC=129;AF=0.0257588;AN=5008;NS=2504;DP=19712;EAS_AF=0.006;AMR_AF=0.0288;AFR_AF=0.0348;EUR_AF=0.0358;SAS_AF=0.0215;AA=C|||;VT=SNP
12	103320228	rs35479502	G	A	100	PASS	AC=467;AF=0.0932508;AN=5008;NS=2504;DP=15873;EAS_AF=0.1429;AMR_AF=0.0951;AFR_AF=0.0287;EUR_AF=0.1561;SAS_AF=0.0634;AA=G|||;VT=SNP
12	103320255	rs17546718	G	A	100	PASS	AC=243;AF=0.0485224;AN=5008;NS=2504;DP=16157;EAS_AF=0.003;AMR_AF=0.1095;AFR_AF=0.0257;EUR_AF=0.0706;SAS_AF=0.0603;AA=G|||;VT=SNP
12	103320926	rs17842950	C	G	100	PASS	AC=681;AF=0.135982;AN=5008;NS=2504;DP=18807;EAS_AF=0.1429;AMR_AF=0.1196;AFR_AF=0.1551;EUR_AF=0.164;SAS_AF=0.0859;AA=C|||;VT=SNP
12	103321293	rs79336640	C	T	100	PASS	AC=827;AF=0.165136;AN=5008;NS=2504;DP=17581;EAS_AF=0.0714;AMR_AF=0.2334;AFR_AF=0.3094;EUR_AF=0.0825;SAS_AF=0.1033;AA=C|||;VT=SNP
12	103321674	rs1498701	A	G	100	PASS	AC=241;AF=0.048123;AN=5008;NS=2504;DP=18161;EAS_AF=0.003;AMR_AF=0.1095;AFR_AF=0.0257;EUR_AF=0.0706;SAS_AF=0.0583;AA=A|||;VT=SNP
12	103321806	rs73173953	T	C	100	PASS	AC=151;AF=0.0301518;AN=5008;NS=2504;DP=17355;EAS_AF=0;AMR_AF=0.036;AFR_AF=0.0038;EUR_AF=0.0934;SAS_AF=0.0276;AA=T|||;VT=SNP
12	103321911	rs1522300	C	T	100	PASS	AC=291;AF=0.058107;AN=5008;NS=2504;DP=16760;EAS_AF=0.0089;AMR_AF=0.111;AFR_AF=0.0257;EUR_AF=0.0706;SAS_AF=0.1022;AA=C|||;VT=SNP
12	103322027	rs1851380	A	C	100	PASS	AC=295;AF=0.0589058;AN=5008;NS=2504;DP=17998;EAS_AF=0.0079;AMR_AF=0.111;AFR_AF=0.0257;EUR_AF=0.0706;SAS_AF=0.1074;AA=A|||;VT=SNP
12	103322170	rs1522301	A	G	100	PASS	AC=4984;AF=0.995208;AN=5008;NS=2504;DP=18640;EAS_AF=1;AMR_AF=0.987;AFR_AF=0.9985;EUR_AF=0.9881;SAS_AF=0.999;AA=G|||;VT=SNP
12	103323104	rs1357257	G	C	100	PASS	AC=1274;AF=0.254393;AN=5008;NS=2504;DP=20936;EAS_AF=0.1518;AMR_AF=0.2536;AFR_AF=0.3933;EUR_AF=0.2356;SAS_AF=0.1922;AA=C|||;VT=SNP
12	103323111	rs35530614	C	A	100	PASS	AC=467;AF=0.0932508;AN=5008;NS=2504;DP=20796;EAS_AF=0.1438;AMR_AF=0.0951;AFR_AF=0.0287;EUR_AF=0.1551;SAS_AF=0.0634;AA=C|||;VT=SNP
12	103323440	rs1522302	G	A	100	PASS	AC=465;AF=0.0928514;AN=5008;NS=2504;DP=19858;EAS_AF=0.0079;AMR_AF=0.1225;AFR_AF=0.1483;EUR_AF=0.0706;SAS_AF=0.1074;AA=G|||;VT=SNP
12	103323892	rs1357258	A	G	100	PASS	AC=1340;AF=0.267572;AN=5008;NS=2504;DP=20085;EAS_AF=0.1518;AMR_AF=0.255;AFR_AF=0.4425;EUR_AF=0.2356;SAS_AF=0.1922;AA=G|||;VT=SNP
12	103323955	rs17842949	C	T	100	PASS	AC=681;AF=0.135982;AN=5008;NS=2504;DP=18773;EAS_AF=0.1438;AMR_AF=0.1196;AFR_AF=0.1551;EUR_AF=0.164;SAS_AF=0.0849;AA=C|||;VT=SNP
12	103325244	rs7955991	T	C	100	PASS	AC=853;AF=0.170327;AN=5008;NS=2504;DP=17142;EAS_AF=0.0813;AMR_AF=0.2363;AFR_AF=0.32;EUR_AF=0.0825;SAS_AF=0.1033;AA=T|||;VT=SNP
12	103325781	rs7969789	C	T	100	PASS	AC=2183;AF=0.435903;AN=5008;NS=2504;DP=20525;EAS_AF=0.2222;AMR_AF=0.4914;AFR_AF=0.764;EUR_AF=0.3171;SAS_AF=0.2955;AA=T|||;VT=SNP
12	103326270	rs17547025	A	C	100	PASS	AC=711;AF=0.141973;AN=5008;NS=2504;DP=19132;EAS_AF=0.1438;AMR_AF=0.1239;AFR_AF=0.1747;EUR_AF=0.165;SAS_AF=0.0849;AA=A|||;VT=SNP
12	103326468	rs7973675	G	A	100	PASS	AC=2295;AF=0.458267;AN=5008;NS=2504;DP=17561;EAS_AF=0.2292;AMR_AF=0.5115;AFR_AF=0.7935;EUR_AF=0.3509;SAS_AF=0.3139;AA=A|||;VT=SNP
12	103326694	rs1522303	C	T	100	PASS	AC=655;AF=0.130791;AN=5008;NS=2504;DP=19326;EAS_AF=0.0139;AMR_AF=0.1715;AFR_AF=0.1974;EUR_AF=0.1143;SAS_AF=0.1493;AA=C|||;VT=SNP
12	103326891	rs34340574	G	A	100	PASS	AC=707;AF=0.141174;AN=5008;NS=2504;DP=18223;EAS_AF=0.1429;AMR_AF=0.1239;AFR_AF=0.174;EUR_AF=0.163;SAS_AF=0.0849;AA=G|||;VT=SNP
12	103327239	rs61943179	T	A	100	PASS	AC=1499;AF=0.299321;AN=5008;NS=2504;DP=19988;EAS_AF=0.1567;AMR_AF=0.2911;AFR_AF=0.497;EUR_AF=0.2714;SAS_AF=0.2137;AA=A|||;VT=SNP
12	103327438	rs73173954	T	A	100	PASS	AC=790;AF=0.157748;AN=5008;NS=2504;DP=21268;EAS_AF=0.0714;AMR_AF=0.2248;AFR_AF=0.2874;EUR_AF=0.0805;SAS_AF=0.1033;AA=T|||;VT=SNP
12	103327586	rs73173955	A	G	100	PASS	AC=811;AF=0.161941;AN=5008;NS=2504;DP=19973;EAS_AF=0.0714;AMR_AF=0.2277;AFR_AF=0.3018;EUR_AF=0.0805;SAS_AF=0.1033;AA=A|||;VT=SNP
12	103327796	rs73173956	G	T	100	PASS	AC=100;AF=0.0199681;AN=5008;NS=2504;DP=20871;EAS_AF=0.001;AMR_AF=0.0187;AFR_AF=0.003;EUR_AF=0.0507;SAS_AF=0.0317;AA=G|||;VT=SNP
12	103328243	rs142755724	A	C	100	PASS	AC=29;AF=0.00579073;AN=5008;NS=2504;DP=20165;EAS_AF=0;AMR_AF=0.0043;AFR_AF=0.0015;EUR_AF=0.0239;SAS_AF=0;AA=A|||;VT=SNP
12	103328244	rs151037591	T	G	100	PASS	AC=29;AF=0.00579073;AN=5008;NS=2504;DP=20215;EAS_AF=0;AMR_AF=0.0043;AFR_AF=0.0015;EUR_AF=0.0239;SAS_AF=0;AA=T|||;VT=SNP
12	103328309	rs73393592	A	G	100	PASS	AC=295;AF=0.0589058;AN=5008;NS=2504;DP=18921;EAS_AF=0.0079;AMR_AF=0.111;AFR_AF=0.0257;EUR_AF=0.0706;SAS_AF=0.1074;AA=A|||;VT=SNP
12	103328352	rs34825238	G	T	100	PASS	AC=1496;AF=0.298722;AN=5008;NS=2504;DP=18061;EAS_AF=0.1567;AMR_AF=0.2882;AFR_AF=0.497;EUR_AF=0.2704;SAS_AF=0.2137;AA=T|||;VT=SNP
12	103328422	rs34938392	A	G	100	PASS	AC=708;AF=0.141374;AN=5008;NS=2504;DP=17922;EAS_AF=0.1429;AMR_AF=0.1239;AFR_AF=0.1747;EUR_AF=0.163;SAS_AF=0.0849;AA=A|||;VT=SNP
12	103328566	rs71466247	A	G	100	PASS	AC=708;AF=0.141374;AN=5008;NS=2504;DP=19244;EAS_AF=0.1429;AMR_AF=0.1239;AFR_AF=0.1747;EUR_AF=0.163;SAS_AF=0.0849;AA=A|||;VT=SNP
12	103328907	rs117619271	C	A	100	PASS	AC=452;AF=0.0902556;AN=5008;NS=2504;DP=20558;EAS_AF=0.1429;AMR_AF=0.0937;AFR_AF=0.0204;EUR_AF=0.1561;SAS_AF=0.0603;AA=C|||;VT=SNP
12	103329032	rs61943180	C	G	100	PASS	AC=291;AF=0.058107;AN=5008;NS=2504;DP=21683;EAS_AF=0.0079;AMR_AF=0.111;AFR_AF=0.0257;EUR_AF=0.0706;SAS_AF=0.1033;AA=c|||;VT=SNP
12	103329053	rs117498336	C	T	100	PASS	AC=39;AF=0.00778754;AN=5008;NS=2504;DP=21393;EAS_AF=0.001;AMR_AF=0.013;AFR_AF=0.0008;EUR_AF=0.008;SAS_AF=0.0204;AA=C|||;VT=SNP
12	103329219	rs1915931	A	G	100	PASS	AC=291;AF=0.058107;AN=5008;NS=2504;DP=19607;EAS_AF=0.0079;AMR_AF=0.111;AFR_AF=0.0257;EUR_AF=0.0706;SAS_AF=0.1033;AA=A|||;VT=SNP
12	103330136	rs111270874	G	T	100	PASS	AC=302;AF=0.0603035;AN=5008;NS=2504;DP=17957;EAS_AF=0.006;AMR_AF=0.0432;AFR_AF=0.1573;EUR_AF=0.0368;SAS_AF=0.0215;AA=G|||;VT=SNP
12	103330241	rs73393600	A	G	100	PASS	AC=596;AF=0.11901;AN=5008;NS=2504;DP=17816;EAS_AF=0.0139;AMR_AF=0.1542;AFR_AF=0.1831;EUR_AF=0.1074;SAS_AF=0.1278;AA=A|||;VT=SNP
12	103330426	rs74996712	C	T	100	PASS	AC=30;AF=0.00599042;AN=5008;NS=2504;DP=18568;EAS_AF=0;AMR_AF=0.0173;AFR_AF=0.0008;EUR_AF=0.0169;SAS_AF=0;AA=C|||;VT=SNP
12	103331268	rs61943181	C	T	100	PASS	AC=292;AF=0.0583067;AN=5008;NS=2504;DP=15445;EAS_AF=0.0079;AMR_AF=0.1124;AFR_AF=0.0257;EUR_AF=0.0706;SAS_AF=0.1033;AA=C|||;VT=SNP
12	103331512	rs61943182	A	G	100	PASS	AC=2285;AF=0.45627;AN=5008;NS=2504;DP=15556;EAS_AF=0.2302;AMR_AF=0.5144;AFR_AF=0.7806;EUR_AF=0.3519;SAS_AF=0.317;AA=a|||;VT=SNP
12	103331870	rs71466249	A	G	100	PASS	AC=466;AF=0.0930511;AN=5008;NS=2504;DP=20225;EAS_AF=0.1429;AMR_AF=0.0951;AFR_AF=0.0287;EUR_AF=0.1551;SAS_AF=0.0634;AA=A|||;VT=SNP
12	103332623	rs61943183	G	T	100	PASS	AC=1515;AF=0.302516;AN=5008;NS=2504;DP=20936;EAS_AF=0.1587;AMR_AF=0.2911;AFR_AF=0.4962;EUR_AF=0.2714;SAS_AF=0.229;AA=T|||;VT=SNP
12	103332729	rs71466250	C	T	100	PASS	AC=437;AF=0.0872604;AN=5008;NS=2504;DP=20908;EAS_AF=0.1458;AMR_AF=0.0922;AFR_AF=0.0083;EUR_AF=0.1551;SAS_AF=0.0603;AA=C|||;VT=SNP
12	103332932	rs80304327	T	C	100	PASS	AC=302;AF=0.0603035;AN=5008;NS=2504;DP=18852;EAS_AF=0.006;AMR_AF=0.0432;AFR_AF=0.1573;EUR_AF=0.0368;SAS_AF=0.0215;AA=T|||;VT=SNP
12	103332981	rs61943184	A	T	100	PASS	AC=291;AF=0.058107;AN=5008;NS=2504;DP=19643;EAS_AF=0.0079;AMR_AF=0.111;AFR_AF=0.0257;EUR_AF=0.0716;SAS_AF=0.1022;AA=A|||;VT=SNP
12	103333174	rs34898627	A	G	100	PASS	AC=1496;AF=0.298722;AN=5008;NS=2504;DP=20420;EAS_AF=0.1558;AMR_AF=0.2911;AFR_AF=0.4955;EUR_AF=0.2714;SAS_AF=0.2137;AA=G|||;VT=SNP
12	103333553	rs61943185	C	T	100	PASS	AC=312;AF=0.0623003;AN=5008;NS=2504;DP=20739;EAS_AF=0.0079;AMR_AF=0.1153;AFR_AF=0.0257;EUR_AF=0.0825;SAS_AF=0.1094;AA=C|||;VT=SNP
12	103333591	rs139598725	C	T	100	PASS	AC=36;AF=0.0071885;AN=5008;NS=2504;DP=20133;EAS_AF=0.001;AMR_AF=0.0029;AFR_AF=0.0008;EUR_AF=0.0109;SAS_AF=0.0215;AA=C|||;VT=SNP
12	103333651	rs61943186	G	A	100	PASS	AC=291;AF=0.058107;AN=5008;NS=2504;DP=18942;EAS_AF=0.0079;AMR_AF=0.111;AFR_AF=0.0257;EUR_AF=0.0706;SAS_AF=0.1033;AA=G|||;VT=SNP
12	103334456	rs1589519	C	G	100	PASS	AC=901;AF=0.179912;AN=5008;NS=2504;DP=19596;EAS_AF=0.1429;AMR_AF=0.1369;AFR_AF=0.3132;EUR_AF=0.164;SAS_AF=0.0849;AA=G|||;VT=SNP
12	103335493	rs36120932	G	A	100	PASS	AC=708;AF=0.141374;AN=5008;NS=2504;DP=20614;EAS_AF=0.1438;AMR_AF=0.1239;AFR_AF=0.174;EUR_AF=0.163;SAS_AF=0.0849;AA=A|||;VT=SNP
12	103335724	rs111265659	A	G	100	PASS	AC=302;AF=0.0603035;AN=5008;NS=2504;DP=19064;EAS_AF=0.006;AMR_AF=0.0432;AFR_AF=0.1573;EUR_AF=0.0368;SAS_AF=0.0215;AA=A|||;VT=SNP
12	103335830	rs117470882	G	A	100	PASS	AC=147;AF=0.029353;AN=5008;NS=2504;DP=19292;EAS_AF=0;AMR_AF=0.1095;AFR_AF=0.0023;EUR_AF=0.0348;SAS_AF=0.0337;AA=G|||;VT=SNP
12	103335959	rs61943187	G	A	100	PASS	AC=597;AF=0.119209;AN=5008;NS=2504;DP=20738;EAS_AF=0.0139;AMR_AF=0.1542;AFR_AF=0.1831;EUR_AF=0.1074;SAS_AF=0.1288;AA=G|||;VT=SNP
12	103336836	rs61943188	G	T	100	PASS	AC=295;AF=0.0589058;AN=5008;NS=2504;DP=18672;EAS_AF=0.0079;AMR_AF=0.111;AFR_AF=0.0257;EUR_AF=0.0706;SAS_AF=0.1074;AA=G|||;VT=SNP
12	103336948	rs61943189	C	T	100	PASS	AC=330;AF=0.0658946;AN=5008;NS=2504;DP=19716;EAS_AF=0.0079;AMR_AF=0.111;AFR_AF=0.0552;EUR_AF=0.0706;SAS_AF=0.1033;AA=C|||;VT=SNP
12	103337065	rs73377904	A	G	100	PASS	AC=597;AF=0.119209;AN=5008;NS=2504;DP=20923;EAS_AF=0.0139;AMR_AF=0.1542;AFR_AF=0.1831;EUR_AF=0.1074;SAS_AF=0.1288;AA=A|||;VT=SNP
12	103338023	rs7299942	T	C	100	PASS	AC=1495;AF=0.298522;AN=5008;NS=2504;DP=19715;EAS_AF=0.1567;AMR_AF=0.2911;AFR_AF=0.4939;EUR_AF=0.2714;SAS_AF=0.2137;AA=C|||;VT=SNP
12	103338385	rs7314969	G	A	100	PASS	AC=1492;AF=0.297923;AN=5008;NS=2504;DP=19845;EAS_AF=0.1567;AMR_AF=0.2882;AFR_AF=0.4939;EUR_AF=0.2704;SAS_AF=0.2137;AA=A|||;VT=SNP
12	103339337	rs61943190	G	C	100	PASS	AC=295;AF=0.0589058;AN=5008;NS=2504;DP=18717;EAS_AF=0.0079;AMR_AF=0.111;AFR_AF=0.0257;EUR_AF=0.0706;SAS_AF=0.1074;AA=G|||;VT=SNP
12	103339346	rs77532023	C	T	100	PASS	AC=787;AF=0.157149;AN=5008;NS=2504;DP=18919;EAS_AF=0.0734;AMR_AF=0.2248;AFR_AF=0.2874;EUR_AF=0.0805;SAS_AF=0.0982;AA=C|||;VT=SNP
12	103339657	rs111624242	T	C	100	PASS	AC=303;AF=0.0605032;AN=5008;NS=2504;DP=19534;EAS_AF=0.006;AMR_AF=0.0418;AFR_AF=0.1596;EUR_AF=0.0358;SAS_AF=0.0215;AA=T|||;VT=SNP
12	103339751	rs75084547	A	T	100	PASS	AC=204;AF=0.0407348;AN=5008;NS=2504;DP=19795;EAS_AF=0.006;AMR_AF=0.0303;AFR_AF=0.0908;EUR_AF=0.0358;SAS_AF=0.0215;AA=A|||;VT=SNP
12	103340231	rs7138001	G	A	100	PASS	AC=2334;AF=0.466054;AN=5008;NS=2504;DP=22473;EAS_AF=0.2312;AMR_AF=0.5144;AFR_AF=0.798;EUR_AF=0.3529;SAS_AF=0.3415;AA=A|||;VT=SNP
12	103340828	rs61941086	C	T	100	PASS	AC=293;AF=0.0585064;AN=5008;NS=2504;DP=20760;EAS_AF=0.0079;AMR_AF=0.1153;AFR_AF=0.025;EUR_AF=0.0706;SAS_AF=0.1033;AA=C|||;VT=SNP
12	103341590	rs35438352	C	T	100	PASS	AC=507;AF=0.101238;AN=5008;NS=2504;DP=20869;EAS_AF=0.0734;AMR_AF=0.2032;AFR_AF=0.1044;EUR_AF=0.0656;SAS_AF=0.09;AA=C|||;VT=SNP
12	103341908	rs4764921	G	A	100	PASS	AC=822;AF=0.164137;AN=5008;NS=2504;DP=20327;EAS_AF=0.0734;AMR_AF=0.2219;AFR_AF=0.3064;EUR_AF=0.0696;SAS_AF=0.1217;AA=A|||;VT=SNP
12	103341927	rs1498697	G	A	100	PASS	AC=1865;AF=0.372404;AN=5008;NS=2504;DP=20405;EAS_AF=0.0873;AMR_AF=0.4207;AFR_AF=0.7663;EUR_AF=0.1998;SAS_AF=0.2771;AA=A|||;VT=SNP
12	103342081	rs4764922	G	A	100	PASS	AC=824;AF=0.164537;AN=5008;NS=2504;DP=17924;EAS_AF=0.0734;AMR_AF=0.2219;AFR_AF=0.3079;EUR_AF=0.0696;SAS_AF=0.1217;AA=G|||;VT=SNP
12	103342107	rs80315628	G	T	100	PASS	AC=511;AF=0.102037;AN=5008;NS=2504;DP=17396;EAS_AF=0.006;AMR_AF=0.0634;AFR_AF=0.2678;EUR_AF=0.0596;SAS_AF=0.0481;AA=G|||;VT=SNP
12	103342117	rs4764923	A	G	100	PASS	AC=824;AF=0.164537;AN=5008;NS=2504;DP=17171;EAS_AF=0.0734;AMR_AF=0.2219;AFR_AF=0.3079;EUR_AF=0.0696;SAS_AF=0.1217;AA=G|||;VT=SNP
12	103342133	rs4764924	A	C	100	PASS	AC=823;AF=0.164337;AN=5008;NS=2504;DP=17004;EAS_AF=0.0734;AMR_AF=0.2219;AFR_AF=0.3071;EUR_AF=0.0696;SAS_AF=0.1217;AA=A|||;VT=SNP
12	103342259	rs149027770	C	T	100	PASS	AC=20;AF=0.00399361;AN=5008;NS=2504;DP=16153;EAS_AF=0;AMR_AF=0.0029;AFR_AF=0.0008;EUR_AF=0.0159;SAS_AF=0.001;AA=C|||;VT=SNP
12	103342649	rs79435523	T	G	100	PASS	AC=591;AF=0.118011;AN=5008;NS=2504;DP=19664;EAS_AF=0.006;AMR_AF=0.0735;AFR_AF=0.323;EUR_AF=0.0596;SAS_AF=0.0481;AA=T|||;VT=SNP
12	103342743	rs34683293	A	T	100	PASS	AC=421;AF=0.0840655;AN=5008;NS=2504;DP=20453;EAS_AF=0.1161;AMR_AF=0.0922;AFR_AF=0.0174;EUR_AF=0.1531;SAS_AF=0.0644;AA=A|||;VT=SNP
12	103342882	rs73173960	C	T	100	PASS	AC=507;AF=0.101238;AN=5008;NS=2504;DP=20698;EAS_AF=0.0744;AMR_AF=0.2032;AFR_AF=0.1036;EUR_AF=0.0656;SAS_AF=0.09;AA=C|||;VT=SNP
12	103343253	rs35103648	C	T	100	PASS	AC=697;AF=0.139177;AN=5008;NS=2504;DP=21215;EAS_AF=0.0734;AMR_AF=0.2147;AFR_AF=0.2171;EUR_AF=0.0686;SAS_AF=0.1207;AA=C|||;VT=SNP
12	103344133	rs35880244	C	T	100	PASS	AC=2491;AF=0.497404;AN=5008;NS=2504;DP=19381;EAS_AF=0.3284;AMR_AF=0.5576;AFR_AF=0.6687;EUR_AF=0.4533;SAS_AF=0.4427;AA=T|||;VT=SNP
12	103344407	rs1498696	G	T	100	PASS	AC=887;AF=0.177117;AN=5008;NS=2504;DP=18879;EAS_AF=0.0139;AMR_AF=0.2406;AFR_AF=0.2511;EUR_AF=0.2495;SAS_AF=0.1258;AA=G|||;VT=SNP
12	103344591	rs73377939	C	G	100	PASS	AC=46;AF=0.0091853;AN=5008;NS=2504;DP=18376;EAS_AF=0;AMR_AF=0.0187;AFR_AF=0.0113;EUR_AF=0.0129;SAS_AF=0.0051;AA=C|||;VT=SNP
12	103344745	rs71466254	G	C	100	PASS	AC=392;AF=0.0782748;AN=5008;NS=2504;DP=17858;EAS_AF=0.1022;AMR_AF=0.0735;AFR_AF=0.0424;EUR_AF=0.1133;SAS_AF=0.0695;AA=G|||;VT=SNP
12	103345055	rs7313903	A	C	100	PASS	AC=1816;AF=0.36262;AN=5008;NS=2504;DP=14537;EAS_AF=0.1141;AMR_AF=0.3646;AFR_AF=0.6407;EUR_AF=0.4105;SAS_AF=0.1922;AA=C|||;VT=SNP
12	103345093	rs7314012	C	T	100	PASS	AC=1418;AF=0.283147;AN=5008;NS=2504;DP=14934;EAS_AF=0.0089;AMR_AF=0.2911;AFR_AF=0.5908;EUR_AF=0.3022;SAS_AF=0.1247;AA=C|||;VT=SNP
12	103347511	rs7973625	T	C	100	PASS	AC=440;AF=0.0878594;AN=5008;NS=2504;DP=21372;EAS_AF=0.0873;AMR_AF=0.0807;AFR_AF=0.0938;EUR_AF=0.1064;SAS_AF=0.0665;AA=C|||;VT=SNP
12	103347519	rs117969818	T	G	100	PASS	AC=98;AF=0.0195687;AN=5008;NS=2504;DP=21615;EAS_AF=0.001;AMR_AF=0.0461;AFR_AF=0.0023;EUR_AF=0.0507;SAS_AF=0.0112;AA=T|||;VT=SNP
12	103347958	rs7303972	A	T	100	PASS	AC=1153;AF=0.230232;AN=5008;NS=2504;DP=22326;EAS_AF=0.0089;AMR_AF=0.2637;AFR_AF=0.4062;EUR_AF=0.3002;SAS_AF=0.1247;AA=A|||;VT=SNP
12	103349599	rs61941087	G	A	100	PASS	AC=1046;AF=0.208866;AN=5008;NS=2504;DP=18065;EAS_AF=0.0089;AMR_AF=0.2522;AFR_AF=0.3336;EUR_AF=0.2972;SAS_AF=0.1247;AA=G|||;VT=SNP
12	103349847	rs34959079	C	T	100	PASS	AC=1116;AF=0.222843;AN=5008;NS=2504;DP=17297;EAS_AF=0.0089;AMR_AF=0.2594;AFR_AF=0.3812;EUR_AF=0.2992;SAS_AF=0.1247;AA=C|||;VT=SNP
12	103349979	rs74988471	G	C	100	PASS	AC=190;AF=0.0379393;AN=5008;NS=2504;DP=16077;EAS_AF=0.12;AMR_AF=0.0029;AFR_AF=0;EUR_AF=0.0129;SAS_AF=0.0552;AA=G|||;VT=SNP
12	103350466	rs139068724	C	G	100	PASS	AC=34;AF=0.00678914;AN=5008;NS=2504;DP=10158;EAS_AF=0;AMR_AF=0.0014;AFR_AF=0.0015;EUR_AF=0.0209;SAS_AF=0.0102;AA=c|||;VT=SNP
12	103350467	rs34631206	G	C	100	PASS	AC=1495;AF=0.298522;AN=5008;NS=2504;DP=10120;EAS_AF=0.128;AMR_AF=0.2882;AFR_AF=0.4977;EUR_AF=0.3181;SAS_AF=0.1922;AA=c|||;VT=SNP
12	103351826	rs9782	T	C	100	PASS	AC=1503;AF=0.30012;AN=5008;NS=2504;DP=13370;EAS_AF=0.125;AMR_AF=0.2925;AFR_AF=0.5015;EUR_AF=0.3241;SAS_AF=0.1892;AA=c|||;VT=SNP
12	103352649	rs731682	C	G	100	PASS	AC=357;AF=0.0712859;AN=5008;NS=2504;DP=15749;EAS_AF=0;AMR_AF=0.0317;AFR_AF=0.205;EUR_AF=0.0457;SAS_AF=0.0184;AA=C|||;VT=SNP;EX_TARGET
12	103353525	rs1391682	T	C	100	PASS	AC=4890;AF=0.976438;AN=5008;NS=2504;DP=17007;EAS_AF=0.9653;AMR_AF=0.9856;AFR_AF=0.9992;EUR_AF=0.9742;SAS_AF=0.953;AA=C|||;VT=SNP
12	103353538	rs2291854	A	G	100	PASS	AC=4114;AF=0.821486;AN=5008;NS=2504;DP=17200;EAS_AF=0.8889;AMR_AF=0.8862;AFR_AF=0.6952;EUR_AF=0.825;SAS_AF=0.8732;AA=A|||;VT=SNP
12	103354394	rs17450122	A	G	100	PASS	AC=293;AF=0.0585064;AN=5008;NS=2504;DP=16359;EAS_AF=0.0774;AMR_AF=0.0663;AFR_AF=0.0038;EUR_AF=0.1034;SAS_AF=0.0613;AA=A|||;VT=SNP
12	103354502	rs1353762	A	G	100	PASS	AC=2998;AF=0.598642;AN=5008;NS=2504;DP=17165;EAS_AF=0.878;AMR_AF=0.6354;AFR_AF=0.2511;EUR_AF=0.5895;SAS_AF=0.7638;AA=a|||;VT=SNP
12	103354548	rs1874875	C	G	100	PASS	AC=1039;AF=0.207468;AN=5008;NS=2504;DP=17151;EAS_AF=0.0099;AMR_AF=0.232;AFR_AF=0.3964;EUR_AF=0.2356;SAS_AF=0.1094;AA=C|||;VT=SNP
12	103354773	rs4578454	C	T	100	PASS	AC=2951;AF=0.589257;AN=5008;NS=2504;DP=16245;EAS_AF=0.877;AMR_AF=0.6369;AFR_AF=0.2171;EUR_AF=0.5875;SAS_AF=0.7638;AA=C|||;VT=SNP
12	103354854	rs1498687	A	T	100	PASS	AC=4081;AF=0.814896;AN=5008;NS=2504;DP=19409;EAS_AF=0.8889;AMR_AF=0.8775;AFR_AF=0.6747;EUR_AF=0.825;SAS_AF=0.8732;AA=A|||;VT=SNP
12	103355763	rs118105941	G	A	100	PASS	AC=103;AF=0.0205671;AN=5008;NS=2504;DP=19651;EAS_AF=0.001;AMR_AF=0.0476;AFR_AF=0.003;EUR_AF=0.0537;SAS_AF=0.0112;AA=G|||;VT=SNP
12	103357303	rs112558363	C	T	100	PASS	AC=134;AF=0.0267572;AN=5008;NS=2504;DP=23536;EAS_AF=0;AMR_AF=0.0187;AFR_AF=0.0431;EUR_AF=0.0447;SAS_AF=0.0194;AA=C|||;VT=SNP
12	103357372	rs1463822	C	G	100	PASS	AC=1008;AF=0.201278;AN=5008;NS=2504;DP=22424;EAS_AF=0.0099;AMR_AF=0.1571;AFR_AF=0.4826;EUR_AF=0.1759;SAS_AF=0.0757;AA=C|||;VT=SNP
12	103358503	rs1353769	G	T	100	PASS	AC=4189;AF=0.836462;AN=5008;NS=2504;DP=17322;EAS_AF=0.8948;AMR_AF=0.8905;AFR_AF=0.7428;EUR_AF=0.828;SAS_AF=0.8732;AA=G|||;VT=SNP
12	103358665	rs1353768	C	G	100	PASS	AC=4897;AF=0.977835;AN=5008;NS=2504;DP=18587;EAS_AF=0.9663;AMR_AF=0.9856;AFR_AF=0.9992;EUR_AF=0.9742;SAS_AF=0.9591;AA=G|||;VT=SNP
12	103359061	rs1574426	G	A	100	PASS	AC=1008;AF=0.201278;AN=5008;NS=2504;DP=17393;EAS_AF=0.0109;AMR_AF=0.1542;AFR_AF=0.4705;EUR_AF=0.1789;SAS_AF=0.09;AA=G|||;VT=SNP
12	103360061	rs881717	A	G	100	PASS	AC=584;AF=0.116613;AN=5008;NS=2504;DP=14728;EAS_AF=0.0119;AMR_AF=0.1138;AFR_AF=0.1891;EUR_AF=0.1491;SAS_AF=0.0951;AA=A|||;VT=SNP
12	103360798	rs7955292	T	C	100	PASS	AC=4882;AF=0.97484;AN=5008;NS=2504;DP=21649;EAS_AF=0.9663;AMR_AF=0.9841;AFR_AF=0.9985;EUR_AF=0.9702;SAS_AF=0.9499;AA=C|||;VT=SNP
12	103361112	rs36104021	C	G	100	PASS	AC=379;AF=0.0756789;AN=5008;NS=2504;DP=20845;EAS_AF=0.0704;AMR_AF=0.0778;AFR_AF=0.0454;EUR_AF=0.1312;SAS_AF=0.0634;AA=C|||;VT=SNP
12	103361379	rs17450273	C	A	100	PASS	AC=956;AF=0.190895;AN=5008;NS=2504;DP=18907;EAS_AF=0.0823;AMR_AF=0.1902;AFR_AF=0.2315;EUR_AF=0.2783;SAS_AF=0.1585;AA=C|||;VT=SNP
12	103361534	rs35044147	C	G	100	PASS	AC=1524;AF=0.304313;AN=5008;NS=2504;DP=20302;EAS_AF=0.0823;AMR_AF=0.2291;AFR_AF=0.6407;EUR_AF=0.2783;SAS_AF=0.1585;AA=C|||;VT=SNP
12	103361535	rs4764925	A	G	100	PASS	AC=4875;AF=0.973442;AN=5008;NS=2504;DP=20235;EAS_AF=0.9673;AMR_AF=0.9827;AFR_AF=0.997;EUR_AF=0.9702;SAS_AF=0.9448;AA=G|||;VT=SNP
12	103362135	rs35074668	A	G	100	PASS	AC=955;AF=0.190695;AN=5008;NS=2504;DP=18353;EAS_AF=0.0823;AMR_AF=0.1902;AFR_AF=0.2315;EUR_AF=0.2783;SAS_AF=0.1575;AA=A|||;VT=SNP
12	103362187	rs17450322	C	T	100	PASS	AC=211;AF=0.0421326;AN=5008;NS=2504;DP=17859;EAS_AF=0.001;AMR_AF=0.0346;AFR_AF=0.0461;EUR_AF=0.1103;SAS_AF=0.0143;AA=C|||;VT=SNP
12	103362556	rs2373913	C	T	100	PASS	AC=4634;AF=0.925319;AN=5008;NS=2504;DP=19913;EAS_AF=0.9653;AMR_AF=0.9452;AFR_AF=0.9312;EUR_AF=0.8598;SAS_AF=0.9294;AA=C|||;VT=SNP
12	103363223	rs7301337	T	C	100	PASS	AC=4633;AF=0.92512;AN=5008;NS=2504;DP=15430;EAS_AF=0.9653;AMR_AF=0.9452;AFR_AF=0.9304;EUR_AF=0.8598;SAS_AF=0.9294;AA=T|||;VT=SNP
12	103363269	rs1498700	T	C	100	PASS	AC=4633;AF=0.92512;AN=5008;NS=2504;DP=14166;EAS_AF=0.9653;AMR_AF=0.9452;AFR_AF=0.9304;EUR_AF=0.8598;SAS_AF=0.9294;AA=T|||;VT=SNP
12	103363548	rs1498699	C	T	100	PASS	AC=4634;AF=0.925319;AN=5008;NS=2504;DP=15995;EAS_AF=0.9653;AMR_AF=0.9452;AFR_AF=0.9312;EUR_AF=0.8598;SAS_AF=0.9294;AA=T|||;VT=SNP
12	103363623	rs3858689	T	C	100	PASS	AC=4880;AF=0.974441;AN=5008;NS=2504;DP=14434;EAS_AF=0.9663;AMR_AF=0.9841;AFR_AF=0.9985;EUR_AF=0.9702;SAS_AF=0.9479;AA=C|||;VT=SNP
12	103363796	rs4764926	G	A	100	PASS	AC=4635;AF=0.925519;AN=5008;NS=2504;DP=15576;EAS_AF=0.9653;AMR_AF=0.9452;AFR_AF=0.9319;EUR_AF=0.8598;SAS_AF=0.9294;AA=A|||;VT=SNP
12	103363938	rs4764928	T	A	100	PASS	AC=4632;AF=0.92492;AN=5008;NS=2504;DP=17571;EAS_AF=0.9653;AMR_AF=0.9452;AFR_AF=0.9319;EUR_AF=0.8598;SAS_AF=0.9264;AA=T|||;VT=SNP
12	103365075	rs35748687	G	A	100	PASS	AC=212;AF=0.0423323;AN=5008;NS=2504;DP=21259;EAS_AF=0.002;AMR_AF=0.0346;AFR_AF=0.0454;EUR_AF=0.1113;SAS_AF=0.0143;AA=G|||;VT=SNP
12	103365623	rs144494438	T	A	100	PASS	AC=23;AF=0.00459265;AN=5008;NS=2504;DP=20697;EAS_AF=0;AMR_AF=0.0058;AFR_AF=0.0008;EUR_AF=0.0149;SAS_AF=0.0031;AA=T|||;VT=SNP
12	103365985	rs1391681	C	A	100	PASS	AC=2907;AF=0.580471;AN=5008;NS=2504;DP=24248;EAS_AF=0.8849;AMR_AF=0.6902;AFR_AF=0.1619;EUR_AF=0.5746;SAS_AF=0.7607;AA=C|||;VT=SNP
12	103366319	rs6539059	G	C	100	PASS	AC=4877;AF=0.973842;AN=5008;NS=2504;DP=25416;EAS_AF=0.9663;AMR_AF=0.9841;AFR_AF=0.9985;EUR_AF=0.9702;SAS_AF=0.9448;AA=C|||;VT=SNP
12	103366960	rs17450496	T	C	100	PASS	AC=207;AF=0.0413339;AN=5008;NS=2504;DP=19609;EAS_AF=0.001;AMR_AF=0.0346;AFR_AF=0.0424;EUR_AF=0.1103;SAS_AF=0.0153;AA=T|||;VT=SNP
12	103366977	rs17450524	C	T	100	PASS	AC=939;AF=0.1875;AN=5008;NS=2504;DP=19519;EAS_AF=0.0804;AMR_AF=0.1888;AFR_AF=0.2231;EUR_AF=0.2763;SAS_AF=0.1575;AA=C|||;VT=SNP
12	103367143	rs118132241	T	C	100	PASS	AC=44;AF=0.00878594;AN=5008;NS=2504;DP=19377;EAS_AF=0;AMR_AF=0.0029;AFR_AF=0.0008;EUR_AF=0.0368;SAS_AF=0.0041;AA=T|||;VT=SNP
12	103367707	rs78342009	C	T	100	PASS	AC=49;AF=0.00978435;AN=5008;NS=2504;DP=20497;EAS_AF=0;AMR_AF=0.0115;AFR_AF=0.0008;EUR_AF=0.0288;SAS_AF=0.0112;AA=C|||;VT=SNP
12	103368111	rs61941097	G	A	100	PASS	AC=206;AF=0.0411342;AN=5008;NS=2504;DP=18949;EAS_AF=0.001;AMR_AF=0.0331;AFR_AF=0.0431;EUR_AF=0.1103;SAS_AF=0.0143;AA=G|||;VT=SNP
12	103368144	rs1498685	A	C	100	PASS	AC=2843;AF=0.567692;AN=5008;NS=2504;DP=18373;EAS_AF=0.873;AMR_AF=0.6916;AFR_AF=0.1286;EUR_AF=0.5736;SAS_AF=0.7526;AA=A|||;VT=SNP
12	103368441	rs34449111	G	A	100	PASS	AC=206;AF=0.0411342;AN=5008;NS=2504;DP=17186;EAS_AF=0.001;AMR_AF=0.0331;AFR_AF=0.0431;EUR_AF=0.1103;SAS_AF=0.0143;AA=G|||;VT=SNP
12	103368889	rs17842959	A	T	100	PASS	AC=969;AF=0.19349;AN=5008;NS=2504;DP=19454;EAS_AF=0.0873;AMR_AF=0.1369;AFR_AF=0.3215;EUR_AF=0.2495;SAS_AF=0.1125;AA=A|||;VT=SNP
12	103369223	rs36021890	A	G	100	PASS	AC=159;AF=0.0317492;AN=5008;NS=2504;DP=19191;EAS_AF=0.001;AMR_AF=0.0331;AFR_AF=0.0076;EUR_AF=0.1093;SAS_AF=0.0153;AA=A|||;VT=SNP
12	103369892	rs1498684	T	C	100	PASS	AC=4883;AF=0.97504;AN=5008;NS=2504;DP=19609;EAS_AF=0.9732;AMR_AF=0.9841;AFR_AF=0.9985;EUR_AF=0.9692;SAS_AF=0.9448;AA=C|||;VT=SNP
12	103370249	rs73176039	G	C	100	PASS	AC=548;AF=0.109425;AN=5008;NS=2504;DP=18129;EAS_AF=0.0099;AMR_AF=0.111;AFR_AF=0.1929;EUR_AF=0.1421;SAS_AF=0.0644;AA=G|||;VT=SNP
12	103370483	rs1498683	G	A	100	PASS	AC=4879;AF=0.974241;AN=5008;NS=2504;DP=18564;EAS_AF=0.9732;AMR_AF=0.9841;AFR_AF=0.9985;EUR_AF=0.9692;SAS_AF=0.9407;AA=A|||;VT=SNP
12	103370585	rs4764719	A	C	100	PASS	AC=3439;AF=0.686701;AN=5008;NS=2504;DP=18819;EAS_AF=0.8859;AMR_AF=0.8055;AFR_AF=0.3616;EUR_AF=0.7247;SAS_AF=0.7975;AA=A|||;VT=SNP
12	103370680	rs10507153	T	G	100	PASS	AC=219;AF=0.04373;AN=5008;NS=2504;DP=19145;EAS_AF=0.001;AMR_AF=0.0331;AFR_AF=0.0318;EUR_AF=0.1083;SAS_AF=0.045;AA=T|||;VT=SNP
12	103370891	rs10507154	G	A	100	PASS	AC=220;AF=0.0439297;AN=5008;NS=2504;DP=18515;EAS_AF=0.001;AMR_AF=0.0331;AFR_AF=0.0325;EUR_AF=0.1083;SAS_AF=0.045;AA=G|||;VT=SNP
12	103370920	rs140481505	A	T	100	PASS	AC=20;AF=0.00399361;AN=5008;NS=2504;DP=17917;EAS_AF=0;AMR_AF=0.0029;AFR_AF=0;EUR_AF=0.0179;SAS_AF=0;AA=A|||;VT=SNP
12	103373017	rs6539060	G	A	100	PASS	AC=866;AF=0.172923;AN=5008;NS=2504;DP=19253;EAS_AF=0.0853;AMR_AF=0.1182;AFR_AF=0.3676;EUR_AF=0.1292;SAS_AF=0.0838;AA=G|||;VT=SNP
12	103373232	rs73176041	G	A	100	PASS	AC=48;AF=0.00958466;AN=5008;NS=2504;DP=18709;EAS_AF=0;AMR_AF=0.0058;AFR_AF=0.0008;EUR_AF=0.0089;SAS_AF=0.0348;AA=G|||;VT=SNP
12	103373302	rs34471879	A	G	100	PASS	AC=218;AF=0.0435304;AN=5008;NS=2504;DP=18175;EAS_AF=0.001;AMR_AF=0.0331;AFR_AF=0.0303;EUR_AF=0.1083;SAS_AF=0.046;AA=A|||;VT=SNP
12	103373336	rs35091079	G	T	100	PASS	AC=31;AF=0.0061901;AN=5008;NS=2504;DP=18672;EAS_AF=0;AMR_AF=0.0159;AFR_AF=0;EUR_AF=0.0169;SAS_AF=0.0031;AA=G|||;VT=SNP
12	103374119	rs17450797	G	A	100	PASS	AC=218;AF=0.0435304;AN=5008;NS=2504;DP=19368;EAS_AF=0.001;AMR_AF=0.0331;AFR_AF=0.0303;EUR_AF=0.1083;SAS_AF=0.046;AA=G|||;VT=SNP
12	103374378	rs61941099	G	C	100	PASS	AC=860;AF=0.171725;AN=5008;NS=2504;DP=18894;EAS_AF=0.0853;AMR_AF=0.1182;AFR_AF=0.3623;EUR_AF=0.1302;SAS_AF=0.0838;AA=G|||;VT=SNP
12	103374533	rs34018993	C	T	100	PASS	AC=31;AF=0.0061901;AN=5008;NS=2504;DP=18820;EAS_AF=0;AMR_AF=0.0159;AFR_AF=0;EUR_AF=0.0169;SAS_AF=0.0031;AA=C|||;VT=SNP
12	103374573	rs35020753	T	C	100	PASS	AC=866;AF=0.172923;AN=5008;NS=2504;DP=17223;EAS_AF=0.0923;AMR_AF=0.1182;AFR_AF=0.3616;EUR_AF=0.1302;SAS_AF=0.0838;AA=T|||;VT=SNP
12	103374802	rs61941101	G	A	100	PASS	AC=27;AF=0.00539137;AN=5008;NS=2504;DP=15030;EAS_AF=0;AMR_AF=0.0058;AFR_AF=0.0015;EUR_AF=0.0209;SAS_AF=0;AA=G|||;VT=SNP
12	103375414	rs17548007	G	T	100	PASS	AC=217;AF=0.0433307;AN=5008;NS=2504;DP=22654;EAS_AF=0.001;AMR_AF=0.0331;AFR_AF=0.0295;EUR_AF=0.1083;SAS_AF=0.046;AA=G|||;VT=SNP
12	103376212	rs142364741	T	C	100	PASS	AC=354;AF=0.0706869;AN=5008;NS=2504;DP=9194;EAS_AF=0;AMR_AF=0.0259;AFR_AF=0.239;EUR_AF=0.007;SAS_AF=0.0133;AA=T|||;VT=SNP
12	103376264	rs35697573	C	T	100	PASS	AC=866;AF=0.172923;AN=5008;NS=2504;DP=9713;EAS_AF=0.0933;AMR_AF=0.1182;AFR_AF=0.3616;EUR_AF=0.1302;SAS_AF=0.0828;AA=C|||;VT=SNP
12	103376403	rs34592633	G	A	100	PASS	AC=218;AF=0.0435304;AN=5008;NS=2504;DP=12414;EAS_AF=0.001;AMR_AF=0.0331;AFR_AF=0.0303;EUR_AF=0.1083;SAS_AF=0.046;AA=G|||;VT=SNP
12	103376746	rs35669421	T	A	100	PASS	AC=1083;AF=0.216254;AN=5008;NS=2504;DP=19710;EAS_AF=0.0933;AMR_AF=0.1513;AFR_AF=0.3918;EUR_AF=0.2386;SAS_AF=0.1288;AA=A|||;VT=SNP
12	103376893	rs73176043	C	T	100	PASS	AC=560;AF=0.111821;AN=5008;NS=2504;DP=20669;EAS_AF=0.0099;AMR_AF=0.1153;AFR_AF=0.1997;EUR_AF=0.1441;SAS_AF=0.0624;AA=C|||;VT=SNP
12	103377241	rs1909318	C	T	100	PASS	AC=547;AF=0.109225;AN=5008;NS=2504;DP=23995;EAS_AF=0.0099;AMR_AF=0.1153;AFR_AF=0.1899;EUR_AF=0.1441;SAS_AF=0.0624;AA=C|||;VT=SNP
12	103377389	rs2133294	G	T	100	PASS	AC=2852;AF=0.569489;AN=5008;NS=2504;DP=22251;EAS_AF=0.869;AMR_AF=0.6902;AFR_AF=0.1498;EUR_AF=0.5785;SAS_AF=0.7331;AA=G|||;VT=SNP
12	103378093	rs2133293	T	G	100	PASS	AC=4879;AF=0.974241;AN=5008;NS=2504;DP=19699;EAS_AF=0.9732;AMR_AF=0.9841;AFR_AF=0.9985;EUR_AF=0.9692;SAS_AF=0.9407;AA=G|||;VT=SNP
12	103378514	rs1566301	A	G	100	PASS	AC=4882;AF=0.97484;AN=5008;NS=2504;DP=18894;EAS_AF=0.9732;AMR_AF=0.9841;AFR_AF=0.9985;EUR_AF=0.9682;SAS_AF=0.9448;AA=G|||;VT=SNP
12	103379334	rs61941104	T	C	100	PASS	AC=867;AF=0.173123;AN=5008;NS=2504;DP=17270;EAS_AF=0.0933;AMR_AF=0.1182;AFR_AF=0.3608;EUR_AF=0.1302;SAS_AF=0.0849;AA=T|||;VT=SNP
12	103379554	rs34274940	G	A	100	PASS	AC=1086;AF=0.216853;AN=5008;NS=2504;DP=14890;EAS_AF=0.0942;AMR_AF=0.1527;AFR_AF=0.3911;EUR_AF=0.2396;SAS_AF=0.1299;AA=A|||;VT=SNP
12	103379759	rs17842943	G	A	100	PASS	AC=1096;AF=0.21885;AN=5008;NS=2504;DP=13025;EAS_AF=0.0942;AMR_AF=0.1513;AFR_AF=0.3986;EUR_AF=0.2386;SAS_AF=0.1319;AA=A|||;VT=SNP
12	103380520	rs61941122	A	G	100	PASS	AC=220;AF=0.0439297;AN=5008;NS=2504;DP=13855;EAS_AF=0.001;AMR_AF=0.0331;AFR_AF=0.0303;EUR_AF=0.1083;SAS_AF=0.0481;AA=A|||;VT=SNP
12	103380562	rs35251637	C	T	100	PASS	AC=439;AF=0.0876597;AN=5008;NS=2504;DP=13296;EAS_AF=0.0942;AMR_AF=0.0807;AFR_AF=0.0575;EUR_AF=0.1292;SAS_AF=0.0838;AA=T|||;VT=SNP
12	103380859	rs73176044	T	A	100	PASS	AC=557;AF=0.111222;AN=5008;NS=2504;DP=10088;EAS_AF=0.0099;AMR_AF=0.1124;AFR_AF=0.1997;EUR_AF=0.1441;SAS_AF=0.0613;AA=T|||;VT=SNP
12	103381066	rs4764720	C	T	100	PASS	AC=4882;AF=0.97484;AN=5008;NS=2504;DP=12855;EAS_AF=0.9722;AMR_AF=0.9841;AFR_AF=0.9985;EUR_AF=0.9692;SAS_AF=0.9448;AA=T|||;VT=SNP
12	103381079	rs4764929	T	C	100	PASS	AC=4882;AF=0.97484;AN=5008;NS=2504;DP=13553;EAS_AF=0.9722;AMR_AF=0.9841;AFR_AF=0.9985;EUR_AF=0.9692;SAS_AF=0.9448;AA=C|||;VT=SNP
12	103381537	rs144180988	G	C	100	PASS	AC=23;AF=0.00459265;AN=5008;NS=2504;DP=14910;EAS_AF=0;AMR_AF=0.013;AFR_AF=0;EUR_AF=0.0099;SAS_AF=0.0041;AA=G|||;VT=SNP
12	103382187	rs77753654	A	G	100	PASS	AC=153;AF=0.0305511;AN=5008;NS=2504;DP=19974;EAS_AF=0;AMR_AF=0.1542;AFR_AF=0.003;EUR_AF=0.0219;SAS_AF=0.0204;AA=A|||;VT=SNP
12	103382325	rs7342307	C	T	100	PASS	AC=865;AF=0.172724;AN=5008;NS=2504;DP=22326;EAS_AF=0.0923;AMR_AF=0.1196;AFR_AF=0.3616;EUR_AF=0.1292;SAS_AF=0.0828;AA=C|||;VT=SNP
12	103382900	rs7960631	C	T	100	PASS	AC=771;AF=0.153954;AN=5008;NS=2504;DP=20712;EAS_AF=0.0913;AMR_AF=0.0692;AFR_AF=0.3646;EUR_AF=0.0676;SAS_AF=0.0828;AA=C|||;VT=SNP
12	103383178	rs73377991	G	A	100	PASS	AC=343;AF=0.0684904;AN=5008;NS=2504;DP=20726;EAS_AF=0;AMR_AF=0.0259;AFR_AF=0.2307;EUR_AF=0.007;SAS_AF=0.0133;AA=G|||;VT=SNP
12	103383307	rs79047875	G	A	100	PASS	AC=432;AF=0.086262;AN=5008;NS=2504;DP=20990;EAS_AF=0.0079;AMR_AF=0.0692;AFR_AF=0.1944;EUR_AF=0.0785;SAS_AF=0.0409;AA=G|||;VT=SNP
12	103383804	rs1391684	A	C	100	PASS	AC=4881;AF=0.974641;AN=5008;NS=2504;DP=21158;EAS_AF=0.9722;AMR_AF=0.9841;AFR_AF=0.9985;EUR_AF=0.9692;SAS_AF=0.9438;AA=C|||;VT=SNP
12	103383833	rs80020163	G	T	100	PASS	AC=33;AF=0.00658946;AN=5008;NS=2504;DP=20530;EAS_AF=0;AMR_AF=0.0086;AFR_AF=0.0015;EUR_AF=0.0239;SAS_AF=0.001;AA=G|||;VT=SNP
12	103383863	rs1391683	T	C	100	PASS	AC=4881;AF=0.974641;AN=5008;NS=2504;DP=19826;EAS_AF=0.9722;AMR_AF=0.9841;AFR_AF=0.9985;EUR_AF=0.9692;SAS_AF=0.9438;AA=C|||;VT=SNP
12	103383882	rs7979537	T	C	100	PASS	AC=30;AF=0.00599042;AN=5008;NS=2504;DP=19278;EAS_AF=0;AMR_AF=0.0058;AFR_AF=0.0015;EUR_AF=0.0169;SAS_AF=0.0072;AA=T|||;VT=SNP
12	103384008	rs35116053	A	G	100	PASS	AC=354;AF=0.0706869;AN=5008;NS=2504;DP=17341;EAS_AF=0;AMR_AF=0.0274;AFR_AF=0.2375;EUR_AF=0.008;SAS_AF=0.0133;AA=A|||;VT=SNP
12	103384038	rs61941125	A	G	100	PASS	AC=189;AF=0.0377396;AN=5008;NS=2504;DP=17768;EAS_AF=0.001;AMR_AF=0.0331;AFR_AF=0.0068;EUR_AF=0.1074;SAS_AF=0.0491;AA=A|||;VT=SNP
12	103384928	rs61941126	C	T	100	PASS	AC=218;AF=0.0435304;AN=5008;NS=2504;DP=19879;EAS_AF=0.001;AMR_AF=0.0331;AFR_AF=0.0303;EUR_AF=0.1083;SAS_AF=0.046;AA=C|||;VT=SNP
12	103385056	rs75353387	A	G	100	PASS	AC=445;AF=0.0888578;AN=5008;NS=2504;DP=19883;EAS_AF=0.0079;AMR_AF=0.0692;AFR_AF=0.2042;EUR_AF=0.0785;SAS_AF=0.0409;AA=A|||;VT=SNP
12	103385509	rs1566299	C	G	100	PASS	AC=3084;AF=0.615815;AN=5008;NS=2504;DP=19242;EAS_AF=0.872;AMR_AF=0.7839;AFR_AF=0.1581;EUR_AF=0.7078;SAS_AF=0.7566;AA=C|||;VT=SNP
12	103385842	rs2047477	A	G	100	PASS	AC=444;AF=0.0886581;AN=5008;NS=2504;DP=17647;EAS_AF=0.0079;AMR_AF=0.0692;AFR_AF=0.2035;EUR_AF=0.0785;SAS_AF=0.0409;AA=A|||;VT=SNP
12	103387206	rs937473	A	T	100	PASS	AC=3099;AF=0.61881;AN=5008;NS=2504;DP=20541;EAS_AF=0.872;AMR_AF=0.7839;AFR_AF=0.1694;EUR_AF=0.7078;SAS_AF=0.7566;AA=A|||;VT=SNP
12	103387712	rs882461	T	C	100	PASS	AC=3414;AF=0.681709;AN=5008;NS=2504;DP=22701;EAS_AF=0.7748;AMR_AF=0.8415;AFR_AF=0.3623;EUR_AF=0.7863;SAS_AF=0.7965;AA=T|||;VT=SNP
12	103387965	rs35952479	A	G	100	PASS	AC=1200;AF=0.239617;AN=5008;NS=2504;DP=20617;EAS_AF=0.1002;AMR_AF=0.1383;AFR_AF=0.5552;EUR_AF=0.1461;SAS_AF=0.1247;AA=A|||;VT=SNP
12	103388134	rs4764721	A	G	100	PASS	AC=4876;AF=0.973642;AN=5008;NS=2504;DP=20919;EAS_AF=0.9722;AMR_AF=0.9827;AFR_AF=0.9985;EUR_AF=0.9692;SAS_AF=0.9397;AA=G|||;VT=SNP
12	103388218	rs4764930	A	G	100	PASS	AC=4878;AF=0.974042;AN=5008;NS=2504;DP=20720;EAS_AF=0.9722;AMR_AF=0.9798;AFR_AF=0.9985;EUR_AF=0.9692;SAS_AF=0.9438;AA=G|||;VT=SNP
12	103388749	rs61941129	T	C	100	PASS	AC=361;AF=0.0720847;AN=5008;NS=2504;DP=17860;EAS_AF=0.001;AMR_AF=0.0447;AFR_AF=0.1301;EUR_AF=0.1083;SAS_AF=0.0491;AA=T|||;VT=SNP
12	103389173	rs1603819	C	G	100	PASS	AC=3518;AF=0.702476;AN=5008;NS=2504;DP=17638;EAS_AF=0.879;AMR_AF=0.853;AFR_AF=0.3623;EUR_AF=0.7863;SAS_AF=0.7873;AA=C|||;VT=SNP
12	103389238	rs1603818	A	C	100	PASS	AC=4770;AF=0.952476;AN=5008;NS=2504;DP=18165;EAS_AF=0.9722;AMR_AF=0.9798;AFR_AF=0.9206;EUR_AF=0.9682;SAS_AF=0.9397;AA=C|||;VT=SNP
12	103390211	rs28862621	T	A	100	PASS	AC=4879;AF=0.974241;AN=5008;NS=2504;DP=11817;EAS_AF=0.9722;AMR_AF=0.9827;AFR_AF=0.9985;EUR_AF=0.9682;SAS_AF=0.9438;AA=A|||;VT=SNP
12	103390444	rs61941130	C	T	100	PASS	AC=336;AF=0.0670927;AN=5008;NS=2504;DP=17615;EAS_AF=0.0913;AMR_AF=0.036;AFR_AF=0.053;EUR_AF=0.0676;SAS_AF=0.0828;AA=C|||;VT=SNP
12	103391202	rs2373953	A	G	100	PASS	AC=3503;AF=0.699481;AN=5008;NS=2504;DP=17832;EAS_AF=0.872;AMR_AF=0.8386;AFR_AF=0.2791;EUR_AF=0.8499;SAS_AF=0.8364;AA=A|||;VT=SNP
12	103391264	rs34637163	C	A	100	PASS	AC=700;AF=0.139776;AN=5008;NS=2504;DP=18132;EAS_AF=0.1002;AMR_AF=0.0908;AFR_AF=0.2549;EUR_AF=0.1103;SAS_AF=0.09;AA=C|||;VT=SNP
12	103392176	rs61941131	G	T	100	PASS	AC=665;AF=0.132788;AN=5008;NS=2504;DP=16016;EAS_AF=0.0942;AMR_AF=0.0778;AFR_AF=0.1936;EUR_AF=0.1491;SAS_AF=0.1125;AA=T|||;VT=SNP
12	103392242	rs35922786	A	T	100	PASS	AC=663;AF=0.132388;AN=5008;NS=2504;DP=18336;EAS_AF=0.0942;AMR_AF=0.0764;AFR_AF=0.1929;EUR_AF=0.1491;SAS_AF=0.1125;AA=T|||;VT=SNP
12	103392268	rs71466256	C	A	100	PASS	AC=291;AF=0.058107;AN=5008;NS=2504;DP=19153;EAS_AF=0.0923;AMR_AF=0.0274;AFR_AF=0.062;EUR_AF=0.0358;SAS_AF=0.0624;AA=C|||;VT=SNP
12	103392313	rs115600820	G	A	100	PASS	AC=394;AF=0.0786741;AN=5008;NS=2504;DP=19685;EAS_AF=0.0863;AMR_AF=0.1988;AFR_AF=0.0061;EUR_AF=0.0537;SAS_AF=0.1094;AA=T|||;VT=SNP
12	103392694	rs7311817	C	A	100	PASS	AC=524;AF=0.104633;AN=5008;NS=2504;DP=19732;EAS_AF=0.0942;AMR_AF=0.0648;AFR_AF=0.0938;EUR_AF=0.1491;SAS_AF=0.1125;AA=A|||;VT=SNP
12	103393157	rs61941133	C	T	100	PASS	AC=3165;AF=0.631989;AN=5008;NS=2504;DP=14461;EAS_AF=0.87;AMR_AF=0.7896;AFR_AF=0.1725;EUR_AF=0.7376;SAS_AF=0.7873;AA=C|||;VT=SNP
12	103393368	rs1498695	C	T	100	PASS	AC=3671;AF=0.733027;AN=5008;NS=2504;DP=11206;EAS_AF=0.87;AMR_AF=0.8271;AFR_AF=0.5356;EUR_AF=0.7386;SAS_AF=0.7863;AA=C|||;VT=SNP
12	103394045	rs7955229	A	G	100	PASS	AC=48;AF=0.00958466;AN=5008;NS=2504;DP=16979;EAS_AF=0;AMR_AF=0.0115;AFR_AF=0.0023;EUR_AF=0.0288;SAS_AF=0.0082;AA=A|||;VT=SNP
12	103394540	rs2373952	A	G	100	PASS	AC=1157;AF=0.23103;AN=5008;NS=2504;DP=18571;EAS_AF=0.1022;AMR_AF=0.1527;AFR_AF=0.4289;EUR_AF=0.2296;SAS_AF=0.1534;AA=G|||;VT=SNP
12	103395292	rs34510257	C	T	100	PASS	AC=368;AF=0.0734824;AN=5008;NS=2504;DP=16523;EAS_AF=0.001;AMR_AF=0.049;AFR_AF=0.1309;EUR_AF=0.1133;SAS_AF=0.047;AA=C|||;VT=SNP
12	103395406	rs73379918	A	G	100	PASS	AC=40;AF=0.00798722;AN=5008;NS=2504;DP=15448;EAS_AF=0;AMR_AF=0.0144;AFR_AF=0.0144;EUR_AF=0.0109;SAS_AF=0;AA=A|||;VT=SNP
12	103395546	rs3907580	C	A	100	PASS	AC=3675;AF=0.733826;AN=5008;NS=2504;DP=15614;EAS_AF=0.871;AMR_AF=0.8271;AFR_AF=0.5378;EUR_AF=0.7386;SAS_AF=0.7863;AA=C|||;VT=SNP
12	103397186	rs118138719	G	T	100	PASS	AC=35;AF=0.00698882;AN=5008;NS=2504;DP=17068;EAS_AF=0;AMR_AF=0.0086;AFR_AF=0.0015;EUR_AF=0.0258;SAS_AF=0.001;AA=G|||;VT=SNP
12	103397403	rs34773255	T	C	100	PASS	AC=368;AF=0.0734824;AN=5008;NS=2504;DP=16378;EAS_AF=0.001;AMR_AF=0.049;AFR_AF=0.1309;EUR_AF=0.1133;SAS_AF=0.047;AA=T|||;VT=SNP
12	103397478	rs118019105	T	C	100	PASS	AC=97;AF=0.019369;AN=5008;NS=2504;DP=18369;EAS_AF=0.001;AMR_AF=0.0144;AFR_AF=0.0023;EUR_AF=0.0229;SAS_AF=0.0613;AA=T|||;VT=SNP
12	103397570	rs35236781	C	T	100	PASS	AC=369;AF=0.0736821;AN=5008;NS=2504;DP=21322;EAS_AF=0.001;AMR_AF=0.049;AFR_AF=0.1309;EUR_AF=0.1143;SAS_AF=0.047;AA=c|||;VT=SNP
12	103397674	rs188568259	T	C	100	PASS	AC=26;AF=0.00519169;AN=5008;NS=2504;DP=24056;EAS_AF=0;AMR_AF=0.0058;AFR_AF=0;EUR_AF=0.0159;SAS_AF=0.0061;AA=T|||;VT=SNP
12	103397836	rs2373866	A	G	100	PASS	AC=4879;AF=0.974241;AN=5008;NS=2504;DP=20269;EAS_AF=0.9722;AMR_AF=0.9827;AFR_AF=0.9985;EUR_AF=0.9682;SAS_AF=0.9438;AA=G|||;VT=SNP
12	103398582	rs67399100	T	C	100	PASS	AC=3676;AF=0.734026;AN=5008;NS=2504;DP=18556;EAS_AF=0.871;AMR_AF=0.8271;AFR_AF=0.5363;EUR_AF=0.7386;SAS_AF=0.7894;AA=T|||;VT=SNP
12	103398632	rs74916600	G	A	100	PASS	AC=128;AF=0.0255591;AN=5008;NS=2504;DP=16769;EAS_AF=0.0069;AMR_AF=0.0447;AFR_AF=0.0045;EUR_AF=0.0586;SAS_AF=0.0256;AA=G|||;VT=SNP
12	103399186	rs28735715	A	T	100	PASS	AC=278;AF=0.0555112;AN=5008;NS=2504;DP=17363;EAS_AF=0.0933;AMR_AF=0.0274;AFR_AF=0.0514;EUR_AF=0.0358;SAS_AF=0.0624;AA=A|||;VT=SNP
12	103399309	rs2888703	A	G	100	PASS	AC=4884;AF=0.97524;AN=5008;NS=2504;DP=13019;EAS_AF=0.9762;AMR_AF=0.9841;AFR_AF=0.9985;EUR_AF=0.9682;SAS_AF=0.9438;AA=G|||;VT=SNP
12	103399757	rs12366493	A	G	100	PASS	AC=384;AF=0.0766773;AN=5008;NS=2504;DP=18105;EAS_AF=0.001;AMR_AF=0.0504;AFR_AF=0.1399;EUR_AF=0.1133;SAS_AF=0.0501;AA=A|||;VT=SNP
12	103399967	rs118044569	C	A	100	PASS	AC=35;AF=0.00698882;AN=5008;NS=2504;DP=20862;EAS_AF=0;AMR_AF=0.0086;AFR_AF=0.0015;EUR_AF=0.0258;SAS_AF=0.001;AA=C|||;VT=SNP
12	103400201	rs10507156	A	C	100	PASS	AC=384;AF=0.0766773;AN=5008;NS=2504;DP=21036;EAS_AF=0.001;AMR_AF=0.0504;AFR_AF=0.1399;EUR_AF=0.1133;SAS_AF=0.0501;AA=A|||;VT=SNP
12	103401458	rs7962773	G	T	100	PASS	AC=3151;AF=0.629193;AN=5008;NS=2504;DP=22189;EAS_AF=0.87;AMR_AF=0.7882;AFR_AF=0.1634;EUR_AF=0.7376;SAS_AF=0.7863;AA=G|||;VT=SNP
12	103402326	rs77137965	T	A	100	PASS	AC=49;AF=0.00978435;AN=5008;NS=2504;DP=17489;EAS_AF=0;AMR_AF=0.013;AFR_AF=0.0023;EUR_AF=0.0288;SAS_AF=0.0082;AA=T|||;VT=SNP
12	103403139	rs76815627	A	G	100	PASS	AC=409;AF=0.0816693;AN=5008;NS=2504;DP=19041;EAS_AF=0.0079;AMR_AF=0.0648;AFR_AF=0.1929;EUR_AF=0.0736;SAS_AF=0.0276;AA=A|||;VT=SNP
12	103403343	rs35917440	G	A	100	PASS	AC=276;AF=0.0551118;AN=5008;NS=2504;DP=19333;EAS_AF=0.0923;AMR_AF=0.0274;AFR_AF=0.0514;EUR_AF=0.0358;SAS_AF=0.0613;AA=G|||;VT=SNP
12	103403567	rs75162007	G	A	100	PASS	AC=412;AF=0.0822684;AN=5008;NS=2504;DP=19971;EAS_AF=0.0079;AMR_AF=0.0677;AFR_AF=0.1929;EUR_AF=0.0746;SAS_AF=0.0276;AA=T|||;VT=SNP
12	103404241	rs117733342	C	G	100	PASS	AC=16;AF=0.00319489;AN=5008;NS=2504;DP=20046;EAS_AF=0;AMR_AF=0.0029;AFR_AF=0;EUR_AF=0.0099;SAS_AF=0.0041;AA=C|||;VT=SNP
12	103404931	rs7964676	T	C	100	PASS	AC=940;AF=0.1877;AN=5008;NS=2504;DP=17645;EAS_AF=0.0089;AMR_AF=0.1037;AFR_AF=0.5726;EUR_AF=0.0746;SAS_AF=0.0276;AA=C|||;VT=SNP
12	103405397	rs3858690	C	T	100	PASS	AC=1720;AF=0.34345;AN=5008;NS=2504;DP=16049;EAS_AF=0.1012;AMR_AF=0.1931;AFR_AF=0.8343;EUR_AF=0.2316;SAS_AF=0.1513;AA=T|||;VT=SNP
12	103405697	rs78472299	T	C	100	PASS	AC=212;AF=0.0423323;AN=5008;NS=2504;DP=16439;EAS_AF=0.0933;AMR_AF=0.0187;AFR_AF=0.0068;EUR_AF=0.0358;SAS_AF=0.0613;AA=T|||;VT=SNP
12	103406064	rs71466257	G	A	100	PASS	AC=285;AF=0.0569089;AN=5008;NS=2504;DP=19700;EAS_AF=0.0923;AMR_AF=0.0274;AFR_AF=0.0582;EUR_AF=0.0358;SAS_AF=0.0613;AA=G|||;VT=SNP
12	103406235	rs77457021	A	G	100	PASS	AC=415;AF=0.0828674;AN=5008;NS=2504;DP=16951;EAS_AF=0.0079;AMR_AF=0.0634;AFR_AF=0.1967;EUR_AF=0.0736;SAS_AF=0.0297;AA=A|||;VT=SNP
12	103406374	rs4526823	G	T	100	PASS	AC=4879;AF=0.974241;AN=5008;NS=2504;DP=17407;EAS_AF=0.9722;AMR_AF=0.9827;AFR_AF=0.9985;EUR_AF=0.9682;SAS_AF=0.9438;AA=T|||;VT=SNP
12	103406443	rs35315170	A	C	100	PASS	AC=211;AF=0.0421326;AN=5008;NS=2504;DP=17257;EAS_AF=0.001;AMR_AF=0.0389;AFR_AF=0.0151;EUR_AF=0.1123;SAS_AF=0.0511;AA=A|||;VT=SNP
12	103406541	rs35051218	G	A	100	PASS	AC=256;AF=0.0511182;AN=5008;NS=2504;DP=15815;EAS_AF=0.001;AMR_AF=0.0403;AFR_AF=0.0477;EUR_AF=0.1133;SAS_AF=0.0511;AA=G|||;VT=SNP
12	103406866	rs117714185	C	T	100	PASS	AC=94;AF=0.01877;AN=5008;NS=2504;DP=13507;EAS_AF=0;AMR_AF=0.049;AFR_AF=0.0015;EUR_AF=0.0308;SAS_AF=0.0276;AA=C|||;VT=SNP
12	103407388	rs7958171	A	G	100	PASS	AC=3713;AF=0.741414;AN=5008;NS=2504;DP=11047;EAS_AF=0.9306;AMR_AF=0.6844;AFR_AF=0.9342;EUR_AF=0.505;SAS_AF=0.5695;AA=G|||;VT=SNP
12	103407805	rs34481973	G	A	100	PASS	AC=539;AF=0.107628;AN=5008;NS=2504;DP=20425;EAS_AF=0.0099;AMR_AF=0.0865;AFR_AF=0.2466;EUR_AF=0.0934;SAS_AF=0.0501;AA=G|||;VT=SNP
12	103407892	rs34973369	G	A	100	PASS	AC=3081;AF=0.615216;AN=5008;NS=2504;DP=23462;EAS_AF=0.7887;AMR_AF=0.3732;AFR_AF=0.9274;EUR_AF=0.4125;SAS_AF=0.3947;AA=A|||;VT=SNP
12	103408276	rs17548461	A	G	100	PASS	AC=135;AF=0.0269569;AN=5008;NS=2504;DP=21078;EAS_AF=0.001;AMR_AF=0.0202;AFR_AF=0.0197;EUR_AF=0.0547;SAS_AF=0.0399;AA=A|||;VT=SNP
12	103408537	rs7956290	T	C	100	PASS	AC=2864;AF=0.571885;AN=5008;NS=2504;DP=20890;EAS_AF=0.7183;AMR_AF=0.3617;AFR_AF=0.8616;EUR_AF=0.3767;SAS_AF=0.3793;AA=C|||;VT=SNP
12	103408915	rs71466258	C	T	100	PASS	AC=504;AF=0.100639;AN=5008;NS=2504;DP=21641;EAS_AF=0.0099;AMR_AF=0.0879;AFR_AF=0.2042;EUR_AF=0.1054;SAS_AF=0.0583;AA=C|||;VT=SNP
12	103409492	rs3847933	T	C	100	PASS	AC=453;AF=0.0904553;AN=5008;NS=2504;DP=21104;EAS_AF=0.1042;AMR_AF=0.2723;AFR_AF=0.0053;EUR_AF=0.0437;SAS_AF=0.1104;AA=T|||;VT=SNP
12	103409930	rs2373867	A	C	100	PASS	AC=1846;AF=0.36861;AN=5008;NS=2504;DP=15519;EAS_AF=0.6528;AMR_AF=0.2176;AFR_AF=0.4024;EUR_AF=0.2326;SAS_AF=0.2771;AA=A|||;VT=SNP
12	103410438	rs7312875	A	G	100	PASS	AC=3006;AF=0.60024;AN=5008;NS=2504;DP=16538;EAS_AF=0.7212;AMR_AF=0.3775;AFR_AF=0.9236;EUR_AF=0.4026;SAS_AF=0.3998;AA=N|||;VT=SNP
12	103410468	rs7298603	T	A	100	PASS	AC=1311;AF=0.261781;AN=5008;NS=2504;DP=16262;EAS_AF=0.6508;AMR_AF=0.1671;AFR_AF=0.0998;EUR_AF=0.1759;SAS_AF=0.2352;AA=T|||;VT=SNP
12	103410709	rs145893656	G	A	100	PASS	AC=57;AF=0.0113818;AN=5008;NS=2504;DP=17765;EAS_AF=0.001;AMR_AF=0.0173;AFR_AF=0;EUR_AF=0.0268;SAS_AF=0.0174;AA=G|||;VT=SNP
12	103410975	rs11111422	G	T	100	PASS	AC=529;AF=0.105631;AN=5008;NS=2504;DP=18583;EAS_AF=0.001;AMR_AF=0.0504;AFR_AF=0.3011;EUR_AF=0.0557;SAS_AF=0.0399;AA=G|||;VT=SNP
12	103411224	rs73176052	C	T	100	PASS	AC=123;AF=0.0245607;AN=5008;NS=2504;DP=17328;EAS_AF=0.0208;AMR_AF=0.0259;AFR_AF=0.0023;EUR_AF=0.0378;SAS_AF=0.044;AA=C|||;VT=SNP
12	103411877	rs75297099	C	T	100	PASS	AC=181;AF=0.0361422;AN=5008;NS=2504;DP=19117;EAS_AF=0.0397;AMR_AF=0.0173;AFR_AF=0.0635;EUR_AF=0.0278;SAS_AF=0.0174;AA=C|||;VT=SNP
12	103412605	rs35391951	T	C	100	PASS	AC=1846;AF=0.36861;AN=5008;NS=2504;DP=19892;EAS_AF=0.6518;AMR_AF=0.2176;AFR_AF=0.4039;EUR_AF=0.2326;SAS_AF=0.2761;AA=T|||;VT=SNP
12	103413281	rs7295440	G	A	100	PASS	AC=2802;AF=0.559505;AN=5008;NS=2504;DP=16164;EAS_AF=0.6815;AMR_AF=0.3588;AFR_AF=0.8442;EUR_AF=0.3748;SAS_AF=0.3814;AA=G|||;VT=SNP
12	103413346	rs7311451	T	G	100	PASS	AC=2825;AF=0.564097;AN=5008;NS=2504;DP=15131;EAS_AF=0.6815;AMR_AF=0.3602;AFR_AF=0.8601;EUR_AF=0.3767;SAS_AF=0.3804;AA=G|||;VT=SNP
12	103413796	rs2373869	C	G	100	PASS	AC=2743;AF=0.547724;AN=5008;NS=2504;DP=16211;EAS_AF=0.6815;AMR_AF=0.3545;AFR_AF=0.8003;EUR_AF=0.3748;SAS_AF=0.3834;AA=C|||;VT=SNP
12	103413860	rs34538406	A	G	100	PASS	AC=498;AF=0.0994409;AN=5008;NS=2504;DP=17046;EAS_AF=0.0099;AMR_AF=0.0879;AFR_AF=0.2012;EUR_AF=0.1034;SAS_AF=0.0583;AA=A|||;VT=SNP
12	103414098	rs73176053	G	A	100	PASS	AC=124;AF=0.0247604;AN=5008;NS=2504;DP=19463;EAS_AF=0.0208;AMR_AF=0.0259;AFR_AF=0.0023;EUR_AF=0.0388;SAS_AF=0.044;AA=G|||;VT=SNP
12	103414687	rs73176055	C	G	100	PASS	AC=127;AF=0.0253594;AN=5008;NS=2504;DP=18717;EAS_AF=0.0208;AMR_AF=0.0259;AFR_AF=0.0023;EUR_AF=0.0378;SAS_AF=0.0481;AA=C|||;VT=SNP
12	103415650	rs36115881	A	G	100	PASS	AC=2819;AF=0.562899;AN=5008;NS=2504;DP=21071;EAS_AF=0.6756;AMR_AF=0.3602;AFR_AF=0.8601;EUR_AF=0.3748;SAS_AF=0.3824;AA=G|||;VT=SNP
12	103416017	rs34403863	C	A	100	PASS	AC=2763;AF=0.551717;AN=5008;NS=2504;DP=17015;EAS_AF=0.6766;AMR_AF=0.3559;AFR_AF=0.8011;EUR_AF=0.3748;SAS_AF=0.407;AA=C|||;VT=SNP
12	103416179	rs73176058	A	G	100	PASS	AC=126;AF=0.0251597;AN=5008;NS=2504;DP=20211;EAS_AF=0.0228;AMR_AF=0.0259;AFR_AF=0.0023;EUR_AF=0.0378;SAS_AF=0.045;AA=A|||;VT=SNP
12	103416341	rs113067033	G	A	100	PASS	AC=179;AF=0.0357428;AN=5008;NS=2504;DP=19563;EAS_AF=0.0397;AMR_AF=0.0173;AFR_AF=0.062;EUR_AF=0.0278;SAS_AF=0.0174;AA=g|||;VT=SNP
12	103416399	rs4764722	T	A	100	PASS	AC=3519;AF=0.702676;AN=5008;NS=2504;DP=17566;EAS_AF=0.8145;AMR_AF=0.6643;AFR_AF=0.9312;EUR_AF=0.4831;SAS_AF=0.5317;AA=a|||;VT=SNP
12	103417182	rs4268560	G	A	100	PASS	AC=279;AF=0.0557109;AN=5008;NS=2504;DP=9941;EAS_AF=0.0397;AMR_AF=0.0259;AFR_AF=0.1331;EUR_AF=0.0278;SAS_AF=0.0174;AA=G|||;VT=SNP
12	103417476	rs4420324	C	T	100	PASS	AC=3079;AF=0.614816;AN=5008;NS=2504;DP=16330;EAS_AF=0.7133;AMR_AF=0.3732;AFR_AF=0.9221;EUR_AF=0.4284;SAS_AF=0.4611;AA=T|||;VT=SNP
12	103419041	rs1515547	A	G	100	PASS	AC=1037;AF=0.207069;AN=5008;NS=2504;DP=20631;EAS_AF=0.1379;AMR_AF=0.3271;AFR_AF=0.3359;EUR_AF=0.1143;SAS_AF=0.1145;AA=G|||;VT=SNP
12	103419750	rs79045809	C	A	100	PASS	AC=633;AF=0.126398;AN=5008;NS=2504;DP=15570;EAS_AF=0.1369;AMR_AF=0.2536;AFR_AF=0.0628;EUR_AF=0.1203;SAS_AF=0.1176;AA=C|||;VT=SNP
12	103420791	rs76385869	T	A	100	PASS	AC=297;AF=0.0593051;AN=5008;NS=2504;DP=17929;EAS_AF=0.0069;AMR_AF=0.0692;AFR_AF=0.0628;EUR_AF=0.0875;SAS_AF=0.0726;AA=t|||;VT=SNP
12	103421047	rs34207056	C	T	100	PASS	AC=3306;AF=0.660144;AN=5008;NS=2504;DP=16825;EAS_AF=0.8621;AMR_AF=0.6542;AFR_AF=0.6747;EUR_AF=0.5219;SAS_AF=0.5787;AA=t|||;VT=SNP
12	103421153	rs74462624	C	T	100	PASS	AC=340;AF=0.0678914;AN=5008;NS=2504;DP=18252;EAS_AF=0.1032;AMR_AF=0.0821;AFR_AF=0.0151;EUR_AF=0.0706;SAS_AF=0.09;AA=c|||;VT=SNP
12	103421848	rs147174770	G	C	100	PASS	AC=30;AF=0.00599042;AN=5008;NS=2504;DP=19891;EAS_AF=0;AMR_AF=0.0144;AFR_AF=0;EUR_AF=0.0119;SAS_AF=0.0082;AA=G|||;VT=SNP
12	103421895	rs1399785	T	G	100	PASS	AC=1067;AF=0.213059;AN=5008;NS=2504;DP=19928;EAS_AF=0.2341;AMR_AF=0.3501;AFR_AF=0.0953;EUR_AF=0.2356;SAS_AF=0.2301;AA=T|||;VT=SNP
12	103423723	rs4764931	C	A	100	PASS	AC=706;AF=0.140974;AN=5008;NS=2504;DP=20493;EAS_AF=0.0069;AMR_AF=0.2277;AFR_AF=0.1725;EUR_AF=0.173;SAS_AF=0.1421;AA=C|||;VT=SNP
12	103423736	rs74990324	G	A	100	PASS	AC=402;AF=0.0802716;AN=5008;NS=2504;DP=20597;EAS_AF=0.1617;AMR_AF=0.0922;AFR_AF=0.0772;EUR_AF=0.0209;SAS_AF=0.0532;AA=G|||;VT=SNP
12	103423890	rs1515549	G	C	100	PASS	AC=3524;AF=0.703674;AN=5008;NS=2504;DP=19768;EAS_AF=0.8006;AMR_AF=0.6744;AFR_AF=0.8858;EUR_AF=0.5219;SAS_AF=0.5654;AA=C|||;VT=SNP
12	103424228	rs17842951	G	T	100	PASS	AC=1118;AF=0.223243;AN=5008;NS=2504;DP=17740;EAS_AF=0.5427;AMR_AF=0.1484;AFR_AF=0.0582;EUR_AF=0.1779;SAS_AF=0.2168;AA=G|||;VT=SNP
12	103424839	rs17548689	A	G	100	PASS	AC=55;AF=0.0109824;AN=5008;NS=2504;DP=18954;EAS_AF=0;AMR_AF=0.0101;AFR_AF=0;EUR_AF=0.0348;SAS_AF=0.0133;AA=A|||;VT=SNP
12	103425386	rs17842952	G	T	100	PASS	AC=1117;AF=0.223043;AN=5008;NS=2504;DP=18683;EAS_AF=0.5427;AMR_AF=0.1484;AFR_AF=0.0575;EUR_AF=0.1779;SAS_AF=0.2168;AA=G|||;VT=SNP
12	103425505	rs141985662	A	G	100	PASS	AC=21;AF=0.00419329;AN=5008;NS=2504;DP=17616;EAS_AF=0;AMR_AF=0.0086;AFR_AF=0;EUR_AF=0.0139;SAS_AF=0.001;AA=A|||;VT=SNP
12	103425594	rs73379967	A	G	100	PASS	AC=534;AF=0.106629;AN=5008;NS=2504;DP=18453;EAS_AF=0.1617;AMR_AF=0.1167;AFR_AF=0.1641;EUR_AF=0.0209;SAS_AF=0.0532;AA=G|||;VT=SNP
12	103425681	rs35479394	A	G	100	PASS	AC=4755;AF=0.949481;AN=5008;NS=2504;DP=20179;EAS_AF=0.999;AMR_AF=0.9193;AFR_AF=0.9924;EUR_AF=0.9145;SAS_AF=0.8978;AA=G|||;VT=SNP
12	103425989	rs149286595	C	T	100	PASS	AC=26;AF=0.00519169;AN=5008;NS=2504;DP=19398;EAS_AF=0;AMR_AF=0.0101;AFR_AF=0;EUR_AF=0.0169;SAS_AF=0.002;AA=C|||;VT=SNP
12	103426683	rs73176061	A	C	100	PASS	AC=149;AF=0.0297524;AN=5008;NS=2504;DP=18683;EAS_AF=0.0198;AMR_AF=0.0504;AFR_AF=0.0091;EUR_AF=0.0408;SAS_AF=0.0419;AA=A|||;VT=SNP
12	103426798	rs1515550	G	C	100	PASS	AC=475;AF=0.0948482;AN=5008;NS=2504;DP=19161;EAS_AF=0.1607;AMR_AF=0.1066;AFR_AF=0.1256;EUR_AF=0.0209;SAS_AF=0.0532;AA=G|||;VT=SNP
12	103426945	rs79045115	G	A	100	PASS	AC=136;AF=0.0271565;AN=5008;NS=2504;DP=21268;EAS_AF=0.001;AMR_AF=0.0504;AFR_AF=0.0045;EUR_AF=0.0676;SAS_AF=0.0266;AA=G|||;VT=SNP
12	103426967	rs67319693	A	G	100	PASS	AC=2573;AF=0.513778;AN=5008;NS=2504;DP=21769;EAS_AF=0.744;AMR_AF=0.5504;AFR_AF=0.4402;EUR_AF=0.4115;SAS_AF=0.455;AA=G|||;VT=SNP
12	103427010	rs73176062	G	T	100	PASS	AC=573;AF=0.114417;AN=5008;NS=2504;DP=21085;EAS_AF=0.0069;AMR_AF=0.219;AFR_AF=0.0764;EUR_AF=0.173;SAS_AF=0.1421;AA=g|||;VT=SNP
12	103427205	rs73176063	T	C	100	PASS	AC=706;AF=0.140974;AN=5008;NS=2504;DP=19478;EAS_AF=0.0069;AMR_AF=0.2277;AFR_AF=0.1725;EUR_AF=0.173;SAS_AF=0.1421;AA=T|||;VT=SNP
12	103427558	rs76541683	A	C	100	PASS	AC=207;AF=0.0413339;AN=5008;NS=2504;DP=16881;EAS_AF=0.0308;AMR_AF=0.036;AFR_AF=0.0424;EUR_AF=0.0487;SAS_AF=0.047;AA=A|||;VT=SNP
12	103427703	rs77944791	G	T	100	PASS	AC=84;AF=0.0167732;AN=5008;NS=2504;DP=17481;EAS_AF=0;AMR_AF=0.0245;AFR_AF=0.0008;EUR_AF=0.0427;SAS_AF=0.0235;AA=G|||;VT=SNP
12	103427747	rs118127269	C	T	100	PASS	AC=255;AF=0.0509185;AN=5008;NS=2504;DP=19205;EAS_AF=0.0565;AMR_AF=0.0677;AFR_AF=0.0008;EUR_AF=0.0994;SAS_AF=0.0511;AA=C|||;VT=SNP
12	103428340	rs67752388	A	G	100	PASS	AC=2591;AF=0.517372;AN=5008;NS=2504;DP=19971;EAS_AF=0.747;AMR_AF=0.5504;AFR_AF=0.4508;EUR_AF=0.4115;SAS_AF=0.456;AA=G|||;VT=SNP
12	103428415	rs73176066	T	G	100	PASS	AC=764;AF=0.152556;AN=5008;NS=2504;DP=17878;EAS_AF=0.0069;AMR_AF=0.2363;AFR_AF=0.211;EUR_AF=0.174;SAS_AF=0.1421;AA=T|||;VT=SNP
12	103428555	rs2176090	G	A	100	PASS	AC=1134;AF=0.226438;AN=5008;NS=2504;DP=16474;EAS_AF=0.5595;AMR_AF=0.1484;AFR_AF=0.0575;EUR_AF=0.1759;SAS_AF=0.2188;AA=G|||;VT=SNP
12	103428926	rs7962597	G	T	100	PASS	AC=151;AF=0.0301518;AN=5008;NS=2504;DP=15306;EAS_AF=0.0198;AMR_AF=0.0504;AFR_AF=0.0098;EUR_AF=0.0417;SAS_AF=0.0419;AA=T|||;VT=SNP
12	103429407	rs73176067	T	G	100	PASS	AC=1136;AF=0.226837;AN=5008;NS=2504;DP=16774;EAS_AF=0.5605;AMR_AF=0.1484;AFR_AF=0.0582;EUR_AF=0.1759;SAS_AF=0.2188;AA=T|||;VT=SNP
12	103430241	rs35729123	C	G	100	PASS	AC=915;AF=0.182708;AN=5008;NS=2504;DP=17894;EAS_AF=0.5278;AMR_AF=0.1167;AFR_AF=0.0045;EUR_AF=0.1272;SAS_AF=0.1718;AA=c|||;VT=SNP
12	103430334	rs75372728	C	A	100	PASS	AC=58;AF=0.0115815;AN=5008;NS=2504;DP=18418;EAS_AF=0;AMR_AF=0.013;AFR_AF=0.0008;EUR_AF=0.0408;SAS_AF=0.0072;AA=C|||;VT=SNP
12	103431606	rs141024499	G	A	100	PASS	AC=11;AF=0.00219649;AN=5008;NS=2504;DP=19772;EAS_AF=0.001;AMR_AF=0.0058;AFR_AF=0;EUR_AF=0.005;SAS_AF=0.001;AA=G|||;VT=SNP
12	103431800	rs73379973	C	T	100	PASS	AC=482;AF=0.096246;AN=5008;NS=2504;DP=19516;EAS_AF=0.1597;AMR_AF=0.1066;AFR_AF=0.1316;EUR_AF=0.0209;SAS_AF=0.0532;AA=T|||;VT=SNP
12	103431859	rs75822910	A	G	100	PASS	AC=360;AF=0.071885;AN=5008;NS=2504;DP=19645;EAS_AF=0.0526;AMR_AF=0.0922;AFR_AF=0.0227;EUR_AF=0.1064;SAS_AF=0.1084;AA=A|||;VT=SNP
12	103432532	rs4388951	T	C	100	PASS	AC=1138;AF=0.227236;AN=5008;NS=2504;DP=16817;EAS_AF=0.5605;AMR_AF=0.1484;AFR_AF=0.0598;EUR_AF=0.1759;SAS_AF=0.2188;AA=T|||;VT=SNP
12	103432724	rs73379976	T	G	100	PASS	AC=482;AF=0.096246;AN=5008;NS=2504;DP=18675;EAS_AF=0.1597;AMR_AF=0.1066;AFR_AF=0.1316;EUR_AF=0.0209;SAS_AF=0.0532;AA=T|||;VT=SNP
12	103432987	rs73379978	T	C	100	PASS	AC=473;AF=0.0944489;AN=5008;NS=2504;DP=20659;EAS_AF=0.1597;AMR_AF=0.1066;AFR_AF=0.1248;EUR_AF=0.0209;SAS_AF=0.0532;AA=T|||;VT=SNP
12	103433652	rs73379980	C	G	100	PASS	AC=482;AF=0.096246;AN=5008;NS=2504;DP=15806;EAS_AF=0.1597;AMR_AF=0.1066;AFR_AF=0.1316;EUR_AF=0.0209;SAS_AF=0.0532;AA=C|||;VT=SNP
12	103434254	rs34419965	G	A	100	PASS	AC=1138;AF=0.227236;AN=5008;NS=2504;DP=14006;EAS_AF=0.5605;AMR_AF=0.1484;AFR_AF=0.059;EUR_AF=0.1759;SAS_AF=0.2198;AA=G|||;VT=SNP
12	103434755	rs4764932	G	A	100	PASS	AC=707;AF=0.141174;AN=5008;NS=2504;DP=13991;EAS_AF=0.0069;AMR_AF=0.2277;AFR_AF=0.1725;EUR_AF=0.174;SAS_AF=0.1421;AA=G|||;VT=SNP
12	103434930	rs113235355	C	T	100	PASS	AC=707;AF=0.141174;AN=5008;NS=2504;DP=13600;EAS_AF=0.0069;AMR_AF=0.2277;AFR_AF=0.1725;EUR_AF=0.174;SAS_AF=0.1421;AA=C|||;VT=SNP
12	103435871	rs73176071	T	C	100	PASS	AC=707;AF=0.141174;AN=5008;NS=2504;DP=18130;EAS_AF=0.0069;AMR_AF=0.2277;AFR_AF=0.1725;EUR_AF=0.174;SAS_AF=0.1421;AA=T|||;VT=SNP
12	103436053	rs73379982	A	T	100	PASS	AC=482;AF=0.096246;AN=5008;NS=2504;DP=20714;EAS_AF=0.1597;AMR_AF=0.1066;AFR_AF=0.1316;EUR_AF=0.0209;SAS_AF=0.0532;AA=T|||;VT=SNP
12	103436241	rs17842954	G	T	100	PASS	AC=482;AF=0.096246;AN=5008;NS=2504;DP=19221;EAS_AF=0.1597;AMR_AF=0.1066;AFR_AF=0.1316;EUR_AF=0.0209;SAS_AF=0.0532;AA=G|||;VT=SNP
12	103436905	rs144927426	G	T	100	PASS	AC=7;AF=0.00139776;AN=5008;NS=2504;DP=15564;EAS_AF=0;AMR_AF=0.0029;AFR_AF=0;EUR_AF=0.004;SAS_AF=0.001;AA=G|||;VT=SNP
12	103437130	rs73176072	A	G	100	PASS	AC=720;AF=0.14377;AN=5008;NS=2504;DP=13974;EAS_AF=0.0069;AMR_AF=0.2277;AFR_AF=0.1808;EUR_AF=0.1759;SAS_AF=0.1421;AA=A|||;VT=SNP
12	103437330	rs8181611	T	C	100	PASS	AC=477;AF=0.0952476;AN=5008;NS=2504;DP=13641;EAS_AF=0.1577;AMR_AF=0.1066;AFR_AF=0.1263;EUR_AF=0.0209;SAS_AF=0.0573;AA=T|||;VT=SNP
12	103437431	rs73176076	T	C	100	PASS	AC=53;AF=0.0105831;AN=5008;NS=2504;DP=15366;EAS_AF=0.002;AMR_AF=0.0072;AFR_AF=0.0008;EUR_AF=0.0209;SAS_AF=0.0245;AA=C|||;VT=SNP
12	103437796	rs17041417	G	A	100	PASS	AC=1625;AF=0.324481;AN=5008;NS=2504;DP=17495;EAS_AF=0.7163;AMR_AF=0.2622;AFR_AF=0.1868;EUR_AF=0.2018;SAS_AF=0.2771;AA=A|||;VT=SNP
12	103437862	rs118107428	G	T	100	PASS	AC=25;AF=0.00499201;AN=5008;NS=2504;DP=18209;EAS_AF=0;AMR_AF=0.0101;AFR_AF=0.0015;EUR_AF=0.0139;SAS_AF=0.002;AA=G|||;VT=SNP
12	103437870	rs73176077	A	T	100	PASS	AC=117;AF=0.0233626;AN=5008;NS=2504;DP=18474;EAS_AF=0;AMR_AF=0.0562;AFR_AF=0.0015;EUR_AF=0.0726;SAS_AF=0.0031;AA=A|||;VT=SNP
12	103438086	rs73176078	A	G	100	PASS	AC=45;AF=0.00898562;AN=5008;NS=2504;DP=19751;EAS_AF=0.005;AMR_AF=0.0072;AFR_AF=0.0008;EUR_AF=0.0209;SAS_AF=0.0133;AA=A|||;VT=SNP
12	103438552	rs75341775	G	C	100	PASS	AC=102;AF=0.0203674;AN=5008;NS=2504;DP=23538;EAS_AF=0.005;AMR_AF=0.0159;AFR_AF=0.0386;EUR_AF=0.0219;SAS_AF=0.0133;AA=C|||;VT=SNP
12	103438666	rs73176079	A	C	100	PASS	AC=45;AF=0.00898562;AN=5008;NS=2504;DP=20723;EAS_AF=0.005;AMR_AF=0.0072;AFR_AF=0.0008;EUR_AF=0.0209;SAS_AF=0.0133;AA=A|||;VT=SNP
12	103438851	rs73176080	T	C	100	PASS	AC=103;AF=0.0205671;AN=5008;NS=2504;DP=17990;EAS_AF=0.005;AMR_AF=0.0159;AFR_AF=0.0393;EUR_AF=0.0219;SAS_AF=0.0133;AA=T|||;VT=SNP
12	103439139	rs73176081	G	A	100	PASS	AC=104;AF=0.0207668;AN=5008;NS=2504;DP=17217;EAS_AF=0.005;AMR_AF=0.0159;AFR_AF=0.0393;EUR_AF=0.0229;SAS_AF=0.0133;AA=G|||;VT=SNP
12	103439294	rs552385245	G	A	100	PASS	AC=10;AF=0.00199681;AN=5008;NS=2504;DP=19047;EAS_AF=0;AMR_AF=0.0058;AFR_AF=0;EUR_AF=0.005;SAS_AF=0.001;AA=G|||;VT=SNP
12	103439896	rs73176082	A	G	100	PASS	AC=46;AF=0.0091853;AN=5008;NS=2504;DP=20166;EAS_AF=0.005;AMR_AF=0.0072;AFR_AF=0.0015;EUR_AF=0.0209;SAS_AF=0.0133;AA=A|||;VT=SNP
12	103440227	rs73176083	A	C	100	PASS	AC=46;AF=0.0091853;AN=5008;NS=2504;DP=21350;EAS_AF=0.005;AMR_AF=0.0072;AFR_AF=0.0015;EUR_AF=0.0209;SAS_AF=0.0133;AA=A|||;VT=SNP
12	103440345	rs148588748	A	G	100	PASS	AC=13;AF=0.00259585;AN=5008;NS=2504;DP=18227;EAS_AF=0;AMR_AF=0;AFR_AF=0;EUR_AF=0.0129;SAS_AF=0;AA=A|||;VT=SNP
12	103440467	rs73176085	G	A	100	PASS	AC=46;AF=0.0091853;AN=5008;NS=2504;DP=18937;EAS_AF=0.005;AMR_AF=0.0072;AFR_AF=0.0015;EUR_AF=0.0209;SAS_AF=0.0133;AA=G|||;VT=SNP
12	103441358	rs35816010	A	G	100	PASS	AC=2560;AF=0.511182;AN=5008;NS=2504;DP=18729;EAS_AF=0.7242;AMR_AF=0.5202;AFR_AF=0.4644;EUR_AF=0.4245;SAS_AF=0.4376;AA=G|||;VT=SNP
12	103441661	rs73177846	G	A	100	PASS	AC=156;AF=0.0311502;AN=5008;NS=2504;DP=20587;EAS_AF=0.005;AMR_AF=0.013;AFR_AF=0.0817;EUR_AF=0.0209;SAS_AF=0.0133;AA=G|||;VT=SNP
12	103441696	rs79031425	C	T	100	PASS	AC=47;AF=0.00938498;AN=5008;NS=2504;DP=20495;EAS_AF=0.006;AMR_AF=0.0072;AFR_AF=0.0015;EUR_AF=0.0209;SAS_AF=0.0133;AA=C|||;VT=SNP
12	103442020	rs73177848	G	T	100	PASS	AC=611;AF=0.122005;AN=5008;NS=2504;DP=18133;EAS_AF=0.0069;AMR_AF=0.2233;AFR_AF=0.0779;EUR_AF=0.1968;SAS_AF=0.1513;AA=G|||;VT=SNP
12	103442725	rs75236701	G	A	100	PASS	AC=41;AF=0.0081869;AN=5008;NS=2504;DP=21064;EAS_AF=0;AMR_AF=0.0187;AFR_AF=0.0023;EUR_AF=0.0239;SAS_AF=0.001;AA=G|||;VT=SNP
12	103442785	rs73177849	G	T	100	PASS	AC=51;AF=0.0101837;AN=5008;NS=2504;DP=21316;EAS_AF=0.0099;AMR_AF=0.0072;AFR_AF=0.0015;EUR_AF=0.0209;SAS_AF=0.0133;AA=G|||;VT=SNP
12	103443122	rs73177850	G	T	100	PASS	AC=49;AF=0.00978435;AN=5008;NS=2504;DP=22631;EAS_AF=0.005;AMR_AF=0.0072;AFR_AF=0.0038;EUR_AF=0.0209;SAS_AF=0.0133;AA=T|||;VT=SNP
12	103443265	rs11111423	C	T	100	PASS	AC=1136;AF=0.226837;AN=5008;NS=2504;DP=20563;EAS_AF=0.5377;AMR_AF=0.1556;AFR_AF=0.0749;EUR_AF=0.1799;SAS_AF=0.2106;AA=C|||;VT=SNP
12	103443364	rs1606864	C	T	100	PASS	AC=2127;AF=0.42472;AN=5008;NS=2504;DP=22386;EAS_AF=0.5496;AMR_AF=0.4323;AFR_AF=0.3767;EUR_AF=0.4026;SAS_AF=0.3783;AA=T|||;VT=SNP
12	103444555	rs73177852	C	G	100	PASS	AC=45;AF=0.00898562;AN=5008;NS=2504;DP=16019;EAS_AF=0.005;AMR_AF=0.0072;AFR_AF=0.0008;EUR_AF=0.0209;SAS_AF=0.0133;AA=C|||;VT=SNP
12	103444767	rs117643257	G	A	100	PASS	AC=34;AF=0.00678914;AN=5008;NS=2504;DP=16754;EAS_AF=0.001;AMR_AF=0.0086;AFR_AF=0;EUR_AF=0.0249;SAS_AF=0.002;AA=G|||;VT=SNP
12	103444879	rs61941159	G	T	100	PASS	AC=74;AF=0.0147764;AN=5008;NS=2504;DP=17792;EAS_AF=0;AMR_AF=0.0115;AFR_AF=0;EUR_AF=0.0437;SAS_AF=0.0225;AA=G|||;VT=SNP
12	103445460	rs73177853	T	C	100	PASS	AC=119;AF=0.023762;AN=5008;NS=2504;DP=19783;EAS_AF=0.005;AMR_AF=0.0216;AFR_AF=0.0492;EUR_AF=0.0209;SAS_AF=0.0133;AA=T|||;VT=SNP
12	103445655	rs35012955	T	C	100	PASS	AC=1129;AF=0.225439;AN=5008;NS=2504;DP=20612;EAS_AF=0.5367;AMR_AF=0.1571;AFR_AF=0.0666;EUR_AF=0.1839;SAS_AF=0.2106;AA=T|||;VT=SNP
12	103446166	rs73177857	A	T	100	PASS	AC=121;AF=0.0241613;AN=5008;NS=2504;DP=15792;EAS_AF=0.005;AMR_AF=0.0216;AFR_AF=0.0507;EUR_AF=0.0209;SAS_AF=0.0133;AA=T|||;VT=SNP
12	103446325	rs73177858	A	G	100	PASS	AC=46;AF=0.0091853;AN=5008;NS=2504;DP=14378;EAS_AF=0.005;AMR_AF=0.0072;AFR_AF=0.0015;EUR_AF=0.0209;SAS_AF=0.0133;AA=A|||;VT=SNP
12	103446584	rs73177859	A	T	100	PASS	AC=121;AF=0.0241613;AN=5008;NS=2504;DP=14802;EAS_AF=0.005;AMR_AF=0.0216;AFR_AF=0.0507;EUR_AF=0.0209;SAS_AF=0.0133;AA=T|||;VT=SNP
12	103446766	rs73177860	C	T	100	PASS	AC=121;AF=0.0241613;AN=5008;NS=2504;DP=14585;EAS_AF=0.005;AMR_AF=0.0216;AFR_AF=0.0507;EUR_AF=0.0209;SAS_AF=0.0133;AA=T|||;VT=SNP
12	103446971	rs73177861	T	C	100	PASS	AC=121;AF=0.0241613;AN=5008;NS=2504;DP=14167;EAS_AF=0.005;AMR_AF=0.0216;AFR_AF=0.0507;EUR_AF=0.0209;SAS_AF=0.0133;AA=C|||;VT=SNP
12	103447647	rs1588886	G	A	100	PASS	AC=3112;AF=0.621406;AN=5008;NS=2504;DP=17391;EAS_AF=0.7758;AMR_AF=0.6369;AFR_AF=0.6241;EUR_AF=0.5318;SAS_AF=0.5399;AA=G|||;VT=SNP
12	103448748	rs10778211	T	C	100	PASS	AC=1135;AF=0.226637;AN=5008;NS=2504;DP=16587;EAS_AF=0.5367;AMR_AF=0.1556;AFR_AF=0.0749;EUR_AF=0.1799;SAS_AF=0.2106;AA=T|||;VT=SNP
12	103449224	rs73177864	C	G	100	PASS	AC=34;AF=0.00678914;AN=5008;NS=2504;DP=17397;EAS_AF=0;AMR_AF=0.0072;AFR_AF=0.0008;EUR_AF=0.0209;SAS_AF=0.0072;AA=C|||;VT=SNP
12	103449277	rs144592307	C	T	100	PASS	AC=21;AF=0.00419329;AN=5008;NS=2504;DP=17473;EAS_AF=0;AMR_AF=0.0058;AFR_AF=0.003;EUR_AF=0.0119;SAS_AF=0.001;AA=C|||;VT=SNP
12	103449565	rs73177865	T	C	100	PASS	AC=124;AF=0.0247604;AN=5008;NS=2504;DP=17786;EAS_AF=0.005;AMR_AF=0.0216;AFR_AF=0.053;EUR_AF=0.0209;SAS_AF=0.0133;AA=C|||;VT=SNP
12	103449613	rs12422792	T	C	100	PASS	AC=621;AF=0.124002;AN=5008;NS=2504;DP=18286;EAS_AF=0.0069;AMR_AF=0.2291;AFR_AF=0.0779;EUR_AF=0.2018;SAS_AF=0.1524;AA=T|||;VT=SNP
12	103450060	rs117604142	G	C	100	PASS	AC=14;AF=0.00279553;AN=5008;NS=2504;DP=17146;EAS_AF=0;AMR_AF=0;AFR_AF=0.0008;EUR_AF=0.0129;SAS_AF=0;AA=G|||;VT=SNP
12	103450146	rs73177868	T	C	100	PASS	AC=121;AF=0.0241613;AN=5008;NS=2504;DP=17471;EAS_AF=0.005;AMR_AF=0.0216;AFR_AF=0.0507;EUR_AF=0.0209;SAS_AF=0.0133;AA=C|||;VT=SNP
12	103450759	rs73177869	A	G	100	PASS	AC=119;AF=0.023762;AN=5008;NS=2504;DP=18061;EAS_AF=0.005;AMR_AF=0.0216;AFR_AF=0.0492;EUR_AF=0.0209;SAS_AF=0.0133;AA=A|||;VT=SNP
12	103451029	rs12322389	C	G	100	PASS	AC=990;AF=0.197684;AN=5008;NS=2504;DP=19422;EAS_AF=0.0119;AMR_AF=0.2767;AFR_AF=0.3011;EUR_AF=0.2227;SAS_AF=0.1677;AA=G|||;VT=SNP
12	103451722	rs11561324	T	C	100	PASS	AC=1128;AF=0.22524;AN=5008;NS=2504;DP=21027;EAS_AF=0.5367;AMR_AF=0.1614;AFR_AF=0.0658;EUR_AF=0.1809;SAS_AF=0.2106;AA=T|||;VT=SNP
12	103452167	rs11559896	G	A	100	PASS	AC=891;AF=0.177915;AN=5008;NS=2504;DP=19162;EAS_AF=0.2272;AMR_AF=0.1916;AFR_AF=0.1929;EUR_AF=0.1163;SAS_AF=0.1605;AA=G|||;VT=SNP
12	103452808	rs73177870	G	A	100	PASS	AC=121;AF=0.0241613;AN=5008;NS=2504;DP=17844;EAS_AF=0.005;AMR_AF=0.0216;AFR_AF=0.0507;EUR_AF=0.0209;SAS_AF=0.0133;AA=A|||;VT=SNP
12	103452849	rs148504890	G	A	100	PASS	AC=46;AF=0.0091853;AN=5008;NS=2504;DP=17182;EAS_AF=0.005;AMR_AF=0.0072;AFR_AF=0.0015;EUR_AF=0.0209;SAS_AF=0.0133;AA=G|||;VT=SNP
12	103453039	rs142803327	C	T	100	PASS	AC=119;AF=0.023762;AN=5008;NS=2504;DP=18776;EAS_AF=0.005;AMR_AF=0.0216;AFR_AF=0.0492;EUR_AF=0.0209;SAS_AF=0.0133;AA=C|||;VT=SNP
12	103453128	rs116063636	A	G	100	PASS	AC=46;AF=0.0091853;AN=5008;NS=2504;DP=17807;EAS_AF=0.005;AMR_AF=0.0072;AFR_AF=0.0015;EUR_AF=0.0209;SAS_AF=0.0133;AA=A|||;VT=SNP
12	103453299	rs73177873	C	T	100	PASS	AC=48;AF=0.00958466;AN=5008;NS=2504;DP=20023;EAS_AF=0.005;AMR_AF=0.0072;AFR_AF=0.0015;EUR_AF=0.0209;SAS_AF=0.0153;AA=C|||;VT=SNP
12	103453365	rs117402425	T	G	100	PASS	AC=119;AF=0.023762;AN=5008;NS=2504;DP=20837;EAS_AF=0.005;AMR_AF=0.0216;AFR_AF=0.0492;EUR_AF=0.0209;SAS_AF=0.0133;AA=t|||;VT=SNP
12	103453387	rs1850956	T	C	100	PASS	AC=3111;AF=0.621206;AN=5008;NS=2504;DP=21773;EAS_AF=0.7758;AMR_AF=0.6354;AFR_AF=0.6248;EUR_AF=0.5308;SAS_AF=0.5399;AA=C|||;VT=SNP
12	103453694	rs150482040	G	A	100	PASS	AC=46;AF=0.0091853;AN=5008;NS=2504;DP=21605;EAS_AF=0.005;AMR_AF=0.0072;AFR_AF=0.0015;EUR_AF=0.0209;SAS_AF=0.0133;AA=G|||;VT=SNP
12	103455143	rs73177875	A	G	100	PASS	AC=121;AF=0.0241613;AN=5008;NS=2504;DP=15033;EAS_AF=0.005;AMR_AF=0.0216;AFR_AF=0.0507;EUR_AF=0.0209;SAS_AF=0.0133;AA=G|||;VT=SNP
12	103455368	rs73177877	A	C	100	PASS	AC=268;AF=0.0535144;AN=5008;NS=2504;DP=13432;EAS_AF=0.005;AMR_AF=0.0303;AFR_AF=0.1573;EUR_AF=0.0209;SAS_AF=0.0133;AA=C|||;VT=SNP
12	103455560	rs10778212	A	G	100	PASS	AC=3056;AF=0.610224;AN=5008;NS=2504;DP=14287;EAS_AF=0.7758;AMR_AF=0.634;AFR_AF=0.584;EUR_AF=0.5308;SAS_AF=0.5399;AA=G|||;VT=SNP
12	103456084	rs7958371	T	A	100	PASS	AC=1759;AF=0.351238;AN=5008;NS=2504;DP=11703;EAS_AF=0.5437;AMR_AF=0.3847;AFR_AF=0.1551;EUR_AF=0.3817;SAS_AF=0.363;AA=T|||;VT=SNP
12	103456462	rs149975582	C	T	100	PASS	AC=49;AF=0.00978435;AN=5008;NS=2504;DP=14108;EAS_AF=0;AMR_AF=0.0072;AFR_AF=0.0015;EUR_AF=0.0258;SAS_AF=0.0164;AA=C|||;VT=SNP
12	103456474	rs10860937	G	T	100	PASS	AC=3042;AF=0.607428;AN=5008;NS=2504;DP=14455;EAS_AF=0.7758;AMR_AF=0.6311;AFR_AF=0.584;EUR_AF=0.5199;SAS_AF=0.5389;AA=T|||;VT=SNP
12	103456534	rs76603953	A	T	100	PASS	AC=324;AF=0.0646965;AN=5008;NS=2504;DP=15307;EAS_AF=0.0625;AMR_AF=0.0908;AFR_AF=0.0045;EUR_AF=0.0964;SAS_AF=0.0971;AA=A|||;VT=SNP
12	103456562	rs11111424	T	C	100	PASS	AC=895;AF=0.178714;AN=5008;NS=2504;DP=14709;EAS_AF=0.505;AMR_AF=0.121;AFR_AF=0.0257;EUR_AF=0.1103;SAS_AF=0.1605;AA=T|||;VT=SNP
12	103456573	rs73177881	T	A	100	PASS	AC=121;AF=0.0241613;AN=5008;NS=2504;DP=14850;EAS_AF=0.005;AMR_AF=0.0216;AFR_AF=0.0507;EUR_AF=0.0209;SAS_AF=0.0133;AA=A|||;VT=SNP
12	103456997	rs11111425	C	G	100	PASS	AC=895;AF=0.178714;AN=5008;NS=2504;DP=20390;EAS_AF=0.505;AMR_AF=0.121;AFR_AF=0.0257;EUR_AF=0.1103;SAS_AF=0.1605;AA=C|||;VT=SNP
12	103457482	rs146830932	A	T	100	PASS	AC=24;AF=0.00479233;AN=5008;NS=2504;DP=20537;EAS_AF=0;AMR_AF=0.0072;AFR_AF=0;EUR_AF=0.0179;SAS_AF=0.001;AA=A|||;VT=SNP
12	103457838	rs11111427	A	G	100	PASS	AC=1130;AF=0.225639;AN=5008;NS=2504;DP=20633;EAS_AF=0.5367;AMR_AF=0.1571;AFR_AF=0.0658;EUR_AF=0.1859;SAS_AF=0.2106;AA=A|||;VT=SNP
12	103457949	rs2222044	T	C	100	PASS	AC=3109;AF=0.620807;AN=5008;NS=2504;DP=19981;EAS_AF=0.7758;AMR_AF=0.6354;AFR_AF=0.6248;EUR_AF=0.5308;SAS_AF=0.5378;AA=C|||;VT=SNP
12	103458333	rs142928700	C	T	100	PASS	AC=119;AF=0.023762;AN=5008;NS=2504;DP=19789;EAS_AF=0.005;AMR_AF=0.0216;AFR_AF=0.0492;EUR_AF=0.0209;SAS_AF=0.0133;AA=C|||;VT=SNP
12	103458904	rs117744215	G	A	100	PASS	AC=41;AF=0.0081869;AN=5008;NS=2504;DP=22666;EAS_AF=0;AMR_AF=0.0058;AFR_AF=0.0015;EUR_AF=0.0278;SAS_AF=0.0072;AA=G|||;VT=SNP
12	103459335	rs4015581	T	C	100	PASS	AC=2126;AF=0.424521;AN=5008;NS=2504;DP=22737;EAS_AF=0.5486;AMR_AF=0.4323;AFR_AF=0.3767;EUR_AF=0.4026;SAS_AF=0.3783;AA=C|||;VT=SNP
12	103459399	rs61942161	A	G	100	PASS	AC=26;AF=0.00519169;AN=5008;NS=2504;DP=21674;EAS_AF=0;AMR_AF=0.0058;AFR_AF=0.0015;EUR_AF=0.0199;SAS_AF=0;AA=A|||;VT=SNP
12	103459841	rs7966136	C	T	100	PASS	AC=621;AF=0.124002;AN=5008;NS=2504;DP=18606;EAS_AF=0.0069;AMR_AF=0.2291;AFR_AF=0.0779;EUR_AF=0.2018;SAS_AF=0.1524;AA=c|||;VT=SNP
12	103460045	rs141331065	G	A	100	PASS	AC=46;AF=0.0091853;AN=5008;NS=2504;DP=21878;EAS_AF=0.005;AMR_AF=0.0072;AFR_AF=0.0015;EUR_AF=0.0209;SAS_AF=0.0133;AA=G|||;VT=SNP
12	103460149	rs140022454	C	T	100	PASS	AC=47;AF=0.00938498;AN=5008;NS=2504;DP=19646;EAS_AF=0.006;AMR_AF=0.0072;AFR_AF=0.0015;EUR_AF=0.0209;SAS_AF=0.0133;AA=C|||;VT=SNP
12	103460207	rs2373909	G	T	100	PASS	AC=2120;AF=0.423323;AN=5008;NS=2504;DP=20416;EAS_AF=0.5486;AMR_AF=0.4323;AFR_AF=0.3722;EUR_AF=0.4026;SAS_AF=0.3783;AA=T|||;VT=SNP
12	103460508	rs73177887	T	C	100	PASS	AC=46;AF=0.0091853;AN=5008;NS=2504;DP=22322;EAS_AF=0.005;AMR_AF=0.0072;AFR_AF=0.0015;EUR_AF=0.0209;SAS_AF=0.0133;AA=T|||;VT=SNP
12	103460594	rs12367892	G	C	100	PASS	AC=47;AF=0.00938498;AN=5008;NS=2504;DP=21540;EAS_AF=0;AMR_AF=0.0086;AFR_AF=0;EUR_AF=0.0199;SAS_AF=0.0215;AA=G|||;VT=SNP
12	103460975	rs2138255	C	T	100	PASS	AC=902;AF=0.180112;AN=5008;NS=2504;DP=23504;EAS_AF=0.2272;AMR_AF=0.1974;AFR_AF=0.1974;EUR_AF=0.1173;SAS_AF=0.1605;AA=C|||;VT=SNP
12	103461094	rs11111428	A	G	100	PASS	AC=368;AF=0.0734824;AN=5008;NS=2504;DP=23274;EAS_AF=0.005;AMR_AF=0.0476;AFR_AF=0.2231;EUR_AF=0.0209;SAS_AF=0.0143;AA=G|||;VT=SNP
12	103461443	rs148525448	G	A	100	PASS	AC=22;AF=0.00439297;AN=5008;NS=2504;DP=22173;EAS_AF=0;AMR_AF=0.0029;AFR_AF=0;EUR_AF=0.0179;SAS_AF=0.002;AA=G|||;VT=SNP
12	103461667	rs141885305	C	T	100	PASS	AC=121;AF=0.0241613;AN=5008;NS=2504;DP=23192;EAS_AF=0.005;AMR_AF=0.0216;AFR_AF=0.0507;EUR_AF=0.0209;SAS_AF=0.0133;AA=T|||;VT=SNP
12	103462655	rs12582537	A	C	100	PASS	AC=1869;AF=0.373203;AN=5008;NS=2504;DP=7440;EAS_AF=0.5546;AMR_AF=0.2161;AFR_AF=0.5696;EUR_AF=0.1849;SAS_AF=0.226;AA=C|||;VT=SNP
12	103462958	rs147557133	A	G	100	PASS	AC=26;AF=0.00519169;AN=5008;NS=2504;DP=10035;EAS_AF=0;AMR_AF=0.0144;AFR_AF=0.0008;EUR_AF=0.0149;SAS_AF=0;AA=A|||;VT=SNP
12	103463141	rs1401995	C	A	100	PASS	AC=119;AF=0.023762;AN=5008;NS=2504;DP=16039;EAS_AF=0.005;AMR_AF=0.0216;AFR_AF=0.0492;EUR_AF=0.0209;SAS_AF=0.0133;AA=A|||;VT=SNP
12	103463598	rs73177889	G	C	100	PASS	AC=119;AF=0.023762;AN=5008;NS=2504;DP=19691;EAS_AF=0.005;AMR_AF=0.0216;AFR_AF=0.0492;EUR_AF=0.0209;SAS_AF=0.0133;AA=C|||;VT=SNP
12	103463637	rs11111433	T	C	100	PASS	AC=902;AF=0.180112;AN=5008;NS=2504;DP=19658;EAS_AF=0.2272;AMR_AF=0.1974;AFR_AF=0.1974;EUR_AF=0.1173;SAS_AF=0.1605;AA=T|||;VT=SNP
12	103463691	rs73177890	T	C	100	PASS	AC=46;AF=0.0091853;AN=5008;NS=2504;DP=18667;EAS_AF=0.005;AMR_AF=0.0072;AFR_AF=0.0015;EUR_AF=0.0209;SAS_AF=0.0133;AA=T|||;VT=SNP
12	103463741	rs73177892	G	A	100	PASS	AC=896;AF=0.178914;AN=5008;NS=2504;DP=18603;EAS_AF=0.505;AMR_AF=0.121;AFR_AF=0.0257;EUR_AF=0.1113;SAS_AF=0.1605;AA=G|||;VT=SNP
12	103464045	rs73177894	C	T	100	PASS	AC=46;AF=0.0091853;AN=5008;NS=2504;DP=18332;EAS_AF=0.005;AMR_AF=0.0072;AFR_AF=0.0015;EUR_AF=0.0209;SAS_AF=0.0133;AA=T|||;VT=SNP
12	103464358	rs17033406	T	C	100	PASS	AC=119;AF=0.023762;AN=5008;NS=2504;DP=19000;EAS_AF=0.005;AMR_AF=0.0216;AFR_AF=0.0492;EUR_AF=0.0209;SAS_AF=0.0133;AA=T|||;VT=SNP
12	103465564	rs1533403	T	C	100	PASS	AC=4760;AF=0.950479;AN=5008;NS=2504;DP=21634;EAS_AF=0.999;AMR_AF=0.9251;AFR_AF=0.9924;EUR_AF=0.9155;SAS_AF=0.8978;AA=C|||;VT=SNP
12	103465966	rs1879251	A	C	100	PASS	AC=916;AF=0.182907;AN=5008;NS=2504;DP=19913;EAS_AF=0.2272;AMR_AF=0.2003;AFR_AF=0.1974;EUR_AF=0.1282;SAS_AF=0.1616;AA=A|||;VT=SNP
12	103466719	rs61942162	T	G	100	PASS	AC=1143;AF=0.228235;AN=5008;NS=2504;DP=21957;EAS_AF=0.5387;AMR_AF=0.1614;AFR_AF=0.0756;EUR_AF=0.1809;SAS_AF=0.2106;AA=T|||;VT=SNP
12	103466777	rs118180595	A	T	100	PASS	AC=46;AF=0.0091853;AN=5008;NS=2504;DP=20634;EAS_AF=0.005;AMR_AF=0.0072;AFR_AF=0.0015;EUR_AF=0.0209;SAS_AF=0.0133;AA=A|||;VT=SNP
12	103466886	rs141043826	T	A	100	PASS	AC=46;AF=0.0091853;AN=5008;NS=2504;DP=20286;EAS_AF=0.005;AMR_AF=0.0072;AFR_AF=0.0015;EUR_AF=0.0209;SAS_AF=0.0133;AA=T|||;VT=SNP
12	103467451	rs73177899	A	G	100	PASS	AC=46;AF=0.0091853;AN=5008;NS=2504;DP=17687;EAS_AF=0.005;AMR_AF=0.0072;AFR_AF=0.0015;EUR_AF=0.0209;SAS_AF=0.0133;AA=A|||;VT=SNP
12	103467554	rs73177900	C	A	100	PASS	AC=119;AF=0.023762;AN=5008;NS=2504;DP=20920;EAS_AF=0.005;AMR_AF=0.0216;AFR_AF=0.0492;EUR_AF=0.0209;SAS_AF=0.0133;AA=A|||;VT=SNP
12	103468329	rs73177901	T	C	100	PASS	AC=623;AF=0.124401;AN=5008;NS=2504;DP=18779;EAS_AF=0.0069;AMR_AF=0.2291;AFR_AF=0.0794;EUR_AF=0.2018;SAS_AF=0.1524;AA=T|||;VT=SNP
12	103468356	rs192375378	T	A	100	PASS	AC=14;AF=0.00279553;AN=5008;NS=2504;DP=18173;EAS_AF=0;AMR_AF=0.0014;AFR_AF=0;EUR_AF=0.0109;SAS_AF=0.002;AA=T|||;VT=SNP
12	103468478	rs12369143	G	A	100	PASS	AC=223;AF=0.0445288;AN=5008;NS=2504;DP=19314;EAS_AF=0.0317;AMR_AF=0.0346;AFR_AF=0.0348;EUR_AF=0.0706;SAS_AF=0.0511;AA=G|||;VT=SNP
12	103469236	rs79680413	A	G	100	PASS	AC=60;AF=0.0119808;AN=5008;NS=2504;DP=18691;EAS_AF=0;AMR_AF=0.0086;AFR_AF=0;EUR_AF=0.0328;SAS_AF=0.0215;AA=A|||;VT=SNP
12	103469296	rs73179703	G	A	100	PASS	AC=47;AF=0.00938498;AN=5008;NS=2504;DP=19916;EAS_AF=0.005;AMR_AF=0.0072;AFR_AF=0.0023;EUR_AF=0.0209;SAS_AF=0.0133;AA=G|||;VT=SNP
12	103469376	rs4764934	C	T	100	PASS	AC=498;AF=0.0994409;AN=5008;NS=2504;DP=20820;EAS_AF=0.006;AMR_AF=0.2161;AFR_AF=0.0098;EUR_AF=0.1859;SAS_AF=0.1452;AA=C|||;VT=SNP
12	103470184	rs77186703	T	C	100	PASS	AC=45;AF=0.00898562;AN=5008;NS=2504;DP=15379;EAS_AF=0.005;AMR_AF=0.0072;AFR_AF=0.0008;EUR_AF=0.0209;SAS_AF=0.0133;AA=T|||;VT=SNP
12	103470191	rs73179704	A	G	100	PASS	AC=121;AF=0.0241613;AN=5008;NS=2504;DP=15103;EAS_AF=0.005;AMR_AF=0.0216;AFR_AF=0.0507;EUR_AF=0.0209;SAS_AF=0.0133;AA=G|||;VT=SNP
12	103470245	rs73183634	G	C	100	PASS	AC=45;AF=0.00898562;AN=5008;NS=2504;DP=14521;EAS_AF=0.005;AMR_AF=0.0072;AFR_AF=0.0008;EUR_AF=0.0209;SAS_AF=0.0133;AA=G|||;VT=SNP
12	103470560	rs73183635	C	T	100	PASS	AC=124;AF=0.0247604;AN=5008;NS=2504;DP=15948;EAS_AF=0.005;AMR_AF=0.0216;AFR_AF=0.053;EUR_AF=0.0209;SAS_AF=0.0133;AA=T|||;VT=SNP
12	103470792	rs10860938	G	T	100	PASS	AC=1125;AF=0.224641;AN=5008;NS=2504;DP=15895;EAS_AF=0.5367;AMR_AF=0.1556;AFR_AF=0.0666;EUR_AF=0.1809;SAS_AF=0.2106;AA=G|||;VT=SNP
12	103472672	rs79947834	C	T	100	PASS	AC=41;AF=0.0081869;AN=5008;NS=2504;DP=18401;EAS_AF=0;AMR_AF=0.0058;AFR_AF=0.0015;EUR_AF=0.0278;SAS_AF=0.0072;AA=C|||;VT=SNP
12	103472673	rs17033419	G	A	100	PASS	AC=132;AF=0.0263578;AN=5008;NS=2504;DP=18339;EAS_AF=0.0069;AMR_AF=0.0216;AFR_AF=0.0507;EUR_AF=0.0298;SAS_AF=0.0133;AA=A|||;VT=SNP
12	103473206	rs4764935	C	T	100	PASS	AC=624;AF=0.124601;AN=5008;NS=2504;DP=21591;EAS_AF=0.0069;AMR_AF=0.2291;AFR_AF=0.0787;EUR_AF=0.2018;SAS_AF=0.1544;AA=C|||;VT=SNP
12	103473609	rs73183637	T	C	100	PASS	AC=121;AF=0.0241613;AN=5008;NS=2504;DP=20783;EAS_AF=0.005;AMR_AF=0.0216;AFR_AF=0.0507;EUR_AF=0.0209;SAS_AF=0.0133;AA=T|||;VT=SNP
12	103474068	rs4764936	C	T	100	PASS	AC=624;AF=0.124601;AN=5008;NS=2504;DP=20094;EAS_AF=0.0069;AMR_AF=0.2291;AFR_AF=0.0802;EUR_AF=0.2018;SAS_AF=0.1524;AA=C|||;VT=SNP
12	103474712	rs73183640	A	G	100	PASS	AC=121;AF=0.0241613;AN=5008;NS=2504;DP=19132;EAS_AF=0.005;AMR_AF=0.0216;AFR_AF=0.0507;EUR_AF=0.0209;SAS_AF=0.0133;AA=G|||;VT=SNP
12	103474824	rs1543127	T	G	100	PASS	AC=120;AF=0.0239617;AN=5008;NS=2504;DP=20084;EAS_AF=0.005;AMR_AF=0.0216;AFR_AF=0.0499;EUR_AF=0.0209;SAS_AF=0.0133;AA=T|||;VT=SNP
12	103475044	rs4584635	A	T	100	PASS	AC=3080;AF=0.615016;AN=5008;NS=2504;DP=19463;EAS_AF=0.7808;AMR_AF=0.6254;AFR_AF=0.612;EUR_AF=0.5199;SAS_AF=0.5389;AA=T|||;VT=SNP
12	103475223	rs74334775	C	T	100	PASS	AC=110;AF=0.0219649;AN=5008;NS=2504;DP=16058;EAS_AF=0.0417;AMR_AF=0.0101;AFR_AF=0.0265;EUR_AF=0.0169;SAS_AF=0.0092;AA=C|||;VT=SNP
12	103475705	rs17033425	T	C	100	PASS	AC=120;AF=0.0239617;AN=5008;NS=2504;DP=16224;EAS_AF=0.005;AMR_AF=0.0216;AFR_AF=0.0499;EUR_AF=0.0209;SAS_AF=0.0133;AA=C|||;VT=SNP
12	103475970	rs75014723	G	A	100	PASS	AC=45;AF=0.00898562;AN=5008;NS=2504;DP=19344;EAS_AF=0.005;AMR_AF=0.0072;AFR_AF=0.0008;EUR_AF=0.0209;SAS_AF=0.0133;AA=G|||;VT=SNP
12	103476305	rs73183641	G	T	100	PASS	AC=45;AF=0.00898562;AN=5008;NS=2504;DP=18864;EAS_AF=0.005;AMR_AF=0.0072;AFR_AF=0.0008;EUR_AF=0.0209;SAS_AF=0.0133;AA=G|||;VT=SNP
12	103476935	rs149267898	G	A	100	PASS	AC=45;AF=0.00898562;AN=5008;NS=2504;DP=17591;EAS_AF=0.005;AMR_AF=0.0072;AFR_AF=0.0008;EUR_AF=0.0209;SAS_AF=0.0133;AA=G|||;VT=SNP
12	103477435	rs117968190	T	C	100	PASS	AC=13;AF=0.00259585;AN=5008;NS=2504;DP=18388;EAS_AF=0;AMR_AF=0;AFR_AF=0;EUR_AF=0.0129;SAS_AF=0;AA=T|||;VT=SNP
12	103477476	rs7972145	T	C	100	PASS	AC=3094;AF=0.617812;AN=5008;NS=2504;DP=18107;EAS_AF=0.7808;AMR_AF=0.6282;AFR_AF=0.612;EUR_AF=0.5308;SAS_AF=0.5399;AA=C|||;VT=SNP
12	103477710	rs73183644	C	T	100	PASS	AC=309;AF=0.0617013;AN=5008;NS=2504;DP=18150;EAS_AF=0.005;AMR_AF=0.0389;AFR_AF=0.1838;EUR_AF=0.0209;SAS_AF=0.0133;AA=T|||;VT=SNP
12	103477788	rs73183645	A	G	100	PASS	AC=45;AF=0.00898562;AN=5008;NS=2504;DP=18744;EAS_AF=0.005;AMR_AF=0.0072;AFR_AF=0.0008;EUR_AF=0.0209;SAS_AF=0.0133;AA=A|||;VT=SNP
12	103478755	rs140627605	A	G	100	PASS	AC=44;AF=0.00878594;AN=5008;NS=2504;DP=14979;EAS_AF=0;AMR_AF=0.0086;AFR_AF=0.0015;EUR_AF=0.0119;SAS_AF=0.0245;AA=A|||;VT=SNP
12	103479736	rs73183647	G	A	100	PASS	AC=45;AF=0.00898562;AN=5008;NS=2504;DP=19513;EAS_AF=0.005;AMR_AF=0.0072;AFR_AF=0.0008;EUR_AF=0.0209;SAS_AF=0.0133;AA=G|||;VT=SNP
12	103481438	rs78160399	A	T	100	PASS	AC=119;AF=0.023762;AN=5008;NS=2504;DP=18105;EAS_AF=0.005;AMR_AF=0.0216;AFR_AF=0.0492;EUR_AF=0.0209;SAS_AF=0.0133;AA=T|||;VT=SNP
12	103481878	rs73183649	G	T	100	PASS	AC=48;AF=0.00958466;AN=5008;NS=2504;DP=17998;EAS_AF=0.005;AMR_AF=0.0072;AFR_AF=0.003;EUR_AF=0.0209;SAS_AF=0.0133;AA=G|||;VT=SNP
12	103481927	rs11111436	C	T	100	PASS	AC=880;AF=0.175719;AN=5008;NS=2504;DP=17861;EAS_AF=0.2282;AMR_AF=0.1902;AFR_AF=0.1846;EUR_AF=0.1163;SAS_AF=0.1605;AA=C|||;VT=SNP
12	103481952	rs73183651	T	G	100	PASS	AC=46;AF=0.0091853;AN=5008;NS=2504;DP=18069;EAS_AF=0.006;AMR_AF=0.0072;AFR_AF=0.0008;EUR_AF=0.0209;SAS_AF=0.0133;AA=T|||;VT=SNP
12	103482733	rs12422530	C	A	100	PASS	AC=511;AF=0.102037;AN=5008;NS=2504;DP=14964;EAS_AF=0.006;AMR_AF=0.219;AFR_AF=0.0136;EUR_AF=0.1909;SAS_AF=0.1462;AA=C|||;VT=SNP
12	103482753	rs151263191	G	A	100	PASS	AC=45;AF=0.00898562;AN=5008;NS=2504;DP=13865;EAS_AF=0.005;AMR_AF=0.0072;AFR_AF=0.0008;EUR_AF=0.0209;SAS_AF=0.0133;AA=G|||;VT=SNP
12	103483094	rs10745954	A	G	100	PASS	AC=3389;AF=0.676717;AN=5008;NS=2504;DP=16833;EAS_AF=0.7768;AMR_AF=0.6441;AFR_AF=0.8389;EUR_AF=0.5199;SAS_AF=0.5389;AA=G|||;VT=SNP
12	103483285	rs73183654	T	C	100	PASS	AC=45;AF=0.00898562;AN=5008;NS=2504;DP=19134;EAS_AF=0.005;AMR_AF=0.0072;AFR_AF=0.0008;EUR_AF=0.0209;SAS_AF=0.0133;AA=T|||;VT=SNP
12	103483458	rs73183655	A	G	100	PASS	AC=47;AF=0.00938498;AN=5008;NS=2504;DP=13833;EAS_AF=0.005;AMR_AF=0.0072;AFR_AF=0.0023;EUR_AF=0.0209;SAS_AF=0.0133;AA=a|||;VT=SNP
12	103483925	rs17549238	C	T	100	PASS	AC=36;AF=0.0071885;AN=5008;NS=2504;DP=21221;EAS_AF=0;AMR_AF=0.0086;AFR_AF=0;EUR_AF=0.0199;SAS_AF=0.0102;AA=C|||;VT=SNP
12	103484508	rs147175344	C	T	100	PASS	AC=38;AF=0.00758786;AN=5008;NS=2504;DP=17196;EAS_AF=0;AMR_AF=0.0144;AFR_AF=0.0008;EUR_AF=0.0229;SAS_AF=0.0041;AA=C|||;VT=SNP
12	103485848	rs77860497	A	C	100	PASS	AC=39;AF=0.00778754;AN=5008;NS=2504;DP=19740;EAS_AF=0;AMR_AF=0.0101;AFR_AF=0.0023;EUR_AF=0.0219;SAS_AF=0.0072;AA=A|||;VT=SNP
12	103485860	rs73183658	G	T	100	PASS	AC=47;AF=0.00938498;AN=5008;NS=2504;DP=20091;EAS_AF=0.005;AMR_AF=0.0072;AFR_AF=0.0023;EUR_AF=0.0209;SAS_AF=0.0133;AA=G|||;VT=SNP
12	103486021	rs73183659	A	G	100	PASS	AC=45;AF=0.00898562;AN=5008;NS=2504;DP=20353;EAS_AF=0.005;AMR_AF=0.0072;AFR_AF=0.0008;EUR_AF=0.0209;SAS_AF=0.0133;AA=A|||;VT=SNP
12	103487096	rs73381814	A	T	100	PASS	AC=178;AF=0.0355431;AN=5008;NS=2504;DP=18762;EAS_AF=0.0417;AMR_AF=0.0187;AFR_AF=0.0719;EUR_AF=0.0189;SAS_AF=0.0092;AA=A|||;VT=SNP
12	103487613	rs73183660	G	A	100	PASS	AC=45;AF=0.00898562;AN=5008;NS=2504;DP=22651;EAS_AF=0.005;AMR_AF=0.0072;AFR_AF=0.0008;EUR_AF=0.0209;SAS_AF=0.0133;AA=G|||;VT=SNP
12	103488065	rs73183661	C	T	100	PASS	AC=48;AF=0.00958466;AN=5008;NS=2504;DP=21442;EAS_AF=0.005;AMR_AF=0.0072;AFR_AF=0.003;EUR_AF=0.0209;SAS_AF=0.0133;AA=T|||;VT=SNP
12	103488660	rs4144504	T	C	100	PASS	AC=1133;AF=0.226238;AN=5008;NS=2504;DP=18091;EAS_AF=0.5407;AMR_AF=0.1556;AFR_AF=0.0696;EUR_AF=0.1809;SAS_AF=0.2106;AA=T|||;VT=SNP
12	103488841	rs11111439	C	T	100	PASS	AC=1131;AF=0.225839;AN=5008;NS=2504;DP=17131;EAS_AF=0.5407;AMR_AF=0.1556;AFR_AF=0.0681;EUR_AF=0.1809;SAS_AF=0.2106;AA=C|||;VT=SNP
12	103489415	rs118108566	G	C	100	PASS	AC=19;AF=0.00379393;AN=5008;NS=2504;DP=20132;EAS_AF=0;AMR_AF=0.0029;AFR_AF=0.0015;EUR_AF=0.0119;SAS_AF=0.0031;AA=g|||;VT=SNP
12	103489549	rs78124694	T	C	100	PASS	AC=516;AF=0.103035;AN=5008;NS=2504;DP=18906;EAS_AF=0.001;AMR_AF=0.2104;AFR_AF=0.0772;EUR_AF=0.17;SAS_AF=0.0982;AA=T|||;VT=SNP
12	103490085	rs73183663	T	A	100	PASS	AC=45;AF=0.00898562;AN=5008;NS=2504;DP=17636;EAS_AF=0.005;AMR_AF=0.0072;AFR_AF=0.0008;EUR_AF=0.0209;SAS_AF=0.0133;AA=T|||;VT=SNP
12	103491018	rs4764937	T	G	100	PASS	AC=2151;AF=0.429513;AN=5008;NS=2504;DP=15392;EAS_AF=0.5526;AMR_AF=0.4337;AFR_AF=0.3903;EUR_AF=0.4036;SAS_AF=0.3793;AA=G|||;VT=SNP
12	103492168	rs7295481	T	C	100	PASS	AC=3447;AF=0.688299;AN=5008;NS=2504;DP=16937;EAS_AF=0.8214;AMR_AF=0.6484;AFR_AF=0.8374;EUR_AF=0.5308;SAS_AF=0.5399;AA=C|||;VT=SNP
12	103492402	rs117849951	T	G	100	PASS	AC=109;AF=0.0217652;AN=5008;NS=2504;DP=17210;EAS_AF=0.001;AMR_AF=0.0173;AFR_AF=0.0068;EUR_AF=0.0497;SAS_AF=0.0378;AA=T|||;VT=SNP
12	103492880	rs73183664	T	C	100	PASS	AC=118;AF=0.0235623;AN=5008;NS=2504;DP=18357;EAS_AF=0.005;AMR_AF=0.0216;AFR_AF=0.0484;EUR_AF=0.0209;SAS_AF=0.0133;AA=T|||;VT=SNP
12	103493401	rs3843669	A	T	100	PASS	AC=4923;AF=0.983027;AN=5008;NS=2504;DP=17862;EAS_AF=1;AMR_AF=0.9452;AFR_AF=0.9992;EUR_AF=0.9722;SAS_AF=0.9816;AA=T|||;VT=SNP
12	103493445	rs73183667	A	T	100	PASS	AC=120;AF=0.0239617;AN=5008;NS=2504;DP=17014;EAS_AF=0.005;AMR_AF=0.0216;AFR_AF=0.0499;EUR_AF=0.0209;SAS_AF=0.0133;AA=a|||;VT=SNP
12	103493663	rs73183668	C	T	100	PASS	AC=45;AF=0.00898562;AN=5008;NS=2504;DP=17425;EAS_AF=0.005;AMR_AF=0.0072;AFR_AF=0.0008;EUR_AF=0.0209;SAS_AF=0.0133;AA=c|||;VT=SNP
12	103494148	rs184134600	C	T	100	PASS	AC=18;AF=0.00359425;AN=5008;NS=2504;DP=18243;EAS_AF=0;AMR_AF=0.0043;AFR_AF=0.0008;EUR_AF=0.0129;SAS_AF=0.001;AA=C|||;VT=SNP
12	103494662	rs17033429	T	G	100	PASS	AC=119;AF=0.023762;AN=5008;NS=2504;DP=20085;EAS_AF=0.005;AMR_AF=0.0216;AFR_AF=0.0492;EUR_AF=0.0209;SAS_AF=0.0133;AA=T|||;VT=SNP
12	103494847	rs73183669	G	A	100	PASS	AC=45;AF=0.00898562;AN=5008;NS=2504;DP=18824;EAS_AF=0.005;AMR_AF=0.0072;AFR_AF=0.0008;EUR_AF=0.0209;SAS_AF=0.0133;AA=G|||;VT=SNP
12	103495151	rs10778213	T	C	100	PASS	AC=3270;AF=0.652955;AN=5008;NS=2504;DP=20627;EAS_AF=0.8165;AMR_AF=0.6311;AFR_AF=0.7625;EUR_AF=0.507;SAS_AF=0.502;AA=C|||;VT=SNP
12	103495337	rs142025056	T	C	100	PASS	AC=25;AF=0.00499201;AN=5008;NS=2504;DP=20712;EAS_AF=0;AMR_AF=0.0115;AFR_AF=0.0023;EUR_AF=0.0129;SAS_AF=0.001;AA=T|||;VT=SNP
12	103495380	rs11111443	A	G	100	PASS	AC=2157;AF=0.430711;AN=5008;NS=2504;DP=21279;EAS_AF=0.5526;AMR_AF=0.4337;AFR_AF=0.3933;EUR_AF=0.4046;SAS_AF=0.3804;AA=G|||;VT=SNP
12	103495394	rs76637098	C	T	100	PASS	AC=517;AF=0.103235;AN=5008;NS=2504;DP=21080;EAS_AF=0.001;AMR_AF=0.2104;AFR_AF=0.0779;EUR_AF=0.17;SAS_AF=0.0982;AA=C|||;VT=SNP
12	103496446	rs73183670	T	C	100	PASS	AC=924;AF=0.184505;AN=5008;NS=2504;DP=22911;EAS_AF=0.5099;AMR_AF=0.1282;AFR_AF=0.028;EUR_AF=0.1153;SAS_AF=0.1718;AA=T|||;VT=SNP
12	103497452	rs73183671	G	A	100	PASS	AC=124;AF=0.0247604;AN=5008;NS=2504;DP=16078;EAS_AF=0.005;AMR_AF=0.0216;AFR_AF=0.053;EUR_AF=0.0209;SAS_AF=0.0133;AA=A|||;VT=SNP
12	103499799	rs73183672	A	C	100	PASS	AC=123;AF=0.0245607;AN=5008;NS=2504;DP=19672;EAS_AF=0.005;AMR_AF=0.0216;AFR_AF=0.0522;EUR_AF=0.0209;SAS_AF=0.0133;AA=C|||;VT=SNP
12	103500091	rs118109863	G	A	100	PASS	AC=57;AF=0.0113818;AN=5008;NS=2504;DP=17794;EAS_AF=0;AMR_AF=0.0187;AFR_AF=0.0015;EUR_AF=0.0338;SAS_AF=0.0082;AA=G|||;VT=SNP
12	103500270	rs73183673	T	C	100	PASS	AC=121;AF=0.0241613;AN=5008;NS=2504;DP=15129;EAS_AF=0.005;AMR_AF=0.0216;AFR_AF=0.0507;EUR_AF=0.0209;SAS_AF=0.0133;AA=T|||;VT=SNP
12	103500285	rs73183674	A	G	100	PASS	AC=124;AF=0.0247604;AN=5008;NS=2504;DP=14927;EAS_AF=0.005;AMR_AF=0.0216;AFR_AF=0.053;EUR_AF=0.0209;SAS_AF=0.0133;AA=G|||;VT=SNP
12	103500667	rs73183676	A	G	100	PASS	AC=45;AF=0.00898562;AN=5008;NS=2504;DP=16827;EAS_AF=0.005;AMR_AF=0.0072;AFR_AF=0.0008;EUR_AF=0.0209;SAS_AF=0.0133;AA=A|||;VT=SNP
12	103500939	rs73183677	C	T	100	PASS	AC=49;AF=0.00978435;AN=5008;NS=2504;DP=17227;EAS_AF=0.0089;AMR_AF=0.0072;AFR_AF=0.0008;EUR_AF=0.0209;SAS_AF=0.0133;AA=C|||;VT=SNP
12	103501101	rs7295063	A	C	100	PASS	AC=2069;AF=0.413139;AN=5008;NS=2504;DP=15439;EAS_AF=0.5466;AMR_AF=0.4222;AFR_AF=0.3911;EUR_AF=0.3767;SAS_AF=0.3364;AA=C|||;VT=SNP
12	103501562	rs1401989	C	T	100	PASS	AC=2069;AF=0.413139;AN=5008;NS=2504;DP=12651;EAS_AF=0.5476;AMR_AF=0.4222;AFR_AF=0.3903;EUR_AF=0.3767;SAS_AF=0.3364;AA=T|||;VT=SNP
12	103503008	rs12317145	G	A	100	PASS	AC=374;AF=0.0746805;AN=5008;NS=2504;DP=16523;EAS_AF=0.005;AMR_AF=0.0476;AFR_AF=0.2269;EUR_AF=0.0209;SAS_AF=0.0153;AA=A|||;VT=SNP
12	103503658	rs73381822	T	C	100	PASS	AC=459;AF=0.0916534;AN=5008;NS=2504;DP=14011;EAS_AF=0.2054;AMR_AF=0.0922;AFR_AF=0.0794;EUR_AF=0.0199;SAS_AF=0.0644;AA=T|||;VT=SNP
12	103503712	rs73183680	C	T	100	PASS	AC=48;AF=0.00958466;AN=5008;NS=2504;DP=14802;EAS_AF=0.005;AMR_AF=0.0086;AFR_AF=0.0008;EUR_AF=0.0219;SAS_AF=0.0143;AA=C|||;VT=SNP
12	103504225	rs73183681	G	A	100	PASS	AC=603;AF=0.120407;AN=5008;NS=2504;DP=17609;EAS_AF=0.006;AMR_AF=0.2219;AFR_AF=0.0802;EUR_AF=0.1968;SAS_AF=0.1421;AA=G|||;VT=SNP
12	103504698	rs12426769	G	A	100	PASS	AC=902;AF=0.180112;AN=5008;NS=2504;DP=16168;EAS_AF=0.2282;AMR_AF=0.1902;AFR_AF=0.2057;EUR_AF=0.1163;SAS_AF=0.1544;AA=G|||;VT=SNP
12	103504865	rs10860939	C	A	100	PASS	AC=902;AF=0.180112;AN=5008;NS=2504;DP=17264;EAS_AF=0.2282;AMR_AF=0.1902;AFR_AF=0.2057;EUR_AF=0.1163;SAS_AF=0.1544;AA=C|||;VT=SNP
12	103506481	rs73183682	T	C	100	PASS	AC=45;AF=0.00898562;AN=5008;NS=2504;DP=20903;EAS_AF=0.005;AMR_AF=0.0072;AFR_AF=0.0008;EUR_AF=0.0209;SAS_AF=0.0133;AA=T|||;VT=SNP
12	103506499	rs17033443	A	G	100	PASS	AC=121;AF=0.0241613;AN=5008;NS=2504;DP=21379;EAS_AF=0.005;AMR_AF=0.0216;AFR_AF=0.0507;EUR_AF=0.0209;SAS_AF=0.0133;AA=G|||;VT=SNP
12	103507608	rs17549584	T	C	100	PASS	AC=46;AF=0.0091853;AN=5008;NS=2504;DP=19653;EAS_AF=0;AMR_AF=0.0086;AFR_AF=0;EUR_AF=0.0288;SAS_AF=0.0112;AA=T|||;VT=SNP
12	103508097	rs116916548	G	A	100	PASS	AC=19;AF=0.00379393;AN=5008;NS=2504;DP=18014;EAS_AF=0;AMR_AF=0.0058;AFR_AF=0;EUR_AF=0.0139;SAS_AF=0.001;AA=G|||;VT=SNP
12	103509045	rs12426552	C	T	100	PASS	AC=300;AF=0.0599042;AN=5008;NS=2504;DP=17921;EAS_AF=0.0635;AMR_AF=0.0807;AFR_AF=0.0121;EUR_AF=0.0755;SAS_AF=0.09;AA=C|||;VT=SNP
12	103509370	rs73183683	G	A	100	PASS	AC=595;AF=0.11881;AN=5008;NS=2504;DP=19734;EAS_AF=0.006;AMR_AF=0.2205;AFR_AF=0.0772;EUR_AF=0.1938;SAS_AF=0.1421;AA=G|||;VT=SNP
12	103510232	rs150977554	T	A	100	PASS	AC=23;AF=0.00459265;AN=5008;NS=2504;DP=12490;EAS_AF=0;AMR_AF=0.0043;AFR_AF=0;EUR_AF=0.0199;SAS_AF=0;AA=T|||;VT=SNP
12	103510349	rs74377561	A	G	100	PASS	AC=140;AF=0.0279553;AN=5008;NS=2504;DP=12859;EAS_AF=0;AMR_AF=0.036;AFR_AF=0.0045;EUR_AF=0.0666;SAS_AF=0.0429;AA=A|||;VT=SNP
12	103511245	rs190284745	A	G	100	PASS	AC=24;AF=0.00479233;AN=5008;NS=2504;DP=19964;EAS_AF=0;AMR_AF=0.0072;AFR_AF=0;EUR_AF=0.0119;SAS_AF=0.0072;AA=A|||;VT=SNP
12	103511870	rs73183685	G	A	100	PASS	AC=66;AF=0.0131789;AN=5008;NS=2504;DP=19669;EAS_AF=0;AMR_AF=0.0072;AFR_AF=0.025;EUR_AF=0.0139;SAS_AF=0.0143;AA=G|||;VT=SNP
12	103513412	rs117026478	A	G	100	PASS	AC=55;AF=0.0109824;AN=5008;NS=2504;DP=21400;EAS_AF=0;AMR_AF=0.0101;AFR_AF=0;EUR_AF=0.0348;SAS_AF=0.0133;AA=A|||;VT=SNP
12	103515016	rs57531769	A	T	100	PASS	AC=1896;AF=0.378594;AN=5008;NS=2504;DP=18674;EAS_AF=0.5099;AMR_AF=0.3804;AFR_AF=0.3593;EUR_AF=0.3231;SAS_AF=0.3252;AA=T|||;VT=SNP
12	103516757	rs10860940	T	A	100	PASS	AC=1906;AF=0.380591;AN=5008;NS=2504;DP=18919;EAS_AF=0.5089;AMR_AF=0.389;AFR_AF=0.354;EUR_AF=0.335;SAS_AF=0.3252;AA=A|||;VT=SNP
12	103518091	rs10860941	G	C	100	PASS	AC=854;AF=0.170527;AN=5008;NS=2504;DP=15184;EAS_AF=0.4921;AMR_AF=0.0865;AFR_AF=0.0234;EUR_AF=0.1064;SAS_AF=0.1636;AA=G|||;VT=SNP
12	103519296	rs1520187	A	T	100	PASS	AC=1838;AF=0.367013;AN=5008;NS=2504;DP=18150;EAS_AF=0.5089;AMR_AF=0.3775;AFR_AF=0.3086;EUR_AF=0.335;SAS_AF=0.3252;AA=A|||;VT=SNP
12	103519839	rs150334450	G	A	100	PASS	AC=42;AF=0.00838658;AN=5008;NS=2504;DP=21286;EAS_AF=0;AMR_AF=0.0086;AFR_AF=0.0015;EUR_AF=0.0109;SAS_AF=0.0235;AA=G|||;VT=SNP
12	103520884	rs7298698	T	C	100	PASS	AC=3218;AF=0.642572;AN=5008;NS=2504;DP=19251;EAS_AF=0.8135;AMR_AF=0.5706;AFR_AF=0.7307;EUR_AF=0.508;SAS_AF=0.5368;AA=C|||;VT=SNP
12	103521622	rs117146168	T	C	100	PASS	AC=21;AF=0.00419329;AN=5008;NS=2504;DP=18681;EAS_AF=0;AMR_AF=0.0029;AFR_AF=0;EUR_AF=0.0169;SAS_AF=0.002;AA=T|||;VT=SNP
12	103522747	rs11111456	G	T	100	PASS	AC=1708;AF=0.341054;AN=5008;NS=2504;DP=17294;EAS_AF=0.5069;AMR_AF=0.3689;AFR_AF=0.2579;EUR_AF=0.3211;SAS_AF=0.2832;AA=T|||;VT=SNP
12	103522952	rs4764939	C	T	100	PASS	AC=3196;AF=0.638179;AN=5008;NS=2504;DP=21942;EAS_AF=0.8135;AMR_AF=0.5706;AFR_AF=0.7171;EUR_AF=0.506;SAS_AF=0.5348;AA=T|||;VT=SNP
12	103522975	rs79282315	C	T	100	PASS	AC=161;AF=0.0321486;AN=5008;NS=2504;DP=22802;EAS_AF=0;AMR_AF=0.0173;AFR_AF=0.0976;EUR_AF=0.0169;SAS_AF=0.0031;AA=C|||;VT=SNP
12	103523009	rs4764940	G	A	100	PASS	AC=1811;AF=0.361621;AN=5008;NS=2504;DP=22817;EAS_AF=0.5089;AMR_AF=0.3804;AFR_AF=0.2995;EUR_AF=0.335;SAS_AF=0.3078;AA=A|||;VT=SNP
12	103523555	rs1818702	C	T	100	PASS	AC=1722;AF=0.34385;AN=5008;NS=2504;DP=20296;EAS_AF=0.504;AMR_AF=0.3703;AFR_AF=0.27;EUR_AF=0.3211;SAS_AF=0.2832;AA=C|||;VT=SNP
12	103524779	rs79107313	T	C	100	PASS	AC=285;AF=0.0569089;AN=5008;NS=2504;DP=19533;EAS_AF=0;AMR_AF=0.1787;AFR_AF=0.0023;EUR_AF=0.0954;SAS_AF=0.0634;AA=T|||;VT=SNP
12	103525573	rs60485583	G	C	100	PASS	AC=640;AF=0.127796;AN=5008;NS=2504;DP=21168;EAS_AF=0.0089;AMR_AF=0.2622;AFR_AF=0.0847;EUR_AF=0.1978;SAS_AF=0.1411;AA=G|||;VT=SNP
12	103525945	rs11111457	G	T	100	PASS	AC=1718;AF=0.343051;AN=5008;NS=2504;DP=22313;EAS_AF=0.5;AMR_AF=0.3703;AFR_AF=0.27;EUR_AF=0.3211;SAS_AF=0.2832;AA=G|||;VT=SNP
12	103526189	rs73183688	T	C	100	PASS	AC=1961;AF=0.391573;AN=5008;NS=2504;DP=20991;EAS_AF=0.5089;AMR_AF=0.3934;AFR_AF=0.4062;EUR_AF=0.335;SAS_AF=0.3078;AA=C|||;VT=SNP
12	103527516	rs73183689	C	T	100	PASS	AC=1708;AF=0.341054;AN=5008;NS=2504;DP=18167;EAS_AF=0.504;AMR_AF=0.3703;AFR_AF=0.27;EUR_AF=0.3201;SAS_AF=0.2699;AA=C|||;VT=SNP
12	103527620	rs140052039	T	A	100	PASS	AC=216;AF=0.043131;AN=5008;NS=2504;DP=20035;EAS_AF=0.0655;AMR_AF=0.0159;AFR_AF=0.0061;EUR_AF=0.0447;SAS_AF=0.0879;AA=T|||;VT=SNP
12	103528192	rs7358572	C	T	100	PASS	AC=1954;AF=0.390176;AN=5008;NS=2504;DP=15552;EAS_AF=0.5089;AMR_AF=0.3934;AFR_AF=0.4115;EUR_AF=0.334;SAS_AF=0.2945;AA=T|||;VT=SNP
12	103528538	rs4764941	C	T	100	PASS	AC=1960;AF=0.391374;AN=5008;NS=2504;DP=17113;EAS_AF=0.5089;AMR_AF=0.3934;AFR_AF=0.4062;EUR_AF=0.334;SAS_AF=0.3078;AA=T|||;VT=SNP
12	103528711	rs4764942	A	G	100	PASS	AC=1840;AF=0.367412;AN=5008;NS=2504;DP=18681;EAS_AF=0.504;AMR_AF=0.3818;AFR_AF=0.3533;EUR_AF=0.3211;SAS_AF=0.2832;AA=A|||;VT=SNP
12	103528796	rs12580951	G	A	100	PASS	AC=1961;AF=0.391573;AN=5008;NS=2504;DP=20701;EAS_AF=0.5089;AMR_AF=0.3934;AFR_AF=0.4062;EUR_AF=0.335;SAS_AF=0.3078;AA=A|||;VT=SNP
12	103528852	rs12582534	T	C	100	PASS	AC=1969;AF=0.393171;AN=5008;NS=2504;DP=21254;EAS_AF=0.5089;AMR_AF=0.3934;AFR_AF=0.4123;EUR_AF=0.335;SAS_AF=0.3078;AA=C|||;VT=SNP
12	103529008	rs76850897	G	C	100	PASS	AC=183;AF=0.0365415;AN=5008;NS=2504;DP=17690;EAS_AF=0;AMR_AF=0.0187;AFR_AF=0.1135;EUR_AF=0.0169;SAS_AF=0.0031;AA=G|||;VT=SNP
12	103529183	rs73183692	C	T	100	PASS	AC=640;AF=0.127796;AN=5008;NS=2504;DP=19350;EAS_AF=0.0099;AMR_AF=0.2622;AFR_AF=0.0847;EUR_AF=0.1978;SAS_AF=0.1401;AA=C|||;VT=SNP
12	103529534	rs11111459	T	C	100	PASS	AC=1962;AF=0.391773;AN=5008;NS=2504;DP=21069;EAS_AF=0.5089;AMR_AF=0.3934;AFR_AF=0.407;EUR_AF=0.335;SAS_AF=0.3078;AA=T|||;VT=SNP
12	103529601	rs11111460	C	T	100	PASS	AC=1914;AF=0.382188;AN=5008;NS=2504;DP=22006;EAS_AF=0.5089;AMR_AF=0.3919;AFR_AF=0.3714;EUR_AF=0.335;SAS_AF=0.3078;AA=c|||;VT=SNP
12	103530071	rs11111462	T	A	100	PASS	AC=1726;AF=0.344649;AN=5008;NS=2504;DP=16040;EAS_AF=0.504;AMR_AF=0.3703;AFR_AF=0.2731;EUR_AF=0.3211;SAS_AF=0.2832;AA=T|||;VT=SNP
12	103530412	rs4764727	T	G	100	PASS	AC=1541;AF=0.307708;AN=5008;NS=2504;DP=17858;EAS_AF=0.504;AMR_AF=0.3516;AFR_AF=0.1596;EUR_AF=0.3042;SAS_AF=0.2781;AA=T|||;VT=SNP
12	103530529	rs11111463	G	A	100	PASS	AC=880;AF=0.175719;AN=5008;NS=2504;DP=6793;EAS_AF=0.495;AMR_AF=0.0893;AFR_AF=0.0582;EUR_AF=0.1064;SAS_AF=0.138;AA=G|||;VT=SNP
12	103530629	rs4764943	C	T	100	PASS	AC=1721;AF=0.34365;AN=5008;NS=2504;DP=18289;EAS_AF=0.504;AMR_AF=0.3703;AFR_AF=0.27;EUR_AF=0.3201;SAS_AF=0.2832;AA=C|||;VT=SNP
12	103531240	rs12303382	A	C	100	PASS	AC=1961;AF=0.391573;AN=5008;NS=2504;DP=19179;EAS_AF=0.5079;AMR_AF=0.3934;AFR_AF=0.407;EUR_AF=0.335;SAS_AF=0.3078;AA=C|||;VT=SNP
12	103532175	rs12582337	C	T	100	PASS	AC=834;AF=0.166534;AN=5008;NS=2504;DP=19903;EAS_AF=0.495;AMR_AF=0.0865;AFR_AF=0.025;EUR_AF=0.1064;SAS_AF=0.138;AA=C|||;VT=SNP
12	103533030	rs11111466	A	G	100	PASS	AC=1728;AF=0.345048;AN=5008;NS=2504;DP=17159;EAS_AF=0.504;AMR_AF=0.3703;AFR_AF=0.2708;EUR_AF=0.326;SAS_AF=0.2832;AA=A|||;VT=SNP
12	103533483	rs12231647	G	A	100	PASS	AC=1725;AF=0.344449;AN=5008;NS=2504;DP=16776;EAS_AF=0.504;AMR_AF=0.3703;AFR_AF=0.2693;EUR_AF=0.325;SAS_AF=0.2832;AA=G|||;VT=SNP
12	103533984	rs77740382	C	T	100	PASS	AC=178;AF=0.0355431;AN=5008;NS=2504;DP=18400;EAS_AF=0;AMR_AF=0.0187;AFR_AF=0.1104;EUR_AF=0.0159;SAS_AF=0.0031;AA=C|||;VT=SNP
12	103534810	rs10860942	G	A	100	PASS	AC=1326;AF=0.264776;AN=5008;NS=2504;DP=20088;EAS_AF=0.3244;AMR_AF=0.1931;AFR_AF=0.351;EUR_AF=0.174;SAS_AF=0.2311;AA=G|||;VT=SNP
12	103535020	rs7135240	G	A	100	PASS	AC=3245;AF=0.647963;AN=5008;NS=2504;DP=16980;EAS_AF=0.8095;AMR_AF=0.5764;AFR_AF=0.7474;EUR_AF=0.5139;SAS_AF=0.5358;AA=A|||;VT=SNP
12	103535281	rs11111467	G	A	100	PASS	AC=1590;AF=0.317492;AN=5008;NS=2504;DP=15722;EAS_AF=0.4802;AMR_AF=0.3458;AFR_AF=0.211;EUR_AF=0.3101;SAS_AF=0.2812;AA=G|||;VT=SNP
12	103535368	rs10778214	C	A	100	PASS	AC=1887;AF=0.376797;AN=5008;NS=2504;DP=13167;EAS_AF=0.6558;AMR_AF=0.428;AFR_AF=0.211;EUR_AF=0.3101;SAS_AF=0.3456;AA=C|||;VT=SNP
12	103536009	rs12312776	A	C	100	PASS	AC=288;AF=0.057508;AN=5008;NS=2504;DP=18090;EAS_AF=0.005;AMR_AF=0.0375;AFR_AF=0.1505;EUR_AF=0.0308;SAS_AF=0.0276;AA=A|||;VT=SNP
12	103536162	rs12230024	A	C	100	PASS	AC=1641;AF=0.327676;AN=5008;NS=2504;DP=19478;EAS_AF=0.4812;AMR_AF=0.3545;AFR_AF=0.2451;EUR_AF=0.3101;SAS_AF=0.2802;AA=A|||;VT=SNP
12	103536226	rs80037841	T	C	100	PASS	AC=235;AF=0.0469249;AN=5008;NS=2504;DP=19466;EAS_AF=0.005;AMR_AF=0.0274;AFR_AF=0.1165;EUR_AF=0.0298;SAS_AF=0.0276;AA=T|||;VT=SNP
12	103537266	rs10778215	T	A	100	PASS	AC=3270;AF=0.652955;AN=5008;NS=2504;DP=17648;EAS_AF=0.8105;AMR_AF=0.5807;AFR_AF=0.7814;EUR_AF=0.5119;SAS_AF=0.5133;AA=A|||;VT=SNP
12	103537430	rs10860944	A	C	100	PASS	AC=1705;AF=0.340455;AN=5008;NS=2504;DP=19056;EAS_AF=0.3304;AMR_AF=0.2378;AFR_AF=0.5734;EUR_AF=0.2008;SAS_AF=0.2526;AA=C|||;VT=SNP
12	103538004	rs11111468	T	C	100	PASS	AC=1464;AF=0.292332;AN=5008;NS=2504;DP=18413;EAS_AF=0.3482;AMR_AF=0.219;AFR_AF=0.4516;EUR_AF=0.1501;SAS_AF=0.2178;AA=T|||;VT=SNP
12	103538161	rs76517145	A	G	100	PASS	AC=81;AF=0.0161741;AN=5008;NS=2504;DP=19412;EAS_AF=0.0089;AMR_AF=0.0101;AFR_AF=0.0008;EUR_AF=0.0348;SAS_AF=0.0297;AA=A|||;VT=SNP
12	103538924	rs77838665	A	G	100	PASS	AC=81;AF=0.0161741;AN=5008;NS=2504;DP=18913;EAS_AF=0.0089;AMR_AF=0.0101;AFR_AF=0.0008;EUR_AF=0.0348;SAS_AF=0.0297;AA=A|||;VT=SNP
12	103539098	rs7314842	C	T	100	PASS	AC=3471;AF=0.693091;AN=5008;NS=2504;DP=17754;EAS_AF=0.8492;AMR_AF=0.5965;AFR_AF=0.8737;EUR_AF=0.5219;SAS_AF=0.5327;AA=T|||;VT=SNP
12	103539215	rs10860945	T	C	100	PASS	AC=1659;AF=0.33127;AN=5008;NS=2504;DP=17855;EAS_AF=0.3631;AMR_AF=0.4092;AFR_AF=0.382;EUR_AF=0.2455;SAS_AF=0.2628;AA=T|||;VT=SNP
12	103539540	rs7979617	A	G	100	PASS	AC=644;AF=0.128594;AN=5008;NS=2504;DP=18920;EAS_AF=0.001;AMR_AF=0.0692;AFR_AF=0.2791;EUR_AF=0.1312;SAS_AF=0.0961;AA=A|||;VT=SNP
12	103539542	rs117519909	A	T	100	PASS	AC=32;AF=0.00638978;AN=5008;NS=2504;DP=18876;EAS_AF=0;AMR_AF=0.0086;AFR_AF=0;EUR_AF=0.0219;SAS_AF=0.0041;AA=A|||;VT=SNP
12	103540312	rs116916939	A	G	100	PASS	AC=82;AF=0.0163738;AN=5008;NS=2504;DP=16483;EAS_AF=0.0089;AMR_AF=0.0101;AFR_AF=0.0015;EUR_AF=0.0348;SAS_AF=0.0297;AA=-|||;VT=SNP
12	103541072	rs1401987	A	G	100	PASS	AC=1605;AF=0.320487;AN=5008;NS=2504;DP=14501;EAS_AF=0.3631;AMR_AF=0.4049;AFR_AF=0.3449;EUR_AF=0.2455;SAS_AF=0.2607;AA=A|||;VT=SNP
12	103541217	rs5011101	C	T	100	PASS	AC=3472;AF=0.693291;AN=5008;NS=2504;DP=14673;EAS_AF=0.8492;AMR_AF=0.5951;AFR_AF=0.8729;EUR_AF=0.5219;SAS_AF=0.5358;AA=T|||;VT=SNP
12	103541428	rs12299173	C	T	100	PASS	AC=1605;AF=0.320487;AN=5008;NS=2504;DP=9905;EAS_AF=0.3631;AMR_AF=0.4049;AFR_AF=0.3449;EUR_AF=0.2455;SAS_AF=0.2607;AA=C|||;VT=SNP
12	103541594	rs1004081	T	C	100	PASS	AC=1755;AF=0.350439;AN=5008;NS=2504;DP=16920;EAS_AF=0.4772;AMR_AF=0.1787;AFR_AF=0.5061;EUR_AF=0.2425;SAS_AF=0.2423;AA=T|||;VT=SNP
12	103541943	rs12300756	C	T	100	PASS	AC=1604;AF=0.320288;AN=5008;NS=2504;DP=18557;EAS_AF=0.3631;AMR_AF=0.4049;AFR_AF=0.3442;EUR_AF=0.2455;SAS_AF=0.2607;AA=C|||;VT=SNP
12	103542027	rs12300816	C	T	100	PASS	AC=1604;AF=0.320288;AN=5008;NS=2504;DP=17316;EAS_AF=0.3631;AMR_AF=0.4049;AFR_AF=0.3442;EUR_AF=0.2455;SAS_AF=0.2607;AA=C|||;VT=SNP
12	103542509	rs10735386	C	T	100	PASS	AC=3469;AF=0.692692;AN=5008;NS=2504;DP=19028;EAS_AF=0.8482;AMR_AF=0.5951;AFR_AF=0.8729;EUR_AF=0.5209;SAS_AF=0.5348;AA=T|||;VT=SNP
12	103542558	rs11111470	C	G	100	PASS	AC=966;AF=0.192891;AN=5008;NS=2504;DP=18268;EAS_AF=0.4762;AMR_AF=0.098;AFR_AF=0.1263;EUR_AF=0.1093;SAS_AF=0.1442;AA=C|||;VT=SNP
12	103542900	rs10450752	T	C	100	PASS	AC=1603;AF=0.320088;AN=5008;NS=2504;DP=16628;EAS_AF=0.3631;AMR_AF=0.4035;AFR_AF=0.3449;EUR_AF=0.2445;SAS_AF=0.2607;AA=C|||;VT=SNP
12	103543299	rs73183700	T	C	100	PASS	AC=809;AF=0.161542;AN=5008;NS=2504;DP=18048;EAS_AF=0.4762;AMR_AF=0.0821;AFR_AF=0.0166;EUR_AF=0.1083;SAS_AF=0.1442;AA=T|||;VT=SNP
12	103543420	rs4764944	C	T	100	PASS	AC=1603;AF=0.320088;AN=5008;NS=2504;DP=16488;EAS_AF=0.3631;AMR_AF=0.4049;AFR_AF=0.3449;EUR_AF=0.2435;SAS_AF=0.2607;AA=C|||;VT=SNP
12	103543422	rs4764728	T	C	100	PASS	AC=1603;AF=0.320088;AN=5008;NS=2504;DP=16512;EAS_AF=0.3631;AMR_AF=0.4049;AFR_AF=0.3449;EUR_AF=0.2435;SAS_AF=0.2607;AA=T|||;VT=SNP
12	103543522	rs117619644	G	A	100	PASS	AC=81;AF=0.0161741;AN=5008;NS=2504;DP=17156;EAS_AF=0.0089;AMR_AF=0.0101;AFR_AF=0.0008;EUR_AF=0.0348;SAS_AF=0.0297;AA=G|||;VT=SNP
12	103543694	rs7133215	T	G	100	PASS	AC=645;AF=0.128794;AN=5008;NS=2504;DP=16862;EAS_AF=0.001;AMR_AF=0.0692;AFR_AF=0.2799;EUR_AF=0.1312;SAS_AF=0.0961;AA=T|||;VT=SNP
12	103543779	rs76177838	T	C	100	PASS	AC=81;AF=0.0161741;AN=5008;NS=2504;DP=15502;EAS_AF=0.0089;AMR_AF=0.0101;AFR_AF=0.0008;EUR_AF=0.0348;SAS_AF=0.0297;AA=T|||;VT=SNP
12	103544233	rs12228500	C	G	100	PASS	AC=967;AF=0.193091;AN=5008;NS=2504;DP=18612;EAS_AF=0.4772;AMR_AF=0.098;AFR_AF=0.1263;EUR_AF=0.1093;SAS_AF=0.1442;AA=C|||;VT=SNP
12	103544330	rs10860946	T	C	100	PASS	AC=1606;AF=0.320687;AN=5008;NS=2504;DP=18116;EAS_AF=0.3631;AMR_AF=0.4063;AFR_AF=0.3449;EUR_AF=0.2455;SAS_AF=0.2607;AA=T|||;VT=SNP
12	103544418	rs11111471	G	A	100	PASS	AC=292;AF=0.0583067;AN=5008;NS=2504;DP=17101;EAS_AF=0;AMR_AF=0.0533;AFR_AF=0.0295;EUR_AF=0.1233;SAS_AF=0.0941;AA=G|||;VT=SNP
12	103544487	rs7971192	A	T	100	PASS	AC=3473;AF=0.69349;AN=5008;NS=2504;DP=16222;EAS_AF=0.8492;AMR_AF=0.5951;AFR_AF=0.8737;EUR_AF=0.5229;SAS_AF=0.5348;AA=T|||;VT=SNP
12	103544957	rs7310263	G	A	100	PASS	AC=1604;AF=0.320288;AN=5008;NS=2504;DP=15600;EAS_AF=0.3631;AMR_AF=0.4049;AFR_AF=0.3449;EUR_AF=0.2445;SAS_AF=0.2607;AA=G|||;VT=SNP
12	103546934	rs10860947	A	T	100	PASS	AC=1756;AF=0.350639;AN=5008;NS=2504;DP=9368;EAS_AF=0.4772;AMR_AF=0.1787;AFR_AF=0.5068;EUR_AF=0.2425;SAS_AF=0.2423;AA=A|||;VT=SNP
12	103547606	rs2176823	A	G	100	PASS	AC=1619;AF=0.323283;AN=5008;NS=2504;DP=18276;EAS_AF=0.3631;AMR_AF=0.4063;AFR_AF=0.3449;EUR_AF=0.2455;SAS_AF=0.274;AA=A|||;VT=SNP
12	103548096	rs57326773	C	T	100	PASS	AC=1619;AF=0.323283;AN=5008;NS=2504;DP=16595;EAS_AF=0.3631;AMR_AF=0.4063;AFR_AF=0.3449;EUR_AF=0.2455;SAS_AF=0.274;AA=C|||;VT=SNP
12	103548120	rs58210583	A	G	100	PASS	AC=1619;AF=0.323283;AN=5008;NS=2504;DP=16093;EAS_AF=0.3631;AMR_AF=0.4063;AFR_AF=0.3449;EUR_AF=0.2455;SAS_AF=0.274;AA=A|||;VT=SNP
12	103548467	rs11111473	C	A	100	PASS	AC=1613;AF=0.322085;AN=5008;NS=2504;DP=16378;EAS_AF=0.4772;AMR_AF=0.1671;AFR_AF=0.4062;EUR_AF=0.2416;SAS_AF=0.2413;AA=C|||;VT=SNP
12	103548480	rs11111474	T	A	100	PASS	AC=1718;AF=0.343051;AN=5008;NS=2504;DP=16796;EAS_AF=0.4772;AMR_AF=0.1729;AFR_AF=0.4803;EUR_AF=0.2425;SAS_AF=0.2434;AA=T|||;VT=SNP
12	103549047	rs73185807	G	A	100	PASS	AC=107;AF=0.0213658;AN=5008;NS=2504;DP=18903;EAS_AF=0;AMR_AF=0.0504;AFR_AF=0.0015;EUR_AF=0.0676;SAS_AF=0.002;AA=G|||;VT=SNP
12	103549079	rs11111475	A	T	100	PASS	AC=625;AF=0.1248;AN=5008;NS=2504;DP=18399;EAS_AF=0.001;AMR_AF=0.0692;AFR_AF=0.2648;EUR_AF=0.1312;SAS_AF=0.0961;AA=A|||;VT=SNP
12	103549344	rs118084692	C	T	100	PASS	AC=81;AF=0.0161741;AN=5008;NS=2504;DP=16275;EAS_AF=0.0089;AMR_AF=0.0101;AFR_AF=0.0008;EUR_AF=0.0348;SAS_AF=0.0297;AA=C|||;VT=SNP
12	103549931	rs11837118	A	G	100	PASS	AC=987;AF=0.197085;AN=5008;NS=2504;DP=15956;EAS_AF=0.4772;AMR_AF=0.098;AFR_AF=0.1407;EUR_AF=0.1103;SAS_AF=0.1442;AA=A|||;VT=SNP
12	103550409	rs146621263	C	A	100	PASS	AC=16;AF=0.00319489;AN=5008;NS=2504;DP=19516;EAS_AF=0.001;AMR_AF=0.0014;AFR_AF=0.0008;EUR_AF=0.0129;SAS_AF=0;AA=C|||;VT=SNP
12	103550526	rs10860948	A	G	100	PASS	AC=1942;AF=0.38778;AN=5008;NS=2504;DP=21596;EAS_AF=0.3631;AMR_AF=0.4611;AFR_AF=0.3956;EUR_AF=0.3688;SAS_AF=0.3701;AA=A|||;VT=SNP
12	103550623	rs7961076	T	C	100	PASS	AC=1942;AF=0.38778;AN=5008;NS=2504;DP=21988;EAS_AF=0.3631;AMR_AF=0.4611;AFR_AF=0.3956;EUR_AF=0.3688;SAS_AF=0.3701;AA=T|||;VT=SNP
12	103550830	rs138545634	T	A	100	PASS	AC=81;AF=0.0161741;AN=5008;NS=2504;DP=20957;EAS_AF=0.0089;AMR_AF=0.0101;AFR_AF=0.0008;EUR_AF=0.0348;SAS_AF=0.0297;AA=T|||;VT=SNP
12	103551279	rs116871445	C	T	100	PASS	AC=121;AF=0.0241613;AN=5008;NS=2504;DP=19705;EAS_AF=0.0089;AMR_AF=0.0159;AFR_AF=0.028;EUR_AF=0.0348;SAS_AF=0.0297;AA=C|||;VT=SNP
12	103551533	rs7314091	G	T	100	PASS	AC=650;AF=0.129792;AN=5008;NS=2504;DP=16761;EAS_AF=0.001;AMR_AF=0.0706;AFR_AF=0.2829;EUR_AF=0.1312;SAS_AF=0.0961;AA=G|||;VT=SNP
12	103551672	rs142619906	C	A	100	PASS	AC=26;AF=0.00519169;AN=5008;NS=2504;DP=16823;EAS_AF=0;AMR_AF=0.0072;AFR_AF=0;EUR_AF=0.0189;SAS_AF=0.002;AA=C|||;VT=SNP
12	103552246	rs7968481	T	C	100	PASS	AC=1636;AF=0.326677;AN=5008;NS=2504;DP=19333;EAS_AF=0.3631;AMR_AF=0.4063;AFR_AF=0.3661;EUR_AF=0.2455;SAS_AF=0.2628;AA=T|||;VT=SNP
12	103552519	rs142379331	G	A	100	PASS	AC=81;AF=0.0161741;AN=5008;NS=2504;DP=14830;EAS_AF=0.0089;AMR_AF=0.0101;AFR_AF=0.0008;EUR_AF=0.0348;SAS_AF=0.0297;AA=G|||;VT=SNP
12	103552763	rs117310821	G	A	100	PASS	AC=81;AF=0.0161741;AN=5008;NS=2504;DP=17852;EAS_AF=0.0089;AMR_AF=0.0101;AFR_AF=0.0008;EUR_AF=0.0348;SAS_AF=0.0297;AA=G|||;VT=SNP
12	103552771	rs7969097	T	C	100	PASS	AC=1612;AF=0.321885;AN=5008;NS=2504;DP=17451;EAS_AF=0.4772;AMR_AF=0.1686;AFR_AF=0.4062;EUR_AF=0.2406;SAS_AF=0.2403;AA=T|||;VT=SNP
12	103552875	rs7307328	T	G	100	PASS	AC=1633;AF=0.326078;AN=5008;NS=2504;DP=17342;EAS_AF=0.3621;AMR_AF=0.4049;AFR_AF=0.3661;EUR_AF=0.2445;SAS_AF=0.2628;AA=G|||;VT=SNP
12	103552910	rs6539062	C	A	100	PASS	AC=3462;AF=0.691294;AN=5008;NS=2504;DP=17217;EAS_AF=0.8433;AMR_AF=0.5951;AFR_AF=0.8722;EUR_AF=0.5209;SAS_AF=0.5337;AA=A|||;VT=SNP
12	103552986	rs75695886	T	C	100	PASS	AC=46;AF=0.0091853;AN=5008;NS=2504;DP=17483;EAS_AF=0;AMR_AF=0.0101;AFR_AF=0;EUR_AF=0.0219;SAS_AF=0.0174;AA=T|||;VT=SNP
12	103553081	rs77312281	G	A	100	PASS	AC=81;AF=0.0161741;AN=5008;NS=2504;DP=19524;EAS_AF=0.0089;AMR_AF=0.0101;AFR_AF=0.0008;EUR_AF=0.0348;SAS_AF=0.0297;AA=G|||;VT=SNP
12	103553204	rs2271934	T	C	100	PASS	AC=1640;AF=0.327476;AN=5008;NS=2504;DP=20138;EAS_AF=0.3631;AMR_AF=0.4063;AFR_AF=0.3661;EUR_AF=0.2455;SAS_AF=0.2669;AA=C|||;VT=SNP
12	103553271	rs2271935	T	C	100	PASS	AC=1635;AF=0.326478;AN=5008;NS=2504;DP=19084;EAS_AF=0.3631;AMR_AF=0.4049;AFR_AF=0.3661;EUR_AF=0.2455;SAS_AF=0.2628;AA=C|||;VT=SNP
12	103553551	rs3817402	T	C	100	PASS	AC=1638;AF=0.327077;AN=5008;NS=2504;DP=21886;EAS_AF=0.3631;AMR_AF=0.4063;AFR_AF=0.3661;EUR_AF=0.2475;SAS_AF=0.2628;AA=C|||;VT=SNP
12	103554338	rs7961913	G	C	100	PASS	AC=1073;AF=0.214257;AN=5008;NS=2504;DP=19657;EAS_AF=0.2718;AMR_AF=0.3573;AFR_AF=0.0923;EUR_AF=0.2256;SAS_AF=0.2065;AA=G|||;VT=SNP
12	103554595	rs11615631	T	C	100	PASS	AC=122;AF=0.024361;AN=5008;NS=2504;DP=21769;EAS_AF=0.0089;AMR_AF=0.0159;AFR_AF=0.0287;EUR_AF=0.0348;SAS_AF=0.0297;AA=T|||;VT=SNP
12	103554803	rs11613585	G	A	100	PASS	AC=122;AF=0.024361;AN=5008;NS=2504;DP=22816;EAS_AF=0.0089;AMR_AF=0.0159;AFR_AF=0.0287;EUR_AF=0.0348;SAS_AF=0.0297;AA=G|||;VT=SNP
12	103555364	rs1520186	A	C	100	PASS	AC=1648;AF=0.329073;AN=5008;NS=2504;DP=17654;EAS_AF=0.3631;AMR_AF=0.4035;AFR_AF=0.3669;EUR_AF=0.2445;SAS_AF=0.2771;AA=C|||;VT=SNP
12	103555779	rs2292995	T	A	100	PASS	AC=1594;AF=0.318291;AN=5008;NS=2504;DP=16193;EAS_AF=0.3611;AMR_AF=0.402;AFR_AF=0.3283;EUR_AF=0.2465;SAS_AF=0.2751;AA=T|||;VT=SNP
12	103556109	rs7956099	T	C	100	PASS	AC=3480;AF=0.694888;AN=5008;NS=2504;DP=16480;EAS_AF=0.8433;AMR_AF=0.5951;AFR_AF=0.8737;EUR_AF=0.5229;SAS_AF=0.5481;AA=C|||;VT=SNP
12	103556972	rs2292996	T	C	100	PASS	AC=3485;AF=0.695887;AN=5008;NS=2504;DP=21490;EAS_AF=0.8433;AMR_AF=0.5951;AFR_AF=0.8767;EUR_AF=0.5239;SAS_AF=0.5481;AA=C|||;VT=SNP
12	103557292	rs10778216	A	T	100	PASS	AC=1846;AF=0.36861;AN=5008;NS=2504;DP=19037;EAS_AF=0.3522;AMR_AF=0.4236;AFR_AF=0.4818;EUR_AF=0.2594;SAS_AF=0.3057;AA=A|||;VT=SNP
12	103557789	rs117886247	A	C	100	PASS	AC=152;AF=0.0303514;AN=5008;NS=2504;DP=20055;EAS_AF=0.0109;AMR_AF=0.0346;AFR_AF=0.0045;EUR_AF=0.0676;SAS_AF=0.044;AA=A|||;VT=SNP
12	103557947	rs938434	A	G	100	PASS	AC=3216;AF=0.642173;AN=5008;NS=2504;DP=20742;EAS_AF=0.8075;AMR_AF=0.6052;AFR_AF=0.6513;EUR_AF=0.5815;SAS_AF=0.5481;AA=G|||;VT=SNP
12	103558047	rs17453719	T	C	100	PASS	AC=155;AF=0.0309505;AN=5008;NS=2504;DP=20257;EAS_AF=0.002;AMR_AF=0.0591;AFR_AF=0.003;EUR_AF=0.0795;SAS_AF=0.0286;AA=T|||;VT=SNP
12	103558235	rs11111476	G	A	100	PASS	AC=767;AF=0.153155;AN=5008;NS=2504;DP=18953;EAS_AF=0.3442;AMR_AF=0.0375;AFR_AF=0.1346;EUR_AF=0.0676;SAS_AF=0.1513;AA=A|||;VT=SNP
12	103558605	rs17453782	G	A	100	PASS	AC=23;AF=0.00459265;AN=5008;NS=2504;DP=19115;EAS_AF=0;AMR_AF=0.0072;AFR_AF=0;EUR_AF=0.0129;SAS_AF=0.0051;AA=G|||;VT=SNP
12	103559115	rs73381891	A	G	100	PASS	AC=248;AF=0.0495208;AN=5008;NS=2504;DP=20339;EAS_AF=0.0456;AMR_AF=0.072;AFR_AF=0.0446;EUR_AF=0.0338;SAS_AF=0.0603;AA=A|||;VT=SNP
12	103559648	rs11609360	A	G	100	PASS	AC=1337;AF=0.266973;AN=5008;NS=2504;DP=15459;EAS_AF=0.4216;AMR_AF=0.1311;AFR_AF=0.41;EUR_AF=0.0895;SAS_AF=0.1933;AA=G|||;VT=SNP
12	103560234	rs10507158	G	C	100	PASS	AC=2898;AF=0.578674;AN=5008;NS=2504;DP=17229;EAS_AF=0.7292;AMR_AF=0.4942;AFR_AF=0.5189;EUR_AF=0.5258;SAS_AF=0.6186;AA=C|||;VT=SNP
12	103560838	rs143810897	T	G	100	PASS	AC=18;AF=0.00359425;AN=5008;NS=2504;DP=20207;EAS_AF=0;AMR_AF=0.0029;AFR_AF=0.0015;EUR_AF=0.0109;SAS_AF=0.0031;AA=T|||;VT=SNP
12	103560861	rs80343983	T	C	100	PASS	AC=429;AF=0.0856629;AN=5008;NS=2504;DP=20028;EAS_AF=0.1587;AMR_AF=0.0605;AFR_AF=0.0552;EUR_AF=0.0596;SAS_AF=0.0961;AA=T|||;VT=SNP
12	103561131	rs11111477	C	T	100	PASS	AC=518;AF=0.103435;AN=5008;NS=2504;DP=19798;EAS_AF=0.3403;AMR_AF=0.0159;AFR_AF=0.0166;EUR_AF=0.0219;SAS_AF=0.1227;AA=C|||;VT=SNP
12	103561166	rs117794944	T	C	100	PASS	AC=59;AF=0.0117812;AN=5008;NS=2504;DP=20309;EAS_AF=0.001;AMR_AF=0.0202;AFR_AF=0;EUR_AF=0.0308;SAS_AF=0.0133;AA=T|||;VT=SNP
12	103561272	rs73381900	C	T	100	PASS	AC=159;AF=0.0317492;AN=5008;NS=2504;DP=15925;EAS_AF=0.0298;AMR_AF=0.0245;AFR_AF=0.0408;EUR_AF=0.0348;SAS_AF=0.0235;AA=T|||;VT=SNP
12	103561799	rs1401988	C	T	100	PASS	AC=1248;AF=0.249201;AN=5008;NS=2504;DP=19144;EAS_AF=0.1498;AMR_AF=0.3098;AFR_AF=0.1286;EUR_AF=0.3767;SAS_AF=0.3405;AA=T|||;VT=SNP
12	103562369	rs61540170	T	C	100	PASS	AC=420;AF=0.0838658;AN=5008;NS=2504;DP=19978;EAS_AF=0.1587;AMR_AF=0.0576;AFR_AF=0.0499;EUR_AF=0.0596;SAS_AF=0.0961;AA=T|||;VT=SNP
12	103562557	rs117483797	G	C	100	PASS	AC=11;AF=0.00219649;AN=5008;NS=2504;DP=19847;EAS_AF=0;AMR_AF=0;AFR_AF=0;EUR_AF=0.0109;SAS_AF=0;AA=G|||;VT=SNP
12	103562779	rs10778217	A	G	100	PASS	AC=2683;AF=0.535743;AN=5008;NS=2504;DP=14736;EAS_AF=0.6984;AMR_AF=0.4669;AFR_AF=0.4387;EUR_AF=0.4901;SAS_AF=0.5951;AA=G|||;VT=SNP
12	103562911	rs7975993	C	T	100	PASS	AC=2683;AF=0.535743;AN=5008;NS=2504;DP=13461;EAS_AF=0.6984;AMR_AF=0.4669;AFR_AF=0.4387;EUR_AF=0.4901;SAS_AF=0.5951;AA=C|||;VT=SNP
12	103563024	rs7976027	A	G	100	PASS	AC=2682;AF=0.535543;AN=5008;NS=2504;DP=12887;EAS_AF=0.6974;AMR_AF=0.4654;AFR_AF=0.4395;EUR_AF=0.4901;SAS_AF=0.5951;AA=A|||;VT=SNP
12	103563123	rs7976163	A	G	100	PASS	AC=2683;AF=0.535743;AN=5008;NS=2504;DP=11615;EAS_AF=0.6984;AMR_AF=0.4669;AFR_AF=0.4387;EUR_AF=0.4901;SAS_AF=0.5951;AA=G|||;VT=SNP
12	103563323	rs76142717	A	G	100	PASS	AC=464;AF=0.0926518;AN=5008;NS=2504;DP=14817;EAS_AF=0.1587;AMR_AF=0.062;AFR_AF=0.0779;EUR_AF=0.0626;SAS_AF=0.0971;AA=a|||;VT=SNP
12	103563368	rs143726057	C	G	100	PASS	AC=36;AF=0.0071885;AN=5008;NS=2504;DP=16442;EAS_AF=0;AMR_AF=0.0086;AFR_AF=0.0023;EUR_AF=0.0189;SAS_AF=0.0082;AA=C|||;VT=SNP
12	103563372	rs7963232	T	C	100	PASS	AC=2628;AF=0.52476;AN=5008;NS=2504;DP=15845;EAS_AF=0.6984;AMR_AF=0.4625;AFR_AF=0.3994;EUR_AF=0.4901;SAS_AF=0.5951;AA=T|||;VT=SNP
12	103563794	rs1401997	G	C	100	PASS	AC=2899;AF=0.578874;AN=5008;NS=2504;DP=17381;EAS_AF=0.7282;AMR_AF=0.4928;AFR_AF=0.5212;EUR_AF=0.5258;SAS_AF=0.6186;AA=C|||;VT=SNP
12	103563888	rs11111480	C	T	100	PASS	AC=510;AF=0.101837;AN=5008;NS=2504;DP=17162;EAS_AF=0.3452;AMR_AF=0.0144;AFR_AF=0.0166;EUR_AF=0.0209;SAS_AF=0.1115;AA=C|||;VT=SNP
12	103564402	rs10745955	T	C	100	PASS	AC=2735;AF=0.546126;AN=5008;NS=2504;DP=20530;EAS_AF=0.6984;AMR_AF=0.4669;AFR_AF=0.4781;EUR_AF=0.4901;SAS_AF=0.5951;AA=C|||;VT=SNP
12	103565047	rs10778218	A	T	100	PASS	AC=2465;AF=0.492212;AN=5008;NS=2504;DP=19031;EAS_AF=0.6538;AMR_AF=0.3963;AFR_AF=0.4039;EUR_AF=0.4583;SAS_AF=0.5481;AA=A|||;VT=SNP
12	103565144	rs10745956	T	A	100	PASS	AC=2722;AF=0.54353;AN=5008;NS=2504;DP=18688;EAS_AF=0.6984;AMR_AF=0.4669;AFR_AF=0.466;EUR_AF=0.492;SAS_AF=0.5961;AA=A|||;VT=SNP
12	103565453	rs10778219	G	C	100	PASS	AC=2481;AF=0.495407;AN=5008;NS=2504;DP=20254;EAS_AF=0.6538;AMR_AF=0.3948;AFR_AF=0.4153;EUR_AF=0.4602;SAS_AF=0.5481;AA=G|||;VT=SNP
12	103565455	rs10778220	A	T	100	PASS	AC=2583;AF=0.515775;AN=5008;NS=2504;DP=20201;EAS_AF=0.6538;AMR_AF=0.3991;AFR_AF=0.4902;EUR_AF=0.4602;SAS_AF=0.5481;AA=A|||;VT=SNP
12	103565781	rs79137603	G	C	100	PASS	AC=103;AF=0.0205671;AN=5008;NS=2504;DP=22277;EAS_AF=0.0298;AMR_AF=0.0202;AFR_AF=0.0008;EUR_AF=0.0348;SAS_AF=0.0235;AA=G|||;VT=SNP
12	103566007	rs73185815	G	A	100	PASS	AC=510;AF=0.101837;AN=5008;NS=2504;DP=21143;EAS_AF=0.3452;AMR_AF=0.0144;AFR_AF=0.0166;EUR_AF=0.0209;SAS_AF=0.1115;AA=G|||;VT=SNP
12	103566264	rs74837235	C	T	100	PASS	AC=30;AF=0.00599042;AN=5008;NS=2504;DP=20857;EAS_AF=0;AMR_AF=0.0086;AFR_AF=0;EUR_AF=0.0189;SAS_AF=0.0051;AA=C|||;VT=SNP
12	103567245	rs117033005	C	T	100	PASS	AC=67;AF=0.0133786;AN=5008;NS=2504;DP=17877;EAS_AF=0;AMR_AF=0.0159;AFR_AF=0.0023;EUR_AF=0.0398;SAS_AF=0.0133;AA=C|||;VT=SNP
12	103567683	rs17033545	G	A	100	PASS	AC=232;AF=0.0463259;AN=5008;NS=2504;DP=21675;EAS_AF=0.0446;AMR_AF=0.0706;AFR_AF=0.0446;EUR_AF=0.0328;SAS_AF=0.047;AA=G|||;VT=SNP
12	103568316	rs7962035	T	G	100	PASS	AC=2903;AF=0.579673;AN=5008;NS=2504;DP=17849;EAS_AF=0.7272;AMR_AF=0.4942;AFR_AF=0.5212;EUR_AF=0.5288;SAS_AF=0.6196;AA=G|||;VT=SNP
12	103569020	rs73383835	T	C	100	PASS	AC=309;AF=0.0617013;AN=5008;NS=2504;DP=16771;EAS_AF=0.0446;AMR_AF=0.0764;AFR_AF=0.0998;EUR_AF=0.0328;SAS_AF=0.047;AA=T|||;VT=SNP
12	103569575	rs75189260	G	A	100	PASS	AC=103;AF=0.0205671;AN=5008;NS=2504;DP=20171;EAS_AF=0.0298;AMR_AF=0.0202;AFR_AF=0.0008;EUR_AF=0.0348;SAS_AF=0.0235;AA=G|||;VT=SNP
12	103571181	rs78441725	A	G	100	PASS	AC=462;AF=0.0922524;AN=5008;NS=2504;DP=18619;EAS_AF=0.1577;AMR_AF=0.0591;AFR_AF=0.0817;EUR_AF=0.0596;SAS_AF=0.0961;AA=A|||;VT=SNP
12	103571314	rs75086031	C	T	100	PASS	AC=429;AF=0.0856629;AN=5008;NS=2504;DP=18300;EAS_AF=0.1577;AMR_AF=0.0591;AFR_AF=0.0567;EUR_AF=0.0596;SAS_AF=0.0961;AA=A|||;VT=SNP
12	103571343	rs10745957	G	T	100	PASS	AC=2869;AF=0.572883;AN=5008;NS=2504;DP=18344;EAS_AF=0.7262;AMR_AF=0.4885;AFR_AF=0.5023;EUR_AF=0.5268;SAS_AF=0.6176;AA=T|||;VT=SNP
12	103572583	rs149586384	T	C	100	PASS	AC=25;AF=0.00499201;AN=5008;NS=2504;DP=21259;EAS_AF=0.001;AMR_AF=0.0043;AFR_AF=0.0008;EUR_AF=0.0169;SAS_AF=0.0031;AA=T|||;VT=SNP
12	103573575	rs10860949	G	A	100	PASS	AC=1190;AF=0.23762;AN=5008;NS=2504;DP=21476;EAS_AF=0.1498;AMR_AF=0.2954;AFR_AF=0.0983;EUR_AF=0.3698;SAS_AF=0.3395;AA=G|||;VT=SNP
12	103573590	rs115576471	G	A	100	PASS	AC=47;AF=0.00938498;AN=5008;NS=2504;DP=21187;EAS_AF=0;AMR_AF=0.0115;AFR_AF=0.0091;EUR_AF=0.0189;SAS_AF=0.0082;AA=G|||;VT=SNP
12	103574202	rs7306170	G	A	100	PASS	AC=1350;AF=0.269569;AN=5008;NS=2504;DP=15612;EAS_AF=0.1825;AMR_AF=0.3098;AFR_AF=0.146;EUR_AF=0.4036;SAS_AF=0.3599;AA=A|||;VT=SNP
12	103574510	rs28375473	G	T	100	PASS	AC=106;AF=0.0211661;AN=5008;NS=2504;DP=13070;EAS_AF=0.0298;AMR_AF=0.0202;AFR_AF=0.0038;EUR_AF=0.0348;SAS_AF=0.0225;AA=G|||;VT=SNP
12	103574524	rs28637567	A	G	100	PASS	AC=106;AF=0.0211661;AN=5008;NS=2504;DP=12492;EAS_AF=0.0298;AMR_AF=0.0202;AFR_AF=0.0038;EUR_AF=0.0348;SAS_AF=0.0225;AA=A|||;VT=SNP
12	103574582	rs139484179	T	G	100	PASS	AC=622;AF=0.124201;AN=5008;NS=2504;DP=12136;EAS_AF=0.1796;AMR_AF=0.0807;AFR_AF=0.1641;EUR_AF=0.0706;SAS_AF=0.0992;AA=T|||;VT=SNP
12	103574769	rs113561475	C	T	100	PASS	AC=626;AF=0.125;AN=5008;NS=2504;DP=14147;EAS_AF=0.1786;AMR_AF=0.0807;AFR_AF=0.1679;EUR_AF=0.0706;SAS_AF=0.0992;AA=C|||;VT=SNP
12	103575057	rs73185820	T	C	100	PASS	AC=429;AF=0.0856629;AN=5008;NS=2504;DP=14617;EAS_AF=0.2659;AMR_AF=0.0144;AFR_AF=0.0182;EUR_AF=0.0209;SAS_AF=0.1084;AA=T|||;VT=SNP
12	103575280	rs73185822	A	G	100	PASS	AC=32;AF=0.00638978;AN=5008;NS=2504;DP=17457;EAS_AF=0;AMR_AF=0.0043;AFR_AF=0.0008;EUR_AF=0.0139;SAS_AF=0.0143;AA=A|||;VT=SNP
12	103575583	rs10778221	A	G	100	PASS	AC=1145;AF=0.228634;AN=5008;NS=2504;DP=20853;EAS_AF=0.1548;AMR_AF=0.2882;AFR_AF=0.0651;EUR_AF=0.3698;SAS_AF=0.3384;AA=A|||;VT=SNP
12	103575599	rs75185895	C	A	100	PASS	AC=102;AF=0.0203674;AN=5008;NS=2504;DP=21054;EAS_AF=0.0298;AMR_AF=0.0202;AFR_AF=0.0008;EUR_AF=0.0348;SAS_AF=0.0225;AA=C|||;VT=SNP
12	103575787	rs10860950	C	T	100	PASS	AC=1644;AF=0.328275;AN=5008;NS=2504;DP=20424;EAS_AF=0.4187;AMR_AF=0.304;AFR_AF=0.1384;EUR_AF=0.3897;SAS_AF=0.4458;AA=C|||;VT=SNP
12	103575828	rs77338334	G	A	100	PASS	AC=103;AF=0.0205671;AN=5008;NS=2504;DP=19811;EAS_AF=0.0298;AMR_AF=0.0202;AFR_AF=0.0008;EUR_AF=0.0348;SAS_AF=0.0235;AA=G|||;VT=SNP
12	103575842	rs77799019	G	A	100	PASS	AC=102;AF=0.0203674;AN=5008;NS=2504;DP=19654;EAS_AF=0.0298;AMR_AF=0.0202;AFR_AF=0.0008;EUR_AF=0.0348;SAS_AF=0.0225;AA=G|||;VT=SNP
12	103575987	rs10860951	C	T	100	PASS	AC=1801;AF=0.359625;AN=5008;NS=2504;DP=20023;EAS_AF=0.4484;AMR_AF=0.33;AFR_AF=0.1778;EUR_AF=0.4245;SAS_AF=0.4683;AA=T|||;VT=SNP
12	103576018	rs10860952	G	A	100	PASS	AC=1801;AF=0.359625;AN=5008;NS=2504;DP=19827;EAS_AF=0.4484;AMR_AF=0.33;AFR_AF=0.1778;EUR_AF=0.4245;SAS_AF=0.4683;AA=A|||;VT=SNP
12	103576218	rs12308465	G	A	100	PASS	AC=756;AF=0.150958;AN=5008;NS=2504;DP=18444;EAS_AF=0.1786;AMR_AF=0.085;AFR_AF=0.264;EUR_AF=0.0706;SAS_AF=0.0992;AA=G|||;VT=SNP
12	103576789	rs116935624	T	C	100	PASS	AC=47;AF=0.00938498;AN=5008;NS=2504;DP=18931;EAS_AF=0;AMR_AF=0.0086;AFR_AF=0.0015;EUR_AF=0.0348;SAS_AF=0.0041;AA=T|||;VT=SNP
12	103576882	rs78942742	C	T	100	PASS	AC=102;AF=0.0203674;AN=5008;NS=2504;DP=18775;EAS_AF=0.0298;AMR_AF=0.0202;AFR_AF=0.0008;EUR_AF=0.0348;SAS_AF=0.0225;AA=C|||;VT=SNP
12	103577030	rs60306422	T	G	100	PASS	AC=221;AF=0.0441294;AN=5008;NS=2504;DP=15816;EAS_AF=0.0437;AMR_AF=0.0605;AFR_AF=0.0431;EUR_AF=0.0308;SAS_AF=0.0481;AA=T|||;VT=SNP
12	103578127	rs11111484	G	A	100	PASS	AC=1823;AF=0.364018;AN=5008;NS=2504;DP=17307;EAS_AF=0.4474;AMR_AF=0.3343;AFR_AF=0.1921;EUR_AF=0.4254;SAS_AF=0.4683;AA=A|||;VT=SNP
12	103578391	rs75609984	A	G	100	PASS	AC=91;AF=0.0181709;AN=5008;NS=2504;DP=15074;EAS_AF=0.001;AMR_AF=0.0317;AFR_AF=0.0008;EUR_AF=0.0527;SAS_AF=0.0143;AA=A|||;VT=SNP
12	103578764	rs73383851	C	A	100	PASS	AC=221;AF=0.0441294;AN=5008;NS=2504;DP=17660;EAS_AF=0.0437;AMR_AF=0.0605;AFR_AF=0.0431;EUR_AF=0.0308;SAS_AF=0.0481;AA=C|||;VT=SNP
12	103578776	rs77600961	A	G	100	PASS	AC=102;AF=0.0203674;AN=5008;NS=2504;DP=17964;EAS_AF=0.0298;AMR_AF=0.0202;AFR_AF=0.0008;EUR_AF=0.0348;SAS_AF=0.0225;AA=A|||;VT=SNP
12	103580090	rs7308725	A	G	100	PASS	AC=1823;AF=0.364018;AN=5008;NS=2504;DP=20179;EAS_AF=0.4484;AMR_AF=0.3343;AFR_AF=0.1929;EUR_AF=0.4254;SAS_AF=0.4663;AA=G|||;VT=SNP
12	103580200	rs7308934	C	T	100	PASS	AC=1128;AF=0.22524;AN=5008;NS=2504;DP=19988;EAS_AF=0.1548;AMR_AF=0.2867;AFR_AF=0.0545;EUR_AF=0.3688;SAS_AF=0.3374;AA=C|||;VT=SNP
12	103580376	rs10860953	T	G	100	PASS	AC=1824;AF=0.364217;AN=5008;NS=2504;DP=19556;EAS_AF=0.4474;AMR_AF=0.3329;AFR_AF=0.1929;EUR_AF=0.4254;SAS_AF=0.4693;AA=G|||;VT=SNP
12	103580392	rs7309203	C	T	100	PASS	AC=1820;AF=0.363419;AN=5008;NS=2504;DP=19353;EAS_AF=0.4474;AMR_AF=0.3329;AFR_AF=0.1914;EUR_AF=0.4245;SAS_AF=0.4683;AA=T|||;VT=SNP
12	103581041	rs1879250	T	C	100	PASS	AC=1159;AF=0.23143;AN=5008;NS=2504;DP=20515;EAS_AF=0.1548;AMR_AF=0.2983;AFR_AF=0.0651;EUR_AF=0.3777;SAS_AF=0.3374;AA=T|||;VT=SNP
12	103581721	rs10860954	T	C	100	PASS	AC=1710;AF=0.341454;AN=5008;NS=2504;DP=20693;EAS_AF=0.4177;AMR_AF=0.3199;AFR_AF=0.174;EUR_AF=0.3986;SAS_AF=0.4458;AA=T|||;VT=SNP
12	103581985	rs10860955	A	G	100	PASS	AC=1160;AF=0.231629;AN=5008;NS=2504;DP=20147;EAS_AF=0.1548;AMR_AF=0.2983;AFR_AF=0.0651;EUR_AF=0.3787;SAS_AF=0.3374;AA=A|||;VT=SNP
12	103583645	rs117786718	T	A	100	PASS	AC=66;AF=0.0131789;AN=5008;NS=2504;DP=19935;EAS_AF=0;AMR_AF=0.0159;AFR_AF=0.0023;EUR_AF=0.0408;SAS_AF=0.0112;AA=T|||;VT=SNP
12	103584038	rs75537840	G	T	100	PASS	AC=41;AF=0.0081869;AN=5008;NS=2504;DP=18869;EAS_AF=0;AMR_AF=0.0101;AFR_AF=0.0023;EUR_AF=0.0229;SAS_AF=0.0082;AA=G|||;VT=SNP
12	103584223	rs10778222	A	G	100	PASS	AC=1839;AF=0.367212;AN=5008;NS=2504;DP=20330;EAS_AF=0.4474;AMR_AF=0.3458;AFR_AF=0.1921;EUR_AF=0.4334;SAS_AF=0.4683;AA=A|||;VT=SNP
12	103584853	rs11111485	A	T	100	PASS	AC=1836;AF=0.366613;AN=5008;NS=2504;DP=13126;EAS_AF=0.4474;AMR_AF=0.3444;AFR_AF=0.1906;EUR_AF=0.4334;SAS_AF=0.4683;AA=T|||;VT=SNP
12	103585228	rs11614058	G	A	100	PASS	AC=102;AF=0.0203674;AN=5008;NS=2504;DP=13909;EAS_AF=0.0298;AMR_AF=0.0202;AFR_AF=0.0008;EUR_AF=0.0348;SAS_AF=0.0225;AA=G|||;VT=SNP
12	103585974	rs10778223	A	G	100	PASS	AC=1832;AF=0.365815;AN=5008;NS=2504;DP=19261;EAS_AF=0.4474;AMR_AF=0.3444;AFR_AF=0.1914;EUR_AF=0.4284;SAS_AF=0.4683;AA=G|||;VT=SNP
12	103586332	rs78888963	G	C	100	PASS	AC=609;AF=0.121605;AN=5008;NS=2504;DP=19677;EAS_AF=0.1796;AMR_AF=0.0706;AFR_AF=0.1641;EUR_AF=0.0626;SAS_AF=0.1012;AA=G|||;VT=SNP
12	103586618	rs61942184	G	C	100	PASS	AC=24;AF=0.00479233;AN=5008;NS=2504;DP=17837;EAS_AF=0;AMR_AF=0.0086;AFR_AF=0.0008;EUR_AF=0.0159;SAS_AF=0.001;AA=G|||;VT=SNP
12	103586941	rs4015583	T	A	100	PASS	AC=1789;AF=0.357228;AN=5008;NS=2504;DP=15129;EAS_AF=0.4474;AMR_AF=0.3386;AFR_AF=0.1581;EUR_AF=0.4334;SAS_AF=0.4683;AA=T|||;VT=SNP
12	103587734	rs1607688	A	G	100	PASS	AC=2106;AF=0.420527;AN=5008;NS=2504;DP=19061;EAS_AF=0.4911;AMR_AF=0.4078;AFR_AF=0.2693;EUR_AF=0.4642;SAS_AF=0.5164;AA=G|||;VT=SNP
12	103587834	rs77738392	C	T	100	PASS	AC=102;AF=0.0203674;AN=5008;NS=2504;DP=19626;EAS_AF=0.0298;AMR_AF=0.0202;AFR_AF=0.0008;EUR_AF=0.0348;SAS_AF=0.0225;AA=C|||;VT=SNP
12	103587869	rs74350232	G	C	100	PASS	AC=127;AF=0.0253594;AN=5008;NS=2504;DP=19683;EAS_AF=0.0298;AMR_AF=0.0245;AFR_AF=0.0174;EUR_AF=0.0348;SAS_AF=0.0225;AA=G|||;VT=SNP
12	103588566	rs10860958	A	T	100	PASS	AC=1837;AF=0.366813;AN=5008;NS=2504;DP=19676;EAS_AF=0.4474;AMR_AF=0.3444;AFR_AF=0.1914;EUR_AF=0.4334;SAS_AF=0.4683;AA=T|||;VT=SNP
12	103589066	rs12312922	C	A	100	PASS	AC=606;AF=0.121006;AN=5008;NS=2504;DP=21499;EAS_AF=0.1796;AMR_AF=0.0706;AFR_AF=0.1641;EUR_AF=0.0616;SAS_AF=0.0992;AA=C|||;VT=SNP
12	103589443	rs111496456	A	T	100	PASS	AC=221;AF=0.0441294;AN=5008;NS=2504;DP=16815;EAS_AF=0.0437;AMR_AF=0.0605;AFR_AF=0.0431;EUR_AF=0.0308;SAS_AF=0.0481;AA=A|||;VT=SNP
12	103589462	rs1607692	C	G	100	PASS	AC=1837;AF=0.366813;AN=5008;NS=2504;DP=17047;EAS_AF=0.4474;AMR_AF=0.3444;AFR_AF=0.1914;EUR_AF=0.4334;SAS_AF=0.4683;AA=C|||;VT=SNP
12	103589891	rs74563780	A	T	100	PASS	AC=102;AF=0.0203674;AN=5008;NS=2504;DP=18384;EAS_AF=0.0298;AMR_AF=0.0202;AFR_AF=0.0008;EUR_AF=0.0348;SAS_AF=0.0225;AA=A|||;VT=SNP
12	103590283	rs78297863	C	T	100	PASS	AC=102;AF=0.0203674;AN=5008;NS=2504;DP=18355;EAS_AF=0.0298;AMR_AF=0.0202;AFR_AF=0.0008;EUR_AF=0.0348;SAS_AF=0.0225;AA=C|||;VT=SNP
12	103590652	rs10860959	T	C	100	PASS	AC=1838;AF=0.367013;AN=5008;NS=2504;DP=20085;EAS_AF=0.4474;AMR_AF=0.3444;AFR_AF=0.1914;EUR_AF=0.4344;SAS_AF=0.4683;AA=C|||;VT=SNP
12	103590723	rs77668362	G	C	100	PASS	AC=102;AF=0.0203674;AN=5008;NS=2504;DP=21334;EAS_AF=0.0298;AMR_AF=0.0202;AFR_AF=0.0008;EUR_AF=0.0348;SAS_AF=0.0225;AA=G|||;VT=SNP
12	103591248	rs2176822	T	C	100	PASS	AC=522;AF=0.104233;AN=5008;NS=2504;DP=19701;EAS_AF=0.2629;AMR_AF=0.0216;AFR_AF=0.087;EUR_AF=0.0209;SAS_AF=0.1084;AA=T|||;VT=SNP
12	103591312	rs77274886	C	T	100	PASS	AC=102;AF=0.0203674;AN=5008;NS=2504;DP=20243;EAS_AF=0.0298;AMR_AF=0.0202;AFR_AF=0.0008;EUR_AF=0.0348;SAS_AF=0.0225;AA=C|||;VT=SNP
12	103591376	rs12316992	G	A	100	PASS	AC=606;AF=0.121006;AN=5008;NS=2504;DP=19675;EAS_AF=0.1796;AMR_AF=0.0706;AFR_AF=0.1641;EUR_AF=0.0616;SAS_AF=0.0992;AA=G|||;VT=SNP
12	103591508	rs1607691	G	A	100	PASS	AC=1676;AF=0.334665;AN=5008;NS=2504;DP=20472;EAS_AF=0.4187;AMR_AF=0.3184;AFR_AF=0.1483;EUR_AF=0.3986;SAS_AF=0.4458;AA=G|||;VT=SNP
12	103591612	rs1607690	C	T	100	PASS	AC=1163;AF=0.232228;AN=5008;NS=2504;DP=19641;EAS_AF=0.1548;AMR_AF=0.2983;AFR_AF=0.0681;EUR_AF=0.3777;SAS_AF=0.3374;AA=C|||;VT=SNP
12	103591852	rs57809382	C	A	100	PASS	AC=221;AF=0.0441294;AN=5008;NS=2504;DP=22837;EAS_AF=0.0437;AMR_AF=0.0605;AFR_AF=0.0431;EUR_AF=0.0308;SAS_AF=0.0481;AA=C|||;VT=SNP
12	103591979	rs1401990	A	G	100	PASS	AC=2071;AF=0.413538;AN=5008;NS=2504;DP=22077;EAS_AF=0.4911;AMR_AF=0.4049;AFR_AF=0.2443;EUR_AF=0.4642;SAS_AF=0.5164;AA=G|||;VT=SNP
12	103592013	rs1401991	A	G	100	PASS	AC=1826;AF=0.364617;AN=5008;NS=2504;DP=21930;EAS_AF=0.4474;AMR_AF=0.3444;AFR_AF=0.1831;EUR_AF=0.4334;SAS_AF=0.4683;AA=G|||;VT=SNP
12	103592072	rs1401992	A	C	100	PASS	AC=1846;AF=0.36861;AN=5008;NS=2504;DP=22145;EAS_AF=0.4474;AMR_AF=0.3444;AFR_AF=0.1982;EUR_AF=0.4334;SAS_AF=0.4683;AA=C|||;VT=SNP
12	103592305	rs1949550	C	G	100	PASS	AC=1876;AF=0.374601;AN=5008;NS=2504;DP=23814;EAS_AF=0.4474;AMR_AF=0.3473;AFR_AF=0.2186;EUR_AF=0.4344;SAS_AF=0.4683;AA=G|||;VT=SNP
12	103592778	rs1949551	C	T	100	PASS	AC=1852;AF=0.369808;AN=5008;NS=2504;DP=18474;EAS_AF=0.4474;AMR_AF=0.3444;AFR_AF=0.202;EUR_AF=0.4344;SAS_AF=0.4683;AA=T|||;VT=SNP
12	103592919	rs117451786	C	A	100	PASS	AC=102;AF=0.0203674;AN=5008;NS=2504;DP=17408;EAS_AF=0.0298;AMR_AF=0.0202;AFR_AF=0.0008;EUR_AF=0.0348;SAS_AF=0.0225;AA=C|||;VT=SNP
12	103593803	rs117036158	C	T	100	PASS	AC=10;AF=0.00199681;AN=5008;NS=2504;DP=19815;EAS_AF=0;AMR_AF=0;AFR_AF=0;EUR_AF=0.0099;SAS_AF=0;AA=C|||;VT=SNP
12	103594062	rs10860960	C	T	100	PASS	AC=1144;AF=0.228435;AN=5008;NS=2504;DP=18218;EAS_AF=0.1548;AMR_AF=0.2968;AFR_AF=0.0545;EUR_AF=0.3787;SAS_AF=0.3364;AA=C|||;VT=SNP
12	103594232	rs58142894	A	T	100	PASS	AC=220;AF=0.0439297;AN=5008;NS=2504;DP=18832;EAS_AF=0.0427;AMR_AF=0.0605;AFR_AF=0.0431;EUR_AF=0.0308;SAS_AF=0.0481;AA=A|||;VT=SNP
12	103594658	rs143476129	C	G	100	PASS	AC=102;AF=0.0203674;AN=5008;NS=2504;DP=19374;EAS_AF=0.0298;AMR_AF=0.0202;AFR_AF=0.0008;EUR_AF=0.0348;SAS_AF=0.0225;AA=C|||;VT=SNP
12	103594712	rs10860961	C	A	100	PASS	AC=1660;AF=0.33147;AN=5008;NS=2504;DP=18886;EAS_AF=0.4177;AMR_AF=0.3141;AFR_AF=0.1384;EUR_AF=0.3996;SAS_AF=0.4458;AA=C|||;VT=SNP
12	103594727	rs10860962	T	C	100	PASS	AC=2107;AF=0.420727;AN=5008;NS=2504;DP=18908;EAS_AF=0.4901;AMR_AF=0.4078;AFR_AF=0.27;EUR_AF=0.4652;SAS_AF=0.5164;AA=C|||;VT=SNP
12	103595080	rs10860963	C	G	100	PASS	AC=1660;AF=0.33147;AN=5008;NS=2504;DP=17721;EAS_AF=0.4177;AMR_AF=0.3141;AFR_AF=0.1384;EUR_AF=0.3996;SAS_AF=0.4458;AA=C|||;VT=SNP
12	103595160	rs80254353	G	A	100	PASS	AC=102;AF=0.0203674;AN=5008;NS=2504;DP=19129;EAS_AF=0.0298;AMR_AF=0.0202;AFR_AF=0.0008;EUR_AF=0.0348;SAS_AF=0.0225;AA=g|||;VT=SNP
12	103595268	rs11111488	C	T	100	PASS	AC=1660;AF=0.33147;AN=5008;NS=2504;DP=22045;EAS_AF=0.4177;AMR_AF=0.3141;AFR_AF=0.1384;EUR_AF=0.3996;SAS_AF=0.4458;AA=C|||;VT=SNP
12	103595522	rs111406772	T	C	100	PASS	AC=220;AF=0.0439297;AN=5008;NS=2504;DP=17536;EAS_AF=0.0427;AMR_AF=0.0605;AFR_AF=0.0431;EUR_AF=0.0308;SAS_AF=0.0481;AA=T|||;VT=SNP
12	103595543	rs1829513	T	C	100	PASS	AC=1838;AF=0.367013;AN=5008;NS=2504;DP=18169;EAS_AF=0.4474;AMR_AF=0.3444;AFR_AF=0.1921;EUR_AF=0.4334;SAS_AF=0.4683;AA=C|||;VT=SNP
12	103595640	rs1589290	T	C	100	PASS	AC=1839;AF=0.367212;AN=5008;NS=2504;DP=21528;EAS_AF=0.4474;AMR_AF=0.3444;AFR_AF=0.1914;EUR_AF=0.4344;SAS_AF=0.4693;AA=T|||;VT=SNP
12	103595925	rs11111489	G	T	100	PASS	AC=484;AF=0.0966454;AN=5008;NS=2504;DP=17476;EAS_AF=0.2629;AMR_AF=0.0159;AFR_AF=0.0613;EUR_AF=0.0209;SAS_AF=0.1084;AA=G|||;VT=SNP
12	103596109	rs76407195	C	A	100	PASS	AC=102;AF=0.0203674;AN=5008;NS=2504;DP=18300;EAS_AF=0.0298;AMR_AF=0.0202;AFR_AF=0.0008;EUR_AF=0.0348;SAS_AF=0.0225;AA=C|||;VT=SNP
12	103596455	rs10860964	T	C	100	PASS	AC=1161;AF=0.231829;AN=5008;NS=2504;DP=21594;EAS_AF=0.1548;AMR_AF=0.2983;AFR_AF=0.0658;EUR_AF=0.3787;SAS_AF=0.3374;AA=T|||;VT=SNP
12	103596917	rs870865	A	C	100	PASS	AC=1663;AF=0.332069;AN=5008;NS=2504;DP=19363;EAS_AF=0.4177;AMR_AF=0.3141;AFR_AF=0.1399;EUR_AF=0.3996;SAS_AF=0.4468;AA=A|||;VT=SNP
12	103597146	rs2139556	T	A	100	PASS	AC=1162;AF=0.232029;AN=5008;NS=2504;DP=20094;EAS_AF=0.1548;AMR_AF=0.2983;AFR_AF=0.0658;EUR_AF=0.3787;SAS_AF=0.3384;AA=T|||;VT=SNP
12	103597544	rs1879253	G	A	100	PASS	AC=426;AF=0.0850639;AN=5008;NS=2504;DP=20983;EAS_AF=0.2629;AMR_AF=0.0144;AFR_AF=0.0174;EUR_AF=0.0209;SAS_AF=0.1094;AA=G|||;VT=SNP
12	103598706	rs1949552	G	C	100	PASS	AC=1754;AF=0.35024;AN=5008;NS=2504;DP=15940;EAS_AF=0.4177;AMR_AF=0.3213;AFR_AF=0.2042;EUR_AF=0.4006;SAS_AF=0.4468;AA=G|||;VT=SNP
12	103598819	rs78385146	A	T	100	PASS	AC=102;AF=0.0203674;AN=5008;NS=2504;DP=18127;EAS_AF=0.0298;AMR_AF=0.0202;AFR_AF=0.0008;EUR_AF=0.0348;SAS_AF=0.0225;AA=A|||;VT=SNP
12	103598894	rs77914668	A	G	100	PASS	AC=102;AF=0.0203674;AN=5008;NS=2504;DP=17553;EAS_AF=0.0298;AMR_AF=0.0202;AFR_AF=0.0008;EUR_AF=0.0348;SAS_AF=0.0225;AA=A|||;VT=SNP
12	103599075	rs183543396	G	A	100	PASS	AC=15;AF=0.00299521;AN=5008;NS=2504;DP=19928;EAS_AF=0;AMR_AF=0.0043;AFR_AF=0;EUR_AF=0.0109;SAS_AF=0.001;AA=G|||;VT=SNP
12	103599600	rs78435211	G	A	100	PASS	AC=102;AF=0.0203674;AN=5008;NS=2504;DP=21868;EAS_AF=0.0298;AMR_AF=0.0202;AFR_AF=0.0008;EUR_AF=0.0348;SAS_AF=0.0225;AA=G|||;VT=SNP
12	103599832	rs7133508	G	C	100	PASS	AC=1799;AF=0.359225;AN=5008;NS=2504;DP=19352;EAS_AF=0.4474;AMR_AF=0.3386;AFR_AF=0.1626;EUR_AF=0.4364;SAS_AF=0.4693;AA=G|||;VT=SNP
12	103599987	rs77995784	A	G	100	PASS	AC=102;AF=0.0203674;AN=5008;NS=2504;DP=19742;EAS_AF=0.0298;AMR_AF=0.0202;AFR_AF=0.0008;EUR_AF=0.0348;SAS_AF=0.0225;AA=A|||;VT=SNP
12	103600131	rs7133857	G	A	100	PASS	AC=1166;AF=0.232827;AN=5008;NS=2504;DP=18745;EAS_AF=0.1548;AMR_AF=0.2983;AFR_AF=0.0688;EUR_AF=0.3797;SAS_AF=0.3374;AA=G|||;VT=SNP
12	103600231	rs147001371	A	G	100	PASS	AC=71;AF=0.0141773;AN=5008;NS=2504;DP=16499;EAS_AF=0.0367;AMR_AF=0.0058;AFR_AF=0.0008;EUR_AF=0.005;SAS_AF=0.0245;AA=A|||;VT=SNP
12	103600344	rs12310393	A	T	100	PASS	AC=640;AF=0.127796;AN=5008;NS=2504;DP=15636;EAS_AF=0.1796;AMR_AF=0.0706;AFR_AF=0.1868;EUR_AF=0.0636;SAS_AF=0.1012;AA=A|||;VT=SNP
12	103600411	rs75941759	G	A	100	PASS	AC=102;AF=0.0203674;AN=5008;NS=2504;DP=17422;EAS_AF=0.0298;AMR_AF=0.0202;AFR_AF=0.0008;EUR_AF=0.0348;SAS_AF=0.0225;AA=G|||;VT=SNP
12	103601016	rs11111491	A	C	100	PASS	AC=1841;AF=0.367612;AN=5008;NS=2504;DP=21032;EAS_AF=0.4474;AMR_AF=0.3429;AFR_AF=0.1921;EUR_AF=0.4364;SAS_AF=0.4693;AA=C|||;VT=SNP
12	103601091	rs11111492	A	G	100	PASS	AC=1772;AF=0.353834;AN=5008;NS=2504;DP=20379;EAS_AF=0.4474;AMR_AF=0.3372;AFR_AF=0.1437;EUR_AF=0.4354;SAS_AF=0.4693;AA=A|||;VT=SNP
12	103601577	rs77813127	G	A	100	PASS	AC=103;AF=0.0205671;AN=5008;NS=2504;DP=19462;EAS_AF=0.0298;AMR_AF=0.0202;AFR_AF=0.0008;EUR_AF=0.0348;SAS_AF=0.0235;AA=G|||;VT=SNP
12	103601638	rs7959287	A	G	100	PASS	AC=1840;AF=0.367412;AN=5008;NS=2504;DP=20418;EAS_AF=0.4474;AMR_AF=0.3429;AFR_AF=0.1921;EUR_AF=0.4354;SAS_AF=0.4693;AA=G|||;VT=SNP
12	103601765	rs7959408	A	G	100	PASS	AC=1841;AF=0.367612;AN=5008;NS=2504;DP=17475;EAS_AF=0.4474;AMR_AF=0.3444;AFR_AF=0.1921;EUR_AF=0.4354;SAS_AF=0.4693;AA=G|||;VT=SNP
12	103602109	rs11609653	G	A	100	PASS	AC=102;AF=0.0203674;AN=5008;NS=2504;DP=12479;EAS_AF=0.0298;AMR_AF=0.0202;AFR_AF=0.0008;EUR_AF=0.0348;SAS_AF=0.0225;AA=G|||;VT=SNP
12	103602216	rs11111493	A	T	100	PASS	AC=427;AF=0.0852636;AN=5008;NS=2504;DP=14529;EAS_AF=0.2629;AMR_AF=0.0144;AFR_AF=0.0189;EUR_AF=0.0209;SAS_AF=0.1084;AA=A|||;VT=SNP
12	103602237	rs77720463	T	A	100	PASS	AC=102;AF=0.0203674;AN=5008;NS=2504;DP=15254;EAS_AF=0.0298;AMR_AF=0.0202;AFR_AF=0.0008;EUR_AF=0.0348;SAS_AF=0.0225;AA=T|||;VT=SNP
12	103603439	rs11111494	T	C	100	PASS	AC=620;AF=0.123802;AN=5008;NS=2504;DP=18101;EAS_AF=0.1796;AMR_AF=0.072;AFR_AF=0.171;EUR_AF=0.0636;SAS_AF=0.1012;AA=T|||;VT=SNP
12	103604010	rs11111495	T	A	100	PASS	AC=1688;AF=0.337061;AN=5008;NS=2504;DP=16496;EAS_AF=0.4157;AMR_AF=0.317;AFR_AF=0.1551;EUR_AF=0.4036;SAS_AF=0.4479;AA=T|||;VT=SNP
12	103604948	rs117469404	T	C	100	PASS	AC=92;AF=0.0183706;AN=5008;NS=2504;DP=19249;EAS_AF=0;AMR_AF=0.0216;AFR_AF=0.0008;EUR_AF=0.0288;SAS_AF=0.0481;AA=T|||;VT=SNP
12	103604967	rs939330	G	A	100	PASS	AC=2857;AF=0.570487;AN=5008;NS=2504;DP=19126;EAS_AF=0.6696;AMR_AF=0.4798;AFR_AF=0.5371;EUR_AF=0.5308;SAS_AF=0.6186;AA=A|||;VT=SNP
12	103605121	rs11111496	A	C	100	PASS	AC=531;AF=0.10603;AN=5008;NS=2504;DP=19390;EAS_AF=0.2629;AMR_AF=0.0216;AFR_AF=0.0923;EUR_AF=0.0219;SAS_AF=0.1094;AA=A|||;VT=SNP
12	103605337	rs10860965	C	G	100	PASS	AC=1661;AF=0.331669;AN=5008;NS=2504;DP=19394;EAS_AF=0.4177;AMR_AF=0.3127;AFR_AF=0.1384;EUR_AF=0.4006;SAS_AF=0.4468;AA=C|||;VT=SNP
12	103605765	rs10860966	C	T	100	PASS	AC=1130;AF=0.225639;AN=5008;NS=2504;DP=14004;EAS_AF=0.1538;AMR_AF=0.2896;AFR_AF=0.0484;EUR_AF=0.3777;SAS_AF=0.3374;AA=C|||;VT=SNP
12	103606574	rs1401994	T	C	100	PASS	AC=2862;AF=0.571486;AN=5008;NS=2504;DP=16485;EAS_AF=0.6696;AMR_AF=0.4784;AFR_AF=0.5371;EUR_AF=0.5328;SAS_AF=0.6227;AA=c|||;VT=SNP
12	103606600	rs76691701	T	A	100	PASS	AC=102;AF=0.0203674;AN=5008;NS=2504;DP=16015;EAS_AF=0.0298;AMR_AF=0.0202;AFR_AF=0.0008;EUR_AF=0.0348;SAS_AF=0.0225;AA=C|||;VT=SNP
12	103607446	rs11111497	G	A	100	PASS	AC=1682;AF=0.335863;AN=5008;NS=2504;DP=18616;EAS_AF=0.4167;AMR_AF=0.3141;AFR_AF=0.1558;EUR_AF=0.3986;SAS_AF=0.4468;AA=G|||;VT=SNP
12	103607581	rs11612540	C	T	100	PASS	AC=102;AF=0.0203674;AN=5008;NS=2504;DP=18989;EAS_AF=0.0298;AMR_AF=0.0202;AFR_AF=0.0008;EUR_AF=0.0348;SAS_AF=0.0225;AA=C|||;VT=SNP
12	103608071	rs10778224	C	T	100	PASS	AC=1160;AF=0.231629;AN=5008;NS=2504;DP=20144;EAS_AF=0.1538;AMR_AF=0.2939;AFR_AF=0.0688;EUR_AF=0.3777;SAS_AF=0.3374;AA=C|||;VT=SNP
12	103608279	rs74959515	G	A	100	PASS	AC=102;AF=0.0203674;AN=5008;NS=2504;DP=18027;EAS_AF=0.0298;AMR_AF=0.0202;AFR_AF=0.0008;EUR_AF=0.0348;SAS_AF=0.0225;AA=A|||;VT=SNP
12	103608325	rs78475805	G	T	100	PASS	AC=102;AF=0.0203674;AN=5008;NS=2504;DP=18378;EAS_AF=0.0298;AMR_AF=0.0202;AFR_AF=0.0008;EUR_AF=0.0348;SAS_AF=0.0225;AA=G|||;VT=SNP
12	103608532	rs76246300	C	T	100	PASS	AC=102;AF=0.0203674;AN=5008;NS=2504;DP=19558;EAS_AF=0.0298;AMR_AF=0.0202;AFR_AF=0.0008;EUR_AF=0.0348;SAS_AF=0.0225;AA=C|||;VT=SNP
12	103608767	rs11111498	C	T	100	PASS	AC=1664;AF=0.332268;AN=5008;NS=2504;DP=18442;EAS_AF=0.4167;AMR_AF=0.3112;AFR_AF=0.143;EUR_AF=0.3986;SAS_AF=0.4479;AA=C|||;VT=SNP
12	103608812	rs11111499	G	A	100	PASS	AC=32;AF=0.00638978;AN=5008;NS=2504;DP=16953;EAS_AF=0;AMR_AF=0.0072;AFR_AF=0.0015;EUR_AF=0.0229;SAS_AF=0.002;AA=G|||;VT=SNP
12	103609415	rs7969688	A	G	100	PASS	AC=1835;AF=0.366414;AN=5008;NS=2504;DP=17430;EAS_AF=0.4464;AMR_AF=0.3401;AFR_AF=0.1906;EUR_AF=0.4334;SAS_AF=0.4714;AA=G|||;VT=SNP
12	103609423	rs7956592	T	C	100	PASS	AC=2854;AF=0.569888;AN=5008;NS=2504;DP=17354;EAS_AF=0.6687;AMR_AF=0.4798;AFR_AF=0.5363;EUR_AF=0.5288;SAS_AF=0.6196;AA=C|||;VT=SNP
12	103610067	rs60982613	T	C	100	PASS	AC=614;AF=0.122604;AN=5008;NS=2504;DP=20257;EAS_AF=0.1766;AMR_AF=0.072;AFR_AF=0.1694;EUR_AF=0.0636;SAS_AF=0.1002;AA=T|||;VT=SNP
12	103610150	rs117667660	T	G	100	PASS	AC=51;AF=0.0101837;AN=5008;NS=2504;DP=17982;EAS_AF=0.001;AMR_AF=0.0115;AFR_AF=0.0008;EUR_AF=0.0348;SAS_AF=0.0061;AA=T|||;VT=SNP
12	103610234	rs143353821	C	T	100	PASS	AC=67;AF=0.0133786;AN=5008;NS=2504;DP=13307;EAS_AF=0;AMR_AF=0.0173;AFR_AF=0.0023;EUR_AF=0.0408;SAS_AF=0.0112;AA=C|||;VT=SNP
12	103610300	rs10860967	T	C	100	PASS	AC=2109;AF=0.421126;AN=5008;NS=2504;DP=13321;EAS_AF=0.4921;AMR_AF=0.4035;AFR_AF=0.267;EUR_AF=0.4672;SAS_AF=0.5215;AA=C|||;VT=SNP
12	103610378	rs10860968	G	A	100	PASS	AC=1788;AF=0.357029;AN=5008;NS=2504;DP=15832;EAS_AF=0.4494;AMR_AF=0.3343;AFR_AF=0.1566;EUR_AF=0.4334;SAS_AF=0.4703;AA=G|||;VT=SNP
12	103610428	rs7973757	A	T	100	PASS	AC=1856;AF=0.370607;AN=5008;NS=2504;DP=18061;EAS_AF=0.4484;AMR_AF=0.3401;AFR_AF=0.2057;EUR_AF=0.4334;SAS_AF=0.4703;AA=T|||;VT=SNP
12	103610700	rs118189776	A	T	100	PASS	AC=32;AF=0.00638978;AN=5008;NS=2504;DP=18235;EAS_AF=0.001;AMR_AF=0.0086;AFR_AF=0.0008;EUR_AF=0.0199;SAS_AF=0.0041;AA=A|||;VT=SNP
12	103610786	rs7974280	C	A	100	PASS	AC=1785;AF=0.35643;AN=5008;NS=2504;DP=17656;EAS_AF=0.4484;AMR_AF=0.3386;AFR_AF=0.1536;EUR_AF=0.4334;SAS_AF=0.4693;AA=C|||;VT=SNP
12	103610821	rs7977336	G	C	100	PASS	AC=1683;AF=0.336062;AN=5008;NS=2504;DP=16813;EAS_AF=0.4187;AMR_AF=0.3184;AFR_AF=0.1528;EUR_AF=0.3986;SAS_AF=0.4468;AA=g|||;VT=SNP
12	103611069	rs12229151	G	A	100	PASS	AC=1207;AF=0.241014;AN=5008;NS=2504;DP=19200;EAS_AF=0.1488;AMR_AF=0.3012;AFR_AF=0.0976;EUR_AF=0.3897;SAS_AF=0.3344;AA=G|||;VT=SNP
12	103611495	rs998499	G	T	100	PASS	AC=575;AF=0.114816;AN=5008;NS=2504;DP=17768;EAS_AF=0.2034;AMR_AF=0.0749;AFR_AF=0.0832;EUR_AF=0.0805;SAS_AF=0.1299;AA=G|||;VT=SNP
12	103611551	rs1961983	A	G	100	PASS	AC=1041;AF=0.207867;AN=5008;NS=2504;DP=16851;EAS_AF=0.3373;AMR_AF=0.0562;AFR_AF=0.3669;EUR_AF=0.0368;SAS_AF=0.1431;AA=A|||;VT=SNP
12	103611777	rs118090583	C	T	100	PASS	AC=31;AF=0.0061901;AN=5008;NS=2504;DP=19872;EAS_AF=0;AMR_AF=0.0043;AFR_AF=0.0038;EUR_AF=0.0199;SAS_AF=0.0031;AA=C|||;VT=SNP
12	103612305	rs10860969	G	C	100	PASS	AC=2509;AF=0.500998;AN=5008;NS=2504;DP=17405;EAS_AF=0.6012;AMR_AF=0.4524;AFR_AF=0.3828;EUR_AF=0.4861;SAS_AF=0.6074;AA=C|||;VT=SNP
12	103612430	rs1850957	G	T	100	PASS	AC=1719;AF=0.343251;AN=5008;NS=2504;DP=2812;EAS_AF=0.4226;AMR_AF=0.366;AFR_AF=0.1755;EUR_AF=0.3688;SAS_AF=0.4458;AA=G|||;VT=SNP
12	103612733	rs1961982	G	A	100	PASS	AC=1366;AF=0.272764;AN=5008;NS=2504;DP=17059;EAS_AF=0.3462;AMR_AF=0.2882;AFR_AF=0.0628;EUR_AF=0.339;SAS_AF=0.4018;AA=G|||;VT=SNP
12	103613142	rs10778225	A	C	100	PASS	AC=2525;AF=0.504193;AN=5008;NS=2504;DP=19997;EAS_AF=0.6002;AMR_AF=0.4524;AFR_AF=0.3956;EUR_AF=0.4861;SAS_AF=0.6074;AA=A|||;VT=SNP
12	103614111	rs10860970	T	C	100	PASS	AC=2523;AF=0.503794;AN=5008;NS=2504;DP=18440;EAS_AF=0.6002;AMR_AF=0.4524;AFR_AF=0.3956;EUR_AF=0.4861;SAS_AF=0.6053;AA=C|||;VT=SNP
12	103614148	rs149701602	A	C	100	PASS	AC=18;AF=0.00359425;AN=5008;NS=2504;DP=17928;EAS_AF=0;AMR_AF=0.0115;AFR_AF=0;EUR_AF=0.0099;SAS_AF=0;AA=A|||;VT=SNP
12	103614198	rs10860971	A	G	100	PASS	AC=2597;AF=0.51857;AN=5008;NS=2504;DP=16428;EAS_AF=0.6002;AMR_AF=0.4597;AFR_AF=0.4478;EUR_AF=0.4841;SAS_AF=0.6074;AA=G|||;VT=SNP
12	103614208	rs10860972	A	G	100	PASS	AC=2597;AF=0.51857;AN=5008;NS=2504;DP=16543;EAS_AF=0.6002;AMR_AF=0.4597;AFR_AF=0.4478;EUR_AF=0.4841;SAS_AF=0.6074;AA=G|||;VT=SNP
12	103614448	rs11111501	C	T	100	PASS	AC=473;AF=0.0944489;AN=5008;NS=2504;DP=16601;EAS_AF=0.1567;AMR_AF=0.072;AFR_AF=0.0356;EUR_AF=0.0885;SAS_AF=0.1319;AA=C|||;VT=SNP
12	103614913	rs12829188	A	G	100	PASS	AC=1013;AF=0.202276;AN=5008;NS=2504;DP=20032;EAS_AF=0.1577;AMR_AF=0.281;AFR_AF=0.0454;EUR_AF=0.337;SAS_AF=0.2658;AA=A|||;VT=SNP
12	103615323	rs10860973	A	G	100	PASS	AC=2520;AF=0.503195;AN=5008;NS=2504;DP=22784;EAS_AF=0.6002;AMR_AF=0.4524;AFR_AF=0.3949;EUR_AF=0.4831;SAS_AF=0.6063;AA=G|||;VT=SNP
12	103615521	rs59628740	T	C	100	PASS	AC=343;AF=0.0684904;AN=5008;NS=2504;DP=20857;EAS_AF=0.0764;AMR_AF=0.0778;AFR_AF=0.1044;EUR_AF=0.0298;SAS_AF=0.045;AA=T|||;VT=SNP
12	103615749	rs117032894	A	G	100	PASS	AC=34;AF=0.00678914;AN=5008;NS=2504;DP=22185;EAS_AF=0;AMR_AF=0.0086;AFR_AF=0;EUR_AF=0.0169;SAS_AF=0.0112;AA=A|||;VT=SNP
12	103615906	rs10745958	C	G	100	PASS	AC=2524;AF=0.503994;AN=5008;NS=2504;DP=20297;EAS_AF=0.6022;AMR_AF=0.4539;AFR_AF=0.3949;EUR_AF=0.4831;SAS_AF=0.6074;AA=G|||;VT=SNP
12	103616704	rs34029399	T	C	100	PASS	AC=1016;AF=0.202875;AN=5008;NS=2504;DP=18215;EAS_AF=0.1587;AMR_AF=0.281;AFR_AF=0.0454;EUR_AF=0.339;SAS_AF=0.2658;AA=-|||;VT=SNP
12	103616837	rs10860975	T	C	100	PASS	AC=2496;AF=0.498403;AN=5008;NS=2504;DP=20851;EAS_AF=0.6012;AMR_AF=0.4496;AFR_AF=0.3744;EUR_AF=0.4861;SAS_AF=0.6074;AA=-|||;VT=SNP
12	103618679	rs141546866	T	C	100	PASS	AC=78;AF=0.0155751;AN=5008;NS=2504;DP=22900;EAS_AF=0.0198;AMR_AF=0.0086;AFR_AF=0.0008;EUR_AF=0.0229;SAS_AF=0.0286;AA=-|||;VT=SNP
12	103619205	rs117385421	C	A	100	PASS	AC=24;AF=0.00479233;AN=5008;NS=2504;DP=21112;EAS_AF=0;AMR_AF=0.0144;AFR_AF=0.0008;EUR_AF=0.0119;SAS_AF=0.001;AA=-|||;VT=SNP
12	103619207	rs150799807	T	C	100	PASS	AC=20;AF=0.00399361;AN=5008;NS=2504;DP=21062;EAS_AF=0;AMR_AF=0.0115;AFR_AF=0.0008;EUR_AF=0.0109;SAS_AF=0;AA=-|||;VT=SNP
12	103619498	rs145928576	C	G	100	PASS	AC=564;AF=0.11262;AN=5008;NS=2504;DP=21103;EAS_AF=0.1567;AMR_AF=0.0764;AFR_AF=0.1014;EUR_AF=0.0895;SAS_AF=0.1319;AA=-|||;VT=SNP
12	103619660	rs11561325	C	A	100	PASS	AC=339;AF=0.0676917;AN=5008;NS=2504;DP=18723;EAS_AF=0.0764;AMR_AF=0.0749;AFR_AF=0.1029;EUR_AF=0.0298;SAS_AF=0.045;AA=-|||;VT=SNP
12	103619661	rs11561326	C	A	100	PASS	AC=339;AF=0.0676917;AN=5008;NS=2504;DP=18822;EAS_AF=0.0764;AMR_AF=0.0749;AFR_AF=0.1029;EUR_AF=0.0298;SAS_AF=0.045;AA=-|||;VT=SNP
12	103619706	rs117649277	G	A	100	PASS	AC=20;AF=0.00399361;AN=5008;NS=2504;DP=17757;EAS_AF=0;AMR_AF=0.0058;AFR_AF=0;EUR_AF=0.0139;SAS_AF=0.002;AA=-|||;VT=SNP
12	103620471	rs11111505	C	A	100	PASS	AC=339;AF=0.0676917;AN=5008;NS=2504;DP=18066;EAS_AF=0.0764;AMR_AF=0.0749;AFR_AF=0.1029;EUR_AF=0.0298;SAS_AF=0.045;AA=-|||;VT=SNP
12	103620567	rs35652045	A	G	100	PASS	AC=1632;AF=0.325879;AN=5008;NS=2504;DP=17480;EAS_AF=0.3472;AMR_AF=0.3213;AFR_AF=0.2126;EUR_AF=0.3757;SAS_AF=0.409;AA=-|||;VT=SNP
12	103620793	rs191721407	C	T	100	PASS	AC=39;AF=0.00778754;AN=5008;NS=2504;DP=20187;EAS_AF=0;AMR_AF=0.0101;AFR_AF=0.0023;EUR_AF=0.0209;SAS_AF=0.0082;AA=-|||;VT=SNP
12	103620921	rs113268558	G	A	100	PASS	AC=569;AF=0.113618;AN=5008;NS=2504;DP=16098;EAS_AF=0.1587;AMR_AF=0.0749;AFR_AF=0.0961;EUR_AF=0.0994;SAS_AF=0.1329;AA=-|||;VT=SNP
12	103620926	rs117367395	G	C	100	PASS	AC=77;AF=0.0153754;AN=5008;NS=2504;DP=15951;EAS_AF=0.0198;AMR_AF=0.0086;AFR_AF=0.0008;EUR_AF=0.0219;SAS_AF=0.0286;AA=-|||;VT=SNP
12	103621055	rs113195655	C	A	100	PASS	AC=559;AF=0.111621;AN=5008;NS=2504;DP=14996;EAS_AF=0.1587;AMR_AF=0.0735;AFR_AF=0.0885;EUR_AF=0.0994;SAS_AF=0.1339;AA=-|||;VT=SNP
12	103621244	rs10745960	T	C	100	PASS	AC=3955;AF=0.789736;AN=5008;NS=2504;DP=15520;EAS_AF=0.9921;AMR_AF=0.6052;AFR_AF=0.9576;EUR_AF=0.5368;SAS_AF=0.7454;AA=-|||;VT=SNP
12	103621337	rs11611655	G	A	100	PASS	AC=77;AF=0.0153754;AN=5008;NS=2504;DP=15381;EAS_AF=0.0198;AMR_AF=0.0086;AFR_AF=0.0008;EUR_AF=0.0219;SAS_AF=0.0286;AA=-|||;VT=SNP
12	103621519	rs12307607	G	A	100	PASS	AC=1221;AF=0.24381;AN=5008;NS=2504;DP=16877;EAS_AF=0.1667;AMR_AF=0.3112;AFR_AF=0.1566;EUR_AF=0.3708;SAS_AF=0.2628;AA=-|||;VT=SNP
12	103622541	rs11612302	G	A	100	PASS	AC=70;AF=0.0139776;AN=5008;NS=2504;DP=20642;EAS_AF=0.0198;AMR_AF=0.0086;AFR_AF=0.0008;EUR_AF=0.0219;SAS_AF=0.0215;AA=G|||;VT=SNP
12	103622567	rs11614359	T	C	100	PASS	AC=2148;AF=0.428914;AN=5008;NS=2504;DP=19000;EAS_AF=0.4266;AMR_AF=0.4222;AFR_AF=0.3797;EUR_AF=0.4583;SAS_AF=0.4724;AA=C|||;VT=SNP
12	103623089	rs73185843	G	A	100	PASS	AC=72;AF=0.014377;AN=5008;NS=2504;DP=18465;EAS_AF=0;AMR_AF=0.0216;AFR_AF=0.003;EUR_AF=0.0368;SAS_AF=0.0164;AA=G|||;VT=SNP
12	103623855	rs12299423	A	G	100	PASS	AC=528;AF=0.105431;AN=5008;NS=2504;DP=18779;EAS_AF=0.2024;AMR_AF=0.0605;AFR_AF=0.1097;EUR_AF=0.0477;SAS_AF=0.091;AA=A|||;VT=SNP
12	103625326	rs10778226	T	G	100	PASS	AC=1081;AF=0.215855;AN=5008;NS=2504;DP=22360;EAS_AF=0.1498;AMR_AF=0.219;AFR_AF=0.1641;EUR_AF=0.2932;SAS_AF=0.272;AA=T|||;VT=SNP
12	103626179	rs12316853	C	A	100	PASS	AC=675;AF=0.134784;AN=5008;NS=2504;DP=15458;EAS_AF=0.1925;AMR_AF=0.1138;AFR_AF=0.1369;EUR_AF=0.0746;SAS_AF=0.1493;AA=C|||;VT=SNP
12	103627084	rs9919808	C	T	100	PASS	AC=498;AF=0.0994409;AN=5008;NS=2504;DP=19172;EAS_AF=0.1548;AMR_AF=0.0865;AFR_AF=0.1051;EUR_AF=0.0815;SAS_AF=0.0624;AA=C|||;VT=SNP
12	103627123	rs2139555	C	T	100	PASS	AC=3811;AF=0.760982;AN=5008;NS=2504;DP=18785;EAS_AF=0.8482;AMR_AF=0.5893;AFR_AF=0.9175;EUR_AF=0.5954;SAS_AF=0.7515;AA=T|||;VT=SNP
12	103628238	rs12317748	T	C	100	PASS	AC=1241;AF=0.247804;AN=5008;NS=2504;DP=17244;EAS_AF=0.3482;AMR_AF=0.2104;AFR_AF=0.2821;EUR_AF=0.159;SAS_AF=0.2157;AA=T|||;VT=SNP
12	103628391	rs12310655	C	T	100	PASS	AC=496;AF=0.0990415;AN=5008;NS=2504;DP=18278;EAS_AF=0.1548;AMR_AF=0.0865;AFR_AF=0.1051;EUR_AF=0.0795;SAS_AF=0.0624;AA=C|||;VT=SNP
12	103628563	rs117185888	C	T	100	PASS	AC=44;AF=0.00878594;AN=5008;NS=2504;DP=17306;EAS_AF=0;AMR_AF=0.013;AFR_AF=0.0015;EUR_AF=0.0278;SAS_AF=0.0051;AA=C|||;VT=SNP
12	103629697	rs17454946	A	G	100	PASS	AC=106;AF=0.0211661;AN=5008;NS=2504;DP=18653;EAS_AF=0.002;AMR_AF=0.0418;AFR_AF=0.0008;EUR_AF=0.0457;SAS_AF=0.0286;AA=A|||;VT=SNP
12	103630724	rs76112411	G	A	100	PASS	AC=35;AF=0.00698882;AN=5008;NS=2504;DP=17990;EAS_AF=0;AMR_AF=0.0115;AFR_AF=0.0098;EUR_AF=0.0109;SAS_AF=0.0031;AA=G|||;VT=SNP
12	103631315	rs12809764	C	A	100	PASS	AC=493;AF=0.0984425;AN=5008;NS=2504;DP=25256;EAS_AF=0.1538;AMR_AF=0.0865;AFR_AF=0.1051;EUR_AF=0.0785;SAS_AF=0.0613;AA=C|||;VT=SNP
12	103631549	rs78291434	C	T	100	PASS	AC=32;AF=0.00638978;AN=5008;NS=2504;DP=20120;EAS_AF=0;AMR_AF=0.0029;AFR_AF=0.0008;EUR_AF=0.0119;SAS_AF=0.0174;AA=C|||;VT=SNP
12	103632437	rs7971476	C	A	100	PASS	AC=1886;AF=0.376597;AN=5008;NS=2504;DP=21256;EAS_AF=0.499;AMR_AF=0.3285;AFR_AF=0.1906;EUR_AF=0.4125;SAS_AF=0.499;AA=C|||;VT=SNP
12	103632874	rs17033601	T	C	100	PASS	AC=1182;AF=0.236022;AN=5008;NS=2504;DP=19652;EAS_AF=0.3482;AMR_AF=0.2046;AFR_AF=0.2428;EUR_AF=0.1571;SAS_AF=0.2147;AA=T|||;VT=SNP
12	103633605	rs148960892	C	T	100	PASS	AC=6;AF=0.00119808;AN=5008;NS=2504;DP=19808;EAS_AF=0;AMR_AF=0.0029;AFR_AF=0;EUR_AF=0.003;SAS_AF=0.001;AA=T|||;VT=SNP
12	103633615	rs1879252	A	T	100	PASS	AC=935;AF=0.186701;AN=5008;NS=2504;DP=19761;EAS_AF=0.1379;AMR_AF=0.1354;AFR_AF=0.2186;EUR_AF=0.1879;SAS_AF=0.229;AA=A|||;VT=SNP
12	103634193	rs17033611	C	G	100	PASS	AC=496;AF=0.0990415;AN=5008;NS=2504;DP=19734;EAS_AF=0.1548;AMR_AF=0.0865;AFR_AF=0.1051;EUR_AF=0.0805;SAS_AF=0.0613;AA=C|||;VT=SNP
12	103636028	rs79396652	A	G	100	PASS	AC=148;AF=0.0295527;AN=5008;NS=2504;DP=19135;EAS_AF=0.001;AMR_AF=0.0231;AFR_AF=0.0038;EUR_AF=0.0577;SAS_AF=0.0695;AA=A|||;VT=SNP
12	103638472	rs12299934	T	G	100	PASS	AC=507;AF=0.101238;AN=5008;NS=2504;DP=18424;EAS_AF=0.1577;AMR_AF=0.0879;AFR_AF=0.1059;EUR_AF=0.0805;SAS_AF=0.0675;AA=T|||;VT=SNP
12	103640537	rs148340708	C	T	100	PASS	AC=17;AF=0.00339457;AN=5008;NS=2504;DP=15296;EAS_AF=0;AMR_AF=0.0029;AFR_AF=0;EUR_AF=0.0149;SAS_AF=0;AA=C|||;VT=SNP
12	103640952	rs1520194	C	T	100	PASS	AC=3375;AF=0.673922;AN=5008;NS=2504;DP=13546;EAS_AF=0.8492;AMR_AF=0.5576;AFR_AF=0.6256;EUR_AF=0.5895;SAS_AF=0.728;AA=T|||;VT=SNP
12	103641233	rs10507161	A	G	100	PASS	AC=994;AF=0.198482;AN=5008;NS=2504;DP=18806;EAS_AF=0.1478;AMR_AF=0.1902;AFR_AF=0.1566;EUR_AF=0.2416;SAS_AF=0.2689;AA=A|||;VT=SNP
12	103642150	rs10507162	T	A	100	PASS	AC=684;AF=0.136581;AN=5008;NS=2504;DP=15920;EAS_AF=0.1944;AMR_AF=0.1182;AFR_AF=0.1354;EUR_AF=0.0785;SAS_AF=0.1513;AA=T|||;VT=SNP
12	103642345	rs1401998	G	A	100	PASS	AC=2790;AF=0.557109;AN=5008;NS=2504;DP=15072;EAS_AF=0.6548;AMR_AF=0.4438;AFR_AF=0.559;EUR_AF=0.499;SAS_AF=0.5941;AA=A|||;VT=SNP
12	103643199	rs1356821	C	T	100	PASS	AC=4894;AF=0.977236;AN=5008;NS=2504;DP=18050;EAS_AF=0.999;AMR_AF=0.9841;AFR_AF=0.9955;EUR_AF=0.9543;SAS_AF=0.9489;AA=T|||;VT=SNP
12	103643996	rs77614924	G	C	100	PASS	AC=676;AF=0.134984;AN=5008;NS=2504;DP=20253;EAS_AF=0.1915;AMR_AF=0.1167;AFR_AF=0.1362;EUR_AF=0.0775;SAS_AF=0.1472;AA=G|||;VT=SNP
12	103644073	rs77443034	C	T	100	PASS	AC=677;AF=0.135184;AN=5008;NS=2504;DP=18844;EAS_AF=0.1915;AMR_AF=0.1167;AFR_AF=0.1362;EUR_AF=0.0775;SAS_AF=0.1483;AA=C|||;VT=SNP
12	103644254	rs140265238	G	C	100	PASS	AC=6;AF=0.00119808;AN=5008;NS=2504;DP=20949;EAS_AF=0;AMR_AF=0.0029;AFR_AF=0;EUR_AF=0.003;SAS_AF=0.001;AA=G|||;VT=SNP
12	103644550	rs117849286	C	G	100	PASS	AC=41;AF=0.0081869;AN=5008;NS=2504;DP=21391;EAS_AF=0;AMR_AF=0.0144;AFR_AF=0;EUR_AF=0.0239;SAS_AF=0.0072;AA=C|||;VT=SNP
12	103645576	rs3858691	G	A	100	PASS	AC=824;AF=0.164537;AN=5008;NS=2504;DP=18624;EAS_AF=0.1478;AMR_AF=0.1758;AFR_AF=0.0537;EUR_AF=0.2406;SAS_AF=0.2454;AA=G|||;VT=SNP
12	103645975	rs12424464	C	T	100	PASS	AC=357;AF=0.0712859;AN=5008;NS=2504;DP=19740;EAS_AF=0.002;AMR_AF=0.2349;AFR_AF=0.0045;EUR_AF=0.1183;SAS_AF=0.0685;AA=C|||;VT=SNP
12	103646553	rs117790091	G	T	100	PASS	AC=1081;AF=0.215855;AN=5008;NS=2504;DP=19621;EAS_AF=0.1399;AMR_AF=0.1441;AFR_AF=0.298;EUR_AF=0.2087;SAS_AF=0.2413;AA=T|||;VT=SNP
12	103648214	rs2139557	G	T	100	PASS	AC=672;AF=0.134185;AN=5008;NS=2504;DP=19887;EAS_AF=0.1915;AMR_AF=0.1182;AFR_AF=0.1362;EUR_AF=0.0686;SAS_AF=0.1513;AA=G|||;VT=SNP
12	103648582	rs117592752	C	T	100	PASS	AC=132;AF=0.0263578;AN=5008;NS=2504;DP=15517;EAS_AF=0;AMR_AF=0.0403;AFR_AF=0.003;EUR_AF=0.0835;SAS_AF=0.0164;AA=c|||;VT=SNP
12	103648643	rs11609956	C	T	100	PASS	AC=494;AF=0.0986422;AN=5008;NS=2504;DP=17016;EAS_AF=0.1558;AMR_AF=0.085;AFR_AF=0.1036;EUR_AF=0.0805;SAS_AF=0.0613;AA=C|||;VT=SNP
12	103648717	rs2373980	T	A	100	PASS	AC=3758;AF=0.750399;AN=5008;NS=2504;DP=15192;EAS_AF=0.8492;AMR_AF=0.5922;AFR_AF=0.8616;EUR_AF=0.6014;SAS_AF=0.7638;AA=T|||;VT=SNP
12	103648870	rs139082837	G	A	100	PASS	AC=30;AF=0.00599042;AN=5008;NS=2504;DP=14861;EAS_AF=0;AMR_AF=0.0072;AFR_AF=0;EUR_AF=0.0209;SAS_AF=0.0041;AA=G|||;VT=SNP
12	103650031	rs4433630	T	C	100	PASS	AC=3158;AF=0.630591;AN=5008;NS=2504;DP=9911;EAS_AF=0.6964;AMR_AF=0.5043;AFR_AF=0.6762;EUR_AF=0.5268;SAS_AF=0.6973;AA=C|||;VT=SNP
12	103650173	rs1554394	T	C	100	PASS	AC=642;AF=0.128195;AN=5008;NS=2504;DP=13377;EAS_AF=0.1736;AMR_AF=0.1124;AFR_AF=0.1278;EUR_AF=0.0696;SAS_AF=0.1534;AA=T|||;VT=SNP
12	103651494	rs12320837	A	G	100	PASS	AC=543;AF=0.108427;AN=5008;NS=2504;DP=14113;EAS_AF=0.1716;AMR_AF=0.1153;AFR_AF=0.0507;EUR_AF=0.0726;SAS_AF=0.1534;AA=A|||;VT=SNP
12	103652558	rs7302493	T	G	100	PASS	AC=1847;AF=0.36881;AN=5008;NS=2504;DP=14805;EAS_AF=0.504;AMR_AF=0.2738;AFR_AF=0.3608;EUR_AF=0.2624;SAS_AF=0.4172;AA=G|||;VT=SNP
12	103653657	rs113937182	G	A	100	PASS	AC=36;AF=0.0071885;AN=5008;NS=2504;DP=18240;EAS_AF=0;AMR_AF=0.0173;AFR_AF=0.0015;EUR_AF=0.0089;SAS_AF=0.0133;AA=G|||;VT=SNP
12	103654649	rs17033627	T	C	100	PASS	AC=543;AF=0.108427;AN=5008;NS=2504;DP=16822;EAS_AF=0.1716;AMR_AF=0.1167;AFR_AF=0.0507;EUR_AF=0.0726;SAS_AF=0.1524;AA=T|||;VT=SNP
12	103654787	rs11830344	A	G	100	PASS	AC=2323;AF=0.463858;AN=5008;NS=2504;DP=15495;EAS_AF=0.504;AMR_AF=0.3127;AFR_AF=0.6596;EUR_AF=0.2823;SAS_AF=0.4519;AA=G|||;VT=SNP
12	103656233	rs1464321	A	C	100	PASS	AC=1814;AF=0.36222;AN=5008;NS=2504;DP=17960;EAS_AF=0.504;AMR_AF=0.2738;AFR_AF=0.3359;EUR_AF=0.2624;SAS_AF=0.4172;AA=C|||;VT=SNP
12	103656343	rs17033633	C	T	100	PASS	AC=682;AF=0.136182;AN=5008;NS=2504;DP=17161;EAS_AF=0.1319;AMR_AF=0.1009;AFR_AF=0.056;EUR_AF=0.1819;SAS_AF=0.227;AA=C|||;VT=SNP
12	103657098	rs191756577	G	A	100	PASS	AC=10;AF=0.00199681;AN=5008;NS=2504;DP=17094;EAS_AF=0;AMR_AF=0.0043;AFR_AF=0;EUR_AF=0.007;SAS_AF=0;AA=G|||;VT=SNP
12	103657670	rs11111508	T	C	100	PASS	AC=577;AF=0.115216;AN=5008;NS=2504;DP=25331;EAS_AF=0.1567;AMR_AF=0.0922;AFR_AF=0.1589;EUR_AF=0.0805;SAS_AF=0.0654;AA=T|||;VT=SNP
12	103658096	rs4764949	A	G	100	PASS	AC=2985;AF=0.596046;AN=5008;NS=2504;DP=21113;EAS_AF=0.6607;AMR_AF=0.4063;AFR_AF=0.8843;EUR_AF=0.3608;SAS_AF=0.5164;AA=G|||;VT=SNP
12	103658424	rs11614685	T	C	100	PASS	AC=22;AF=0.00439297;AN=5008;NS=2504;DP=18843;EAS_AF=0;AMR_AF=0.0115;AFR_AF=0;EUR_AF=0.0119;SAS_AF=0.002;AA=T|||;VT=SNP
12	103658540	rs7305590	T	C	100	PASS	AC=1799;AF=0.359225;AN=5008;NS=2504;DP=17762;EAS_AF=0.504;AMR_AF=0.2723;AFR_AF=0.326;EUR_AF=0.2624;SAS_AF=0.4162;AA=T|||;VT=SNP
12	103658925	rs2373979	C	G	100	PASS	AC=1747;AF=0.348842;AN=5008;NS=2504;DP=16721;EAS_AF=0.504;AMR_AF=0.2709;AFR_AF=0.289;EUR_AF=0.2614;SAS_AF=0.4151;AA=C|||;VT=SNP
12	103658953	rs2888710	A	C	100	PASS	AC=2291;AF=0.457468;AN=5008;NS=2504;DP=16302;EAS_AF=0.504;AMR_AF=0.3127;AFR_AF=0.6331;EUR_AF=0.2833;SAS_AF=0.454;AA=C|||;VT=SNP
12	103661104	rs11111510	A	G	100	PASS	AC=1793;AF=0.358027;AN=5008;NS=2504;DP=17097;EAS_AF=0.504;AMR_AF=0.2723;AFR_AF=0.3238;EUR_AF=0.2604;SAS_AF=0.4151;AA=A|||;VT=SNP
12	103661467	rs149037944	G	T	100	PASS	AC=13;AF=0.00259585;AN=5008;NS=2504;DP=15588;EAS_AF=0;AMR_AF=0.0029;AFR_AF=0;EUR_AF=0.0109;SAS_AF=0;AA=G|||;VT=SNP
12	103661924	rs146240704	T	A	100	PASS	AC=47;AF=0.00938498;AN=5008;NS=2504;DP=16349;EAS_AF=0;AMR_AF=0.0144;AFR_AF=0.0015;EUR_AF=0.0328;SAS_AF=0.002;AA=T|||;VT=SNP
12	103662484	rs1520190	G	C	100	PASS	AC=1786;AF=0.356629;AN=5008;NS=2504;DP=17071;EAS_AF=0.4911;AMR_AF=0.2723;AFR_AF=0.3253;EUR_AF=0.2624;SAS_AF=0.4172;AA=C|||;VT=SNP
12	103662895	rs1520191	T	C	100	PASS	AC=1561;AF=0.311701;AN=5008;NS=2504;DP=17554;EAS_AF=0.503;AMR_AF=0.2536;AFR_AF=0.1611;EUR_AF=0.2555;SAS_AF=0.4172;AA=T|||;VT=SNP
12	103663275	rs4764729	T	G	100	PASS	AC=575;AF=0.114816;AN=5008;NS=2504;DP=20463;EAS_AF=0.1587;AMR_AF=0.0879;AFR_AF=0.1604;EUR_AF=0.0775;SAS_AF=0.0654;AA=T|||;VT=SNP
12	103663526	rs58616642	C	T	100	PASS	AC=525;AF=0.104832;AN=5008;NS=2504;DP=18280;EAS_AF=0.1726;AMR_AF=0.1153;AFR_AF=0.0378;EUR_AF=0.0706;SAS_AF=0.1534;AA=C|||;VT=SNP
12	103663536	rs75524125	T	A	100	PASS	AC=248;AF=0.0495208;AN=5008;NS=2504;DP=18236;EAS_AF=0;AMR_AF=0.0648;AFR_AF=0.0053;EUR_AF=0.1541;SAS_AF=0.0419;AA=T|||;VT=SNP
12	103666272	rs11111512	A	G	100	PASS	AC=572;AF=0.114217;AN=5008;NS=2504;DP=20492;EAS_AF=0.1567;AMR_AF=0.0879;AFR_AF=0.1596;EUR_AF=0.0775;SAS_AF=0.0654;AA=A|||;VT=SNP
12	103666931	rs76578334	T	C	100	PASS	AC=53;AF=0.0105831;AN=5008;NS=2504;DP=17733;EAS_AF=0.002;AMR_AF=0.0086;AFR_AF=0.0008;EUR_AF=0.0388;SAS_AF=0.0051;AA=T|||;VT=SNP
12	103668953	rs74949082	T	C	100	PASS	AC=675;AF=0.134784;AN=5008;NS=2504;DP=15650;EAS_AF=0.1329;AMR_AF=0.1009;AFR_AF=0.0484;EUR_AF=0.1829;SAS_AF=0.228;AA=T|||;VT=SNP
12	103670917	rs12311525	A	G	100	PASS	AC=2209;AF=0.441094;AN=5008;NS=2504;DP=11852;EAS_AF=0.504;AMR_AF=0.3112;AFR_AF=0.5756;EUR_AF=0.2803;SAS_AF=0.4519;AA=G|||;VT=SNP
12	103673075	rs12309101	T	C	100	PASS	AC=617;AF=0.123203;AN=5008;NS=2504;DP=17147;EAS_AF=0.1637;AMR_AF=0.0922;AFR_AF=0.18;EUR_AF=0.0885;SAS_AF=0.0624;AA=T|||;VT=SNP
12	103673183	rs12315487	A	G	100	PASS	AC=617;AF=0.123203;AN=5008;NS=2504;DP=16165;EAS_AF=0.1637;AMR_AF=0.0922;AFR_AF=0.18;EUR_AF=0.0885;SAS_AF=0.0624;AA=A|||;VT=SNP
12	103673954	rs7956028	T	G	100	PASS	AC=771;AF=0.153954;AN=5008;NS=2504;DP=17142;EAS_AF=0.131;AMR_AF=0.1095;AFR_AF=0.1256;EUR_AF=0.1829;SAS_AF=0.2178;AA=T|||;VT=SNP
12	103674077	rs883064	G	A	100	PASS	AC=1064;AF=0.21246;AN=5008;NS=2504;DP=17796;EAS_AF=0.3274;AMR_AF=0.1455;AFR_AF=0.1528;EUR_AF=0.1829;SAS_AF=0.2526;AA=G|||;VT=SNP
12	103675070	rs17033659	T	C	100	PASS	AC=715;AF=0.142772;AN=5008;NS=2504;DP=20220;EAS_AF=0.13;AMR_AF=0.1009;AFR_AF=0.0847;EUR_AF=0.1839;SAS_AF=0.2219;AA=T|||;VT=SNP
12	103675498	rs12306103	G	A	100	PASS	AC=621;AF=0.124002;AN=5008;NS=2504;DP=17049;EAS_AF=0.1637;AMR_AF=0.0922;AFR_AF=0.1823;EUR_AF=0.0895;SAS_AF=0.0624;AA=G|||;VT=SNP
12	103676625	rs17033662	T	C	100	PASS	AC=715;AF=0.142772;AN=5008;NS=2504;DP=19568;EAS_AF=0.13;AMR_AF=0.1009;AFR_AF=0.0847;EUR_AF=0.1839;SAS_AF=0.2219;AA=T|||;VT=SNP
12	103677691	rs74879269	G	A	100	PASS	AC=76;AF=0.0151757;AN=5008;NS=2504;DP=21067;EAS_AF=0.001;AMR_AF=0.0216;AFR_AF=0.0015;EUR_AF=0.0557;SAS_AF=0.002;AA=G|||;VT=SNP
12	103678062	rs1915110	C	A	100	PASS	AC=2157;AF=0.430711;AN=5008;NS=2504;DP=20574;EAS_AF=0.494;AMR_AF=0.304;AFR_AF=0.5477;EUR_AF=0.2813;SAS_AF=0.4509;AA=A|||;VT=SNP
12	103678221	rs80276879	A	T	100	PASS	AC=55;AF=0.0109824;AN=5008;NS=2504;DP=17911;EAS_AF=0;AMR_AF=0.0173;AFR_AF=0.0015;EUR_AF=0.0249;SAS_AF=0.0164;AA=A|||;VT=SNP
12	103681877	rs10860976	T	A	100	PASS	AC=548;AF=0.109425;AN=5008;NS=2504;DP=21121;EAS_AF=0.1677;AMR_AF=0.1153;AFR_AF=0.0514;EUR_AF=0.0716;SAS_AF=0.1626;AA=T|||;VT=SNP
12	103682063	rs10860977	G	A	100	PASS	AC=2871;AF=0.573283;AN=5008;NS=2504;DP=17984;EAS_AF=0.6577;AMR_AF=0.402;AFR_AF=0.798;EUR_AF=0.3708;SAS_AF=0.5123;AA=A|||;VT=SNP
12	103683177	rs4144505	G	A	100	PASS	AC=522;AF=0.104233;AN=5008;NS=2504;DP=15156;EAS_AF=0.1667;AMR_AF=0.1138;AFR_AF=0.0356;EUR_AF=0.0706;SAS_AF=0.1605;AA=G|||;VT=SNP
12	103683513	rs7956476	A	C	100	PASS	AC=715;AF=0.142772;AN=5008;NS=2504;DP=16795;EAS_AF=0.13;AMR_AF=0.1009;AFR_AF=0.0847;EUR_AF=0.1839;SAS_AF=0.2219;AA=A|||;VT=SNP
12	103684233	rs10778228	G	A	100	PASS	AC=2842;AF=0.567492;AN=5008;NS=2504;DP=22837;EAS_AF=0.6429;AMR_AF=0.4006;AFR_AF=0.7874;EUR_AF=0.3708;SAS_AF=0.5133;AA=A|||;VT=SNP
12	103684285	rs10860978	A	C	100	PASS	AC=1454;AF=0.290335;AN=5008;NS=2504;DP=21911;EAS_AF=0.2986;AMR_AF=0.2305;AFR_AF=0.2738;EUR_AF=0.2594;SAS_AF=0.3783;AA=C|||;VT=SNP
12	103684556	rs73185849	C	T	100	PASS	AC=23;AF=0.00459265;AN=5008;NS=2504;DP=17218;EAS_AF=0;AMR_AF=0.013;AFR_AF=0.0008;EUR_AF=0.0089;SAS_AF=0.0041;AA=C|||;VT=SNP
12	103684673	rs117775298	G	A	100	PASS	AC=126;AF=0.0251597;AN=5008;NS=2504;DP=13972;EAS_AF=0;AMR_AF=0.0403;AFR_AF=0.0023;EUR_AF=0.0815;SAS_AF=0.0133;AA=G|||;VT=SNP
12	103685268	rs11613843	C	T	100	PASS	AC=622;AF=0.124201;AN=5008;NS=2504;DP=21491;EAS_AF=0.1627;AMR_AF=0.0922;AFR_AF=0.1846;EUR_AF=0.0885;SAS_AF=0.0624;AA=C|||;VT=SNP
12	103685537	rs12315113	G	A	100	PASS	AC=553;AF=0.110423;AN=5008;NS=2504;DP=23235;EAS_AF=0.1726;AMR_AF=0.1153;AFR_AF=0.0522;EUR_AF=0.0716;SAS_AF=0.1616;AA=G|||;VT=SNP
12	103685597	rs12301542	A	G	100	PASS	AC=2861;AF=0.571286;AN=5008;NS=2504;DP=21921;EAS_AF=0.6419;AMR_AF=0.402;AFR_AF=0.798;EUR_AF=0.3728;SAS_AF=0.5164;AA=G|||;VT=SNP
12	103686632	rs12366555	T	G	100	PASS	AC=65;AF=0.0129792;AN=5008;NS=2504;DP=15704;EAS_AF=0;AMR_AF=0.0173;AFR_AF=0.0015;EUR_AF=0.0447;SAS_AF=0.0061;AA=T|||;VT=SNP
12	103686728	rs79201274	A	T	100	PASS	AC=20;AF=0.00399361;AN=5008;NS=2504;DP=14431;EAS_AF=0;AMR_AF=0.0058;AFR_AF=0;EUR_AF=0.0149;SAS_AF=0.001;AA=A|||;VT=SNP
12	103687546	rs73185850	G	A	100	PASS	AC=659;AF=0.131589;AN=5008;NS=2504;DP=19354;EAS_AF=0.131;AMR_AF=0.0994;AFR_AF=0.0477;EUR_AF=0.1809;SAS_AF=0.2178;AA=G|||;VT=SNP
12	103687843	rs143338491	G	A	100	PASS	AC=36;AF=0.0071885;AN=5008;NS=2504;DP=19707;EAS_AF=0;AMR_AF=0.0101;AFR_AF=0.0015;EUR_AF=0.0189;SAS_AF=0.0082;AA=G|||;VT=SNP
12	103688496	rs4764731	C	T	100	PASS	AC=543;AF=0.108427;AN=5008;NS=2504;DP=18913;EAS_AF=0.1667;AMR_AF=0.1153;AFR_AF=0.0499;EUR_AF=0.0716;SAS_AF=0.1605;AA=C|||;VT=SNP
12	103689076	rs7137989	C	T	100	PASS	AC=2858;AF=0.570687;AN=5008;NS=2504;DP=21268;EAS_AF=0.6548;AMR_AF=0.4006;AFR_AF=0.7867;EUR_AF=0.3718;SAS_AF=0.5174;AA=T|||;VT=SNP
12	103689256	rs75567333	A	G	100	PASS	AC=543;AF=0.108427;AN=5008;NS=2504;DP=21049;EAS_AF=0.1667;AMR_AF=0.1153;AFR_AF=0.0499;EUR_AF=0.0716;SAS_AF=0.1605;AA=A|||;VT=SNP
12	103689483	rs74417186	A	G	100	PASS	AC=543;AF=0.108427;AN=5008;NS=2504;DP=17187;EAS_AF=0.1667;AMR_AF=0.1153;AFR_AF=0.0499;EUR_AF=0.0716;SAS_AF=0.1605;AA=A|||;VT=SNP
12	103692345	rs1972135	T	G	100	PASS	AC=2872;AF=0.573482;AN=5008;NS=2504;DP=21559;EAS_AF=0.6567;AMR_AF=0.402;AFR_AF=0.798;EUR_AF=0.3708;SAS_AF=0.5143;AA=G|||;VT=SNP
12	103692736	rs73185851	A	G	100	PASS	AC=658;AF=0.13139;AN=5008;NS=2504;DP=16953;EAS_AF=0.13;AMR_AF=0.0994;AFR_AF=0.0477;EUR_AF=0.1809;SAS_AF=0.2178;AA=A|||;VT=SNP
12	103692799	rs10778229	G	T	100	PASS	AC=1625;AF=0.324481;AN=5008;NS=2504;DP=15208;EAS_AF=0.2976;AMR_AF=0.2493;AFR_AF=0.3759;EUR_AF=0.2594;SAS_AF=0.4029;AA=T|||;VT=SNP
12	103692838	rs10860979	T	C	100	PASS	AC=544;AF=0.108626;AN=5008;NS=2504;DP=14928;EAS_AF=0.1667;AMR_AF=0.1153;AFR_AF=0.0499;EUR_AF=0.0726;SAS_AF=0.1605;AA=T|||;VT=SNP
12	103693810	rs113955760	A	C	100	PASS	AC=25;AF=0.00499201;AN=5008;NS=2504;DP=19628;EAS_AF=0;AMR_AF=0.0072;AFR_AF=0;EUR_AF=0.0159;SAS_AF=0.0041;AA=A|||;VT=SNP
12	103694312	rs11111517	A	C	100	PASS	AC=546;AF=0.109026;AN=5008;NS=2504;DP=17877;EAS_AF=0.1667;AMR_AF=0.1182;AFR_AF=0.0507;EUR_AF=0.0716;SAS_AF=0.1605;AA=A|||;VT=SNP
12	103694599	rs7300758	T	A	100	PASS	AC=711;AF=0.141973;AN=5008;NS=2504;DP=16116;EAS_AF=0.131;AMR_AF=0.1009;AFR_AF=0.084;EUR_AF=0.1829;SAS_AF=0.2188;AA=T|||;VT=SNP
12	103694978	rs7133233	A	C	100	PASS	AC=879;AF=0.175519;AN=5008;NS=2504;DP=14810;EAS_AF=0.131;AMR_AF=0.1196;AFR_AF=0.1967;EUR_AF=0.1879;SAS_AF=0.2198;AA=-|||;VT=SNP
12	103696182	rs79387839	T	G	100	PASS	AC=632;AF=0.126198;AN=5008;NS=2504;DP=14553;EAS_AF=0.1319;AMR_AF=0.0965;AFR_AF=0.0477;EUR_AF=0.17;SAS_AF=0.2025;AA=T|||;VT=SNP;EX_TARGET
12	103696982	rs10860981	G	A	100	PASS	AC=542;AF=0.108227;AN=5008;NS=2504;DP=15373;EAS_AF=0.1657;AMR_AF=0.1167;AFR_AF=0.0499;EUR_AF=0.0716;SAS_AF=0.1595;AA=G|||;VT=SNP
12	103697293	rs75754813	T	C	100	PASS	AC=51;AF=0.0101837;AN=5008;NS=2504;DP=15402;EAS_AF=0.001;AMR_AF=0.0072;AFR_AF=0.0008;EUR_AF=0.0388;SAS_AF=0.0051;AA=T|||;VT=SNP
12	103699685	rs7488867	C	T	100	PASS	AC=1948;AF=0.388978;AN=5008;NS=2504;DP=20504;EAS_AF=0.2996;AMR_AF=0.2752;AFR_AF=0.5764;EUR_AF=0.2813;SAS_AF=0.4192;AA=T|||;VT=SNP
12	103701494	rs74828629	T	C	100	PASS	AC=546;AF=0.109026;AN=5008;NS=2504;DP=20837;EAS_AF=0.1677;AMR_AF=0.1182;AFR_AF=0.0499;EUR_AF=0.0716;SAS_AF=0.1605;AA=T|||;VT=SNP
12	103701537	rs7308188	T	C	100	PASS	AC=2234;AF=0.446086;AN=5008;NS=2504;DP=19834;EAS_AF=0.497;AMR_AF=0.3112;AFR_AF=0.5953;EUR_AF=0.2813;SAS_AF=0.4571;AA=t|||;VT=SNP
12	103701844	rs7295291	A	T	100	PASS	AC=775;AF=0.154752;AN=5008;NS=2504;DP=16252;EAS_AF=0.1319;AMR_AF=0.1037;AFR_AF=0.1188;EUR_AF=0.1869;SAS_AF=0.2301;AA=A|||;VT=SNP
12	103702132	rs10860982	G	C	100	PASS	AC=547;AF=0.109225;AN=5008;NS=2504;DP=18766;EAS_AF=0.1677;AMR_AF=0.1182;AFR_AF=0.0499;EUR_AF=0.0716;SAS_AF=0.1616;AA=G|||;VT=SNP
12	103702405	rs116895393	C	T	100	PASS	AC=148;AF=0.0295527;AN=5008;NS=2504;DP=20426;EAS_AF=0.001;AMR_AF=0.0216;AFR_AF=0.0045;EUR_AF=0.0586;SAS_AF=0.0685;AA=C|||;VT=SNP
12	103702603	rs7961837	A	G	100	PASS	AC=776;AF=0.154952;AN=5008;NS=2504;DP=21457;EAS_AF=0.1319;AMR_AF=0.1037;AFR_AF=0.1195;EUR_AF=0.1869;SAS_AF=0.2301;AA=A|||;VT=SNP
12	103703212	rs112616466	T	C	100	PASS	AC=69;AF=0.013778;AN=5008;NS=2504;DP=17196;EAS_AF=0.001;AMR_AF=0.0173;AFR_AF=0.0015;EUR_AF=0.0109;SAS_AF=0.044;AA=T|||;VT=SNP
12	103703481	rs73185853	A	G	100	PASS	AC=773;AF=0.154353;AN=5008;NS=2504;DP=18370;EAS_AF=0.1319;AMR_AF=0.1037;AFR_AF=0.1195;EUR_AF=0.1869;SAS_AF=0.227;AA=A|||;VT=SNP
12	103704399	rs11111520	T	C	100	PASS	AC=547;AF=0.109225;AN=5008;NS=2504;DP=17091;EAS_AF=0.1677;AMR_AF=0.1182;AFR_AF=0.0499;EUR_AF=0.0716;SAS_AF=0.1616;AA=T|||;VT=SNP
12	103705098	rs6419384	T	C	100	PASS	AC=2219;AF=0.443091;AN=5008;NS=2504;DP=19668;EAS_AF=0.497;AMR_AF=0.3098;AFR_AF=0.5855;EUR_AF=0.2813;SAS_AF=0.456;AA=C|||;VT=SNP
12	103706754	rs6539064	C	G	100	PASS	AC=1755;AF=0.350439;AN=5008;NS=2504;DP=19265;EAS_AF=0.3006;AMR_AF=0.2608;AFR_AF=0.4387;EUR_AF=0.2773;SAS_AF=0.4213;AA=C|||;VT=SNP
12	103706800	rs6539065	T	A	100	PASS	AC=3852;AF=0.769169;AN=5008;NS=2504;DP=18739;EAS_AF=0.8234;AMR_AF=0.5879;AFR_AF=0.9811;EUR_AF=0.5845;SAS_AF=0.7454;AA=A|||;VT=SNP
12	103707230	rs144473340	G	T	100	PASS	AC=76;AF=0.0151757;AN=5008;NS=2504;DP=18782;EAS_AF=0.001;AMR_AF=0.0259;AFR_AF=0.0008;EUR_AF=0.0467;SAS_AF=0.0092;AA=G|||;VT=SNP
12	103707800	rs59259889	A	C	100	PASS	AC=547;AF=0.109225;AN=5008;NS=2504;DP=20689;EAS_AF=0.1677;AMR_AF=0.1182;AFR_AF=0.0507;EUR_AF=0.0716;SAS_AF=0.1605;AA=A|||;VT=SNP
12	103707815	rs57342939	C	T	100	PASS	AC=547;AF=0.109225;AN=5008;NS=2504;DP=21065;EAS_AF=0.1677;AMR_AF=0.1182;AFR_AF=0.0507;EUR_AF=0.0716;SAS_AF=0.1605;AA=C|||;VT=SNP
12	103709453	rs76836262	A	T	100	PASS	AC=371;AF=0.0740815;AN=5008;NS=2504;DP=17149;EAS_AF=0.1627;AMR_AF=0.072;AFR_AF=0.0015;EUR_AF=0.0895;SAS_AF=0.0665;AA=A|||;VT=SNP
12	103710167	rs74565404	T	C	100	PASS	AC=540;AF=0.107827;AN=5008;NS=2504;DP=14671;EAS_AF=0.1677;AMR_AF=0.1167;AFR_AF=0.0469;EUR_AF=0.0706;SAS_AF=0.1605;AA=T|||;VT=SNP
12	103710509	rs149366506	T	C	100	PASS	AC=44;AF=0.00878594;AN=5008;NS=2504;DP=18754;EAS_AF=0;AMR_AF=0.0159;AFR_AF=0.0015;EUR_AF=0.0268;SAS_AF=0.0041;AA=T|||;VT=SNP
12	103710705	rs144741448	A	G	100	PASS	AC=37;AF=0.00738818;AN=5008;NS=2504;DP=20095;EAS_AF=0;AMR_AF=0.0029;AFR_AF=0.0008;EUR_AF=0.0129;SAS_AF=0.0215;AA=A|||;VT=SNP
12	103710755	rs12228711	C	T	100	PASS	AC=581;AF=0.116014;AN=5008;NS=2504;DP=8113;EAS_AF=0.1677;AMR_AF=0.1182;AFR_AF=0.0772;EUR_AF=0.0706;SAS_AF=0.1605;AA=C|||;VT=SNP
12	103711435	rs11111522	A	G	100	PASS	AC=534;AF=0.106629;AN=5008;NS=2504;DP=15951;EAS_AF=0.1677;AMR_AF=0.1167;AFR_AF=0.0424;EUR_AF=0.0696;SAS_AF=0.1616;AA=A|||;VT=SNP
12	103711640	rs6539066	T	C	100	PASS	AC=2940;AF=0.587061;AN=5008;NS=2504;DP=17410;EAS_AF=0.6607;AMR_AF=0.4035;AFR_AF=0.8419;EUR_AF=0.3708;SAS_AF=0.5194;AA=C|||;VT=SNP
12	103712067	rs11111523	A	T	100	PASS	AC=715;AF=0.142772;AN=5008;NS=2504;DP=19512;EAS_AF=0.1627;AMR_AF=0.0922;AFR_AF=0.2496;EUR_AF=0.0905;SAS_AF=0.0675;AA=A|||;VT=SNP
12	103712964	rs7134630	A	C	100	PASS	AC=2183;AF=0.435903;AN=5008;NS=2504;DP=16946;EAS_AF=0.497;AMR_AF=0.3112;AFR_AF=0.5658;EUR_AF=0.2783;SAS_AF=0.4479;AA=C|||;VT=SNP
12	103713537	rs73185855	C	T	100	PASS	AC=693;AF=0.138379;AN=5008;NS=2504;DP=20755;EAS_AF=0.1319;AMR_AF=0.1066;AFR_AF=0.0446;EUR_AF=0.1998;SAS_AF=0.2311;AA=C|||;VT=SNP
12	103714133	rs11111525	A	G	100	PASS	AC=575;AF=0.114816;AN=5008;NS=2504;DP=20785;EAS_AF=0.1677;AMR_AF=0.1182;AFR_AF=0.0726;EUR_AF=0.0696;SAS_AF=0.1616;AA=A|||;VT=SNP
12	103714424	rs7294776	G	A	100	PASS	AC=1110;AF=0.221645;AN=5008;NS=2504;DP=19272;EAS_AF=0.1677;AMR_AF=0.1643;AFR_AF=0.4327;EUR_AF=0.0726;SAS_AF=0.1861;AA=A|||;VT=SNP
12	103714665	rs11111527	T	C	100	PASS	AC=582;AF=0.116214;AN=5008;NS=2504;DP=16302;EAS_AF=0.1677;AMR_AF=0.1182;AFR_AF=0.0772;EUR_AF=0.0706;SAS_AF=0.1616;AA=T|||;VT=SNP
12	103714675	rs11111528	A	T	100	PASS	AC=540;AF=0.107827;AN=5008;NS=2504;DP=16092;EAS_AF=0.1667;AMR_AF=0.1182;AFR_AF=0.0469;EUR_AF=0.0696;SAS_AF=0.1616;AA=T|||;VT=SNP
12	103715818	rs7954263	T	C	100	PASS	AC=580;AF=0.115815;AN=5008;NS=2504;DP=14713;EAS_AF=0.1677;AMR_AF=0.1182;AFR_AF=0.0764;EUR_AF=0.0696;SAS_AF=0.1616;AA=T|||;VT=SNP
12	103716449	rs6539067	A	T	100	PASS	AC=536;AF=0.107029;AN=5008;NS=2504;DP=17792;EAS_AF=0.1677;AMR_AF=0.1167;AFR_AF=0.0439;EUR_AF=0.0696;SAS_AF=0.1616;AA=A|||;VT=SNP
12	103716512	rs10778231	A	G	100	PASS	AC=2937;AF=0.586462;AN=5008;NS=2504;DP=19330;EAS_AF=0.6607;AMR_AF=0.4035;AFR_AF=0.8419;EUR_AF=0.3708;SAS_AF=0.5164;AA=G|||;VT=SNP
12	103718256	rs117551902	G	T	100	PASS	AC=43;AF=0.00858626;AN=5008;NS=2504;DP=15044;EAS_AF=0;AMR_AF=0.0159;AFR_AF=0.0015;EUR_AF=0.0258;SAS_AF=0.0041;AA=G|||;VT=SNP
12	103718432	rs11111529	T	C	100	PASS	AC=540;AF=0.107827;AN=5008;NS=2504;DP=17277;EAS_AF=0.1677;AMR_AF=0.1167;AFR_AF=0.0469;EUR_AF=0.0696;SAS_AF=0.1616;AA=T|||;VT=SNP
12	103719170	rs117335065	A	G	100	PASS	AC=20;AF=0.00399361;AN=5008;NS=2504;DP=21358;EAS_AF=0;AMR_AF=0.0029;AFR_AF=0.0015;EUR_AF=0.0129;SAS_AF=0.0031;AA=A|||;VT=SNP
12	103719595	rs11111530	C	T	100	PASS	AC=604;AF=0.120607;AN=5008;NS=2504;DP=19286;EAS_AF=0.1667;AMR_AF=0.121;AFR_AF=0.0946;EUR_AF=0.0696;SAS_AF=0.1605;AA=T|||;VT=SNP
12	103720178	rs7971321	C	T	100	PASS	AC=2933;AF=0.585663;AN=5008;NS=2504;DP=19917;EAS_AF=0.6587;AMR_AF=0.4035;AFR_AF=0.8411;EUR_AF=0.3698;SAS_AF=0.5164;AA=T|||;VT=SNP
12	103720658	rs73185857	C	A	100	PASS	AC=742;AF=0.148163;AN=5008;NS=2504;DP=21506;EAS_AF=0.1329;AMR_AF=0.1081;AFR_AF=0.0772;EUR_AF=0.2038;SAS_AF=0.2311;AA=C|||;VT=SNP
12	103720937	rs7975056	C	G	100	PASS	AC=707;AF=0.141174;AN=5008;NS=2504;DP=16038;EAS_AF=0.1667;AMR_AF=0.1297;AFR_AF=0.1672;EUR_AF=0.0706;SAS_AF=0.1605;AA=G|||;VT=SNP
12	103721013	rs1996749	G	A	100	PASS	AC=2910;AF=0.58107;AN=5008;NS=2504;DP=17469;EAS_AF=0.6577;AMR_AF=0.4035;AFR_AF=0.8253;EUR_AF=0.3708;SAS_AF=0.5143;AA=A|||;VT=SNP
12	103721428	rs4764951	C	T	100	PASS	AC=21;AF=0.00419329;AN=5008;NS=2504;DP=18890;EAS_AF=0;AMR_AF=0.0115;AFR_AF=0;EUR_AF=0.0109;SAS_AF=0.002;AA=C|||;VT=SNP
12	103722253	rs11111531	G	T	100	PASS	AC=532;AF=0.10623;AN=5008;NS=2504;DP=19918;EAS_AF=0.1667;AMR_AF=0.1167;AFR_AF=0.0424;EUR_AF=0.0696;SAS_AF=0.1605;AA=G|||;VT=SNP
12	103722301	rs79713600	C	T	100	PASS	AC=532;AF=0.10623;AN=5008;NS=2504;DP=19101;EAS_AF=0.1667;AMR_AF=0.1153;AFR_AF=0.0431;EUR_AF=0.0696;SAS_AF=0.1605;AA=C|||;VT=SNP
12	103722537	rs17033705	C	T	100	PASS	AC=533;AF=0.10643;AN=5008;NS=2504;DP=18681;EAS_AF=0.1667;AMR_AF=0.1182;AFR_AF=0.0424;EUR_AF=0.0696;SAS_AF=0.1605;AA=C|||;VT=SNP
12	103722932	rs111466120	G	A	100	PASS	AC=749;AF=0.149561;AN=5008;NS=2504;DP=17073;EAS_AF=0.1329;AMR_AF=0.1081;AFR_AF=0.0817;EUR_AF=0.2038;SAS_AF=0.2321;AA=G|||;VT=SNP
12	103723239	rs4764952	T	C	100	PASS	AC=2918;AF=0.582668;AN=5008;NS=2504;DP=16244;EAS_AF=0.6617;AMR_AF=0.4035;AFR_AF=0.8275;EUR_AF=0.3698;SAS_AF=0.5164;AA=C|||;VT=SNP
12	103723581	rs73185858	C	T	100	PASS	AC=643;AF=0.128395;AN=5008;NS=2504;DP=11301;EAS_AF=0.1319;AMR_AF=0.1052;AFR_AF=0.0076;EUR_AF=0.1988;SAS_AF=0.2321;AA=C|||;VT=SNP
12	103723619	rs11111532	T	A	100	PASS	AC=535;AF=0.106829;AN=5008;NS=2504;DP=10646;EAS_AF=0.1687;AMR_AF=0.1167;AFR_AF=0.0424;EUR_AF=0.0696;SAS_AF=0.1616;AA=T|||;VT=SNP
12	103724090	rs7138383	G	A	100	PASS	AC=2169;AF=0.433107;AN=5008;NS=2504;DP=17005;EAS_AF=0.5397;AMR_AF=0.2781;AFR_AF=0.5582;EUR_AF=0.2773;SAS_AF=0.4243;AA=A|||;VT=SNP
12	103724603	rs73185859	T	G	100	PASS	AC=24;AF=0.00479233;AN=5008;NS=2504;DP=18482;EAS_AF=0.001;AMR_AF=0.0058;AFR_AF=0.0008;EUR_AF=0.0169;SAS_AF=0.001;AA=T|||;VT=SNP
12	103724666	rs12230008	G	T	100	PASS	AC=530;AF=0.105831;AN=5008;NS=2504;DP=18046;EAS_AF=0.1815;AMR_AF=0.0793;AFR_AF=0.0522;EUR_AF=0.0626;SAS_AF=0.1636;AA=G|||;VT=SNP
12	103725318	rs10778232	C	T	100	PASS	AC=2902;AF=0.579473;AN=5008;NS=2504;DP=21292;EAS_AF=0.6617;AMR_AF=0.3617;AFR_AF=0.8419;EUR_AF=0.3648;SAS_AF=0.5153;AA=T|||;VT=SNP
12	103726457	rs939629	G	T	100	PASS	AC=21;AF=0.00419329;AN=5008;NS=2504;DP=21255;EAS_AF=0;AMR_AF=0.0115;AFR_AF=0;EUR_AF=0.0109;SAS_AF=0.002;AA=G|||;VT=SNP
12	103726820	rs1320346	A	G	100	PASS	AC=1043;AF=0.208267;AN=5008;NS=2504;DP=21407;EAS_AF=0.1012;AMR_AF=0.1239;AFR_AF=0.5356;EUR_AF=0.0905;SAS_AF=0.0573;AA=G|||;VT=SNP
12	103727590	rs77868894	A	G	100	PASS	AC=18;AF=0.00359425;AN=5008;NS=2504;DP=18056;EAS_AF=0;AMR_AF=0.0043;AFR_AF=0.0008;EUR_AF=0.0139;SAS_AF=0;AA=G|||;VT=SNP
12	103729306	rs139333107	G	A	100	PASS	AC=45;AF=0.00898562;AN=5008;NS=2504;DP=20079;EAS_AF=0;AMR_AF=0.0173;AFR_AF=0;EUR_AF=0.0239;SAS_AF=0.0092;AA=G|||;VT=SNP
12	103729325	rs2374244	C	T	100	PASS	AC=603;AF=0.120407;AN=5008;NS=2504;DP=20121;EAS_AF=0.1012;AMR_AF=0.0807;AFR_AF=0.233;EUR_AF=0.0835;SAS_AF=0.0542;AA=C|||;VT=SNP
12	103729758	rs4764953	T	G	100	PASS	AC=719;AF=0.14357;AN=5008;NS=2504;DP=19635;EAS_AF=0.1815;AMR_AF=0.0908;AFR_AF=0.1876;EUR_AF=0.0636;SAS_AF=0.1646;AA=T|||;VT=SNP
12	103730182	rs10860987	G	T	100	PASS	AC=723;AF=0.144369;AN=5008;NS=2504;DP=19240;EAS_AF=0.1012;AMR_AF=0.0965;AFR_AF=0.3116;EUR_AF=0.0875;SAS_AF=0.0552;AA=G|||;VT=SNP
12	103731395	rs7966251	G	A	100	PASS	AC=1839;AF=0.367212;AN=5008;NS=2504;DP=18257;EAS_AF=0.4782;AMR_AF=0.2305;AFR_AF=0.4501;EUR_AF=0.2803;SAS_AF=0.3272;AA=G|||;VT=SNP
12	103731617	rs12315963	C	G	100	PASS	AC=804;AF=0.160543;AN=5008;NS=2504;DP=18002;EAS_AF=0.1012;AMR_AF=0.0994;AFR_AF=0.3699;EUR_AF=0.0885;SAS_AF=0.0562;AA=C|||;VT=SNP
12	103731823	rs7969597	G	A	100	PASS	AC=2913;AF=0.581669;AN=5008;NS=2504;DP=17819;EAS_AF=0.6637;AMR_AF=0.3588;AFR_AF=0.8411;EUR_AF=0.3648;SAS_AF=0.5276;AA=A|||;VT=SNP
12	103732388	rs78826008	A	G	100	PASS	AC=1005;AF=0.200679;AN=5008;NS=2504;DP=19694;EAS_AF=0.1855;AMR_AF=0.111;AFR_AF=0.3858;EUR_AF=0.0706;SAS_AF=0.1636;AA=g|||;VT=SNP
12	103732456	rs7305198	A	T	100	PASS	AC=724;AF=0.144569;AN=5008;NS=2504;DP=17919;EAS_AF=0.1637;AMR_AF=0.1081;AFR_AF=0.0083;EUR_AF=0.2018;SAS_AF=0.2761;AA=A|||;VT=SNP
12	103732884	rs10778236	C	T	100	PASS	AC=2888;AF=0.576677;AN=5008;NS=2504;DP=18432;EAS_AF=0.6617;AMR_AF=0.3573;AFR_AF=0.8238;EUR_AF=0.3648;SAS_AF=0.5286;AA=C|||;VT=SNP
12	103733044	rs148217087	C	T	100	PASS	AC=13;AF=0.00259585;AN=5008;NS=2504;DP=18662;EAS_AF=0;AMR_AF=0.0029;AFR_AF=0;EUR_AF=0.0109;SAS_AF=0;AA=T|||;VT=SNP
12	103733256	rs2374243	T	A	100	PASS	AC=640;AF=0.127796;AN=5008;NS=2504;DP=21244;EAS_AF=0.1012;AMR_AF=0.0821;AFR_AF=0.2564;EUR_AF=0.0835;SAS_AF=0.0593;AA=T|||;VT=SNP
12	103733549	rs11111534	A	G	100	PASS	AC=642;AF=0.128195;AN=5008;NS=2504;DP=18136;EAS_AF=0.1022;AMR_AF=0.0821;AFR_AF=0.2572;EUR_AF=0.0835;SAS_AF=0.0593;AA=A|||;VT=SNP
12	103734215	rs11111535	T	C	100	PASS	AC=809;AF=0.161542;AN=5008;NS=2504;DP=19317;EAS_AF=0.1845;AMR_AF=0.0922;AFR_AF=0.2489;EUR_AF=0.0696;SAS_AF=0.1636;AA=T|||;VT=SNP
12	103734719	rs57747432	G	T	100	PASS	AC=810;AF=0.161741;AN=5008;NS=2504;DP=15319;EAS_AF=0.1855;AMR_AF=0.0922;AFR_AF=0.2489;EUR_AF=0.0696;SAS_AF=0.1636;AA=G|||;VT=SNP
12	103734763	rs10860988	T	C	100	PASS	AC=3853;AF=0.769369;AN=5008;NS=2504;DP=13700;EAS_AF=0.8036;AMR_AF=0.5461;AFR_AF=0.9796;EUR_AF=0.6004;SAS_AF=0.7822;AA=C|||;VT=SNP
12	103735338	rs79581444	G	A	100	PASS	AC=810;AF=0.161741;AN=5008;NS=2504;DP=18187;EAS_AF=0.1855;AMR_AF=0.0922;AFR_AF=0.2489;EUR_AF=0.0696;SAS_AF=0.1636;AA=G|||;VT=SNP
12	103735855	rs78672720	G	A	100	PASS	AC=738;AF=0.147364;AN=5008;NS=2504;DP=15374;EAS_AF=0.1835;AMR_AF=0.0922;AFR_AF=0.2005;EUR_AF=0.0636;SAS_AF=0.1636;AA=G|||;VT=SNP
12	103735918	rs78160339	T	G	100	PASS	AC=1003;AF=0.20028;AN=5008;NS=2504;DP=16822;EAS_AF=0.1845;AMR_AF=0.1124;AFR_AF=0.3843;EUR_AF=0.0706;SAS_AF=0.1636;AA=G|||;VT=SNP
12	103736005	rs117150378	G	A	100	PASS	AC=122;AF=0.024361;AN=5008;NS=2504;DP=17450;EAS_AF=0;AMR_AF=0.0403;AFR_AF=0.0023;EUR_AF=0.0775;SAS_AF=0.0133;AA=G|||;VT=SNP
12	103736026	rs73185863	A	C	100	PASS	AC=808;AF=0.161342;AN=5008;NS=2504;DP=17893;EAS_AF=0.1637;AMR_AF=0.1095;AFR_AF=0.0666;EUR_AF=0.2038;SAS_AF=0.2802;AA=A|||;VT=SNP
12	103736499	rs12817542	C	T	100	PASS	AC=246;AF=0.0491214;AN=5008;NS=2504;DP=16028;EAS_AF=0.001;AMR_AF=0.2046;AFR_AF=0.0015;EUR_AF=0.0547;SAS_AF=0.047;AA=C|||;VT=SNP
12	103736721	rs7137486	C	T	100	PASS	AC=831;AF=0.165935;AN=5008;NS=2504;DP=16016;EAS_AF=0.1617;AMR_AF=0.1081;AFR_AF=0.0893;EUR_AF=0.2038;SAS_AF=0.2761;AA=C|||;VT=SNP
12	103736770	rs79190338	T	C	100	PASS	AC=77;AF=0.0153754;AN=5008;NS=2504;DP=16739;EAS_AF=0.001;AMR_AF=0.0187;AFR_AF=0.0015;EUR_AF=0.0487;SAS_AF=0.0123;AA=T|||;VT=SNP
12	103738268	rs11609171	T	C	100	PASS	AC=154;AF=0.0307508;AN=5008;NS=2504;DP=18674;EAS_AF=0;AMR_AF=0.0476;AFR_AF=0.003;EUR_AF=0.0905;SAS_AF=0.0266;AA=T|||;VT=SNP
12	103738947	rs73185864	A	G	100	PASS	AC=804;AF=0.160543;AN=5008;NS=2504;DP=20741;EAS_AF=0.1647;AMR_AF=0.111;AFR_AF=0.0658;EUR_AF=0.2028;SAS_AF=0.2761;AA=A|||;VT=SNP
12	103739480	rs117040573	G	A	100	PASS	AC=125;AF=0.0249601;AN=5008;NS=2504;DP=17448;EAS_AF=0.001;AMR_AF=0.0447;AFR_AF=0.0008;EUR_AF=0.0626;SAS_AF=0.0297;AA=G|||;VT=SNP
12	103740105	rs7980492	A	G	100	PASS	AC=745;AF=0.148762;AN=5008;NS=2504;DP=16033;EAS_AF=0.1855;AMR_AF=0.0922;AFR_AF=0.2042;EUR_AF=0.0636;SAS_AF=0.1636;AA=A|||;VT=SNP
12	103740464	rs12309358	A	C	100	PASS	AC=759;AF=0.151558;AN=5008;NS=2504;DP=19634;EAS_AF=0.1022;AMR_AF=0.098;AFR_AF=0.3321;EUR_AF=0.0885;SAS_AF=0.0613;AA=A|||;VT=SNP
12	103741253	rs112995813	T	C	100	PASS	AC=832;AF=0.166134;AN=5008;NS=2504;DP=18430;EAS_AF=0.1617;AMR_AF=0.1081;AFR_AF=0.0923;EUR_AF=0.2028;SAS_AF=0.274;AA=T|||;VT=SNP
12	103741950	rs4764733	C	G	100	PASS	AC=1676;AF=0.334665;AN=5008;NS=2504;DP=17806;EAS_AF=0.2649;AMR_AF=0.2089;AFR_AF=0.4841;EUR_AF=0.2962;SAS_AF=0.3333;AA=C|||;VT=SNP
12	103742661	rs10778237	A	G	100	PASS	AC=2436;AF=0.486422;AN=5008;NS=2504;DP=22287;EAS_AF=0.4514;AMR_AF=0.3026;AFR_AF=0.6959;EUR_AF=0.3608;SAS_AF=0.499;AA=G|||;VT=SNP
12	103743752	rs2374052	T	C	100	PASS	AC=2619;AF=0.522963;AN=5008;NS=2504;DP=15831;EAS_AF=0.4514;AMR_AF=0.3213;AFR_AF=0.8238;EUR_AF=0.3618;SAS_AF=0.499;AA=C|||;VT=SNP
12	103744783	rs150656240	A	C	100	PASS	AC=20;AF=0.00399361;AN=5008;NS=2504;DP=18266;EAS_AF=0;AMR_AF=0.0101;AFR_AF=0.0015;EUR_AF=0.0089;SAS_AF=0.002;AA=A|||;VT=SNP
12	103744824	rs10860989	G	A	100	PASS	AC=1686;AF=0.336661;AN=5008;NS=2504;DP=18274;EAS_AF=0.2659;AMR_AF=0.2118;AFR_AF=0.4894;EUR_AF=0.2962;SAS_AF=0.3333;AA=A|||;VT=SNP
12	103745110	rs12305336	G	A	100	PASS	AC=1679;AF=0.335264;AN=5008;NS=2504;DP=19645;EAS_AF=0.2659;AMR_AF=0.2104;AFR_AF=0.4826;EUR_AF=0.2962;SAS_AF=0.3364;AA=G|||;VT=SNP
12	103745441	rs12305510	G	C	100	PASS	AC=637;AF=0.127196;AN=5008;NS=2504;DP=17406;EAS_AF=0.1012;AMR_AF=0.085;AFR_AF=0.2557;EUR_AF=0.0835;SAS_AF=0.0552;AA=G|||;VT=SNP
12	103746086	rs12229038	G	A	100	PASS	AC=601;AF=0.120008;AN=5008;NS=2504;DP=20967;EAS_AF=0.1835;AMR_AF=0.0821;AFR_AF=0.1029;EUR_AF=0.0626;SAS_AF=0.1636;AA=G|||;VT=SNP
12	103746514	rs12320834	A	G	100	PASS	AC=803;AF=0.160343;AN=5008;NS=2504;DP=21013;EAS_AF=0.1012;AMR_AF=0.0994;AFR_AF=0.3684;EUR_AF=0.0885;SAS_AF=0.0573;AA=A|||;VT=SNP
12	103746936	rs117911791	C	T	100	PASS	AC=19;AF=0.00379393;AN=5008;NS=2504;DP=19569;EAS_AF=0.001;AMR_AF=0.0029;AFR_AF=0;EUR_AF=0.0129;SAS_AF=0.0031;AA=C|||;VT=SNP
12	103747178	rs2374053	T	C	100	PASS	AC=1849;AF=0.369209;AN=5008;NS=2504;DP=20166;EAS_AF=0.3502;AMR_AF=0.2219;AFR_AF=0.4796;EUR_AF=0.2734;SAS_AF=0.4427;AA=T|||;VT=SNP
12	103747921	rs77810225	C	T	100	PASS	AC=27;AF=0.00539137;AN=5008;NS=2504;DP=21996;EAS_AF=0;AMR_AF=0.0043;AFR_AF=0.0008;EUR_AF=0.0219;SAS_AF=0.001;AA=C|||;VT=SNP
12	103748475	rs1879621	G	T	100	PASS	AC=2912;AF=0.58147;AN=5008;NS=2504;DP=18760;EAS_AF=0.6637;AMR_AF=0.3602;AFR_AF=0.8396;EUR_AF=0.3648;SAS_AF=0.5276;AA=T|||;VT=SNP
12	103748572	rs1879620	G	A	100	PASS	AC=739;AF=0.147564;AN=5008;NS=2504;DP=16071;EAS_AF=0.1012;AMR_AF=0.0965;AFR_AF=0.3222;EUR_AF=0.0885;SAS_AF=0.0562;AA=G|||;VT=SNP
12	103749653	rs4077792	T	C	100	PASS	AC=820;AF=0.163738;AN=5008;NS=2504;DP=22672;EAS_AF=0.1012;AMR_AF=0.0994;AFR_AF=0.3782;EUR_AF=0.0895;SAS_AF=0.0603;AA=T|||;VT=SNP
12	103750109	rs1574503	C	T	100	PASS	AC=515;AF=0.102835;AN=5008;NS=2504;DP=22717;EAS_AF=0.1012;AMR_AF=0.0793;AFR_AF=0.1641;EUR_AF=0.0835;SAS_AF=0.0583;AA=C|||;VT=SNP
12	103750708	rs60563650	T	C	100	PASS	AC=740;AF=0.147764;AN=5008;NS=2504;DP=18181;EAS_AF=0.1845;AMR_AF=0.0922;AFR_AF=0.202;EUR_AF=0.0626;SAS_AF=0.1636;AA=T|||;VT=SNP
12	103751173	rs11111537	C	T	100	PASS	AC=1959;AF=0.391174;AN=5008;NS=2504;DP=15289;EAS_AF=0.4772;AMR_AF=0.245;AFR_AF=0.4894;EUR_AF=0.3012;SAS_AF=0.3661;AA=t|||;VT=SNP
12	103751631	rs4764955	C	G	100	PASS	AC=2702;AF=0.539537;AN=5008;NS=2504;DP=21490;EAS_AF=0.6617;AMR_AF=0.3372;AFR_AF=0.6952;EUR_AF=0.3638;SAS_AF=0.5276;AA=g|||;VT=SNP
12	103752882	rs2374054	A	G	100	PASS	AC=826;AF=0.164936;AN=5008;NS=2504;DP=17672;EAS_AF=0.1647;AMR_AF=0.1095;AFR_AF=0.0787;EUR_AF=0.2087;SAS_AF=0.2761;AA=A|||;VT=SNP
12	103753680	rs7955455	A	G	100	PASS	AC=725;AF=0.144768;AN=5008;NS=2504;DP=17472;EAS_AF=0.1647;AMR_AF=0.1066;AFR_AF=0.0091;EUR_AF=0.2018;SAS_AF=0.2761;AA=A|||;VT=SNP
12	103753691	rs7970479	T	A	100	PASS	AC=2888;AF=0.576677;AN=5008;NS=2504;DP=17857;EAS_AF=0.6647;AMR_AF=0.3559;AFR_AF=0.823;EUR_AF=0.3648;SAS_AF=0.5276;AA=A|||;VT=SNP
12	103753960	rs73185870	G	A	100	PASS	AC=723;AF=0.144369;AN=5008;NS=2504;DP=18367;EAS_AF=0.1637;AMR_AF=0.1081;AFR_AF=0.0106;EUR_AF=0.2018;SAS_AF=0.272;AA=G|||;VT=SNP
12	103755097	rs12578952	A	G	100	PASS	AC=1795;AF=0.358427;AN=5008;NS=2504;DP=18476;EAS_AF=0.3502;AMR_AF=0.2205;AFR_AF=0.4425;EUR_AF=0.2724;SAS_AF=0.4397;AA=A|||;VT=SNP
12	103755200	rs10778238	T	G	100	PASS	AC=2911;AF=0.58127;AN=5008;NS=2504;DP=17464;EAS_AF=0.6637;AMR_AF=0.3602;AFR_AF=0.8389;EUR_AF=0.3648;SAS_AF=0.5276;AA=G|||;VT=SNP
12	103756494	rs73185871	G	A	100	PASS	AC=731;AF=0.145966;AN=5008;NS=2504;DP=18105;EAS_AF=0.1637;AMR_AF=0.1081;AFR_AF=0.0106;EUR_AF=0.2038;SAS_AF=0.2781;AA=G|||;VT=SNP
12	103756616	rs73185872	A	G	100	PASS	AC=729;AF=0.145567;AN=5008;NS=2504;DP=20397;EAS_AF=0.1637;AMR_AF=0.1081;AFR_AF=0.0091;EUR_AF=0.2038;SAS_AF=0.2781;AA=A|||;VT=SNP
12	103756921	rs115919615	G	A	100	PASS	AC=540;AF=0.107827;AN=5008;NS=2504;DP=18641;EAS_AF=0.1012;AMR_AF=0.0821;AFR_AF=0.1823;EUR_AF=0.0845;SAS_AF=0.0562;AA=g|||;VT=SNP
12	103756962	rs7970531	A	G	100	PASS	AC=2898;AF=0.578674;AN=5008;NS=2504;DP=19290;EAS_AF=0.6667;AMR_AF=0.3559;AFR_AF=0.8253;EUR_AF=0.3668;SAS_AF=0.5307;AA=G|||;VT=SNP
12	103757337	rs35084914	G	A	100	PASS	AC=820;AF=0.163738;AN=5008;NS=2504;DP=19348;EAS_AF=0.1012;AMR_AF=0.0994;AFR_AF=0.3797;EUR_AF=0.0905;SAS_AF=0.0573;AA=G|||;VT=SNP
12	103757392	rs35101665	T	C	100	PASS	AC=825;AF=0.164736;AN=5008;NS=2504;DP=20327;EAS_AF=0.1012;AMR_AF=0.0994;AFR_AF=0.3828;EUR_AF=0.0915;SAS_AF=0.0573;AA=T|||;VT=SNP
12	103757528	rs6539069	A	G	100	PASS	AC=2620;AF=0.523163;AN=5008;NS=2504;DP=20617;EAS_AF=0.4504;AMR_AF=0.3213;AFR_AF=0.8245;EUR_AF=0.3628;SAS_AF=0.499;AA=G|||;VT=SNP
12	103757633	rs6539070	T	C	100	PASS	AC=2897;AF=0.578474;AN=5008;NS=2504;DP=20017;EAS_AF=0.6657;AMR_AF=0.3559;AFR_AF=0.8253;EUR_AF=0.3668;SAS_AF=0.5307;AA=C|||;VT=SNP
12	103758050	rs7132491	A	T	100	PASS	AC=604;AF=0.120607;AN=5008;NS=2504;DP=18103;EAS_AF=0.1855;AMR_AF=0.0836;AFR_AF=0.1036;EUR_AF=0.0616;SAS_AF=0.1636;AA=A|||;VT=SNP
12	103758275	rs143491127	G	T	100	PASS	AC=21;AF=0.00419329;AN=5008;NS=2504;DP=16756;EAS_AF=0;AMR_AF=0.0115;AFR_AF=0;EUR_AF=0.0109;SAS_AF=0.002;AA=G|||;VT=SNP
12	103758933	rs10047640	T	C	100	PASS	AC=1869;AF=0.373203;AN=5008;NS=2504;DP=21659;EAS_AF=0.2659;AMR_AF=0.2262;AFR_AF=0.6233;EUR_AF=0.2893;SAS_AF=0.3364;AA=C|||;VT=SNP
12	103759154	rs112997192	C	T	100	PASS	AC=42;AF=0.00838658;AN=5008;NS=2504;DP=20490;EAS_AF=0.003;AMR_AF=0.0173;AFR_AF=0.0015;EUR_AF=0.0139;SAS_AF=0.0112;AA=C|||;VT=SNP
12	103760007	rs4764956	A	C	100	PASS	AC=811;AF=0.161941;AN=5008;NS=2504;DP=19025;EAS_AF=0.1012;AMR_AF=0.0965;AFR_AF=0.3797;EUR_AF=0.0795;SAS_AF=0.0613;AA=A|||;VT=SNP
12	103760027	rs4764957	T	C	100	PASS	AC=799;AF=0.159545;AN=5008;NS=2504;DP=19102;EAS_AF=0.1012;AMR_AF=0.0965;AFR_AF=0.3714;EUR_AF=0.0785;SAS_AF=0.0613;AA=T|||;VT=SNP
12	103761183	rs11111538	T	G	100	PASS	AC=631;AF=0.125998;AN=5008;NS=2504;DP=18432;EAS_AF=0.1012;AMR_AF=0.0807;AFR_AF=0.2587;EUR_AF=0.0726;SAS_AF=0.0593;AA=T|||;VT=SNP
12	103761292	rs11111539	G	A	100	PASS	AC=1651;AF=0.329673;AN=5008;NS=2504;DP=18594;EAS_AF=0.2639;AMR_AF=0.2061;AFR_AF=0.475;EUR_AF=0.2873;SAS_AF=0.3323;AA=G|||;VT=SNP
12	103761501	rs11111540	G	A	100	PASS	AC=2693;AF=0.53774;AN=5008;NS=2504;DP=14928;EAS_AF=0.6627;AMR_AF=0.3343;AFR_AF=0.6959;EUR_AF=0.3549;SAS_AF=0.5276;AA=A|||;VT=SNP
12	103761546	rs9669355	C	T	100	PASS	AC=1864;AF=0.372204;AN=5008;NS=2504;DP=14699;EAS_AF=0.2649;AMR_AF=0.2262;AFR_AF=0.6233;EUR_AF=0.2893;SAS_AF=0.3323;AA=T|||;VT=SNP
12	103762406	rs4147493	C	T	100	PASS	AC=746;AF=0.148962;AN=5008;NS=2504;DP=20345;EAS_AF=0.1855;AMR_AF=0.0922;AFR_AF=0.202;EUR_AF=0.0626;SAS_AF=0.1687;AA=C|||;VT=SNP
12	103762434	rs7969944	A	C	100	PASS	AC=824;AF=0.164537;AN=5008;NS=2504;DP=19548;EAS_AF=0.1012;AMR_AF=0.0994;AFR_AF=0.3797;EUR_AF=0.0905;SAS_AF=0.0613;AA=A|||;VT=SNP
12	103762638	rs12317808	C	G	100	PASS	AC=823;AF=0.164337;AN=5008;NS=2504;DP=18094;EAS_AF=0.1012;AMR_AF=0.0994;AFR_AF=0.379;EUR_AF=0.0905;SAS_AF=0.0613;AA=C|||;VT=SNP
12	103763208	rs4462440	T	G	100	PASS	AC=723;AF=0.144369;AN=5008;NS=2504;DP=17942;EAS_AF=0.1637;AMR_AF=0.1081;AFR_AF=0.0106;EUR_AF=0.2018;SAS_AF=0.272;AA=T|||;VT=SNP
12	103763287	rs6419385	G	A	100	PASS	AC=855;AF=0.170727;AN=5008;NS=2504;DP=16744;EAS_AF=0.1637;AMR_AF=0.1095;AFR_AF=0.1051;EUR_AF=0.2078;SAS_AF=0.272;AA=G|||;VT=SNP
12	103763593	rs7309571	C	T	100	PASS	AC=720;AF=0.14377;AN=5008;NS=2504;DP=19675;EAS_AF=0.1617;AMR_AF=0.1066;AFR_AF=0.0106;EUR_AF=0.2018;SAS_AF=0.272;AA=C|||;VT=SNP
12	103763834	rs7312908	C	A	100	PASS	AC=1687;AF=0.336861;AN=5008;NS=2504;DP=21459;EAS_AF=0.2639;AMR_AF=0.2104;AFR_AF=0.4917;EUR_AF=0.2982;SAS_AF=0.3323;AA=A|||;VT=SNP
12	103764586	rs11111541	G	A	100	PASS	AC=866;AF=0.172923;AN=5008;NS=2504;DP=17483;EAS_AF=0.1627;AMR_AF=0.1095;AFR_AF=0.1135;EUR_AF=0.2087;SAS_AF=0.272;AA=A|||;VT=SNP
12	103765539	rs146236562	C	T	100	PASS	AC=6;AF=0.00119808;AN=5008;NS=2504;DP=17669;EAS_AF=0;AMR_AF=0.0029;AFR_AF=0;EUR_AF=0.003;SAS_AF=0.001;AA=C|||;VT=SNP
12	103765744	rs10860990	T	C	100	PASS	AC=2720;AF=0.543131;AN=5008;NS=2504;DP=22737;EAS_AF=0.6647;AMR_AF=0.3372;AFR_AF=0.6982;EUR_AF=0.3668;SAS_AF=0.5358;AA=C|||;VT=SNP
12	103765893	rs12227177	G	A	100	PASS	AC=743;AF=0.148363;AN=5008;NS=2504;DP=18701;EAS_AF=0.1845;AMR_AF=0.0908;AFR_AF=0.2012;EUR_AF=0.0626;SAS_AF=0.1687;AA=A|||;VT=SNP
12	103766039	rs117813737	C	T	100	PASS	AC=33;AF=0.00658946;AN=5008;NS=2504;DP=21482;EAS_AF=0.001;AMR_AF=0.0029;AFR_AF=0.0008;EUR_AF=0.0119;SAS_AF=0.0174;AA=C|||;VT=SNP
12	103766154	rs12578510	C	T	100	PASS	AC=781;AF=0.15595;AN=5008;NS=2504;DP=22353;EAS_AF=0.1637;AMR_AF=0.1081;AFR_AF=0.0522;EUR_AF=0.2038;SAS_AF=0.273;AA=C|||;VT=SNP
12	103766639	rs2888728	T	C	100	PASS	AC=772;AF=0.154153;AN=5008;NS=2504;DP=22130;EAS_AF=0.1845;AMR_AF=0.0951;AFR_AF=0.2201;EUR_AF=0.0636;SAS_AF=0.1687;AA=T|||;VT=SNP
12	103766743	rs2374060	T	C	100	PASS	AC=2944;AF=0.587859;AN=5008;NS=2504;DP=21994;EAS_AF=0.6657;AMR_AF=0.3617;AFR_AF=0.8548;EUR_AF=0.3668;SAS_AF=0.5348;AA=t|||;VT=SNP
12	103767862	rs1343868	A	C	100	PASS	AC=2323;AF=0.463858;AN=5008;NS=2504;DP=21248;EAS_AF=0.4514;AMR_AF=0.3012;AFR_AF=0.6135;EUR_AF=0.3559;SAS_AF=0.501;AA=A|||;VT=SNP
12	103767871	rs75765333	G	A	100	PASS	AC=723;AF=0.144369;AN=5008;NS=2504;DP=21276;EAS_AF=0.1617;AMR_AF=0.1066;AFR_AF=0.0106;EUR_AF=0.2018;SAS_AF=0.2751;AA=G|||;VT=SNP
12	103768660	rs10507163	T	G	100	PASS	AC=806;AF=0.160942;AN=5008;NS=2504;DP=20678;EAS_AF=0.1012;AMR_AF=0.0994;AFR_AF=0.3699;EUR_AF=0.0895;SAS_AF=0.0573;AA=T|||;VT=SNP
12	103769322	rs12320856	C	T	100	PASS	AC=601;AF=0.120008;AN=5008;NS=2504;DP=13756;EAS_AF=0.1012;AMR_AF=0.0807;AFR_AF=0.2315;EUR_AF=0.0835;SAS_AF=0.0542;AA=C|||;VT=SNP
12	103769619	rs73185876	C	A	100	PASS	AC=33;AF=0.00658946;AN=5008;NS=2504;DP=15689;EAS_AF=0;AMR_AF=0.013;AFR_AF=0.0008;EUR_AF=0.0149;SAS_AF=0.0082;AA=C|||;VT=SNP
12	103769787	rs10507164	C	T	100	PASS	AC=733;AF=0.146366;AN=5008;NS=2504;DP=18644;EAS_AF=0.1617;AMR_AF=0.1066;AFR_AF=0.0189;EUR_AF=0.2018;SAS_AF=0.274;AA=C|||;VT=SNP
12	103769987	rs7316140	C	T	100	PASS	AC=1675;AF=0.334465;AN=5008;NS=2504;DP=20284;EAS_AF=0.2639;AMR_AF=0.2089;AFR_AF=0.4841;EUR_AF=0.2982;SAS_AF=0.3313;AA=c|||;VT=SNP
12	103771416	rs7306825	T	G	100	PASS	AC=1673;AF=0.334065;AN=5008;NS=2504;DP=16533;EAS_AF=0.2639;AMR_AF=0.2089;AFR_AF=0.4803;EUR_AF=0.2992;SAS_AF=0.3333;AA=T|||;VT=SNP
12	103771879	rs11111542	C	T	100	PASS	AC=711;AF=0.141973;AN=5008;NS=2504;DP=18002;EAS_AF=0.1012;AMR_AF=0.0951;AFR_AF=0.3011;EUR_AF=0.0895;SAS_AF=0.0562;AA=C|||;VT=SNP
12	103772579	rs1343985	T	C	100	PASS	AC=1228;AF=0.245208;AN=5008;NS=2504;DP=19509;EAS_AF=0.3998;AMR_AF=0.147;AFR_AF=0.3495;EUR_AF=0.0696;SAS_AF=0.1953;AA=C|||;VT=SNP
12	103772733	rs1343986	G	C	100	PASS	AC=933;AF=0.186302;AN=5008;NS=2504;DP=18395;EAS_AF=0.1845;AMR_AF=0.1124;AFR_AF=0.3351;EUR_AF=0.0646;SAS_AF=0.1646;AA=g|||;VT=SNP
12	103772777	rs2374061	G	A	100	PASS	AC=2687;AF=0.536542;AN=5008;NS=2504;DP=19719;EAS_AF=0.5536;AMR_AF=0.3545;AFR_AF=0.7466;EUR_AF=0.3728;SAS_AF=0.5327;AA=g|||;VT=SNP
12	103772937	rs12829170	T	C	100	PASS	AC=563;AF=0.11242;AN=5008;NS=2504;DP=19315;EAS_AF=0.1081;AMR_AF=0.0807;AFR_AF=0.1929;EUR_AF=0.0924;SAS_AF=0.0511;AA=T|||;VT=SNP
12	103772994	rs79343549	C	T	100	PASS	AC=649;AF=0.129593;AN=5008;NS=2504;DP=19109;EAS_AF=0.1071;AMR_AF=0.085;AFR_AF=0.2375;EUR_AF=0.0934;SAS_AF=0.0757;AA=C|||;VT=SNP
12	103772995	rs10860991	C	A	100	PASS	AC=1865;AF=0.372404;AN=5008;NS=2504;DP=19159;EAS_AF=0.4692;AMR_AF=0.2147;AFR_AF=0.5825;EUR_AF=0.2048;SAS_AF=0.273;AA=A|||;VT=SNP
12	103773440	rs73185877	G	A	100	PASS	AC=162;AF=0.0323482;AN=5008;NS=2504;DP=20765;EAS_AF=0.0516;AMR_AF=0.0418;AFR_AF=0.0333;EUR_AF=0.0308;SAS_AF=0.0061;AA=G|||;VT=SNP
12	103774432	rs10778239	C	T	100	PASS	AC=3491;AF=0.697085;AN=5008;NS=2504;DP=18121;EAS_AF=0.6687;AMR_AF=0.7867;AFR_AF=0.7466;EUR_AF=0.6819;SAS_AF=0.6115;AA=T|||;VT=SNP
12	103775419	rs11611044	G	A	100	PASS	AC=410;AF=0.081869;AN=5008;NS=2504;DP=17739;EAS_AF=0.0476;AMR_AF=0.049;AFR_AF=0.1815;EUR_AF=0.0368;SAS_AF=0.0521;AA=G|||;VT=SNP
12	103775446	rs145496747	G	A	100	PASS	AC=32;AF=0.00638978;AN=5008;NS=2504;DP=18416;EAS_AF=0;AMR_AF=0.0072;AFR_AF=0.0008;EUR_AF=0.0239;SAS_AF=0.002;AA=A|||;VT=SNP
12	103775754	rs78649413	A	G	100	PASS	AC=412;AF=0.0822684;AN=5008;NS=2504;DP=18459;EAS_AF=0.0496;AMR_AF=0.049;AFR_AF=0.1815;EUR_AF=0.0368;SAS_AF=0.0521;AA=A|||;VT=SNP
12	103776111	rs117762134	C	T	100	PASS	AC=17;AF=0.00339457;AN=5008;NS=2504;DP=19675;EAS_AF=0;AMR_AF=0.0029;AFR_AF=0.0008;EUR_AF=0.0119;SAS_AF=0.002;AA=C|||;VT=SNP
12	103776489	rs12369026	G	A	100	PASS	AC=773;AF=0.154353;AN=5008;NS=2504;DP=20180;EAS_AF=0.1508;AMR_AF=0.1542;AFR_AF=0.0582;EUR_AF=0.1879;SAS_AF=0.2536;AA=G|||;VT=SNP
12	103776744	rs7976887	A	G	100	PASS	AC=3313;AF=0.661542;AN=5008;NS=2504;DP=19716;EAS_AF=0.6696;AMR_AF=0.7824;AFR_AF=0.6082;EUR_AF=0.6809;SAS_AF=0.6196;AA=G|||;VT=SNP
12	103776760	rs11615621	A	T	100	PASS	AC=410;AF=0.081869;AN=5008;NS=2504;DP=20479;EAS_AF=0.0496;AMR_AF=0.049;AFR_AF=0.18;EUR_AF=0.0368;SAS_AF=0.0521;AA=A|||;VT=SNP
12	103777087	rs7980116	A	G	100	PASS	AC=3223;AF=0.64357;AN=5008;NS=2504;DP=17720;EAS_AF=0.6696;AMR_AF=0.7752;AFR_AF=0.5439;EUR_AF=0.6809;SAS_AF=0.6196;AA=G|||;VT=SNP
12	103777467	rs1317015	T	C	100	PASS	AC=3417;AF=0.682308;AN=5008;NS=2504;DP=20523;EAS_AF=0.6696;AMR_AF=0.7867;AFR_AF=0.6838;EUR_AF=0.6809;SAS_AF=0.6207;AA=C|||;VT=SNP
12	103777801	rs2888729	C	T	100	PASS	AC=3223;AF=0.64357;AN=5008;NS=2504;DP=19101;EAS_AF=0.6696;AMR_AF=0.7752;AFR_AF=0.5439;EUR_AF=0.6809;SAS_AF=0.6196;AA=T|||;VT=SNP
12	103777832	rs6539072	T	C	100	PASS	AC=3201;AF=0.639177;AN=5008;NS=2504;DP=19768;EAS_AF=0.6696;AMR_AF=0.7752;AFR_AF=0.5272;EUR_AF=0.6809;SAS_AF=0.6196;AA=T|||;VT=SNP
12	103778017	rs2374062	C	T	100	PASS	AC=2944;AF=0.587859;AN=5008;NS=2504;DP=19101;EAS_AF=0.4881;AMR_AF=0.7738;AFR_AF=0.5272;EUR_AF=0.6819;SAS_AF=0.544;AA=C|||;VT=SNP
12	103778503	rs10745962	C	A	100	PASS	AC=2921;AF=0.583267;AN=5008;NS=2504;DP=22842;EAS_AF=0.4891;AMR_AF=0.7723;AFR_AF=0.5091;EUR_AF=0.6809;SAS_AF=0.546;AA=C|||;VT=SNP
12	103779126	rs7967003	C	T	100	PASS	AC=2479;AF=0.495008;AN=5008;NS=2504;DP=16458;EAS_AF=0.4395;AMR_AF=0.719;AFR_AF=0.3071;EUR_AF=0.6441;SAS_AF=0.4939;AA=C|||;VT=SNP
12	103779767	rs10778240	A	T	100	PASS	AC=2525;AF=0.504193;AN=5008;NS=2504;DP=20404;EAS_AF=0.4395;AMR_AF=0.7233;AFR_AF=0.3359;EUR_AF=0.6441;SAS_AF=0.499;AA=A|||;VT=SNP
12	103779825	rs147507060	C	T	100	PASS	AC=41;AF=0.0081869;AN=5008;NS=2504;DP=22119;EAS_AF=0;AMR_AF=0.0159;AFR_AF=0.0015;EUR_AF=0.0258;SAS_AF=0.002;AA=C|||;VT=SNP
12	103780659	rs143116661	C	T	100	PASS	AC=19;AF=0.00379393;AN=5008;NS=2504;DP=20381;EAS_AF=0;AMR_AF=0.0029;AFR_AF=0;EUR_AF=0.0159;SAS_AF=0.001;AA=C|||;VT=SNP
12	103780766	rs10745963	A	T	100	PASS	AC=2526;AF=0.504393;AN=5008;NS=2504;DP=21890;EAS_AF=0.4395;AMR_AF=0.7233;AFR_AF=0.3366;EUR_AF=0.6441;SAS_AF=0.499;AA=A|||;VT=SNP
12	103780992	rs71466267	C	T	100	PASS	AC=448;AF=0.0894569;AN=5008;NS=2504;DP=20476;EAS_AF=0.1399;AMR_AF=0.0749;AFR_AF=0.0061;EUR_AF=0.0885;SAS_AF=0.1616;AA=C|||;VT=SNP
12	103781254	rs7975406	G	T	100	PASS	AC=1257;AF=0.250998;AN=5008;NS=2504;DP=22087;EAS_AF=0.1409;AMR_AF=0.1715;AFR_AF=0.4622;EUR_AF=0.1799;SAS_AF=0.2086;AA=G|||;VT=SNP
12	103782137	rs17033807	A	G	100	PASS	AC=1249;AF=0.249401;AN=5008;NS=2504;DP=18081;EAS_AF=0.3214;AMR_AF=0.1556;AFR_AF=0.2731;EUR_AF=0.1789;SAS_AF=0.2822;AA=A|||;VT=SNP
12	103782194	rs7965775	T	C	100	PASS	AC=1388;AF=0.277157;AN=5008;NS=2504;DP=18441;EAS_AF=0.2867;AMR_AF=0.5533;AFR_AF=0.0219;EUR_AF=0.4503;SAS_AF=0.2382;AA=T|||;VT=SNP
12	103782472	rs35028077	A	G	100	PASS	AC=14;AF=0.00279553;AN=5008;NS=2504;DP=19794;EAS_AF=0;AMR_AF=0.0043;AFR_AF=0;EUR_AF=0.0099;SAS_AF=0.001;AA=A|||;VT=SNP
12	103783314	rs17568045	T	C	100	PASS	AC=34;AF=0.00678914;AN=5008;NS=2504;DP=22018;EAS_AF=0;AMR_AF=0.0086;AFR_AF=0.0008;EUR_AF=0.0249;SAS_AF=0.002;AA=T|||;VT=SNP
12	103783356	rs17033809	C	A	100	PASS	AC=1350;AF=0.269569;AN=5008;NS=2504;DP=21911;EAS_AF=0.3413;AMR_AF=0.1599;AFR_AF=0.3434;EUR_AF=0.172;SAS_AF=0.274;AA=A|||;VT=SNP
12	103783596	rs17033810	G	A	100	PASS	AC=464;AF=0.0926518;AN=5008;NS=2504;DP=19632;EAS_AF=0.1409;AMR_AF=0.0648;AFR_AF=0.0673;EUR_AF=0.0547;SAS_AF=0.136;AA=G|||;VT=SNP
12	103783670	rs140180185	G	A	100	PASS	AC=19;AF=0.00379393;AN=5008;NS=2504;DP=22070;EAS_AF=0;AMR_AF=0.0029;AFR_AF=0;EUR_AF=0.0159;SAS_AF=0.001;AA=G|||;VT=SNP
12	103783847	rs35663013	C	G	100	PASS	AC=959;AF=0.191494;AN=5008;NS=2504;DP=20545;EAS_AF=0.1419;AMR_AF=0.1369;AFR_AF=0.2912;EUR_AF=0.1412;SAS_AF=0.1984;AA=C|||;VT=SNP
12	103784139	rs10778241	C	T	100	PASS	AC=2667;AF=0.532548;AN=5008;NS=2504;DP=19307;EAS_AF=0.4702;AMR_AF=0.7464;AFR_AF=0.3699;EUR_AF=0.6789;SAS_AF=0.5143;AA=A|||;VT=SNP
12	103784888	rs11111547	T	C	100	PASS	AC=966;AF=0.192891;AN=5008;NS=2504;DP=15966;EAS_AF=0.1419;AMR_AF=0.1369;AFR_AF=0.2965;EUR_AF=0.1412;SAS_AF=0.1984;AA=T|||;VT=SNP
12	103785205	rs12230309	C	T	100	PASS	AC=1005;AF=0.200679;AN=5008;NS=2504;DP=14220;EAS_AF=0.1419;AMR_AF=0.1383;AFR_AF=0.3253;EUR_AF=0.1412;SAS_AF=0.1984;AA=C|||;VT=SNP
12	103786515	rs2374045	G	A	100	PASS	AC=2687;AF=0.536542;AN=5008;NS=2504;DP=20490;EAS_AF=0.4702;AMR_AF=0.7536;AFR_AF=0.3714;EUR_AF=0.6899;SAS_AF=0.5164;AA=G|||;VT=SNP
12	103786928	rs7970506	C	T	100	PASS	AC=2695;AF=0.538139;AN=5008;NS=2504;DP=21725;EAS_AF=0.4712;AMR_AF=0.7579;AFR_AF=0.3714;EUR_AF=0.6899;SAS_AF=0.5204;AA=C|||;VT=SNP
12	103787019	rs35045561	T	A	100	PASS	AC=916;AF=0.182907;AN=5008;NS=2504;DP=20265;EAS_AF=0.1419;AMR_AF=0.134;AFR_AF=0.2579;EUR_AF=0.1412;SAS_AF=0.2014;AA=T|||;VT=SNP
12	103787185	rs139637724	T	A	100	PASS	AC=17;AF=0.00339457;AN=5008;NS=2504;DP=19536;EAS_AF=0;AMR_AF=0.0029;AFR_AF=0.0008;EUR_AF=0.0119;SAS_AF=0.002;AA=T|||;VT=SNP
12	103787238	rs145254438	A	G	100	PASS	AC=40;AF=0.00798722;AN=5008;NS=2504;DP=21211;EAS_AF=0;AMR_AF=0.0144;AFR_AF=0.0015;EUR_AF=0.0258;SAS_AF=0.002;AA=A|||;VT=SNP
12	103787250	rs78395906	A	T	100	PASS	AC=83;AF=0.0165735;AN=5008;NS=2504;DP=21211;EAS_AF=0.002;AMR_AF=0.0144;AFR_AF=0.0045;EUR_AF=0.0348;SAS_AF=0.0307;AA=A|||;VT=SNP
12	103787512	rs2374046	C	A	100	PASS	AC=997;AF=0.199081;AN=5008;NS=2504;DP=19609;EAS_AF=0.1419;AMR_AF=0.1383;AFR_AF=0.32;EUR_AF=0.1412;SAS_AF=0.1973;AA=C|||;VT=SNP
12	103788301	rs10161218	G	A	100	PASS	AC=4037;AF=0.80611;AN=5008;NS=2504;DP=21965;EAS_AF=0.7847;AMR_AF=0.8689;AFR_AF=0.7912;EUR_AF=0.8221;SAS_AF=0.7873;AA=A|||;VT=SNP
12	103788427	rs10745964	C	T	100	PASS	AC=2663;AF=0.531749;AN=5008;NS=2504;DP=20263;EAS_AF=0.4702;AMR_AF=0.7464;AFR_AF=0.3699;EUR_AF=0.6789;SAS_AF=0.5102;AA=C|||;VT=SNP
12	103788938	rs7957584	G	A	100	PASS	AC=1005;AF=0.200679;AN=5008;NS=2504;DP=17925;EAS_AF=0.1429;AMR_AF=0.1383;AFR_AF=0.3253;EUR_AF=0.1412;SAS_AF=0.1973;AA=A|||;VT=SNP
12	103789269	rs7957668	A	G	100	PASS	AC=1005;AF=0.200679;AN=5008;NS=2504;DP=13972;EAS_AF=0.1429;AMR_AF=0.1383;AFR_AF=0.3253;EUR_AF=0.1412;SAS_AF=0.1973;AA=G|||;VT=SNP
12	103789346	rs113778537	C	T	100	PASS	AC=418;AF=0.0834665;AN=5008;NS=2504;DP=13628;EAS_AF=0.001;AMR_AF=0.0692;AFR_AF=0.1853;EUR_AF=0.0865;SAS_AF=0.0378;AA=C|||;VT=SNP
12	103789404	rs10161272	C	T	100	PASS	AC=2712;AF=0.541534;AN=5008;NS=2504;DP=14903;EAS_AF=0.4702;AMR_AF=0.755;AFR_AF=0.3888;EUR_AF=0.6899;SAS_AF=0.5174;AA=C|||;VT=SNP
12	103790118	rs11111548	A	G	100	PASS	AC=1012;AF=0.202077;AN=5008;NS=2504;DP=15239;EAS_AF=0.1429;AMR_AF=0.1383;AFR_AF=0.3298;EUR_AF=0.1421;SAS_AF=0.1973;AA=A|||;VT=SNP
12	103790122	rs7312095	T	C	100	PASS	AC=2691;AF=0.53734;AN=5008;NS=2504;DP=15284;EAS_AF=0.4702;AMR_AF=0.7536;AFR_AF=0.3714;EUR_AF=0.6889;SAS_AF=0.5215;AA=T|||;VT=SNP
12	103790193	rs7295887	A	G	100	PASS	AC=2716;AF=0.542332;AN=5008;NS=2504;DP=17221;EAS_AF=0.4702;AMR_AF=0.755;AFR_AF=0.3888;EUR_AF=0.6899;SAS_AF=0.5215;AA=A|||;VT=SNP
12	103790245	rs7295986	A	T	100	PASS	AC=4152;AF=0.829073;AN=5008;NS=2504;DP=18953;EAS_AF=0.8115;AMR_AF=0.9063;AFR_AF=0.8245;EUR_AF=0.833;SAS_AF=0.7945;AA=T|||;VT=SNP
12	103790348	rs11111549	A	G	100	PASS	AC=877;AF=0.17512;AN=5008;NS=2504;DP=19544;EAS_AF=0.1429;AMR_AF=0.1311;AFR_AF=0.2322;EUR_AF=0.1412;SAS_AF=0.1973;AA=A|||;VT=SNP
12	103790415	rs7296215	A	G	100	PASS	AC=4152;AF=0.829073;AN=5008;NS=2504;DP=18849;EAS_AF=0.8115;AMR_AF=0.9063;AFR_AF=0.8245;EUR_AF=0.833;SAS_AF=0.7945;AA=G|||;VT=SNP
12	103790535	rs11111550	G	C	100	PASS	AC=1011;AF=0.201877;AN=5008;NS=2504;DP=18326;EAS_AF=0.1429;AMR_AF=0.1383;AFR_AF=0.3298;EUR_AF=0.1412;SAS_AF=0.1973;AA=G|||;VT=SNP
12	103790571	rs113391537	G	A	100	PASS	AC=198;AF=0.0395367;AN=5008;NS=2504;DP=18666;EAS_AF=0.001;AMR_AF=0.0591;AFR_AF=0.0257;EUR_AF=0.0855;SAS_AF=0.0368;AA=G|||;VT=SNP
12	103791170	rs7965797	G	A	100	PASS	AC=4084;AF=0.815495;AN=5008;NS=2504;DP=20401;EAS_AF=0.8115;AMR_AF=0.8948;AFR_AF=0.7927;EUR_AF=0.8221;SAS_AF=0.7873;AA=A|||;VT=SNP
12	103791495	rs12830978	A	T	100	PASS	AC=965;AF=0.192692;AN=5008;NS=2504;DP=20522;EAS_AF=0.1419;AMR_AF=0.1369;AFR_AF=0.2965;EUR_AF=0.1412;SAS_AF=0.1973;AA=A|||;VT=SNP
12	103791675	rs7301105	G	A	100	PASS	AC=3965;AF=0.791733;AN=5008;NS=2504;DP=19423;EAS_AF=0.8115;AMR_AF=0.8862;AFR_AF=0.7095;EUR_AF=0.8201;SAS_AF=0.7863;AA=A|||;VT=SNP
12	103792214	rs77024226	C	T	100	PASS	AC=199;AF=0.0397364;AN=5008;NS=2504;DP=14437;EAS_AF=0.001;AMR_AF=0.0605;AFR_AF=0.0265;EUR_AF=0.0845;SAS_AF=0.0368;AA=C|||;VT=SNP
12	103792262	rs2888730	T	A	100	PASS	AC=4334;AF=0.865415;AN=5008;NS=2504;DP=14373;EAS_AF=0.8115;AMR_AF=0.9193;AFR_AF=0.9554;EUR_AF=0.833;SAS_AF=0.7945;AA=A|||;VT=SNP
12	103792395	rs2374063	A	C	100	PASS	AC=4152;AF=0.829073;AN=5008;NS=2504;DP=14628;EAS_AF=0.8115;AMR_AF=0.9063;AFR_AF=0.8245;EUR_AF=0.833;SAS_AF=0.7945;AA=C|||;VT=SNP
12	103792719	rs4433658	G	T	100	PASS	AC=4142;AF=0.827077;AN=5008;NS=2504;DP=10852;EAS_AF=0.8115;AMR_AF=0.9063;AFR_AF=0.8169;EUR_AF=0.833;SAS_AF=0.7945;AA=T|||;VT=SNP
12	103792861	rs12227434	T	C	100	PASS	AC=1283;AF=0.25619;AN=5008;NS=2504;DP=13036;EAS_AF=0.3413;AMR_AF=0.1398;AFR_AF=0.3253;EUR_AF=0.1412;SAS_AF=0.2761;AA=T|||;VT=SNP
12	103792903	rs12227436	T	C	100	PASS	AC=1283;AF=0.25619;AN=5008;NS=2504;DP=11500;EAS_AF=0.3413;AMR_AF=0.1398;AFR_AF=0.3253;EUR_AF=0.1412;SAS_AF=0.2761;AA=T|||;VT=SNP
12	103793051	rs117868453	T	C	100	PASS	AC=35;AF=0.00698882;AN=5008;NS=2504;DP=12943;EAS_AF=0;AMR_AF=0.0101;AFR_AF=0;EUR_AF=0.0229;SAS_AF=0.0051;AA=T|||;VT=SNP
12	103793149	rs76369078	A	G	100	PASS	AC=17;AF=0.00339457;AN=5008;NS=2504;DP=13717;EAS_AF=0;AMR_AF=0.0014;AFR_AF=0;EUR_AF=0.0139;SAS_AF=0.002;AA=G|||;VT=SNP
12	103793186	rs11111551	G	A	100	PASS	AC=2632;AF=0.525559;AN=5008;NS=2504;DP=14283;EAS_AF=0.4702;AMR_AF=0.7522;AFR_AF=0.3298;EUR_AF=0.6899;SAS_AF=0.5174;AA=G|||;VT=SNP
12	103793808	rs2374064	G	C	100	PASS	AC=1279;AF=0.255391;AN=5008;NS=2504;DP=15869;EAS_AF=0.3413;AMR_AF=0.1398;AFR_AF=0.3253;EUR_AF=0.1412;SAS_AF=0.272;AA=G|||;VT=SNP
12	103794246	rs10745965	C	A	100	PASS	AC=2712;AF=0.541534;AN=5008;NS=2504;DP=22177;EAS_AF=0.4702;AMR_AF=0.755;AFR_AF=0.3888;EUR_AF=0.6899;SAS_AF=0.5174;AA=C|||;VT=SNP
12	103794317	rs17033834	A	G	100	PASS	AC=877;AF=0.17512;AN=5008;NS=2504;DP=21938;EAS_AF=0.1429;AMR_AF=0.1311;AFR_AF=0.2322;EUR_AF=0.1412;SAS_AF=0.1973;AA=A|||;VT=SNP
12	103794491	rs7313836	G	A	100	PASS	AC=2716;AF=0.542332;AN=5008;NS=2504;DP=22074;EAS_AF=0.4702;AMR_AF=0.755;AFR_AF=0.3888;EUR_AF=0.6899;SAS_AF=0.5215;AA=G|||;VT=SNP
12	103794782	rs17033840	G	A	100	PASS	AC=857;AF=0.171126;AN=5008;NS=2504;DP=21195;EAS_AF=0.1419;AMR_AF=0.1297;AFR_AF=0.2179;EUR_AF=0.1412;SAS_AF=0.1984;AA=G|||;VT=SNP
12	103795144	rs2374065	C	G	100	PASS	AC=3105;AF=0.620008;AN=5008;NS=2504;DP=20421;EAS_AF=0.6696;AMR_AF=0.7637;AFR_AF=0.469;EUR_AF=0.6918;SAS_AF=0.5971;AA=G|||;VT=SNP
12	103795425	rs117838745	C	T	100	PASS	AC=18;AF=0.00359425;AN=5008;NS=2504;DP=19301;EAS_AF=0;AMR_AF=0.0144;AFR_AF=0;EUR_AF=0.007;SAS_AF=0.001;AA=C|||;VT=SNP;EX_TARGET
12	103795963	rs17033847	A	G	100	PASS	AC=437;AF=0.0872604;AN=5008;NS=2504;DP=18964;EAS_AF=0.1419;AMR_AF=0.0605;AFR_AF=0.0272;EUR_AF=0.0547;SAS_AF=0.1646;AA=A|||;VT=SNP
12	103796508	rs76527187	G	A	100	PASS	AC=198;AF=0.0395367;AN=5008;NS=2504;DP=20810;EAS_AF=0.001;AMR_AF=0.0591;AFR_AF=0.0257;EUR_AF=0.0845;SAS_AF=0.0378;AA=G|||;VT=SNP
12	103796611	rs138477082	C	T	100	PASS	AC=45;AF=0.00898562;AN=5008;NS=2504;DP=20012;EAS_AF=0;AMR_AF=0.0173;AFR_AF=0;EUR_AF=0.0318;SAS_AF=0.001;AA=C|||;VT=SNP
12	103797026	rs192399764	C	T	100	PASS	AC=17;AF=0.00339457;AN=5008;NS=2504;DP=13186;EAS_AF=0;AMR_AF=0.0014;AFR_AF=0;EUR_AF=0.0139;SAS_AF=0.002;AA=C|||;VT=SNP
12	103797108	rs4408393	T	C	100	PASS	AC=3296;AF=0.658147;AN=5008;NS=2504;DP=12380;EAS_AF=0.6706;AMR_AF=0.7709;AFR_AF=0.6089;EUR_AF=0.6918;SAS_AF=0.5971;AA=t|||;VT=SNP
12	103797224	rs7295666	A	G	100	PASS	AC=4167;AF=0.832069;AN=5008;NS=2504;DP=18268;EAS_AF=0.8115;AMR_AF=0.9063;AFR_AF=0.8359;EUR_AF=0.833;SAS_AF=0.7945;AA=G|||;VT=SNP
12	103798102	rs7959115	T	A	100	PASS	AC=4176;AF=0.833866;AN=5008;NS=2504;DP=18512;EAS_AF=0.8115;AMR_AF=0.9063;AFR_AF=0.8427;EUR_AF=0.833;SAS_AF=0.7945;AA=A|||;VT=SNP
12	103798734	rs7308343	A	G	100	PASS	AC=4111;AF=0.820887;AN=5008;NS=2504;DP=20269;EAS_AF=0.8115;AMR_AF=0.9006;AFR_AF=0.7965;EUR_AF=0.833;SAS_AF=0.7945;AA=G|||;VT=SNP
12	103799099	rs10860994	A	G	100	PASS	AC=1395;AF=0.278554;AN=5008;NS=2504;DP=19312;EAS_AF=0.3413;AMR_AF=0.147;AFR_AF=0.4039;EUR_AF=0.1431;SAS_AF=0.2771;AA=G|||;VT=SNP
12	103799467	rs2374066	T	C	100	PASS	AC=1395;AF=0.278554;AN=5008;NS=2504;DP=20030;EAS_AF=0.3413;AMR_AF=0.147;AFR_AF=0.4039;EUR_AF=0.1431;SAS_AF=0.2771;AA=T|||;VT=SNP
12	103800129	rs1317390	A	G	100	PASS	AC=1285;AF=0.256589;AN=5008;NS=2504;DP=20571;EAS_AF=0.3413;AMR_AF=0.1398;AFR_AF=0.3298;EUR_AF=0.1412;SAS_AF=0.272;AA=A|||;VT=SNP
12	103800290	rs1317389	T	C	100	PASS	AC=1285;AF=0.256589;AN=5008;NS=2504;DP=21334;EAS_AF=0.3413;AMR_AF=0.1398;AFR_AF=0.3298;EUR_AF=0.1412;SAS_AF=0.272;AA=T|||;VT=SNP
12	103800360	rs1317388	A	G	100	PASS	AC=1392;AF=0.277955;AN=5008;NS=2504;DP=21242;EAS_AF=0.3413;AMR_AF=0.147;AFR_AF=0.4039;EUR_AF=0.1431;SAS_AF=0.274;AA=A|||;VT=SNP
12	103800959	rs11111555	T	A	100	PASS	AC=2719;AF=0.542931;AN=5008;NS=2504;DP=19112;EAS_AF=0.4702;AMR_AF=0.7522;AFR_AF=0.3926;EUR_AF=0.6899;SAS_AF=0.5215;AA=T|||;VT=SNP
12	103800981	rs10860995	T	G	100	PASS	AC=3998;AF=0.798323;AN=5008;NS=2504;DP=19090;EAS_AF=0.8115;AMR_AF=0.8919;AFR_AF=0.7186;EUR_AF=0.83;SAS_AF=0.7935;AA=G|||;VT=SNP
12	103801226	rs10778244	A	G	100	PASS	AC=2647;AF=0.528554;AN=5008;NS=2504;DP=18342;EAS_AF=0.4702;AMR_AF=0.7464;AFR_AF=0.3419;EUR_AF=0.6889;SAS_AF=0.5215;AA=A|||;VT=SNP
12	103801360	rs75826729	C	T	100	PASS	AC=199;AF=0.0397364;AN=5008;NS=2504;DP=20788;EAS_AF=0.001;AMR_AF=0.0591;AFR_AF=0.0272;EUR_AF=0.0845;SAS_AF=0.0368;AA=C|||;VT=SNP
12	103801607	rs7135654	A	G	100	PASS	AC=1250;AF=0.249601;AN=5008;NS=2504;DP=19928;EAS_AF=0.3413;AMR_AF=0.1383;AFR_AF=0.3033;EUR_AF=0.1412;SAS_AF=0.273;AA=A|||;VT=SNP
12	103801819	rs7960043	G	A	100	PASS	AC=4020;AF=0.802716;AN=5008;NS=2504;DP=20282;EAS_AF=0.8115;AMR_AF=0.8963;AFR_AF=0.7315;EUR_AF=0.831;SAS_AF=0.7945;AA=A|||;VT=SNP
12	103802599	rs180865050	A	T	100	PASS	AC=8;AF=0.00159744;AN=5008;NS=2504;DP=16201;EAS_AF=0;AMR_AF=0.0086;AFR_AF=0;EUR_AF=0.002;SAS_AF=0;AA=A|||;VT=SNP
12	103802604	rs12823492	T	C	100	PASS	AC=1247;AF=0.249002;AN=5008;NS=2504;DP=16411;EAS_AF=0.3413;AMR_AF=0.1383;AFR_AF=0.2988;EUR_AF=0.1412;SAS_AF=0.2761;AA=C|||;VT=SNP
12	103802754	rs12230097	A	G	100	PASS	AC=1207;AF=0.241014;AN=5008;NS=2504;DP=17043;EAS_AF=0.3423;AMR_AF=0.1383;AFR_AF=0.2693;EUR_AF=0.1412;SAS_AF=0.274;AA=a|||;VT=SNP
12	103803816	rs7302598	C	T	100	PASS	AC=4090;AF=0.816693;AN=5008;NS=2504;DP=19450;EAS_AF=0.8591;AMR_AF=0.8977;AFR_AF=0.7443;EUR_AF=0.833;SAS_AF=0.7965;AA=T|||;VT=SNP
12	103804101	rs7303147	G	T	100	PASS	AC=2803;AF=0.559704;AN=5008;NS=2504;DP=20756;EAS_AF=0.5188;AMR_AF=0.7565;AFR_AF=0.4183;EUR_AF=0.6899;SAS_AF=0.5194;AA=G|||;VT=SNP
12	103804117	rs7302890	A	T	100	PASS	AC=2801;AF=0.559305;AN=5008;NS=2504;DP=20952;EAS_AF=0.5188;AMR_AF=0.7565;AFR_AF=0.4168;EUR_AF=0.6899;SAS_AF=0.5194;AA=A|||;VT=SNP
12	103804210	rs117968180	C	T	100	PASS	AC=25;AF=0.00499201;AN=5008;NS=2504;DP=20175;EAS_AF=0;AMR_AF=0.0072;AFR_AF=0.0015;EUR_AF=0.0109;SAS_AF=0.0072;AA=C|||;VT=SNP
12	103804304	rs7303437	G	A	100	PASS	AC=964;AF=0.192492;AN=5008;NS=2504;DP=17624;EAS_AF=0.1409;AMR_AF=0.1398;AFR_AF=0.2897;EUR_AF=0.1431;SAS_AF=0.2025;AA=G|||;VT=SNP
12	103804435	rs7303337	A	G	100	PASS	AC=1318;AF=0.263179;AN=5008;NS=2504;DP=20032;EAS_AF=0.3403;AMR_AF=0.1427;AFR_AF=0.348;EUR_AF=0.1431;SAS_AF=0.2781;AA=A|||;VT=SNP
12	103804459	rs11111556	T	C	100	PASS	AC=2762;AF=0.551518;AN=5008;NS=2504;DP=20306;EAS_AF=0.5188;AMR_AF=0.7522;AFR_AF=0.3903;EUR_AF=0.6889;SAS_AF=0.5194;AA=T|||;VT=SNP
12	103804872	rs10778245	G	C	100	PASS	AC=4145;AF=0.827676;AN=5008;NS=2504;DP=17088;EAS_AF=0.8591;AMR_AF=0.9006;AFR_AF=0.7837;EUR_AF=0.833;SAS_AF=0.7975;AA=C|||;VT=SNP
12	103805626	rs6539073	C	T	100	PASS	AC=2808;AF=0.560703;AN=5008;NS=2504;DP=23006;EAS_AF=0.5188;AMR_AF=0.7565;AFR_AF=0.4221;EUR_AF=0.6899;SAS_AF=0.5194;AA=C|||;VT=SNP
12	103806178	rs2374067	A	G	100	PASS	AC=4154;AF=0.829473;AN=5008;NS=2504;DP=18676;EAS_AF=0.8591;AMR_AF=0.9006;AFR_AF=0.7905;EUR_AF=0.833;SAS_AF=0.7975;AA=G|||;VT=SNP
12	103806250	rs4488299	T	C	100	PASS	AC=4101;AF=0.81889;AN=5008;NS=2504;DP=16796;EAS_AF=0.8591;AMR_AF=0.8977;AFR_AF=0.7504;EUR_AF=0.835;SAS_AF=0.7975;AA=C|||;VT=SNP
12	103806928	rs10400501	G	C	100	PASS	AC=966;AF=0.192891;AN=5008;NS=2504;DP=18278;EAS_AF=0.1399;AMR_AF=0.1398;AFR_AF=0.2905;EUR_AF=0.1441;SAS_AF=0.2035;AA=G|||;VT=SNP
12	103807314	rs10400542	T	A	100	PASS	AC=1009;AF=0.201478;AN=5008;NS=2504;DP=15787;EAS_AF=0.1409;AMR_AF=0.1398;AFR_AF=0.3215;EUR_AF=0.1441;SAS_AF=0.2045;AA=A|||;VT=SNP
12	103807322	rs10400543	T	C	100	PASS	AC=1285;AF=0.256589;AN=5008;NS=2504;DP=15851;EAS_AF=0.3413;AMR_AF=0.1412;AFR_AF=0.3215;EUR_AF=0.1441;SAS_AF=0.2791;AA=T|||;VT=SNP
12	103807329	rs10400505	G	T	100	PASS	AC=1010;AF=0.201677;AN=5008;NS=2504;DP=15734;EAS_AF=0.1419;AMR_AF=0.1398;AFR_AF=0.3215;EUR_AF=0.1441;SAS_AF=0.2045;AA=G|||;VT=SNP
12	103807355	rs79003849	A	G	100	PASS	AC=119;AF=0.023762;AN=5008;NS=2504;DP=15732;EAS_AF=0.001;AMR_AF=0.0216;AFR_AF=0.0023;EUR_AF=0.0507;SAS_AF=0.0501;AA=A|||;VT=SNP
12	103807503	rs4015527	T	C	100	PASS	AC=4147;AF=0.828075;AN=5008;NS=2504;DP=16699;EAS_AF=0.8591;AMR_AF=0.9006;AFR_AF=0.7837;EUR_AF=0.835;SAS_AF=0.7975;AA=T|||;VT=SNP
12	103807850	rs3953541	A	T	100	PASS	AC=4147;AF=0.828075;AN=5008;NS=2504;DP=19904;EAS_AF=0.8591;AMR_AF=0.9006;AFR_AF=0.7837;EUR_AF=0.835;SAS_AF=0.7975;AA=T|||;VT=SNP
12	103808023	rs2374057	G	C	100	PASS	AC=2810;AF=0.561102;AN=5008;NS=2504;DP=22764;EAS_AF=0.5188;AMR_AF=0.7565;AFR_AF=0.4191;EUR_AF=0.6918;SAS_AF=0.5235;AA=G|||;VT=SNP
12	103808064	rs116990710	C	G	100	PASS	AC=18;AF=0.00359425;AN=5008;NS=2504;DP=21355;EAS_AF=0;AMR_AF=0.0144;AFR_AF=0;EUR_AF=0.007;SAS_AF=0.001;AA=T|||;VT=SNP
12	103808294	rs2374056	A	G	100	PASS	AC=2845;AF=0.568091;AN=5008;NS=2504;DP=21425;EAS_AF=0.5188;AMR_AF=0.7565;AFR_AF=0.4486;EUR_AF=0.6918;SAS_AF=0.5194;AA=A|||;VT=SNP
12	103809039	rs10128971	A	G	100	PASS	AC=1322;AF=0.263978;AN=5008;NS=2504;DP=3035;EAS_AF=0.3403;AMR_AF=0.1427;AFR_AF=0.3502;EUR_AF=0.1431;SAS_AF=0.2791;AA=A|||;VT=SNP
12	103809772	rs138390735	A	G	100	PASS	AC=11;AF=0.00219649;AN=5008;NS=2504;DP=17395;EAS_AF=0;AMR_AF=0.0043;AFR_AF=0;EUR_AF=0.007;SAS_AF=0.001;AA=A|||;VT=SNP
12	103809853	rs73187804	C	T	100	PASS	AC=123;AF=0.0245607;AN=5008;NS=2504;DP=16846;EAS_AF=0;AMR_AF=0.0389;AFR_AF=0.0053;EUR_AF=0.0716;SAS_AF=0.0174;AA=C|||;VT=SNP
12	103809931	rs1320347	C	G	100	PASS	AC=1499;AF=0.299321;AN=5008;NS=2504;DP=19752;EAS_AF=0.3155;AMR_AF=0.572;AFR_AF=0.0257;EUR_AF=0.501;SAS_AF=0.2515;AA=C|||;VT=SNP
12	103809935	rs1320348	C	A	100	PASS	AC=4156;AF=0.829872;AN=5008;NS=2504;DP=18930;EAS_AF=0.8591;AMR_AF=0.9006;AFR_AF=0.7905;EUR_AF=0.835;SAS_AF=0.7975;AA=A|||;VT=SNP
12	103810390	rs11111561	C	T	100	PASS	AC=28;AF=0.00559105;AN=5008;NS=2504;DP=20289;EAS_AF=0;AMR_AF=0.0072;AFR_AF=0.0008;EUR_AF=0.0219;SAS_AF=0;AA=C|||;VT=SNP
12	103811152	rs118104994	C	G	100	PASS	AC=11;AF=0.00219649;AN=5008;NS=2504;DP=20684;EAS_AF=0;AMR_AF=0.0043;AFR_AF=0;EUR_AF=0.007;SAS_AF=0.001;AA=C|||;VT=SNP
12	103811606	rs10467019	T	C	100	PASS	AC=1686;AF=0.336661;AN=5008;NS=2504;DP=19390;EAS_AF=0.3591;AMR_AF=0.196;AFR_AF=0.5484;EUR_AF=0.1759;SAS_AF=0.2924;AA=C|||;VT=SNP
12	103811810	rs10467020	A	G	100	PASS	AC=1322;AF=0.263978;AN=5008;NS=2504;DP=18984;EAS_AF=0.3403;AMR_AF=0.1427;AFR_AF=0.351;EUR_AF=0.1431;SAS_AF=0.2781;AA=A|||;VT=SNP
12	103812002	rs10860997	G	C	100	PASS	AC=2764;AF=0.551917;AN=5008;NS=2504;DP=16364;EAS_AF=0.5188;AMR_AF=0.7522;AFR_AF=0.3903;EUR_AF=0.6909;SAS_AF=0.5194;AA=G|||;VT=SNP
12	103812088	rs11611918	C	A	100	PASS	AC=344;AF=0.0686901;AN=5008;NS=2504;DP=16152;EAS_AF=0.0188;AMR_AF=0.0519;AFR_AF=0.1831;EUR_AF=0.0328;SAS_AF=0.0143;AA=C|||;VT=SNP
12	103812335	rs10860998	A	C	100	PASS	AC=1062;AF=0.212061;AN=5008;NS=2504;DP=19152;EAS_AF=0.1429;AMR_AF=0.1441;AFR_AF=0.3593;EUR_AF=0.1431;SAS_AF=0.2035;AA=A|||;VT=SNP
12	103812353	rs140262040	C	T	100	PASS	AC=44;AF=0.00878594;AN=5008;NS=2504;DP=18614;EAS_AF=0;AMR_AF=0.0058;AFR_AF=0.0038;EUR_AF=0.0219;SAS_AF=0.0133;AA=C|||;VT=SNP
12	103812996	rs1343847	C	G	100	PASS	AC=4457;AF=0.889976;AN=5008;NS=2504;DP=19897;EAS_AF=0.878;AMR_AF=0.9481;AFR_AF=0.9433;EUR_AF=0.8678;SAS_AF=0.8119;AA=G|||;VT=SNP
12	103813706	rs10467022	C	T	100	PASS	AC=4496;AF=0.897764;AN=5008;NS=2504;DP=16969;EAS_AF=0.878;AMR_AF=0.9524;AFR_AF=0.972;EUR_AF=0.8658;SAS_AF=0.8119;AA=T|||;VT=SNP
12	103813787	rs78165218	A	G	100	PASS	AC=52;AF=0.0103834;AN=5008;NS=2504;DP=16853;EAS_AF=0;AMR_AF=0.0159;AFR_AF=0;EUR_AF=0.0388;SAS_AF=0.002;AA=A|||;VT=SNP
12	103814574	rs7959146	A	G	100	PASS	AC=4153;AF=0.829273;AN=5008;NS=2504;DP=18140;EAS_AF=0.8591;AMR_AF=0.9006;AFR_AF=0.7897;EUR_AF=0.833;SAS_AF=0.7975;AA=G|||;VT=SNP
12	103815827	rs112295539	T	C	100	PASS	AC=22;AF=0.00439297;AN=5008;NS=2504;DP=17298;EAS_AF=0;AMR_AF=0.0058;AFR_AF=0;EUR_AF=0.0169;SAS_AF=0.001;AA=T|||;VT=SNP
12	103816793	rs77018712	G	A	100	PASS	AC=25;AF=0.00499201;AN=5008;NS=2504;DP=19085;EAS_AF=0;AMR_AF=0.0072;AFR_AF=0.0015;EUR_AF=0.0109;SAS_AF=0.0072;AA=G|||;VT=SNP
12	103817326	rs10745966	C	T	100	PASS	AC=4095;AF=0.817692;AN=5008;NS=2504;DP=16542;EAS_AF=0.8591;AMR_AF=0.8977;AFR_AF=0.7474;EUR_AF=0.833;SAS_AF=0.7975;AA=T|||;VT=SNP
12	103818049	rs10860999	A	G	100	PASS	AC=1320;AF=0.263578;AN=5008;NS=2504;DP=17250;EAS_AF=0.3423;AMR_AF=0.1427;AFR_AF=0.351;EUR_AF=0.1431;SAS_AF=0.274;AA=G|||;VT=SNP
12	103818150	rs10861000	G	A	100	PASS	AC=2765;AF=0.552117;AN=5008;NS=2504;DP=16917;EAS_AF=0.5218;AMR_AF=0.7522;AFR_AF=0.3873;EUR_AF=0.6889;SAS_AF=0.5235;AA=G|||;VT=SNP
12	103818317	rs10745967	C	T	100	PASS	AC=1688;AF=0.337061;AN=5008;NS=2504;DP=14696;EAS_AF=0.3621;AMR_AF=0.1974;AFR_AF=0.5499;EUR_AF=0.1759;SAS_AF=0.2883;AA=T|||;VT=SNP
12	103818417	rs10861001	G	A	100	PASS	AC=872;AF=0.174121;AN=5008;NS=2504;DP=16761;EAS_AF=0.1429;AMR_AF=0.134;AFR_AF=0.2239;EUR_AF=0.1431;SAS_AF=0.1994;AA=G|||;VT=SNP
12	103818646	rs10861002	C	T	100	PASS	AC=1320;AF=0.263578;AN=5008;NS=2504;DP=19974;EAS_AF=0.3423;AMR_AF=0.1427;AFR_AF=0.351;EUR_AF=0.1431;SAS_AF=0.274;AA=C|||;VT=SNP
12	103818727	rs10861003	A	G	100	PASS	AC=1318;AF=0.263179;AN=5008;NS=2504;DP=19295;EAS_AF=0.3423;AMR_AF=0.1427;AFR_AF=0.3495;EUR_AF=0.1431;SAS_AF=0.274;AA=G|||;VT=SNP
12	103819044	rs7316757	T	A	100	PASS	AC=4153;AF=0.829273;AN=5008;NS=2504;DP=19257;EAS_AF=0.8601;AMR_AF=0.9006;AFR_AF=0.789;EUR_AF=0.833;SAS_AF=0.7975;AA=A|||;VT=SNP
12	103819084	rs189152070	C	T	100	PASS	AC=20;AF=0.00399361;AN=5008;NS=2504;DP=19209;EAS_AF=0;AMR_AF=0.0058;AFR_AF=0.0008;EUR_AF=0.0129;SAS_AF=0.002;AA=C|||;VT=SNP
12	103819155	rs12302389	G	A	100	PASS	AC=1041;AF=0.207867;AN=5008;NS=2504;DP=18630;EAS_AF=0.1429;AMR_AF=0.1412;AFR_AF=0.348;EUR_AF=0.1431;SAS_AF=0.1994;AA=G|||;VT=SNP
12	103819436	rs11111565	T	C	100	PASS	AC=4153;AF=0.829273;AN=5008;NS=2504;DP=19368;EAS_AF=0.8601;AMR_AF=0.9006;AFR_AF=0.789;EUR_AF=0.833;SAS_AF=0.7975;AA=C|||;VT=SNP
12	103819710	rs7301460	C	T	100	PASS	AC=2694;AF=0.537939;AN=5008;NS=2504;DP=20094;EAS_AF=0.5179;AMR_AF=0.7464;AFR_AF=0.3427;EUR_AF=0.6889;SAS_AF=0.5194;AA=-|||;VT=SNP
12	103819942	rs10778246	G	A	100	PASS	AC=2805;AF=0.560104;AN=5008;NS=2504;DP=20104;EAS_AF=0.5179;AMR_AF=0.7565;AFR_AF=0.4175;EUR_AF=0.6899;SAS_AF=0.5235;AA=G|||;VT=SNP
12	103820084	rs10861004	T	G	100	PASS	AC=1317;AF=0.262979;AN=5008;NS=2504;DP=22157;EAS_AF=0.3423;AMR_AF=0.1427;AFR_AF=0.3487;EUR_AF=0.1431;SAS_AF=0.274;AA=G|||;VT=SNP
12	103821115	rs12820617	A	G	100	PASS	AC=392;AF=0.0782748;AN=5008;NS=2504;DP=16963;EAS_AF=0.0952;AMR_AF=0.0634;AFR_AF=0.0265;EUR_AF=0.0567;SAS_AF=0.1636;AA=A|||;VT=SNP
12	103821169	rs11111567	T	C	100	PASS	AC=1319;AF=0.263379;AN=5008;NS=2504;DP=17536;EAS_AF=0.3423;AMR_AF=0.1427;AFR_AF=0.3472;EUR_AF=0.1431;SAS_AF=0.2781;AA=C|||;VT=SNP
12	103821983	rs10861005	G	C	100	PASS	AC=2802;AF=0.559505;AN=5008;NS=2504;DP=18175;EAS_AF=0.5188;AMR_AF=0.7565;AFR_AF=0.4175;EUR_AF=0.6899;SAS_AF=0.5194;AA=G|||;VT=SNP
12	103822289	rs11111568	A	T	100	PASS	AC=1318;AF=0.263179;AN=5008;NS=2504;DP=19790;EAS_AF=0.3413;AMR_AF=0.1427;AFR_AF=0.3472;EUR_AF=0.1431;SAS_AF=0.2781;AA=T|||;VT=SNP
12	103822319	rs7313920	C	T	100	PASS	AC=2695;AF=0.538139;AN=5008;NS=2504;DP=19379;EAS_AF=0.5188;AMR_AF=0.7464;AFR_AF=0.3427;EUR_AF=0.6879;SAS_AF=0.5204;AA=C|||;VT=SNP
12	103822400	rs7299547	T	G	100	PASS	AC=4143;AF=0.827276;AN=5008;NS=2504;DP=19756;EAS_AF=0.8601;AMR_AF=0.9006;AFR_AF=0.7821;EUR_AF=0.832;SAS_AF=0.7975;AA=G|||;VT=SNP
12	103822878	rs10861006	C	T	100	PASS	AC=4119;AF=0.822484;AN=5008;NS=2504;DP=22108;EAS_AF=0.8601;AMR_AF=0.8991;AFR_AF=0.7648;EUR_AF=0.832;SAS_AF=0.7975;AA=T|||;VT=SNP
12	103823228	rs12317094	T	C	100	PASS	AC=1317;AF=0.262979;AN=5008;NS=2504;DP=20372;EAS_AF=0.3413;AMR_AF=0.1427;AFR_AF=0.3502;EUR_AF=0.1431;SAS_AF=0.273;AA=N|||;VT=SNP
12	103823490	rs4764959	G	T	100	PASS	AC=4385;AF=0.875599;AN=5008;NS=2504;DP=19483;EAS_AF=0.8601;AMR_AF=0.9193;AFR_AF=0.9531;EUR_AF=0.834;SAS_AF=0.7986;AA=t|||;VT=SNP
12	103823750	rs112780406	G	A	100	PASS	AC=1313;AF=0.262181;AN=5008;NS=2504;DP=21295;EAS_AF=0.3413;AMR_AF=0.1427;AFR_AF=0.3472;EUR_AF=0.1431;SAS_AF=0.273;AA=a|||;VT=SNP
12	103823771	rs75318309	A	G	100	PASS	AC=1317;AF=0.262979;AN=5008;NS=2504;DP=20899;EAS_AF=0.3413;AMR_AF=0.1427;AFR_AF=0.3502;EUR_AF=0.1431;SAS_AF=0.273;AA=A|||;VT=SNP
12	103823966	rs139623623	G	A	100	PASS	AC=196;AF=0.0391374;AN=5008;NS=2504;DP=20473;EAS_AF=0.001;AMR_AF=0.0576;AFR_AF=0.025;EUR_AF=0.0845;SAS_AF=0.0378;AA=G|||;VT=SNP
12	103824130	rs4015536	T	A	100	PASS	AC=4134;AF=0.825479;AN=5008;NS=2504;DP=23476;EAS_AF=0.8601;AMR_AF=0.8991;AFR_AF=0.7746;EUR_AF=0.832;SAS_AF=0.7996;AA=A|||;VT=SNP
12	103824435	rs146823268	T	C	100	PASS	AC=13;AF=0.00259585;AN=5008;NS=2504;DP=25333;EAS_AF=0;AMR_AF=0.0014;AFR_AF=0;EUR_AF=0.0119;SAS_AF=0;AA=T|||;VT=SNP
12	103824500	rs11111572	A	C	100	PASS	AC=2581;AF=0.515375;AN=5008;NS=2504;DP=25915;EAS_AF=0.5188;AMR_AF=0.7406;AFR_AF=0.267;EUR_AF=0.6869;SAS_AF=0.5112;AA=A|||;VT=SNP
12	103825681	rs117458947	G	A	100	PASS	AC=17;AF=0.00339457;AN=5008;NS=2504;DP=21154;EAS_AF=0;AMR_AF=0.0086;AFR_AF=0.0008;EUR_AF=0.0099;SAS_AF=0;AA=g|||;VT=SNP
12	103826023	rs10467023	G	A	100	PASS	AC=4152;AF=0.829073;AN=5008;NS=2504;DP=23182;EAS_AF=0.8601;AMR_AF=0.9006;AFR_AF=0.789;EUR_AF=0.832;SAS_AF=0.7975;AA=a|||;VT=SNP
12	103826038	rs10467024	G	T	100	PASS	AC=952;AF=0.190096;AN=5008;NS=2504;DP=23644;EAS_AF=0.0923;AMR_AF=0.1398;AFR_AF=0.3215;EUR_AF=0.1431;SAS_AF=0.1973;AA=t|||;VT=SNP
12	103826056	rs10466955	T	C	100	PASS	AC=4152;AF=0.829073;AN=5008;NS=2504;DP=23563;EAS_AF=0.8601;AMR_AF=0.9006;AFR_AF=0.789;EUR_AF=0.832;SAS_AF=0.7975;AA=c|||;VT=SNP
12	103826303	rs7300757	G	T	100	PASS	AC=2813;AF=0.561701;AN=5008;NS=2504;DP=24643;EAS_AF=0.5188;AMR_AF=0.7565;AFR_AF=0.4244;EUR_AF=0.6909;SAS_AF=0.5204;AA=g|||;VT=SNP
12	103826337	rs17033932	A	G	100	PASS	AC=952;AF=0.190096;AN=5008;NS=2504;DP=22880;EAS_AF=0.0933;AMR_AF=0.1398;AFR_AF=0.3177;EUR_AF=0.1431;SAS_AF=0.2014;AA=a|||;VT=SNP
12	103826811	rs7304308	A	G	100	PASS	AC=2815;AF=0.562101;AN=5008;NS=2504;DP=19092;EAS_AF=0.5188;AMR_AF=0.7565;AFR_AF=0.4244;EUR_AF=0.6889;SAS_AF=0.5245;AA=a|||;VT=SNP
12	103827271	rs7969700	A	G	100	PASS	AC=4152;AF=0.829073;AN=5008;NS=2504;DP=20986;EAS_AF=0.8601;AMR_AF=0.9006;AFR_AF=0.789;EUR_AF=0.832;SAS_AF=0.7975;AA=g|||;VT=SNP
12	103827423	rs7970043	C	A	100	PASS	AC=2760;AF=0.551118;AN=5008;NS=2504;DP=22017;EAS_AF=0.5188;AMR_AF=0.7522;AFR_AF=0.388;EUR_AF=0.6879;SAS_AF=0.5215;AA=c|||;VT=SNP
12	103827985	rs7967288	T	C	100	PASS	AC=2910;AF=0.58107;AN=5008;NS=2504;DP=18132;EAS_AF=0.5188;AMR_AF=0.7594;AFR_AF=0.4932;EUR_AF=0.6909;SAS_AF=0.5245;AA=t|||;VT=SNP
12	103828325	rs7952759	C	T	100	PASS	AC=2699;AF=0.538938;AN=5008;NS=2504;DP=17206;EAS_AF=0.5188;AMR_AF=0.7464;AFR_AF=0.3434;EUR_AF=0.6869;SAS_AF=0.5245;AA=c|||;VT=SNP
12	103831031	rs143855342	G	T	100	PASS	AC=77;AF=0.0153754;AN=5008;NS=2504;DP=21288;EAS_AF=0.002;AMR_AF=0.013;AFR_AF=0.0045;EUR_AF=0.0328;SAS_AF=0.0276;AA=g|||;VT=SNP
12	103834275	rs7312427	G	A	100	PASS	AC=4153;AF=0.829273;AN=5008;NS=2504;DP=8628;EAS_AF=0.8601;AMR_AF=0.9006;AFR_AF=0.789;EUR_AF=0.833;SAS_AF=0.7975;AA=A|||;VT=SNP
12	103834361	rs112974436	A	G	100	PASS	AC=54;AF=0.0107827;AN=5008;NS=2504;DP=14857;EAS_AF=0;AMR_AF=0.0231;AFR_AF=0.0015;EUR_AF=0.0139;SAS_AF=0.0225;AA=A|||;VT=SNP
12	103834558	rs7298211	T	A	100	PASS	AC=2698;AF=0.538738;AN=5008;NS=2504;DP=15584;EAS_AF=0.5159;AMR_AF=0.7478;AFR_AF=0.3434;EUR_AF=0.6889;SAS_AF=0.5235;AA=T|||;VT=SNP
12	103835201	rs10861012	C	G	100	PASS	AC=4077;AF=0.814097;AN=5008;NS=2504;DP=21462;EAS_AF=0.8601;AMR_AF=0.8977;AFR_AF=0.7345;EUR_AF=0.831;SAS_AF=0.7975;AA=G|||;VT=SNP
12	103835316	rs116909975	A	G	100	PASS	AC=37;AF=0.00738818;AN=5008;NS=2504;DP=18261;EAS_AF=0;AMR_AF=0.0029;AFR_AF=0.0008;EUR_AF=0.0249;SAS_AF=0.0092;AA=A|||;VT=SNP
12	103836077	rs17491172	G	T	100	PASS	AC=48;AF=0.00958466;AN=5008;NS=2504;DP=22789;EAS_AF=0;AMR_AF=0.0216;AFR_AF=0.0015;EUR_AF=0.0129;SAS_AF=0.0184;AA=G|||;VT=SNP
12	103836146	rs10861013	G	A	100	PASS	AC=2757;AF=0.550519;AN=5008;NS=2504;DP=21209;EAS_AF=0.5159;AMR_AF=0.7565;AFR_AF=0.3843;EUR_AF=0.6879;SAS_AF=0.5235;AA=A|||;VT=SNP
12	103836467	rs2888733	C	T	100	PASS	AC=2625;AF=0.524161;AN=5008;NS=2504;DP=18821;EAS_AF=0.5159;AMR_AF=0.745;AFR_AF=0.2943;EUR_AF=0.6869;SAS_AF=0.5194;AA=C|||;VT=SNP
12	103836613	rs10861014	A	T	100	PASS	AC=2764;AF=0.551917;AN=5008;NS=2504;DP=16310;EAS_AF=0.5159;AMR_AF=0.7565;AFR_AF=0.3873;EUR_AF=0.6879;SAS_AF=0.5266;AA=A|||;VT=SNP
12	103836756	rs10861015	G	A	100	PASS	AC=2757;AF=0.550519;AN=5008;NS=2504;DP=16645;EAS_AF=0.5159;AMR_AF=0.7565;AFR_AF=0.3843;EUR_AF=0.6879;SAS_AF=0.5235;AA=G|||;VT=SNP
12	103836980	rs6539076	T	A	100	PASS	AC=4075;AF=0.813698;AN=5008;NS=2504;DP=19214;EAS_AF=0.8581;AMR_AF=0.8977;AFR_AF=0.7345;EUR_AF=0.831;SAS_AF=0.7975;AA=A|||;VT=SNP
12	103837056	rs7139422	A	T	100	PASS	AC=1239;AF=0.247404;AN=5008;NS=2504;DP=18714;EAS_AF=0.3413;AMR_AF=0.1398;AFR_AF=0.292;EUR_AF=0.1431;SAS_AF=0.274;AA=A|||;VT=SNP
12	103837154	rs7310675	T	C	100	PASS	AC=1249;AF=0.249401;AN=5008;NS=2504;DP=17873;EAS_AF=0.3413;AMR_AF=0.1398;AFR_AF=0.2958;EUR_AF=0.1441;SAS_AF=0.2781;AA=T|||;VT=SNP
12	103838430	rs7958520	T	C	100	PASS	AC=3583;AF=0.715455;AN=5008;NS=2504;DP=15114;EAS_AF=0.6101;AMR_AF=0.889;AFR_AF=0.612;EUR_AF=0.83;SAS_AF=0.7229;AA=T|||;VT=SNP
12	103838620	rs35199219	T	C	100	PASS	AC=387;AF=0.0772764;AN=5008;NS=2504;DP=15621;EAS_AF=0.0903;AMR_AF=0.0634;AFR_AF=0.0257;EUR_AF=0.0567;SAS_AF=0.1646;AA=T|||;VT=SNP
12	103838833	rs1320345	G	A	100	PASS	AC=2754;AF=0.54992;AN=5008;NS=2504;DP=17162;EAS_AF=0.5169;AMR_AF=0.7565;AFR_AF=0.3843;EUR_AF=0.6879;SAS_AF=0.5194;AA=G|||;VT=SNP
12	103839066	rs10745969	T	C	100	PASS	AC=4417;AF=0.881989;AN=5008;NS=2504;DP=19538;EAS_AF=0.8601;AMR_AF=0.9323;AFR_AF=0.9675;EUR_AF=0.834;SAS_AF=0.8027;AA=C|||;VT=SNP
12	103840005	rs10861016	G	A	100	PASS	AC=2757;AF=0.550519;AN=5008;NS=2504;DP=18410;EAS_AF=0.5169;AMR_AF=0.7565;AFR_AF=0.3873;EUR_AF=0.6869;SAS_AF=0.5194;AA=G|||;VT=SNP
12	103840010	rs140312099	T	C	100	PASS	AC=39;AF=0.00778754;AN=5008;NS=2504;DP=18444;EAS_AF=0;AMR_AF=0.0144;AFR_AF=0.0015;EUR_AF=0.0249;SAS_AF=0.002;AA=T|||;VT=SNP
12	103840541	rs11111584	A	G	100	PASS	AC=812;AF=0.162141;AN=5008;NS=2504;DP=21803;EAS_AF=0.0913;AMR_AF=0.1326;AFR_AF=0.2163;EUR_AF=0.1431;SAS_AF=0.2025;AA=A|||;VT=SNP
12	103840573	rs11111585	T	A	100	PASS	AC=947;AF=0.189097;AN=5008;NS=2504;DP=22111;EAS_AF=0.0913;AMR_AF=0.1398;AFR_AF=0.3139;EUR_AF=0.1441;SAS_AF=0.2025;AA=T|||;VT=SNP
12	103840868	rs185073307	C	T	100	PASS	AC=21;AF=0.00419329;AN=5008;NS=2504;DP=20956;EAS_AF=0;AMR_AF=0.0043;AFR_AF=0.0008;EUR_AF=0.0149;SAS_AF=0.002;AA=C|||;VT=SNP
12	103840911	rs6539077	T	C	100	PASS	AC=2841;AF=0.567292;AN=5008;NS=2504;DP=19695;EAS_AF=0.5188;AMR_AF=0.7594;AFR_AF=0.4433;EUR_AF=0.6889;SAS_AF=0.5235;AA=T|||;VT=SNP
12	103841558	rs7305704	T	A	100	PASS	AC=2712;AF=0.541534;AN=5008;NS=2504;DP=21272;EAS_AF=0.5169;AMR_AF=0.7507;AFR_AF=0.348;EUR_AF=0.6889;SAS_AF=0.5286;AA=T|||;VT=SNP
12	103841876	rs10778252	C	T	100	PASS	AC=2705;AF=0.540136;AN=5008;NS=2504;DP=18338;EAS_AF=0.5169;AMR_AF=0.7507;AFR_AF=0.348;EUR_AF=0.6869;SAS_AF=0.5235;AA=C|||;VT=SNP
12	103842403	rs10778253	G	A	100	PASS	AC=2705;AF=0.540136;AN=5008;NS=2504;DP=21231;EAS_AF=0.5169;AMR_AF=0.7507;AFR_AF=0.3487;EUR_AF=0.6869;SAS_AF=0.5225;AA=G|||;VT=SNP
12	103842773	rs10861017	A	G	100	PASS	AC=4084;AF=0.815495;AN=5008;NS=2504;DP=20442;EAS_AF=0.8581;AMR_AF=0.8977;AFR_AF=0.739;EUR_AF=0.831;SAS_AF=0.8006;AA=A|||;VT=SNP
12	103842906	rs34518374	T	C	100	PASS	AC=1382;AF=0.275958;AN=5008;NS=2504;DP=20095;EAS_AF=0.3284;AMR_AF=0.1484;AFR_AF=0.4085;EUR_AF=0.1412;SAS_AF=0.272;AA=T|||;VT=SNP
12	103842929	rs11111586	C	T	100	PASS	AC=506;AF=0.101038;AN=5008;NS=2504;DP=19920;EAS_AF=0.003;AMR_AF=0.3213;AFR_AF=0.0045;EUR_AF=0.164;SAS_AF=0.1115;AA=C|||;VT=SNP
12	103843052	rs10861018	T	C	100	PASS	AC=2535;AF=0.50619;AN=5008;NS=2504;DP=17635;EAS_AF=0.5188;AMR_AF=0.7421;AFR_AF=0.2247;EUR_AF=0.6869;SAS_AF=0.5204;AA=T|||;VT=SNP
12	103843521	rs145623975	C	G	100	PASS	AC=10;AF=0.00199681;AN=5008;NS=2504;DP=10823;EAS_AF=0;AMR_AF=0.0014;AFR_AF=0;EUR_AF=0.0089;SAS_AF=0;AA=C|||;VT=SNP
12	103843588	rs4764962	A	G	100	PASS	AC=2711;AF=0.541334;AN=5008;NS=2504;DP=11713;EAS_AF=0.5188;AMR_AF=0.7507;AFR_AF=0.348;EUR_AF=0.6869;SAS_AF=0.5276;AA=A|||;VT=SNP
12	103844589	rs4300484	T	A	100	PASS	AC=2847;AF=0.56849;AN=5008;NS=2504;DP=19121;EAS_AF=0.5188;AMR_AF=0.7594;AFR_AF=0.4463;EUR_AF=0.6879;SAS_AF=0.5266;AA=T|||;VT=SNP
12	103845607	rs12816735	C	A	100	PASS	AC=737;AF=0.147165;AN=5008;NS=2504;DP=20903;EAS_AF=0.0903;AMR_AF=0.1297;AFR_AF=0.1657;EUR_AF=0.1421;SAS_AF=0.1984;AA=C|||;VT=SNP
12	103846180	rs2888734	G	T	100	PASS	AC=797;AF=0.159145;AN=5008;NS=2504;DP=23139;EAS_AF=0.0903;AMR_AF=0.1354;AFR_AF=0.2065;EUR_AF=0.1421;SAS_AF=0.2004;AA=G|||;VT=SNP
12	103846350	rs2374074	T	C	100	PASS	AC=3917;AF=0.782149;AN=5008;NS=2504;DP=20287;EAS_AF=0.8601;AMR_AF=0.8905;AFR_AF=0.6142;EUR_AF=0.832;SAS_AF=0.8006;AA=C|||;VT=SNP
12	103846737	rs9668742	G	A	100	PASS	AC=738;AF=0.147364;AN=5008;NS=2504;DP=14568;EAS_AF=0.0903;AMR_AF=0.1297;AFR_AF=0.1664;EUR_AF=0.1421;SAS_AF=0.1984;AA=G|||;VT=SNP
12	103846763	rs9669232	T	C	100	PASS	AC=3922;AF=0.783147;AN=5008;NS=2504;DP=14174;EAS_AF=0.8601;AMR_AF=0.8905;AFR_AF=0.6172;EUR_AF=0.832;SAS_AF=0.8016;AA=C|||;VT=SNP
12	103847311	rs9669745	A	G	100	PASS	AC=3921;AF=0.782947;AN=5008;NS=2504;DP=13901;EAS_AF=0.8601;AMR_AF=0.8905;AFR_AF=0.6157;EUR_AF=0.832;SAS_AF=0.8027;AA=G|||;VT=SNP
12	103848275	rs12825882	T	C	100	PASS	AC=819;AF=0.163538;AN=5008;NS=2504;DP=18642;EAS_AF=0.0903;AMR_AF=0.1354;AFR_AF=0.2216;EUR_AF=0.1421;SAS_AF=0.2025;AA=T|||;VT=SNP
12	103848302	rs118169044	T	G	100	PASS	AC=27;AF=0.00539137;AN=5008;NS=2504;DP=18891;EAS_AF=0;AMR_AF=0.0029;AFR_AF=0.0038;EUR_AF=0.0179;SAS_AF=0.002;AA=T|||;VT=SNP
12	103849496	rs4015523	A	C	100	PASS	AC=3676;AF=0.734026;AN=5008;NS=2504;DP=20219;EAS_AF=0.6091;AMR_AF=0.8919;AFR_AF=0.6785;EUR_AF=0.831;SAS_AF=0.726;AA=A|||;VT=SNP
12	103849731	rs2374075	A	T	100	PASS	AC=3954;AF=0.789537;AN=5008;NS=2504;DP=19111;EAS_AF=0.8601;AMR_AF=0.8876;AFR_AF=0.6445;EUR_AF=0.83;SAS_AF=0.8016;AA=A|||;VT=SNP
12	103849735	rs2888735	A	G	100	PASS	AC=865;AF=0.172724;AN=5008;NS=2504;DP=19135;EAS_AF=0.1984;AMR_AF=0.1556;AFR_AF=0.0809;EUR_AF=0.1879;SAS_AF=0.2669;AA=A|||;VT=SNP
12	103849908	rs2374076	A	C	100	PASS	AC=4388;AF=0.876198;AN=5008;NS=2504;DP=19198;EAS_AF=0.8601;AMR_AF=0.9193;AFR_AF=0.9531;EUR_AF=0.833;SAS_AF=0.8027;AA=C|||;VT=SNP
12	103850017	rs12304113	G	A	100	PASS	AC=816;AF=0.162939;AN=5008;NS=2504;DP=21385;EAS_AF=0.0903;AMR_AF=0.1311;AFR_AF=0.2239;EUR_AF=0.1431;SAS_AF=0.1984;AA=G|||;VT=SNP
12	103850170	rs2374077	T	C	100	PASS	AC=3984;AF=0.795527;AN=5008;NS=2504;DP=18957;EAS_AF=0.8601;AMR_AF=0.8876;AFR_AF=0.6672;EUR_AF=0.83;SAS_AF=0.8016;AA=T|||;VT=SNP
12	103851111	rs1879619	T	C	100	PASS	AC=1394;AF=0.278355;AN=5008;NS=2504;DP=18057;EAS_AF=0.3433;AMR_AF=0.147;AFR_AF=0.4002;EUR_AF=0.1441;SAS_AF=0.2781;AA=C|||;VT=SNP
12	103851528	rs11111589	T	C	100	PASS	AC=1398;AF=0.279153;AN=5008;NS=2504;DP=20136;EAS_AF=0.3433;AMR_AF=0.1484;AFR_AF=0.3994;EUR_AF=0.1441;SAS_AF=0.2822;AA=C|||;VT=SNP
12	103852455	rs148186872	G	A	100	PASS	AC=25;AF=0.00499201;AN=5008;NS=2504;DP=19402;EAS_AF=0.001;AMR_AF=0.0101;AFR_AF=0;EUR_AF=0.0169;SAS_AF=0;AA=G|||;VT=SNP
12	103852714	rs2374078	C	A	100	PASS	AC=2614;AF=0.521965;AN=5008;NS=2504;DP=20137;EAS_AF=0.5139;AMR_AF=0.745;AFR_AF=0.292;EUR_AF=0.6819;SAS_AF=0.5184;AA=C|||;VT=SNP
12	103852745	rs12308341	G	A	100	PASS	AC=1326;AF=0.264776;AN=5008;NS=2504;DP=21176;EAS_AF=0.3413;AMR_AF=0.1412;AFR_AF=0.3464;EUR_AF=0.1441;SAS_AF=0.2873;AA=T|||;VT=SNP
12	103852878	rs73187817	A	G	100	PASS	AC=27;AF=0.00539137;AN=5008;NS=2504;DP=18259;EAS_AF=0;AMR_AF=0.0072;AFR_AF=0;EUR_AF=0.0189;SAS_AF=0.0031;AA=A|||;VT=SNP
12	103853757	rs11111590	G	A	100	PASS	AC=934;AF=0.186502;AN=5008;NS=2504;DP=18808;EAS_AF=0.0913;AMR_AF=0.1542;AFR_AF=0.2882;EUR_AF=0.1561;SAS_AF=0.2014;AA=G|||;VT=SNP
12	103854098	rs12311801	G	A	100	PASS	AC=1349;AF=0.269369;AN=5008;NS=2504;DP=18679;EAS_AF=0.3423;AMR_AF=0.1571;AFR_AF=0.348;EUR_AF=0.1561;SAS_AF=0.2843;AA=G|||;VT=SNP
12	103854762	rs7137784	G	T	100	PASS	AC=2662;AF=0.53155;AN=5008;NS=2504;DP=17294;EAS_AF=0.5129;AMR_AF=0.7349;AFR_AF=0.3374;EUR_AF=0.672;SAS_AF=0.5245;AA=G|||;VT=SNP
12	103856612	rs1316751	T	C	100	PASS	AC=4154;AF=0.829473;AN=5008;NS=2504;DP=19617;EAS_AF=0.8591;AMR_AF=0.8991;AFR_AF=0.789;EUR_AF=0.827;SAS_AF=0.8067;AA=C|||;VT=SNP
12	103856813	rs10507165	A	G	100	PASS	AC=1436;AF=0.286741;AN=5008;NS=2504;DP=21357;EAS_AF=0.3442;AMR_AF=0.1643;AFR_AF=0.4047;EUR_AF=0.1571;SAS_AF=0.2883;AA=G|||;VT=SNP
12	103856908	rs12813302	G	A	100	PASS	AC=385;AF=0.076877;AN=5008;NS=2504;DP=20284;EAS_AF=0.0893;AMR_AF=0.0648;AFR_AF=0.0257;EUR_AF=0.0557;SAS_AF=0.1636;AA=G|||;VT=SNP
12	103857394	rs7305169	G	A	100	PASS	AC=2658;AF=0.530751;AN=5008;NS=2504;DP=20469;EAS_AF=0.5149;AMR_AF=0.7291;AFR_AF=0.3381;EUR_AF=0.67;SAS_AF=0.5235;AA=G|||;VT=SNP
12	103859030	rs12814770	A	G	100	PASS	AC=776;AF=0.154952;AN=5008;NS=2504;DP=20535;EAS_AF=0.0913;AMR_AF=0.147;AFR_AF=0.174;EUR_AF=0.1551;SAS_AF=0.2004;AA=A|||;VT=SNP
12	103859072	rs114971576	C	A	100	PASS	AC=385;AF=0.076877;AN=5008;NS=2504;DP=20836;EAS_AF=0.002;AMR_AF=0.0821;AFR_AF=0.1407;EUR_AF=0.0994;SAS_AF=0.0409;AA=C|||;VT=SNP
12	103859393	rs12815844	G	A	100	PASS	AC=419;AF=0.0836661;AN=5008;NS=2504;DP=21663;EAS_AF=0.124;AMR_AF=0.0648;AFR_AF=0.0265;EUR_AF=0.0557;SAS_AF=0.1616;AA=G|||;VT=SNP
12	103859606	rs7136280	G	A	100	PASS	AC=2605;AF=0.520168;AN=5008;NS=2504;DP=21844;EAS_AF=0.5169;AMR_AF=0.7291;AFR_AF=0.2912;EUR_AF=0.672;SAS_AF=0.5286;AA=G|||;VT=SNP
12	103859674	rs7972044	T	C	100	PASS	AC=1362;AF=0.271965;AN=5008;NS=2504;DP=21418;EAS_AF=0.3423;AMR_AF=0.1571;AFR_AF=0.3548;EUR_AF=0.1571;SAS_AF=0.2873;AA=C|||;VT=SNP
12	103859726	rs10861020	C	G	100	PASS	AC=1420;AF=0.283546;AN=5008;NS=2504;DP=21220;EAS_AF=0.3423;AMR_AF=0.1643;AFR_AF=0.3971;EUR_AF=0.1571;SAS_AF=0.2843;AA=G|||;VT=SNP
12	103859793	rs11111593	T	A	100	PASS	AC=1357;AF=0.270966;AN=5008;NS=2504;DP=19636;EAS_AF=0.3413;AMR_AF=0.1571;AFR_AF=0.3548;EUR_AF=0.1571;SAS_AF=0.2832;AA=A|||;VT=SNP
12	103859954	rs79563233	A	G	100	PASS	AC=229;AF=0.0457268;AN=5008;NS=2504;DP=18313;EAS_AF=0.002;AMR_AF=0.072;AFR_AF=0.0287;EUR_AF=0.0984;SAS_AF=0.0409;AA=A|||;VT=SNP
12	103860809	rs7961410	G	A	100	PASS	AC=2665;AF=0.532149;AN=5008;NS=2504;DP=18275;EAS_AF=0.5169;AMR_AF=0.7334;AFR_AF=0.3374;EUR_AF=0.672;SAS_AF=0.5245;AA=G|||;VT=SNP
12	103861054	rs74331777	A	G	100	PASS	AC=71;AF=0.0141773;AN=5008;NS=2504;DP=19006;EAS_AF=0;AMR_AF=0.0202;AFR_AF=0.0023;EUR_AF=0.0427;SAS_AF=0.0112;AA=A|||;VT=SNP
12	103861216	rs7964462	A	G	100	PASS	AC=4089;AF=0.816494;AN=5008;NS=2504;DP=16700;EAS_AF=0.8591;AMR_AF=0.8991;AFR_AF=0.7345;EUR_AF=0.829;SAS_AF=0.8119;AA=G|||;VT=SNP
12	103864665	rs4506750	A	G	100	PASS	AC=4096;AF=0.817891;AN=5008;NS=2504;DP=17864;EAS_AF=0.8591;AMR_AF=0.8991;AFR_AF=0.7405;EUR_AF=0.829;SAS_AF=0.8108;AA=G|||;VT=SNP
12	103865213	rs10507166	C	G	100	PASS	AC=2596;AF=0.518371;AN=5008;NS=2504;DP=19243;EAS_AF=0.5169;AMR_AF=0.7277;AFR_AF=0.2905;EUR_AF=0.67;SAS_AF=0.5235;AA=C|||;VT=SNP
12	103865525	rs11111594	A	C	100	PASS	AC=967;AF=0.193091;AN=5008;NS=2504;DP=17607;EAS_AF=0.0913;AMR_AF=0.1556;AFR_AF=0.3101;EUR_AF=0.1561;SAS_AF=0.2045;AA=A|||;VT=SNP
12	103865645	rs76085425	C	T	100	PASS	AC=37;AF=0.00738818;AN=5008;NS=2504;DP=16263;EAS_AF=0;AMR_AF=0.0029;AFR_AF=0.0008;EUR_AF=0.0249;SAS_AF=0.0092;AA=C|||;VT=SNP
12	103866249	rs73187819	C	T	100	PASS	AC=14;AF=0.00279553;AN=5008;NS=2504;DP=17607;EAS_AF=0;AMR_AF=0.0029;AFR_AF=0;EUR_AF=0.0099;SAS_AF=0.002;AA=C|||;VT=SNP
12	103866354	rs2888731	T	G	100	PASS	AC=4233;AF=0.845248;AN=5008;NS=2504;DP=17390;EAS_AF=0.8591;AMR_AF=0.9078;AFR_AF=0.8366;EUR_AF=0.831;SAS_AF=0.8129;AA=G|||;VT=SNP
12	103866497	rs7956770	G	T	100	PASS	AC=1356;AF=0.270767;AN=5008;NS=2504;DP=20720;EAS_AF=0.3423;AMR_AF=0.1571;AFR_AF=0.3548;EUR_AF=0.1571;SAS_AF=0.2812;AA=G|||;VT=SNP
12	103866808	rs2374068	C	A	100	PASS	AC=142;AF=0.0283546;AN=5008;NS=2504;DP=18891;EAS_AF=0;AMR_AF=0.0403;AFR_AF=0.0008;EUR_AF=0.1054;SAS_AF=0.0072;AA=C|||;VT=SNP
12	103868290	rs4597156	T	C	100	PASS	AC=2736;AF=0.546326;AN=5008;NS=2504;DP=14416;EAS_AF=0.5149;AMR_AF=0.7363;AFR_AF=0.3873;EUR_AF=0.672;SAS_AF=0.5297;AA=T|||;VT=SNP
12	103868698	rs12298824	T	G	100	PASS	AC=1363;AF=0.272165;AN=5008;NS=2504;DP=16757;EAS_AF=0.3442;AMR_AF=0.1585;AFR_AF=0.3555;EUR_AF=0.1571;SAS_AF=0.2843;AA=G|||;VT=SNP
12	103869277	rs11111600	A	G	100	PASS	AC=1364;AF=0.272364;AN=5008;NS=2504;DP=20142;EAS_AF=0.3442;AMR_AF=0.1585;AFR_AF=0.3563;EUR_AF=0.1571;SAS_AF=0.2843;AA=G|||;VT=SNP
12	103870515	rs10861022	G	T	100	PASS	AC=2586;AF=0.516374;AN=5008;NS=2504;DP=21154;EAS_AF=0.5149;AMR_AF=0.7262;AFR_AF=0.2912;EUR_AF=0.665;SAS_AF=0.5204;AA=G|||;VT=SNP
12	103871090	rs117520978	G	A	100	PASS	AC=50;AF=0.00998403;AN=5008;NS=2504;DP=19896;EAS_AF=0;AMR_AF=0.0115;AFR_AF=0;EUR_AF=0.0308;SAS_AF=0.0112;AA=G|||;VT=SNP
12	103871579	rs2374069	T	A	100	PASS	AC=1430;AF=0.285543;AN=5008;NS=2504;DP=20573;EAS_AF=0.3452;AMR_AF=0.1643;AFR_AF=0.4002;EUR_AF=0.1571;SAS_AF=0.2873;AA=A|||;VT=SNP
12	103871580	rs2374070	T	C	100	PASS	AC=973;AF=0.194289;AN=5008;NS=2504;DP=20574;EAS_AF=0.0913;AMR_AF=0.1542;AFR_AF=0.3147;EUR_AF=0.1571;SAS_AF=0.2045;AA=T|||;VT=SNP
12	103871765	rs2888732	C	T	100	PASS	AC=172;AF=0.034345;AN=5008;NS=2504;DP=19196;EAS_AF=0.0298;AMR_AF=0.0375;AFR_AF=0.0023;EUR_AF=0.0169;SAS_AF=0.0982;AA=C|||;VT=SNP
12	103871817	rs79352754	C	T	100	PASS	AC=42;AF=0.00838658;AN=5008;NS=2504;DP=18861;EAS_AF=0;AMR_AF=0.0159;AFR_AF=0;EUR_AF=0.0298;SAS_AF=0.001;AA=C|||;VT=SNP
12	103872281	rs12306102	T	A	100	PASS	AC=1365;AF=0.272564;AN=5008;NS=2504;DP=18173;EAS_AF=0.3452;AMR_AF=0.1571;AFR_AF=0.3548;EUR_AF=0.1571;SAS_AF=0.2873;AA=A|||;VT=SNP
12	103872795	rs11111601	A	T	100	PASS	AC=993;AF=0.198283;AN=5008;NS=2504;DP=16864;EAS_AF=0.0913;AMR_AF=0.1556;AFR_AF=0.329;EUR_AF=0.1571;SAS_AF=0.2045;AA=A|||;VT=SNP
12	103873096	rs7977907	T	C	100	PASS	AC=4161;AF=0.830871;AN=5008;NS=2504;DP=18071;EAS_AF=0.8591;AMR_AF=0.902;AFR_AF=0.7874;EUR_AF=0.829;SAS_AF=0.8119;AA=C|||;VT=SNP
12	103873739	rs11111602	T	C	100	PASS	AC=1432;AF=0.285942;AN=5008;NS=2504;DP=15123;EAS_AF=0.3452;AMR_AF=0.1643;AFR_AF=0.4017;EUR_AF=0.1571;SAS_AF=0.2873;AA=C|||;VT=SNP
12	103874344	rs10861023	G	T	100	PASS	AC=4079;AF=0.814497;AN=5008;NS=2504;DP=13760;EAS_AF=0.8571;AMR_AF=0.8991;AFR_AF=0.733;EUR_AF=0.827;SAS_AF=0.8078;AA=T|||;VT=SNP
12	103874446	rs10861024	G	C	100	PASS	AC=4082;AF=0.815096;AN=5008;NS=2504;DP=15103;EAS_AF=0.8571;AMR_AF=0.8991;AFR_AF=0.733;EUR_AF=0.827;SAS_AF=0.8108;AA=C|||;VT=SNP
12	103874763	rs2374071	C	T	100	PASS	AC=1358;AF=0.271166;AN=5008;NS=2504;DP=14124;EAS_AF=0.3452;AMR_AF=0.1571;AFR_AF=0.3548;EUR_AF=0.1571;SAS_AF=0.2802;AA=C|||;VT=SNP
12	103875605	rs543474171	T	C	100	PASS	AC=10;AF=0.00199681;AN=5008;NS=2504;DP=15820;EAS_AF=0;AMR_AF=0;AFR_AF=0;EUR_AF=0.005;SAS_AF=0.0051;AA=T|||;VT=SNP
12	103876055	rs12306466	C	T	100	PASS	AC=1363;AF=0.272165;AN=5008;NS=2504;DP=18907;EAS_AF=0.3452;AMR_AF=0.1571;AFR_AF=0.3548;EUR_AF=0.1571;SAS_AF=0.2853;AA=T|||;VT=SNP
12	103876189	rs4015524	C	A	100	PASS	AC=4951;AF=0.988618;AN=5008;NS=2504;DP=19881;EAS_AF=0.999;AMR_AF=0.9942;AFR_AF=0.9992;EUR_AF=0.9632;SAS_AF=0.9857;AA=A|||;VT=SNP
12	103876192	rs12319950	A	G	100	PASS	AC=1388;AF=0.277157;AN=5008;NS=2504;DP=19876;EAS_AF=0.3452;AMR_AF=0.1599;AFR_AF=0.3707;EUR_AF=0.1571;SAS_AF=0.2873;AA=G|||;VT=SNP
12	103876300	rs12320001	A	G	100	PASS	AC=987;AF=0.197085;AN=5008;NS=2504;DP=20524;EAS_AF=0.0913;AMR_AF=0.1571;AFR_AF=0.3245;EUR_AF=0.1561;SAS_AF=0.2045;AA=A|||;VT=SNP
12	103876418	rs10861025	A	G	100	PASS	AC=2682;AF=0.535543;AN=5008;NS=2504;DP=17337;EAS_AF=0.5298;AMR_AF=0.7349;AFR_AF=0.3389;EUR_AF=0.672;SAS_AF=0.5256;AA=A|||;VT=SNP
12	103877180	rs61939886	G	A	100	PASS	AC=36;AF=0.0071885;AN=5008;NS=2504;DP=15201;EAS_AF=0;AMR_AF=0.0115;AFR_AF=0.0008;EUR_AF=0.0249;SAS_AF=0.002;AA=G|||;VT=SNP
12	103877334	rs4015525	T	C	100	PASS	AC=4249;AF=0.848442;AN=5008;NS=2504;DP=14882;EAS_AF=0.877;AMR_AF=0.9078;AFR_AF=0.8374;EUR_AF=0.831;SAS_AF=0.8098;AA=t|||;VT=SNP
12	103877354	rs4015526	C	G	100	PASS	AC=970;AF=0.19369;AN=5008;NS=2504;DP=15535;EAS_AF=0.0913;AMR_AF=0.1542;AFR_AF=0.3154;EUR_AF=0.1571;SAS_AF=0.2004;AA=c|||;VT=SNP
12	103878554	rs55834556	G	T	100	PASS	AC=24;AF=0.00479233;AN=5008;NS=2504;DP=18734;EAS_AF=0;AMR_AF=0.0058;AFR_AF=0;EUR_AF=0.0199;SAS_AF=0;AA=G|||;VT=SNP
12	103879230	rs10861026	T	C	100	PASS	AC=1438;AF=0.287141;AN=5008;NS=2504;DP=19547;EAS_AF=0.3452;AMR_AF=0.1657;AFR_AF=0.4047;EUR_AF=0.1581;SAS_AF=0.2873;AA=t|||;VT=SNP
12	103879990	rs146462109	C	A	100	PASS	AC=72;AF=0.014377;AN=5008;NS=2504;DP=20696;EAS_AF=0.001;AMR_AF=0.0216;AFR_AF=0.0008;EUR_AF=0.0417;SAS_AF=0.0133;AA=C|||;VT=SNP
12	103880909	rs11503454	T	A	100	PASS	AC=1349;AF=0.269369;AN=5008;NS=2504;DP=21047;EAS_AF=0.3442;AMR_AF=0.1585;AFR_AF=0.3472;EUR_AF=0.1561;SAS_AF=0.2822;AA=T|||;VT=SNP
12	103881411	rs10861027	T	C	100	PASS	AC=4182;AF=0.835064;AN=5008;NS=2504;DP=20763;EAS_AF=0.877;AMR_AF=0.902;AFR_AF=0.789;EUR_AF=0.829;SAS_AF=0.8129;AA=G|||;VT=SNP
12	103882226	rs10861028	G	A	100	PASS	AC=1354;AF=0.270367;AN=5008;NS=2504;DP=20299;EAS_AF=0.3423;AMR_AF=0.1571;AFR_AF=0.3525;EUR_AF=0.1571;SAS_AF=0.2822;AA=G|||;VT=SNP
12	103882253	rs11111607	T	G	100	PASS	AC=969;AF=0.19349;AN=5008;NS=2504;DP=19892;EAS_AF=0.0903;AMR_AF=0.1542;AFR_AF=0.3124;EUR_AF=0.1571;SAS_AF=0.2045;AA=T|||;VT=SNP
12	103882865	rs10735387	G	T	100	PASS	AC=2698;AF=0.538738;AN=5008;NS=2504;DP=21385;EAS_AF=0.5139;AMR_AF=0.7406;AFR_AF=0.3646;EUR_AF=0.67;SAS_AF=0.5215;AA=T|||;VT=SNP
12	103883154	rs12309875	G	A	100	PASS	AC=955;AF=0.190695;AN=5008;NS=2504;DP=19754;EAS_AF=0.0903;AMR_AF=0.1542;AFR_AF=0.3056;EUR_AF=0.1561;SAS_AF=0.2004;AA=G|||;VT=SNP
12	103883212	rs138223875	T	C	100	PASS	AC=27;AF=0.00539137;AN=5008;NS=2504;DP=20240;EAS_AF=0;AMR_AF=0.0072;AFR_AF=0;EUR_AF=0.0199;SAS_AF=0.002;AA=T|||;VT=SNP
12	103884134	rs7307779	T	C	100	PASS	AC=4252;AF=0.849042;AN=5008;NS=2504;DP=14410;EAS_AF=0.878;AMR_AF=0.9078;AFR_AF=0.8366;EUR_AF=0.831;SAS_AF=0.8129;AA=C|||;VT=SNP
12	103884763	rs1319091	C	A	100	PASS	AC=4101;AF=0.81889;AN=5008;NS=2504;DP=13642;EAS_AF=0.877;AMR_AF=0.8991;AFR_AF=0.7352;EUR_AF=0.827;SAS_AF=0.8067;AA=A|||;VT=SNP
12	103886000	rs4764963	T	C	100	PASS	AC=18;AF=0.00359425;AN=5008;NS=2504;DP=19425;EAS_AF=0;AMR_AF=0.0101;AFR_AF=0;EUR_AF=0.0089;SAS_AF=0.002;AA=T|||;VT=SNP
12	103887477	rs1320344	A	G	100	PASS	AC=3185;AF=0.635982;AN=5008;NS=2504;DP=15286;EAS_AF=0.6786;AMR_AF=0.7421;AFR_AF=0.5802;EUR_AF=0.6779;SAS_AF=0.5491;AA=A|||;VT=SNP
12	103887795	rs1320343	T	C	100	PASS	AC=2812;AF=0.561502;AN=5008;NS=2504;DP=18925;EAS_AF=0.4385;AMR_AF=0.7421;AFR_AF=0.5416;EUR_AF=0.6779;SAS_AF=0.4673;AA=T|||;VT=SNP
12	103888475	rs75073024	G	A	100	PASS	AC=113;AF=0.0225639;AN=5008;NS=2504;DP=16647;EAS_AF=0.001;AMR_AF=0.0331;AFR_AF=0.0008;EUR_AF=0.0706;SAS_AF=0.0174;AA=G|||;VT=SNP
12	103888931	rs11111609	C	T	100	PASS	AC=4983;AF=0.995008;AN=5008;NS=2504;DP=11036;EAS_AF=1;AMR_AF=0.9971;AFR_AF=0.9992;EUR_AF=0.9811;SAS_AF=0.9969;AA=c|||;VT=SNP
12	103889031	rs12422517	A	G	100	PASS	AC=3258;AF=0.650559;AN=5008;NS=2504;DP=8776;EAS_AF=0.6806;AMR_AF=0.7594;AFR_AF=0.621;EUR_AF=0.6759;SAS_AF=0.5562;AA=a|||;VT=SNP
12	103889408	rs12311248	C	G	100	PASS	AC=763;AF=0.152356;AN=5008;NS=2504;DP=6491;EAS_AF=0.2083;AMR_AF=0.1052;AFR_AF=0.1135;EUR_AF=0.0915;SAS_AF=0.2434;AA=c|||;VT=SNP
12	103889716	rs73389785	G	A	100	PASS	AC=760;AF=0.151757;AN=5008;NS=2504;DP=12112;EAS_AF=0.2103;AMR_AF=0.1037;AFR_AF=0.1104;EUR_AF=0.0915;SAS_AF=0.2434;AA=g|||;VT=SNP
12	103889728	rs78143608	G	A	100	PASS	AC=98;AF=0.0195687;AN=5008;NS=2504;DP=12263;EAS_AF=0.001;AMR_AF=0.0216;AFR_AF=0.0008;EUR_AF=0.0636;SAS_AF=0.0174;AA=g|||;VT=SNP
12	103891576	rs12315258	G	A	100	PASS	AC=820;AF=0.163738;AN=5008;NS=2504;DP=17920;EAS_AF=0.2103;AMR_AF=0.111;AFR_AF=0.1543;EUR_AF=0.0905;SAS_AF=0.2413;AA=g|||;VT=SNP
12	103891656	rs2374073	A	T	100	PASS	AC=1031;AF=0.205871;AN=5008;NS=2504;DP=15737;EAS_AF=0.2093;AMR_AF=0.1383;AFR_AF=0.2973;EUR_AF=0.0924;SAS_AF=0.2434;AA=-|||;VT=SNP
12	103891686	rs61939889	G	A	100	PASS	AC=28;AF=0.00559105;AN=5008;NS=2504;DP=15984;EAS_AF=0;AMR_AF=0.0072;AFR_AF=0.0008;EUR_AF=0.0219;SAS_AF=0;AA=-|||;VT=SNP
12	103892504	rs11111614	T	C	100	PASS	AC=1108;AF=0.221246;AN=5008;NS=2504;DP=16861;EAS_AF=0.2163;AMR_AF=0.1412;AFR_AF=0.3472;EUR_AF=0.0934;SAS_AF=0.2444;AA=t|||;VT=SNP
12	103892724	rs11111615	A	T	100	PASS	AC=1199;AF=0.239417;AN=5008;NS=2504;DP=13986;EAS_AF=0.2163;AMR_AF=0.1484;AFR_AF=0.4123;EUR_AF=0.0934;SAS_AF=0.2444;AA=a|||;VT=SNP
12	103892812	rs11111616	A	T	100	PASS	AC=830;AF=0.165735;AN=5008;NS=2504;DP=14686;EAS_AF=0.2163;AMR_AF=0.111;AFR_AF=0.1551;EUR_AF=0.0905;SAS_AF=0.2444;AA=t|||;VT=SNP
12	103892928	rs112725054	C	A	100	PASS	AC=64;AF=0.0127796;AN=5008;NS=2504;DP=15968;EAS_AF=0;AMR_AF=0.0086;AFR_AF=0.0015;EUR_AF=0.0119;SAS_AF=0.045;AA=c|||;VT=SNP
12	103892941	rs12582330	G	T	100	PASS	AC=2696;AF=0.538339;AN=5008;NS=2504;DP=15778;EAS_AF=0.4325;AMR_AF=0.7608;AFR_AF=0.3691;EUR_AF=0.7217;SAS_AF=0.5297;AA=g|||;VT=SNP
12	103892944	rs10861030	C	G	100	PASS	AC=4227;AF=0.84405;AN=5008;NS=2504;DP=15851;EAS_AF=0.8889;AMR_AF=0.9121;AFR_AF=0.826;EUR_AF=0.8131;SAS_AF=0.8057;AA=g|||;VT=SNP
12	103893494	rs7138689	T	G	100	PASS	AC=1123;AF=0.224241;AN=5008;NS=2504;DP=20308;EAS_AF=0.2163;AMR_AF=0.1412;AFR_AF=0.3585;EUR_AF=0.0905;SAS_AF=0.2474;AA=T|||;VT=SNP
12	103893601	rs7138836	T	A	100	PASS	AC=1548;AF=0.309105;AN=5008;NS=2504;DP=21166;EAS_AF=0.4573;AMR_AF=0.1527;AFR_AF=0.4697;EUR_AF=0.0915;SAS_AF=0.274;AA=A|||;VT=SNP
12	103895177	rs2374050	T	C	100	PASS	AC=4354;AF=0.869409;AN=5008;NS=2504;DP=21433;EAS_AF=0.8889;AMR_AF=0.9207;AFR_AF=0.9123;EUR_AF=0.8151;SAS_AF=0.8108;AA=C|||;VT=SNP
12	103895320	rs76161735	C	G	100	PASS	AC=34;AF=0.00678914;AN=5008;NS=2504;DP=20652;EAS_AF=0;AMR_AF=0.0159;AFR_AF=0;EUR_AF=0.0179;SAS_AF=0.0051;AA=C|||;VT=SNP
12	103895613	rs12833303	C	T	100	PASS	AC=17;AF=0.00339457;AN=5008;NS=2504;DP=19447;EAS_AF=0;AMR_AF=0.0101;AFR_AF=0;EUR_AF=0.0089;SAS_AF=0.001;AA=C|||;VT=SNP
12	103895792	rs2374049	G	A	100	PASS	AC=4253;AF=0.849241;AN=5008;NS=2504;DP=20666;EAS_AF=0.8889;AMR_AF=0.915;AFR_AF=0.8434;EUR_AF=0.8121;SAS_AF=0.8078;AA=A|||;VT=SNP
12	103896595	rs17034027	T	C	100	PASS	AC=993;AF=0.198283;AN=5008;NS=2504;DP=20760;EAS_AF=0.2173;AMR_AF=0.1239;AFR_AF=0.2746;EUR_AF=0.0905;SAS_AF=0.2393;AA=C|||;VT=SNP
12	103896685	rs17034029	T	A	100	PASS	AC=44;AF=0.00878594;AN=5008;NS=2504;DP=19964;EAS_AF=0.001;AMR_AF=0.0115;AFR_AF=0.0015;EUR_AF=0.0169;SAS_AF=0.0164;AA=T|||;VT=SNP
12	103897139	rs7139385	C	T	100	PASS	AC=749;AF=0.149561;AN=5008;NS=2504;DP=16818;EAS_AF=0.1597;AMR_AF=0.0893;AFR_AF=0.0741;EUR_AF=0.1909;SAS_AF=0.2413;AA=C|||;VT=SNP
12	103897934	rs17034035	C	T	100	PASS	AC=313;AF=0.0625;AN=5008;NS=2504;DP=18854;EAS_AF=0.0843;AMR_AF=0.0591;AFR_AF=0.0325;EUR_AF=0.0229;SAS_AF=0.1237;AA=C|||;VT=SNP
12	103898000	rs17034039	C	A	100	PASS	AC=294;AF=0.0587061;AN=5008;NS=2504;DP=19846;EAS_AF=0.1637;AMR_AF=0.0058;AFR_AF=0.0008;EUR_AF=0.0239;SAS_AF=0.1022;AA=C|||;VT=SNP
12	103898134	rs7137076	T	G	100	PASS	AC=3647;AF=0.728235;AN=5008;NS=2504;DP=20401;EAS_AF=0.7331;AMR_AF=0.5821;AFR_AF=0.8744;EUR_AF=0.7505;SAS_AF=0.6063;AA=G|||;VT=SNP
12	103898296	rs78005692	G	C	100	PASS	AC=19;AF=0.00379393;AN=5008;NS=2504;DP=20062;EAS_AF=0;AMR_AF=0.0043;AFR_AF=0.0008;EUR_AF=0.0099;SAS_AF=0.0051;AA=G|||;VT=SNP
12	103898383	rs76462566	G	C	100	PASS	AC=23;AF=0.00459265;AN=5008;NS=2504;DP=18470;EAS_AF=0;AMR_AF=0.0029;AFR_AF=0.0008;EUR_AF=0.0199;SAS_AF=0;AA=G|||;VT=SNP
12	103898565	rs1317605	G	T	100	PASS	AC=53;AF=0.0105831;AN=5008;NS=2504;DP=20137;EAS_AF=0.001;AMR_AF=0.0159;AFR_AF=0.0008;EUR_AF=0.0378;SAS_AF=0.002;AA=G|||;VT=SNP
12	103900225	rs78860677	T	C	100	PASS	AC=93;AF=0.0185703;AN=5008;NS=2504;DP=15022;EAS_AF=0.001;AMR_AF=0.0259;AFR_AF=0.003;EUR_AF=0.0596;SAS_AF=0.0102;AA=T|||;VT=SNP
12	103900438	rs73389800	T	G	100	PASS	AC=705;AF=0.140775;AN=5008;NS=2504;DP=11743;EAS_AF=0.2619;AMR_AF=0.0634;AFR_AF=0.0408;EUR_AF=0.0596;SAS_AF=0.2894;AA=T|||;VT=SNP
12	103901502	rs10861031	C	T	100	PASS	AC=776;AF=0.154952;AN=5008;NS=2504;DP=18153;EAS_AF=0.1746;AMR_AF=0.0634;AFR_AF=0.1566;EUR_AF=0.1451;SAS_AF=0.2076;AA=C|||;VT=SNP
12	103903022	rs74627553	A	G	100	PASS	AC=323;AF=0.0644968;AN=5008;NS=2504;DP=19796;EAS_AF=0.1667;AMR_AF=0.0476;AFR_AF=0.0023;EUR_AF=0.0239;SAS_AF=0.0971;AA=A|||;VT=SNP
12	103903105	rs11111619	G	A	100	PASS	AC=819;AF=0.163538;AN=5008;NS=2504;DP=19645;EAS_AF=0.2619;AMR_AF=0.0677;AFR_AF=0.1248;EUR_AF=0.0586;SAS_AF=0.2904;AA=G|||;VT=SNP
12	103903171	rs77868834	T	A	100	PASS	AC=196;AF=0.0391374;AN=5008;NS=2504;DP=19756;EAS_AF=0;AMR_AF=0.0562;AFR_AF=0.0053;EUR_AF=0.1272;SAS_AF=0.0225;AA=T|||;VT=SNP
12	103903468	rs113542394	G	A	100	PASS	AC=52;AF=0.0103834;AN=5008;NS=2504;DP=21103;EAS_AF=0;AMR_AF=0.0173;AFR_AF=0.0015;EUR_AF=0.0169;SAS_AF=0.0215;AA=G|||;VT=SNP
12	103903640	rs11111620	T	C	100	PASS	AC=835;AF=0.166733;AN=5008;NS=2504;DP=21830;EAS_AF=0.2619;AMR_AF=0.0677;AFR_AF=0.1354;EUR_AF=0.0586;SAS_AF=0.2924;AA=T|||;VT=SNP
12	103903814	rs11111621	A	G	100	PASS	AC=873;AF=0.174321;AN=5008;NS=2504;DP=20862;EAS_AF=0.2619;AMR_AF=0.085;AFR_AF=0.1271;EUR_AF=0.0746;SAS_AF=0.3139;AA=A|||;VT=SNP
12	103904050	rs117315253	C	G	100	PASS	AC=27;AF=0.00539137;AN=5008;NS=2504;DP=18656;EAS_AF=0;AMR_AF=0.0029;AFR_AF=0.0008;EUR_AF=0.0169;SAS_AF=0.0072;AA=C|||;VT=SNP
12	103904421	rs12810919	T	C	100	PASS	AC=834;AF=0.166534;AN=5008;NS=2504;DP=16630;EAS_AF=0.2619;AMR_AF=0.0677;AFR_AF=0.1346;EUR_AF=0.0586;SAS_AF=0.2924;AA=T|||;VT=SNP
12	103904642	rs117719293	T	A	100	PASS	AC=25;AF=0.00499201;AN=5008;NS=2504;DP=18011;EAS_AF=0.001;AMR_AF=0.0043;AFR_AF=0.0008;EUR_AF=0.0199;SAS_AF=0;AA=T|||;VT=SNP
12	103905069	rs73187836	T	C	100	PASS	AC=42;AF=0.00838658;AN=5008;NS=2504;DP=12103;EAS_AF=0;AMR_AF=0.0086;AFR_AF=0.0151;EUR_AF=0.0129;SAS_AF=0.0031;AA=T|||;VT=SNP
12	103905076	rs58677593	A	G	100	PASS	AC=849;AF=0.169529;AN=5008;NS=2504;DP=11738;EAS_AF=0.2619;AMR_AF=0.0692;AFR_AF=0.1452;EUR_AF=0.0586;SAS_AF=0.2924;AA=A|||;VT=SNP
12	103905110	rs149948185	A	T	100	PASS	AC=17;AF=0.00339457;AN=5008;NS=2504;DP=9450;EAS_AF=0;AMR_AF=0.0072;AFR_AF=0;EUR_AF=0.0099;SAS_AF=0.002;AA=A|||;VT=SNP
12	103905375	rs10082873	G	A	100	PASS	AC=2670;AF=0.533147;AN=5008;NS=2504;DP=12392;EAS_AF=0.6806;AMR_AF=0.2723;AFR_AF=0.6286;EUR_AF=0.2883;SAS_AF=0.6892;AA=A|||;VT=SNP
12	103905725	rs10083115	A	G	100	PASS	AC=845;AF=0.16873;AN=5008;NS=2504;DP=15779;EAS_AF=0.1746;AMR_AF=0.0764;AFR_AF=0.1853;EUR_AF=0.164;SAS_AF=0.2106;AA=A|||;VT=SNP
12	103906977	rs997804	G	A	100	PASS	AC=1712;AF=0.341853;AN=5008;NS=2504;DP=16215;EAS_AF=0.506;AMR_AF=0.2089;AFR_AF=0.32;EUR_AF=0.1451;SAS_AF=0.499;AA=A|||;VT=SNP
12	103907408	rs2374059	A	T	100	PASS	AC=2720;AF=0.543131;AN=5008;NS=2504;DP=15690;EAS_AF=0.6806;AMR_AF=0.2925;AFR_AF=0.6301;EUR_AF=0.3012;SAS_AF=0.7106;AA=T|||;VT=SNP
12	103908222	rs11111622	A	G	100	PASS	AC=889;AF=0.177516;AN=5008;NS=2504;DP=19510;EAS_AF=0.2619;AMR_AF=0.085;AFR_AF=0.1377;EUR_AF=0.0755;SAS_AF=0.3149;AA=A|||;VT=SNP
12	103908290	rs34251059	T	C	100	PASS	AC=45;AF=0.00898562;AN=5008;NS=2504;DP=18724;EAS_AF=0;AMR_AF=0.0231;AFR_AF=0;EUR_AF=0.0229;SAS_AF=0.0061;AA=T|||;VT=SNP
12	103910578	rs11111623	T	C	100	PASS	AC=847;AF=0.169129;AN=5008;NS=2504;DP=22456;EAS_AF=0.1746;AMR_AF=0.0735;AFR_AF=0.1921;EUR_AF=0.1561;SAS_AF=0.2137;AA=T|||;VT=SNP
12	103911043	rs17034045	T	C	100	PASS	AC=844;AF=0.16853;AN=5008;NS=2504;DP=23275;EAS_AF=0.2629;AMR_AF=0.0677;AFR_AF=0.1407;EUR_AF=0.0596;SAS_AF=0.2924;AA=T|||;VT=SNP
12	103912187	rs73187839	T	C	100	PASS	AC=27;AF=0.00539137;AN=5008;NS=2504;DP=18280;EAS_AF=0;AMR_AF=0.0144;AFR_AF=0;EUR_AF=0.0149;SAS_AF=0.002;AA=T|||;VT=SNP
12	103912465	rs4147305	G	A	100	PASS	AC=823;AF=0.164337;AN=5008;NS=2504;DP=20737;EAS_AF=0.2629;AMR_AF=0.0663;AFR_AF=0.1263;EUR_AF=0.0596;SAS_AF=0.2914;AA=G|||;VT=SNP
12	103912506	rs10861032	T	C	100	PASS	AC=1813;AF=0.362021;AN=5008;NS=2504;DP=19975;EAS_AF=0.4921;AMR_AF=0.2003;AFR_AF=0.4372;EUR_AF=0.1302;SAS_AF=0.4796;AA=C|||;VT=SNP
12	103912617	rs61937761	A	C	100	PASS	AC=10;AF=0.00199681;AN=5008;NS=2504;DP=20302;EAS_AF=0;AMR_AF=0.0043;AFR_AF=0;EUR_AF=0.006;SAS_AF=0.001;AA=A|||;VT=SNP
12	103913442	rs9804922	C	T	100	PASS	AC=836;AF=0.166933;AN=5008;NS=2504;DP=19408;EAS_AF=0.2629;AMR_AF=0.0677;AFR_AF=0.1354;EUR_AF=0.0596;SAS_AF=0.2914;AA=C|||;VT=SNP
12	103913750	rs17492856	G	A	100	PASS	AC=23;AF=0.00459265;AN=5008;NS=2504;DP=21964;EAS_AF=0;AMR_AF=0.0058;AFR_AF=0;EUR_AF=0.0189;SAS_AF=0;AA=G|||;VT=SNP
12	103913955	rs79453233	A	G	100	PASS	AC=308;AF=0.0615016;AN=5008;NS=2504;DP=18109;EAS_AF=0.1518;AMR_AF=0.0476;AFR_AF=0.0023;EUR_AF=0.0239;SAS_AF=0.0971;AA=A|||;VT=SNP
12	103913980	rs111944488	T	C	100	PASS	AC=25;AF=0.00499201;AN=5008;NS=2504;DP=17533;EAS_AF=0;AMR_AF=0.0058;AFR_AF=0.0008;EUR_AF=0.0189;SAS_AF=0.001;AA=T|||;VT=SNP
12	103914239	rs10861033	A	G	100	PASS	AC=1948;AF=0.388978;AN=5008;NS=2504;DP=16087;EAS_AF=0.4931;AMR_AF=0.2291;AFR_AF=0.4818;EUR_AF=0.16;SAS_AF=0.5051;AA=G|||;VT=SNP
12	103914945	rs17034050	T	C	100	PASS	AC=251;AF=0.0501198;AN=5008;NS=2504;DP=22862;EAS_AF=0.1508;AMR_AF=0.0476;AFR_AF=0.0023;EUR_AF=0.0239;SAS_AF=0.0399;AA=T|||;VT=SNP
12	103915612	rs56168608	G	A	100	PASS	AC=239;AF=0.0477236;AN=5008;NS=2504;DP=19430;EAS_AF=0.0635;AMR_AF=0.0591;AFR_AF=0.0106;EUR_AF=0.0417;SAS_AF=0.0798;AA=G|||;VT=SNP
12	103916080	rs6539078	T	C	100	PASS	AC=1943;AF=0.387979;AN=5008;NS=2504;DP=21503;EAS_AF=0.379;AMR_AF=0.2061;AFR_AF=0.6392;EUR_AF=0.1889;SAS_AF=0.3916;AA=C|||;VT=SNP
12	103916279	rs73187844	C	T	100	PASS	AC=103;AF=0.0205671;AN=5008;NS=2504;DP=18496;EAS_AF=0.002;AMR_AF=0.0303;AFR_AF=0.0008;EUR_AF=0.0636;SAS_AF=0.0153;AA=C|||;VT=SNP
12	103920079	rs60014169	G	T	100	PASS	AC=642;AF=0.128195;AN=5008;NS=2504;DP=18727;EAS_AF=0.001;AMR_AF=0.1398;AFR_AF=0.1467;EUR_AF=0.2634;SAS_AF=0.0869;AA=G|||;VT=SNP
12	103920206	rs11111624	C	T	100	PASS	AC=260;AF=0.0519169;AN=5008;NS=2504;DP=18925;EAS_AF=0.1627;AMR_AF=0.0476;AFR_AF=0.0023;EUR_AF=0.0249;SAS_AF=0.0358;AA=C|||;VT=SNP
12	103920889	rs7972288	A	G	100	PASS	AC=3134;AF=0.625799;AN=5008;NS=2504;DP=20906;EAS_AF=0.6627;AMR_AF=0.4078;AFR_AF=0.7216;EUR_AF=0.4831;SAS_AF=0.7597;AA=G|||;VT=SNP
12	103921435	rs10861035	C	A	100	PASS	AC=12;AF=0.00239617;AN=5008;NS=2504;DP=19812;EAS_AF=0;AMR_AF=0.0029;AFR_AF=0;EUR_AF=0.0089;SAS_AF=0.001;AA=C|||;VT=SNP
12	103922287	rs10861036	A	G	100	PASS	AC=3964;AF=0.791534;AN=5008;NS=2504;DP=17349;EAS_AF=0.6647;AMR_AF=0.5663;AFR_AF=0.9909;EUR_AF=0.7565;SAS_AF=0.8487;AA=G|||;VT=SNP
12	103922646	rs76663765	C	T	100	PASS	AC=636;AF=0.126997;AN=5008;NS=2504;DP=18909;EAS_AF=0.001;AMR_AF=0.1383;AFR_AF=0.1422;EUR_AF=0.2634;SAS_AF=0.0879;AA=C|||;VT=SNP
12	103923154	rs117818633	T	A	100	PASS	AC=161;AF=0.0321486;AN=5008;NS=2504;DP=23006;EAS_AF=0.001;AMR_AF=0.0447;AFR_AF=0.003;EUR_AF=0.1074;SAS_AF=0.0174;AA=T|||;VT=SNP
12	103923382	rs76814032	G	A	100	PASS	AC=636;AF=0.126997;AN=5008;NS=2504;DP=19169;EAS_AF=0.001;AMR_AF=0.1383;AFR_AF=0.1422;EUR_AF=0.2634;SAS_AF=0.0879;AA=G|||;VT=SNP
12	103924079	rs7135673	G	A	100	PASS	AC=847;AF=0.169129;AN=5008;NS=2504;DP=17643;EAS_AF=0.1855;AMR_AF=0.121;AFR_AF=0.0356;EUR_AF=0.2237;SAS_AF=0.3108;AA=G|||;VT=SNP
12	103924256	rs11111628	G	A	100	PASS	AC=195;AF=0.0389377;AN=5008;NS=2504;DP=19314;EAS_AF=0.0536;AMR_AF=0.0187;AFR_AF=0.0053;EUR_AF=0.0427;SAS_AF=0.0798;AA=G|||;VT=SNP
12	103924481	rs61937763	A	T	100	PASS	AC=201;AF=0.0401358;AN=5008;NS=2504;DP=18998;EAS_AF=0.0565;AMR_AF=0.0187;AFR_AF=0.0098;EUR_AF=0.0427;SAS_AF=0.0767;AA=A|||;VT=SNP
12	103925129	rs9645789	T	G	100	PASS	AC=246;AF=0.0491214;AN=5008;NS=2504;DP=18709;EAS_AF=0.0546;AMR_AF=0.0245;AFR_AF=0.0386;EUR_AF=0.0437;SAS_AF=0.0808;AA=T|||;VT=SNP
12	103925240	rs10778260	T	C	100	PASS	AC=1024;AF=0.204473;AN=5008;NS=2504;DP=17720;EAS_AF=0.2292;AMR_AF=0.1686;AFR_AF=0.1513;EUR_AF=0.1928;SAS_AF=0.2883;AA=T|||;VT=SNP
12	103925987	rs4764964	G	T	100	PASS	AC=3624;AF=0.723642;AN=5008;NS=2504;DP=17601;EAS_AF=0.7044;AMR_AF=0.5461;AFR_AF=0.7277;EUR_AF=0.7555;SAS_AF=0.8313;AA=T|||;VT=SNP
12	103926178	rs150673704	T	G	100	PASS	AC=42;AF=0.00838658;AN=5008;NS=2504;DP=18088;EAS_AF=0;AMR_AF=0.0173;AFR_AF=0.0015;EUR_AF=0.0258;SAS_AF=0.002;AA=T|||;VT=SNP
12	103926243	rs76376778	T	G	100	PASS	AC=658;AF=0.13139;AN=5008;NS=2504;DP=17305;EAS_AF=0;AMR_AF=0.1427;AFR_AF=0.1611;EUR_AF=0.2604;SAS_AF=0.0859;AA=T|||;VT=SNP
12	103926572	rs4329766	C	G	100	PASS	AC=1474;AF=0.294329;AN=5008;NS=2504;DP=18052;EAS_AF=0.4048;AMR_AF=0.1888;AFR_AF=0.2436;EUR_AF=0.2584;SAS_AF=0.3609;AA=G|||;VT=SNP
12	103926862	rs10507169	G	A	100	PASS	AC=911;AF=0.181909;AN=5008;NS=2504;DP=20913;EAS_AF=0.2192;AMR_AF=0.1282;AFR_AF=0.0371;EUR_AF=0.2316;SAS_AF=0.3262;AA=G|||;VT=SNP
12	103926966	rs117597007	T	C	100	PASS	AC=159;AF=0.0317492;AN=5008;NS=2504;DP=22173;EAS_AF=0;AMR_AF=0.0461;AFR_AF=0.003;EUR_AF=0.1083;SAS_AF=0.0143;AA=T|||;VT=SNP
12	103927859	rs7979144	A	G	100	PASS	AC=738;AF=0.147364;AN=5008;NS=2504;DP=20068;EAS_AF=0;AMR_AF=0.1455;AFR_AF=0.2194;EUR_AF=0.2604;SAS_AF=0.0869;AA=A|||;VT=SNP
12	103928001	rs7315306	G	T	100	PASS	AC=1296;AF=0.258786;AN=5008;NS=2504;DP=20933;EAS_AF=0.4058;AMR_AF=0.1801;AFR_AF=0.1135;EUR_AF=0.2575;SAS_AF=0.3609;AA=g|||;VT=SNP
12	103928144	rs7315537	G	A	100	PASS	AC=3805;AF=0.759784;AN=5008;NS=2504;DP=20714;EAS_AF=0.7044;AMR_AF=0.5648;AFR_AF=0.8404;EUR_AF=0.7614;SAS_AF=0.8446;AA=A|||;VT=SNP
12	103928539	rs78774149	C	T	100	PASS	AC=679;AF=0.135583;AN=5008;NS=2504;DP=21824;EAS_AF=0;AMR_AF=0.1412;AFR_AF=0.177;EUR_AF=0.2604;SAS_AF=0.0869;AA=C|||;VT=SNP
12	103928570	rs11111629	C	G	100	PASS	AC=2074;AF=0.414137;AN=5008;NS=2504;DP=21807;EAS_AF=0.2986;AMR_AF=0.3501;AFR_AF=0.4312;EUR_AF=0.497;SAS_AF=0.4703;AA=C|||;VT=SNP
12	103928649	rs73187848	A	G	100	PASS	AC=35;AF=0.00698882;AN=5008;NS=2504;DP=21271;EAS_AF=0.001;AMR_AF=0.0173;AFR_AF=0;EUR_AF=0.0169;SAS_AF=0.0051;AA=A|||;VT=SNP
12	103929584	rs11111630	C	T	100	PASS	AC=205;AF=0.0409345;AN=5008;NS=2504;DP=18164;EAS_AF=0.0536;AMR_AF=0.0187;AFR_AF=0.003;EUR_AF=0.0437;SAS_AF=0.092;AA=C|||;VT=SNP
12	103929658	rs2374058	T	C	100	PASS	AC=3807;AF=0.760184;AN=5008;NS=2504;DP=19667;EAS_AF=0.7054;AMR_AF=0.5634;AFR_AF=0.8411;EUR_AF=0.7614;SAS_AF=0.8456;AA=C|||;VT=SNP
12	103929727	rs1343819	C	T	100	PASS	AC=1478;AF=0.295128;AN=5008;NS=2504;DP=18966;EAS_AF=0.4058;AMR_AF=0.1888;AFR_AF=0.2436;EUR_AF=0.2584;SAS_AF=0.364;AA=T|||;VT=SNP
12	103929988	rs1343820	C	G	100	PASS	AC=280;AF=0.0559105;AN=5008;NS=2504;DP=20917;EAS_AF=0.1835;AMR_AF=0.0476;AFR_AF=0.0023;EUR_AF=0.0249;SAS_AF=0.0348;AA=C|||;VT=SNP
12	103930709	rs10778261	G	T	100	PASS	AC=3654;AF=0.729633;AN=5008;NS=2504;DP=19560;EAS_AF=0.7054;AMR_AF=0.5476;AFR_AF=0.7375;EUR_AF=0.7575;SAS_AF=0.8446;AA=T|||;VT=SNP
12	103931352	rs4421839	G	T	100	PASS	AC=1295;AF=0.258586;AN=5008;NS=2504;DP=19444;EAS_AF=0.4058;AMR_AF=0.1787;AFR_AF=0.1135;EUR_AF=0.2575;SAS_AF=0.3609;AA=G|||;VT=SNP
12	103931655	rs6539079	G	T	100	PASS	AC=3653;AF=0.729433;AN=5008;NS=2504;DP=19652;EAS_AF=0.7054;AMR_AF=0.5476;AFR_AF=0.7368;EUR_AF=0.7575;SAS_AF=0.8446;AA=T|||;VT=SNP
12	103931842	rs11111633	A	G	100	PASS	AC=1299;AF=0.259385;AN=5008;NS=2504;DP=18420;EAS_AF=0.4067;AMR_AF=0.1787;AFR_AF=0.1135;EUR_AF=0.2575;SAS_AF=0.364;AA=A|||;VT=SNP
12	103932533	rs4368027	C	G	100	PASS	AC=3747;AF=0.748203;AN=5008;NS=2504;DP=19013;EAS_AF=0.7054;AMR_AF=0.5591;AFR_AF=0.7988;EUR_AF=0.7614;SAS_AF=0.8446;AA=G|||;VT=SNP
12	103932998	rs74818756	C	G	100	PASS	AC=921;AF=0.183906;AN=5008;NS=2504;DP=20338;EAS_AF=0.2232;AMR_AF=0.1282;AFR_AF=0.0401;EUR_AF=0.2326;SAS_AF=0.3272;AA=C|||;VT=SNP
12	103933043	rs11111634	C	T	100	PASS	AC=208;AF=0.0415335;AN=5008;NS=2504;DP=20033;EAS_AF=0.0526;AMR_AF=0.0202;AFR_AF=0.0053;EUR_AF=0.0437;SAS_AF=0.092;AA=C|||;VT=SNP
12	103933366	rs73187851	T	G	100	PASS	AC=98;AF=0.0195687;AN=5008;NS=2504;DP=18610;EAS_AF=0.002;AMR_AF=0.0274;AFR_AF=0.0008;EUR_AF=0.0606;SAS_AF=0.0153;AA=T|||;VT=SNP
12	103933415	rs143857152	T	A	100	PASS	AC=79;AF=0.0157748;AN=5008;NS=2504;DP=15627;EAS_AF=0.002;AMR_AF=0.013;AFR_AF=0.0038;EUR_AF=0.0368;SAS_AF=0.0266;AA=T|||;VT=SNP
12	103933600	rs141140952	G	A	100	PASS	AC=277;AF=0.0553115;AN=5008;NS=2504;DP=15835;EAS_AF=0.1865;AMR_AF=0.0418;AFR_AF=0.0023;EUR_AF=0.0229;SAS_AF=0.0348;AA=G|||;VT=SNP
12	103933648	rs7307128	C	T	100	PASS	AC=680;AF=0.135783;AN=5008;NS=2504;DP=16562;EAS_AF=0;AMR_AF=0.1412;AFR_AF=0.1778;EUR_AF=0.2604;SAS_AF=0.0869;AA=C|||;VT=SNP
12	103933975	rs145526565	G	A	100	PASS	AC=1017;AF=0.203075;AN=5008;NS=2504;DP=17206;EAS_AF=0.2212;AMR_AF=0.1398;AFR_AF=0.1127;EUR_AF=0.2515;SAS_AF=0.3016;AA=g|||;VT=SNP
12	103934111	rs4764965	T	C	100	PASS	AC=1505;AF=0.300519;AN=5008;NS=2504;DP=20517;EAS_AF=0.4087;AMR_AF=0.1931;AFR_AF=0.2451;EUR_AF=0.2753;SAS_AF=0.3661;AA=C|||;VT=SNP
12	103934387	rs4499092	C	T	100	PASS	AC=1014;AF=0.202476;AN=5008;NS=2504;DP=18192;EAS_AF=0.2401;AMR_AF=0.1556;AFR_AF=0.1581;EUR_AF=0.173;SAS_AF=0.2873;AA=A|||;VT=SNP
12	103934391	rs147519529	G	T	100	PASS	AC=15;AF=0.00299521;AN=5008;NS=2504;DP=18176;EAS_AF=0;AMR_AF=0;AFR_AF=0.0015;EUR_AF=0.0119;SAS_AF=0.001;AA=G|||;VT=SNP
12	103934820	rs2374047	T	A	100	PASS	AC=1012;AF=0.202077;AN=5008;NS=2504;DP=15715;EAS_AF=0.2401;AMR_AF=0.1556;AFR_AF=0.1581;EUR_AF=0.172;SAS_AF=0.2863;AA=T|||;VT=SNP
12	103934974	rs11111635	G	A	100	PASS	AC=212;AF=0.0423323;AN=5008;NS=2504;DP=17083;EAS_AF=0.0546;AMR_AF=0.0202;AFR_AF=0.0053;EUR_AF=0.0457;SAS_AF=0.092;AA=g|||;VT=SNP
12	103935223	rs2374048	T	C	100	PASS	AC=1499;AF=0.299321;AN=5008;NS=2504;DP=17335;EAS_AF=0.4077;AMR_AF=0.1902;AFR_AF=0.2428;EUR_AF=0.2753;SAS_AF=0.3661;AA=T|||;VT=SNP
12	103936099	rs77848408	T	A	100	PASS	AC=15;AF=0.00299521;AN=5008;NS=2504;DP=20843;EAS_AF=0;AMR_AF=0.0029;AFR_AF=0.0008;EUR_AF=0.0119;SAS_AF=0;AA=T|||;VT=SNP
12	103936325	rs61937764	C	T	100	PASS	AC=211;AF=0.0421326;AN=5008;NS=2504;DP=20127;EAS_AF=0.0556;AMR_AF=0.0202;AFR_AF=0.0053;EUR_AF=0.0437;SAS_AF=0.092;AA=C|||;VT=SNP
12	103936403	rs11111636	G	C	100	PASS	AC=1033;AF=0.20627;AN=5008;NS=2504;DP=21573;EAS_AF=0.374;AMR_AF=0.1585;AFR_AF=0.0499;EUR_AF=0.1849;SAS_AF=0.3006;AA=G|||;VT=SNP
12	103937900	rs12579524	A	G	100	PASS	AC=1709;AF=0.341254;AN=5008;NS=2504;DP=15639;EAS_AF=0.378;AMR_AF=0.1988;AFR_AF=0.4947;EUR_AF=0.2286;SAS_AF=0.3129;AA=G|||;VT=SNP
12	103937952	rs11111637	T	C	100	PASS	AC=3122;AF=0.623403;AN=5008;NS=2504;DP=16667;EAS_AF=0.6796;AMR_AF=0.3833;AFR_AF=0.7867;EUR_AF=0.4185;SAS_AF=0.726;AA=C|||;VT=SNP
12	103938334	rs11111638	C	G	100	PASS	AC=237;AF=0.0473243;AN=5008;NS=2504;DP=18572;EAS_AF=0.1052;AMR_AF=0.0418;AFR_AF=0.0023;EUR_AF=0.0318;SAS_AF=0.0685;AA=C|||;VT=SNP
12	103938587	rs35641665	C	A	100	PASS	AC=40;AF=0.00798722;AN=5008;NS=2504;DP=19965;EAS_AF=0;AMR_AF=0.0173;AFR_AF=0.0008;EUR_AF=0.0189;SAS_AF=0.0082;AA=c|||;VT=SNP
12	103938682	rs4397955	G	A	100	PASS	AC=3806;AF=0.759984;AN=5008;NS=2504;DP=18033;EAS_AF=0.6806;AMR_AF=0.5245;AFR_AF=0.9841;EUR_AF=0.662;SAS_AF=0.8067;AA=A|||;VT=SNP
12	103938827	rs7973736	C	T	100	PASS	AC=627;AF=0.1252;AN=5008;NS=2504;DP=17738;EAS_AF=0.002;AMR_AF=0.1412;AFR_AF=0.1513;EUR_AF=0.2455;SAS_AF=0.0818;AA=C|||;VT=SNP
12	103939141	rs10778262	A	T	100	PASS	AC=1653;AF=0.330072;AN=5008;NS=2504;DP=14019;EAS_AF=0.378;AMR_AF=0.1945;AFR_AF=0.4539;EUR_AF=0.2286;SAS_AF=0.3139;AA=T|||;VT=SNP
12	103939994	rs11111640	A	G	100	PASS	AC=237;AF=0.0473243;AN=5008;NS=2504;DP=20041;EAS_AF=0.1052;AMR_AF=0.0418;AFR_AF=0.0023;EUR_AF=0.0318;SAS_AF=0.0685;AA=A|||;VT=SNP
12	103940031	rs11111641	T	C	100	PASS	AC=238;AF=0.047524;AN=5008;NS=2504;DP=19564;EAS_AF=0.1052;AMR_AF=0.0418;AFR_AF=0.0023;EUR_AF=0.0328;SAS_AF=0.0685;AA=T|||;VT=SNP
12	103940262	rs4393415	A	G	100	PASS	AC=1709;AF=0.341254;AN=5008;NS=2504;DP=18920;EAS_AF=0.378;AMR_AF=0.1988;AFR_AF=0.4939;EUR_AF=0.2286;SAS_AF=0.3139;AA=G|||;VT=SNP
12	103940337	rs4523788	C	T	100	PASS	AC=1355;AF=0.270567;AN=5008;NS=2504;DP=18184;EAS_AF=0.378;AMR_AF=0.1801;AFR_AF=0.2368;EUR_AF=0.2276;SAS_AF=0.3139;AA=T|||;VT=SNP
12	103940485	rs4409933	G	A	100	PASS	AC=1009;AF=0.201478;AN=5008;NS=2504;DP=20835;EAS_AF=0.2728;AMR_AF=0.1354;AFR_AF=0.1536;EUR_AF=0.1958;SAS_AF=0.2454;AA=G|||;VT=SNP
12	103940525	rs4533129	T	C	100	PASS	AC=1321;AF=0.263778;AN=5008;NS=2504;DP=20059;EAS_AF=0.378;AMR_AF=0.1787;AFR_AF=0.2118;EUR_AF=0.2276;SAS_AF=0.3139;AA=T|||;VT=SNP
12	103940753	rs11111642	C	T	100	PASS	AC=237;AF=0.0473243;AN=5008;NS=2504;DP=19416;EAS_AF=0.1052;AMR_AF=0.0418;AFR_AF=0.0023;EUR_AF=0.0318;SAS_AF=0.0685;AA=C|||;VT=SNP
12	103941064	rs12578202	G	A	100	PASS	AC=827;AF=0.165136;AN=5008;NS=2504;DP=19387;EAS_AF=0.2728;AMR_AF=0.1124;AFR_AF=0.034;EUR_AF=0.1909;SAS_AF=0.2423;AA=G|||;VT=SNP
12	103941231	rs6539080	T	C	100	PASS	AC=3758;AF=0.750399;AN=5008;NS=2504;DP=19478;EAS_AF=0.6806;AMR_AF=0.5231;AFR_AF=0.9486;EUR_AF=0.661;SAS_AF=0.8078;AA=C|||;VT=SNP
12	103941321	rs7954051	C	A	100	PASS	AC=1475;AF=0.294529;AN=5008;NS=2504;DP=21240;EAS_AF=0.378;AMR_AF=0.1844;AFR_AF=0.3253;EUR_AF=0.2286;SAS_AF=0.3129;AA=A|||;VT=SNP
12	103941619	rs4086099	T	C	100	PASS	AC=3807;AF=0.760184;AN=5008;NS=2504;DP=18867;EAS_AF=0.6806;AMR_AF=0.5245;AFR_AF=0.9841;EUR_AF=0.662;SAS_AF=0.8078;AA=C|||;VT=SNP
12	103941860	rs3898117	T	C	100	PASS	AC=1328;AF=0.265176;AN=5008;NS=2504;DP=17580;EAS_AF=0.378;AMR_AF=0.1787;AFR_AF=0.2171;EUR_AF=0.2276;SAS_AF=0.3139;AA=T|||;VT=SNP
12	103942198	rs77142289	T	A	100	PASS	AC=237;AF=0.0473243;AN=5008;NS=2504;DP=17809;EAS_AF=0.1052;AMR_AF=0.0418;AFR_AF=0.0023;EUR_AF=0.0318;SAS_AF=0.0685;AA=T|||;VT=SNP
12	103942457	rs4405407	A	G	100	PASS	AC=1081;AF=0.215855;AN=5008;NS=2504;DP=21191;EAS_AF=0.2728;AMR_AF=0.1354;AFR_AF=0.208;EUR_AF=0.1958;SAS_AF=0.2454;AA=A|||;VT=SNP
12	103942554	rs4531575	T	G	100	PASS	AC=1525;AF=0.304513;AN=5008;NS=2504;DP=19918;EAS_AF=0.378;AMR_AF=0.1902;AFR_AF=0.3601;EUR_AF=0.2276;SAS_AF=0.3139;AA=g|||;VT=SNP
12	103942556	rs4405408	A	T	100	PASS	AC=1328;AF=0.265176;AN=5008;NS=2504;DP=19804;EAS_AF=0.378;AMR_AF=0.1787;AFR_AF=0.2171;EUR_AF=0.2276;SAS_AF=0.3139;AA=T|||;VT=SNP
12	103942714	rs4540923	T	C	100	PASS	AC=3818;AF=0.76238;AN=5008;NS=2504;DP=18110;EAS_AF=0.6806;AMR_AF=0.5274;AFR_AF=0.9887;EUR_AF=0.665;SAS_AF=0.8078;AA=C|||;VT=SNP
12	103943338	rs11111644	C	A	100	PASS	AC=1258;AF=0.251198;AN=5008;NS=2504;DP=19660;EAS_AF=0.377;AMR_AF=0.1787;AFR_AF=0.1649;EUR_AF=0.2276;SAS_AF=0.3139;AA=A|||;VT=SNP
12	103943615	rs11111645	C	T	100	PASS	AC=247;AF=0.0493211;AN=5008;NS=2504;DP=14319;EAS_AF=0.1052;AMR_AF=0.0432;AFR_AF=0.0091;EUR_AF=0.0318;SAS_AF=0.0685;AA=C|||;VT=SNP
12	103943773	rs142656374	T	A	100	PASS	AC=17;AF=0.00339457;AN=5008;NS=2504;DP=15800;EAS_AF=0;AMR_AF=0;AFR_AF=0;EUR_AF=0.007;SAS_AF=0.0102;AA=T|||;VT=SNP
12	103944673	rs17034081	C	T	100	PASS	AC=745;AF=0.148762;AN=5008;NS=2504;DP=14369;EAS_AF=0.251;AMR_AF=0.0937;AFR_AF=0.0477;EUR_AF=0.0835;SAS_AF=0.2863;AA=C|||;VT=SNP
12	103945012	rs7304955	G	A	100	PASS	AC=3067;AF=0.61242;AN=5008;NS=2504;DP=14981;EAS_AF=0.6766;AMR_AF=0.366;AFR_AF=0.7927;EUR_AF=0.3946;SAS_AF=0.7014;AA=A|||;VT=SNP
12	103945164	rs11111646	A	G	100	PASS	AC=2940;AF=0.587061;AN=5008;NS=2504;DP=17512;EAS_AF=0.6776;AMR_AF=0.3718;AFR_AF=0.6649;EUR_AF=0.4095;SAS_AF=0.7239;AA=G|||;VT=SNP
12	103945224	rs11111647	G	A	100	PASS	AC=1351;AF=0.269768;AN=5008;NS=2504;DP=17425;EAS_AF=0.2996;AMR_AF=0.1801;AFR_AF=0.2526;EUR_AF=0.1869;SAS_AF=0.411;AA=G|||;VT=SNP
12	103945228	rs116551273	G	A	100	PASS	AC=250;AF=0.0499201;AN=5008;NS=2504;DP=17373;EAS_AF=0.1052;AMR_AF=0.0476;AFR_AF=0.0091;EUR_AF=0.0318;SAS_AF=0.0685;AA=G|||;VT=SNP
12	103946404	rs79032476	T	C	100	PASS	AC=255;AF=0.0509185;AN=5008;NS=2504;DP=18290;EAS_AF=0.1022;AMR_AF=0.0432;AFR_AF=0.0106;EUR_AF=0.0318;SAS_AF=0.0777;AA=T|||;VT=SNP
12	103946548	rs117698362	G	A	100	PASS	AC=540;AF=0.107827;AN=5008;NS=2504;DP=19496;EAS_AF=0.1825;AMR_AF=0.0735;AFR_AF=0.0983;EUR_AF=0.0567;SAS_AF=0.1207;AA=G|||;VT=SNP
12	103946655	rs11111648	T	C	100	PASS	AC=937;AF=0.187101;AN=5008;NS=2504;DP=21548;EAS_AF=0.2897;AMR_AF=0.1556;AFR_AF=0.1838;EUR_AF=0.1113;SAS_AF=0.1861;AA=T|||;VT=SNP
12	103946711	rs138503264	C	A	100	PASS	AC=283;AF=0.0565096;AN=5008;NS=2504;DP=19895;EAS_AF=0.1032;AMR_AF=0.0663;AFR_AF=0.0113;EUR_AF=0.0537;SAS_AF=0.0654;AA=C|||;VT=SNP
12	103946730	rs142343824	C	T	100	PASS	AC=31;AF=0.0061901;AN=5008;NS=2504;DP=19505;EAS_AF=0.001;AMR_AF=0.0144;AFR_AF=0;EUR_AF=0.0149;SAS_AF=0.0051;AA=C|||;VT=SNP
12	103946861	rs76541920	C	T	100	PASS	AC=409;AF=0.0816693;AN=5008;NS=2504;DP=18766;EAS_AF=0.125;AMR_AF=0.0764;AFR_AF=0.0855;EUR_AF=0.0557;SAS_AF=0.0624;AA=C|||;VT=SNP
12	103948383	rs4131921	T	A	100	PASS	AC=2096;AF=0.41853;AN=5008;NS=2504;DP=17892;EAS_AF=0.4028;AMR_AF=0.5908;AFR_AF=0.4145;EUR_AF=0.4503;SAS_AF=0.2853;AA=A|||;VT=SNP
12	103948476	rs4321042	C	T	100	PASS	AC=257;AF=0.0513179;AN=5008;NS=2504;DP=18910;EAS_AF=0.1032;AMR_AF=0.0605;AFR_AF=0.0045;EUR_AF=0.0547;SAS_AF=0.0511;AA=C|||;VT=SNP
12	103948750	rs4385985	G	A	100	PASS	AC=423;AF=0.0844649;AN=5008;NS=2504;DP=20322;EAS_AF=0.004;AMR_AF=0.1671;AFR_AF=0.0189;EUR_AF=0.1819;SAS_AF=0.0971;AA=G|||;VT=SNP
12	103948890	rs12579074	C	T	100	PASS	AC=259;AF=0.0517173;AN=5008;NS=2504;DP=20148;EAS_AF=0.1032;AMR_AF=0.062;AFR_AF=0.0045;EUR_AF=0.0557;SAS_AF=0.0511;AA=C|||;VT=SNP
12	103948945	rs4303317	T	A	100	PASS	AC=522;AF=0.104233;AN=5008;NS=2504;DP=20601;EAS_AF=0.004;AMR_AF=0.17;AFR_AF=0.0953;EUR_AF=0.1809;SAS_AF=0.0941;AA=T|||;VT=SNP
12	103948948	rs4612909	C	T	100	PASS	AC=522;AF=0.104233;AN=5008;NS=2504;DP=20648;EAS_AF=0.004;AMR_AF=0.17;AFR_AF=0.0953;EUR_AF=0.1809;SAS_AF=0.0941;AA=C|||;VT=SNP
12	103948997	rs11111649	A	G	100	PASS	AC=386;AF=0.0770767;AN=5008;NS=2504;DP=20556;EAS_AF=0.1032;AMR_AF=0.0793;AFR_AF=0.0779;EUR_AF=0.0726;SAS_AF=0.0521;AA=A|||;VT=SNP
12	103949046	rs11111650	A	C	100	PASS	AC=1564;AF=0.3123;AN=5008;NS=2504;DP=19873;EAS_AF=0.3333;AMR_AF=0.2507;AFR_AF=0.2352;EUR_AF=0.4125;SAS_AF=0.3354;AA=A|||;VT=SNP
12	103949270	rs11835633	A	G	100	PASS	AC=387;AF=0.0772764;AN=5008;NS=2504;DP=16709;EAS_AF=0.1032;AMR_AF=0.0793;AFR_AF=0.0779;EUR_AF=0.0726;SAS_AF=0.0532;AA=A|||;VT=SNP
12	103949347	rs11831074	G	A	100	PASS	AC=488;AF=0.0974441;AN=5008;NS=2504;DP=16627;EAS_AF=0.1032;AMR_AF=0.0893;AFR_AF=0.149;EUR_AF=0.0726;SAS_AF=0.0532;AA=A|||;VT=SNP
12	103949393	rs7979954	T	C	100	PASS	AC=3740;AF=0.746805;AN=5008;NS=2504;DP=16766;EAS_AF=0.7371;AMR_AF=0.853;AFR_AF=0.6952;EUR_AF=0.8718;SAS_AF=0.6227;AA=C|||;VT=SNP
12	103950819	rs80171773	T	C	100	PASS	AC=130;AF=0.0259585;AN=5008;NS=2504;DP=19786;EAS_AF=0;AMR_AF=0.0187;AFR_AF=0.0741;EUR_AF=0.0179;SAS_AF=0.001;AA=T|||;VT=SNP
12	103951129	rs4131522	T	C	100	PASS	AC=3671;AF=0.733027;AN=5008;NS=2504;DP=19836;EAS_AF=0.7351;AMR_AF=0.8429;AFR_AF=0.6505;EUR_AF=0.8708;SAS_AF=0.6227;AA=C|||;VT=SNP
12	103951429	rs144729036	C	A	100	PASS	AC=32;AF=0.00638978;AN=5008;NS=2504;DP=18118;EAS_AF=0;AMR_AF=0.0159;AFR_AF=0.0015;EUR_AF=0.0179;SAS_AF=0.001;AA=C|||;VT=SNP
12	103951541	rs10861037	C	A	100	PASS	AC=259;AF=0.0517173;AN=5008;NS=2504;DP=19156;EAS_AF=0.1042;AMR_AF=0.0605;AFR_AF=0.0045;EUR_AF=0.0547;SAS_AF=0.0521;AA=C|||;VT=SNP
12	103953057	rs10861038	C	A	100	PASS	AC=388;AF=0.077476;AN=5008;NS=2504;DP=20052;EAS_AF=0.1042;AMR_AF=0.0793;AFR_AF=0.0772;EUR_AF=0.0726;SAS_AF=0.0542;AA=C|||;VT=SNP
12	103953249	rs10861039	T	C	100	PASS	AC=1669;AF=0.333267;AN=5008;NS=2504;DP=21880;EAS_AF=0.4028;AMR_AF=0.2968;AFR_AF=0.236;EUR_AF=0.4145;SAS_AF=0.3354;AA=T|||;VT=SNP
12	103953392	rs11833672	G	A	100	PASS	AC=113;AF=0.0225639;AN=5008;NS=2504;DP=21289;EAS_AF=0;AMR_AF=0.0187;AFR_AF=0.0613;EUR_AF=0.0179;SAS_AF=0.001;AA=g|||;VT=SNP
12	103953401	rs11838301	A	G	100	PASS	AC=129;AF=0.0257588;AN=5008;NS=2504;DP=21164;EAS_AF=0;AMR_AF=0.0187;AFR_AF=0.0734;EUR_AF=0.0179;SAS_AF=0.001;AA=A|||;VT=SNP
12	103953446	rs78264382	G	C	100	PASS	AC=87;AF=0.0173722;AN=5008;NS=2504;DP=20214;EAS_AF=0.001;AMR_AF=0.0259;AFR_AF=0.0045;EUR_AF=0.0487;SAS_AF=0.0133;AA=G|||;VT=SNP
12	103953723	rs11833714	C	T	100	PASS	AC=128;AF=0.0255591;AN=5008;NS=2504;DP=19036;EAS_AF=0;AMR_AF=0.0187;AFR_AF=0.0726;EUR_AF=0.0179;SAS_AF=0.001;AA=T|||;VT=SNP
12	103954210	rs4764966	T	A	100	PASS	AC=3580;AF=0.714856;AN=5008;NS=2504;DP=19786;EAS_AF=0.7341;AMR_AF=0.8386;AFR_AF=0.5961;EUR_AF=0.8628;SAS_AF=0.6155;AA=A|||;VT=SNP
12	103954878	rs80334388	C	T	100	PASS	AC=500;AF=0.0998403;AN=5008;NS=2504;DP=21105;EAS_AF=0.005;AMR_AF=0.1902;AFR_AF=0.0129;EUR_AF=0.2276;SAS_AF=0.1196;AA=C|||;VT=SNP
12	103955095	rs79213113	G	A	100	PASS	AC=500;AF=0.0998403;AN=5008;NS=2504;DP=22350;EAS_AF=0.005;AMR_AF=0.1902;AFR_AF=0.0129;EUR_AF=0.2276;SAS_AF=0.1196;AA=G|||;VT=SNP
12	103955407	rs4388997	C	T	100	PASS	AC=2555;AF=0.510184;AN=5008;NS=2504;DP=21465;EAS_AF=0.7371;AMR_AF=0.6023;AFR_AF=0.2209;EUR_AF=0.5944;SAS_AF=0.5153;AA=T|||;VT=SNP
12	103956710	rs149837820	C	T	100	PASS	AC=18;AF=0.00359425;AN=5008;NS=2504;DP=22553;EAS_AF=0;AMR_AF=0.0043;AFR_AF=0.0008;EUR_AF=0.0109;SAS_AF=0.0031;AA=C|||;VT=SNP
12	103957082	rs75400228	A	G	100	PASS	AC=35;AF=0.00698882;AN=5008;NS=2504;DP=22415;EAS_AF=0;AMR_AF=0.0101;AFR_AF=0.0083;EUR_AF=0.0169;SAS_AF=0;AA=A|||;VT=SNP
12	103957318	rs142986235	G	A	100	PASS	AC=16;AF=0.00319489;AN=5008;NS=2504;DP=23374;EAS_AF=0;AMR_AF=0.0029;AFR_AF=0;EUR_AF=0.0129;SAS_AF=0.001;AA=G|||;VT=SNP
12	103957413	rs79235047	G	A	100	PASS	AC=276;AF=0.0551118;AN=5008;NS=2504;DP=20625;EAS_AF=0.1081;AMR_AF=0.062;AFR_AF=0.0053;EUR_AF=0.0517;SAS_AF=0.0665;AA=G|||;VT=SNP
12	103957555	rs74578360	G	A	100	PASS	AC=59;AF=0.0117812;AN=5008;NS=2504;DP=22321;EAS_AF=0;AMR_AF=0.0086;AFR_AF=0.003;EUR_AF=0.0388;SAS_AF=0.0102;AA=G|||;VT=SNP
12	103957800	rs76984711	C	T	100	PASS	AC=276;AF=0.0551118;AN=5008;NS=2504;DP=21331;EAS_AF=0.1081;AMR_AF=0.062;AFR_AF=0.0053;EUR_AF=0.0517;SAS_AF=0.0665;AA=C|||;VT=SNP
12	103958846	rs77233909	C	A	100	PASS	AC=277;AF=0.0553115;AN=5008;NS=2504;DP=22434;EAS_AF=0.1081;AMR_AF=0.062;AFR_AF=0.0053;EUR_AF=0.0517;SAS_AF=0.0675;AA=C|||;VT=SNP
12	103958859	rs73187857	G	A	100	PASS	AC=723;AF=0.144369;AN=5008;NS=2504;DP=22559;EAS_AF=0.2113;AMR_AF=0.1383;AFR_AF=0.0053;EUR_AF=0.2376;SAS_AF=0.1718;AA=G|||;VT=SNP
12	103959184	rs10778263	A	C	100	PASS	AC=2560;AF=0.511182;AN=5008;NS=2504;DP=21588;EAS_AF=0.7391;AMR_AF=0.6023;AFR_AF=0.2201;EUR_AF=0.5944;SAS_AF=0.5194;AA=C|||;VT=SNP
12	103959463	rs11532373	A	C	100	PASS	AC=277;AF=0.0553115;AN=5008;NS=2504;DP=20059;EAS_AF=0.1081;AMR_AF=0.062;AFR_AF=0.0053;EUR_AF=0.0517;SAS_AF=0.0675;AA=A|||;VT=SNP
12	103959478	rs11559898	A	C	100	PASS	AC=277;AF=0.0553115;AN=5008;NS=2504;DP=19892;EAS_AF=0.1081;AMR_AF=0.062;AFR_AF=0.0053;EUR_AF=0.0517;SAS_AF=0.0675;AA=A|||;VT=SNP
12	103959727	rs7955950	C	T	100	PASS	AC=2560;AF=0.511182;AN=5008;NS=2504;DP=15317;EAS_AF=0.7391;AMR_AF=0.6023;AFR_AF=0.2201;EUR_AF=0.5944;SAS_AF=0.5194;AA=T|||;VT=SNP
12	103959951	rs76217151	C	T	100	PASS	AC=49;AF=0.00978435;AN=5008;NS=2504;DP=16960;EAS_AF=0;AMR_AF=0.0216;AFR_AF=0.0008;EUR_AF=0.0318;SAS_AF=0.001;AA=A|||;VT=SNP
12	103959965	rs117042872	A	G	100	PASS	AC=33;AF=0.00658946;AN=5008;NS=2504;DP=16445;EAS_AF=0;AMR_AF=0.0159;AFR_AF=0;EUR_AF=0.0209;SAS_AF=0.001;AA=A|||;VT=SNP
12	103960213	rs76084832	C	G	100	PASS	AC=58;AF=0.0115815;AN=5008;NS=2504;DP=17790;EAS_AF=0;AMR_AF=0.0259;AFR_AF=0.0008;EUR_AF=0.0378;SAS_AF=0.001;AA=C|||;VT=SNP
12	103960652	rs146090969	G	A	100	PASS	AC=35;AF=0.00698882;AN=5008;NS=2504;DP=17850;EAS_AF=0;AMR_AF=0.0101;AFR_AF=0.0083;EUR_AF=0.0169;SAS_AF=0;AA=G|||;VT=SNP
12	103960691	rs10745971	G	C	100	PASS	AC=2283;AF=0.455871;AN=5008;NS=2504;DP=17889;EAS_AF=0.631;AMR_AF=0.5403;AFR_AF=0.2148;EUR_AF=0.5427;SAS_AF=0.4519;AA=G|||;VT=SNP
12	103960728	rs10450733	A	G	100	PASS	AC=263;AF=0.052516;AN=5008;NS=2504;DP=18237;EAS_AF=0;AMR_AF=0.0231;AFR_AF=0.1725;EUR_AF=0.0179;SAS_AF=0.001;AA=A|||;VT=SNP
12	103960739	rs10861040	G	A	100	PASS	AC=2214;AF=0.442093;AN=5008;NS=2504;DP=18025;EAS_AF=0.631;AMR_AF=0.5317;AFR_AF=0.1679;EUR_AF=0.5417;SAS_AF=0.4519;AA=g|||;VT=SNP
12	103961764	rs79795993	A	G	100	PASS	AC=668;AF=0.133387;AN=5008;NS=2504;DP=18355;EAS_AF=0.005;AMR_AF=0.1974;AFR_AF=0.1309;EUR_AF=0.2346;SAS_AF=0.1196;AA=A|||;VT=SNP
12	103962633	rs78796919	T	C	100	PASS	AC=500;AF=0.0998403;AN=5008;NS=2504;DP=20399;EAS_AF=0.005;AMR_AF=0.1902;AFR_AF=0.0129;EUR_AF=0.2276;SAS_AF=0.1196;AA=T|||;VT=SNP
12	103962893	rs117734006	A	C	100	PASS	AC=34;AF=0.00678914;AN=5008;NS=2504;DP=19040;EAS_AF=0.001;AMR_AF=0.0159;AFR_AF=0;EUR_AF=0.0169;SAS_AF=0.0051;AA=A|||;VT=SNP
12	103963015	rs10778264	T	C	100	PASS	AC=3632;AF=0.72524;AN=5008;NS=2504;DP=20143;EAS_AF=0.745;AMR_AF=0.8415;AFR_AF=0.6067;EUR_AF=0.8638;SAS_AF=0.6401;AA=C|||;VT=SNP
12	103963464	rs67612026	G	T	100	PASS	AC=82;AF=0.0163738;AN=5008;NS=2504;DP=17707;EAS_AF=0;AMR_AF=0.0202;AFR_AF=0.0393;EUR_AF=0.0089;SAS_AF=0.0072;AA=G|||;VT=SNP
12	103964329	rs6539082	C	T	100	PASS	AC=2560;AF=0.511182;AN=5008;NS=2504;DP=19766;EAS_AF=0.7391;AMR_AF=0.6023;AFR_AF=0.2201;EUR_AF=0.5944;SAS_AF=0.5194;AA=T|||;VT=SNP
12	103964619	rs7311417	G	A	100	PASS	AC=2560;AF=0.511182;AN=5008;NS=2504;DP=19378;EAS_AF=0.7391;AMR_AF=0.6023;AFR_AF=0.2201;EUR_AF=0.5944;SAS_AF=0.5194;AA=A|||;VT=SNP
12	103964883	rs115263854	A	T	100	PASS	AC=123;AF=0.0245607;AN=5008;NS=2504;DP=19708;EAS_AF=0;AMR_AF=0.0187;AFR_AF=0.0688;EUR_AF=0.0179;SAS_AF=0.001;AA=A|||;VT=SNP
12	103964905	rs79488876	T	C	100	PASS	AC=500;AF=0.0998403;AN=5008;NS=2504;DP=19632;EAS_AF=0.005;AMR_AF=0.1902;AFR_AF=0.0129;EUR_AF=0.2276;SAS_AF=0.1196;AA=T|||;VT=SNP
12	103964986	rs10745972	T	A	100	PASS	AC=2283;AF=0.455871;AN=5008;NS=2504;DP=20276;EAS_AF=0.631;AMR_AF=0.5403;AFR_AF=0.2148;EUR_AF=0.5427;SAS_AF=0.4519;AA=T|||;VT=SNP
12	103964996	rs4473025	G	A	100	PASS	AC=4886;AF=0.975639;AN=5008;NS=2504;DP=20452;EAS_AF=0.999;AMR_AF=0.9669;AFR_AF=0.9962;EUR_AF=0.9553;SAS_AF=0.9509;AA=A|||;VT=SNP
12	103965032	rs12229297	A	C	100	PASS	AC=278;AF=0.0555112;AN=5008;NS=2504;DP=20445;EAS_AF=0.1081;AMR_AF=0.062;AFR_AF=0.0053;EUR_AF=0.0517;SAS_AF=0.0685;AA=A|||;VT=SNP
12	103965553	rs4237987	A	C	100	PASS	AC=3781;AF=0.754992;AN=5008;NS=2504;DP=17392;EAS_AF=0.744;AMR_AF=0.8545;AFR_AF=0.7133;EUR_AF=0.8638;SAS_AF=0.6401;AA=C|||;VT=SNP
12	103966480	rs1104981	T	A	100	PASS	AC=539;AF=0.107628;AN=5008;NS=2504;DP=20213;EAS_AF=0.1081;AMR_AF=0.085;AFR_AF=0.1785;EUR_AF=0.0696;SAS_AF=0.0665;AA=A|||;VT=SNP
12	103966575	rs76913677	C	T	100	PASS	AC=33;AF=0.00658946;AN=5008;NS=2504;DP=20690;EAS_AF=0;AMR_AF=0.0159;AFR_AF=0;EUR_AF=0.0209;SAS_AF=0.001;AA=C|||;VT=SNP
12	103967728	rs1346412	G	A	100	PASS	AC=2298;AF=0.458866;AN=5008;NS=2504;DP=22019;EAS_AF=0.631;AMR_AF=0.5418;AFR_AF=0.2239;EUR_AF=0.5437;SAS_AF=0.453;AA=G|||;VT=SNP
12	103967744	rs1346411	C	T	100	PASS	AC=2566;AF=0.51238;AN=5008;NS=2504;DP=22116;EAS_AF=0.7331;AMR_AF=0.6037;AFR_AF=0.2292;EUR_AF=0.5954;SAS_AF=0.5174;AA=C|||;VT=SNP
12	103968325	rs11111659	G	T	100	PASS	AC=273;AF=0.0545128;AN=5008;NS=2504;DP=20816;EAS_AF=0.1081;AMR_AF=0.062;AFR_AF=0.0038;EUR_AF=0.0517;SAS_AF=0.0654;AA=G|||;VT=SNP
12	103969013	rs10745973	G	A	100	PASS	AC=2575;AF=0.514177;AN=5008;NS=2504;DP=20435;EAS_AF=0.7381;AMR_AF=0.6037;AFR_AF=0.2322;EUR_AF=0.5944;SAS_AF=0.5184;AA=G|||;VT=SNP
12	103969162	rs10745974	C	A	100	PASS	AC=2572;AF=0.513578;AN=5008;NS=2504;DP=19542;EAS_AF=0.7381;AMR_AF=0.6037;AFR_AF=0.2292;EUR_AF=0.5954;SAS_AF=0.5184;AA=C|||;VT=SNP
12	103969381	rs10861041	T	C	100	PASS	AC=2580;AF=0.515176;AN=5008;NS=2504;DP=17044;EAS_AF=0.7381;AMR_AF=0.6081;AFR_AF=0.2337;EUR_AF=0.5944;SAS_AF=0.5184;AA=C|||;VT=SNP
12	103969527	rs11837295	C	T	100	PASS	AC=265;AF=0.0529153;AN=5008;NS=2504;DP=18914;EAS_AF=0;AMR_AF=0.0231;AFR_AF=0.174;EUR_AF=0.0179;SAS_AF=0.001;AA=C|||;VT=SNP
12	103970234	rs78939090	G	C	100	PASS	AC=277;AF=0.0553115;AN=5008;NS=2504;DP=15420;EAS_AF=0.1121;AMR_AF=0.062;AFR_AF=0.0038;EUR_AF=0.0517;SAS_AF=0.0654;AA=G|||;VT=SNP
12	103970570	rs67057049	G	C	100	PASS	AC=2133;AF=0.425919;AN=5008;NS=2504;DP=17719;EAS_AF=0.2629;AMR_AF=0.3646;AFR_AF=0.5938;EUR_AF=0.3837;SAS_AF=0.454;AA=G|||;VT=SNP
12	103970840	rs75241325	G	C	100	PASS	AC=58;AF=0.0115815;AN=5008;NS=2504;DP=18104;EAS_AF=0;AMR_AF=0.0259;AFR_AF=0.0008;EUR_AF=0.0378;SAS_AF=0.001;AA=G|||;VT=SNP
12	103970976	rs79452100	G	A	100	PASS	AC=503;AF=0.100439;AN=5008;NS=2504;DP=15442;EAS_AF=0.005;AMR_AF=0.1902;AFR_AF=0.0151;EUR_AF=0.2276;SAS_AF=0.1196;AA=G|||;VT=SNP
12	103971159	rs1593810	T	A	100	PASS	AC=1161;AF=0.231829;AN=5008;NS=2504;DP=16543;EAS_AF=0.2589;AMR_AF=0.1282;AFR_AF=0.292;EUR_AF=0.1143;SAS_AF=0.317;AA=T|||;VT=SNP
12	103971379	rs1593811	T	C	100	PASS	AC=1160;AF=0.231629;AN=5008;NS=2504;DP=20096;EAS_AF=0.2569;AMR_AF=0.1297;AFR_AF=0.292;EUR_AF=0.1143;SAS_AF=0.317;AA=T|||;VT=SNP
12	103971876	rs10454505	T	C	100	PASS	AC=601;AF=0.120008;AN=5008;NS=2504;DP=18025;EAS_AF=0;AMR_AF=0.0663;AFR_AF=0.3389;EUR_AF=0.0974;SAS_AF=0.0092;AA=T|||;VT=SNP
12	103972027	rs78205632	A	G	100	PASS	AC=80;AF=0.0159744;AN=5008;NS=2504;DP=18352;EAS_AF=0.001;AMR_AF=0.0231;AFR_AF=0.0015;EUR_AF=0.0477;SAS_AF=0.0133;AA=A|||;VT=SNP
12	103972207	rs10454506	C	G	100	PASS	AC=2850;AF=0.569089;AN=5008;NS=2504;DP=14819;EAS_AF=0.381;AMR_AF=0.4784;AFR_AF=0.8306;EUR_AF=0.5159;SAS_AF=0.5286;AA=G|||;VT=SNP
12	103972602	rs7958280	C	T	100	PASS	AC=2488;AF=0.496805;AN=5008;NS=2504;DP=17631;EAS_AF=0.379;AMR_AF=0.4092;AFR_AF=0.6944;EUR_AF=0.4105;SAS_AF=0.502;AA=T|||;VT=SNP
12	103972917	rs4764967	A	G	100	PASS	AC=2862;AF=0.571486;AN=5008;NS=2504;DP=11841;EAS_AF=0.379;AMR_AF=0.4798;AFR_AF=0.8427;EUR_AF=0.5159;SAS_AF=0.5256;AA=a|||;VT=SNP
12	103973611	rs17034112	G	C	100	PASS	AC=283;AF=0.0565096;AN=5008;NS=2504;DP=21120;EAS_AF=0.1171;AMR_AF=0.062;AFR_AF=0.0038;EUR_AF=0.0517;SAS_AF=0.0665;AA=G|||;VT=SNP
12	103973646	rs77103813	G	A	100	PASS	AC=495;AF=0.0988419;AN=5008;NS=2504;DP=20853;EAS_AF=0.005;AMR_AF=0.1888;AFR_AF=0.0106;EUR_AF=0.2276;SAS_AF=0.1186;AA=G|||;VT=SNP
12	103973841	rs6539083	A	G	100	PASS	AC=2850;AF=0.569089;AN=5008;NS=2504;DP=20002;EAS_AF=0.379;AMR_AF=0.4784;AFR_AF=0.8313;EUR_AF=0.5159;SAS_AF=0.5297;AA=G|||;VT=SNP
12	103973962	rs6539084	A	G	100	PASS	AC=2869;AF=0.572883;AN=5008;NS=2504;DP=21498;EAS_AF=0.379;AMR_AF=0.4798;AFR_AF=0.8442;EUR_AF=0.5169;SAS_AF=0.5297;AA=G|||;VT=SNP
12	103974255	rs10454504	G	A	100	PASS	AC=145;AF=0.0289537;AN=5008;NS=2504;DP=17184;EAS_AF=0;AMR_AF=0.0375;AFR_AF=0.0219;EUR_AF=0.0805;SAS_AF=0.0092;AA=G|||;VT=SNP
12	103974277	rs12832814	T	A	100	PASS	AC=1156;AF=0.230831;AN=5008;NS=2504;DP=17815;EAS_AF=0.2579;AMR_AF=0.1282;AFR_AF=0.2882;EUR_AF=0.1143;SAS_AF=0.318;AA=T|||;VT=SNP
12	103974632	rs17494141	A	G	100	PASS	AC=498;AF=0.0994409;AN=5008;NS=2504;DP=17251;EAS_AF=0.005;AMR_AF=0.1888;AFR_AF=0.0129;EUR_AF=0.2276;SAS_AF=0.1186;AA=A|||;VT=SNP
12	103974663	rs11111661	C	T	100	PASS	AC=283;AF=0.0565096;AN=5008;NS=2504;DP=17960;EAS_AF=0.1171;AMR_AF=0.062;AFR_AF=0.0038;EUR_AF=0.0517;SAS_AF=0.0665;AA=C|||;VT=SNP
12	103974723	rs11111662	T	G	100	PASS	AC=283;AF=0.0565096;AN=5008;NS=2504;DP=19168;EAS_AF=0.1171;AMR_AF=0.062;AFR_AF=0.0038;EUR_AF=0.0517;SAS_AF=0.0665;AA=T|||;VT=SNP
12	103975223	rs17494169	A	T	100	PASS	AC=711;AF=0.141973;AN=5008;NS=2504;DP=19562;EAS_AF=0.005;AMR_AF=0.2061;AFR_AF=0.152;EUR_AF=0.2445;SAS_AF=0.1186;AA=A|||;VT=SNP
12	103975261	rs17034119	T	C	100	PASS	AC=1149;AF=0.229433;AN=5008;NS=2504;DP=18974;EAS_AF=0.2569;AMR_AF=0.1282;AFR_AF=0.2837;EUR_AF=0.1143;SAS_AF=0.318;AA=T|||;VT=SNP
12	103975607	rs79727670	G	A	100	PASS	AC=316;AF=0.063099;AN=5008;NS=2504;DP=20092;EAS_AF=0.1171;AMR_AF=0.0677;AFR_AF=0.025;EUR_AF=0.0517;SAS_AF=0.0675;AA=A|||;VT=SNP
12	103975649	rs1593812	A	G	100	PASS	AC=1148;AF=0.229233;AN=5008;NS=2504;DP=19927;EAS_AF=0.2569;AMR_AF=0.1282;AFR_AF=0.2837;EUR_AF=0.1143;SAS_AF=0.317;AA=A|||;VT=SNP
12	103975765	rs10745975	C	T	100	PASS	AC=224;AF=0.0447284;AN=5008;NS=2504;DP=19829;EAS_AF=0;AMR_AF=0.0461;AFR_AF=0.0772;EUR_AF=0.0805;SAS_AF=0.0092;AA=C|||;VT=SNP
12	103975914	rs1593813	C	G	100	PASS	AC=1149;AF=0.229433;AN=5008;NS=2504;DP=21933;EAS_AF=0.2569;AMR_AF=0.1282;AFR_AF=0.2844;EUR_AF=0.1143;SAS_AF=0.317;AA=C|||;VT=SNP
12	103976244	rs17034125	G	A	100	PASS	AC=284;AF=0.0567093;AN=5008;NS=2504;DP=21403;EAS_AF=0.1171;AMR_AF=0.062;AFR_AF=0.0045;EUR_AF=0.0517;SAS_AF=0.0665;AA=G|||;VT=SNP
12	103976857	rs11111663	T	C	100	PASS	AC=283;AF=0.0565096;AN=5008;NS=2504;DP=17026;EAS_AF=0.1171;AMR_AF=0.062;AFR_AF=0.0038;EUR_AF=0.0517;SAS_AF=0.0665;AA=T|||;VT=SNP
12	103976913	rs11111664	A	G	100	PASS	AC=314;AF=0.0626997;AN=5008;NS=2504;DP=18351;EAS_AF=0.1171;AMR_AF=0.0663;AFR_AF=0.025;EUR_AF=0.0517;SAS_AF=0.0665;AA=A|||;VT=SNP
12	103977113	rs116216603	G	C	100	PASS	AC=167;AF=0.0333466;AN=5008;NS=2504;DP=17409;EAS_AF=0;AMR_AF=0.0159;AFR_AF=0.1051;EUR_AF=0.0169;SAS_AF=0;AA=g|||;VT=SNP
12	103977199	rs80117977	G	C	100	PASS	AC=46;AF=0.0091853;AN=5008;NS=2504;DP=17257;EAS_AF=0;AMR_AF=0.0101;AFR_AF=0.0015;EUR_AF=0.0338;SAS_AF=0.0031;AA=G|||;VT=SNP
12	103977261	rs10778265	T	G	100	PASS	AC=224;AF=0.0447284;AN=5008;NS=2504;DP=16094;EAS_AF=0;AMR_AF=0.0461;AFR_AF=0.0772;EUR_AF=0.0805;SAS_AF=0.0092;AA=T|||;VT=SNP
12	103977266	rs1582880	G	A	100	PASS	AC=2820;AF=0.563099;AN=5008;NS=2504;DP=16293;EAS_AF=0.3333;AMR_AF=0.4798;AFR_AF=0.8442;EUR_AF=0.5159;SAS_AF=0.5276;AA=A|||;VT=SNP
12	103977537	rs17034127	A	G	100	PASS	AC=902;AF=0.180112;AN=5008;NS=2504;DP=20686;EAS_AF=0.2103;AMR_AF=0.1167;AFR_AF=0.1399;EUR_AF=0.1143;SAS_AF=0.316;AA=A|||;VT=SNP
12	103977542	rs17578793	C	T	100	PASS	AC=498;AF=0.0994409;AN=5008;NS=2504;DP=20781;EAS_AF=0.005;AMR_AF=0.1888;AFR_AF=0.0129;EUR_AF=0.2276;SAS_AF=0.1186;AA=C|||;VT=SNP
12	103977546	rs10861042	G	A	100	PASS	AC=248;AF=0.0495208;AN=5008;NS=2504;DP=20656;EAS_AF=0;AMR_AF=0.0476;AFR_AF=0.0946;EUR_AF=0.0805;SAS_AF=0.0092;AA=G|||;VT=SNP
12	103978709	rs7295399	A	G	100	PASS	AC=2706;AF=0.540335;AN=5008;NS=2504;DP=20232;EAS_AF=0.3323;AMR_AF=0.4597;AFR_AF=0.7995;EUR_AF=0.492;SAS_AF=0.5112;AA=G|||;VT=SNP
12	103978764	rs17500749	A	T	100	PASS	AC=499;AF=0.0996406;AN=5008;NS=2504;DP=20089;EAS_AF=0.005;AMR_AF=0.1888;AFR_AF=0.0129;EUR_AF=0.2276;SAS_AF=0.1196;AA=A|||;VT=SNP
12	103979531	rs11111665	A	C	100	PASS	AC=284;AF=0.0567093;AN=5008;NS=2504;DP=16913;EAS_AF=0.1171;AMR_AF=0.062;AFR_AF=0.0038;EUR_AF=0.0527;SAS_AF=0.0665;AA=A|||;VT=SNP
12	103979628	rs35929067	G	A	100	PASS	AC=1101;AF=0.219848;AN=5008;NS=2504;DP=16299;EAS_AF=0.2103;AMR_AF=0.1282;AFR_AF=0.2837;EUR_AF=0.1153;SAS_AF=0.316;AA=G|||;VT=SNP
12	103979871	rs117213767	G	A	100	PASS	AC=60;AF=0.0119808;AN=5008;NS=2504;DP=15872;EAS_AF=0.002;AMR_AF=0.013;AFR_AF=0;EUR_AF=0.0179;SAS_AF=0.0317;AA=G|||;VT=SNP
12	103979961	rs11111667	A	G	100	PASS	AC=315;AF=0.0628994;AN=5008;NS=2504;DP=17721;EAS_AF=0.1171;AMR_AF=0.0663;AFR_AF=0.025;EUR_AF=0.0527;SAS_AF=0.0665;AA=G|||;VT=SNP
12	103980083	rs77190027	G	A	100	PASS	AC=492;AF=0.0982428;AN=5008;NS=2504;DP=16920;EAS_AF=0.005;AMR_AF=0.1873;AFR_AF=0.0091;EUR_AF=0.2276;SAS_AF=0.1186;AA=G|||;VT=SNP
12	103980385	rs7303682	A	C	100	PASS	AC=2695;AF=0.538139;AN=5008;NS=2504;DP=20447;EAS_AF=0.3284;AMR_AF=0.4597;AFR_AF=0.7943;EUR_AF=0.492;SAS_AF=0.5112;AA=C|||;VT=SNP
12	103980614	rs76572543	C	G	100	PASS	AC=280;AF=0.0559105;AN=5008;NS=2504;DP=19931;EAS_AF=0.1131;AMR_AF=0.062;AFR_AF=0.0038;EUR_AF=0.0527;SAS_AF=0.0665;AA=C|||;VT=SNP
12	103980871	rs7307320	A	G	100	PASS	AC=2826;AF=0.564297;AN=5008;NS=2504;DP=18339;EAS_AF=0.3294;AMR_AF=0.4798;AFR_AF=0.8502;EUR_AF=0.5169;SAS_AF=0.5286;AA=G|||;VT=SNP
12	103981729	rs17034140	A	G	100	PASS	AC=477;AF=0.0952476;AN=5008;NS=2504;DP=20832;EAS_AF=0.1131;AMR_AF=0.0807;AFR_AF=0.1301;EUR_AF=0.0706;SAS_AF=0.0654;AA=A|||;VT=SNP
12	103982265	rs10861043	C	A	100	PASS	AC=225;AF=0.0449281;AN=5008;NS=2504;DP=20115;EAS_AF=0;AMR_AF=0.0476;AFR_AF=0.0787;EUR_AF=0.0795;SAS_AF=0.0082;AA=C|||;VT=SNP
12	103982568	rs7312553	C	A	100	PASS	AC=2340;AF=0.467252;AN=5008;NS=2504;DP=19758;EAS_AF=0.3363;AMR_AF=0.3055;AFR_AF=0.8351;EUR_AF=0.2893;SAS_AF=0.4029;AA=A|||;VT=SNP
12	103982590	rs10507168	T	C	100	PASS	AC=40;AF=0.00798722;AN=5008;NS=2504;DP=19269;EAS_AF=0;AMR_AF=0.036;AFR_AF=0;EUR_AF=0.0149;SAS_AF=0;AA=T|||;VT=SNP
12	103983409	rs11111668	G	A	100	PASS	AC=276;AF=0.0551118;AN=5008;NS=2504;DP=22626;EAS_AF=0.1081;AMR_AF=0.0663;AFR_AF=0.0038;EUR_AF=0.0527;SAS_AF=0.0644;AA=G|||;VT=SNP
12	103983487	rs17034172	G	T	100	PASS	AC=911;AF=0.181909;AN=5008;NS=2504;DP=21526;EAS_AF=0.2282;AMR_AF=0.1254;AFR_AF=0.1286;EUR_AF=0.1143;SAS_AF=0.316;AA=G|||;VT=SNP
12	103983543	rs10778266	A	G	100	PASS	AC=226;AF=0.0451278;AN=5008;NS=2504;DP=20915;EAS_AF=0;AMR_AF=0.0476;AFR_AF=0.0787;EUR_AF=0.0805;SAS_AF=0.0082;AA=A|||;VT=SNP
12	103983643	rs77719083	G	A	100	PASS	AC=57;AF=0.0113818;AN=5008;NS=2504;DP=22427;EAS_AF=0.002;AMR_AF=0.013;AFR_AF=0;EUR_AF=0.0179;SAS_AF=0.0286;AA=G|||;VT=SNP
12	103983862	rs78351385	A	C	100	PASS	AC=276;AF=0.0551118;AN=5008;NS=2504;DP=21768;EAS_AF=0.1081;AMR_AF=0.0663;AFR_AF=0.0038;EUR_AF=0.0527;SAS_AF=0.0644;AA=A|||;VT=SNP
12	103985312	rs11111669	A	T	100	PASS	AC=1346;AF=0.26877;AN=5008;NS=2504;DP=19530;EAS_AF=0.2282;AMR_AF=0.1513;AFR_AF=0.4312;EUR_AF=0.1322;SAS_AF=0.3149;AA=A|||;VT=SNP
12	103985392	rs142844800	G	T	100	PASS	AC=23;AF=0.00459265;AN=5008;NS=2504;DP=17906;EAS_AF=0;AMR_AF=0.0058;AFR_AF=0.0015;EUR_AF=0.0139;SAS_AF=0.0031;AA=G|||;VT=SNP
12	103986151	rs1991436	G	A	100	PASS	AC=2867;AF=0.572484;AN=5008;NS=2504;DP=19400;EAS_AF=0.3413;AMR_AF=0.4957;AFR_AF=0.8737;EUR_AF=0.5159;SAS_AF=0.5164;AA=A|||;VT=SNP
12	103986526	rs73391993	G	T	100	PASS	AC=97;AF=0.019369;AN=5008;NS=2504;DP=22156;EAS_AF=0;AMR_AF=0.0115;AFR_AF=0.0537;EUR_AF=0.0179;SAS_AF=0;AA=G|||;VT=SNP
12	103986950	rs141039008	G	T	100	PASS	AC=26;AF=0.00519169;AN=5008;NS=2504;DP=21247;EAS_AF=0;AMR_AF=0.0043;AFR_AF=0;EUR_AF=0.0219;SAS_AF=0.001;AA=G|||;VT=SNP
12	103987280	rs79619576	G	A	100	PASS	AC=122;AF=0.024361;AN=5008;NS=2504;DP=19193;EAS_AF=0.0069;AMR_AF=0.0216;AFR_AF=0.0431;EUR_AF=0.0249;SAS_AF=0.0184;AA=G|||;VT=SNP
12	103987372	rs146871206	G	A	100	PASS	AC=19;AF=0.00379393;AN=5008;NS=2504;DP=21022;EAS_AF=0;AMR_AF=0;AFR_AF=0;EUR_AF=0.0089;SAS_AF=0.0102;AA=G|||;VT=SNP
12	103987745	rs10507167	A	G	100	PASS	AC=276;AF=0.0551118;AN=5008;NS=2504;DP=20965;EAS_AF=0.1081;AMR_AF=0.0663;AFR_AF=0.0038;EUR_AF=0.0527;SAS_AF=0.0644;AA=A|||;VT=SNP
12	103987895	rs1582881	A	G	100	PASS	AC=2869;AF=0.572883;AN=5008;NS=2504;DP=19712;EAS_AF=0.3413;AMR_AF=0.4957;AFR_AF=0.8744;EUR_AF=0.5159;SAS_AF=0.5174;AA=G|||;VT=SNP
12	103987952	rs79031746	C	G	100	PASS	AC=47;AF=0.00938498;AN=5008;NS=2504;DP=20467;EAS_AF=0;AMR_AF=0.0101;AFR_AF=0.0015;EUR_AF=0.0348;SAS_AF=0.0031;AA=C|||;VT=SNP
12	103987997	rs75959020	A	G	100	PASS	AC=276;AF=0.0551118;AN=5008;NS=2504;DP=20573;EAS_AF=0.1081;AMR_AF=0.0663;AFR_AF=0.0038;EUR_AF=0.0527;SAS_AF=0.0644;AA=A|||;VT=SNP
12	103988117	rs703596	C	A	100	PASS	AC=482;AF=0.096246;AN=5008;NS=2504;DP=20556;EAS_AF=0.005;AMR_AF=0.1873;AFR_AF=0.0091;EUR_AF=0.2256;SAS_AF=0.1104;AA=C|||;VT=SNP
12	103988311	rs703597	T	C	100	PASS	AC=490;AF=0.0978435;AN=5008;NS=2504;DP=18477;EAS_AF=0.005;AMR_AF=0.1888;AFR_AF=0.0136;EUR_AF=0.2266;SAS_AF=0.1104;AA=T|||;VT=SNP
12	103988385	rs17034187	A	T	100	PASS	AC=911;AF=0.181909;AN=5008;NS=2504;DP=18070;EAS_AF=0.2282;AMR_AF=0.1254;AFR_AF=0.1278;EUR_AF=0.1143;SAS_AF=0.317;AA=A|||;VT=SNP
12	103988590	rs854249	G	A	100	PASS	AC=595;AF=0.11881;AN=5008;NS=2504;DP=16489;EAS_AF=0.005;AMR_AF=0.1945;AFR_AF=0.0877;EUR_AF=0.2266;SAS_AF=0.1135;AA=G|||;VT=SNP
12	103988728	rs703598	C	A	100	PASS	AC=2857;AF=0.570487;AN=5008;NS=2504;DP=16392;EAS_AF=0.3413;AMR_AF=0.4971;AFR_AF=0.8654;EUR_AF=0.5169;SAS_AF=0.5153;AA=A|||;VT=SNP
12	103988732	rs11835948	T	C	100	PASS	AC=533;AF=0.10643;AN=5008;NS=2504;DP=16464;EAS_AF=0;AMR_AF=0.0807;AFR_AF=0.2625;EUR_AF=0.1044;SAS_AF=0.0256;AA=T|||;VT=SNP
12	103988790	rs77543981	G	A	100	PASS	AC=26;AF=0.00519169;AN=5008;NS=2504;DP=16218;EAS_AF=0;AMR_AF=0.0086;AFR_AF=0.0015;EUR_AF=0.0179;SAS_AF=0;AA=G|||;VT=SNP
12	103988896	rs11836449	T	C	100	PASS	AC=221;AF=0.0441294;AN=5008;NS=2504;DP=17021;EAS_AF=0;AMR_AF=0.0476;AFR_AF=0.0756;EUR_AF=0.0795;SAS_AF=0.0082;AA=T|||;VT=SNP
12	103989041	rs55889269	G	C	100	PASS	AC=382;AF=0.076278;AN=5008;NS=2504;DP=16816;EAS_AF=0.0327;AMR_AF=0.0793;AFR_AF=0.0166;EUR_AF=0.0676;SAS_AF=0.2086;AA=G|||;VT=SNP
12	103989223	rs7134377	G	A	100	PASS	AC=1767;AF=0.352835;AN=5008;NS=2504;DP=16594;EAS_AF=0.2282;AMR_AF=0.2104;AFR_AF=0.6513;EUR_AF=0.2117;SAS_AF=0.3241;AA=g|||;VT=SNP
12	103989735	rs148230918	G	C	100	PASS	AC=111;AF=0.0221645;AN=5008;NS=2504;DP=17445;EAS_AF=0;AMR_AF=0.0216;AFR_AF=0.0408;EUR_AF=0.0249;SAS_AF=0.0174;AA=G|||;VT=SNP
12	103990518	rs115677930	G	A	100	PASS	AC=147;AF=0.029353;AN=5008;NS=2504;DP=18785;EAS_AF=0;AMR_AF=0.0375;AFR_AF=0.0257;EUR_AF=0.0785;SAS_AF=0.0082;AA=G|||;VT=SNP
12	103990567	rs10861044	C	T	100	PASS	AC=1768;AF=0.353035;AN=5008;NS=2504;DP=17573;EAS_AF=0.2282;AMR_AF=0.2104;AFR_AF=0.652;EUR_AF=0.2117;SAS_AF=0.3241;AA=C|||;VT=SNP
12	103990594	rs73394003	G	T	100	PASS	AC=97;AF=0.019369;AN=5008;NS=2504;DP=16467;EAS_AF=0;AMR_AF=0.0115;AFR_AF=0.0537;EUR_AF=0.0179;SAS_AF=0;AA=G|||;VT=SNP
12	103990853	rs703599	T	C	100	PASS	AC=2137;AF=0.426717;AN=5008;NS=2504;DP=19549;EAS_AF=0.6587;AMR_AF=0.5014;AFR_AF=0.1256;EUR_AF=0.4831;SAS_AF=0.4836;AA=T|||;VT=SNP
12	103991145	rs703600	C	G	100	PASS	AC=2137;AF=0.426717;AN=5008;NS=2504;DP=20222;EAS_AF=0.6587;AMR_AF=0.5014;AFR_AF=0.1256;EUR_AF=0.4831;SAS_AF=0.4836;AA=C|||;VT=SNP
12	103991283	rs1610202	G	A	100	PASS	AC=1770;AF=0.353435;AN=5008;NS=2504;DP=18748;EAS_AF=0.2282;AMR_AF=0.2133;AFR_AF=0.652;EUR_AF=0.2117;SAS_AF=0.3241;AA=G|||;VT=SNP
12	103991512	rs703601	G	T	100	PASS	AC=2137;AF=0.426717;AN=5008;NS=2504;DP=16592;EAS_AF=0.6587;AMR_AF=0.5014;AFR_AF=0.1263;EUR_AF=0.4831;SAS_AF=0.4826;AA=G|||;VT=SNP
12	103991582	rs703602	C	A	100	PASS	AC=2137;AF=0.426717;AN=5008;NS=2504;DP=16228;EAS_AF=0.6587;AMR_AF=0.5014;AFR_AF=0.1263;EUR_AF=0.4831;SAS_AF=0.4826;AA=C|||;VT=SNP
12	103991695	rs1610171	C	T	100	PASS	AC=1767;AF=0.352835;AN=5008;NS=2504;DP=16863;EAS_AF=0.2282;AMR_AF=0.2104;AFR_AF=0.6513;EUR_AF=0.2117;SAS_AF=0.3241;AA=C|||;VT=SNP
12	103991954	rs1964008	G	C	100	PASS	AC=111;AF=0.0221645;AN=5008;NS=2504;DP=18962;EAS_AF=0;AMR_AF=0.0216;AFR_AF=0.0408;EUR_AF=0.0249;SAS_AF=0.0174;AA=G|||;VT=SNP
12	103992251	rs76981689	T	C	100	PASS	AC=277;AF=0.0553115;AN=5008;NS=2504;DP=18762;EAS_AF=0.1081;AMR_AF=0.0663;AFR_AF=0.0045;EUR_AF=0.0527;SAS_AF=0.0644;AA=T|||;VT=SNP
12	103992293	rs703603	T	C	100	PASS	AC=2135;AF=0.426318;AN=5008;NS=2504;DP=18840;EAS_AF=0.6587;AMR_AF=0.5014;AFR_AF=0.1256;EUR_AF=0.4821;SAS_AF=0.4826;AA=T|||;VT=SNP
12	103992305	rs7953892	T	C	100	PASS	AC=1264;AF=0.252396;AN=5008;NS=2504;DP=19288;EAS_AF=0.2282;AMR_AF=0.1441;AFR_AF=0.3714;EUR_AF=0.1322;SAS_AF=0.317;AA=T|||;VT=SNP
12	103992670	rs903186	G	A	100	PASS	AC=222;AF=0.0443291;AN=5008;NS=2504;DP=20659;EAS_AF=0;AMR_AF=0.0476;AFR_AF=0.0764;EUR_AF=0.0795;SAS_AF=0.0082;AA=G|||;VT=SNP
12	103992854	rs697196	T	C	100	PASS	AC=4514;AF=0.901358;AN=5008;NS=2504;DP=20389;EAS_AF=0.995;AMR_AF=0.8084;AFR_AF=0.9864;EUR_AF=0.7714;SAS_AF=0.8896;AA=C|||;VT=SNP
12	103993020	rs6539085	G	A	100	PASS	AC=1768;AF=0.353035;AN=5008;NS=2504;DP=20443;EAS_AF=0.2282;AMR_AF=0.2104;AFR_AF=0.6513;EUR_AF=0.2117;SAS_AF=0.3252;AA=G|||;VT=SNP
12	103993566	rs1593806	A	G	100	PASS	AC=1769;AF=0.353235;AN=5008;NS=2504;DP=20347;EAS_AF=0.2282;AMR_AF=0.2104;AFR_AF=0.652;EUR_AF=0.2117;SAS_AF=0.3252;AA=G|||;VT=SNP
12	103993598	rs73394012	C	A	100	PASS	AC=109;AF=0.0217652;AN=5008;NS=2504;DP=20106;EAS_AF=0;AMR_AF=0.013;AFR_AF=0.062;EUR_AF=0.0179;SAS_AF=0;AA=C|||;VT=SNP
12	103993926	rs12319902	C	A	100	PASS	AC=223;AF=0.0445288;AN=5008;NS=2504;DP=23264;EAS_AF=0;AMR_AF=0.0476;AFR_AF=0.0764;EUR_AF=0.0795;SAS_AF=0.0092;AA=C|||;VT=SNP
12	103993975	rs56402195	A	T	100	PASS	AC=891;AF=0.177915;AN=5008;NS=2504;DP=22819;EAS_AF=0.2282;AMR_AF=0.1254;AFR_AF=0.1127;EUR_AF=0.1143;SAS_AF=0.317;AA=A|||;VT=SNP
12	103994170	rs75573443	A	G	100	PASS	AC=409;AF=0.0816693;AN=5008;NS=2504;DP=21032;EAS_AF=0.1081;AMR_AF=0.0879;AFR_AF=0.0613;EUR_AF=0.0775;SAS_AF=0.0818;AA=A|||;VT=SNP
12	103994175	rs10861045	A	G	100	PASS	AC=1769;AF=0.353235;AN=5008;NS=2504;DP=21096;EAS_AF=0.2282;AMR_AF=0.2104;AFR_AF=0.652;EUR_AF=0.2117;SAS_AF=0.3252;AA=A|||;VT=SNP
12	103994202	rs10861046	T	C	100	PASS	AC=1770;AF=0.353435;AN=5008;NS=2504;DP=20749;EAS_AF=0.2282;AMR_AF=0.2104;AFR_AF=0.652;EUR_AF=0.2117;SAS_AF=0.3262;AA=T|||;VT=SNP
12	103994209	rs10861047	A	G	100	PASS	AC=1770;AF=0.353435;AN=5008;NS=2504;DP=20552;EAS_AF=0.2282;AMR_AF=0.2104;AFR_AF=0.652;EUR_AF=0.2117;SAS_AF=0.3262;AA=G|||;VT=SNP
12	103994496	rs703604	A	G	100	PASS	AC=2102;AF=0.419728;AN=5008;NS=2504;DP=19266;EAS_AF=0.6597;AMR_AF=0.4914;AFR_AF=0.1256;EUR_AF=0.4622;SAS_AF=0.4755;AA=A|||;VT=SNP
12	103994696	rs12367313	T	G	100	PASS	AC=1768;AF=0.353035;AN=5008;NS=2504;DP=19496;EAS_AF=0.2282;AMR_AF=0.2104;AFR_AF=0.6513;EUR_AF=0.2117;SAS_AF=0.3252;AA=T|||;VT=SNP
12	103995236	rs7979192	C	G	100	PASS	AC=1771;AF=0.353634;AN=5008;NS=2504;DP=17132;EAS_AF=0.2282;AMR_AF=0.2104;AFR_AF=0.6528;EUR_AF=0.2117;SAS_AF=0.3262;AA=G|||;VT=SNP
12	103995327	rs7979507	G	A	100	PASS	AC=1764;AF=0.352236;AN=5008;NS=2504;DP=16977;EAS_AF=0.2292;AMR_AF=0.2089;AFR_AF=0.6475;EUR_AF=0.2117;SAS_AF=0.3262;AA=G|||;VT=SNP
12	103995405	rs7979345	C	G	100	PASS	AC=1770;AF=0.353435;AN=5008;NS=2504;DP=18289;EAS_AF=0.2282;AMR_AF=0.2104;AFR_AF=0.652;EUR_AF=0.2117;SAS_AF=0.3262;AA=G|||;VT=SNP
12	103995542	rs138064796	A	G	100	PASS	AC=23;AF=0.00459265;AN=5008;NS=2504;DP=17531;EAS_AF=0;AMR_AF=0.0058;AFR_AF=0.0015;EUR_AF=0.0139;SAS_AF=0.0031;AA=A|||;VT=SNP
12	103995593	rs7966214	T	C	100	PASS	AC=1770;AF=0.353435;AN=5008;NS=2504;DP=18163;EAS_AF=0.2282;AMR_AF=0.2104;AFR_AF=0.652;EUR_AF=0.2117;SAS_AF=0.3262;AA=T|||;VT=SNP
12	103995659	rs703605	A	G	100	PASS	AC=4283;AF=0.855232;AN=5008;NS=2504;DP=18370;EAS_AF=0.995;AMR_AF=0.7911;AFR_AF=0.8396;EUR_AF=0.7535;SAS_AF=0.8824;AA=G|||;VT=SNP
12	103995829	rs7969320	T	G	100	PASS	AC=1770;AF=0.353435;AN=5008;NS=2504;DP=16832;EAS_AF=0.2282;AMR_AF=0.2104;AFR_AF=0.652;EUR_AF=0.2117;SAS_AF=0.3262;AA=T|||;VT=SNP
12	103996049	rs2100981	G	A	100	PASS	AC=1770;AF=0.353435;AN=5008;NS=2504;DP=20830;EAS_AF=0.2282;AMR_AF=0.2104;AFR_AF=0.652;EUR_AF=0.2117;SAS_AF=0.3262;AA=G|||;VT=SNP
12	103996209	rs2086246	A	T	100	PASS	AC=1770;AF=0.353435;AN=5008;NS=2504;DP=17751;EAS_AF=0.2282;AMR_AF=0.2104;AFR_AF=0.652;EUR_AF=0.2117;SAS_AF=0.3262;AA=T|||;VT=SNP
12	103996345	rs2100980	T	C	100	PASS	AC=1772;AF=0.353834;AN=5008;NS=2504;DP=17939;EAS_AF=0.2282;AMR_AF=0.2104;AFR_AF=0.6536;EUR_AF=0.2117;SAS_AF=0.3262;AA=C|||;VT=SNP
12	103996436	rs4015364	C	T	100	PASS	AC=1771;AF=0.353634;AN=5008;NS=2504;DP=18885;EAS_AF=0.2282;AMR_AF=0.2104;AFR_AF=0.652;EUR_AF=0.2127;SAS_AF=0.3262;AA=T|||;VT=SNP
12	103996574	rs703606	A	G	100	PASS	AC=2100;AF=0.419329;AN=5008;NS=2504;DP=16178;EAS_AF=0.6597;AMR_AF=0.4899;AFR_AF=0.1248;EUR_AF=0.4632;SAS_AF=0.4744;AA=A|||;VT=SNP
12	103996634	rs112645469	G	A	100	PASS	AC=131;AF=0.0261581;AN=5008;NS=2504;DP=16748;EAS_AF=0;AMR_AF=0.0216;AFR_AF=0.0567;EUR_AF=0.0239;SAS_AF=0.0174;AA=G|||;VT=SNP
12	103996660	rs79205010	A	T	100	PASS	AC=60;AF=0.0119808;AN=5008;NS=2504;DP=16974;EAS_AF=0;AMR_AF=0.0086;AFR_AF=0.0023;EUR_AF=0.0417;SAS_AF=0.0092;AA=A|||;VT=SNP
12	103996720	rs112994230	A	G	100	PASS	AC=16;AF=0.00319489;AN=5008;NS=2504;DP=17283;EAS_AF=0;AMR_AF=0.0043;AFR_AF=0.0008;EUR_AF=0.0099;SAS_AF=0.002;AA=A|||;VT=SNP
12	103996910	rs1305368	G	A	100	PASS	AC=1771;AF=0.353634;AN=5008;NS=2504;DP=16719;EAS_AF=0.2302;AMR_AF=0.2104;AFR_AF=0.6513;EUR_AF=0.2117;SAS_AF=0.3262;AA=G|||;VT=SNP
12	103996998	rs7958798	G	A	100	PASS	AC=1770;AF=0.353435;AN=5008;NS=2504;DP=15750;EAS_AF=0.2282;AMR_AF=0.2104;AFR_AF=0.652;EUR_AF=0.2117;SAS_AF=0.3262;AA=G|||;VT=SNP
12	103997070	rs7958925	G	A	100	PASS	AC=1771;AF=0.353634;AN=5008;NS=2504;DP=17642;EAS_AF=0.2282;AMR_AF=0.2104;AFR_AF=0.652;EUR_AF=0.2117;SAS_AF=0.3272;AA=G|||;VT=SNP
12	103997143	rs11111671	G	A	100	PASS	AC=152;AF=0.0303514;AN=5008;NS=2504;DP=18736;EAS_AF=0;AMR_AF=0.0375;AFR_AF=0.0257;EUR_AF=0.0785;SAS_AF=0.0133;AA=G|||;VT=SNP
12	103997282	rs78774099	C	T	100	PASS	AC=106;AF=0.0211661;AN=5008;NS=2504;DP=19199;EAS_AF=0.002;AMR_AF=0.0879;AFR_AF=0.003;EUR_AF=0.0209;SAS_AF=0.0184;AA=C|||;VT=SNP
12	103997619	rs56916543	G	T	100	PASS	AC=1773;AF=0.354034;AN=5008;NS=2504;DP=19610;EAS_AF=0.2302;AMR_AF=0.2104;AFR_AF=0.652;EUR_AF=0.2127;SAS_AF=0.3262;AA=T|||;VT=SNP
12	103997629	rs57650540	C	A	100	PASS	AC=1773;AF=0.354034;AN=5008;NS=2504;DP=19185;EAS_AF=0.2302;AMR_AF=0.2104;AFR_AF=0.652;EUR_AF=0.2127;SAS_AF=0.3262;AA=A|||;VT=SNP
12	103997630	rs58261212	C	G	100	PASS	AC=1773;AF=0.354034;AN=5008;NS=2504;DP=19162;EAS_AF=0.2302;AMR_AF=0.2104;AFR_AF=0.652;EUR_AF=0.2127;SAS_AF=0.3262;AA=G|||;VT=SNP
12	103997994	rs10861048	T	A	100	PASS	AC=1770;AF=0.353435;AN=5008;NS=2504;DP=18767;EAS_AF=0.2282;AMR_AF=0.2104;AFR_AF=0.652;EUR_AF=0.2117;SAS_AF=0.3262;AA=A|||;VT=SNP
12	103998093	rs10861049	G	A	100	PASS	AC=1770;AF=0.353435;AN=5008;NS=2504;DP=17834;EAS_AF=0.2282;AMR_AF=0.2104;AFR_AF=0.652;EUR_AF=0.2117;SAS_AF=0.3262;AA=A|||;VT=SNP
12	103998169	rs831686	G	A	100	PASS	AC=4482;AF=0.894968;AN=5008;NS=2504;DP=17479;EAS_AF=0.995;AMR_AF=0.7997;AFR_AF=0.9856;EUR_AF=0.7535;SAS_AF=0.8824;AA=A|||;VT=SNP
12	103998259	rs10861050	A	G	100	PASS	AC=1772;AF=0.353834;AN=5008;NS=2504;DP=18167;EAS_AF=0.2282;AMR_AF=0.2104;AFR_AF=0.6528;EUR_AF=0.2117;SAS_AF=0.3272;AA=G|||;VT=SNP
12	103998997	rs10861051	T	C	100	PASS	AC=1701;AF=0.339657;AN=5008;NS=2504;DP=15023;EAS_AF=0.2282;AMR_AF=0.2046;AFR_AF=0.6029;EUR_AF=0.2117;SAS_AF=0.3262;AA=T|||;VT=SNP
12	103999302	rs142936781	T	G	100	PASS	AC=29;AF=0.00579073;AN=5008;NS=2504;DP=14198;EAS_AF=0;AMR_AF=0.0086;AFR_AF=0.0015;EUR_AF=0.0129;SAS_AF=0.0082;AA=T|||;VT=SNP
12	103999310	rs12578790	T	A	100	PASS	AC=279;AF=0.0557109;AN=5008;NS=2504;DP=14442;EAS_AF=0.1071;AMR_AF=0.0692;AFR_AF=0.0038;EUR_AF=0.0547;SAS_AF=0.0644;AA=T|||;VT=SNP
12	103999362	rs11111672	G	A	100	PASS	AC=1770;AF=0.353435;AN=5008;NS=2504;DP=15269;EAS_AF=0.2282;AMR_AF=0.2104;AFR_AF=0.652;EUR_AF=0.2117;SAS_AF=0.3262;AA=G|||;VT=SNP
12	103999401	rs831683	C	T	100	PASS	AC=4296;AF=0.857827;AN=5008;NS=2504;DP=14745;EAS_AF=0.995;AMR_AF=0.7925;AFR_AF=0.8487;EUR_AF=0.7535;SAS_AF=0.8824;AA=T|||;VT=SNP
12	103999505	rs2086245	A	C	100	PASS	AC=1770;AF=0.353435;AN=5008;NS=2504;DP=14905;EAS_AF=0.2282;AMR_AF=0.2104;AFR_AF=0.652;EUR_AF=0.2117;SAS_AF=0.3262;AA=C|||;VT=SNP
12	103999599	rs2086244	C	T	100	PASS	AC=1770;AF=0.353435;AN=5008;NS=2504;DP=15277;EAS_AF=0.2282;AMR_AF=0.2104;AFR_AF=0.652;EUR_AF=0.2117;SAS_AF=0.3262;AA=C|||;VT=SNP
12	103999874	rs149841328	G	A	100	PASS	AC=32;AF=0.00638978;AN=5008;NS=2504;DP=16887;EAS_AF=0;AMR_AF=0.0159;AFR_AF=0.0015;EUR_AF=0.0179;SAS_AF=0.001;AA=G|||;VT=SNP
12	104000098	rs11111673	A	G	100	PASS	AC=1770;AF=0.353435;AN=5008;NS=2504;DP=15959;EAS_AF=0.2282;AMR_AF=0.2104;AFR_AF=0.652;EUR_AF=0.2117;SAS_AF=0.3262;AA=G|||;VT=SNP
12	104000207	rs11111674	C	T	100	PASS	AC=1770;AF=0.353435;AN=5008;NS=2504;DP=16350;EAS_AF=0.2282;AMR_AF=0.2104;AFR_AF=0.652;EUR_AF=0.2117;SAS_AF=0.3262;AA=C|||;VT=SNP
12	104000319	rs1070073	T	G	100	PASS	AC=3871;AF=0.772963;AN=5008;NS=2504;DP=17268;EAS_AF=0.8879;AMR_AF=0.7003;AFR_AF=0.7776;EUR_AF=0.675;SAS_AF=0.8006;AA=G|||;VT=SNP
12	104000470	rs2723889	T	C	100	PASS	AC=3873;AF=0.773363;AN=5008;NS=2504;DP=18673;EAS_AF=0.8879;AMR_AF=0.7003;AFR_AF=0.7791;EUR_AF=0.675;SAS_AF=0.8006;AA=C|||;VT=SNP
12	104001086	rs138109986	C	T	100	PASS	AC=23;AF=0.00459265;AN=5008;NS=2504;DP=15258;EAS_AF=0;AMR_AF=0.0072;AFR_AF=0;EUR_AF=0.0119;SAS_AF=0.0061;AA=C|||;VT=SNP
12	104001878	rs10431457	C	A	100	PASS	AC=279;AF=0.0557109;AN=5008;NS=2504;DP=23838;EAS_AF=0.1071;AMR_AF=0.0692;AFR_AF=0.0038;EUR_AF=0.0547;SAS_AF=0.0644;AA=C|||;VT=SNP
12	104002077	rs831430	T	C	100	PASS	AC=4296;AF=0.857827;AN=5008;NS=2504;DP=18969;EAS_AF=0.995;AMR_AF=0.7925;AFR_AF=0.8487;EUR_AF=0.7535;SAS_AF=0.8824;AA=C|||;VT=SNP
12	104002745	rs1070075	C	T	100	PASS	AC=2101;AF=0.419529;AN=5008;NS=2504;DP=19682;EAS_AF=0.6597;AMR_AF=0.4899;AFR_AF=0.1256;EUR_AF=0.4632;SAS_AF=0.4744;AA=C|||;VT=SNP
12	104004070	rs13229213	C	A	100	PASS	AC=1769;AF=0.353235;AN=5008;NS=2504;DP=19521;EAS_AF=0.2282;AMR_AF=0.2104;AFR_AF=0.652;EUR_AF=0.2117;SAS_AF=0.3252;AA=A|||;VT=SNP
12	104004074	rs7965670	G	A	100	PASS	AC=110;AF=0.0219649;AN=5008;NS=2504;DP=19546;EAS_AF=0;AMR_AF=0.0216;AFR_AF=0.0408;EUR_AF=0.0239;SAS_AF=0.0174;AA=G|||;VT=SNP
12	104004218	rs1070078	A	T	100	PASS	AC=2102;AF=0.419728;AN=5008;NS=2504;DP=19060;EAS_AF=0.6597;AMR_AF=0.4899;AFR_AF=0.1256;EUR_AF=0.4632;SAS_AF=0.4755;AA=A|||;VT=SNP
12	104004251	rs139925690	G	A	100	PASS	AC=25;AF=0.00499201;AN=5008;NS=2504;DP=19234;EAS_AF=0;AMR_AF=0.0072;AFR_AF=0.0015;EUR_AF=0.0179;SAS_AF=0;AA=G|||;VT=SNP
12	104004537	rs149133681	A	T	100	PASS	AC=153;AF=0.0305511;AN=5008;NS=2504;DP=21147;EAS_AF=0;AMR_AF=0.013;AFR_AF=0.0953;EUR_AF=0.0179;SAS_AF=0;AA=A|||;VT=SNP
12	104004541	rs1096552	C	A	100	PASS	AC=2093;AF=0.417931;AN=5008;NS=2504;DP=21011;EAS_AF=0.6597;AMR_AF=0.4899;AFR_AF=0.1195;EUR_AF=0.4632;SAS_AF=0.4744;AA=C|||;VT=SNP
12	104006284	rs61055818	G	A	100	PASS	AC=893;AF=0.178315;AN=5008;NS=2504;DP=21451;EAS_AF=0.2282;AMR_AF=0.1254;AFR_AF=0.1135;EUR_AF=0.1143;SAS_AF=0.318;AA=G|||;VT=SNP
12	104006461	rs10861056	A	G	100	PASS	AC=279;AF=0.0557109;AN=5008;NS=2504;DP=21562;EAS_AF=0.1071;AMR_AF=0.0692;AFR_AF=0.0038;EUR_AF=0.0547;SAS_AF=0.0644;AA=A|||;VT=SNP
12	104006636	rs12306237	G	A	100	PASS	AC=222;AF=0.0443291;AN=5008;NS=2504;DP=22422;EAS_AF=0;AMR_AF=0.0476;AFR_AF=0.0764;EUR_AF=0.0795;SAS_AF=0.0082;AA=G|||;VT=SNP
12	104006963	rs7977594	G	T	100	PASS	AC=113;AF=0.0225639;AN=5008;NS=2504;DP=21095;EAS_AF=0;AMR_AF=0.0216;AFR_AF=0.0431;EUR_AF=0.0239;SAS_AF=0.0174;AA=G|||;VT=SNP
12	104006970	rs12307758	G	T	100	PASS	AC=222;AF=0.0443291;AN=5008;NS=2504;DP=21267;EAS_AF=0;AMR_AF=0.0476;AFR_AF=0.0764;EUR_AF=0.0795;SAS_AF=0.0082;AA=G|||;VT=SNP
12	104007101	rs4402400	A	G	100	PASS	AC=1770;AF=0.353435;AN=5008;NS=2504;DP=17092;EAS_AF=0.2282;AMR_AF=0.2104;AFR_AF=0.652;EUR_AF=0.2117;SAS_AF=0.3262;AA=G|||;VT=SNP
12	104007349	rs703607	A	C	100	PASS	AC=4296;AF=0.857827;AN=5008;NS=2504;DP=18755;EAS_AF=0.995;AMR_AF=0.7925;AFR_AF=0.8487;EUR_AF=0.7535;SAS_AF=0.8824;AA=C|||;VT=SNP
12	104007413	rs7978002	C	T	100	PASS	AC=1770;AF=0.353435;AN=5008;NS=2504;DP=14708;EAS_AF=0.2282;AMR_AF=0.2104;AFR_AF=0.652;EUR_AF=0.2117;SAS_AF=0.3262;AA=c|||;VT=SNP
12	104007551	rs7978339	G	A	100	PASS	AC=110;AF=0.0219649;AN=5008;NS=2504;DP=17064;EAS_AF=0;AMR_AF=0.0216;AFR_AF=0.0408;EUR_AF=0.0239;SAS_AF=0.0174;AA=G|||;VT=SNP
12	104008026	rs6539091	T	C	100	PASS	AC=1770;AF=0.353435;AN=5008;NS=2504;DP=18060;EAS_AF=0.2282;AMR_AF=0.2104;AFR_AF=0.652;EUR_AF=0.2117;SAS_AF=0.3262;AA=A|||;VT=SNP
12	104008210	rs6539092	G	A	100	PASS	AC=1770;AF=0.353435;AN=5008;NS=2504;DP=20084;EAS_AF=0.2282;AMR_AF=0.2104;AFR_AF=0.652;EUR_AF=0.2117;SAS_AF=0.3262;AA=A|||;VT=SNP
12	104008584	rs697197	T	A	100	PASS	AC=4284;AF=0.855431;AN=5008;NS=2504;DP=22173;EAS_AF=0.995;AMR_AF=0.7911;AFR_AF=0.8396;EUR_AF=0.7545;SAS_AF=0.8824;AA=A|||;VT=SNP
12	104008719	rs6539093	A	G	100	PASS	AC=1771;AF=0.353634;AN=5008;NS=2504;DP=21884;EAS_AF=0.2282;AMR_AF=0.2104;AFR_AF=0.652;EUR_AF=0.2117;SAS_AF=0.3272;AA=A|||;VT=SNP
12	104008739	rs17034212	G	A	100	PASS	AC=177;AF=0.0353435;AN=5008;NS=2504;DP=20874;EAS_AF=0.0476;AMR_AF=0.0216;AFR_AF=0.0008;EUR_AF=0.0408;SAS_AF=0.0736;AA=G|||;VT=SNP
12	104009252	rs11111680	C	T	100	PASS	AC=147;AF=0.029353;AN=5008;NS=2504;DP=20489;EAS_AF=0;AMR_AF=0.0375;AFR_AF=0.0257;EUR_AF=0.0785;SAS_AF=0.0082;AA=C|||;VT=SNP
12	104009660	rs58318191	G	A	100	PASS	AC=1771;AF=0.353634;AN=5008;NS=2504;DP=19473;EAS_AF=0.2282;AMR_AF=0.2104;AFR_AF=0.652;EUR_AF=0.2117;SAS_AF=0.3272;AA=G|||;VT=SNP
12	104009713	rs10861057	T	C	100	PASS	AC=279;AF=0.0557109;AN=5008;NS=2504;DP=19911;EAS_AF=0.1071;AMR_AF=0.0692;AFR_AF=0.0038;EUR_AF=0.0547;SAS_AF=0.0644;AA=T|||;VT=SNP
12	104009817	rs12303315	G	A	100	PASS	AC=421;AF=0.0840655;AN=5008;NS=2504;DP=21458;EAS_AF=0;AMR_AF=0.0591;AFR_AF=0.2209;EUR_AF=0.0795;SAS_AF=0.0082;AA=G|||;VT=SNP
12	104009990	rs17501624	G	C	100	PASS	AC=110;AF=0.0219649;AN=5008;NS=2504;DP=20710;EAS_AF=0;AMR_AF=0.0216;AFR_AF=0.0408;EUR_AF=0.0239;SAS_AF=0.0174;AA=G|||;VT=SNP
12	104010020	rs12303334	C	G	100	PASS	AC=1773;AF=0.354034;AN=5008;NS=2504;DP=19765;EAS_AF=0.2282;AMR_AF=0.2104;AFR_AF=0.6528;EUR_AF=0.2117;SAS_AF=0.3282;AA=C|||;VT=SNP
12	104010660	rs17034225	T	C	100	PASS	AC=1560;AF=0.311502;AN=5008;NS=2504;DP=22335;EAS_AF=0.2282;AMR_AF=0.2046;AFR_AF=0.4939;EUR_AF=0.2127;SAS_AF=0.3282;AA=T|||;VT=SNP
12	104010727	rs17034227	A	C	100	PASS	AC=151;AF=0.0301518;AN=5008;NS=2504;DP=20709;EAS_AF=0;AMR_AF=0.013;AFR_AF=0.0938;EUR_AF=0.0179;SAS_AF=0;AA=A|||;VT=SNP
12	104010924	rs703610	G	A	100	PASS	AC=2089;AF=0.417133;AN=5008;NS=2504;DP=20329;EAS_AF=0.6597;AMR_AF=0.487;AFR_AF=0.1225;EUR_AF=0.4632;SAS_AF=0.4683;AA=G|||;VT=SNP
12	104010988	rs138533844	G	A	100	PASS	AC=44;AF=0.00878594;AN=5008;NS=2504;DP=20406;EAS_AF=0;AMR_AF=0.0389;AFR_AF=0;EUR_AF=0.0159;SAS_AF=0.001;AA=G|||;VT=SNP
12	104011013	rs703611	G	T	100	PASS	AC=4483;AF=0.895168;AN=5008;NS=2504;DP=20914;EAS_AF=0.995;AMR_AF=0.8012;AFR_AF=0.9856;EUR_AF=0.7535;SAS_AF=0.8824;AA=T|||;VT=SNP
12	104011045	rs11832217	C	A	100	PASS	AC=419;AF=0.0836661;AN=5008;NS=2504;DP=21711;EAS_AF=0;AMR_AF=0.0591;AFR_AF=0.2194;EUR_AF=0.0795;SAS_AF=0.0082;AA=C|||;VT=SNP
12	104011204	rs17501769	G	A	100	PASS	AC=109;AF=0.0217652;AN=5008;NS=2504;DP=22939;EAS_AF=0;AMR_AF=0.0216;AFR_AF=0.0401;EUR_AF=0.0239;SAS_AF=0.0174;AA=G|||;VT=SNP
12	104011319	rs11111681	G	C	100	PASS	AC=222;AF=0.0443291;AN=5008;NS=2504;DP=21639;EAS_AF=0;AMR_AF=0.0476;AFR_AF=0.0764;EUR_AF=0.0795;SAS_AF=0.0082;AA=G|||;VT=SNP
12	104011735	rs697198	C	G	100	PASS	AC=4955;AF=0.989417;AN=5008;NS=2504;DP=18918;EAS_AF=0.999;AMR_AF=0.987;AFR_AF=0.9992;EUR_AF=0.9841;SAS_AF=0.9734;AA=G|||;VT=SNP
12	104012667	rs3851629	G	A	100	PASS	AC=716;AF=0.142971;AN=5008;NS=2504;DP=18434;EAS_AF=0.3105;AMR_AF=0.2738;AFR_AF=0.0076;EUR_AF=0.1133;SAS_AF=0.091;AA=G|||;VT=SNP
12	104012810	rs77334798	T	C	100	PASS	AC=399;AF=0.0796725;AN=5008;NS=2504;DP=19060;EAS_AF=0.2411;AMR_AF=0.0634;AFR_AF=0.003;EUR_AF=0.0577;SAS_AF=0.0511;AA=T|||;VT=SNP
12	104013517	rs73187882	C	G	100	PASS	AC=379;AF=0.0756789;AN=5008;NS=2504;DP=13422;EAS_AF=0.2103;AMR_AF=0.0865;AFR_AF=0.0038;EUR_AF=0.0557;SAS_AF=0.047;AA=C|||;VT=SNP
12	104013662	rs17034229	A	G	100	PASS	AC=320;AF=0.0638978;AN=5008;NS=2504;DP=18591;EAS_AF=0.0327;AMR_AF=0.0274;AFR_AF=0.1505;EUR_AF=0.0189;SAS_AF=0.0511;AA=a|||;VT=SNP
12	104014473	rs117746666	G	A	100	PASS	AC=56;AF=0.0111821;AN=5008;NS=2504;DP=19631;EAS_AF=0;AMR_AF=0.0086;AFR_AF=0.0008;EUR_AF=0.0298;SAS_AF=0.0194;AA=G|||;VT=SNP
12	104014725	rs138845974	A	C	100	PASS	AC=54;AF=0.0107827;AN=5008;NS=2504;DP=15598;EAS_AF=0.001;AMR_AF=0.0115;AFR_AF=0.0015;EUR_AF=0.0179;SAS_AF=0.0256;AA=A|||;VT=SNP
12	104014771	rs147432205	A	C	100	PASS	AC=60;AF=0.0119808;AN=5008;NS=2504;DP=15974;EAS_AF=0.001;AMR_AF=0.0303;AFR_AF=0.0008;EUR_AF=0.0348;SAS_AF=0.002;AA=A|||;VT=SNP
12	104014874	rs11111682	C	T	100	PASS	AC=1160;AF=0.231629;AN=5008;NS=2504;DP=16937;EAS_AF=0.2966;AMR_AF=0.1816;AFR_AF=0.1014;EUR_AF=0.161;SAS_AF=0.4489;AA=C|||;VT=SNP
12	104015249	rs10861058	G	A	100	PASS	AC=846;AF=0.16893;AN=5008;NS=2504;DP=18880;EAS_AF=0.1944;AMR_AF=0.2032;AFR_AF=0.1036;EUR_AF=0.1571;SAS_AF=0.2188;AA=G|||;VT=SNP
12	104015487	rs117130272	C	A	100	PASS	AC=159;AF=0.0317492;AN=5008;NS=2504;DP=19303;EAS_AF=0;AMR_AF=0.0346;AFR_AF=0.0371;EUR_AF=0.0775;SAS_AF=0.0082;AA=C|||;VT=SNP
12	104015999	rs703612	T	C	100	PASS	AC=4505;AF=0.899561;AN=5008;NS=2504;DP=20600;EAS_AF=0.8075;AMR_AF=0.902;AFR_AF=0.8865;EUR_AF=0.9543;SAS_AF=0.954;AA=C|||;VT=SNP
12	104016215	rs703613	G	A	100	PASS	AC=4657;AF=0.929912;AN=5008;NS=2504;DP=20049;EAS_AF=0.8075;AMR_AF=0.9135;AFR_AF=0.9955;EUR_AF=0.9543;SAS_AF=0.954;AA=A|||;VT=SNP
12	104016789	rs12830698	T	G	100	PASS	AC=71;AF=0.0141773;AN=5008;NS=2504;DP=19995;EAS_AF=0;AMR_AF=0.013;AFR_AF=0.0015;EUR_AF=0.0159;SAS_AF=0.045;AA=T|||;VT=SNP
12	104017567	rs10861059	G	A	100	PASS	AC=846;AF=0.16893;AN=5008;NS=2504;DP=20379;EAS_AF=0.1935;AMR_AF=0.2017;AFR_AF=0.1036;EUR_AF=0.1571;SAS_AF=0.2209;AA=G|||;VT=SNP
12	104017614	rs703614	C	A	100	PASS	AC=2095;AF=0.418331;AN=5008;NS=2504;DP=19608;EAS_AF=0.3155;AMR_AF=0.451;AFR_AF=0.4871;EUR_AF=0.5398;SAS_AF=0.2832;AA=C|||;VT=SNP
12	104018059	rs12821299	T	G	100	PASS	AC=853;AF=0.170327;AN=5008;NS=2504;DP=20863;EAS_AF=0.1935;AMR_AF=0.2017;AFR_AF=0.1074;EUR_AF=0.1581;SAS_AF=0.2219;AA=G|||;VT=SNP
12	104018404	rs73187884	T	C	100	PASS	AC=50;AF=0.00998403;AN=5008;NS=2504;DP=21363;EAS_AF=0.001;AMR_AF=0.0058;AFR_AF=0.0257;EUR_AF=0.0109;SAS_AF=0;AA=T|||;VT=SNP
12	104018518	rs11111683	C	T	100	PASS	AC=1212;AF=0.242013;AN=5008;NS=2504;DP=18047;EAS_AF=0.2976;AMR_AF=0.2017;AFR_AF=0.121;EUR_AF=0.1789;SAS_AF=0.4417;AA=C|||;VT=SNP
12	104018547	rs111243474	C	G	100	PASS	AC=29;AF=0.00579073;AN=5008;NS=2504;DP=16946;EAS_AF=0;AMR_AF=0.013;AFR_AF=0.0015;EUR_AF=0.0179;SAS_AF=0;AA=C|||;VT=SNP
12	104018594	rs34689281	A	T	100	PASS	AC=852;AF=0.170128;AN=5008;NS=2504;DP=16172;EAS_AF=0.1935;AMR_AF=0.2017;AFR_AF=0.1074;EUR_AF=0.1581;SAS_AF=0.2209;AA=T|||;VT=SNP
12	104019152	rs703615	T	A	100	PASS	AC=2090;AF=0.417332;AN=5008;NS=2504;DP=21429;EAS_AF=0.3155;AMR_AF=0.451;AFR_AF=0.4849;EUR_AF=0.5388;SAS_AF=0.2822;AA=T|||;VT=SNP
12	104019192	rs11111684	C	G	100	PASS	AC=853;AF=0.170327;AN=5008;NS=2504;DP=22586;EAS_AF=0.1935;AMR_AF=0.2017;AFR_AF=0.1082;EUR_AF=0.1581;SAS_AF=0.2209;AA=G|||;VT=SNP
12	104019211	rs112993553	A	G	100	PASS	AC=214;AF=0.0427316;AN=5008;NS=2504;DP=22559;EAS_AF=0.001;AMR_AF=0.0346;AFR_AF=0.0053;EUR_AF=0.1233;SAS_AF=0.0593;AA=A|||;VT=SNP
12	104019217	rs11111685	A	C	100	PASS	AC=853;AF=0.170327;AN=5008;NS=2504;DP=22339;EAS_AF=0.1935;AMR_AF=0.2017;AFR_AF=0.1082;EUR_AF=0.1581;SAS_AF=0.2209;AA=C|||;VT=SNP
12	104019371	rs11111686	A	G	100	PASS	AC=852;AF=0.170128;AN=5008;NS=2504;DP=21169;EAS_AF=0.1935;AMR_AF=0.2017;AFR_AF=0.1074;EUR_AF=0.1581;SAS_AF=0.2209;AA=A|||;VT=SNP
12	104020089	rs117411878	G	A	100	PASS	AC=53;AF=0.0105831;AN=5008;NS=2504;DP=18754;EAS_AF=0;AMR_AF=0.0216;AFR_AF=0.0129;EUR_AF=0.0199;SAS_AF=0.001;AA=G|||;VT=SNP
12	104020115	rs7133148	T	C	100	PASS	AC=696;AF=0.138978;AN=5008;NS=2504;DP=17499;EAS_AF=0.005;AMR_AF=0.2637;AFR_AF=0.0136;EUR_AF=0.3678;SAS_AF=0.1227;AA=T|||;VT=SNP
12	104020232	rs703616	T	C	100	PASS	AC=1701;AF=0.339657;AN=5008;NS=2504;DP=20724;EAS_AF=0.3155;AMR_AF=0.4323;AFR_AF=0.1997;EUR_AF=0.5398;SAS_AF=0.2822;AA=T|||;VT=SNP
12	104020461	rs831684	T	C	100	PASS	AC=2090;AF=0.417332;AN=5008;NS=2504;DP=21010;EAS_AF=0.3165;AMR_AF=0.451;AFR_AF=0.4834;EUR_AF=0.5398;SAS_AF=0.2822;AA=C|||;VT=SNP
12	104020623	rs703617	A	G	100	PASS	AC=4657;AF=0.929912;AN=5008;NS=2504;DP=18627;EAS_AF=0.8095;AMR_AF=0.9135;AFR_AF=0.9955;EUR_AF=0.9533;SAS_AF=0.953;AA=G|||;VT=SNP
12	104020991	rs146086884	G	A	100	PASS	AC=29;AF=0.00579073;AN=5008;NS=2504;DP=20793;EAS_AF=0;AMR_AF=0.0159;AFR_AF=0.0008;EUR_AF=0.0159;SAS_AF=0.001;AA=G|||;VT=SNP
12	104021263	rs703618	G	A	100	PASS	AC=1643;AF=0.328075;AN=5008;NS=2504;DP=23310;EAS_AF=0.3145;AMR_AF=0.4164;AFR_AF=0.1657;EUR_AF=0.5388;SAS_AF=0.2822;AA=G|||;VT=SNP
12	104021776	rs150049982	A	T	100	PASS	AC=29;AF=0.00579073;AN=5008;NS=2504;DP=21071;EAS_AF=0;AMR_AF=0.0086;AFR_AF=0.0015;EUR_AF=0.0119;SAS_AF=0.0092;AA=A|||;VT=SNP
12	104022088	rs703619	G	A	100	PASS	AC=1650;AF=0.329473;AN=5008;NS=2504;DP=16288;EAS_AF=0.3155;AMR_AF=0.4164;AFR_AF=0.1649;EUR_AF=0.5388;SAS_AF=0.2894;AA=G|||;VT=SNP
12	104022179	rs1018033	A	G	100	PASS	AC=2620;AF=0.523163;AN=5008;NS=2504;DP=21263;EAS_AF=0.495;AMR_AF=0.4625;AFR_AF=0.5552;EUR_AF=0.4145;SAS_AF=0.6636;AA=A|||;VT=SNP
12	104022681	rs1427797	T	A	100	PASS	AC=1825;AF=0.364417;AN=5008;NS=2504;DP=22269;EAS_AF=0.3145;AMR_AF=0.438;AFR_AF=0.2874;EUR_AF=0.5388;SAS_AF=0.2883;AA=T|||;VT=SNP
12	104022683	rs1427798	C	A	100	PASS	AC=1825;AF=0.364417;AN=5008;NS=2504;DP=21738;EAS_AF=0.3145;AMR_AF=0.438;AFR_AF=0.2867;EUR_AF=0.5388;SAS_AF=0.2894;AA=C|||;VT=SNP
12	104023304	rs1018034	C	A	100	PASS	AC=1146;AF=0.228834;AN=5008;NS=2504;DP=21263;EAS_AF=0.2986;AMR_AF=0.1801;AFR_AF=0.1021;EUR_AF=0.159;SAS_AF=0.4346;AA=C|||;VT=SNP
12	104024604	rs703620	A	G	100	PASS	AC=4510;AF=0.900559;AN=5008;NS=2504;DP=22070;EAS_AF=0.8075;AMR_AF=0.902;AFR_AF=0.8918;EUR_AF=0.9533;SAS_AF=0.953;AA=A|||;VT=SNP
12	104024898	rs10861060	G	T	100	PASS	AC=1407;AF=0.28095;AN=5008;NS=2504;DP=20438;EAS_AF=0.2976;AMR_AF=0.2133;AFR_AF=0.2678;EUR_AF=0.1789;SAS_AF=0.4346;AA=G|||;VT=SNP
12	104024899	rs10861061	C	T	100	PASS	AC=1405;AF=0.280551;AN=5008;NS=2504;DP=20556;EAS_AF=0.2976;AMR_AF=0.2133;AFR_AF=0.267;EUR_AF=0.1779;SAS_AF=0.4346;AA=C|||;VT=SNP
12	104024985	rs11111687	T	C	100	PASS	AC=240;AF=0.0479233;AN=5008;NS=2504;DP=19155;EAS_AF=0;AMR_AF=0.0432;AFR_AF=0.0923;EUR_AF=0.0785;SAS_AF=0.0092;AA=T|||;VT=SNP
12	104025539	rs118190482	T	G	100	PASS	AC=24;AF=0.00479233;AN=5008;NS=2504;DP=21909;EAS_AF=0;AMR_AF=0.0029;AFR_AF=0.0008;EUR_AF=0.0199;SAS_AF=0.001;AA=T|||;VT=SNP
12	104025849	rs11111688	G	T	100	PASS	AC=165;AF=0.0329473;AN=5008;NS=2504;DP=19060;EAS_AF=0;AMR_AF=0.036;AFR_AF=0.0408;EUR_AF=0.0775;SAS_AF=0.0082;AA=G|||;VT=SNP
12	104026095	rs703621	C	G	100	PASS	AC=4663;AF=0.93111;AN=5008;NS=2504;DP=20392;EAS_AF=0.8075;AMR_AF=0.9135;AFR_AF=0.9955;EUR_AF=0.9573;SAS_AF=0.9571;AA=G|||;VT=SNP
12	104026504	rs78038377	C	G	100	PASS	AC=62;AF=0.0123802;AN=5008;NS=2504;DP=16940;EAS_AF=0;AMR_AF=0.0216;AFR_AF=0.0197;EUR_AF=0.0209;SAS_AF=0;AA=C|||;VT=SNP
12	104026775	rs1588888	C	T	100	PASS	AC=1474;AF=0.294329;AN=5008;NS=2504;DP=19406;EAS_AF=0.2966;AMR_AF=0.2205;AFR_AF=0.3192;EUR_AF=0.174;SAS_AF=0.4346;AA=C|||;VT=SNP
12	104026831	rs117780196	C	G	100	PASS	AC=51;AF=0.0101837;AN=5008;NS=2504;DP=17046;EAS_AF=0;AMR_AF=0.0202;AFR_AF=0.0129;EUR_AF=0.0199;SAS_AF=0;AA=C|||;VT=SNP
12	104026873	rs79125265	G	C	100	PASS	AC=51;AF=0.0101837;AN=5008;NS=2504;DP=15724;EAS_AF=0;AMR_AF=0.0202;AFR_AF=0.0129;EUR_AF=0.0199;SAS_AF=0;AA=G|||;VT=SNP
12	104026933	rs831685	G	T	100	PASS	AC=4662;AF=0.930911;AN=5008;NS=2504;DP=16328;EAS_AF=0.8065;AMR_AF=0.9135;AFR_AF=0.9955;EUR_AF=0.9573;SAS_AF=0.9571;AA=T|||;VT=SNP
12	104027086	rs2673654	A	T	100	PASS	AC=1836;AF=0.366613;AN=5008;NS=2504;DP=20306;EAS_AF=0.3105;AMR_AF=0.438;AFR_AF=0.2837;EUR_AF=0.5497;SAS_AF=0.2975;AA=A|||;VT=SNP
12	104027332	rs73394090	C	A	100	PASS	AC=1442;AF=0.287939;AN=5008;NS=2504;DP=14570;EAS_AF=0.2966;AMR_AF=0.2075;AFR_AF=0.3442;EUR_AF=0.159;SAS_AF=0.3926;AA=T|||;VT=SNP
12	104027585	rs1677979	T	C	100	PASS	AC=2934;AF=0.585863;AN=5008;NS=2504;DP=18440;EAS_AF=0.5089;AMR_AF=0.6527;AFR_AF=0.5734;EUR_AF=0.7058;SAS_AF=0.5112;AA=T|||;VT=SNP
12	104027817	rs1993919	G	A	100	PASS	AC=4441;AF=0.886781;AN=5008;NS=2504;DP=18986;EAS_AF=0.8056;AMR_AF=0.8732;AFR_AF=0.9183;EUR_AF=0.8787;SAS_AF=0.9458;AA=A|||;VT=SNP
12	104028195	rs2723888	A	G	100	PASS	AC=2937;AF=0.586462;AN=5008;NS=2504;DP=21415;EAS_AF=0.5079;AMR_AF=0.6527;AFR_AF=0.5741;EUR_AF=0.7087;SAS_AF=0.5112;AA=A|||;VT=SNP
12	104028211	rs10861062	T	C	100	PASS	AC=1146;AF=0.228834;AN=5008;NS=2504;DP=21764;EAS_AF=0.2976;AMR_AF=0.1801;AFR_AF=0.1059;EUR_AF=0.1541;SAS_AF=0.4356;AA=T|||;VT=SNP
12	104028234	rs1826593	T	A	100	PASS	AC=1512;AF=0.301917;AN=5008;NS=2504;DP=21967;EAS_AF=0.2976;AMR_AF=0.2219;AFR_AF=0.3457;EUR_AF=0.174;SAS_AF=0.4356;AA=T|||;VT=SNP
12	104028293	rs117692512	G	A	100	PASS	AC=60;AF=0.0119808;AN=5008;NS=2504;DP=22217;EAS_AF=0;AMR_AF=0.0086;AFR_AF=0.0015;EUR_AF=0.0298;SAS_AF=0.0225;AA=G|||;VT=SNP
12	104029462	rs11111689	C	T	100	PASS	AC=780;AF=0.155751;AN=5008;NS=2504;DP=19279;EAS_AF=0.1964;AMR_AF=0.196;AFR_AF=0.0666;EUR_AF=0.1471;SAS_AF=0.2147;AA=C|||;VT=SNP
12	104030041	rs11111690	G	A	100	PASS	AC=1521;AF=0.303714;AN=5008;NS=2504;DP=12584;EAS_AF=0.2837;AMR_AF=0.232;AFR_AF=0.3555;EUR_AF=0.1909;SAS_AF=0.4213;AA=G|||;VT=SNP
12	104030609	rs831432	C	T	100	PASS	AC=3357;AF=0.670327;AN=5008;NS=2504;DP=16454;EAS_AF=0.6181;AMR_AF=0.6729;AFR_AF=0.621;EUR_AF=0.7376;SAS_AF=0.7198;AA=T|||;VT=SNP
12	104031411	rs10861063	A	G	100	PASS	AC=1391;AF=0.277756;AN=5008;NS=2504;DP=18593;EAS_AF=0.2966;AMR_AF=0.2392;AFR_AF=0.211;EUR_AF=0.2048;SAS_AF=0.4509;AA=A|||;VT=SNP
12	104031510	rs10861064	G	T	100	PASS	AC=1389;AF=0.277356;AN=5008;NS=2504;DP=19777;EAS_AF=0.2966;AMR_AF=0.2392;AFR_AF=0.2095;EUR_AF=0.2048;SAS_AF=0.4509;AA=G|||;VT=SNP
12	104032033	rs201919202	C	A	100	PASS	AC=1446;AF=0.288738;AN=5008;NS=2504;DP=20987;EAS_AF=0.3651;AMR_AF=0.2853;AFR_AF=0.2625;EUR_AF=0.3002;SAS_AF=0.2362;AA=C|||;VT=SNP
12	104032074	rs1582876	A	G	100	PASS	AC=1207;AF=0.241014;AN=5008;NS=2504;DP=20568;EAS_AF=0.2956;AMR_AF=0.2061;AFR_AF=0.1074;EUR_AF=0.1849;SAS_AF=0.4479;AA=A|||;VT=SNP
12	104033448	rs61937794	C	T	100	PASS	AC=634;AF=0.126597;AN=5008;NS=2504;DP=14337;EAS_AF=0.1607;AMR_AF=0.183;AFR_AF=0.0045;EUR_AF=0.1531;SAS_AF=0.1892;AA=C|||;VT=SNP
12	104033470	rs703622	A	G	100	PASS	AC=4665;AF=0.93151;AN=5008;NS=2504;DP=12730;EAS_AF=0.8105;AMR_AF=0.9092;AFR_AF=0.9955;EUR_AF=0.9563;SAS_AF=0.9601;AA=G|||;VT=SNP
12	104034048	rs115840458	A	G	100	PASS	AC=148;AF=0.0295527;AN=5008;NS=2504;DP=20175;EAS_AF=0;AMR_AF=0.0173;AFR_AF=0.0416;EUR_AF=0.0755;SAS_AF=0.0051;AA=A|||;VT=SNP;EX_TARGET
12	104034319	rs1650123	C	T	100	PASS	AC=1827;AF=0.364816;AN=5008;NS=2504;DP=22160;EAS_AF=0.3234;AMR_AF=0.4222;AFR_AF=0.3094;EUR_AF=0.5328;SAS_AF=0.2689;AA=C|||;VT=SNP
12	104034323	rs1650124	T	C	100	PASS	AC=674;AF=0.134585;AN=5008;NS=2504;DP=21193;EAS_AF=0.3175;AMR_AF=0.111;AFR_AF=0.003;EUR_AF=0.1441;SAS_AF=0.1309;AA=T|||;VT=SNP
12	104034542	rs117887963	A	G	100	PASS	AC=58;AF=0.0115815;AN=5008;NS=2504;DP=21719;EAS_AF=0.001;AMR_AF=0.0072;AFR_AF=0;EUR_AF=0.0199;SAS_AF=0.0327;AA=A|||;VT=SNP
12	104034904	rs75340905	C	T	100	PASS	AC=21;AF=0.00419329;AN=5008;NS=2504;DP=22396;EAS_AF=0;AMR_AF=0.0101;AFR_AF=0;EUR_AF=0.0139;SAS_AF=0;AA=C|||;VT=SNP
12	104034955	rs703623	G	T	100	PASS	AC=2099;AF=0.419129;AN=5008;NS=2504;DP=21294;EAS_AF=0.3234;AMR_AF=0.451;AFR_AF=0.447;EUR_AF=0.5984;SAS_AF=0.273;AA=G|||;VT=SNP
12	104035387	rs7488859	C	A	100	PASS	AC=1195;AF=0.238618;AN=5008;NS=2504;DP=21039;EAS_AF=0.2927;AMR_AF=0.2061;AFR_AF=0.1082;EUR_AF=0.1859;SAS_AF=0.4366;AA=C|||;VT=SNP
12	104035804	rs703624	C	T	100	PASS	AC=1829;AF=0.365216;AN=5008;NS=2504;DP=19911;EAS_AF=0.3234;AMR_AF=0.4222;AFR_AF=0.3101;EUR_AF=0.5338;SAS_AF=0.2689;AA=C|||;VT=SNP
12	104035825	rs703625	T	A	100	PASS	AC=1668;AF=0.333067;AN=5008;NS=2504;DP=19463;EAS_AF=0.3234;AMR_AF=0.402;AFR_AF=0.1997;EUR_AF=0.5328;SAS_AF=0.2689;AA=T|||;VT=SNP
12	104036351	rs10861065	G	T	100	PASS	AC=1236;AF=0.246805;AN=5008;NS=2504;DP=20350;EAS_AF=0.2847;AMR_AF=0.2003;AFR_AF=0.1369;EUR_AF=0.1988;SAS_AF=0.4387;AA=G|||;VT=SNP
12	104036636	rs703626	A	G	100	PASS	AC=4664;AF=0.93131;AN=5008;NS=2504;DP=20269;EAS_AF=0.8095;AMR_AF=0.9092;AFR_AF=0.9955;EUR_AF=0.9563;SAS_AF=0.9601;AA=G|||;VT=SNP
12	104037293	rs703627	T	A	100	PASS	AC=1869;AF=0.373203;AN=5008;NS=2504;DP=18104;EAS_AF=0.3234;AMR_AF=0.4236;AFR_AF=0.3396;EUR_AF=0.5338;SAS_AF=0.2689;AA=T|||;VT=SNP
12	104037380	rs831433	C	T	100	PASS	AC=3477;AF=0.694289;AN=5008;NS=2504;DP=19491;EAS_AF=0.6181;AMR_AF=0.6902;AFR_AF=0.6589;EUR_AF=0.8032;SAS_AF=0.7117;AA=T|||;VT=SNP
12	104038453	rs10861066	A	G	100	PASS	AC=1323;AF=0.264177;AN=5008;NS=2504;DP=6659;EAS_AF=0.2937;AMR_AF=0.2262;AFR_AF=0.2103;EUR_AF=0.1849;SAS_AF=0.4151;AA=A|||;VT=SNP
12	104038689	rs75172043	G	A	100	PASS	AC=132;AF=0.0263578;AN=5008;NS=2504;DP=16238;EAS_AF=0;AMR_AF=0.0173;AFR_AF=0.0378;EUR_AF=0.0656;SAS_AF=0.0041;AA=G|||;VT=SNP
12	104038974	rs10861067	A	G	100	PASS	AC=1455;AF=0.290535;AN=5008;NS=2504;DP=18383;EAS_AF=0.2937;AMR_AF=0.2435;AFR_AF=0.2481;EUR_AF=0.2505;SAS_AF=0.4192;AA=A|||;VT=SNP
12	104039711	rs11111695	A	T	100	PASS	AC=1232;AF=0.246006;AN=5008;NS=2504;DP=15453;EAS_AF=0.2937;AMR_AF=0.2277;AFR_AF=0.1399;EUR_AF=0.1849;SAS_AF=0.4162;AA=A|||;VT=SNP
12	104040692	rs703628	A	G	100	PASS	AC=4664;AF=0.93131;AN=5008;NS=2504;DP=21688;EAS_AF=0.8095;AMR_AF=0.9092;AFR_AF=0.9955;EUR_AF=0.9563;SAS_AF=0.9601;AA=G|||;VT=SNP
12	104040728	rs138380193	A	G	100	PASS	AC=65;AF=0.0129792;AN=5008;NS=2504;DP=22020;EAS_AF=0.001;AMR_AF=0.0303;AFR_AF=0.0159;EUR_AF=0.0199;SAS_AF=0.002;AA=A|||;VT=SNP
12	104040968	rs12580493	A	G	100	PASS	AC=1263;AF=0.252196;AN=5008;NS=2504;DP=20938;EAS_AF=0.2937;AMR_AF=0.2248;AFR_AF=0.1649;EUR_AF=0.1849;SAS_AF=0.4162;AA=A|||;VT=SNP
12	104041054	rs11111696	A	G	100	PASS	AC=806;AF=0.160942;AN=5008;NS=2504;DP=21485;EAS_AF=0.1915;AMR_AF=0.1945;AFR_AF=0.062;EUR_AF=0.1531;SAS_AF=0.2474;AA=A|||;VT=SNP
12	104041211	rs703629	A	G	100	PASS	AC=4664;AF=0.93131;AN=5008;NS=2504;DP=21703;EAS_AF=0.8095;AMR_AF=0.9092;AFR_AF=0.9955;EUR_AF=0.9563;SAS_AF=0.9601;AA=A|||;VT=SNP
12	104041365	rs903185	T	C	100	PASS	AC=4664;AF=0.93131;AN=5008;NS=2504;DP=20010;EAS_AF=0.8095;AMR_AF=0.9092;AFR_AF=0.9955;EUR_AF=0.9563;SAS_AF=0.9601;AA=C|||;VT=SNP
12	104042736	rs697199	T	C	100	PASS	AC=3009;AF=0.600839;AN=5008;NS=2504;DP=21160;EAS_AF=0.5198;AMR_AF=0.6585;AFR_AF=0.5439;EUR_AF=0.7724;SAS_AF=0.544;AA=T|||;VT=SNP
12	104044241	rs12829198	G	A	100	PASS	AC=1243;AF=0.248203;AN=5008;NS=2504;DP=19894;EAS_AF=0.2907;AMR_AF=0.2248;AFR_AF=0.1551;EUR_AF=0.1849;SAS_AF=0.4121;AA=g|||;VT=SNP
12	104045152	rs150290208	C	T	100	PASS	AC=718;AF=0.143371;AN=5008;NS=2504;DP=15895;EAS_AF=0.1786;AMR_AF=0.0937;AFR_AF=0.1059;EUR_AF=0.0785;SAS_AF=0.2597;AA=C|||;VT=SNP
12	104045185	rs12303536	G	A	100	PASS	AC=205;AF=0.0409345;AN=5008;NS=2504;DP=18799;EAS_AF=0.001;AMR_AF=0.0418;AFR_AF=0.1165;EUR_AF=0.0189;SAS_AF=0.002;AA=G|||;VT=SNP
12	104045392	rs10861068	G	A	100	PASS	AC=1354;AF=0.270367;AN=5008;NS=2504;DP=18819;EAS_AF=0.2867;AMR_AF=0.2334;AFR_AF=0.2262;EUR_AF=0.1938;SAS_AF=0.4182;AA=G|||;VT=SNP
12	104045678	rs10778270	C	A	100	PASS	AC=1248;AF=0.249201;AN=5008;NS=2504;DP=18278;EAS_AF=0.2867;AMR_AF=0.2233;AFR_AF=0.1513;EUR_AF=0.1938;SAS_AF=0.4182;AA=C|||;VT=SNP
12	104046045	rs17034271	T	C	100	PASS	AC=185;AF=0.0369409;AN=5008;NS=2504;DP=20199;EAS_AF=0;AMR_AF=0.1484;AFR_AF=0.0008;EUR_AF=0.0288;SAS_AF=0.0532;AA=T|||;VT=SNP
12	104046149	rs17502807	T	C	100	PASS	AC=65;AF=0.0129792;AN=5008;NS=2504;DP=20621;EAS_AF=0;AMR_AF=0.0231;AFR_AF=0.0008;EUR_AF=0.0408;SAS_AF=0.0072;AA=T|||;VT=SNP
12	104046601	rs1032450	A	G	100	PASS	AC=1144;AF=0.228435;AN=5008;NS=2504;DP=20291;EAS_AF=0.3323;AMR_AF=0.2233;AFR_AF=0.1808;EUR_AF=0.162;SAS_AF=0.2577;AA=A|||;VT=SNP
12	104046948	rs73189803	C	T	100	PASS	AC=49;AF=0.00978435;AN=5008;NS=2504;DP=17650;EAS_AF=0;AMR_AF=0.0144;AFR_AF=0;EUR_AF=0.0298;SAS_AF=0.0092;AA=C|||;VT=SNP
12	104047036	rs11111703	A	G	100	PASS	AC=1000;AF=0.199681;AN=5008;NS=2504;DP=20978;EAS_AF=0.2054;AMR_AF=0.2205;AFR_AF=0.1778;EUR_AF=0.162;SAS_AF=0.2474;AA=A|||;VT=SNP
12	104047682	rs11111704	T	C	100	PASS	AC=1314;AF=0.26238;AN=5008;NS=2504;DP=25093;EAS_AF=0.2867;AMR_AF=0.2305;AFR_AF=0.1974;EUR_AF=0.1938;SAS_AF=0.4182;AA=T|||;VT=SNP
12	104048446	rs149524008	G	T	100	PASS	AC=22;AF=0.00439297;AN=5008;NS=2504;DP=21467;EAS_AF=0;AMR_AF=0.0029;AFR_AF=0.0008;EUR_AF=0.0159;SAS_AF=0.0031;AA=G|||;VT=SNP;EX_TARGET
12	104048592	rs831425	C	T	100	PASS	AC=3683;AF=0.735423;AN=5008;NS=2504;DP=20853;EAS_AF=0.6181;AMR_AF=0.6902;AFR_AF=0.8177;EUR_AF=0.7942;SAS_AF=0.7168;AA=C|||;VT=SNP
12	104049941	rs17034281	C	A	100	PASS	AC=1000;AF=0.199681;AN=5008;NS=2504;DP=22325;EAS_AF=0.2054;AMR_AF=0.2205;AFR_AF=0.1778;EUR_AF=0.162;SAS_AF=0.2474;AA=C|||;VT=SNP
12	104050874	rs703631	G	T	100	PASS	AC=3680;AF=0.734824;AN=5008;NS=2504;DP=13973;EAS_AF=0.6181;AMR_AF=0.6916;AFR_AF=0.8147;EUR_AF=0.7942;SAS_AF=0.7168;AA=G|||;VT=SNP
12	104051026	rs12368407	G	A	100	PASS	AC=1001;AF=0.19988;AN=5008;NS=2504;DP=10778;EAS_AF=0.2054;AMR_AF=0.2205;AFR_AF=0.1785;EUR_AF=0.162;SAS_AF=0.2474;AA=G|||;VT=SNP
12	104051298	rs831681	C	A	100	PASS	AC=3683;AF=0.735423;AN=5008;NS=2504;DP=18591;EAS_AF=0.6181;AMR_AF=0.6916;AFR_AF=0.8169;EUR_AF=0.7942;SAS_AF=0.7168;AA=A|||;VT=SNP
12	104051407	rs703632	G	A	100	PASS	AC=2367;AF=0.472644;AN=5008;NS=2504;DP=19130;EAS_AF=0.3313;AMR_AF=0.4597;AFR_AF=0.6203;EUR_AF=0.6004;SAS_AF=0.2965;AA=G|||;VT=SNP
12	104051927	rs75712475	G	A	100	PASS	AC=693;AF=0.138379;AN=5008;NS=2504;DP=21783;EAS_AF=0.1766;AMR_AF=0.0937;AFR_AF=0.0946;EUR_AF=0.0785;SAS_AF=0.2515;AA=G|||;VT=SNP
12	104052124	rs831426	C	A	100	PASS	AC=3642;AF=0.727236;AN=5008;NS=2504;DP=18240;EAS_AF=0.6181;AMR_AF=0.6888;AFR_AF=0.7874;EUR_AF=0.7942;SAS_AF=0.7168;AA=A|||;VT=SNP
12	104052338	rs703633	A	G	100	PASS	AC=2215;AF=0.442292;AN=5008;NS=2504;DP=21813;EAS_AF=0.3313;AMR_AF=0.4496;AFR_AF=0.5098;EUR_AF=0.6004;SAS_AF=0.2975;AA=A|||;VT=SNP
12	104053109	rs10431413	C	T	100	PASS	AC=402;AF=0.0802716;AN=5008;NS=2504;DP=22772;EAS_AF=0.1339;AMR_AF=0.0893;AFR_AF=0.1135;EUR_AF=0.0288;SAS_AF=0.0266;AA=T|||;VT=SNP
12	104053228	rs117039181	G	A	100	PASS	AC=45;AF=0.00898562;AN=5008;NS=2504;DP=23664;EAS_AF=0;AMR_AF=0.0086;AFR_AF=0.0008;EUR_AF=0.0229;SAS_AF=0.0153;AA=G|||;VT=SNP
12	104053376	rs76065529	T	C	100	PASS	AC=138;AF=0.0275559;AN=5008;NS=2504;DP=20999;EAS_AF=0.0476;AMR_AF=0.0605;AFR_AF=0.0045;EUR_AF=0.0209;SAS_AF=0.0215;AA=C|||;VT=SNP
12	104053420	rs7315384	A	C	100	PASS	AC=1701;AF=0.339657;AN=5008;NS=2504;DP=19754;EAS_AF=0.3353;AMR_AF=0.2478;AFR_AF=0.4017;EUR_AF=0.2416;SAS_AF=0.4264;AA=A|||;VT=SNP
12	104053738	rs149904111	G	C	100	PASS	AC=47;AF=0.00938498;AN=5008;NS=2504;DP=21525;EAS_AF=0;AMR_AF=0.0202;AFR_AF=0.0023;EUR_AF=0.0249;SAS_AF=0.0051;AA=G|||;VT=SNP
12	104053955	rs11111705	A	G	100	PASS	AC=1854;AF=0.370208;AN=5008;NS=2504;DP=20173;EAS_AF=0.3383;AMR_AF=0.389;AFR_AF=0.2844;EUR_AF=0.4006;SAS_AF=0.4744;AA=A|||;VT=SNP
12	104054434	rs831427	C	T	100	PASS	AC=725;AF=0.144768;AN=5008;NS=2504;DP=19582;EAS_AF=0.3115;AMR_AF=0.1182;AFR_AF=0.0393;EUR_AF=0.1481;SAS_AF=0.1309;AA=C|||;VT=SNP
12	104055061	rs7959033	C	T	100	PASS	AC=2814;AF=0.561901;AN=5008;NS=2504;DP=17612;EAS_AF=0.5724;AMR_AF=0.6369;AFR_AF=0.3646;EUR_AF=0.6123;SAS_AF=0.7127;AA=T|||;VT=SNP
12	104055088	rs7958947	A	G	100	PASS	AC=3163;AF=0.631589;AN=5008;NS=2504;DP=19080;EAS_AF=0.6875;AMR_AF=0.7161;AFR_AF=0.4244;EUR_AF=0.6501;SAS_AF=0.7751;AA=G|||;VT=SNP
12	104055131	rs143606630	C	G	100	PASS	AC=123;AF=0.0245607;AN=5008;NS=2504;DP=18927;EAS_AF=0;AMR_AF=0.0202;AFR_AF=0.028;EUR_AF=0.0676;SAS_AF=0.0041;AA=C|||;VT=SNP
12	104055170	rs148295919	A	G	100	PASS	AC=123;AF=0.0245607;AN=5008;NS=2504;DP=18331;EAS_AF=0;AMR_AF=0.0202;AFR_AF=0.028;EUR_AF=0.0676;SAS_AF=0.0041;AA=A|||;VT=SNP
12	104055645	rs79070155	G	A	100	PASS	AC=274;AF=0.0547125;AN=5008;NS=2504;DP=19026;EAS_AF=0.1161;AMR_AF=0.0778;AFR_AF=0.0023;EUR_AF=0.0378;SAS_AF=0.0634;AA=G|||;VT=SNP
12	104056322	rs10778272	G	A	100	PASS	AC=1877;AF=0.3748;AN=5008;NS=2504;DP=21830;EAS_AF=0.4534;AMR_AF=0.3761;AFR_AF=0.2186;EUR_AF=0.3936;SAS_AF=0.4847;AA=G|||;VT=SNP
12	104056737	rs148397037	G	A	100	PASS	AC=30;AF=0.00599042;AN=5008;NS=2504;DP=20909;EAS_AF=0;AMR_AF=0.0202;AFR_AF=0.0008;EUR_AF=0.0109;SAS_AF=0.0041;AA=G|||;VT=SNP;EX_TARGET
12	104057153	rs10861070	G	C	100	PASS	AC=3155;AF=0.629992;AN=5008;NS=2504;DP=19432;EAS_AF=0.8105;AMR_AF=0.7147;AFR_AF=0.3782;EUR_AF=0.5835;SAS_AF=0.772;AA=C|||;VT=SNP
12	104057384	rs11111707	C	G	100	PASS	AC=686;AF=0.136981;AN=5008;NS=2504;DP=18507;EAS_AF=0.3046;AMR_AF=0.0692;AFR_AF=0.0113;EUR_AF=0.1004;SAS_AF=0.2198;AA=C|||;VT=SNP
12	104057619	rs11111708	A	G	100	PASS	AC=3168;AF=0.632588;AN=5008;NS=2504;DP=16876;EAS_AF=0.8194;AMR_AF=0.7147;AFR_AF=0.3812;EUR_AF=0.5835;SAS_AF=0.772;AA=G|||;VT=SNP
12	104057788	rs703635	G	A	100	PASS	AC=695;AF=0.138778;AN=5008;NS=2504;DP=18133;EAS_AF=0.1776;AMR_AF=0.1239;AFR_AF=0.1263;EUR_AF=0.1471;SAS_AF=0.1176;AA=G|||;VT=SNP
12	104057868	rs4497503	A	G	100	PASS	AC=3168;AF=0.632588;AN=5008;NS=2504;DP=20788;EAS_AF=0.8194;AMR_AF=0.7147;AFR_AF=0.3812;EUR_AF=0.5835;SAS_AF=0.772;AA=A|||;VT=SNP
12	104058079	rs74441827	G	A	100	PASS	AC=25;AF=0.00499201;AN=5008;NS=2504;DP=15276;EAS_AF=0;AMR_AF=0.0086;AFR_AF=0.0008;EUR_AF=0.0139;SAS_AF=0.0041;AA=G|||;VT=SNP
12	104058144	rs10778273	A	G	100	PASS	AC=3169;AF=0.632788;AN=5008;NS=2504;DP=15510;EAS_AF=0.8194;AMR_AF=0.7147;AFR_AF=0.3812;EUR_AF=0.5845;SAS_AF=0.772;AA=G|||;VT=SNP
12	104058214	rs860532	C	A	100	PASS	AC=4099;AF=0.81849;AN=5008;NS=2504;DP=16737;EAS_AF=0.997;AMR_AF=0.8674;AFR_AF=0.6157;EUR_AF=0.7972;SAS_AF=0.8957;AA=G|||;VT=SNP
12	104058396	rs78779616	A	G	100	PASS	AC=267;AF=0.0533147;AN=5008;NS=2504;DP=19397;EAS_AF=0.1181;AMR_AF=0.0677;AFR_AF=0.0023;EUR_AF=0.0378;SAS_AF=0.0613;AA=A|||;VT=SNP
12	104058591	rs10745977	G	C	100	PASS	AC=3168;AF=0.632588;AN=5008;NS=2504;DP=19263;EAS_AF=0.8194;AMR_AF=0.7147;AFR_AF=0.3812;EUR_AF=0.5835;SAS_AF=0.772;AA=G|||;VT=SNP
12	104058780	rs10745978	C	T	100	PASS	AC=3242;AF=0.647364;AN=5008;NS=2504;DP=20869;EAS_AF=0.8194;AMR_AF=0.7219;AFR_AF=0.4334;EUR_AF=0.5835;SAS_AF=0.772;AA=T|||;VT=SNP
12	104059010	rs4248849	T	C	100	PASS	AC=1843;AF=0.368011;AN=5008;NS=2504;DP=21027;EAS_AF=0.4683;AMR_AF=0.3401;AFR_AF=0.1944;EUR_AF=0.3956;SAS_AF=0.4908;AA=T|||;VT=SNP
12	104059132	rs903184	G	C	100	PASS	AC=3130;AF=0.625;AN=5008;NS=2504;DP=21688;EAS_AF=0.8194;AMR_AF=0.7133;AFR_AF=0.3533;EUR_AF=0.5835;SAS_AF=0.772;AA=g|||;VT=SNP
12	104059170	rs703636	A	G	100	PASS	AC=705;AF=0.140775;AN=5008;NS=2504;DP=22926;EAS_AF=0.1776;AMR_AF=0.1239;AFR_AF=0.1339;EUR_AF=0.1471;SAS_AF=0.1176;AA=A|||;VT=SNP
12	104059763	rs703637	C	G	100	PASS	AC=693;AF=0.138379;AN=5008;NS=2504;DP=20436;EAS_AF=0.1776;AMR_AF=0.1239;AFR_AF=0.1256;EUR_AF=0.1461;SAS_AF=0.1176;AA=C|||;VT=SNP
12	104059790	rs755598	C	A	100	PASS	AC=3126;AF=0.624201;AN=5008;NS=2504;DP=19397;EAS_AF=0.8194;AMR_AF=0.7176;AFR_AF=0.348;EUR_AF=0.5835;SAS_AF=0.772;AA=C|||;VT=SNP
12	104060421	rs79691715	A	G	100	PASS	AC=266;AF=0.053115;AN=5008;NS=2504;DP=19770;EAS_AF=0.1171;AMR_AF=0.0677;AFR_AF=0.0023;EUR_AF=0.0378;SAS_AF=0.0613;AA=A|||;VT=SNP
12	104060741	rs3752877	A	G	100	PASS	AC=266;AF=0.053115;AN=5008;NS=2504;DP=20374;EAS_AF=0.1171;AMR_AF=0.0677;AFR_AF=0.0023;EUR_AF=0.0378;SAS_AF=0.0613;AA=A|||;VT=SNP
12	104060845	rs1809783	A	G	100	PASS	AC=1780;AF=0.355431;AN=5008;NS=2504;DP=19712;EAS_AF=0.4692;AMR_AF=0.3372;AFR_AF=0.1483;EUR_AF=0.3956;SAS_AF=0.4898;AA=a|||;VT=SNP
12	104060872	rs3752879	C	T	100	PASS	AC=3113;AF=0.621605;AN=5008;NS=2504;DP=20280;EAS_AF=0.8194;AMR_AF=0.7176;AFR_AF=0.3381;EUR_AF=0.5835;SAS_AF=0.772;AA=c|||;VT=SNP
12	104060912	rs903182	T	G	100	PASS	AC=3192;AF=0.63738;AN=5008;NS=2504;DP=20977;EAS_AF=0.8194;AMR_AF=0.7219;AFR_AF=0.3956;EUR_AF=0.5835;SAS_AF=0.772;AA=G|||;VT=SNP
12	104061334	rs1582879	A	G	100	PASS	AC=1770;AF=0.353435;AN=5008;NS=2504;DP=19873;EAS_AF=0.4692;AMR_AF=0.3357;AFR_AF=0.143;EUR_AF=0.3936;SAS_AF=0.4898;AA=A|||;VT=SNP
12	104061525	rs831428	C	T	100	PASS	AC=3848;AF=0.768371;AN=5008;NS=2504;DP=20125;EAS_AF=0.996;AMR_AF=0.8415;AFR_AF=0.4955;EUR_AF=0.7286;SAS_AF=0.8916;AA=T|||;VT=SNP
12	104061597	rs7296829	C	T	100	PASS	AC=3055;AF=0.610024;AN=5008;NS=2504;DP=20518;EAS_AF=0.8194;AMR_AF=0.7118;AFR_AF=0.2973;EUR_AF=0.5835;SAS_AF=0.772;AA=C|||;VT=SNP
```
