## Supplementary material for "Characterization of shared and ancestry-specific signals driving complex traits using multi-ancestry fine-mapping": mesusieoutput

```
                 eur          afr      eur_afr
   [1,] 3.379926e-04 3.082997e-04 2.838672e-04
   [2,] 2.902418e-04 3.005249e-04 2.352949e-04
   [3,] 3.269615e-04 3.076918e-04 2.735026e-04
   [4,] 1.203190e-04 9.628577e-05 2.650270e-05
   [5,] 3.395382e-04 3.071709e-04 2.841313e-04
   [6,] 9.929255e-05 5.352466e-05 1.119400e-05
   [7,] 9.131538e-05 6.770154e-05 1.460109e-05
   [8,] 8.842340e-05 5.789667e-05 1.129032e-05
   [9,] 9.142009e-05 7.010378e-05 1.514736e-05
  [10,] 8.883140e-05 5.810405e-05 1.140266e-05
  [11,] 8.921708e-05 5.965193e-05 1.187751e-05
  [12,] 8.764893e-05 5.823135e-05 1.126468e-05
  [13,] 8.805794e-05 5.726107e-05 1.107608e-05
  [14,] 8.850625e-05 5.854139e-05 1.146816e-05
  [15,] 8.911849e-05 6.342994e-05 1.239490e-05
  [16,] 9.078198e-05 6.036952e-05 1.158527e-05
  [17,] 1.205912e-04 1.723901e-04 4.750230e-05
  [18,] 8.839339e-05 5.752726e-05 1.119134e-05
  [19,] 3.280835e-04 3.064487e-04 2.733202e-04
  [20,] 1.203359e-04 9.035009e-05 2.486052e-05
  [21,] 8.855508e-05 5.860386e-05 1.148850e-05
  [22,] 8.842336e-05 5.750955e-05 1.119071e-05
  [23,] 1.203299e-04 9.478229e-05 2.607669e-05
  [24,] 8.872856e-05 5.822080e-05 1.141760e-05
  [25,] 8.885565e-05 5.833234e-05 1.146437e-05
  [26,] 3.538905e-04 5.772013e-05 4.342873e-05
  [27,] 8.921235e-05 6.358261e-05 1.244366e-05
  [28,] 1.210884e-04 2.360163e-04 6.505094e-05
  [29,] 8.822645e-05 5.807971e-05 1.130966e-05
  [30,] 9.948906e-05 8.141797e-05 1.807713e-05
  [31,] 1.203583e-04 9.539748e-05 2.624252e-05
  [32,] 9.032440e-05 6.160179e-05 1.182028e-05
  [33,] 1.058927e-04 1.717821e-04 4.305851e-05
  [34,] 1.205443e-04 9.622709e-05 2.643571e-05
  [35,] 3.052361e-04 3.013388e-04 2.487393e-04
  [36,] 8.911457e-05 5.853715e-05 1.155345e-05
  [37,] 8.890047e-05 5.816143e-05 1.142647e-05
  [38,] 8.903606e-05 5.886885e-05 1.162813e-05
  [39,] 8.932813e-05 6.247738e-05 1.217965e-05
  [40,] 2.912822e-04 6.361205e-05 4.382866e-05
  [41,] 9.484516e-05 7.480071e-05 1.592105e-05
  [42,] 2.160268e-04 1.288369e-04 6.936669e-05
  [43,] 1.336472e-04 1.505113e-04 4.532088e-05
  [44,] 9.217278e-05 7.645487e-05 1.582999e-05
  [45,] 9.297300e-05 6.156827e-05 1.302038e-05
  [46,] 9.196186e-05 6.293331e-05 1.331720e-05
  [47,] 9.802462e-05 6.823235e-05 1.503547e-05
  [48,] 9.714534e-05 7.936206e-05 1.724161e-05
  [49,] 9.637548e-05 7.936206e-05 1.711312e-05
  [50,] 9.210751e-05 6.218698e-05 1.307850e-05
  [51,] 8.970304e-05 6.054687e-05 1.228820e-05
  [52,] 1.373489e-04 2.038859e-04 6.510543e-05
  [53,] 9.735761e-05 6.588751e-05 1.504560e-05
  [54,] 3.132636e-04 1.300114e-04 1.032589e-04
  [55,] 9.954482e-05 5.271186e-05 1.103719e-05
  [56,] 1.330804e-04 1.632398e-04 4.922607e-05
  [57,] 1.312088e-04 1.252424e-04 3.550863e-05
  [58,] 9.242616e-05 6.251173e-05 1.330266e-05
  [59,] 1.181735e-04 1.040464e-04 2.711447e-05
  [60,] 1.295391e-04 5.951613e-05 1.708570e-05
  [61,] 8.277116e-05 7.322793e-05 1.415951e-05
  [62,] 9.407496e-05 6.333914e-05 1.383169e-05
  [63,] 9.418457e-05 6.336157e-05 1.385540e-05
  [64,] 1.121359e-04 1.640024e-04 4.244098e-05
  [65,] 9.565007e-05 2.267721e-04 5.188763e-05
  [66,] 1.300751e-04 1.377652e-04 3.864610e-05
  [67,] 1.199668e-04 5.008678e-05 1.241907e-05
  [68,] 1.335626e-04 1.429670e-04 4.099825e-05
  [69,] 1.387417e-04 1.572222e-04 4.656481e-05
  [70,] 1.305527e-04 1.896583e-04 5.285962e-05
  [71,] 1.045253e-04 5.769745e-05 1.305716e-05
  [72,] 1.656174e-04 7.143394e-05 2.762006e-05
  [73,] 1.331682e-04 3.966450e-04 1.177255e-04
  [74,] 1.178379e-04 5.322381e-05 1.322394e-05
  [75,] 9.791895e-05 2.019601e-04 4.746914e-05
  [76,] 1.244126e-04 5.271619e-05 1.378285e-05
  [77,] 1.045699e-04 1.205557e-04 3.031318e-05
  [78,] 1.127349e-04 1.397490e-04 3.806801e-05
  [79,] 1.185944e-04 1.563647e-04 4.466086e-05
  [80,] 9.193911e-05 7.956290e-05 1.716469e-05
  [81,] 1.330372e-04 3.218594e-04 9.557898e-05
  [82,] 1.324930e-04 1.090748e-04 3.362051e-05
  [83,] 1.085146e-04 2.077384e-04 4.909861e-05
  [84,] 1.326627e-04 3.534183e-04 1.048904e-04
  [85,] 8.988647e-05 8.292263e-05 1.745891e-05
  [86,] 9.125784e-05 7.959598e-05 1.703184e-05
  [87,] 1.287105e-04 1.244559e-04 3.843628e-05
  [88,] 1.087536e-04 5.253608e-05 1.196997e-05
  [89,] 1.470852e-04 6.812572e-05 2.332362e-05
  [90,] 1.318753e-04 8.594288e-05 2.626259e-05
  [91,] 1.079406e-04 1.241415e-04 2.984761e-05
  [92,] 1.270944e-04 5.238170e-05 1.409189e-05
  [93,] 1.322644e-04 1.314894e-04 3.924220e-05
  [94,] 1.315296e-04 2.347985e-04 6.963583e-05
  [95,] 1.168189e-04 1.017118e-04 2.856445e-05
  [96,] 1.093108e-04 1.233345e-04 2.998560e-05
  [97,] 1.087051e-04 1.268701e-04 3.061335e-05
  [98,] 1.744997e-04 1.023833e-04 4.343850e-05
  [99,] 1.913256e-04 5.460634e-05 2.244745e-05
 [100,] 7.958835e-05 5.948784e-05 1.064719e-05
 [101,] 8.603205e-05 1.295008e-04 2.645667e-05
 [102,] 1.334963e-04 9.689631e-05 2.933279e-05
 [103,] 1.241783e-04 5.701454e-05 1.548935e-05
 [104,] 1.137452e-04 7.333099e-05 1.962299e-05
 [105,] 1.158933e-04 1.082339e-04 2.979546e-05
 [106,] 7.823851e-05 6.511220e-05 1.184253e-05
 [107,] 1.326854e-04 1.196437e-04 3.577415e-05
 [108,] 1.324303e-04 1.281133e-04 3.825251e-05
 [109,] 7.884234e-05 6.344781e-05 1.156419e-05
 [110,] 1.321291e-04 1.006150e-04 3.038592e-05
 [111,] 8.844839e-05 4.466246e-05 7.899238e-06
 [112,] 1.304615e-04 4.951958e-05 1.314950e-05
 [113,] 1.129358e-04 1.052982e-04 2.750393e-05
 [114,] 9.204314e-05 6.928080e-05 1.460449e-05
 [115,] 9.007440e-05 6.733015e-05 1.384697e-05
 [116,] 8.770147e-05 4.967654e-05 9.031298e-06
 [117,] 1.097529e-04 5.196101e-05 1.184832e-05
 [118,] 1.218395e-04 5.207996e-05 1.312561e-05
 [119,] 1.362263e-04 8.268819e-05 2.517845e-05
 [120,] 1.300363e-04 5.268401e-05 1.473395e-05
 [121,] 1.307845e-04 5.461231e-05 1.531103e-05
 [122,] 1.253399e-04 5.134941e-05 1.341225e-05
 [123,] 1.007927e-04 1.064279e-04 2.519964e-05
 [124,] 1.473683e-04 8.010620e-05 2.788372e-05
 [125,] 9.744114e-05 5.346855e-05 1.096020e-05
 [126,] 1.028984e-04 1.381625e-04 3.181419e-05
 [127,] 9.232816e-05 1.626599e-04 3.573856e-05
 [128,] 7.682119e-05 4.781198e-05 7.541175e-06
 [129,] 8.689980e-05 4.571601e-05 8.005731e-06
 [130,] 7.800190e-05 4.802160e-05 7.641527e-06
 [131,] 2.553523e-04 1.381045e-04 8.946194e-05
 [132,] 1.132547e-04 1.722970e-04 4.266540e-05
 [133,] 8.423074e-05 1.219499e-04 2.391392e-05
 [134,] 9.291206e-05 4.911527e-05 9.390795e-06
 [135,] 1.072017e-04 7.542234e-05 1.862167e-05
 [136,] 8.877359e-05 8.351155e-05 1.756798e-05
 [137,] 1.387164e-04 6.087052e-05 1.882226e-05
 [138,] 1.419979e-04 6.275419e-05 2.025693e-05
 [139,] 1.005693e-04 6.350118e-05 1.459040e-05
 [140,] 1.297344e-04 8.987645e-05 2.651096e-05
 [141,] 9.431996e-05 6.339958e-05 1.289345e-05
 [142,] 1.040180e-04 7.492822e-05 1.764067e-05
 [143,] 9.317229e-05 1.368772e-04 3.044828e-05
 [144,] 7.567493e-05 8.723846e-05 1.541251e-05
 [145,] 7.556907e-05 8.300297e-05 1.463986e-05
 [146,] 7.138732e-05 1.357309e-04 2.245966e-05
 [147,] 5.695124e-03 1.147695e-04 2.100094e-03
 [148,] 9.594393e-05 7.166564e-05 1.836762e-05
 [149,] 8.214610e-03 1.155717e-04 3.080828e-03
 [150,] 7.213177e-05 1.756709e-04 2.938580e-05
 [151,] 6.514869e-03 9.139499e-05 1.973442e-03
 [152,] 6.813982e-03 9.139105e-05 2.061347e-03
 [153,] 7.584004e-03 1.152352e-04 2.826884e-03
 [154,] 8.541406e-05 8.030148e-05 1.536160e-05
 [155,] 8.551344e-05 8.122921e-05 1.559817e-05
 [156,] 5.782587e-03 1.088054e-04 2.155246e-03
 [157,] 3.092566e-04 1.484086e-04 2.224126e-04
 [158,] 7.471200e-05 7.585165e-05 1.316089e-05
 [159,] 6.125305e-03 1.288219e-04 2.806006e-03
 [160,] 7.381089e-05 5.943004e-05 9.566961e-06
 [161,] 7.234059e-05 1.033275e-04 1.740574e-05
 [162,] 7.217829e-05 1.041338e-04 1.749040e-05
 [163,] 2.950789e-04 8.753520e-05 6.238168e-05
 [164,] 7.318517e-05 5.857252e-05 9.306157e-06
 [165,] 7.440703e-03 1.207869e-04 3.006495e-03
 [166,] 7.243641e-05 6.074664e-05 9.634052e-06
 [167,] 8.426361e-05 7.841673e-05 1.513121e-05
 [168,] 7.021605e-03 1.170852e-04 2.706797e-03
 [169,] 7.261848e-05 6.741493e-05 1.098294e-05
 [170,] 9.216229e-05 8.429084e-05 1.802373e-05
 [171,] 7.542797e-03 1.169264e-04 2.901001e-03
 [172,] 6.931136e-03 1.184549e-04 3.817168e-03
 [173,] 8.563912e-03 1.170485e-04 3.302632e-03
 [174,] 8.578618e-03 1.226577e-04 3.558408e-03
 [175,] 7.760780e-03 1.228058e-04 3.221334e-03
 [176,] 8.766452e-03 1.228419e-04 3.645528e-03
 [177,] 7.181721e-03 1.159100e-04 2.710279e-03
 [178,] 6.789263e-03 8.962174e-05 2.832974e-03
 [179,] 4.229074e-03 1.376729e-04 2.050671e-03
 [180,] 2.421754e-04 1.031349e-04 6.129871e-05
 [181,] 8.466237e-05 8.516189e-05 1.627643e-05
 [182,] 6.447848e-03 1.163479e-04 2.644595e-03
 [183,] 4.852825e-03 1.097663e-04 2.159378e-03
 [184,] 7.213762e-05 5.760927e-05 8.969143e-06
 [185,] 1.279604e-04 1.157946e-04 3.445061e-05
 [186,] 7.477172e-03 1.076549e-04 2.712302e-03
 [187,] 6.905657e-03 1.356005e-04 4.139406e-03
 [188,] 7.618394e-03 1.171385e-04 2.940797e-03
 [189,] 7.541275e-03 9.088628e-05 3.223632e-03
 [190,] 7.686575e-03 8.204098e-05 2.797690e-03
 [191,] 8.440089e-05 8.158711e-05 1.544245e-05
 [192,] 6.835556e-04 6.202084e-05 2.214434e-04
 [193,] 8.549093e-03 1.225414e-04 3.541264e-03
 [194,] 7.600283e-05 7.921090e-05 1.411145e-05
 [195,] 7.370770e-05 7.890304e-05 1.351070e-05
 [196,] 8.044908e-03 1.363403e-04 3.942358e-03
 [197,] 8.639289e-03 1.227025e-04 3.586192e-03
 [198,] 8.848576e-05 9.073765e-05 1.804634e-05
 [199,] 7.498845e-03 1.025755e-04 3.593349e-03
 [200,] 7.327773e-05 2.206077e-04 3.776757e-05
 [201,] 7.526943e-05 7.514549e-05 1.316694e-05
 [202,] 1.224576e-04 9.534533e-05 2.688082e-05
 [203,] 7.354632e-05 7.700140e-05 1.314658e-05
 [204,] 7.341442e-05 5.891452e-05 9.404693e-06
 [205,] 7.656220e-03 1.169673e-04 2.947012e-03
 [206,] 8.237399e-05 8.208232e-05 1.525513e-05
 [207,] 6.943444e-03 1.176706e-04 3.796400e-03
 [208,] 7.051266e-03 1.227025e-04 2.920196e-03
 [209,] 1.166027e-04 1.500699e-04 4.128912e-05
 [210,] 8.112368e-05 7.961525e-05 1.478962e-05
 [211,] 1.287989e-04 9.543841e-05 2.838482e-05
 [212,] 7.431710e-05 6.029360e-05 1.008345e-05
 [213,] 7.679808e-03 1.170091e-04 2.958143e-03
 [214,] 7.416588e-05 6.186972e-05 1.042723e-05
 [215,] 7.289562e-05 6.911634e-05 1.137788e-05
 [216,] 1.299179e-04 9.384196e-05 2.816751e-05
 [217,] 9.041802e-05 7.233214e-05 1.597956e-05
 [218,] 7.373912e-05 5.801201e-05 9.265336e-06
 [219,] 7.193172e-05 5.845249e-05 9.057908e-06
 [220,] 7.394788e-05 1.042133e-04 1.799079e-05
 [221,] 7.189250e-05 5.663059e-05 8.721394e-06
 [222,] 9.021675e-03 1.169854e-04 3.476368e-03
 [223,] 7.230554e-05 2.057403e-04 3.460308e-05
 [224,] 8.120983e-03 1.169529e-04 3.125843e-03
 [225,] 7.366009e-05 5.537704e-05 8.721131e-06
 [226,] 4.931027e-04 5.202757e-05 1.003458e-04
 [227,] 1.148162e-04 1.264411e-04 3.254350e-05
 [228,] 6.777911e-03 8.187924e-05 2.461472e-03
 [229,] 6.613111e-03 1.308500e-04 3.664607e-03
 [230,] 6.603380e-03 1.189455e-04 2.623258e-03
 [231,] 7.314670e-03 8.183625e-05 2.648033e-03
 [232,] 9.625699e-03 1.022059e-04 4.597540e-03
 [233,] 5.936656e-04 5.913918e-05 1.691298e-04
 [234,] 7.416430e-05 7.085888e-05 1.220386e-05
 [235,] 9.399721e-03 1.224615e-04 3.895070e-03
 [236,] 7.567184e-05 5.935545e-05 9.803049e-06
 [237,] 6.603357e-03 1.168679e-04 2.536985e-03
 [238,] 1.226404e-04 1.950217e-04 5.906758e-05
 [239,] 8.817842e-03 1.168468e-04 3.391309e-03
 [240,] 7.186381e-05 4.743501e-05 6.956211e-06
 [241,] 1.357342e-04 8.686296e-05 3.619241e-05
 [242,] 9.602937e-04 6.166950e-05 2.957898e-04
 [243,] 8.275743e-05 2.210252e-04 4.356352e-05
 [244,] 1.102964e-04 1.187058e-04 2.980062e-05
 [245,] 1.417743e-04 4.568619e-05 4.150320e-05
 [246,] 8.946892e-05 1.103845e-04 2.209195e-05
 [247,] 8.531936e-05 1.085490e-04 2.082910e-05
 [248,] 8.680722e-05 1.045712e-04 2.038887e-05
 [249,] 1.399888e-04 4.635414e-05 2.806911e-05
 [250,] 7.963701e-05 1.765578e-04 3.328556e-05
 [251,] 8.157631e-05 1.507484e-04 2.917084e-05
 [252,] 1.272328e-04 4.627386e-05 2.353023e-05
 [253,] 8.800477e-05 1.122616e-04 2.213337e-05
 [254,] 8.529275e-05 7.738254e-05 1.526715e-05
 [255,] 8.462319e-05 1.074011e-04 2.045970e-05
 [256,] 7.799397e-05 1.751334e-04 3.224965e-05
 [257,] 7.781498e-05 9.279280e-05 1.647319e-05
 [258,] 8.470089e-05 1.015148e-04 1.937342e-05
 [259,] 1.211022e-04 4.663743e-05 2.107577e-05
 [260,] 7.830404e-05 2.277380e-04 4.218922e-05
 [261,] 1.144929e-04 4.676781e-05 2.238317e-05
 [262,] 7.900522e-05 2.350001e-04 4.398515e-05
 [263,] 8.627719e-05 7.286927e-05 1.418846e-05
 [264,] 7.908384e-05 2.290941e-04 4.292230e-05
 [265,] 8.374991e-05 7.561563e-05 1.477097e-05
 [266,] 8.038361e-05 2.370230e-04 4.522079e-05
 [267,] 8.263216e-05 7.417327e-05 1.393182e-05
 [268,] 8.222092e-05 9.727509e-05 1.810036e-05
 [269,] 8.537642e-05 1.019172e-04 1.959428e-05
 [270,] 8.111708e-05 8.094311e-05 1.533108e-05
 [271,] 8.051827e-05 9.602641e-05 1.754773e-05
 [272,] 1.164262e-04 4.521303e-05 2.134219e-05
 [273,] 1.304919e-04 9.778631e-05 2.979999e-05
 [274,] 8.052753e-05 1.013168e-04 1.849068e-05
 [275,] 2.447359e-02 1.658627e-04 2.617558e-02
 [276,] 7.631822e-05 6.905125e-05 1.182644e-05
 [277,] 7.754928e-05 1.228370e-04 2.243516e-05
 [278,] 8.092926e-05 7.410407e-05 1.395655e-05
 [279,] 7.205592e-03 1.092025e-04 2.659988e-03
 [280,] 7.799546e-05 5.664644e-05 9.432486e-06
 [281,] 7.823084e-05 5.692927e-05 9.542108e-06
 [282,] 7.767557e-05 5.801089e-05 9.711407e-06
 [283,] 8.034736e-05 7.022592e-05 1.308690e-05
 [284,] 7.771548e-05 5.840489e-05 9.800638e-06
 [285,] 7.625759e-05 5.473599e-05 8.841030e-06
 [286,] 8.570674e-05 4.626853e-05 9.061539e-06
 [287,] 7.660966e-05 5.944220e-05 9.806526e-06
 [288,] 7.694938e-05 5.763462e-05 9.551347e-06
 [289,] 7.838448e-05 7.512674e-05 1.368639e-05
 [290,] 7.654502e-05 5.505107e-05 8.960242e-06
 [291,] 1.952221e-04 1.816488e-04 7.924366e-05
 [292,] 7.526669e-05 6.071768e-05 1.003846e-05
 [293,] 7.623370e-05 7.712802e-05 1.363645e-05
 [294,] 7.490798e-05 6.142888e-05 1.005592e-05
 [295,] 7.398350e-05 5.928339e-05 9.476913e-06
 [296,] 6.114216e-04 5.534382e-05 1.645309e-04
 [297,] 3.115987e-03 1.162570e-04 1.096720e-03
 [298,] 7.142363e-03 1.368780e-04 6.115528e-03
 [299,] 8.138621e-05 6.827469e-05 1.283120e-05
 [300,] 8.090275e-05 7.697305e-05 1.439166e-05
 [301,] 1.129538e-04 1.176741e-04 3.043880e-05
 [302,] 1.204715e-04 8.900432e-05 2.461586e-05
 [303,] 7.939080e-05 8.087779e-05 1.492200e-05
 [304,] 5.615805e-03 1.177645e-04 2.062891e-03
 [305,] 8.869841e-05 1.045501e-04 2.124813e-05
 [306,] 7.206570e-05 9.730060e-05 1.634496e-05
 [307,] 7.144778e-05 2.376803e-04 3.947988e-05
 [308,] 2.076431e-04 9.786590e-05 4.682050e-05
 [309,] 1.345646e-04 1.768986e-04 5.560712e-05
 [310,] 8.433742e-05 1.661850e-04 3.318369e-05
 [311,] 1.143369e-04 1.719147e-04 4.293128e-05
 [312,] 8.116994e-05 8.032225e-05 1.529293e-05
 [313,] 7.107522e-05 7.726407e-05 1.275017e-05
 [314,] 3.364156e-04 5.111045e-05 6.766155e-05
 [315,] 8.317330e-05 8.142161e-05 1.539479e-05
 [316,] 9.062840e-05 9.237153e-05 1.983548e-05
 [317,] 8.467735e-05 1.407927e-04 2.821830e-05
 [318,] 8.513420e-05 1.357000e-04 2.733471e-05
 [319,] 1.141411e-04 1.672595e-04 4.260561e-05
 [320,] 8.504659e-05 1.391017e-04 2.800714e-05
 [321,] 8.260256e-05 2.459602e-04 4.807456e-05
 [322,] 8.352465e-05 1.258746e-04 2.483277e-05
 [323,] 4.086347e-04 5.433487e-05 1.064805e-04
 [324,] 1.272209e-04 1.206325e-04 3.504118e-05
 [325,] 8.328663e-05 1.268440e-04 2.494656e-05
 [326,] 1.360727e-04 9.542268e-05 3.057232e-05
 [327,] 8.567414e-05 1.387812e-04 2.817101e-05
 [328,] 8.277692e-05 1.407900e-04 2.750690e-05
 [329,] 8.496542e-05 7.772287e-05 1.501718e-05
 [330,] 3.700597e-04 5.209069e-05 8.372258e-05
 [331,] 8.391293e-05 1.307726e-04 2.593820e-05
 [332,] 8.123251e-05 1.999596e-04 3.832603e-05
 [333,] 8.844659e-05 8.709349e-05 1.823071e-05
 [334,] 8.181933e-05 7.181861e-05 1.534888e-05
 [335,] 8.109461e-05 5.775595e-05 1.270886e-05
 [336,] 1.383149e-04 8.341130e-05 2.709120e-05
 [337,] 2.552441e-04 8.742771e-05 5.302638e-05
 [338,] 1.113954e-04 1.794082e-04 4.405161e-05
 [339,] 8.572318e-05 6.837111e-05 1.377505e-05
 [340,] 1.117637e-04 1.985794e-04 4.859462e-05
 [341,] 1.372994e-04 1.191095e-04 3.765147e-05
 [342,] 1.086069e-04 1.825090e-04 4.449296e-05
 [343,] 1.402103e-04 1.188544e-04 3.835523e-05
 [344,] 1.565527e-04 1.350257e-04 5.232804e-05
 [345,] 7.944496e-05 7.262161e-05 1.331150e-05
 [346,] 1.375256e-04 6.401802e-05 2.009062e-05
 [347,] 1.375133e-04 6.405347e-05 2.010067e-05
 [348,] 8.176094e-05 7.678085e-05 1.432869e-05
 [349,] 8.124177e-05 7.555087e-05 1.403009e-05
 [350,] 8.023671e-05 5.651753e-05 9.854265e-06
 [351,] 8.107778e-05 7.706799e-05 1.427232e-05
 [352,] 8.120979e-05 7.935877e-05 1.488998e-05
 [353,] 1.375133e-04 6.395716e-05 2.006968e-05
 [354,] 1.375156e-04 6.402788e-05 2.009204e-05
 [355,] 1.375391e-04 6.418205e-05 2.014284e-05
 [356,] 7.942947e-05 7.593209e-05 1.381491e-05
 [357,] 1.375053e-04 6.402599e-05 2.009134e-05
 [358,] 1.375150e-04 6.393567e-05 2.006423e-05
 [359,] 1.375137e-04 6.394452e-05 2.006703e-05
 [360,] 1.375552e-04 6.410429e-05 2.012018e-05
 [361,] 7.711031e-05 5.650862e-05 9.375043e-06
 [362,] 7.833578e-05 5.650689e-05 9.615973e-06
 [363,] 7.512326e-05 5.646862e-05 9.258810e-06
 [364,] 1.375740e-04 6.415617e-05 2.014177e-05
 [365,] 1.376272e-04 6.413540e-05 2.014324e-05
 [366,] 8.117280e-05 8.501140e-05 1.570742e-05
 [367,] 1.469949e-04 1.012063e-04 3.596982e-05
 [368,] 1.374416e-04 6.385923e-05 2.003023e-05
 [369,] 4.080501e-04 7.261127e-05 6.244657e-05
 [370,] 1.762077e-04 6.182789e-05 2.514842e-05
 [371,] 1.226056e-04 1.250196e-04 3.427496e-05
 [372,] 1.619015e-04 5.441477e-05 2.165482e-05
 [373,] 1.130555e-04 1.013414e-04 2.747469e-05
 [374,] 1.369471e-04 6.105661e-05 1.857710e-05
 [375,] 8.678745e-05 2.185353e-04 4.170929e-05
 [376,] 7.262407e-05 5.256285e-05 8.167492e-06
 [377,] 1.551109e-04 4.850077e-05 1.537421e-05
 [378,] 7.290758e-04 6.781145e-05 1.035933e-04
 [379,] 4.112577e-04 4.855845e-05 3.965840e-05
 [380,] 1.360654e-04 5.430408e-05 1.647850e-05
 [381,] 1.001163e-04 6.249024e-05 1.428331e-05
 [382,] 1.496246e-04 5.358453e-05 1.777706e-05
 [383,] 9.834850e-05 5.977057e-05 1.322403e-05
 [384,] 1.760776e-04 1.092491e-04 4.946780e-05
 [385,] 1.284846e-04 7.706733e-05 2.366344e-05
 [386,] 1.180805e-04 4.532982e-04 1.062092e-04
 [387,] 9.150107e-05 1.286925e-04 2.804053e-05
 [388,] 8.003610e-05 7.720108e-05 1.442212e-05
 [389,] 4.421849e-03 2.813488e-04 5.181876e-03
 [390,] 1.340535e-04 9.587690e-05 3.001147e-05
 [391,] 1.288165e-04 8.310744e-05 2.562923e-05
 [392,] 1.231379e-04 8.477603e-05 2.497228e-05
 [393,] 1.235839e-04 8.470574e-05 2.504431e-05
 [394,] 1.037375e-04 9.455082e-05 2.339478e-05
 [395,] 1.186311e-04 4.680016e-05 1.136027e-05
 [396,] 1.061464e-04 1.244290e-04 3.163923e-05
 [397,] 8.247852e-05 7.913986e-05 1.454458e-05
 [398,] 6.143927e-04 1.141682e-04 1.985073e-04
 [399,] 8.212894e-05 8.220898e-05 1.503641e-05
 [400,] 1.111546e-04 6.238487e-05 1.555939e-05
 [401,] 7.695739e-05 4.529374e-05 7.104136e-06
 [402,] 8.053787e-05 8.277439e-05 1.489894e-05
 [403,] 8.129768e-05 6.020144e-05 1.026588e-05
 [404,] 8.161976e-05 9.466147e-05 1.752389e-05
 [405,] 1.356671e-04 4.798317e-05 1.347869e-05
 [406,] 1.373567e-04 5.372589e-05 1.862938e-05
 [407,] 1.380524e-04 5.388452e-05 1.900441e-05
 [408,] 1.437275e-04 4.811482e-05 1.544623e-05
 [409,] 1.321249e-04 8.954428e-05 2.633535e-05
 [410,] 1.056822e-04 4.730816e-05 1.027664e-05
 [411,] 1.015025e-04 4.609711e-05 9.401265e-06
 [412,] 1.285479e-04 7.576263e-05 2.228251e-05
 [413,] 1.110528e-04 5.976631e-05 1.467135e-05
 [414,] 2.726283e-04 1.645055e-04 1.115771e-04
 [415,] 3.775820e-04 9.408625e-05 1.697776e-04
 [416,] 2.794425e-04 1.752729e-03 1.296190e-03
 [417,] 1.526198e-04 6.717028e-05 2.436852e-05
 [418,] 3.973614e-04 8.120379e-05 1.350123e-04
 [419,] 1.320531e-04 5.431228e-05 1.507687e-05
 [420,] 2.033540e-04 1.064062e-04 5.277907e-05
 [421,] 1.573985e-04 7.226855e-05 2.711673e-05
 [422,] 2.532003e-04 1.855077e-03 1.230056e-03
 [423,] 1.010662e-04 6.284850e-05 1.473994e-05
 [424,] 1.657423e-04 6.912246e-05 2.729797e-05
 [425,] 4.240573e-04 1.234830e-04 2.441734e-04
 [426,] 1.313422e-04 4.137427e-04 1.233158e-04
 [427,] 2.930217e-04 6.348289e-05 4.406110e-05
 [428,] 2.155763e-04 6.467443e-05 3.332006e-05
 [429,] 4.081353e-04 9.489314e-05 1.769071e-04
 [430,] 3.355639e-04 5.759684e-05 7.701220e-05
 [431,] 1.589299e-04 7.107624e-05 2.665689e-05
 [432,] 2.371565e-04 7.765230e-05 4.450824e-05
 [433,] 2.018491e-04 5.971521e-05 2.772416e-05
 [434,] 1.233492e-04 6.167519e-05 1.716049e-05
 [435,] 2.279306e-04 6.105527e-05 3.237456e-05
 [436,] 3.259956e-04 7.820715e-05 1.018066e-04
 [437,] 3.576017e-04 8.410483e-05 1.294965e-04
 [438,] 1.106642e-04 5.559692e-05 1.306718e-05
 [439,] 2.123136e-04 5.740390e-05 2.742830e-05
 [440,] 3.776137e-04 8.162394e-05 1.289837e-04
 [441,] 1.180629e-04 2.398809e-04 6.975727e-05
 [442,] 2.559370e-04 6.947067e-05 4.075933e-05
 [443,] 1.784888e-04 1.875301e-04 8.352780e-05
 [444,] 1.104780e-04 1.184616e-04 3.009887e-05
 [445,] 3.325166e-04 8.377414e-05 1.200043e-04
 [446,] 1.517836e-04 6.153443e-05 2.125261e-05
 [447,] 1.100634e-04 4.601266e-04 1.265546e-04
 [448,] 1.560811e-04 6.160927e-05 2.190298e-05
 [449,] 1.516022e-04 6.524561e-05 2.320649e-05
 [450,] 1.508216e-04 6.530185e-05 2.310951e-05
 [451,] 1.658001e-04 5.474085e-05 1.905780e-05
 [452,] 7.929032e-05 4.725663e-05 7.568408e-06
 [453,] 7.926527e-05 4.707741e-05 7.605436e-06
 [454,] 9.463803e-05 4.672070e-05 8.865042e-06
 [455,] 2.078670e-04 5.888574e-05 3.601463e-05
 [456,] 7.387386e-05 4.945013e-05 7.607436e-06
 [457,] 7.421141e-05 4.944626e-05 7.641749e-06
 [458,] 1.360158e-04 6.202399e-05 1.942616e-05
 [459,] 7.373657e-05 5.228564e-05 8.038620e-06
 [460,] 7.259286e-05 5.887098e-05 9.612698e-06
 [461,] 7.232963e-05 5.858096e-05 9.482442e-06
 [462,] 7.353280e-05 5.057304e-05 7.735564e-06
 [463,] 7.111905e-05 6.274798e-05 1.004990e-05
 [464,] 7.729924e-05 1.221956e-04 2.145643e-05
 [465,] 7.111720e-05 1.219800e-04 2.000295e-05
 [466,] 7.592911e-05 1.208404e-04 2.141347e-05
 [467,] 2.302399e-04 7.319568e-05 7.347634e-05
 [468,] 7.854723e-05 6.148547e-05 1.074550e-05
 [469,] 8.352976e-05 1.178614e-04 2.337893e-05
 [470,] 1.154755e-04 6.462988e-05 1.744500e-05
 [471,] 9.431207e-05 8.807808e-05 1.904960e-05
 [472,] 8.577604e-05 7.033860e-04 1.454005e-04
 [473,] 8.576479e-05 7.056620e-04 1.458535e-04
 [474,] 8.933155e-05 6.594867e-04 1.426182e-04
 [475,] 8.823358e-05 7.506586e-04 1.602817e-04
 [476,] 9.757323e-05 6.546823e-05 1.484796e-05
 [477,] 8.404744e-05 2.077440e-04 4.156472e-05
 [478,] 1.246448e-04 2.959729e-04 9.013853e-05
 [479,] 9.276313e-05 6.471709e-05 1.382416e-05
 [480,] 1.280526e-04 1.584014e-04 4.909596e-05
 [481,] 7.162293e-05 1.305371e-04 2.148904e-05
 [482,] 7.243402e-05 1.394273e-04 2.311661e-05
 [483,] 1.810987e-04 5.532981e-05 2.168130e-05
 [484,] 8.593838e-05 1.331025e-04 2.717267e-05
 [485,] 1.009469e-03 1.046484e-04 2.809654e-04
 [486,] 9.835369e-05 6.242792e-05 1.407910e-05
 [487,] 9.985204e-05 6.367548e-05 1.473621e-05
 [488,] 7.593043e-05 1.388327e-04 2.391853e-05
 [489,] 7.485336e-05 1.127446e-04 1.914810e-05
 [490,] 2.398192e-04 2.262003e-04 1.481345e-04
 [491,] 7.459993e-05 1.134644e-04 1.921519e-05
 [492,] 7.879659e-05 1.175151e-04 2.095722e-05
 [493,] 7.811716e-05 1.964639e-04 3.552487e-05
 [494,] 7.982189e-05 1.327948e-04 2.390459e-05
 [495,] 7.772869e-05 2.237104e-04 3.916066e-05
 [496,] 9.399189e-04 9.217815e-05 1.889099e-04
 [497,] 9.374462e-04 9.510778e-05 2.193197e-04
 [498,] 1.090795e-04 9.589176e-05 2.487298e-05
 [499,] 8.048237e-05 1.029648e-04 1.866517e-05
 [500,] 8.212953e-05 5.634693e-05 1.013926e-05
 [501,] 1.257380e-04 5.485957e-05 1.476177e-05
 [502,] 8.111931e-05 5.679327e-05 1.015726e-05
 [503,] 1.241766e-04 1.471409e-04 3.929862e-05
 [504,] 7.278064e-05 1.229675e-04 2.030666e-05
 [505,] 9.851737e-05 8.985104e-05 2.092302e-05
 [506,] 1.059833e-04 6.392041e-05 1.575945e-05
 [507,] 1.050821e-04 1.130968e-04 2.826067e-05
 [508,] 8.303167e-05 4.830290e-05 8.136447e-06
 [509,] 1.174930e-04 1.260814e-04 3.294068e-05
 [510,] 8.178692e-05 4.842299e-05 8.036189e-06
 [511,] 1.031854e-04 6.810921e-05 1.645443e-05
 [512,] 9.205084e-05 4.806064e-05 8.970746e-06
 [513,] 1.112076e-04 1.233062e-04 3.278492e-05
 [514,] 1.243936e-04 1.643646e-04 4.372323e-05
 [515,] 1.545040e-04 5.970920e-05 2.103449e-05
 [516,] 1.483360e-04 1.086335e-04 3.748179e-05
 [517,] 9.569835e-05 8.801018e-05 1.937807e-05
 [518,] 4.552888e-04 1.519332e-04 1.762374e-04
 [519,] 1.122993e-04 4.890509e-05 1.122955e-05
 [520,] 1.116965e-04 4.890342e-05 1.116955e-05
 [521,] 1.191876e-04 5.296379e-05 1.334708e-05
 [522,] 1.114296e-04 4.898371e-05 1.114646e-05
 [523,] 1.002737e-04 5.769647e-05 1.271570e-05
 [524,] 1.172433e-04 5.664787e-05 1.427086e-05
 [525,] 1.109196e-04 7.926530e-05 2.054404e-05
 [526,] 9.801350e-05 5.994891e-05 1.312373e-05
 [527,] 1.094939e-04 8.061659e-05 2.070983e-05
 [528,] 1.200334e-04 5.684409e-05 1.468042e-05
 [529,] 1.190039e-04 5.702702e-05 1.461333e-05
 [530,] 1.102806e-04 7.953288e-05 2.050882e-05
 [531,] 1.106317e-04 7.807492e-05 2.010024e-05
 [532,] 1.078250e-04 7.938803e-05 1.999643e-05
 [533,] 1.126239e-04 7.624615e-05 1.986674e-05
 [534,] 1.113658e-04 8.217056e-05 2.160858e-05
 [535,] 1.097463e-04 7.798823e-05 1.990919e-05
 [536,] 1.111509e-04 7.529764e-05 1.928864e-05
 [537,] 2.078148e-04 4.712636e-05 2.407568e-05
 [538,] 1.240670e-04 7.258738e-05 2.061284e-05
 [539,] 1.335478e-04 5.390623e-05 1.526428e-05
 [540,] 1.239388e-04 6.078355e-05 1.644300e-05
 [541,] 1.231086e-04 7.213268e-05 2.028623e-05
 [542,] 1.250295e-04 7.203630e-05 2.057470e-05
 [543,] 1.262779e-04 7.390624e-05 2.147412e-05
 [544,] 1.021676e-04 5.644766e-05 1.233076e-05
 [545,] 1.369177e-04 5.412294e-05 1.573811e-05
 [546,] 1.363332e-04 5.167184e-05 1.474604e-05
 [547,] 1.255754e-04 7.351544e-05 2.120790e-05
 [548,] 9.966925e-05 5.794980e-05 1.272339e-05
 [549,] 1.258859e-04 7.376045e-05 2.135250e-05
 [550,] 1.257937e-04 7.292395e-05 2.103021e-05
 [551,] 1.292549e-04 7.238636e-05 2.142043e-05
 [552,] 1.246368e-04 6.057008e-05 1.647228e-05
 [553,] 4.840847e-04 1.101465e-04 1.869585e-04
 [554,] 1.303103e-04 7.304803e-05 2.184851e-05
 [555,] 1.271578e-04 7.280061e-05 2.121751e-05
 [556,] 1.293768e-04 7.402175e-05 2.205580e-05
 [557,] 1.271074e-04 7.404220e-05 2.166697e-05
 [558,] 1.279892e-04 7.475011e-05 2.208743e-05
 [559,] 1.273640e-04 7.327497e-05 2.142640e-05
 [560,] 1.280698e-04 7.508096e-05 2.222494e-05
 [561,] 1.289573e-04 7.661369e-05 2.296513e-05
 [562,] 1.006116e-04 6.219645e-05 1.423296e-05
 [563,] 1.259468e-04 7.623539e-05 2.227840e-05
 [564,] 1.229853e-04 7.443087e-05 2.109289e-05
 [565,] 1.255066e-04 7.424348e-05 2.146658e-05
 [566,] 1.254150e-04 7.603621e-05 2.211002e-05
 [567,] 1.277302e-04 7.439978e-05 2.191502e-05
 [568,] 1.253868e-04 7.503758e-05 2.173974e-05
 [569,] 1.237775e-04 7.459630e-05 2.129221e-05
 [570,] 1.403601e-04 5.565211e-05 1.673122e-05
 [571,] 1.074446e-04 1.662251e-04 4.013095e-05
 [572,] 1.242293e-04 7.605347e-05 2.190714e-05
 [573,] 9.679420e-05 9.287543e-05 2.080586e-05
 [574,] 1.276128e-04 7.026216e-05 2.036556e-05
 [575,] 1.250915e-04 7.180036e-05 2.051160e-05
 [576,] 1.215329e-04 7.195330e-05 1.996858e-05
 [577,] 1.271670e-04 7.402013e-05 2.168229e-05
 [578,] 1.252145e-04 7.246632e-05 2.077465e-05
 [579,] 1.280080e-04 6.982505e-05 2.026830e-05
 [580,] 1.002952e-04 6.350997e-05 1.447069e-05
 [581,] 1.237721e-04 7.002607e-05 1.964911e-05
 [582,] 1.248831e-04 6.880808e-05 1.939530e-05
 [583,] 2.187915e-04 4.974591e-05 2.245938e-05
 [584,] 1.234330e-04 7.074590e-05 1.985777e-05
 [585,] 9.931554e-05 5.881384e-05 1.295624e-05
 [586,] 1.266203e-04 7.043018e-05 2.026579e-05
 [587,] 1.249521e-04 6.019917e-05 1.638460e-05
 [588,] 1.251354e-04 6.982614e-05 1.980528e-05
 [589,] 1.259918e-04 6.986831e-05 1.995881e-05
 [590,] 1.302622e-04 5.796845e-05 1.636741e-05
 [591,] 1.297470e-04 6.012925e-05 1.709195e-05
 [592,] 9.721056e-05 6.296938e-05 1.393509e-05
 [593,] 9.855534e-05 5.936293e-05 1.303244e-05
 [594,] 1.297080e-04 6.118276e-05 1.747382e-05
 [595,] 1.352776e-04 6.439305e-05 1.947844e-05
 [596,] 1.258219e-04 6.050663e-05 1.670427e-05
 [597,] 8.264837e-05 5.918542e-05 1.065132e-05
 [598,] 9.981310e-05 5.263004e-05 1.102305e-05
 [599,] 9.812670e-05 5.407543e-05 1.121387e-05
 [600,] 1.682758e-04 7.001067e-05 3.037240e-05
 [601,] 1.661091e-04 6.336009e-05 2.698344e-05
 [602,] 1.285392e-04 4.685389e-05 1.297882e-05
 [603,] 1.315227e-04 1.035684e-04 3.197367e-05
 [604,] 1.082015e-04 1.204590e-04 2.935127e-05
 [605,] 1.030439e-04 5.212327e-05 1.119624e-05
 [606,] 1.082083e-04 4.731399e-05 1.034308e-05
 [607,] 1.002296e-04 4.700568e-05 9.508461e-06
 [608,] 1.351174e-04 8.046566e-05 2.485629e-05
 [609,] 1.217600e-04 4.597292e-05 1.179891e-05
 [610,] 9.060199e-05 6.825216e-05 1.443691e-05
 [611,] 2.198872e-04 7.087972e-05 6.034706e-05
 [612,] 4.571911e-04 1.193658e-04 2.355948e-04
 [613,] 1.187316e-04 4.864114e-05 1.290862e-05
 [614,] 1.122609e-04 1.585278e-04 4.189825e-05
 [615,] 8.237455e-05 1.043870e-04 1.944454e-05
 [616,] 9.137688e-05 7.056849e-05 1.453963e-05
 [617,] 8.126716e-05 6.130926e-05 1.141297e-05
 [618,] 9.522029e-05 7.241087e-05 1.549514e-05
 [619,] 1.044300e-04 6.677252e-05 1.563039e-05
 [620,] 8.008458e-05 6.451711e-05 1.186083e-05
 [621,] 1.101640e-04 1.524771e-04 3.742883e-05
 [622,] 9.448897e-05 7.349032e-05 1.560997e-05
 [623,] 8.851362e-05 5.780602e-05 1.132063e-05
 [624,] 1.040521e-04 1.854895e-04 4.275945e-05
 [625,] 1.133673e-04 6.765554e-05 1.717015e-05
 [626,] 7.624896e-05 6.300027e-05 1.107683e-05
 [627,] 7.636533e-05 6.302911e-05 1.109754e-05
 [628,] 1.527468e-04 1.109271e-04 3.781775e-05
 [629,] 1.672003e-03 5.389860e-05 1.124981e-04
 [630,] 2.524022e-04 8.402525e-05 5.119673e-05
 [631,] 1.322054e-04 5.042149e-05 1.384946e-05
 [632,] 8.010330e-05 6.330196e-05 1.166447e-05
 [633,] 9.108872e-05 5.642072e-05 1.044492e-05
 [634,] 1.127211e-04 5.605321e-05 1.373720e-05
 [635,] 8.471075e-05 4.868136e-05 8.458611e-06
 [636,] 1.179665e-04 1.047628e-04 2.732895e-05
 [637,] 2.370144e-04 1.235191e-04 1.180967e-04
 [638,] 4.022519e-04 1.389000e-04 3.736019e-04
 [639,] 8.177165e-05 7.450080e-05 1.554204e-02
 [640,] 8.624729e-05 4.848017e-05 8.569493e-06
 [641,] 8.522556e-05 4.779687e-05 8.309665e-06
 [642,] 3.346751e-04 1.185095e-04 7.641101e-05
 [643,] 1.309350e-04 1.564806e-04 4.350512e-05
 [644,] 2.926407e-03 5.140105e-05 2.035854e-01
 [645,] 8.439194e-05 6.808964e-05 1.396270e-02
 [646,] 8.458937e-05 4.978840e-05 8.693006e-06
 [647,] 2.435818e-04 1.206508e-04 1.212227e-04
 [648,] 8.461089e-05 4.974720e-05 8.686216e-06
 [649,] 1.141039e-01 9.377019e-05 6.422863e-05
 [650,] 1.171766e-04 1.229305e-04 3.146956e-05
 [651,] 1.169546e-04 1.259597e-04 3.216828e-05
 [652,] 2.186927e-04 1.152312e-04 8.919243e-05
 [653,] 1.222183e-03 5.985664e-05 4.220685e-01
 [654,] 1.743516e-04 1.321426e-04 7.214877e-05
 [655,] 8.024645e-05 7.576413e-05 1.259750e-02
 [656,] 1.241613e-04 2.216152e-04 5.801993e-05
 [657,] 1.173396e-04 1.239434e-04 3.176177e-05
 [658,] 4.407684e-04 1.109652e-04 1.058059e-04
 [659,] 1.261209e-04 1.120659e-04 3.295412e-05
 [660,] 1.276548e-04 1.022142e-04 3.068868e-05
 [661,] 8.488392e-05 4.971243e-05 8.705298e-06
 [662,] 1.141147e-04 1.529793e-04 3.804659e-05
 [663,] 1.313797e-04 1.236695e-04 3.851970e-05
 [664,] 8.289831e-04 5.719532e-05 1.504818e-01
 [665,] 1.301490e-04 1.120676e-04 3.405239e-05
 [666,] 1.862410e-04 1.141363e-04 4.791545e-05
 [667,] 1.935670e-04 1.172404e-04 8.049340e-05
 [668,] 1.091331e-04 2.207284e-04 5.169895e-05
 [669,] 1.325333e-04 1.252723e-04 3.947781e-05
 [670,] 2.049253e-04 1.104157e-04 7.819898e-05
 [671,] 2.353289e-04 6.527812e-05 3.554825e-05
 [672,] 2.707117e-04 1.102756e-04 1.213239e-04
 [673,] 2.166323e-04 1.078501e-04 7.950831e-05
 [674,] 1.133643e-04 2.230397e-04 5.394818e-05
 [675,] 1.801740e-04 7.918132e-05 3.297075e-05
 [676,] 1.644412e-04 6.666458e-05 2.694975e-05
 [677,] 8.770724e-05 7.168352e-05 1.404348e-05
 [678,] 6.368664e-04 5.128148e-05 4.331598e-02
 [679,] 2.089491e-04 1.149885e-04 8.531432e-05
 [680,] 7.965725e-05 6.831030e-05 5.915005e-03
 [681,] 1.346362e-04 1.072839e-04 3.318447e-05
 [682,] 1.351155e-04 1.073057e-04 3.331699e-05
 [683,] 1.304965e-04 1.106600e-04 3.359313e-05
 [684,] 1.137500e-04 2.140785e-04 5.200207e-05
 [685,] 1.110472e-04 1.567425e-04 3.802737e-05
 [686,] 2.444243e-04 1.135442e-04 9.824370e-05
 [687,] 8.497520e-05 8.629056e-05 1.666310e-05
 [688,] 1.157050e-04 2.345932e-04 5.766086e-05
 [689,] 1.403419e-04 1.064336e-04 3.622710e-05
 [690,] 3.664266e-04 5.001406e-05 1.222038e-02
 [691,] 1.076812e-04 2.620948e-04 6.051741e-05
 [692,] 1.189043e-04 2.227721e-04 6.028617e-05
 [693,] 1.216098e-04 6.199339e-05 1.721852e-05
 [694,] 8.683778e-05 5.272762e-05 9.645906e-06
 [695,] 1.190870e-04 1.779365e-04 4.820981e-05
 [696,] 8.886464e-05 5.447930e-05 1.032266e-05
 [697,] 8.232587e-05 5.064062e-05 8.618379e-06
 [698,] 1.170407e-04 6.046824e-05 1.595050e-05
 [699,] 8.482293e-05 5.068648e-05 8.996612e-06
 [700,] 8.828655e-05 6.356291e-05 1.232715e-05
 [701,] 1.080167e-04 4.834283e-05 1.066178e-05
 [702,] 8.658963e-05 4.620198e-05 8.106677e-06
 [703,] 1.311857e-04 9.895211e-05 2.928908e-05
 [704,] 8.658840e-05 4.584889e-05 8.023648e-06
 [705,] 1.114965e-04 1.800240e-04 4.344880e-05
 [706,] 1.024877e-04 1.208811e-04 2.984246e-05
 [707,] 1.315199e-04 9.998870e-05 2.959758e-05
 [708,] 1.323449e-04 9.883870e-05 2.939319e-05
 [709,] 2.788872e-04 1.054466e-04 7.255967e-05
 [710,] 1.190716e-04 1.452364e-04 3.957511e-05
 [711,] 1.200187e-04 2.991449e-04 8.294685e-05
 [712,] 9.772163e-05 5.621866e-05 1.165542e-05
 [713,] 1.159310e-04 5.255691e-05 1.275980e-05
 [714,] 8.383535e-05 6.432921e-05 1.229749e-05
 [715,] 1.105640e-04 5.188113e-05 1.194983e-05
 [716,] 8.906842e-05 5.900083e-05 1.160059e-05
 [717,] 9.039634e-05 4.889722e-05 9.048398e-06
 [718,] 8.490489e-05 5.590430e-05 1.007989e-05
 [719,] 1.020584e-04 5.337170e-05 1.161060e-05
 [720,] 9.830624e-05 4.941450e-05 1.003526e-05
 [721,] 9.744443e-05 4.943118e-05 9.952359e-06
 [722,] 8.594721e-05 4.971048e-05 8.814524e-06
 [723,] 1.281595e-04 6.314521e-05 1.847643e-05
 [724,] 1.043465e-04 5.509670e-05 1.220704e-05
 [725,] 1.298211e-04 9.452925e-05 2.799371e-05
 [726,] 1.091318e-04 6.225254e-05 1.550682e-05
 [727,] 9.377770e-05 6.710223e-05 1.414857e-05
 [728,] 1.279844e-04 6.275040e-05 1.828566e-05
 [729,] 9.632031e-05 5.364395e-05 1.084302e-05
 [730,] 1.010803e-04 5.855458e-05 1.280609e-05
 [731,] 1.188567e-04 5.047369e-05 1.257174e-05
 [732,] 1.036875e-04 5.846932e-05 1.297469e-05
 [733,] 1.003070e-04 4.867558e-05 9.938859e-06
 [734,] 9.821043e-05 4.986982e-05 1.016165e-05
 [735,] 1.903425e-04 2.038033e-04 1.017704e-04
 [736,] 1.447718e-04 1.756706e-04 5.429283e-05
 [737,] 9.995489e-05 5.044995e-05 1.045394e-05
 [738,] 1.019663e-04 5.042573e-05 1.064979e-05
 [739,] 1.003882e-04 5.102943e-05 1.069714e-05
 [740,] 1.302704e-04 9.447033e-05 2.813903e-05
 [741,] 8.287373e-05 5.209719e-05 8.994235e-06
 [742,] 1.206777e-04 1.339363e-04 3.754139e-05
 [743,] 1.025362e-04 5.588791e-05 1.211705e-05
 [744,] 8.303085e-05 9.834604e-05 1.912927e-05
 [745,] 1.228208e-04 1.066392e-04 2.930260e-05
 [746,] 1.228586e-04 1.095046e-04 3.007340e-05
 [747,] 1.236070e-04 5.905176e-05 1.633467e-05
 [748,] 1.314613e-04 5.303466e-05 1.493160e-05
 [749,] 1.265684e-04 5.823272e-05 1.640177e-05
 [750,] 1.092403e-04 6.505999e-05 1.561076e-05
 [751,] 1.244751e-04 5.801824e-05 1.602666e-05
 [752,] 1.012539e-04 5.631245e-05 1.209147e-05
 [753,] 1.246456e-04 1.071328e-04 2.972508e-05
 [754,] 1.246611e-04 1.043110e-04 2.897349e-05
 [755,] 1.306245e-04 7.543171e-05 2.260243e-05
 [756,] 1.282072e-04 7.540916e-05 2.214546e-05
 [757,] 1.130045e-04 6.193855e-05 1.584197e-05
 [758,] 7.638737e-05 6.621912e-05 1.090275e-05
 [759,] 9.839352e-05 7.843471e-05 1.822603e-05
 [760,] 7.904335e-05 5.436960e-05 9.090232e-06
 [761,] 1.072020e-04 1.292140e-04 3.327859e-05
 [762,] 7.944595e-05 1.203534e-04 2.218695e-05
 [763,] 7.874220e-05 5.379440e-05 8.907415e-06
 [764,] 1.339489e-04 1.195441e-04 3.683630e-05
 [765,] 1.212838e-04 8.850828e-05 2.395201e-05
 [766,] 1.328937e-04 1.114360e-04 3.398129e-05
 [767,] 1.335146e-04 1.145922e-04 3.490884e-05
 [768,] 7.666207e-05 4.452074e-05 6.856891e-06
 [769,] 1.250222e-04 8.207072e-05 2.419531e-05
 [770,] 1.355917e-04 1.176905e-04 3.652322e-05
 [771,] 9.459266e-05 1.227210e-04 2.747404e-05
 [772,] 7.659596e-05 4.443185e-05 6.812643e-06
 [773,] 1.269351e-04 5.486679e-05 1.436719e-05
 [774,] 7.721673e-05 4.434035e-05 6.853663e-06
 [775,] 1.362404e-04 1.177717e-04 3.673445e-05
 [776,] 1.362285e-04 1.177878e-04 3.673930e-05
 [777,] 1.259895e-04 4.712084e-05 1.218069e-05
 [778,] 1.189531e-04 1.570864e-04 4.226524e-05
 [779,] 1.005021e-04 5.954748e-05 1.329825e-05
 [780,] 8.045948e-05 5.112536e-05 8.460997e-06
 [781,] 1.014375e-04 5.151282e-05 1.082315e-05
 [782,] 1.067243e-04 5.562372e-05 1.284186e-05
 [783,] 8.585774e-05 4.890183e-05 8.586994e-06
 [784,] 1.106878e-04 5.971581e-05 1.425672e-05
 [785,] 9.813431e-05 5.854043e-05 1.264415e-05
 [786,] 1.229885e-04 5.257855e-05 1.347397e-05
 [787,] 9.505794e-05 1.550907e-04 3.515716e-05
 [788,] 9.469490e-05 1.321647e-04 2.974262e-05
 [789,] 9.587096e-05 1.252203e-04 2.854253e-05
 [790,] 9.554706e-05 1.258475e-04 2.858042e-05
 [791,] 9.646631e-05 1.343441e-04 3.088301e-05
 [792,] 9.540201e-05 1.310743e-04 2.974193e-05
 [793,] 9.622202e-05 1.093107e-04 2.483371e-05
 [794,] 9.579422e-05 1.284844e-04 2.922473e-05
 [795,] 9.536952e-05 1.091428e-04 2.471909e-05
 [796,] 9.677642e-05 4.673268e-05 9.234036e-06
 [797,] 1.432844e-04 1.464517e-04 4.519005e-05
 [798,] 9.852295e-05 6.812598e-05 1.575038e-05
 [799,] 7.559357e-05 4.907304e-05 7.566891e-06
 [800,] 9.661947e-05 8.800316e-05 2.012831e-05
 [801,] 1.186464e-04 1.438355e-04 4.027848e-05
 [802,] 1.229521e-04 1.073749e-04 3.114751e-05
 [803,] 7.651472e-05 5.574846e-05 8.965149e-06
 [804,] 8.145188e-05 4.556230e-05 7.518055e-06
 [805,] 1.011460e-04 1.605489e-04 3.912219e-05
 [806,] 1.052121e-04 7.041596e-04 1.843307e-04
 [807,] 7.317253e-05 6.623736e-05 1.056914e-05
 [808,] 7.345298e-05 6.683948e-05 1.073570e-05
 [809,] 1.133562e-04 1.082697e-04 2.862096e-05
 [810,] 1.557717e-04 6.548608e-05 2.384166e-05
 [811,] 9.371786e-05 5.699530e-04 1.301909e-04
 [812,] 7.379347e-05 5.357325e-05 8.188089e-06
 [813,] 9.816509e-05 5.933120e-05 1.288086e-05
 [814,] 7.383296e-05 6.455330e-05 1.033518e-05
 [815,] 9.789816e-05 6.569644e-04 1.581410e-04
 [816,] 9.807168e-05 5.998691e-05 1.309421e-05
 [817,] 1.457139e-04 6.555029e-05 2.208153e-05
 [818,] 1.271947e-04 5.207652e-05 1.382749e-05
 [819,] 1.271661e-04 5.204192e-05 1.382359e-05
 [820,] 7.571219e-05 5.406122e-05 8.471699e-06
 [821,] 7.897623e-05 5.385430e-05 8.885853e-06
 [822,] 1.005254e-04 1.638904e-04 3.909607e-05
 [823,] 1.008268e-04 1.720534e-04 4.119865e-05
 [824,] 7.198764e-05 7.413584e-05 1.198451e-05
 [825,] 1.109466e-04 1.297215e-04 3.326557e-05
 [826,] 8.388441e-05 1.000366e-04 1.938703e-05
 [827,] 1.044591e-04 1.346799e-04 3.339654e-05
 [828,] 7.829402e-05 4.996277e-05 8.244363e-06
 [829,] 9.386609e-05 8.741524e-05 1.924436e-05
 [830,] 8.110090e-05 4.808036e-05 7.828128e-06
 [831,] 1.111882e-04 1.297065e-04 3.338644e-05
 [832,] 7.170584e-05 5.429300e-05 8.130999e-06
 [833,] 1.094036e-04 2.179199e-04 5.444154e-05
 [834,] 8.171176e-05 7.520441e-05 1.416495e-05
 [835,] 7.165783e-05 5.185381e-05 7.694113e-06
 [836,] 9.430817e-05 5.247113e-05 1.036542e-05
 [837,] 8.177858e-05 7.247173e-05 1.368861e-05
 [838,] 8.342707e-05 4.748583e-05 8.167274e-06
 [839,] 9.447285e-05 6.876030e-05 1.509023e-05
 [840,] 7.256049e-05 5.260350e-05 7.930512e-06
 [841,] 8.177111e-05 7.367860e-05 1.392267e-05
 [842,] 1.145246e-04 7.634392e-05 1.974098e-05
 [843,] 8.847101e-05 4.949143e-05 9.179937e-06
 [844,] 8.145467e-05 4.855379e-05 8.242331e-06
 [845,] 8.312012e-05 6.371426e-05 1.193974e-05
 [846,] 1.309836e-04 5.081462e-05 1.359510e-05
 [847,] 7.750815e-05 6.057739e-05 9.982761e-06
 [848,] 1.097847e-04 5.394713e-05 1.217179e-05
 [849,] 7.626533e-05 4.588117e-05 7.098917e-06
 [850,] 8.142701e-05 7.477878e-05 1.407547e-05
 [851,] 8.179321e-05 8.848216e-05 1.665708e-05
 [852,] 7.286523e-05 5.196276e-05 7.826628e-06
 [853,] 7.172474e-05 5.108177e-05 7.534144e-06
 [854,] 7.159900e-05 6.286379e-05 9.584156e-06
 [855,] 1.295430e-04 5.361589e-05 1.435324e-05
 [856,] 1.273656e-04 5.192787e-05 1.365583e-05
 [857,] 8.237119e-05 1.840254e-04 3.511115e-05
 [858,] 8.231538e-05 1.881302e-04 3.585247e-05
 [859,] 7.263577e-05 5.274405e-05 7.963051e-06
 [860,] 8.203991e-05 8.732856e-05 1.653190e-05
 [861,] 9.776711e-05 5.905309e-05 1.280083e-05
 [862,] 1.121273e-04 7.961711e-05 2.042079e-05
 [863,] 1.301314e-04 5.785473e-05 1.589792e-05
 [864,] 8.340016e-05 5.073070e-05 8.771874e-06
 [865,] 8.205762e-05 1.081591e-04 2.052310e-05
 [866,] 8.297629e-05 4.982366e-05 8.515150e-06
 [867,] 3.398220e-04 1.679410e-04 1.531547e-04
 [868,] 7.211981e-05 5.574266e-05 8.449864e-06
 [869,] 1.091318e-04 6.093449e-05 1.500176e-05
 [870,] 1.250979e-04 1.234230e-04 3.635391e-05
 [871,] 1.118671e-04 8.129309e-05 2.079509e-05
 [872,] 1.311730e-04 5.236324e-05 1.413112e-05
 [873,] 1.127985e-04 7.843111e-05 2.031916e-05
 [874,] 8.387377e-05 1.039145e-04 2.013375e-05
 [875,] 8.295939e-05 4.939599e-05 8.410765e-06
 [876,] 1.426419e-04 6.256238e-05 2.023150e-05
 [877,] 1.388392e-04 7.414430e-05 2.374311e-05
 [878,] 1.363560e-04 1.146537e-04 3.562874e-05
 [879,] 1.741349e-04 6.261601e-05 2.552190e-05
 [880,] 8.377794e-05 1.166699e-04 2.233407e-05
 [881,] 1.531384e-04 5.036374e-05 1.562449e-05
 [882,] 1.615877e-04 5.023342e-05 1.690985e-05
 [883,] 1.802622e-04 4.773380e-05 2.331641e-05
 [884,] 8.364828e-05 1.000191e-04 1.904873e-05
 [885,] 1.334244e-04 6.924241e-05 2.080220e-05
 [886,] 1.767671e-04 4.992974e-05 1.788676e-05
 [887,] 8.509474e-05 1.137237e-04 2.185676e-05
 [888,] 2.575866e-04 4.460112e-05 2.291248e-05
 [889,] 2.528389e-04 4.441617e-05 2.233016e-05
 [890,] 1.097555e-04 4.866393e-05 1.092512e-05
 [891,] 1.228127e-04 5.347225e-05 1.394499e-05
 [892,] 1.802507e-04 4.973511e-05 1.814943e-05
 [893,] 1.100935e-04 1.103113e-04 2.760605e-05
 [894,] 2.130164e-04 4.829837e-05 2.678574e-05
 [895,] 1.207421e-04 5.191141e-05 1.295079e-05
 [896,] 1.317050e-04 6.465601e-05 1.929582e-05
 [897,] 1.112249e-04 4.487575e-05 9.964842e-06
 [898,] 1.744767e-04 4.940968e-05 1.759518e-05
 [899,] 1.291043e-04 5.737550e-05 1.622014e-05
 [900,] 1.337701e-04 6.140030e-05 1.836561e-05
 [901,] 1.078263e-04 4.503672e-05 9.704415e-06
 [902,] 1.981825e-04 5.973793e-05 2.702712e-05
 [903,] 1.683667e-04 7.386554e-05 2.872140e-05
 [904,] 2.042512e-04 4.932986e-05 2.066924e-05
 [905,] 1.675701e-04 5.910954e-05 2.048356e-05
 [906,] 1.463083e-04 4.925430e-05 1.474194e-05
 [907,] 1.437378e-04 5.705713e-05 1.736998e-05
 [908,] 1.112031e-04 6.567646e-05 1.565973e-05
 [909,] 8.601124e-05 1.210595e-04 2.341315e-05
 [910,] 8.665438e-05 1.081759e-04 2.114095e-05
 [911,] 1.283292e-04 5.727118e-05 1.587093e-05
 [912,] 1.890918e-04 7.540439e-05 3.406797e-05
 [913,] 1.297011e-04 6.284976e-05 1.841224e-05
 [914,] 1.100936e-04 5.871351e-05 1.410468e-05
 [915,] 1.296529e-04 5.674090e-05 1.641157e-05
 [916,] 1.389644e-04 7.154099e-05 2.275883e-05
 [917,] 1.267490e-04 1.024597e-04 2.966477e-05
 [918,] 7.682811e-05 4.757277e-05 7.348449e-06
 [919,] 8.925487e-05 9.744719e-05 1.973860e-05
 [920,] 1.308766e-04 6.979731e-05 2.098200e-05
 [921,] 1.338954e-04 1.585663e-04 5.178391e-05
 [922,] 1.284008e-04 7.414752e-05 2.185391e-05
 [923,] 1.286243e-04 7.547293e-05 2.232078e-05
 [924,] 1.285143e-04 7.301194e-05 2.155773e-05
 [925,] 8.967292e-05 9.621944e-05 1.961348e-05
 [926,] 1.401365e-04 1.813305e-04 6.319770e-05
 [927,] 1.007922e-04 5.945776e-05 1.330918e-05
 [928,] 8.882315e-05 9.963886e-05 2.030841e-05
 [929,] 9.550882e-05 9.613730e-05 2.056830e-05
 [930,] 7.585305e-05 4.803533e-05 7.328834e-06
 [931,] 7.577600e-05 4.490248e-05 6.860411e-06
 [932,] 1.408964e-04 1.760765e-04 6.160589e-05
 [933,] 1.391259e-04 1.774210e-04 6.120958e-05
 [934,] 1.291704e-04 5.914263e-05 1.692403e-05
 [935,] 9.716879e-05 5.083616e-05 1.043617e-05
 [936,] 1.473629e-04 1.709721e-04 6.281850e-05
 [937,] 8.555157e-05 9.694714e-05 1.902033e-05
 [938,] 1.291889e-04 6.465019e-05 1.882584e-05
 [939,] 7.574111e-05 5.080314e-05 7.794898e-06
 [940,] 1.402429e-04 1.847109e-04 6.452408e-05
 [941,] 1.348528e-04 1.006490e-04 3.032685e-05
 [942,] 7.867646e-05 5.223192e-05 8.425904e-06
 [943,] 1.428828e-04 1.323969e-04 4.549879e-05
 [944,] 1.351726e-04 6.285805e-05 1.929083e-05
 [945,] 1.280977e-04 6.790877e-05 1.966057e-05
 [946,] 8.554388e-05 8.838594e-05 1.739078e-05
 [947,] 8.554297e-05 9.282093e-05 1.823502e-05
 [948,] 1.341534e-04 6.310896e-05 1.922847e-05
 [949,] 1.447317e-04 1.390894e-04 4.884018e-05
 [950,] 1.275920e-04 4.742899e-05 1.249617e-05
 [951,] 1.262455e-04 4.755525e-05 1.241455e-05
 [952,] 2.088726e-04 1.497115e-04 7.903392e-05
 [953,] 1.405718e-04 1.343309e-04 4.544130e-05
 [954,] 1.266911e-04 5.010587e-05 1.330357e-05
 [955,] 1.307541e-04 6.165021e-05 1.811567e-05
 [956,] 7.254534e-05 5.068317e-05 7.792316e-06
 [957,] 1.216194e-04 4.992257e-05 1.294665e-05
 [958,] 7.542249e-05 5.186206e-05 7.934999e-06
 [959,] 1.289262e-04 7.108227e-05 2.116946e-05
 [960,] 1.020611e-04 5.673936e-05 1.252841e-05
 [961,] 1.271040e-04 5.774767e-05 1.587831e-05
 [962,] 1.328977e-04 1.066297e-04 3.096617e-05
 [963,] 1.364181e-04 7.792276e-05 2.345386e-05
 [964,] 1.118876e-04 6.180891e-05 1.534980e-05
 [965,] 1.265415e-04 9.723002e-05 2.780333e-05
 [966,] 1.166928e-04 5.159625e-05 1.299518e-05
 [967,] 1.332855e-04 5.117660e-05 1.394549e-05
 [968,] 2.214729e-04 1.530747e-04 8.650293e-05
 [969,] 1.268373e-04 1.008136e-04 2.883782e-05
 [970,] 1.267659e-04 1.005387e-04 2.875191e-05
 [971,] 1.278936e-04 6.271522e-05 1.848352e-05
 [972,] 1.342654e-04 9.874354e-05 3.008557e-05
 [973,] 1.353710e-04 1.315124e-04 3.804258e-05
 [974,] 8.590994e-05 7.720878e-05 1.517488e-05
 [975,] 8.043237e-05 4.520587e-05 7.286964e-06
 [976,] 1.331345e-04 8.748273e-05 2.622936e-05
 [977,] 1.044632e-04 3.263671e-04 8.140384e-05
 [978,] 1.328359e-04 8.988231e-05 2.682250e-05
 [979,] 1.019417e-04 7.510858e-05 1.812301e-05
 [980,] 1.180403e-04 8.778529e-05 2.478902e-05
 [981,] 1.814060e-04 1.063689e-04 4.087667e-05
 [982,] 9.352395e-05 6.167185e-05 1.336676e-05
 [983,] 1.388820e-04 9.853854e-05 3.298886e-05
 [984,] 9.634873e-05 5.110736e-05 1.050688e-05
 [985,] 8.200025e-05 1.221354e-04 2.372758e-05
 [986,] 1.507967e-04 1.123760e-04 4.034513e-05
 [987,] 1.470083e-04 1.122097e-04 3.915113e-05
 [988,] 1.617498e-04 1.213760e-04 4.129530e-05
 [989,] 1.446629e-04 1.062985e-04 3.576371e-05
 [990,] 1.480800e-04 1.126777e-04 3.965562e-05
 [991,] 1.033794e-04 7.943819e-05 1.954076e-05
 [992,] 8.775336e-05 1.122543e-04 2.221747e-05
 [993,] 8.540478e-05 1.364172e-04 2.772161e-05
 [994,] 9.502634e-05 5.360455e-05 1.114253e-05
 [995,] 8.437420e-05 4.480144e-05 7.564107e-06
 [996,] 7.065803e-05 5.618155e-05 8.611356e-06
 [997,] 1.379972e-04 1.176070e-04 3.745211e-05
 [998,] 1.503997e-04 6.465470e-05 2.241402e-05
 [999,] 1.192238e-04 1.153753e-04 3.158091e-05
[1000,] 7.756637e-05 4.744914e-05 7.442515e-06
[1001,] 7.604955e-05 6.868481e-05 1.206808e-05
[1002,] 4.592146e-04 1.724888e-04 2.249072e-04
[1003,] 7.608588e-05 8.573747e-05 1.502594e-05
[1004,] 7.145602e-04 1.319605e-04 3.781098e-04
[1005,] 1.243246e-04 5.844678e-05 1.575651e-05
[1006,] 5.131169e-04 1.238854e-04 2.170459e-04
[1007,] 4.541894e-04 1.342381e-04 1.642807e-04
[1008,] 1.035603e-04 7.595853e-05 1.758856e-05
[1009,] 7.899154e-05 5.490045e-05 9.358150e-06
[1010,] 1.047491e-04 7.580015e-05 1.774199e-05
[1011,] 1.078132e-04 9.069695e-05 2.168576e-05
[1012,] 6.549816e-04 3.734202e-04 5.957472e-04
[1013,] 5.872057e-04 1.836301e-04 3.432847e-04
[1014,] 1.001830e-04 6.177449e-05 1.399200e-05
[1015,] 9.780863e-05 7.135582e-05 1.571293e-05
[1016,] 1.147089e-04 6.093220e-05 1.536731e-05
[1017,] 7.414977e-05 7.554569e-05 1.286114e-05
[1018,] 4.155058e-04 9.432848e-05 1.332472e-04
[1019,] 6.813726e-04 6.650367e-05 2.118072e-04
[1020,] 1.190784e-04 6.456832e-05 1.745083e-05
[1021,] 4.556543e-04 1.419540e-04 1.675435e-04
[1022,] 7.619482e-05 8.888237e-05 1.539433e-05
[1023,] 8.293939e-05 5.110106e-05 8.579769e-06
[1024,] 4.350427e-04 9.990413e-05 1.276613e-04
[1025,] 9.979704e-05 9.433337e-05 2.094252e-05
[1026,] 7.816200e-05 4.736194e-05 7.537910e-06
[1027,] 3.043096e-04 1.393029e-04 1.024977e-04
[1028,] 2.830398e-04 1.415306e-04 9.153057e-05
[1029,] 3.790939e-04 1.070426e-04 1.058299e-04
[1030,] 3.534980e-04 1.129026e-04 9.739085e-05
[1031,] 1.300069e-04 1.194766e-04 3.386414e-05
[1032,] 8.043899e-05 6.192090e-05 1.149241e-05
[1033,] 3.104920e-04 1.234282e-04 8.326348e-05
[1034,] 9.819058e-05 6.032568e-05 1.316928e-05
[1035,] 1.061632e-04 6.004037e-05 1.409884e-05
[1036,] 9.188257e-05 5.830101e-05 1.178432e-05
[1037,] 1.540316e-04 6.196945e-05 2.123679e-05
[1038,] 9.833587e-05 7.123301e-05 1.579635e-05
[1039,] 1.070574e-04 7.014905e-05 1.684596e-05
[1040,] 1.304953e-04 3.843015e-04 1.021339e-04
[1041,] 1.155974e-04 9.086626e-04 2.283599e-04
[1042,] 1.810211e-04 4.809883e-05 2.041253e-05
[1043,] 9.909892e-05 5.537355e-05 1.176201e-05
[1044,] 1.000859e-04 1.533658e-04 3.359216e-05
[1045,] 1.115271e-04 9.539293e-05 2.428302e-05
[1046,] 1.153151e-04 6.161871e-04 1.554081e-04
[1047,] 1.111994e-04 7.394123e-05 1.831484e-05
[1048,] 1.075249e-04 1.026111e-04 2.528284e-05
[1049,] 1.062797e-04 1.655804e-04 3.814566e-05
[1050,] 8.137257e-05 5.509886e-05 9.567290e-06
[1051,] 8.396373e-05 6.071233e-05 1.140165e-05
[1052,] 8.399203e-05 6.106519e-05 1.149671e-05
[1053,] 8.267562e-05 6.127031e-05 1.137961e-05
[1054,] 8.861617e-05 5.835546e-05 1.136471e-05
[1055,] 8.162194e-05 5.939657e-05 1.077269e-05
[1056,] 8.825428e-05 3.459553e-04 6.733111e-05
[1057,] 8.021599e-05 6.243237e-05 1.111291e-05
[1058,] 1.228324e-04 1.432981e-04 4.195258e-05
[1059,] 8.668624e-05 1.939642e-04 3.762305e-05
[1060,] 8.213252e-05 5.929447e-05 1.063559e-05
[1061,] 1.522291e-04 3.750516e-04 1.133790e-04
[1062,] 8.424920e-05 1.197563e-04 2.263496e-05
[1063,] 7.996385e-05 1.172167e-04 2.113810e-05
[1064,] 8.011934e-05 5.493278e-05 9.378862e-06
[1065,] 9.974816e-05 1.407775e-04 3.111282e-05
[1066,] 8.018483e-05 5.564701e-05 9.548789e-06
[1067,] 8.770814e-05 5.337758e-05 9.951320e-06
[1068,] 1.125434e-04 1.545112e-04 4.041858e-05
[1069,] 8.775849e-05 5.326631e-05 9.930080e-06
[1070,] 1.279131e-04 3.096796e-04 8.173183e-05
[1071,] 8.635941e-05 5.419637e-05 1.001415e-05
[1072,] 1.116459e-04 1.360026e-04 3.512239e-05
[1073,] 8.182707e-05 5.292387e-05 9.124212e-06
[1074,] 8.863941e-05 5.327184e-05 1.003116e-05
[1075,] 1.271038e-04 3.640807e-04 9.502777e-05
[1076,] 1.132860e-04 1.217072e-04 3.215455e-05
[1077,] 9.729764e-05 1.016951e-04 2.213408e-05
[1078,] 1.149004e-04 1.260136e-04 3.392972e-05
[1079,] 8.632835e-05 5.279919e-05 9.651572e-06
[1080,] 1.118258e-04 7.328131e-04 1.856867e-04
[1081,] 1.116666e-04 7.461903e-05 1.855411e-05
[1082,] 1.260425e-04 1.028203e-04 2.817289e-05
[1083,] 1.124040e-04 7.467574e-05 1.868088e-05
[1084,] 8.075670e-05 5.082370e-05 8.523700e-06
[1085,] 1.580717e-04 2.024907e-04 6.817187e-05
[1086,] 1.197348e-04 7.992047e-05 2.182267e-05
[1087,] 1.291952e-04 4.414075e-04 1.268287e-04
[1088,] 8.028923e-05 4.829012e-05 7.877685e-06
[1089,] 8.878688e-05 7.919650e-05 1.582679e-05
[1090,] 8.753363e-05 8.196991e-05 1.615250e-05
[1091,] 8.861454e-05 8.054422e-05 1.606036e-05
[1092,] 8.665587e-05 6.186046e-05 1.152459e-05
[1093,] 1.380637e-04 3.320970e-04 9.749257e-05
[1094,] 1.738294e-04 9.732544e-05 4.578938e-05
[1095,] 1.296392e-04 4.672273e-04 1.336533e-04
[1096,] 8.933483e-05 7.321478e-05 1.468040e-05
[1097,] 1.300089e-04 4.875020e-04 1.391867e-04
[1098,] 8.058859e-05 7.605882e-05 1.391779e-05
[1099,] 1.292265e-04 4.325091e-04 1.244253e-04
[1100,] 2.514617e-04 5.079037e-04 2.330472e-04
[1101,] 8.057548e-05 6.473132e-05 1.169121e-05
[1102,] 1.292237e-04 4.542001e-04 1.305340e-04
[1103,] 1.657404e-04 3.086631e-04 1.065379e-04
[1104,] 1.293773e-04 5.009910e-04 1.435110e-04
[1105,] 2.071268e-04 2.649703e-04 1.091174e-04
[1106,] 1.412700e-04 1.544139e-03 4.497047e-04
[1107,] 1.486033e-04 1.447702e-03 4.421633e-04
[1108,] 1.446080e-04 1.480501e-03 4.408444e-04
[1109,] 1.761052e-04 1.467434e-04 5.455971e-05
[1110,] 2.250303e-04 2.589203e-04 1.150626e-04
[1111,] 1.355356e-04 1.111447e-04 3.285208e-05
[1112,] 1.385035e-04 6.739304e-04 1.957582e-04
[1113,] 1.617510e-04 1.604950e-04 5.504969e-05
[1114,] 7.913082e-05 6.742906e-05 1.216892e-05
[1115,] 1.388382e-04 1.828361e-04 5.451033e-05
[1116,] 2.251990e-04 2.810749e-04 1.245370e-04
[1117,] 1.384662e-04 2.053955e-04 6.093428e-05
[1118,] 1.467596e-04 1.973278e-04 6.186753e-05
[1119,] 1.548678e-04 1.896747e-04 6.225701e-05
[1120,] 1.457918e-04 1.415892e-03 4.251169e-04
[1121,] 1.289465e-04 4.847636e-04 1.397546e-04
[1122,] 1.404400e-04 1.351030e-03 3.922410e-04
[1123,] 1.482931e-04 1.380573e-03 4.212284e-04
[1124,] 7.950250e-05 6.861208e-05 1.243022e-05
[1125,] 7.810964e-05 4.929773e-05 7.923188e-06
[1126,] 7.717853e-05 4.923335e-05 7.820790e-06
[1127,] 1.294627e-04 5.058573e-04 1.449095e-04
[1128,] 7.862014e-05 6.440368e-05 1.135462e-05
[1129,] 1.297179e-04 5.086493e-04 1.453935e-04
[1130,] 1.242465e-04 8.893679e-05 2.546561e-05
[1131,] 1.551984e-04 1.608810e-04 5.313409e-05
[1132,] 1.295341e-04 4.987875e-04 1.431685e-04
[1133,] 1.403599e-04 1.637383e-04 4.946577e-05
[1134,] 7.735295e-05 6.344409e-05 1.142431e-05
[1135,] 1.109805e-04 7.890999e-05 2.035653e-05
[1136,] 9.401225e-05 9.528076e-05 2.003465e-05
[1137,] 1.041089e-04 6.737536e-05 1.518288e-05
[1138,] 7.446736e-05 6.348628e-05 1.092359e-05
[1139,] 9.283472e-05 8.341784e-05 1.733109e-05
[1140,] 1.318735e-04 1.543009e-04 4.536742e-05
[1141,] 1.122023e-04 8.452358e-05 2.105043e-05
[1142,] 9.910362e-05 7.628386e-05 1.653145e-05
[1143,] 1.021424e-04 5.789501e-05 1.230843e-05
[1144,] 9.840307e-05 7.583489e-05 1.630390e-05
[1145,] 1.384551e-04 8.769220e-05 2.665757e-05
[1146,] 1.215648e-04 5.468325e-05 1.360671e-05
[1147,] 7.427298e-05 5.565823e-05 8.772073e-06
[1148,] 7.452674e-05 6.453184e-05 1.113024e-05
[1149,] 7.413730e-05 5.722864e-05 8.932462e-06
[1150,] 1.337783e-04 8.942554e-05 2.795452e-05
[1151,] 7.499982e-05 6.455286e-05 1.122429e-05
[1152,] 1.333184e-04 1.467858e-04 4.340571e-05
[1153,] 7.470041e-05 6.684191e-05 1.100222e-05
[1154,] 1.391792e-04 9.175998e-05 3.001845e-05
[1155,] 1.351575e-04 8.924886e-05 2.821267e-05
[1156,] 1.439789e-04 9.023609e-05 2.844615e-05
[1157,] 1.328717e-04 1.385737e-04 4.100078e-05
[1158,] 1.358634e-04 9.230883e-05 2.942778e-05
[1159,] 1.350300e-04 9.139240e-05 2.887846e-05
[1160,] 7.479307e-05 6.287846e-05 1.087126e-05
[1161,] 1.247591e-04 5.056846e-05 1.279539e-05
[1162,] 7.563298e-05 6.542398e-05 1.148465e-05
[1163,] 1.593662e-04 8.470890e-05 2.947736e-05
[1164,] 2.150819e-04 7.963359e-05 5.803912e-05
[1165,] 1.371867e-04 9.455967e-05 3.053077e-05
[1166,] 1.319392e-04 1.548131e-04 4.558191e-05
[1167,] 7.608954e-05 4.521003e-05 6.886291e-06
[1168,] 1.357115e-04 9.083467e-05 2.889115e-05
[1169,] 1.548088e-04 8.378407e-05 2.836716e-05
[1170,] 2.237129e-04 7.585371e-05 6.066123e-05
[1171,] 1.322500e-04 6.310474e-05 1.735012e-05
[1172,] 1.513858e-04 8.279201e-05 2.744849e-05
[1173,] 7.519569e-05 7.227077e-05 1.262566e-05
[1174,] 7.455745e-05 6.649290e-05 1.148725e-05
[1175,] 2.225875e-04 8.794663e-05 6.738713e-05
[1176,] 1.382918e-04 7.679413e-05 2.461071e-05
[1177,] 1.532189e-04 8.706950e-05 2.915163e-05
[1178,] 7.462181e-05 7.288696e-05 1.262048e-05
[1179,] 1.378133e-04 9.429350e-05 3.059153e-05
[1180,] 1.404988e-04 9.492237e-05 3.140781e-05
[1181,] 1.387133e-04 7.999738e-05 2.576906e-05
[1182,] 1.293820e-04 5.471457e-05 1.451364e-05
[1183,] 1.406417e-04 8.013279e-05 2.619035e-05
[1184,] 1.098884e-04 1.366927e-04 3.379620e-05
[1185,] 1.400003e-04 8.110181e-05 2.642818e-05
[1186,] 7.975156e-05 4.503453e-05 7.191493e-06
[1187,] 7.469115e-05 5.821636e-05 9.677926e-06
[1188,] 7.473652e-05 5.883670e-05 9.872535e-06
[1189,] 7.514044e-05 9.826820e-05 1.717424e-05
[1190,] 7.593110e-05 7.084994e-05 1.251512e-05
[1191,] 7.605974e-05 7.086300e-05 1.254087e-05
[1192,] 1.331987e-04 1.701495e-04 5.010227e-05
[1193,] 1.333021e-04 1.704965e-04 5.021291e-05
[1194,] 1.391155e-04 9.168633e-05 2.998103e-05
[1195,] 7.843911e-05 4.519057e-05 7.092649e-06
[1196,] 1.699511e-04 8.143993e-05 3.009491e-05
[1197,] 1.368965e-04 8.878737e-05 2.845026e-05
[1198,] 7.839289e-05 4.509357e-05 7.082053e-06
[1199,] 1.752338e-04 7.779188e-05 2.930087e-05
[1200,] 1.394186e-04 8.078805e-05 2.619658e-05
[1201,] 1.519514e-04 8.055793e-05 2.855110e-05
[1202,] 1.414512e-04 8.067732e-05 2.656007e-05
[1203,] 8.867311e-05 1.126677e-04 2.352327e-05
[1204,] 1.599701e-04 9.409593e-05 3.274685e-05
[1205,] 1.334067e-04 1.686402e-04 4.970032e-05
[1206,] 1.182744e-04 1.671333e-04 4.416303e-05
[1207,] 1.413768e-04 8.140113e-05 2.682195e-05
[1208,] 2.195750e-04 1.549163e-04 7.364746e-05
[1209,] 1.187378e-04 1.632336e-04 4.319584e-05
[1210,] 7.497967e-05 7.102290e-05 1.236690e-05
[1211,] 7.757746e-05 7.336072e-05 1.327182e-05
[1212,] 1.383612e-04 1.009896e-04 3.304187e-05
[1213,] 1.892695e-04 1.668519e-04 6.561236e-05
[1214,] 1.611818e-04 8.248055e-05 2.868470e-05
[1215,] 1.642039e-04 8.299682e-05 2.942118e-05
[1216,] 1.417487e-04 8.168292e-05 2.699982e-05
[1217,] 7.511540e-05 9.628983e-05 1.681942e-05
[1218,] 1.191507e-04 2.079640e-04 5.458353e-05
[1219,] 1.474626e-04 6.051355e-05 1.829850e-05
[1220,] 1.439452e-04 5.360934e-05 1.567388e-05
[1221,] 1.440833e-04 7.327738e-05 2.248263e-05
[1222,] 1.357431e-04 7.198508e-05 2.078596e-05
[1223,] 1.925173e-04 1.258463e-04 6.586163e-05
[1224,] 1.394915e-04 5.322735e-05 1.507770e-05
[1225,] 7.541795e-05 6.447031e-05 1.127430e-05
[1226,] 1.751438e-04 8.411888e-05 3.184512e-05
[1227,] 2.016418e-04 1.126632e-04 5.256348e-05
[1228,] 1.403675e-04 5.498023e-05 1.575690e-05
[1229,] 7.631537e-05 7.376163e-05 1.310947e-05
[1230,] 1.218843e-04 4.848207e-05 1.211483e-05
[1231,] 1.420955e-04 5.271293e-05 1.517905e-05
[1232,] 1.576915e-04 6.563881e-05 2.140468e-05
[1233,] 1.404694e-04 5.279731e-05 1.503771e-05
[1234,] 7.718084e-05 7.779588e-05 1.401150e-05
[1235,] 1.818822e-04 2.008679e-04 7.570877e-05
[1236,] 1.519001e-04 6.901429e-05 2.191815e-05
[1237,] 1.852229e-04 1.813329e-04 6.972395e-05
[1238,] 7.690768e-05 7.951347e-05 1.426427e-05
[1239,] 1.595268e-04 6.591772e-05 2.175272e-05
[1240,] 1.992813e-04 1.002626e-03 3.746786e-04
[1241,] 1.361874e-04 2.135086e-04 6.286603e-05
[1242,] 1.195289e-04 1.213549e-04 3.259774e-05
[1243,] 1.197759e-04 1.219686e-04 3.279318e-05
[1244,] 7.672819e-05 7.720644e-05 1.381330e-05
[1245,] 1.191839e-04 1.226075e-04 3.285854e-05
[1246,] 1.192918e-04 1.221628e-04 3.276354e-05
[1247,] 1.192506e-04 1.221261e-04 3.274739e-05
[1248,] 1.196172e-04 1.223750e-04 3.287225e-05
[1249,] 7.615580e-05 7.786170e-05 1.381495e-05
[1250,] 1.409609e-04 9.577654e-05 3.189076e-05
[1251,] 1.194105e-04 1.217834e-04 3.268612e-05
[1252,] 1.191574e-04 1.225943e-04 3.285189e-05
[1253,] 1.089711e-04 1.303855e-04 3.213397e-05
[1254,] 2.046717e-04 9.613792e-04 3.679055e-04
[1255,] 1.415050e-04 9.557369e-05 3.196418e-05
[1256,] 1.364424e-04 1.316635e-04 3.956923e-05
[1257,] 1.607752e-04 6.747171e-05 2.252620e-05
[1258,] 2.399052e-04 2.005766e-04 9.579339e-05
[1259,] 1.983797e-04 9.378130e-04 3.499934e-04
[1260,] 1.211328e-04 1.419549e-04 3.731082e-05
[1261,] 1.222218e-04 9.655679e-05 2.693485e-05
[1262,] 1.721832e-04 1.652575e-04 5.753058e-05
[1263,] 1.756612e-04 7.711558e-05 2.875316e-05
[1264,] 7.959039e-05 6.281188e-05 1.158540e-05
[1265,] 1.226682e-04 9.715723e-05 2.705867e-05
[1266,] 7.776465e-05 7.224349e-05 1.307929e-05
[1267,] 1.450490e-04 6.208195e-05 1.864892e-05
[1268,] 1.922489e-04 3.099092e-04 1.167518e-04
[1269,] 1.747763e-04 7.252640e-05 2.658207e-05
[1270,] 2.085012e-04 1.072538e-04 6.257482e-05
[1271,] 1.217458e-04 9.678288e-05 2.679252e-05
[1272,] 1.696369e-04 7.475506e-05 2.680361e-05
[1273,] 1.407190e-04 1.003752e-04 3.349538e-05
[1274,] 1.220031e-04 9.633174e-05 2.675566e-05
[1275,] 1.202696e-04 5.916994e-05 1.584815e-05
[1276,] 1.243551e-04 3.888800e-04 1.220114e-04
[1277,] 1.343244e-04 1.626139e-04 4.810125e-05
[1278,] 1.210196e-04 5.929016e-05 1.600303e-05
[1279,] 1.201242e-04 4.833904e-05 1.185620e-05
[1280,] 2.143545e-04 1.056054e-03 4.186484e-04
[1281,] 7.749529e-05 6.512782e-05 1.170853e-05
[1282,] 1.813173e-04 7.232102e-05 2.747908e-05
[1283,] 1.225890e-04 9.577990e-05 2.677041e-05
[1284,] 1.338093e-04 1.684423e-04 4.970930e-05
[1285,] 1.395569e-04 1.017863e-04 3.365699e-05
[1286,] 1.213781e-04 1.707001e-04 4.566525e-05
[1287,] 1.201972e-04 1.090410e-04 2.974363e-05
[1288,] 1.738635e-04 7.201396e-05 2.636693e-05
[1289,] 7.760629e-05 6.266510e-05 1.124273e-05
[1290,] 1.782951e-04 8.381119e-05 3.981978e-05
[1291,] 8.821694e-05 5.960446e-05 1.100103e-05
[1292,] 1.598518e-04 1.304609e-04 5.108262e-05
[1293,] 1.354758e-04 1.094485e-04 3.363292e-05
[1294,] 8.895586e-05 4.785536e-05 8.574947e-06
[1295,] 8.140121e-05 5.054154e-05 8.517082e-06
[1296,] 8.834965e-05 4.796705e-05 8.566074e-06
[1297,] 8.454086e-05 6.039087e-05 1.079930e-05
[1298,] 7.817701e-05 4.666523e-05 7.440141e-06
[1299,] 7.646901e-05 4.745817e-05 7.443617e-06
[1300,] 1.410512e-04 6.231180e-05 1.966948e-05
[1301,] 1.458392e-04 9.748110e-05 3.074123e-05
[1302,] 7.689739e-05 4.584085e-05 7.129075e-06
[1303,] 1.892489e-04 8.320120e-05 3.532489e-05
[1304,] 1.902243e-04 8.494392e-05 3.629474e-05
[1305,] 1.891043e-04 8.442162e-05 3.568262e-05
[1306,] 8.528192e-05 5.120652e-05 9.091886e-06
[1307,] 1.216084e-04 1.315822e-04 3.527708e-05
[1308,] 8.450831e-05 5.652186e-05 1.016491e-05
[1309,] 8.352694e-05 5.616397e-05 9.973796e-06
[1310,] 8.348701e-05 5.494593e-05 9.694423e-06
[1311,] 1.074668e-04 1.805815e-04 4.459819e-05
[1312,] 9.804669e-05 8.918896e-05 1.978034e-05
[1313,] 1.875855e-04 7.923398e-05 3.322271e-05
[1314,] 8.228918e-05 5.446624e-05 9.457709e-06
[1315,] 1.187142e-04 5.662834e-05 1.415470e-05
[1316,] 8.341303e-05 5.077686e-05 8.803817e-06
[1317,] 9.429578e-05 1.205011e-04 2.569579e-05
[1318,] 1.794423e-04 7.688095e-05 3.008387e-05
[1319,] 9.397138e-05 1.215586e-04 2.584924e-05
[1320,] 9.481840e-05 1.472262e-04 3.145678e-05
[1321,] 1.412598e-04 2.151211e-04 6.470008e-05
[1322,] 1.062688e-04 5.467181e-04 1.353644e-04
[1323,] 1.933778e-04 8.089228e-05 3.599117e-05
[1324,] 1.002546e-04 1.787590e-04 3.983433e-05
[1325,] 9.684753e-05 1.797649e-04 3.895274e-05
[1326,] 1.466317e-04 2.843325e-04 8.796997e-05
[1327,] 1.300574e-04 1.083783e-04 3.085959e-05
[1328,] 1.298151e-04 1.441330e-04 4.031697e-05
[1329,] 8.271666e-05 5.143851e-05 8.848204e-06
[1330,] 1.273547e-04 6.659562e-05 1.873656e-05
[1331,] 9.730016e-05 1.747870e-04 3.804138e-05
[1332,] 1.079589e-04 1.161090e-04 2.874850e-05
[1333,] 8.034758e-05 1.169204e-04 2.117797e-05
[1334,] 9.640194e-05 1.697903e-04 3.669649e-05
[1335,] 1.253890e-04 6.547536e-05 1.807805e-05
[1336,] 9.621420e-05 1.657069e-04 3.576907e-05
[1337,] 9.532729e-05 1.664834e-04 3.567426e-05
[1338,] 7.908288e-05 1.177228e-04 2.102134e-05
[1339,] 7.605790e-05 4.581813e-05 7.044731e-06
[1340,] 7.588696e-05 4.566580e-05 6.997513e-06
[1341,] 1.507103e-04 1.316570e-04 4.755660e-05
[1342,] 1.804959e-04 7.698049e-05 3.027513e-05
[1343,] 9.437582e-05 1.564706e-04 3.329755e-05
[1344,] 1.083083e-04 1.194167e-04 2.971951e-05
[1345,] 7.795306e-05 1.163496e-04 2.051506e-05
[1346,] 7.539406e-05 4.556257e-05 6.930525e-06
[1347,] 9.470761e-05 1.510788e-04 3.224537e-05
[1348,] 7.788593e-05 1.007947e-04 1.779605e-05
[1349,] 7.362539e-05 4.610171e-05 6.871416e-06
[1350,] 1.784990e-04 1.840082e-04 6.501319e-05
[1351,] 1.852300e-04 8.327901e-05 3.352065e-05
[1352,] 1.619541e-04 8.653934e-05 3.032374e-05
[1353,] 7.057565e-05 4.522065e-05 6.428446e-06
[1354,] 9.269230e-05 2.200412e-04 4.580431e-05
[1355,] 7.454923e-05 4.583870e-05 6.908938e-06
[1356,] 1.911003e-04 7.388444e-05 3.328162e-05
[1357,] 1.755954e-04 8.164161e-05 3.106682e-05
[1358,] 7.489293e-05 4.566055e-05 6.903501e-06
[1359,] 1.431192e-04 9.581437e-05 3.264086e-05
[1360,] 7.549967e-05 4.600700e-05 7.030377e-06
[1361,] 1.826770e-04 8.574892e-05 3.360902e-05
[1362,] 7.479255e-05 4.602623e-05 6.967785e-06
[1363,] 1.313233e-04 4.919942e-05 1.322965e-05
[1364,] 1.720145e-04 5.908898e-05 2.250630e-05
[1365,] 1.104569e-04 1.230996e-04 3.190802e-05
[1366,] 1.105026e-04 1.098336e-04 2.845269e-05
[1367,] 1.637063e-04 2.472453e-04 1.057615e-04
[1368,] 1.094805e-04 1.152571e-04 2.938440e-05
[1369,] 1.107646e-04 1.126302e-04 2.926715e-05
[1370,] 8.424578e-05 4.432076e-05 7.470973e-06
[1371,] 2.115375e-04 2.070208e-04 8.333853e-05
[1372,] 1.927294e-04 8.804200e-05 3.786650e-05
[1373,] 1.159318e-04 1.156718e-04 3.062239e-05
[1374,] 1.104079e-04 4.941176e-05 1.121361e-05
[1375,] 1.279414e-04 1.296378e-04 3.636501e-05
[1376,] 1.137636e-04 1.142499e-04 3.064972e-05
[1377,] 1.078596e-04 1.137796e-04 2.814333e-05
[1378,] 7.939095e-05 7.369702e-05 1.329866e-05
[1379,] 8.904341e-05 4.550022e-05 8.203287e-06
[1380,] 8.755177e-05 4.497603e-05 7.916976e-06
[1381,] 1.117825e-04 1.057910e-04 2.777393e-05
[1382,] 8.688660e-05 4.587714e-05 8.063417e-06
[1383,] 9.140773e-05 4.517645e-05 8.333624e-06
[1384,] 9.090008e-05 4.661486e-05 8.634043e-06
[1385,] 7.323268e-05 5.472983e-05 8.466884e-06
[1386,] 1.895595e-04 8.398116e-05 3.528874e-05
[1387,] 8.923904e-05 4.503992e-05 8.029804e-06
[1388,] 8.692467e-05 4.594413e-05 8.000702e-06
[1389,] 7.381645e-05 4.883344e-05 7.439574e-06
[1390,] 1.083676e-04 1.200631e-04 2.991065e-05
[1391,] 7.424504e-05 4.992097e-05 7.682218e-06
[1392,] 7.414935e-05 4.815712e-05 7.334509e-06
[1393,] 1.471357e-04 8.424323e-05 2.732587e-05
[1394,] 1.840577e-04 9.112751e-05 3.569486e-05
[1395,] 1.082068e-04 1.181459e-04 2.936085e-05
[1396,] 1.079625e-04 1.242171e-04 3.077484e-05
[1397,] 7.929535e-05 5.114774e-05 8.425170e-06
[1398,] 1.446684e-04 8.202401e-05 2.628218e-05
[1399,] 7.408362e-05 5.015274e-05 7.714632e-06
[1400,] 7.399629e-05 4.986769e-05 7.652345e-06
[1401,] 1.610539e-04 1.715399e-04 6.927039e-05
[1402,] 7.396748e-05 7.025939e-05 1.206414e-05
[1403,] 1.080596e-04 1.166223e-04 2.877667e-05
[1404,] 9.357865e-05 5.855852e-05 1.217024e-05
[1405,] 2.449659e-04 1.967401e-04 1.296358e-04
[1406,] 1.054480e-04 8.552422e-05 2.002283e-05
[1407,] 3.224567e-04 1.328885e-04 1.093837e-04
[1408,] 1.219737e-04 8.842849e-05 2.496807e-05
[1409,] 1.897831e-04 1.621492e-04 6.167492e-05
[1410,] 1.133067e-04 1.179282e-04 3.051659e-05
[1411,] 9.489162e-05 8.553839e-05 1.817861e-05
[1412,] 1.701556e-04 1.444398e-04 6.063835e-05
[1413,] 1.071693e-04 1.163724e-04 2.855706e-05
[1414,] 1.076044e-04 6.262482e-05 1.534719e-05
[1415,] 1.650596e-04 8.288240e-05 3.185415e-05
[1416,] 1.359926e-04 4.506557e-05 1.222609e-05
[1417,] 1.069319e-04 6.311161e-05 1.546149e-05
[1418,] 1.071966e-04 1.191239e-04 2.926140e-05
[1419,] 2.670632e-04 1.997715e-04 1.034477e-04
[1420,] 1.889338e-04 7.216067e-05 3.018898e-05
[1421,] 1.912156e-04 2.145053e-04 1.083805e-04
[1422,] 2.946343e-04 1.932291e-04 1.098817e-04
[1423,] 8.709179e-05 7.626477e-05 1.504776e-05
[1424,] 8.205371e-05 6.279297e-05 1.182217e-05
[1425,] 7.450315e-05 4.446160e-05 6.637578e-06
[1426,] 1.144480e-04 6.601812e-05 1.770946e-05
[1427,] 1.098235e-04 1.145078e-04 2.903092e-05
[1428,] 2.081817e-04 1.327123e-04 6.879829e-05
[1429,] 6.374692e-04 5.688235e-05 1.206097e-04
[1430,] 1.671916e-04 9.349749e-05 5.304611e-05
[1431,] 4.722642e-04 5.889274e-05 8.204319e-05
[1432,] 4.551661e-04 6.035846e-05 8.115280e-05
[1433,] 4.606663e-04 6.069630e-05 8.325287e-05
[1434,] 4.279062e-04 6.068682e-05 7.505139e-05
[1435,] 4.359470e-04 6.078530e-05 7.724607e-05
[1436,] 4.494992e-04 6.029506e-05 7.964218e-05
[1437,] 4.529069e-04 5.977292e-05 7.939302e-05
[1438,] 4.350092e-04 6.047624e-05 7.640226e-05
[1439,] 1.132887e-04 1.187782e-04 3.044822e-05
[1440,] 3.661482e-04 2.293954e-04 1.544186e-04
[1441,] 1.006944e-04 4.913716e-05 1.018599e-05
[1442,] 1.751427e-04 1.038565e-04 6.546323e-05
[1443,] 4.021331e-04 5.959705e-05 6.685005e-05
[1444,] 4.215197e-04 6.033398e-05 7.285164e-05
[1445,] 4.504372e-04 5.958508e-05 7.891900e-05
[1446,] 9.902637e-05 4.841912e-05 9.829514e-06
[1447,] 3.428084e-04 2.238577e-04 1.422563e-04
[1448,] 4.260534e-04 6.039783e-05 7.406084e-05
[1449,] 4.297925e-04 6.026878e-05 7.473761e-05
[1450,] 1.678937e-04 9.813873e-05 5.472142e-05
[1451,] 4.350455e-04 5.989191e-05 7.524023e-05
[1452,] 1.072837e-04 1.159393e-04 2.838137e-05
[1453,] 4.302104e-04 5.971926e-05 7.423125e-05
[1454,] 8.082050e-04 5.472466e-05 9.691761e-05
[1455,] 1.799169e-04 1.195882e-04 8.200583e-05
[1456,] 1.759768e-04 1.030840e-04 6.600610e-05
[1457,] 1.071705e-04 1.159393e-04 2.838446e-05
[1458,] 1.659141e-04 1.932484e-04 8.217110e-05
[1459,] 1.072814e-04 1.159263e-04 2.838054e-05
[1460,] 4.280783e-04 5.926794e-05 7.234872e-05
[1461,] 3.889726e-04 6.010073e-05 6.468027e-05
[1462,] 4.108087e-04 5.953909e-05 6.878808e-05
[1463,] 1.772765e-04 1.023467e-04 6.712438e-05
[1464,] 4.259507e-04 6.042624e-05 7.409954e-05
[1465,] 4.091187e-04 5.895859e-05 6.729106e-05
[1466,] 1.581403e-04 6.593444e-05 3.183644e-05
[1467,] 4.093893e-04 6.001463e-05 6.930191e-05
[1468,] 4.210925e-04 5.916189e-05 7.044366e-05
[1469,] 4.170675e-04 6.043096e-05 7.192135e-05
[1470,] 1.030326e-04 4.911426e-05 1.041144e-05
[1471,] 1.740518e-03 4.968235e-05 3.679229e-04
[1472,] 1.791615e-04 9.832861e-05 4.280398e-05
[1473,] 2.957489e-04 5.346494e-05 3.371358e-05
[1474,] 4.378730e-04 6.009992e-05 7.637004e-05
[1475,] 4.307032e-04 5.968084e-05 7.378637e-05
[1476,] 3.627877e-04 2.306190e-04 1.538890e-04
[1477,] 1.070729e-04 4.813870e-05 1.052359e-05
[1478,] 1.744746e-04 9.702727e-05 6.103516e-05
[1479,] 4.208596e-04 6.020488e-05 7.243290e-05
[1480,] 2.260674e-04 6.868266e-05 3.517855e-05
[1481,] 5.315957e-04 5.883951e-05 9.719889e-05
[1482,] 1.693198e-04 1.896925e-04 8.239519e-05
[1483,] 4.304015e-04 6.040417e-05 7.515473e-05
[1484,] 4.349805e-04 6.000761e-05 7.545728e-05
[1485,] 4.430669e-04 5.961406e-05 7.664124e-05
[1486,] 1.856153e-04 1.957437e-04 9.467296e-05
[1487,] 4.819033e-04 5.968262e-05 8.635035e-05
[1488,] 4.471849e-04 5.953306e-05 7.746427e-05
[1489,] 1.008661e-04 4.915898e-05 1.021235e-05
[1490,] 4.324568e-04 5.966283e-05 7.417526e-05
[1491,] 1.347719e-04 1.647879e-04 5.450852e-05
[1492,] 4.428798e-04 5.935506e-05 7.604126e-05
[1493,] 2.194507e-04 6.878480e-05 3.452290e-05
[1494,] 4.399820e-04 5.959827e-05 7.585032e-05
[1495,] 3.775378e-04 5.862476e-05 5.957093e-05
[1496,] 4.319035e-04 5.906801e-05 7.279286e-05
[1497,] 4.492619e-04 5.930563e-05 7.798898e-05
[1498,] 1.744654e-04 1.022522e-04 6.369802e-05
[1499,] 1.738681e-04 1.032670e-04 6.355052e-05
[1500,] 9.974088e-05 4.972217e-05 1.026953e-05
[1501,] 1.916086e-04 2.083590e-04 1.051877e-04
[1502,] 1.133822e-04 1.189430e-04 3.050715e-05
[1503,] 1.119608e-04 6.119434e-05 1.553816e-05
[1504,] 3.756406e-04 5.822123e-05 5.860733e-05
[1505,] 1.751161e-04 1.014843e-04 6.402491e-05
[1506,] 1.070311e-04 1.158746e-04 2.836721e-05
[1507,] 4.886646e-04 5.833696e-05 8.487093e-05
[1508,] 7.318080e-04 5.635220e-05 9.236714e-05
[1509,] 3.857842e-04 5.896871e-05 6.213684e-05
[1510,] 1.030919e-04 4.946778e-05 1.052837e-05
[1511,] 1.574923e-04 6.334969e-05 3.029047e-05
[1512,] 1.811164e-04 7.763058e-05 5.498383e-05
[1513,] 2.242338e-04 6.874934e-05 3.562198e-05
[1514,] 1.726459e-04 1.083935e-04 6.475561e-05
[1515,] 1.069853e-04 1.159727e-04 2.838335e-05
[1516,] 3.965421e-04 5.816610e-05 6.306235e-05
[1517,] 1.842378e-04 7.462323e-05 5.581003e-05
[1518,] 1.075187e-04 4.960945e-05 1.101539e-05
[1519,] 2.472517e-04 5.384847e-05 2.793864e-05
[1520,] 4.100348e-04 5.831361e-05 6.641510e-05
[1521,] 3.576397e-04 5.655855e-05 5.277261e-05
[1522,] 4.031500e-04 5.906439e-05 6.623610e-05
[1523,] 1.758342e-04 1.089281e-04 6.887735e-05
[1524,] 4.080110e-04 5.741418e-05 6.437268e-05
[1525,] 1.070151e-04 1.159403e-04 2.836741e-05
[1526,] 3.723153e-04 5.836728e-05 5.803060e-05
[1527,] 3.857185e-04 5.823428e-05 6.072901e-05
[1528,] 1.927468e-04 6.259453e-05 5.254066e-05
[1529,] 1.907206e-04 6.267935e-05 5.123528e-05
[1530,] 1.905344e-04 6.252254e-05 5.095419e-05
[1531,] 1.144645e-04 1.187539e-04 3.072464e-05
[1532,] 1.071381e-04 1.156219e-04 2.841286e-05
[1533,] 3.916133e-04 5.788385e-05 6.179991e-05
[1534,] 7.409195e-04 5.765222e-05 9.745011e-05
[1535,] 3.847253e-04 5.720330e-05 5.900918e-05
[1536,] 3.698794e-04 5.877735e-05 5.856396e-05
[1537,] 4.222413e-04 5.691763e-05 6.649408e-05
[1538,] 1.070306e-04 1.155379e-04 2.826464e-05
[1539,] 3.826300e-04 5.789557e-05 5.939008e-05
[1540,] 1.949765e-04 1.996340e-04 1.022908e-04
[1541,] 1.081284e-04 4.924158e-05 1.095901e-05
[1542,] 1.042112e-04 4.926214e-05 1.058930e-05
[1543,] 1.125498e-04 1.162560e-04 2.962986e-05
[1544,] 1.067433e-04 4.887886e-05 1.071959e-05
[1545,] 4.178155e-04 5.782709e-05 6.761523e-05
[1546,] 4.158333e-04 5.784127e-05 6.666663e-05
[1547,] 4.221119e-04 5.751515e-05 6.733619e-05
[1548,] 1.372690e-04 8.786318e-05 2.815411e-05
[1549,] 1.735514e-04 1.122517e-04 6.773284e-05
[1550,] 7.686350e-04 5.677779e-05 9.833872e-05
[1551,] 1.567534e-04 6.233632e-05 3.060946e-05
[1552,] 1.070118e-04 1.156349e-04 2.830207e-05
[1553,] 2.037114e-04 1.805407e-04 7.262244e-05
[1554,] 3.857977e-04 5.904074e-05 6.219565e-05
[1555,] 2.355195e-04 1.529847e-04 7.151648e-05
[1556,] 1.354356e-04 5.063318e-05 1.515392e-05
[1557,] 1.763780e-04 1.043654e-04 6.714609e-05
[1558,] 4.516258e-04 5.997533e-05 7.966337e-05
[1559,] 1.069952e-04 1.164213e-04 2.848798e-05
[1560,] 2.303681e-04 1.292357e-04 6.141300e-05
[1561,] 1.044548e-04 4.933054e-05 1.063408e-05
[1562,] 1.746777e-04 1.079990e-04 6.696516e-05
[1563,] 2.216570e-04 1.395734e-04 6.246601e-05
[1564,] 5.859930e-04 7.481286e-05 1.613275e-04
[1565,] 2.021989e-04 2.150105e-04 1.149793e-04
[1566,] 1.403709e-04 1.131847e-04 3.719528e-05
[1567,] 4.611462e-04 5.687396e-05 7.150209e-05
[1568,] 1.204939e-04 5.040587e-05 1.258518e-05
[1569,] 4.179813e-04 5.682629e-05 6.498249e-05
[1570,] 1.071411e-04 1.154763e-04 2.823624e-05
[1571,] 1.649242e-04 1.510838e-04 6.145030e-05
[1572,] 1.075489e-04 1.156650e-04 2.834203e-05
[1573,] 1.983277e-04 2.000987e-04 1.045399e-04
[1574,] 1.827953e-04 1.200292e-04 8.646250e-05
[1575,] 1.071320e-04 4.950668e-05 1.095543e-05
[1576,] 1.988284e-04 2.749909e-04 1.479665e-04
[1577,] 1.883771e-04 2.115588e-04 1.049257e-04
[1578,] 1.789400e-04 9.321537e-05 6.546089e-05
[1579,] 2.562102e-04 1.159443e-04 6.894976e-05
[1580,] 4.175224e-04 5.873241e-05 6.943199e-05
[1581,] 2.012690e-04 2.747543e-04 1.499082e-04
[1582,] 1.070418e-04 4.907121e-05 1.081667e-05
[1583,] 4.512112e-04 5.446758e-05 6.165329e-05
[1584,] 2.129748e-04 6.927715e-05 3.398681e-05
[1585,] 1.070699e-04 1.184189e-04 2.894125e-05
[1586,] 3.922541e-04 5.656914e-05 5.967930e-05
[1587,] 7.986930e-04 5.815068e-05 1.066664e-04
[1588,] 1.655135e-04 1.013298e-04 5.454012e-05
[1589,] 1.071551e-04 1.159393e-04 2.834647e-05
[1590,] 1.625173e-04 1.009014e-04 5.034838e-05
[1591,] 3.373379e-04 1.762757e-04 1.134856e-04
[1592,] 1.070130e-04 1.107995e-04 2.715356e-05
[1593,] 2.516001e-04 5.388977e-05 2.858820e-05
[1594,] 1.070056e-04 1.201657e-04 2.936206e-05
[1595,] 1.659980e-04 1.028398e-04 5.574025e-05
[1596,] 4.071548e-04 5.711500e-05 6.404303e-05
[1597,] 3.623742e-04 6.466533e-05 6.486723e-05
[1598,] 3.743129e-04 6.039496e-05 6.169210e-05
[1599,] 1.086063e-04 4.928687e-05 1.103327e-05
[1600,] 1.746887e-04 7.231402e-05 4.686365e-05
[1601,] 4.068568e-04 5.860492e-05 6.686483e-05
[1602,] 3.105362e-04 1.941266e-04 1.144329e-04
[1603,] 1.102171e-04 4.924748e-05 1.118133e-05
[1604,] 1.942854e-04 2.031504e-04 1.038872e-04
[1605,] 1.118394e-04 4.909733e-05 1.127970e-05
[1606,] 3.855610e-04 6.051951e-05 6.483390e-05
[1607,] 1.935174e-04 1.891471e-04 9.548823e-05
[1608,] 3.306057e-04 1.681214e-04 1.068853e-04
[1609,] 1.627297e-04 9.635831e-05 4.870227e-05
[1610,] 1.445789e-03 5.174475e-05 3.144617e-04
[1611,] 4.055685e-04 5.902385e-05 6.692559e-05
[1612,] 3.930902e-04 5.914511e-05 6.428399e-05
[1613,] 7.682684e-04 5.816673e-05 1.026845e-04
[1614,] 3.754941e-04 5.988617e-05 6.145726e-05
[1615,] 1.629853e-04 9.636786e-05 4.895038e-05
[1616,] 1.070923e-04 1.158940e-04 2.833628e-05
[1617,] 1.877576e-04 1.707506e-04 6.416297e-05
[1618,] 1.071147e-04 1.159857e-04 2.835793e-05
[1619,] 1.565190e-03 5.145838e-05 3.442533e-04
[1620,] 1.075241e-04 4.913553e-05 1.087838e-05
[1621,] 3.959048e-04 6.020614e-05 6.680303e-05
[1622,] 2.610147e-04 5.390894e-05 2.969748e-05
[1623,] 1.071417e-04 1.159393e-04 2.834733e-05
[1624,] 4.053850e-04 5.949201e-05 6.777521e-05
[1625,] 1.139773e-04 4.853974e-05 1.131572e-05
[1626,] 1.406992e-04 8.956142e-05 2.953521e-05
[1627,] 1.743556e-04 6.434830e-05 4.094869e-05
[1628,] 1.911348e-04 1.930103e-04 9.632925e-05
[1629,] 2.712473e-04 5.218089e-05 4.477757e-05
[1630,] 1.423923e-04 4.682532e-05 1.399806e-05
[1631,] 7.378116e-05 5.140811e-05 8.057895e-06
[1632,] 1.686697e-04 9.785785e-05 5.523437e-05
[1633,] 4.084306e-04 5.813483e-05 6.580836e-05
[1634,] 1.069984e-04 1.167712e-04 2.856566e-05
[1635,] 1.023211e-04 4.730125e-05 9.833631e-06
[1636,] 1.104012e-04 4.921817e-05 1.118987e-05
[1637,] 6.155514e-04 5.759468e-05 7.970859e-05
[1638,] 3.282289e-04 1.755885e-04 1.102597e-04
[1639,] 1.085672e-04 4.945120e-05 1.108126e-05
[1640,] 7.187585e-04 5.731974e-05 9.258561e-05
[1641,] 6.351148e-04 5.598250e-05 7.868229e-05
[1642,] 6.464950e-04 5.600614e-05 8.014105e-05
[1643,] 2.025630e-03 5.516204e-05 5.553128e-04
[1644,] 1.793275e-04 1.301520e-04 8.484065e-05
[1645,] 3.066265e-04 1.721493e-04 1.017278e-04
[1646,] 1.531521e-04 1.022271e-04 3.714730e-05
[1647,] 7.518292e-05 5.833593e-05 9.775543e-06
[1648,] 2.083002e-04 6.899724e-05 3.223853e-05
[1649,] 1.478270e-04 5.862361e-05 1.989162e-05
[1650,] 1.068999e-04 5.012895e-05 1.112538e-05
[1651,] 5.791482e-04 5.798221e-05 7.581469e-05
[1652,] 3.874160e-04 5.824896e-05 6.187406e-05
[1653,] 3.945488e-04 5.765522e-05 6.187027e-05
[1654,] 1.855544e-04 9.469167e-05 7.163239e-05
[1655,] 1.829237e-04 9.878957e-05 7.083135e-05
[1656,] 3.991262e-04 6.065605e-05 6.899962e-05
[1657,] 1.828187e-04 9.214831e-05 6.684320e-05
[1658,] 1.112297e-04 4.978525e-05 1.145771e-05
[1659,] 1.070223e-04 1.148759e-04 2.811696e-05
[1660,] 6.217629e-04 5.756229e-05 8.046053e-05
[1661,] 1.717802e-04 1.318983e-04 7.444630e-05
[1662,] 2.139709e-04 6.934476e-05 3.443353e-05
[1663,] 6.499685e-04 5.725023e-05 8.337502e-05
[1664,] 1.071998e-04 1.126916e-04 2.765125e-05
[1665,] 1.101779e-04 1.118448e-04 2.806408e-05
[1666,] 1.823494e-04 9.325530e-05 6.714144e-05
[1667,] 1.039009e-04 5.012483e-05 1.082202e-05
[1668,] 1.064765e-04 4.993833e-05 1.102710e-05
[1669,] 1.824225e-04 1.668135e-04 6.122289e-05
[1670,] 1.070267e-04 1.164359e-04 2.850013e-05
[1671,] 1.070263e-04 1.159639e-04 2.839234e-05
[1672,] 1.749590e-04 1.373763e-04 8.147441e-05
[1673,] 1.756902e-04 1.390703e-04 8.354608e-05
[1674,] 1.685969e-04 1.379143e-04 7.538813e-05
[1675,] 1.753976e-04 1.487131e-04 8.735542e-05
[1676,] 3.867317e-04 5.987407e-05 6.410433e-05
[1677,] 1.077168e-04 1.155831e-04 2.833293e-05
[1678,] 1.076543e-04 4.773432e-05 1.047718e-05
[1679,] 1.171960e-04 6.250092e-05 1.657593e-05
[1680,] 3.563471e-04 6.058578e-05 5.845106e-05
[1681,] 5.248955e-04 5.651156e-05 6.598429e-05
[1682,] 1.120224e-04 5.112656e-05 1.196592e-05
[1683,] 2.033858e-04 1.082913e-04 1.053987e-04
[1684,] 1.395916e-04 8.837506e-05 2.884862e-05
[1685,] 2.001130e-04 1.097184e-04 1.018804e-04
[1686,] 1.163908e-04 5.079630e-05 1.230226e-05
[1687,] 1.070415e-04 1.164124e-04 2.851501e-05
[1688,] 3.554935e-04 6.054614e-05 5.807150e-05
[1689,] 3.782277e-04 6.054306e-05 6.338293e-05
[1690,] 1.120736e-04 6.243889e-05 1.587149e-05
[1691,] 3.685408e-04 5.827799e-05 5.771759e-05
[1692,] 1.407346e-04 8.703082e-05 2.857135e-05
[1693,] 2.352443e-04 5.382783e-05 2.652060e-05
[1694,] 2.128771e-04 1.320625e-04 5.801165e-05
[1695,] 1.075722e-04 5.104549e-05 1.147804e-05
[1696,] 4.250663e-04 5.875133e-05 6.815428e-05
[1697,] 3.903349e-04 5.713209e-05 6.036631e-05
[1698,] 1.121564e-04 5.202625e-05 1.226814e-05
[1699,] 2.159621e-04 5.363728e-05 2.425447e-05
[1700,] 1.834213e-04 1.920972e-04 1.233240e-04
[1701,] 3.883437e-04 5.768471e-05 6.100001e-05
[1702,] 1.070316e-04 1.159652e-04 2.837729e-05
[1703,] 3.719784e-04 5.816993e-05 5.873365e-05
[1704,] 8.169495e-05 5.690585e-05 1.044033e-05
[1705,] 1.143031e-04 5.101382e-05 1.215764e-05
[1706,] 1.069760e-04 1.003632e-04 2.460001e-05
[1707,] 4.075599e-04 6.069523e-05 7.782276e-05
[1708,] 2.203259e-03 5.629426e-05 6.458276e-04
[1709,] 3.060183e-04 1.549142e-04 9.266201e-05
[1710,] 1.132534e-04 5.132500e-05 1.214749e-05
[1711,] 1.611332e-03 7.024527e-05 5.571641e-04
[1712,] 1.071540e-04 7.185199e-05 1.766838e-05
[1713,] 1.070881e-04 1.167749e-04 2.855188e-05
[1714,] 3.592510e-04 5.864846e-05 5.575100e-05
[1715,] 1.070461e-04 1.157932e-04 2.836879e-05
[1716,] 1.376532e-04 8.565028e-05 2.739429e-05
[1717,] 2.329104e-03 6.459440e-05 8.589276e-04
[1718,] 1.001344e-04 5.601459e-05 1.218242e-05
[1719,] 1.129352e-04 4.532277e-05 1.024501e-05
[1720,] 2.064202e-03 5.524675e-05 5.738417e-04
[1721,] 2.065921e-03 5.554862e-05 5.797961e-04
[1722,] 4.320360e-04 9.489376e-05 2.424560e-04
[1723,] 1.116870e-04 5.322748e-05 1.232231e-05
[1724,] 1.170386e-04 6.232130e-05 1.653398e-05
[1725,] 2.325094e-03 6.554954e-05 8.734863e-04
[1726,] 2.969897e-04 1.573214e-04 9.132246e-05
[1727,] 3.036031e-04 6.990547e-05 1.021706e-04
[1728,] 2.371613e-04 5.367599e-05 2.658939e-05
[1729,] 2.123398e-03 5.185538e-05 5.292641e-04
[1730,] 2.031405e-03 5.634203e-05 5.754446e-04
[1731,] 1.070961e-04 1.159393e-04 2.835794e-05
[1732,] 1.070367e-04 1.164721e-04 2.850225e-05
[1733,] 1.966529e-03 5.107906e-05 4.650690e-04
[1734,] 3.680805e-04 5.920861e-05 5.885341e-05
[1735,] 1.132263e-04 5.243598e-05 1.248830e-05
[1736,] 9.857080e-05 4.936063e-05 9.974444e-06
[1737,] 1.118966e-04 4.521463e-05 1.012403e-05
[1738,] 4.223219e-04 5.911454e-05 7.175477e-05
[1739,] 1.353190e-04 8.468856e-05 2.652461e-05
[1740,] 1.059079e-04 6.162990e-05 1.488802e-05
[1741,] 4.199271e-04 5.739725e-05 6.762603e-05
[1742,] 1.952327e-03 5.905012e-05 5.926984e-04
[1743,] 1.963631e-04 6.881251e-05 3.054669e-05
[1744,] 3.823686e-04 7.258717e-05 1.477139e-04
[1745,] 4.051541e-04 5.754661e-05 6.439503e-05
[1746,] 4.411567e-04 5.658633e-05 7.057417e-05
[1747,] 1.460525e-03 6.994572e-05 4.882027e-04
[1748,] 1.073149e-04 1.195268e-04 2.942965e-05
[1749,] 4.318337e-04 5.670931e-05 6.877099e-05
[1750,] 1.016325e-04 4.835575e-05 1.001225e-05
[1751,] 2.107073e-04 2.055518e-04 1.154093e-04
[1752,] 4.389484e-04 5.613591e-05 6.889551e-05
[1753,] 1.071837e-04 1.195226e-04 2.936731e-05
[1754,] 3.897246e-04 5.686686e-05 5.962296e-05
[1755,] 7.268369e-05 4.638341e-05 6.794392e-06
[1756,] 1.080542e-04 1.132778e-04 2.813628e-05
[1757,] 1.218114e-04 1.128610e-04 3.144316e-05
[1758,] 1.622948e-04 8.849817e-05 3.376928e-05
[1759,] 4.294141e-04 5.413446e-05 5.443968e-05
[1760,] 3.063669e-04 1.569984e-04 9.384609e-05
[1761,] 4.179613e-04 5.414759e-05 5.278475e-05
[1762,] 1.706332e-04 1.258201e-04 7.037399e-05
[1763,] 1.571293e-04 8.481515e-05 3.094700e-05
[1764,] 1.072627e-04 1.201293e-04 2.955518e-05
[1765,] 2.125852e-04 1.317092e-04 5.781269e-05
[1766,] 3.089035e-04 5.458664e-05 3.730875e-05
[1767,] 8.495930e-05 7.599621e-05 1.480256e-05
[1768,] 1.249260e-03 7.307319e-05 2.222256e-04
[1769,] 4.044180e-04 5.345842e-05 5.212971e-05
[1770,] 4.040442e-04 5.334607e-05 4.925934e-05
[1771,] 1.642215e-04 1.384467e-04 5.615091e-05
[1772,] 4.433773e-04 5.416135e-05 5.717876e-05
[1773,] 1.070041e-04 9.568557e-05 2.345840e-05
[1774,] 3.503068e-04 5.229152e-05 3.749202e-05
[1775,] 3.302420e-04 5.256130e-05 3.602190e-05
[1776,] 9.017895e-05 5.398791e-05 1.041693e-05
[1777,] 3.523402e-04 5.256513e-05 3.840994e-05
[1778,] 1.147072e-04 1.166797e-04 3.034158e-05
[1779,] 3.715808e-04 5.331647e-05 4.133469e-05
[1780,] 1.073784e-04 1.201293e-04 2.960830e-05
[1781,] 4.705212e-04 5.397080e-05 5.961750e-05
[1782,] 6.077789e-04 5.405239e-05 8.379598e-05
[1783,] 1.056231e-04 9.457595e-05 2.290897e-05
[1784,] 4.911680e-04 5.393854e-05 6.051032e-05
[1785,] 1.074623e-04 1.071052e-04 2.633002e-05
[1786,] 1.132115e-04 1.166797e-04 2.997640e-05
[1787,] 1.076130e-04 1.197638e-04 2.962363e-05
[1788,] 1.080435e-04 1.194822e-04 2.971991e-05
[1789,] 3.354328e-04 5.447818e-05 4.130939e-05
[1790,] 1.081237e-04 1.193848e-04 2.972730e-05
[1791,] 3.477178e-04 5.090152e-05 3.638412e-05
[1792,] 1.597263e-04 1.841662e-04 7.465845e-05
[1793,] 3.212113e-04 5.486897e-05 4.181955e-05
[1794,] 1.067456e-03 6.408325e-05 1.575573e-04
[1795,] 1.069042e-04 7.455232e-05 1.833750e-05
[1796,] 1.418331e-03 6.158407e-05 1.946955e-04
[1797,] 1.573486e-03 5.585415e-05 1.895367e-04
[1798,] 1.906691e-03 5.415103e-05 2.179373e-04
[1799,] 1.639905e-04 1.782276e-04 7.419735e-05
[1800,] 2.574894e-04 6.272427e-05 3.650100e-05
[1801,] 1.594283e-04 6.330442e-05 2.318654e-05
[1802,] 7.213356e-05 6.202807e-05 9.800401e-06
[1803,] 1.072640e-04 1.117396e-04 2.743815e-05
[1804,] 7.192252e-05 4.494819e-05 6.482691e-06
[1805,] 1.628478e-04 4.556508e-05 1.484366e-05
[1806,] 3.075699e-04 1.174960e-04 8.474412e-05
[1807,] 2.919043e-04 7.112669e-05 4.997312e-05
[1808,] 1.065851e-04 6.321359e-05 1.547282e-05
[1809,] 7.532799e-05 4.489212e-05 6.819631e-06
[1810,] 7.295548e-05 4.469385e-05 6.534814e-06
[1811,] 1.065339e-04 6.324035e-05 1.546615e-05
[1812,] 1.883886e-04 7.692323e-05 4.443710e-05
[1813,] 1.814533e-04 1.052603e-04 4.402489e-05
[1814,] 1.331484e-04 1.207101e-04 3.732022e-05
[1815,] 1.224960e-04 5.763992e-05 1.499364e-05
[1816,] 1.065553e-04 6.336877e-05 1.548788e-05
[1817,] 3.090781e-04 1.137670e-04 8.425259e-05
[1818,] 1.585129e-04 7.891162e-05 2.941912e-05
[1819,] 6.596795e-04 7.805099e-05 1.164646e-04
[1820,] 2.881127e-04 6.919765e-05 5.533574e-05
[1821,] 1.795893e-04 1.122262e-04 4.553231e-05
[1822,] 8.106164e-05 4.488219e-05 7.278441e-06
[1823,] 1.682428e-04 7.916834e-05 3.137905e-05
[1824,] 1.810298e-04 1.123929e-04 4.642963e-05
[1825,] 3.024834e-04 5.992237e-05 3.995679e-05
[1826,] 7.016828e-05 4.792645e-05 6.798802e-06
[1827,] 1.407566e-04 2.350735e-04 8.377208e-05
[1828,] 1.424124e-04 4.711415e-05 1.399756e-05
[1829,] 9.763632e-04 6.824505e-05 1.562141e-04
[1830,] 3.319108e-04 1.419097e-04 1.038854e-04
[1831,] 5.047727e-04 5.574279e-05 6.377207e-05
[1832,] 1.073053e-04 6.234544e-05 1.536714e-05
[1833,] 4.457673e-04 8.807387e-05 9.040967e-05
[1834,] 3.068393e-04 1.262109e-04 9.826232e-05
[1835,] 2.966980e-04 1.329326e-04 7.079134e-05
[1836,] 1.290373e-03 6.643659e-05 2.229272e-04
[1837,] 1.477174e-04 4.599635e-05 1.392859e-05
[1838,] 1.097411e-04 1.221685e-04 3.089075e-05
[1839,] 2.310821e-04 8.358049e-05 4.586653e-05
[1840,] 1.349988e-04 1.285706e-04 3.975172e-05
[1841,] 3.037615e-04 1.023446e-04 7.632217e-05
[1842,] 8.190920e-04 4.850768e-05 8.072063e-05
[1843,] 1.348411e-04 1.325496e-04 4.076859e-05
[1844,] 1.190768e-04 1.117658e-04 3.111742e-05
[1845,] 1.106623e-04 1.186247e-04 3.022069e-05
[1846,] 7.349518e-05 5.978385e-05 9.829360e-06
[1847,] 1.336705e-04 1.107667e-04 3.468846e-05
[1848,] 1.345422e-04 1.107717e-04 3.492523e-05
[1849,] 3.867903e-04 8.782492e-05 7.813220e-05
[1850,] 5.886396e-04 5.832509e-05 7.627019e-05
[1851,] 4.445881e-04 5.927392e-05 5.894484e-05
[1852,] 2.566964e-04 5.698360e-05 3.223503e-05
[1853,] 4.416742e-04 5.908210e-05 5.827987e-05
[1854,] 8.219620e-05 4.795471e-05 8.062351e-06
[1855,] 9.295178e-04 7.735431e-05 1.648593e-04
[1856,] 9.603416e-05 7.879953e-05 1.751751e-05
[1857,] 9.006436e-05 5.935130e-05 1.171793e-05
[1858,] 4.004676e-04 6.608044e-05 6.255044e-05
[1859,] 1.095865e-04 6.299772e-05 1.567280e-05
[1860,] 1.069484e-04 6.678300e-05 1.644628e-05
[1861,] 2.720664e-04 5.545873e-05 3.324626e-05
[1862,] 1.028046e-04 6.326501e-05 1.474113e-05
[1863,] 4.078428e-04 6.207460e-05 5.793824e-05
[1864,] 1.353681e-04 1.093221e-04 3.400529e-05
[1865,] 2.568928e-04 5.511791e-05 3.135855e-05
[1866,] 1.236036e-04 1.082111e-04 3.109696e-05
[1867,] 1.325096e-04 7.067255e-05 2.132303e-05
[1868,] 1.280356e-04 1.082118e-04 3.225376e-05
[1869,] 1.142582e-04 1.184785e-04 3.127700e-05
[1870,] 3.234238e-04 5.027652e-05 3.480050e-05
[1871,] 2.320295e-04 6.271545e-05 3.379939e-05
[1872,] 1.327426e-04 7.055950e-05 2.144385e-05
[1873,] 2.901303e-04 5.086547e-05 3.090748e-05
[1874,] 1.368499e-04 7.109201e-05 2.236618e-05
[1875,] 8.729435e-05 7.088799e-05 1.430715e-05
[1876,] 8.946698e-05 1.665135e-04 3.371069e-05
[1877,] 9.851039e-05 8.596273e-05 1.916541e-05
[1878,] 2.846514e-04 6.388236e-05 4.117196e-05
[1879,] 8.969462e-05 6.513415e-05 1.344095e-05
[1880,] 1.284988e-04 6.125173e-05 1.801680e-05
[1881,] 8.950723e-05 8.879916e-05 1.805335e-05
[1882,] 1.289319e-04 6.222412e-05 1.795197e-05
[1883,] 9.874286e-05 7.220396e-05 1.656519e-05
[1884,] 3.213353e-04 1.455578e-04 1.214339e-04
[1885,] 9.567644e-05 6.800972e-05 1.487600e-05
[1886,] 1.278357e-04 2.332448e-04 7.370365e-05
[1887,] 9.906991e-05 7.152371e-05 1.644841e-05
[1888,] 2.587537e-04 6.442397e-05 3.845553e-05
[1889,] 1.270047e-04 6.013594e-05 1.692238e-05
[1890,] 1.930427e-04 4.851407e-05 1.902800e-05
[1891,] 2.073243e-04 4.872943e-05 2.055015e-05
[1892,] 1.856556e-04 4.875873e-05 1.838813e-05
[1893,] 1.111348e-04 7.707953e-05 1.993219e-05
[1894,] 1.218548e-04 8.966418e-05 2.586634e-05
[1895,] 2.046862e-04 4.880799e-05 2.033799e-05
[1896,] 4.637496e-04 4.809136e-05 4.459717e-05
[1897,] 1.189698e-04 8.187506e-05 2.287651e-05
[1898,] 1.861566e-04 4.985279e-05 1.890476e-05
[1899,] 2.085953e-04 4.887924e-05 2.062894e-05
[1900,] 2.164464e-04 4.899558e-05 2.161421e-05
[1901,] 1.439658e-04 4.859464e-05 1.431087e-05
[1902,] 8.377869e-05 4.756247e-05 8.130476e-06
[1903,] 1.067742e-04 1.105329e-04 2.705781e-05
[1904,] 8.432894e-05 4.760610e-05 8.202282e-06
[1905,] 1.064777e-04 6.394598e-05 1.580194e-05
[1906,] 4.405229e-04 6.598236e-05 6.676265e-05
[1907,] 1.153398e-04 6.937044e-05 1.803421e-05
[1908,] 2.507310e-04 8.586536e-05 5.232770e-05
[1909,] 1.419029e-04 9.764920e-05 3.336696e-05
[1910,] 9.774637e-05 8.200029e-05 1.899323e-05
[1911,] 1.030901e-04 6.710789e-05 1.598309e-05
[1912,] 1.136372e-04 6.553931e-05 1.743840e-05
[1913,] 8.948896e-05 6.069666e-05 1.190980e-05
[1914,] 1.200956e-04 1.134809e-04 3.192903e-05
[1915,] 1.214040e-04 4.588513e-05 1.111431e-05
[1916,] 7.431743e-05 5.735724e-05 9.254358e-06
[1917,] 9.094212e-05 4.553335e-05 8.341454e-06
[1918,] 1.927912e-04 6.235637e-05 2.715557e-05
[1919,] 1.425915e-03 5.066553e-05 2.549453e-04
[1920,] 1.956804e-04 6.610653e-05 6.024255e-05
[1921,] 4.198890e-04 5.611907e-05 1.001403e-04
[1922,] 1.831414e-03 5.531042e-05 4.095324e-04
[1923,] 1.975744e-04 6.628438e-05 5.977013e-05
[1924,] 9.771294e-05 6.873002e-05 1.493445e-05
[1925,] 2.594770e-04 4.826585e-05 2.675647e-05
[1926,] 6.083114e-04 5.838021e-05 1.051020e-04
[1927,] 5.461422e-04 8.051615e-05 1.250720e-04
[1928,] 5.898877e-04 7.446416e-05 1.306606e-04
[1929,] 6.108563e-04 7.754842e-05 1.415314e-04
[1930,] 1.308955e-04 9.285013e-05 2.783572e-05
[1931,] 9.100196e-05 1.050132e-04 2.219741e-05
[1932,] 5.711470e-04 7.849115e-05 1.307586e-04
[1933,] 1.030781e-04 1.091901e-04 2.577232e-05
[1934,] 1.878276e-04 4.610604e-05 1.743363e-05
[1935,] 1.308577e-04 1.238229e-04 3.703165e-05
[1936,] 5.582637e-04 7.620582e-05 1.238993e-04
[1937,] 5.719754e-04 7.447601e-05 1.255742e-04
[1938,] 1.953477e-04 4.679757e-05 1.827267e-05
[1939,] 5.868859e-04 7.569775e-05 1.317138e-04
[1940,] 5.695263e-04 7.565213e-05 1.263613e-04
[1941,] 1.612534e-04 1.192968e-04 4.254546e-05
[1942,] 1.349681e-03 7.523526e-05 2.461003e-04
[1943,] 2.187511e-04 4.845113e-05 2.281084e-05
[1944,] 2.339261e-04 5.390535e-05 2.955728e-05
[1945,] 1.134718e-04 1.483288e-04 3.994541e-05
[1946,] 2.625042e-04 4.602256e-05 2.479491e-05
[1947,] 1.120049e-04 9.254845e-05 2.436094e-05
[1948,] 1.110399e-04 9.254865e-05 2.412028e-05
[1949,] 1.045157e-03 1.350261e-04 3.532968e-04
[1950,] 2.071755e-04 8.167980e-05 4.082920e-05
[1951,] 2.601877e-04 4.736516e-05 2.576078e-05
[1952,] 9.020341e-05 1.005193e-04 2.100786e-05
[1953,] 8.163619e-04 4.575518e-05 7.589972e-05
[1954,] 1.072574e-03 1.117413e-04 2.976364e-04
[1955,] 1.633752e-04 7.818652e-05 3.051399e-05
[1956,] 9.314185e-04 4.687212e-05 9.014684e-05
[1957,] 2.822549e-04 4.647971e-05 2.798675e-05
[1958,] 1.649108e-04 7.711508e-05 3.035079e-05
[1959,] 1.498093e-04 6.581580e-05 2.283623e-05
[1960,] 2.471491e-04 7.433072e-05 4.280153e-05
[1961,] 1.486575e-04 5.073781e-05 1.514207e-05
[1962,] 2.118646e-04 1.586101e-04 1.205161e-04
[1963,] 9.628826e-05 7.684101e-05 1.633440e-05
[1964,] 1.785302e-04 7.091119e-05 2.975799e-05
[1965,] 1.701822e-04 8.101674e-05 3.142219e-05
[1966,] 1.724197e-04 8.243139e-05 3.279457e-05
[1967,] 1.776214e-04 1.019840e-04 3.904279e-05
[1968,] 1.643756e-04 7.979211e-05 2.922454e-05
[1969,] 1.624999e-04 7.591966e-05 2.757808e-05
[1970,] 2.227502e-04 1.260283e-04 5.929545e-05
[1971,] 2.139942e-04 1.256714e-04 5.703880e-05
[1972,] 2.578348e-04 5.328841e-05 2.914058e-05
[1973,] 1.981815e-04 1.175687e-04 4.972884e-05
[1974,] 1.729209e-04 7.854325e-05 3.241226e-05
[1975,] 1.355725e-04 2.566099e-04 7.893515e-05
[1976,] 1.353567e-04 1.021348e-04 3.130525e-05
[1977,] 1.153481e-04 6.221844e-05 1.612499e-05
[1978,] 3.364495e-04 6.473220e-05 5.152681e-05
[1979,] 3.536061e-04 5.440108e-05 4.026375e-05
[1980,] 2.038943e-04 6.552824e-05 3.035639e-05
[1981,] 1.571198e-04 7.032982e-05 2.639782e-05
[1982,] 1.560892e-04 5.460202e-05 1.814099e-05
[1983,] 9.272878e-05 4.476120e-05 8.318602e-06
[1984,] 1.197297e-04 4.875076e-05 1.185061e-05
[1985,] 9.087302e-05 4.732226e-05 8.771176e-06
[1986,] 9.833280e-05 1.549387e-04 3.621515e-05
[1987,] 1.034481e-04 5.863425e-05 1.404288e-05
[1988,] 1.354656e-04 5.407777e-05 1.629638e-05
[1989,] 1.068428e-04 9.582650e-05 2.326682e-05
[1990,] 7.041683e-05 5.235985e-05 7.750445e-06
[1991,] 2.201001e-04 5.598126e-05 2.811006e-05
[1992,] 1.040982e-04 9.876294e-05 2.339143e-05
[1993,] 1.067189e-04 9.820571e-05 2.375489e-05
[1994,] 1.239666e-04 1.538598e-04 4.174272e-05
[1995,] 1.305442e-04 6.247954e-05 1.616107e-05
[1996,] 2.096466e-04 5.801834e-05 3.102155e-05
[1997,] 1.038877e-04 4.664428e-05 9.701352e-06
[1998,] 8.873625e-05 6.766207e-05 1.357657e-05
[1999,] 1.235665e-04 1.185925e-04 3.541312e-05
[2000,] 1.441635e-04 5.499003e-05 1.778537e-05
[2001,] 7.989815e-05 5.992139e-05 1.037373e-05
[2002,] 1.413289e-04 6.326762e-05 2.092654e-05
[2003,] 7.823275e-05 4.709275e-05 7.479522e-06
[2004,] 7.989339e-05 5.476789e-05 9.409135e-06
[2005,] 9.710847e-05 4.378330e-04 1.018852e-04
[2006,] 7.992422e-05 4.985656e-05 8.223696e-06
[2007,] 8.156408e-05 5.606349e-05 9.913385e-06
[2008,] 1.045221e-04 5.750756e-05 1.265176e-05
[2009,] 1.044022e-04 9.727570e-05 2.314003e-05
[2010,] 8.109839e-05 5.398445e-05 9.335457e-06
[2011,] 2.242935e-04 9.910114e-05 5.122295e-05
[2012,] 1.378178e-04 1.203597e-04 4.047979e-05
[2013,] 9.926821e-05 8.051293e-04 1.930358e-04
[2014,] 1.101996e-04 4.652751e-05 1.035685e-05
[2015,] 1.139263e-04 5.229531e-05 1.271385e-05
[2016,] 8.562798e-05 5.552279e-05 1.023065e-05
[2017,] 1.152166e-04 5.520911e-05 1.387328e-05
[2018,] 1.162785e-04 5.260109e-05 1.305306e-05
[2019,] 1.252219e-04 1.076996e-04 3.020270e-05
[2020,] 1.416157e-04 7.161941e-05 2.450019e-05
[2021,] 7.397354e-05 5.782102e-05 9.328216e-06
[2022,] 1.298338e-04 5.970060e-05 1.663710e-05
[2023,] 1.131049e-04 4.684020e-05 1.068575e-05
[2024,] 1.108081e-04 4.683882e-05 1.046084e-05
[2025,] 1.127465e-04 4.687793e-05 1.067233e-05
[2026,] 1.136404e-04 4.684564e-05 1.073759e-05
[2027,] 1.448850e-04 5.806560e-05 1.882477e-05
[2028,] 1.135729e-04 4.686105e-05 1.073326e-05
[2029,] 1.420188e-04 8.301511e-05 2.636902e-05
[2030,] 1.149615e-04 4.684985e-05 1.084226e-05
[2031,] 1.132412e-04 4.685532e-05 1.070437e-05
[2032,] 1.132181e-04 4.685357e-05 1.070124e-05
[2033,] 1.080236e-04 4.736696e-05 1.030158e-05
[2034,] 1.149139e-04 4.685369e-05 1.085508e-05
[2035,] 1.144173e-04 4.688747e-05 1.082874e-05
[2036,] 1.137602e-04 4.698242e-05 1.075488e-05
[2037,] 1.143126e-04 4.706269e-05 1.082229e-05
[2038,] 1.140927e-04 4.724584e-05 1.084271e-05
[2039,] 1.125954e-04 4.792264e-05 1.086021e-05
[2040,] 1.118223e-04 4.812250e-05 1.083500e-05
[2041,] 1.137479e-04 4.819589e-05 1.104250e-05
[2042,] 1.136968e-04 4.662441e-05 1.068165e-05
[2043,] 1.144905e-04 4.835977e-05 1.115824e-05
[2044,] 1.326028e-04 5.552253e-05 1.568207e-05
[2045,] 1.141464e-04 4.826531e-05 1.109936e-05
[2046,] 1.316861e-04 6.499204e-05 2.034709e-05
[2047,] 1.142125e-04 4.803892e-05 1.104622e-05
[2048,] 7.398393e-05 5.644162e-05 9.036385e-06
[2049,] 1.131069e-04 4.837553e-05 1.102660e-05
[2050,] 1.178395e-04 4.775004e-05 1.131792e-05
[2051,] 1.145104e-04 4.826455e-05 1.113491e-05
[2052,] 1.144569e-04 4.822801e-05 1.112018e-05
[2053,] 1.141268e-04 4.818868e-05 1.107749e-05
[2054,] 1.122030e-04 4.972616e-05 1.129157e-05
[2055,] 1.409286e-04 1.077720e-04 3.385430e-05
[2056,] 1.138384e-04 5.125692e-05 1.194420e-05
[2057,] 8.153892e-05 5.822955e-05 1.059975e-05
[2058,] 1.473135e-04 5.286960e-05 1.619117e-05
[2059,] 3.522339e-03 9.354631e-05 2.877309e-04
[2060,] 4.202536e-03 9.072671e-05 3.456615e-04
[2061,] 8.599323e-05 5.720341e-05 1.088953e-05
[2062,] 1.815975e-04 9.793873e-05 4.328054e-05
[2063,] 1.311734e-04 5.137622e-05 1.390552e-05
[2064,] 1.141278e-04 4.695832e-05 1.080806e-05
[2065,] 1.879042e-04 8.745613e-05 3.962015e-05
[2066,] 1.205289e-04 4.708236e-05 1.143333e-05
[2067,] 2.685265e-04 1.000481e-04 5.920358e-05
[2068,] 1.118275e-04 4.927999e-04 1.353641e-04
[2069,] 1.503596e-04 1.634976e-04 5.173610e-05
[2070,] 7.951918e-05 6.332998e-05 1.150133e-05
[2071,] 3.025871e-04 1.136311e-04 8.190202e-05
[2072,] 7.418889e-05 5.637853e-05 9.045934e-06
[2073,] 3.244399e-04 1.786550e-04 1.543380e-04
[2074,] 1.346203e-04 6.453112e-05 1.936375e-05
[2075,] 2.716323e-04 1.570607e-04 1.095194e-04
[2076,] 7.739922e-05 4.653389e-05 7.321637e-06
[2077,] 1.049595e-04 2.594787e-04 6.640547e-05
[2078,] 8.817372e-05 5.818327e-05 1.196499e-05
[2079,] 2.369951e-04 1.609979e-04 9.745237e-05
[2080,] 2.109067e-04 1.385601e-04 7.256548e-05
[2081,] 1.586549e-04 1.605545e-04 6.341384e-05
[2082,] 8.916830e-05 5.913832e-05 1.210175e-05
[2083,] 9.054356e-05 5.777362e-05 1.170723e-05
[2084,] 8.917018e-05 5.851418e-05 1.184609e-05
[2085,] 1.079584e-04 2.118039e-04 5.530519e-05
[2086,] 8.907151e-05 5.933663e-05 1.216826e-05
[2087,] 1.329676e-04 1.392937e-04 4.495287e-05
[2088,] 8.544124e-05 7.295534e-05 1.457196e-05
[2089,] 1.304493e-04 1.464905e-04 4.638220e-05
[2090,] 8.755388e-05 5.909714e-05 1.185684e-05
[2091,] 8.724257e-05 5.941021e-05 1.193613e-05
[2092,] 8.710898e-05 5.887084e-05 1.170618e-05
[2093,] 1.161672e-04 1.414959e-04 3.952875e-05
[2094,] 2.816865e-04 7.801738e-05 5.317535e-05
[2095,] 2.591830e-04 6.412345e-05 3.981830e-05
[2096,] 2.633633e-04 5.200152e-05 2.819917e-05
[2097,] 8.596029e-05 5.480688e-05 9.952959e-06
[2098,] 2.762885e-04 5.152635e-05 2.923472e-05
[2099,] 7.652998e-05 5.021356e-05 8.025006e-06
[2100,] 2.024472e-04 9.451532e-05 4.317295e-05
[2101,] 1.331833e-04 1.100625e-04 3.539476e-05
[2102,] 1.371645e-04 1.070372e-04 3.547342e-05
[2103,] 1.264408e-04 1.052975e-04 3.202141e-05
[2104,] 2.846795e-04 4.972526e-05 3.119010e-05
[2105,] 1.530334e-04 1.687509e-04 6.386544e-05
[2106,] 8.457953e-05 5.291675e-05 9.375861e-06
[2107,] 1.409250e-04 9.977069e-05 3.393780e-05
[2108,] 9.046577e-05 5.547148e-05 1.059453e-05
[2109,] 1.485810e-04 9.725191e-05 3.492256e-05
[2110,] 1.462649e-04 1.015339e-04 3.592386e-05
[2111,] 1.409060e-04 1.142078e-04 3.903197e-05
[2112,] 9.124618e-05 5.456445e-05 1.045344e-05
[2113,] 1.414111e-04 1.209666e-04 4.157289e-05
[2114,] 1.388767e-04 1.198499e-04 4.040190e-05
[2115,] 7.399271e-05 6.991633e-05 1.203001e-05
[2116,] 3.041405e-04 5.239006e-05 3.349649e-05
[2117,] 1.044263e-04 5.559145e-05 1.260772e-05
[2118,] 7.183138e-05 5.272627e-05 8.071526e-06
[2119,] 1.063361e-04 5.305215e-05 1.205931e-05
[2120,] 3.723957e-04 5.038213e-05 3.862877e-05
[2121,] 1.302126e-04 1.205723e-04 3.797988e-05
[2122,] 1.066897e-04 5.483731e-05 1.264196e-05
[2123,] 1.243741e-04 1.291185e-04 3.880588e-05
[2124,] 1.283082e-04 1.105001e-03 3.658336e-04
[2125,] 1.131743e-03 6.000827e-05 1.625424e-04
[2126,] 2.292811e-04 6.334080e-05 3.404554e-05
[2127,] 1.068833e-04 1.199756e-04 2.819588e-05
[2128,] 1.553837e-04 8.539899e-05 3.080436e-05
[2129,] 1.564109e-04 8.566516e-05 3.113172e-05
[2130,] 8.168263e-05 2.821878e-04 5.485884e-05
[2131,] 1.053533e-04 1.223939e-04 2.905606e-05
[2132,] 1.138548e-04 1.020677e-04 2.564965e-05
[2133,] 1.512407e-04 8.621533e-05 3.024018e-05
[2134,] 1.534148e-04 8.490841e-05 3.015230e-05
[2135,] 1.537879e-04 8.208909e-05 2.901418e-05
[2136,] 1.534858e-04 7.969949e-05 2.813223e-05
[2137,] 8.875815e-05 4.772565e-05 8.880907e-06
[2138,] 1.467434e-04 9.272799e-05 3.029251e-05
[2139,] 1.195893e-04 6.679033e-05 1.831104e-05
[2140,] 1.494685e-04 8.146818e-05 2.935667e-05
[2141,] 1.594935e-04 9.268248e-05 3.495587e-05
[2142,] 1.293733e-04 6.284787e-05 1.834409e-05
[2143,] 1.500116e-04 8.008375e-05 2.926528e-05
[2144,] 1.513868e-04 7.627817e-05 2.863522e-05
[2145,] 1.491402e-04 7.836984e-05 2.772893e-05
[2146,] 1.496362e-04 7.799034e-05 2.776870e-05
[2147,] 2.662018e-04 8.414179e-05 4.776610e-05
[2148,] 2.073084e-04 1.020855e-04 4.513977e-05
[2149,] 8.466359e-05 7.138887e-05 1.368028e-05
[2150,] 1.198405e-04 1.497228e-04 4.357701e-05
[2151,] 1.455398e-04 7.451435e-05 2.441833e-05
[2152,] 1.456640e-04 7.386714e-05 2.425703e-05
[2153,] 1.088884e-04 6.983471e-05 1.766627e-05
[2154,] 1.457635e-04 7.588722e-05 2.490053e-05
[2155,] 1.320058e-04 8.786821e-05 2.552069e-05
[2156,] 1.464837e-04 7.665337e-05 2.522827e-05
[2157,] 1.076621e-04 6.927230e-05 1.730040e-05
[2158,] 1.062214e-04 5.052780e-05 1.102175e-05
[2159,] 1.129625e-04 5.043112e-05 1.169194e-05
[2160,] 1.029453e-04 5.890303e-05 1.349057e-05
[2161,] 1.090905e-04 3.007855e-04 7.996374e-05
[2162,] 1.517308e-04 6.282714e-05 2.164872e-05
[2163,] 9.824916e-05 1.406662e-04 3.285067e-05
[2164,] 1.098123e-04 6.898892e-05 1.768080e-05
[2165,] 1.380723e-04 7.840979e-05 2.575591e-05
[2166,] 8.334359e-05 5.861859e-05 1.080327e-05
[2167,] 1.276390e-04 5.279679e-05 1.488264e-05
[2168,] 1.280272e-04 5.355954e-05 1.531245e-05
[2169,] 7.341133e-05 4.935778e-05 7.783540e-06
[2170,] 1.424576e-04 6.412611e-05 2.151626e-05
[2171,] 8.229554e-05 1.007822e-04 1.869809e-05
[2172,] 1.383335e-04 7.828657e-05 2.480202e-05
[2173,] 1.252585e-04 5.346324e-05 1.493253e-05
[2174,] 1.040978e-04 5.890348e-05 1.341873e-05
[2175,] 1.268583e-04 9.027582e-05 2.595012e-05
[2176,] 1.252314e-04 5.390949e-05 1.516094e-05
[2177,] 1.375056e-04 7.060132e-05 2.292750e-05
[2178,] 1.807838e-04 5.525699e-05 2.203338e-05
[2179,] 1.381408e-04 7.840247e-05 2.476018e-05
[2180,] 7.307295e-05 9.855917e-05 1.649073e-05
[2181,] 1.226356e-04 5.421530e-05 1.501398e-05
[2182,] 1.402951e-04 6.744593e-05 2.235114e-05
[2183,] 1.111747e-04 1.362733e-01 3.430814e-02
[2184,] 1.223021e-04 5.342493e-05 1.458119e-05
[2185,] 1.422954e-04 5.448070e-05 1.757868e-05
[2186,] 1.142195e-04 6.590110e-05 1.735884e-05
[2187,] 7.290899e-05 1.311810e-04 2.184711e-05
[2188,] 1.215633e-04 2.192670e-04 5.744564e-05
[2189,] 1.089631e-04 6.586052e-05 1.652284e-05
[2190,] 1.389049e-04 1.104910e-04 3.649938e-05
[2191,] 1.189103e-04 6.021693e-05 1.611719e-05
[2192,] 1.964437e-04 9.672819e-05 4.076246e-05
[2193,] 1.253490e-04 6.716871e-05 1.916914e-05
[2194,] 1.541379e-04 5.391924e-05 1.856015e-05
[2195,] 1.278434e-04 6.228082e-05 1.829781e-05
[2196,] 1.333009e-04 6.543332e-05 2.031605e-05
[2197,] 1.454583e-04 5.022724e-05 1.545513e-05
[2198,] 1.259070e-04 9.575784e-05 2.778717e-05
[2199,] 1.204576e-04 9.211542e-05 2.630247e-05
[2200,] 7.129479e-05 7.117244e-05 1.171458e-05
[2201,] 1.550708e-04 5.118930e-05 1.608967e-05
[2202,] 1.599376e-04 9.583268e-05 3.683563e-05
[2203,] 1.362735e-04 5.751574e-05 1.716051e-05
[2204,] 1.339765e-04 5.744735e-05 1.683322e-05
[2205,] 7.119678e-05 6.782104e-05 1.115985e-05
[2206,] 1.210427e-04 7.762319e-05 2.148016e-05
[2207,] 1.273500e-04 6.280594e-05 1.800210e-05
[2208,] 1.246128e-04 6.325003e-05 1.781056e-05
[2209,] 1.248710e-04 9.339558e-05 2.663263e-05
[2210,] 1.738402e-04 1.982084e-04 8.851779e-05
[2211,] 1.417604e-04 5.642089e-05 1.754495e-05
[2212,] 7.108256e-05 5.507877e-05 8.915926e-06
[2213,] 1.038597e-04 6.419339e-05 1.524106e-05
[2214,] 1.017591e-04 5.494729e-05 1.212902e-05
[2215,] 1.227184e-04 5.116968e-05 1.280020e-05
[2216,] 1.156144e-04 5.441598e-05 1.320826e-05
[2217,] 1.053745e-04 6.736790e-05 1.610065e-05
[2218,] 1.303985e-04 1.134984e-04 3.472974e-05
[2219,] 1.110181e-04 5.839828e-05 1.455408e-05
[2220,] 1.078686e-04 5.584584e-05 1.290155e-05
[2221,] 1.164761e-04 1.128279e-04 3.155542e-05
[2222,] 1.342905e-04 9.422576e-05 2.904890e-05
[2223,] 1.118261e-04 5.450273e-05 1.314941e-05
[2224,] 8.977931e-05 5.451726e-05 1.063220e-05
[2225,] 7.113384e-05 5.113872e-05 7.801774e-06
[2226,] 8.210232e-05 5.465473e-05 9.990237e-06
[2227,] 2.689490e-04 6.207614e-05 3.610653e-05
[2228,] 1.513679e-04 7.582516e-03 2.946567e-03
[2229,] 9.984511e-05 5.564948e-04 1.351065e-04
[2230,] 1.068589e-04 3.794101e-03 1.004587e-03
[2231,] 1.306480e-04 8.559112e-05 2.644882e-05
[2232,] 1.247944e-04 4.283070e-04 1.182487e-04
[2233,] 1.142907e-04 4.867066e-03 1.388474e-03
[2234,] 1.343394e-04 6.762171e-05 2.105178e-05
[2235,] 1.827822e-04 4.202138e-03 1.977642e-03
[2236,] 1.358756e-04 8.313264e-05 2.641172e-05
[2237,] 1.274733e-04 2.805314e-03 8.964438e-04
[2238,] 1.322589e-04 1.101314e-04 3.458148e-05
[2239,] 1.212792e-04 1.373462e-04 3.801055e-05
[2240,] 1.314154e-04 7.227373e-05 2.232322e-05
[2241,] 9.717383e-05 1.968977e-04 4.608133e-05
[2242,] 1.339910e-04 4.178573e-03 1.413818e-03
[2243,] 9.547505e-05 1.161777e-04 2.657194e-05
[2244,] 7.372141e-05 5.279905e-05 8.509918e-06
[2245,] 7.163868e-05 5.164024e-04 8.619498e-05
[2246,] 7.322877e-05 6.607180e-05 1.110489e-05
[2247,] 7.552145e-05 2.753385e-04 4.829852e-05
[2248,] 7.276849e-05 6.315672e-05 1.056203e-05
[2249,] 7.334007e-05 5.919664e-05 9.979232e-06
[2250,] 1.021545e-04 8.468511e-05 2.017085e-05
[2251,] 1.296329e-04 4.144254e-04 1.167379e-04
[2252,] 1.498867e-04 1.076400e-03 3.984030e-04
[2253,] 7.840443e-05 3.255151e-04 5.795515e-05
[2254,] 7.304971e-05 6.136897e-05 1.034464e-05
[2255,] 9.792798e-05 1.218337e-04 2.836415e-05
[2256,] 7.656617e-05 3.772351e-04 6.472558e-05
[2257,] 7.282175e-05 7.575299e-05 1.283352e-05
[2258,] 1.369618e-04 6.060533e-05 1.848588e-05
[2259,] 1.031071e-04 7.223160e-05 1.707824e-05
[2260,] 1.371003e-04 6.063989e-05 1.853934e-05
[2261,] 7.439520e-05 1.254090e-04 2.124566e-05
[2262,] 7.346053e-05 3.250100e-04 5.410945e-05
[2263,] 8.489112e-05 1.652802e-04 3.135430e-05
[2264,] 1.372248e-04 6.079834e-05 1.870433e-05
[2265,] 7.593905e-05 2.406054e-04 4.121451e-05
[2266,] 1.040439e-04 7.411708e-05 1.762568e-05
[2267,] 1.368547e-04 6.059197e-05 1.846403e-05
[2268,] 1.371675e-04 6.010446e-05 1.827272e-05
[2269,] 8.904241e-05 1.337896e-04 2.643286e-05
[2270,] 1.042267e-04 1.046700e-04 2.475661e-05
[2271,] 7.073715e-05 2.194895e-04 3.589642e-05
[2272,] 7.734173e-05 2.301630e-04 4.005623e-05
[2273,] 1.365643e-04 6.062075e-05 1.843393e-05
[2274,] 1.225270e-04 3.352036e-04 9.334187e-05
[2275,] 1.030954e-04 6.595431e-05 1.560915e-05
[2276,] 1.224749e-04 1.908503e-04 5.344342e-05
[2277,] 7.601501e-05 8.458109e-05 1.505338e-05
[2278,] 7.493918e-05 1.412319e-04 2.404387e-05
[2279,] 1.368315e-04 6.012718e-05 1.822508e-05
[2280,] 1.225628e-04 3.219058e-04 9.042850e-05
[2281,] 2.290256e-04 7.435593e-05 3.441756e-05
[2282,] 7.468615e-05 1.356196e-04 2.303141e-05
[2283,] 7.195624e-05 6.271016e-05 1.038683e-05
[2284,] 1.229411e-04 2.676620e-04 7.597631e-05
[2285,] 7.531729e-05 1.424673e-04 2.435535e-05
[2286,] 7.310392e-05 2.995990e-04 4.981622e-05
[2287,] 1.232235e-04 1.675342e-04 4.773445e-05
[2288,] 1.225654e-04 2.208684e-04 6.226287e-05
[2289,] 7.715390e-05 6.698175e-05 1.180264e-05
[2290,] 1.225213e-04 1.629981e-04 4.590738e-05
[2291,] 9.131409e-05 4.168279e-03 9.261456e-04
[2292,] 1.079206e-04 1.017404e-04 2.494742e-05
[2293,] 7.613943e-05 7.910810e-05 1.373586e-05
[2294,] 1.039939e-04 4.060913e-03 9.616063e-04
[2295,] 1.233009e-04 1.543263e-04 4.333111e-05
[2296,] 1.047926e-04 5.241981e-05 1.139979e-05
[2297,] 1.538592e-04 3.923511e-03 1.657827e-03
[2298,] 1.048110e-04 5.245310e-05 1.141706e-05
[2299,] 1.049165e-04 5.259862e-05 1.147670e-05
[2300,] 1.047930e-04 5.228393e-05 1.137115e-05
[2301,] 1.238370e-04 1.889034e-04 5.435311e-05
[2302,] 1.007673e-04 1.068517e-02 2.688545e-03
[2303,] 1.224892e-04 2.282103e-04 6.370599e-05
[2304,] 1.165772e-04 8.341240e-05 2.223611e-05
[2305,] 1.234683e-04 2.723465e-04 7.803205e-05
[2306,] 1.050884e-04 5.562414e-05 1.228869e-05
[2307,] 9.193960e-05 2.059786e-04 4.459085e-05
[2308,] 1.233613e-04 1.641738e-04 4.597490e-05
[2309,] 1.228932e-04 2.069695e-04 5.862789e-05
[2310,] 1.224145e-04 2.126029e-04 5.958898e-05
[2311,] 1.230766e-04 1.792041e-04 5.024934e-05
[2312,] 1.881895e-04 6.758735e-05 3.092043e-05
[2313,] 1.230575e-04 1.892596e-04 5.332918e-05
[2314,] 1.049013e-04 5.107936e-05 1.103327e-05
[2315,] 1.854770e-04 6.754698e-05 3.065074e-05
[2316,] 1.000222e-03 9.969432e-05 2.960305e-04
[2317,] 1.224679e-04 1.831299e-04 5.136857e-05
[2318,] 1.229648e-04 1.536962e-04 4.355059e-05
[2319,] 1.231872e-04 1.566601e-04 4.457423e-05
[2320,] 1.051234e-04 5.648936e-05 1.264070e-05
[2321,] 1.048717e-04 8.332320e-05 2.005327e-05
[2322,] 1.233058e-04 1.980077e-04 5.648441e-05
[2323,] 1.050240e-04 8.319573e-05 2.002221e-05
[2324,] 1.942669e-04 6.769964e-05 3.148884e-05
[2325,] 1.048175e-04 7.670027e-05 1.846849e-05
[2326,] 1.050265e-04 5.669124e-05 1.268006e-05
[2327,] 1.643379e-04 3.471313e-04 1.504403e-04
[2328,] 1.227129e-04 1.052353e-04 2.980542e-05
[2329,] 1.054185e-04 5.553207e-05 1.241648e-05
[2330,] 1.039578e-04 5.406746e-05 1.180592e-05
[2331,] 1.228498e-04 6.409245e-05 1.789073e-05
[2332,] 1.150899e-04 5.709298e-05 1.407596e-05
[2333,] 1.645321e-04 7.991053e-05 3.081613e-05
[2334,] 1.079703e-04 2.018273e-04 5.085579e-05
[2335,] 1.035477e-04 2.434389e-04 5.839389e-05
[2336,] 1.195560e-04 3.160529e-04 9.486500e-05
[2337,] 1.042983e-04 1.246463e-04 3.019431e-05
[2338,] 1.234453e-04 1.262196e-04 3.503333e-05
[2339,] 1.057354e-04 1.048172e-04 2.544692e-05
[2340,] 1.030998e-04 2.597677e-04 6.171940e-05
[2341,] 1.057104e-04 9.913696e-05 2.408676e-05
[2342,] 1.031274e-04 2.380688e-04 5.653719e-05
[2343,] 1.037003e-04 2.432027e-04 5.845418e-05
[2344,] 1.227782e-04 5.734635e-05 1.547182e-05
[2345,] 9.707181e-05 1.133149e-04 2.601566e-05
[2346,] 1.031332e-04 2.144878e-04 5.101566e-05
[2347,] 1.897192e-04 1.229751e-04 5.619692e-05
[2348,] 1.226664e-04 5.791328e-05 1.570522e-05
[2349,] 1.687828e-04 8.629730e-05 3.446732e-05
[2350,] 1.227292e-04 5.917402e-05 1.626258e-05
[2351,] 1.248593e-04 1.449300e-04 4.041500e-05
[2352,] 1.040838e-04 2.021943e-04 4.888504e-05
[2353,] 3.619031e-04 1.174751e-04 9.815990e-05
[2354,] 1.636909e-04 1.423436e-03 5.913205e-04
[2355,] 1.682723e-04 6.290254e-04 2.670107e-04
[2356,] 1.656197e-04 2.265859e-04 9.645229e-05
[2357,] 1.639155e-04 7.453996e-05 2.882779e-05
[2358,] 1.702198e-04 8.138588e-05 3.259399e-05
[2359,] 1.637117e-04 1.560274e-03 6.492440e-04
[2360,] 1.219929e-04 5.667919e-05 1.506858e-05
[2361,] 1.229162e-04 5.817139e-05 1.585252e-05
[2362,] 1.099854e-04 5.058868e-04 1.308759e-04
[2363,] 1.220868e-04 5.794090e-05 1.563324e-05
[2364,] 1.216747e-04 5.660104e-05 1.499005e-05
[2365,] 1.425219e-04 8.681600e-04 2.980853e-04
[2366,] 1.031169e-04 3.110874e-04 7.387661e-05
[2367,] 1.034436e-04 2.314897e-04 5.539797e-05
[2368,] 1.224957e-04 5.663275e-05 1.511551e-05
[2369,] 1.225219e-04 5.683835e-05 1.521054e-05
[2370,] 1.070706e-04 2.052198e-04 4.973406e-05
[2371,] 1.102467e-04 7.681247e-05 1.910940e-05
[2372,] 1.215068e-04 5.693764e-05 1.511742e-05
[2373,] 1.217767e-04 5.710728e-05 1.522588e-05
[2374,] 1.064782e-04 2.146257e-04 5.192023e-05
[2375,] 1.217787e-04 5.667370e-05 1.503692e-05
[2376,] 7.996449e-05 9.663335e-05 1.778715e-05
[2377,] 1.797840e-04 1.625151e-04 5.890647e-05
[2378,] 1.014006e-04 1.081713e-04 2.602653e-05
[2379,] 1.030927e-04 2.835640e-04 6.730625e-05
[2380,] 8.000298e-05 9.974336e-05 1.832497e-05
[2381,] 1.033704e-04 2.793767e-04 6.678202e-05
[2382,] 1.222221e-04 5.672949e-05 1.512139e-05
[2383,] 1.706991e-04 8.188395e-05 3.291384e-05
[2384,] 1.249066e-04 2.163981e-04 6.319316e-05
[2385,] 1.216677e-04 5.691173e-05 1.512506e-05
[2386,] 8.025654e-05 9.885537e-05 1.820701e-05
[2387,] 1.031674e-04 2.475527e-04 5.888896e-05
```
