## Supplementary material for "Characterization of shared and ancestry-specific signals driving complex traits using multi-ancestry fine-mapping": s1_data.bim

```
12	chr12:108551834:A:G	0	108551834	G	A
12	chr12:108552450:T:C	0	108552450	C	T
12	chr12:108553099:G:T	0	108553099	T	G
12	chr12:108553178:T:C	0	108553178	C	T
12	chr12:108553876:G:C	0	108553876	C	G
12	chr12:108555507:C:T	0	108555507	T	C
12	chr12:108555781:C:T	0	108555781	T	C
12	chr12:108555820:T:C	0	108555820	C	T
12	chr12:108556190:C:G	0	108556190	G	C
12	chr12:108556950:G:A	0	108556950	A	G
12	chr12:108557171:G:A	0	108557171	A	G
12	chr12:108557864:A:T	0	108557864	T	A
12	chr12:108557981:T:C	0	108557981	C	T
12	chr12:108558038:G:T	0	108558038	T	G
12	chr12:108558140:A:C	0	108558140	C	A
12	chr12:108558175:T:A	0	108558175	A	T
12	chr12:108558737:T:C	0	108558737	C	T
12	chr12:108558756:A:G	0	108558756	G	A
12	chr12:108559322:A:C	0	108559322	C	A
12	chr12:108559495:G:A	0	108559495	A	G
12	chr12:108559780:C:T	0	108559780	T	C
12	chr12:108559953:C:T	0	108559953	T	C
12	chr12:108560079:G:A	0	108560079	A	G
12	chr12:108560726:G:A	0	108560726	A	G
12	chr12:108561047:C:T	0	108561047	T	C
12	chr12:108562013:A:C	0	108562013	C	A
12	chr12:108562106:C:T	0	108562106	T	C
12	chr12:108562133:A:G	0	108562133	G	A
12	chr12:108562361:GC:G	0	108562361	G	GC
12	chr12:108562581:C:T	0	108562581	T	C
12	chr12:108563430:A:G	0	108563430	G	A
12	chr12:108564663:T:C	0	108564663	C	T
12	chr12:108567452:A:G	0	108567452	G	A
12	chr12:108568047:G:A	0	108568047	A	G
12	chr12:108568592:G:A	0	108568592	A	G
12	chr12:108569490:A:G	0	108569490	G	A
12	chr12:108570697:T:C	0	108570697	C	T
12	chr12:108570858:G:A	0	108570858	A	G
12	chr12:108570898:A:G	0	108570898	G	A
12	chr12:108573224:AAAG:A	0	108573224	A	AAAG
12	chr12:108573744:C:T	0	108573744	T	C
12	chr12:108575119:G:A	0	108575119	A	G
12	chr12:108575188:A:G	0	108575188	G	A
12	chr12:108575355:T:C	0	108575355	C	T
12	chr12:108575762:T:C	0	108575762	C	T
12	chr12:108575959:G:A	0	108575959	A	G
12	chr12:108576886:C:T	0	108576886	T	C
12	chr12:108576989:C:CA	0	108576989	CA	C
12	chr12:108576993:C:CCA	0	108576993	CCA	C
12	chr12:108577437:T:C	0	108577437	C	T
12	chr12:108579547:C:T	0	108579547	T	C
12	chr12:108579549:A:G	0	108579549	G	A
12	chr12:108581141:C:T	0	108581141	T	C
12	chr12:108581280:A:G	0	108581280	G	A
12	chr12:108581809:T:A	0	108581809	A	T
12	chr12:108582384:G:T	0	108582384	T	G
12	chr12:108582598:C:A	0	108582598	A	C
12	chr12:108582677:T:C	0	108582677	C	T
12	chr12:108584638:C:T	0	108584638	T	C
12	chr12:108584639:A:G	0	108584639	G	A
12	chr12:108585273:G:C	0	108585273	C	G
12	chr12:108585368:A:C	0	108585368	C	A
12	chr12:108585371:A:C	0	108585371	C	A
12	chr12:108585712:G:A	0	108585712	A	G
12	chr12:108586536:ACT:A	0	108586536	A	ACT
12	chr12:108586760:C:A	0	108586760	A	C
12	chr12:108586964:G:A	0	108586964	A	G
12	chr12:108587866:A:G	0	108587866	G	A
12	chr12:108588966:A:G	0	108588966	G	A
12	chr12:108589690:G:A	0	108589690	A	G
12	chr12:108590201:A:C	0	108590201	C	A
12	chr12:108590975:C:A	0	108590975	A	C
12	chr12:108591703:C:T	0	108591703	T	C
12	chr12:108592169:A:G	0	108592169	G	A
12	chr12:108592255:C:T	0	108592255	T	C
12	chr12:108593002:T:C	0	108593002	C	T
12	chr12:108595842:A:G	0	108595842	G	A
12	chr12:108596029:C:T	0	108596029	T	C
12	chr12:108596277:G:A	0	108596277	A	G
12	chr12:108596575:G:A	0	108596575	A	G
12	chr12:108597447:C:T	0	108597447	T	C
12	chr12:108597614:A:G	0	108597614	G	A
12	chr12:108598306:G:A	0	108598306	A	G
12	chr12:108598912:G:A	0	108598912	A	G
12	chr12:108599141:T:C	0	108599141	C	T
12	chr12:108599180:G:A	0	108599180	A	G
12	chr12:108600273:G:A	0	108600273	A	G
12	chr12:108603146:G:A	0	108603146	A	G
12	chr12:108603371:T:C	0	108603371	C	T
12	chr12:108603489:G:A	0	108603489	A	G
12	chr12:108603798:T:C	0	108603798	C	T
12	chr12:108604405:T:C	0	108604405	C	T
12	chr12:108606274:GGGTGGTTAGT:G	0	108606274	G	GGGTGGTTAGT
12	chr12:108607813:C:T	0	108607813	T	C
12	chr12:108608104:G:A	0	108608104	A	G
12	chr12:108608137:G:A	0	108608137	A	G
12	chr12:108608953:C:T	0	108608953	T	C
12	chr12:108609416:C:T	0	108609416	T	C
12	chr12:108609654:A:G	0	108609654	G	A
12	chr12:108610667:A:G	0	108610667	G	A
12	chr12:108611174:T:C	0	108611174	C	T
12	chr12:108611308:A:T	0	108611308	T	A
12	chr12:108612350:G:A	0	108612350	A	G
12	chr12:108613353:T:C	0	108613353	C	T
12	chr12:108613354:G:A	0	108613354	A	G
12	chr12:108613929:C:T	0	108613929	T	C
12	chr12:108614170:T:C	0	108614170	C	T
12	chr12:108615145:G:T	0	108615145	T	G
12	chr12:108615193:G:A	0	108615193	A	G
12	chr12:108616785:A:AT	0	108616785	AT	A
12	chr12:108617681:T:G	0	108617681	G	T
12	chr12:108618918:C:T	0	108618918	T	C
12	chr12:108619371:T:C	0	108619371	C	T
12	chr12:108619543:A:G	0	108619543	G	A
12	chr12:108620465:T:C	0	108620465	C	T
12	chr12:108620539:T:C	0	108620539	C	T
12	chr12:108620918:A:G	0	108620918	G	A
12	chr12:108620987:C:T	0	108620987	T	C
12	chr12:108621009:C:T	0	108621009	T	C
12	chr12:108623027:C:A	0	108623027	A	C
12	chr12:108623490:G:A	0	108623490	A	G
12	chr12:108624122:C:T	0	108624122	T	C
12	chr12:108624619:C:T	0	108624619	T	C
12	chr12:108624692:TC:T	0	108624692	T	TC
12	chr12:108625915:T:C	0	108625915	C	T
12	chr12:108626412:G:T	0	108626412	T	G
12	chr12:108626426:G:A	0	108626426	A	G
12	chr12:108626832:C:T	0	108626832	T	C
12	chr12:108628985:T:G	0	108628985	G	T
12	chr12:108629024:G:A	0	108629024	A	G
12	chr12:108629639:A:G	0	108629639	G	A
12	chr12:108630310:A:C	0	108630310	C	A
12	chr12:108630340:G:A	0	108630340	A	G
12	chr12:108630949:C:T	0	108630949	T	C
12	chr12:108631585:A:G	0	108631585	G	A
12	chr12:108632125:A:G	0	108632125	G	A
12	chr12:108632584:G:A	0	108632584	A	G
12	chr12:108632661:T:C	0	108632661	C	T
12	chr12:108632756:A:T	0	108632756	T	A
12	chr12:108633196:G:A	0	108633196	A	G
12	chr12:108633232:T:C	0	108633232	C	T
12	chr12:108634372:C:T	0	108634372	T	C
12	chr12:108635557:G:A	0	108635557	A	G
12	chr12:108636133:G:A	0	108636133	A	G
12	chr12:108636164:C:A	0	108636164	A	C
12	chr12:108636953:T:C	0	108636953	C	T
12	chr12:108638656:G:A	0	108638656	A	G
12	chr12:108638713:C:T	0	108638713	T	C
12	chr12:108639503:G:A	0	108639503	A	G
12	chr12:108640091:G:A	0	108640091	A	G
12	chr12:108640389:T:C	0	108640389	C	T
12	chr12:108640518:A:G	0	108640518	G	A
12	chr12:108642825:A:G	0	108642825	G	A
12	chr12:108643534:T:C	0	108643534	C	T
12	chr12:108650947:G:C	0	108650947	C	G
12	chr12:108655721:G:A	0	108655721	A	G
12	chr12:108656372:G:A	0	108656372	A	G
12	chr12:108656428:G:A	0	108656428	A	G
12	chr12:108657192:C:T	0	108657192	T	C
12	chr12:108658167:T:C	0	108658167	C	T
12	chr12:108660086:C:T	0	108660086	T	C
12	chr12:108660699:G:A	0	108660699	A	G
12	chr12:108660847:A:G	0	108660847	G	A
12	chr12:108662601:T:C	0	108662601	C	T
12	chr12:108662916:C:A	0	108662916	A	C
12	chr12:108663255:C:T	0	108663255	T	C
12	chr12:108663261:A:T	0	108663261	T	A
12	chr12:108663673:T:C	0	108663673	C	T
12	chr12:108664033:A:C	0	108664033	C	A
12	chr12:108666963:G:A	0	108666963	A	G
12	chr12:108667009:A:G	0	108667009	G	A
12	chr12:108667330:G:T	0	108667330	T	G
12	chr12:108667755:T:G	0	108667755	G	T
12	chr12:108668422:T:C	0	108668422	C	T
12	chr12:108668645:T:C	0	108668645	C	T
12	chr12:108668905:T:C	0	108668905	C	T
12	chr12:108669500:G:T	0	108669500	T	G
12	chr12:108670182:A:G	0	108670182	G	A
12	chr12:108671385:A:G	0	108671385	G	A
12	chr12:108671800:T:C	0	108671800	C	T
12	chr12:108672036:T:C	0	108672036	C	T
12	chr12:108674434:G:A	0	108674434	A	G
12	chr12:108674527:G:A	0	108674527	A	G
12	chr12:108675924:C:T	0	108675924	T	C
12	chr12:108677183:C:T	0	108677183	T	C
12	chr12:108677909:C:T	0	108677909	T	C
12	chr12:108679562:C:T	0	108679562	T	C
12	chr12:108683396:G:A	0	108683396	A	G
12	chr12:108684139:A:G	0	108684139	G	A
12	chr12:108686254:C:T	0	108686254	T	C
12	chr12:108688689:C:G	0	108688689	G	C
12	chr12:108688946:G:T	0	108688946	T	G
12	chr12:108690285:AAAAGGAGGTG:A	0	108690285	A	AAAAGGAGGTG
12	chr12:108691080:T:C	0	108691080	C	T
12	chr12:108691113:A:G	0	108691113	G	A
12	chr12:108691200:CA:C	0	108691200	C	CA
12	chr12:108691634:C:T	0	108691634	T	C
12	chr12:108692847:G:C	0	108692847	C	G
12	chr12:108693217:T:C	0	108693217	C	T
12	chr12:108693760:A:G	0	108693760	G	A
12	chr12:108693967:G:T	0	108693967	T	G
12	chr12:108694320:A:G	0	108694320	G	A
12	chr12:108695618:G:A	0	108695618	A	G
12	chr12:108696263:C:T	0	108696263	T	C
12	chr12:108696805:G:T	0	108696805	T	G
12	chr12:108697313:T:C	0	108697313	C	T
12	chr12:108698941:C:T	0	108698941	T	C
12	chr12:108699020:C:T	0	108699020	T	C
12	chr12:108699812:T:C	0	108699812	C	T
12	chr12:108701361:A:G	0	108701361	G	A
12	chr12:108704450:C:T	0	108704450	T	C
12	chr12:108706008:G:A	0	108706008	A	G
12	chr12:108706647:C:T	0	108706647	T	C
12	chr12:108706727:C:T	0	108706727	T	C
12	chr12:108706732:C:A	0	108706732	A	C
12	chr12:108709023:T:C	0	108709023	C	T
12	chr12:108709207:T:A	0	108709207	A	T
12	chr12:108709839:A:G	0	108709839	G	A
12	chr12:108709897:T:G	0	108709897	G	T
12	chr12:108712761:A:C	0	108712761	C	A
12	chr12:108714119:A:G	0	108714119	G	A
12	chr12:108715505:A:G	0	108715505	G	A
12	chr12:108715926:A:G	0	108715926	G	A
12	chr12:108719465:T:C	0	108719465	C	T
12	chr12:108720305:T:A	0	108720305	A	T
12	chr12:108720668:C:T	0	108720668	T	C
12	chr12:108721251:C:T	0	108721251	T	C
12	chr12:108721979:G:A	0	108721979	A	G
12	chr12:108721989:AC:A	0	108721989	A	AC
12	chr12:108722068:A:C	0	108722068	C	A
12	chr12:108723602:C:A	0	108723602	A	C
12	chr12:108724213:C:T	0	108724213	T	C
12	chr12:108725106:A:G	0	108725106	G	A
12	chr12:108727919:G:A	0	108727919	A	G
12	chr12:108727983:A:G	0	108727983	G	A
12	chr12:108728679:A:C	0	108728679	C	A
12	chr12:108728878:A:C	0	108728878	C	A
12	chr12:108729288:A:G	0	108729288	G	A
12	chr12:108729388:GGTAT:G	0	108729388	G	GGTAT
12	chr12:108730353:C:G	0	108730353	G	C
12	chr12:108730938:A:G	0	108730938	G	A
12	chr12:108731719:G:T	0	108731719	T	G
12	chr12:108734886:T:C	0	108734886	C	T
12	chr12:108735090:T:G	0	108735090	G	T
12	chr12:108735092:A:C	0	108735092	C	A
12	chr12:108737837:A:G	0	108737837	G	A
12	chr12:108738343:G:A	0	108738343	A	G
12	chr12:108739451:G:A	0	108739451	A	G
12	chr12:108739812:C:T	0	108739812	T	C
12	chr12:108740417:A:G	0	108740417	G	A
12	chr12:108741204:A:G	0	108741204	G	A
12	chr12:108741538:A:G	0	108741538	G	A
12	chr12:108743950:C:T	0	108743950	T	C
12	chr12:108744180:T:C	0	108744180	C	T
12	chr12:108746230:G:A	0	108746230	A	G
12	chr12:108746581:A:G	0	108746581	G	A
12	chr12:108747115:A:G	0	108747115	G	A
12	chr12:108747659:C:T	0	108747659	T	C
12	chr12:108748761:G:A	0	108748761	A	G
12	chr12:108750744:A:G	0	108750744	G	A
12	chr12:108751191:C:T	0	108751191	T	C
12	chr12:108752457:T:TG	0	108752457	TG	T
12	chr12:108754940:G:A	0	108754940	A	G
12	chr12:108755286:T:C	0	108755286	C	T
12	chr12:108755607:T:C	0	108755607	C	T
12	chr12:108757619:T:G	0	108757619	G	T
12	chr12:108757707:G:A	0	108757707	A	G
12	chr12:108758873:C:T	0	108758873	T	C
12	chr12:108759323:A:G	0	108759323	G	A
12	chr12:108760187:C:T	0	108760187	T	C
12	chr12:108762961:T:C	0	108762961	C	T
12	chr12:108764249:G:A	0	108764249	A	G
12	chr12:108765435:G:T	0	108765435	T	G
12	chr12:108765515:G:A	0	108765515	A	G
12	chr12:108766029:C:T	0	108766029	T	C
12	chr12:108766597:T:C	0	108766597	C	T
12	chr12:108767569:A:G	0	108767569	G	A
12	chr12:108768056:A:T	0	108768056	T	A
12	chr12:108769365:A:G	0	108769365	G	A
12	chr12:108770606:A:G	0	108770606	G	A
12	chr12:108771898:C:A	0	108771898	A	C
12	chr12:108772221:G:C	0	108772221	C	G
12	chr12:108772655:T:C	0	108772655	C	T
12	chr12:108773782:C:T	0	108773782	T	C
12	chr12:108774027:T:C	0	108774027	C	T
12	chr12:108774469:C:T	0	108774469	T	C
12	chr12:108774664:GT:G	0	108774664	G	GT
12	chr12:108774739:C:T	0	108774739	T	C
12	chr12:108775202:C:T	0	108775202	T	C
12	chr12:108775361:T:C	0	108775361	C	T
12	chr12:108775944:A:T	0	108775944	T	A
12	chr12:108777149:G:A	0	108777149	A	G
12	chr12:108777865:C:T	0	108777865	T	C
12	chr12:108777921:T:A	0	108777921	A	T
12	chr12:108779099:C:CCAGA	0	108779099	CCAGA	C
12	chr12:108780845:C:T	0	108780845	T	C
12	chr12:108784227:C:A	0	108784227	A	C
12	chr12:108786339:G:T	0	108786339	T	G
12	chr12:108789368:C:CT	0	108789368	CT	C
12	chr12:108789425:C:G	0	108789425	G	C
12	chr12:108791400:G:A	0	108791400	A	G
12	chr12:108793363:T:C	0	108793363	C	T
12	chr12:108794139:G:A	0	108794139	A	G
12	chr12:108795286:C:G	0	108795286	G	C
12	chr12:108798870:G:A	0	108798870	A	G
12	chr12:108801209:C:T	0	108801209	T	C
12	chr12:108801248:A:G	0	108801248	G	A
12	chr12:108801371:T:C	0	108801371	C	T
12	chr12:108803122:G:T	0	108803122	T	G
12	chr12:108804099:T:C	0	108804099	C	T
12	chr12:108805510:TTCTA:T	0	108805510	T	TTCTA
12	chr12:108807022:T:C	0	108807022	C	T
12	chr12:108810035:G:A	0	108810035	A	G
12	chr12:108811564:G:A	0	108811564	A	G
12	chr12:108813130:A:C	0	108813130	C	A
12	chr12:108815126:G:A	0	108815126	A	G
12	chr12:108815418:T:C	0	108815418	C	T
12	chr12:108817531:T:C	0	108817531	C	T
12	chr12:108818625:A:T	0	108818625	T	A
12	chr12:108819533:G:A	0	108819533	A	G
12	chr12:108820851:G:A	0	108820851	A	G
12	chr12:108822348:A:G	0	108822348	G	A
12	chr12:108823128:A:G	0	108823128	G	A
12	chr12:108823827:C:T	0	108823827	T	C
12	chr12:108823960:A:G	0	108823960	G	A
12	chr12:108826206:A:G	0	108826206	G	A
12	chr12:108827237:C:A	0	108827237	A	C
12	chr12:108827732:C:T	0	108827732	T	C
12	chr12:108828256:C:T	0	108828256	T	C
12	chr12:108828555:G:A	0	108828555	A	G
12	chr12:108829478:G:C	0	108829478	C	G
12	chr12:108833989:A:G	0	108833989	G	A
12	chr12:108834138:T:C	0	108834138	C	T
12	chr12:108835645:TA:T	0	108835645	T	TA
12	chr12:108835660:G:A	0	108835660	A	G
12	chr12:108837628:C:T	0	108837628	T	C
12	chr12:108838377:C:T	0	108838377	T	C
12	chr12:108839263:G:A	0	108839263	A	G
12	chr12:108840695:C:T	0	108840695	T	C
12	chr12:108840927:A:G	0	108840927	G	A
12	chr12:108841610:C:T	0	108841610	T	C
12	chr12:108845399:G:A	0	108845399	A	G
12	chr12:108847037:C:T	0	108847037	T	C
12	chr12:108849527:G:A	0	108849527	A	G
12	chr12:108853907:A:G	0	108853907	G	A
12	chr12:108856568:G:A	0	108856568	A	G
12	chr12:108857320:G:C	0	108857320	C	G
12	chr12:108857918:G:A	0	108857918	A	G
12	chr12:108859555:G:A	0	108859555	A	G
12	chr12:108860330:A:C	0	108860330	C	A
12	chr12:108860655:G:A	0	108860655	A	G
12	chr12:108861601:T:A	0	108861601	A	T
12	chr12:108861642:A:C	0	108861642	C	A
12	chr12:108861686:A:T	0	108861686	T	A
12	chr12:108861974:G:A	0	108861974	A	G
12	chr12:108862077:G:C	0	108862077	C	G
12	chr12:108862917:T:C	0	108862917	C	T
12	chr12:108863150:G:A	0	108863150	A	G
12	chr12:108863530:A:G	0	108863530	G	A
12	chr12:108864313:T:G	0	108864313	G	T
12	chr12:108864621:T:C	0	108864621	C	T
12	chr12:108866414:C:A	0	108866414	A	C
12	chr12:108867119:A:G	0	108867119	G	A
12	chr12:108869709:T:C	0	108869709	C	T
12	chr12:108870348:T:C	0	108870348	C	T
12	chr12:108870387:G:A	0	108870387	A	G
12	chr12:108872055:G:A	0	108872055	A	G
12	chr12:108872374:A:G	0	108872374	G	A
12	chr12:108872887:C:G	0	108872887	G	C
12	chr12:108873433:G:A	0	108873433	A	G
12	chr12:108873459:T:A	0	108873459	A	T
12	chr12:108874440:C:A	0	108874440	A	C
12	chr12:108874863:T:A	0	108874863	A	T
12	chr12:108874927:G:A	0	108874927	A	G
12	chr12:108874941:G:A	0	108874941	A	G
12	chr12:108874985:G:A	0	108874985	A	G
12	chr12:108877087:C:T	0	108877087	T	C
12	chr12:108878275:C:T	0	108878275	T	C
12	chr12:108880633:T:TAAC	0	108880633	TAAC	T
12	chr12:108881833:C:T	0	108881833	T	C
12	chr12:108882641:C:T	0	108882641	T	C
12	chr12:108883406:G:A	0	108883406	A	G
12	chr12:108883967:T:G	0	108883967	G	T
12	chr12:108884115:T:C	0	108884115	C	T
12	chr12:108884393:C:G	0	108884393	G	C
12	chr12:108884547:C:T	0	108884547	T	C
12	chr12:108884971:T:G	0	108884971	G	T
12	chr12:108886759:A:C	0	108886759	C	A
12	chr12:108887062:C:T	0	108887062	T	C
12	chr12:108887351:C:T	0	108887351	T	C
12	chr12:108887919:G:A	0	108887919	A	G
12	chr12:108888108:G:A	0	108888108	A	G
12	chr12:108888421:T:C	0	108888421	C	T
12	chr12:108888909:C:T	0	108888909	T	C
12	chr12:108891705:G:C	0	108891705	C	G
12	chr12:108895692:G:A	0	108895692	A	G
12	chr12:108898098:G:A	0	108898098	A	G
12	chr12:108899197:A:G	0	108899197	G	A
12	chr12:108899544:A:G	0	108899544	G	A
12	chr12:108899641:C:T	0	108899641	T	C
12	chr12:108900275:G:A	0	108900275	A	G
12	chr12:108901732:T:C	0	108901732	C	T
12	chr12:108902275:C:G	0	108902275	G	C
12	chr12:108903049:G:A	0	108903049	A	G
12	chr12:108904053:C:T	0	108904053	T	C
12	chr12:108904493:T:C	0	108904493	C	T
12	chr12:108904733:G:A	0	108904733	A	G
12	chr12:108906129:G:A	0	108906129	A	G
12	chr12:108909019:A:G	0	108909019	G	A
12	chr12:108909102:A:G	0	108909102	G	A
12	chr12:108909282:A:G	0	108909282	G	A
12	chr12:108909385:G:A	0	108909385	A	G
12	chr12:108909755:G:A	0	108909755	A	G
12	chr12:108910914:T:A	0	108910914	A	T
12	chr12:108911159:A:G	0	108911159	G	A
12	chr12:108911583:C:T	0	108911583	T	C
12	chr12:108911745:T:C	0	108911745	C	T
12	chr12:108912338:A:G	0	108912338	G	A
12	chr12:108913796:A:G	0	108913796	G	A
12	chr12:108914077:C:T	0	108914077	T	C
12	chr12:108914860:T:C	0	108914860	C	T
12	chr12:108914959:G:A	0	108914959	A	G
12	chr12:108915266:G:T	0	108915266	T	G
12	chr12:108915648:T:C	0	108915648	C	T
12	chr12:108915795:C:T	0	108915795	T	C
12	chr12:108915986:T:C	0	108915986	C	T
12	chr12:108916233:C:T	0	108916233	T	C
12	chr12:108916549:C:T	0	108916549	T	C
12	chr12:108916835:C:T	0	108916835	T	C
12	chr12:108916839:G:T	0	108916839	T	G
12	chr12:108917007:G:A	0	108917007	A	G
12	chr12:108917078:G:A	0	108917078	A	G
12	chr12:108917355:T:C	0	108917355	C	T
12	chr12:108919041:CA:C	0	108919041	C	CA
12	chr12:108919106:C:T	0	108919106	T	C
12	chr12:108919244:A:G	0	108919244	G	A
12	chr12:108919384:C:T	0	108919384	T	C
12	chr12:108920038:G:C	0	108920038	C	G
12	chr12:108920165:C:T	0	108920165	T	C
12	chr12:108920277:T:C	0	108920277	C	T
12	chr12:108920683:C:T	0	108920683	T	C
12	chr12:108921080:AAATAAAG:A	0	108921080	A	AAATAAAG
12	chr12:108922034:C:T	0	108922034	T	C
12	chr12:108922608:A:G	0	108922608	G	A
12	chr12:108923028:A:G	0	108923028	G	A
12	chr12:108923075:A:C	0	108923075	C	A
12	chr12:108923200:T:C	0	108923200	C	T
12	chr12:108923259:A:C	0	108923259	C	A
12	chr12:108925057:C:G	0	108925057	G	C
12	chr12:108925058:C:T	0	108925058	T	C
12	chr12:108925866:T:A	0	108925866	A	T
12	chr12:108927004:A:T	0	108927004	T	A
12	chr12:108928095:A:G	0	108928095	G	A
12	chr12:108928434:T:C	0	108928434	C	T
12	chr12:108928728:G:A	0	108928728	A	G
12	chr12:108928892:A:T	0	108928892	T	A
12	chr12:108928968:G:A	0	108928968	A	G
12	chr12:108929442:C:T	0	108929442	T	C
12	chr12:108929622:G:A	0	108929622	A	G
12	chr12:108929858:A:G	0	108929858	G	A
12	chr12:108929990:AG:A	0	108929990	A	AG
12	chr12:108930833:T:C	0	108930833	C	T
12	chr12:108931289:C:G	0	108931289	G	C
12	chr12:108931464:A:G	0	108931464	G	A
12	chr12:108931497:A:T	0	108931497	T	A
12	chr12:108931698:A:G	0	108931698	G	A
12	chr12:108931702:C:T	0	108931702	T	C
12	chr12:108932455:T:G	0	108932455	G	T
12	chr12:108932785:T:C	0	108932785	C	T
12	chr12:108932941:C:T	0	108932941	T	C
12	chr12:108933605:A:T	0	108933605	T	A
12	chr12:108934479:T:A	0	108934479	A	T
12	chr12:108934585:A:G	0	108934585	G	A
12	chr12:108935523:A:G	0	108935523	G	A
12	chr12:108935542:T:C	0	108935542	C	T
12	chr12:108936420:T:G	0	108936420	G	T
12	chr12:108936822:C:CA	0	108936822	CA	C
12	chr12:108937139:G:A	0	108937139	A	G
12	chr12:108937846:C:T	0	108937846	T	C
12	chr12:108939526:C:A	0	108939526	A	C
12	chr12:108940227:C:T	0	108940227	T	C
12	chr12:108941409:A:G	0	108941409	G	A
12	chr12:108941700:C:T	0	108941700	T	C
12	chr12:108941984:G:A	0	108941984	A	G
12	chr12:108941987:A:C	0	108941987	C	A
12	chr12:108942124:C:T	0	108942124	T	C
12	chr12:108942877:G:T	0	108942877	T	G
12	chr12:108943637:C:T	0	108943637	T	C
12	chr12:108944806:C:T	0	108944806	T	C
12	chr12:108944914:G:A	0	108944914	A	G
12	chr12:108945059:C:T	0	108945059	T	C
12	chr12:108945247:C:T	0	108945247	T	C
12	chr12:108945591:G:T	0	108945591	T	G
12	chr12:108947884:C:T	0	108947884	T	C
12	chr12:108949061:T:C	0	108949061	C	T
12	chr12:108950645:G:A	0	108950645	A	G
12	chr12:108952936:C:T	0	108952936	T	C
12	chr12:108953382:G:A	0	108953382	A	G
12	chr12:108954549:G:A	0	108954549	A	G
12	chr12:108955700:G:A	0	108955700	A	G
12	chr12:108955972:C:T	0	108955972	T	C
12	chr12:108956208:A:T	0	108956208	T	A
12	chr12:108956660:A:G	0	108956660	G	A
12	chr12:108956800:C:T	0	108956800	T	C
12	chr12:108956844:A:G	0	108956844	G	A
12	chr12:108957128:G:A	0	108957128	A	G
12	chr12:108957163:T:C	0	108957163	C	T
12	chr12:108958120:T:C	0	108958120	C	T
12	chr12:108958982:C:T	0	108958982	T	C
12	chr12:108960432:G:A	0	108960432	A	G
12	chr12:108960616:A:G	0	108960616	G	A
12	chr12:108960685:C:T	0	108960685	T	C
12	chr12:108960856:T:C	0	108960856	C	T
12	chr12:108962014:G:A	0	108962014	A	G
12	chr12:108963245:T:C	0	108963245	C	T
12	chr12:108964946:A:G	0	108964946	G	A
12	chr12:108965761:G:A	0	108965761	A	G
12	chr12:108965901:G:A	0	108965901	A	G
12	chr12:108966938:G:GA	0	108966938	GA	G
12	chr12:108966939:T:TA	0	108966939	TA	T
12	chr12:108966951:A:G	0	108966951	G	A
12	chr12:108969083:C:A	0	108969083	A	C
12	chr12:108969620:T:C	0	108969620	C	T
12	chr12:108970244:T:C	0	108970244	C	T
12	chr12:108970286:T:C	0	108970286	C	T
12	chr12:108970296:A:C	0	108970296	C	A
12	chr12:108970297:G:A	0	108970297	A	G
12	chr12:108970396:A:T	0	108970396	T	A
12	chr12:108970399:G:A	0	108970399	A	G
12	chr12:108970404:G:A	0	108970404	A	G
12	chr12:108970455:G:A	0	108970455	A	G
12	chr12:108970601:TA:T	0	108970601	T	TA
12	chr12:108971102:C:T	0	108971102	T	C
12	chr12:108971257:T:C	0	108971257	C	T
12	chr12:108971440:A:G	0	108971440	G	A
12	chr12:108971580:A:G	0	108971580	G	A
12	chr12:108971926:T:C	0	108971926	C	T
12	chr12:108972631:C:T	0	108972631	T	C
12	chr12:108972762:G:A	0	108972762	A	G
12	chr12:108972862:A:C	0	108972862	C	A
12	chr12:108973038:A:G	0	108973038	G	A
12	chr12:108973239:G:A	0	108973239	A	G
12	chr12:108973364:G:GAC	0	108973364	GAC	G
12	chr12:108973589:G:A	0	108973589	A	G
12	chr12:108973688:T:C	0	108973688	C	T
12	chr12:108973752:T:C	0	108973752	C	T
12	chr12:108973775:A:G	0	108973775	G	A
12	chr12:108973820:A:G	0	108973820	G	A
12	chr12:108973990:A:G	0	108973990	G	A
12	chr12:108974106:A:G	0	108974106	G	A
12	chr12:108974186:A:G	0	108974186	G	A
12	chr12:108974202:T:G	0	108974202	G	T
12	chr12:108974343:G:C	0	108974343	C	G
12	chr12:108974509:T:C	0	108974509	C	T
12	chr12:108974861:C:T	0	108974861	T	C
12	chr12:108975477:G:A	0	108975477	A	G
12	chr12:108975641:C:A	0	108975641	A	C
12	chr12:108975660:A:G	0	108975660	G	A
12	chr12:108975666:G:A	0	108975666	A	G
12	chr12:108975730:G:C	0	108975730	C	G
12	chr12:108975843:A:G	0	108975843	G	A
12	chr12:108975889:C:T	0	108975889	T	C
12	chr12:108976048:G:A	0	108976048	A	G
12	chr12:108976108:C:G	0	108976108	G	C
12	chr12:108976381:C:G	0	108976381	G	C
12	chr12:108976811:C:T	0	108976811	T	C
12	chr12:108976920:C:T	0	108976920	T	C
12	chr12:108977956:C:T	0	108977956	T	C
12	chr12:108978187:G:T	0	108978187	T	G
12	chr12:108979025:T:C	0	108979025	C	T
12	chr12:108979228:A:G	0	108979228	G	A
12	chr12:108979325:T:A	0	108979325	A	T
12	chr12:108979390:T:C	0	108979390	C	T
12	chr12:108979468:C:T	0	108979468	T	C
12	chr12:108979894:G:A	0	108979894	A	G
12	chr12:108979907:T:C	0	108979907	C	T
12	chr12:108980039:T:G	0	108980039	G	T
12	chr12:108980476:T:C	0	108980476	C	T
12	chr12:108980879:C:T	0	108980879	T	C
12	chr12:108981078:G:A	0	108981078	A	G
12	chr12:108981317:G:A	0	108981317	A	G
12	chr12:108981446:C:T	0	108981446	T	C
12	chr12:108982108:G:A	0	108982108	A	G
12	chr12:108983355:C:T	0	108983355	T	C
12	chr12:108983454:G:A	0	108983454	A	G
12	chr12:108983605:A:G	0	108983605	G	A
12	chr12:108983838:G:A	0	108983838	A	G
12	chr12:108983932:C:T	0	108983932	T	C
12	chr12:108984213:T:C	0	108984213	C	T
12	chr12:108984316:T:C	0	108984316	C	T
12	chr12:108984762:T:C	0	108984762	C	T
12	chr12:108985016:A:C	0	108985016	C	A
12	chr12:108985176:G:A	0	108985176	A	G
12	chr12:108985266:A:G	0	108985266	G	A
12	chr12:108985274:G:A	0	108985274	A	G
12	chr12:108985409:C:T	0	108985409	T	C
12	chr12:108986758:G:A	0	108986758	A	G
12	chr12:108989100:C:T	0	108989100	T	C
12	chr12:108989268:T:C	0	108989268	C	T
12	chr12:108989397:C:T	0	108989397	T	C
12	chr12:108992072:C:T	0	108992072	T	C
12	chr12:108992306:G:A	0	108992306	A	G
12	chr12:108994368:C:T	0	108994368	T	C
12	chr12:108994587:C:T	0	108994587	T	C
12	chr12:108994959:A:G	0	108994959	G	A
12	chr12:108995428:T:C	0	108995428	C	T
12	chr12:108995896:T:C	0	108995896	C	T
12	chr12:108995942:T:C	0	108995942	C	T
12	chr12:108996157:C:G	0	108996157	G	C
12	chr12:108996727:T:C	0	108996727	C	T
12	chr12:108998783:G:T	0	108998783	T	G
12	chr12:108999780:A:G	0	108999780	G	A
12	chr12:108999892:A:C	0	108999892	C	A
12	chr12:109000238:A:G	0	109000238	G	A
12	chr12:109007406:A:T	0	109007406	T	A
12	chr12:109009404:G:A	0	109009404	A	G
12	chr12:109009505:T:C	0	109009505	C	T
12	chr12:109012332:C:T	0	109012332	T	C
12	chr12:109012567:A:T	0	109012567	T	A
12	chr12:109014126:G:A	0	109014126	A	G
12	chr12:109014206:G:A	0	109014206	A	G
12	chr12:109015862:C:T	0	109015862	T	C
12	chr12:109017238:G:A	0	109017238	A	G
12	chr12:109017763:C:T	0	109017763	T	C
12	chr12:109021160:T:C	0	109021160	C	T
12	chr12:109022236:G:A	0	109022236	A	G
12	chr12:109022306:G:A	0	109022306	A	G
12	chr12:109027282:T:A	0	109027282	A	T
12	chr12:109030677:C:T	0	109030677	T	C
12	chr12:109031501:T:A	0	109031501	A	T
12	chr12:109032690:C:G	0	109032690	G	C
12	chr12:109034106:C:T	0	109034106	T	C
12	chr12:109034171:C:T	0	109034171	T	C
12	chr12:109036956:TA:T	0	109036956	T	TA
12	chr12:109037899:C:T	0	109037899	T	C
12	chr12:109040547:C:T	0	109040547	T	C
12	chr12:109040619:T:G	0	109040619	G	T
12	chr12:109041664:T:A	0	109041664	A	T
12	chr12:109046321:G:T	0	109046321	T	G
12	chr12:109046401:T:C	0	109046401	C	T
12	chr12:109047643:T:C	0	109047643	C	T
12	chr12:109048519:C:A	0	109048519	A	C
12	chr12:109048733:CTG:C	0	109048733	C	CTG
12	chr12:109048784:G:A	0	109048784	A	G
12	chr12:109050017:G:A	0	109050017	A	G
12	chr12:109050426:G:A	0	109050426	A	G
12	chr12:109050720:A:G	0	109050720	G	A
12	chr12:109051106:C:T	0	109051106	T	C
12	chr12:109051638:T:C	0	109051638	C	T
12	chr12:109051801:C:T	0	109051801	T	C
12	chr12:109052796:C:T	0	109052796	T	C
12	chr12:109053454:G:A	0	109053454	A	G
12	chr12:109053663:G:A	0	109053663	A	G
12	chr12:109055195:G:A	0	109055195	A	G
12	chr12:109055623:C:T	0	109055623	T	C
12	chr12:109055850:G:A	0	109055850	A	G
12	chr12:109056091:G:A	0	109056091	A	G
12	chr12:109056145:G:A	0	109056145	A	G
12	chr12:109056994:C:G	0	109056994	G	C
12	chr12:109057104:C:T	0	109057104	T	C
12	chr12:109058369:A:G	0	109058369	G	A
12	chr12:109060875:A:T	0	109060875	T	A
12	chr12:109061464:A:G	0	109061464	G	A
12	chr12:109061685:C:T	0	109061685	T	C
12	chr12:109062192:C:T	0	109062192	T	C
12	chr12:109063056:A:G	0	109063056	G	A
12	chr12:109063933:C:T	0	109063933	T	C
12	chr12:109064568:C:T	0	109064568	T	C
12	chr12:109066600:G:A	0	109066600	A	G
12	chr12:109067254:C:T	0	109067254	T	C
12	chr12:109071445:C:T	0	109071445	T	C
12	chr12:109072673:A:G	0	109072673	G	A
12	chr12:109072813:T:C	0	109072813	C	T
12	chr12:109072961:A:G	0	109072961	G	A
12	chr12:109073339:T:C	0	109073339	C	T
12	chr12:109073451:T:C	0	109073451	C	T
12	chr12:109075350:G:A	0	109075350	A	G
12	chr12:109077137:T:C	0	109077137	C	T
12	chr12:109079464:A:G	0	109079464	G	A
12	chr12:109080328:A:G	0	109080328	G	A
12	chr12:109082964:A:G	0	109082964	G	A
12	chr12:109083071:G:A	0	109083071	A	G
12	chr12:109084879:A:T	0	109084879	T	A
12	chr12:109087634:G:A	0	109087634	A	G
12	chr12:109087930:T:G	0	109087930	G	T
12	chr12:109088384:C:T	0	109088384	T	C
12	chr12:109089003:T:C	0	109089003	C	T
12	chr12:109089144:C:A	0	109089144	A	C
12	chr12:109089336:G:A	0	109089336	A	G
12	chr12:109091319:G:A	0	109091319	A	G
12	chr12:109091528:G:C	0	109091528	C	G
12	chr12:109093860:C:G	0	109093860	G	C
12	chr12:109094142:T:A	0	109094142	A	T
12	chr12:109094749:G:T	0	109094749	T	G
12	chr12:109095262:C:T	0	109095262	T	C
12	chr12:109095452:AAAT:A	0	109095452	A	AAAT
12	chr12:109095614:C:T	0	109095614	T	C
12	chr12:109095724:T:C	0	109095724	C	T
12	chr12:109095970:A:G	0	109095970	G	A
12	chr12:109096694:A:C	0	109096694	C	A
12	chr12:109096844:T:C	0	109096844	C	T
12	chr12:109096992:T:A	0	109096992	A	T
12	chr12:109097967:C:T	0	109097967	T	C
12	chr12:109098004:A:G	0	109098004	G	A
12	chr12:109099757:T:G	0	109099757	G	T
12	chr12:109099759:G:T	0	109099759	T	G
12	chr12:109101472:G:A	0	109101472	A	G
12	chr12:109103208:G:A	0	109103208	A	G
12	chr12:109103366:T:C	0	109103366	C	T
12	chr12:109108146:A:G	0	109108146	G	A
12	chr12:109108309:C:T	0	109108309	T	C
12	chr12:109109081:T:G	0	109109081	G	T
12	chr12:109109255:A:G	0	109109255	G	A
12	chr12:109111774:C:T	0	109111774	T	C
12	chr12:109112028:CT:C	0	109112028	C	CT
12	chr12:109112798:A:G	0	109112798	G	A
12	chr12:109113428:G:C	0	109113428	C	G
12	chr12:109113703:G:A	0	109113703	A	G
12	chr12:109113816:G:A	0	109113816	A	G
12	chr12:109114490:G:A	0	109114490	A	G
12	chr12:109114670:C:T	0	109114670	T	C
12	chr12:109115044:A:G	0	109115044	G	A
12	chr12:109115443:G:A	0	109115443	A	G
12	chr12:109115589:A:AC	0	109115589	AC	A
12	chr12:109116164:C:T	0	109116164	T	C
12	chr12:109116320:A:G	0	109116320	G	A
12	chr12:109116726:C:T	0	109116726	T	C
12	chr12:109117565:A:G	0	109117565	G	A
12	chr12:109117847:C:T	0	109117847	T	C
12	chr12:109119205:A:G	0	109119205	G	A
12	chr12:109120392:T:C	0	109120392	C	T
12	chr12:109120785:C:T	0	109120785	T	C
12	chr12:109120833:T:C	0	109120833	C	T
12	chr12:109121674:A:G	0	109121674	G	A
12	chr12:109121974:G:A	0	109121974	A	G
12	chr12:109122423:G:A	0	109122423	A	G
12	chr12:109123231:G:A	0	109123231	A	G
12	chr12:109123339:G:A	0	109123339	A	G
12	chr12:109123415:A:G	0	109123415	G	A
12	chr12:109123458:G:A	0	109123458	A	G
12	chr12:109124430:A:G	0	109124430	G	A
12	chr12:109124554:G:A	0	109124554	A	G
12	chr12:109124895:T:G	0	109124895	G	T
12	chr12:109124918:A:G	0	109124918	G	A
12	chr12:109126295:G:A	0	109126295	A	G
12	chr12:109126303:G:A	0	109126303	A	G
12	chr12:109126966:T:C	0	109126966	C	T
12	chr12:109127110:C:T	0	109127110	T	C
12	chr12:109127489:C:G	0	109127489	G	C
12	chr12:109128097:C:T	0	109128097	T	C
12	chr12:109128145:T:G	0	109128145	G	T
12	chr12:109128838:A:G	0	109128838	G	A
12	chr12:109129540:T:C	0	109129540	C	T
12	chr12:109129605:A:G	0	109129605	G	A
12	chr12:109129898:CA:C	0	109129898	C	CA
12	chr12:109130349:G:C	0	109130349	C	G
12	chr12:109130476:G:A	0	109130476	A	G
12	chr12:109130992:T:C	0	109130992	C	T
12	chr12:109131852:T:C	0	109131852	C	T
12	chr12:109132141:A:G	0	109132141	G	A
12	chr12:109132145:C:T	0	109132145	T	C
12	chr12:109134173:C:G	0	109134173	G	C
12	chr12:109135398:T:A	0	109135398	A	T
12	chr12:109136961:G:A	0	109136961	A	G
12	chr12:109137151:C:T	0	109137151	T	C
12	chr12:109137794:A:C	0	109137794	C	A
12	chr12:109138022:C:T	0	109138022	T	C
12	chr12:109140147:T:C	0	109140147	C	T
12	chr12:109140742:A:G	0	109140742	G	A
12	chr12:109141343:T:A	0	109141343	A	T
12	chr12:109141597:T:G	0	109141597	G	T
12	chr12:109142069:G:A	0	109142069	A	G
12	chr12:109142240:C:T	0	109142240	T	C
12	chr12:109142400:A:G	0	109142400	G	A
12	chr12:109142588:A:G	0	109142588	G	A
12	chr12:109142589:C:A	0	109142589	A	C
12	chr12:109142859:G:A	0	109142859	A	G
12	chr12:109143164:A:G	0	109143164	G	A
12	chr12:109143568:G:A	0	109143568	A	G
12	chr12:109143688:A:G	0	109143688	G	A
12	chr12:109144513:A:G	0	109144513	G	A
12	chr12:109145163:T:TGAATCTCC	0	109145163	TGAATCTCC	T
12	chr12:109145170:T:C	0	109145170	C	T
12	chr12:109145931:C:G	0	109145931	G	C
12	chr12:109145988:A:G	0	109145988	G	A
12	chr12:109146550:A:G	0	109146550	G	A
12	chr12:109147186:T:C	0	109147186	C	T
12	chr12:109147881:A:G	0	109147881	G	A
12	chr12:109148085:G:A	0	109148085	A	G
12	chr12:109148246:A:G	0	109148246	G	A
12	chr12:109148804:G:A	0	109148804	A	G
12	chr12:109148961:A:G	0	109148961	G	A
12	chr12:109149670:C:T	0	109149670	T	C
12	chr12:109149909:G:A	0	109149909	A	G
12	chr12:109150903:T:G	0	109150903	G	T
12	chr12:109151219:A:G	0	109151219	G	A
12	chr12:109151455:A:T	0	109151455	T	A
12	chr12:109151788:A:G	0	109151788	G	A
12	chr12:109152411:A:G	0	109152411	G	A
12	chr12:109152515:G:A	0	109152515	A	G
12	chr12:109153047:C:T	0	109153047	T	C
12	chr12:109153553:G:C	0	109153553	C	G
12	chr12:109153564:T:G	0	109153564	G	T
12	chr12:109153876:C:T	0	109153876	T	C
12	chr12:109154753:C:G	0	109154753	G	C
12	chr12:109156638:A:G	0	109156638	G	A
12	chr12:109156975:A:G	0	109156975	G	A
12	chr12:109157016:G:A	0	109157016	A	G
12	chr12:109157305:A:C	0	109157305	C	A
12	chr12:109157590:C:T	0	109157590	T	C
12	chr12:109157771:C:G	0	109157771	G	C
12	chr12:109158046:C:T	0	109158046	T	C
12	chr12:109158218:G:A	0	109158218	A	G
12	chr12:109158701:C:T	0	109158701	T	C
12	chr12:109158910:G:A	0	109158910	A	G
12	chr12:109159352:A:G	0	109159352	G	A
12	chr12:109159700:G:A	0	109159700	A	G
12	chr12:109161084:C:T	0	109161084	T	C
12	chr12:109161639:G:A	0	109161639	A	G
12	chr12:109161860:T:C	0	109161860	C	T
12	chr12:109161952:AC:A	0	109161952	A	AC
12	chr12:109162062:T:C	0	109162062	C	T
12	chr12:109162409:A:G	0	109162409	G	A
12	chr12:109162770:A:G	0	109162770	G	A
12	chr12:109163009:C:T	0	109163009	T	C
12	chr12:109163592:G:A	0	109163592	A	G
12	chr12:109163794:T:C	0	109163794	C	T
12	chr12:109163955:A:G	0	109163955	G	A
12	chr12:109164055:T:C	0	109164055	C	T
12	chr12:109164931:C:A	0	109164931	A	C
12	chr12:109165075:C:T	0	109165075	T	C
12	chr12:109165346:C:A	0	109165346	A	C
12	chr12:109165943:A:T	0	109165943	T	A
12	chr12:109166250:A:G	0	109166250	G	A
12	chr12:109166430:G:A	0	109166430	A	G
12	chr12:109166615:A:G	0	109166615	G	A
12	chr12:109167925:C:T	0	109167925	T	C
12	chr12:109168093:C:T	0	109168093	T	C
12	chr12:109168191:T:C	0	109168191	C	T
12	chr12:109168658:A:T	0	109168658	T	A
12	chr12:109168823:A:G	0	109168823	G	A
12	chr12:109168848:A:G	0	109168848	G	A
12	chr12:109169246:A:G	0	109169246	G	A
12	chr12:109169446:T:C	0	109169446	C	T
12	chr12:109169527:T:C	0	109169527	C	T
12	chr12:109169704:C:T	0	109169704	T	C
12	chr12:109169917:G:A	0	109169917	A	G
12	chr12:109170710:G:C	0	109170710	C	G
12	chr12:109170844:G:C	0	109170844	C	G
12	chr12:109171601:C:T	0	109171601	T	C
12	chr12:109171723:T:C	0	109171723	C	T
12	chr12:109172092:A:T	0	109172092	T	A
12	chr12:109173915:A:G	0	109173915	G	A
12	chr12:109174756:A:G	0	109174756	G	A
12	chr12:109175421:T:C	0	109175421	C	T
12	chr12:109176488:A:G	0	109176488	G	A
12	chr12:109176757:C:T	0	109176757	T	C
12	chr12:109176778:A:G	0	109176778	G	A
12	chr12:109176903:C:T	0	109176903	T	C
12	chr12:109177934:T:C	0	109177934	C	T
12	chr12:109178178:C:T	0	109178178	T	C
12	chr12:109178725:A:G	0	109178725	G	A
12	chr12:109179923:A:G	0	109179923	G	A
12	chr12:109180060:T:C	0	109180060	C	T
12	chr12:109180295:A:G	0	109180295	G	A
12	chr12:109182243:A:T	0	109182243	T	A
12	chr12:109183804:T:C	0	109183804	C	T
12	chr12:109184119:C:G	0	109184119	G	C
12	chr12:109184435:C:G	0	109184435	G	C
12	chr12:109184558:A:G	0	109184558	G	A
12	chr12:109185170:A:G	0	109185170	G	A
12	chr12:109185281:C:T	0	109185281	T	C
12	chr12:109185531:G:A	0	109185531	A	G
12	chr12:109185711:G:A	0	109185711	A	G
12	chr12:109186491:T:C	0	109186491	C	T
12	chr12:109188972:T:C	0	109188972	C	T
12	chr12:109189870:G:A	0	109189870	A	G
12	chr12:109190595:A:G	0	109190595	G	A
12	chr12:109190654:G:A	0	109190654	A	G
12	chr12:109190989:G:A	0	109190989	A	G
12	chr12:109191165:C:T	0	109191165	T	C
12	chr12:109192190:C:T	0	109192190	T	C
12	chr12:109192746:G:T	0	109192746	T	G
12	chr12:109193016:T:C	0	109193016	C	T
12	chr12:109193480:G:A	0	109193480	A	G
12	chr12:109194016:G:T	0	109194016	T	G
12	chr12:109194100:A:C	0	109194100	C	A
12	chr12:109194947:A:T	0	109194947	T	A
12	chr12:109194953:A:G	0	109194953	G	A
12	chr12:109195511:T:C	0	109195511	C	T
12	chr12:109195908:G:A	0	109195908	A	G
12	chr12:109195987:T:C	0	109195987	C	T
12	chr12:109196350:A:G	0	109196350	G	A
12	chr12:109196451:C:T	0	109196451	T	C
12	chr12:109197226:A:G	0	109197226	G	A
12	chr12:109197249:G:A	0	109197249	A	G
12	chr12:109197271:T:C	0	109197271	C	T
12	chr12:109197441:C:T	0	109197441	T	C
12	chr12:109197472:T:C	0	109197472	C	T
12	chr12:109197525:C:T	0	109197525	T	C
12	chr12:109198044:T:C	0	109198044	C	T
12	chr12:109198777:C:T	0	109198777	T	C
12	chr12:109199744:T:C	0	109199744	C	T
12	chr12:109199840:C:T	0	109199840	T	C
12	chr12:109201804:T:C	0	109201804	C	T
12	chr12:109202945:G:A	0	109202945	A	G
12	chr12:109203357:A:G	0	109203357	G	A
12	chr12:109203458:G:A	0	109203458	A	G
12	chr12:109204160:T:A	0	109204160	A	T
12	chr12:109204173:G:A	0	109204173	A	G
12	chr12:109204222:C:T	0	109204222	T	C
12	chr12:109204457:T:C	0	109204457	C	T
12	chr12:109204768:C:T	0	109204768	T	C
12	chr12:109205840:G:A	0	109205840	A	G
12	chr12:109205973:G:A	0	109205973	A	G
12	chr12:109206603:C:A	0	109206603	A	C
12	chr12:109206811:C:T	0	109206811	T	C
12	chr12:109208917:A:C	0	109208917	C	A
12	chr12:109209475:A:G	0	109209475	G	A
12	chr12:109210427:ATATACACGCACATACATG:A	0	109210427	A	ATATACACGCACATACATG
12	chr12:109210564:C:T	0	109210564	T	C
12	chr12:109210847:G:A	0	109210847	A	G
12	chr12:109211014:G:T	0	109211014	T	G
12	chr12:109211605:G:A	0	109211605	A	G
12	chr12:109211692:C:T	0	109211692	T	C
12	chr12:109212360:C:T	0	109212360	T	C
12	chr12:109212741:T:C	0	109212741	C	T
12	chr12:109213419:C:T	0	109213419	T	C
12	chr12:109214510:C:T	0	109214510	T	C
12	chr12:109214595:C:A	0	109214595	A	C
12	chr12:109214871:A:G	0	109214871	G	A
12	chr12:109215266:G:A	0	109215266	A	G
12	chr12:109215644:A:G	0	109215644	G	A
12	chr12:109215697:G:A	0	109215697	A	G
12	chr12:109216011:C:T	0	109216011	T	C
12	chr12:109217078:T:G	0	109217078	G	T
12	chr12:109217349:T:G	0	109217349	G	T
12	chr12:109217715:G:C	0	109217715	C	G
12	chr12:109218262:T:C	0	109218262	C	T
12	chr12:109218263:G:A	0	109218263	A	G
12	chr12:109218331:A:G	0	109218331	G	A
12	chr12:109218716:T:C	0	109218716	C	T
12	chr12:109218739:C:T	0	109218739	T	C
12	chr12:109218740:G:A	0	109218740	A	G
12	chr12:109218859:C:T	0	109218859	T	C
12	chr12:109219005:G:A	0	109219005	A	G
12	chr12:109220265:G:A	0	109220265	A	G
12	chr12:109220575:A:G	0	109220575	G	A
12	chr12:109221345:G:T	0	109221345	T	G
12	chr12:109221372:A:G	0	109221372	G	A
12	chr12:109221936:A:G	0	109221936	G	A
12	chr12:109222773:C:T	0	109222773	T	C
12	chr12:109223535:T:C	0	109223535	C	T
12	chr12:109224652:C:T	0	109224652	T	C
12	chr12:109224660:T:C	0	109224660	C	T
12	chr12:109224714:T:C	0	109224714	C	T
12	chr12:109225183:A:G	0	109225183	G	A
12	chr12:109225295:C:T	0	109225295	T	C
12	chr12:109226466:A:G	0	109226466	G	A
12	chr12:109226907:C:T	0	109226907	T	C
12	chr12:109227055:A:G	0	109227055	G	A
12	chr12:109227062:C:T	0	109227062	T	C
12	chr12:109227437:G:A	0	109227437	A	G
12	chr12:109227794:G:A	0	109227794	A	G
12	chr12:109227919:G:T	0	109227919	T	G
12	chr12:109229194:T:C	0	109229194	C	T
12	chr12:109229326:C:G	0	109229326	G	C
12	chr12:109229591:G:A	0	109229591	A	G
12	chr12:109230291:T:C	0	109230291	C	T
12	chr12:109230711:C:T	0	109230711	T	C
12	chr12:109230799:T:C	0	109230799	C	T
12	chr12:109231331:T:G	0	109231331	G	T
12	chr12:109231595:C:T	0	109231595	T	C
12	chr12:109231625:C:T	0	109231625	T	C
12	chr12:109231865:T:C	0	109231865	C	T
12	chr12:109232424:C:T	0	109232424	T	C
12	chr12:109232663:T:C	0	109232663	C	T
12	chr12:109233211:CAT:C	0	109233211	C	CAT
12	chr12:109233933:C:A	0	109233933	A	C
12	chr12:109234244:G:A	0	109234244	A	G
12	chr12:109234403:T:C	0	109234403	C	T
12	chr12:109235146:T:G	0	109235146	G	T
12	chr12:109235781:T:A	0	109235781	A	T
12	chr12:109237224:T:C	0	109237224	C	T
12	chr12:109238471:AAT:A	0	109238471	A	AAT
12	chr12:109239538:C:T	0	109239538	T	C
12	chr12:109240432:A:G	0	109240432	G	A
12	chr12:109240465:T:C	0	109240465	C	T
12	chr12:109240821:TCA:T	0	109240821	T	TCA
12	chr12:109241331:G:T	0	109241331	T	G
12	chr12:109242198:T:A	0	109242198	A	T
12	chr12:109244551:G:A	0	109244551	A	G
12	chr12:109245125:G:A	0	109245125	A	G
12	chr12:109245254:T:C	0	109245254	C	T
12	chr12:109245770:A:G	0	109245770	G	A
12	chr12:109245890:A:G	0	109245890	G	A
12	chr12:109246066:C:T	0	109246066	T	C
12	chr12:109246320:G:A	0	109246320	A	G
12	chr12:109246929:G:A	0	109246929	A	G
12	chr12:109247311:A:G	0	109247311	G	A
12	chr12:109247525:G:A	0	109247525	A	G
12	chr12:109247740:A:G	0	109247740	G	A
12	chr12:109248605:G:A	0	109248605	A	G
12	chr12:109248916:T:C	0	109248916	C	T
12	chr12:109248977:G:C	0	109248977	C	G
12	chr12:109249140:A:G	0	109249140	G	A
12	chr12:109250784:C:T	0	109250784	T	C
12	chr12:109251241:C:G	0	109251241	G	C
12	chr12:109251588:C:T	0	109251588	T	C
12	chr12:109252509:A:T	0	109252509	T	A
12	chr12:109253867:T:C	0	109253867	C	T
12	chr12:109254186:A:G	0	109254186	G	A
12	chr12:109255001:A:G	0	109255001	G	A
12	chr12:109256177:C:T	0	109256177	T	C
12	chr12:109256515:C:A	0	109256515	A	C
12	chr12:109257261:G:A	0	109257261	A	G
12	chr12:109258086:A:G	0	109258086	G	A
12	chr12:109259991:A:G	0	109259991	G	A
12	chr12:109260761:T:A	0	109260761	A	T
12	chr12:109261149:A:C	0	109261149	C	A
12	chr12:109261811:T:C	0	109261811	C	T
12	chr12:109265651:G:A	0	109265651	A	G
12	chr12:109266372:G:A	0	109266372	A	G
12	chr12:109267806:A:G	0	109267806	G	A
12	chr12:109269286:C:T	0	109269286	T	C
12	chr12:109270584:G:A	0	109270584	A	G
12	chr12:109271352:G:A	0	109271352	A	G
12	chr12:109271875:G:T	0	109271875	T	G
12	chr12:109274417:T:A	0	109274417	A	T
12	chr12:109274549:C:T	0	109274549	T	C
12	chr12:109274947:C:T	0	109274947	T	C
12	chr12:109276836:A:C	0	109276836	C	A
12	chr12:109276891:AAG:A	0	109276891	A	AAG
12	chr12:109278526:G:A	0	109278526	A	G
12	chr12:109279405:G:A	0	109279405	A	G
12	chr12:109279892:A:G	0	109279892	G	A
12	chr12:109280514:G:C	0	109280514	C	G
12	chr12:109283766:G:A	0	109283766	A	G
12	chr12:109284308:A:G	0	109284308	G	A
12	chr12:109285428:G:A	0	109285428	A	G
12	chr12:109287883:G:A	0	109287883	A	G
12	chr12:109288755:T:C	0	109288755	C	T
12	chr12:109289231:T:C	0	109289231	C	T
12	chr12:109289835:T:C	0	109289835	C	T
12	chr12:109290370:G:A	0	109290370	A	G
12	chr12:109290882:G:A	0	109290882	A	G
12	chr12:109290967:A:G	0	109290967	G	A
12	chr12:109291056:C:T	0	109291056	T	C
12	chr12:109293663:A:G	0	109293663	G	A
12	chr12:109293979:A:G	0	109293979	G	A
12	chr12:109294561:G:A	0	109294561	A	G
12	chr12:109294608:T:C	0	109294608	C	T
12	chr12:109294766:AC:A	0	109294766	A	AC
12	chr12:109294890:T:C	0	109294890	C	T
12	chr12:109295767:T:C	0	109295767	C	T
12	chr12:109297839:C:A	0	109297839	A	C
12	chr12:109298228:C:T	0	109298228	T	C
12	chr12:109299274:T:C	0	109299274	C	T
12	chr12:109299507:G:A	0	109299507	A	G
12	chr12:109302637:G:A	0	109302637	A	G
12	chr12:109302788:C:T	0	109302788	T	C
12	chr12:109305263:T:C	0	109305263	C	T
12	chr12:109306430:C:T	0	109306430	T	C
12	chr12:109307815:A:G	0	109307815	G	A
12	chr12:109307931:G:A	0	109307931	A	G
12	chr12:109311001:T:C	0	109311001	C	T
12	chr12:109311114:G:A	0	109311114	A	G
12	chr12:109312198:TCA:T	0	109312198	T	TCA
12	chr12:109312821:T:C	0	109312821	C	T
12	chr12:109313248:A:G	0	109313248	G	A
12	chr12:109313405:A:G	0	109313405	G	A
12	chr12:109314730:C:T	0	109314730	T	C
12	chr12:109315680:C:T	0	109315680	T	C
12	chr12:109316223:A:G	0	109316223	G	A
12	chr12:109317818:A:G	0	109317818	G	A
12	chr12:109320116:C:A	0	109320116	A	C
12	chr12:109320267:T:C	0	109320267	C	T
12	chr12:109321030:G:A	0	109321030	A	G
12	chr12:109325163:C:T	0	109325163	T	C
12	chr12:109325228:AT:A	0	109325228	A	AT
12	chr12:109327938:G:A	0	109327938	A	G
12	chr12:109330927:G:T	0	109330927	T	G
12	chr12:109330962:T:C	0	109330962	C	T
12	chr12:109331876:G:C	0	109331876	C	G
12	chr12:109334129:A:G	0	109334129	G	A
12	chr12:109334550:C:T	0	109334550	T	C
12	chr12:109334643:T:G	0	109334643	G	T
12	chr12:109335122:T:C	0	109335122	C	T
12	chr12:109335257:G:A	0	109335257	A	G
12	chr12:109335854:T:C	0	109335854	C	T
12	chr12:109335875:T:C	0	109335875	C	T
12	chr12:109336089:CA:C	0	109336089	C	CA
12	chr12:109336458:A:C	0	109336458	C	A
12	chr12:109336755:C:T	0	109336755	T	C
12	chr12:109337264:A:G	0	109337264	G	A
12	chr12:109337343:G:A	0	109337343	A	G
12	chr12:109337589:C:A	0	109337589	A	C
12	chr12:109338040:A:G	0	109338040	G	A
12	chr12:109338129:C:T	0	109338129	T	C
12	chr12:109338130:G:A	0	109338130	A	G
12	chr12:109338139:G:A	0	109338139	A	G
12	chr12:109338296:A:G	0	109338296	G	A
12	chr12:109339556:T:C	0	109339556	C	T
12	chr12:109339872:A:G	0	109339872	G	A
12	chr12:109340059:A:G	0	109340059	G	A
12	chr12:109340101:T:C	0	109340101	C	T
12	chr12:109340403:A:G	0	109340403	G	A
12	chr12:109340727:T:TA	0	109340727	TA	T
12	chr12:109341073:A:G	0	109341073	G	A
12	chr12:109341092:G:A	0	109341092	A	G
12	chr12:109341435:C:T	0	109341435	T	C
12	chr12:109341811:T:C	0	109341811	C	T
12	chr12:109342657:C:A	0	109342657	A	C
12	chr12:109343142:G:A	0	109343142	A	G
12	chr12:109343560:T:C	0	109343560	C	T
12	chr12:109343610:A:C	0	109343610	C	A
12	chr12:109343762:G:A	0	109343762	A	G
12	chr12:109344108:T:C	0	109344108	C	T
12	chr12:109344407:C:T	0	109344407	T	C
12	chr12:109344603:T:C	0	109344603	C	T
12	chr12:109344851:A:G	0	109344851	G	A
12	chr12:109345028:A:G	0	109345028	G	A
12	chr12:109345548:G:A	0	109345548	A	G
12	chr12:109346203:G:A	0	109346203	A	G
12	chr12:109346466:G:A	0	109346466	A	G
12	chr12:109346897:G:A	0	109346897	A	G
12	chr12:109347080:G:A	0	109347080	A	G
12	chr12:109347271:A:G	0	109347271	G	A
12	chr12:109348877:G:A	0	109348877	A	G
12	chr12:109349682:C:T	0	109349682	T	C
12	chr12:109349888:G:A	0	109349888	A	G
12	chr12:109349939:C:T	0	109349939	T	C
12	chr12:109350045:A:G	0	109350045	G	A
12	chr12:109350227:C:G	0	109350227	G	C
12	chr12:109350365:C:T	0	109350365	T	C
12	chr12:109352936:T:A	0	109352936	A	T
12	chr12:109352947:C:A	0	109352947	A	C
12	chr12:109353815:C:A	0	109353815	A	C
12	chr12:109354043:ATTC:A	0	109354043	A	ATTC
12	chr12:109354978:A:C	0	109354978	C	A
12	chr12:109356932:A:G	0	109356932	G	A
12	chr12:109357070:A:G	0	109357070	G	A
12	chr12:109357121:G:GA	0	109357121	GA	G
12	chr12:109357361:T:G	0	109357361	G	T
12	chr12:109358994:C:A	0	109358994	A	C
12	chr12:109359027:C:T	0	109359027	T	C
12	chr12:109359246:G:A	0	109359246	A	G
12	chr12:109360677:TC:T	0	109360677	T	TC
12	chr12:109361525:G:A	0	109361525	A	G
12	chr12:109361544:G:A	0	109361544	A	G
12	chr12:109362061:C:CT	0	109362061	CT	C
12	chr12:109362683:T:G	0	109362683	G	T
12	chr12:109363173:A:G	0	109363173	G	A
12	chr12:109363332:C:T	0	109363332	T	C
12	chr12:109363633:A:G	0	109363633	G	A
12	chr12:109363998:A:G	0	109363998	G	A
12	chr12:109364454:C:T	0	109364454	T	C
12	chr12:109364596:T:C	0	109364596	C	T
12	chr12:109365042:G:A	0	109365042	A	G
12	chr12:109365067:T:G	0	109365067	G	T
12	chr12:109365444:C:A	0	109365444	A	C
12	chr12:109366389:A:G	0	109366389	G	A
12	chr12:109366417:G:A	0	109366417	A	G
12	chr12:109366778:G:A	0	109366778	A	G
12	chr12:109367039:G:A	0	109367039	A	G
12	chr12:109367166:A:C	0	109367166	C	A
12	chr12:109368123:A:G	0	109368123	G	A
12	chr12:109369541:A:G	0	109369541	G	A
12	chr12:109369904:T:G	0	109369904	G	T
12	chr12:109369986:C:G	0	109369986	G	C
12	chr12:109370768:T:A	0	109370768	A	T
12	chr12:109370966:C:G	0	109370966	G	C
12	chr12:109371100:C:G	0	109371100	G	C
12	chr12:109372311:G:A	0	109372311	A	G
12	chr12:109372697:G:T	0	109372697	T	G
12	chr12:109374771:G:A	0	109374771	A	G
12	chr12:109375860:C:T	0	109375860	T	C
12	chr12:109375867:T:C	0	109375867	C	T
12	chr12:109376273:T:G	0	109376273	G	T
12	chr12:109376423:C:G	0	109376423	G	C
12	chr12:109377099:A:G	0	109377099	G	A
12	chr12:109377298:T:G	0	109377298	G	T
12	chr12:109377910:C:A	0	109377910	A	C
12	chr12:109378815:G:A	0	109378815	A	G
12	chr12:109379140:T:G	0	109379140	G	T
12	chr12:109379233:A:G	0	109379233	G	A
12	chr12:109380068:T:C	0	109380068	C	T
12	chr12:109380069:A:T	0	109380069	T	A
12	chr12:109380530:T:C	0	109380530	C	T
12	chr12:109381185:T:C	0	109381185	C	T
12	chr12:109381555:A:G	0	109381555	G	A
12	chr12:109381640:AC:A	0	109381640	A	AC
12	chr12:109381643:A:T	0	109381643	T	A
12	chr12:109381668:TG:T	0	109381668	T	TG
12	chr12:109381678:A:T	0	109381678	T	A
12	chr12:109381922:A:T	0	109381922	T	A
12	chr12:109382972:A:G	0	109382972	G	A
12	chr12:109383060:T:C	0	109383060	C	T
12	chr12:109383070:A:G	0	109383070	G	A
12	chr12:109385767:G:A	0	109385767	A	G
12	chr12:109386286:G:A	0	109386286	A	G
12	chr12:109386477:G:A	0	109386477	A	G
12	chr12:109386921:G:A	0	109386921	A	G
12	chr12:109388241:A:T	0	109388241	T	A
12	chr12:109388363:C:T	0	109388363	T	C
12	chr12:109388966:C:T	0	109388966	T	C
12	chr12:109389593:T:G	0	109389593	G	T
12	chr12:109389656:T:C	0	109389656	C	T
12	chr12:109390172:C:T	0	109390172	T	C
12	chr12:109390234:T:C	0	109390234	C	T
12	chr12:109390581:T:C	0	109390581	C	T
12	chr12:109391231:C:G	0	109391231	G	C
12	chr12:109391852:T:C	0	109391852	C	T
12	chr12:109392367:G:T	0	109392367	T	G
12	chr12:109392368:C:T	0	109392368	T	C
12	chr12:109392515:G:A	0	109392515	A	G
12	chr12:109392601:A:G	0	109392601	G	A
12	chr12:109393100:G:A	0	109393100	A	G
12	chr12:109393175:T:C	0	109393175	C	T
12	chr12:109394498:A:G	0	109394498	G	A
12	chr12:109394740:T:G	0	109394740	G	T
12	chr12:109394907:T:C	0	109394907	C	T
12	chr12:109395294:T:C	0	109395294	C	T
12	chr12:109395341:T:C	0	109395341	C	T
12	chr12:109395604:CT:C	0	109395604	C	CT
12	chr12:109395953:G:C	0	109395953	C	G
12	chr12:109396090:T:G	0	109396090	G	T
12	chr12:109396115:A:G	0	109396115	G	A
12	chr12:109397785:A:G	0	109397785	G	A
12	chr12:109398136:A:G	0	109398136	G	A
12	chr12:109398170:G:C	0	109398170	C	G
12	chr12:109398185:T:C	0	109398185	C	T
12	chr12:109398284:G:A	0	109398284	A	G
12	chr12:109398359:A:G	0	109398359	G	A
12	chr12:109398471:T:G	0	109398471	G	T
12	chr12:109398624:A:C	0	109398624	C	A
12	chr12:109398905:G:C	0	109398905	C	G
12	chr12:109399110:C:T	0	109399110	T	C
12	chr12:109399247:C:T	0	109399247	T	C
12	chr12:109399521:G:A	0	109399521	A	G
12	chr12:109399681:G:A	0	109399681	A	G
12	chr12:109399717:G:T	0	109399717	T	G
12	chr12:109399776:G:A	0	109399776	A	G
12	chr12:109399822:G:A	0	109399822	A	G
12	chr12:109399881:T:C	0	109399881	C	T
12	chr12:109399913:T:C	0	109399913	C	T
12	chr12:109399928:A:C	0	109399928	C	A
12	chr12:109399962:C:T	0	109399962	T	C
12	chr12:109400164:T:C	0	109400164	C	T
12	chr12:109400231:C:T	0	109400231	T	C
12	chr12:109400365:C:G	0	109400365	G	C
12	chr12:109400562:T:C	0	109400562	C	T
12	chr12:109401498:A:T	0	109401498	T	A
12	chr12:109401982:C:T	0	109401982	T	C
12	chr12:109402363:G:A	0	109402363	A	G
12	chr12:109402451:G:A	0	109402451	A	G
12	chr12:109402562:A:G	0	109402562	G	A
12	chr12:109403135:A:G	0	109403135	G	A
12	chr12:109403188:A:G	0	109403188	G	A
12	chr12:109403667:GACAA:G	0	109403667	G	GACAA
12	chr12:109404311:G:C	0	109404311	C	G
12	chr12:109404560:G:T	0	109404560	T	G
12	chr12:109404629:A:G	0	109404629	G	A
12	chr12:109404810:G:A	0	109404810	A	G
12	chr12:109405273:C:T	0	109405273	T	C
12	chr12:109405367:A:G	0	109405367	G	A
12	chr12:109405466:G:A	0	109405466	A	G
12	chr12:109405601:C:T	0	109405601	T	C
12	chr12:109405789:G:A	0	109405789	A	G
12	chr12:109405861:C:T	0	109405861	T	C
12	chr12:109406276:CTGGGCCTGG:C	0	109406276	C	CTGGGCCTGG
12	chr12:109406627:A:G	0	109406627	G	A
12	chr12:109406707:C:G	0	109406707	G	C
12	chr12:109406768:C:T	0	109406768	T	C
12	chr12:109406873:A:C	0	109406873	C	A
12	chr12:109407412:T:TCATATGAAC	0	109407412	TCATATGAAC	T
12	chr12:109407450:T:C	0	109407450	C	T
12	chr12:109408057:A:G	0	109408057	G	A
12	chr12:109408414:A:G	0	109408414	G	A
12	chr12:109408661:G:T	0	109408661	T	G
12	chr12:109408779:A:G	0	109408779	G	A
12	chr12:109408909:A:C	0	109408909	C	A
12	chr12:109408987:C:T	0	109408987	T	C
12	chr12:109409054:G:A	0	109409054	A	G
12	chr12:109409077:C:T	0	109409077	T	C
12	chr12:109409256:T:C	0	109409256	C	T
12	chr12:109409259:T:C	0	109409259	C	T
12	chr12:109409311:A:AG	0	109409311	AG	A
12	chr12:109409782:A:T	0	109409782	T	A
12	chr12:109410417:C:T	0	109410417	T	C
12	chr12:109410762:T:C	0	109410762	C	T
12	chr12:109410948:C:T	0	109410948	T	C
12	chr12:109411107:G:A	0	109411107	A	G
12	chr12:109411492:A:G	0	109411492	G	A
12	chr12:109411735:A:G	0	109411735	G	A
12	chr12:109411747:C:CCT	0	109411747	CCT	C
12	chr12:109413681:A:G	0	109413681	G	A
12	chr12:109413683:C:G	0	109413683	G	C
12	chr12:109414094:C:T	0	109414094	T	C
12	chr12:109414391:C:T	0	109414391	T	C
12	chr12:109414492:AAG:A	0	109414492	A	AAG
12	chr12:109414567:T:C	0	109414567	C	T
12	chr12:109414640:T:C	0	109414640	C	T
12	chr12:109415044:T:C	0	109415044	C	T
12	chr12:109415159:C:T	0	109415159	T	C
12	chr12:109415501:A:G	0	109415501	G	A
12	chr12:109415544:A:G	0	109415544	G	A
12	chr12:109415657:G:A	0	109415657	A	G
12	chr12:109415797:C:G	0	109415797	G	C
12	chr12:109416596:A:G	0	109416596	G	A
12	chr12:109416710:C:T	0	109416710	T	C
12	chr12:109417036:T:C	0	109417036	C	T
12	chr12:109417224:G:A	0	109417224	A	G
12	chr12:109417306:A:G	0	109417306	G	A
12	chr12:109417313:C:T	0	109417313	T	C
12	chr12:109417396:C:T	0	109417396	T	C
12	chr12:109417397:G:A	0	109417397	A	G
12	chr12:109417713:A:G	0	109417713	G	A
12	chr12:109417876:C:T	0	109417876	T	C
12	chr12:109418215:G:A	0	109418215	A	G
12	chr12:109418385:A:G	0	109418385	G	A
12	chr12:109418409:C:T	0	109418409	T	C
12	chr12:109418634:T:C	0	109418634	C	T
12	chr12:109418756:A:G	0	109418756	G	A
12	chr12:109418797:G:C	0	109418797	C	G
12	chr12:109418897:T:A	0	109418897	A	T
12	chr12:109419323:G:A	0	109419323	A	G
12	chr12:109419325:G:A	0	109419325	A	G
12	chr12:109419807:C:T	0	109419807	T	C
12	chr12:109420215:G:A	0	109420215	A	G
12	chr12:109420251:C:T	0	109420251	T	C
12	chr12:109420269:C:T	0	109420269	T	C
12	chr12:109420459:A:T	0	109420459	T	A
12	chr12:109420585:A:T	0	109420585	T	A
12	chr12:109420824:C:T	0	109420824	T	C
12	chr12:109420860:G:A	0	109420860	A	G
12	chr12:109421259:TGAACAAGATGGAGCTCC:T	0	109421259	T	TGAACAAGATGGAGCTCC
12	chr12:109421295:A:G	0	109421295	G	A
12	chr12:109421569:A:G	0	109421569	G	A
12	chr12:109421877:G:A	0	109421877	A	G
12	chr12:109422377:G:A	0	109422377	A	G
12	chr12:109422440:G:A	0	109422440	A	G
12	chr12:109422454:G:A	0	109422454	A	G
12	chr12:109422689:A:C	0	109422689	C	A
12	chr12:109422792:T:G	0	109422792	G	T
12	chr12:109422839:C:T	0	109422839	T	C
12	chr12:109422848:T:C	0	109422848	C	T
12	chr12:109423106:T:A	0	109423106	A	T
12	chr12:109424530:G:A	0	109424530	A	G
12	chr12:109425476:C:T	0	109425476	T	C
12	chr12:109426794:C:T	0	109426794	T	C
12	chr12:109428765:G:A	0	109428765	A	G
12	chr12:109428805:CT:C	0	109428805	C	CT
12	chr12:109429012:C:T	0	109429012	T	C
12	chr12:109430235:G:A	0	109430235	A	G
12	chr12:109431106:A:G	0	109431106	G	A
12	chr12:109431311:C:T	0	109431311	T	C
12	chr12:109431413:A:T	0	109431413	T	A
12	chr12:109431580:G:A	0	109431580	A	G
12	chr12:109432244:T:C	0	109432244	C	T
12	chr12:109432320:C:T	0	109432320	T	C
12	chr12:109432486:G:A	0	109432486	A	G
12	chr12:109433374:A:G	0	109433374	G	A
12	chr12:109433907:T:C	0	109433907	C	T
12	chr12:109433953:T:A	0	109433953	A	T
12	chr12:109434168:A:C	0	109434168	C	A
12	chr12:109434182:G:A	0	109434182	A	G
12	chr12:109434210:G:A	0	109434210	A	G
12	chr12:109434284:G:A	0	109434284	A	G
12	chr12:109434386:C:T	0	109434386	T	C
12	chr12:109434638:A:G	0	109434638	G	A
12	chr12:109434922:A:C	0	109434922	C	A
12	chr12:109435104:C:T	0	109435104	T	C
12	chr12:109435422:A:C	0	109435422	C	A
12	chr12:109435450:T:C	0	109435450	C	T
12	chr12:109435477:C:T	0	109435477	T	C
12	chr12:109436185:G:A	0	109436185	A	G
12	chr12:109436425:A:G	0	109436425	G	A
12	chr12:109436816:C:T	0	109436816	T	C
12	chr12:109437358:C:T	0	109437358	T	C
12	chr12:109437760:GA:G	0	109437760	G	GA
12	chr12:109437948:C:T	0	109437948	T	C
12	chr12:109438129:A:C	0	109438129	C	A
12	chr12:109438176:A:G	0	109438176	G	A
12	chr12:109438323:C:T	0	109438323	T	C
12	chr12:109439001:T:C	0	109439001	C	T
12	chr12:109440020:G:A	0	109440020	A	G
12	chr12:109440310:A:G	0	109440310	G	A
12	chr12:109441487:T:C	0	109441487	C	T
12	chr12:109442167:C:T	0	109442167	T	C
12	chr12:109442474:A:C	0	109442474	C	A
12	chr12:109442718:G:A	0	109442718	A	G
12	chr12:109444004:C:T	0	109444004	T	C
12	chr12:109444844:G:A	0	109444844	A	G
12	chr12:109445009:A:G	0	109445009	G	A
12	chr12:109445149:T:C	0	109445149	C	T
12	chr12:109445312:T:C	0	109445312	C	T
12	chr12:109445364:TTTCC:T	0	109445364	T	TTTCC
12	chr12:109445449:T:C	0	109445449	C	T
12	chr12:109445772:C:T	0	109445772	T	C
12	chr12:109446203:GA:G	0	109446203	G	GA
12	chr12:109446323:G:GA	0	109446323	GA	G
12	chr12:109446591:C:T	0	109446591	T	C
12	chr12:109446986:C:T	0	109446986	T	C
12	chr12:109447424:C:T	0	109447424	T	C
12	chr12:109447569:G:A	0	109447569	A	G
12	chr12:109448025:G:T	0	109448025	T	G
12	chr12:109448129:TCA:T	0	109448129	T	TCA
12	chr12:109448556:T:C	0	109448556	C	T
12	chr12:109448689:C:T	0	109448689	T	C
12	chr12:109448798:G:A	0	109448798	A	G
12	chr12:109449025:T:C	0	109449025	C	T
12	chr12:109449631:C:T	0	109449631	T	C
12	chr12:109449720:C:T	0	109449720	T	C
12	chr12:109449956:AT:A	0	109449956	A	AT
12	chr12:109450353:GGCC:G	0	109450353	G	GGCC
12	chr12:109450677:A:G	0	109450677	G	A
12	chr12:109450895:A:G	0	109450895	G	A
12	chr12:109450974:G:A	0	109450974	A	G
12	chr12:109451088:AAC:A	0	109451088	A	AAC
12	chr12:109451308:C:T	0	109451308	T	C
12	chr12:109451899:A:AATCAGG	0	109451899	AATCAGG	A
12	chr12:109452275:G:C	0	109452275	C	G
12	chr12:109452534:G:A	0	109452534	A	G
12	chr12:109452705:T:C	0	109452705	C	T
12	chr12:109452837:T:C	0	109452837	C	T
12	chr12:109453433:A:G	0	109453433	G	A
12	chr12:109453654:C:T	0	109453654	T	C
12	chr12:109453937:A:G	0	109453937	G	A
12	chr12:109454095:TAAC:T	0	109454095	T	TAAC
12	chr12:109454194:G:A	0	109454194	A	G
12	chr12:109454301:T:C	0	109454301	C	T
12	chr12:109454374:T:C	0	109454374	C	T
12	chr12:109455329:T:C	0	109455329	C	T
12	chr12:109455709:A:G	0	109455709	G	A
12	chr12:109456223:A:G	0	109456223	G	A
12	chr12:109456591:T:C	0	109456591	C	T
12	chr12:109456916:C:T	0	109456916	T	C
12	chr12:109456997:A:G	0	109456997	G	A
12	chr12:109457338:T:C	0	109457338	C	T
12	chr12:109457363:C:G	0	109457363	G	C
12	chr12:109457423:T:C	0	109457423	C	T
12	chr12:109457831:C:A	0	109457831	A	C
12	chr12:109458153:G:A	0	109458153	A	G
12	chr12:109458197:A:G	0	109458197	G	A
12	chr12:109458360:T:C	0	109458360	C	T
12	chr12:109458511:G:T	0	109458511	T	G
12	chr12:109458585:A:G	0	109458585	G	A
12	chr12:109459331:T:C	0	109459331	C	T
12	chr12:109459346:G:A	0	109459346	A	G
12	chr12:109460193:T:G	0	109460193	G	T
12	chr12:109460270:T:C	0	109460270	C	T
12	chr12:109460992:A:G	0	109460992	G	A
12	chr12:109461108:G:C	0	109461108	C	G
12	chr12:109461409:C:T	0	109461409	T	C
12	chr12:109462026:G:C	0	109462026	C	G
12	chr12:109462272:C:T	0	109462272	T	C
12	chr12:109462733:T:C	0	109462733	C	T
12	chr12:109463550:A:G	0	109463550	G	A
12	chr12:109463816:C:T	0	109463816	T	C
12	chr12:109463852:A:G	0	109463852	G	A
12	chr12:109464111:C:T	0	109464111	T	C
12	chr12:109464374:G:A	0	109464374	A	G
12	chr12:109464499:T:C	0	109464499	C	T
12	chr12:109465098:G:A	0	109465098	A	G
12	chr12:109465257:C:G	0	109465257	G	C
12	chr12:109465846:C:T	0	109465846	T	C
12	chr12:109466121:A:G	0	109466121	G	A
12	chr12:109466393:T:C	0	109466393	C	T
12	chr12:109466513:C:T	0	109466513	T	C
12	chr12:109466587:GTTC:G	0	109466587	G	GTTC
12	chr12:109466631:A:G	0	109466631	G	A
12	chr12:109467223:T:A	0	109467223	A	T
12	chr12:109467239:C:G	0	109467239	G	C
12	chr12:109467374:T:C	0	109467374	C	T
12	chr12:109467417:C:T	0	109467417	T	C
12	chr12:109467563:C:A	0	109467563	A	C
12	chr12:109467904:G:A	0	109467904	A	G
12	chr12:109467915:G:A	0	109467915	A	G
12	chr12:109468313:A:G	0	109468313	G	A
12	chr12:109469498:A:G	0	109469498	G	A
12	chr12:109469859:A:T	0	109469859	T	A
12	chr12:109469865:A:T	0	109469865	T	A
12	chr12:109470279:G:C	0	109470279	C	G
12	chr12:109470568:G:A	0	109470568	A	G
12	chr12:109470725:C:T	0	109470725	T	C
12	chr12:109470812:T:C	0	109470812	C	T
12	chr12:109470835:G:A	0	109470835	A	G
12	chr12:109471206:A:G	0	109471206	G	A
12	chr12:109472747:C:T	0	109472747	T	C
12	chr12:109472993:C:T	0	109472993	T	C
12	chr12:109473022:T:TACC	0	109473022	TACC	T
12	chr12:109473508:C:T	0	109473508	T	C
12	chr12:109473651:A:G	0	109473651	G	A
12	chr12:109473737:A:T	0	109473737	T	A
12	chr12:109474259:C:T	0	109474259	T	C
12	chr12:109474527:C:T	0	109474527	T	C
12	chr12:109475518:T:TG	0	109475518	TG	T
12	chr12:109475535:CAATT:C	0	109475535	C	CAATT
12	chr12:109475887:C:CTG	0	109475887	CTG	C
12	chr12:109478124:C:G	0	109478124	G	C
12	chr12:109478657:T:A	0	109478657	A	T
12	chr12:109480298:G:A	0	109480298	A	G
12	chr12:109480600:A:G	0	109480600	G	A
12	chr12:109481029:C:T	0	109481029	T	C
12	chr12:109481062:G:A	0	109481062	A	G
12	chr12:109481129:C:T	0	109481129	T	C
12	chr12:109481532:C:A	0	109481532	A	C
12	chr12:109482160:A:C	0	109482160	C	A
12	chr12:109482266:G:T	0	109482266	T	G
12	chr12:109482358:A:G	0	109482358	G	A
12	chr12:109482696:T:C	0	109482696	C	T
12	chr12:109483356:A:T	0	109483356	T	A
12	chr12:109484081:T:C	0	109484081	C	T
12	chr12:109484538:C:T	0	109484538	T	C
12	chr12:109485439:A:G	0	109485439	G	A
12	chr12:109486901:C:T	0	109486901	T	C
12	chr12:109487684:A:G	0	109487684	G	A
12	chr12:109487917:A:G	0	109487917	G	A
12	chr12:109488060:C:T	0	109488060	T	C
12	chr12:109492692:G:A	0	109492692	A	G
12	chr12:109493100:C:G	0	109493100	G	C
12	chr12:109493565:C:T	0	109493565	T	C
12	chr12:109493825:G:A	0	109493825	A	G
12	chr12:109493854:C:T	0	109493854	T	C
12	chr12:109493936:C:T	0	109493936	T	C
12	chr12:109494780:C:T	0	109494780	T	C
12	chr12:109495175:A:T	0	109495175	T	A
12	chr12:109495179:C:G	0	109495179	G	C
12	chr12:109495717:G:A	0	109495717	A	G
12	chr12:109496183:C:G	0	109496183	G	C
12	chr12:109496324:T:C	0	109496324	C	T
12	chr12:109496585:C:G	0	109496585	G	C
12	chr12:109497276:G:A	0	109497276	A	G
12	chr12:109497670:C:T	0	109497670	T	C
12	chr12:109498089:G:C	0	109498089	C	G
12	chr12:109498406:G:A	0	109498406	A	G
12	chr12:109498433:G:T	0	109498433	T	G
12	chr12:109499143:C:T	0	109499143	T	C
12	chr12:109499287:A:G	0	109499287	G	A
12	chr12:109499729:G:A	0	109499729	A	G
12	chr12:109500102:C:T	0	109500102	T	C
12	chr12:109500846:C:T	0	109500846	T	C
12	chr12:109501052:A:G	0	109501052	G	A
12	chr12:109503498:G:A	0	109503498	A	G
12	chr12:109503645:T:A	0	109503645	A	T
12	chr12:109503646:C:T	0	109503646	T	C
12	chr12:109503666:G:T	0	109503666	T	G
12	chr12:109504414:G:A	0	109504414	A	G
12	chr12:109505104:C:T	0	109505104	T	C
12	chr12:109505215:C:T	0	109505215	T	C
12	chr12:109506881:A:G	0	109506881	G	A
12	chr12:109507398:G:A	0	109507398	A	G
12	chr12:109508207:G:A	0	109508207	A	G
12	chr12:109509389:A:G	0	109509389	G	A
12	chr12:109510100:C:T	0	109510100	T	C
12	chr12:109510736:T:C	0	109510736	C	T
12	chr12:109511329:C:T	0	109511329	T	C
12	chr12:109511643:A:G	0	109511643	G	A
12	chr12:109511756:T:C	0	109511756	C	T
12	chr12:109512339:A:G	0	109512339	G	A
12	chr12:109512848:G:A	0	109512848	A	G
12	chr12:109515015:G:A	0	109515015	A	G
12	chr12:109515182:G:T	0	109515182	T	G
12	chr12:109515366:TG:T	0	109515366	T	TG
12	chr12:109515370:G:T	0	109515370	T	G
12	chr12:109515526:C:T	0	109515526	T	C
12	chr12:109515612:A:G	0	109515612	G	A
12	chr12:109517512:C:T	0	109517512	T	C
12	chr12:109518289:C:T	0	109518289	T	C
12	chr12:109519220:G:A	0	109519220	A	G
12	chr12:109519327:G:A	0	109519327	A	G
12	chr12:109522478:G:T	0	109522478	T	G
12	chr12:109522585:C:T	0	109522585	T	C
12	chr12:109523157:T:C	0	109523157	C	T
12	chr12:109523317:C:T	0	109523317	T	C
12	chr12:109524713:C:T	0	109524713	T	C
12	chr12:109525171:A:G	0	109525171	G	A
12	chr12:109526096:A:G	0	109526096	G	A
12	chr12:109526297:C:T	0	109526297	T	C
12	chr12:109526664:A:T	0	109526664	T	A
12	chr12:109527707:C:G	0	109527707	G	C
12	chr12:109528080:C:T	0	109528080	T	C
12	chr12:109528683:G:A	0	109528683	A	G
12	chr12:109528803:C:T	0	109528803	T	C
12	chr12:109528857:AAAAG:A	0	109528857	A	AAAAG
12	chr12:109529127:C:T	0	109529127	T	C
12	chr12:109529259:T:A	0	109529259	A	T
12	chr12:109529607:C:T	0	109529607	T	C
12	chr12:109530622:C:T	0	109530622	T	C
12	chr12:109531043:T:C	0	109531043	C	T
12	chr12:109531457:A:G	0	109531457	G	A
12	chr12:109531881:C:T	0	109531881	T	C
12	chr12:109532165:G:A	0	109532165	A	G
12	chr12:109532259:A:C	0	109532259	C	A
12	chr12:109533410:C:T	0	109533410	T	C
12	chr12:109534232:G:A	0	109534232	A	G
12	chr12:109535492:A:G	0	109535492	G	A
12	chr12:109536174:G:C	0	109536174	C	G
12	chr12:109536224:A:G	0	109536224	G	A
12	chr12:109536346:C:T	0	109536346	T	C
12	chr12:109536459:G:A	0	109536459	A	G
12	chr12:109537126:T:C	0	109537126	C	T
12	chr12:109537485:A:G	0	109537485	G	A
12	chr12:109539088:G:T	0	109539088	T	G
12	chr12:109539249:C:A	0	109539249	A	C
12	chr12:109539478:C:T	0	109539478	T	C
12	chr12:109539548:C:T	0	109539548	T	C
12	chr12:109539613:A:C	0	109539613	C	A
12	chr12:109539659:T:G	0	109539659	G	T
12	chr12:109539779:G:A	0	109539779	A	G
12	chr12:109539802:C:T	0	109539802	T	C
12	chr12:109540536:T:G	0	109540536	G	T
12	chr12:109541349:G:A	0	109541349	A	G
12	chr12:109541438:A:G	0	109541438	G	A
12	chr12:109541442:T:C	0	109541442	C	T
12	chr12:109541462:T:C	0	109541462	C	T
12	chr12:109541993:T:G	0	109541993	G	T
12	chr12:109542461:G:A	0	109542461	A	G
12	chr12:109542711:C:T	0	109542711	T	C
12	chr12:109542779:C:T	0	109542779	T	C
12	chr12:109542814:G:A	0	109542814	A	G
12	chr12:109543185:C:T	0	109543185	T	C
12	chr12:109543459:G:T	0	109543459	T	G
12	chr12:109543873:C:T	0	109543873	T	C
12	chr12:109543891:T:G	0	109543891	G	T
12	chr12:109544291:A:G	0	109544291	G	A
12	chr12:109544498:A:G	0	109544498	G	A
12	chr12:109544730:G:A	0	109544730	A	G
12	chr12:109544773:T:A	0	109544773	A	T
12	chr12:109545057:CCTCA:C	0	109545057	C	CCTCA
12	chr12:109545504:A:G	0	109545504	G	A
12	chr12:109547087:CAA:C	0	109547087	C	CAA
12	chr12:109548279:C:T	0	109548279	T	C
12	chr12:109549113:C:G	0	109549113	G	C
12	chr12:109549130:G:A	0	109549130	A	G
12	chr12:109549771:C:G	0	109549771	G	C
12	chr12:109549786:A:G	0	109549786	G	A
12	chr12:109550033:A:G	0	109550033	G	A
12	chr12:109550057:C:A	0	109550057	A	C
12	chr12:109550383:C:T	0	109550383	T	C
12	chr12:109550398:A:C	0	109550398	C	A
12	chr12:109550409:A:G	0	109550409	G	A
12	chr12:109550813:T:C	0	109550813	C	T
12	chr12:109550918:G:A	0	109550918	A	G
12	chr12:109551053:C:T	0	109551053	T	C
12	chr12:109551423:G:T	0	109551423	T	G
12	chr12:109551636:A:G	0	109551636	G	A
12	chr12:109552564:T:C	0	109552564	C	T
12	chr12:109553245:A:G	0	109553245	G	A
12	chr12:109553880:C:T	0	109553880	T	C
12	chr12:109554193:A:G	0	109554193	G	A
12	chr12:109554344:C:G	0	109554344	G	C
12	chr12:109555076:A:G	0	109555076	G	A
12	chr12:109555218:C:T	0	109555218	T	C
12	chr12:109555493:C:T	0	109555493	T	C
12	chr12:109555561:G:A	0	109555561	A	G
12	chr12:109555798:C:A	0	109555798	A	C
12	chr12:109556023:T:C	0	109556023	C	T
12	chr12:109556137:G:T	0	109556137	T	G
12	chr12:109556307:A:C	0	109556307	C	A
12	chr12:109556372:G:T	0	109556372	T	G
12	chr12:109556403:C:G	0	109556403	G	C
12	chr12:109556660:A:T	0	109556660	T	A
12	chr12:109556662:A:T	0	109556662	T	A
12	chr12:109556836:A:G	0	109556836	G	A
12	chr12:109557065:A:T	0	109557065	T	A
12	chr12:109557292:A:G	0	109557292	G	A
12	chr12:109557383:C:T	0	109557383	T	C
12	chr12:109557958:G:A	0	109557958	A	G
12	chr12:109558052:C:T	0	109558052	T	C
12	chr12:109558171:T:C	0	109558171	C	T
12	chr12:109558176:C:T	0	109558176	T	C
12	chr12:109558269:T:C	0	109558269	C	T
12	chr12:109558312:C:A	0	109558312	A	C
12	chr12:109558884:G:A	0	109558884	A	G
12	chr12:109559417:C:T	0	109559417	T	C
12	chr12:109559840:G:C	0	109559840	C	G
12	chr12:109560024:C:T	0	109560024	T	C
12	chr12:109560042:C:T	0	109560042	T	C
12	chr12:109560173:G:A	0	109560173	A	G
12	chr12:109560292:A:G	0	109560292	G	A
12	chr12:109560320:C:T	0	109560320	T	C
12	chr12:109560440:T:C	0	109560440	C	T
12	chr12:109560479:G:A	0	109560479	A	G
12	chr12:109560786:T:C	0	109560786	C	T
12	chr12:109560789:C:T	0	109560789	T	C
12	chr12:109561200:G:A	0	109561200	A	G
12	chr12:109561232:G:A	0	109561232	A	G
12	chr12:109561243:C:T	0	109561243	T	C
12	chr12:109561263:G:A	0	109561263	A	G
12	chr12:109561718:G:T	0	109561718	T	G
12	chr12:109562059:T:C	0	109562059	C	T
12	chr12:109562186:A:G	0	109562186	G	A
12	chr12:109562388:C:T	0	109562388	T	C
12	chr12:109562589:C:T	0	109562589	T	C
12	chr12:109562943:G:A	0	109562943	A	G
12	chr12:109563390:A:G	0	109563390	G	A
12	chr12:109563410:G:A	0	109563410	A	G
12	chr12:109563582:C:T	0	109563582	T	C
12	chr12:109563811:G:A	0	109563811	A	G
12	chr12:109564077:C:T	0	109564077	T	C
12	chr12:109564328:C:T	0	109564328	T	C
12	chr12:109564972:C:T	0	109564972	T	C
12	chr12:109565014:A:G	0	109565014	G	A
12	chr12:109565594:G:A	0	109565594	A	G
12	chr12:109565867:G:A	0	109565867	A	G
12	chr12:109566235:C:T	0	109566235	T	C
12	chr12:109566999:C:T	0	109566999	T	C
12	chr12:109567155:C:T	0	109567155	T	C
12	chr12:109567192:G:A	0	109567192	A	G
12	chr12:109567597:G:A	0	109567597	A	G
12	chr12:109570641:G:T	0	109570641	T	G
12	chr12:109571249:G:T	0	109571249	T	G
12	chr12:109571370:T:G	0	109571370	G	T
12	chr12:109571733:A:G	0	109571733	G	A
12	chr12:109571951:A:G	0	109571951	G	A
12	chr12:109572346:A:G	0	109572346	G	A
12	chr12:109573061:A:G	0	109573061	G	A
12	chr12:109574662:G:T	0	109574662	T	G
12	chr12:109574705:C:G	0	109574705	G	C
12	chr12:109574961:A:G	0	109574961	G	A
12	chr12:109575834:T:G	0	109575834	G	T
12	chr12:109576074:G:A	0	109576074	A	G
12	chr12:109576250:C:T	0	109576250	T	C
12	chr12:109576692:G:A	0	109576692	A	G
12	chr12:109576827:C:T	0	109576827	T	C
12	chr12:109577554:C:T	0	109577554	T	C
12	chr12:109577682:TG:T	0	109577682	T	TG
12	chr12:109577759:G:A	0	109577759	A	G
12	chr12:109577854:A:C	0	109577854	C	A
12	chr12:109578108:G:A	0	109578108	A	G
12	chr12:109578438:CTAAG:C	0	109578438	C	CTAAG
12	chr12:109578754:G:A	0	109578754	A	G
12	chr12:109579142:T:A	0	109579142	A	T
12	chr12:109579147:T:A	0	109579147	A	T
12	chr12:109579320:T:C	0	109579320	C	T
12	chr12:109581093:C:T	0	109581093	T	C
12	chr12:109581428:G:A	0	109581428	A	G
12	chr12:109582078:C:T	0	109582078	T	C
12	chr12:109582774:G:A	0	109582774	A	G
12	chr12:109583648:G:A	0	109583648	A	G
12	chr12:109584337:A:G	0	109584337	G	A
12	chr12:109585867:G:A	0	109585867	A	G
12	chr12:109585884:G:A	0	109585884	A	G
12	chr12:109587832:G:C	0	109587832	C	G
12	chr12:109587875:T:C	0	109587875	C	T
12	chr12:109587896:C:CCCCA	0	109587896	CCCCA	C
12	chr12:109587994:CTTGCCGCCGACCT:C	0	109587994	C	CTTGCCGCCGACCT
12	chr12:109588219:G:T	0	109588219	T	G
12	chr12:109589017:C:T	0	109589017	T	C
12	chr12:109589295:G:A	0	109589295	A	G
12	chr12:109589332:G:C	0	109589332	C	G
12	chr12:109589788:C:T	0	109589788	T	C
12	chr12:109589990:A:G	0	109589990	G	A
12	chr12:109590032:G:A	0	109590032	A	G
12	chr12:109590227:A:G	0	109590227	G	A
12	chr12:109590528:A:G	0	109590528	G	A
12	chr12:109591203:C:T	0	109591203	T	C
12	chr12:109591381:G:A	0	109591381	A	G
12	chr12:109591945:T:A	0	109591945	A	T
12	chr12:109593246:C:T	0	109593246	T	C
12	chr12:109593363:C:T	0	109593363	T	C
12	chr12:109594607:C:T	0	109594607	T	C
12	chr12:109594610:C:T	0	109594610	T	C
12	chr12:109595377:C:T	0	109595377	T	C
12	chr12:109595465:G:C	0	109595465	C	G
12	chr12:109595929:C:A	0	109595929	A	C
12	chr12:109597455:A:T	0	109597455	T	A
12	chr12:109597521:C:T	0	109597521	T	C
12	chr12:109597587:T:G	0	109597587	G	T
12	chr12:109597778:C:T	0	109597778	T	C
12	chr12:109598315:C:T	0	109598315	T	C
12	chr12:109599430:C:T	0	109599430	T	C
12	chr12:109599477:G:A	0	109599477	A	G
12	chr12:109599608:G:T	0	109599608	T	G
12	chr12:109599652:G:A	0	109599652	A	G
12	chr12:109601752:G:A	0	109601752	A	G
12	chr12:109602760:C:T	0	109602760	T	C
12	chr12:109602875:G:A	0	109602875	A	G
12	chr12:109603109:C:T	0	109603109	T	C
12	chr12:109603328:T:C	0	109603328	C	T
12	chr12:109603329:T:C	0	109603329	C	T
12	chr12:109603500:A:T	0	109603500	T	A
12	chr12:109603729:G:A	0	109603729	A	G
12	chr12:109603834:C:T	0	109603834	T	C
12	chr12:109604332:G:A	0	109604332	A	G
12	chr12:109604770:C:G	0	109604770	G	C
12	chr12:109604934:A:G	0	109604934	G	A
12	chr12:109605507:C:T	0	109605507	T	C
12	chr12:109605836:C:T	0	109605836	T	C
12	chr12:109606537:A:G	0	109606537	G	A
12	chr12:109606969:G:A	0	109606969	A	G
12	chr12:109607113:G:T	0	109607113	T	G
12	chr12:109607515:G:A	0	109607515	A	G
12	chr12:109608246:T:C	0	109608246	C	T
12	chr12:109608588:C:T	0	109608588	T	C
12	chr12:109608771:A:G	0	109608771	G	A
12	chr12:109608893:C:T	0	109608893	T	C
12	chr12:109609453:T:A	0	109609453	A	T
12	chr12:109609790:A:G	0	109609790	G	A
12	chr12:109609926:A:AG	0	109609926	AG	A
12	chr12:109610001:G:A	0	109610001	A	G
12	chr12:109610210:C:T	0	109610210	T	C
12	chr12:109610486:A:T	0	109610486	T	A
12	chr12:109610598:C:A	0	109610598	A	C
12	chr12:109611083:C:T	0	109611083	T	C
12	chr12:109611438:C:T	0	109611438	T	C
12	chr12:109612196:A:T	0	109612196	T	A
12	chr12:109612305:A:G	0	109612305	G	A
12	chr12:109612393:G:A	0	109612393	A	G
12	chr12:109613070:A:G	0	109613070	G	A
12	chr12:109613319:C:T	0	109613319	T	C
12	chr12:109613344:G:A	0	109613344	A	G
12	chr12:109613432:A:G	0	109613432	G	A
12	chr12:109613681:G:A	0	109613681	A	G
12	chr12:109613962:TG:T	0	109613962	T	TG
12	chr12:109614180:T:C	0	109614180	C	T
12	chr12:109614440:G:A	0	109614440	A	G
12	chr12:109614687:G:A	0	109614687	A	G
12	chr12:109615040:C:A	0	109615040	A	C
12	chr12:109616551:T:C	0	109616551	C	T
12	chr12:109616557:G:T	0	109616557	T	G
12	chr12:109616762:C:G	0	109616762	G	C
12	chr12:109616849:A:C	0	109616849	C	A
12	chr12:109617239:C:T	0	109617239	T	C
12	chr12:109617825:A:T	0	109617825	T	A
12	chr12:109618526:G:A	0	109618526	A	G
12	chr12:109618677:G:C	0	109618677	C	G
12	chr12:109618744:C:T	0	109618744	T	C
12	chr12:109618903:A:C	0	109618903	C	A
12	chr12:109619113:CTGAGTGAA:C	0	109619113	C	CTGAGTGAA
12	chr12:109619214:T:C	0	109619214	C	T
12	chr12:109619445:G:T	0	109619445	T	G
12	chr12:109619978:A:G	0	109619978	G	A
12	chr12:109620084:T:C	0	109620084	C	T
12	chr12:109620415:T:C	0	109620415	C	T
12	chr12:109620949:G:A	0	109620949	A	G
12	chr12:109621192:G:A	0	109621192	A	G
12	chr12:109621282:G:T	0	109621282	T	G
12	chr12:109621694:A:G	0	109621694	G	A
12	chr12:109621935:C:T	0	109621935	T	C
12	chr12:109622093:G:A	0	109622093	A	G
12	chr12:109622225:T:C	0	109622225	C	T
12	chr12:109622246:G:A	0	109622246	A	G
12	chr12:109622325:A:G	0	109622325	G	A
12	chr12:109622328:G:T	0	109622328	T	G
12	chr12:109622332:G:T	0	109622332	T	G
12	chr12:109623179:T:G	0	109623179	G	T
12	chr12:109623414:C:T	0	109623414	T	C
12	chr12:109624477:C:G	0	109624477	G	C
12	chr12:109624607:G:A	0	109624607	A	G
12	chr12:109625586:G:A	0	109625586	A	G
12	chr12:109625722:A:G	0	109625722	G	A
12	chr12:109626420:A:C	0	109626420	C	A
12	chr12:109626766:C:T	0	109626766	T	C
12	chr12:109626859:G:A	0	109626859	A	G
12	chr12:109627085:G:A	0	109627085	A	G
12	chr12:109627746:C:T	0	109627746	T	C
12	chr12:109628212:G:A	0	109628212	A	G
12	chr12:109628262:A:G	0	109628262	G	A
12	chr12:109628896:TTC:T	0	109628896	T	TTC
12	chr12:109629071:C:T	0	109629071	T	C
12	chr12:109629215:T:C	0	109629215	C	T
12	chr12:109630324:G:T	0	109630324	T	G
12	chr12:109630631:C:T	0	109630631	T	C
12	chr12:109631077:G:A	0	109631077	A	G
12	chr12:109631181:T:C	0	109631181	C	T
12	chr12:109631321:G:A	0	109631321	A	G
12	chr12:109631673:A:G	0	109631673	G	A
12	chr12:109631796:C:G	0	109631796	G	C
12	chr12:109632303:C:T	0	109632303	T	C
12	chr12:109633492:T:C	0	109633492	C	T
12	chr12:109635781:C:G	0	109635781	G	C
12	chr12:109635995:CATT:C	0	109635995	C	CATT
12	chr12:109636182:G:A	0	109636182	A	G
12	chr12:109636186:TC:T	0	109636186	T	TC
12	chr12:109636194:G:A	0	109636194	A	G
12	chr12:109636518:A:G	0	109636518	G	A
12	chr12:109636811:T:C	0	109636811	C	T
12	chr12:109637055:C:A	0	109637055	A	C
12	chr12:109637117:T:G	0	109637117	G	T
12	chr12:109637464:C:T	0	109637464	T	C
12	chr12:109637473:A:G	0	109637473	G	A
12	chr12:109637659:C:A	0	109637659	A	C
12	chr12:109638268:C:T	0	109638268	T	C
12	chr12:109638654:C:T	0	109638654	T	C
12	chr12:109639599:G:A	0	109639599	A	G
12	chr12:109639808:T:C	0	109639808	C	T
12	chr12:109641435:C:T	0	109641435	T	C
12	chr12:109642729:A:G	0	109642729	G	A
12	chr12:109642789:A:G	0	109642789	G	A
12	chr12:109642825:G:A	0	109642825	A	G
12	chr12:109642838:T:C	0	109642838	C	T
12	chr12:109642912:G:A	0	109642912	A	G
12	chr12:109643416:T:A	0	109643416	A	T
12	chr12:109643421:TC:T	0	109643421	T	TC
12	chr12:109644079:T:C	0	109644079	C	T
12	chr12:109644095:C:A	0	109644095	A	C
12	chr12:109644155:A:G	0	109644155	G	A
12	chr12:109644266:A:G	0	109644266	G	A
12	chr12:109644310:T:C	0	109644310	C	T
12	chr12:109644332:T:A	0	109644332	A	T
12	chr12:109644349:G:A	0	109644349	A	G
12	chr12:109644426:G:A	0	109644426	A	G
12	chr12:109644515:T:C	0	109644515	C	T
12	chr12:109645254:A:G	0	109645254	G	A
12	chr12:109645420:G:A	0	109645420	A	G
12	chr12:109645584:C:T	0	109645584	T	C
12	chr12:109645636:G:C	0	109645636	C	G
12	chr12:109646244:G:C	0	109646244	C	G
12	chr12:109646446:C:A	0	109646446	A	C
12	chr12:109647008:T:C	0	109647008	C	T
12	chr12:109647126:G:C	0	109647126	C	G
12	chr12:109647454:G:A	0	109647454	A	G
12	chr12:109647819:A:G	0	109647819	G	A
12	chr12:109648034:T:C	0	109648034	C	T
12	chr12:109648520:C:T	0	109648520	T	C
12	chr12:109649081:G:A	0	109649081	A	G
12	chr12:109649123:C:A	0	109649123	A	C
12	chr12:109649201:G:A	0	109649201	A	G
12	chr12:109649211:A:G	0	109649211	G	A
12	chr12:109649233:C:T	0	109649233	T	C
12	chr12:109649250:G:A	0	109649250	A	G
12	chr12:109649315:A:G	0	109649315	G	A
12	chr12:109649647:C:A	0	109649647	A	C
12	chr12:109649722:C:G	0	109649722	G	C
12	chr12:109649870:G:C	0	109649870	C	G
12	chr12:109650190:G:A	0	109650190	A	G
12	chr12:109650682:C:G	0	109650682	G	C
12	chr12:109650804:G:A	0	109650804	A	G
12	chr12:109651032:G:A	0	109651032	A	G
12	chr12:109651062:C:T	0	109651062	T	C
12	chr12:109651294:C:T	0	109651294	T	C
12	chr12:109651688:C:T	0	109651688	T	C
12	chr12:109652062:G:A	0	109652062	A	G
12	chr12:109652086:G:T	0	109652086	T	G
12	chr12:109652222:G:A	0	109652222	A	G
12	chr12:109652358:G:A	0	109652358	A	G
12	chr12:109653052:A:G	0	109653052	G	A
12	chr12:109653190:C:T	0	109653190	T	C
12	chr12:109653779:A:G	0	109653779	G	A
12	chr12:109654126:G:A	0	109654126	A	G
12	chr12:109654283:G:A	0	109654283	A	G
12	chr12:109655281:G:T	0	109655281	T	G
12	chr12:109656042:A:G	0	109656042	G	A
12	chr12:109656408:C:T	0	109656408	T	C
12	chr12:109656786:A:G	0	109656786	G	A
12	chr12:109658578:G:C	0	109658578	C	G
12	chr12:109658741:A:G	0	109658741	G	A
12	chr12:109658764:T:C	0	109658764	C	T
12	chr12:109659327:G:A	0	109659327	A	G
12	chr12:109659403:G:A	0	109659403	A	G
12	chr12:109659612:A:G	0	109659612	G	A
12	chr12:109659686:A:C	0	109659686	C	A
12	chr12:109660259:T:C	0	109660259	C	T
12	chr12:109660328:T:C	0	109660328	C	T
12	chr12:109660675:T:TA	0	109660675	TA	T
12	chr12:109662573:G:A	0	109662573	A	G
12	chr12:109663849:A:G	0	109663849	G	A
12	chr12:109664965:C:G	0	109664965	G	C
12	chr12:109665494:C:T	0	109665494	T	C
12	chr12:109666602:G:A	0	109666602	A	G
12	chr12:109666792:C:T	0	109666792	T	C
12	chr12:109667028:A:G	0	109667028	G	A
12	chr12:109667596:C:G	0	109667596	G	C
12	chr12:109668321:T:A	0	109668321	A	T
12	chr12:109668362:A:G	0	109668362	G	A
12	chr12:109668705:CA:C	0	109668705	C	CA
12	chr12:109669963:A:C	0	109669963	C	A
12	chr12:109670258:C:T	0	109670258	T	C
12	chr12:109670452:T:C	0	109670452	C	T
12	chr12:109670674:C:T	0	109670674	T	C
12	chr12:109671186:G:A	0	109671186	A	G
12	chr12:109671577:C:G	0	109671577	G	C
12	chr12:109672737:G:A	0	109672737	A	G
12	chr12:109672758:G:A	0	109672758	A	G
12	chr12:109673409:T:C	0	109673409	C	T
12	chr12:109673657:T:C	0	109673657	C	T
12	chr12:109675127:G:A	0	109675127	A	G
12	chr12:109677481:A:G	0	109677481	G	A
12	chr12:109677898:C:T	0	109677898	T	C
12	chr12:109677934:G:A	0	109677934	A	G
12	chr12:109678454:G:C	0	109678454	C	G
12	chr12:109678705:A:C	0	109678705	C	A
12	chr12:109679005:T:C	0	109679005	C	T
12	chr12:109679220:T:C	0	109679220	C	T
12	chr12:109681190:T:C	0	109681190	C	T
12	chr12:109681622:G:A	0	109681622	A	G
12	chr12:109681804:C:T	0	109681804	T	C
12	chr12:109681889:A:C	0	109681889	C	A
12	chr12:109682238:G:C	0	109682238	C	G
12	chr12:109682713:G:A	0	109682713	A	G
12	chr12:109683678:G:T	0	109683678	T	G
12	chr12:109684655:A:G	0	109684655	G	A
12	chr12:109684852:C:T	0	109684852	T	C
12	chr12:109686315:AACTTT:A	0	109686315	A	AACTTT
12	chr12:109686331:A:G	0	109686331	G	A
12	chr12:109686665:G:A	0	109686665	A	G
12	chr12:109688895:T:C	0	109688895	C	T
12	chr12:109689306:G:GT	0	109689306	GT	G
12	chr12:109689567:T:C	0	109689567	C	T
12	chr12:109689609:G:A	0	109689609	A	G
12	chr12:109690294:C:T	0	109690294	T	C
12	chr12:109690430:A:G	0	109690430	G	A
12	chr12:109691147:C:T	0	109691147	T	C
12	chr12:109691222:T:C	0	109691222	C	T
12	chr12:109691374:A:G	0	109691374	G	A
12	chr12:109692570:A:G	0	109692570	G	A
12	chr12:109693142:T:C	0	109693142	C	T
12	chr12:109694987:G:C	0	109694987	C	G
12	chr12:109695122:T:A	0	109695122	A	T
12	chr12:109696904:G:C	0	109696904	C	G
12	chr12:109698299:T:C	0	109698299	C	T
12	chr12:109698358:G:A	0	109698358	A	G
12	chr12:109698469:C:G	0	109698469	G	C
12	chr12:109699237:G:A	0	109699237	A	G
12	chr12:109699359:C:T	0	109699359	T	C
12	chr12:109699400:A:T	0	109699400	T	A
12	chr12:109699552:CT:C	0	109699552	C	CT
12	chr12:109699624:C:A	0	109699624	A	C
12	chr12:109699686:C:G	0	109699686	G	C
12	chr12:109699715:G:A	0	109699715	A	G
12	chr12:109699719:G:T	0	109699719	T	G
12	chr12:109699771:C:T	0	109699771	T	C
12	chr12:109699789:A:C	0	109699789	C	A
12	chr12:109699923:C:T	0	109699923	T	C
12	chr12:109700385:C:T	0	109700385	T	C
12	chr12:109700468:G:A	0	109700468	A	G
12	chr12:109700557:A:C	0	109700557	C	A
12	chr12:109700827:C:T	0	109700827	T	C
12	chr12:109700831:GT:G	0	109700831	G	GT
12	chr12:109700963:T:C	0	109700963	C	T
12	chr12:109701295:T:C	0	109701295	C	T
12	chr12:109701303:G:A	0	109701303	A	G
12	chr12:109701648:A:G	0	109701648	G	A
12	chr12:109701701:G:A	0	109701701	A	G
12	chr12:109701771:G:T	0	109701771	T	G
12	chr12:109701883:A:G	0	109701883	G	A
12	chr12:109702208:C:T	0	109702208	T	C
12	chr12:109702295:T:G	0	109702295	G	T
12	chr12:109702385:G:A	0	109702385	A	G
12	chr12:109702584:T:C	0	109702584	C	T
12	chr12:109702622:C:T	0	109702622	T	C
12	chr12:109702871:T:C	0	109702871	C	T
12	chr12:109702967:A:C	0	109702967	C	A
12	chr12:109703090:T:C	0	109703090	C	T
12	chr12:109703178:C:T	0	109703178	T	C
12	chr12:109703221:G:T	0	109703221	T	G
12	chr12:109703620:C:T	0	109703620	T	C
12	chr12:109703708:C:T	0	109703708	T	C
12	chr12:109703910:C:T	0	109703910	T	C
12	chr12:109704325:G:A	0	109704325	A	G
12	chr12:109704398:T:A	0	109704398	A	T
12	chr12:109705252:G:A	0	109705252	A	G
12	chr12:109707127:C:T	0	109707127	T	C
12	chr12:109708012:C:G	0	109708012	G	C
12	chr12:109708037:G:A	0	109708037	A	G
12	chr12:109710008:G:C	0	109710008	C	G
12	chr12:109711905:C:A	0	109711905	A	C
12	chr12:109712747:A:G	0	109712747	G	A
12	chr12:109713839:G:C	0	109713839	C	G
12	chr12:109714355:C:T	0	109714355	T	C
12	chr12:109714679:C:T	0	109714679	T	C
12	chr12:109716353:G:A	0	109716353	A	G
12	chr12:109717659:C:G	0	109717659	G	C
12	chr12:109717766:T:C	0	109717766	C	T
12	chr12:109719687:A:G	0	109719687	G	A
12	chr12:109722816:G:A	0	109722816	A	G
12	chr12:109723404:G:A	0	109723404	A	G
12	chr12:109724943:G:C	0	109724943	C	G
12	chr12:109726572:G:A	0	109726572	A	G
12	chr12:109728419:C:T	0	109728419	T	C
12	chr12:109729956:G:A	0	109729956	A	G
12	chr12:109731307:G:A	0	109731307	A	G
12	chr12:109731341:T:C	0	109731341	C	T
12	chr12:109731918:T:C	0	109731918	C	T
12	chr12:109732223:G:A	0	109732223	A	G
12	chr12:109732383:G:T	0	109732383	T	G
12	chr12:109732495:C:T	0	109732495	T	C
12	chr12:109732923:G:A	0	109732923	A	G
12	chr12:109734328:C:T	0	109734328	T	C
12	chr12:109734494:A:G	0	109734494	G	A
12	chr12:109734817:G:A	0	109734817	A	G
12	chr12:109735169:C:T	0	109735169	T	C
12	chr12:109735481:C:T	0	109735481	T	C
12	chr12:109735874:G:A	0	109735874	A	G
12	chr12:109736759:C:T	0	109736759	T	C
12	chr12:109737732:G:A	0	109737732	A	G
12	chr12:109737906:C:T	0	109737906	T	C
12	chr12:109738018:A:G	0	109738018	G	A
12	chr12:109738125:C:T	0	109738125	T	C
12	chr12:109738763:T:C	0	109738763	C	T
12	chr12:109740456:G:A	0	109740456	A	G
12	chr12:109740692:T:C	0	109740692	C	T
12	chr12:109742346:A:G	0	109742346	G	A
12	chr12:109742414:G:A	0	109742414	A	G
12	chr12:109743206:T:C	0	109743206	C	T
12	chr12:109743326:C:T	0	109743326	T	C
12	chr12:109743340:A:G	0	109743340	G	A
12	chr12:109745883:ACTAAT:A	0	109745883	A	ACTAAT
12	chr12:109745980:C:T	0	109745980	T	C
12	chr12:109746406:T:C	0	109746406	C	T
12	chr12:109746633:G:A	0	109746633	A	G
12	chr12:109748341:T:C	0	109748341	C	T
12	chr12:109748748:T:C	0	109748748	C	T
12	chr12:109749250:G:A	0	109749250	A	G
12	chr12:109751008:T:G	0	109751008	G	T
12	chr12:109752402:C:T	0	109752402	T	C
12	chr12:109752475:TTGTCCC:T	0	109752475	T	TTGTCCC
12	chr12:109753407:A:G	0	109753407	G	A
12	chr12:109754362:T:C	0	109754362	C	T
12	chr12:109757295:G:A	0	109757295	A	G
12	chr12:109758108:C:T	0	109758108	T	C
12	chr12:109758794:C:T	0	109758794	T	C
12	chr12:109759280:T:C	0	109759280	C	T
12	chr12:109760468:G:A	0	109760468	A	G
12	chr12:109760613:GC:G	0	109760613	G	GC
12	chr12:109760725:A:T	0	109760725	T	A
12	chr12:109760760:G:A	0	109760760	A	G
12	chr12:109761281:C:T	0	109761281	T	C
12	chr12:109761596:G:A	0	109761596	A	G
12	chr12:109761844:T:C	0	109761844	C	T
12	chr12:109764645:G:A	0	109764645	A	G
12	chr12:109765331:T:A	0	109765331	A	T
12	chr12:109765370:G:C	0	109765370	C	G
12	chr12:109767454:C:G	0	109767454	G	C
12	chr12:109769727:C:T	0	109769727	T	C
12	chr12:109770023:A:G	0	109770023	G	A
12	chr12:109770864:T:TC	0	109770864	TC	T
12	chr12:109771540:C:T	0	109771540	T	C
12	chr12:109772071:CG:C	0	109772071	C	CG
12	chr12:109772270:G:A	0	109772270	A	G
12	chr12:109773132:T:C	0	109773132	C	T
12	chr12:109774090:C:T	0	109774090	T	C
12	chr12:109774904:A:G	0	109774904	G	A
12	chr12:109777366:C:T	0	109777366	T	C
12	chr12:109778150:G:T	0	109778150	T	G
12	chr12:109778816:C:T	0	109778816	T	C
12	chr12:109779079:T:C	0	109779079	C	T
12	chr12:109779315:G:A	0	109779315	A	G
12	chr12:109779411:T:C	0	109779411	C	T
12	chr12:109779703:A:G	0	109779703	G	A
12	chr12:109779734:A:G	0	109779734	G	A
12	chr12:109780198:C:CTCAGCCTCTGAG	0	109780198	CTCAGCCTCTGAG	C
12	chr12:109781891:C:A	0	109781891	A	C
12	chr12:109782193:C:T	0	109782193	T	C
12	chr12:109782304:G:A	0	109782304	A	G
12	chr12:109782659:G:A	0	109782659	A	G
12	chr12:109782947:A:G	0	109782947	G	A
12	chr12:109783787:A:C	0	109783787	C	A
12	chr12:109784730:G:A	0	109784730	A	G
12	chr12:109785928:G:A	0	109785928	A	G
12	chr12:109786331:T:C	0	109786331	C	T
12	chr12:109786369:A:G	0	109786369	G	A
12	chr12:109786469:C:T	0	109786469	T	C
12	chr12:109787462:G:A	0	109787462	A	G
12	chr12:109788118:C:G	0	109788118	G	C
12	chr12:109788991:A:G	0	109788991	G	A
12	chr12:109790160:C:T	0	109790160	T	C
12	chr12:109790878:G:A	0	109790878	A	G
12	chr12:109791453:A:G	0	109791453	G	A
12	chr12:109792907:G:A	0	109792907	A	G
12	chr12:109794229:G:T	0	109794229	T	G
12	chr12:109794839:G:A	0	109794839	A	G
12	chr12:109794879:G:A	0	109794879	A	G
12	chr12:109795486:T:G	0	109795486	G	T
12	chr12:109795695:C:T	0	109795695	T	C
12	chr12:109795721:A:G	0	109795721	G	A
12	chr12:109795735:T:C	0	109795735	C	T
12	chr12:109795939:G:T	0	109795939	T	G
12	chr12:109796017:C:G	0	109796017	G	C
12	chr12:109796056:A:G	0	109796056	G	A
12	chr12:109796853:T:C	0	109796853	C	T
12	chr12:109797137:C:T	0	109797137	T	C
12	chr12:109797827:A:G	0	109797827	G	A
12	chr12:109798314:C:T	0	109798314	T	C
12	chr12:109799966:A:G	0	109799966	G	A
12	chr12:109800224:C:T	0	109800224	T	C
12	chr12:109800409:T:TGCCA	0	109800409	TGCCA	T
12	chr12:109800460:A:G	0	109800460	G	A
12	chr12:109800497:A:G	0	109800497	G	A
12	chr12:109800676:G:A	0	109800676	A	G
12	chr12:109800682:A:G	0	109800682	G	A
12	chr12:109801632:G:A	0	109801632	A	G
12	chr12:109802521:T:G	0	109802521	G	T
12	chr12:109803033:T:G	0	109803033	G	T
12	chr12:109803640:G:A	0	109803640	A	G
12	chr12:109803878:G:A	0	109803878	A	G
12	chr12:109804020:G:A	0	109804020	A	G
12	chr12:109804572:G:A	0	109804572	A	G
12	chr12:109804776:A:G	0	109804776	G	A
12	chr12:109804797:T:C	0	109804797	C	T
12	chr12:109805887:A:G	0	109805887	G	A
12	chr12:109805959:G:A	0	109805959	A	G
12	chr12:109806145:T:A	0	109806145	A	T
12	chr12:109806478:T:C	0	109806478	C	T
12	chr12:109807208:G:A	0	109807208	A	G
12	chr12:109807591:G:A	0	109807591	A	G
12	chr12:109808564:A:G	0	109808564	G	A
12	chr12:109808578:T:C	0	109808578	C	T
12	chr12:109809460:C:T	0	109809460	T	C
12	chr12:109810284:A:G	0	109810284	G	A
12	chr12:109811044:T:G	0	109811044	G	T
12	chr12:109811140:A:G	0	109811140	G	A
12	chr12:109811271:C:T	0	109811271	T	C
12	chr12:109812782:A:G	0	109812782	G	A
12	chr12:109813024:G:GATA	0	109813024	GATA	G
12	chr12:109814742:G:A	0	109814742	A	G
12	chr12:109815241:C:T	0	109815241	T	C
12	chr12:109815444:T:C	0	109815444	C	T
12	chr12:109816652:A:C	0	109816652	C	A
12	chr12:109817165:T:G	0	109817165	G	T
12	chr12:109819699:T:C	0	109819699	C	T
12	chr12:109819724:A:G	0	109819724	G	A
12	chr12:109820304:G:A	0	109820304	A	G
12	chr12:109821615:C:T	0	109821615	T	C
12	chr12:109822046:G:A	0	109822046	A	G
12	chr12:109822897:C:G	0	109822897	G	C
12	chr12:109823570:G:A	0	109823570	A	G
12	chr12:109824349:T:A	0	109824349	A	T
12	chr12:109824499:T:C	0	109824499	C	T
12	chr12:109824855:G:C	0	109824855	C	G
12	chr12:109825003:T:C	0	109825003	C	T
12	chr12:109826360:C:G	0	109826360	G	C
12	chr12:109827650:G:A	0	109827650	A	G
12	chr12:109827898:G:A	0	109827898	A	G
12	chr12:109828470:G:A	0	109828470	A	G
12	chr12:109830050:G:A	0	109830050	A	G
12	chr12:109832916:CAAG:C	0	109832916	C	CAAG
12	chr12:109833579:C:T	0	109833579	T	C
12	chr12:109834242:G:A	0	109834242	A	G
12	chr12:109834317:C:A	0	109834317	A	C
12	chr12:109835235:C:G	0	109835235	G	C
12	chr12:109836111:T:C	0	109836111	C	T
12	chr12:109836340:G:A	0	109836340	A	G
12	chr12:109836569:G:T	0	109836569	T	G
12	chr12:109836640:G:T	0	109836640	T	G
12	chr12:109837497:C:T	0	109837497	T	C
12	chr12:109838247:A:C	0	109838247	C	A
12	chr12:109838274:A:T	0	109838274	T	A
12	chr12:109838672:A:G	0	109838672	G	A
12	chr12:109839109:C:T	0	109839109	T	C
12	chr12:109839495:T:A	0	109839495	A	T
12	chr12:109839582:C:T	0	109839582	T	C
12	chr12:109840891:G:A	0	109840891	A	G
12	chr12:109841007:C:T	0	109841007	T	C
12	chr12:109841374:G:A	0	109841374	A	G
12	chr12:109842013:T:C	0	109842013	C	T
12	chr12:109843248:C:A	0	109843248	A	C
12	chr12:109844744:CAGG:C	0	109844744	C	CAGG
12	chr12:109845827:G:C	0	109845827	C	G
12	chr12:109846344:G:T	0	109846344	T	G
12	chr12:109847841:A:G	0	109847841	G	A
12	chr12:109848197:C:T	0	109848197	T	C
12	chr12:109851696:T:G	0	109851696	G	T
12	chr12:109852268:G:A	0	109852268	A	G
12	chr12:109853241:T:C	0	109853241	C	T
12	chr12:109853247:G:A	0	109853247	A	G
12	chr12:109853520:C:CT	0	109853520	CT	C
12	chr12:109853756:T:A	0	109853756	A	T
12	chr12:109853767:A:G	0	109853767	G	A
12	chr12:109854350:A:C	0	109854350	C	A
12	chr12:109854609:A:C	0	109854609	C	A
12	chr12:109854708:G:A	0	109854708	A	G
12	chr12:109855044:C:T	0	109855044	T	C
12	chr12:109855817:T:A	0	109855817	A	T
12	chr12:109857004:A:AG	0	109857004	AG	A
12	chr12:109857097:T:C	0	109857097	C	T
12	chr12:109858092:A:C	0	109858092	C	A
12	chr12:109859417:G:A	0	109859417	A	G
12	chr12:109859497:A:C	0	109859497	C	A
12	chr12:109859891:C:T	0	109859891	T	C
12	chr12:109860693:C:T	0	109860693	T	C
12	chr12:109861047:T:C	0	109861047	C	T
12	chr12:109862010:G:A	0	109862010	A	G
12	chr12:109862342:A:G	0	109862342	G	A
12	chr12:109862657:G:A	0	109862657	A	G
12	chr12:109862749:C:CT	0	109862749	CT	C
12	chr12:109862839:G:C	0	109862839	C	G
12	chr12:109863173:A:T	0	109863173	T	A
12	chr12:109863220:CAT:C	0	109863220	C	CAT
12	chr12:109863687:T:A	0	109863687	A	T
12	chr12:109866485:A:AC	0	109866485	AC	A
12	chr12:109867425:A:G	0	109867425	G	A
12	chr12:109870744:T:C	0	109870744	C	T
12	chr12:109872333:G:A	0	109872333	A	G
12	chr12:109872781:C:T	0	109872781	T	C
12	chr12:109873111:C:T	0	109873111	T	C
12	chr12:109873875:C:T	0	109873875	T	C
12	chr12:109874427:A:G	0	109874427	G	A
12	chr12:109875917:A:T	0	109875917	T	A
12	chr12:109875949:T:C	0	109875949	C	T
12	chr12:109876752:G:GA	0	109876752	GA	G
12	chr12:109877432:T:G	0	109877432	G	T
12	chr12:109877912:C:T	0	109877912	T	C
12	chr12:109878648:C:A	0	109878648	A	C
12	chr12:109879158:T:C	0	109879158	C	T
12	chr12:109879278:A:G	0	109879278	G	A
12	chr12:109879781:T:C	0	109879781	C	T
12	chr12:109879957:A:G	0	109879957	G	A
12	chr12:109880456:G:C	0	109880456	C	G
12	chr12:109880690:G:A	0	109880690	A	G
12	chr12:109884220:A:G	0	109884220	G	A
12	chr12:109885687:T:C	0	109885687	C	T
12	chr12:109885817:A:G	0	109885817	G	A
12	chr12:109886146:C:T	0	109886146	T	C
12	chr12:109886439:A:G	0	109886439	G	A
12	chr12:109886639:C:T	0	109886639	T	C
12	chr12:109886865:C:T	0	109886865	T	C
12	chr12:109888648:G:A	0	109888648	A	G
12	chr12:109889121:G:C	0	109889121	C	G
12	chr12:109889342:G:A	0	109889342	A	G
12	chr12:109890258:G:A	0	109890258	A	G
12	chr12:109891023:T:A	0	109891023	A	T
12	chr12:109891626:T:C	0	109891626	C	T
12	chr12:109892299:G:A	0	109892299	A	G
12	chr12:109892962:G:A	0	109892962	A	G
12	chr12:109893235:T:C	0	109893235	C	T
12	chr12:109895879:C:T	0	109895879	T	C
12	chr12:109896092:A:G	0	109896092	G	A
12	chr12:109897641:AC:A	0	109897641	A	AC
12	chr12:109897650:A:T	0	109897650	T	A
12	chr12:109898074:T:C	0	109898074	C	T
12	chr12:109898080:A:G	0	109898080	G	A
12	chr12:109898440:C:T	0	109898440	T	C
12	chr12:109898453:G:A	0	109898453	A	G
12	chr12:109900069:C:T	0	109900069	T	C
12	chr12:109901607:G:T	0	109901607	T	G
12	chr12:109902248:A:G	0	109902248	G	A
12	chr12:109902420:CAA:C	0	109902420	C	CAA
12	chr12:109902664:A:G	0	109902664	G	A
12	chr12:109903834:G:A	0	109903834	A	G
12	chr12:109904616:T:G	0	109904616	G	T
12	chr12:109904822:T:C	0	109904822	C	T
12	chr12:109904997:C:T	0	109904997	T	C
12	chr12:109905237:T:C	0	109905237	C	T
12	chr12:109905855:G:A	0	109905855	A	G
12	chr12:109906435:C:T	0	109906435	T	C
12	chr12:109906534:T:C	0	109906534	C	T
12	chr12:109906747:G:A	0	109906747	A	G
12	chr12:109907427:A:T	0	109907427	T	A
12	chr12:109907500:A:ACCT	0	109907500	ACCT	A
12	chr12:109908473:T:C	0	109908473	C	T
12	chr12:109908982:T:A	0	109908982	A	T
12	chr12:109909333:G:A	0	109909333	A	G
12	chr12:109912254:C:T	0	109912254	T	C
12	chr12:109912760:T:G	0	109912760	G	T
12	chr12:109912777:C:T	0	109912777	T	C
12	chr12:109913422:G:A	0	109913422	A	G
12	chr12:109914556:G:A	0	109914556	A	G
12	chr12:109915182:A:C	0	109915182	C	A
12	chr12:109916731:C:T	0	109916731	T	C
12	chr12:109918080:G:A	0	109918080	A	G
12	chr12:109918729:C:T	0	109918729	T	C
12	chr12:109919303:G:A	0	109919303	A	G
12	chr12:109920531:G:A	0	109920531	A	G
12	chr12:109920781:T:C	0	109920781	C	T
12	chr12:109920945:C:T	0	109920945	T	C
12	chr12:109925262:C:T	0	109925262	T	C
12	chr12:109925359:G:A	0	109925359	A	G
12	chr12:109926306:C:T	0	109926306	T	C
12	chr12:109928667:C:T	0	109928667	T	C
12	chr12:109928898:T:C	0	109928898	C	T
12	chr12:109930592:A:G	0	109930592	G	A
12	chr12:109932067:G:A	0	109932067	A	G
12	chr12:109932336:C:T	0	109932336	T	C
12	chr12:109932493:T:C	0	109932493	C	T
12	chr12:109934092:G:C	0	109934092	C	G
12	chr12:109935424:C:T	0	109935424	T	C
12	chr12:109935674:G:A	0	109935674	A	G
12	chr12:109935688:G:A	0	109935688	A	G
12	chr12:109935855:C:T	0	109935855	T	C
12	chr12:109936133:A:G	0	109936133	G	A
12	chr12:109937769:C:G	0	109937769	G	C
12	chr12:109940734:G:C	0	109940734	C	G
12	chr12:109940959:T:C	0	109940959	C	T
12	chr12:109941408:T:C	0	109941408	C	T
12	chr12:109941678:T:C	0	109941678	C	T
12	chr12:109942308:T:C	0	109942308	C	T
12	chr12:109942541:T:C	0	109942541	C	T
12	chr12:109942719:A:G	0	109942719	G	A
12	chr12:109944979:A:C	0	109944979	C	A
12	chr12:109945336:G:A	0	109945336	A	G
12	chr12:109945855:G:T	0	109945855	T	G
12	chr12:109945859:G:T	0	109945859	T	G
12	chr12:109946322:C:T	0	109946322	T	C
```
