## Supplementary material for "Characterization of shared and ancestry-specific signals driving complex traits using multi-ancestry fine-mapping": mesusieoutput

```
                 eur          afr      eur_afr
   [1,] 1.174804e-04 0.0002362037 5.234300e-05
   [2,] 1.505494e-03 0.0001768560 6.262272e-04
   [3,] 1.668542e-04 0.0001855218 5.263960e-05
   [4,] 1.286338e-03 0.0001765712 5.324016e-04
   [5,] 1.063119e-04 0.0001875789 3.424515e-05
   [6,] 1.286338e-03 0.0001767131 5.341165e-04
   [7,] 1.670135e-04 0.0001853955 5.303799e-05
   [8,] 8.712181e-05 0.0001996282 3.295232e-05
   [9,] 1.233525e-03 0.0001776001 5.224680e-04
  [10,] 1.414997e-03 0.0002913195 1.603999e-03
  [11,] 1.659096e-04 0.0002057236 5.824130e-05
  [12,] 1.662568e-04 0.0001853955 5.286323e-05
  [13,] 1.071592e-04 0.0001952364 3.735072e-05
  [14,] 1.670298e-04 0.0001853084 5.307430e-05
  [15,] 1.670298e-04 0.0001852672 5.306465e-05
  [16,] 1.260871e-03 0.0001780649 5.393386e-04
  [17,] 1.233525e-03 0.0001776001 5.224680e-04
  [18,] 1.209257e-03 0.0001778989 5.155259e-04
  [19,] 1.662837e-04 0.0001850610 5.285469e-05
  [20,] 1.332412e-03 0.0002937332 1.516478e-03
  [21,] 1.164389e-04 0.0002031238 4.462871e-05
  [22,] 1.209257e-03 0.0001761280 4.972398e-04
  [23,] 3.677133e-04 0.0001759532 1.509761e-04
  [24,] 1.209257e-03 0.0001773053 5.089789e-04
  [25,] 1.185539e-03 0.0001768560 4.941540e-04
  [26,] 1.209257e-03 0.0001768560 5.039688e-04
  [27,] 1.672311e-04 0.0001849072 5.330982e-05
  [28,] 1.209257e-03 0.0001762762 4.974268e-04
  [29,] 1.209257e-03 0.0001759993 4.942700e-04
  [30,] 1.185539e-03 0.0001755777 4.799303e-04
  [31,] 1.667232e-04 0.0001849072 5.309228e-05
  [32,] 1.667232e-04 0.0001848575 5.308368e-05
  [33,] 1.667323e-04 0.0001848182 5.308590e-05
  [34,] 1.233525e-03 0.0001749040 4.910859e-04
  [35,] 1.233525e-03 0.0001746466 4.879722e-04
  [36,] 8.850490e-05 0.0002019217 3.383952e-05
  [37,] 1.233525e-03 0.0001746466 4.879722e-04
  [38,] 1.233525e-03 0.0001745193 4.864235e-04
  [39,] 1.233525e-03 0.0001743804 4.847264e-04
  [40,] 1.233525e-03 0.0001742551 4.831893e-04
  [41,] 1.057380e-04 0.0001879396 3.398965e-05
  [42,] 1.593588e-03 0.0002804214 1.742242e-03
  [43,] 1.640941e-03 0.0002889909 1.871556e-03
  [44,] 3.220340e-04 0.0001679582 1.098494e-04
  [45,] 1.030497e-04 0.0001891690 3.327854e-05
  [46,] 1.082235e-04 0.0001962220 3.803232e-05
  [47,] 1.593588e-03 0.0002804214 1.742242e-03
  [48,] 1.676392e-04 0.0001848575 5.357110e-05
  [49,] 8.848432e-04 0.0002641235 8.479016e-04
  [50,] 1.233525e-03 0.0001740568 4.824419e-04
  [51,] 1.260871e-03 0.0001741831 4.945363e-04
  [52,] 1.233525e-03 0.0001743102 4.855407e-04
  [53,] 1.672216e-04 0.0001848575 5.328981e-05
  [54,] 8.668994e-05 0.0002018728 3.301292e-05
  [55,] 1.683361e-04 0.0001853170 5.443743e-05
  [56,] 1.060613e-04 0.0001881470 3.403066e-05
  [57,] 1.948804e-03 0.0001759419 5.776803e-04
  [58,] 1.260871e-03 0.0001743102 4.961274e-04
  [59,] 1.260871e-03 0.0001741831 4.945363e-04
  [60,] 1.218402e-04 0.0002029912 4.690663e-05
  [61,] 3.339546e-04 0.0001956003 1.074779e-04
  [62,] 3.626076e-04 0.0002027913 2.156915e-04
  [63,] 1.677460e-04 0.0001849806 5.383290e-05
  [64,] 1.260871e-03 0.0001741831 4.945363e-04
  [65,] 1.457624e-04 0.0001968064 5.465941e-05
  [66,] 1.640941e-03 0.0002815039 1.808456e-03
  [67,] 1.673623e-04 0.0001849806 5.348357e-05
  [68,] 1.063635e-04 0.0002025978 3.812901e-05
  [69,] 1.315983e-04 0.0002503273 6.538911e-05
  [70,] 1.289690e-04 0.0002033476 5.355854e-05
  [71,] 9.771644e-05 0.0002178453 3.814758e-05
  [72,] 1.445285e-03 0.0001746466 5.694694e-04
  [73,] 1.593588e-03 0.0002825939 1.760280e-03
  [74,] 1.695320e-04 0.0001849009 5.491934e-05
  [75,] 1.328717e-03 0.0001747749 5.259963e-04
  [76,] 1.130267e-04 0.0002025440 4.303144e-05
  [77,] 1.067425e-04 0.0001883260 3.416240e-05
  [78,] 1.700173e-04 0.0001849009 5.516920e-05
  [79,] 1.640941e-03 0.0002819032 1.810937e-03
  [80,] 1.067425e-04 0.0001883057 3.416598e-05
  [81,] 1.071008e-04 0.0001883258 3.424850e-05
  [82,] 1.849427e-03 0.0002849071 2.095529e-03
  [83,] 1.698759e-04 0.0001848575 5.509905e-05
  [84,] 1.445285e-03 0.0001749040 5.732076e-04
  [85,] 1.062272e-04 0.0001883481 3.403616e-05
  [86,] 1.474742e-03 0.0001749737 5.876639e-04
  [87,] 1.798166e-03 0.0002838015 2.021333e-03
  [88,] 1.474742e-03 0.0001749737 5.876639e-04
  [89,] 1.111321e-04 0.0001968170 3.949589e-05
  [90,] 8.742675e-05 0.0002021476 3.337723e-05
  [91,] 1.699535e-04 0.0001849009 5.519120e-05
  [92,] 1.679020e-04 0.0001849009 5.402653e-05
  [93,] 1.240252e-03 0.0001749737 4.955629e-04
  [94,] 3.957073e-04 0.0002009996 2.339618e-04
  [95,] 1.161273e-04 0.0002034184 4.455508e-05
  [96,] 1.694485e-04 0.0001849009 5.496415e-05
  [97,] 1.341772e-03 0.0001751201 5.381285e-04
  [98,] 8.994272e-05 0.0002024109 3.454788e-05
  [99,] 1.385594e-03 0.0001749737 5.527017e-04
 [100,] 8.994272e-05 0.0002024109 3.454788e-05
 [101,] 1.260871e-03 0.0001834614 5.946958e-04
 [102,] 1.096057e-04 0.0002019200 3.971167e-05
 [103,] 1.798166e-03 0.0002838015 2.021333e-03
 [104,] 1.315040e-03 0.0001749737 5.256815e-04
 [105,] 1.852464e-03 0.0002825939 2.076325e-03
 [106,] 1.445285e-03 0.0001748416 5.742202e-04
 [107,] 1.674780e-04 0.0001849407 5.397047e-05
 [108,] 1.474742e-03 0.0001747105 5.837881e-04
 [109,] 1.315040e-03 0.0001748416 5.239822e-04
 [110,] 1.129203e-03 0.0001751201 4.539105e-04
 [111,] 1.852464e-03 0.0002815039 2.065479e-03
 [112,] 1.852464e-03 0.0002815039 2.065479e-03
 [113,] 1.058982e-04 0.0001884740 3.393957e-05
 [114,] 1.798166e-03 0.0002790071 1.972007e-03
 [115,] 1.413658e-03 0.0001735493 5.433605e-04
 [116,] 8.994272e-05 0.0002025565 3.456524e-05
 [117,] 1.062272e-04 0.0001884950 3.401268e-05
 [118,] 1.264952e-03 0.0001746466 4.995414e-04
 [119,] 1.474742e-03 0.0001743102 5.778367e-04
 [120,] 1.673513e-04 0.0001850208 5.369483e-05
 [121,] 6.649303e-05 0.0002417069 2.663909e-05
 [122,] 1.413658e-03 0.0001744512 5.563495e-04
 [123,] 1.413658e-03 0.0001744512 5.563495e-04
 [124,] 1.468199e-03 0.0001744512 5.774155e-04
 [125,] 8.608535e-05 0.0002026892 3.282707e-05
 [126,] 1.507941e-03 0.0001748416 5.986782e-04
 [127,] 1.676594e-04 0.0001850612 5.390101e-05
 [128,] 2.840931e-03 0.0001769019 8.987731e-04
 [129,] 1.100925e-04 0.0001959063 3.881415e-05
 [130,] 6.613429e-05 0.0002417069 2.632585e-05
 [131,] 1.798166e-03 0.0002804214 1.988885e-03
 [132,] 1.385594e-03 0.0001744512 5.455006e-04
 [133,] 1.161273e-04 0.0002027089 4.437816e-05
 [134,] 1.385594e-03 0.0001741831 5.417619e-04
 [135,] 1.740504e-03 0.0002727377 1.847797e-03
 [136,] 8.629827e-05 0.0002428235 3.690442e-05
 [137,] 1.680113e-04 0.0001849407 5.402511e-05
 [138,] 8.850490e-05 0.0002024109 3.389599e-05
 [139,] 1.075755e-04 0.0001959909 3.766769e-05
 [140,] 1.062272e-04 0.0001884302 3.402289e-05
 [141,] 8.335184e-05 0.0001775694 2.587839e-05
 [142,] 1.681726e-03 0.0001763239 7.472861e-04
 [143,] 1.683707e-04 0.0001849009 5.426424e-05
 [144,] 1.728558e-03 0.0002717145 1.824488e-03
 [145,] 4.138075e-03 0.0002904069 5.162460e-03
 [146,] 1.629766e-03 0.0002695883 1.692588e-03
 [147,] 8.416927e-05 0.0002424953 3.566925e-05
 [148,] 1.142414e-03 0.0001727080 4.311653e-04
 [149,] 1.582779e-03 0.0002695883 1.639390e-03
 [150,] 8.479544e-05 0.0002433881 3.608677e-05
 [151,] 8.202835e-05 0.0002428235 3.446716e-05
 [152,] 8.261164e-05 0.0002431858 3.482417e-05
 [153,] 1.220399e-04 0.0002665788 6.381837e-05
 [154,] 1.377129e-03 0.0001729154 5.176152e-04
 [155,] 1.140514e-03 0.0001731577 4.334469e-04
 [156,] 1.582779e-03 0.0002705970 1.647808e-03
 [157,] 1.079442e-03 0.0002373676 8.878452e-04
 [158,] 1.096057e-04 0.0001963038 3.867103e-05
 [159,] 1.631177e-03 0.0001755246 7.147664e-04
 [160,] 1.489022e-03 0.0002720115 1.551996e-03
 [161,] 8.295348e-05 0.0002446672 3.511461e-05
 [162,] 1.302579e-03 0.0001702703 4.542805e-04
 [163,] 3.632222e-04 0.0001687475 1.442350e-04
 [164,] 1.474742e-03 0.0001703057 5.127855e-04
 [165,] 1.672252e-04 0.0001856646 5.397756e-05
 [166,] 1.672466e-04 0.0001856646 5.399508e-05
 [167,] 1.252320e-03 0.0001704772 4.426511e-04
 [168,] 1.672252e-04 0.0001856646 5.397756e-05
 [169,] 1.058982e-04 0.0001884740 3.393957e-05
 [170,] 1.558301e-03 0.0002658081 1.580321e-03
 [171,] 8.703357e-05 0.0002459955 3.755085e-05
 [172,] 1.513646e-03 0.0002647345 1.522458e-03
 [173,] 1.683710e-04 0.0001857572 5.457731e-05
 [174,] 1.100925e-04 0.0001966009 3.895175e-05
 [175,] 8.841271e-05 0.0002463351 3.836855e-05
 [176,] 1.672040e-04 0.0001857085 5.397440e-05
 [177,] 1.466196e-03 0.0002658081 1.478693e-03
 [178,] 1.466196e-03 0.0002677808 1.493764e-03
 [179,] 2.487171e-03 0.0001755483 7.165432e-04
 [180,] 1.684501e-04 0.0001857572 5.463414e-05
 [181,] 1.683452e-04 0.0001857085 5.454117e-05
 [182,] 1.732667e-04 0.0001853591 5.718311e-05
 [183,] 1.682865e-04 0.0001856646 5.448272e-05
 [184,] 1.384190e-03 0.0002698811 1.417553e-03
 [185,] 1.178416e-03 0.0001705404 4.181298e-04
 [186,] 1.679048e-04 0.0001828670 5.303008e-05
 [187,] 2.017012e-04 0.0001784810 7.919320e-05
 [188,] 1.231897e-03 0.0002741726 1.273695e-03
 [189,] 1.210301e-03 0.0001701859 4.243897e-04
 [190,] 8.635552e-05 0.0002554583 3.778636e-05
 [191,] 1.345154e-03 0.0002762596 1.417336e-03
 [192,] 1.669884e-04 0.0001857572 5.386881e-05
 [193,] 1.669884e-04 0.0001858016 5.388285e-05
 [194,] 1.303657e-03 0.0002784818 1.383806e-03
 [195,] 1.102161e-04 0.0001973336 3.916320e-05
 [196,] 1.261352e-03 0.0001704865 4.460902e-04
 [197,] 1.261352e-03 0.0001701859 4.416672e-04
 [198,] 1.210301e-03 0.0001702819 4.257471e-04
 [199,] 1.167470e-04 0.0002092022 4.600304e-05
 [200,] 1.085580e-04 0.0001975450 3.696259e-05
 [201,] 1.303657e-03 0.0002884388 1.448397e-03
 [202,] 1.270525e-03 0.0001686027 4.338982e-04
 [203,] 1.236738e-03 0.0001700908 4.319555e-04
 [204,] 1.231897e-03 0.0002816455 1.319552e-03
 [205,] 1.098096e-04 0.0002052743 4.219763e-05
 [206,] 1.684730e-04 0.0001861239 5.482875e-05
 [207,] 1.186832e-03 0.0001704865 4.205686e-04
 [208,] 1.210301e-03 0.0001697195 4.176752e-04
 [209,] 1.706639e-04 0.0001864445 5.626719e-05
 [210,] 1.846898e-03 0.0002030998 1.194420e-03
 [211,] 1.036600e-03 0.0002829128 1.095695e-03
 [212,] 1.186832e-03 0.0001886802 6.330878e-04
 [213,] 8.419280e-05 0.0002230034 3.494111e-05
 [214,] 1.020653e-04 0.0002052320 3.879415e-05
 [215,] 1.109279e-03 0.0001699033 3.864359e-04
 [216,] 1.036600e-03 0.0002841228 1.101614e-03
 [217,] 6.273897e-05 0.0002107136 2.305906e-05
 [218,] 8.836946e-05 0.0002255659 3.741421e-05
 [219,] 1.130980e-03 0.0001699966 3.949768e-04
 [220,] 1.236738e-03 0.0001697195 4.264630e-04
 [221,] 6.222620e-05 0.0002652932 2.438728e-05
 [222,] 1.261352e-03 0.0001699033 4.374337e-04
 [223,] 8.847524e-05 0.0002218890 3.714945e-05
 [224,] 1.689234e-04 0.0001685308 7.505953e-05
 [225,] 2.718129e-03 0.0002286999 2.251410e-03
 [226,] 8.362695e-05 0.0002211013 3.448790e-05
 [227,] 8.362695e-05 0.0002211013 3.448790e-05
 [228,] 8.485464e-05 0.0002204831 3.509516e-05
 [229,] 8.552988e-05 0.0002201438 3.542716e-05
 [230,] 9.527683e-05 0.0001853787 3.109047e-05
 [231,] 1.161367e-03 0.0002135229 8.178391e-04
 [232,] 8.763828e-05 0.0002185102 3.638060e-05
 [233,] 1.227655e-03 0.0001711040 4.431437e-04
 [234,] 1.157280e-04 0.0001966760 4.152439e-05
 [235,] 1.044861e-04 0.0002045198 3.970320e-05
 [236,] 8.621874e-05 0.0002181823 3.560393e-05
 [237,] 3.504075e-04 0.0001965841 1.144872e-04
 [238,] 1.098469e-03 0.0002803811 1.153159e-03
 [239,] 8.485464e-05 0.0002171745 3.480073e-05
 [240,] 1.341317e-03 0.0001708875 4.795947e-04
 [241,] 1.079035e-03 0.0002150034 7.678545e-04
 [242,] 2.751899e-03 0.0002276866 2.264620e-03
 [243,] 1.398801e-03 0.0001712085 5.045734e-04
 [244,] 1.314901e-03 0.0001719057 4.849731e-04
 [245,] 1.459131e-03 0.0001712085 5.256520e-04
 [246,] 1.115265e-04 0.0001968988 3.962932e-05
 [247,] 9.687009e-05 0.0001827766 3.064954e-05
 [248,] 1.261352e-03 0.0001710004 4.534753e-04
 [249,] 2.530437e-04 0.0001835688 1.184649e-04
 [250,] 4.728324e-04 0.0001739281 2.017018e-04
 [251,] 1.261352e-03 0.0001711040 4.549394e-04
 [252,] 6.176548e-05 0.0001962399 2.199037e-05
 [253,] 9.460432e-04 0.0002045824 6.142737e-04
 [254,] 1.090514e-04 0.0001896300 3.455631e-05
 [255,] 1.261352e-03 0.0001711040 4.549394e-04
 [256,] 1.161621e-03 0.0001710004 4.186546e-04
 [257,] 2.634164e-03 0.0001979144 1.603995e-03
 [258,] 4.487613e-04 0.0001861720 2.103916e-04
 [259,] 1.236738e-03 0.0001708875 4.433229e-04
 [260,] 1.243623e-03 0.0001710004 4.472941e-04
 [261,] 1.261352e-03 0.0001718662 4.654879e-04
 [262,] 1.652449e-04 0.0001843863 5.189631e-05
 [263,] 1.120645e-04 0.0001960370 3.964949e-05
 [264,] 1.146310e-03 0.0001727682 4.318609e-04
 [265,] 6.228310e-04 0.0002362327 4.828191e-04
 [266,] 9.918041e-05 0.0001998374 3.655391e-05
 [267,] 7.449353e-05 0.0002007830 2.732053e-05
 [268,] 1.314901e-03 0.0001704865 4.643893e-04
 [269,] 1.289081e-03 0.0001704865 4.555703e-04
 [270,] 1.224199e-03 0.0001707859 4.375602e-04
 [271,] 1.224199e-03 0.0001714203 4.462118e-04
 [272,] 2.620170e-04 0.0001671759 8.877258e-05
 [273,] 2.574906e-04 0.0001672374 8.745933e-05
 [274,] 1.090848e-03 0.0001859913 5.781359e-04
 [275,] 2.574906e-04 0.0001674157 8.796514e-05
 [276,] 2.574906e-04 0.0001673694 8.784899e-05
 [277,] 1.143687e-03 0.0001708875 4.109425e-04
 [278,] 1.086406e-03 0.0002278328 8.395441e-04
 [279,] 2.620170e-04 0.0001672374 8.896146e-05
 [280,] 2.620170e-04 0.0001671153 8.858420e-05
 [281,] 1.224199e-03 0.0001695708 4.200144e-04
 [282,] 2.671148e-04 0.0001670556 9.007307e-05
 [283,] 1.081178e-03 0.0002228329 8.099126e-04
 [284,] 2.718599e-04 0.0001668817 9.104558e-05
 [285,] 1.248511e-03 0.0001702210 4.356094e-04
 [286,] 1.200054e-03 0.0002195405 8.826182e-04
 [287,] 1.014041e-04 0.0001877831 3.282719e-05
 [288,] 1.109341e-03 0.0001716418 4.024829e-04
 [289,] 1.367118e-04 0.0002304890 6.154088e-05
 [290,] 1.014041e-04 0.0001878376 3.282845e-05
 [291,] 1.025102e-04 0.0001880071 3.310462e-05
 [292,] 1.238197e-03 0.0001680326 3.944451e-04
 [293,] 7.098395e-05 0.0001918437 2.461216e-05
 [294,] 1.009687e-04 0.0001882147 3.269233e-05
 [295,] 8.931901e-05 0.0001983075 3.367490e-05
 [296,] 1.816870e-03 0.0001695513 6.017473e-04
 [297,] 1.853804e-03 0.0001697207 6.175916e-04
 [298,] 6.262820e-05 0.0001793390 2.048181e-05
 [299,] 2.319235e-04 0.0001733303 9.148521e-05
 [300,] 8.753889e-05 0.0001981981 3.280498e-05
 [301,] 9.900872e-05 0.0001898220 3.219327e-05
 [302,] 1.120728e-04 0.0001986061 4.018714e-05
 [303,] 1.115337e-04 0.0002283165 4.527702e-05
 [304,] 3.013624e-04 0.0003122605 2.981432e-04
 [305,] 7.305722e-05 0.0002029986 2.291487e-05
 [306,] 1.129591e-04 0.0001997928 4.080796e-05
 [307,] 1.129591e-04 0.0001993783 4.071822e-05
 [308,] 1.135205e-04 0.0001997895 4.106768e-05
 [309,] 7.362560e-04 0.0001683204 3.343431e-04
 [310,] 3.221480e-04 0.0001614051 1.331949e-04
 [311,] 1.132381e-04 0.0001999728 4.096803e-05
 [312,] 1.022020e-04 0.0002093803 3.195511e-05
 [313,] 2.710046e-04 0.0001461215 6.505032e-05
 [314,] 8.505980e-05 0.0001879258 2.955150e-05
 [315,] 1.129591e-04 0.0001998542 4.080433e-05
 [316,] 3.013892e-04 0.0001509996 1.043631e-04
 [317,] 1.004730e-04 0.0002100004 3.192589e-05
 [318,] 6.529472e-04 0.0001473132 1.237347e-04
 [319,] 1.441560e-04 0.0001607154 5.854042e-05
 [320,] 2.420689e-04 0.0001480808 7.752864e-05
 [321,] 1.022604e-04 0.0004317212 5.758544e-05
 [322,] 9.800434e-05 0.0002218114 3.413445e-05
 [323,] 1.103264e-03 0.0002674070 1.099761e-03
 [324,] 2.055293e-03 0.0001453402 3.769579e-04
 [325,] 3.954281e-04 0.0002195160 2.755865e-04
 [326,] 9.624717e-03 0.0001582397 8.744020e-04
 [327,] 2.110373e-03 0.0001450609 3.571965e-04
 [328,] 7.078987e-03 0.0002547372 7.422360e-03
 [329,] 1.848117e-03 0.0001450851 3.176228e-04
 [330,] 4.218385e-03 0.0002637235 4.553765e-03
 [331,] 1.343011e-04 0.0001938542 4.612779e-05
 [332,] 1.477959e-04 0.0002028704 8.384643e-05
 [333,] 2.568635e-04 0.0002408067 1.931635e-04
 [334,] 7.675658e-03 0.0001565870 7.861324e-04
 [335,] 1.428620e-04 0.0002060120 8.213881e-05
 [336,] 3.532827e-04 0.0002176858 2.402867e-04
 [337,] 1.785336e-04 0.0002002481 1.017762e-04
 [338,] 1.607142e-03 0.0002145282 1.195989e-03
 [339,] 1.675949e-04 0.0003269685 1.169131e-04
 [340,] 1.855795e-04 0.0002010188 1.067464e-04
 [341,] 1.693399e-03 0.0001455875 2.951823e-04
 [342,] 1.671348e-04 0.0001996629 9.430258e-05
 [343,] 1.034096e-03 0.0002404470 8.995155e-04
 [344,] 1.798130e-04 0.0001977650 1.011065e-04
 [345,] 4.356623e-04 0.0002147413 2.965194e-04
 [346,] 9.858642e-05 0.0003245394 4.055956e-05
 [347,] 5.831653e-04 0.0001974845 3.572198e-04
 [348,] 3.674610e-03 0.0001949321 2.301809e-03
 [349,] 9.923207e-05 0.0003186275 4.166475e-05
 [350,] 9.681832e-05 0.0002946966 2.488330e-05
 [351,] 7.422682e-05 0.0001780918 2.370473e-05
 [352,] 9.596228e-04 0.0001608383 3.501083e-04
 [353,] 1.088284e-04 0.0003284433 5.561911e-05
 [354,] 4.685774e-04 0.0001932934 1.623161e-04
 [355,] 9.807597e-05 0.0002304970 3.475619e-05
 [356,] 4.134484e-04 0.0001791203 1.587324e-04
 [357,] 7.949910e-05 0.0002461700 2.072198e-05
 [358,] 8.549578e-05 0.0002278757 2.211993e-05
 [359,] 8.473093e-05 0.0002269897 2.201352e-05
 [360,] 8.473093e-05 0.0002280159 2.198948e-05
 [361,] 8.549578e-05 0.0002280159 2.211659e-05
 [362,] 8.549578e-05 0.0002261857 2.218093e-05
 [363,] 8.725173e-05 0.0002237833 2.253993e-05
 [364,] 8.700947e-05 0.0002242495 2.248628e-05
 [365,] 1.001195e-04 0.0001770991 3.509998e-05
 [366,] 1.114525e-04 0.0001487509 3.018455e-05
 [367,] 1.114525e-04 0.0001487801 3.017556e-05
 [368,] 9.639847e-04 0.0001844772 3.919781e-04
 [369,] 2.674041e-03 0.0001475270 4.510914e-04
 [370,] 1.019411e-04 0.0002700487 3.669393e-05
 [371,] 1.947516e-04 0.0002697618 4.004711e-05
 [372,] 1.577190e-03 0.0001985599 1.018116e-03
 [373,] 2.431323e-04 0.0001805092 7.172307e-05
 [374,] 1.324886e-04 0.0002228319 8.168681e-05
 [375,] 2.950021e-02 0.0002017353 2.008781e-02
 [376,] 1.445809e-04 0.0001901389 7.508742e-05
 [377,] 2.902477e-04 0.0003442424 2.632809e-04
 [378,] 6.221579e-05 0.0002311576 2.345873e-05
 [379,] 8.170010e-05 0.0001739048 2.559634e-05
 [380,] 9.749074e-05 0.0002475030 3.087541e-05
 [381,] 2.897943e-04 0.0003227021 4.188147e-05
 [382,] 2.399613e-04 0.0002819917 3.877232e-05
 [383,] 2.483548e-04 0.0003003653 3.870356e-05
 [384,] 1.628752e-04 0.0001657857 4.519990e-05
 [385,] 6.497941e-05 0.0002106630 1.883038e-05
 [386,] 1.712900e-04 0.0001902133 5.410860e-05
 [387,] 1.694427e-04 0.0001907721 5.388337e-05
 [388,] 5.641166e-05 0.0002195560 1.960844e-05
 [389,] 1.678689e-04 0.0001764431 5.121314e-05
 [390,] 1.297436e-04 0.0001769236 4.500074e-05
 [391,] 1.074562e-04 0.0001933666 3.526882e-05
 [392,] 6.132643e-05 0.0001994478 1.836398e-05
 [393,] 6.085308e-05 0.0002022460 1.829093e-05
 [394,] 6.111786e-05 0.0002012839 1.832628e-05
 [395,] 6.085308e-05 0.0002008303 1.830042e-05
 [396,] 6.025587e-05 0.0002022460 1.823071e-05
 [397,] 5.623106e-05 0.0001747515 1.853669e-05
 [398,] 2.020884e-04 0.0001933679 4.542726e-05
 [399,] 5.968616e-05 0.0002031742 1.817546e-05
 [400,] 5.968616e-05 0.0002031742 1.817546e-05
 [401,] 5.994237e-05 0.0002027086 1.819944e-05
 [402,] 5.625283e-05 0.0001745244 1.848507e-05
 [403,] 5.994237e-05 0.0002036898 1.819472e-05
 [404,] 5.951438e-05 0.0002046365 1.815605e-05
 [405,] 6.049857e-05 0.0002045595 1.824931e-05
 [406,] 6.022432e-05 0.0002045595 1.822334e-05
 [407,] 6.022432e-05 0.0002050405 1.822088e-05
 [408,] 5.881217e-05 0.0001780850 2.006571e-05
 [409,] 5.623106e-05 0.0001770406 1.856460e-05
 [410,] 6.584836e-05 0.0001725630 2.205556e-05
 [411,] 5.808625e-05 0.0002165124 2.114165e-05
 [412,] 6.822828e-05 0.0001830075 2.447343e-05
 [413,] 6.084140e-05 0.0001780764 2.095726e-05
 [414,] 7.096937e-05 0.0001811683 2.541390e-05
 [415,] 6.219948e-05 0.0001771718 2.147764e-05
 [416,] 6.026914e-05 0.0001762244 2.060654e-05
 [417,] 6.081915e-05 0.0001765266 2.084738e-05
 [418,] 6.108926e-05 0.0001760594 2.093148e-05
 [419,] 5.803178e-05 0.0001738006 1.876747e-05
 [420,] 6.108926e-05 0.0001756167 2.090295e-05
 [421,] 8.047568e-05 0.0001524132 2.560992e-05
 [422,] 7.655704e-05 0.0001531386 2.454888e-05
 [423,] 6.217059e-05 0.0001512452 2.015436e-05
 [424,] 5.720176e-05 0.0001639156 1.883882e-05
 [425,] 7.853085e-05 0.0001569301 2.526334e-05
 [426,] 1.517134e-04 0.0001684793 4.721515e-05
 [427,] 6.891597e-05 0.0001691642 2.251842e-05
 [428,] 1.556053e-04 0.0001682589 4.817983e-05
 [429,] 1.546858e-04 0.0001690170 4.862552e-05
 [430,] 1.568238e-04 0.0001708000 5.065399e-05
 [431,] 5.869256e-05 0.0001574883 1.967438e-05
 [432,] 5.810116e-05 0.0001544824 1.932279e-05
 [433,] 7.810641e-05 0.0001701312 2.710596e-05
 [434,] 5.759586e-05 0.0001524203 1.888922e-05
 [435,] 1.538014e-04 0.0001688440 4.735540e-05
 [436,] 8.395562e-04 0.0001823421 1.286087e-04
 [437,] 6.056204e-05 0.0001540878 2.014681e-05
 [438,] 5.964373e-05 0.0001532903 1.969207e-05
 [439,] 6.228793e-05 0.0001520894 2.023134e-05
 [440,] 1.093050e-03 0.0001740250 2.043438e-04
 [441,] 6.852940e-05 0.0002000026 2.469064e-05
 [442,] 7.475670e-05 0.0001692126 2.473795e-05
 [443,] 1.304519e-04 0.0001612772 3.863157e-05
 [444,] 7.876781e-05 0.0002050198 2.911186e-05
 [445,] 3.737212e-04 0.0001577728 1.042717e-04
 [446,] 2.598434e-04 0.0001576081 8.302883e-05
 [447,] 8.271866e-05 0.0003438183 3.522590e-05
 [448,] 1.458451e-04 0.0004011460 2.625970e-05
 [449,] 6.345258e-04 0.0001569579 1.921124e-04
 [450,] 1.060037e-04 0.0001951040 3.494480e-05
 [451,] 1.821419e-04 0.0003945569 6.412400e-05
 [452,] 1.068567e-04 0.0001888129 3.418384e-05
 [453,] 3.158597e-04 0.0002690294 2.054952e-04
 [454,] 1.059740e-04 0.0001951328 3.489433e-05
 [455,] 9.294562e-05 0.0001989191 3.095144e-05
 [456,] 9.848919e-05 0.0003374893 4.116514e-05
 [457,] 9.295362e-05 0.0001992923 3.095026e-05
 [458,] 8.323624e-05 0.0001887345 2.710595e-05
 [459,] 7.458602e-05 0.0003145084 3.291883e-05
 [460,] 2.597224e-03 0.0001890226 8.580455e-04
 [461,] 1.691281e-04 0.0003882958 7.664282e-05
 [462,] 1.435450e-04 0.0003164449 9.257556e-05
 [463,] 1.076905e-04 0.0001970007 3.541042e-05
 [464,] 2.559145e-04 0.0003482062 2.233226e-04
 [465,] 1.482400e-04 0.0001543026 4.563779e-05
 [466,] 2.875380e-04 0.0001964868 1.035519e-04
 [467,] 8.377926e-05 0.0001864575 2.641062e-05
 [468,] 8.246956e-05 0.0002983455 3.231530e-05
 [469,] 9.123051e-05 0.0001940861 2.764696e-05
 [470,] 9.123051e-05 0.0001933171 2.774645e-05
 [471,] 9.093563e-05 0.0002085425 2.618835e-05
 [472,] 1.088118e-04 0.0001887838 3.458958e-05
 [473,] 9.338928e-05 0.0001969831 3.093162e-05
 [474,] 7.909285e-05 0.0001989405 2.432838e-05
 [475,] 3.683114e-03 0.0003505229 6.652271e-03
 [476,] 5.050419e-03 0.0003617313 9.952023e-03
 [477,] 3.884906e-04 0.0001951988 1.349777e-04
 [478,] 1.095214e-04 0.0001894544 3.460740e-05
 [479,] 4.900709e-03 0.0002918459 6.494008e-03
 [480,] 5.840837e-03 0.0002348121 4.896877e-03
 [481,] 8.444323e-05 0.0002886987 2.854533e-05
 [482,] 6.034891e-04 0.0002543371 5.146999e-04
 [483,] 5.633843e-04 0.0002781315 5.421612e-04
 [484,] 9.291419e-04 0.0002564432 8.471479e-04
 [485,] 1.324722e-03 0.0002235552 8.938790e-04
 [486,] 1.083763e-03 0.0002404770 8.978747e-04
 [487,] 1.091869e-03 0.0002438690 9.272804e-04
 [488,] 3.538389e-04 0.0002004913 1.866774e-04
 [489,] 2.789558e-04 0.0002586489 2.117809e-04
 [490,] 5.100560e-04 0.0002393446 3.884956e-04
 [491,] 4.625902e-04 0.0002393446 3.474485e-04
 [492,] 4.918820e-04 0.0002439452 3.835396e-04
 [493,] 5.026118e-04 0.0002430470 3.909615e-04
 [494,] 4.918820e-04 0.0002420664 3.791670e-04
 [495,] 5.182368e-04 0.0001732057 1.155249e-04
 [496,] 4.811215e-04 0.0002438708 3.737785e-04
 [497,] 5.064932e-04 0.0002411817 3.898820e-04
 [498,] 5.269249e-04 0.0002393446 4.028909e-04
 [499,] 5.064932e-04 0.0002384795 3.833179e-04
 [500,] 5.190951e-04 0.0002384795 3.939609e-04
 [501,] 5.114168e-04 0.0002392373 3.895451e-04
 [502,] 5.307077e-04 0.0002363407 3.986986e-04
 [503,] 5.168296e-04 0.0002390252 3.935183e-04
 [504,] 5.513586e-04 0.0002372000 4.184829e-04
 [505,] 5.815417e-04 0.0002371035 4.439023e-04
 [506,] 5.228045e-04 0.0002380552 3.963742e-04
 [507,] 5.732902e-04 0.0002381526 4.398860e-04
 [508,] 5.768593e-04 0.0002390252 4.454708e-04
 [509,] 2.251160e-04 0.0001882871 6.650126e-05
 [510,] 5.815417e-04 0.0002381526 4.469689e-04
 [511,] 5.768593e-04 0.0002381142 4.428383e-04
 [512,] 5.858410e-04 0.0002251520 4.121042e-04
 [513,] 5.491308e-04 0.0002263395 3.871166e-04
 [514,] 5.950035e-04 0.0002247850 4.180589e-04
 [515,] 6.093220e-04 0.0002247850 4.290783e-04
 [516,] 5.950035e-04 0.0002208484 4.060506e-04
 [517,] 3.235162e-04 0.0002282438 2.150184e-04
 [518,] 5.998763e-04 0.0002217532 4.124653e-04
 [519,] 1.290141e-04 0.0001712273 3.138250e-05
 [520,] 1.189623e-04 0.0001895507 3.580515e-05
 [521,] 6.189589e-04 0.0002216686 4.264922e-04
 [522,] 4.906892e-04 0.0002118334 2.830820e-04
 [523,] 6.138869e-04 0.0002216686 4.226942e-04
 [524,] 6.093220e-04 0.0002245174 4.279225e-04
 [525,] 6.138869e-04 0.0002231770 4.274888e-04
 [526,] 1.469990e-04 0.0001973473 4.996033e-05
 [527,] 6.189589e-04 0.0002224200 4.289072e-04
 [528,] 6.236164e-04 0.0002224200 4.324186e-04
 [529,] 6.335435e-04 0.0002307606 4.674245e-04
 [530,] 6.112548e-04 0.0002247850 4.306360e-04
 [531,] 1.029347e-04 0.0002465826 5.075166e-05
 [532,] 5.781849e-04 0.0001770242 1.123766e-04
 [533,] 3.514679e-04 0.0001888486 1.109932e-04
 [534,] 1.420336e-04 0.0001971997 4.750305e-05
 [535,] 5.835757e-04 0.0002311755 4.279962e-04
 [536,] 1.252743e-04 0.0001911642 3.709245e-05
 [537,] 1.223944e-04 0.0001974808 4.317196e-05
 [538,] 2.964024e-04 0.0001717403 7.759917e-05
 [539,] 6.208540e-04 0.0002213326 4.265558e-04
 [540,] 3.326556e-04 0.0001888314 1.049838e-04
 [541,] 1.298655e-04 0.0002003530 4.726695e-05
 [542,] 1.243024e-03 0.0001770995 2.117065e-04
 [543,] 6.969683e-04 0.0001951977 2.448473e-04
 [544,] 3.078227e-04 0.0001756186 7.212165e-05
 [545,] 2.658794e-04 0.0002324355 4.097865e-05
 [546,] 2.652503e-04 0.0002419122 4.082976e-05
 [547,] 2.658794e-04 0.0002427821 4.082581e-05
 [548,] 8.665882e-05 0.0002434010 2.664802e-05
 [549,] 2.646864e-04 0.0002419122 4.082420e-05
 [550,] 2.549105e-04 0.0002397204 4.072607e-05
 [551,] 1.434201e-04 0.0002316243 6.543756e-05
 [552,] 1.912356e-04 0.0002427821 4.094364e-05
 [553,] 2.542187e-04 0.0002419122 4.073818e-05
 [554,] 1.866091e-04 0.0003027469 5.810437e-05
 [555,] 2.553227e-04 0.0002436582 4.073314e-05
 [556,] 1.712441e-04 0.0001990722 5.944163e-05
 [557,] 7.381756e-05 0.0001651031 2.194702e-05
 [558,] 1.857477e-04 0.0002476144 4.140763e-05
 [559,] 7.632131e-04 0.0002099883 4.507011e-04
 [560,] 7.460977e-04 0.0002106763 4.415893e-04
 [561,] 1.880165e-04 0.0003096387 5.833948e-05
 [562,] 2.492811e-04 0.0002463159 4.076607e-05
 [563,] 2.455525e-04 0.0002430550 4.076456e-05
 [564,] 1.579695e-04 0.0001969124 5.231779e-05
 [565,] 1.716979e-04 0.0002477971 4.691264e-05
 [566,] 2.179084e-04 0.0001960605 7.719559e-05
 [567,] 1.152219e-04 0.0001981675 3.547564e-05
 [568,] 1.927921e-04 0.0002832320 1.203044e-04
 [569,] 8.243483e-05 0.0002237338 2.778314e-05
 [570,] 6.042212e-05 0.0001635714 1.904228e-05
 [571,] 1.136340e-04 0.0002023256 3.441666e-05
 [572,] 2.984806e-04 0.0001814235 8.233249e-05
 [573,] 1.693661e-04 0.0001821767 5.462348e-05
 [574,] 1.507303e-04 0.0001866359 4.907190e-05
 [575,] 8.121969e-05 0.0001693566 2.617189e-05
 [576,] 1.507303e-04 0.0001865294 4.917217e-05
 [577,] 1.399216e-04 0.0001864779 4.580204e-05
 [578,] 9.450490e-05 0.0001610321 2.581522e-05
 [579,] 1.414151e-04 0.0001864781 4.617287e-05
 [580,] 8.068369e-05 0.0001688961 2.611404e-05
 [581,] 8.072035e-05 0.0001680178 2.593719e-05
 [582,] 1.177228e-04 0.0001865273 3.893534e-05
 [583,] 8.079009e-05 0.0001673769 2.582021e-05
 [584,] 1.473498e-04 0.0001867449 4.713431e-05
 [585,] 1.399216e-04 0.0001867895 4.484410e-05
 [586,] 1.414151e-04 0.0001864900 4.600031e-05
 [587,] 8.127093e-05 0.0001676298 2.601977e-05
 [588,] 8.070700e-05 0.0001696425 2.602425e-05
 [589,] 8.068404e-05 0.0001712449 2.624617e-05
 [590,] 1.424733e-04 0.0001958501 4.327782e-05
 [591,] 1.584469e-04 0.0001686811 5.994544e-05
 [592,] 3.086364e-04 0.0001508963 1.016696e-04
 [593,] 3.157055e-04 0.0001622635 1.235797e-04
 [594,] 1.324738e-04 0.0001925214 4.300451e-05
 [595,] 3.110967e-04 0.0001620415 1.214269e-04
 [596,] 9.322400e-04 0.0001511005 2.829685e-04
 [597,] 8.833784e-05 0.0001586117 2.953857e-05
 [598,] 1.648945e-04 0.0002453527 6.245604e-05
 [599,] 8.855919e-05 0.0001581200 2.956011e-05
 [600,] 8.922802e-05 0.0001588072 2.995950e-05
 [601,] 8.899284e-05 0.0001580607 2.973808e-05
 [602,] 2.774610e-04 0.0001610866 1.068772e-04
 [603,] 8.899284e-05 0.0001572557 2.960551e-05
 [604,] 2.035722e-04 0.0001923734 6.732177e-05
 [605,] 8.878528e-05 0.0001571297 2.949705e-05
 [606,] 1.648641e-04 0.0002437040 6.225784e-05
 [607,] 8.839689e-05 0.0001583543 2.952548e-05
 [608,] 8.855919e-05 0.0001561711 2.928377e-05
 [609,] 8.855919e-05 0.0001566915 2.937097e-05
 [610,] 2.332950e-04 0.0001926654 7.893106e-05
 [611,] 9.003068e-05 0.0001558398 2.977358e-05
 [612,] 9.216290e-05 0.0001559856 3.063993e-05
 [613,] 1.100545e-04 0.0001498900 3.612146e-05
 [614,] 9.783078e-05 0.0001575654 3.286371e-05
 [615,] 9.719801e-05 0.0001575654 3.261752e-05
 [616,] 1.657030e-04 0.0001941681 5.735877e-05
 [617,] 9.420062e-05 0.0001514400 3.169876e-05
 [618,] 9.190084e-05 0.0001550576 3.039305e-05
 [619,] 9.431702e-05 0.0001555063 3.135052e-05
 [620,] 1.774226e-03 0.0001545326 6.037933e-04
 [621,] 9.964615e-05 0.0001558602 3.342725e-05
 [622,] 1.810798e-04 0.0001660227 7.195822e-05
 [623,] 9.687588e-05 0.0001565308 3.261593e-05
 [624,] 1.765559e-04 0.0001671399 7.071742e-05
 [625,] 9.629585e-05 0.0001506736 3.222320e-05
 [626,] 9.950012e-05 0.0001506902 3.330826e-05
 [627,] 9.950012e-05 0.0001506902 3.330826e-05
 [628,] 2.310986e-04 0.0001629405 9.018412e-05
 [629,] 9.467247e-05 0.0001562884 3.167624e-05
 [630,] 1.028293e-04 0.0001503990 3.427504e-05
 [631,] 9.532401e-05 0.0001568839 3.206912e-05
 [632,] 9.567532e-05 0.0001569663 3.222471e-05
 [633,] 4.198690e-04 0.0001554622 1.492112e-04
 [634,] 9.336799e-05 0.0001571512 3.135173e-05
 [635,] 9.171544e-05 0.0001597675 3.094182e-05
 [636,] 3.266606e-04 0.0001967956 1.667284e-04
 [637,] 2.524743e-04 0.0003433881 2.213908e-04
 [638,] 1.020963e-04 0.0001581064 3.589209e-05
 [639,] 1.086119e-04 0.0001807591 2.896156e-05
 [640,] 6.140135e-05 0.0001841683 1.990084e-05
 [641,] 4.084265e-04 0.0001954249 1.653787e-04
 [642,] 7.183138e-05 0.0001829009 2.300930e-05
 [643,] 7.054799e-05 0.0001843820 2.239287e-05
 [644,] 2.454571e-04 0.0001485676 6.756041e-05
 [645,] 8.200366e-05 0.0001789285 2.483429e-05
 [646,] 9.653777e-05 0.0001692713 2.655928e-05
 [647,] 3.067423e-03 0.0001529590 6.177844e-04
 [648,] 1.992662e-03 0.0001518187 4.315374e-04
 [649,] 6.747764e-04 0.0001456408 2.030182e-04
 [650,] 5.831205e-04 0.0001982632 1.619249e-04
 [651,] 7.294019e-04 0.0001481573 2.358602e-04
 [652,] 1.889163e-03 0.0001515814 4.082689e-04
 [653,] 2.118899e-04 0.0001477501 6.481683e-05
 [654,] 7.720713e-05 0.0001879248 2.517533e-05
 [655,] 2.118899e-04 0.0001478272 6.520642e-05
 [656,] 8.420815e-05 0.0001669860 2.401498e-05
 [657,] 1.584089e-04 0.0001591053 4.498858e-05
 [658,] 7.807733e-05 0.0001967011 2.528766e-05
 [659,] 7.814623e-05 0.0001992706 2.529924e-05
 [660,] 8.034893e-05 0.0001655457 2.476634e-05
 [661,] 7.768560e-05 0.0001813122 2.524138e-05
 [662,] 2.005354e-04 0.0001791945 5.937265e-05
 [663,] 2.087146e-04 0.0001844343 5.954452e-05
 [664,] 6.990341e-04 0.0002406344 9.074025e-05
 [665,] 6.285083e-05 0.0002451376 1.885843e-05
 [666,] 2.763537e-04 0.0001824371 8.249187e-05
 [667,] 2.744852e-04 0.0001827072 8.114352e-05
 [668,] 1.103334e-04 0.0002348141 2.531165e-05
 [669,] 2.070538e-04 0.0001833050 6.091539e-05
 [670,] 2.698937e-04 0.0001826459 7.977873e-05
 [671,] 3.546771e-04 0.0002319966 5.616638e-05
 [672,] 1.992957e-04 0.0001833377 5.865941e-05
 [673,] 7.580657e-04 0.0001886868 1.784111e-04
 [674,] 2.654128e-04 0.0001832888 7.645702e-05
 [675,] 2.654128e-04 0.0001834223 7.615408e-05
 [676,] 1.059055e-04 0.0001975212 3.552013e-05
 [677,] 2.301038e-04 0.0002007815 4.525109e-05
 [678,] 2.698937e-04 0.0001839276 7.647097e-05
 [679,] 2.059500e-04 0.0001850910 5.835212e-05
 [680,] 2.113777e-04 0.0001973452 6.149806e-05
 [681,] 2.744852e-04 0.0001838988 7.771627e-05
 [682,] 1.661545e-04 0.0001845452 4.872951e-05
 [683,] 1.607076e-04 0.0001845126 4.734825e-05
 [684,] 3.697603e-04 0.0002358102 5.751993e-05
 [685,] 5.852978e-05 0.0001829074 1.920225e-05
 [686,] 9.121782e-05 0.0001967649 2.533242e-05
 [687,] 3.502492e-04 0.0002114713 5.929742e-05
 [688,] 3.436039e-04 0.0002103988 5.864370e-05
 [689,] 3.502492e-04 0.0002086486 5.987295e-05
 [690,] 1.617982e-04 0.0002084572 3.412288e-05
 [691,] 5.895893e-04 0.0001888322 1.428916e-04
 [692,] 5.761810e-05 0.0001824637 1.896801e-05
 [693,] 9.645658e-05 0.0001764612 2.879293e-05
 [694,] 1.789245e-04 0.0001855201 5.143578e-05
 [695,] 1.617080e-04 0.0001846386 4.772020e-05
 [696,] 1.185548e-04 0.0001884884 3.660459e-05
 [697,] 1.180030e-04 0.0001886292 3.645206e-05
 [698,] 1.380663e-04 0.0001766352 4.521934e-05
 [699,] 1.115038e-04 0.0001899945 3.490062e-05
 [700,] 1.111312e-04 0.0001905326 3.477517e-05
 [701,] 8.230455e-04 0.0001897131 1.868183e-04
 [702,] 1.874561e-04 0.0001850950 5.396005e-05
 [703,] 6.884808e-05 0.0001833442 2.219777e-05
 [704,] 7.089249e-05 0.0001831837 2.284361e-05
 [705,] 5.487459e-04 0.0002193256 8.235153e-05
 [706,] 9.735782e-04 0.0002139124 1.308475e-04
 [707,] 1.044165e-03 0.0002115367 1.398448e-04
 [708,] 1.093697e-03 0.0002109924 1.455074e-04
 [709,] 7.201985e-05 0.0001831873 2.320277e-05
 [710,] 5.010199e-04 0.0001860126 1.377859e-04
 [711,] 6.269666e-04 0.0001929536 1.353203e-04
 [712,] 6.554935e-04 0.0001947245 1.359302e-04
 [713,] 2.107958e-04 0.0001955666 7.064558e-05
 [714,] 6.786214e-04 0.0001956344 1.375564e-04
 [715,] 6.786106e-05 0.0001811433 2.265896e-05
 [716,] 1.119985e-03 0.0001724425 1.938865e-04
 [717,] 6.507948e-04 0.0001975722 1.291048e-04
 [718,] 1.144575e-03 0.0001683478 2.062442e-04
 [719,] 5.583169e-04 0.0001714712 1.085463e-04
 [720,] 5.654018e-04 0.0001712009 1.099743e-04
 [721,] 1.195996e-03 0.0001657831 2.209569e-04
 [722,] 1.786345e-04 0.0002048199 3.791398e-05
 [723,] 1.399680e-03 0.0001776007 2.249890e-04
 [724,] 9.080605e-05 0.0001751989 2.825787e-05
 [725,] 7.849583e-05 0.0001824740 2.377167e-05
 [726,] 5.765855e-04 0.0001803382 1.047312e-04
 [727,] 1.175468e-03 0.0001869273 1.804750e-04
 [728,] 8.022328e-05 0.0001797680 2.672451e-05
 [729,] 7.598671e-05 0.0001828665 2.343715e-05
 [730,] 4.947843e-04 0.0001937766 8.787915e-05
 [731,] 1.473830e-04 0.0001938341 4.928358e-05
 [732,] 5.978548e-05 0.0001740167 1.929639e-05
 [733,] 6.059049e-05 0.0002196581 2.004809e-05
 [734,] 3.060958e-03 0.0001885674 1.134897e-03
 [735,] 8.478585e-05 0.0001853153 2.862618e-05
 [736,] 8.534650e-05 0.0001622951 2.448703e-05
 [737,] 7.990154e-05 0.0001628929 2.315770e-05
 [738,] 2.385580e-03 0.0001884765 8.933291e-04
 [739,] 7.255842e-05 0.0001866005 2.749860e-05
 [740,] 7.255842e-05 0.0001869280 2.754916e-05
 [741,] 7.015707e-05 0.0001789260 2.580636e-05
 [742,] 7.114092e-05 0.0001850851 2.674269e-05
 [743,] 1.869081e-03 0.0001870874 6.630444e-04
 [744,] 1.773738e-03 0.0001871142 6.318194e-04
 [745,] 1.885586e-03 0.0001873911 6.841694e-04
 [746,] 6.238790e-05 0.0001615643 1.922243e-05
 [747,] 6.816624e-05 0.0001885822 2.562779e-05
 [748,] 8.127581e-05 0.0001597674 2.366270e-05
 [749,] 6.441694e-05 0.0001607511 1.970535e-05
 [750,] 8.205479e-05 0.0001807465 2.226375e-05
 [751,] 5.736083e-05 0.0001772622 1.970478e-05
 [752,] 1.729243e-04 0.0001944411 7.694235e-05
 [753,] 6.664892e-05 0.0001789686 2.461471e-05
 [754,] 6.205810e-05 0.0001819133 2.074787e-05
 [755,] 6.539484e-05 0.0001796469 2.405480e-05
 [756,] 1.476187e-04 0.0001954892 4.847831e-05
 [757,] 6.510746e-05 0.0001650555 2.252066e-05
 [758,] 6.799703e-05 0.0001778683 2.355313e-05
 [759,] 5.861682e-05 0.0001889778 1.942676e-05
 [760,] 6.029489e-05 0.0001781686 1.921820e-05
 [761,] 1.067234e-04 0.0001665461 3.734302e-05
 [762,] 5.720810e-05 0.0001809004 1.941913e-05
 [763,] 2.816352e-04 0.0001656051 9.804644e-05
 [764,] 9.153526e-05 0.0001657780 3.162707e-05
 [765,] 1.426588e-04 0.0001943634 4.678160e-05
 [766,] 1.041594e-04 0.0001662694 3.639766e-05
 [767,] 1.028540e-04 0.0001661680 3.589056e-05
 [768,] 9.051472e-05 0.0001652268 3.116041e-05
 [769,] 5.668146e-05 0.0001845454 1.936161e-05
 [770,] 2.274099e-04 0.0001683684 8.240447e-05
 [771,] 1.003311e-04 0.0001653276 3.467850e-05
 [772,] 6.055241e-04 0.0001960166 9.279668e-05
 [773,] 6.121192e-04 0.0001964415 9.284138e-05
 [774,] 8.665657e-05 0.0001644087 2.953936e-05
 [775,] 8.758850e-05 0.0001644873 2.989114e-05
 [776,] 5.668146e-05 0.0001857325 1.938647e-05
 [777,] 8.096041e-05 0.0001757072 2.894932e-05
 [778,] 6.088100e-04 0.0001971627 9.190851e-05
 [779,] 5.653165e-05 0.0001838775 1.920839e-05
 [780,] 1.418474e-04 0.0001940777 4.661548e-05
 [781,] 2.604001e-04 0.0001641681 8.850209e-05
 [782,] 6.022613e-04 0.0001979157 9.064149e-05
 [783,] 5.684509e-05 0.0001853457 1.903321e-05
 [784,] 8.729219e-05 0.0001861707 3.497408e-05
 [785,] 1.417995e-04 0.0001940836 4.667796e-05
 [786,] 9.792064e-05 0.0001656878 3.395117e-05
 [787,] 2.604001e-04 0.0001646222 8.934892e-05
 [788,] 6.055241e-04 0.0002008016 8.884521e-05
 [789,] 2.552998e-04 0.0001647563 8.783791e-05
 [790,] 5.647594e-05 0.0001895986 1.925524e-05
 [791,] 3.844260e-04 0.0001696151 1.414027e-04
 [792,] 1.419521e-04 0.0001940187 4.666788e-05
 [793,] 6.777636e-04 0.0002001929 9.439128e-05
 [794,] 7.130985e-04 0.0002018714 9.634050e-05
 [795,] 5.649578e-05 0.0002688576 2.058342e-05
 [796,] 6.702927e-04 0.0002000070 9.383481e-05
 [797,] 7.231825e-04 0.0002020172 9.726379e-05
 [798,] 7.014866e-05 0.0002075273 2.657138e-05
 [799,] 5.643878e-05 0.0002610408 2.037453e-05
 [800,] 1.111454e-04 0.0001908393 3.740468e-05
 [801,] 5.683002e-05 0.0002568228 1.971635e-05
 [802,] 5.793250e-05 0.0002379917 1.905795e-05
 [803,] 1.290978e-04 0.0001975580 4.430871e-05
 [804,] 1.326891e-04 0.0001934374 4.331740e-05
 [805,] 2.915666e-04 0.0001817634 6.326372e-05
 [806,] 1.419644e-04 0.0001940597 4.662018e-05
 [807,] 2.894700e-04 0.0001822876 6.261480e-05
 [808,] 2.938983e-04 0.0001824403 6.325841e-05
 [809,] 2.994630e-04 0.0001836361 6.338480e-05
 [810,] 6.758792e-04 0.0001959455 9.820663e-05
 [811,] 7.109705e-04 0.0001959455 1.016912e-04
 [812,] 1.187193e-04 0.0001940463 3.936861e-05
 [813,] 1.199055e-04 0.0001943851 3.960886e-05
 [814,] 6.501089e-04 0.0001957560 9.578641e-05
 [815,] 2.948698e-04 0.0001831515 6.290651e-05
 [816,] 6.465250e-04 0.0001810997 1.343545e-04
 [817,] 1.320593e-04 0.0001937459 4.313015e-05
 [818,] 6.501089e-04 0.0001959455 9.562095e-05
 [819,] 7.089521e-04 0.0001959455 1.014919e-04
 [820,] 1.325124e-04 0.0001948624 4.308163e-05
 [821,] 1.325802e-04 0.0001948720 4.309049e-05
 [822,] 2.626906e-04 0.0001801194 5.935492e-05
 [823,] 6.873250e-04 0.0001962210 9.875373e-05
 [824,] 6.573409e-04 0.0001974742 9.504150e-05
 [825,] 6.573409e-04 0.0001962210 9.578322e-05
 [826,] 1.417956e-04 0.0001939595 4.664767e-05
 [827,] 2.755126e-04 0.0001796193 6.169561e-05
 [828,] 2.617413e-04 0.0001796193 5.929803e-05
 [829,] 2.733697e-04 0.0001796193 6.132365e-05
 [830,] 5.678432e-04 0.0001962210 8.672214e-05
 [831,] 2.597554e-04 0.0001796193 5.895087e-05
 [832,] 2.542792e-04 0.0001803177 5.761718e-05
 [833,] 2.714429e-04 0.0001794823 6.107133e-05
 [834,] 1.416613e-04 0.0001938968 4.658001e-05
 [835,] 5.699247e-04 0.0001794414 1.223286e-04
 [836,] 6.950936e-04 0.0001967347 9.905184e-05
 [837,] 1.354528e-04 0.0001947864 4.354654e-05
 [838,] 1.355518e-04 0.0001947758 4.356803e-05
 [839,] 2.579696e-04 0.0001795306 5.851498e-05
 [840,] 1.418613e-04 0.0001938822 4.664619e-05
 [841,] 2.560265e-04 0.0001793804 5.825889e-05
 [842,] 3.144238e-04 0.0001784084 6.946619e-05
 [843,] 1.189253e-04 0.0001849245 3.675945e-05
 [844,] 2.241304e-04 0.0001807121 5.265290e-05
 [845,] 5.438861e-04 0.0001801399 1.184786e-04
 [846,] 1.999904e-04 0.0001931743 4.712068e-05
 [847,] 2.453880e-04 0.0001793113 5.717298e-05
 [848,] 2.437206e-04 0.0001793113 5.687097e-05
 [849,] 1.418342e-04 0.0001938602 4.664074e-05
 [850,] 7.685049e-05 0.0002276355 3.189769e-05
 [851,] 1.418086e-04 0.0001938656 4.663647e-05
 [852,] 2.506688e-04 0.0001793113 5.812778e-05
 [853,] 2.489466e-04 0.0001791526 5.790688e-05
 [854,] 1.345528e-04 0.0001958401 4.302654e-05
 [855,] 2.525842e-04 0.0001823377 5.688611e-05
 [856,] 1.418312e-04 0.0001938748 4.666601e-05
 [857,] 2.248953e-04 0.0001803597 5.258088e-05
 [858,] 2.248953e-04 0.0001803597 5.258088e-05
 [859,] 2.453880e-04 0.0001793113 5.717298e-05
 [860,] 2.248953e-04 0.0001803597 5.258088e-05
 [861,] 5.359206e-04 0.0001798683 1.173368e-04
 [862,] 2.419065e-04 0.0001794410 5.647200e-05
 [863,] 5.019042e-04 0.0001840066 1.614379e-04
 [864,] 5.951724e-04 0.0001990495 8.950981e-05
 [865,] 5.703850e-04 0.0001797337 1.240871e-04
 [866,] 5.791146e-04 0.0001983774 8.756246e-05
 [867,] 2.470728e-04 0.0001793113 5.747789e-05
 [868,] 5.951724e-04 0.0001987521 8.972857e-05
 [869,] 5.951724e-04 0.0001988531 8.965401e-05
 [870,] 5.299708e-04 0.0001988531 8.286513e-05
 [871,] 1.326977e-04 0.0001958914 4.267094e-05
 [872,] 3.237846e-04 0.0001940611 6.281421e-05
 [873,] 2.453880e-04 0.0001791824 5.724465e-05
 [874,] 2.453880e-04 0.0001791824 5.724465e-05
 [875,] 1.247249e-04 0.0001958100 4.080796e-05
 [876,] 6.335418e-04 0.0001978222 9.439932e-05
 [877,] 1.415606e-04 0.0001938253 4.655930e-05
 [878,] 2.276735e-04 0.0001803597 5.306438e-05
 [879,] 1.415643e-04 0.0001938266 4.655809e-05
 [880,] 1.287894e-04 0.0001937761 4.247455e-05
 [881,] 5.985335e-04 0.0001992467 8.970951e-05
 [882,] 1.322482e-04 0.0001953142 4.265319e-05
 [883,] 6.299235e-04 0.0001977123 9.411678e-05
 [884,] 6.299235e-04 0.0001977123 9.411678e-05
 [885,] 2.638586e-04 0.0001814265 5.871214e-05
 [886,] 5.985335e-04 0.0002000244 8.914848e-05
 [887,] 5.985335e-04 0.0002000244 8.914848e-05
 [888,] 6.726017e-05 0.0002236699 2.594593e-05
 [889,] 1.415749e-04 0.0001938396 4.655633e-05
 [890,] 2.489466e-04 0.0001826475 5.597092e-05
 [891,] 2.470728e-04 0.0001821095 5.604548e-05
 [892,] 6.019194e-04 0.0002004285 8.920327e-05
 [893,] 6.053303e-04 0.0002000244 8.983489e-05
 [894,] 2.506688e-04 0.0001813343 5.704627e-05
 [895,] 2.506688e-04 0.0001813343 5.704627e-05
 [896,] 2.351024e-04 0.0001816063 5.381215e-05
 [897,] 6.034342e-04 0.0001998237 8.989548e-05
 [898,] 6.053303e-04 0.0001998237 8.998000e-05
 [899,] 2.333979e-04 0.0001814628 5.355159e-05
 [900,] 2.378687e-04 0.0001814628 5.431146e-05
 [901,] 6.053303e-04 0.0001996239 9.012548e-05
 [902,] 2.543448e-04 0.0001805541 5.793369e-05
 [903,] 2.218911e-04 0.0001963772 7.076321e-05
 [904,] 6.370712e-04 0.0001807579 1.345232e-04
 [905,] 2.543448e-04 0.0001804963 5.812730e-05
 [906,] 2.164784e-04 0.0001964038 6.902371e-05
 [907,] 2.370272e-04 0.0001804963 5.505530e-05
 [908,] 6.087664e-04 0.0001994448 9.060569e-05
 [909,] 5.310970e-04 0.0001830407 1.405277e-04
 [910,] 2.543448e-04 0.0001804963 5.812730e-05
 [911,] 6.022613e-04 0.0001990495 8.951078e-05
 [912,] 6.087664e-04 0.0001996239 9.047363e-05
 [913,] 1.571569e-04 0.0001963445 5.058026e-05
 [914,] 2.453880e-04 0.0001804963 5.654193e-05
 [915,] 1.317490e-04 0.0001954094 4.257049e-05
 [916,] 6.122278e-04 0.0001996239 9.082390e-05
 [917,] 6.122278e-04 0.0001994448 9.095678e-05
 [918,] 1.418195e-04 0.0001937944 4.663285e-05
 [919,] 1.418512e-04 0.0001938079 4.664229e-05
 [920,] 1.418086e-04 0.0001937944 4.663069e-05
 [921,] 6.122278e-04 0.0001994448 9.095678e-05
 [922,] 2.363466e-04 0.0001810753 5.423034e-05
 [923,] 2.525842e-04 0.0001805196 5.780383e-05
 [924,] 1.418264e-04 0.0001937950 4.663420e-05
 [925,] 2.525842e-04 0.0001805196 5.780383e-05
 [926,] 6.335418e-04 0.0001994448 9.310885e-05
 [927,] 6.042365e-05 0.0002401570 2.249881e-05
 [928,] 2.525842e-04 0.0001804963 5.781627e-05
 [929,] 5.778527e-04 0.0001806940 1.237524e-04
 [930,] 6.122278e-04 0.0001994448 9.095678e-05
 [931,] 5.873709e-04 0.0001806940 1.255214e-04
 [932,] 5.873709e-04 0.0001807172 1.254877e-04
 [933,] 1.439650e-04 0.0001961867 4.762248e-05
 [934,] 6.157149e-04 0.0001990495 9.160820e-05
 [935,] 1.402175e-04 0.0001935731 4.610572e-05
 [936,] 1.317490e-04 0.0001953857 4.257204e-05
 [937,] 3.533196e-04 0.0001797256 7.616191e-05
 [938,] 6.055241e-04 0.0001990495 8.983808e-05
 [939,] 2.543448e-04 0.0001803829 5.818862e-05
 [940,] 1.415624e-04 0.0001937967 4.655469e-05
 [941,] 5.491660e-04 0.0001805121 1.186471e-04
 [942,] 5.915574e-04 0.0001990495 8.833727e-05
 [943,] 5.778527e-04 0.0001808581 1.235199e-04
 [944,] 6.122278e-04 0.0001970277 9.283619e-05
 [945,] 2.506688e-04 0.0001802470 5.761020e-05
 [946,] 1.406349e-04 0.0001937793 4.625288e-05
 [947,] 7.655528e-05 0.0002133577 3.090302e-05
 [948,] 1.406297e-04 0.0001937798 4.625176e-05
 [949,] 6.121192e-04 0.0001991448 9.042709e-05
 [950,] 1.415709e-04 0.0001938095 4.655695e-05
 [951,] 8.325617e-05 0.0002290456 3.349885e-05
 [952,] 1.406192e-04 0.0001937779 4.625045e-05
 [953,] 2.362451e-04 0.0001805196 5.447467e-05
 [954,] 1.638747e-04 0.0001979235 5.145880e-05
 [955,] 1.416182e-04 0.0001937955 4.656521e-05
 [956,] 6.255418e-04 0.0001811425 1.318953e-04
 [957,] 6.053303e-04 0.0001994448 9.025672e-05
 [958,] 6.053303e-04 0.0001994448 9.025672e-05
 [959,] 1.415933e-04 0.0001937924 4.656040e-05
 [960,] 1.416003e-04 0.0001937967 4.656063e-05
 [961,] 2.969368e-04 0.0001843746 6.672451e-05
 [962,] 6.019194e-04 0.0001994448 8.990988e-05
 [963,] 1.415749e-04 0.0001937955 4.655580e-05
 [964,] 1.315901e-04 0.0001956298 4.253807e-05
 [965,] 6.019194e-04 0.0001992467 9.005515e-05
 [966,] 2.363466e-04 0.0001805196 5.449218e-05
 [967,] 6.022613e-04 0.0001992467 8.936612e-05
 [968,] 1.312951e-04 0.0001956298 4.250610e-05
 [969,] 6.152564e-04 0.0001817076 1.291819e-04
 [970,] 5.985335e-04 0.0001984824 9.027602e-05
 [971,] 5.951724e-04 0.0001982886 9.007423e-05
 [972,] 5.951724e-04 0.0001982886 9.007423e-05
 [973,] 2.489466e-04 0.0001798580 5.751335e-05
 [974,] 1.415624e-04 0.0001940955 4.659825e-05
 [975,] 2.489466e-04 0.0001795899 5.766074e-05
 [976,] 1.358727e-04 0.0001955866 4.323913e-05
 [977,] 5.961925e-04 0.0001811425 1.265051e-04
 [978,] 5.951724e-04 0.0001977123 9.051215e-05
 [979,] 1.314439e-04 0.0001954172 4.254848e-05
 [980,] 1.406192e-04 0.0001938998 4.626312e-05
 [981,] 2.525842e-04 0.0001793334 5.846069e-05
 [982,] 5.849269e-04 0.0001964346 9.376901e-05
 [983,] 5.849269e-04 0.0001962501 9.391943e-05
 [984,] 9.525020e-05 0.0001961737 3.044748e-05
 [985,] 2.525842e-04 0.0001789491 5.868500e-05
 [986,] 1.460151e-04 0.0001965868 4.654619e-05
 [987,] 2.489466e-04 0.0001788226 5.809756e-05
 [988,] 1.450083e-04 0.0001966530 4.617942e-05
 [989,] 5.310970e-04 0.0001840113 1.350558e-04
 [990,] 5.918359e-04 0.0001969747 9.073430e-05
 [991,] 2.333979e-04 0.0001786971 5.489430e-05
 [992,] 2.525842e-04 0.0002007861 4.796044e-05
 [993,] 5.821929e-04 0.0002060063 8.549822e-05
 [994,] 5.885237e-04 0.0001957014 9.140139e-05
 [995,] 5.984885e-05 0.0002179412 2.141298e-05
 [996,] 5.918359e-04 0.0002056101 8.722733e-05
 [997,] 6.152564e-04 0.0001850242 1.275703e-04
 [998,] 6.799053e-04 0.0001790582 1.449568e-04
 [999,] 1.300120e-04 0.0001954710 4.243571e-05
[1000,] 6.360394e-04 0.0001795026 1.364805e-04
[1001,] 3.588902e-04 0.0001827199 7.419252e-05
[1002,] 5.755149e-04 0.0001966015 8.929157e-05
[1003,] 5.602064e-04 0.0001804192 1.208451e-04
[1004,] 2.318766e-04 0.0001789317 5.449970e-05
[1005,] 1.415624e-04 0.0001938459 4.655893e-05
[1006,] 1.495258e-04 0.0001963931 4.846636e-05
[1007,] 1.415624e-04 0.0001938588 4.656005e-05
[1008,] 5.791146e-04 0.0001969747 8.860081e-05
[1009,] 5.885237e-04 0.0001967877 9.053068e-05
[1010,] 1.402256e-04 0.0001964244 4.553647e-05
[1011,] 5.787315e-04 0.0001967877 8.949088e-05
[1012,] 5.787315e-04 0.0001969747 8.934726e-05
[1013,] 2.402752e-04 0.0001783255 5.679463e-05
[1014,] 5.135725e-04 0.0001980956 8.194748e-05
[1015,] 2.437206e-04 0.0001784485 5.735874e-05
[1016,] 5.581550e-04 0.0001971626 8.627744e-05
[1017,] 2.453880e-04 0.0001784485 5.766548e-05
[1018,] 2.470728e-04 0.0001784485 5.797518e-05
[1019,] 2.506688e-04 0.0001784485 5.863527e-05
[1020,] 2.506688e-04 0.0001784485 5.863527e-05
[1021,] 2.563028e-04 0.0001789491 5.935945e-05
[1022,] 1.317533e-04 0.0001953305 4.263583e-05
[1023,] 5.400523e-04 0.0001818547 1.152155e-04
[1024,] 5.479969e-04 0.0001808581 1.179637e-04
[1025,] 2.677731e-04 0.0001785514 6.188072e-05
[1026,] 5.885237e-04 0.0001958078 9.159962e-05
[1027,] 5.819717e-04 0.0001962724 9.079511e-05
[1028,] 1.389239e-03 0.0001954666 2.326099e-04
[1029,] 2.659584e-04 0.0001774989 6.267418e-05
[1030,] 6.781616e-04 0.0001713259 1.855083e-04
[1031,] 1.178423e-03 0.0001739649 3.114780e-04
[1032,] 4.436543e-04 0.0001808489 1.022874e-04
[1033,] 1.213988e-03 0.0001725782 3.461443e-04
[1034,] 1.572953e-03 0.0001726922 4.521284e-04
[1035,] 1.418474e-04 0.0001939246 4.659271e-05
[1036,] 1.348480e-04 0.0002675112 7.307937e-05
[1037,] 2.756853e-04 0.0001731007 8.592376e-05
[1038,] 2.756853e-04 0.0001730703 8.560264e-05
[1039,] 4.264188e-04 0.0001801372 1.004606e-04
[1040,] 1.418927e-04 0.0001942683 4.683032e-05
[1041,] 2.756853e-04 0.0001730796 8.570605e-05
[1042,] 9.423615e-05 0.0003529278 5.148896e-05
[1043,] 4.201241e-04 0.0001807976 9.756146e-05
[1044,] 4.159995e-04 0.0001809043 9.652855e-05
[1045,] 4.765926e-04 0.0001819703 1.056047e-04
[1046,] 1.586853e-03 0.0001731342 4.593430e-04
[1047,] 1.274197e-03 0.0001731352 3.725928e-04
[1048,] 1.381821e-03 0.0001732879 4.055212e-04
[1049,] 1.326500e-03 0.0001732794 3.873370e-04
[1050,] 1.140700e-04 0.0001936936 3.762138e-05
[1051,] 1.419384e-04 0.0001939410 4.665061e-05
[1052,] 1.127193e-04 0.0001937378 3.718682e-05
[1053,] 1.419364e-04 0.0001939774 4.664931e-05
[1054,] 5.742271e-05 0.0002012074 1.917980e-05
[1055,] 5.742678e-05 0.0002011667 1.913705e-05
[1056,] 5.751240e-05 0.0002016948 1.908262e-05
[1057,] 5.742200e-05 0.0002023010 1.916188e-05
[1058,] 1.418041e-04 0.0001945669 4.670147e-05
[1059,] 1.418342e-04 0.0001942236 4.665386e-05
[1060,] 1.472374e-04 0.0001945233 5.236088e-05
[1061,] 1.418512e-04 0.0001947063 4.668691e-05
[1062,] 1.102945e-04 0.0003242140 6.278504e-05
[1063,] 1.137478e-04 0.0001940631 3.725332e-05
[1064,] 9.509225e-05 0.0003916121 5.492944e-05
[1065,] 5.868520e-05 0.0001973701 1.989914e-05
[1066,] 5.888874e-05 0.0001963230 1.988078e-05
[1067,] 6.928911e-05 0.0001924219 2.255704e-05
[1068,] 9.370494e-05 0.0001737585 3.154902e-05
[1069,] 6.144654e-05 0.0001964780 2.106451e-05
[1070,] 6.032711e-05 0.0001953255 2.049235e-05
[1071,] 1.418512e-04 0.0001948011 4.670706e-05
[1072,] 1.418613e-04 0.0001948048 4.670480e-05
[1073,] 4.232223e-04 0.0001806548 1.043876e-04
[1074,] 1.417940e-04 0.0001948461 4.675706e-05
[1075,] 6.130873e-05 0.0001940254 2.082680e-05
[1076,] 1.127955e-04 0.0002703098 5.914901e-05
[1077,] 5.899874e-05 0.0001951730 1.989676e-05
[1078,] 1.418829e-04 0.0001957467 4.675308e-05
[1079,] 6.109302e-05 0.0002250327 1.984155e-05
[1080,] 8.606713e-05 0.0001734235 2.878363e-05
[1081,] 5.977721e-05 0.0001959618 2.033605e-05
[1082,] 1.418711e-04 0.0001957908 4.676301e-05
[1083,] 6.110557e-05 0.0001946874 2.078416e-05
[1084,] 3.738355e-04 0.0001819361 9.280434e-05
[1085,] 1.418829e-04 0.0001958610 4.676194e-05
[1086,] 5.977721e-05 0.0001959026 2.033345e-05
[1087,] 9.370494e-05 0.0001731732 3.117229e-05
[1088,] 1.418954e-04 0.0001959821 4.676464e-05
[1089,] 1.407815e-04 0.0001950089 4.661430e-05
[1090,] 4.153150e-04 0.0001809084 1.018658e-04
[1091,] 1.473191e-04 0.0001937966 5.171506e-05
[1092,] 8.589511e-05 0.0001955943 3.026290e-05
[1093,] 8.648285e-05 0.0001737113 2.906951e-05
[1094,] 4.095201e-04 0.0001808583 1.008325e-04
[1095,] 6.190859e-05 0.0002191476 1.958273e-05
[1096,] 6.239144e-05 0.0002173489 1.949665e-05
[1097,] 1.418004e-04 0.0001964071 4.690955e-05
[1098,] 6.015741e-05 0.0001970787 2.054892e-05
[1099,] 1.418004e-04 0.0001964333 4.691252e-05
[1100,] 1.418711e-04 0.0001965415 4.682601e-05
[1101,] 1.007740e-04 0.0003626189 5.862622e-05
[1102,] 9.038786e-05 0.0001788010 3.128874e-05
[1103,] 9.038786e-05 0.0001803846 3.168798e-05
[1104,] 1.254307e-04 0.0001986307 3.912958e-05
[1105,] 4.093367e-04 0.0001804558 1.026844e-04
[1106,] 6.398111e-05 0.0002033831 1.925452e-05
[1107,] 1.143354e-04 0.0001962160 3.718003e-05
[1108,] 9.954914e-05 0.0002592666 5.441308e-05
[1109,] 1.429845e-04 0.0001958029 4.786384e-05
[1110,] 1.423426e-04 0.0001957201 4.721218e-05
[1111,] 5.850044e-05 0.0002007932 1.970125e-05
[1112,] 1.217894e-04 0.0001964929 3.917928e-05
[1113,] 5.921006e-05 0.0002004411 1.995341e-05
[1114,] 1.416843e-04 0.0001974596 4.730633e-05
[1115,] 4.185193e-04 0.0001813327 1.036437e-04
[1116,] 5.346050e-01 0.0001862879 4.595133e-01
[1117,] 4.160891e-04 0.0001812442 1.033916e-04
[1118,] 1.342433e-04 0.0001980614 4.186818e-05
[1119,] 4.704681e-04 0.0001798993 1.192344e-04
[1120,] 6.266094e-05 0.0001922956 1.963369e-05
[1121,] 6.121960e-05 0.0001997598 2.085836e-05
[1122,] 4.969398e-04 0.0001794598 1.274128e-04
[1123,] 5.122323e-04 0.0001795011 1.304828e-04
[1124,] 1.037270e-04 0.0002861007 5.433747e-05
[1125,] 1.422577e-04 0.0001970920 4.717072e-05
[1126,] 5.045081e-04 0.0001790661 1.332651e-04
[1127,] 6.130424e-05 0.0001991687 2.082133e-05
[1128,] 5.168037e-04 0.0001793901 1.335423e-04
[1129,] 1.240985e-04 0.0002042154 3.750446e-05
[1130,] 5.220676e-04 0.0001792733 1.360500e-04
[1131,] 8.570534e-05 0.0001836835 3.058766e-05
[1132,] 1.483705e-04 0.0003027860 1.350453e-04
[1133,] 1.445013e-04 0.0001941192 4.766480e-05
[1134,] 1.429091e-04 0.0001942883 4.710511e-05
[1135,] 1.094326e-04 0.0001810285 3.885886e-05
[1136,] 5.473570e-04 0.0001791054 1.432314e-04
[1137,] 5.980658e-05 0.0001991012 1.998021e-05
[1138,] 6.137466e-05 0.0002805977 2.072022e-05
[1139,] 4.845836e-04 0.0001800450 1.243674e-04
[1140,] 4.869532e-04 0.0001800661 1.247370e-04
[1141,] 4.287684e-04 0.0003875743 1.591104e-03
[1142,] 1.153299e-04 0.0001813387 4.244121e-05
[1143,] 5.956997e-04 0.0001789660 1.563074e-04
[1144,] 1.535978e-04 0.0003292290 2.481443e-04
[1145,] 1.213556e-04 0.0001823358 6.069627e-05
[1146,] 1.557293e-04 0.0003292290 2.673033e-04
[1147,] 1.277990e-04 0.0001970093 3.999449e-05
[1148,] 1.277990e-04 0.0001977346 3.966818e-05
[1149,] 1.036425e-04 0.0001843748 3.770583e-05
[1150,] 5.826198e-04 0.0001786977 1.587272e-04
[1151,] 7.439304e-05 0.0001981392 2.481939e-05
[1152,] 1.177034e-04 0.0003672994 2.776523e-04
[1153,] 8.279054e-04 0.0001785700 2.211570e-04
[1154,] 1.433956e-04 0.0001941459 4.735062e-05
[1155,] 1.429728e-04 0.0001952516 4.713005e-05
[1156,] 1.096129e-04 0.0001842829 4.000292e-05
[1157,] 2.190561e-04 0.0002023001 6.077486e-05
[1158,] 1.166632e-04 0.0001844903 4.284004e-05
[1159,] 1.090793e-03 0.0001810245 3.963810e-04
[1160,] 5.988874e-04 0.0001785651 1.659462e-04
[1161,] 1.110885e-03 0.0001808180 4.025033e-04
[1162,] 1.166632e-04 0.0001835386 4.254271e-05
[1163,] 1.048781e-04 0.0004193131 6.854199e-05
[1164,] 6.092455e-04 0.0001783578 1.695127e-04
[1165,] 1.212677e-04 0.0001844601 4.932290e-05
[1166,] 7.608086e-04 0.0001792723 2.629255e-04
[1167,] 1.090696e-04 0.0004045975 7.188255e-05
[1168,] 6.851591e-04 0.0001784291 1.930882e-04
[1169,] 1.229869e-04 0.0001855261 5.611123e-05
[1170,] 5.415596e-04 0.0001790613 1.436787e-04
[1171,] 4.726885e-04 0.0001783075 1.371011e-04
[1172,] 6.050678e-05 0.0002297353 2.033927e-05
[1173,] 2.191952e-04 0.0003336671 5.288109e-04
[1174,] 7.003545e-04 0.0001782647 2.271443e-04
[1175,] 1.035853e-03 0.0001800457 3.673550e-04
[1176,] 6.069457e-05 0.0002435814 2.027727e-05
[1177,] 1.368979e-04 0.0001839327 5.056442e-05
[1178,] 7.126755e-04 0.0001784096 1.992050e-04
[1179,] 5.922056e-05 0.0002395324 2.027723e-05
[1180,] 5.141210e-04 0.0001784096 1.481133e-04
[1181,] 1.099513e-04 0.0003658843 6.925423e-05
[1182,] 5.918810e-05 0.0002495521 2.056903e-05
[1183,] 6.426544e-04 0.0001792997 1.999285e-04
[1184,] 5.924041e-05 0.0002526224 2.036904e-05
[1185,] 1.413332e-04 0.0001953499 4.664443e-05
[1186,] 1.414062e-04 0.0001953499 4.659436e-05
[1187,] 1.342477e-04 0.0001827041 4.898323e-05
[1188,] 5.385820e-04 0.0001785008 1.540634e-04
[1189,] 7.313813e-04 0.0001786212 2.044175e-04
[1190,] 5.817837e-04 0.0001784602 1.609915e-04
[1191,] 1.875197e-04 0.0003418278 4.834256e-04
[1192,] 1.408596e-04 0.0001943551 4.641048e-05
[1193,] 6.383325e-05 0.0002567040 1.971300e-05
[1194,] 1.261456e-04 0.0001800280 4.475524e-05
[1195,] 1.246857e-04 0.0001980845 4.076162e-05
[1196,] 1.408596e-04 0.0001943688 4.641222e-05
[1197,] 8.884081e-04 0.0001786861 2.324630e-04
[1198,] 5.943245e-05 0.0002650499 2.015168e-05
[1199,] 3.024360e-04 0.0001991880 1.132944e-04
[1200,] 1.413269e-04 0.0001953993 4.667036e-05
[1201,] 1.419079e-04 0.0001953000 4.712505e-05
[1202,] 1.586262e-03 0.0001842367 6.013364e-04
[1203,] 1.899478e-03 0.0001840885 7.180390e-04
[1204,] 1.569137e-04 0.0001900686 6.041226e-05
[1205,] 1.630894e-04 0.0001928458 5.353033e-05
[1206,] 7.593043e-04 0.0001820458 2.424877e-04
[1207,] 9.557661e-04 0.0001817398 3.021110e-04
[1208,] 1.400594e-04 0.0002140392 5.886473e-05
[1209,] 1.786957e-04 0.0002142229 7.908571e-05
[1210,] 9.110303e-04 0.0001813425 2.789973e-04
[1211,] 8.996445e-04 0.0001816199 2.838757e-04
[1212,] 7.728547e-04 0.0001818195 2.484946e-04
[1213,] 2.724445e-04 0.0001946740 1.117860e-04
[1214,] 1.025277e-03 0.0001818586 3.241721e-04
[1215,] 3.646587e-03 0.0001842082 1.376247e-03
[1216,] 1.161257e-04 0.0003738542 7.590357e-05
[1217,] 2.423078e-04 0.0001951428 9.913700e-05
[1218,] 2.603867e-04 0.0001947793 1.067214e-04
[1219,] 1.351933e-04 0.0003474631 9.053038e-05
[1220,] 1.367763e-04 0.0003664251 9.470856e-05
[1221,] 7.603675e-04 0.0001817097 2.394156e-04
[1222,] 1.139632e-04 0.0003689998 7.269911e-05
[1223,] 7.128687e-04 0.0001816948 2.236934e-04
[1224,] 2.511301e-04 0.0001951752 1.027669e-04
[1225,] 2.485293e-04 0.0001954099 1.018053e-04
[1226,] 2.157456e-04 0.0001993191 8.958609e-05
[1227,] 1.481887e-04 0.0003250115 9.883596e-05
[1228,] 1.511457e-04 0.0003759276 1.098907e-04
[1229,] 6.834923e-04 0.0001827650 2.178354e-04
[1230,] 6.935470e-05 0.0002194226 1.896656e-05
[1231,] 8.560686e-05 0.0002041886 2.670066e-05
[1232,] 4.507747e-04 0.0001826614 1.444697e-04
[1233,] 1.184769e-04 0.0003228890 7.286123e-05
[1234,] 1.198043e-04 0.0002001705 3.671085e-05
[1235,] 2.900590e-03 0.0001861616 1.069099e-03
[1236,] 2.292585e-04 0.0002020759 9.548626e-05
[1237,] 2.160357e-03 0.0001886379 8.433124e-04
[1238,] 6.643231e-05 0.0002159103 1.880313e-05
[1239,] 1.434443e-04 0.0001949008 4.726607e-05
[1240,] 4.085091e-04 0.0001859701 1.374671e-04
[1241,] 1.085513e-04 0.0004499125 7.324369e-05
[1242,] 5.721897e-05 0.0002378580 2.107735e-05
[1243,] 6.220054e-05 0.0002494420 2.552291e-05
[1244,] 6.125632e-05 0.0002445508 2.470783e-05
[1245,] 1.438743e-04 0.0001946873 4.738804e-05
[1246,] 1.238125e-04 0.0003794117 8.437319e-05
[1247,] 1.099640e-04 0.0004598343 7.629158e-05
[1248,] 1.280816e-04 0.0003014009 7.568591e-05
[1249,] 6.220054e-05 0.0002766260 2.630551e-05
[1250,] 5.899962e-05 0.0002766260 2.375941e-05
[1251,] 6.187641e-05 0.0002803797 2.615803e-05
[1252,] 1.253561e-04 0.0003070983 7.410640e-05
[1253,] 6.146291e-05 0.0002828045 2.589941e-05
[1254,] 1.280816e-04 0.0002982305 7.502089e-05
[1255,] 6.055920e-05 0.0002751764 2.478695e-05
[1256,] 6.211980e-05 0.0002763929 2.605215e-05
[1257,] 6.142522e-05 0.0002763929 2.550959e-05
[1258,] 1.462358e-04 0.0004298777 1.156638e-04
[1259,] 6.440429e-05 0.0002806245 2.787352e-05
[1260,] 6.483662e-05 0.0002781035 2.811669e-05
[1261,] 1.318801e-04 0.0002984522 7.786339e-05
[1262,] 1.874887e-04 0.0001977870 6.303185e-05
[1263,] 6.682194e-05 0.0001490328 2.139201e-05
[1264,] 1.135824e-04 0.0001606077 4.020439e-05
[1265,] 6.682194e-05 0.0001490691 2.148903e-05
[1266,] 5.874170e-05 0.0001487006 1.896991e-05
[1267,] 1.067948e-04 0.0001495306 3.440543e-05
[1268,] 1.154950e-04 0.0002235380 5.194258e-05
[1269,] 9.920288e-05 0.0001501323 3.253486e-05
[1270,] 1.149222e-04 0.0001503745 3.804555e-05
[1271,] 1.283986e-04 0.0001806076 5.236612e-05
[1272,] 7.214106e-05 0.0001498210 2.374263e-05
[1273,] 1.192789e-04 0.0001498823 3.904593e-05
[1274,] 6.229265e-05 0.0001492516 2.038846e-05
[1275,] 1.130604e-04 0.0001497667 3.695214e-05
[1276,] 1.248559e-04 0.0001810656 5.089352e-05
[1277,] 1.303285e-04 0.0001813621 5.343522e-05
[1278,] 1.361938e-04 0.0001820280 5.627263e-05
[1279,] 1.361938e-04 0.0001816938 5.617717e-05
[1280,] 1.122794e-04 0.0002229467 4.969168e-05
[1281,] 1.361938e-04 0.0001807070 5.589250e-05
[1282,] 1.283986e-04 0.0001813301 5.255647e-05
[1283,] 1.265141e-04 0.0001810010 5.162267e-05
[1284,] 6.147892e-05 0.0001484007 1.999321e-05
[1285,] 6.380563e-05 0.0001492052 2.086765e-05
[1286,] 1.979899e-04 0.0001866899 7.408718e-05
[1287,] 1.595582e-04 0.0001556296 5.654429e-05
[1288,] 6.004125e-05 0.0001498568 1.966991e-05
[1289,] 6.069745e-05 0.0001501633 1.996210e-05
[1290,] 2.314606e-04 0.0002076615 1.073049e-04
[1291,] 2.141694e-04 0.0004586814 1.857297e-04
[1292,] 2.312114e-04 0.0002042314 1.048606e-04
[1293,] 1.655053e-04 0.0004537374 1.303634e-04
[1294,] 2.141694e-04 0.0004563297 1.850184e-04
[1295,] 2.189373e-04 0.0002029737 9.788890e-05
[1296,] 6.531113e-05 0.0002440377 2.730049e-05
[1297,] 2.433320e-04 0.0004407539 2.129265e-04
[1298,] 1.156750e-04 0.0001893227 3.798361e-05
[1299,] 7.187596e-05 0.0002703148 3.281518e-05
[1300,] 2.418892e-04 0.0001801092 6.234489e-05
[1301,] 7.856584e-05 0.0003459747 1.987274e-05
[1302,] 6.194474e-05 0.0003954369 1.873570e-05
[1303,] 6.198337e-05 0.0003889034 1.871715e-05
[1304,] 7.464995e-05 0.0004149142 1.873800e-05
[1305,] 7.464995e-05 0.0004136338 1.872734e-05
[1306,] 7.858738e-05 0.0003334970 1.991332e-05
[1307,] 5.777213e-05 0.0003571871 2.232984e-05
[1308,] 8.174007e-05 0.0003402883 1.994472e-05
[1309,] 6.120530e-05 0.0004307472 1.861995e-05
[1310,] 6.146883e-05 0.0004164307 1.855842e-05
[1311,] 9.780759e-05 0.0002010321 3.209262e-05
[1312,] 7.696415e-05 0.0004405259 1.878624e-05
[1313,] 7.858738e-05 0.0003430907 1.986777e-05
[1314,] 1.922287e-04 0.0001795126 5.320038e-05
[1315,] 6.218575e-05 0.0003929504 1.844802e-05
[1316,] 6.400940e-05 0.0003662628 1.853087e-05
[1317,] 1.984920e-04 0.0001787796 5.480412e-05
[1318,] 6.159369e-05 0.0003843474 1.848454e-05
[1319,] 6.433735e-05 0.0003482882 1.850583e-05
[1320,] 6.377664e-05 0.0004070337 2.121679e-05
[1321,] 6.176769e-05 0.0003282618 1.861919e-05
[1322,] 7.666713e-05 0.0003102872 1.987320e-05
[1323,] 6.185872e-05 0.0003167865 1.883818e-05
[1324,] 5.990331e-05 0.0003308583 1.923812e-05
[1325,] 6.583121e-05 0.0002057443 2.168737e-05
[1326,] 8.756692e-05 0.0001643363 3.187370e-05
[1327,] 2.262663e-04 0.0001712942 5.685290e-05
[1328,] 6.284128e-05 0.0001593333 1.977177e-05
[1329,] 2.399653e-04 0.0001711296 5.978060e-05
[1330,] 2.325671e-04 0.0001701010 6.240212e-05
[1331,] 7.880320e-05 0.0001964995 2.614583e-05
[1332,] 2.422450e-04 0.0001683263 6.635769e-05
[1333,] 2.385414e-04 0.0001677769 6.576307e-05
[1334,] 7.818425e-05 0.0001964844 2.595877e-05
[1335,] 2.566775e-04 0.0001691392 6.544009e-05
[1336,] 2.385414e-04 0.0001670279 6.672400e-05
[1337,] 2.665503e-04 0.0001684537 6.833587e-05
[1338,] 2.648925e-04 0.0001683971 6.809379e-05
[1339,] 7.654834e-05 0.0001965310 2.545564e-05
[1340,] 2.241428e-04 0.0001660298 6.410054e-05
[1341,] 2.747640e-04 0.0001674755 7.265873e-05
[1342,] 2.275140e-04 0.0001650491 6.717452e-05
[1343,] 2.711052e-04 0.0001670838 7.333275e-05
[1344,] 7.340865e-05 0.0001965934 2.445405e-05
[1345,] 2.660047e-04 0.0001669876 7.260568e-05
[1346,] 2.172056e-04 0.0001648593 6.496273e-05
[1347,] 7.491443e-05 0.0001966298 2.498233e-05
[1348,] 2.241159e-04 0.0001649161 6.778029e-05
[1349,] 1.396003e-04 0.0001648397 4.358735e-05
[1350,] 7.470602e-05 0.0001966583 2.495333e-05
[1351,] 7.304204e-05 0.0001966383 2.436259e-05
[1352,] 7.272457e-05 0.0001966787 2.425657e-05
[1353,] 2.683435e-04 0.0001666719 7.644973e-05
[1354,] 2.876968e-04 0.0001664763 8.197257e-05
[1355,] 7.212068e-05 0.0001968582 2.406998e-05
[1356,] 1.410079e-04 0.0001938375 6.210621e-05
[1357,] 4.574350e-04 0.0001653818 1.406262e-04
[1358,] 7.668314e-05 0.0001968080 2.567966e-05
[1359,] 3.056285e-04 0.0001666781 8.680564e-05
[1360,] 1.673109e-04 0.0001820729 5.475340e-05
[1361,] 6.402873e-05 0.0001767736 2.120465e-05
[1362,] 6.817169e-05 0.0002051642 2.362129e-05
[1363,] 7.225560e-05 0.0001642119 2.312601e-05
[1364,] 7.929622e-05 0.0001586156 2.553207e-05
[1365,] 8.299708e-05 0.0001587010 2.683059e-05
[1366,] 7.750175e-05 0.0001590520 2.519899e-05
[1367,] 1.904115e-04 0.0001609153 5.196776e-05
[1368,] 6.289157e-05 0.0001589865 2.054474e-05
[1369,] 2.004330e-04 0.0001603418 5.495457e-05
[1370,] 2.019626e-04 0.0001603324 5.533696e-05
[1371,] 4.384205e-04 0.0001608930 1.062791e-04
[1372,] 2.007618e-04 0.0001603982 5.487347e-05
[1373,] 7.763679e-05 0.0001581181 2.508827e-05
[1374,] 7.783480e-05 0.0001582394 2.528452e-05
[1375,] 8.213434e-05 0.0001582618 2.666500e-05
[1376,] 7.967610e-05 0.0001582618 2.588739e-05
[1377,] 8.282191e-05 0.0001582394 2.685949e-05
[1378,] 8.335552e-05 0.0001582394 2.702765e-05
[1379,] 7.497982e-05 0.0002175523 2.334516e-05
[1380,] 2.185280e-04 0.0001603647 5.905371e-05
[1381,] 8.479718e-05 0.0001581624 2.738590e-05
[1382,] 8.014670e-05 0.0001581181 2.586996e-05
[1383,] 2.397195e-04 0.0001600821 6.387528e-05
[1384,] 8.479718e-05 0.0001578895 2.737700e-05
[1385,] 7.791843e-05 0.0001582394 2.531099e-05
[1386,] 7.851666e-05 0.0001582182 2.548044e-05
[1387,] 2.261314e-04 0.0001601906 6.140353e-05
[1388,] 2.261314e-04 0.0001601906 6.140353e-05
[1389,] 8.314662e-05 0.0001583337 2.705137e-05
[1390,] 7.851666e-05 0.0001583642 2.559987e-05
[1391,] 7.912771e-05 0.0001584231 2.583615e-05
[1392,] 7.912771e-05 0.0001584231 2.583615e-05
[1393,] 2.257322e-04 0.0001600562 6.203976e-05
[1394,] 6.105241e-05 0.0001908993 2.007077e-05
[1395,] 8.296367e-05 0.0002082641 3.444882e-05
[1396,] 8.133907e-05 0.0002082641 3.351542e-05
[1397,] 7.208486e-04 0.0001602970 1.665094e-04
[1398,] 8.909554e-05 0.0001587431 2.774629e-05
[1399,] 2.425767e-04 0.0001599042 6.836814e-05
[1400,] 2.329828e-04 0.0001599042 6.597785e-05
[1401,] 2.329828e-04 0.0001599068 6.610515e-05
[1402,] 2.360622e-04 0.0001599068 6.687609e-05
[1403,] 2.377830e-04 0.0001599105 6.743795e-05
[1404,] 2.360622e-04 0.0001599054 6.623125e-05
[1405,] 8.530289e-05 0.0001584633 2.689995e-05
[1406,] 2.531101e-04 0.0001599105 7.132884e-05
[1407,] 9.254703e-05 0.0001585033 2.897541e-05
[1408,] 6.654467e-05 0.0002049912 2.543047e-05
[1409,] 5.116008e-04 0.0001600964 1.284027e-04
[1410,] 7.739989e-04 0.0001600757 1.854575e-04
[1411,] 7.639902e-04 0.0001601413 1.821883e-04
[1412,] 5.955274e-04 0.0001602735 1.487182e-04
[1413,] 7.737437e-04 0.0001603232 1.860393e-04
[1414,] 2.478120e-04 0.0001601913 7.053495e-05
[1415,] 7.260803e-04 0.0001602263 1.784890e-04
[1416,] 1.017974e-04 0.0001588605 3.228478e-05
[1417,] 6.402051e-04 0.0001602173 1.599631e-04
[1418,] 5.233605e-04 0.0001604318 1.354623e-04
[1419,] 5.514016e-04 0.0001604166 1.429488e-04
[1420,] 2.126624e-04 0.0001606673 6.111173e-05
[1421,] 4.255301e-04 0.0001606600 1.200102e-04
[1422,] 1.548522e-04 0.0001921525 5.107259e-05
[1423,] 9.035308e-05 0.0001717438 2.390777e-05
[1424,] 8.990250e-05 0.0001789985 2.323974e-05
[1425,] 9.155075e-05 0.0001767261 2.366149e-05
[1426,] 7.907441e-05 0.0001674636 2.178990e-05
[1427,] 8.794333e-05 0.0001780108 2.288135e-05
[1428,] 8.020620e-05 0.0001656185 2.210098e-05
[1429,] 8.178724e-05 0.0001636804 2.249913e-05
[1430,] 7.705533e-05 0.0001669843 2.136197e-05
[1431,] 7.608212e-05 0.0001670470 2.117075e-05
[1432,] 8.617141e-05 0.0001622793 2.350064e-05
[1433,] 2.276847e-04 0.0001596191 5.264872e-05
[1434,] 7.845732e-05 0.0001636285 2.176885e-05
[1435,] 1.944276e-04 0.0001515713 5.035899e-05
[1436,] 1.808430e-04 0.0001591645 4.371453e-05
[1437,] 1.531353e-04 0.0001894750 4.964477e-05
[1438,] 1.720327e-04 0.0001717767 3.888241e-05
[1439,] 1.688204e-04 0.0001836705 3.625736e-05
[1440,] 2.158733e-04 0.0001841711 4.396426e-05
[1441,] 2.283406e-04 0.0001908577 4.479715e-05
[1442,] 2.329762e-04 0.0001883928 4.591805e-05
[1443,] 8.159022e-05 0.0001842988 2.146170e-05
[1444,] 8.706318e-05 0.0001580313 2.408896e-05
[1445,] 8.674945e-05 0.0001579717 2.402755e-05
[1446,] 8.587667e-05 0.0001585137 2.378377e-05
[1447,] 9.013900e-05 0.0001577840 2.478127e-05
[1448,] 2.634723e-04 0.0001563892 6.080504e-05
[1449,] 9.209314e-05 0.0001591298 2.497645e-05
[1450,] 8.418726e-05 0.0001593985 2.328016e-05
[1451,] 8.418726e-05 0.0001588641 2.332888e-05
[1452,] 2.696694e-04 0.0001566265 6.208733e-05
[1453,] 1.525036e-04 0.0001902804 4.960733e-05
[1454,] 2.479270e-04 0.0001547478 5.885096e-05
[1455,] 7.993345e-05 0.0001572718 2.256448e-05
[1456,] 9.087258e-05 0.0001780404 2.418274e-05
[1457,] 2.355516e-04 0.0001542801 5.624265e-05
[1458,] 8.647676e-05 0.0001556288 2.409311e-05
[1459,] 2.521440e-04 0.0001544980 5.950376e-05
[1460,] 8.147261e-05 0.0001588771 2.269777e-05
[1461,] 2.558754e-04 0.0001553971 5.971241e-05
[1462,] 2.411313e-04 0.0001551681 5.687533e-05
[1463,] 8.639066e-05 0.0001565877 2.396643e-05
[1464,] 8.552618e-05 0.0001565877 2.377929e-05
[1465,] 8.727419e-05 0.0001565877 2.415771e-05
[1466,] 9.004314e-05 0.0001556360 2.495008e-05
[1467,] 8.304318e-05 0.0001556360 2.340420e-05
[1468,] 8.639066e-05 0.0001563445 2.399317e-05
[1469,] 8.639066e-05 0.0001561041 2.401999e-05
[1470,] 8.573762e-05 0.0001565656 2.389390e-05
[1471,] 8.488746e-05 0.0001565656 2.370843e-05
[1472,] 8.749456e-05 0.0001563290 2.430462e-05
[1473,] 2.525030e-04 0.0001544990 5.994423e-05
[1474,] 8.405567e-05 0.0001563290 2.355208e-05
[1475,] 8.488746e-05 0.0001568050 2.368288e-05
[1476,] 2.498294e-04 0.0001549679 5.892688e-05
[1477,] 8.573762e-05 0.0001563290 2.392010e-05
[1478,] 8.493206e-05 0.0001563290 2.374382e-05
[1479,] 8.272142e-05 0.0001563290 2.326027e-05
[1480,] 8.062661e-05 0.0001565656 2.277979e-05
[1481,] 8.062661e-05 0.0001565843 2.277801e-05
[1482,] 8.138238e-05 0.0001570472 2.289808e-05
[1483,] 2.308350e-04 0.0001551879 5.509478e-05
[1484,] 7.966258e-05 0.0001563290 2.259210e-05
[1485,] 7.769673e-05 0.0001560952 2.218442e-05
[1486,] 8.138238e-05 0.0001563290 2.296759e-05
[1487,] 8.138238e-05 0.0001568017 2.292149e-05
[1488,] 8.220687e-05 0.0001553824 2.331061e-05
[1489,] 2.297011e-04 0.0001527992 5.648487e-05
[1490,] 2.233835e-04 0.0001526170 5.525235e-05
[1491,] 2.487397e-04 0.0001522602 6.094903e-05
[1492,] 2.396382e-04 0.0001521030 5.911620e-05
[1493,] 8.258162e-05 0.0001539464 2.356377e-05
[1494,] 2.297011e-04 0.0001519307 5.709611e-05
[1495,] 8.808704e-05 0.0001520574 2.520439e-05
[1496,] 2.589440e-04 0.0001497002 6.673190e-05
[1497,] 9.860100e-05 0.0001482134 2.919311e-05
[1498,] 3.692020e-04 0.0001626892 9.578916e-05
[1499,] 1.551387e-04 0.0001908466 5.019614e-05
[1500,] 1.106081e-04 0.0001888522 3.622996e-05
[1501,] 2.259590e-04 0.0001816936 7.536332e-05
[1502,] 2.405177e-04 0.0001848223 8.034836e-05
[1503,] 2.696593e-04 0.0001765029 6.914686e-05
[1504,] 1.550178e-04 0.0001652548 4.857247e-05
[1505,] 9.003189e-05 0.0001920626 3.009313e-05
[1506,] 2.529008e-04 0.0001794010 7.743396e-05
[1507,] 9.107765e-05 0.0001928463 3.068656e-05
[1508,] 1.864941e-04 0.0001975726 6.552480e-05
[1509,] 2.675801e-04 0.0001794265 8.954774e-05
[1510,] 2.651508e-04 0.0001852637 6.368001e-05
[1511,] 1.549006e-04 0.0001927218 5.189482e-05
[1512,] 7.872575e-05 0.0001567500 2.524882e-05
[1513,] 1.241432e-04 0.0002024283 4.343712e-05
[1514,] 1.415064e-04 0.0001904452 4.653547e-05
[1515,] 1.272528e-04 0.0001803810 3.912378e-05
[1516,] 1.266194e-04 0.0001803464 3.899349e-05
[1517,] 6.147763e-05 0.0001924328 2.053552e-05
```
