## Supplementary material for "Characterization of shared and ancestry-specific signals driving complex traits using multi-ancestry fine-mapping": s1_data_1kg.pvar

```
##FILTER=<ID=PASS,Description="All filters passed">
##reference=ftp://ftp.1000genomes.ebi.ac.uk//vol1/ftp/technical/reference/phase2_reference_assembly_sequence/hs37d5.fa.gz
##contig=<ID=12,assembly=b37,length=133851895>
##ALT=<ID=CNV,Description="Copy Number Polymorphism">
##ALT=<ID=DEL,Description="Deletion">
##ALT=<ID=DUP,Description="Duplication">
##ALT=<ID=INS:ME:ALU,Description="Insertion of ALU element">
##ALT=<ID=INS:ME:LINE1,Description="Insertion of LINE1 element">
##ALT=<ID=INS:ME:SVA,Description="Insertion of SVA element">
##ALT=<ID=INS:MT,Description="Nuclear Mitochondrial Insertion">
##ALT=<ID=INV,Description="Inversion">
##ALT=<ID=CN0,Description="Copy number allele: 0 copies">
##ALT=<ID=CN1,Description="Copy number allele: 1 copy">
##ALT=<ID=CN2,Description="Copy number allele: 2 copies">
##ALT=<ID=CN3,Description="Copy number allele: 3 copies">
##ALT=<ID=CN4,Description="Copy number allele: 4 copies">
##ALT=<ID=CN5,Description="Copy number allele: 5 copies">
##ALT=<ID=CN6,Description="Copy number allele: 6 copies">
##ALT=<ID=CN7,Description="Copy number allele: 7 copies">
##ALT=<ID=CN8,Description="Copy number allele: 8 copies">
##ALT=<ID=CN9,Description="Copy number allele: 9 copies">
##ALT=<ID=CN10,Description="Copy number allele: 10 copies">
##ALT=<ID=CN11,Description="Copy number allele: 11 copies">
##ALT=<ID=CN12,Description="Copy number allele: 12 copies">
##ALT=<ID=CN13,Description="Copy number allele: 13 copies">
##ALT=<ID=CN14,Description="Copy number allele: 14 copies">
##ALT=<ID=CN15,Description="Copy number allele: 15 copies">
##ALT=<ID=CN16,Description="Copy number allele: 16 copies">
##ALT=<ID=CN17,Description="Copy number allele: 17 copies">
##ALT=<ID=CN18,Description="Copy number allele: 18 copies">
##ALT=<ID=CN19,Description="Copy number allele: 19 copies">
##ALT=<ID=CN20,Description="Copy number allele: 20 copies">
##ALT=<ID=CN21,Description="Copy number allele: 21 copies">
##ALT=<ID=CN22,Description="Copy number allele: 22 copies">
##ALT=<ID=CN23,Description="Copy number allele: 23 copies">
##ALT=<ID=CN24,Description="Copy number allele: 24 copies">
##ALT=<ID=CN25,Description="Copy number allele: 25 copies">
##ALT=<ID=CN26,Description="Copy number allele: 26 copies">
##ALT=<ID=CN27,Description="Copy number allele: 27 copies">
##ALT=<ID=CN28,Description="Copy number allele: 28 copies">
##ALT=<ID=CN29,Description="Copy number allele: 29 copies">
##ALT=<ID=CN30,Description="Copy number allele: 30 copies">
##ALT=<ID=CN31,Description="Copy number allele: 31 copies">
##ALT=<ID=CN32,Description="Copy number allele: 32 copies">
##ALT=<ID=CN33,Description="Copy number allele: 33 copies">
##ALT=<ID=CN34,Description="Copy number allele: 34 copies">
##ALT=<ID=CN35,Description="Copy number allele: 35 copies">
##ALT=<ID=CN36,Description="Copy number allele: 36 copies">
##ALT=<ID=CN37,Description="Copy number allele: 37 copies">
##ALT=<ID=CN38,Description="Copy number allele: 38 copies">
##ALT=<ID=CN39,Description="Copy number allele: 39 copies">
##ALT=<ID=CN40,Description="Copy number allele: 40 copies">
##ALT=<ID=CN41,Description="Copy number allele: 41 copies">
##ALT=<ID=CN42,Description="Copy number allele: 42 copies">
##ALT=<ID=CN43,Description="Copy number allele: 43 copies">
##ALT=<ID=CN44,Description="Copy number allele: 44 copies">
##ALT=<ID=CN45,Description="Copy number allele: 45 copies">
##ALT=<ID=CN46,Description="Copy number allele: 46 copies">
##ALT=<ID=CN47,Description="Copy number allele: 47 copies">
##ALT=<ID=CN48,Description="Copy number allele: 48 copies">
##ALT=<ID=CN49,Description="Copy number allele: 49 copies">
##ALT=<ID=CN50,Description="Copy number allele: 50 copies">
##ALT=<ID=CN51,Description="Copy number allele: 51 copies">
##ALT=<ID=CN52,Description="Copy number allele: 52 copies">
##ALT=<ID=CN53,Description="Copy number allele: 53 copies">
##ALT=<ID=CN54,Description="Copy number allele: 54 copies">
##ALT=<ID=CN55,Description="Copy number allele: 55 copies">
##ALT=<ID=CN56,Description="Copy number allele: 56 copies">
##ALT=<ID=CN57,Description="Copy number allele: 57 copies">
##ALT=<ID=CN58,Description="Copy number allele: 58 copies">
##ALT=<ID=CN59,Description="Copy number allele: 59 copies">
##ALT=<ID=CN60,Description="Copy number allele: 60 copies">
##ALT=<ID=CN61,Description="Copy number allele: 61 copies">
##ALT=<ID=CN62,Description="Copy number allele: 62 copies">
##ALT=<ID=CN63,Description="Copy number allele: 63 copies">
##ALT=<ID=CN64,Description="Copy number allele: 64 copies">
##ALT=<ID=CN65,Description="Copy number allele: 65 copies">
##ALT=<ID=CN66,Description="Copy number allele: 66 copies">
##ALT=<ID=CN67,Description="Copy number allele: 67 copies">
##ALT=<ID=CN68,Description="Copy number allele: 68 copies">
##ALT=<ID=CN69,Description="Copy number allele: 69 copies">
##ALT=<ID=CN70,Description="Copy number allele: 70 copies">
##ALT=<ID=CN71,Description="Copy number allele: 71 copies">
##ALT=<ID=CN72,Description="Copy number allele: 72 copies">
##ALT=<ID=CN73,Description="Copy number allele: 73 copies">
##ALT=<ID=CN74,Description="Copy number allele: 74 copies">
##ALT=<ID=CN75,Description="Copy number allele: 75 copies">
##ALT=<ID=CN76,Description="Copy number allele: 76 copies">
##ALT=<ID=CN77,Description="Copy number allele: 77 copies">
##ALT=<ID=CN78,Description="Copy number allele: 78 copies">
##ALT=<ID=CN79,Description="Copy number allele: 79 copies">
##ALT=<ID=CN80,Description="Copy number allele: 80 copies">
##ALT=<ID=CN81,Description="Copy number allele: 81 copies">
##ALT=<ID=CN82,Description="Copy number allele: 82 copies">
##ALT=<ID=CN83,Description="Copy number allele: 83 copies">
##ALT=<ID=CN84,Description="Copy number allele: 84 copies">
##ALT=<ID=CN85,Description="Copy number allele: 85 copies">
##ALT=<ID=CN86,Description="Copy number allele: 86 copies">
##ALT=<ID=CN87,Description="Copy number allele: 87 copies">
##ALT=<ID=CN88,Description="Copy number allele: 88 copies">
##ALT=<ID=CN89,Description="Copy number allele: 89 copies">
##ALT=<ID=CN90,Description="Copy number allele: 90 copies">
##ALT=<ID=CN91,Description="Copy number allele: 91 copies">
##ALT=<ID=CN92,Description="Copy number allele: 92 copies">
##ALT=<ID=CN93,Description="Copy number allele: 93 copies">
##ALT=<ID=CN94,Description="Copy number allele: 94 copies">
##ALT=<ID=CN95,Description="Copy number allele: 95 copies">
##ALT=<ID=CN96,Description="Copy number allele: 96 copies">
##ALT=<ID=CN97,Description="Copy number allele: 97 copies">
##ALT=<ID=CN98,Description="Copy number allele: 98 copies">
##ALT=<ID=CN99,Description="Copy number allele: 99 copies">
##ALT=<ID=CN100,Description="Copy number allele: 100 copies">
##ALT=<ID=CN101,Description="Copy number allele: 101 copies">
##ALT=<ID=CN102,Description="Copy number allele: 102 copies">
##ALT=<ID=CN103,Description="Copy number allele: 103 copies">
##ALT=<ID=CN104,Description="Copy number allele: 104 copies">
##ALT=<ID=CN105,Description="Copy number allele: 105 copies">
##ALT=<ID=CN106,Description="Copy number allele: 106 copies">
##ALT=<ID=CN107,Description="Copy number allele: 107 copies">
##ALT=<ID=CN108,Description="Copy number allele: 108 copies">
##ALT=<ID=CN109,Description="Copy number allele: 109 copies">
##ALT=<ID=CN110,Description="Copy number allele: 110 copies">
##ALT=<ID=CN111,Description="Copy number allele: 111 copies">
##ALT=<ID=CN112,Description="Copy number allele: 112 copies">
##ALT=<ID=CN113,Description="Copy number allele: 113 copies">
##ALT=<ID=CN114,Description="Copy number allele: 114 copies">
##ALT=<ID=CN115,Description="Copy number allele: 115 copies">
##ALT=<ID=CN116,Description="Copy number allele: 116 copies">
##ALT=<ID=CN117,Description="Copy number allele: 117 copies">
##ALT=<ID=CN118,Description="Copy number allele: 118 copies">
##ALT=<ID=CN119,Description="Copy number allele: 119 copies">
##ALT=<ID=CN120,Description="Copy number allele: 120 copies">
##ALT=<ID=CN121,Description="Copy number allele: 121 copies">
##ALT=<ID=CN122,Description="Copy number allele: 122 copies">
##ALT=<ID=CN123,Description="Copy number allele: 123 copies">
##ALT=<ID=CN124,Description="Copy number allele: 124 copies">
##INFO=<ID=CIEND,Number=2,Type=Integer,Description="Confidence interval around END for imprecise variants">
##INFO=<ID=CIPOS,Number=2,Type=Integer,Description="Confidence interval around POS for imprecise variants">
##INFO=<ID=CS,Number=1,Type=String,Description="Source call set.">
##INFO=<ID=END,Number=1,Type=Integer,Description="End coordinate of this variant">
##INFO=<ID=IMPRECISE,Number=0,Type=Flag,Description="Imprecise structural variation">
##INFO=<ID=MC,Number=.,Type=String,Description="Merged calls.">
##INFO=<ID=MEINFO,Number=4,Type=String,Description="Mobile element info of the form NAME,START,END<POLARITY; If there is only 5' OR 3' support for this call, will be NULL NULL for START and END">
##INFO=<ID=MEND,Number=1,Type=Integer,Description="Mitochondrial end coordinate of inserted sequence">
##INFO=<ID=MLEN,Number=1,Type=Integer,Description="Estimated length of mitochondrial insert">
##INFO=<ID=MSTART,Number=1,Type=Integer,Description="Mitochondrial start coordinate of inserted sequence">
##INFO=<ID=SVLEN,Number=.,Type=Integer,Description="SV length. It is only calculated for structural variation MEIs. For other types of SVs; one may calculate the SV length by INFO:END-START+1, or by finding the difference between lengthes of REF and ALT alleles">
##INFO=<ID=SVTYPE,Number=1,Type=String,Description="Type of structural variant">
##INFO=<ID=TSD,Number=1,Type=String,Description="Precise Target Site Duplication for bases, if unknown, value will be NULL">
##INFO=<ID=AC,Number=A,Type=Integer,Description="Total number of alternate alleles in called genotypes">
##INFO=<ID=AF,Number=A,Type=Float,Description="Estimated allele frequency in the range (0,1)">
##INFO=<ID=NS,Number=1,Type=Integer,Description="Number of samples with data">
##INFO=<ID=AN,Number=1,Type=Integer,Description="Total number of alleles in called genotypes">
##INFO=<ID=EAS_AF,Number=A,Type=Float,Description="Allele frequency in the EAS populations calculated from AC and AN, in the range (0,1)">
##INFO=<ID=EUR_AF,Number=A,Type=Float,Description="Allele frequency in the EUR populations calculated from AC and AN, in the range (0,1)">
##INFO=<ID=AFR_AF,Number=A,Type=Float,Description="Allele frequency in the AFR populations calculated from AC and AN, in the range (0,1)">
##INFO=<ID=AMR_AF,Number=A,Type=Float,Description="Allele frequency in the AMR populations calculated from AC and AN, in the range (0,1)">
##INFO=<ID=SAS_AF,Number=A,Type=Float,Description="Allele frequency in the SAS populations calculated from AC and AN, in the range (0,1)">
##INFO=<ID=DP,Number=1,Type=Integer,Description="Total read depth; only low coverage data were counted towards the DP, exome data were not used">
##INFO=<ID=AA,Number=1,Type=String,Description="Ancestral Allele. Format: AA|REF|ALT|IndelType. AA: Ancestral allele, REF:Reference Allele, ALT:Alternate Allele, IndelType:Type of Indel (REF, ALT and IndelType are only defined for indels)">
##INFO=<ID=VT,Number=.,Type=String,Description="indicates what type of variant the line represents">
##INFO=<ID=EX_TARGET,Number=0,Type=Flag,Description="indicates whether a variant is within the exon pull down target boundaries">
##INFO=<ID=MULTI_ALLELIC,Number=0,Type=Flag,Description="indicates whether a site is multi-allelic">
#CHROM	POS	ID	REF	ALT	QUAL	FILTER	INFO
12	109914695	rs10850234	A	C	100	PASS	AC=754;AF=0.150559;AN=5008;NS=2504;DP=17217;EAS_AF=0.0615;AMR_AF=0.147;AFR_AF=0.1846;EUR_AF=0.2008;SAS_AF=0.1472;AA=A|||;VT=SNP
12	109914802	rs11615336	C	A	100	PASS	AC=800;AF=0.159744;AN=5008;NS=2504;DP=13208;EAS_AF=0.125;AMR_AF=0.1643;AFR_AF=0.1876;EUR_AF=0.1769;SAS_AF=0.137;AA=C|||;VT=SNP
12	109914856	rs61941589	C	T	100	PASS	AC=568;AF=0.113419;AN=5008;NS=2504;DP=10071;EAS_AF=0.0833;AMR_AF=0.1196;AFR_AF=0.2769;EUR_AF=0.0159;SAS_AF=0.0194;AA=C|||;VT=SNP
12	109915727	rs1045582	G	T	100	PASS	AC=808;AF=0.161342;AN=5008;NS=2504;DP=17460;EAS_AF=0.125;AMR_AF=0.1657;AFR_AF=0.1936;EUR_AF=0.1759;SAS_AF=0.137;AA=T|||;VT=SNP
12	109915929	rs117721594	C	G	100	PASS	AC=178;AF=0.0355431;AN=5008;NS=2504;DP=18520;EAS_AF=0.0397;AMR_AF=0.0216;AFR_AF=0.0053;EUR_AF=0.0646;SAS_AF=0.0521;AA=C|||;VT=SNP
12	109916462	rs142936386	T	A	100	PASS	AC=143;AF=0.0285543;AN=5008;NS=2504;DP=14853;EAS_AF=0;AMR_AF=0.0533;AFR_AF=0.0023;EUR_AF=0.0805;SAS_AF=0.0225;AA=T|||;VT=SNP
12	109918103	rs11066813	G	A	100	PASS	AC=389;AF=0.0776757;AN=5008;NS=2504;DP=19137;EAS_AF=0;AMR_AF=0.0965;AFR_AF=0.1135;EUR_AF=0.1431;SAS_AF=0.0286;AA=G|||;VT=SNP
12	109918211	rs142891559	G	T	100	PASS	AC=64;AF=0.0127796;AN=5008;NS=2504;DP=17502;EAS_AF=0;AMR_AF=0.0259;AFR_AF=0.003;EUR_AF=0.0268;SAS_AF=0.0153;AA=G|||;VT=SNP
12	109918405	rs11609921	A	G	100	PASS	AC=800;AF=0.159744;AN=5008;NS=2504;DP=17273;EAS_AF=0.125;AMR_AF=0.1643;AFR_AF=0.1884;EUR_AF=0.1759;SAS_AF=0.137;AA=A|||;VT=SNP
12	109918581	rs73196264	A	G	100	PASS	AC=110;AF=0.0219649;AN=5008;NS=2504;DP=17218;EAS_AF=0;AMR_AF=0.0216;AFR_AF=0.0015;EUR_AF=0.0746;SAS_AF=0.0184;AA=A|||;VT=SNP
12	109918834	rs11830623	C	T	100	PASS	AC=568;AF=0.113419;AN=5008;NS=2504;DP=16965;EAS_AF=0.0833;AMR_AF=0.1196;AFR_AF=0.2761;EUR_AF=0.0159;SAS_AF=0.0204;AA=C|||;VT=SNP
12	109918867	rs140644072	G	A	100	PASS	AC=134;AF=0.0267572;AN=5008;NS=2504;DP=14366;EAS_AF=0;AMR_AF=0.0288;AFR_AF=0.0015;EUR_AF=0.0845;SAS_AF=0.0276;AA=G|||;VT=SNP
12	109919337	rs10850240	C	A	100	PASS	AC=874;AF=0.174521;AN=5008;NS=2504;DP=17341;EAS_AF=0.0734;AMR_AF=0.17;AFR_AF=0.177;EUR_AF=0.2654;SAS_AF=0.1851;AA=C|||;VT=SNP
12	109919480	rs79330589	C	T	100	PASS	AC=163;AF=0.0325479;AN=5008;NS=2504;DP=17733;EAS_AF=0;AMR_AF=0.0389;AFR_AF=0.0507;EUR_AF=0.0626;SAS_AF=0.0061;AA=C|||;VT=SNP
12	109919965	rs61941591	A	C	100	PASS	AC=800;AF=0.159744;AN=5008;NS=2504;DP=16489;EAS_AF=0.125;AMR_AF=0.1643;AFR_AF=0.1884;EUR_AF=0.1759;SAS_AF=0.137;AA=A|||;VT=SNP
12	109920071	rs1543896	G	T	100	PASS	AC=2588;AF=0.516773;AN=5008;NS=2504;DP=17090;EAS_AF=0.3095;AMR_AF=0.4899;AFR_AF=0.7685;EUR_AF=0.5417;SAS_AF=0.3834;AA=T|||;VT=SNP
12	109920163	rs1543895	A	G	100	PASS	AC=756;AF=0.150958;AN=5008;NS=2504;DP=16454;EAS_AF=0.1111;AMR_AF=0.1254;AFR_AF=0.3843;EUR_AF=0.0159;SAS_AF=0.0337;AA=A|||;VT=SNP
12	109920501	rs11066839	T	C	100	PASS	AC=658;AF=0.13139;AN=5008;NS=2504;DP=18528;EAS_AF=0.0833;AMR_AF=0.1225;AFR_AF=0.3434;EUR_AF=0.0159;SAS_AF=0.0194;AA=T|||;VT=SNP
12	109921161	rs11066845	A	T	100	PASS	AC=307;AF=0.0613019;AN=5008;NS=2504;DP=19698;EAS_AF=0.0337;AMR_AF=0.0519;AFR_AF=0.0582;EUR_AF=0.0577;SAS_AF=0.1043;AA=A|||;VT=SNP
12	109921258	rs2302702	C	T	100	PASS	AC=567;AF=0.113219;AN=5008;NS=2504;DP=19395;EAS_AF=0.0833;AMR_AF=0.1196;AFR_AF=0.2761;EUR_AF=0.0159;SAS_AF=0.0194;AA=C|||;VT=SNP
12	109921886	rs7296040	T	C	100	PASS	AC=567;AF=0.113219;AN=5008;NS=2504;DP=18707;EAS_AF=0.0833;AMR_AF=0.1196;AFR_AF=0.2761;EUR_AF=0.0159;SAS_AF=0.0194;AA=T|||;VT=SNP
12	109922343	rs143400724	C	T	100	PASS	AC=133;AF=0.0265575;AN=5008;NS=2504;DP=15874;EAS_AF=0;AMR_AF=0.0288;AFR_AF=0.0015;EUR_AF=0.0845;SAS_AF=0.0266;AA=C|||;VT=SNP
12	109922472	rs192106134	G	C	100	PASS	AC=13;AF=0.00259585;AN=5008;NS=2504;DP=15357;EAS_AF=0;AMR_AF=0.0058;AFR_AF=0;EUR_AF=0.0089;SAS_AF=0;AA=G|||;VT=SNP
12	109922734	rs717260	G	A	100	PASS	AC=163;AF=0.0325479;AN=5008;NS=2504;DP=17799;EAS_AF=0;AMR_AF=0.0389;AFR_AF=0.0507;EUR_AF=0.0626;SAS_AF=0.0061;AA=G|||;VT=SNP
12	109922875	rs56007067	T	A	100	PASS	AC=19;AF=0.00379393;AN=5008;NS=2504;DP=21114;EAS_AF=0;AMR_AF=0.0029;AFR_AF=0.0008;EUR_AF=0.0159;SAS_AF=0;AA=T|||;VT=SNP
12	109923138	rs11066856	C	G	100	PASS	AC=149;AF=0.0297524;AN=5008;NS=2504;DP=22325;EAS_AF=0;AMR_AF=0.0447;AFR_AF=0.0053;EUR_AF=0.0994;SAS_AF=0.0112;AA=C|||;VT=SNP
12	109923207	rs12822282	G	A	100	PASS	AC=800;AF=0.159744;AN=5008;NS=2504;DP=21939;EAS_AF=0.125;AMR_AF=0.1643;AFR_AF=0.1884;EUR_AF=0.1759;SAS_AF=0.137;AA=G|||;VT=SNP
12	109923244	rs12826754	A	G	100	PASS	AC=800;AF=0.159744;AN=5008;NS=2504;DP=22298;EAS_AF=0.125;AMR_AF=0.1643;AFR_AF=0.1884;EUR_AF=0.1759;SAS_AF=0.137;AA=A|||;VT=SNP
12	109924528	rs12579916	T	G	100	PASS	AC=809;AF=0.161542;AN=5008;NS=2504;DP=18243;EAS_AF=0.125;AMR_AF=0.1657;AFR_AF=0.1936;EUR_AF=0.1759;SAS_AF=0.138;AA=G|||;VT=SNP
12	109924706	rs7298925	C	T	100	PASS	AC=659;AF=0.131589;AN=5008;NS=2504;DP=21685;EAS_AF=0.0833;AMR_AF=0.1225;AFR_AF=0.3442;EUR_AF=0.0159;SAS_AF=0.0194;AA=C|||;VT=SNP
12	109925489	rs2241215	A	G	100	PASS	AC=2588;AF=0.516773;AN=5008;NS=2504;DP=21837;EAS_AF=0.3095;AMR_AF=0.4899;AFR_AF=0.7685;EUR_AF=0.5417;SAS_AF=0.3834;AA=G|||;VT=SNP
12	109925722	rs12306452	A	G	100	PASS	AC=696;AF=0.138978;AN=5008;NS=2504;DP=20666;EAS_AF=0.0337;AMR_AF=0.1484;AFR_AF=0.1717;EUR_AF=0.2008;SAS_AF=0.1329;AA=A|||;VT=SNP
12	109925865	rs11610558	C	T	100	PASS	AC=802;AF=0.160144;AN=5008;NS=2504;DP=25295;EAS_AF=0.126;AMR_AF=0.1643;AFR_AF=0.1891;EUR_AF=0.1759;SAS_AF=0.137;AA=C|||;VT=SNP
12	109927687	rs2241214	A	T	100	PASS	AC=497;AF=0.0992412;AN=5008;NS=2504;DP=22040;EAS_AF=0.1746;AMR_AF=0.0331;AFR_AF=0.0015;EUR_AF=0.0577;SAS_AF=0.2434;AA=A|||;VT=SNP;EX_TARGET
12	109927827	rs73196268	C	A	100	PASS	AC=133;AF=0.0265575;AN=5008;NS=2504;DP=21908;EAS_AF=0;AMR_AF=0.0288;AFR_AF=0.0015;EUR_AF=0.0845;SAS_AF=0.0266;AA=C|||;VT=SNP
12	109928013	rs7976796	C	T	100	PASS	AC=800;AF=0.159744;AN=5008;NS=2504;DP=21353;EAS_AF=0.125;AMR_AF=0.1643;AFR_AF=0.1884;EUR_AF=0.1759;SAS_AF=0.137;AA=C|||;VT=SNP
12	109929818	rs76062639	A	C	100	PASS	AC=163;AF=0.0325479;AN=5008;NS=2504;DP=19020;EAS_AF=0;AMR_AF=0.0389;AFR_AF=0.0507;EUR_AF=0.0626;SAS_AF=0.0061;AA=A|||;VT=SNP
12	109930497	rs61941592	G	A	100	PASS	AC=816;AF=0.162939;AN=5008;NS=2504;DP=12881;EAS_AF=0.125;AMR_AF=0.1643;AFR_AF=0.2005;EUR_AF=0.1759;SAS_AF=0.137;AA=G|||;VT=SNP
12	109930905	rs7311488	C	G	100	PASS	AC=800;AF=0.159744;AN=5008;NS=2504;DP=19104;EAS_AF=0.125;AMR_AF=0.1643;AFR_AF=0.1884;EUR_AF=0.1759;SAS_AF=0.137;AA=C|||;VT=SNP
12	109931370	rs11066912	C	T	100	PASS	AC=569;AF=0.113618;AN=5008;NS=2504;DP=21790;EAS_AF=0.0843;AMR_AF=0.121;AFR_AF=0.2761;EUR_AF=0.0159;SAS_AF=0.0194;AA=C|||;VT=SNP
12	109931594	rs2287192	G	A	100	PASS	AC=801;AF=0.159944;AN=5008;NS=2504;DP=19334;EAS_AF=0.125;AMR_AF=0.1643;AFR_AF=0.1891;EUR_AF=0.1759;SAS_AF=0.137;AA=A|||;VT=SNP
12	109931630	rs11614551	G	A	100	PASS	AC=808;AF=0.161342;AN=5008;NS=2504;DP=18463;EAS_AF=0.125;AMR_AF=0.1657;AFR_AF=0.1936;EUR_AF=0.1759;SAS_AF=0.137;AA=A|||;VT=SNP
12	109931659	rs73196270	C	T	100	PASS	AC=133;AF=0.0265575;AN=5008;NS=2504;DP=17367;EAS_AF=0;AMR_AF=0.0288;AFR_AF=0.0015;EUR_AF=0.0845;SAS_AF=0.0266;AA=C|||;VT=SNP
12	109931741	rs2287191	C	T	100	PASS	AC=800;AF=0.159744;AN=5008;NS=2504;DP=18462;EAS_AF=0.125;AMR_AF=0.1643;AFR_AF=0.1884;EUR_AF=0.1759;SAS_AF=0.137;AA=C|||;VT=SNP
12	109932980	rs11830566	A	T	100	PASS	AC=594;AF=0.11861;AN=5008;NS=2504;DP=20106;EAS_AF=0.0843;AMR_AF=0.121;AFR_AF=0.295;EUR_AF=0.0159;SAS_AF=0.0194;AA=A|||;VT=SNP
12	109932984	rs11829700	C	G	100	PASS	AC=594;AF=0.11861;AN=5008;NS=2504;DP=19260;EAS_AF=0.0843;AMR_AF=0.121;AFR_AF=0.295;EUR_AF=0.0159;SAS_AF=0.0194;AA=C|||;VT=SNP
12	109933249	rs145835615	G	A	100	PASS	AC=19;AF=0.00379393;AN=5008;NS=2504;DP=20116;EAS_AF=0;AMR_AF=0.0043;AFR_AF=0;EUR_AF=0.0099;SAS_AF=0.0061;AA=G|||;VT=SNP
12	109933522	rs59505191	G	A	100	PASS	AC=594;AF=0.11861;AN=5008;NS=2504;DP=20285;EAS_AF=0.0843;AMR_AF=0.121;AFR_AF=0.295;EUR_AF=0.0159;SAS_AF=0.0194;AA=G|||;VT=SNP
12	109933988	rs73196271	C	G	100	PASS	AC=143;AF=0.0285543;AN=5008;NS=2504;DP=21149;EAS_AF=0;AMR_AF=0.0533;AFR_AF=0.0023;EUR_AF=0.0805;SAS_AF=0.0225;AA=C|||;VT=SNP
12	109934129	rs73196272	T	C	100	PASS	AC=135;AF=0.0269569;AN=5008;NS=2504;DP=21158;EAS_AF=0;AMR_AF=0.0288;AFR_AF=0.0015;EUR_AF=0.0855;SAS_AF=0.0276;AA=T|||;VT=SNP
12	109934386	rs74978040	G	A	100	PASS	AC=53;AF=0.0105831;AN=5008;NS=2504;DP=20125;EAS_AF=0;AMR_AF=0.0231;AFR_AF=0;EUR_AF=0.0328;SAS_AF=0.0041;AA=G|||;VT=SNP
12	109934390	rs4766606	C	G	100	PASS	AC=808;AF=0.161342;AN=5008;NS=2504;DP=20140;EAS_AF=0.125;AMR_AF=0.1657;AFR_AF=0.1936;EUR_AF=0.1759;SAS_AF=0.137;AA=G|||;VT=SNP
12	109934700	rs4766476	A	G	100	PASS	AC=800;AF=0.159744;AN=5008;NS=2504;DP=16799;EAS_AF=0.125;AMR_AF=0.1643;AFR_AF=0.1884;EUR_AF=0.1759;SAS_AF=0.137;AA=A|||;VT=SNP
12	109935081	rs10850274	G	A	100	PASS	AC=874;AF=0.174521;AN=5008;NS=2504;DP=13101;EAS_AF=0.0724;AMR_AF=0.17;AFR_AF=0.1778;EUR_AF=0.2654;SAS_AF=0.1851;AA=g|||;VT=SNP
12	109935475	rs61941631	C	T	100	PASS	AC=808;AF=0.161342;AN=5008;NS=2504;DP=19421;EAS_AF=0.125;AMR_AF=0.1657;AFR_AF=0.1936;EUR_AF=0.1759;SAS_AF=0.137;AA=T|||;VT=SNP
12	109935894	rs2270361	G	C	100	PASS	AC=808;AF=0.161342;AN=5008;NS=2504;DP=19911;EAS_AF=0.125;AMR_AF=0.1657;AFR_AF=0.1936;EUR_AF=0.1759;SAS_AF=0.137;AA=G|||;VT=SNP
12	109936056	rs61748069	T	C	100	PASS	AC=56;AF=0.0111821;AN=5008;NS=2504;DP=20696;EAS_AF=0.001;AMR_AF=0.0058;AFR_AF=0.0015;EUR_AF=0.0378;SAS_AF=0.0112;AA=T|||;VT=SNP;EX_TARGET
12	109936211	rs56244055	G	A	100	PASS	AC=808;AF=0.161342;AN=5008;NS=2504;DP=21728;EAS_AF=0.125;AMR_AF=0.1657;AFR_AF=0.1936;EUR_AF=0.1759;SAS_AF=0.137;AA=A|||;VT=SNP;EX_TARGET
12	109936238	rs73196275	G	T	100	PASS	AC=133;AF=0.0265575;AN=5008;NS=2504;DP=21870;EAS_AF=0;AMR_AF=0.0288;AFR_AF=0.0015;EUR_AF=0.0845;SAS_AF=0.0266;AA=G|||;VT=SNP
12	109936948	rs11611011	C	T	100	PASS	AC=801;AF=0.159944;AN=5008;NS=2504;DP=17277;EAS_AF=0.125;AMR_AF=0.1643;AFR_AF=0.1891;EUR_AF=0.1759;SAS_AF=0.137;AA=C|||;VT=SNP
12	109937092	rs17181453	A	G	100	PASS	AC=178;AF=0.0355431;AN=5008;NS=2504;DP=18564;EAS_AF=0.0397;AMR_AF=0.0216;AFR_AF=0.0053;EUR_AF=0.0646;SAS_AF=0.0521;AA=A|||;VT=SNP
12	109937534	rs7298565	G	A	100	PASS	AC=2590;AF=0.517173;AN=5008;NS=2504;DP=17187;EAS_AF=0.3105;AMR_AF=0.4899;AFR_AF=0.7731;EUR_AF=0.5417;SAS_AF=0.3783;AA=A|||;VT=SNP;EX_TARGET
12	109937907	rs7311187	C	T	100	PASS	AC=2565;AF=0.512181;AN=5008;NS=2504;DP=15101;EAS_AF=0.3075;AMR_AF=0.4899;AFR_AF=0.7564;EUR_AF=0.5417;SAS_AF=0.3783;AA=T|||;VT=SNP
12	109938076	rs35613116	A	C	100	PASS	AC=297;AF=0.0593051;AN=5008;NS=2504;DP=16727;EAS_AF=0.1706;AMR_AF=0.0144;AFR_AF=0.0008;EUR_AF=0.0219;SAS_AF=0.0941;AA=A|||;VT=SNP
12	109938317	rs71456694	A	G	100	PASS	AC=28;AF=0.00559105;AN=5008;NS=2504;DP=17490;EAS_AF=0;AMR_AF=0.0101;AFR_AF=0.0008;EUR_AF=0.0199;SAS_AF=0;AA=A|||;VT=SNP
12	109938465	rs74873251	A	T	100	PASS	AC=179;AF=0.0357428;AN=5008;NS=2504;DP=18496;EAS_AF=0.0397;AMR_AF=0.0216;AFR_AF=0.0061;EUR_AF=0.0656;SAS_AF=0.0511;AA=A|||;VT=SNP
12	109938651	rs55735873	C	T	100	PASS	AC=145;AF=0.0289537;AN=5008;NS=2504;DP=21106;EAS_AF=0;AMR_AF=0.0548;AFR_AF=0.0023;EUR_AF=0.0805;SAS_AF=0.0235;AA=C|||;VT=SNP
12	109938833	rs11066955	C	A	100	PASS	AC=306;AF=0.0611022;AN=5008;NS=2504;DP=19332;EAS_AF=0.0337;AMR_AF=0.0519;AFR_AF=0.0582;EUR_AF=0.0577;SAS_AF=0.1033;AA=C|||;VT=SNP
12	109938857	rs2241213	A	G	100	PASS	AC=2568;AF=0.51278;AN=5008;NS=2504;DP=19887;EAS_AF=0.3105;AMR_AF=0.4899;AFR_AF=0.7564;EUR_AF=0.5417;SAS_AF=0.3783;AA=G|||;VT=SNP
12	109939419	rs73407594	C	T	100	PASS	AC=563;AF=0.11242;AN=5008;NS=2504;DP=21232;EAS_AF=0.0843;AMR_AF=0.1196;AFR_AF=0.2761;EUR_AF=0.0159;SAS_AF=0.0143;AA=C|||;VT=SNP
12	109939641	rs2241212	T	A	100	PASS	AC=2536;AF=0.50639;AN=5008;NS=2504;DP=16811;EAS_AF=0.3085;AMR_AF=0.4813;AFR_AF=0.7496;EUR_AF=0.5268;SAS_AF=0.3783;AA=T|||;VT=SNP
12	109940309	rs184303746	C	T	100	PASS	AC=59;AF=0.0117812;AN=5008;NS=2504;DP=19654;EAS_AF=0;AMR_AF=0.013;AFR_AF=0.0008;EUR_AF=0.0109;SAS_AF=0.0389;AA=C|||;VT=SNP
12	109941303	rs7955932	G	A	100	PASS	AC=808;AF=0.161342;AN=5008;NS=2504;DP=17610;EAS_AF=0.125;AMR_AF=0.1657;AFR_AF=0.1936;EUR_AF=0.1759;SAS_AF=0.137;AA=A|||;VT=SNP
12	109941450	rs6606727	T	A	100	PASS	AC=800;AF=0.159744;AN=5008;NS=2504;DP=17964;EAS_AF=0.125;AMR_AF=0.1643;AFR_AF=0.1884;EUR_AF=0.1759;SAS_AF=0.137;AA=T|||;VT=SNP
12	109941451	rs6606728	C	T	100	PASS	AC=800;AF=0.159744;AN=5008;NS=2504;DP=18096;EAS_AF=0.125;AMR_AF=0.1643;AFR_AF=0.1884;EUR_AF=0.1759;SAS_AF=0.137;AA=T|||;VT=SNP
12	109941471	rs78171531	G	T	100	PASS	AC=162;AF=0.0323482;AN=5008;NS=2504;DP=18249;EAS_AF=0;AMR_AF=0.0389;AFR_AF=0.0507;EUR_AF=0.0616;SAS_AF=0.0061;AA=G|||;VT=SNP
12	109942219	rs7139074	G	A	100	PASS	AC=569;AF=0.113618;AN=5008;NS=2504;DP=20429;EAS_AF=0.0843;AMR_AF=0.1196;AFR_AF=0.2769;EUR_AF=0.0159;SAS_AF=0.0194;AA=G|||;VT=SNP
12	109942496	rs186076221	A	C	100	PASS	AC=19;AF=0.00379393;AN=5008;NS=2504;DP=17578;EAS_AF=0;AMR_AF=0.0043;AFR_AF=0;EUR_AF=0.0099;SAS_AF=0.0061;AA=A|||;VT=SNP
12	109942909	rs7358739	C	T	100	PASS	AC=877;AF=0.17512;AN=5008;NS=2504;DP=18273;EAS_AF=0.0734;AMR_AF=0.1715;AFR_AF=0.177;EUR_AF=0.2664;SAS_AF=0.1861;AA=T|||;VT=SNP
12	109943020	rs16940277	C	T	100	PASS	AC=635;AF=0.126797;AN=5008;NS=2504;DP=20311;EAS_AF=0.0843;AMR_AF=0.121;AFR_AF=0.326;EUR_AF=0.0159;SAS_AF=0.0194;AA=C|||;VT=SNP
12	109944441	rs117387539	C	G	100	PASS	AC=179;AF=0.0357428;AN=5008;NS=2504;DP=18322;EAS_AF=0.0397;AMR_AF=0.0216;AFR_AF=0.0053;EUR_AF=0.0646;SAS_AF=0.0532;AA=C|||;VT=SNP
12	109944686	rs73196278	A	G	100	PASS	AC=133;AF=0.0265575;AN=5008;NS=2504;DP=21567;EAS_AF=0;AMR_AF=0.0288;AFR_AF=0.0015;EUR_AF=0.0845;SAS_AF=0.0266;AA=A|||;VT=SNP
12	109945203	rs11611012	G	A	100	PASS	AC=457;AF=0.091254;AN=5008;NS=2504;DP=22862;EAS_AF=0.0645;AMR_AF=0.1398;AFR_AF=0.0106;EUR_AF=0.165;SAS_AF=0.1176;AA=G|||;VT=SNP
12	109946012	rs7310945	G	A	100	PASS	AC=800;AF=0.159744;AN=5008;NS=2504;DP=22637;EAS_AF=0.125;AMR_AF=0.1643;AFR_AF=0.1884;EUR_AF=0.1759;SAS_AF=0.137;AA=G|||;VT=SNP
12	109946751	rs7971160	T	A	100	PASS	AC=800;AF=0.159744;AN=5008;NS=2504;DP=19340;EAS_AF=0.125;AMR_AF=0.1643;AFR_AF=0.1884;EUR_AF=0.1759;SAS_AF=0.137;AA=T|||;VT=SNP
12	109946752	rs10437846	G	C	100	PASS	AC=697;AF=0.139177;AN=5008;NS=2504;DP=19223;EAS_AF=0.0337;AMR_AF=0.1484;AFR_AF=0.1717;EUR_AF=0.2018;SAS_AF=0.1329;AA=G|||;VT=SNP
12	109947194	rs34662493	A	G	100	PASS	AC=135;AF=0.0269569;AN=5008;NS=2504;DP=15876;EAS_AF=0.002;AMR_AF=0.0476;AFR_AF=0.003;EUR_AF=0.0825;SAS_AF=0.0133;AA=A|||;VT=SNP
12	109947231	rs79678874	C	T	100	PASS	AC=70;AF=0.0139776;AN=5008;NS=2504;DP=16350;EAS_AF=0;AMR_AF=0.013;AFR_AF=0.0015;EUR_AF=0.0537;SAS_AF=0.0051;AA=C|||;VT=SNP
12	109947905	rs3815575	C	T	100	PASS	AC=1694;AF=0.338259;AN=5008;NS=2504;DP=19439;EAS_AF=0.2371;AMR_AF=0.3199;AFR_AF=0.5794;EUR_AF=0.2763;SAS_AF=0.1933;AA=T|||;VT=SNP
12	109948541	rs7314631	T	C	100	PASS	AC=563;AF=0.11242;AN=5008;NS=2504;DP=22917;EAS_AF=0.0843;AMR_AF=0.1196;AFR_AF=0.2761;EUR_AF=0.0159;SAS_AF=0.0143;AA=T|||;VT=SNP
12	109949134	rs3742018	C	T	100	PASS	AC=802;AF=0.160144;AN=5008;NS=2504;DP=22509;EAS_AF=0.125;AMR_AF=0.1643;AFR_AF=0.1899;EUR_AF=0.1759;SAS_AF=0.137;AA=C|||;VT=SNP
12	109949448	rs73196280	A	G	100	PASS	AC=134;AF=0.0267572;AN=5008;NS=2504;DP=22498;EAS_AF=0;AMR_AF=0.0288;AFR_AF=0.0015;EUR_AF=0.0845;SAS_AF=0.0276;AA=A|||;VT=SNP
12	109949561	rs11067005	T	C	100	PASS	AC=201;AF=0.0401358;AN=5008;NS=2504;DP=20116;EAS_AF=0.001;AMR_AF=0.0476;AFR_AF=0.0053;EUR_AF=0.0577;SAS_AF=0.1043;AA=T|||;VT=SNP
12	109949642	rs11067006	G	A	100	PASS	AC=317;AF=0.0632987;AN=5008;NS=2504;DP=19747;EAS_AF=0.0337;AMR_AF=0.0533;AFR_AF=0.0582;EUR_AF=0.0596;SAS_AF=0.1115;AA=G|||;VT=SNP
12	109950144	rs2241210	A	G	100	PASS	AC=2573;AF=0.513778;AN=5008;NS=2504;DP=18096;EAS_AF=0.3105;AMR_AF=0.4899;AFR_AF=0.7564;EUR_AF=0.5417;SAS_AF=0.3834;AA=G|||;VT=SNP
12	109950653	rs2287190	G	A	100	PASS	AC=568;AF=0.113419;AN=5008;NS=2504;DP=18914;EAS_AF=0.0843;AMR_AF=0.1196;AFR_AF=0.2761;EUR_AF=0.0159;SAS_AF=0.0194;AA=G|||;VT=SNP
12	109952820	rs79313644	G	A	100	PASS	AC=232;AF=0.0463259;AN=5008;NS=2504;DP=16692;EAS_AF=0.0337;AMR_AF=0.0447;AFR_AF=0.0061;EUR_AF=0.0577;SAS_AF=0.1033;AA=G|||;VT=SNP
12	109952925	rs6606729	A	C	100	PASS	AC=1450;AF=0.289537;AN=5008;NS=2504;DP=13998;EAS_AF=0.1438;AMR_AF=0.2738;AFR_AF=0.5567;EUR_AF=0.2197;SAS_AF=0.1616;AA=A|||;VT=SNP
12	109952987	rs6606730	G	T	100	PASS	AC=1265;AF=0.252596;AN=5008;NS=2504;DP=15227;EAS_AF=0.119;AMR_AF=0.2695;AFR_AF=0.4486;EUR_AF=0.2197;SAS_AF=0.1472;AA=G|||;VT=SNP
12	109953172	rs56143656	G	T	100	PASS	AC=307;AF=0.0613019;AN=5008;NS=2504;DP=18956;EAS_AF=0.0179;AMR_AF=0.0706;AFR_AF=0.0287;EUR_AF=0.171;SAS_AF=0.0307;AA=g|||;VT=SNP
12	109953331	rs7965599	C	T	100	PASS	AC=762;AF=0.152157;AN=5008;NS=2504;DP=15679;EAS_AF=0.125;AMR_AF=0.1585;AFR_AF=0.1649;EUR_AF=0.173;SAS_AF=0.137;AA=C|||;VT=SNP
12	109953417	rs2879107	A	G	100	PASS	AC=2584;AF=0.515974;AN=5008;NS=2504;DP=16249;EAS_AF=0.3105;AMR_AF=0.4899;AFR_AF=0.7685;EUR_AF=0.5417;SAS_AF=0.3783;AA=G|||;VT=SNP
12	109954084	rs112567398	C	G	100	PASS	AC=161;AF=0.0321486;AN=5008;NS=2504;DP=16344;EAS_AF=0;AMR_AF=0.0389;AFR_AF=0.0499;EUR_AF=0.0616;SAS_AF=0.0061;AA=C|||;VT=SNP
12	109954273	rs12231062	C	T	100	PASS	AC=530;AF=0.105831;AN=5008;NS=2504;DP=17313;EAS_AF=0.0843;AMR_AF=0.1196;AFR_AF=0.2511;EUR_AF=0.0159;SAS_AF=0.0143;AA=C|||;VT=SNP
12	109955317	rs11067030	C	T	100	PASS	AC=796;AF=0.158946;AN=5008;NS=2504;DP=23160;EAS_AF=0.125;AMR_AF=0.1643;AFR_AF=0.1876;EUR_AF=0.173;SAS_AF=0.137;AA=C|||;VT=SNP
12	109955708	rs10850308	A	C	100	PASS	AC=701;AF=0.139976;AN=5008;NS=2504;DP=21858;EAS_AF=0.0337;AMR_AF=0.1499;AFR_AF=0.1725;EUR_AF=0.2038;SAS_AF=0.1329;AA=A|||;VT=SNP
12	109956094	rs118168308	C	T	100	PASS	AC=134;AF=0.0267572;AN=5008;NS=2504;DP=16067;EAS_AF=0;AMR_AF=0.0288;AFR_AF=0.0015;EUR_AF=0.0845;SAS_AF=0.0276;AA=C|||;VT=SNP
12	109957002	rs77985171	A	T	100	PASS	AC=33;AF=0.00658946;AN=5008;NS=2504;DP=21429;EAS_AF=0;AMR_AF=0.013;AFR_AF=0;EUR_AF=0.0229;SAS_AF=0.001;AA=A|||;VT=SNP
12	109957025	rs75411486	G	A	100	PASS	AC=64;AF=0.0127796;AN=5008;NS=2504;DP=21512;EAS_AF=0;AMR_AF=0.0159;AFR_AF=0.0234;EUR_AF=0.0189;SAS_AF=0.0031;AA=G|||;VT=SNP
12	109957132	rs73196282	G	A	100	PASS	AC=125;AF=0.0249601;AN=5008;NS=2504;DP=23276;EAS_AF=0;AMR_AF=0.0288;AFR_AF=0.0015;EUR_AF=0.0845;SAS_AF=0.0184;AA=G|||;VT=SNP
12	109960283	rs2287188	G	T	100	PASS	AC=179;AF=0.0357428;AN=5008;NS=2504;DP=20039;EAS_AF=0.0407;AMR_AF=0.0216;AFR_AF=0.0053;EUR_AF=0.0646;SAS_AF=0.0521;AA=G|||;VT=SNP
12	109960390	rs2287187	C	T	100	PASS	AC=529;AF=0.105631;AN=5008;NS=2504;DP=19407;EAS_AF=0.0843;AMR_AF=0.1196;AFR_AF=0.2504;EUR_AF=0.0159;SAS_AF=0.0143;AA=C|||;VT=SNP
12	109960962	rs7956788	T	C	100	PASS	AC=2568;AF=0.51278;AN=5008;NS=2504;DP=19868;EAS_AF=0.3115;AMR_AF=0.4899;AFR_AF=0.7557;EUR_AF=0.5417;SAS_AF=0.3783;AA=C|||;VT=SNP
12	109961122	rs56330650	C	T	100	PASS	AC=188;AF=0.0375399;AN=5008;NS=2504;DP=21070;EAS_AF=0.0397;AMR_AF=0.0231;AFR_AF=0.0121;EUR_AF=0.0646;SAS_AF=0.0521;AA=C|||;VT=SNP
12	109961344	rs73196285	C	T	100	PASS	AC=144;AF=0.028754;AN=5008;NS=2504;DP=19831;EAS_AF=0.001;AMR_AF=0.0533;AFR_AF=0.0023;EUR_AF=0.0805;SAS_AF=0.0225;AA=C|||;VT=SNP
12	109962518	rs2241209	C	T	100	PASS	AC=178;AF=0.0355431;AN=5008;NS=2504;DP=20528;EAS_AF=0.0397;AMR_AF=0.0216;AFR_AF=0.0053;EUR_AF=0.0646;SAS_AF=0.0521;AA=C|||;VT=SNP
12	109962795	rs2241208	G	C	100	PASS	AC=2519;AF=0.502995;AN=5008;NS=2504;DP=17075;EAS_AF=0.3105;AMR_AF=0.4827;AFR_AF=0.7398;EUR_AF=0.5338;SAS_AF=0.364;AA=C|||;VT=SNP
12	109962976	rs61941636	A	G	100	PASS	AC=521;AF=0.104034;AN=5008;NS=2504;DP=18846;EAS_AF=0.0843;AMR_AF=0.1196;AFR_AF=0.2443;EUR_AF=0.0159;SAS_AF=0.0143;AA=A|||;VT=SNP
12	109963872	rs4766607	C	T	100	PASS	AC=111;AF=0.0221645;AN=5008;NS=2504;DP=21251;EAS_AF=0;AMR_AF=0.0533;AFR_AF=0.0008;EUR_AF=0.0507;SAS_AF=0.0225;AA=C|||;VT=SNP
12	109963901	rs12367754	A	G	100	PASS	AC=196;AF=0.0391374;AN=5008;NS=2504;DP=21403;EAS_AF=0;AMR_AF=0.0461;AFR_AF=0.003;EUR_AF=0.0577;SAS_AF=0.1043;AA=A|||;VT=SNP
12	109964102	rs7139198	C	T	100	PASS	AC=796;AF=0.158946;AN=5008;NS=2504;DP=17076;EAS_AF=0.125;AMR_AF=0.1614;AFR_AF=0.1891;EUR_AF=0.173;SAS_AF=0.137;AA=C|||;VT=SNP
12	109964469	rs55980475	A	T	100	PASS	AC=188;AF=0.0375399;AN=5008;NS=2504;DP=12775;EAS_AF=0.0397;AMR_AF=0.0231;AFR_AF=0.0121;EUR_AF=0.0646;SAS_AF=0.0521;AA=A|||;VT=SNP
12	109965006	rs11609871	C	G	100	PASS	AC=795;AF=0.158746;AN=5008;NS=2504;DP=19674;EAS_AF=0.125;AMR_AF=0.1628;AFR_AF=0.1876;EUR_AF=0.173;SAS_AF=0.137;AA=C|||;VT=SNP
12	109965512	rs10744826	C	G	100	PASS	AC=2560;AF=0.511182;AN=5008;NS=2504;DP=19743;EAS_AF=0.3105;AMR_AF=0.4885;AFR_AF=0.7511;EUR_AF=0.5417;SAS_AF=0.3783;AA=G|||;VT=SNP
12	109965885	rs11610418	C	T	100	PASS	AC=771;AF=0.153954;AN=5008;NS=2504;DP=21423;EAS_AF=0.125;AMR_AF=0.1585;AFR_AF=0.1717;EUR_AF=0.173;SAS_AF=0.137;AA=C|||;VT=SNP
12	109966488	rs11067099	G	A	100	PASS	AC=307;AF=0.0613019;AN=5008;NS=2504;DP=16115;EAS_AF=0.0337;AMR_AF=0.0519;AFR_AF=0.0582;EUR_AF=0.0577;SAS_AF=0.1043;AA=g|||;VT=SNP
12	109966608	rs117870959	C	T	100	PASS	AC=133;AF=0.0265575;AN=5008;NS=2504;DP=17360;EAS_AF=0;AMR_AF=0.0288;AFR_AF=0.0015;EUR_AF=0.0845;SAS_AF=0.0266;AA=C|||;VT=SNP
12	109966932	rs10850338	C	T	100	PASS	AC=880;AF=0.175719;AN=5008;NS=2504;DP=18001;EAS_AF=0.0734;AMR_AF=0.1715;AFR_AF=0.1785;EUR_AF=0.2684;SAS_AF=0.1851;AA=C|||;VT=SNP
12	109967064	rs10850339	T	A	100	PASS	AC=532;AF=0.10623;AN=5008;NS=2504;DP=19320;EAS_AF=0.0843;AMR_AF=0.1196;AFR_AF=0.2526;EUR_AF=0.0159;SAS_AF=0.0143;AA=T|||;VT=SNP
12	109967412	rs73196292	C	T	100	PASS	AC=133;AF=0.0265575;AN=5008;NS=2504;DP=19883;EAS_AF=0;AMR_AF=0.0288;AFR_AF=0.0015;EUR_AF=0.0845;SAS_AF=0.0266;AA=C|||;VT=SNP
12	109968427	rs12679	C	T	100	PASS	AC=566;AF=0.113019;AN=5008;NS=2504;DP=21629;EAS_AF=0.0843;AMR_AF=0.1196;AFR_AF=0.2784;EUR_AF=0.0159;SAS_AF=0.0143;AA=C|||;VT=SNP;EX_TARGET
12	109968848	rs2241206	T	C	100	PASS	AC=550;AF=0.109824;AN=5008;NS=2504;DP=23848;EAS_AF=0.125;AMR_AF=0.1499;AFR_AF=0.0098;EUR_AF=0.172;SAS_AF=0.137;AA=T|||;VT=SNP
12	109968913	rs2241205	G	A	100	PASS	AC=1678;AF=0.335064;AN=5008;NS=2504;DP=22535;EAS_AF=0.2371;AMR_AF=0.317;AFR_AF=0.5719;EUR_AF=0.2734;SAS_AF=0.1922;AA=A|||;VT=SNP
12	109969175	rs78235098	C	T	100	PASS	AC=47;AF=0.00938498;AN=5008;NS=2504;DP=22957;EAS_AF=0;AMR_AF=0.0072;AFR_AF=0.0008;EUR_AF=0.0358;SAS_AF=0.0051;AA=C|||;VT=SNP
12	109969262	rs73196293	A	G	100	PASS	AC=135;AF=0.0269569;AN=5008;NS=2504;DP=22779;EAS_AF=0;AMR_AF=0.0288;AFR_AF=0.0023;EUR_AF=0.0855;SAS_AF=0.0266;AA=A|||;VT=SNP
12	109969686	rs11067115	C	T	100	PASS	AC=701;AF=0.139976;AN=5008;NS=2504;DP=20188;EAS_AF=0.0327;AMR_AF=0.1499;AFR_AF=0.1732;EUR_AF=0.2038;SAS_AF=0.1329;AA=C|||;VT=SNP
12	109969970	rs73196294	G	A	100	PASS	AC=137;AF=0.0273562;AN=5008;NS=2504;DP=17909;EAS_AF=0.003;AMR_AF=0.0288;AFR_AF=0.0015;EUR_AF=0.0845;SAS_AF=0.0276;AA=G|||;VT=SNP
12	109970064	rs1078423	A	C	100	PASS	AC=532;AF=0.10623;AN=5008;NS=2504;DP=20964;EAS_AF=0.0843;AMR_AF=0.1196;AFR_AF=0.2526;EUR_AF=0.0159;SAS_AF=0.0143;AA=A|||;VT=SNP
12	109970251	rs2287184	T	C	100	PASS	AC=809;AF=0.161542;AN=5008;NS=2504;DP=19850;EAS_AF=0.125;AMR_AF=0.1643;AFR_AF=0.1952;EUR_AF=0.1759;SAS_AF=0.137;AA=T|||;VT=SNP
12	109971100	rs7966629	C	T	100	PASS	AC=884;AF=0.176518;AN=5008;NS=2504;DP=14640;EAS_AF=0.0734;AMR_AF=0.1715;AFR_AF=0.1838;EUR_AF=0.2654;SAS_AF=0.1851;AA=C|||;VT=SNP
12	109971215	rs4766608	C	T	100	PASS	AC=804;AF=0.160543;AN=5008;NS=2504;DP=17525;EAS_AF=0.125;AMR_AF=0.1628;AFR_AF=0.1944;EUR_AF=0.173;SAS_AF=0.137;AA=C|||;VT=SNP
12	109971481	rs12303137	C	G	100	PASS	AC=884;AF=0.176518;AN=5008;NS=2504;DP=17095;EAS_AF=0.0734;AMR_AF=0.1715;AFR_AF=0.1838;EUR_AF=0.2654;SAS_AF=0.1851;AA=C|||;VT=SNP
12	109972037	rs2241204	G	A	100	PASS	AC=838;AF=0.167332;AN=5008;NS=2504;DP=21127;EAS_AF=0.1498;AMR_AF=0.1816;AFR_AF=0.1891;EUR_AF=0.1759;SAS_AF=0.137;AA=g|||;VT=SNP
12	109973178	rs12367550	G	A	100	PASS	AC=261;AF=0.0521166;AN=5008;NS=2504;DP=17485;EAS_AF=0.0337;AMR_AF=0.0461;AFR_AF=0.0265;EUR_AF=0.0577;SAS_AF=0.1043;AA=G|||;VT=SNP
12	109973273	rs2058807	T	C	100	PASS	AC=2590;AF=0.517173;AN=5008;NS=2504;DP=18241;EAS_AF=0.3105;AMR_AF=0.4899;AFR_AF=0.7731;EUR_AF=0.5417;SAS_AF=0.3783;AA=C|||;VT=SNP
12	109973292	rs73196297	G	T	100	PASS	AC=134;AF=0.0267572;AN=5008;NS=2504;DP=18313;EAS_AF=0;AMR_AF=0.0288;AFR_AF=0.0015;EUR_AF=0.0845;SAS_AF=0.0276;AA=G|||;VT=SNP
12	109973297	rs4766609	A	G	100	PASS	AC=800;AF=0.159744;AN=5008;NS=2504;DP=18374;EAS_AF=0.125;AMR_AF=0.1643;AFR_AF=0.1884;EUR_AF=0.1759;SAS_AF=0.137;AA=A|||;VT=SNP
12	109973979	rs1045255	G	C	100	PASS	AC=2568;AF=0.51278;AN=5008;NS=2504;DP=19246;EAS_AF=0.3105;AMR_AF=0.4899;AFR_AF=0.7564;EUR_AF=0.5417;SAS_AF=0.3783;AA=C|||;VT=SNP
12	109973981	rs1045256	G	A	100	PASS	AC=795;AF=0.158746;AN=5008;NS=2504;DP=19244;EAS_AF=0.125;AMR_AF=0.1628;AFR_AF=0.1876;EUR_AF=0.173;SAS_AF=0.137;AA=G|||;VT=SNP
12	109974029	rs1045258	A	G	100	PASS	AC=650;AF=0.129792;AN=5008;NS=2504;DP=20500;EAS_AF=0.0843;AMR_AF=0.1225;AFR_AF=0.3404;EUR_AF=0.0159;SAS_AF=0.0143;AA=A|||;VT=SNP
12	109974151	rs14863	C	T	100	PASS	AC=803;AF=0.160343;AN=5008;NS=2504;DP=17688;EAS_AF=0.125;AMR_AF=0.1643;AFR_AF=0.1929;EUR_AF=0.173;SAS_AF=0.137;AA=T|||;VT=SNP
12	109974191	rs1045263	A	G	100	PASS	AC=801;AF=0.159944;AN=5008;NS=2504;DP=17264;EAS_AF=0.125;AMR_AF=0.1643;AFR_AF=0.1891;EUR_AF=0.1759;SAS_AF=0.137;AA=A|||;VT=SNP
12	109974264	rs1617	G	A	100	PASS	AC=555;AF=0.110823;AN=5008;NS=2504;DP=18830;EAS_AF=0.125;AMR_AF=0.1513;AFR_AF=0.0106;EUR_AF=0.175;SAS_AF=0.137;AA=G|||;VT=SNP
12	109974727	rs180684614	C	T	100	PASS	AC=15;AF=0.00299521;AN=5008;NS=2504;DP=20740;EAS_AF=0;AMR_AF=0.0086;AFR_AF=0.0008;EUR_AF=0.006;SAS_AF=0.002;AA=C|||;VT=SNP
12	109974931	rs1001382	T	C	100	PASS	AC=2567;AF=0.51258;AN=5008;NS=2504;DP=18643;EAS_AF=0.3105;AMR_AF=0.4899;AFR_AF=0.7564;EUR_AF=0.5417;SAS_AF=0.3773;AA=N|||;VT=SNP
12	109975211	rs1543897	A	T	100	PASS	AC=2560;AF=0.511182;AN=5008;NS=2504;DP=17408;EAS_AF=0.3105;AMR_AF=0.4885;AFR_AF=0.7511;EUR_AF=0.5417;SAS_AF=0.3783;AA=T|||;VT=SNP
12	109975290	rs75507630	A	G	100	PASS	AC=177;AF=0.0353435;AN=5008;NS=2504;DP=17134;EAS_AF=0.0397;AMR_AF=0.0202;AFR_AF=0.0053;EUR_AF=0.0646;SAS_AF=0.0521;AA=A|||;VT=SNP
12	109975296	rs7971760	G	A	100	PASS	AC=32;AF=0.00638978;AN=5008;NS=2504;DP=17365;EAS_AF=0;AMR_AF=0.0101;AFR_AF=0.0015;EUR_AF=0.0179;SAS_AF=0.0051;AA=G|||;VT=SNP
12	109975393	rs55815037	A	G	100	PASS	AC=28;AF=0.00559105;AN=5008;NS=2504;DP=18054;EAS_AF=0;AMR_AF=0.0043;AFR_AF=0.0008;EUR_AF=0.0159;SAS_AF=0.0082;AA=A|||;VT=SNP
12	109976893	rs2004359	G	T	100	PASS	AC=2590;AF=0.517173;AN=5008;NS=2504;DP=17963;EAS_AF=0.3105;AMR_AF=0.4899;AFR_AF=0.7731;EUR_AF=0.5417;SAS_AF=0.3783;AA=T|||;VT=SNP
12	109977054	rs2004358	C	A	100	PASS	AC=803;AF=0.160343;AN=5008;NS=2504;DP=19606;EAS_AF=0.125;AMR_AF=0.1628;AFR_AF=0.1929;EUR_AF=0.173;SAS_AF=0.138;AA=c|||;VT=SNP
12	109977088	rs12309013	G	A	100	PASS	AC=874;AF=0.174521;AN=5008;NS=2504;DP=20536;EAS_AF=0.0734;AMR_AF=0.17;AFR_AF=0.177;EUR_AF=0.2654;SAS_AF=0.1851;AA=g|||;VT=SNP
12	109977283	rs76251788	C	T	100	PASS	AC=179;AF=0.0357428;AN=5008;NS=2504;DP=17736;EAS_AF=0.0397;AMR_AF=0.0231;AFR_AF=0.0053;EUR_AF=0.0646;SAS_AF=0.0521;AA=C|||;VT=SNP
12	109977353	rs34785014	C	T	100	PASS	AC=551;AF=0.110024;AN=5008;NS=2504;DP=18263;EAS_AF=0.125;AMR_AF=0.1499;AFR_AF=0.0106;EUR_AF=0.172;SAS_AF=0.137;AA=C|||;VT=SNP
12	109977386	rs7979816	G	A	100	PASS	AC=795;AF=0.158746;AN=5008;NS=2504;DP=18590;EAS_AF=0.125;AMR_AF=0.1628;AFR_AF=0.1876;EUR_AF=0.173;SAS_AF=0.137;AA=G|||;VT=SNP
12	109977418	rs11067150	A	C	100	PASS	AC=568;AF=0.113419;AN=5008;NS=2504;DP=20881;EAS_AF=0.0843;AMR_AF=0.121;AFR_AF=0.2791;EUR_AF=0.0159;SAS_AF=0.0143;AA=A|||;VT=SNP
12	109977464	rs10466917	T	G	100	PASS	AC=1765;AF=0.352436;AN=5008;NS=2504;DP=22145;EAS_AF=0.1855;AMR_AF=0.3256;AFR_AF=0.5635;EUR_AF=0.3688;SAS_AF=0.2413;AA=T|||;VT=SNP
12	109977584	rs7954512	G	A	100	PASS	AC=795;AF=0.158746;AN=5008;NS=2504;DP=18707;EAS_AF=0.125;AMR_AF=0.1628;AFR_AF=0.1876;EUR_AF=0.173;SAS_AF=0.137;AA=G|||;VT=SNP
12	109977607	rs7965773	C	T	100	PASS	AC=795;AF=0.158746;AN=5008;NS=2504;DP=18121;EAS_AF=0.125;AMR_AF=0.1628;AFR_AF=0.1876;EUR_AF=0.173;SAS_AF=0.137;AA=C|||;VT=SNP
12	109977782	rs7954766	G	C	100	PASS	AC=759;AF=0.151558;AN=5008;NS=2504;DP=18621;EAS_AF=0.125;AMR_AF=0.1585;AFR_AF=0.1619;EUR_AF=0.174;SAS_AF=0.137;AA=G|||;VT=SNP
12	109978227	rs117189706	G	A	100	PASS	AC=133;AF=0.0265575;AN=5008;NS=2504;DP=18196;EAS_AF=0;AMR_AF=0.0288;AFR_AF=0.0015;EUR_AF=0.0845;SAS_AF=0.0266;AA=G|||;VT=SNP
12	109978341	rs7975756	T	G	100	PASS	AC=879;AF=0.175519;AN=5008;NS=2504;DP=18095;EAS_AF=0.0734;AMR_AF=0.1715;AFR_AF=0.1778;EUR_AF=0.2684;SAS_AF=0.1851;AA=T|||;VT=SNP
12	109979154	rs12821045	G	A	100	PASS	AC=795;AF=0.158746;AN=5008;NS=2504;DP=20492;EAS_AF=0.125;AMR_AF=0.1628;AFR_AF=0.1876;EUR_AF=0.173;SAS_AF=0.137;AA=G|||;VT=SNP
12	109979243	rs1030066	A	G	100	PASS	AC=566;AF=0.113019;AN=5008;NS=2504;DP=21041;EAS_AF=0.0843;AMR_AF=0.1196;AFR_AF=0.2784;EUR_AF=0.0159;SAS_AF=0.0143;AA=A|||;VT=SNP
12	109979247	rs73198406	T	C	100	PASS	AC=133;AF=0.0265575;AN=5008;NS=2504;DP=21291;EAS_AF=0;AMR_AF=0.0288;AFR_AF=0.0015;EUR_AF=0.0845;SAS_AF=0.0266;AA=T|||;VT=SNP
12	109979267	rs12831657	T	C	100	PASS	AC=452;AF=0.0902556;AN=5008;NS=2504;DP=22081;EAS_AF=0.0645;AMR_AF=0.1383;AFR_AF=0.0098;EUR_AF=0.162;SAS_AF=0.1176;AA=T|||;VT=SNP
12	109979798	rs73198407	T	G	100	PASS	AC=133;AF=0.0265575;AN=5008;NS=2504;DP=22256;EAS_AF=0;AMR_AF=0.0288;AFR_AF=0.0015;EUR_AF=0.0845;SAS_AF=0.0266;AA=T|||;VT=SNP
12	109979954	rs11067164	G	C	100	PASS	AC=307;AF=0.0613019;AN=5008;NS=2504;DP=21017;EAS_AF=0.0337;AMR_AF=0.0519;AFR_AF=0.0582;EUR_AF=0.0577;SAS_AF=0.1043;AA=G|||;VT=SNP
12	109980266	rs7486178	G	A	100	PASS	AC=1774;AF=0.354233;AN=5008;NS=2504;DP=23079;EAS_AF=0.1855;AMR_AF=0.3271;AFR_AF=0.5688;EUR_AF=0.3698;SAS_AF=0.2413;AA=A|||;VT=SNP
12	109980516	rs7956536	C	T	100	PASS	AC=2568;AF=0.51278;AN=5008;NS=2504;DP=20783;EAS_AF=0.3105;AMR_AF=0.4899;AFR_AF=0.7564;EUR_AF=0.5417;SAS_AF=0.3783;AA=T|||;VT=SNP
12	109980584	rs7956557	C	T	100	PASS	AC=795;AF=0.158746;AN=5008;NS=2504;DP=22048;EAS_AF=0.125;AMR_AF=0.1628;AFR_AF=0.1876;EUR_AF=0.173;SAS_AF=0.137;AA=C|||;VT=SNP
12	109980619	rs11067165	G	A	100	PASS	AC=701;AF=0.139976;AN=5008;NS=2504;DP=22011;EAS_AF=0.0337;AMR_AF=0.1499;AFR_AF=0.1725;EUR_AF=0.2038;SAS_AF=0.1329;AA=G|||;VT=SNP
12	109980990	rs116884085	C	T	100	PASS	AC=133;AF=0.0265575;AN=5008;NS=2504;DP=18002;EAS_AF=0;AMR_AF=0.0288;AFR_AF=0.0015;EUR_AF=0.0845;SAS_AF=0.0266;AA=C|||;VT=SNP
12	109981264	rs729784	G	T	100	PASS	AC=795;AF=0.158746;AN=5008;NS=2504;DP=16961;EAS_AF=0.125;AMR_AF=0.1628;AFR_AF=0.1876;EUR_AF=0.173;SAS_AF=0.137;AA=G|||;VT=SNP
12	109981678	rs731178	C	T	100	PASS	AC=2567;AF=0.51258;AN=5008;NS=2504;DP=17695;EAS_AF=0.3105;AMR_AF=0.4899;AFR_AF=0.7564;EUR_AF=0.5417;SAS_AF=0.3773;AA=T|||;VT=SNP
12	109981696	rs57392705	T	G	100	PASS	AC=163;AF=0.0325479;AN=5008;NS=2504;DP=18113;EAS_AF=0;AMR_AF=0.0389;AFR_AF=0.0507;EUR_AF=0.0626;SAS_AF=0.0061;AA=T|||;VT=SNP
12	109981796	rs10850349	G	A	100	PASS	AC=1061;AF=0.211861;AN=5008;NS=2504;DP=17137;EAS_AF=0.1012;AMR_AF=0.1758;AFR_AF=0.2829;EUR_AF=0.2664;SAS_AF=0.1994;AA=G|||;VT=SNP
12	109982025	rs78865813	C	T	100	PASS	AC=52;AF=0.0103834;AN=5008;NS=2504;DP=16490;EAS_AF=0;AMR_AF=0.0101;AFR_AF=0.0008;EUR_AF=0.0388;SAS_AF=0.0051;AA=C|||;VT=SNP
12	109982096	rs11067167	A	G	100	PASS	AC=578;AF=0.115415;AN=5008;NS=2504;DP=16573;EAS_AF=0.0843;AMR_AF=0.121;AFR_AF=0.2867;EUR_AF=0.0159;SAS_AF=0.0143;AA=A|||;VT=SNP
12	109982156	rs12371671	T	A	100	PASS	AC=858;AF=0.171326;AN=5008;NS=2504;DP=12406;EAS_AF=0.0734;AMR_AF=0.1686;AFR_AF=0.1657;EUR_AF=0.2654;SAS_AF=0.1851;AA=T|||;VT=SNP
12	109982158	rs12369286	G	A	100	PASS	AC=307;AF=0.0613019;AN=5008;NS=2504;DP=12346;EAS_AF=0.0337;AMR_AF=0.0519;AFR_AF=0.0582;EUR_AF=0.0577;SAS_AF=0.1043;AA=G|||;VT=SNP
12	109982303	rs76302808	A	G	100	PASS	AC=178;AF=0.0355431;AN=5008;NS=2504;DP=17217;EAS_AF=0.0397;AMR_AF=0.0216;AFR_AF=0.0053;EUR_AF=0.0646;SAS_AF=0.0521;AA=A|||;VT=SNP
12	109982535	rs7953327	G	A	100	PASS	AC=972;AF=0.194089;AN=5008;NS=2504;DP=16914;EAS_AF=0.124;AMR_AF=0.1758;AFR_AF=0.3533;EUR_AF=0.165;SAS_AF=0.0941;AA=A|||;VT=SNP
12	109982578	rs6606731	T	A	100	PASS	AC=1451;AF=0.289736;AN=5008;NS=2504;DP=17945;EAS_AF=0.2093;AMR_AF=0.2882;AFR_AF=0.5287;EUR_AF=0.1918;SAS_AF=0.1513;AA=T|||;VT=SNP
12	109982944	rs55979482	C	T	100	PASS	AC=144;AF=0.028754;AN=5008;NS=2504;DP=20089;EAS_AF=0.001;AMR_AF=0.0533;AFR_AF=0.0023;EUR_AF=0.0805;SAS_AF=0.0225;AA=C|||;VT=SNP
12	109983176	rs11612538	G	A	100	PASS	AC=69;AF=0.013778;AN=5008;NS=2504;DP=21839;EAS_AF=0;AMR_AF=0.0245;AFR_AF=0.0015;EUR_AF=0.0368;SAS_AF=0.0133;AA=g|||;VT=SNP
12	109983306	rs67194877	C	T	100	PASS	AC=133;AF=0.0265575;AN=5008;NS=2504;DP=22121;EAS_AF=0;AMR_AF=0.0288;AFR_AF=0.0015;EUR_AF=0.0845;SAS_AF=0.0266;AA=C|||;VT=SNP
12	109983309	rs11067170	A	G	100	PASS	AC=568;AF=0.113419;AN=5008;NS=2504;DP=22060;EAS_AF=0.0843;AMR_AF=0.1225;AFR_AF=0.2784;EUR_AF=0.0159;SAS_AF=0.0143;AA=A|||;VT=SNP
12	109984561	rs6606732	G	A	100	PASS	AC=2567;AF=0.51258;AN=5008;NS=2504;DP=19063;EAS_AF=0.3105;AMR_AF=0.4899;AFR_AF=0.7564;EUR_AF=0.5408;SAS_AF=0.3783;AA=A|||;VT=SNP
12	109985985	rs56185537	A	G	100	PASS	AC=32;AF=0.00638978;AN=5008;NS=2504;DP=19408;EAS_AF=0;AMR_AF=0.0058;AFR_AF=0.003;EUR_AF=0.0209;SAS_AF=0.0031;AA=A|||;VT=SNP
12	109986084	rs73198410	C	T	100	PASS	AC=134;AF=0.0267572;AN=5008;NS=2504;DP=15954;EAS_AF=0;AMR_AF=0.0288;AFR_AF=0.0015;EUR_AF=0.0845;SAS_AF=0.0276;AA=C|||;VT=SNP
12	109986152	rs78288652	C	T	100	PASS	AC=33;AF=0.00658946;AN=5008;NS=2504;DP=17602;EAS_AF=0;AMR_AF=0.0101;AFR_AF=0.0023;EUR_AF=0.0179;SAS_AF=0.0051;AA=C|||;VT=SNP
12	109986918	rs888194	C	G	100	PASS	AC=2352;AF=0.469649;AN=5008;NS=2504;DP=18124;EAS_AF=0.3105;AMR_AF=0.4582;AFR_AF=0.6929;EUR_AF=0.4573;SAS_AF=0.3528;AA=C|||;VT=SNP
12	109986935	rs1075467	G	A	100	PASS	AC=2567;AF=0.51258;AN=5008;NS=2504;DP=18642;EAS_AF=0.3105;AMR_AF=0.4899;AFR_AF=0.7564;EUR_AF=0.5408;SAS_AF=0.3783;AA=A|||;VT=SNP
12	109987298	rs117273061	A	G	100	PASS	AC=116;AF=0.0231629;AN=5008;NS=2504;DP=15720;EAS_AF=0;AMR_AF=0.049;AFR_AF=0;EUR_AF=0.0626;SAS_AF=0.0194;AA=A|||;VT=SNP
12	109987576	rs888193	C	G	100	PASS	AC=980;AF=0.195687;AN=5008;NS=2504;DP=17814;EAS_AF=0.1012;AMR_AF=0.1744;AFR_AF=0.2239;EUR_AF=0.2684;SAS_AF=0.1953;AA=a|||;VT=SNP
12	109987591	rs4766477	A	G	100	PASS	AC=550;AF=0.109824;AN=5008;NS=2504;DP=18195;EAS_AF=0.125;AMR_AF=0.1499;AFR_AF=0.0098;EUR_AF=0.172;SAS_AF=0.137;AA=A|||;VT=SNP
12	109987838	rs4766611	A	G	100	PASS	AC=2564;AF=0.511981;AN=5008;NS=2504;DP=17358;EAS_AF=0.3105;AMR_AF=0.4899;AFR_AF=0.7564;EUR_AF=0.5408;SAS_AF=0.3753;AA=G|||;VT=SNP
12	109987862	rs11067208	C	A	100	PASS	AC=967;AF=0.193091;AN=5008;NS=2504;DP=17988;EAS_AF=0.1002;AMR_AF=0.1744;AFR_AF=0.2148;EUR_AF=0.2684;SAS_AF=0.1953;AA=A|||;VT=SNP
12	109988188	rs56089724	C	T	100	PASS	AC=979;AF=0.195487;AN=5008;NS=2504;DP=20146;EAS_AF=0.1012;AMR_AF=0.1744;AFR_AF=0.2224;EUR_AF=0.2694;SAS_AF=0.1953;AA=C|||;VT=SNP
12	109988203	rs55746902	A	C	100	PASS	AC=980;AF=0.195687;AN=5008;NS=2504;DP=19643;EAS_AF=0.1012;AMR_AF=0.1744;AFR_AF=0.2224;EUR_AF=0.2694;SAS_AF=0.1963;AA=C|||;VT=SNP
12	109988214	rs11067211	A	G	100	PASS	AC=1543;AF=0.308107;AN=5008;NS=2504;DP=18845;EAS_AF=0.1855;AMR_AF=0.2939;AFR_AF=0.4985;EUR_AF=0.2853;SAS_AF=0.2106;AA=G|||;VT=SNP
12	109988722	rs12828090	G	C	100	PASS	AC=761;AF=0.151957;AN=5008;NS=2504;DP=16597;EAS_AF=0.125;AMR_AF=0.1585;AFR_AF=0.1619;EUR_AF=0.175;SAS_AF=0.138;AA=G|||;VT=SNP
12	109988723	rs76118041	G	A	100	PASS	AC=553;AF=0.110423;AN=5008;NS=2504;DP=16511;EAS_AF=0.125;AMR_AF=0.1499;AFR_AF=0.0098;EUR_AF=0.174;SAS_AF=0.138;AA=G|||;VT=SNP
12	109988858	rs79250609	C	T	100	PASS	AC=271;AF=0.0541134;AN=5008;NS=2504;DP=17948;EAS_AF=0;AMR_AF=0.0692;AFR_AF=0.0106;EUR_AF=0.1769;SAS_AF=0.0317;AA=C|||;VT=SNP
12	109988891	rs7304862	T	G	100	PASS	AC=2562;AF=0.511581;AN=5008;NS=2504;DP=18253;EAS_AF=0.3105;AMR_AF=0.4899;AFR_AF=0.7557;EUR_AF=0.5408;SAS_AF=0.3742;AA=G|||;VT=SNP
12	109989228	rs12321904	G	T	100	PASS	AC=1915;AF=0.382388;AN=5008;NS=2504;DP=21833;EAS_AF=0.2262;AMR_AF=0.3674;AFR_AF=0.4168;EUR_AF=0.5258;SAS_AF=0.3599;AA=T|||;VT=SNP
12	109989441	rs77790453	A	G	100	PASS	AC=307;AF=0.0613019;AN=5008;NS=2504;DP=21177;EAS_AF=0.0337;AMR_AF=0.0519;AFR_AF=0.0582;EUR_AF=0.0577;SAS_AF=0.1043;AA=A|||;VT=SNP
12	109990369	rs7974321	T	C	100	PASS	AC=1364;AF=0.272364;AN=5008;NS=2504;DP=16199;EAS_AF=0.2113;AMR_AF=0.2839;AFR_AF=0.4667;EUR_AF=0.1879;SAS_AF=0.1513;AA=C|||;VT=SNP
12	109991050	rs10850358	A	G	100	PASS	AC=2563;AF=0.511781;AN=5008;NS=2504;DP=19685;EAS_AF=0.3125;AMR_AF=0.4914;AFR_AF=0.7542;EUR_AF=0.5408;SAS_AF=0.3742;AA=G|||;VT=SNP
12	109991685	rs11067227	C	T	100	PASS	AC=984;AF=0.196486;AN=5008;NS=2504;DP=17567;EAS_AF=0.1022;AMR_AF=0.1758;AFR_AF=0.2224;EUR_AF=0.2684;SAS_AF=0.1994;AA=C|||;VT=SNP
12	109991998	rs12817689	A	G	100	PASS	AC=807;AF=0.161142;AN=5008;NS=2504;DP=18728;EAS_AF=0.128;AMR_AF=0.1643;AFR_AF=0.1929;EUR_AF=0.173;SAS_AF=0.138;AA=A|||;VT=SNP
12	109992132	rs2241201	C	G	100	PASS	AC=1584;AF=0.316294;AN=5008;NS=2504;DP=18680;EAS_AF=0.2103;AMR_AF=0.3156;AFR_AF=0.5318;EUR_AF=0.2724;SAS_AF=0.18;AA=G|||;VT=SNP
12	109992149	rs35145546	C	G	100	PASS	AC=796;AF=0.158946;AN=5008;NS=2504;DP=18636;EAS_AF=0.126;AMR_AF=0.1628;AFR_AF=0.1876;EUR_AF=0.173;SAS_AF=0.137;AA=C|||;VT=SNP
12	109992881	rs61940463	A	G	100	PASS	AC=645;AF=0.128794;AN=5008;NS=2504;DP=15462;EAS_AF=0.0843;AMR_AF=0.1225;AFR_AF=0.3374;EUR_AF=0.0149;SAS_AF=0.0143;AA=a|||;VT=SNP
12	109993023	rs73414076	C	T	100	PASS	AC=645;AF=0.128794;AN=5008;NS=2504;DP=11783;EAS_AF=0.0843;AMR_AF=0.1225;AFR_AF=0.3374;EUR_AF=0.0149;SAS_AF=0.0143;AA=C|||;VT=SNP
12	109993176	rs111869218	C	T	100	PASS	AC=163;AF=0.0325479;AN=5008;NS=2504;DP=11153;EAS_AF=0;AMR_AF=0.0389;AFR_AF=0.0507;EUR_AF=0.0626;SAS_AF=0.0061;AA=C|||;VT=SNP
12	109993298	rs34921355	C	T	100	PASS	AC=807;AF=0.161142;AN=5008;NS=2504;DP=12191;EAS_AF=0.126;AMR_AF=0.1643;AFR_AF=0.1929;EUR_AF=0.1759;SAS_AF=0.137;AA=C|||;VT=SNP
12	109993366	rs1061440	G	A	100	PASS	AC=647;AF=0.129193;AN=5008;NS=2504;DP=17151;EAS_AF=0.0843;AMR_AF=0.1225;AFR_AF=0.3389;EUR_AF=0.0149;SAS_AF=0.0143;AA=G|||;VT=SNP
12	109993424	rs72650177	C	T	100	PASS	AC=177;AF=0.0353435;AN=5008;NS=2504;DP=16413;EAS_AF=0.0397;AMR_AF=0.0231;AFR_AF=0.0038;EUR_AF=0.0646;SAS_AF=0.0521;AA=C|||;VT=SNP
12	109993603	rs11067231	C	A	100	PASS	AC=2571;AF=0.513379;AN=5008;NS=2504;DP=20749;EAS_AF=0.3125;AMR_AF=0.4914;AFR_AF=0.7542;EUR_AF=0.5447;SAS_AF=0.3783;AA=A|||;VT=SNP
12	109993828	rs67432283	T	C	100	PASS	AC=134;AF=0.0267572;AN=5008;NS=2504;DP=20818;EAS_AF=0;AMR_AF=0.0288;AFR_AF=0.0015;EUR_AF=0.0845;SAS_AF=0.0276;AA=T|||;VT=SNP
12	109993942	rs877709	G	T	100	PASS	AC=983;AF=0.196286;AN=5008;NS=2504;DP=21490;EAS_AF=0.1012;AMR_AF=0.1758;AFR_AF=0.2224;EUR_AF=0.2694;SAS_AF=0.1984;AA=G|||;VT=SNP
12	109993976	rs877710	C	G	100	PASS	AC=2571;AF=0.513379;AN=5008;NS=2504;DP=22189;EAS_AF=0.3125;AMR_AF=0.4914;AFR_AF=0.7542;EUR_AF=0.5447;SAS_AF=0.3783;AA=G|||;VT=SNP
12	109994112	rs11831226	A	C	100	PASS	AC=561;AF=0.112021;AN=5008;NS=2504;DP=21556;EAS_AF=0.0843;AMR_AF=0.1196;AFR_AF=0.2753;EUR_AF=0.0149;SAS_AF=0.0143;AA=A|||;VT=SNP
12	109994177	rs11067232	G	T	100	PASS	AC=306;AF=0.0611022;AN=5008;NS=2504;DP=19186;EAS_AF=0.0337;AMR_AF=0.0519;AFR_AF=0.0582;EUR_AF=0.0577;SAS_AF=0.1033;AA=G|||;VT=SNP
12	109994208	rs11067233	C	G	100	PASS	AC=981;AF=0.195887;AN=5008;NS=2504;DP=18385;EAS_AF=0.1012;AMR_AF=0.1758;AFR_AF=0.2209;EUR_AF=0.2694;SAS_AF=0.1984;AA=C|||;VT=SNP
12	109994641	rs8228	A	G	100	PASS	AC=645;AF=0.128794;AN=5008;NS=2504;DP=18823;EAS_AF=0.0843;AMR_AF=0.1225;AFR_AF=0.3374;EUR_AF=0.0149;SAS_AF=0.0143;AA=A|||;VT=SNP
12	109994870	rs9593	A	T	100	PASS	AC=2571;AF=0.513379;AN=5008;NS=2504;DP=20645;EAS_AF=0.3125;AMR_AF=0.4914;AFR_AF=0.7542;EUR_AF=0.5447;SAS_AF=0.3783;AA=T|||;VT=SNP;EX_TARGET
12	109995097	rs888192	A	G	100	PASS	AC=2571;AF=0.513379;AN=5008;NS=2504;DP=19551;EAS_AF=0.3125;AMR_AF=0.4914;AFR_AF=0.7542;EUR_AF=0.5447;SAS_AF=0.3783;AA=G|||;VT=SNP
12	109995188	rs12828717	C	T	100	PASS	AC=455;AF=0.0908546;AN=5008;NS=2504;DP=19449;EAS_AF=0.0645;AMR_AF=0.1383;AFR_AF=0.0098;EUR_AF=0.165;SAS_AF=0.1176;AA=C|||;VT=SNP
12	109995763	rs67520670	G	A	100	PASS	AC=136;AF=0.0271565;AN=5008;NS=2504;DP=20542;EAS_AF=0;AMR_AF=0.0303;AFR_AF=0.0015;EUR_AF=0.0845;SAS_AF=0.0286;AA=G|||;VT=SNP
12	109995857	rs67275386	C	T	100	PASS	AC=134;AF=0.0267572;AN=5008;NS=2504;DP=19317;EAS_AF=0;AMR_AF=0.0288;AFR_AF=0.0015;EUR_AF=0.0845;SAS_AF=0.0276;AA=C|||;VT=SNP
12	109995976	rs7312142	T	C	100	PASS	AC=562;AF=0.11222;AN=5008;NS=2504;DP=18860;EAS_AF=0.0843;AMR_AF=0.121;AFR_AF=0.2753;EUR_AF=0.0149;SAS_AF=0.0143;AA=T|||;VT=SNP
12	109995981	rs7302373	C	T	100	PASS	AC=562;AF=0.11222;AN=5008;NS=2504;DP=19224;EAS_AF=0.0843;AMR_AF=0.121;AFR_AF=0.2753;EUR_AF=0.0149;SAS_AF=0.0143;AA=C|||;VT=SNP
12	109996074	rs7312275	T	C	100	PASS	AC=588;AF=0.117412;AN=5008;NS=2504;DP=19857;EAS_AF=0.0843;AMR_AF=0.1239;AFR_AF=0.2935;EUR_AF=0.0149;SAS_AF=0.0143;AA=T|||;VT=SNP
12	109996117	rs7302591	C	A	100	PASS	AC=563;AF=0.11242;AN=5008;NS=2504;DP=19102;EAS_AF=0.0843;AMR_AF=0.121;AFR_AF=0.2753;EUR_AF=0.0159;SAS_AF=0.0143;AA=C|||;VT=SNP
12	109996343	rs2058806	C	A	100	PASS	AC=2573;AF=0.513778;AN=5008;NS=2504;DP=16244;EAS_AF=0.3125;AMR_AF=0.4928;AFR_AF=0.7542;EUR_AF=0.5447;SAS_AF=0.3793;AA=A|||;VT=SNP
12	109996689	rs35072126	G	A	100	PASS	AC=796;AF=0.158946;AN=5008;NS=2504;DP=20382;EAS_AF=0.128;AMR_AF=0.1628;AFR_AF=0.1838;EUR_AF=0.1759;SAS_AF=0.137;AA=G|||;VT=SNP
12	109997134	rs2287183	C	T	100	PASS	AC=540;AF=0.107827;AN=5008;NS=2504;DP=18575;EAS_AF=0.0843;AMR_AF=0.1182;AFR_AF=0.2602;EUR_AF=0.0149;SAS_AF=0.0143;AA=C|||;VT=SNP
12	109997164	rs2287182	C	T	100	PASS	AC=673;AF=0.134385;AN=5008;NS=2504;DP=18741;EAS_AF=0.122;AMR_AF=0.1167;AFR_AF=0.1899;EUR_AF=0.0974;SAS_AF=0.1227;AA=c|||;VT=SNP
12	109997222	rs72650185	C	T	100	PASS	AC=134;AF=0.0267572;AN=5008;NS=2504;DP=17674;EAS_AF=0;AMR_AF=0.0288;AFR_AF=0.0015;EUR_AF=0.0845;SAS_AF=0.0276;AA=C|||;VT=SNP
12	109997645	rs7964021	G	C	100	PASS	AC=2535;AF=0.50619;AN=5008;NS=2504;DP=16589;EAS_AF=0.3125;AMR_AF=0.4914;AFR_AF=0.7262;EUR_AF=0.5447;SAS_AF=0.3793;AA=C|||;VT=SNP
12	109997829	rs11067250	C	T	100	PASS	AC=381;AF=0.0760783;AN=5008;NS=2504;DP=20157;EAS_AF=0;AMR_AF=0.098;AFR_AF=0.1029;EUR_AF=0.1481;SAS_AF=0.0286;AA=C|||;VT=SNP
12	109997847	rs12580090	C	T	100	PASS	AC=805;AF=0.160743;AN=5008;NS=2504;DP=20549;EAS_AF=0.127;AMR_AF=0.1643;AFR_AF=0.1899;EUR_AF=0.1769;SAS_AF=0.137;AA=C|||;VT=SNP
12	109997978	rs11067253	G	A	100	PASS	AC=988;AF=0.197284;AN=5008;NS=2504;DP=18541;EAS_AF=0.1012;AMR_AF=0.1758;AFR_AF=0.2269;EUR_AF=0.2684;SAS_AF=0.1984;AA=G|||;VT=SNP
12	109998097	rs7953014	A	G	100	PASS	AC=2575;AF=0.514177;AN=5008;NS=2504;DP=18206;EAS_AF=0.3125;AMR_AF=0.4928;AFR_AF=0.7557;EUR_AF=0.5447;SAS_AF=0.3793;AA=G|||;VT=SNP
12	109998125	rs61940465	C	T	100	PASS	AC=645;AF=0.128794;AN=5008;NS=2504;DP=18918;EAS_AF=0.0843;AMR_AF=0.1239;AFR_AF=0.3366;EUR_AF=0.0149;SAS_AF=0.0143;AA=C|||;VT=SNP
12	109998245	rs57039720	T	C	100	PASS	AC=164;AF=0.0327476;AN=5008;NS=2504;DP=21850;EAS_AF=0;AMR_AF=0.0389;AFR_AF=0.0507;EUR_AF=0.0636;SAS_AF=0.0061;AA=T|||;VT=SNP
12	109998284	rs61940466	G	A	100	PASS	AC=645;AF=0.128794;AN=5008;NS=2504;DP=20601;EAS_AF=0.0843;AMR_AF=0.1239;AFR_AF=0.3366;EUR_AF=0.0149;SAS_AF=0.0143;AA=G|||;VT=SNP
12	109998591	rs2058805	T	C	100	PASS	AC=2597;AF=0.51857;AN=5008;NS=2504;DP=20491;EAS_AF=0.3125;AMR_AF=0.4928;AFR_AF=0.7723;EUR_AF=0.5447;SAS_AF=0.3793;AA=C|||;VT=SNP
12	109998594	rs68153744	C	T	100	PASS	AC=135;AF=0.0269569;AN=5008;NS=2504;DP=20492;EAS_AF=0;AMR_AF=0.0288;AFR_AF=0.0015;EUR_AF=0.0845;SAS_AF=0.0286;AA=C|||;VT=SNP
12	109998821	rs78599682	T	C	100	PASS	AC=305;AF=0.0609026;AN=5008;NS=2504;DP=15156;EAS_AF=0.0337;AMR_AF=0.0519;AFR_AF=0.0582;EUR_AF=0.0567;SAS_AF=0.1033;AA=T|||;VT=SNP
12	109999005	rs11610545	G	A	100	PASS	AC=807;AF=0.161142;AN=5008;NS=2504;DP=16801;EAS_AF=0.127;AMR_AF=0.1643;AFR_AF=0.1906;EUR_AF=0.1769;SAS_AF=0.138;AA=g|||;VT=SNP
12	109999037	rs2287181	G	A	100	PASS	AC=807;AF=0.161142;AN=5008;NS=2504;DP=16457;EAS_AF=0.127;AMR_AF=0.1643;AFR_AF=0.1906;EUR_AF=0.1769;SAS_AF=0.138;AA=G|||;VT=SNP
12	109999048	rs12309115	C	T	100	PASS	AC=380;AF=0.0758786;AN=5008;NS=2504;DP=16870;EAS_AF=0;AMR_AF=0.098;AFR_AF=0.1029;EUR_AF=0.1471;SAS_AF=0.0286;AA=C|||;VT=SNP
12	109999068	rs2287180	G	A	100	PASS	AC=808;AF=0.161342;AN=5008;NS=2504;DP=16984;EAS_AF=0.127;AMR_AF=0.1628;AFR_AF=0.1921;EUR_AF=0.1769;SAS_AF=0.138;AA=G|||;VT=SNP
12	109999523	rs7971853	G	T	100	PASS	AC=163;AF=0.0325479;AN=5008;NS=2504;DP=18130;EAS_AF=0;AMR_AF=0.0389;AFR_AF=0.0507;EUR_AF=0.0626;SAS_AF=0.0061;AA=G|||;VT=SNP
12	109999864	rs11067271	T	C	100	PASS	AC=704;AF=0.140575;AN=5008;NS=2504;DP=18923;EAS_AF=0.0327;AMR_AF=0.1499;AFR_AF=0.1755;EUR_AF=0.2038;SAS_AF=0.1329;AA=T|||;VT=SNP
12	109999991	rs12370596	A	G	100	PASS	AC=200;AF=0.0399361;AN=5008;NS=2504;DP=18227;EAS_AF=0.002;AMR_AF=0.0461;AFR_AF=0.0061;EUR_AF=0.0567;SAS_AF=0.1033;AA=A|||;VT=SNP
12	110000074	rs67106492	C	G	100	PASS	AC=135;AF=0.0269569;AN=5008;NS=2504;DP=20618;EAS_AF=0;AMR_AF=0.0288;AFR_AF=0.0015;EUR_AF=0.0845;SAS_AF=0.0286;AA=C|||;VT=SNP
12	110000193	rs7134594	C	T	100	PASS	AC=2574;AF=0.513978;AN=5008;NS=2504;DP=20949;EAS_AF=0.3115;AMR_AF=0.4928;AFR_AF=0.7557;EUR_AF=0.5447;SAS_AF=0.3793;AA=T|||;VT=SNP
12	110000394	rs61940468	C	T	100	PASS	AC=854;AF=0.170527;AN=5008;NS=2504;DP=19689;EAS_AF=0.129;AMR_AF=0.1758;AFR_AF=0.1982;EUR_AF=0.1899;SAS_AF=0.1524;AA=C|||;VT=SNP
12	110000748	rs12578365	G	A	100	PASS	AC=807;AF=0.161142;AN=5008;NS=2504;DP=21277;EAS_AF=0.127;AMR_AF=0.1628;AFR_AF=0.1921;EUR_AF=0.1769;SAS_AF=0.137;AA=G|||;VT=SNP
12	110001195	rs736344	A	G	100	PASS	AC=2573;AF=0.513778;AN=5008;NS=2504;DP=20015;EAS_AF=0.3115;AMR_AF=0.4928;AFR_AF=0.7557;EUR_AF=0.5447;SAS_AF=0.3783;AA=G|||;VT=SNP
12	110001215	rs736343	G	A	100	PASS	AC=706;AF=0.140974;AN=5008;NS=2504;DP=19501;EAS_AF=0.0337;AMR_AF=0.1499;AFR_AF=0.177;EUR_AF=0.2038;SAS_AF=0.1319;AA=G|||;VT=SNP
12	110001387	rs61940470	C	T	100	PASS	AC=567;AF=0.113219;AN=5008;NS=2504;DP=21452;EAS_AF=0.0843;AMR_AF=0.121;AFR_AF=0.2791;EUR_AF=0.0149;SAS_AF=0.0143;AA=C|||;VT=SNP
12	110001589	rs888191	A	C	100	PASS	AC=4923;AF=0.983027;AN=5008;NS=2504;DP=18094;EAS_AF=1;AMR_AF=0.964;AFR_AF=0.997;EUR_AF=0.9602;SAS_AF=0.9836;AA=C|||;VT=SNP
12	110001616	rs34899324	G	A	100	PASS	AC=807;AF=0.161142;AN=5008;NS=2504;DP=17930;EAS_AF=0.127;AMR_AF=0.1628;AFR_AF=0.1921;EUR_AF=0.1769;SAS_AF=0.137;AA=G|||;VT=SNP
12	110001882	rs67583364	C	T	100	PASS	AC=135;AF=0.0269569;AN=5008;NS=2504;DP=19073;EAS_AF=0;AMR_AF=0.0288;AFR_AF=0.0015;EUR_AF=0.0845;SAS_AF=0.0286;AA=C|||;VT=SNP
12	110002133	rs7970557	C	T	100	PASS	AC=815;AF=0.16274;AN=5008;NS=2504;DP=15732;EAS_AF=0.127;AMR_AF=0.1643;AFR_AF=0.1974;EUR_AF=0.1769;SAS_AF=0.137;AA=C|||;VT=SNP
12	110002747	rs61940511	G	A	100	PASS	AC=533;AF=0.10643;AN=5008;NS=2504;DP=20218;EAS_AF=0.0843;AMR_AF=0.121;AFR_AF=0.2534;EUR_AF=0.0149;SAS_AF=0.0143;AA=G|||;VT=SNP
12	110002777	rs10850379	C	T	100	PASS	AC=1708;AF=0.341054;AN=5008;NS=2504;DP=19531;EAS_AF=0.2004;AMR_AF=0.3357;AFR_AF=0.3858;EUR_AF=0.4453;SAS_AF=0.3221;AA=C|||;VT=SNP
12	110002819	rs10850380	A	G	100	PASS	AC=2596;AF=0.518371;AN=5008;NS=2504;DP=18329;EAS_AF=0.3125;AMR_AF=0.4928;AFR_AF=0.7723;EUR_AF=0.5447;SAS_AF=0.3783;AA=G|||;VT=SNP
12	110003399	rs67342900	G	A	100	PASS	AC=151;AF=0.0301518;AN=5008;NS=2504;DP=21203;EAS_AF=0;AMR_AF=0.0288;AFR_AF=0.0136;EUR_AF=0.0845;SAS_AF=0.0286;AA=G|||;VT=SNP
12	110003672	rs7301541	G	A	100	PASS	AC=978;AF=0.195288;AN=5008;NS=2504;DP=19088;EAS_AF=0.1548;AMR_AF=0.1686;AFR_AF=0.2867;EUR_AF=0.1769;SAS_AF=0.1513;AA=G|||;VT=SNP
12	110004040	rs754179	C	T	100	PASS	AC=1427;AF=0.284944;AN=5008;NS=2504;DP=21238;EAS_AF=0.1577;AMR_AF=0.2925;AFR_AF=0.4433;EUR_AF=0.2833;SAS_AF=0.1984;AA=C|||;VT=SNP
12	110004068	rs754180	G	T	100	PASS	AC=706;AF=0.140974;AN=5008;NS=2504;DP=21579;EAS_AF=0.0337;AMR_AF=0.1499;AFR_AF=0.177;EUR_AF=0.2038;SAS_AF=0.1319;AA=G|||;VT=SNP
12	110004804	rs874171	C	T	100	PASS	AC=557;AF=0.111222;AN=5008;NS=2504;DP=15791;EAS_AF=0.127;AMR_AF=0.1499;AFR_AF=0.0106;EUR_AF=0.1759;SAS_AF=0.137;AA=C|||;VT=SNP
12	110004960	rs874170	C	T	100	PASS	AC=2590;AF=0.517173;AN=5008;NS=2504;DP=16853;EAS_AF=0.3125;AMR_AF=0.4928;AFR_AF=0.7678;EUR_AF=0.5447;SAS_AF=0.3783;AA=A|||;VT=SNP
12	110004997	rs9919738	G	A	100	PASS	AC=1597;AF=0.31889;AN=5008;NS=2504;DP=18522;EAS_AF=0.1577;AMR_AF=0.3242;AFR_AF=0.4697;EUR_AF=0.3678;SAS_AF=0.227;AA=-|||;VT=SNP
12	110005125	rs72650195	G	A	100	PASS	AC=18;AF=0.00359425;AN=5008;NS=2504;DP=17903;EAS_AF=0;AMR_AF=0;AFR_AF=0.0008;EUR_AF=0.0149;SAS_AF=0.002;AA=G|||;VT=SNP
12	110005402	rs73198424	G	A	100	PASS	AC=202;AF=0.0403355;AN=5008;NS=2504;DP=21701;EAS_AF=0;AMR_AF=0.0303;AFR_AF=0.0514;EUR_AF=0.0845;SAS_AF=0.0286;AA=G|||;VT=SNP
12	110006512	rs11836136	A	G	100	PASS	AC=1477;AF=0.294928;AN=5008;NS=2504;DP=20689;EAS_AF=0.1577;AMR_AF=0.2954;AFR_AF=0.4796;EUR_AF=0.2833;SAS_AF=0.1984;AA=A|||;VT=SNP
12	110006814	rs12830693	G	T	100	PASS	AC=557;AF=0.111222;AN=5008;NS=2504;DP=16207;EAS_AF=0.127;AMR_AF=0.1499;AFR_AF=0.0106;EUR_AF=0.1759;SAS_AF=0.137;AA=G|||;VT=SNP
12	110007939	rs11614986	A	G	100	PASS	AC=799;AF=0.159545;AN=5008;NS=2504;DP=20985;EAS_AF=0.127;AMR_AF=0.1628;AFR_AF=0.1861;EUR_AF=0.1769;SAS_AF=0.137;AA=a|||;VT=SNP
12	110007993	rs59227481	A	G	100	PASS	AC=1716;AF=0.342652;AN=5008;NS=2504;DP=21729;EAS_AF=0.1855;AMR_AF=0.3285;AFR_AF=0.525;EUR_AF=0.3678;SAS_AF=0.2423;AA=a|||;VT=SNP
12	110008317	rs72650202	A	G	100	PASS	AC=13;AF=0.00259585;AN=5008;NS=2504;DP=22195;EAS_AF=0;AMR_AF=0;AFR_AF=0.0008;EUR_AF=0.0119;SAS_AF=0;AA=a|||;VT=SNP
12	110008446	rs117833560	G	T	100	PASS	AC=135;AF=0.0269569;AN=5008;NS=2504;DP=18148;EAS_AF=0;AMR_AF=0.0288;AFR_AF=0.0015;EUR_AF=0.0845;SAS_AF=0.0286;AA=g|||;VT=SNP
12	110009054	rs4499061	G	T	100	PASS	AC=799;AF=0.159545;AN=5008;NS=2504;DP=15462;EAS_AF=0.127;AMR_AF=0.1628;AFR_AF=0.1861;EUR_AF=0.1769;SAS_AF=0.137;AA=G|||;VT=SNP
12	110009175	rs72651703	T	G	100	PASS	AC=134;AF=0.0267572;AN=5008;NS=2504;DP=14918;EAS_AF=0;AMR_AF=0.0288;AFR_AF=0.0015;EUR_AF=0.0845;SAS_AF=0.0276;AA=T|||;VT=SNP
12	110009538	rs66580225	A	G	100	PASS	AC=163;AF=0.0325479;AN=5008;NS=2504;DP=16714;EAS_AF=0;AMR_AF=0.0389;AFR_AF=0.0507;EUR_AF=0.0626;SAS_AF=0.0061;AA=A|||;VT=SNP;EX_TARGET
12	110009756	rs12322541	A	G	100	PASS	AC=1463;AF=0.292133;AN=5008;NS=2504;DP=17777;EAS_AF=0.1577;AMR_AF=0.2954;AFR_AF=0.4682;EUR_AF=0.2843;SAS_AF=0.1984;AA=A|||;VT=SNP
12	110009875	rs73198427	A	C	100	PASS	AC=134;AF=0.0267572;AN=5008;NS=2504;DP=15633;EAS_AF=0;AMR_AF=0.0288;AFR_AF=0.0015;EUR_AF=0.0845;SAS_AF=0.0276;AA=A|||;VT=SNP
12	110010151	rs2111216	A	G	100	PASS	AC=3202;AF=0.639377;AN=5008;NS=2504;DP=12725;EAS_AF=0.4861;AMR_AF=0.5346;AFR_AF=0.823;EUR_AF=0.6113;SAS_AF=0.6524;AA=G|||;VT=SNP
12	110010866	rs12314392	A	G	100	PASS	AC=2238;AF=0.446885;AN=5008;NS=2504;DP=19127;EAS_AF=0.2857;AMR_AF=0.4582;AFR_AF=0.6362;EUR_AF=0.4602;SAS_AF=0.3354;AA=G|||;VT=SNP
12	110010949	rs67900037	T	C	100	PASS	AC=17;AF=0.00339457;AN=5008;NS=2504;DP=20944;EAS_AF=0;AMR_AF=0.0072;AFR_AF=0.0015;EUR_AF=0.0089;SAS_AF=0.001;AA=T|||;VT=SNP
12	110011229	rs10774774	G	T	100	PASS	AC=1427;AF=0.284944;AN=5008;NS=2504;DP=13025;EAS_AF=0.1607;AMR_AF=0.2939;AFR_AF=0.438;EUR_AF=0.2853;SAS_AF=0.1994;AA=G|||;VT=SNP;EX_TARGET
12	110011230	rs10774775	C	T	100	PASS	AC=1427;AF=0.284944;AN=5008;NS=2504;DP=12948;EAS_AF=0.1607;AMR_AF=0.2939;AFR_AF=0.438;EUR_AF=0.2853;SAS_AF=0.1994;AA=C|||;VT=SNP;EX_TARGET
12	110011486	rs66647925	T	A	100	PASS	AC=15;AF=0.00299521;AN=5008;NS=2504;DP=12843;EAS_AF=0;AMR_AF=0.0072;AFR_AF=0.0008;EUR_AF=0.006;SAS_AF=0.0031;AA=T|||;VT=SNP
12	110012467	rs3759387	G	T	100	PASS	AC=1413;AF=0.282149;AN=5008;NS=2504;DP=22030;EAS_AF=0.1577;AMR_AF=0.2925;AFR_AF=0.4327;EUR_AF=0.2833;SAS_AF=0.1984;AA=G|||;VT=SNP
12	110012510	rs66616264	C	G	100	PASS	AC=1413;AF=0.282149;AN=5008;NS=2504;DP=21754;EAS_AF=0.1577;AMR_AF=0.2925;AFR_AF=0.4327;EUR_AF=0.2833;SAS_AF=0.1984;AA=C|||;VT=SNP
12	110012766	rs61940512	A	G	100	PASS	AC=712;AF=0.142173;AN=5008;NS=2504;DP=19651;EAS_AF=0.124;AMR_AF=0.1441;AFR_AF=0.2587;EUR_AF=0.0795;SAS_AF=0.0665;AA=A|||;VT=SNP
12	110013639	rs6606734	T	G	100	PASS	AC=2412;AF=0.481629;AN=5008;NS=2504;DP=20201;EAS_AF=0.2847;AMR_AF=0.4885;AFR_AF=0.6672;EUR_AF=0.5447;SAS_AF=0.364;AA=G|||;VT=SNP
12	110013879	rs7957619	G	A	100	PASS	AC=380;AF=0.0758786;AN=5008;NS=2504;DP=19049;EAS_AF=0;AMR_AF=0.098;AFR_AF=0.1029;EUR_AF=0.1471;SAS_AF=0.0286;AA=G|||;VT=SNP;EX_TARGET
12	110014055	rs3752662	C	T	100	PASS	AC=1461;AF=0.291733;AN=5008;NS=2504;DP=17321;EAS_AF=0.1577;AMR_AF=0.2954;AFR_AF=0.4675;EUR_AF=0.2833;SAS_AF=0.1984;AA=c|||;VT=SNP
12	110014497	rs4766612	G	A	100	PASS	AC=557;AF=0.111222;AN=5008;NS=2504;DP=14963;EAS_AF=0.127;AMR_AF=0.1499;AFR_AF=0.0106;EUR_AF=0.1759;SAS_AF=0.137;AA=G|||;VT=SNP
12	110014632	rs73404412	C	T	100	PASS	AC=596;AF=0.11901;AN=5008;NS=2504;DP=12971;EAS_AF=0.0337;AMR_AF=0.0807;AFR_AF=0.2625;EUR_AF=0.0577;SAS_AF=0.1033;AA=C|||;VT=SNP
12	110015359	rs10850392	C	T	100	PASS	AC=706;AF=0.140974;AN=5008;NS=2504;DP=18615;EAS_AF=0.0337;AMR_AF=0.1499;AFR_AF=0.177;EUR_AF=0.2038;SAS_AF=0.1319;AA=C|||;VT=SNP
12	110015564	rs9783487	G	A	100	PASS	AC=1378;AF=0.27516;AN=5008;NS=2504;DP=17047;EAS_AF=0.1577;AMR_AF=0.2911;AFR_AF=0.407;EUR_AF=0.2833;SAS_AF=0.1984;AA=G|||;VT=SNP
12	110015659	rs67381330	A	C	100	PASS	AC=134;AF=0.0267572;AN=5008;NS=2504;DP=19292;EAS_AF=0;AMR_AF=0.0288;AFR_AF=0.0015;EUR_AF=0.0845;SAS_AF=0.0276;AA=A|||;VT=SNP
12	110015758	rs66499479	A	T	100	PASS	AC=82;AF=0.0163738;AN=5008;NS=2504;DP=18477;EAS_AF=0.002;AMR_AF=0.0288;AFR_AF=0.0008;EUR_AF=0.0547;SAS_AF=0.0041;AA=A|||;VT=SNP
12	110015893	rs7954144	A	G	100	PASS	AC=2590;AF=0.517173;AN=5008;NS=2504;DP=19145;EAS_AF=0.3125;AMR_AF=0.4928;AFR_AF=0.7678;EUR_AF=0.5447;SAS_AF=0.3783;AA=G|||;VT=SNP
12	110015913	rs73198430	G	A	100	PASS	AC=135;AF=0.0269569;AN=5008;NS=2504;DP=19526;EAS_AF=0;AMR_AF=0.0288;AFR_AF=0.0015;EUR_AF=0.0845;SAS_AF=0.0286;AA=G|||;VT=SNP
12	110016450	rs7300998	G	A	100	PASS	AC=1421;AF=0.283746;AN=5008;NS=2504;DP=22073;EAS_AF=0.1577;AMR_AF=0.2925;AFR_AF=0.4387;EUR_AF=0.2833;SAS_AF=0.1984;AA=G|||;VT=SNP
12	110016559	rs4766613	G	A	100	PASS	AC=808;AF=0.161342;AN=5008;NS=2504;DP=23158;EAS_AF=0.127;AMR_AF=0.1628;AFR_AF=0.1929;EUR_AF=0.1769;SAS_AF=0.137;AA=G|||;VT=SNP
12	110016952	rs10774779	T	A	100	PASS	AC=1772;AF=0.353834;AN=5008;NS=2504;DP=19147;EAS_AF=0.254;AMR_AF=0.3516;AFR_AF=0.5045;EUR_AF=0.333;SAS_AF=0.2761;AA=T|||;VT=SNP
12	110017125	rs3742015	T	C	100	PASS	AC=2230;AF=0.445288;AN=5008;NS=2504;DP=18180;EAS_AF=0.2847;AMR_AF=0.4553;AFR_AF=0.6316;EUR_AF=0.4612;SAS_AF=0.3354;AA=T|||;VT=SNP
12	110017759	rs67886029	C	T	100	PASS	AC=134;AF=0.0267572;AN=5008;NS=2504;DP=22987;EAS_AF=0;AMR_AF=0.0288;AFR_AF=0.0015;EUR_AF=0.0845;SAS_AF=0.0276;AA=C|||;VT=SNP;EX_TARGET
12	110018408	rs72648003	G	A	100	PASS	AC=30;AF=0.00599042;AN=5008;NS=2504;DP=16652;EAS_AF=0;AMR_AF=0.0029;AFR_AF=0.0015;EUR_AF=0.0129;SAS_AF=0.0133;AA=G|||;VT=SNP
12	110018898	rs61940514	C	T	100	PASS	AC=818;AF=0.163339;AN=5008;NS=2504;DP=18865;EAS_AF=0.127;AMR_AF=0.1643;AFR_AF=0.1997;EUR_AF=0.1769;SAS_AF=0.137;AA=c|||;VT=SNP
12	110019233	rs34368092	G	A	100	PASS	AC=161;AF=0.0321486;AN=5008;NS=2504;DP=17071;EAS_AF=0;AMR_AF=0.0389;AFR_AF=0.0499;EUR_AF=0.0616;SAS_AF=0.0061;AA=G|||;VT=SNP;EX_TARGET
12	110019338	rs2287218	C	T	100	PASS	AC=818;AF=0.163339;AN=5008;NS=2504;DP=19849;EAS_AF=0.128;AMR_AF=0.1643;AFR_AF=0.1989;EUR_AF=0.1769;SAS_AF=0.137;AA=C|||;VT=SNP;EX_TARGET
12	110019836	rs68024411	A	G	100	PASS	AC=135;AF=0.0269569;AN=5008;NS=2504;DP=20520;EAS_AF=0;AMR_AF=0.0288;AFR_AF=0.0015;EUR_AF=0.0845;SAS_AF=0.0286;AA=A|||;VT=SNP
12	110019883	rs66730760	C	T	100	PASS	AC=399;AF=0.0796725;AN=5008;NS=2504;DP=20459;EAS_AF=0;AMR_AF=0.098;AFR_AF=0.1172;EUR_AF=0.1471;SAS_AF=0.0286;AA=C|||;VT=SNP
12	110020579	rs3782899	G	A	100	PASS	AC=818;AF=0.163339;AN=5008;NS=2504;DP=11162;EAS_AF=0.127;AMR_AF=0.1643;AFR_AF=0.1997;EUR_AF=0.1769;SAS_AF=0.137;AA=g|||;VT=SNP
12	110022142	rs11067341	A	G	100	PASS	AC=305;AF=0.0609026;AN=5008;NS=2504;DP=20748;EAS_AF=0.0337;AMR_AF=0.0519;AFR_AF=0.0582;EUR_AF=0.0567;SAS_AF=0.1033;AA=a|||;VT=SNP
12	110023672	rs7311653	G	A	100	PASS	AC=726;AF=0.144968;AN=5008;NS=2504;DP=16509;EAS_AF=0.124;AMR_AF=0.1441;AFR_AF=0.2685;EUR_AF=0.0805;SAS_AF=0.0665;AA=G|||;VT=SNP
12	110023689	rs11615637	G	A	100	PASS	AC=809;AF=0.161542;AN=5008;NS=2504;DP=15562;EAS_AF=0.127;AMR_AF=0.1643;AFR_AF=0.1929;EUR_AF=0.1769;SAS_AF=0.137;AA=G|||;VT=SNP
12	110024541	rs2270375	A	G	100	PASS	AC=1145;AF=0.228634;AN=5008;NS=2504;DP=20935;EAS_AF=0.1548;AMR_AF=0.2003;AFR_AF=0.3109;EUR_AF=0.2614;SAS_AF=0.18;AA=a|||;VT=SNP;EX_TARGET
12	110024969	rs66783857	G	A	100	PASS	AC=134;AF=0.0267572;AN=5008;NS=2504;DP=20169;EAS_AF=0;AMR_AF=0.0288;AFR_AF=0.0015;EUR_AF=0.0845;SAS_AF=0.0276;AA=G|||;VT=SNP
12	110024985	rs72648010	G	T	100	PASS	AC=163;AF=0.0325479;AN=5008;NS=2504;DP=18689;EAS_AF=0;AMR_AF=0.0389;AFR_AF=0.0507;EUR_AF=0.0626;SAS_AF=0.0061;AA=G|||;VT=SNP
12	110025557	rs11067359	G	A	100	PASS	AC=988;AF=0.197284;AN=5008;NS=2504;DP=17346;EAS_AF=0.1667;AMR_AF=0.1873;AFR_AF=0.1982;EUR_AF=0.2416;SAS_AF=0.1892;AA=g|||;VT=SNP
12	110025617	rs72648013	C	T	100	PASS	AC=102;AF=0.0203674;AN=5008;NS=2504;DP=19313;EAS_AF=0;AMR_AF=0.013;AFR_AF=0.0015;EUR_AF=0.0288;SAS_AF=0.0634;AA=C|||;VT=SNP
12	110025637	rs3782898	G	C	100	PASS	AC=819;AF=0.163538;AN=5008;NS=2504;DP=18519;EAS_AF=0.127;AMR_AF=0.1657;AFR_AF=0.1989;EUR_AF=0.1769;SAS_AF=0.138;AA=G|||;VT=SNP
12	110025680	rs3782897	T	C	100	PASS	AC=1658;AF=0.33107;AN=5008;NS=2504;DP=16724;EAS_AF=0.1577;AMR_AF=0.3271;AFR_AF=0.5136;EUR_AF=0.3688;SAS_AF=0.227;AA=C|||;VT=SNP
12	110026024	rs3782894	G	T	100	PASS	AC=2438;AF=0.486821;AN=5008;NS=2504;DP=17120;EAS_AF=0.2857;AMR_AF=0.4899;AFR_AF=0.6846;EUR_AF=0.5457;SAS_AF=0.364;AA=T|||;VT=SNP
12	110026721	rs72648018	C	T	100	PASS	AC=19;AF=0.00379393;AN=5008;NS=2504;DP=17018;EAS_AF=0;AMR_AF=0.0058;AFR_AF=0;EUR_AF=0.0129;SAS_AF=0.002;AA=C|||;VT=SNP
12	110026822	rs72648019	C	T	100	PASS	AC=179;AF=0.0357428;AN=5008;NS=2504;DP=16791;EAS_AF=0.0397;AMR_AF=0.0231;AFR_AF=0.0053;EUR_AF=0.0646;SAS_AF=0.0521;AA=C|||;VT=SNP
12	110027100	rs11609445	G	A	100	PASS	AC=819;AF=0.163538;AN=5008;NS=2504;DP=17523;EAS_AF=0.127;AMR_AF=0.1643;AFR_AF=0.2005;EUR_AF=0.1769;SAS_AF=0.137;AA=G|||;VT=SNP
12	110027137	rs72648021	G	C	100	PASS	AC=134;AF=0.0267572;AN=5008;NS=2504;DP=17001;EAS_AF=0;AMR_AF=0.0288;AFR_AF=0.0015;EUR_AF=0.0845;SAS_AF=0.0276;AA=G|||;VT=SNP
12	110027593	rs11611484	C	T	100	PASS	AC=808;AF=0.161342;AN=5008;NS=2504;DP=19654;EAS_AF=0.127;AMR_AF=0.1643;AFR_AF=0.1921;EUR_AF=0.1769;SAS_AF=0.137;AA=C|||;VT=SNP
12	110027795	rs11067376	A	G	100	PASS	AC=1691;AF=0.33766;AN=5008;NS=2504;DP=18882;EAS_AF=0.1835;AMR_AF=0.3184;AFR_AF=0.4622;EUR_AF=0.3817;SAS_AF=0.2965;AA=A|||;VT=SNP
12	110027837	rs72648025	G	A	100	PASS	AC=135;AF=0.0269569;AN=5008;NS=2504;DP=20011;EAS_AF=0;AMR_AF=0.0303;AFR_AF=0.0015;EUR_AF=0.0845;SAS_AF=0.0276;AA=G|||;VT=SNP
12	110028032	rs11067377	A	G	100	PASS	AC=535;AF=0.106829;AN=5008;NS=2504;DP=20382;EAS_AF=0.1766;AMR_AF=0.0346;AFR_AF=0.0053;EUR_AF=0.0636;SAS_AF=0.2679;AA=A|||;VT=SNP
12	110028134	rs72648028	G	A	100	PASS	AC=34;AF=0.00678914;AN=5008;NS=2504;DP=19181;EAS_AF=0;AMR_AF=0.013;AFR_AF=0.0008;EUR_AF=0.0219;SAS_AF=0.002;AA=G|||;VT=SNP
12	110028333	rs59573160	A	G	100	PASS	AC=175;AF=0.0349441;AN=5008;NS=2504;DP=20216;EAS_AF=0;AMR_AF=0.0403;AFR_AF=0.0507;EUR_AF=0.0646;SAS_AF=0.0153;AA=A|||;VT=SNP
12	110029008	rs35191208	C	T	100	PASS	AC=775;AF=0.154752;AN=5008;NS=2504;DP=15869;EAS_AF=0.127;AMR_AF=0.1599;AFR_AF=0.1694;EUR_AF=0.1769;SAS_AF=0.137;AA=C|||;VT=SNP;EX_TARGET
12	110029186	rs2270374	G	A	100	PASS	AC=558;AF=0.111422;AN=5008;NS=2504;DP=19336;EAS_AF=0.127;AMR_AF=0.1513;AFR_AF=0.0098;EUR_AF=0.1769;SAS_AF=0.137;AA=g|||;VT=SNP;EX_TARGET
12	110029279	rs72648031	C	A	100	PASS	AC=134;AF=0.0267572;AN=5008;NS=2504;DP=19778;EAS_AF=0;AMR_AF=0.0288;AFR_AF=0.0015;EUR_AF=0.0845;SAS_AF=0.0276;AA=C|||;VT=SNP
12	110029750	rs17183465	T	A	100	PASS	AC=775;AF=0.154752;AN=5008;NS=2504;DP=21020;EAS_AF=0.127;AMR_AF=0.1599;AFR_AF=0.1694;EUR_AF=0.1769;SAS_AF=0.137;AA=T|||;VT=SNP
12	110031051	rs10850432	C	T	100	PASS	AC=550;AF=0.109824;AN=5008;NS=2504;DP=20421;EAS_AF=0.0853;AMR_AF=0.121;AFR_AF=0.2648;EUR_AF=0.0159;SAS_AF=0.0143;AA=C|||;VT=SNP
12	110031168	rs72648037	C	T	100	PASS	AC=176;AF=0.0351438;AN=5008;NS=2504;DP=20324;EAS_AF=0;AMR_AF=0.0403;AFR_AF=0.0514;EUR_AF=0.0646;SAS_AF=0.0153;AA=C|||;VT=SNP
12	110031317	rs75459737	G	A	100	PASS	AC=124;AF=0.0247604;AN=5008;NS=2504;DP=17034;EAS_AF=0;AMR_AF=0.0259;AFR_AF=0.0015;EUR_AF=0.0765;SAS_AF=0.0276;AA=G|||;VT=SNP
12	110031568	rs79985295	G	A	100	PASS	AC=306;AF=0.0611022;AN=5008;NS=2504;DP=12874;EAS_AF=0.0337;AMR_AF=0.0519;AFR_AF=0.059;EUR_AF=0.0567;SAS_AF=0.1033;AA=G|||;VT=SNP
12	110031770	rs72648038	G	A	100	PASS	AC=100;AF=0.0199681;AN=5008;NS=2504;DP=17377;EAS_AF=0;AMR_AF=0.013;AFR_AF=0.0015;EUR_AF=0.0288;SAS_AF=0.0613;AA=G|||;VT=SNP
12	110032244	rs11067390	G	T	100	PASS	AC=122;AF=0.024361;AN=5008;NS=2504;DP=21343;EAS_AF=0;AMR_AF=0.0317;AFR_AF=0.0023;EUR_AF=0.0417;SAS_AF=0.0562;AA=G|||;VT=SNP
12	110032412	rs73198444	C	T	100	PASS	AC=135;AF=0.0269569;AN=5008;NS=2504;DP=21887;EAS_AF=0;AMR_AF=0.0288;AFR_AF=0.0015;EUR_AF=0.0845;SAS_AF=0.0286;AA=C|||;VT=SNP
12	110032415	rs11067392	C	T	100	PASS	AC=199;AF=0.0397364;AN=5008;NS=2504;DP=22144;EAS_AF=0;AMR_AF=0.0461;AFR_AF=0.0061;EUR_AF=0.0577;SAS_AF=0.1033;AA=C|||;VT=SNP
12	110033182	rs3742014	C	T	100	PASS	AC=764;AF=0.152556;AN=5008;NS=2504;DP=19513;EAS_AF=0.127;AMR_AF=0.1571;AFR_AF=0.1694;EUR_AF=0.169;SAS_AF=0.136;AA=C|||;VT=SNP
12	110033270	rs10850435	G	C	100	PASS	AC=2076;AF=0.414537;AN=5008;NS=2504;DP=16836;EAS_AF=0.2282;AMR_AF=0.3775;AFR_AF=0.5182;EUR_AF=0.5308;SAS_AF=0.3732;AA=C|||;VT=SNP
12	110033355	rs11067394	T	C	100	PASS	AC=716;AF=0.142971;AN=5008;NS=2504;DP=19667;EAS_AF=0.0337;AMR_AF=0.1513;AFR_AF=0.1762;EUR_AF=0.2048;SAS_AF=0.1411;AA=T|||;VT=SNP
12	110033734	rs10850436	C	A	100	PASS	AC=928;AF=0.185304;AN=5008;NS=2504;DP=18543;EAS_AF=0.0704;AMR_AF=0.183;AFR_AF=0.2042;EUR_AF=0.2694;SAS_AF=0.1933;AA=C|||;VT=SNP
12	110035260	rs66513915	A	T	100	PASS	AC=799;AF=0.159545;AN=5008;NS=2504;DP=14693;EAS_AF=0.127;AMR_AF=0.1614;AFR_AF=0.1868;EUR_AF=0.1769;SAS_AF=0.137;AA=A|||;VT=SNP
12	110035326	rs61940517	C	T	100	PASS	AC=791;AF=0.157947;AN=5008;NS=2504;DP=14567;EAS_AF=0.127;AMR_AF=0.1599;AFR_AF=0.1815;EUR_AF=0.1769;SAS_AF=0.137;AA=C|||;VT=SNP
12	110035392	rs72648045	T	G	100	PASS	AC=118;AF=0.0235623;AN=5008;NS=2504;DP=14859;EAS_AF=0;AMR_AF=0.0346;AFR_AF=0.0287;EUR_AF=0.0497;SAS_AF=0.0061;AA=T|||;VT=SNP
12	110035583	rs4766479	C	T	100	PASS	AC=774;AF=0.154553;AN=5008;NS=2504;DP=14977;EAS_AF=0.127;AMR_AF=0.1599;AFR_AF=0.1694;EUR_AF=0.1759;SAS_AF=0.137;AA=C|||;VT=SNP
12	110035773	rs4766480	C	G	100	PASS	AC=774;AF=0.154553;AN=5008;NS=2504;DP=15042;EAS_AF=0.127;AMR_AF=0.1599;AFR_AF=0.1694;EUR_AF=0.1759;SAS_AF=0.137;AA=C|||;VT=SNP
12	110036120	rs66497828	C	T	100	PASS	AC=152;AF=0.0303514;AN=5008;NS=2504;DP=18765;EAS_AF=0;AMR_AF=0.0317;AFR_AF=0.0129;EUR_AF=0.0845;SAS_AF=0.0286;AA=C|||;VT=SNP
12	110036781	rs72648052	T	G	100	PASS	AC=198;AF=0.0395367;AN=5008;NS=2504;DP=17892;EAS_AF=0;AMR_AF=0.0461;AFR_AF=0.0061;EUR_AF=0.0567;SAS_AF=0.1033;AA=T|||;VT=SNP
12	110037235	rs34866786	C	T	100	PASS	AC=924;AF=0.184505;AN=5008;NS=2504;DP=20967;EAS_AF=0.127;AMR_AF=0.1931;AFR_AF=0.1823;EUR_AF=0.2604;SAS_AF=0.1626;AA=T|||;VT=SNP
12	110037282	rs35092346	G	A	100	PASS	AC=921;AF=0.183906;AN=5008;NS=2504;DP=19675;EAS_AF=0.127;AMR_AF=0.1873;AFR_AF=0.1831;EUR_AF=0.2604;SAS_AF=0.1626;AA=A|||;VT=SNP
12	110037413	rs9888325	G	T	100	PASS	AC=1983;AF=0.395966;AN=5008;NS=2504;DP=18718;EAS_AF=0.1994;AMR_AF=0.3818;AFR_AF=0.475;EUR_AF=0.5368;SAS_AF=0.3569;AA=T|||;VT=SNP
12	110037457	rs17670606	G	A	100	PASS	AC=922;AF=0.184105;AN=5008;NS=2504;DP=19039;EAS_AF=0.126;AMR_AF=0.1902;AFR_AF=0.1831;EUR_AF=0.2604;SAS_AF=0.1626;AA=A|||;VT=SNP
12	110037744	rs11612666	T	G	100	PASS	AC=939;AF=0.1875;AN=5008;NS=2504;DP=17489;EAS_AF=0.127;AMR_AF=0.1916;AFR_AF=0.1944;EUR_AF=0.2604;SAS_AF=0.1626;AA=G|||;VT=SNP
12	110038179	rs11609850	G	A	100	PASS	AC=555;AF=0.110823;AN=5008;NS=2504;DP=16229;EAS_AF=0.127;AMR_AF=0.1527;AFR_AF=0.0106;EUR_AF=0.175;SAS_AF=0.1339;AA=G|||;VT=SNP
12	110038454	rs11609896	G	A	100	PASS	AC=2078;AF=0.414936;AN=5008;NS=2504;DP=16236;EAS_AF=0.2292;AMR_AF=0.3833;AFR_AF=0.5129;EUR_AF=0.5368;SAS_AF=0.3712;AA=A|||;VT=SNP
12	110038671	rs73200412	T	C	100	PASS	AC=939;AF=0.1875;AN=5008;NS=2504;DP=16560;EAS_AF=0.127;AMR_AF=0.1916;AFR_AF=0.1944;EUR_AF=0.2604;SAS_AF=0.1626;AA=c|||;VT=SNP
12	110039060	rs75715278	G	A	100	PASS	AC=189;AF=0.0377396;AN=5008;NS=2504;DP=18488;EAS_AF=0;AMR_AF=0.0476;AFR_AF=0.0514;EUR_AF=0.0716;SAS_AF=0.0164;AA=G|||;VT=SNP
12	110039557	rs73200413	G	A	100	PASS	AC=148;AF=0.0295527;AN=5008;NS=2504;DP=20946;EAS_AF=0;AMR_AF=0.0548;AFR_AF=0.003;EUR_AF=0.0835;SAS_AF=0.0225;AA=G|||;VT=SNP
12	110039669	rs34046851	A	G	100	PASS	AC=939;AF=0.1875;AN=5008;NS=2504;DP=20130;EAS_AF=0.127;AMR_AF=0.1916;AFR_AF=0.1944;EUR_AF=0.2604;SAS_AF=0.1626;AA=G|||;VT=SNP
12	110039775	rs17607959	A	T	100	PASS	AC=772;AF=0.154153;AN=5008;NS=2504;DP=19341;EAS_AF=0.128;AMR_AF=0.1599;AFR_AF=0.1694;EUR_AF=0.1759;SAS_AF=0.1339;AA=A|||;VT=SNP
12	110040565	rs12830574	C	T	100	PASS	AC=916;AF=0.182907;AN=5008;NS=2504;DP=16345;EAS_AF=0.127;AMR_AF=0.1888;AFR_AF=0.1785;EUR_AF=0.2604;SAS_AF=0.1626;AA=C|||;VT=SNP
12	110040622	rs10850443	A	G	100	PASS	AC=2079;AF=0.415136;AN=5008;NS=2504;DP=17353;EAS_AF=0.2292;AMR_AF=0.3833;AFR_AF=0.5144;EUR_AF=0.5358;SAS_AF=0.3712;AA=G|||;VT=SNP
12	110040680	rs74728407	G	A	100	PASS	AC=135;AF=0.0269569;AN=5008;NS=2504;DP=19401;EAS_AF=0;AMR_AF=0.0288;AFR_AF=0.0015;EUR_AF=0.0845;SAS_AF=0.0286;AA=G|||;VT=SNP
12	110040857	rs35571652	C	G	100	PASS	AC=907;AF=0.18111;AN=5008;NS=2504;DP=16280;EAS_AF=0.127;AMR_AF=0.1888;AFR_AF=0.1717;EUR_AF=0.2604;SAS_AF=0.1626;AA=C|||;VT=SNP
12	110040914	rs61940557	C	T	100	PASS	AC=772;AF=0.154153;AN=5008;NS=2504;DP=16589;EAS_AF=0.127;AMR_AF=0.1599;AFR_AF=0.1702;EUR_AF=0.1759;SAS_AF=0.1339;AA=C|||;VT=SNP
12	110041534	rs115578160	G	A	100	PASS	AC=139;AF=0.0277556;AN=5008;NS=2504;DP=19384;EAS_AF=0;AMR_AF=0.0288;AFR_AF=0.0045;EUR_AF=0.0845;SAS_AF=0.0286;AA=G|||;VT=SNP
12	110041639	rs73200418	C	T	100	PASS	AC=148;AF=0.0295527;AN=5008;NS=2504;DP=20230;EAS_AF=0;AMR_AF=0.0548;AFR_AF=0.003;EUR_AF=0.0835;SAS_AF=0.0225;AA=C|||;VT=SNP
12	110042137	rs73200419	G	A	100	PASS	AC=135;AF=0.0269569;AN=5008;NS=2504;DP=19490;EAS_AF=0;AMR_AF=0.0288;AFR_AF=0.0015;EUR_AF=0.0845;SAS_AF=0.0286;AA=G|||;VT=SNP
12	110042348	rs10161126	A	G	100	PASS	AC=2067;AF=0.41274;AN=5008;NS=2504;DP=17921;EAS_AF=0.2292;AMR_AF=0.3818;AFR_AF=0.5068;EUR_AF=0.5348;SAS_AF=0.3712;AA=G|||;VT=SNP
12	110042391	rs117514387	C	T	100	PASS	AC=193;AF=0.0385383;AN=5008;NS=2504;DP=17430;EAS_AF=0.0397;AMR_AF=0.0303;AFR_AF=0.0053;EUR_AF=0.0726;SAS_AF=0.0532;AA=C|||;VT=SNP
12	110042575	rs116884855	C	G	100	PASS	AC=135;AF=0.0269569;AN=5008;NS=2504;DP=16434;EAS_AF=0;AMR_AF=0.0288;AFR_AF=0.0015;EUR_AF=0.0845;SAS_AF=0.0286;AA=C|||;VT=SNP
12	110042739	rs35160901	A	G	100	PASS	AC=759;AF=0.151558;AN=5008;NS=2504;DP=16623;EAS_AF=0.127;AMR_AF=0.1571;AFR_AF=0.1702;EUR_AF=0.166;SAS_AF=0.1329;AA=A|||;VT=SNP
12	110043312	rs73200421	C	T	100	PASS	AC=135;AF=0.0269569;AN=5008;NS=2504;DP=23013;EAS_AF=0;AMR_AF=0.0288;AFR_AF=0.0015;EUR_AF=0.0845;SAS_AF=0.0286;AA=C|||;VT=SNP
12	110043641	rs12307823	C	T	100	PASS	AC=920;AF=0.183706;AN=5008;NS=2504;DP=20126;EAS_AF=0.0625;AMR_AF=0.1628;AFR_AF=0.2859;EUR_AF=0.2117;SAS_AF=0.1564;AA=C|||;VT=SNP
12	110043679	rs117249174	C	T	100	PASS	AC=201;AF=0.0401358;AN=5008;NS=2504;DP=18223;EAS_AF=0.0397;AMR_AF=0.0317;AFR_AF=0.0106;EUR_AF=0.0726;SAS_AF=0.0532;AA=C|||;VT=SNP
12	110043889	rs114512661	T	C	100	PASS	AC=136;AF=0.0271565;AN=5008;NS=2504;DP=13927;EAS_AF=0;AMR_AF=0.0288;AFR_AF=0.0023;EUR_AF=0.0845;SAS_AF=0.0286;AA=C|||;VT=SNP
12	110044342	rs17608087	A	G	100	PASS	AC=192;AF=0.0383387;AN=5008;NS=2504;DP=16742;EAS_AF=0.0387;AMR_AF=0.0303;AFR_AF=0.0053;EUR_AF=0.0726;SAS_AF=0.0532;AA=a|||;VT=SNP
12	110044774	rs67325197	G	A	100	PASS	AC=788;AF=0.157348;AN=5008;NS=2504;DP=15735;EAS_AF=0.1438;AMR_AF=0.1571;AFR_AF=0.1793;EUR_AF=0.165;SAS_AF=0.1339;AA=G|||;VT=SNP
12	110044918	rs1541597	G	T	100	PASS	AC=775;AF=0.154752;AN=5008;NS=2504;DP=17609;EAS_AF=0.0714;AMR_AF=0.134;AFR_AF=0.1815;EUR_AF=0.1998;SAS_AF=0.1728;AA=G|||;VT=SNP
12	110045239	rs77104423	C	T	100	PASS	AC=193;AF=0.0385383;AN=5008;NS=2504;DP=15197;EAS_AF=0.0387;AMR_AF=0.0303;AFR_AF=0.0061;EUR_AF=0.0726;SAS_AF=0.0532;AA=C|||;VT=SNP
12	110045320	rs78524243	G	A	100	PASS	AC=199;AF=0.0397364;AN=5008;NS=2504;DP=14638;EAS_AF=0;AMR_AF=0.0303;AFR_AF=0.0499;EUR_AF=0.0835;SAS_AF=0.0286;AA=G|||;VT=SNP
12	110046051	rs12316253	T	C	100	PASS	AC=1074;AF=0.214457;AN=5008;NS=2504;DP=21532;EAS_AF=0.0714;AMR_AF=0.196;AFR_AF=0.2943;EUR_AF=0.2843;SAS_AF=0.1953;AA=T|||;VT=SNP
12	110046104	rs12579995	G	A	100	PASS	AC=757;AF=0.151158;AN=5008;NS=2504;DP=22272;EAS_AF=0.127;AMR_AF=0.1556;AFR_AF=0.1702;EUR_AF=0.166;SAS_AF=0.1319;AA=G|||;VT=SNP
12	110046112	rs12579997	G	C	100	PASS	AC=757;AF=0.151158;AN=5008;NS=2504;DP=22333;EAS_AF=0.127;AMR_AF=0.1556;AFR_AF=0.1702;EUR_AF=0.166;SAS_AF=0.1319;AA=G|||;VT=SNP
12	110046393	rs2160593	C	T	100	PASS	AC=3888;AF=0.776358;AN=5008;NS=2504;DP=20908;EAS_AF=0.9286;AMR_AF=0.7853;AFR_AF=0.7042;EUR_AF=0.6958;SAS_AF=0.7935;AA=T|||;VT=SNP
12	110046395	rs140566481	T	C	100	PASS	AC=56;AF=0.0111821;AN=5008;NS=2504;DP=20931;EAS_AF=0.001;AMR_AF=0.0058;AFR_AF=0.0015;EUR_AF=0.0378;SAS_AF=0.0112;AA=T|||;VT=SNP
12	110046572	rs10850452	G	A	100	PASS	AC=565;AF=0.112819;AN=5008;NS=2504;DP=18349;EAS_AF=0.1736;AMR_AF=0.0548;AFR_AF=0.0068;EUR_AF=0.0885;SAS_AF=0.2597;AA=G|||;VT=SNP
12	110046576	rs10850453	A	G	100	PASS	AC=1029;AF=0.205471;AN=5008;NS=2504;DP=18188;EAS_AF=0.0714;AMR_AF=0.1758;AFR_AF=0.2935;EUR_AF=0.2575;SAS_AF=0.1922;AA=G|||;VT=SNP
12	110046698	rs17608150	C	T	100	PASS	AC=200;AF=0.0399361;AN=5008;NS=2504;DP=16745;EAS_AF=0.0446;AMR_AF=0.0303;AFR_AF=0.0053;EUR_AF=0.0755;SAS_AF=0.0521;AA=C|||;VT=SNP
12	110047125	rs78602599	C	T	100	PASS	AC=340;AF=0.0678914;AN=5008;NS=2504;DP=21228;EAS_AF=0.0327;AMR_AF=0.0576;AFR_AF=0.084;EUR_AF=0.0577;SAS_AF=0.1002;AA=c|||;VT=SNP
12	110047258	rs77440881	T	A	100	PASS	AC=495;AF=0.0988419;AN=5008;NS=2504;DP=21206;EAS_AF=0.0575;AMR_AF=0.062;AFR_AF=0.1717;EUR_AF=0.0577;SAS_AF=0.1115;AA=t|||;VT=SNP
12	110047595	rs12318133	A	G	100	PASS	AC=458;AF=0.0914537;AN=5008;NS=2504;DP=22749;EAS_AF=0;AMR_AF=0.0922;AFR_AF=0.1762;EUR_AF=0.1282;SAS_AF=0.0327;AA=a|||;VT=SNP
12	110047806	rs73200423	G	A	100	PASS	AC=126;AF=0.0251597;AN=5008;NS=2504;DP=18179;EAS_AF=0;AMR_AF=0.0274;AFR_AF=0.0015;EUR_AF=0.0845;SAS_AF=0.0204;AA=g|||;VT=SNP
12	110048015	rs7299698	C	T	100	PASS	AC=2140;AF=0.427316;AN=5008;NS=2504;DP=18672;EAS_AF=0.4107;AMR_AF=0.2954;AFR_AF=0.5401;EUR_AF=0.4354;SAS_AF=0.3773;AA=c|||;VT=SNP
12	110048171	rs141122610	A	C	100	PASS	AC=45;AF=0.00898562;AN=5008;NS=2504;DP=16457;EAS_AF=0;AMR_AF=0.0187;AFR_AF=0.0008;EUR_AF=0.0278;SAS_AF=0.0031;AA=A|||;VT=SNP
12	110048291	rs7306218	A	T	100	PASS	AC=1049;AF=0.209465;AN=5008;NS=2504;DP=18848;EAS_AF=0.0655;AMR_AF=0.1153;AFR_AF=0.4433;EUR_AF=0.2078;SAS_AF=0.1104;AA=T|||;VT=SNP
12	110048403	rs11067481	C	A	100	PASS	AC=227;AF=0.0453275;AN=5008;NS=2504;DP=19576;EAS_AF=0.0327;AMR_AF=0.0461;AFR_AF=0.0038;EUR_AF=0.0586;SAS_AF=0.1002;AA=C|||;VT=SNP
12	110048888	rs59070195	C	T	100	PASS	AC=303;AF=0.0605032;AN=5008;NS=2504;DP=19383;EAS_AF=0.0327;AMR_AF=0.0519;AFR_AF=0.0582;EUR_AF=0.0586;SAS_AF=0.1002;AA=C|||;VT=SNP
12	110049243	rs73200425	C	T	100	PASS	AC=227;AF=0.0453275;AN=5008;NS=2504;DP=15915;EAS_AF=0;AMR_AF=0.0303;AFR_AF=0.0756;EUR_AF=0.0855;SAS_AF=0.0204;AA=C|||;VT=SNP
12	110049383	rs57501356	C	T	100	PASS	AC=304;AF=0.0607029;AN=5008;NS=2504;DP=14348;EAS_AF=0.0327;AMR_AF=0.0519;AFR_AF=0.059;EUR_AF=0.0586;SAS_AF=0.1002;AA=C|||;VT=SNP
12	110049670	rs113006782	A	T	100	PASS	AC=22;AF=0.00439297;AN=5008;NS=2504;DP=14989;EAS_AF=0;AMR_AF=0.0043;AFR_AF=0;EUR_AF=0.0119;SAS_AF=0.0072;AA=A|||;VT=SNP
12	110050001	rs7314406	A	T	100	PASS	AC=1927;AF=0.384784;AN=5008;NS=2504;DP=17930;EAS_AF=0.4266;AMR_AF=0.2651;AFR_AF=0.4644;EUR_AF=0.3509;SAS_AF=0.3538;AA=T|||;VT=SNP
12	110050110	rs7314538	A	G	100	PASS	AC=2153;AF=0.429912;AN=5008;NS=2504;DP=16831;EAS_AF=0.4266;AMR_AF=0.2954;AFR_AF=0.5401;EUR_AF=0.4354;SAS_AF=0.3742;AA=G|||;VT=SNP
12	110050198	rs73200427	G	A	100	PASS	AC=225;AF=0.0449281;AN=5008;NS=2504;DP=19475;EAS_AF=0;AMR_AF=0.0303;AFR_AF=0.0756;EUR_AF=0.0835;SAS_AF=0.0204;AA=G|||;VT=SNP
12	110050243	rs79997156	T	C	100	PASS	AC=304;AF=0.0607029;AN=5008;NS=2504;DP=16836;EAS_AF=0.0327;AMR_AF=0.0519;AFR_AF=0.059;EUR_AF=0.0586;SAS_AF=0.1002;AA=T|||;VT=SNP
12	110051125	rs748477	G	A	100	PASS	AC=225;AF=0.0449281;AN=5008;NS=2504;DP=17809;EAS_AF=0;AMR_AF=0.0303;AFR_AF=0.0749;EUR_AF=0.0845;SAS_AF=0.0204;AA=g|||;VT=SNP
12	110051149	rs73200429	G	A	100	PASS	AC=94;AF=0.01877;AN=5008;NS=2504;DP=17692;EAS_AF=0;AMR_AF=0.0173;AFR_AF=0.0015;EUR_AF=0.0666;SAS_AF=0.0133;AA=G|||;VT=SNP
12	110051237	rs12314139	A	G	100	PASS	AC=410;AF=0.081869;AN=5008;NS=2504;DP=19710;EAS_AF=0;AMR_AF=0.0432;AFR_AF=0.2511;EUR_AF=0.0437;SAS_AF=0.0041;AA=A|||;VT=SNP
12	110051455	rs74856247	C	T	100	PASS	AC=115;AF=0.0229633;AN=5008;NS=2504;DP=17130;EAS_AF=0;AMR_AF=0.0331;AFR_AF=0.0061;EUR_AF=0.0765;SAS_AF=0.0072;AA=C|||;VT=SNP
12	110051486	rs11832567	G	A	100	PASS	AC=224;AF=0.0447284;AN=5008;NS=2504;DP=15683;EAS_AF=0;AMR_AF=0.0303;AFR_AF=0.0749;EUR_AF=0.0835;SAS_AF=0.0204;AA=G|||;VT=SNP
12	110051985	rs17670859	T	C	100	PASS	AC=281;AF=0.0561102;AN=5008;NS=2504;DP=15563;EAS_AF=0.0496;AMR_AF=0.0317;AFR_AF=0.0575;EUR_AF=0.0746;SAS_AF=0.0593;AA=T|||;VT=SNP
12	110052245	rs4766481	G	A	100	PASS	AC=875;AF=0.17472;AN=5008;NS=2504;DP=11154;EAS_AF=0.3462;AMR_AF=0.147;AFR_AF=0.0212;EUR_AF=0.2058;SAS_AF=0.1933;AA=G|||;VT=SNP
12	110052360	rs6606736	C	T	100	PASS	AC=922;AF=0.184105;AN=5008;NS=2504;DP=9110;EAS_AF=0.0962;AMR_AF=0.1931;AFR_AF=0.3896;EUR_AF=0.1402;SAS_AF=0.0358;AA=T|||;VT=SNP
12	110052492	rs11067501	G	A	100	PASS	AC=303;AF=0.0605032;AN=5008;NS=2504;DP=13280;EAS_AF=0.0327;AMR_AF=0.0519;AFR_AF=0.0582;EUR_AF=0.0586;SAS_AF=0.1002;AA=G|||;VT=SNP
12	110054356	rs1985825	T	C	100	PASS	AC=2343;AF=0.467851;AN=5008;NS=2504;DP=21495;EAS_AF=0.5188;AMR_AF=0.4121;AFR_AF=0.5257;EUR_AF=0.4573;SAS_AF=0.3875;AA=C|||;VT=SNP
12	110054362	rs56269841	G	T	100	PASS	AC=279;AF=0.0557109;AN=5008;NS=2504;DP=21318;EAS_AF=0.0486;AMR_AF=0.0317;AFR_AF=0.0575;EUR_AF=0.0736;SAS_AF=0.0593;AA=G|||;VT=SNP
12	110054654	rs7312605	A	C	100	PASS	AC=1255;AF=0.250599;AN=5008;NS=2504;DP=20235;EAS_AF=0.3413;AMR_AF=0.1801;AFR_AF=0.2776;EUR_AF=0.2306;SAS_AF=0.1912;AA=C|||;VT=SNP
12	110054765	rs7294688	G	C	100	PASS	AC=2144;AF=0.428115;AN=5008;NS=2504;DP=20342;EAS_AF=0.4216;AMR_AF=0.3184;AFR_AF=0.5061;EUR_AF=0.4622;SAS_AF=0.3722;AA=C|||;VT=SNP
12	110055044	rs1861679	C	T	100	PASS	AC=2346;AF=0.46845;AN=5008;NS=2504;DP=19448;EAS_AF=0.4514;AMR_AF=0.4452;AFR_AF=0.5363;EUR_AF=0.497;SAS_AF=0.3814;AA=T|||;VT=SNP
12	110055403	rs56248035	C	T	100	PASS	AC=1084;AF=0.216454;AN=5008;NS=2504;DP=16541;EAS_AF=0.2599;AMR_AF=0.2161;AFR_AF=0.3714;EUR_AF=0.0835;SAS_AF=0.0992;AA=C|||;VT=SNP
12	110055630	rs118111163	A	T	100	PASS	AC=213;AF=0.0425319;AN=5008;NS=2504;DP=18200;EAS_AF=0.0645;AMR_AF=0.0317;AFR_AF=0.0023;EUR_AF=0.0736;SAS_AF=0.0501;AA=a|||;VT=SNP
12	110056169	rs150285250	G	A	100	PASS	AC=35;AF=0.00698882;AN=5008;NS=2504;DP=18302;EAS_AF=0;AMR_AF=0.0072;AFR_AF=0;EUR_AF=0.0129;SAS_AF=0.0174;AA=G|||;VT=SNP
12	110056331	rs7965152	G	A	100	PASS	AC=2273;AF=0.453874;AN=5008;NS=2504;DP=16097;EAS_AF=0.4276;AMR_AF=0.3718;AFR_AF=0.4811;EUR_AF=0.5398;SAS_AF=0.4141;AA=G|||;VT=SNP
12	110056482	rs10507234	G	C	100	PASS	AC=969;AF=0.19349;AN=5008;NS=2504;DP=20917;EAS_AF=0.3591;AMR_AF=0.1643;AFR_AF=0.0703;EUR_AF=0.2087;SAS_AF=0.1943;AA=G|||;VT=SNP
12	110056549	rs79486107	C	T	100	PASS	AC=86;AF=0.0171725;AN=5008;NS=2504;DP=20541;EAS_AF=0.001;AMR_AF=0.0346;AFR_AF=0.0008;EUR_AF=0.0557;SAS_AF=0.0041;AA=c|||;VT=SNP
12	110056708	rs1819873	A	C	100	PASS	AC=2032;AF=0.405751;AN=5008;NS=2504;DP=21343;EAS_AF=0.4286;AMR_AF=0.3271;AFR_AF=0.4357;EUR_AF=0.492;SAS_AF=0.3088;AA=C|||;VT=SNP
12	110057019	rs11609480	T	C	100	PASS	AC=715;AF=0.142772;AN=5008;NS=2504;DP=24447;EAS_AF=0.2232;AMR_AF=0.1527;AFR_AF=0.0151;EUR_AF=0.1928;SAS_AF=0.1738;AA=T|||;VT=SNP
12	110057189	rs79467512	G	T	100	PASS	AC=35;AF=0.00698882;AN=5008;NS=2504;DP=22699;EAS_AF=0;AMR_AF=0.0072;AFR_AF=0;EUR_AF=0.0129;SAS_AF=0.0174;AA=G|||;VT=SNP
12	110057250	rs35287743	G	T	100	PASS	AC=190;AF=0.0379393;AN=5008;NS=2504;DP=22637;EAS_AF=0.001;AMR_AF=0.0605;AFR_AF=0.0287;EUR_AF=0.0944;SAS_AF=0.0143;AA=G|||;VT=SNP
12	110057783	rs74871430	A	G	100	PASS	AC=73;AF=0.0145767;AN=5008;NS=2504;DP=18452;EAS_AF=0;AMR_AF=0.0144;AFR_AF=0.0257;EUR_AF=0.0249;SAS_AF=0.0041;AA=A|||;VT=SNP
12	110057889	rs12830053	T	C	100	PASS	AC=947;AF=0.189097;AN=5008;NS=2504;DP=18443;EAS_AF=0.3383;AMR_AF=0.1643;AFR_AF=0.0688;EUR_AF=0.2078;SAS_AF=0.1963;AA=T|||;VT=SNP
12	110058220	rs10774803	T	C	100	PASS	AC=2305;AF=0.460264;AN=5008;NS=2504;DP=21716;EAS_AF=0.4276;AMR_AF=0.3862;AFR_AF=0.4834;EUR_AF=0.5527;SAS_AF=0.4202;AA=C|||;VT=SNP
12	110058344	rs12582466	G	A	100	PASS	AC=948;AF=0.189297;AN=5008;NS=2504;DP=18598;EAS_AF=0.3383;AMR_AF=0.1657;AFR_AF=0.0688;EUR_AF=0.2078;SAS_AF=0.1963;AA=G|||;VT=SNP
12	110058540	rs144201127	C	T	100	PASS	AC=176;AF=0.0351438;AN=5008;NS=2504;DP=15691;EAS_AF=0;AMR_AF=0.0519;AFR_AF=0.003;EUR_AF=0.1074;SAS_AF=0.0286;AA=C|||;VT=SNP
12	110058754	rs73200433	G	A	100	PASS	AC=135;AF=0.0269569;AN=5008;NS=2504;DP=16109;EAS_AF=0.001;AMR_AF=0.0476;AFR_AF=0.003;EUR_AF=0.0765;SAS_AF=0.0204;AA=G|||;VT=SNP
12	110058997	rs11067532	G	A	100	PASS	AC=248;AF=0.0495208;AN=5008;NS=2504;DP=20448;EAS_AF=0.001;AMR_AF=0.049;AFR_AF=0.0424;EUR_AF=0.0517;SAS_AF=0.1074;AA=G|||;VT=SNP
12	110059087	rs75602438	G	T	100	PASS	AC=53;AF=0.0105831;AN=5008;NS=2504;DP=21377;EAS_AF=0;AMR_AF=0.0058;AFR_AF=0.0265;EUR_AF=0.0139;SAS_AF=0;AA=G|||;VT=SNP
12	110059293	rs147319104	T	C	100	PASS	AC=52;AF=0.0103834;AN=5008;NS=2504;DP=19419;EAS_AF=0;AMR_AF=0.0202;AFR_AF=0;EUR_AF=0.0229;SAS_AF=0.0153;AA=T|||;VT=SNP
12	110059431	rs10850481	A	G	100	PASS	AC=2285;AF=0.45627;AN=5008;NS=2504;DP=22449;EAS_AF=0.4266;AMR_AF=0.3818;AFR_AF=0.4728;EUR_AF=0.5497;SAS_AF=0.4213;AA=G|||;VT=SNP
12	110059499	rs7968544	A	G	100	PASS	AC=428;AF=0.0854633;AN=5008;NS=2504;DP=21647;EAS_AF=0.0139;AMR_AF=0.0706;AFR_AF=0.031;EUR_AF=0.1233;SAS_AF=0.2045;AA=A|||;VT=SNP
12	110059740	rs12423266	C	T	100	PASS	AC=1707;AF=0.340855;AN=5008;NS=2504;DP=15743;EAS_AF=0.4226;AMR_AF=0.2695;AFR_AF=0.3003;EUR_AF=0.4105;SAS_AF=0.2904;AA=C|||;VT=SNP
12	110059898	rs78719719	G	A	100	PASS	AC=53;AF=0.0105831;AN=5008;NS=2504;DP=19716;EAS_AF=0;AMR_AF=0.0058;AFR_AF=0.0265;EUR_AF=0.0139;SAS_AF=0;AA=G|||;VT=SNP
12	110060025	rs74427575	A	C	100	PASS	AC=20;AF=0.00399361;AN=5008;NS=2504;DP=16629;EAS_AF=0.001;AMR_AF=0.0014;AFR_AF=0.0008;EUR_AF=0.0149;SAS_AF=0.002;AA=A|||;VT=SNP
12	110060030	rs118109858	T	C	100	PASS	AC=176;AF=0.0351438;AN=5008;NS=2504;DP=16351;EAS_AF=0;AMR_AF=0.0519;AFR_AF=0.003;EUR_AF=0.1064;SAS_AF=0.0297;AA=T|||;VT=SNP
12	110060051	rs73200435	G	A	100	PASS	AC=134;AF=0.0267572;AN=5008;NS=2504;DP=15600;EAS_AF=0.001;AMR_AF=0.0476;AFR_AF=0.003;EUR_AF=0.0755;SAS_AF=0.0204;AA=G|||;VT=SNP
12	110060130	rs4766615	A	G	100	PASS	AC=3122;AF=0.623403;AN=5008;NS=2504;DP=13916;EAS_AF=0.4435;AMR_AF=0.4813;AFR_AF=0.7852;EUR_AF=0.665;SAS_AF=0.6483;AA=G|||;VT=SNP
12	110060133	rs117804594	G	T	100	PASS	AC=162;AF=0.0323482;AN=5008;NS=2504;DP=13976;EAS_AF=0;AMR_AF=0.0504;AFR_AF=0.0023;EUR_AF=0.0984;SAS_AF=0.0256;AA=G|||;VT=SNP
12	110060137	rs117222051	G	T	100	PASS	AC=163;AF=0.0325479;AN=5008;NS=2504;DP=14034;EAS_AF=0;AMR_AF=0.0519;AFR_AF=0.0023;EUR_AF=0.0984;SAS_AF=0.0256;AA=G|||;VT=SNP
12	110060179	rs117407936	C	T	100	PASS	AC=144;AF=0.028754;AN=5008;NS=2504;DP=14660;EAS_AF=0;AMR_AF=0.0418;AFR_AF=0.003;EUR_AF=0.0875;SAS_AF=0.0235;AA=C|||;VT=SNP
12	110060733	rs76650418	T	A	100	PASS	AC=19;AF=0.00379393;AN=5008;NS=2504;DP=18740;EAS_AF=0.001;AMR_AF=0.0014;AFR_AF=0.0008;EUR_AF=0.0139;SAS_AF=0.002;AA=T|||;VT=SNP
12	110060984	rs11608727	T	G	100	PASS	AC=712;AF=0.142173;AN=5008;NS=2504;DP=14916;EAS_AF=0.2242;AMR_AF=0.1455;AFR_AF=0.0151;EUR_AF=0.1958;SAS_AF=0.1718;AA=T|||;VT=SNP
12	110061219	rs11615462	C	T	100	PASS	AC=1521;AF=0.303714;AN=5008;NS=2504;DP=16935;EAS_AF=0.4236;AMR_AF=0.255;AFR_AF=0.1702;EUR_AF=0.4105;SAS_AF=0.2853;AA=C|||;VT=SNP
12	110061779	rs117894566	C	A	100	PASS	AC=87;AF=0.0173722;AN=5008;NS=2504;DP=17338;EAS_AF=0;AMR_AF=0.0216;AFR_AF=0.0015;EUR_AF=0.0447;SAS_AF=0.0256;AA=C|||;VT=SNP
12	110061993	rs4766482	C	T	100	PASS	AC=1856;AF=0.370607;AN=5008;NS=2504;DP=17101;EAS_AF=0.4246;AMR_AF=0.3228;AFR_AF=0.2988;EUR_AF=0.502;SAS_AF=0.3108;AA=T|||;VT=SNP
12	110062282	rs12830679	C	G	100	PASS	AC=1549;AF=0.309305;AN=5008;NS=2504;DP=20470;EAS_AF=0.4256;AMR_AF=0.2651;AFR_AF=0.1717;EUR_AF=0.4235;SAS_AF=0.2894;AA=C|||;VT=SNP
12	110062412	rs11614508	G	A	100	PASS	AC=1374;AF=0.274361;AN=5008;NS=2504;DP=20530;EAS_AF=0.4256;AMR_AF=0.2133;AFR_AF=0.1687;EUR_AF=0.3181;SAS_AF=0.2597;AA=G|||;VT=SNP
12	110062572	rs114574296	A	G	100	PASS	AC=388;AF=0.077476;AN=5008;NS=2504;DP=26890;EAS_AF=0.0863;AMR_AF=0.0375;AFR_AF=0.1067;EUR_AF=0.0636;SAS_AF=0.0716;AA=A|||;VT=SNP
12	110062693	rs73200436	T	A	100	PASS	AC=28;AF=0.00559105;AN=5008;NS=2504;DP=24413;EAS_AF=0;AMR_AF=0.0043;AFR_AF=0.0008;EUR_AF=0.0159;SAS_AF=0.0082;AA=T|||;VT=SNP
12	110063391	rs1477136	G	A	100	PASS	AC=1550;AF=0.309505;AN=5008;NS=2504;DP=18921;EAS_AF=0.4266;AMR_AF=0.2651;AFR_AF=0.1717;EUR_AF=0.4235;SAS_AF=0.2894;AA=G|||;VT=SNP
12	110063432	rs150088053	G	A	100	PASS	AC=16;AF=0.00319489;AN=5008;NS=2504;DP=16817;EAS_AF=0;AMR_AF=0.0115;AFR_AF=0.0008;EUR_AF=0.007;SAS_AF=0;AA=G|||;VT=SNP
12	110063527	rs10774808	A	G	100	PASS	AC=902;AF=0.180112;AN=5008;NS=2504;DP=18011;EAS_AF=0.002;AMR_AF=0.1729;AFR_AF=0.3064;EUR_AF=0.2346;SAS_AF=0.1421;AA=A|||;VT=SNP
12	110063890	rs61941762	G	A	100	PASS	AC=33;AF=0.00658946;AN=5008;NS=2504;DP=18812;EAS_AF=0;AMR_AF=0.0101;AFR_AF=0.0008;EUR_AF=0.0139;SAS_AF=0.0112;AA=G|||;VT=SNP
12	110064076	rs73200439	C	A	100	PASS	AC=21;AF=0.00419329;AN=5008;NS=2504;DP=20138;EAS_AF=0;AMR_AF=0.0086;AFR_AF=0.0015;EUR_AF=0.0099;SAS_AF=0.0031;AA=C|||;VT=SNP
12	110064225	rs2160594	A	C	100	PASS	AC=912;AF=0.182109;AN=5008;NS=2504;DP=18967;EAS_AF=0.3393;AMR_AF=0.1657;AFR_AF=0.0272;EUR_AF=0.2237;SAS_AF=0.1984;AA=A|||;VT=SNP
12	110064571	rs77465649	C	T	100	PASS	AC=367;AF=0.0732827;AN=5008;NS=2504;DP=17136;EAS_AF=0.001;AMR_AF=0.0937;AFR_AF=0.0287;EUR_AF=0.1461;SAS_AF=0.1186;AA=c|||;VT=SNP
12	110064664	rs10850491	G	A	100	PASS	AC=552;AF=0.110224;AN=5008;NS=2504;DP=24065;EAS_AF=0.001;AMR_AF=0.1023;AFR_AF=0.1657;EUR_AF=0.1441;SAS_AF=0.1186;AA=G|||;VT=SNP
12	110064676	rs10850492	G	C	100	PASS	AC=855;AF=0.170727;AN=5008;NS=2504;DP=23955;EAS_AF=0.002;AMR_AF=0.1599;AFR_AF=0.2882;EUR_AF=0.2227;SAS_AF=0.1401;AA=C|||;VT=SNP
12	110064890	rs11616085	G	A	100	PASS	AC=1562;AF=0.311901;AN=5008;NS=2504;DP=18879;EAS_AF=0.4266;AMR_AF=0.268;AFR_AF=0.18;EUR_AF=0.4235;SAS_AF=0.2883;AA=G|||;VT=SNP
12	110064918	rs79705165	C	G	100	PASS	AC=176;AF=0.0351438;AN=5008;NS=2504;DP=18832;EAS_AF=0;AMR_AF=0.0519;AFR_AF=0.003;EUR_AF=0.1064;SAS_AF=0.0297;AA=C|||;VT=SNP
12	110065488	rs73200440	G	A	100	PASS	AC=282;AF=0.0563099;AN=5008;NS=2504;DP=19819;EAS_AF=0.001;AMR_AF=0.0533;AFR_AF=0.1104;EUR_AF=0.0775;SAS_AF=0.0204;AA=G|||;VT=SNP
12	110065551	rs73200441	C	T	100	PASS	AC=292;AF=0.0583067;AN=5008;NS=2504;DP=19763;EAS_AF=0.004;AMR_AF=0.0533;AFR_AF=0.1142;EUR_AF=0.0795;SAS_AF=0.0204;AA=C|||;VT=SNP
12	110065631	rs76434083	C	T	100	PASS	AC=51;AF=0.0101837;AN=5008;NS=2504;DP=19911;EAS_AF=0;AMR_AF=0.0101;AFR_AF=0;EUR_AF=0.0239;SAS_AF=0.0204;AA=C|||;VT=SNP
12	110066017	rs73200442	G	A	100	PASS	AC=283;AF=0.0565096;AN=5008;NS=2504;DP=16568;EAS_AF=0.001;AMR_AF=0.0548;AFR_AF=0.1104;EUR_AF=0.0775;SAS_AF=0.0204;AA=G|||;VT=SNP
12	110066067	rs10850503	A	G	100	PASS	AC=2459;AF=0.491014;AN=5008;NS=2504;DP=15093;EAS_AF=0.4296;AMR_AF=0.4409;AFR_AF=0.4803;EUR_AF=0.66;SAS_AF=0.4305;AA=G|||;VT=SNP
12	110066876	rs73200443	C	T	100	PASS	AC=1549;AF=0.309305;AN=5008;NS=2504;DP=16981;EAS_AF=0.4266;AMR_AF=0.2651;AFR_AF=0.1717;EUR_AF=0.4235;SAS_AF=0.2883;AA=C|||;VT=SNP
12	110067020	rs117288805	T	C	100	PASS	AC=158;AF=0.0315495;AN=5008;NS=2504;DP=18598;EAS_AF=0;AMR_AF=0.0432;AFR_AF=0.003;EUR_AF=0.0944;SAS_AF=0.0297;AA=t|||;VT=SNP
12	110067586	rs73200444	G	A	100	PASS	AC=21;AF=0.00419329;AN=5008;NS=2504;DP=17601;EAS_AF=0;AMR_AF=0.0086;AFR_AF=0.0015;EUR_AF=0.0099;SAS_AF=0.0031;AA=G|||;VT=SNP
12	110068098	rs118100264	C	A	100	PASS	AC=53;AF=0.0105831;AN=5008;NS=2504;DP=20928;EAS_AF=0;AMR_AF=0.0058;AFR_AF=0.0265;EUR_AF=0.0139;SAS_AF=0;AA=C|||;VT=SNP
12	110068129	rs12828104	G	T	100	PASS	AC=1863;AF=0.372005;AN=5008;NS=2504;DP=20384;EAS_AF=0.4276;AMR_AF=0.3228;AFR_AF=0.3033;EUR_AF=0.502;SAS_AF=0.3088;AA=T|||;VT=SNP
12	110068436	rs117332648	C	T	100	PASS	AC=175;AF=0.0349441;AN=5008;NS=2504;DP=19107;EAS_AF=0;AMR_AF=0.0519;AFR_AF=0.003;EUR_AF=0.1054;SAS_AF=0.0297;AA=C|||;VT=SNP
12	110068521	rs79050315	C	G	100	PASS	AC=180;AF=0.0359425;AN=5008;NS=2504;DP=18885;EAS_AF=0;AMR_AF=0.0548;AFR_AF=0.003;EUR_AF=0.1083;SAS_AF=0.0297;AA=C|||;VT=SNP
12	110068642	rs73200446	G	T	100	PASS	AC=228;AF=0.0455272;AN=5008;NS=2504;DP=19810;EAS_AF=0.001;AMR_AF=0.0317;AFR_AF=0.1082;EUR_AF=0.0447;SAS_AF=0.0174;AA=G|||;VT=SNP
12	110068882	rs80345566	G	A	100	PASS	AC=313;AF=0.0625;AN=5008;NS=2504;DP=17238;EAS_AF=0.0863;AMR_AF=0.0346;AFR_AF=0.059;EUR_AF=0.0726;SAS_AF=0.0521;AA=G|||;VT=SNP
12	110068986	rs74391023	T	C	100	PASS	AC=175;AF=0.0349441;AN=5008;NS=2504;DP=18798;EAS_AF=0;AMR_AF=0.0519;AFR_AF=0.003;EUR_AF=0.1054;SAS_AF=0.0297;AA=T|||;VT=SNP
12	110069126	rs56339499	G	A	100	PASS	AC=136;AF=0.0271565;AN=5008;NS=2504;DP=19122;EAS_AF=0.001;AMR_AF=0.049;AFR_AF=0.003;EUR_AF=0.0765;SAS_AF=0.0204;AA=G|||;VT=SNP
12	110069478	rs752014	A	G	100	PASS	AC=1985;AF=0.396366;AN=5008;NS=2504;DP=21119;EAS_AF=0.4246;AMR_AF=0.3271;AFR_AF=0.4047;EUR_AF=0.4881;SAS_AF=0.3108;AA=G|||;VT=SNP
12	110069601	rs752015	C	G	100	PASS	AC=1353;AF=0.270168;AN=5008;NS=2504;DP=19108;EAS_AF=0.4226;AMR_AF=0.2075;AFR_AF=0.1649;EUR_AF=0.3032;SAS_AF=0.2658;AA=C|||;VT=SNP
12	110070108	rs7484578	C	T	100	PASS	AC=310;AF=0.061901;AN=5008;NS=2504;DP=18440;EAS_AF=0.0853;AMR_AF=0.0346;AFR_AF=0.0575;EUR_AF=0.0726;SAS_AF=0.0521;AA=C|||;VT=SNP
12	110070199	rs117639739	C	G	100	PASS	AC=175;AF=0.0349441;AN=5008;NS=2504;DP=19012;EAS_AF=0;AMR_AF=0.0519;AFR_AF=0.003;EUR_AF=0.1054;SAS_AF=0.0297;AA=C|||;VT=SNP
12	110071217	rs111778652	C	T	100	PASS	AC=64;AF=0.0127796;AN=5008;NS=2504;DP=16324;EAS_AF=0;AMR_AF=0.0375;AFR_AF=0.0008;EUR_AF=0.0288;SAS_AF=0.0082;AA=C|||;VT=SNP
12	110071229	rs113051536	G	T	100	PASS	AC=16;AF=0.00319489;AN=5008;NS=2504;DP=16015;EAS_AF=0;AMR_AF=0.0072;AFR_AF=0;EUR_AF=0.0109;SAS_AF=0;AA=G|||;VT=SNP
12	110071748	rs76479862	C	T	100	PASS	AC=737;AF=0.147165;AN=5008;NS=2504;DP=20736;EAS_AF=0.0863;AMR_AF=0.0994;AFR_AF=0.2292;EUR_AF=0.1859;SAS_AF=0.093;AA=C|||;VT=SNP
12	110074180	rs74912057	G	A	100	PASS	AC=343;AF=0.0684904;AN=5008;NS=2504;DP=26565;EAS_AF=0.001;AMR_AF=0.0937;AFR_AF=0.0098;EUR_AF=0.1461;SAS_AF=0.1196;AA=G|||;VT=SNP
12	110074323	rs7133948	A	G	100	PASS	AC=574;AF=0.114617;AN=5008;NS=2504;DP=21824;EAS_AF=0.1161;AMR_AF=0.0994;AFR_AF=0.0764;EUR_AF=0.1481;SAS_AF=0.1411;AA=A|||;VT=SNP
12	110074616	rs73404448	T	C	100	PASS	AC=360;AF=0.071885;AN=5008;NS=2504;DP=17073;EAS_AF=0;AMR_AF=0.0634;AFR_AF=0.1369;EUR_AF=0.1054;SAS_AF=0.0297;AA=T|||;VT=SNP
12	110074860	rs4766616	C	A	100	PASS	AC=3646;AF=0.728035;AN=5008;NS=2504;DP=16130;EAS_AF=0.3879;AMR_AF=0.6873;AFR_AF=0.9887;EUR_AF=0.7763;SAS_AF=0.7055;AA=A|||;VT=SNP
12	110074922	rs79770647	T	G	100	PASS	AC=402;AF=0.0802716;AN=5008;NS=2504;DP=21182;EAS_AF=0.0883;AMR_AF=0.0418;AFR_AF=0.1067;EUR_AF=0.0805;SAS_AF=0.0634;AA=T|||;VT=SNP
12	110075269	rs10850520	C	T	100	PASS	AC=400;AF=0.0798722;AN=5008;NS=2504;DP=13252;EAS_AF=0.001;AMR_AF=0.0994;AFR_AF=0.0507;EUR_AF=0.1461;SAS_AF=0.1186;AA=C|||;VT=SNP
12	110075278	rs58548731	A	G	100	PASS	AC=429;AF=0.0856629;AN=5008;NS=2504;DP=13267;EAS_AF=0.0139;AMR_AF=0.0634;AFR_AF=0.0295;EUR_AF=0.1163;SAS_AF=0.2198;AA=A|||;VT=SNP
12	110075464	rs11612468	C	A	100	PASS	AC=429;AF=0.0856629;AN=5008;NS=2504;DP=7726;EAS_AF=0.001;AMR_AF=0.0994;AFR_AF=0.0726;EUR_AF=0.1461;SAS_AF=0.1186;AA=C|||;VT=SNP
12	110076073	rs77387437	C	T	100	PASS	AC=202;AF=0.0403355;AN=5008;NS=2504;DP=16068;EAS_AF=0.0575;AMR_AF=0.0317;AFR_AF=0.0015;EUR_AF=0.0726;SAS_AF=0.0481;AA=C|||;VT=SNP
12	110076459	rs7957525	C	T	100	PASS	AC=400;AF=0.0798722;AN=5008;NS=2504;DP=14911;EAS_AF=0.001;AMR_AF=0.0994;AFR_AF=0.0507;EUR_AF=0.1461;SAS_AF=0.1186;AA=C|||;VT=SNP
12	110076938	rs7960944	C	T	100	PASS	AC=2145;AF=0.428315;AN=5008;NS=2504;DP=21485;EAS_AF=0.1181;AMR_AF=0.4179;AFR_AF=0.6997;EUR_AF=0.3996;SAS_AF=0.4182;AA=T|||;VT=SNP
12	110077404	rs10774814	G	A	100	PASS	AC=2885;AF=0.576078;AN=5008;NS=2504;DP=16797;EAS_AF=0.1994;AMR_AF=0.5259;AFR_AF=0.9599;EUR_AF=0.5646;SAS_AF=0.4928;AA=A|||;VT=SNP
12	110077954	rs75392142	C	T	100	PASS	AC=401;AF=0.0800719;AN=5008;NS=2504;DP=16000;EAS_AF=0.001;AMR_AF=0.0994;AFR_AF=0.0514;EUR_AF=0.1461;SAS_AF=0.1186;AA=C|||;VT=SNP
12	110078967	rs73200449	C	T	100	PASS	AC=69;AF=0.013778;AN=5008;NS=2504;DP=16589;EAS_AF=0;AMR_AF=0.0216;AFR_AF=0.0023;EUR_AF=0.0358;SAS_AF=0.0153;AA=C|||;VT=SNP
12	110079240	rs2058825	C	T	100	PASS	AC=2288;AF=0.456869;AN=5008;NS=2504;DP=19339;EAS_AF=0.1984;AMR_AF=0.4164;AFR_AF=0.7572;EUR_AF=0.4185;SAS_AF=0.3855;AA=C|||;VT=SNP
12	110079375	rs2058824	T	G	100	PASS	AC=30;AF=0.00599042;AN=5008;NS=2504;DP=19102;EAS_AF=0;AMR_AF=0.0086;AFR_AF=0;EUR_AF=0.0199;SAS_AF=0.0041;AA=T|||;VT=SNP
12	110080534	rs11835072	A	G	100	PASS	AC=2291;AF=0.457468;AN=5008;NS=2504;DP=17179;EAS_AF=0.1994;AMR_AF=0.4179;AFR_AF=0.7579;EUR_AF=0.4185;SAS_AF=0.3855;AA=G|||;VT=SNP
12	110080594	rs7960971	A	G	100	PASS	AC=2318;AF=0.462859;AN=5008;NS=2504;DP=19103;EAS_AF=0.1994;AMR_AF=0.4179;AFR_AF=0.7784;EUR_AF=0.4185;SAS_AF=0.3855;AA=G|||;VT=SNP
12	110080630	rs11832371	G	A	100	PASS	AC=269;AF=0.0537141;AN=5008;NS=2504;DP=20365;EAS_AF=0.001;AMR_AF=0.0533;AFR_AF=0.1014;EUR_AF=0.0775;SAS_AF=0.0194;AA=A|||;VT=SNP
12	110080643	rs111273776	T	C	100	PASS	AC=260;AF=0.0519169;AN=5008;NS=2504;DP=20267;EAS_AF=0.001;AMR_AF=0.0591;AFR_AF=0.0522;EUR_AF=0.1103;SAS_AF=0.0389;AA=T|||;VT=SNP
12	110080717	rs7972585	G	A	100	PASS	AC=2291;AF=0.457468;AN=5008;NS=2504;DP=20249;EAS_AF=0.1994;AMR_AF=0.4179;AFR_AF=0.7579;EUR_AF=0.4185;SAS_AF=0.3855;AA=G|||;VT=SNP
12	110081465	rs11067653	C	T	100	PASS	AC=144;AF=0.028754;AN=5008;NS=2504;DP=20299;EAS_AF=0.001;AMR_AF=0.0476;AFR_AF=0.0076;EUR_AF=0.0885;SAS_AF=0.0112;AA=C|||;VT=SNP
12	110081884	rs1420749	T	C	100	PASS	AC=2314;AF=0.462061;AN=5008;NS=2504;DP=21889;EAS_AF=0.1994;AMR_AF=0.4135;AFR_AF=0.7784;EUR_AF=0.4185;SAS_AF=0.3845;AA=C|||;VT=SNP
12	110081900	rs4340109	C	A	100	PASS	AC=2303;AF=0.459864;AN=5008;NS=2504;DP=22405;EAS_AF=0.1994;AMR_AF=0.4135;AFR_AF=0.77;EUR_AF=0.4185;SAS_AF=0.3845;AA=C|||;VT=SNP
12	110081960	rs1344545	A	G	100	PASS	AC=2302;AF=0.459665;AN=5008;NS=2504;DP=19785;EAS_AF=0.1994;AMR_AF=0.4135;AFR_AF=0.77;EUR_AF=0.4175;SAS_AF=0.3845;AA=G|||;VT=SNP
12	110082071	rs1344544	A	G	100	PASS	AC=1974;AF=0.394169;AN=5008;NS=2504;DP=17030;EAS_AF=0.119;AMR_AF=0.3775;AFR_AF=0.7027;EUR_AF=0.3459;SAS_AF=0.3221;AA=G|||;VT=SNP
12	110082115	rs1344543	T	C	100	PASS	AC=2828;AF=0.564696;AN=5008;NS=2504;DP=17236;EAS_AF=0.4107;AMR_AF=0.5403;AFR_AF=0.7315;EUR_AF=0.5686;SAS_AF=0.5112;AA=C|||;VT=SNP
12	110082137	rs73200455	T	A	100	PASS	AC=155;AF=0.0309505;AN=5008;NS=2504;DP=17621;EAS_AF=0.001;AMR_AF=0.0562;AFR_AF=0.0045;EUR_AF=0.0865;SAS_AF=0.0225;AA=T|||;VT=SNP
12	110082154	rs1344542	G	A	100	PASS	AC=2837;AF=0.566494;AN=5008;NS=2504;DP=17489;EAS_AF=0.4097;AMR_AF=0.5418;AFR_AF=0.7383;EUR_AF=0.5686;SAS_AF=0.5112;AA=G|||;VT=SNP
12	110082231	rs1344541	G	A	100	PASS	AC=1200;AF=0.239617;AN=5008;NS=2504;DP=20026;EAS_AF=0.1181;AMR_AF=0.2738;AFR_AF=0.2655;EUR_AF=0.2465;SAS_AF=0.2986;AA=A|||;VT=SNP
12	110082320	rs11614658	T	C	100	PASS	AC=907;AF=0.18111;AN=5008;NS=2504;DP=22668;EAS_AF=0.2937;AMR_AF=0.1643;AFR_AF=0.062;EUR_AF=0.2266;SAS_AF=0.1912;AA=T|||;VT=SNP
12	110083059	rs11067658	A	G	100	PASS	AC=577;AF=0.115216;AN=5008;NS=2504;DP=17652;EAS_AF=0.0754;AMR_AF=0.0706;AFR_AF=0.2526;EUR_AF=0.0646;SAS_AF=0.0542;AA=G|||;VT=SNP
12	110083078	rs11067659	T	C	100	PASS	AC=737;AF=0.147165;AN=5008;NS=2504;DP=19328;EAS_AF=0.0734;AMR_AF=0.1052;AFR_AF=0.2549;EUR_AF=0.171;SAS_AF=0.0828;AA=C|||;VT=SNP
12	110083225	rs12309873	G	A	100	PASS	AC=1391;AF=0.277756;AN=5008;NS=2504;DP=20777;EAS_AF=0.3552;AMR_AF=0.2176;AFR_AF=0.2776;EUR_AF=0.2833;SAS_AF=0.2352;AA=A|||;VT=SNP
12	110083389	rs11067660	C	T	100	PASS	AC=856;AF=0.170927;AN=5008;NS=2504;DP=18631;EAS_AF=0.0903;AMR_AF=0.0937;AFR_AF=0.2511;EUR_AF=0.1372;SAS_AF=0.2352;AA=C|||;VT=SNP
12	110083441	rs10850533	G	C	100	PASS	AC=3229;AF=0.644768;AN=5008;NS=2504;DP=19486;EAS_AF=0.4544;AMR_AF=0.4741;AFR_AF=0.9546;EUR_AF=0.6302;SAS_AF=0.5583;AA=C|||;VT=SNP
12	110083578	rs12321021	T	A	100	PASS	AC=1877;AF=0.3748;AN=5008;NS=2504;DP=20873;EAS_AF=0.3651;AMR_AF=0.304;AFR_AF=0.4826;EUR_AF=0.3807;SAS_AF=0.2832;AA=T|||;VT=SNP
12	110083585	rs10850534	C	A	100	PASS	AC=2658;AF=0.530751;AN=5008;NS=2504;DP=20769;EAS_AF=0.4405;AMR_AF=0.4222;AFR_AF=0.5756;EUR_AF=0.6193;SAS_AF=0.5491;AA=A|||;VT=SNP
12	110083690	rs11067661	C	A	100	PASS	AC=748;AF=0.149361;AN=5008;NS=2504;DP=17955;EAS_AF=0.0734;AMR_AF=0.1138;AFR_AF=0.2731;EUR_AF=0.1511;SAS_AF=0.0838;AA=C|||;VT=SNP
12	110083910	rs1558825	A	C	100	PASS	AC=3507;AF=0.70028;AN=5008;NS=2504;DP=17752;EAS_AF=0.6161;AMR_AF=0.5303;AFR_AF=0.9342;EUR_AF=0.6392;SAS_AF=0.6544;AA=C|||;VT=SNP
12	110084049	rs66473852	G	C	100	PASS	AC=310;AF=0.061901;AN=5008;NS=2504;DP=19278;EAS_AF=0.001;AMR_AF=0.0605;AFR_AF=0.1278;EUR_AF=0.0746;SAS_AF=0.0235;AA=G|||;VT=SNP
12	110084251	rs79278812	C	A	100	PASS	AC=414;AF=0.0826677;AN=5008;NS=2504;DP=21041;EAS_AF=0.001;AMR_AF=0.0677;AFR_AF=0.1664;EUR_AF=0.1113;SAS_AF=0.0348;AA=A|||;VT=SNP
12	110084813	rs11067663	T	C	100	PASS	AC=994;AF=0.198482;AN=5008;NS=2504;DP=21629;EAS_AF=0.1875;AMR_AF=0.1484;AFR_AF=0.2262;EUR_AF=0.1362;SAS_AF=0.272;AA=T|||;VT=SNP
12	110084931	rs76460124	G	C	100	PASS	AC=178;AF=0.0355431;AN=5008;NS=2504;DP=20029;EAS_AF=0;AMR_AF=0.0519;AFR_AF=0.003;EUR_AF=0.1093;SAS_AF=0.0286;AA=G|||;VT=SNP
12	110085259	rs1974712	G	A	100	PASS	AC=1157;AF=0.23103;AN=5008;NS=2504;DP=19459;EAS_AF=0.2024;AMR_AF=0.1052;AFR_AF=0.5234;EUR_AF=0.0845;SAS_AF=0.1053;AA=G|||;VT=SNP
12	110085353	rs1946157	C	T	100	PASS	AC=2452;AF=0.489617;AN=5008;NS=2504;DP=19973;EAS_AF=0.3988;AMR_AF=0.3026;AFR_AF=0.8533;EUR_AF=0.3181;SAS_AF=0.4008;AA=C|||;VT=SNP
12	110085570	rs1968195	G	T	100	PASS	AC=2454;AF=0.490016;AN=5008;NS=2504;DP=18846;EAS_AF=0.4048;AMR_AF=0.3012;AFR_AF=0.8457;EUR_AF=0.325;SAS_AF=0.4008;AA=T|||;VT=SNP
12	110085602	rs111317171	A	T	100	PASS	AC=74;AF=0.0147764;AN=5008;NS=2504;DP=18399;EAS_AF=0.001;AMR_AF=0.0418;AFR_AF=0.0008;EUR_AF=0.0338;SAS_AF=0.0092;AA=A|||;VT=SNP
12	110085624	rs1968194	A	G	100	PASS	AC=2468;AF=0.492812;AN=5008;NS=2504;DP=18751;EAS_AF=0.4067;AMR_AF=0.3026;AFR_AF=0.854;EUR_AF=0.325;SAS_AF=0.4008;AA=G|||;VT=SNP
12	110085839	rs10850542	T	C	100	PASS	AC=1259;AF=0.251398;AN=5008;NS=2504;DP=22352;EAS_AF=0.001;AMR_AF=0.1599;AFR_AF=0.6679;EUR_AF=0.1541;SAS_AF=0.1115;AA=T|||;VT=SNP
12	110086325	rs10850543	C	T	100	PASS	AC=723;AF=0.144369;AN=5008;NS=2504;DP=20516;EAS_AF=0.1478;AMR_AF=0.2291;AFR_AF=0.0862;EUR_AF=0.16;SAS_AF=0.1431;AA=C|||;VT=SNP
12	110086886	rs10744859	G	A	100	PASS	AC=2333;AF=0.465855;AN=5008;NS=2504;DP=19588;EAS_AF=0.2966;AMR_AF=0.3314;AFR_AF=0.6157;EUR_AF=0.4414;SAS_AF=0.5583;AA=A|||;VT=SNP
12	110086928	rs35035512	C	A	100	PASS	AC=398;AF=0.0794728;AN=5008;NS=2504;DP=19250;EAS_AF=0.1101;AMR_AF=0.0576;AFR_AF=0.1604;EUR_AF=0.0159;SAS_AF=0.0194;AA=C|||;VT=SNP
12	110087006	rs7968576	G	A	100	PASS	AC=469;AF=0.0936502;AN=5008;NS=2504;DP=18448;EAS_AF=0.1101;AMR_AF=0.0663;AFR_AF=0.2095;EUR_AF=0.0159;SAS_AF=0.0194;AA=G|||;VT=SNP
12	110087016	rs10774824	A	G	100	PASS	AC=2522;AF=0.503594;AN=5008;NS=2504;DP=18163;EAS_AF=0.3006;AMR_AF=0.3847;AFR_AF=0.6528;EUR_AF=0.5268;SAS_AF=0.5716;AA=G|||;VT=SNP
12	110087038	rs7979874	C	T	100	PASS	AC=495;AF=0.0988419;AN=5008;NS=2504;DP=18479;EAS_AF=0.123;AMR_AF=0.0922;AFR_AF=0.205;EUR_AF=0.0159;SAS_AF=0.0204;AA=C|||;VT=SNP
12	110087055	rs12317388	G	A	100	PASS	AC=772;AF=0.154153;AN=5008;NS=2504;DP=18468;EAS_AF=0.13;AMR_AF=0.0922;AFR_AF=0.2867;EUR_AF=0.1103;SAS_AF=0.089;AA=G|||;VT=SNP
12	110087120	rs11067675	A	G	100	PASS	AC=892;AF=0.178115;AN=5008;NS=2504;DP=17166;EAS_AF=0.0139;AMR_AF=0.1052;AFR_AF=0.3238;EUR_AF=0.1471;SAS_AF=0.2342;AA=A|||;VT=SNP
12	110087452	rs10774826	C	A	100	PASS	AC=2473;AF=0.49381;AN=5008;NS=2504;DP=18642;EAS_AF=0.2996;AMR_AF=0.3429;AFR_AF=0.7027;EUR_AF=0.4513;SAS_AF=0.5624;AA=A|||;VT=SNP
12	110087518	rs79069137	G	A	100	PASS	AC=79;AF=0.0157748;AN=5008;NS=2504;DP=19868;EAS_AF=0;AMR_AF=0.0288;AFR_AF=0.0038;EUR_AF=0.0437;SAS_AF=0.0102;AA=G|||;VT=SNP
12	110087527	rs1420748	C	G	100	PASS	AC=2367;AF=0.472644;AN=5008;NS=2504;DP=19660;EAS_AF=0.2986;AMR_AF=0.3386;AFR_AF=0.6256;EUR_AF=0.4523;SAS_AF=0.5613;AA=G|||;VT=SNP
12	110087675	rs7307440	G	C	100	PASS	AC=2364;AF=0.472045;AN=5008;NS=2504;DP=20113;EAS_AF=0.2986;AMR_AF=0.3386;AFR_AF=0.6256;EUR_AF=0.4523;SAS_AF=0.5583;AA=C|||;VT=SNP
12	110087995	rs7307931	G	A	100	PASS	AC=2367;AF=0.472644;AN=5008;NS=2504;DP=19648;EAS_AF=0.2986;AMR_AF=0.3386;AFR_AF=0.6248;EUR_AF=0.4523;SAS_AF=0.5624;AA=G|||;VT=SNP
12	110088609	rs77454033	G	A	100	PASS	AC=342;AF=0.0682907;AN=5008;NS=2504;DP=18675;EAS_AF=0.001;AMR_AF=0.1066;AFR_AF=0.0121;EUR_AF=0.1541;SAS_AF=0.0982;AA=G|||;VT=SNP
12	110088837	rs10850544	G	A	100	PASS	AC=2370;AF=0.473243;AN=5008;NS=2504;DP=19366;EAS_AF=0.2986;AMR_AF=0.3401;AFR_AF=0.6256;EUR_AF=0.4533;SAS_AF=0.5624;AA=G|||;VT=SNP
12	110088867	rs11609266	C	T	100	PASS	AC=151;AF=0.0301518;AN=5008;NS=2504;DP=20498;EAS_AF=0.001;AMR_AF=0.0504;AFR_AF=0.0076;EUR_AF=0.0924;SAS_AF=0.0123;AA=C|||;VT=SNP
12	110089099	rs10850545	C	T	100	PASS	AC=1600;AF=0.319489;AN=5008;NS=2504;DP=18306;EAS_AF=0.1448;AMR_AF=0.281;AFR_AF=0.3177;EUR_AF=0.4145;SAS_AF=0.4315;AA=C|||;VT=SNP
12	110089235	rs138269187	C	T	100	PASS	AC=62;AF=0.0123802;AN=5008;NS=2504;DP=18738;EAS_AF=0;AMR_AF=0.0072;AFR_AF=0;EUR_AF=0.0527;SAS_AF=0.0041;AA=c|||;VT=SNP
12	110089322	rs112083350	T	G	100	PASS	AC=779;AF=0.155551;AN=5008;NS=2504;DP=18146;EAS_AF=0.1518;AMR_AF=0.0591;AFR_AF=0.3124;EUR_AF=0.0368;SAS_AF=0.138;AA=T|||;VT=SNP
12	110089867	rs11067691	G	A	100	PASS	AC=2383;AF=0.475839;AN=5008;NS=2504;DP=19116;EAS_AF=0.2986;AMR_AF=0.3401;AFR_AF=0.6256;EUR_AF=0.4513;SAS_AF=0.5777;AA=A|||;VT=SNP
12	110089891	rs11067692	G	T	100	PASS	AC=2383;AF=0.475839;AN=5008;NS=2504;DP=19201;EAS_AF=0.2986;AMR_AF=0.3401;AFR_AF=0.6256;EUR_AF=0.4513;SAS_AF=0.5777;AA=T|||;VT=SNP
12	110089980	rs11067694	G	A	100	PASS	AC=2383;AF=0.475839;AN=5008;NS=2504;DP=20734;EAS_AF=0.2986;AMR_AF=0.3401;AFR_AF=0.6256;EUR_AF=0.4513;SAS_AF=0.5777;AA=A|||;VT=SNP
12	110090027	rs11608301	G	A	100	PASS	AC=1603;AF=0.320088;AN=5008;NS=2504;DP=21540;EAS_AF=0.1468;AMR_AF=0.281;AFR_AF=0.3124;EUR_AF=0.4145;SAS_AF=0.4397;AA=G|||;VT=SNP
12	110090163	rs11067695	G	A	100	PASS	AC=2383;AF=0.475839;AN=5008;NS=2504;DP=19737;EAS_AF=0.2986;AMR_AF=0.3401;AFR_AF=0.6256;EUR_AF=0.4513;SAS_AF=0.5777;AA=G|||;VT=SNP
12	110090322	rs149859201	C	T	100	PASS	AC=42;AF=0.00838658;AN=5008;NS=2504;DP=21812;EAS_AF=0;AMR_AF=0.0159;AFR_AF=0.0008;EUR_AF=0.0219;SAS_AF=0.0082;AA=C|||;VT=SNP
12	110090857	rs2077289	A	G	100	PASS	AC=2385;AF=0.476238;AN=5008;NS=2504;DP=16556;EAS_AF=0.2986;AMR_AF=0.3401;AFR_AF=0.6263;EUR_AF=0.4523;SAS_AF=0.5777;AA=G|||;VT=SNP
12	110090995	rs11067704	C	T	100	PASS	AC=160;AF=0.0319489;AN=5008;NS=2504;DP=19689;EAS_AF=0;AMR_AF=0.0476;AFR_AF=0.0023;EUR_AF=0.0447;SAS_AF=0.0808;AA=C|||;VT=SNP
12	110091108	rs745818	A	G	100	PASS	AC=2387;AF=0.476637;AN=5008;NS=2504;DP=17857;EAS_AF=0.2986;AMR_AF=0.3401;AFR_AF=0.6263;EUR_AF=0.4533;SAS_AF=0.5787;AA=A|||;VT=SNP
12	110091123	rs745817	T	G	100	PASS	AC=2387;AF=0.476637;AN=5008;NS=2504;DP=17575;EAS_AF=0.2986;AMR_AF=0.3401;AFR_AF=0.6263;EUR_AF=0.4533;SAS_AF=0.5787;AA=G|||;VT=SNP
12	110091167	rs745816	A	G	100	PASS	AC=2383;AF=0.475839;AN=5008;NS=2504;DP=18713;EAS_AF=0.2966;AMR_AF=0.3401;AFR_AF=0.6271;EUR_AF=0.4533;SAS_AF=0.5757;AA=G|||;VT=SNP
12	110091584	rs7134372	A	G	100	PASS	AC=2080;AF=0.415335;AN=5008;NS=2504;DP=21236;EAS_AF=0.1468;AMR_AF=0.3617;AFR_AF=0.5219;EUR_AF=0.5199;SAS_AF=0.4785;AA=G|||;VT=SNP
12	110091684	rs60398594	A	C	100	PASS	AC=440;AF=0.0878594;AN=5008;NS=2504;DP=22694;EAS_AF=0.001;AMR_AF=0.0648;AFR_AF=0.2209;EUR_AF=0.0805;SAS_AF=0.0215;AA=A|||;VT=SNP
12	110091799	rs68160838	A	T	100	PASS	AC=287;AF=0.0573083;AN=5008;NS=2504;DP=21975;EAS_AF=0.001;AMR_AF=0.0591;AFR_AF=0.1112;EUR_AF=0.0765;SAS_AF=0.0215;AA=T|||;VT=SNP
12	110091931	rs7302196	G	A	100	PASS	AC=1592;AF=0.317891;AN=5008;NS=2504;DP=19043;EAS_AF=0.1448;AMR_AF=0.281;AFR_AF=0.3101;EUR_AF=0.4145;SAS_AF=0.4335;AA=G|||;VT=SNP
12	110092088	rs10161401	G	A	100	PASS	AC=1266;AF=0.252796;AN=5008;NS=2504;DP=19941;EAS_AF=0.1438;AMR_AF=0.1744;AFR_AF=0.2973;EUR_AF=0.2604;SAS_AF=0.3528;AA=G|||;VT=SNP
12	110092317	rs56401293	C	T	100	PASS	AC=67;AF=0.0133786;AN=5008;NS=2504;DP=17751;EAS_AF=0;AMR_AF=0.0159;AFR_AF=0;EUR_AF=0.0318;SAS_AF=0.0245;AA=C|||;VT=SNP
12	110092612	rs7306151	G	C	100	PASS	AC=2825;AF=0.564097;AN=5008;NS=2504;DP=21308;EAS_AF=0.2986;AMR_AF=0.4049;AFR_AF=0.8472;EUR_AF=0.5338;SAS_AF=0.5992;AA=C|||;VT=SNP
12	110092751	rs17671494	T	C	100	PASS	AC=287;AF=0.0573083;AN=5008;NS=2504;DP=18440;EAS_AF=0.001;AMR_AF=0.0591;AFR_AF=0.1112;EUR_AF=0.0765;SAS_AF=0.0215;AA=C|||;VT=SNP
12	110092816	rs117203384	C	T	100	PASS	AC=24;AF=0.00479233;AN=5008;NS=2504;DP=18962;EAS_AF=0;AMR_AF=0.0058;AFR_AF=0.0008;EUR_AF=0.0149;SAS_AF=0.0041;AA=C|||;VT=SNP
12	110093086	rs73202420	G	T	100	PASS	AC=162;AF=0.0323482;AN=5008;NS=2504;DP=16211;EAS_AF=0.001;AMR_AF=0.0519;AFR_AF=0.0219;EUR_AF=0.0746;SAS_AF=0.0215;AA=G|||;VT=SNP
12	110093847	rs714880	A	G	100	PASS	AC=1893;AF=0.377995;AN=5008;NS=2504;DP=19507;EAS_AF=0.1458;AMR_AF=0.3415;AFR_AF=0.4251;EUR_AF=0.497;SAS_AF=0.4571;AA=G|||;VT=SNP
12	110094212	rs111378133	G	A	100	PASS	AC=287;AF=0.0573083;AN=5008;NS=2504;DP=17288;EAS_AF=0.001;AMR_AF=0.0591;AFR_AF=0.1112;EUR_AF=0.0765;SAS_AF=0.0215;AA=G|||;VT=SNP
12	110094213	rs112171294	C	T	100	PASS	AC=287;AF=0.0573083;AN=5008;NS=2504;DP=17291;EAS_AF=0.001;AMR_AF=0.0591;AFR_AF=0.1112;EUR_AF=0.0765;SAS_AF=0.0215;AA=T|||;VT=SNP
12	110094591	rs55820876	A	G	100	PASS	AC=287;AF=0.0573083;AN=5008;NS=2504;DP=16052;EAS_AF=0.001;AMR_AF=0.0591;AFR_AF=0.1112;EUR_AF=0.0765;SAS_AF=0.0215;AA=A|||;VT=SNP
12	110095141	rs145381567	G	A	100	PASS	AC=50;AF=0.00998403;AN=5008;NS=2504;DP=18603;EAS_AF=0;AMR_AF=0.0159;AFR_AF=0.0008;EUR_AF=0.0219;SAS_AF=0.0164;AA=G|||;VT=SNP
12	110096383	rs7134597	G	C	100	PASS	AC=2101;AF=0.419529;AN=5008;NS=2504;DP=17717;EAS_AF=0.1468;AMR_AF=0.3617;AFR_AF=0.5416;EUR_AF=0.5239;SAS_AF=0.4693;AA=C|||;VT=SNP
12	110096546	rs73202421	A	G	100	PASS	AC=333;AF=0.0664936;AN=5008;NS=2504;DP=15870;EAS_AF=0.001;AMR_AF=0.0749;AFR_AF=0.1135;EUR_AF=0.1004;SAS_AF=0.0297;AA=A|||;VT=SNP
12	110096569	rs11067734	T	C	100	PASS	AC=1901;AF=0.379593;AN=5008;NS=2504;DP=16704;EAS_AF=0.1458;AMR_AF=0.3401;AFR_AF=0.4297;EUR_AF=0.497;SAS_AF=0.4601;AA=C|||;VT=SNP
12	110097132	rs10850552	G	A	100	PASS	AC=341;AF=0.0680911;AN=5008;NS=2504;DP=23564;EAS_AF=0.001;AMR_AF=0.1066;AFR_AF=0.0121;EUR_AF=0.1541;SAS_AF=0.0971;AA=G|||;VT=SNP
12	110097208	rs10774830	G	A	100	PASS	AC=1947;AF=0.388778;AN=5008;NS=2504;DP=18986;EAS_AF=0.1458;AMR_AF=0.3559;AFR_AF=0.4327;EUR_AF=0.5199;SAS_AF=0.4683;AA=A|||;VT=SNP
12	110097417	rs10850554	A	G	100	PASS	AC=2106;AF=0.420527;AN=5008;NS=2504;DP=19629;EAS_AF=0.1468;AMR_AF=0.3617;AFR_AF=0.5386;EUR_AF=0.5229;SAS_AF=0.4796;AA=G|||;VT=SNP
12	110097491	rs66813087	A	C	100	PASS	AC=323;AF=0.0644968;AN=5008;NS=2504;DP=16977;EAS_AF=0.001;AMR_AF=0.0706;AFR_AF=0.1127;EUR_AF=0.0964;SAS_AF=0.0276;AA=C|||;VT=SNP
12	110097761	rs11067742	G	T	100	PASS	AC=1943;AF=0.387979;AN=5008;NS=2504;DP=19426;EAS_AF=0.1458;AMR_AF=0.3559;AFR_AF=0.4327;EUR_AF=0.5159;SAS_AF=0.4683;AA=T|||;VT=SNP
12	110098064	rs10850557	T	C	100	PASS	AC=1939;AF=0.387181;AN=5008;NS=2504;DP=17777;EAS_AF=0.1458;AMR_AF=0.3559;AFR_AF=0.4297;EUR_AF=0.5159;SAS_AF=0.4683;AA=C|||;VT=SNP
12	110098133	rs10850558	T	C	100	PASS	AC=1614;AF=0.322284;AN=5008;NS=2504;DP=17914;EAS_AF=0.1448;AMR_AF=0.2853;AFR_AF=0.3139;EUR_AF=0.4195;SAS_AF=0.4427;AA=T|||;VT=SNP
12	110098562	rs11067750	C	G	100	PASS	AC=1941;AF=0.38758;AN=5008;NS=2504;DP=18359;EAS_AF=0.1458;AMR_AF=0.3559;AFR_AF=0.4319;EUR_AF=0.5159;SAS_AF=0.4673;AA=G|||;VT=SNP
12	110100378	rs73202422	G	A	100	PASS	AC=353;AF=0.0704872;AN=5008;NS=2504;DP=24418;EAS_AF=0;AMR_AF=0.0648;AFR_AF=0.1475;EUR_AF=0.0795;SAS_AF=0.0337;AA=A|||;VT=SNP
12	110100906	rs138316218	C	T	100	PASS	AC=36;AF=0.0071885;AN=5008;NS=2504;DP=17944;EAS_AF=0;AMR_AF=0.0086;AFR_AF=0.0038;EUR_AF=0.0189;SAS_AF=0.0061;AA=C|||;VT=SNP
12	110101630	rs11067757	C	G	100	PASS	AC=2362;AF=0.471645;AN=5008;NS=2504;DP=21160;EAS_AF=0.3274;AMR_AF=0.3242;AFR_AF=0.5749;EUR_AF=0.4563;SAS_AF=0.6012;AA=G|||;VT=SNP
12	110101654	rs11067758	A	G	100	PASS	AC=1874;AF=0.374201;AN=5008;NS=2504;DP=20750;EAS_AF=0.3264;AMR_AF=0.2032;AFR_AF=0.5265;EUR_AF=0.2425;SAS_AF=0.4744;AA=A|||;VT=SNP
12	110101655	rs150274184	T	C	100	PASS	AC=48;AF=0.00958466;AN=5008;NS=2504;DP=20744;EAS_AF=0;AMR_AF=0.0014;AFR_AF=0.0008;EUR_AF=0.0278;SAS_AF=0.0184;AA=T|||;VT=SNP
12	110102097	rs118060014	C	T	100	PASS	AC=31;AF=0.0061901;AN=5008;NS=2504;DP=17130;EAS_AF=0;AMR_AF=0.0086;AFR_AF=0;EUR_AF=0.0189;SAS_AF=0.0061;AA=C|||;VT=SNP
12	110102770	rs10850563	C	G	100	PASS	AC=2702;AF=0.539537;AN=5008;NS=2504;DP=13533;EAS_AF=0.3581;AMR_AF=0.4107;AFR_AF=0.6142;EUR_AF=0.6143;SAS_AF=0.6401;AA=C|||;VT=SNP
12	110103299	rs139820700	C	T	100	PASS	AC=55;AF=0.0109824;AN=5008;NS=2504;DP=14821;EAS_AF=0;AMR_AF=0.0115;AFR_AF=0.0166;EUR_AF=0.0189;SAS_AF=0.0061;AA=c|||;VT=SNP
12	110103814	rs117703635	T	A	100	PASS	AC=84;AF=0.0167732;AN=5008;NS=2504;DP=17630;EAS_AF=0;AMR_AF=0.036;AFR_AF=0;EUR_AF=0.0437;SAS_AF=0.0153;AA=T|||;VT=SNP
12	110104407	rs11067769	G	A	100	PASS	AC=2338;AF=0.466853;AN=5008;NS=2504;DP=14020;EAS_AF=0.1954;AMR_AF=0.389;AFR_AF=0.6241;EUR_AF=0.5686;SAS_AF=0.4847;AA=G|||;VT=SNP
12	110104688	rs10744866	A	T	100	PASS	AC=3947;AF=0.788139;AN=5008;NS=2504;DP=17465;EAS_AF=0.6062;AMR_AF=0.6484;AFR_AF=0.9856;EUR_AF=0.8052;SAS_AF=0.7904;AA=T|||;VT=SNP
12	110104833	rs78433687	A	G	100	PASS	AC=422;AF=0.0842652;AN=5008;NS=2504;DP=16763;EAS_AF=0.1627;AMR_AF=0.0173;AFR_AF=0.0461;EUR_AF=0.0328;SAS_AF=0.1554;AA=A|||;VT=SNP
12	110105297	rs61941799	G	A	100	PASS	AC=1081;AF=0.215855;AN=5008;NS=2504;DP=19207;EAS_AF=0.1925;AMR_AF=0.1383;AFR_AF=0.1861;EUR_AF=0.2177;SAS_AF=0.3333;AA=G|||;VT=SNP
12	110105372	rs79975154	C	T	100	PASS	AC=47;AF=0.00938498;AN=5008;NS=2504;DP=17772;EAS_AF=0;AMR_AF=0.0014;AFR_AF=0.0008;EUR_AF=0.0268;SAS_AF=0.0184;AA=C|||;VT=SNP
12	110105401	rs75857590	C	G	100	PASS	AC=422;AF=0.0842652;AN=5008;NS=2504;DP=19639;EAS_AF=0.1627;AMR_AF=0.0187;AFR_AF=0.0461;EUR_AF=0.0328;SAS_AF=0.1544;AA=C|||;VT=SNP
12	110106167	rs76844262	A	G	100	PASS	AC=436;AF=0.0870607;AN=5008;NS=2504;DP=16729;EAS_AF=0.1627;AMR_AF=0.0202;AFR_AF=0.0552;EUR_AF=0.0328;SAS_AF=0.1554;AA=G|||;VT=SNP
12	110106429	rs190825201	G	A	100	PASS	AC=35;AF=0.00698882;AN=5008;NS=2504;DP=13962;EAS_AF=0;AMR_AF=0.013;AFR_AF=0.0023;EUR_AF=0.0209;SAS_AF=0.002;AA=G|||;VT=SNP
12	110107159	rs141799222	C	G	100	PASS	AC=566;AF=0.113019;AN=5008;NS=2504;DP=18642;EAS_AF=0.1597;AMR_AF=0.0317;AFR_AF=0.1498;EUR_AF=0.0348;SAS_AF=0.1534;AA=G|||;VT=SNP
12	110107339	rs140517662	G	A	100	PASS	AC=31;AF=0.0061901;AN=5008;NS=2504;DP=17364;EAS_AF=0;AMR_AF=0.0086;AFR_AF=0;EUR_AF=0.0189;SAS_AF=0.0061;AA=G|||;VT=SNP
12	110107488	rs147823790	G	A	100	PASS	AC=31;AF=0.0061901;AN=5008;NS=2504;DP=19258;EAS_AF=0;AMR_AF=0.0086;AFR_AF=0;EUR_AF=0.0189;SAS_AF=0.0061;AA=G|||;VT=SNP
12	110107768	rs1861680	A	C	100	PASS	AC=2923;AF=0.583666;AN=5008;NS=2504;DP=20358;EAS_AF=0.3611;AMR_AF=0.4236;AFR_AF=0.7791;EUR_AF=0.6064;SAS_AF=0.6391;AA=C|||;VT=SNP
12	110107878	rs145723008	T	C	100	PASS	AC=31;AF=0.0061901;AN=5008;NS=2504;DP=21194;EAS_AF=0;AMR_AF=0.0086;AFR_AF=0;EUR_AF=0.0189;SAS_AF=0.0061;AA=T|||;VT=SNP
12	110108063	rs10774834	C	T	100	PASS	AC=2833;AF=0.565695;AN=5008;NS=2504;DP=19542;EAS_AF=0.3482;AMR_AF=0.4222;AFR_AF=0.7247;EUR_AF=0.6034;SAS_AF=0.638;AA=T|||;VT=SNP
12	110108257	rs11615362	T	C	100	PASS	AC=1134;AF=0.226438;AN=5008;NS=2504;DP=14347;EAS_AF=0.1984;AMR_AF=0.147;AFR_AF=0.2057;EUR_AF=0.2256;SAS_AF=0.3405;AA=T|||;VT=SNP
12	110108479	rs12315841	C	T	100	PASS	AC=2804;AF=0.559904;AN=5008;NS=2504;DP=17077;EAS_AF=0.3442;AMR_AF=0.415;AFR_AF=0.7088;EUR_AF=0.6034;SAS_AF=0.6391;AA=T|||;VT=SNP
12	110108991	rs79849884	G	A	100	PASS	AC=419;AF=0.0836661;AN=5008;NS=2504;DP=17308;EAS_AF=0.1478;AMR_AF=0.0202;AFR_AF=0.0552;EUR_AF=0.0328;SAS_AF=0.1534;AA=A|||;VT=SNP
12	110110542	rs113986451	G	A	100	PASS	AC=127;AF=0.0253594;AN=5008;NS=2504;DP=21065;EAS_AF=0.001;AMR_AF=0.0187;AFR_AF=0.0582;EUR_AF=0.0159;SAS_AF=0.0204;AA=G|||;VT=SNP
12	110110563	rs12305576	G	A	100	PASS	AC=949;AF=0.189497;AN=5008;NS=2504;DP=22398;EAS_AF=0.1855;AMR_AF=0.0793;AFR_AF=0.3926;EUR_AF=0.0765;SAS_AF=0.1135;AA=G|||;VT=SNP
12	110110909	rs75951665	C	T	100	PASS	AC=30;AF=0.00599042;AN=5008;NS=2504;DP=25609;EAS_AF=0;AMR_AF=0.0101;AFR_AF=0;EUR_AF=0.0169;SAS_AF=0.0061;AA=C|||;VT=SNP
12	110111214	rs6606737	T	C	100	PASS	AC=2967;AF=0.592452;AN=5008;NS=2504;DP=24306;EAS_AF=0.3433;AMR_AF=0.4337;AFR_AF=0.7973;EUR_AF=0.6203;SAS_AF=0.6564;AA=C|||;VT=SNP
12	110111274	rs75756843	G	A	100	PASS	AC=71;AF=0.0141773;AN=5008;NS=2504;DP=28154;EAS_AF=0;AMR_AF=0.0288;AFR_AF=0.0015;EUR_AF=0.0308;SAS_AF=0.0184;AA=G|||;VT=SNP
12	110111462	rs6606738	T	C	100	PASS	AC=3089;AF=0.616813;AN=5008;NS=2504;DP=21999;EAS_AF=0.3433;AMR_AF=0.4395;AFR_AF=0.8835;EUR_AF=0.6233;SAS_AF=0.6575;AA=C|||;VT=SNP
12	110111567	rs73202426	A	G	100	PASS	AC=55;AF=0.0109824;AN=5008;NS=2504;DP=19890;EAS_AF=0.003;AMR_AF=0.0144;AFR_AF=0;EUR_AF=0.0189;SAS_AF=0.0235;AA=A|||;VT=SNP
12	110111670	rs144177694	C	G	100	PASS	AC=8;AF=0.00159744;AN=5008;NS=2504;DP=22433;EAS_AF=0;AMR_AF=0;AFR_AF=0;EUR_AF=0.008;SAS_AF=0;AA=C|||;VT=SNP
12	110112932	rs112060963	G	A	100	PASS	AC=496;AF=0.0990415;AN=5008;NS=2504;DP=16210;EAS_AF=0;AMR_AF=0.0764;AFR_AF=0.0688;EUR_AF=0.1382;SAS_AF=0.2178;AA=G|||;VT=SNP
12	110113403	rs7304855	A	G	100	PASS	AC=2898;AF=0.578674;AN=5008;NS=2504;DP=16885;EAS_AF=0.3313;AMR_AF=0.4424;AFR_AF=0.7254;EUR_AF=0.6481;SAS_AF=0.6605;AA=G|||;VT=SNP
12	110113805	rs73202428	G	T	100	PASS	AC=145;AF=0.0289537;AN=5008;NS=2504;DP=17006;EAS_AF=0.001;AMR_AF=0.0504;AFR_AF=0.0061;EUR_AF=0.0795;SAS_AF=0.0215;AA=G|||;VT=SNP
12	110115286	rs7977614	A	G	100	PASS	AC=982;AF=0.196086;AN=5008;NS=2504;DP=18883;EAS_AF=0.2341;AMR_AF=0.1744;AFR_AF=0.1286;EUR_AF=0.2903;SAS_AF=0.1667;AA=A|||;VT=SNP
12	110115614	rs6606739	G	C	100	PASS	AC=2670;AF=0.533147;AN=5008;NS=2504;DP=18994;EAS_AF=0.5565;AMR_AF=0.4236;AFR_AF=0.6641;EUR_AF=0.4523;SAS_AF=0.4928;AA=G|||;VT=SNP
12	110115703	rs12320570	C	T	100	PASS	AC=1498;AF=0.299121;AN=5008;NS=2504;DP=20619;EAS_AF=0.4276;AMR_AF=0.3429;AFR_AF=0.1483;EUR_AF=0.3241;SAS_AF=0.3139;AA=T|||;VT=SNP
12	110115704	rs12426962	C	T	100	PASS	AC=1485;AF=0.296526;AN=5008;NS=2504;DP=20635;EAS_AF=0.5417;AMR_AF=0.3602;AFR_AF=0.0726;EUR_AF=0.2495;SAS_AF=0.3497;AA=T|||;VT=SNP
12	110115739	rs11067821	G	A	100	PASS	AC=3378;AF=0.674521;AN=5008;NS=2504;DP=20197;EAS_AF=0.8571;AMR_AF=0.7478;AFR_AF=0.5651;EUR_AF=0.6571;SAS_AF=0.6002;AA=A|||;VT=SNP
12	110115800	rs117413609	G	A	100	PASS	AC=37;AF=0.00738818;AN=5008;NS=2504;DP=17327;EAS_AF=0;AMR_AF=0.0101;AFR_AF=0;EUR_AF=0.0249;SAS_AF=0.0051;AA=G|||;VT=SNP
12	110116259	rs10507235	G	C	100	PASS	AC=3339;AF=0.666733;AN=5008;NS=2504;DP=19745;EAS_AF=0.7937;AMR_AF=0.6369;AFR_AF=0.7466;EUR_AF=0.4871;SAS_AF=0.6339;AA=C|||;VT=SNP
12	110116510	rs1420747	A	C	100	PASS	AC=3452;AF=0.689297;AN=5008;NS=2504;DP=18701;EAS_AF=0.8026;AMR_AF=0.6974;AFR_AF=0.7269;EUR_AF=0.5189;SAS_AF=0.6912;AA=C|||;VT=SNP
12	110116810	rs61306166	T	C	100	PASS	AC=1403;AF=0.280152;AN=5008;NS=2504;DP=15972;EAS_AF=0.4137;AMR_AF=0.3818;AFR_AF=0.2239;EUR_AF=0.1521;SAS_AF=0.2781;AA=T|||;VT=SNP
12	110116872	rs11067829	A	G	100	PASS	AC=1652;AF=0.329872;AN=5008;NS=2504;DP=16796;EAS_AF=0.5;AMR_AF=0.4899;AFR_AF=0.208;EUR_AF=0.2028;SAS_AF=0.3364;AA=A|||;VT=SNP
12	110117025	rs4766617	T	C	100	PASS	AC=3630;AF=0.72484;AN=5008;NS=2504;DP=20296;EAS_AF=0.8036;AMR_AF=0.7061;AFR_AF=0.8328;EUR_AF=0.5129;SAS_AF=0.729;AA=C|||;VT=SNP
12	110118541	rs11067838	C	G	100	PASS	AC=580;AF=0.115815;AN=5008;NS=2504;DP=18001;EAS_AF=0.0228;AMR_AF=0.0706;AFR_AF=0.264;EUR_AF=0.0577;SAS_AF=0.1033;AA=G|||;VT=SNP
12	110118903	rs75163430	G	A	100	PASS	AC=379;AF=0.0756789;AN=5008;NS=2504;DP=13052;EAS_AF=0.2907;AMR_AF=0.0072;AFR_AF=0;EUR_AF=0.0199;SAS_AF=0.0624;AA=G|||;VT=SNP
12	110118995	rs4310669	T	C	100	PASS	AC=4245;AF=0.847644;AN=5008;NS=2504;DP=15008;EAS_AF=0.9692;AMR_AF=0.8689;AFR_AF=0.8245;EUR_AF=0.7833;SAS_AF=0.8047;AA=C|||;VT=SNP
12	110119427	rs7312572	G	A	100	PASS	AC=181;AF=0.0361422;AN=5008;NS=2504;DP=19077;EAS_AF=0;AMR_AF=0.0389;AFR_AF=0.0189;EUR_AF=0.0885;SAS_AF=0.0409;AA=G|||;VT=SNP
12	110119521	rs11067845	G	T	100	PASS	AC=16;AF=0.00319489;AN=5008;NS=2504;DP=21430;EAS_AF=0;AMR_AF=0.0043;AFR_AF=0.0015;EUR_AF=0.0099;SAS_AF=0.001;AA=G|||;VT=SNP
12	110119609	rs10850582	C	T	100	PASS	AC=2492;AF=0.497604;AN=5008;NS=2504;DP=19140;EAS_AF=0.6052;AMR_AF=0.6326;AFR_AF=0.2663;EUR_AF=0.5815;SAS_AF=0.5174;AA=C|||;VT=SNP
12	110119694	rs11067848	A	C	100	PASS	AC=562;AF=0.11222;AN=5008;NS=2504;DP=18481;EAS_AF=0.0228;AMR_AF=0.0677;AFR_AF=0.2504;EUR_AF=0.0596;SAS_AF=0.1033;AA=A|||;VT=SNP
12	110119874	rs73202432	A	G	100	PASS	AC=308;AF=0.0615016;AN=5008;NS=2504;DP=17781;EAS_AF=0.0089;AMR_AF=0.0461;AFR_AF=0.0961;EUR_AF=0.0895;SAS_AF=0.0511;AA=A|||;VT=SNP
12	110119889	rs11067853	A	G	100	PASS	AC=960;AF=0.191693;AN=5008;NS=2504;DP=16215;EAS_AF=0.3105;AMR_AF=0.0778;AFR_AF=0.2663;EUR_AF=0.0795;SAS_AF=0.1646;AA=G|||;VT=SNP
12	110120043	rs73202433	G	C	100	PASS	AC=200;AF=0.0399361;AN=5008;NS=2504;DP=18307;EAS_AF=0.0089;AMR_AF=0.0389;AFR_AF=0.0189;EUR_AF=0.0895;SAS_AF=0.0501;AA=G|||;VT=SNP
12	110120118	rs77223525	G	C	100	PASS	AC=11;AF=0.00219649;AN=5008;NS=2504;DP=17890;EAS_AF=0;AMR_AF=0;AFR_AF=0;EUR_AF=0.0089;SAS_AF=0.002;AA=-|||;VT=SNP
12	110120518	rs73202435	G	A	100	PASS	AC=181;AF=0.0361422;AN=5008;NS=2504;DP=19447;EAS_AF=0;AMR_AF=0.0389;AFR_AF=0.0189;EUR_AF=0.0885;SAS_AF=0.0409;AA=G|||;VT=SNP
12	110121111	rs4766619	C	A	100	PASS	AC=4421;AF=0.882788;AN=5008;NS=2504;DP=22507;EAS_AF=0.9712;AMR_AF=0.8833;AFR_AF=0.9259;EUR_AF=0.7863;SAS_AF=0.8323;AA=A|||;VT=SNP
12	110121182	rs4766620	G	C	100	PASS	AC=1409;AF=0.28135;AN=5008;NS=2504;DP=22327;EAS_AF=0.4008;AMR_AF=0.3963;AFR_AF=0.1626;EUR_AF=0.2207;SAS_AF=0.2996;AA=G|||;VT=SNP
12	110121483	rs67520312	G	T	100	PASS	AC=269;AF=0.0537141;AN=5008;NS=2504;DP=24527;EAS_AF=0.0437;AMR_AF=0.0865;AFR_AF=0.0862;EUR_AF=0.0229;SAS_AF=0.0286;AA=G|||;VT=SNP
12	110122326	rs41437847	A	G	100	PASS	AC=376;AF=0.0750799;AN=5008;NS=2504;DP=17046;EAS_AF=0.2857;AMR_AF=0.0072;AFR_AF=0;EUR_AF=0.0189;SAS_AF=0.0654;AA=A|||;VT=SNP
12	110122460	rs1971701	A	G	100	PASS	AC=1577;AF=0.314896;AN=5008;NS=2504;DP=19373;EAS_AF=0.3581;AMR_AF=0.2219;AFR_AF=0.4637;EUR_AF=0.1909;SAS_AF=0.2628;AA=G|||;VT=SNP
12	110122657	rs1971700	C	T	100	PASS	AC=423;AF=0.0844649;AN=5008;NS=2504;DP=13937;EAS_AF=0.0218;AMR_AF=0.0591;AFR_AF=0.1415;EUR_AF=0.0547;SAS_AF=0.1207;AA=C|||;VT=SNP
12	110123731	rs33920632	G	A	100	PASS	AC=998;AF=0.199281;AN=5008;NS=2504;DP=18094;EAS_AF=0.3264;AMR_AF=0.1455;AFR_AF=0.2224;EUR_AF=0.1352;SAS_AF=0.1411;AA=A|||;VT=SNP
12	110124259	rs11615541	G	C	100	PASS	AC=2700;AF=0.539137;AN=5008;NS=2504;DP=21922;EAS_AF=0.7629;AMR_AF=0.5793;AFR_AF=0.5113;EUR_AF=0.337;SAS_AF=0.5256;AA=C|||;VT=SNP
12	110124468	rs140402895	C	T	100	PASS	AC=42;AF=0.00838658;AN=5008;NS=2504;DP=16878;EAS_AF=0;AMR_AF=0.0187;AFR_AF=0.0008;EUR_AF=0.0249;SAS_AF=0.0031;AA=C|||;VT=SNP
12	110124470	rs12825261	G	A	100	PASS	AC=360;AF=0.071885;AN=5008;NS=2504;DP=16840;EAS_AF=0.004;AMR_AF=0.0836;AFR_AF=0.0635;EUR_AF=0.1402;SAS_AF=0.0746;AA=G|||;VT=SNP
12	110125483	rs76313605	T	G	100	PASS	AC=42;AF=0.00838658;AN=5008;NS=2504;DP=18940;EAS_AF=0.001;AMR_AF=0.013;AFR_AF=0.0023;EUR_AF=0.0179;SAS_AF=0.0112;AA=t|||;VT=SNP
12	110126846	rs11611573	A	C	100	PASS	AC=190;AF=0.0379393;AN=5008;NS=2504;DP=19573;EAS_AF=0;AMR_AF=0.0389;AFR_AF=0.0159;EUR_AF=0.0905;SAS_AF=0.0521;AA=a|||;VT=SNP
12	110127414	rs4631942	G	A	100	PASS	AC=3863;AF=0.771366;AN=5008;NS=2504;DP=19483;EAS_AF=0.9534;AMR_AF=0.8199;AFR_AF=0.7005;EUR_AF=0.7256;SAS_AF=0.6922;AA=a|||;VT=SNP
12	110128235	rs57820447	A	G	100	PASS	AC=1262;AF=0.251997;AN=5008;NS=2504;DP=19541;EAS_AF=0.4226;AMR_AF=0.3718;AFR_AF=0.1377;EUR_AF=0.1412;SAS_AF=0.2597;AA=a|||;VT=SNP
12	110128952	rs7313777	C	T	100	PASS	AC=4009;AF=0.800519;AN=5008;NS=2504;DP=13441;EAS_AF=0.9534;AMR_AF=0.8415;AFR_AF=0.761;EUR_AF=0.7545;SAS_AF=0.7147;AA=t|||;VT=SNP
12	110129027	rs7138324	T	C	100	PASS	AC=4089;AF=0.816494;AN=5008;NS=2504;DP=11228;EAS_AF=0.9544;AMR_AF=0.8444;AFR_AF=0.8185;EUR_AF=0.7545;SAS_AF=0.7157;AA=t|||;VT=SNP
12	110129084	rs10774845	G	A	100	PASS	AC=3811;AF=0.760982;AN=5008;NS=2504;DP=12357;EAS_AF=0.9534;AMR_AF=0.8026;AFR_AF=0.7398;EUR_AF=0.664;SAS_AF=0.6616;AA=g|||;VT=SNP
12	110129415	rs138181113	C	T	100	PASS	AC=69;AF=0.013778;AN=5008;NS=2504;DP=15022;EAS_AF=0;AMR_AF=0.0245;AFR_AF=0.0008;EUR_AF=0.0457;SAS_AF=0.0051;AA=c|||;VT=SNP
12	110129697	rs4238031	C	T	100	PASS	AC=4385;AF=0.875599;AN=5008;NS=2504;DP=18996;EAS_AF=0.9673;AMR_AF=0.8761;AFR_AF=0.9259;EUR_AF=0.7813;SAS_AF=0.8098;AA=t|||;VT=SNP
12	110129769	rs4766621	A	G	100	PASS	AC=147;AF=0.029353;AN=5008;NS=2504;DP=19200;EAS_AF=0;AMR_AF=0.1671;AFR_AF=0;EUR_AF=0.0258;SAS_AF=0.0051;AA=a|||;VT=SNP
12	110130375	rs11613356	A	G	100	PASS	AC=200;AF=0.0399361;AN=5008;NS=2504;DP=22736;EAS_AF=0.0069;AMR_AF=0.0403;AFR_AF=0.0151;EUR_AF=0.0905;SAS_AF=0.0552;AA=A|||;VT=SNP
12	110130947	rs1465351	T	C	100	PASS	AC=4118;AF=0.822284;AN=5008;NS=2504;DP=21392;EAS_AF=0.9544;AMR_AF=0.8487;AFR_AF=0.8238;EUR_AF=0.7614;SAS_AF=0.728;AA=C|||;VT=SNP
12	110131792	rs73202441	C	T	100	PASS	AC=119;AF=0.023762;AN=5008;NS=2504;DP=20697;EAS_AF=0;AMR_AF=0.0504;AFR_AF=0.0023;EUR_AF=0.0646;SAS_AF=0.0164;AA=C|||;VT=SNP
12	110131866	rs1558827	G	A	100	PASS	AC=1199;AF=0.239417;AN=5008;NS=2504;DP=20651;EAS_AF=0.3323;AMR_AF=0.1311;AFR_AF=0.4531;EUR_AF=0.0507;SAS_AF=0.1258;AA=A|||;VT=SNP
12	110132304	rs1965659	G	T	100	PASS	AC=1184;AF=0.236422;AN=5008;NS=2504;DP=19148;EAS_AF=0.3175;AMR_AF=0.134;AFR_AF=0.4561;EUR_AF=0.0507;SAS_AF=0.1196;AA=T|||;VT=SNP
12	110132792	rs825008	G	C	100	PASS	AC=4724;AF=0.943291;AN=5008;NS=2504;DP=17894;EAS_AF=0.998;AMR_AF=0.9222;AFR_AF=0.9939;EUR_AF=0.8559;SAS_AF=0.9233;AA=C|||;VT=SNP
12	110132906	rs825007	A	G	100	PASS	AC=4997;AF=0.997804;AN=5008;NS=2504;DP=15805;EAS_AF=1;AMR_AF=0.9986;AFR_AF=1;EUR_AF=0.9901;SAS_AF=1;AA=G|||;VT=SNP
12	110132927	rs9795595	T	A	100	PASS	AC=4354;AF=0.869409;AN=5008;NS=2504;DP=15572;EAS_AF=0.9702;AMR_AF=0.8444;AFR_AF=0.9198;EUR_AF=0.7783;SAS_AF=0.8088;AA=A|||;VT=SNP
12	110133000	rs113082829	G	A	100	PASS	AC=1101;AF=0.219848;AN=5008;NS=2504;DP=12608;EAS_AF=0.3373;AMR_AF=0.0922;AFR_AF=0.3865;EUR_AF=0.0507;SAS_AF=0.138;AA=G|||;VT=SNP
12	110133048	rs71456698	A	G	100	PASS	AC=68;AF=0.0135783;AN=5008;NS=2504;DP=14323;EAS_AF=0.001;AMR_AF=0.0173;AFR_AF=0.0023;EUR_AF=0.0298;SAS_AF=0.0225;AA=A|||;VT=SNP
12	110133080	rs112200151	G	T	100	PASS	AC=1057;AF=0.211062;AN=5008;NS=2504;DP=14949;EAS_AF=0.4147;AMR_AF=0.0865;AFR_AF=0.3086;EUR_AF=0.0577;SAS_AF=0.1155;AA=G|||;VT=SNP
12	110133666	rs79499463	C	A	100	PASS	AC=39;AF=0.00778754;AN=5008;NS=2504;DP=21322;EAS_AF=0;AMR_AF=0.0173;AFR_AF=0.0015;EUR_AF=0.0249;SAS_AF=0;AA=C|||;VT=SNP
12	110134709	rs7978131	G	C	100	PASS	AC=1165;AF=0.232628;AN=5008;NS=2504;DP=21038;EAS_AF=0.3333;AMR_AF=0.3732;AFR_AF=0.1316;EUR_AF=0.1282;SAS_AF=0.273;AA=G|||;VT=SNP
12	110134817	rs78186799	G	A	100	PASS	AC=35;AF=0.00698882;AN=5008;NS=2504;DP=20482;EAS_AF=0;AMR_AF=0.0101;AFR_AF=0;EUR_AF=0.0229;SAS_AF=0.0051;AA=G|||;VT=SNP
12	110134924	rs117487368	T	G	100	PASS	AC=15;AF=0.00299521;AN=5008;NS=2504;DP=18604;EAS_AF=0;AMR_AF=0.0029;AFR_AF=0;EUR_AF=0.0099;SAS_AF=0.0031;AA=T|||;VT=SNP
12	110135289	rs9804837	T	G	100	PASS	AC=1292;AF=0.257987;AN=5008;NS=2504;DP=20071;EAS_AF=0.4177;AMR_AF=0.1081;AFR_AF=0.4592;EUR_AF=0.0746;SAS_AF=0.1166;AA=G|||;VT=SNP
12	110136104	rs735463	T	C	100	PASS	AC=1214;AF=0.242412;AN=5008;NS=2504;DP=21494;EAS_AF=0.4385;AMR_AF=0.1009;AFR_AF=0.385;EUR_AF=0.0746;SAS_AF=0.1207;AA=C|||;VT=SNP
12	110136163	rs735464	G	A	100	PASS	AC=1094;AF=0.21845;AN=5008;NS=2504;DP=20003;EAS_AF=0.4335;AMR_AF=0.0836;AFR_AF=0.3116;EUR_AF=0.0686;SAS_AF=0.1207;AA=G|||;VT=SNP
12	110136274	rs735465	C	G	100	PASS	AC=2865;AF=0.572085;AN=5008;NS=2504;DP=19494;EAS_AF=0.5238;AMR_AF=0.732;AFR_AF=0.3707;EUR_AF=0.7376;SAS_AF=0.6104;AA=C|||;VT=SNP
12	110136986	rs143953954	G	A	100	PASS	AC=51;AF=0.0101837;AN=5008;NS=2504;DP=16890;EAS_AF=0;AMR_AF=0.0303;AFR_AF=0.0015;EUR_AF=0.0258;SAS_AF=0.002;AA=G|||;VT=SNP
12	110137042	rs1833258	G	A	100	PASS	AC=1095;AF=0.21865;AN=5008;NS=2504;DP=16033;EAS_AF=0.4345;AMR_AF=0.085;AFR_AF=0.3101;EUR_AF=0.0686;SAS_AF=0.1217;AA=g|||;VT=SNP
12	110137164	rs1833257	C	T	100	PASS	AC=1100;AF=0.219649;AN=5008;NS=2504;DP=16322;EAS_AF=0.4385;AMR_AF=0.0836;AFR_AF=0.3101;EUR_AF=0.0706;SAS_AF=0.1217;AA=C|||;VT=SNP
12	110137429	rs7304877	C	A	100	PASS	AC=2664;AF=0.531949;AN=5008;NS=2504;DP=17098;EAS_AF=0.5208;AMR_AF=0.696;AFR_AF=0.298;EUR_AF=0.6769;SAS_AF=0.5941;AA=C|||;VT=SNP
12	110137491	rs73408706	C	G	100	PASS	AC=911;AF=0.181909;AN=5008;NS=2504;DP=17854;EAS_AF=0.4345;AMR_AF=0.0735;AFR_AF=0.2042;EUR_AF=0.0606;SAS_AF=0.093;AA=C|||;VT=SNP
12	110137520	rs73408707	G	A	100	PASS	AC=1185;AF=0.236621;AN=5008;NS=2504;DP=17893;EAS_AF=0.4355;AMR_AF=0.0951;AFR_AF=0.3676;EUR_AF=0.0736;SAS_AF=0.1227;AA=G|||;VT=SNP
12	110137524	rs73408710	G	T	100	PASS	AC=1186;AF=0.236821;AN=5008;NS=2504;DP=17775;EAS_AF=0.4355;AMR_AF=0.0951;AFR_AF=0.3676;EUR_AF=0.0746;SAS_AF=0.1227;AA=G|||;VT=SNP
12	110137576	rs73408711	C	T	100	PASS	AC=1184;AF=0.236422;AN=5008;NS=2504;DP=19084;EAS_AF=0.4355;AMR_AF=0.0951;AFR_AF=0.3676;EUR_AF=0.0736;SAS_AF=0.1217;AA=T|||;VT=SNP
12	110137594	rs73408712	A	C	100	PASS	AC=1183;AF=0.236222;AN=5008;NS=2504;DP=19580;EAS_AF=0.4355;AMR_AF=0.0951;AFR_AF=0.3669;EUR_AF=0.0736;SAS_AF=0.1217;AA=A|||;VT=SNP
12	110137645	rs61941835	G	T	100	PASS	AC=1183;AF=0.236222;AN=5008;NS=2504;DP=20502;EAS_AF=0.4355;AMR_AF=0.0951;AFR_AF=0.3669;EUR_AF=0.0736;SAS_AF=0.1217;AA=G|||;VT=SNP
12	110137728	rs16940483	C	T	100	PASS	AC=531;AF=0.10603;AN=5008;NS=2504;DP=19085;EAS_AF=0.13;AMR_AF=0.0663;AFR_AF=0.2156;EUR_AF=0.0447;SAS_AF=0.0245;AA=C|||;VT=SNP
12	110137751	rs73416967	C	G	100	PASS	AC=1183;AF=0.236222;AN=5008;NS=2504;DP=19007;EAS_AF=0.4345;AMR_AF=0.0951;AFR_AF=0.3669;EUR_AF=0.0736;SAS_AF=0.1227;AA=C|||;VT=SNP
12	110138190	rs61065186	C	T	100	PASS	AC=1183;AF=0.236222;AN=5008;NS=2504;DP=18513;EAS_AF=0.4355;AMR_AF=0.0951;AFR_AF=0.3669;EUR_AF=0.0736;SAS_AF=0.1217;AA=T|||;VT=SNP
12	110138362	rs11067910	A	C	100	PASS	AC=1183;AF=0.236222;AN=5008;NS=2504;DP=20228;EAS_AF=0.4355;AMR_AF=0.0951;AFR_AF=0.3669;EUR_AF=0.0736;SAS_AF=0.1217;AA=C|||;VT=SNP
12	110138529	rs11067911	C	T	100	PASS	AC=1182;AF=0.236022;AN=5008;NS=2504;DP=21479;EAS_AF=0.4355;AMR_AF=0.0951;AFR_AF=0.3661;EUR_AF=0.0736;SAS_AF=0.1217;AA=T|||;VT=SNP
12	110138570	rs11067912	G	C	100	PASS	AC=1233;AF=0.246206;AN=5008;NS=2504;DP=19119;EAS_AF=0.4355;AMR_AF=0.098;AFR_AF=0.4032;EUR_AF=0.0736;SAS_AF=0.1217;AA=C|||;VT=SNP
12	110138654	rs11067913	C	T	100	PASS	AC=1183;AF=0.236222;AN=5008;NS=2504;DP=19628;EAS_AF=0.4365;AMR_AF=0.0951;AFR_AF=0.3661;EUR_AF=0.0736;SAS_AF=0.1217;AA=T|||;VT=SNP
12	110138729	rs11067915	C	A	100	PASS	AC=1183;AF=0.236222;AN=5008;NS=2504;DP=18779;EAS_AF=0.4355;AMR_AF=0.0951;AFR_AF=0.3669;EUR_AF=0.0736;SAS_AF=0.1217;AA=A|||;VT=SNP
12	110138768	rs11067916	T	C	100	PASS	AC=1434;AF=0.286342;AN=5008;NS=2504;DP=19735;EAS_AF=0.4355;AMR_AF=0.1138;AFR_AF=0.5469;EUR_AF=0.0736;SAS_AF=0.1217;AA=N|||;VT=SNP
12	110138834	rs11067917	A	G	100	PASS	AC=1183;AF=0.236222;AN=5008;NS=2504;DP=20644;EAS_AF=0.4355;AMR_AF=0.0951;AFR_AF=0.3669;EUR_AF=0.0736;SAS_AF=0.1217;AA=G|||;VT=SNP
12	110139100	rs61941838	T	C	100	PASS	AC=1182;AF=0.236022;AN=5008;NS=2504;DP=16728;EAS_AF=0.4345;AMR_AF=0.0951;AFR_AF=0.3669;EUR_AF=0.0736;SAS_AF=0.1217;AA=T|||;VT=SNP
12	110139108	rs61941839	G	A	100	PASS	AC=1183;AF=0.236222;AN=5008;NS=2504;DP=17213;EAS_AF=0.4345;AMR_AF=0.0951;AFR_AF=0.3669;EUR_AF=0.0736;SAS_AF=0.1227;AA=G|||;VT=SNP
12	110139249	rs61941840	G	A	100	PASS	AC=1179;AF=0.235423;AN=5008;NS=2504;DP=20792;EAS_AF=0.4355;AMR_AF=0.0937;AFR_AF=0.3638;EUR_AF=0.0746;SAS_AF=0.1217;AA=G|||;VT=SNP
12	110139273	rs117978449	C	A	100	PASS	AC=32;AF=0.00638978;AN=5008;NS=2504;DP=21003;EAS_AF=0;AMR_AF=0.0144;AFR_AF=0;EUR_AF=0.0149;SAS_AF=0.0072;AA=C|||;VT=SNP
12	110139453	rs16940491	A	G	100	PASS	AC=1178;AF=0.235224;AN=5008;NS=2504;DP=17674;EAS_AF=0.4355;AMR_AF=0.0937;AFR_AF=0.3638;EUR_AF=0.0736;SAS_AF=0.1217;AA=G|||;VT=SNP
12	110139500	rs825005	T	G	100	PASS	AC=4208;AF=0.840256;AN=5008;NS=2504;DP=18664;EAS_AF=0.9573;AMR_AF=0.8429;AFR_AF=0.8533;EUR_AF=0.8091;SAS_AF=0.7321;AA=G|||;VT=SNP
12	110139506	rs59365754	G	A	100	PASS	AC=1178;AF=0.235224;AN=5008;NS=2504;DP=18722;EAS_AF=0.4355;AMR_AF=0.0937;AFR_AF=0.3638;EUR_AF=0.0736;SAS_AF=0.1217;AA=A|||;VT=SNP
12	110139576	rs58542201	G	T	100	PASS	AC=1177;AF=0.235024;AN=5008;NS=2504;DP=16328;EAS_AF=0.4345;AMR_AF=0.0937;AFR_AF=0.3638;EUR_AF=0.0736;SAS_AF=0.1217;AA=G|||;VT=SNP
12	110139688	rs12312387	A	G	100	PASS	AC=1188;AF=0.23722;AN=5008;NS=2504;DP=19009;EAS_AF=0.4385;AMR_AF=0.0937;AFR_AF=0.3691;EUR_AF=0.0736;SAS_AF=0.1217;AA=A|||;VT=SNP
12	110140013	rs12309924	C	T	100	PASS	AC=1184;AF=0.236422;AN=5008;NS=2504;DP=17384;EAS_AF=0.4355;AMR_AF=0.0937;AFR_AF=0.3684;EUR_AF=0.0736;SAS_AF=0.1217;AA=C|||;VT=SNP
12	110140100	rs12314346	T	G	100	PASS	AC=1184;AF=0.236422;AN=5008;NS=2504;DP=19672;EAS_AF=0.4355;AMR_AF=0.0937;AFR_AF=0.3684;EUR_AF=0.0736;SAS_AF=0.1217;AA=T|||;VT=SNP
12	110140190	rs1420980	G	A	100	PASS	AC=1201;AF=0.239816;AN=5008;NS=2504;DP=21784;EAS_AF=0.4355;AMR_AF=0.0965;AFR_AF=0.3797;EUR_AF=0.0736;SAS_AF=0.1217;AA=A|||;VT=SNP
12	110140389	rs1420746	T	C	100	PASS	AC=1206;AF=0.240815;AN=5008;NS=2504;DP=21773;EAS_AF=0.4355;AMR_AF=0.0937;AFR_AF=0.3684;EUR_AF=0.0736;SAS_AF=0.1442;AA=T|||;VT=SNP
12	110140427	rs60806541	C	T	100	PASS	AC=927;AF=0.185104;AN=5008;NS=2504;DP=20541;EAS_AF=0.4345;AMR_AF=0.0749;AFR_AF=0.2163;EUR_AF=0.0606;SAS_AF=0.092;AA=C|||;VT=SNP
12	110140676	rs1420745	T	C	100	PASS	AC=1207;AF=0.241014;AN=5008;NS=2504;DP=22654;EAS_AF=0.4365;AMR_AF=0.0937;AFR_AF=0.3684;EUR_AF=0.0736;SAS_AF=0.1442;AA=C|||;VT=SNP
12	110140772	rs35748644	A	C	100	PASS	AC=1980;AF=0.395367;AN=5008;NS=2504;DP=20126;EAS_AF=0.5595;AMR_AF=0.3473;AFR_AF=0.469;EUR_AF=0.1948;SAS_AF=0.3671;AA=A|||;VT=SNP
12	110140790	rs10744868	T	C	100	PASS	AC=4135;AF=0.825679;AN=5008;NS=2504;DP=20056;EAS_AF=0.9593;AMR_AF=0.8112;AFR_AF=0.8517;EUR_AF=0.7525;SAS_AF=0.7382;AA=C|||;VT=SNP
12	110140895	rs12306017	T	C	100	PASS	AC=1207;AF=0.241014;AN=5008;NS=2504;DP=19530;EAS_AF=0.4355;AMR_AF=0.0937;AFR_AF=0.3684;EUR_AF=0.0736;SAS_AF=0.1452;AA=t|||;VT=SNP
12	110140983	rs4766623	C	T	100	PASS	AC=2663;AF=0.531749;AN=5008;NS=2504;DP=18897;EAS_AF=0.5198;AMR_AF=0.6974;AFR_AF=0.298;EUR_AF=0.6769;SAS_AF=0.593;AA=C|||;VT=SNP
12	110141026	rs12296540	G	T	100	PASS	AC=1207;AF=0.241014;AN=5008;NS=2504;DP=18474;EAS_AF=0.4355;AMR_AF=0.0951;AFR_AF=0.3684;EUR_AF=0.0736;SAS_AF=0.1442;AA=T|||;VT=SNP
12	110141425	rs60545421	C	T	100	PASS	AC=1218;AF=0.243211;AN=5008;NS=2504;DP=17739;EAS_AF=0.4464;AMR_AF=0.0951;AFR_AF=0.3684;EUR_AF=0.0736;SAS_AF=0.1442;AA=C|||;VT=SNP
12	110141513	rs16940498	C	T	100	PASS	AC=1206;AF=0.240815;AN=5008;NS=2504;DP=21055;EAS_AF=0.4355;AMR_AF=0.0937;AFR_AF=0.3684;EUR_AF=0.0736;SAS_AF=0.1442;AA=C|||;VT=SNP
12	110141643	rs4766624	G	C	100	PASS	AC=239;AF=0.0477236;AN=5008;NS=2504;DP=22184;EAS_AF=0.0129;AMR_AF=0.0303;AFR_AF=0.0658;EUR_AF=0.0258;SAS_AF=0.0941;AA=G|||;VT=SNP
12	110141715	rs7967737	C	T	100	PASS	AC=1206;AF=0.240815;AN=5008;NS=2504;DP=20167;EAS_AF=0.4355;AMR_AF=0.0937;AFR_AF=0.3684;EUR_AF=0.0736;SAS_AF=0.1442;AA=C|||;VT=SNP
12	110142130	rs28431113	G	A	100	PASS	AC=1206;AF=0.240815;AN=5008;NS=2504;DP=17710;EAS_AF=0.4355;AMR_AF=0.0937;AFR_AF=0.3684;EUR_AF=0.0736;SAS_AF=0.1442;AA=G|||;VT=SNP
12	110143004	rs61941844	A	C	100	PASS	AC=1208;AF=0.241214;AN=5008;NS=2504;DP=20538;EAS_AF=0.4375;AMR_AF=0.0937;AFR_AF=0.3684;EUR_AF=0.0736;SAS_AF=0.1442;AA=A|||;VT=SNP
12	110143937	rs74336482	G	A	100	PASS	AC=35;AF=0.00698882;AN=5008;NS=2504;DP=16641;EAS_AF=0;AMR_AF=0.0173;AFR_AF=0.0008;EUR_AF=0.0189;SAS_AF=0.0031;AA=G|||;VT=SNP
12	110144932	rs11067936	C	T	100	PASS	AC=1201;AF=0.239816;AN=5008;NS=2504;DP=21378;EAS_AF=0.4355;AMR_AF=0.0937;AFR_AF=0.3654;EUR_AF=0.0736;SAS_AF=0.1431;AA=C|||;VT=SNP
12	110145817	rs11067941	C	G	100	PASS	AC=3738;AF=0.746406;AN=5008;NS=2504;DP=17250;EAS_AF=0.6548;AMR_AF=0.8012;AFR_AF=0.8517;EUR_AF=0.7356;SAS_AF=0.6708;AA=G|||;VT=SNP
12	110145842	rs57653496	G	A	100	PASS	AC=542;AF=0.108227;AN=5008;NS=2504;DP=17647;EAS_AF=0.131;AMR_AF=0.0663;AFR_AF=0.2231;EUR_AF=0.0447;SAS_AF=0.0245;AA=G|||;VT=SNP
12	110146873	rs146613038	G	A	100	PASS	AC=67;AF=0.0133786;AN=5008;NS=2504;DP=19364;EAS_AF=0.001;AMR_AF=0.0115;AFR_AF=0.0023;EUR_AF=0.0219;SAS_AF=0.0337;AA=G|||;VT=SNP
12	110147526	rs825002	C	G	100	PASS	AC=4486;AF=0.895767;AN=5008;NS=2504;DP=15710;EAS_AF=0.9732;AMR_AF=0.8746;AFR_AF=0.9198;EUR_AF=0.8419;SAS_AF=0.8538;AA=G|||;VT=SNP
12	110147813	rs4766625	G	C	100	PASS	AC=248;AF=0.0495208;AN=5008;NS=2504;DP=21231;EAS_AF=0.0119;AMR_AF=0.0331;AFR_AF=0.0658;EUR_AF=0.0298;SAS_AF=0.0982;AA=G|||;VT=SNP
12	110148418	rs7964341	C	A	100	PASS	AC=1201;AF=0.239816;AN=5008;NS=2504;DP=20827;EAS_AF=0.4365;AMR_AF=0.0937;AFR_AF=0.3646;EUR_AF=0.0736;SAS_AF=0.1431;AA=A|||;VT=SNP
12	110149210	rs74421372	A	T	100	PASS	AC=51;AF=0.0101837;AN=5008;NS=2504;DP=17442;EAS_AF=0;AMR_AF=0.0144;AFR_AF=0.003;EUR_AF=0.0338;SAS_AF=0.0031;AA=A|||;VT=SNP
12	110149710	rs4766483	C	A	100	PASS	AC=248;AF=0.0495208;AN=5008;NS=2504;DP=17377;EAS_AF=0.0119;AMR_AF=0.0331;AFR_AF=0.0658;EUR_AF=0.0298;SAS_AF=0.0982;AA=C|||;VT=SNP
12	110150552	rs7959737	A	G	100	PASS	AC=4138;AF=0.826278;AN=5008;NS=2504;DP=15920;EAS_AF=0.9613;AMR_AF=0.8084;AFR_AF=0.8517;EUR_AF=0.7545;SAS_AF=0.7393;AA=G|||;VT=SNP
12	110151644	rs825001	G	C	100	PASS	AC=352;AF=0.0702875;AN=5008;NS=2504;DP=4416;EAS_AF=0.0129;AMR_AF=0.0648;AFR_AF=0.0703;EUR_AF=0.0895;SAS_AF=0.1135;AA=G|||;VT=SNP
12	110152160	rs7958870	C	T	100	PASS	AC=592;AF=0.118211;AN=5008;NS=2504;DP=7278;EAS_AF=0.128;AMR_AF=0.0778;AFR_AF=0.2526;EUR_AF=0.0497;SAS_AF=0.0256;AA=C|||;VT=SNP
12	110152216	rs825000	C	T	100	PASS	AC=114;AF=0.0227636;AN=5008;NS=2504;DP=7458;EAS_AF=0.001;AMR_AF=0.0331;AFR_AF=0.0053;EUR_AF=0.0636;SAS_AF=0.0194;AA=C|||;VT=SNP
12	110152484	rs1861815	C	T	100	PASS	AC=1192;AF=0.238019;AN=5008;NS=2504;DP=8735;EAS_AF=0.4345;AMR_AF=0.0951;AFR_AF=0.357;EUR_AF=0.0736;SAS_AF=0.1452;AA=C|||;VT=SNP
12	110152606	rs824999	G	C	100	PASS	AC=4491;AF=0.896765;AN=5008;NS=2504;DP=10823;EAS_AF=0.9732;AMR_AF=0.8761;AFR_AF=0.9251;EUR_AF=0.8419;SAS_AF=0.8507;AA=c|||;VT=SNP
12	110152829	rs74339963	C	T	100	PASS	AC=101;AF=0.0201677;AN=5008;NS=2504;DP=13889;EAS_AF=0;AMR_AF=0.0231;AFR_AF=0.0008;EUR_AF=0.0557;SAS_AF=0.0286;AA=C|||;VT=SNP
12	110154158	rs824998	G	A	100	PASS	AC=356;AF=0.0710863;AN=5008;NS=2504;DP=18686;EAS_AF=0.0129;AMR_AF=0.0692;AFR_AF=0.0711;EUR_AF=0.0895;SAS_AF=0.1135;AA=G|||;VT=SNP
12	110154435	rs148858040	C	A	100	PASS	AC=35;AF=0.00698882;AN=5008;NS=2504;DP=18222;EAS_AF=0;AMR_AF=0.0173;AFR_AF=0;EUR_AF=0.0159;SAS_AF=0.0072;AA=C|||;VT=SNP
12	110155464	rs61941859	C	G	100	PASS	AC=795;AF=0.158746;AN=5008;NS=2504;DP=20089;EAS_AF=0.129;AMR_AF=0.085;AFR_AF=0.357;EUR_AF=0.0577;SAS_AF=0.0777;AA=C|||;VT=SNP
12	110155571	rs824997	T	C	100	PASS	AC=4730;AF=0.944489;AN=5008;NS=2504;DP=19841;EAS_AF=0.998;AMR_AF=0.9222;AFR_AF=0.9947;EUR_AF=0.8559;SAS_AF=0.9284;AA=C|||;VT=SNP
12	110155600	rs73407735	C	T	100	PASS	AC=593;AF=0.118411;AN=5008;NS=2504;DP=19483;EAS_AF=0.13;AMR_AF=0.0778;AFR_AF=0.2519;EUR_AF=0.0497;SAS_AF=0.0256;AA=C|||;VT=SNP
12	110155971	rs111938934	C	T	100	PASS	AC=20;AF=0.00399361;AN=5008;NS=2504;DP=14004;EAS_AF=0;AMR_AF=0.0043;AFR_AF=0;EUR_AF=0.0129;SAS_AF=0.0041;AA=C|||;VT=SNP
12	110157036	rs59825063	C	T	100	PASS	AC=972;AF=0.194089;AN=5008;NS=2504;DP=21397;EAS_AF=0.4345;AMR_AF=0.0735;AFR_AF=0.2693;EUR_AF=0.0398;SAS_AF=0.089;AA=C|||;VT=SNP
12	110157233	rs58244045	T	A	100	PASS	AC=976;AF=0.194888;AN=5008;NS=2504;DP=18235;EAS_AF=0.4375;AMR_AF=0.0735;AFR_AF=0.27;EUR_AF=0.0398;SAS_AF=0.089;AA=A|||;VT=SNP
12	110157251	rs60508757	A	G	100	PASS	AC=976;AF=0.194888;AN=5008;NS=2504;DP=18827;EAS_AF=0.4375;AMR_AF=0.0735;AFR_AF=0.27;EUR_AF=0.0398;SAS_AF=0.089;AA=G|||;VT=SNP
12	110157492	rs56848810	A	G	100	PASS	AC=1156;AF=0.230831;AN=5008;NS=2504;DP=17981;EAS_AF=0.3145;AMR_AF=0.3718;AFR_AF=0.1437;EUR_AF=0.1282;SAS_AF=0.2679;AA=A|||;VT=SNP
12	110157679	rs7138802	A	G	100	PASS	AC=982;AF=0.196086;AN=5008;NS=2504;DP=18118;EAS_AF=0.4375;AMR_AF=0.0735;AFR_AF=0.2746;EUR_AF=0.0398;SAS_AF=0.089;AA=G|||;VT=SNP
12	110158316	rs73407745	C	T	100	PASS	AC=974;AF=0.194489;AN=5008;NS=2504;DP=17713;EAS_AF=0.4355;AMR_AF=0.0735;AFR_AF=0.27;EUR_AF=0.0398;SAS_AF=0.089;AA=C|||;VT=SNP
12	110158581	rs10850607	T	C	100	PASS	AC=1174;AF=0.234425;AN=5008;NS=2504;DP=19567;EAS_AF=0.4375;AMR_AF=0.0807;AFR_AF=0.3722;EUR_AF=0.0477;SAS_AF=0.1401;AA=t|||;VT=SNP
12	110158621	rs11831476	T	C	100	PASS	AC=976;AF=0.194888;AN=5008;NS=2504;DP=19297;EAS_AF=0.4375;AMR_AF=0.0735;AFR_AF=0.27;EUR_AF=0.0398;SAS_AF=0.089;AA=T|||;VT=SNP
12	110159120	rs73407749	T	A	100	PASS	AC=976;AF=0.194888;AN=5008;NS=2504;DP=17340;EAS_AF=0.4375;AMR_AF=0.0735;AFR_AF=0.27;EUR_AF=0.0398;SAS_AF=0.089;AA=T|||;VT=SNP
12	110159486	rs78482353	C	T	100	PASS	AC=394;AF=0.0786741;AN=5008;NS=2504;DP=19555;EAS_AF=0.3046;AMR_AF=0.0101;AFR_AF=0;EUR_AF=0.0159;SAS_AF=0.0654;AA=C|||;VT=SNP
12	110159919	rs145450758	C	T	100	PASS	AC=33;AF=0.00658946;AN=5008;NS=2504;DP=18593;EAS_AF=0;AMR_AF=0.0029;AFR_AF=0;EUR_AF=0.0089;SAS_AF=0.0225;AA=c|||;VT=SNP
12	110160374	rs73407751	C	A	100	PASS	AC=976;AF=0.194888;AN=5008;NS=2504;DP=18279;EAS_AF=0.4375;AMR_AF=0.0735;AFR_AF=0.27;EUR_AF=0.0398;SAS_AF=0.089;AA=c|||;VT=SNP
12	110160621	rs116881805	G	A	100	PASS	AC=149;AF=0.0297524;AN=5008;NS=2504;DP=15757;EAS_AF=0.0248;AMR_AF=0.0389;AFR_AF=0.0098;EUR_AF=0.0099;SAS_AF=0.0757;AA=g|||;VT=SNP
12	110161209	rs1344540	G	A	100	PASS	AC=1241;AF=0.247804;AN=5008;NS=2504;DP=14629;EAS_AF=0.2054;AMR_AF=0.2579;AFR_AF=0.1362;EUR_AF=0.4095;SAS_AF=0.2689;AA=g|||;VT=SNP
12	110162748	rs1990768	G	C	100	PASS	AC=4866;AF=0.971645;AN=5008;NS=2504;DP=20215;EAS_AF=0.999;AMR_AF=0.951;AFR_AF=0.9992;EUR_AF=0.9125;SAS_AF=0.9816;AA=C|||;VT=SNP
12	110162779	rs113636226	G	A	100	PASS	AC=22;AF=0.00439297;AN=5008;NS=2504;DP=20147;EAS_AF=0.002;AMR_AF=0.0043;AFR_AF=0.0008;EUR_AF=0.0119;SAS_AF=0.0041;AA=C|||;VT=SNP
12	110163540	rs35664579	A	G	100	PASS	AC=986;AF=0.196885;AN=5008;NS=2504;DP=15268;EAS_AF=0.4375;AMR_AF=0.0749;AFR_AF=0.2769;EUR_AF=0.0398;SAS_AF=0.089;AA=G|||;VT=SNP
12	110164232	rs4766626	A	T	100	PASS	AC=2652;AF=0.529553;AN=5008;NS=2504;DP=18276;EAS_AF=0.502;AMR_AF=0.696;AFR_AF=0.3026;EUR_AF=0.6789;SAS_AF=0.593;AA=A|||;VT=SNP
12	110164377	rs7310085	G	A	100	PASS	AC=2652;AF=0.529553;AN=5008;NS=2504;DP=20885;EAS_AF=0.502;AMR_AF=0.696;AFR_AF=0.3026;EUR_AF=0.6789;SAS_AF=0.593;AA=G|||;VT=SNP
12	110164455	rs79945126	C	G	100	PASS	AC=398;AF=0.0794728;AN=5008;NS=2504;DP=17585;EAS_AF=0.3046;AMR_AF=0.0101;AFR_AF=0.0023;EUR_AF=0.0159;SAS_AF=0.0665;AA=C|||;VT=SNP
12	110165806	rs12812033	G	C	100	PASS	AC=106;AF=0.0211661;AN=5008;NS=2504;DP=17221;EAS_AF=0.001;AMR_AF=0.0259;AFR_AF=0.0121;EUR_AF=0.0467;SAS_AF=0.0245;AA=G|||;VT=SNP
12	110165957	rs11829380	G	C	100	PASS	AC=985;AF=0.196685;AN=5008;NS=2504;DP=18864;EAS_AF=0.4355;AMR_AF=0.0749;AFR_AF=0.2776;EUR_AF=0.0398;SAS_AF=0.089;AA=G|||;VT=SNP
12	110166224	rs73202446	C	T	100	PASS	AC=250;AF=0.0499201;AN=5008;NS=2504;DP=19256;EAS_AF=0;AMR_AF=0.0677;AFR_AF=0.0038;EUR_AF=0.1412;SAS_AF=0.0573;AA=C|||;VT=SNP
12	110166225	rs16940512	G	A	100	PASS	AC=987;AF=0.197085;AN=5008;NS=2504;DP=19203;EAS_AF=0.4345;AMR_AF=0.0764;AFR_AF=0.2791;EUR_AF=0.0398;SAS_AF=0.089;AA=G|||;VT=SNP
12	110167447	rs116860804	G	A	100	PASS	AC=59;AF=0.0117812;AN=5008;NS=2504;DP=17894;EAS_AF=0.002;AMR_AF=0.0115;AFR_AF=0.0023;EUR_AF=0.0437;SAS_AF=0.002;AA=G|||;VT=SNP
12	110167546	rs78451466	C	T	100	PASS	AC=173;AF=0.0345447;AN=5008;NS=2504;DP=14588;EAS_AF=0.0119;AMR_AF=0.0346;AFR_AF=0.0068;EUR_AF=0.0308;SAS_AF=0.0992;AA=C|||;VT=SNP
12	110167590	rs73407758	C	T	100	PASS	AC=962;AF=0.192093;AN=5008;NS=2504;DP=15868;EAS_AF=0.4405;AMR_AF=0.0648;AFR_AF=0.2648;EUR_AF=0.0348;SAS_AF=0.09;AA=C|||;VT=SNP
12	110168978	rs140889757	C	G	100	PASS	AC=22;AF=0.00439297;AN=5008;NS=2504;DP=20870;EAS_AF=0;AMR_AF=0.0029;AFR_AF=0.0015;EUR_AF=0.0109;SAS_AF=0.0072;AA=c|||;VT=SNP
12	110169050	rs114851441	G	T	100	PASS	AC=145;AF=0.0289537;AN=5008;NS=2504;DP=19187;EAS_AF=0.0228;AMR_AF=0.0375;AFR_AF=0.0106;EUR_AF=0.0099;SAS_AF=0.0736;AA=G|||;VT=SNP
12	110169112	rs73202447	G	A	100	PASS	AC=412;AF=0.0822684;AN=5008;NS=2504;DP=16946;EAS_AF=0.0149;AMR_AF=0.0893;AFR_AF=0.0719;EUR_AF=0.1213;SAS_AF=0.1207;AA=G|||;VT=SNP
12	110169146	rs11068025	T	C	100	PASS	AC=1694;AF=0.338259;AN=5008;NS=2504;DP=15967;EAS_AF=0.3155;AMR_AF=0.4582;AFR_AF=0.3298;EUR_AF=0.2734;SAS_AF=0.3548;AA=T|||;VT=SNP
12	110169723	rs2241249	T	C	100	PASS	AC=1000;AF=0.199681;AN=5008;NS=2504;DP=20156;EAS_AF=0.3185;AMR_AF=0.3674;AFR_AF=0.0068;EUR_AF=0.1272;SAS_AF=0.2935;AA=T|||;VT=SNP
12	110169757	rs113625856	G	A	100	PASS	AC=15;AF=0.00299521;AN=5008;NS=2504;DP=18696;EAS_AF=0;AMR_AF=0.0043;AFR_AF=0;EUR_AF=0.0109;SAS_AF=0.001;AA=G|||;VT=SNP
12	110170028	rs10850634	G	A	100	PASS	AC=1398;AF=0.279153;AN=5008;NS=2504;DP=20901;EAS_AF=0.1974;AMR_AF=0.2651;AFR_AF=0.2171;EUR_AF=0.4155;SAS_AF=0.317;AA=A|||;VT=SNP
12	110170188	rs79545836	G	T	100	PASS	AC=379;AF=0.0756789;AN=5008;NS=2504;DP=18089;EAS_AF=0.0129;AMR_AF=0.0879;AFR_AF=0.0772;EUR_AF=0.1223;SAS_AF=0.0818;AA=G|||;VT=SNP
12	110170300	rs11612440	C	T	100	PASS	AC=498;AF=0.0994409;AN=5008;NS=2504;DP=16433;EAS_AF=0.001;AMR_AF=0.0764;AFR_AF=0.1815;EUR_AF=0.1372;SAS_AF=0.0675;AA=C|||;VT=SNP
12	110170728	rs16940521	G	A	100	PASS	AC=471;AF=0.0940495;AN=5008;NS=2504;DP=22526;EAS_AF=0.0694;AMR_AF=0.1225;AFR_AF=0.0764;EUR_AF=0.1322;SAS_AF=0.0838;AA=G|||;VT=SNP
12	110171036	rs73407761	C	T	100	PASS	AC=875;AF=0.17472;AN=5008;NS=2504;DP=18816;EAS_AF=0.372;AMR_AF=0.0375;AFR_AF=0.2852;EUR_AF=0.0179;SAS_AF=0.0808;AA=C|||;VT=SNP
12	110171612	rs144121260	G	A	100	PASS	AC=22;AF=0.00439297;AN=5008;NS=2504;DP=17382;EAS_AF=0;AMR_AF=0;AFR_AF=0;EUR_AF=0.0099;SAS_AF=0.0123;AA=G|||;VT=SNP
12	110172133	rs4766484	C	T	100	PASS	AC=671;AF=0.133986;AN=5008;NS=2504;DP=14802;EAS_AF=0.0367;AMR_AF=0.1671;AFR_AF=0.1263;EUR_AF=0.2266;SAS_AF=0.1258;AA=C|||;VT=SNP
12	110172221	rs4766485	G	A	100	PASS	AC=1240;AF=0.247604;AN=5008;NS=2504;DP=12166;EAS_AF=0.3046;AMR_AF=0.3703;AFR_AF=0.2375;EUR_AF=0.1312;SAS_AF=0.2352;AA=G|||;VT=SNP
12	110172299	rs61742606	A	G	100	PASS	AC=675;AF=0.134784;AN=5008;NS=2504;DP=14429;EAS_AF=0.0387;AMR_AF=0.1671;AFR_AF=0.1278;EUR_AF=0.2266;SAS_AF=0.1258;AA=A|||;VT=SNP
12	110172622	rs11609432	G	A	100	PASS	AC=669;AF=0.133586;AN=5008;NS=2504;DP=14544;EAS_AF=0.0367;AMR_AF=0.1657;AFR_AF=0.1263;EUR_AF=0.2256;SAS_AF=0.1258;AA=G|||;VT=SNP
12	110172974	rs7307171	C	T	100	PASS	AC=2038;AF=0.406949;AN=5008;NS=2504;DP=18626;EAS_AF=0.3393;AMR_AF=0.5548;AFR_AF=0.4486;EUR_AF=0.3628;SAS_AF=0.3609;AA=T|||;VT=SNP
12	110173035	rs78458681	G	T	100	PASS	AC=79;AF=0.0157748;AN=5008;NS=2504;DP=17213;EAS_AF=0.001;AMR_AF=0.0159;AFR_AF=0.0038;EUR_AF=0.0447;SAS_AF=0.0174;AA=G|||;VT=SNP
12	110173286	rs2338383	C	T	100	PASS	AC=671;AF=0.133986;AN=5008;NS=2504;DP=20451;EAS_AF=0.0367;AMR_AF=0.1671;AFR_AF=0.1263;EUR_AF=0.2256;SAS_AF=0.1268;AA=C|||;VT=SNP
12	110173564	rs10850645	T	C	100	PASS	AC=1243;AF=0.248203;AN=5008;NS=2504;DP=17823;EAS_AF=0.3065;AMR_AF=0.3703;AFR_AF=0.2375;EUR_AF=0.1322;SAS_AF=0.2352;AA=T|||;VT=SNP
12	110173679	rs7298883	G	A	100	PASS	AC=1240;AF=0.247604;AN=5008;NS=2504;DP=19997;EAS_AF=0.3036;AMR_AF=0.3703;AFR_AF=0.2375;EUR_AF=0.1322;SAS_AF=0.2352;AA=g|||;VT=SNP
12	110173887	rs118005252	G	C	100	PASS	AC=20;AF=0.00399361;AN=5008;NS=2504;DP=18422;EAS_AF=0;AMR_AF=0.0029;AFR_AF=0;EUR_AF=0.0109;SAS_AF=0.0072;AA=G|||;VT=SNP
12	110174564	rs2111541	C	T	100	PASS	AC=756;AF=0.150958;AN=5008;NS=2504;DP=21224;EAS_AF=0.0367;AMR_AF=0.1787;AFR_AF=0.1815;EUR_AF=0.2316;SAS_AF=0.1247;AA=C|||;VT=SNP
12	110175537	rs7972233	G	A	100	PASS	AC=1239;AF=0.247404;AN=5008;NS=2504;DP=14883;EAS_AF=0.3016;AMR_AF=0.3718;AFR_AF=0.2375;EUR_AF=0.1322;SAS_AF=0.2352;AA=G|||;VT=SNP
12	110175711	rs11068047	C	T	100	PASS	AC=675;AF=0.134784;AN=5008;NS=2504;DP=16458;EAS_AF=0.0397;AMR_AF=0.1671;AFR_AF=0.1263;EUR_AF=0.2266;SAS_AF=0.1268;AA=C|||;VT=SNP
12	110175823	rs11068049	A	G	100	PASS	AC=674;AF=0.134585;AN=5008;NS=2504;DP=17300;EAS_AF=0.0387;AMR_AF=0.1671;AFR_AF=0.1263;EUR_AF=0.2256;SAS_AF=0.1278;AA=A|||;VT=SNP
12	110175930	rs11068050	C	T	100	PASS	AC=674;AF=0.134585;AN=5008;NS=2504;DP=16630;EAS_AF=0.0397;AMR_AF=0.1671;AFR_AF=0.1263;EUR_AF=0.2256;SAS_AF=0.1268;AA=C|||;VT=SNP
12	110176261	rs7973101	G	A	100	PASS	AC=1240;AF=0.247604;AN=5008;NS=2504;DP=18650;EAS_AF=0.3016;AMR_AF=0.3718;AFR_AF=0.2375;EUR_AF=0.1322;SAS_AF=0.2362;AA=G|||;VT=SNP
12	110176358	rs7973227	G	T	100	PASS	AC=1322;AF=0.263978;AN=5008;NS=2504;DP=19337;EAS_AF=0.3026;AMR_AF=0.3775;AFR_AF=0.295;EUR_AF=0.1342;SAS_AF=0.2352;AA=G|||;VT=SNP
12	110176568	rs7968176	T	C	100	PASS	AC=1356;AF=0.270767;AN=5008;NS=2504;DP=21101;EAS_AF=0.3036;AMR_AF=0.3775;AFR_AF=0.2958;EUR_AF=0.1342;SAS_AF=0.2679;AA=C|||;VT=SNP
12	110177198	rs118041280	G	A	100	PASS	AC=43;AF=0.00858626;AN=5008;NS=2504;DP=20737;EAS_AF=0;AMR_AF=0.0058;AFR_AF=0.0015;EUR_AF=0.0109;SAS_AF=0.0266;AA=G|||;VT=SNP
12	110177476	rs117843794	A	G	100	PASS	AC=43;AF=0.00858626;AN=5008;NS=2504;DP=18627;EAS_AF=0;AMR_AF=0.0058;AFR_AF=0.0015;EUR_AF=0.0109;SAS_AF=0.0266;AA=A|||;VT=SNP
12	110178261	rs7952780	G	A	100	PASS	AC=570;AF=0.113818;AN=5008;NS=2504;DP=18422;EAS_AF=0.0149;AMR_AF=0.1484;AFR_AF=0.1165;EUR_AF=0.1928;SAS_AF=0.1063;AA=G|||;VT=SNP
12	110178410	rs1861814	G	C	100	PASS	AC=1041;AF=0.207867;AN=5008;NS=2504;DP=18591;EAS_AF=0.3323;AMR_AF=0.2478;AFR_AF=0.1573;EUR_AF=0.0944;SAS_AF=0.2362;AA=G|||;VT=SNP
12	110178497	rs1861813	T	C	100	PASS	AC=3654;AF=0.729633;AN=5008;NS=2504;DP=19418;EAS_AF=0.6151;AMR_AF=0.8199;AFR_AF=0.6551;EUR_AF=0.8181;SAS_AF=0.7935;AA=T|||;VT=SNP
12	110180151	rs4766627	A	G	100	PASS	AC=3837;AF=0.766174;AN=5008;NS=2504;DP=19227;EAS_AF=0.6329;AMR_AF=0.8401;AFR_AF=0.7617;EUR_AF=0.8201;SAS_AF=0.8016;AA=G|||;VT=SNP
12	110180219	rs17616406	G	A	100	PASS	AC=752;AF=0.15016;AN=5008;NS=2504;DP=21481;EAS_AF=0.0079;AMR_AF=0.1686;AFR_AF=0.2126;EUR_AF=0.2346;SAS_AF=0.1125;AA=G|||;VT=SNP
12	110181011	rs10735093	T	C	100	PASS	AC=3833;AF=0.765375;AN=5008;NS=2504;DP=19097;EAS_AF=0.6349;AMR_AF=0.8401;AFR_AF=0.7579;EUR_AF=0.8201;SAS_AF=0.8006;AA=T|||;VT=SNP
12	110181131	rs10774873	C	T	100	PASS	AC=1828;AF=0.365016;AN=5008;NS=2504;DP=20151;EAS_AF=0.2927;AMR_AF=0.3732;AFR_AF=0.3086;EUR_AF=0.4553;SAS_AF=0.4172;AA=C|||;VT=SNP
12	110181145	rs11613412	A	G	100	PASS	AC=287;AF=0.0573083;AN=5008;NS=2504;DP=19892;EAS_AF=0.001;AMR_AF=0.0893;AFR_AF=0.0091;EUR_AF=0.1769;SAS_AF=0.0348;AA=A|||;VT=SNP
12	110181180	rs148656054	C	T	100	PASS	AC=118;AF=0.0235623;AN=5008;NS=2504;DP=19615;EAS_AF=0.0079;AMR_AF=0.049;AFR_AF=0.0015;EUR_AF=0.0109;SAS_AF=0.0644;AA=C|||;VT=SNP
12	110182948	rs10850666	G	A	100	PASS	AC=1135;AF=0.226637;AN=5008;NS=2504;DP=17736;EAS_AF=0.3264;AMR_AF=0.2853;AFR_AF=0.1846;EUR_AF=0.1272;SAS_AF=0.2413;AA=G|||;VT=SNP
12	110183583	rs76932829	T	A	100	PASS	AC=404;AF=0.0806709;AN=5008;NS=2504;DP=21187;EAS_AF=0.3204;AMR_AF=0.0058;AFR_AF=0;EUR_AF=0.0129;SAS_AF=0.0654;AA=T|||;VT=SNP
12	110183785	rs4766629	C	T	100	PASS	AC=1133;AF=0.226238;AN=5008;NS=2504;DP=16658;EAS_AF=0.3254;AMR_AF=0.2853;AFR_AF=0.1846;EUR_AF=0.1272;SAS_AF=0.2403;AA=C|||;VT=SNP
12	110184211	rs10850674	T	C	100	PASS	AC=1166;AF=0.232827;AN=5008;NS=2504;DP=17586;EAS_AF=0.3264;AMR_AF=0.2853;AFR_AF=0.1846;EUR_AF=0.1272;SAS_AF=0.273;AA=T|||;VT=SNP
12	110184273	rs10850675	A	G	100	PASS	AC=1168;AF=0.233227;AN=5008;NS=2504;DP=17199;EAS_AF=0.3274;AMR_AF=0.2867;AFR_AF=0.1846;EUR_AF=0.1272;SAS_AF=0.273;AA=A|||;VT=SNP
12	110184438	rs7955930	G	A	100	PASS	AC=3820;AF=0.76278;AN=5008;NS=2504;DP=19243;EAS_AF=0.6329;AMR_AF=0.8401;AFR_AF=0.7519;EUR_AF=0.8171;SAS_AF=0.8006;AA=A|||;VT=SNP
12	110184619	rs117485714	A	G	100	PASS	AC=13;AF=0.00259585;AN=5008;NS=2504;DP=17723;EAS_AF=0;AMR_AF=0.0014;AFR_AF=0;EUR_AF=0.0089;SAS_AF=0.0031;AA=A|||;VT=SNP
12	110185114	rs11068095	G	A	100	PASS	AC=117;AF=0.0233626;AN=5008;NS=2504;DP=17661;EAS_AF=0;AMR_AF=0.0187;AFR_AF=0.0015;EUR_AF=0.0427;SAS_AF=0.0603;AA=G|||;VT=SNP
12	110185125	rs4766630	C	T	100	PASS	AC=97;AF=0.019369;AN=5008;NS=2504;DP=17478;EAS_AF=0;AMR_AF=0.0706;AFR_AF=0.0008;EUR_AF=0.0338;SAS_AF=0.0133;AA=C|||;VT=SNP
12	110185637	rs78515609	C	T	100	PASS	AC=77;AF=0.0153754;AN=5008;NS=2504;DP=16742;EAS_AF=0.002;AMR_AF=0.0159;AFR_AF=0.003;EUR_AF=0.0447;SAS_AF=0.0153;AA=C|||;VT=SNP
12	110185760	rs11068098	C	T	100	PASS	AC=1134;AF=0.226438;AN=5008;NS=2504;DP=17116;EAS_AF=0.3274;AMR_AF=0.2853;AFR_AF=0.1846;EUR_AF=0.1272;SAS_AF=0.2393;AA=T|||;VT=SNP
12	110186553	rs11068103	T	C	100	PASS	AC=761;AF=0.151957;AN=5008;NS=2504;DP=14674;EAS_AF=0.0079;AMR_AF=0.1729;AFR_AF=0.2133;EUR_AF=0.2396;SAS_AF=0.1125;AA=T|||;VT=SNP
12	110187055	rs7967364	G	A	100	PASS	AC=1136;AF=0.226837;AN=5008;NS=2504;DP=17224;EAS_AF=0.3304;AMR_AF=0.2853;AFR_AF=0.1846;EUR_AF=0.1272;SAS_AF=0.2382;AA=G|||;VT=SNP
12	110187280	rs16940532	T	C	100	PASS	AC=404;AF=0.0806709;AN=5008;NS=2504;DP=19170;EAS_AF=0.3204;AMR_AF=0.0058;AFR_AF=0;EUR_AF=0.0129;SAS_AF=0.0654;AA=t|||;VT=SNP
12	110187992	rs11068110	C	A	100	PASS	AC=885;AF=0.176717;AN=5008;NS=2504;DP=18967;EAS_AF=0.3244;AMR_AF=0.2666;AFR_AF=0.0106;EUR_AF=0.1262;SAS_AF=0.2372;AA=C|||;VT=SNP
12	110188155	rs7971523	G	C	100	PASS	AC=1143;AF=0.228235;AN=5008;NS=2504;DP=18733;EAS_AF=0.3333;AMR_AF=0.2867;AFR_AF=0.1868;EUR_AF=0.1272;SAS_AF=0.2382;AA=C|||;VT=SNP
12	110188378	rs10459145	A	G	100	PASS	AC=1133;AF=0.226238;AN=5008;NS=2504;DP=19412;EAS_AF=0.3274;AMR_AF=0.2867;AFR_AF=0.1838;EUR_AF=0.1272;SAS_AF=0.2382;AA=A|||;VT=SNP
12	110188813	rs7967072	T	G	100	PASS	AC=763;AF=0.152356;AN=5008;NS=2504;DP=19468;EAS_AF=0.0079;AMR_AF=0.1729;AFR_AF=0.2148;EUR_AF=0.2386;SAS_AF=0.1135;AA=T|||;VT=SNP
12	110190207	rs7962480	C	T	100	PASS	AC=1127;AF=0.22504;AN=5008;NS=2504;DP=21202;EAS_AF=0.3234;AMR_AF=0.2867;AFR_AF=0.1838;EUR_AF=0.1262;SAS_AF=0.2372;AA=c|||;VT=SNP
12	110191212	rs7314956	A	G	100	PASS	AC=1112;AF=0.222045;AN=5008;NS=2504;DP=18905;EAS_AF=0.3234;AMR_AF=0.2839;AFR_AF=0.174;EUR_AF=0.1262;SAS_AF=0.2372;AA=G|||;VT=SNP
12	110191375	rs7962570	G	A	100	PASS	AC=2590;AF=0.517173;AN=5008;NS=2504;DP=14285;EAS_AF=0.3075;AMR_AF=0.5533;AFR_AF=0.5212;EUR_AF=0.6869;SAS_AF=0.5276;AA=G|||;VT=SNP
12	110191505	rs12315948	G	C	100	PASS	AC=1094;AF=0.21845;AN=5008;NS=2504;DP=13157;EAS_AF=0.3224;AMR_AF=0.2795;AFR_AF=0.1747;EUR_AF=0.1223;SAS_AF=0.226;AA=C|||;VT=SNP
12	110191521	rs12315952	G	A	100	PASS	AC=1096;AF=0.21885;AN=5008;NS=2504;DP=12932;EAS_AF=0.3224;AMR_AF=0.281;AFR_AF=0.1747;EUR_AF=0.1223;SAS_AF=0.227;AA=G|||;VT=SNP
12	110192167	rs7958396	T	C	100	PASS	AC=755;AF=0.150759;AN=5008;NS=2504;DP=17620;EAS_AF=0.005;AMR_AF=0.1614;AFR_AF=0.2163;EUR_AF=0.2386;SAS_AF=0.1145;AA=T|||;VT=SNP
12	110194318	rs148542510	G	A	100	PASS	AC=34;AF=0.00678914;AN=5008;NS=2504;DP=19098;EAS_AF=0;AMR_AF=0.0187;AFR_AF=0;EUR_AF=0.0139;SAS_AF=0.0072;AA=A|||;VT=SNP
12	110194423	rs7310071	G	T	100	PASS	AC=2697;AF=0.538538;AN=5008;NS=2504;DP=18708;EAS_AF=0.3036;AMR_AF=0.5663;AFR_AF=0.5961;EUR_AF=0.6889;SAS_AF=0.5286;AA=G|||;VT=SNP
12	110195100	rs10774883	G	A	100	PASS	AC=1111;AF=0.221845;AN=5008;NS=2504;DP=19266;EAS_AF=0.3254;AMR_AF=0.281;AFR_AF=0.174;EUR_AF=0.1262;SAS_AF=0.2362;AA=A|||;VT=SNP
12	110195913	rs79490506	C	T	100	PASS	AC=1106;AF=0.220847;AN=5008;NS=2504;DP=18321;EAS_AF=0.3194;AMR_AF=0.281;AFR_AF=0.174;EUR_AF=0.1262;SAS_AF=0.2372;AA=c|||;VT=SNP
12	110196599	rs10850705	C	T	100	PASS	AC=1406;AF=0.280751;AN=5008;NS=2504;DP=18997;EAS_AF=0.3056;AMR_AF=0.3631;AFR_AF=0.0287;EUR_AF=0.4264;SAS_AF=0.3875;AA=C|||;VT=SNP
12	110196747	rs112276518	G	A	100	PASS	AC=23;AF=0.00459265;AN=5008;NS=2504;DP=19949;EAS_AF=0;AMR_AF=0.0115;AFR_AF=0;EUR_AF=0.0149;SAS_AF=0;AA=G|||;VT=SNP
12	110196993	rs1344552	C	A	100	PASS	AC=1111;AF=0.221845;AN=5008;NS=2504;DP=18402;EAS_AF=0.3214;AMR_AF=0.281;AFR_AF=0.174;EUR_AF=0.1272;SAS_AF=0.2393;AA=C|||;VT=SNP
12	110197085	rs1344551	T	C	100	PASS	AC=3866;AF=0.771965;AN=5008;NS=2504;DP=17930;EAS_AF=0.6339;AMR_AF=0.8487;AFR_AF=0.7791;EUR_AF=0.8191;SAS_AF=0.8016;AA=C|||;VT=SNP
12	110197776	rs734152	G	C	100	PASS	AC=1110;AF=0.221645;AN=5008;NS=2504;DP=20380;EAS_AF=0.3185;AMR_AF=0.281;AFR_AF=0.174;EUR_AF=0.1282;SAS_AF=0.2403;AA=G|||;VT=SNP
12	110197960	rs1861817	A	G	100	PASS	AC=3863;AF=0.771366;AN=5008;NS=2504;DP=20423;EAS_AF=0.6349;AMR_AF=0.8487;AFR_AF=0.7769;EUR_AF=0.8181;SAS_AF=0.8016;AA=G|||;VT=SNP
12	110197961	rs1077741	T	C	100	PASS	AC=2676;AF=0.534345;AN=5008;NS=2504;DP=20617;EAS_AF=0.3135;AMR_AF=0.562;AFR_AF=0.5734;EUR_AF=0.6909;SAS_AF=0.5286;AA=T|||;VT=SNP
12	110198273	rs1861816	G	A	100	PASS	AC=2666;AF=0.532348;AN=5008;NS=2504;DP=19746;EAS_AF=0.3125;AMR_AF=0.562;AFR_AF=0.5688;EUR_AF=0.6879;SAS_AF=0.5286;AA=G|||;VT=SNP
12	110198530	rs749284	A	T	100	PASS	AC=2672;AF=0.533546;AN=5008;NS=2504;DP=20920;EAS_AF=0.3125;AMR_AF=0.5605;AFR_AF=0.5734;EUR_AF=0.6879;SAS_AF=0.5297;AA=A|||;VT=SNP
12	110198565	rs749283	G	A	100	PASS	AC=3773;AF=0.753395;AN=5008;NS=2504;DP=20268;EAS_AF=0.6329;AMR_AF=0.8415;AFR_AF=0.7413;EUR_AF=0.8141;SAS_AF=0.7689;AA=A|||;VT=SNP
12	110199086	rs718838	C	T	100	PASS	AC=1107;AF=0.221046;AN=5008;NS=2504;DP=15486;EAS_AF=0.3214;AMR_AF=0.281;AFR_AF=0.1732;EUR_AF=0.1252;SAS_AF=0.2382;AA=C|||;VT=SNP
12	110199401	rs2193537	G	A	100	PASS	AC=2664;AF=0.531949;AN=5008;NS=2504;DP=14784;EAS_AF=0.3115;AMR_AF=0.5605;AFR_AF=0.5681;EUR_AF=0.6869;SAS_AF=0.5307;AA=G|||;VT=SNP
12	110199649	rs16940546	T	C	100	PASS	AC=1143;AF=0.228235;AN=5008;NS=2504;DP=14720;EAS_AF=0.3224;AMR_AF=0.281;AFR_AF=0.1747;EUR_AF=0.1252;SAS_AF=0.272;AA=T|||;VT=SNP
12	110200068	rs12309837	C	T	100	PASS	AC=1137;AF=0.227037;AN=5008;NS=2504;DP=18524;EAS_AF=0.3204;AMR_AF=0.281;AFR_AF=0.1732;EUR_AF=0.1252;SAS_AF=0.2699;AA=C|||;VT=SNP
12	110200646	rs9645836	C	T	100	PASS	AC=1842;AF=0.367812;AN=5008;NS=2504;DP=20374;EAS_AF=0.3065;AMR_AF=0.3934;AFR_AF=0.3018;EUR_AF=0.4523;SAS_AF=0.4151;AA=C|||;VT=SNP
12	110201605	rs10850708	T	C	100	PASS	AC=1203;AF=0.240216;AN=5008;NS=2504;DP=21493;EAS_AF=0.3274;AMR_AF=0.2882;AFR_AF=0.2126;EUR_AF=0.1243;SAS_AF=0.273;AA=T|||;VT=SNP
12	110202450	rs11068173	G	A	100	PASS	AC=951;AF=0.189896;AN=5008;NS=2504;DP=17686;EAS_AF=0.3234;AMR_AF=0.2651;AFR_AF=0.0651;EUR_AF=0.1223;SAS_AF=0.2372;AA=G|||;VT=SNP
12	110203136	rs749790	T	A	100	PASS	AC=3433;AF=0.685503;AN=5008;NS=2504;DP=18145;EAS_AF=0.6429;AMR_AF=0.8184;AFR_AF=0.528;EUR_AF=0.7932;SAS_AF=0.7372;AA=A|||;VT=SNP
12	110203175	rs1344550	G	C	100	PASS	AC=915;AF=0.182708;AN=5008;NS=2504;DP=16949;EAS_AF=0.3234;AMR_AF=0.2493;AFR_AF=0.0976;EUR_AF=0.1123;SAS_AF=0.1779;AA=G|||;VT=SNP
12	110203813	rs149695374	A	T	100	PASS	AC=43;AF=0.00858626;AN=5008;NS=2504;DP=20106;EAS_AF=0;AMR_AF=0.0029;AFR_AF=0;EUR_AF=0.0129;SAS_AF=0.0286;AA=A|||;VT=SNP
12	110205259	rs59734900	C	G	100	PASS	AC=1103;AF=0.220248;AN=5008;NS=2504;DP=22408;EAS_AF=0.4008;AMR_AF=0.1527;AFR_AF=0.1808;EUR_AF=0.2256;SAS_AF=0.1299;AA=C|||;VT=SNP
12	110205775	rs116005734	A	C	100	PASS	AC=96;AF=0.0191693;AN=5008;NS=2504;DP=18751;EAS_AF=0;AMR_AF=0.0101;AFR_AF=0.0552;EUR_AF=0.0139;SAS_AF=0.002;AA=A|||;VT=SNP
12	110206778	rs61748987	G	C	100	PASS	AC=182;AF=0.0363419;AN=5008;NS=2504;DP=14439;EAS_AF=0;AMR_AF=0.0115;AFR_AF=0.1195;EUR_AF=0.0139;SAS_AF=0.002;AA=C|||;VT=SNP;EX_TARGET
12	110207341	rs144369209	C	T	100	PASS	AC=23;AF=0.00459265;AN=5008;NS=2504;DP=18895;EAS_AF=0;AMR_AF=0.0086;AFR_AF=0;EUR_AF=0.0149;SAS_AF=0.002;AA=C|||;VT=SNP
12	110207532	rs115059906	C	T	100	PASS	AC=96;AF=0.0191693;AN=5008;NS=2504;DP=16003;EAS_AF=0;AMR_AF=0.0101;AFR_AF=0.0552;EUR_AF=0.0139;SAS_AF=0.002;AA=C|||;VT=SNP
12	110207828	rs74708894	A	G	100	PASS	AC=96;AF=0.0191693;AN=5008;NS=2504;DP=20252;EAS_AF=0;AMR_AF=0.0101;AFR_AF=0.0552;EUR_AF=0.0139;SAS_AF=0.002;AA=A|||;VT=SNP
12	110208055	rs139587794	C	T	100	PASS	AC=22;AF=0.00439297;AN=5008;NS=2504;DP=16124;EAS_AF=0;AMR_AF=0.0086;AFR_AF=0;EUR_AF=0.0139;SAS_AF=0.002;AA=C|||;VT=SNP
12	110208864	rs140661421	G	A	100	PASS	AC=22;AF=0.00439297;AN=5008;NS=2504;DP=15768;EAS_AF=0;AMR_AF=0.0086;AFR_AF=0;EUR_AF=0.0139;SAS_AF=0.002;AA=G|||;VT=SNP
12	110208946	rs117562020	G	A	100	PASS	AC=16;AF=0.00319489;AN=5008;NS=2504;DP=18484;EAS_AF=0;AMR_AF=0.0058;AFR_AF=0.0008;EUR_AF=0.0109;SAS_AF=0;AA=G|||;VT=SNP
12	110209023	rs145676474	C	G	100	PASS	AC=38;AF=0.00758786;AN=5008;NS=2504;DP=18864;EAS_AF=0;AMR_AF=0.0115;AFR_AF=0.0106;EUR_AF=0.0139;SAS_AF=0.002;AA=C|||;VT=SNP
12	110209101	rs11615724	T	C	100	PASS	AC=101;AF=0.0201677;AN=5008;NS=2504;DP=17676;EAS_AF=0;AMR_AF=0.0303;AFR_AF=0.003;EUR_AF=0.0626;SAS_AF=0.0133;AA=T|||;VT=SNP
12	110209345	rs73202456	C	T	100	PASS	AC=151;AF=0.0301518;AN=5008;NS=2504;DP=18768;EAS_AF=0;AMR_AF=0.0548;AFR_AF=0.0045;EUR_AF=0.0934;SAS_AF=0.0133;AA=C|||;VT=SNP
12	110209615	rs140623261	A	G	100	PASS	AC=22;AF=0.00439297;AN=5008;NS=2504;DP=17986;EAS_AF=0;AMR_AF=0.0086;AFR_AF=0;EUR_AF=0.0139;SAS_AF=0.002;AA=A|||;VT=SNP
12	110210075	rs76282770	G	A	100	PASS	AC=96;AF=0.0191693;AN=5008;NS=2504;DP=18118;EAS_AF=0;AMR_AF=0.0101;AFR_AF=0.0552;EUR_AF=0.0139;SAS_AF=0.002;AA=G|||;VT=SNP
12	110210501	rs150612431	C	T	100	PASS	AC=32;AF=0.00638978;AN=5008;NS=2504;DP=20804;EAS_AF=0;AMR_AF=0.0043;AFR_AF=0.0015;EUR_AF=0.0169;SAS_AF=0.0102;AA=C|||;VT=SNP
12	110210937	rs116291220	T	C	100	PASS	AC=95;AF=0.0189696;AN=5008;NS=2504;DP=18904;EAS_AF=0;AMR_AF=0.0101;AFR_AF=0.0545;EUR_AF=0.0139;SAS_AF=0.002;AA=T|||;VT=SNP
12	110211813	rs147153399	A	G	100	PASS	AC=28;AF=0.00559105;AN=5008;NS=2504;DP=22541;EAS_AF=0;AMR_AF=0.0159;AFR_AF=0;EUR_AF=0.0169;SAS_AF=0;AA=A|||;VT=SNP
12	110211895	rs75630185	C	T	100	PASS	AC=95;AF=0.0189696;AN=5008;NS=2504;DP=21534;EAS_AF=0;AMR_AF=0.0101;AFR_AF=0.0545;EUR_AF=0.0139;SAS_AF=0.002;AA=T|||;VT=SNP
12	110212392	rs118147840	C	A	100	PASS	AC=22;AF=0.00439297;AN=5008;NS=2504;DP=19627;EAS_AF=0;AMR_AF=0.0086;AFR_AF=0;EUR_AF=0.0139;SAS_AF=0.002;AA=C|||;VT=SNP
12	110212709	rs76917364	A	G	100	PASS	AC=98;AF=0.0195687;AN=5008;NS=2504;DP=21819;EAS_AF=0;AMR_AF=0.0101;AFR_AF=0.0567;EUR_AF=0.0139;SAS_AF=0.002;AA=G|||;VT=SNP
12	110213242	rs117028417	G	A	100	PASS	AC=82;AF=0.0163738;AN=5008;NS=2504;DP=16408;EAS_AF=0;AMR_AF=0.0504;AFR_AF=0.0023;EUR_AF=0.0328;SAS_AF=0.0112;AA=G|||;VT=SNP
12	110213285	rs144135035	G	A	100	PASS	AC=23;AF=0.00459265;AN=5008;NS=2504;DP=16792;EAS_AF=0;AMR_AF=0.0086;AFR_AF=0.0008;EUR_AF=0.0139;SAS_AF=0.002;AA=A|||;VT=SNP
12	110213795	rs80178900	T	C	100	PASS	AC=22;AF=0.00439297;AN=5008;NS=2504;DP=20157;EAS_AF=0;AMR_AF=0.0086;AFR_AF=0;EUR_AF=0.0139;SAS_AF=0.002;AA=T|||;VT=SNP
12	110213909	rs140965719	C	T	100	PASS	AC=23;AF=0.00459265;AN=5008;NS=2504;DP=18558;EAS_AF=0;AMR_AF=0.0086;AFR_AF=0.0008;EUR_AF=0.0139;SAS_AF=0.002;AA=C|||;VT=SNP
12	110213913	rs145696737	G	A	100	PASS	AC=22;AF=0.00439297;AN=5008;NS=2504;DP=18517;EAS_AF=0;AMR_AF=0.0086;AFR_AF=0;EUR_AF=0.0139;SAS_AF=0.002;AA=G|||;VT=SNP
12	110213978	rs148291435	T	G	100	PASS	AC=22;AF=0.00439297;AN=5008;NS=2504;DP=17620;EAS_AF=0;AMR_AF=0.0086;AFR_AF=0;EUR_AF=0.0139;SAS_AF=0.002;AA=T|||;VT=SNP
12	110214170	rs77319726	G	A	100	PASS	AC=22;AF=0.00439297;AN=5008;NS=2504;DP=20546;EAS_AF=0;AMR_AF=0.0086;AFR_AF=0;EUR_AF=0.0139;SAS_AF=0.002;AA=G|||;VT=SNP
12	110214825	rs138476027	G	C	100	PASS	AC=22;AF=0.00439297;AN=5008;NS=2504;DP=18874;EAS_AF=0;AMR_AF=0.0086;AFR_AF=0;EUR_AF=0.0139;SAS_AF=0.002;AA=G|||;VT=SNP
12	110214847	rs17616911	T	A	100	PASS	AC=92;AF=0.0183706;AN=5008;NS=2504;DP=18987;EAS_AF=0;AMR_AF=0.0288;AFR_AF=0.0015;EUR_AF=0.0586;SAS_AF=0.0112;AA=T|||;VT=SNP
12	110215171	rs2193536	C	T	100	PASS	AC=1324;AF=0.264377;AN=5008;NS=2504;DP=950;EAS_AF=0.1925;AMR_AF=0.2983;AFR_AF=0.3623;EUR_AF=0.1541;SAS_AF=0.2955;AA=T|||;VT=SNP
12	110215955	rs116055601	G	T	100	PASS	AC=83;AF=0.0165735;AN=5008;NS=2504;DP=13067;EAS_AF=0;AMR_AF=0.0115;AFR_AF=0.0446;EUR_AF=0.0139;SAS_AF=0.002;AA=T|||;VT=SNP
12	110216621	rs79557426	C	T	100	PASS	AC=174;AF=0.0347444;AN=5008;NS=2504;DP=17386;EAS_AF=0;AMR_AF=0.0303;AFR_AF=0.0885;EUR_AF=0.0298;SAS_AF=0.0061;AA=C|||;VT=SNP
12	110216794	rs78653824	A	G	100	PASS	AC=23;AF=0.00459265;AN=5008;NS=2504;DP=17420;EAS_AF=0;AMR_AF=0.0101;AFR_AF=0;EUR_AF=0.0139;SAS_AF=0.002;AA=A|||;VT=SNP
12	110216884	rs115605523	T	C	100	PASS	AC=128;AF=0.0255591;AN=5008;NS=2504;DP=15696;EAS_AF=0;AMR_AF=0.0115;AFR_AF=0.0772;EUR_AF=0.0159;SAS_AF=0.002;AA=t|||;VT=SNP
12	110217182	rs144455104	G	A	100	PASS	AC=22;AF=0.00439297;AN=5008;NS=2504;DP=18935;EAS_AF=0;AMR_AF=0.0086;AFR_AF=0;EUR_AF=0.0139;SAS_AF=0.002;AA=G|||;VT=SNP
12	110217216	rs16940553	T	C	100	PASS	AC=255;AF=0.0509185;AN=5008;NS=2504;DP=20071;EAS_AF=0;AMR_AF=0.0288;AFR_AF=0.1422;EUR_AF=0.0189;SAS_AF=0.0286;AA=T|||;VT=SNP
12	110217460	rs144154962	C	T	100	PASS	AC=22;AF=0.00439297;AN=5008;NS=2504;DP=21650;EAS_AF=0;AMR_AF=0.0086;AFR_AF=0;EUR_AF=0.0139;SAS_AF=0.002;AA=C|||;VT=SNP
12	110217508	rs114680377	A	G	100	PASS	AC=126;AF=0.0251597;AN=5008;NS=2504;DP=21284;EAS_AF=0;AMR_AF=0.0115;AFR_AF=0.0756;EUR_AF=0.0159;SAS_AF=0.002;AA=G|||;VT=SNP
12	110217539	rs115124802	A	G	100	PASS	AC=126;AF=0.0251597;AN=5008;NS=2504;DP=20546;EAS_AF=0;AMR_AF=0.0115;AFR_AF=0.0756;EUR_AF=0.0159;SAS_AF=0.002;AA=G|||;VT=SNP
12	110217588	rs117438059	C	T	100	PASS	AC=18;AF=0.00359425;AN=5008;NS=2504;DP=20125;EAS_AF=0;AMR_AF=0.0086;AFR_AF=0;EUR_AF=0.0089;SAS_AF=0.0031;AA=C|||;VT=SNP
12	110217602	rs76021476	C	T	100	PASS	AC=23;AF=0.00459265;AN=5008;NS=2504;DP=20209;EAS_AF=0;AMR_AF=0.0029;AFR_AF=0;EUR_AF=0.0169;SAS_AF=0.0041;AA=C|||;VT=SNP
12	110217913	rs139971166	G	T	100	PASS	AC=125;AF=0.0249601;AN=5008;NS=2504;DP=14202;EAS_AF=0;AMR_AF=0.0115;AFR_AF=0.0749;EUR_AF=0.0159;SAS_AF=0.002;AA=G|||;VT=SNP
12	110218598	rs145712812	T	A	100	PASS	AC=68;AF=0.0135783;AN=5008;NS=2504;DP=15587;EAS_AF=0.001;AMR_AF=0.0115;AFR_AF=0.0038;EUR_AF=0.0427;SAS_AF=0.0112;AA=T|||;VT=SNP
12	110219579	rs138589661	C	T	100	PASS	AC=24;AF=0.00479233;AN=5008;NS=2504;DP=19979;EAS_AF=0;AMR_AF=0.0086;AFR_AF=0;EUR_AF=0.0139;SAS_AF=0.0041;AA=C|||;VT=SNP
12	110219696	rs115025256	C	A	100	PASS	AC=126;AF=0.0251597;AN=5008;NS=2504;DP=18078;EAS_AF=0;AMR_AF=0.0115;AFR_AF=0.0756;EUR_AF=0.0159;SAS_AF=0.002;AA=A|||;VT=SNP
12	110219998	rs10850732	C	T	100	PASS	AC=3951;AF=0.788938;AN=5008;NS=2504;DP=19284;EAS_AF=0.9514;AMR_AF=0.7695;AFR_AF=0.7383;EUR_AF=0.6342;SAS_AF=0.863;AA=T|||;VT=SNP
12	110220011	rs148344347	A	G	100	PASS	AC=172;AF=0.034345;AN=5008;NS=2504;DP=19826;EAS_AF=0.0407;AMR_AF=0.0288;AFR_AF=0.0038;EUR_AF=0.0308;SAS_AF=0.0767;AA=A|||;VT=SNP
12	110220090	rs11068248	G	T	100	PASS	AC=4001;AF=0.798922;AN=5008;NS=2504;DP=20007;EAS_AF=0.9563;AMR_AF=0.7752;AFR_AF=0.7489;EUR_AF=0.6491;SAS_AF=0.8753;AA=G|||;VT=SNP
12	110220109	rs7979405	G	A	100	PASS	AC=4001;AF=0.798922;AN=5008;NS=2504;DP=19661;EAS_AF=0.9504;AMR_AF=0.7795;AFR_AF=0.7496;EUR_AF=0.6511;SAS_AF=0.8753;AA=G|||;VT=SNP
12	110220464	rs4766631	G	A	100	PASS	AC=2019;AF=0.403155;AN=5008;NS=2504;DP=17719;EAS_AF=0.3234;AMR_AF=0.4452;AFR_AF=0.2814;EUR_AF=0.4732;SAS_AF=0.5481;AA=G|||;VT=SNP
12	110220752	rs7978544	A	G	100	PASS	AC=934;AF=0.186502;AN=5008;NS=2504;DP=15996;EAS_AF=0.2063;AMR_AF=0.2752;AFR_AF=0.112;EUR_AF=0.1372;SAS_AF=0.2546;AA=A|||;VT=SNP
12	110221592	rs115373018	A	C	100	PASS	AC=126;AF=0.0251597;AN=5008;NS=2504;DP=18032;EAS_AF=0;AMR_AF=0.0115;AFR_AF=0.0756;EUR_AF=0.0159;SAS_AF=0.002;AA=C|||;VT=SNP;EX_TARGET
12	110221631	rs10774894	G	C	100	PASS	AC=2814;AF=0.561901;AN=5008;NS=2504;DP=18727;EAS_AF=0.7639;AMR_AF=0.487;AFR_AF=0.4418;EUR_AF=0.5129;SAS_AF=0.6196;AA=G|||;VT=SNP
12	110221635	rs56097017	G	A	100	PASS	AC=127;AF=0.0253594;AN=5008;NS=2504;DP=18759;EAS_AF=0.001;AMR_AF=0.0115;AFR_AF=0.0741;EUR_AF=0.0159;SAS_AF=0.0041;AA=G|||;VT=SNP
12	110222535	rs115336097	G	A	100	PASS	AC=126;AF=0.0251597;AN=5008;NS=2504;DP=11689;EAS_AF=0;AMR_AF=0.0115;AFR_AF=0.0756;EUR_AF=0.0159;SAS_AF=0.002;AA=G|||;VT=SNP
12	110222581	rs191500524	A	G	100	PASS	AC=126;AF=0.0251597;AN=5008;NS=2504;DP=10032;EAS_AF=0;AMR_AF=0.0115;AFR_AF=0.0756;EUR_AF=0.0159;SAS_AF=0.002;AA=G|||;VT=SNP
12	110222625	rs10850735	G	A	100	PASS	AC=1418;AF=0.283147;AN=5008;NS=2504;DP=8555;EAS_AF=0.3125;AMR_AF=0.366;AFR_AF=0.062;EUR_AF=0.4125;SAS_AF=0.3599;AA=G|||;VT=SNP
12	110223371	rs139794830	A	G	100	PASS	AC=126;AF=0.0251597;AN=5008;NS=2504;DP=13181;EAS_AF=0;AMR_AF=0.0115;AFR_AF=0.0756;EUR_AF=0.0159;SAS_AF=0.002;AA=G|||;VT=SNP
12	110223733	rs34786626	G	A	100	PASS	AC=1355;AF=0.270567;AN=5008;NS=2504;DP=17554;EAS_AF=0.3125;AMR_AF=0.3573;AFR_AF=0.0219;EUR_AF=0.4085;SAS_AF=0.3599;AA=G|||;VT=SNP
12	110224136	rs114828827	T	C	100	PASS	AC=127;AF=0.0253594;AN=5008;NS=2504;DP=18999;EAS_AF=0.001;AMR_AF=0.0115;AFR_AF=0.0756;EUR_AF=0.0159;SAS_AF=0.002;AA=T|||;VT=SNP
12	110224174	rs11068274	A	G	100	PASS	AC=2744;AF=0.547923;AN=5008;NS=2504;DP=18546;EAS_AF=0.5278;AMR_AF=0.6671;AFR_AF=0.438;EUR_AF=0.5626;SAS_AF=0.6176;AA=A|||;VT=SNP
12	110224274	rs115577426	C	T	100	PASS	AC=126;AF=0.0251597;AN=5008;NS=2504;DP=19859;EAS_AF=0;AMR_AF=0.0115;AFR_AF=0.0756;EUR_AF=0.0159;SAS_AF=0.002;AA=C|||;VT=SNP
12	110224916	rs60258652	C	T	100	PASS	AC=531;AF=0.10603;AN=5008;NS=2504;DP=15366;EAS_AF=0.0119;AMR_AF=0.0735;AFR_AF=0.174;EUR_AF=0.0606;SAS_AF=0.181;AA=C|||;VT=SNP
12	110224922	rs1861810	A	C	100	PASS	AC=2482;AF=0.495607;AN=5008;NS=2504;DP=14890;EAS_AF=0.5327;AMR_AF=0.6513;AFR_AF=0.2141;EUR_AF=0.5716;SAS_AF=0.6493;AA=C|||;VT=SNP
12	110225016	rs185387948	A	G	100	PASS	AC=22;AF=0.00439297;AN=5008;NS=2504;DP=18817;EAS_AF=0;AMR_AF=0.0086;AFR_AF=0;EUR_AF=0.0139;SAS_AF=0.002;AA=G|||;VT=SNP
12	110225267	rs1861811	G	A	100	PASS	AC=1375;AF=0.274561;AN=5008;NS=2504;DP=17658;EAS_AF=0.3284;AMR_AF=0.3559;AFR_AF=0.0234;EUR_AF=0.4095;SAS_AF=0.362;AA=G|||;VT=SNP
12	110225923	rs7299388	C	G	100	PASS	AC=2048;AF=0.408946;AN=5008;NS=2504;DP=18389;EAS_AF=0.3948;AMR_AF=0.438;AFR_AF=0.23;EUR_AF=0.4811;SAS_AF=0.5706;AA=C|||;VT=SNP
12	110226379	rs3742037	G	A	100	PASS	AC=903;AF=0.180312;AN=5008;NS=2504;DP=23121;EAS_AF=0.1905;AMR_AF=0.2738;AFR_AF=0.1059;EUR_AF=0.1352;SAS_AF=0.2505;AA=G|||;VT=SNP;EX_TARGET
12	110226672	rs117793063	C	T	100	PASS	AC=35;AF=0.00698882;AN=5008;NS=2504;DP=21059;EAS_AF=0.001;AMR_AF=0.0072;AFR_AF=0.0015;EUR_AF=0.0149;SAS_AF=0.0123;AA=C|||;VT=SNP
12	110226796	rs10774897	A	G	100	PASS	AC=2051;AF=0.409545;AN=5008;NS=2504;DP=21233;EAS_AF=0.3958;AMR_AF=0.438;AFR_AF=0.2307;EUR_AF=0.4811;SAS_AF=0.5716;AA=A|||;VT=SNP
12	110227965	rs10735104	C	T	100	PASS	AC=2690;AF=0.537141;AN=5008;NS=2504;DP=23311;EAS_AF=0.7738;AMR_AF=0.4726;AFR_AF=0.357;EUR_AF=0.5109;SAS_AF=0.6094;AA=C|||;VT=SNP
12	110228055	rs11068290	C	T	100	PASS	AC=425;AF=0.0848642;AN=5008;NS=2504;DP=21678;EAS_AF=0.3819;AMR_AF=0.0072;AFR_AF=0.0008;EUR_AF=0.0119;SAS_AF=0.0225;AA=C|||;VT=SNP
12	110228513	rs117237086	C	T	100	PASS	AC=22;AF=0.00439297;AN=5008;NS=2504;DP=16045;EAS_AF=0;AMR_AF=0.0086;AFR_AF=0;EUR_AF=0.0139;SAS_AF=0.002;AA=C|||;VT=SNP
12	110228683	rs1861812	G	A	100	PASS	AC=904;AF=0.180511;AN=5008;NS=2504;DP=21215;EAS_AF=0.1875;AMR_AF=0.2738;AFR_AF=0.1059;EUR_AF=0.1352;SAS_AF=0.2546;AA=G|||;VT=SNP
12	110228894	rs78253082	C	T	100	PASS	AC=903;AF=0.180312;AN=5008;NS=2504;DP=19374;EAS_AF=0.1865;AMR_AF=0.2752;AFR_AF=0.1067;EUR_AF=0.1352;SAS_AF=0.2526;AA=C|||;VT=SNP
12	110229258	rs114787720	A	G	100	PASS	AC=171;AF=0.0341454;AN=5008;NS=2504;DP=15076;EAS_AF=0;AMR_AF=0.013;AFR_AF=0.1089;EUR_AF=0.0159;SAS_AF=0.002;AA=G|||;VT=SNP
12	110229434	rs117145318	C	A	100	PASS	AC=60;AF=0.0119808;AN=5008;NS=2504;DP=12737;EAS_AF=0;AMR_AF=0.0202;AFR_AF=0.0015;EUR_AF=0.0388;SAS_AF=0.0051;AA=C|||;VT=SNP
12	110229796	rs184100673	G	A	100	PASS	AC=22;AF=0.00439297;AN=5008;NS=2504;DP=13242;EAS_AF=0;AMR_AF=0.0086;AFR_AF=0;EUR_AF=0.0139;SAS_AF=0.002;AA=g|||;VT=SNP
12	110229843	rs113186359	A	C	100	PASS	AC=1058;AF=0.211262;AN=5008;NS=2504;DP=12421;EAS_AF=0.2014;AMR_AF=0.2911;AFR_AF=0.1868;EUR_AF=0.1521;SAS_AF=0.2587;AA=c|||;VT=SNP
12	110230597	rs56177950	C	T	100	PASS	AC=22;AF=0.00439297;AN=5008;NS=2504;DP=20257;EAS_AF=0;AMR_AF=0.0086;AFR_AF=0.0008;EUR_AF=0.0129;SAS_AF=0.002;AA=C|||;VT=SNP;EX_TARGET
12	110230712	rs56186049	G	A	100	PASS	AC=908;AF=0.18131;AN=5008;NS=2504;DP=21576;EAS_AF=0.1915;AMR_AF=0.2752;AFR_AF=0.1051;EUR_AF=0.1362;SAS_AF=0.2536;AA=G|||;VT=SNP
12	110231717	rs10850750	C	G	100	PASS	AC=809;AF=0.161542;AN=5008;NS=2504;DP=14184;EAS_AF=0.1081;AMR_AF=0.2176;AFR_AF=0.0144;EUR_AF=0.2982;SAS_AF=0.2352;AA=C|||;VT=SNP
12	110231882	rs372093661	C	T	100	PASS	AC=22;AF=0.00439297;AN=5008;NS=2504;DP=14573;EAS_AF=0;AMR_AF=0.0072;AFR_AF=0;EUR_AF=0.0129;SAS_AF=0.0041;AA=C|||;VT=SNP
12	110232032	rs59870578	G	A	100	PASS	AC=423;AF=0.0844649;AN=5008;NS=2504;DP=15645;EAS_AF=0;AMR_AF=0.0821;AFR_AF=0.1611;EUR_AF=0.0765;SAS_AF=0.0777;AA=A|||;VT=SNP
12	110232034	rs59940634	G	T	100	PASS	AC=422;AF=0.0842652;AN=5008;NS=2504;DP=15458;EAS_AF=0;AMR_AF=0.0821;AFR_AF=0.1604;EUR_AF=0.0765;SAS_AF=0.0777;AA=T|||;VT=SNP
12	110232644	rs73409804	G	A	100	PASS	AC=666;AF=0.132987;AN=5008;NS=2504;DP=17868;EAS_AF=0.0546;AMR_AF=0.0821;AFR_AF=0.1989;EUR_AF=0.0795;SAS_AF=0.2157;AA=G|||;VT=SNP
12	110232684	rs11068311	G	A	100	PASS	AC=1448;AF=0.289137;AN=5008;NS=2504;DP=17522;EAS_AF=0.6835;AMR_AF=0.2493;AFR_AF=0.0968;EUR_AF=0.2823;SAS_AF=0.1779;AA=G|||;VT=SNP
12	110232723	rs11068312	T	G	100	PASS	AC=2338;AF=0.466853;AN=5008;NS=2504;DP=17864;EAS_AF=0.7688;AMR_AF=0.3703;AFR_AF=0.382;EUR_AF=0.3907;SAS_AF=0.4172;AA=T|||;VT=SNP
12	110233291	rs12578919	T	G	100	PASS	AC=798;AF=0.159345;AN=5008;NS=2504;DP=18911;EAS_AF=0.0516;AMR_AF=0.098;AFR_AF=0.2791;EUR_AF=0.0934;SAS_AF=0.2198;AA=G|||;VT=SNP
12	110233500	rs12578401	C	T	100	PASS	AC=780;AF=0.155751;AN=5008;NS=2504;DP=20884;EAS_AF=0.0506;AMR_AF=0.0951;AFR_AF=0.2678;EUR_AF=0.0934;SAS_AF=0.2198;AA=T|||;VT=SNP
12	110233526	rs10774900	A	G	100	PASS	AC=2148;AF=0.428914;AN=5008;NS=2504;DP=19420;EAS_AF=0.751;AMR_AF=0.3357;AFR_AF=0.2965;EUR_AF=0.3608;SAS_AF=0.4121;AA=G|||;VT=SNP
12	110233540	rs12579162	T	C	100	PASS	AC=664;AF=0.132588;AN=5008;NS=2504;DP=19202;EAS_AF=0.0506;AMR_AF=0.0807;AFR_AF=0.1997;EUR_AF=0.0795;SAS_AF=0.2178;AA=T|||;VT=SNP
12	110233861	rs12578908	A	G	100	PASS	AC=780;AF=0.155751;AN=5008;NS=2504;DP=17346;EAS_AF=0.0506;AMR_AF=0.0951;AFR_AF=0.2678;EUR_AF=0.0934;SAS_AF=0.2198;AA=G|||;VT=SNP
12	110234658	rs3742035	T	C	100	PASS	AC=1515;AF=0.302516;AN=5008;NS=2504;DP=18842;EAS_AF=0.7014;AMR_AF=0.2637;AFR_AF=0.0976;EUR_AF=0.2992;SAS_AF=0.1994;AA=T|||;VT=SNP
12	110234698	rs3825396	C	T	100	PASS	AC=679;AF=0.135583;AN=5008;NS=2504;DP=20570;EAS_AF=0.0486;AMR_AF=0.0807;AFR_AF=0.2126;EUR_AF=0.0795;SAS_AF=0.2178;AA=T|||;VT=SNP
12	110234707	rs192060971	T	C	100	PASS	AC=31;AF=0.0061901;AN=5008;NS=2504;DP=20157;EAS_AF=0.001;AMR_AF=0.0058;AFR_AF=0.0008;EUR_AF=0.0129;SAS_AF=0.0123;AA=T|||;VT=SNP
12	110234942	rs56365155	C	T	100	PASS	AC=227;AF=0.0453275;AN=5008;NS=2504;DP=19449;EAS_AF=0.0437;AMR_AF=0.0216;AFR_AF=0.056;EUR_AF=0.0338;SAS_AF=0.0613;AA=C|||;VT=SNP
12	110235170	rs138832175	G	T	100	PASS	AC=71;AF=0.0141773;AN=5008;NS=2504;DP=20027;EAS_AF=0;AMR_AF=0.0101;AFR_AF=0.0008;EUR_AF=0.0308;SAS_AF=0.0327;AA=G|||;VT=SNP
12	110235510	rs12579859	T	A	100	PASS	AC=780;AF=0.155751;AN=5008;NS=2504;DP=19922;EAS_AF=0.0486;AMR_AF=0.0951;AFR_AF=0.2685;EUR_AF=0.0934;SAS_AF=0.2209;AA=t|||;VT=SNP
12	110235632	rs12579553	A	G	100	PASS	AC=781;AF=0.15595;AN=5008;NS=2504;DP=18723;EAS_AF=0.0506;AMR_AF=0.0951;AFR_AF=0.2685;EUR_AF=0.0934;SAS_AF=0.2198;AA=G|||;VT=SNP
12	110236119	rs12301787	C	T	100	PASS	AC=544;AF=0.108626;AN=5008;NS=2504;DP=17407;EAS_AF=0.005;AMR_AF=0.0735;AFR_AF=0.2065;EUR_AF=0.0596;SAS_AF=0.1585;AA=C|||;VT=SNP
12	110237771	rs59596837	A	G	100	PASS	AC=2207;AF=0.440695;AN=5008;NS=2504;DP=14515;EAS_AF=0.2798;AMR_AF=0.438;AFR_AF=0.5681;EUR_AF=0.2406;SAS_AF=0.6421;AA=G|||;VT=SNP
12	110238077	rs4766486	G	T	100	PASS	AC=74;AF=0.0147764;AN=5008;NS=2504;DP=19762;EAS_AF=0;AMR_AF=0.0533;AFR_AF=0.0023;EUR_AF=0.0219;SAS_AF=0.0123;AA=G|||;VT=SNP
12	110238265	rs16940583	A	G	100	PASS	AC=780;AF=0.155751;AN=5008;NS=2504;DP=16659;EAS_AF=0.0506;AMR_AF=0.0951;AFR_AF=0.2678;EUR_AF=0.0934;SAS_AF=0.2198;AA=G|||;VT=SNP
12	110238302	rs3825395	A	G	100	PASS	AC=665;AF=0.132788;AN=5008;NS=2504;DP=17291;EAS_AF=0.0506;AMR_AF=0.0807;AFR_AF=0.2005;EUR_AF=0.0795;SAS_AF=0.2178;AA=A|||;VT=SNP
12	110238481	rs1344554	G	A	100	PASS	AC=526;AF=0.105032;AN=5008;NS=2504;DP=16886;EAS_AF=0.0278;AMR_AF=0.0764;AFR_AF=0.1717;EUR_AF=0.0447;SAS_AF=0.1769;AA=G|||;VT=SNP;EX_TARGET
12	110238487	rs3742034	A	G	100	PASS	AC=783;AF=0.15635;AN=5008;NS=2504;DP=16826;EAS_AF=0.0506;AMR_AF=0.0965;AFR_AF=0.2693;EUR_AF=0.0934;SAS_AF=0.2198;AA=G|||;VT=SNP;EX_TARGET
12	110239437	rs12302358	G	A	100	PASS	AC=761;AF=0.151957;AN=5008;NS=2504;DP=18900;EAS_AF=0.0506;AMR_AF=0.0879;AFR_AF=0.2693;EUR_AF=0.0795;SAS_AF=0.2178;AA=A|||;VT=SNP
12	110240127	rs73409817	G	A	100	PASS	AC=753;AF=0.150359;AN=5008;NS=2504;DP=13349;EAS_AF=0.0506;AMR_AF=0.0879;AFR_AF=0.2632;EUR_AF=0.0795;SAS_AF=0.2178;AA=G|||;VT=SNP
12	110240326	rs12425671	T	G	100	PASS	AC=1427;AF=0.284944;AN=5008;NS=2504;DP=17268;EAS_AF=0.7014;AMR_AF=0.2565;AFR_AF=0.0469;EUR_AF=0.2863;SAS_AF=0.1963;AA=t|||;VT=SNP
12	110240838	rs3825394	T	G	100	PASS	AC=3778;AF=0.754393;AN=5008;NS=2504;DP=20128;EAS_AF=0.9683;AMR_AF=0.7017;AFR_AF=0.7284;EUR_AF=0.5288;SAS_AF=0.8384;AA=G|||;VT=SNP;EX_TARGET
12	110241445	rs61943774	G	A	100	PASS	AC=1459;AF=0.291334;AN=5008;NS=2504;DP=15137;EAS_AF=0.2292;AMR_AF=0.3444;AFR_AF=0.3215;EUR_AF=0.1501;SAS_AF=0.4223;AA=g|||;VT=SNP
12	110241683	rs11068375	G	A	100	PASS	AC=1411;AF=0.281749;AN=5008;NS=2504;DP=21380;EAS_AF=0.6875;AMR_AF=0.255;AFR_AF=0.0469;EUR_AF=0.2863;SAS_AF=0.1953;AA=G|||;VT=SNP
12	110241818	rs11068376	T	G	100	PASS	AC=1412;AF=0.281949;AN=5008;NS=2504;DP=18154;EAS_AF=0.6885;AMR_AF=0.255;AFR_AF=0.0469;EUR_AF=0.2863;SAS_AF=0.1953;AA=T|||;VT=SNP
12	110241825	rs61243153	G	A	100	PASS	AC=212;AF=0.0423323;AN=5008;NS=2504;DP=18162;EAS_AF=0;AMR_AF=0.036;AFR_AF=0.0696;EUR_AF=0.0298;SAS_AF=0.0665;AA=G|||;VT=SNP
12	110242377	rs10850781	G	A	100	PASS	AC=1456;AF=0.290735;AN=5008;NS=2504;DP=20538;EAS_AF=0.6885;AMR_AF=0.2579;AFR_AF=0.0794;EUR_AF=0.2863;SAS_AF=0.1943;AA=G|||;VT=SNP
12	110242581	rs56314945	A	G	100	PASS	AC=2161;AF=0.43151;AN=5008;NS=2504;DP=20080;EAS_AF=0.2798;AMR_AF=0.428;AFR_AF=0.5477;EUR_AF=0.2286;SAS_AF=0.6421;AA=A|||;VT=SNP
12	110242602	rs12309043	T	C	100	PASS	AC=325;AF=0.0648962;AN=5008;NS=2504;DP=20728;EAS_AF=0.0456;AMR_AF=0.0274;AFR_AF=0.1248;EUR_AF=0.0348;SAS_AF=0.0613;AA=C|||;VT=SNP
12	110242933	rs10850783	A	C	100	PASS	AC=3640;AF=0.726837;AN=5008;NS=2504;DP=21399;EAS_AF=0.9683;AMR_AF=0.6931;AFR_AF=0.6278;EUR_AF=0.5278;SAS_AF=0.8405;AA=C|||;VT=SNP
12	110243025	rs75955159	G	A	100	PASS	AC=25;AF=0.00499201;AN=5008;NS=2504;DP=21452;EAS_AF=0;AMR_AF=0.0086;AFR_AF=0.0023;EUR_AF=0.0139;SAS_AF=0.002;AA=G|||;VT=SNP
12	110243080	rs1558882	C	G	100	PASS	AC=2967;AF=0.592452;AN=5008;NS=2504;DP=20531;EAS_AF=0.9177;AMR_AF=0.6124;AFR_AF=0.4221;EUR_AF=0.4493;SAS_AF=0.6207;AA=G|||;VT=SNP
12	110243558	rs73409821	C	A	100	PASS	AC=655;AF=0.130791;AN=5008;NS=2504;DP=20200;EAS_AF=0.0506;AMR_AF=0.0807;AFR_AF=0.2035;EUR_AF=0.0785;SAS_AF=0.2045;AA=C|||;VT=SNP
12	110243692	rs74530083	A	G	100	PASS	AC=732;AF=0.146166;AN=5008;NS=2504;DP=18787;EAS_AF=0.0506;AMR_AF=0.0865;AFR_AF=0.2579;EUR_AF=0.0795;SAS_AF=0.2045;AA=G|||;VT=SNP
12	110243764	rs73409822	G	A	100	PASS	AC=438;AF=0.0874601;AN=5008;NS=2504;DP=19914;EAS_AF=0.0456;AMR_AF=0.0576;AFR_AF=0.1339;EUR_AF=0.0626;SAS_AF=0.1145;AA=G|||;VT=SNP
12	110243929	rs145804500	G	C	100	PASS	AC=122;AF=0.024361;AN=5008;NS=2504;DP=19600;EAS_AF=0.005;AMR_AF=0.0202;AFR_AF=0.0008;EUR_AF=0.0139;SAS_AF=0.09;AA=G|||;VT=SNP
12	110243950	rs73409825	T	A	100	PASS	AC=441;AF=0.0880591;AN=5008;NS=2504;DP=17933;EAS_AF=0.0456;AMR_AF=0.0576;AFR_AF=0.1354;EUR_AF=0.0626;SAS_AF=0.1155;AA=T|||;VT=SNP
12	110244283	rs12311330	T	C	100	PASS	AC=843;AF=0.168331;AN=5008;NS=2504;DP=13319;EAS_AF=0.1091;AMR_AF=0.0879;AFR_AF=0.295;EUR_AF=0.0775;SAS_AF=0.2086;AA=T|||;VT=SNP
12	110244295	rs12307018	C	T	100	PASS	AC=550;AF=0.109824;AN=5008;NS=2504;DP=13095;EAS_AF=0.0446;AMR_AF=0.0634;AFR_AF=0.2156;EUR_AF=0.0616;SAS_AF=0.1166;AA=C|||;VT=SNP
12	110244300	rs12301730	G	A	100	PASS	AC=580;AF=0.115815;AN=5008;NS=2504;DP=13290;EAS_AF=0.0446;AMR_AF=0.0648;AFR_AF=0.2375;EUR_AF=0.0616;SAS_AF=0.1166;AA=G|||;VT=SNP
12	110244942	rs142257763	G	A	100	PASS	AC=85;AF=0.0169728;AN=5008;NS=2504;DP=14224;EAS_AF=0.001;AMR_AF=0.0173;AFR_AF=0.0076;EUR_AF=0.0497;SAS_AF=0.0123;AA=G|||;VT=SNP
12	110245013	rs144816007	G	A	100	PASS	AC=218;AF=0.0435304;AN=5008;NS=2504;DP=13766;EAS_AF=0.0437;AMR_AF=0.0259;AFR_AF=0.0567;EUR_AF=0.0328;SAS_AF=0.0491;AA=A|||;VT=SNP
12	110245396	rs60879438	G	A	100	PASS	AC=727;AF=0.145168;AN=5008;NS=2504;DP=18889;EAS_AF=0.0506;AMR_AF=0.0893;AFR_AF=0.2519;EUR_AF=0.0765;SAS_AF=0.2086;AA=G|||;VT=SNP
12	110245588	rs1861809	A	G	100	PASS	AC=3808;AF=0.760383;AN=5008;NS=2504;DP=18973;EAS_AF=0.9673;AMR_AF=0.7017;AFR_AF=0.792;EUR_AF=0.5179;SAS_AF=0.7955;AA=G|||;VT=SNP
12	110246369	rs3742032	A	G	100	PASS	AC=3809;AF=0.760583;AN=5008;NS=2504;DP=17666;EAS_AF=0.9673;AMR_AF=0.7017;AFR_AF=0.7927;EUR_AF=0.5179;SAS_AF=0.7955;AA=A|||;VT=SNP
12	110246383	rs3742031	T	C	100	PASS	AC=1651;AF=0.329673;AN=5008;NS=2504;DP=18232;EAS_AF=0.7083;AMR_AF=0.268;AFR_AF=0.2186;EUR_AF=0.2922;SAS_AF=0.1718;AA=t|||;VT=SNP
12	110247424	rs11068414	G	A	100	PASS	AC=1416;AF=0.282748;AN=5008;NS=2504;DP=17649;EAS_AF=0.7083;AMR_AF=0.2478;AFR_AF=0.0635;EUR_AF=0.2783;SAS_AF=0.1697;AA=G|||;VT=SNP
12	110248089	rs10850800	A	G	100	PASS	AC=1487;AF=0.296925;AN=5008;NS=2504;DP=22834;EAS_AF=0.7083;AMR_AF=0.2536;AFR_AF=0.1142;EUR_AF=0.2783;SAS_AF=0.1697;AA=A|||;VT=SNP
12	110248849	rs11068420	T	G	100	PASS	AC=1488;AF=0.297125;AN=5008;NS=2504;DP=19936;EAS_AF=0.7093;AMR_AF=0.2536;AFR_AF=0.1142;EUR_AF=0.2783;SAS_AF=0.1697;AA=N|||;VT=SNP
12	110248945	rs10850801	A	G	100	PASS	AC=3811;AF=0.760982;AN=5008;NS=2504;DP=19028;EAS_AF=0.9673;AMR_AF=0.7017;AFR_AF=0.7935;EUR_AF=0.5179;SAS_AF=0.7965;AA=-|||;VT=SNP
12	110249076	rs74985541	C	T	100	PASS	AC=250;AF=0.0499201;AN=5008;NS=2504;DP=19888;EAS_AF=0.0446;AMR_AF=0.0432;AFR_AF=0.0598;EUR_AF=0.0636;SAS_AF=0.0327;AA=N|||;VT=SNP
12	110250587	rs16939725	A	G	100	PASS	AC=338;AF=0.067492;AN=5008;NS=2504;DP=23730;EAS_AF=0.0466;AMR_AF=0.0259;AFR_AF=0.1392;EUR_AF=0.0368;SAS_AF=0.0532;AA=G|||;VT=SNP
12	110251079	rs149635002	G	T	100	PASS	AC=21;AF=0.00419329;AN=5008;NS=2504;DP=16442;EAS_AF=0;AMR_AF=0.0058;AFR_AF=0.0023;EUR_AF=0.0109;SAS_AF=0.0031;AA=G|||;VT=SNP
12	110252547	rs3742030	G	A	100	PASS	AC=218;AF=0.0435304;AN=5008;NS=2504;DP=15592;EAS_AF=0.0456;AMR_AF=0.0216;AFR_AF=0.0552;EUR_AF=0.0348;SAS_AF=0.0501;AA=g|||;VT=SNP;EX_TARGET
12	110252569	rs56092423	C	A	100	PASS	AC=12;AF=0.00239617;AN=5008;NS=2504;DP=15170;EAS_AF=0;AMR_AF=0;AFR_AF=0.0008;EUR_AF=0.0089;SAS_AF=0.002;AA=c|||;VT=SNP;EX_TARGET
12	110253046	rs61943778	C	T	100	PASS	AC=244;AF=0.048722;AN=5008;NS=2504;DP=21450;EAS_AF=0.0298;AMR_AF=0.0461;AFR_AF=0.0227;EUR_AF=0.0199;SAS_AF=0.135;AA=C|||;VT=SNP
12	110253771	rs74707165	C	G	100	PASS	AC=15;AF=0.00299521;AN=5008;NS=2504;DP=18147;EAS_AF=0;AMR_AF=0.0043;AFR_AF=0;EUR_AF=0.0089;SAS_AF=0.0031;AA=C|||;VT=SNP
12	110253781	rs76633053	G	A	100	PASS	AC=218;AF=0.0435304;AN=5008;NS=2504;DP=17906;EAS_AF=0.0456;AMR_AF=0.0216;AFR_AF=0.0552;EUR_AF=0.0348;SAS_AF=0.0501;AA=G|||;VT=SNP
12	110254457	rs1974725	A	C	100	PASS	AC=3812;AF=0.761182;AN=5008;NS=2504;DP=17803;EAS_AF=0.9484;AMR_AF=0.6888;AFR_AF=0.8056;EUR_AF=0.5199;SAS_AF=0.8078;AA=C|||;VT=SNP
12	110254946	rs146771300	T	C	100	PASS	AC=17;AF=0.00339457;AN=5008;NS=2504;DP=18675;EAS_AF=0;AMR_AF=0.0043;AFR_AF=0;EUR_AF=0.0089;SAS_AF=0.0051;AA=T|||;VT=SNP
12	110254970	rs11068434	T	G	100	PASS	AC=1434;AF=0.286342;AN=5008;NS=2504;DP=19058;EAS_AF=0.7093;AMR_AF=0.2839;AFR_AF=0.0613;EUR_AF=0.2803;SAS_AF=0.1626;AA=T|||;VT=SNP
12	110255127	rs76067239	C	G	100	PASS	AC=210;AF=0.0419329;AN=5008;NS=2504;DP=18674;EAS_AF=0;AMR_AF=0.036;AFR_AF=0.0787;EUR_AF=0.0249;SAS_AF=0.0573;AA=C|||;VT=SNP
12	110256102	rs76962249	G	A	100	PASS	AC=129;AF=0.0257588;AN=5008;NS=2504;DP=20160;EAS_AF=0.0069;AMR_AF=0.0187;AFR_AF=0.0008;EUR_AF=0.0139;SAS_AF=0.0961;AA=G|||;VT=SNP
12	110256325	rs79762876	G	T	100	PASS	AC=211;AF=0.0421326;AN=5008;NS=2504;DP=17959;EAS_AF=0.0456;AMR_AF=0.0216;AFR_AF=0.0507;EUR_AF=0.0338;SAS_AF=0.0501;AA=G|||;VT=SNP
12	110257504	rs10744892	T	C	100	PASS	AC=1574;AF=0.314297;AN=5008;NS=2504;DP=19622;EAS_AF=0.7024;AMR_AF=0.2954;AFR_AF=0.1657;EUR_AF=0.2813;SAS_AF=0.1626;AA=T|||;VT=SNP
12	110257529	rs10744893	A	G	100	PASS	AC=1682;AF=0.335863;AN=5008;NS=2504;DP=19500;EAS_AF=0.7024;AMR_AF=0.3055;AFR_AF=0.2292;EUR_AF=0.2952;SAS_AF=0.1656;AA=G|||;VT=SNP
12	110258109	rs28619554	G	A	100	PASS	AC=1593;AF=0.318091;AN=5008;NS=2504;DP=16717;EAS_AF=0.7024;AMR_AF=0.2983;AFR_AF=0.1657;EUR_AF=0.2942;SAS_AF=0.1667;AA=G|||;VT=SNP
12	110258429	rs140980450	G	A	100	PASS	AC=45;AF=0.00898562;AN=5008;NS=2504;DP=13936;EAS_AF=0;AMR_AF=0.0173;AFR_AF=0.0023;EUR_AF=0.0288;SAS_AF=0.001;AA=g|||;VT=SNP
12	110259420	rs10850813	C	T	100	PASS	AC=1422;AF=0.283946;AN=5008;NS=2504;DP=19105;EAS_AF=0.6994;AMR_AF=0.2839;AFR_AF=0.0613;EUR_AF=0.2783;SAS_AF=0.1626;AA=C|||;VT=SNP
12	110259851	rs58118359	G	A	100	PASS	AC=301;AF=0.0601038;AN=5008;NS=2504;DP=17206;EAS_AF=0.001;AMR_AF=0.0389;AFR_AF=0.1452;EUR_AF=0.0249;SAS_AF=0.0573;AA=G|||;VT=SNP
12	110260702	rs7971845	C	G	100	PASS	AC=2174;AF=0.434105;AN=5008;NS=2504;DP=22865;EAS_AF=0.2222;AMR_AF=0.3876;AFR_AF=0.6271;EUR_AF=0.2247;SAS_AF=0.6401;AA=C|||;VT=SNP
12	110261375	rs12370663	G	A	100	PASS	AC=1530;AF=0.305511;AN=5008;NS=2504;DP=20206;EAS_AF=0.7103;AMR_AF=0.2896;AFR_AF=0.1271;EUR_AF=0.2803;SAS_AF=0.1667;AA=G|||;VT=SNP
12	110261767	rs117187014	C	T	100	PASS	AC=767;AF=0.153155;AN=5008;NS=2504;DP=18821;EAS_AF=0.1915;AMR_AF=0.2205;AFR_AF=0.0144;EUR_AF=0.1054;SAS_AF=0.3027;AA=c|||;VT=SNP
12	110261849	rs148749555	C	A	100	PASS	AC=44;AF=0.00878594;AN=5008;NS=2504;DP=17025;EAS_AF=0;AMR_AF=0.0187;AFR_AF=0.0023;EUR_AF=0.0278;SAS_AF=0;AA=C|||;VT=SNP
12	110262021	rs144685716	C	A	100	PASS	AC=131;AF=0.0261581;AN=5008;NS=2504;DP=15887;EAS_AF=0.001;AMR_AF=0.0159;AFR_AF=0.0507;EUR_AF=0.0308;SAS_AF=0.0215;AA=C|||;VT=SNP
12	110262154	rs61940870	T	A	100	PASS	AC=1529;AF=0.305312;AN=5008;NS=2504;DP=17748;EAS_AF=0.1687;AMR_AF=0.3213;AFR_AF=0.3222;EUR_AF=0.174;SAS_AF=0.547;AA=T|||;VT=SNP
12	110262304	rs113241211	T	C	100	PASS	AC=156;AF=0.0311502;AN=5008;NS=2504;DP=15377;EAS_AF=0.0069;AMR_AF=0.0216;AFR_AF=0.0469;EUR_AF=0.0129;SAS_AF=0.0603;AA=T|||;VT=SNP
12	110262660	rs10774911	G	C	100	PASS	AC=1618;AF=0.323083;AN=5008;NS=2504;DP=15984;EAS_AF=0.7103;AMR_AF=0.3026;AFR_AF=0.1732;EUR_AF=0.2942;SAS_AF=0.1708;AA=C|||;VT=SNP
12	110262808	rs10774912	T	C	100	PASS	AC=1612;AF=0.321885;AN=5008;NS=2504;DP=14308;EAS_AF=0.7113;AMR_AF=0.3156;AFR_AF=0.174;EUR_AF=0.2813;SAS_AF=0.1667;AA=T|||;VT=SNP
12	110264165	rs2338568	C	G	100	PASS	AC=3774;AF=0.753594;AN=5008;NS=2504;DP=18112;EAS_AF=0.9325;AMR_AF=0.683;AFR_AF=0.8041;EUR_AF=0.506;SAS_AF=0.8057;AA=G|||;VT=SNP
12	110264903	rs4565962	G	A	100	PASS	AC=1458;AF=0.291134;AN=5008;NS=2504;DP=20453;EAS_AF=0.1667;AMR_AF=0.3199;AFR_AF=0.2829;EUR_AF=0.172;SAS_AF=0.5327;AA=G|||;VT=SNP
12	110265455	rs80083029	G	A	100	PASS	AC=1692;AF=0.337859;AN=5008;NS=2504;DP=27464;EAS_AF=0.6964;AMR_AF=0.3256;AFR_AF=0.2065;EUR_AF=0.3062;SAS_AF=0.1871;AA=A|||;VT=SNP
12	110265703	rs4766632	G	A	100	PASS	AC=4228;AF=0.844249;AN=5008;NS=2504;DP=24402;EAS_AF=0.9931;AMR_AF=0.83;AFR_AF=0.7731;EUR_AF=0.7455;SAS_AF=0.8988;AA=A|||;VT=SNP
12	110266275	rs4766633	G	A	100	PASS	AC=2005;AF=0.400359;AN=5008;NS=2504;DP=19183;EAS_AF=0.2153;AMR_AF=0.4942;AFR_AF=0.3351;EUR_AF=0.4056;SAS_AF=0.6074;AA=G|||;VT=SNP
12	110266430	rs73202462	G	A	100	PASS	AC=23;AF=0.00459265;AN=5008;NS=2504;DP=21527;EAS_AF=0;AMR_AF=0.0072;AFR_AF=0;EUR_AF=0.0149;SAS_AF=0.0031;AA=G|||;VT=SNP
12	110267855	rs11068480	G	A	100	PASS	AC=2195;AF=0.438299;AN=5008;NS=2504;DP=19014;EAS_AF=0.2381;AMR_AF=0.4712;AFR_AF=0.4561;EUR_AF=0.4642;SAS_AF=0.5706;AA=G|||;VT=SNP
12	110269516	rs77877120	C	A	100	PASS	AC=500;AF=0.0998403;AN=5008;NS=2504;DP=20179;EAS_AF=0.0417;AMR_AF=0.0447;AFR_AF=0.2466;EUR_AF=0.0557;SAS_AF=0.046;AA=A|||;VT=SNP
12	110270449	rs76088085	C	A	100	PASS	AC=508;AF=0.101438;AN=5008;NS=2504;DP=11433;EAS_AF=0.0784;AMR_AF=0.2248;AFR_AF=0.028;EUR_AF=0.17;SAS_AF=0.0665;AA=C|||;VT=SNP
12	110270665	rs537018372	G	A	100	PASS	AC=44;AF=0.00878594;AN=5008;NS=2504;DP=7418;EAS_AF=0;AMR_AF=0.0202;AFR_AF=0.0008;EUR_AF=0.0139;SAS_AF=0.0153;AA=G|||;VT=SNP
12	110270953	rs4635144	A	G	100	PASS	AC=3402;AF=0.679313;AN=5008;NS=2504;DP=8309;EAS_AF=0.2946;AMR_AF=0.7176;AFR_AF=0.9667;EUR_AF=0.5666;SAS_AF=0.7761;AA=G|||;VT=SNP
12	110271351	rs7303725	A	G	100	PASS	AC=3403;AF=0.679513;AN=5008;NS=2504;DP=6379;EAS_AF=0.2937;AMR_AF=0.7205;AFR_AF=0.9667;EUR_AF=0.5666;SAS_AF=0.7761;AA=G|||;VT=SNP
12	110271384	rs78776966	C	T	100	PASS	AC=554;AF=0.110623;AN=5008;NS=2504;DP=8558;EAS_AF=0.0417;AMR_AF=0.0447;AFR_AF=0.2716;EUR_AF=0.0557;SAS_AF=0.0675;AA=C|||;VT=SNP
12	110271899	rs10850830	C	T	100	PASS	AC=2386;AF=0.476438;AN=5008;NS=2504;DP=16230;EAS_AF=0.248;AMR_AF=0.6196;AFR_AF=0.4433;EUR_AF=0.4911;SAS_AF=0.6401;AA=C|||;VT=SNP
12	110272047	rs73417506	G	A	100	PASS	AC=432;AF=0.086262;AN=5008;NS=2504;DP=15745;EAS_AF=0.002;AMR_AF=0.0447;AFR_AF=0.2277;EUR_AF=0.0298;SAS_AF=0.0695;AA=G|||;VT=SNP
12	110272122	rs4357754	C	A	100	PASS	AC=2414;AF=0.482029;AN=5008;NS=2504;DP=13556;EAS_AF=0.251;AMR_AF=0.6196;AFR_AF=0.4622;EUR_AF=0.4911;SAS_AF=0.6401;AA=C|||;VT=SNP
12	110272635	rs76219614	G	T	100	PASS	AC=92;AF=0.0183706;AN=5008;NS=2504;DP=15765;EAS_AF=0;AMR_AF=0.0288;AFR_AF=0.0076;EUR_AF=0.0527;SAS_AF=0.0092;AA=G|||;VT=SNP
12	110273040	rs77392583	C	G	100	PASS	AC=264;AF=0.0527157;AN=5008;NS=2504;DP=19459;EAS_AF=0.002;AMR_AF=0.0216;AFR_AF=0.1233;EUR_AF=0.0189;SAS_AF=0.0665;AA=C|||;VT=SNP
12	110273063	rs73202463	T	C	100	PASS	AC=67;AF=0.0133786;AN=5008;NS=2504;DP=18994;EAS_AF=0;AMR_AF=0.0187;AFR_AF=0.0015;EUR_AF=0.0398;SAS_AF=0.0123;AA=T|||;VT=SNP
12	110273475	rs80005999	G	C	100	PASS	AC=210;AF=0.0419329;AN=5008;NS=2504;DP=15281;EAS_AF=0.001;AMR_AF=0.0216;AFR_AF=0.1059;EUR_AF=0.0318;SAS_AF=0.0225;AA=G|||;VT=SNP
12	110273916	rs12814815	T	C	100	PASS	AC=2395;AF=0.478235;AN=5008;NS=2504;DP=18826;EAS_AF=0.252;AMR_AF=0.634;AFR_AF=0.4251;EUR_AF=0.492;SAS_AF=0.6585;AA=T|||;VT=SNP
12	110274145	rs141431850	G	A	100	PASS	AC=263;AF=0.052516;AN=5008;NS=2504;DP=17409;EAS_AF=0.003;AMR_AF=0.0216;AFR_AF=0.1218;EUR_AF=0.0189;SAS_AF=0.0665;AA=G|||;VT=SNP
12	110274374	rs4766634	G	T	100	PASS	AC=2402;AF=0.479633;AN=5008;NS=2504;DP=16927;EAS_AF=0.249;AMR_AF=0.6196;AFR_AF=0.4539;EUR_AF=0.492;SAS_AF=0.6401;AA=G|||;VT=SNP
12	110274445	rs6606741	G	T	100	PASS	AC=508;AF=0.101438;AN=5008;NS=2504;DP=16251;EAS_AF=0.0407;AMR_AF=0.036;AFR_AF=0.2549;EUR_AF=0.0447;SAS_AF=0.0613;AA=G|||;VT=SNP
12	110274516	rs75286072	T	C	100	PASS	AC=54;AF=0.0107827;AN=5008;NS=2504;DP=15377;EAS_AF=0;AMR_AF=0.0202;AFR_AF=0.0008;EUR_AF=0.0258;SAS_AF=0.0133;AA=T|||;VT=SNP
12	110275168	rs78045296	C	T	100	PASS	AC=89;AF=0.0177716;AN=5008;NS=2504;DP=21001;EAS_AF=0.002;AMR_AF=0.0072;AFR_AF=0.0008;EUR_AF=0.0169;SAS_AF=0.0654;AA=C|||;VT=SNP
12	110275231	rs56183580	A	C	100	PASS	AC=443;AF=0.0884585;AN=5008;NS=2504;DP=20973;EAS_AF=0.0407;AMR_AF=0.036;AFR_AF=0.2042;EUR_AF=0.0437;SAS_AF=0.0644;AA=A|||;VT=SNP
12	110275302	rs59845002	C	T	100	PASS	AC=456;AF=0.0910543;AN=5008;NS=2504;DP=18652;EAS_AF=0.002;AMR_AF=0.0403;AFR_AF=0.2481;EUR_AF=0.0298;SAS_AF=0.0695;AA=N|||;VT=SNP
12	110275433	rs76456236	T	C	100	PASS	AC=89;AF=0.0177716;AN=5008;NS=2504;DP=21126;EAS_AF=0.002;AMR_AF=0.0072;AFR_AF=0.0008;EUR_AF=0.0169;SAS_AF=0.0654;AA=t|||;VT=SNP
12	110275944	rs117487866	A	C	100	PASS	AC=35;AF=0.00698882;AN=5008;NS=2504;DP=16955;EAS_AF=0;AMR_AF=0.0144;AFR_AF=0;EUR_AF=0.0209;SAS_AF=0.0041;AA=A|||;VT=SNP
12	110276052	rs11068517	A	C	100	PASS	AC=521;AF=0.104034;AN=5008;NS=2504;DP=18685;EAS_AF=0.0407;AMR_AF=0.0389;AFR_AF=0.2602;EUR_AF=0.0447;SAS_AF=0.0654;AA=A|||;VT=SNP
12	110276079	rs7139451	A	T	100	PASS	AC=2938;AF=0.586661;AN=5008;NS=2504;DP=18707;EAS_AF=0.2907;AMR_AF=0.6614;AFR_AF=0.7262;EUR_AF=0.5358;SAS_AF=0.7025;AA=T|||;VT=SNP
12	110276477	rs10850834	A	G	100	PASS	AC=2376;AF=0.474441;AN=5008;NS=2504;DP=17094;EAS_AF=0.248;AMR_AF=0.6167;AFR_AF=0.4228;EUR_AF=0.4911;SAS_AF=0.6595;AA=A|||;VT=SNP
12	110276689	rs7963600	A	C	100	PASS	AC=3371;AF=0.673123;AN=5008;NS=2504;DP=11671;EAS_AF=0.2837;AMR_AF=0.6974;AFR_AF=0.966;EUR_AF=0.5656;SAS_AF=0.772;AA=C|||;VT=SNP
12	110276712	rs12425368	C	A	100	PASS	AC=2849;AF=0.56889;AN=5008;NS=2504;DP=12772;EAS_AF=0.3274;AMR_AF=0.6455;AFR_AF=0.6369;EUR_AF=0.5358;SAS_AF=0.7055;AA=A|||;VT=SNP
12	110276914	rs4766635	C	T	100	PASS	AC=3416;AF=0.682109;AN=5008;NS=2504;DP=15315;EAS_AF=0.3046;AMR_AF=0.696;AFR_AF=0.9818;EUR_AF=0.5656;SAS_AF=0.7761;AA=T|||;VT=SNP
12	110277300	rs10850835	T	A	100	PASS	AC=3047;AF=0.608427;AN=5008;NS=2504;DP=16963;EAS_AF=0.3056;AMR_AF=0.6326;AFR_AF=0.8381;EUR_AF=0.504;SAS_AF=0.7004;AA=A|||;VT=SNP
12	110277387	rs10850836	C	T	100	PASS	AC=2113;AF=0.421925;AN=5008;NS=2504;DP=15731;EAS_AF=0.2619;AMR_AF=0.5576;AFR_AF=0.2852;EUR_AF=0.4602;SAS_AF=0.636;AA=C|||;VT=SNP
12	110277997	rs146167088	C	T	100	PASS	AC=29;AF=0.00579073;AN=5008;NS=2504;DP=18546;EAS_AF=0;AMR_AF=0.0101;AFR_AF=0.0008;EUR_AF=0.0129;SAS_AF=0.0082;AA=C|||;VT=SNP
12	110278696	rs6606742	G	A	100	PASS	AC=2702;AF=0.539537;AN=5008;NS=2504;DP=20019;EAS_AF=0.3046;AMR_AF=0.6023;AFR_AF=0.5983;EUR_AF=0.501;SAS_AF=0.6973;AA=G|||;VT=SNP
12	110278812	rs10850838	C	T	100	PASS	AC=1445;AF=0.288538;AN=5008;NS=2504;DP=19157;EAS_AF=0.1081;AMR_AF=0.317;AFR_AF=0.4349;EUR_AF=0.325;SAS_AF=0.2188;AA=T|||;VT=SNP
12	110279179	rs6606743	G	A	100	PASS	AC=2684;AF=0.535942;AN=5008;NS=2504;DP=19044;EAS_AF=0.3046;AMR_AF=0.6023;AFR_AF=0.584;EUR_AF=0.501;SAS_AF=0.6984;AA=G|||;VT=SNP
12	110279658	rs147564905	C	T	100	PASS	AC=117;AF=0.0233626;AN=5008;NS=2504;DP=17512;EAS_AF=0.0188;AMR_AF=0.0216;AFR_AF=0.0008;EUR_AF=0.0169;SAS_AF=0.0665;AA=C|||;VT=SNP
12	110279866	rs10774932	A	G	100	PASS	AC=2701;AF=0.539337;AN=5008;NS=2504;DP=14703;EAS_AF=0.3046;AMR_AF=0.6023;AFR_AF=0.5968;EUR_AF=0.501;SAS_AF=0.6984;AA=A|||;VT=SNP
12	110281053	rs112866013	C	A	100	PASS	AC=665;AF=0.132788;AN=5008;NS=2504;DP=21110;EAS_AF=0;AMR_AF=0.098;AFR_AF=0.3064;EUR_AF=0.1153;SAS_AF=0.0777;AA=A|||;VT=SNP
12	110283382	rs12316750	A	G	100	PASS	AC=427;AF=0.0852636;AN=5008;NS=2504;DP=18330;EAS_AF=0;AMR_AF=0.0836;AFR_AF=0.1346;EUR_AF=0.1163;SAS_AF=0.0757;AA=A|||;VT=SNP
12	110283557	rs188481646	G	T	100	PASS	AC=38;AF=0.00758786;AN=5008;NS=2504;DP=17879;EAS_AF=0;AMR_AF=0.0072;AFR_AF=0.0008;EUR_AF=0.0209;SAS_AF=0.0112;AA=G|||;VT=SNP
12	110283558	rs192132943	G	T	100	PASS	AC=38;AF=0.00758786;AN=5008;NS=2504;DP=17831;EAS_AF=0;AMR_AF=0.0072;AFR_AF=0.0008;EUR_AF=0.0209;SAS_AF=0.0112;AA=G|||;VT=SNP
12	110284149	rs4766636	G	T	100	PASS	AC=1597;AF=0.31889;AN=5008;NS=2504;DP=19230;EAS_AF=0.1716;AMR_AF=0.3401;AFR_AF=0.3336;EUR_AF=0.2495;SAS_AF=0.5072;AA=G|||;VT=SNP
12	110284465	rs7310287	T	C	100	PASS	AC=168;AF=0.0335463;AN=5008;NS=2504;DP=19276;EAS_AF=0.001;AMR_AF=0.0432;AFR_AF=0.003;EUR_AF=0.0656;SAS_AF=0.0685;AA=T|||;VT=SNP
12	110285646	rs4525299	A	G	100	PASS	AC=3449;AF=0.688698;AN=5008;NS=2504;DP=18608;EAS_AF=0.3323;AMR_AF=0.7176;AFR_AF=0.8933;EUR_AF=0.6571;SAS_AF=0.7914;AA=G|||;VT=SNP
12	110285775	rs7308238	C	A	100	PASS	AC=2018;AF=0.402955;AN=5008;NS=2504;DP=16954;EAS_AF=0.1796;AMR_AF=0.4294;AFR_AF=0.4334;EUR_AF=0.3946;SAS_AF=0.5818;AA=C|||;VT=SNP
12	110289501	rs7304559	T	G	100	PASS	AC=2756;AF=0.550319;AN=5008;NS=2504;DP=15644;EAS_AF=0.1627;AMR_AF=0.6758;AFR_AF=0.6808;EUR_AF=0.5616;SAS_AF=0.6728;AA=G|||;VT=SNP
12	110290073	rs1055794	G	A	100	PASS	AC=3320;AF=0.662939;AN=5008;NS=2504;DP=15462;EAS_AF=0.2817;AMR_AF=0.7233;AFR_AF=0.9342;EUR_AF=0.6054;SAS_AF=0.7055;AA=A|||;VT=SNP
12	110291052	rs12313721	G	A	100	PASS	AC=370;AF=0.0738818;AN=5008;NS=2504;DP=18827;EAS_AF=0;AMR_AF=0.0764;AFR_AF=0.1089;EUR_AF=0.1034;SAS_AF=0.0706;AA=G|||;VT=SNP
12	110291561	rs9645837	T	A	100	PASS	AC=2206;AF=0.440495;AN=5008;NS=2504;DP=11853;EAS_AF=0.1627;AMR_AF=0.5865;AFR_AF=0.4425;EUR_AF=0.4583;SAS_AF=0.6022;AA=T|||;VT=SNP
12	110291572	rs9645838	A	G	100	PASS	AC=2774;AF=0.553914;AN=5008;NS=2504;DP=11377;EAS_AF=0.1627;AMR_AF=0.683;AFR_AF=0.68;EUR_AF=0.5726;SAS_AF=0.6759;AA=A|||;VT=SNP
12	110291839	rs148941856	C	T	100	PASS	AC=125;AF=0.0249601;AN=5008;NS=2504;DP=10996;EAS_AF=0.0179;AMR_AF=0.0216;AFR_AF=0.0061;EUR_AF=0.0169;SAS_AF=0.0685;AA=C|||;VT=SNP
12	110292155	rs4766637	A	C	100	PASS	AC=2576;AF=0.514377;AN=5008;NS=2504;DP=10715;EAS_AF=0.1627;AMR_AF=0.6628;AFR_AF=0.5514;EUR_AF=0.5616;SAS_AF=0.6728;AA=A|||;VT=SNP
12	110292513	rs10850883	G	A	100	PASS	AC=2588;AF=0.516773;AN=5008;NS=2504;DP=18953;EAS_AF=0.1627;AMR_AF=0.6628;AFR_AF=0.5605;EUR_AF=0.5616;SAS_AF=0.6728;AA=G|||;VT=SNP
12	110292849	rs11838280	C	T	100	PASS	AC=348;AF=0.0694888;AN=5008;NS=2504;DP=17706;EAS_AF=0;AMR_AF=0.0749;AFR_AF=0.093;EUR_AF=0.1034;SAS_AF=0.0706;AA=C|||;VT=SNP
12	110293678	rs3782893	G	C	100	PASS	AC=2773;AF=0.553714;AN=5008;NS=2504;DP=20305;EAS_AF=0.1627;AMR_AF=0.6816;AFR_AF=0.68;EUR_AF=0.5726;SAS_AF=0.6759;AA=C|||;VT=SNP
12	110294902	rs12423752	T	C	100	PASS	AC=561;AF=0.112021;AN=5008;NS=2504;DP=23456;EAS_AF=0.004;AMR_AF=0.3588;AFR_AF=0.0136;EUR_AF=0.2187;SAS_AF=0.0716;AA=T|||;VT=SNP
12	110295769	rs321725	G	A	100	PASS	AC=39;AF=0.00778754;AN=5008;NS=2504;DP=19690;EAS_AF=0;AMR_AF=0.0202;AFR_AF=0.0015;EUR_AF=0.0219;SAS_AF=0.001;AA=G|||;VT=SNP
12	110295897	rs73202468	A	C	100	PASS	AC=348;AF=0.0694888;AN=5008;NS=2504;DP=23151;EAS_AF=0;AMR_AF=0.0749;AFR_AF=0.093;EUR_AF=0.1034;SAS_AF=0.0706;AA=A|||;VT=SNP
12	110296095	rs4766488	G	C	100	PASS	AC=3133;AF=0.625599;AN=5008;NS=2504;DP=21771;EAS_AF=0.2827;AMR_AF=0.7104;AFR_AF=0.7988;EUR_AF=0.6054;SAS_AF=0.7055;AA=C|||;VT=SNP
12	110297222	rs2193534	G	A	100	PASS	AC=2049;AF=0.409145;AN=5008;NS=2504;DP=13431;EAS_AF=0.1567;AMR_AF=0.5778;AFR_AF=0.3676;EUR_AF=0.4503;SAS_AF=0.5634;AA=G|||;VT=SNP
12	110297302	rs2193535	A	C	100	PASS	AC=2589;AF=0.516973;AN=5008;NS=2504;DP=13696;EAS_AF=0.1637;AMR_AF=0.6628;AFR_AF=0.5605;EUR_AF=0.5616;SAS_AF=0.6728;AA=C|||;VT=SNP
12	110297869	rs11068643	C	T	100	PASS	AC=355;AF=0.0708866;AN=5008;NS=2504;DP=18014;EAS_AF=0.119;AMR_AF=0.0274;AFR_AF=0.1165;EUR_AF=0.0328;SAS_AF=0.0297;AA=C|||;VT=SNP
12	110297909	rs191261589	G	A	100	PASS	AC=16;AF=0.00319489;AN=5008;NS=2504;DP=16919;EAS_AF=0;AMR_AF=0.0086;AFR_AF=0;EUR_AF=0.008;SAS_AF=0.002;AA=G|||;VT=SNP
12	110298498	rs11068651	C	T	100	PASS	AC=356;AF=0.0710863;AN=5008;NS=2504;DP=18875;EAS_AF=0.119;AMR_AF=0.0274;AFR_AF=0.1165;EUR_AF=0.0328;SAS_AF=0.0307;AA=C|||;VT=SNP
12	110298852	rs73202469	T	C	100	PASS	AC=366;AF=0.0730831;AN=5008;NS=2504;DP=19104;EAS_AF=0;AMR_AF=0.0749;AFR_AF=0.1059;EUR_AF=0.1044;SAS_AF=0.0706;AA=T|||;VT=SNP
12	110298858	rs4766638	T	C	100	PASS	AC=2776;AF=0.554313;AN=5008;NS=2504;DP=18397;EAS_AF=0.1637;AMR_AF=0.683;AFR_AF=0.6808;EUR_AF=0.5726;SAS_AF=0.6759;AA=C|||;VT=SNP
12	110298925	rs4766639	A	G	100	PASS	AC=2780;AF=0.555112;AN=5008;NS=2504;DP=17368;EAS_AF=0.1637;AMR_AF=0.683;AFR_AF=0.6838;EUR_AF=0.5726;SAS_AF=0.6759;AA=G|||;VT=SNP
12	110299223	rs10850891	G	A	100	PASS	AC=3133;AF=0.625599;AN=5008;NS=2504;DP=19498;EAS_AF=0.2827;AMR_AF=0.7104;AFR_AF=0.7988;EUR_AF=0.6054;SAS_AF=0.7055;AA=A|||;VT=SNP
12	110299232	rs11068660	A	G	100	PASS	AC=1182;AF=0.236022;AN=5008;NS=2504;DP=19456;EAS_AF=0.1518;AMR_AF=0.1974;AFR_AF=0.1422;EUR_AF=0.2266;SAS_AF=0.4867;AA=A|||;VT=SNP
12	110299815	rs73417544	G	A	100	PASS	AC=353;AF=0.0704872;AN=5008;NS=2504;DP=19897;EAS_AF=0.119;AMR_AF=0.0274;AFR_AF=0.115;EUR_AF=0.0328;SAS_AF=0.0297;AA=G|||;VT=SNP
12	110300147	rs4766640	A	G	100	PASS	AC=3327;AF=0.664337;AN=5008;NS=2504;DP=20463;EAS_AF=0.2827;AMR_AF=0.7233;AFR_AF=0.938;EUR_AF=0.6064;SAS_AF=0.7055;AA=G|||;VT=SNP
12	110300351	rs77388709	C	G	100	PASS	AC=128;AF=0.0255591;AN=5008;NS=2504;DP=18803;EAS_AF=0.0198;AMR_AF=0.0216;AFR_AF=0.0061;EUR_AF=0.0169;SAS_AF=0.0695;AA=C|||;VT=SNP
12	110300462	rs7304168	G	A	100	PASS	AC=2212;AF=0.441693;AN=5008;NS=2504;DP=20869;EAS_AF=0.1637;AMR_AF=0.5879;AFR_AF=0.4463;EUR_AF=0.4583;SAS_AF=0.6012;AA=G|||;VT=SNP
12	110300644	rs113837569	G	C	100	PASS	AC=351;AF=0.0700879;AN=5008;NS=2504;DP=17902;EAS_AF=0.119;AMR_AF=0.0274;AFR_AF=0.1135;EUR_AF=0.0328;SAS_AF=0.0297;AA=G|||;VT=SNP
12	110301492	rs4766641	T	A	100	PASS	AC=3469;AF=0.692692;AN=5008;NS=2504;DP=21474;EAS_AF=0.3026;AMR_AF=0.7464;AFR_AF=0.9531;EUR_AF=0.6233;SAS_AF=0.7761;AA=A|||;VT=SNP
12	110301945	rs7955379	G	T	100	PASS	AC=2583;AF=0.515775;AN=5008;NS=2504;DP=18267;EAS_AF=0.2817;AMR_AF=0.6153;AFR_AF=0.5741;EUR_AF=0.4911;SAS_AF=0.6329;AA=T|||;VT=SNP
12	110301989	rs117522771	G	C	100	PASS	AC=121;AF=0.0241613;AN=5008;NS=2504;DP=19029;EAS_AF=0.0198;AMR_AF=0.0216;AFR_AF=0.0008;EUR_AF=0.0169;SAS_AF=0.0695;AA=G|||;VT=SNP
12	110302270	rs7966820	C	T	100	PASS	AC=2577;AF=0.514577;AN=5008;NS=2504;DP=20027;EAS_AF=0.1627;AMR_AF=0.6628;AFR_AF=0.5514;EUR_AF=0.5616;SAS_AF=0.6738;AA=C|||;VT=SNP
12	110303124	rs11832113	C	A	100	PASS	AC=2374;AF=0.474042;AN=5008;NS=2504;DP=14492;EAS_AF=0.1617;AMR_AF=0.6009;AFR_AF=0.562;EUR_AF=0.4583;SAS_AF=0.6033;AA=C|||;VT=SNP
12	110303203	rs56124803	G	A	100	PASS	AC=16;AF=0.00319489;AN=5008;NS=2504;DP=12481;EAS_AF=0;AMR_AF=0.0043;AFR_AF=0;EUR_AF=0.0109;SAS_AF=0.002;AA=G|||;VT=SNP
12	110304018	rs11068677	T	A	100	PASS	AC=359;AF=0.0716853;AN=5008;NS=2504;DP=20199;EAS_AF=0.119;AMR_AF=0.0274;AFR_AF=0.1195;EUR_AF=0.0328;SAS_AF=0.0297;AA=T|||;VT=SNP
12	110305230	rs7135254	A	G	100	PASS	AC=2207;AF=0.440695;AN=5008;NS=2504;DP=17234;EAS_AF=0.1627;AMR_AF=0.5879;AFR_AF=0.4425;EUR_AF=0.4583;SAS_AF=0.6022;AA=A|||;VT=SNP
12	110306345	rs4766489	G	A	100	PASS	AC=3318;AF=0.66254;AN=5008;NS=2504;DP=21682;EAS_AF=0.2817;AMR_AF=0.7233;AFR_AF=0.9334;EUR_AF=0.6054;SAS_AF=0.7045;AA=A|||;VT=SNP
12	110306740	rs12306974	G	A	100	PASS	AC=349;AF=0.0696885;AN=5008;NS=2504;DP=19667;EAS_AF=0;AMR_AF=0.0749;AFR_AF=0.093;EUR_AF=0.1034;SAS_AF=0.0716;AA=G|||;VT=SNP
12	110308549	rs12823540	T	C	100	PASS	AC=1893;AF=0.377995;AN=5008;NS=2504;DP=16094;EAS_AF=0.1548;AMR_AF=0.5432;AFR_AF=0.3283;EUR_AF=0.3887;SAS_AF=0.547;AA=T|||;VT=SNP
12	110309240	rs75445258	A	C	100	PASS	AC=122;AF=0.024361;AN=5008;NS=2504;DP=19145;EAS_AF=0.0198;AMR_AF=0.0216;AFR_AF=0.0061;EUR_AF=0.0169;SAS_AF=0.0634;AA=A|||;VT=SNP
12	110310138	rs12230032	G	A	100	PASS	AC=343;AF=0.0684904;AN=5008;NS=2504;DP=18630;EAS_AF=0.13;AMR_AF=0.0259;AFR_AF=0.0991;EUR_AF=0.0328;SAS_AF=0.0307;AA=G|||;VT=SNP
12	110310586	rs11068696	C	T	100	PASS	AC=355;AF=0.0708866;AN=5008;NS=2504;DP=20856;EAS_AF=0.13;AMR_AF=0.0259;AFR_AF=0.1082;EUR_AF=0.0328;SAS_AF=0.0307;AA=C|||;VT=SNP
12	110310916	rs7397059	C	T	100	PASS	AC=3008;AF=0.600639;AN=5008;NS=2504;DP=18078;EAS_AF=0.3542;AMR_AF=0.6888;AFR_AF=0.6589;EUR_AF=0.5994;SAS_AF=0.7147;AA=C|||;VT=SNP
12	110310994	rs11068698	A	T	100	PASS	AC=336;AF=0.0670927;AN=5008;NS=2504;DP=16281;EAS_AF=0.128;AMR_AF=0.0259;AFR_AF=0.0953;EUR_AF=0.0328;SAS_AF=0.0307;AA=A|||;VT=SNP
12	110311680	rs76500252	C	T	100	PASS	AC=361;AF=0.0720847;AN=5008;NS=2504;DP=19967;EAS_AF=0.131;AMR_AF=0.0259;AFR_AF=0.112;EUR_AF=0.0328;SAS_AF=0.0307;AA=C|||;VT=SNP
12	110312229	rs75319860	T	C	100	PASS	AC=23;AF=0.00459265;AN=5008;NS=2504;DP=20583;EAS_AF=0;AMR_AF=0.013;AFR_AF=0;EUR_AF=0.0139;SAS_AF=0;AA=T|||;VT=SNP
12	110312232	rs10850913	A	G	100	PASS	AC=1269;AF=0.253395;AN=5008;NS=2504;DP=20469;EAS_AF=0.2143;AMR_AF=0.2017;AFR_AF=0.1369;EUR_AF=0.2336;SAS_AF=0.5082;AA=A|||;VT=SNP
12	110312651	rs10850914	G	A	100	PASS	AC=3009;AF=0.600839;AN=5008;NS=2504;DP=20493;EAS_AF=0.3562;AMR_AF=0.6888;AFR_AF=0.6581;EUR_AF=0.5994;SAS_AF=0.7147;AA=g|||;VT=SNP
12	110313722	rs4766490	A	T	100	PASS	AC=279;AF=0.0557109;AN=5008;NS=2504;DP=21642;EAS_AF=0.002;AMR_AF=0.0951;AFR_AF=0.0068;EUR_AF=0.1163;SAS_AF=0.0869;AA=A|||;VT=SNP
12	110313754	rs4766642	T	C	100	PASS	AC=3201;AF=0.639177;AN=5008;NS=2504;DP=22310;EAS_AF=0.3581;AMR_AF=0.7089;AFR_AF=0.7814;EUR_AF=0.6093;SAS_AF=0.7178;AA=C|||;VT=SNP
12	110314312	rs4766643	G	A	100	PASS	AC=3234;AF=0.645767;AN=5008;NS=2504;DP=17017;EAS_AF=0.3958;AMR_AF=0.7176;AFR_AF=0.7784;EUR_AF=0.6123;SAS_AF=0.7076;AA=a|||;VT=SNP
12	110314393	rs143831378	G	C	100	PASS	AC=263;AF=0.052516;AN=5008;NS=2504;DP=15691;EAS_AF=0.0119;AMR_AF=0.049;AFR_AF=0.0038;EUR_AF=0.0577;SAS_AF=0.1575;AA=g|||;VT=SNP
12	110315237	rs60274872	T	G	100	PASS	AC=366;AF=0.0730831;AN=5008;NS=2504;DP=17345;EAS_AF=0.0258;AMR_AF=0.0375;AFR_AF=0.1377;EUR_AF=0.0258;SAS_AF=0.1084;AA=t|||;VT=SNP
12	110315717	rs9888429	C	T	100	PASS	AC=933;AF=0.186302;AN=5008;NS=2504;DP=19392;EAS_AF=0.1538;AMR_AF=0.085;AFR_AF=0.4009;EUR_AF=0.0696;SAS_AF=0.1217;AA=T|||;VT=SNP
12	110316453	rs76700197	C	A	100	PASS	AC=154;AF=0.0307508;AN=5008;NS=2504;DP=22569;EAS_AF=0.0188;AMR_AF=0.0245;AFR_AF=0.0295;EUR_AF=0.0169;SAS_AF=0.0634;AA=C|||;VT=SNP
12	110316685	rs76313061	T	C	100	PASS	AC=40;AF=0.00798722;AN=5008;NS=2504;DP=22046;EAS_AF=0;AMR_AF=0.0173;AFR_AF=0.003;EUR_AF=0.0229;SAS_AF=0.001;AA=T|||;VT=SNP
12	110316963	rs7957938	T	C	100	PASS	AC=934;AF=0.186502;AN=5008;NS=2504;DP=21131;EAS_AF=0.1548;AMR_AF=0.085;AFR_AF=0.4009;EUR_AF=0.0696;SAS_AF=0.1217;AA=C|||;VT=SNP
12	110317083	rs12578326	A	G	100	PASS	AC=934;AF=0.186502;AN=5008;NS=2504;DP=19748;EAS_AF=0.1548;AMR_AF=0.085;AFR_AF=0.4009;EUR_AF=0.0696;SAS_AF=0.1217;AA=G|||;VT=SNP
12	110317586	rs73417569	T	C	100	PASS	AC=954;AF=0.190495;AN=5008;NS=2504;DP=18220;EAS_AF=0.1548;AMR_AF=0.085;AFR_AF=0.4009;EUR_AF=0.0696;SAS_AF=0.1421;AA=C|||;VT=SNP
12	110317762	rs78846389	A	G	100	PASS	AC=341;AF=0.0680911;AN=5008;NS=2504;DP=17439;EAS_AF=0.129;AMR_AF=0.0274;AFR_AF=0.0976;EUR_AF=0.0328;SAS_AF=0.0307;AA=A|||;VT=SNP
12	110318495	rs116375696	G	A	100	PASS	AC=358;AF=0.0714856;AN=5008;NS=2504;DP=7600;EAS_AF=0.129;AMR_AF=0.0274;AFR_AF=0.1104;EUR_AF=0.0328;SAS_AF=0.0307;AA=g|||;VT=SNP
12	110322025	rs57802374	A	G	100	PASS	AC=539;AF=0.107628;AN=5008;NS=2504;DP=16298;EAS_AF=0.0248;AMR_AF=0.0591;AFR_AF=0.2595;EUR_AF=0.0408;SAS_AF=0.091;AA=N|||;VT=SNP
12	110322187	rs73417577	A	G	100	PASS	AC=535;AF=0.106829;AN=5008;NS=2504;DP=12572;EAS_AF=0.0248;AMR_AF=0.0576;AFR_AF=0.2595;EUR_AF=0.0368;SAS_AF=0.092;AA=N|||;VT=SNP
12	110323492	rs150136788	T	C	100	PASS	AC=343;AF=0.0684904;AN=5008;NS=2504;DP=17526;EAS_AF=0.129;AMR_AF=0.0274;AFR_AF=0.0991;EUR_AF=0.0328;SAS_AF=0.0307;AA=T|||;VT=SNP
12	110323551	rs138234811	A	G	100	PASS	AC=46;AF=0.0091853;AN=5008;NS=2504;DP=15798;EAS_AF=0;AMR_AF=0.0216;AFR_AF=0.0008;EUR_AF=0.0239;SAS_AF=0.0061;AA=A|||;VT=SNP
12	110323622	rs73417580	A	G	100	PASS	AC=991;AF=0.197883;AN=5008;NS=2504;DP=14632;EAS_AF=0.1538;AMR_AF=0.0879;AFR_AF=0.4281;EUR_AF=0.0696;SAS_AF=0.1421;AA=G|||;VT=SNP
12	110323951	rs10128780	C	T	100	PASS	AC=1419;AF=0.283347;AN=5008;NS=2504;DP=17994;EAS_AF=0.1538;AMR_AF=0.17;AFR_AF=0.584;EUR_AF=0.172;SAS_AF=0.2055;AA=T|||;VT=SNP
12	110324244	rs7961535	A	G	100	PASS	AC=377;AF=0.0752796;AN=5008;NS=2504;DP=17220;EAS_AF=0.0248;AMR_AF=0.0375;AFR_AF=0.1369;EUR_AF=0.0258;SAS_AF=0.1217;AA=A|||;VT=SNP
12	110324444	rs74544871	C	T	100	PASS	AC=345;AF=0.0688898;AN=5008;NS=2504;DP=20596;EAS_AF=0.129;AMR_AF=0.0274;AFR_AF=0.1006;EUR_AF=0.0328;SAS_AF=0.0307;AA=C|||;VT=SNP
12	110324670	rs142937116	C	T	100	PASS	AC=364;AF=0.0726837;AN=5008;NS=2504;DP=15424;EAS_AF=0.129;AMR_AF=0.0274;AFR_AF=0.1142;EUR_AF=0.0338;SAS_AF=0.0307;AA=c|||;VT=SNP
12	110325994	rs118043179	G	A	100	PASS	AC=31;AF=0.0061901;AN=5008;NS=2504;DP=18478;EAS_AF=0;AMR_AF=0.0086;AFR_AF=0.0008;EUR_AF=0.0159;SAS_AF=0.0082;AA=G|||;VT=SNP
12	110326453	rs2111540	G	A	100	PASS	AC=361;AF=0.0720847;AN=5008;NS=2504;DP=22380;EAS_AF=0.0248;AMR_AF=0.0375;AFR_AF=0.1362;EUR_AF=0.0258;SAS_AF=0.1063;AA=G|||;VT=SNP
12	110327147	rs57464815	G	A	100	PASS	AC=361;AF=0.0720847;AN=5008;NS=2504;DP=14981;EAS_AF=0.0248;AMR_AF=0.0375;AFR_AF=0.1362;EUR_AF=0.0258;SAS_AF=0.1063;AA=G|||;VT=SNP
12	110328063	rs73417586	G	A	100	PASS	AC=960;AF=0.191693;AN=5008;NS=2504;DP=13941;EAS_AF=0.1538;AMR_AF=0.085;AFR_AF=0.4047;EUR_AF=0.0706;SAS_AF=0.1431;AA=A|||;VT=SNP
12	110329273	rs139543021	A	G	100	PASS	AC=45;AF=0.00898562;AN=5008;NS=2504;DP=16212;EAS_AF=0;AMR_AF=0.0216;AFR_AF=0.0015;EUR_AF=0.0149;SAS_AF=0.0133;AA=A|||;VT=SNP
12	110329431	rs4586234	T	C	100	PASS	AC=4801;AF=0.958666;AN=5008;NS=2504;DP=17251;EAS_AF=0.999;AMR_AF=0.9265;AFR_AF=0.997;EUR_AF=0.8728;SAS_AF=0.9765;AA=C|||;VT=SNP
12	110329704	rs139634510	G	A	100	PASS	AC=336;AF=0.0670927;AN=5008;NS=2504;DP=17806;EAS_AF=0;AMR_AF=0.0735;AFR_AF=0.0862;EUR_AF=0.1024;SAS_AF=0.0695;AA=G|||;VT=SNP
12	110330104	rs76337025	G	A	100	PASS	AC=358;AF=0.0714856;AN=5008;NS=2504;DP=22871;EAS_AF=0.129;AMR_AF=0.0274;AFR_AF=0.1104;EUR_AF=0.0328;SAS_AF=0.0307;AA=G|||;VT=SNP
12	110330767	rs75056482	G	A	100	PASS	AC=341;AF=0.0680911;AN=5008;NS=2504;DP=21057;EAS_AF=0.129;AMR_AF=0.0274;AFR_AF=0.0976;EUR_AF=0.0328;SAS_AF=0.0307;AA=G|||;VT=SNP
12	110331040	rs11068789	T	C	100	PASS	AC=340;AF=0.0678914;AN=5008;NS=2504;DP=18470;EAS_AF=0.129;AMR_AF=0.0274;AFR_AF=0.0968;EUR_AF=0.0328;SAS_AF=0.0307;AA=T|||;VT=SNP
12	110331630	rs77905351	G	T	100	PASS	AC=112;AF=0.0223642;AN=5008;NS=2504;DP=23596;EAS_AF=0.0179;AMR_AF=0.0216;AFR_AF=0;EUR_AF=0.0169;SAS_AF=0.0634;AA=G|||;VT=SNP
12	110331671	rs35299657	A	G	100	PASS	AC=20;AF=0.00399361;AN=5008;NS=2504;DP=22158;EAS_AF=0;AMR_AF=0.0101;AFR_AF=0;EUR_AF=0.0129;SAS_AF=0;AA=A|||;VT=SNP
12	110332508	rs150283183	T	C	100	PASS	AC=23;AF=0.00459265;AN=5008;NS=2504;DP=13296;EAS_AF=0;AMR_AF=0.0014;AFR_AF=0;EUR_AF=0.0199;SAS_AF=0.002;AA=T|||;VT=SNP
12	110333684	rs11068806	C	T	100	PASS	AC=883;AF=0.176318;AN=5008;NS=2504;DP=18649;EAS_AF=0.1538;AMR_AF=0.085;AFR_AF=0.3487;EUR_AF=0.0696;SAS_AF=0.1411;AA=C|||;VT=SNP
12	110333897	rs11068808	A	G	100	PASS	AC=926;AF=0.184904;AN=5008;NS=2504;DP=17772;EAS_AF=0.1538;AMR_AF=0.085;AFR_AF=0.3812;EUR_AF=0.0696;SAS_AF=0.1411;AA=G|||;VT=SNP
12	110333996	rs11068810	T	C	100	PASS	AC=883;AF=0.176318;AN=5008;NS=2504;DP=17405;EAS_AF=0.1538;AMR_AF=0.085;AFR_AF=0.3487;EUR_AF=0.0696;SAS_AF=0.1411;AA=C|||;VT=SNP
12	110334208	rs11608661	C	T	100	PASS	AC=56;AF=0.0111821;AN=5008;NS=2504;DP=18097;EAS_AF=0;AMR_AF=0.0144;AFR_AF=0.0023;EUR_AF=0.0378;SAS_AF=0.0051;AA=C|||;VT=SNP
12	110334489	rs149682893	G	A	100	PASS	AC=60;AF=0.0119808;AN=5008;NS=2504;DP=17326;EAS_AF=0;AMR_AF=0.0202;AFR_AF=0.0038;EUR_AF=0.0278;SAS_AF=0.0133;AA=G|||;VT=SNP
12	110334643	rs146475862	C	T	100	PASS	AC=48;AF=0.00958466;AN=5008;NS=2504;DP=17903;EAS_AF=0;AMR_AF=0.0173;AFR_AF=0.003;EUR_AF=0.0288;SAS_AF=0.0031;AA=C|||;VT=SNP
12	110334750	rs11068817	T	G	100	PASS	AC=341;AF=0.0680911;AN=5008;NS=2504;DP=16610;EAS_AF=0.129;AMR_AF=0.0303;AFR_AF=0.0961;EUR_AF=0.0328;SAS_AF=0.0307;AA=T|||;VT=SNP
12	110335455	rs58003798	A	T	100	PASS	AC=926;AF=0.184904;AN=5008;NS=2504;DP=18320;EAS_AF=0.1538;AMR_AF=0.085;AFR_AF=0.3805;EUR_AF=0.0696;SAS_AF=0.1421;AA=T|||;VT=SNP
12	110335885	rs11068821	A	G	100	PASS	AC=935;AF=0.186701;AN=5008;NS=2504;DP=18492;EAS_AF=0.1538;AMR_AF=0.085;AFR_AF=0.3767;EUR_AF=0.0696;SAS_AF=0.1564;AA=G|||;VT=SNP
12	110336245	rs11068824	C	T	100	PASS	AC=883;AF=0.176318;AN=5008;NS=2504;DP=17614;EAS_AF=0.1538;AMR_AF=0.085;AFR_AF=0.3487;EUR_AF=0.0696;SAS_AF=0.1411;AA=C|||;VT=SNP
12	110336258	rs113454690	G	A	100	PASS	AC=137;AF=0.0273562;AN=5008;NS=2504;DP=18399;EAS_AF=0.0179;AMR_AF=0.0245;AFR_AF=0.0166;EUR_AF=0.0169;SAS_AF=0.0644;AA=G|||;VT=SNP
12	110336546	rs116940627	C	T	100	PASS	AC=109;AF=0.0217652;AN=5008;NS=2504;DP=18474;EAS_AF=0;AMR_AF=0.0317;AFR_AF=0.0053;EUR_AF=0.0726;SAS_AF=0.0072;AA=C|||;VT=SNP
12	110336875	rs7955408	G	C	100	PASS	AC=1479;AF=0.295327;AN=5008;NS=2504;DP=15060;EAS_AF=0.1538;AMR_AF=0.1744;AFR_AF=0.6127;EUR_AF=0.172;SAS_AF=0.2249;AA=C|||;VT=SNP
12	110337874	rs11068833	C	T	100	PASS	AC=399;AF=0.0796725;AN=5008;NS=2504;DP=19434;EAS_AF=0.128;AMR_AF=0.0303;AFR_AF=0.1407;EUR_AF=0.0328;SAS_AF=0.0307;AA=C|||;VT=SNP
12	110338526	rs61247504	G	C	100	PASS	AC=350;AF=0.0698882;AN=5008;NS=2504;DP=16244;EAS_AF=0.0248;AMR_AF=0.0375;AFR_AF=0.1157;EUR_AF=0.0258;SAS_AF=0.1227;AA=G|||;VT=SNP
12	110338889	rs61142691	A	T	100	PASS	AC=347;AF=0.0692891;AN=5008;NS=2504;DP=19967;EAS_AF=0.0248;AMR_AF=0.0375;AFR_AF=0.1135;EUR_AF=0.0258;SAS_AF=0.1227;AA=A|||;VT=SNP
12	110339412	rs10850965	G	T	100	PASS	AC=898;AF=0.179313;AN=5008;NS=2504;DP=20037;EAS_AF=0.1538;AMR_AF=0.085;AFR_AF=0.3487;EUR_AF=0.0696;SAS_AF=0.1564;AA=T|||;VT=SNP
12	110339417	rs79231736	C	T	100	PASS	AC=120;AF=0.0239617;AN=5008;NS=2504;DP=19978;EAS_AF=0.0179;AMR_AF=0.0216;AFR_AF=0.0053;EUR_AF=0.0169;SAS_AF=0.0644;AA=C|||;VT=SNP
12	110339699	rs7978458	C	G	100	PASS	AC=897;AF=0.179113;AN=5008;NS=2504;DP=19197;EAS_AF=0.1528;AMR_AF=0.085;AFR_AF=0.3487;EUR_AF=0.0696;SAS_AF=0.1564;AA=G|||;VT=SNP
12	110340053	rs7956131	A	G	100	PASS	AC=900;AF=0.179712;AN=5008;NS=2504;DP=17686;EAS_AF=0.1528;AMR_AF=0.085;AFR_AF=0.3495;EUR_AF=0.0716;SAS_AF=0.1564;AA=G|||;VT=SNP
12	110340469	rs11068848	A	G	100	PASS	AC=834;AF=0.166534;AN=5008;NS=2504;DP=17344;EAS_AF=0.13;AMR_AF=0.0706;AFR_AF=0.354;EUR_AF=0.0447;SAS_AF=0.1442;AA=A|||;VT=SNP
12	110340620	rs73205034	T	G	100	PASS	AC=345;AF=0.0688898;AN=5008;NS=2504;DP=18552;EAS_AF=0;AMR_AF=0.0749;AFR_AF=0.093;EUR_AF=0.1024;SAS_AF=0.0685;AA=T|||;VT=SNP
12	110340852	rs11539159	G	A	100	PASS	AC=520;AF=0.103834;AN=5008;NS=2504;DP=17136;EAS_AF=0;AMR_AF=0.0893;AFR_AF=0.2156;EUR_AF=0.1044;SAS_AF=0.0695;AA=G|||;VT=SNP;EX_TARGET
12	110341317	rs11068851	C	T	100	PASS	AC=1025;AF=0.204673;AN=5008;NS=2504;DP=19149;EAS_AF=0.1429;AMR_AF=0.0951;AFR_AF=0.444;EUR_AF=0.0746;SAS_AF=0.1564;AA=T|||;VT=SNP
12	110341933	rs10774978	A	G	100	PASS	AC=1562;AF=0.311901;AN=5008;NS=2504;DP=19945;EAS_AF=0.1438;AMR_AF=0.1844;AFR_AF=0.674;EUR_AF=0.1769;SAS_AF=0.2249;AA=G|||;VT=SNP;EX_TARGET
12	110342016	rs112510387	A	C	100	PASS	AC=34;AF=0.00678914;AN=5008;NS=2504;DP=20201;EAS_AF=0;AMR_AF=0.013;AFR_AF=0;EUR_AF=0.0179;SAS_AF=0.0072;AA=A|||;VT=SNP
12	110342421	rs11068852	T	G	100	PASS	AC=1087;AF=0.217053;AN=5008;NS=2504;DP=20093;EAS_AF=0.1319;AMR_AF=0.0951;AFR_AF=0.5053;EUR_AF=0.0686;SAS_AF=0.1544;AA=G|||;VT=SNP
12	110342627	rs57860034	T	C	100	PASS	AC=1145;AF=0.228634;AN=5008;NS=2504;DP=20407;EAS_AF=0.1438;AMR_AF=0.1052;AFR_AF=0.5287;EUR_AF=0.0746;SAS_AF=0.1564;AA=C|||;VT=SNP;EX_TARGET
12	110342685	rs16940657	C	T	100	PASS	AC=1145;AF=0.228634;AN=5008;NS=2504;DP=19392;EAS_AF=0.1438;AMR_AF=0.1052;AFR_AF=0.5287;EUR_AF=0.0746;SAS_AF=0.1564;AA=T|||;VT=SNP
12	110342728	rs113163457	C	T	100	PASS	AC=120;AF=0.0239617;AN=5008;NS=2504;DP=19215;EAS_AF=0.0179;AMR_AF=0.0216;AFR_AF=0.0053;EUR_AF=0.0169;SAS_AF=0.0644;AA=C|||;VT=SNP
12	110342802	rs2280037	C	T	100	PASS	AC=1119;AF=0.223442;AN=5008;NS=2504;DP=18799;EAS_AF=0.1935;AMR_AF=0.2147;AFR_AF=0.0174;EUR_AF=0.2654;SAS_AF=0.4959;AA=T|||;VT=SNP
12	110343030	rs76917776	G	C	100	PASS	AC=120;AF=0.0239617;AN=5008;NS=2504;DP=20416;EAS_AF=0.0179;AMR_AF=0.0216;AFR_AF=0.0053;EUR_AF=0.0169;SAS_AF=0.0644;AA=G|||;VT=SNP
12	110343042	rs11068857	T	C	100	PASS	AC=1110;AF=0.221645;AN=5008;NS=2504;DP=20648;EAS_AF=0.1438;AMR_AF=0.1052;AFR_AF=0.5023;EUR_AF=0.0746;SAS_AF=0.1564;AA=T|||;VT=SNP
12	110343100	rs11068858	G	C	100	PASS	AC=1117;AF=0.223043;AN=5008;NS=2504;DP=20538;EAS_AF=0.1448;AMR_AF=0.1052;AFR_AF=0.5068;EUR_AF=0.0746;SAS_AF=0.1564;AA=G|||;VT=SNP
12	110343660	rs7961976	G	A	100	PASS	AC=615;AF=0.122804;AN=5008;NS=2504;DP=18233;EAS_AF=0.0248;AMR_AF=0.0562;AFR_AF=0.3033;EUR_AF=0.0258;SAS_AF=0.1268;AA=G|||;VT=SNP
12	110343878	rs11068861	G	C	100	PASS	AC=1109;AF=0.221446;AN=5008;NS=2504;DP=22151;EAS_AF=0.1438;AMR_AF=0.1052;AFR_AF=0.5015;EUR_AF=0.0746;SAS_AF=0.1564;AA=C|||;VT=SNP
12	110343974	rs79920220	G	A	100	PASS	AC=113;AF=0.0225639;AN=5008;NS=2504;DP=20650;EAS_AF=0.0179;AMR_AF=0.0216;AFR_AF=0;EUR_AF=0.0169;SAS_AF=0.0644;AA=G|||;VT=SNP
12	110344240	rs2271320	C	T	100	PASS	AC=1090;AF=0.217652;AN=5008;NS=2504;DP=22095;EAS_AF=0.1438;AMR_AF=0.098;AFR_AF=0.5008;EUR_AF=0.0636;SAS_AF=0.1544;AA=c|||;VT=SNP
12	110344287	rs2271319	C	A	100	PASS	AC=1091;AF=0.217851;AN=5008;NS=2504;DP=21222;EAS_AF=0.1438;AMR_AF=0.098;AFR_AF=0.5023;EUR_AF=0.0636;SAS_AF=0.1534;AA=A|||;VT=SNP
12	110344339	rs2271318	T	C	100	PASS	AC=1146;AF=0.228834;AN=5008;NS=2504;DP=20788;EAS_AF=0.1438;AMR_AF=0.1052;AFR_AF=0.5295;EUR_AF=0.0746;SAS_AF=0.1564;AA=t|||;VT=SNP
12	110344552	rs57957298	G	A	100	PASS	AC=1090;AF=0.217652;AN=5008;NS=2504;DP=23002;EAS_AF=0.1438;AMR_AF=0.098;AFR_AF=0.5015;EUR_AF=0.0636;SAS_AF=0.1534;AA=A|||;VT=SNP
12	110345073	rs11068866	A	G	100	PASS	AC=1563;AF=0.312101;AN=5008;NS=2504;DP=20812;EAS_AF=0.1438;AMR_AF=0.1844;AFR_AF=0.674;EUR_AF=0.1769;SAS_AF=0.226;AA=G|||;VT=SNP
12	110345232	rs2271317	A	T	100	PASS	AC=1144;AF=0.228435;AN=5008;NS=2504;DP=19063;EAS_AF=0.1438;AMR_AF=0.1052;AFR_AF=0.5287;EUR_AF=0.0746;SAS_AF=0.1554;AA=T|||;VT=SNP
12	110345947	rs117235137	A	G	100	PASS	AC=98;AF=0.0195687;AN=5008;NS=2504;DP=19755;EAS_AF=0.0367;AMR_AF=0.013;AFR_AF=0;EUR_AF=0.0318;SAS_AF=0.0204;AA=A|||;VT=SNP
12	110346278	rs3742011	T	C	100	PASS	AC=421;AF=0.0840655;AN=5008;NS=2504;DP=8210;EAS_AF=0.119;AMR_AF=0.0389;AFR_AF=0.1589;EUR_AF=0.0378;SAS_AF=0.0266;AA=T|||;VT=SNP
12	110346787	rs1567471	T	A	100	PASS	AC=1561;AF=0.311701;AN=5008;NS=2504;DP=20859;EAS_AF=0.1438;AMR_AF=0.1844;AFR_AF=0.6732;EUR_AF=0.1769;SAS_AF=0.2249;AA=A|||;VT=SNP
12	110347072	rs12581544	A	G	100	PASS	AC=326;AF=0.0650958;AN=5008;NS=2504;DP=21474;EAS_AF=0.12;AMR_AF=0.0274;AFR_AF=0.0961;EUR_AF=0.0328;SAS_AF=0.0266;AA=A|||;VT=SNP
12	110347138	rs1124396	G	A	100	PASS	AC=1144;AF=0.228435;AN=5008;NS=2504;DP=19341;EAS_AF=0.1438;AMR_AF=0.1052;AFR_AF=0.528;EUR_AF=0.0746;SAS_AF=0.1564;AA=A|||;VT=SNP
12	110348512	rs78658063	C	T	100	PASS	AC=422;AF=0.0842652;AN=5008;NS=2504;DP=21507;EAS_AF=0.12;AMR_AF=0.0389;AFR_AF=0.1589;EUR_AF=0.0378;SAS_AF=0.0266;AA=C|||;VT=SNP
12	110350059	rs61940899	C	T	100	PASS	AC=115;AF=0.0229633;AN=5008;NS=2504;DP=19001;EAS_AF=0;AMR_AF=0.0346;AFR_AF=0.0038;EUR_AF=0.0795;SAS_AF=0.0061;AA=C|||;VT=SNP
12	110350241	rs117058945	G	A	100	PASS	AC=27;AF=0.00539137;AN=5008;NS=2504;DP=21700;EAS_AF=0;AMR_AF=0.0043;AFR_AF=0;EUR_AF=0.0189;SAS_AF=0.0051;AA=G|||;VT=SNP
12	110350565	rs7294929	T	G	100	PASS	AC=421;AF=0.0840655;AN=5008;NS=2504;DP=20737;EAS_AF=0.119;AMR_AF=0.0389;AFR_AF=0.1589;EUR_AF=0.0378;SAS_AF=0.0266;AA=T|||;VT=SNP
12	110351227	rs871789	G	A	100	PASS	AC=418;AF=0.0834665;AN=5008;NS=2504;DP=21394;EAS_AF=0.119;AMR_AF=0.0375;AFR_AF=0.1573;EUR_AF=0.0378;SAS_AF=0.0266;AA=G|||;VT=SNP
12	110352361	rs16940680	G	A	100	PASS	AC=687;AF=0.137181;AN=5008;NS=2504;DP=22101;EAS_AF=0.0248;AMR_AF=0.0591;AFR_AF=0.3563;EUR_AF=0.0258;SAS_AF=0.1268;AA=G|||;VT=SNP;EX_TARGET
12	110352509	rs7312132	G	C	100	PASS	AC=764;AF=0.152556;AN=5008;NS=2504;DP=19341;EAS_AF=0.1369;AMR_AF=0.0836;AFR_AF=0.3109;EUR_AF=0.0646;SAS_AF=0.0941;AA=C|||;VT=SNP
12	110352987	rs12049979	A	C	100	PASS	AC=1142;AF=0.228035;AN=5008;NS=2504;DP=20819;EAS_AF=0.1438;AMR_AF=0.1052;AFR_AF=0.5227;EUR_AF=0.0746;SAS_AF=0.1616;AA=C|||;VT=SNP
12	110352988	rs12049951	G	A	100	PASS	AC=1142;AF=0.228035;AN=5008;NS=2504;DP=20805;EAS_AF=0.1438;AMR_AF=0.1052;AFR_AF=0.5227;EUR_AF=0.0746;SAS_AF=0.1616;AA=A|||;VT=SNP
12	110353172	rs3809300	T	C	100	PASS	AC=292;AF=0.0583067;AN=5008;NS=2504;DP=19104;EAS_AF=0.0149;AMR_AF=0.0504;AFR_AF=0.0038;EUR_AF=0.0577;SAS_AF=0.183;AA=T|||;VT=SNP;EX_TARGET
12	110353820	rs16940683	G	T	100	PASS	AC=391;AF=0.0780751;AN=5008;NS=2504;DP=20651;EAS_AF=0.12;AMR_AF=0.036;AFR_AF=0.1369;EUR_AF=0.0378;SAS_AF=0.0266;AA=G|||;VT=SNP
12	110354523	rs79886630	C	G	100	PASS	AC=120;AF=0.0239617;AN=5008;NS=2504;DP=19566;EAS_AF=0.0179;AMR_AF=0.0216;AFR_AF=0.0053;EUR_AF=0.0169;SAS_AF=0.0644;AA=c|||;VT=SNP
12	110354536	rs17680262	C	T	100	PASS	AC=127;AF=0.0253594;AN=5008;NS=2504;DP=19623;EAS_AF=0;AMR_AF=0.0476;AFR_AF=0.0045;EUR_AF=0.0805;SAS_AF=0.0072;AA=c|||;VT=SNP
12	110354636	rs1045802	C	A	100	PASS	AC=345;AF=0.0688898;AN=5008;NS=2504;DP=20656;EAS_AF=0;AMR_AF=0.0749;AFR_AF=0.0923;EUR_AF=0.1024;SAS_AF=0.0695;AA=c|||;VT=SNP
12	110355431	rs117176903	C	T	100	PASS	AC=24;AF=0.00479233;AN=5008;NS=2504;DP=19186;EAS_AF=0;AMR_AF=0.0115;AFR_AF=0.0023;EUR_AF=0.0129;SAS_AF=0;AA=c|||;VT=SNP
12	110355704	rs76133847	T	G	100	PASS	AC=39;AF=0.00778754;AN=5008;NS=2504;DP=21426;EAS_AF=0;AMR_AF=0.0187;AFR_AF=0.003;EUR_AF=0.0169;SAS_AF=0.0051;AA=t|||;VT=SNP
12	110356566	rs11068903	A	G	100	PASS	AC=1120;AF=0.223642;AN=5008;NS=2504;DP=16135;EAS_AF=0.1438;AMR_AF=0.098;AFR_AF=0.5242;EUR_AF=0.0636;SAS_AF=0.1534;AA=A|||;VT=SNP
12	110357108	rs113835189	G	A	100	PASS	AC=130;AF=0.0259585;AN=5008;NS=2504;DP=19206;EAS_AF=0.0179;AMR_AF=0.0216;AFR_AF=0.0136;EUR_AF=0.0169;SAS_AF=0.0634;AA=G|||;VT=SNP
12	110358336	rs16939764	G	A	100	PASS	AC=285;AF=0.0569089;AN=5008;NS=2504;DP=19194;EAS_AF=0.0179;AMR_AF=0.0418;AFR_AF=0.1082;EUR_AF=0.0288;SAS_AF=0.0675;AA=G|||;VT=SNP
12	110358383	rs78282653	G	A	100	PASS	AC=422;AF=0.0842652;AN=5008;NS=2504;DP=19245;EAS_AF=0.119;AMR_AF=0.0389;AFR_AF=0.1596;EUR_AF=0.0378;SAS_AF=0.0266;AA=G|||;VT=SNP
12	110358752	rs182625296	G	A	100	PASS	AC=26;AF=0.00519169;AN=5008;NS=2504;DP=18996;EAS_AF=0.001;AMR_AF=0.0086;AFR_AF=0;EUR_AF=0.0099;SAS_AF=0.0092;AA=G|||;VT=SNP
12	110358809	rs117549881	C	T	100	PASS	AC=49;AF=0.00978435;AN=5008;NS=2504;DP=17829;EAS_AF=0;AMR_AF=0.0173;AFR_AF=0.003;EUR_AF=0.0298;SAS_AF=0.0031;AA=C|||;VT=SNP
12	110362886	rs73419527	T	C	100	PASS	AC=699;AF=0.139577;AN=5008;NS=2504;DP=19397;EAS_AF=0.0248;AMR_AF=0.0591;AFR_AF=0.3654;EUR_AF=0.0258;SAS_AF=0.1268;AA=T|||;VT=SNP
12	110363067	rs75319020	C	T	100	PASS	AC=423;AF=0.0844649;AN=5008;NS=2504;DP=16456;EAS_AF=0.119;AMR_AF=0.0389;AFR_AF=0.1596;EUR_AF=0.0378;SAS_AF=0.0276;AA=C|||;VT=SNP
12	110363164	rs78079587	G	A	100	PASS	AC=422;AF=0.0842652;AN=5008;NS=2504;DP=16404;EAS_AF=0.119;AMR_AF=0.0389;AFR_AF=0.1596;EUR_AF=0.0378;SAS_AF=0.0266;AA=G|||;VT=SNP
12	110363578	rs117236308	C	T	100	PASS	AC=108;AF=0.0215655;AN=5008;NS=2504;DP=16620;EAS_AF=0;AMR_AF=0.013;AFR_AF=0.0023;EUR_AF=0.0577;SAS_AF=0.0389;AA=C|||;VT=SNP
12	110364111	rs73419529	C	T	100	PASS	AC=976;AF=0.194888;AN=5008;NS=2504;DP=19236;EAS_AF=0.1438;AMR_AF=0.085;AFR_AF=0.4221;EUR_AF=0.0636;SAS_AF=0.1534;AA=C|||;VT=SNP
12	110366466	rs34287717	C	T	100	PASS	AC=60;AF=0.0119808;AN=5008;NS=2504;DP=18450;EAS_AF=0;AMR_AF=0.0173;AFR_AF=0.0015;EUR_AF=0.0328;SAS_AF=0.0133;AA=C|||;VT=SNP
12	110366472	rs79356209	C	T	100	PASS	AC=422;AF=0.0842652;AN=5008;NS=2504;DP=18261;EAS_AF=0.119;AMR_AF=0.0389;AFR_AF=0.1596;EUR_AF=0.0378;SAS_AF=0.0266;AA=C|||;VT=SNP
12	110366703	rs79633940	T	C	100	PASS	AC=422;AF=0.0842652;AN=5008;NS=2504;DP=17263;EAS_AF=0.119;AMR_AF=0.0389;AFR_AF=0.1596;EUR_AF=0.0378;SAS_AF=0.0266;AA=T|||;VT=SNP
12	110366748	rs138225159	T	C	100	PASS	AC=24;AF=0.00479233;AN=5008;NS=2504;DP=17074;EAS_AF=0;AMR_AF=0.0115;AFR_AF=0.0023;EUR_AF=0.0129;SAS_AF=0;AA=T|||;VT=SNP
12	110367425	rs61940901	A	C	100	PASS	AC=18;AF=0.00359425;AN=5008;NS=2504;DP=21591;EAS_AF=0;AMR_AF=0.0043;AFR_AF=0;EUR_AF=0.0099;SAS_AF=0.0051;AA=A|||;VT=SNP
12	110368201	rs2292354	G	A	100	PASS	AC=1309;AF=0.261382;AN=5008;NS=2504;DP=22459;EAS_AF=0.2113;AMR_AF=0.2219;AFR_AF=0.1377;EUR_AF=0.2674;SAS_AF=0.502;AA=G|||;VT=SNP
12	110368804	rs77766064	C	A	100	PASS	AC=120;AF=0.0239617;AN=5008;NS=2504;DP=20536;EAS_AF=0.0179;AMR_AF=0.0216;AFR_AF=0.0053;EUR_AF=0.0169;SAS_AF=0.0644;AA=C|||;VT=SNP
12	110369872	rs3742010	G	A	100	PASS	AC=1151;AF=0.229832;AN=5008;NS=2504;DP=21375;EAS_AF=0.1448;AMR_AF=0.1052;AFR_AF=0.5325;EUR_AF=0.0746;SAS_AF=0.1564;AA=A|||;VT=SNP
12	110370141	rs7314498	C	T	100	PASS	AC=1140;AF=0.227636;AN=5008;NS=2504;DP=21199;EAS_AF=0.1448;AMR_AF=0.1037;AFR_AF=0.525;EUR_AF=0.0746;SAS_AF=0.1564;AA=T|||;VT=SNP
12	110370298	rs12230085	T	C	100	PASS	AC=422;AF=0.0842652;AN=5008;NS=2504;DP=20720;EAS_AF=0.119;AMR_AF=0.0389;AFR_AF=0.1596;EUR_AF=0.0378;SAS_AF=0.0266;AA=T|||;VT=SNP
12	110371897	rs16940703	G	C	100	PASS	AC=422;AF=0.0842652;AN=5008;NS=2504;DP=21116;EAS_AF=0.119;AMR_AF=0.0389;AFR_AF=0.1596;EUR_AF=0.0378;SAS_AF=0.0266;AA=G|||;VT=SNP;EX_TARGET
12	110372210	rs16939769	G	A	100	PASS	AC=156;AF=0.0311502;AN=5008;NS=2504;DP=21292;EAS_AF=0.001;AMR_AF=0.0476;AFR_AF=0.0015;EUR_AF=0.0567;SAS_AF=0.0644;AA=G|||;VT=SNP
12	110372546	rs7968830	C	T	100	PASS	AC=1140;AF=0.227636;AN=5008;NS=2504;DP=17975;EAS_AF=0.1438;AMR_AF=0.1052;AFR_AF=0.525;EUR_AF=0.0746;SAS_AF=0.1564;AA=T|||;VT=SNP
12	110372649	rs59278403	A	G	100	PASS	AC=1140;AF=0.227636;AN=5008;NS=2504;DP=16322;EAS_AF=0.1438;AMR_AF=0.1052;AFR_AF=0.525;EUR_AF=0.0746;SAS_AF=0.1564;AA=G|||;VT=SNP
12	110373229	rs9888359	C	T	100	PASS	AC=1122;AF=0.224042;AN=5008;NS=2504;DP=15886;EAS_AF=0.1438;AMR_AF=0.098;AFR_AF=0.5242;EUR_AF=0.0636;SAS_AF=0.1554;AA=C|||;VT=SNP
12	110373479	rs12299347	G	A	100	PASS	AC=336;AF=0.0670927;AN=5008;NS=2504;DP=19045;EAS_AF=0;AMR_AF=0.0749;AFR_AF=0.0855;EUR_AF=0.1024;SAS_AF=0.0695;AA=G|||;VT=SNP
12	110373493	rs138026740	G	A	100	PASS	AC=422;AF=0.0842652;AN=5008;NS=2504;DP=19340;EAS_AF=0.119;AMR_AF=0.0389;AFR_AF=0.1596;EUR_AF=0.0378;SAS_AF=0.0266;AA=G|||;VT=SNP
12	110373660	rs11068958	C	T	100	PASS	AC=422;AF=0.0842652;AN=5008;NS=2504;DP=17534;EAS_AF=0.119;AMR_AF=0.0389;AFR_AF=0.1596;EUR_AF=0.0378;SAS_AF=0.0266;AA=C|||;VT=SNP
12	110373916	rs78965750	C	T	100	PASS	AC=49;AF=0.00978435;AN=5008;NS=2504;DP=18048;EAS_AF=0;AMR_AF=0.0173;AFR_AF=0.003;EUR_AF=0.0298;SAS_AF=0.0031;AA=C|||;VT=SNP
12	110373938	rs9888377	A	G	100	PASS	AC=1120;AF=0.223642;AN=5008;NS=2504;DP=18026;EAS_AF=0.1438;AMR_AF=0.098;AFR_AF=0.5242;EUR_AF=0.0636;SAS_AF=0.1534;AA=A|||;VT=SNP
12	110374339	rs16940705	G	A	100	PASS	AC=1122;AF=0.224042;AN=5008;NS=2504;DP=18858;EAS_AF=0.1438;AMR_AF=0.0994;AFR_AF=0.5242;EUR_AF=0.0646;SAS_AF=0.1534;AA=G|||;VT=SNP
12	110375574	rs11068968	C	G	100	PASS	AC=422;AF=0.0842652;AN=5008;NS=2504;DP=22012;EAS_AF=0.119;AMR_AF=0.0389;AFR_AF=0.1596;EUR_AF=0.0378;SAS_AF=0.0266;AA=C|||;VT=SNP
12	110375592	rs145991533	C	T	100	PASS	AC=42;AF=0.00838658;AN=5008;NS=2504;DP=21627;EAS_AF=0;AMR_AF=0.0216;AFR_AF=0;EUR_AF=0.0219;SAS_AF=0.0051;AA=C|||;VT=SNP
12	110378517	rs56089557	G	T	100	PASS	AC=1139;AF=0.227436;AN=5008;NS=2504;DP=17907;EAS_AF=0.1438;AMR_AF=0.1052;AFR_AF=0.5234;EUR_AF=0.0746;SAS_AF=0.1575;AA=T|||;VT=SNP
12	110378539	rs36005925	G	C	100	PASS	AC=590;AF=0.117812;AN=5008;NS=2504;DP=17892;EAS_AF=0.005;AMR_AF=0.3703;AFR_AF=0.0159;EUR_AF=0.2306;SAS_AF=0.0767;AA=G|||;VT=SNP
12	110378764	rs77273363	T	C	100	PASS	AC=252;AF=0.0503195;AN=5008;NS=2504;DP=16388;EAS_AF=0;AMR_AF=0.0893;AFR_AF=0.0076;EUR_AF=0.1342;SAS_AF=0.046;AA=T|||;VT=SNP
12	110379213	rs11068984	T	C	100	PASS	AC=1561;AF=0.311701;AN=5008;NS=2504;DP=19195;EAS_AF=0.1438;AMR_AF=0.1844;AFR_AF=0.6725;EUR_AF=0.1769;SAS_AF=0.226;AA=C|||;VT=SNP
12	110379483	rs7310190	T	C	100	PASS	AC=1140;AF=0.227636;AN=5008;NS=2504;DP=15991;EAS_AF=0.1438;AMR_AF=0.1052;AFR_AF=0.525;EUR_AF=0.0746;SAS_AF=0.1564;AA=C|||;VT=SNP
12	110380113	rs34278224	T	C	100	PASS	AC=591;AF=0.118011;AN=5008;NS=2504;DP=16195;EAS_AF=0.005;AMR_AF=0.3703;AFR_AF=0.0159;EUR_AF=0.2316;SAS_AF=0.0767;AA=T|||;VT=SNP
12	110380346	rs7314356	T	C	100	PASS	AC=1141;AF=0.227835;AN=5008;NS=2504;DP=16960;EAS_AF=0.1438;AMR_AF=0.1052;AFR_AF=0.525;EUR_AF=0.0755;SAS_AF=0.1564;AA=C|||;VT=SNP
12	110380524	rs12229815	A	G	100	PASS	AC=423;AF=0.0844649;AN=5008;NS=2504;DP=21809;EAS_AF=0.119;AMR_AF=0.0403;AFR_AF=0.1596;EUR_AF=0.0378;SAS_AF=0.0266;AA=A|||;VT=SNP
12	110381518	rs144959289	G	A	100	PASS	AC=24;AF=0.00479233;AN=5008;NS=2504;DP=12628;EAS_AF=0;AMR_AF=0.0115;AFR_AF=0.0023;EUR_AF=0.0129;SAS_AF=0;AA=G|||;VT=SNP
12	110382361	rs11068996	C	A	100	PASS	AC=99;AF=0.0197684;AN=5008;NS=2504;DP=22256;EAS_AF=0.0367;AMR_AF=0.013;AFR_AF=0;EUR_AF=0.0318;SAS_AF=0.0215;AA=C|||;VT=SNP
12	110382770	rs2292355	C	G	100	PASS	AC=1140;AF=0.227636;AN=5008;NS=2504;DP=20560;EAS_AF=0.1438;AMR_AF=0.1052;AFR_AF=0.525;EUR_AF=0.0746;SAS_AF=0.1564;AA=G|||;VT=SNP
12	110383141	rs11068997	G	A	100	PASS	AC=325;AF=0.0648962;AN=5008;NS=2504;DP=20549;EAS_AF=0.119;AMR_AF=0.0274;AFR_AF=0.0961;EUR_AF=0.0328;SAS_AF=0.0266;AA=G|||;VT=SNP;EX_TARGET
12	110383660	rs115868070	G	T	100	PASS	AC=422;AF=0.0842652;AN=5008;NS=2504;DP=17371;EAS_AF=0.119;AMR_AF=0.0389;AFR_AF=0.1596;EUR_AF=0.0378;SAS_AF=0.0266;AA=G|||;VT=SNP
12	110383664	rs12424824	G	T	100	PASS	AC=591;AF=0.118011;AN=5008;NS=2504;DP=17233;EAS_AF=0.005;AMR_AF=0.3703;AFR_AF=0.0159;EUR_AF=0.2306;SAS_AF=0.0777;AA=G|||;VT=SNP
12	110384127	rs59463468	C	T	100	PASS	AC=1140;AF=0.227636;AN=5008;NS=2504;DP=16067;EAS_AF=0.1438;AMR_AF=0.1052;AFR_AF=0.525;EUR_AF=0.0746;SAS_AF=0.1564;AA=T|||;VT=SNP
12	110384546	rs61373969	G	A	100	PASS	AC=698;AF=0.139377;AN=5008;NS=2504;DP=16592;EAS_AF=0.0248;AMR_AF=0.0591;AFR_AF=0.3646;EUR_AF=0.0258;SAS_AF=0.1268;AA=G|||;VT=SNP
12	110385079	rs2063388	G	T	100	PASS	AC=422;AF=0.0842652;AN=5008;NS=2504;DP=18604;EAS_AF=0.119;AMR_AF=0.0389;AFR_AF=0.1596;EUR_AF=0.0378;SAS_AF=0.0266;AA=G|||;VT=SNP;EX_TARGET
12	110386611	rs74578156	G	A	100	PASS	AC=422;AF=0.0842652;AN=5008;NS=2504;DP=20241;EAS_AF=0.119;AMR_AF=0.0389;AFR_AF=0.1596;EUR_AF=0.0378;SAS_AF=0.0266;AA=G|||;VT=SNP;EX_TARGET
12	110388150	rs74792875	T	C	100	PASS	AC=120;AF=0.0239617;AN=5008;NS=2504;DP=20804;EAS_AF=0.0179;AMR_AF=0.0216;AFR_AF=0.0053;EUR_AF=0.0169;SAS_AF=0.0644;AA=T|||;VT=SNP
12	110389404	rs11069018	T	C	100	PASS	AC=347;AF=0.0692891;AN=5008;NS=2504;DP=20444;EAS_AF=0;AMR_AF=0.0749;AFR_AF=0.093;EUR_AF=0.1024;SAS_AF=0.0706;AA=T|||;VT=SNP
12	110389465	rs111835427	T	C	100	PASS	AC=33;AF=0.00658946;AN=5008;NS=2504;DP=20741;EAS_AF=0.001;AMR_AF=0.0159;AFR_AF=0;EUR_AF=0.0149;SAS_AF=0.0061;AA=T|||;VT=SNP
12	110391462	rs77056716	G	C	100	PASS	AC=120;AF=0.0239617;AN=5008;NS=2504;DP=23928;EAS_AF=0.0179;AMR_AF=0.0216;AFR_AF=0.0053;EUR_AF=0.0169;SAS_AF=0.0644;AA=G|||;VT=SNP
12	110391865	rs144834655	G	A	100	PASS	AC=120;AF=0.0239617;AN=5008;NS=2504;DP=16134;EAS_AF=0.0179;AMR_AF=0.0216;AFR_AF=0.0053;EUR_AF=0.0169;SAS_AF=0.0644;AA=G|||;VT=SNP
12	110392657	rs7978421	C	T	100	PASS	AC=421;AF=0.0840655;AN=5008;NS=2504;DP=11603;EAS_AF=0.119;AMR_AF=0.0389;AFR_AF=0.1589;EUR_AF=0.0378;SAS_AF=0.0266;AA=C|||;VT=SNP
12	110393105	rs56183846	A	T	100	PASS	AC=108;AF=0.0215655;AN=5008;NS=2504;DP=14719;EAS_AF=0;AMR_AF=0.013;AFR_AF=0.0023;EUR_AF=0.0577;SAS_AF=0.0389;AA=a|||;VT=SNP
12	110394087	rs11069043	T	C	100	PASS	AC=1121;AF=0.223842;AN=5008;NS=2504;DP=20651;EAS_AF=0.1448;AMR_AF=0.098;AFR_AF=0.5242;EUR_AF=0.0636;SAS_AF=0.1534;AA=T|||;VT=SNP
12	110394136	rs11069045	T	G	100	PASS	AC=1141;AF=0.227835;AN=5008;NS=2504;DP=20571;EAS_AF=0.1448;AMR_AF=0.1052;AFR_AF=0.525;EUR_AF=0.0746;SAS_AF=0.1564;AA=G|||;VT=SNP
12	110394362	rs79623188	T	C	100	PASS	AC=120;AF=0.0239617;AN=5008;NS=2504;DP=19548;EAS_AF=0.0179;AMR_AF=0.0216;AFR_AF=0.0053;EUR_AF=0.0169;SAS_AF=0.0644;AA=T|||;VT=SNP
12	110395556	rs147646038	C	A	100	PASS	AC=41;AF=0.0081869;AN=5008;NS=2504;DP=15490;EAS_AF=0;AMR_AF=0.0101;AFR_AF=0.0008;EUR_AF=0.0179;SAS_AF=0.0153;AA=C|||;VT=SNP
12	110396058	rs188605153	T	C	100	PASS	AC=47;AF=0.00938498;AN=5008;NS=2504;DP=16354;EAS_AF=0;AMR_AF=0.0216;AFR_AF=0.0008;EUR_AF=0.0149;SAS_AF=0.0164;AA=T|||;VT=SNP
12	110396344	rs4766645	A	G	100	PASS	AC=56;AF=0.0111821;AN=5008;NS=2504;DP=17620;EAS_AF=0;AMR_AF=0.0476;AFR_AF=0.0008;EUR_AF=0.0149;SAS_AF=0.0072;AA=A|||;VT=SNP
12	110397119	rs11069060	T	C	100	PASS	AC=1141;AF=0.227835;AN=5008;NS=2504;DP=15714;EAS_AF=0.1448;AMR_AF=0.1052;AFR_AF=0.525;EUR_AF=0.0746;SAS_AF=0.1564;AA=C|||;VT=SNP
12	110397855	rs16940719	C	T	100	PASS	AC=421;AF=0.0840655;AN=5008;NS=2504;DP=16963;EAS_AF=0.119;AMR_AF=0.0389;AFR_AF=0.1589;EUR_AF=0.0378;SAS_AF=0.0266;AA=C|||;VT=SNP
12	110398145	rs4766646	T	A	100	PASS	AC=3610;AF=0.720847;AN=5008;NS=2504;DP=16278;EAS_AF=0.3581;AMR_AF=0.781;AFR_AF=0.9365;EUR_AF=0.675;SAS_AF=0.8078;AA=A|||;VT=SNP
12	110399856	rs11069066	A	T	100	PASS	AC=1140;AF=0.227636;AN=5008;NS=2504;DP=22630;EAS_AF=0.1438;AMR_AF=0.1052;AFR_AF=0.525;EUR_AF=0.0746;SAS_AF=0.1564;AA=T|||;VT=SNP
12	110399892	rs12303221	G	A	100	PASS	AC=346;AF=0.0690895;AN=5008;NS=2504;DP=22259;EAS_AF=0;AMR_AF=0.0749;AFR_AF=0.093;EUR_AF=0.1024;SAS_AF=0.0695;AA=G|||;VT=SNP
12	110400961	rs61391330	C	T	100	PASS	AC=1561;AF=0.311701;AN=5008;NS=2504;DP=21712;EAS_AF=0.1438;AMR_AF=0.1844;AFR_AF=0.6725;EUR_AF=0.1769;SAS_AF=0.226;AA=T|||;VT=SNP
12	110401620	rs117009945	G	C	100	PASS	AC=37;AF=0.00738818;AN=5008;NS=2504;DP=18832;EAS_AF=0;AMR_AF=0.0072;AFR_AF=0.0008;EUR_AF=0.0189;SAS_AF=0.0123;AA=G|||;VT=SNP
12	110401858	rs71458314	C	T	100	PASS	AC=19;AF=0.00379393;AN=5008;NS=2504;DP=20262;EAS_AF=0;AMR_AF=0.0101;AFR_AF=0;EUR_AF=0.0119;SAS_AF=0;AA=C|||;VT=SNP
12	110401922	rs7133072	G	A	100	PASS	AC=423;AF=0.0844649;AN=5008;NS=2504;DP=17070;EAS_AF=0.119;AMR_AF=0.0389;AFR_AF=0.1604;EUR_AF=0.0378;SAS_AF=0.0266;AA=G|||;VT=SNP
12	110402364	rs11069070	C	G	100	PASS	AC=4962;AF=0.990815;AN=5008;NS=2504;DP=14549;EAS_AF=1;AMR_AF=0.9769;AFR_AF=0.9985;EUR_AF=0.9732;SAS_AF=0.999;AA=G|||;VT=SNP
12	110402892	rs3922879	T	G	100	PASS	AC=1569;AF=0.313299;AN=5008;NS=2504;DP=21086;EAS_AF=0.1438;AMR_AF=0.1844;AFR_AF=0.6785;EUR_AF=0.1769;SAS_AF=0.226;AA=G|||;VT=SNP
12	110403264	rs10851035	C	G	100	PASS	AC=1571;AF=0.313698;AN=5008;NS=2504;DP=21690;EAS_AF=0.1448;AMR_AF=0.1859;AFR_AF=0.6785;EUR_AF=0.1769;SAS_AF=0.226;AA=G|||;VT=SNP
12	110403713	rs77909433	T	C	100	PASS	AC=70;AF=0.0139776;AN=5008;NS=2504;DP=16053;EAS_AF=0;AMR_AF=0.0274;AFR_AF=0.0015;EUR_AF=0.0477;SAS_AF=0.001;AA=T|||;VT=SNP
12	110403769	rs138178074	C	T	100	PASS	AC=292;AF=0.0583067;AN=5008;NS=2504;DP=13658;EAS_AF=0.0149;AMR_AF=0.0504;AFR_AF=0.0038;EUR_AF=0.0577;SAS_AF=0.183;AA=C|||;VT=SNP
12	110404275	rs7133426	T	C	100	PASS	AC=423;AF=0.0844649;AN=5008;NS=2504;DP=11255;EAS_AF=0.119;AMR_AF=0.0389;AFR_AF=0.1596;EUR_AF=0.0378;SAS_AF=0.0276;AA=T|||;VT=SNP
12	110404464	rs76103803	A	C	100	PASS	AC=162;AF=0.0323482;AN=5008;NS=2504;DP=15934;EAS_AF=0.0198;AMR_AF=0.0274;AFR_AF=0.0287;EUR_AF=0.0179;SAS_AF=0.0685;AA=A|||;VT=SNP
12	110406290	rs112724392	G	A	100	PASS	AC=701;AF=0.139976;AN=5008;NS=2504;DP=17455;EAS_AF=0.0258;AMR_AF=0.0591;AFR_AF=0.3661;EUR_AF=0.0258;SAS_AF=0.1268;AA=G|||;VT=SNP
12	110406386	rs9634314	G	A	100	PASS	AC=1147;AF=0.229034;AN=5008;NS=2504;DP=15395;EAS_AF=0.1448;AMR_AF=0.1081;AFR_AF=0.5265;EUR_AF=0.0765;SAS_AF=0.1564;AA=A|||;VT=SNP
12	110406655	rs9634316	T	G	100	PASS	AC=325;AF=0.0648962;AN=5008;NS=2504;DP=16662;EAS_AF=0.119;AMR_AF=0.0274;AFR_AF=0.0961;EUR_AF=0.0328;SAS_AF=0.0266;AA=T|||;VT=SNP
12	110406660	rs9634317	A	G	100	PASS	AC=1143;AF=0.228235;AN=5008;NS=2504;DP=16555;EAS_AF=0.1448;AMR_AF=0.1052;AFR_AF=0.5265;EUR_AF=0.0746;SAS_AF=0.1564;AA=G|||;VT=SNP
12	110407996	rs73419581	T	C	100	PASS	AC=148;AF=0.0295527;AN=5008;NS=2504;DP=17452;EAS_AF=0.0179;AMR_AF=0.0216;AFR_AF=0.0265;EUR_AF=0.0169;SAS_AF=0.0644;AA=T|||;VT=SNP
12	110408009	rs6606744	A	C	100	PASS	AC=1569;AF=0.313299;AN=5008;NS=2504;DP=16794;EAS_AF=0.1438;AMR_AF=0.1844;AFR_AF=0.6785;EUR_AF=0.1779;SAS_AF=0.2249;AA=N|||;VT=SNP
12	110408343	rs7961458	C	T	100	PASS	AC=326;AF=0.0650958;AN=5008;NS=2504;DP=18576;EAS_AF=0.119;AMR_AF=0.0274;AFR_AF=0.0961;EUR_AF=0.0328;SAS_AF=0.0276;AA=C|||;VT=SNP
12	110409191	rs11536075	A	G	100	PASS	AC=1570;AF=0.313498;AN=5008;NS=2504;DP=15846;EAS_AF=0.1448;AMR_AF=0.1844;AFR_AF=0.6785;EUR_AF=0.1769;SAS_AF=0.226;AA=G|||;VT=SNP
12	110409724	rs142707636	G	A	100	PASS	AC=425;AF=0.0848642;AN=5008;NS=2504;DP=12583;EAS_AF=0.12;AMR_AF=0.0389;AFR_AF=0.1596;EUR_AF=0.0378;SAS_AF=0.0286;AA=G|||;VT=SNP
12	110410706	rs112275949	T	C	100	PASS	AC=1145;AF=0.228634;AN=5008;NS=2504;DP=18418;EAS_AF=0.1448;AMR_AF=0.1052;AFR_AF=0.5265;EUR_AF=0.0746;SAS_AF=0.1585;AA=N|||;VT=SNP
12	110411242	rs111862438	G	T	100	PASS	AC=265;AF=0.0529153;AN=5008;NS=2504;DP=16779;EAS_AF=0.0179;AMR_AF=0.0346;AFR_AF=0.1082;EUR_AF=0.0169;SAS_AF=0.0644;AA=G|||;VT=SNP
12	110412081	rs140057900	C	G	100	PASS	AC=66;AF=0.0131789;AN=5008;NS=2504;DP=17379;EAS_AF=0;AMR_AF=0.0159;AFR_AF=0.0023;EUR_AF=0.0408;SAS_AF=0.0112;AA=C|||;VT=SNP
12	110413252	rs11069139	G	C	100	PASS	AC=1316;AF=0.26278;AN=5008;NS=2504;DP=16662;EAS_AF=0.2123;AMR_AF=0.2219;AFR_AF=0.143;EUR_AF=0.2664;SAS_AF=0.502;AA=g|||;VT=SNP
12	110414033	rs74993352	A	G	100	PASS	AC=77;AF=0.0153754;AN=5008;NS=2504;DP=16355;EAS_AF=0;AMR_AF=0.0288;AFR_AF=0.0038;EUR_AF=0.0388;SAS_AF=0.0133;AA=A|||;VT=SNP
12	110414576	rs111233513	T	C	100	PASS	AC=267;AF=0.0533147;AN=5008;NS=2504;DP=16793;EAS_AF=0.0179;AMR_AF=0.0346;AFR_AF=0.1097;EUR_AF=0.0169;SAS_AF=0.0644;AA=T|||;VT=SNP
12	110415970	rs139962389	C	T	100	PASS	AC=22;AF=0.00439297;AN=5008;NS=2504;DP=15412;EAS_AF=0;AMR_AF=0;AFR_AF=0.0008;EUR_AF=0.0129;SAS_AF=0.0082;AA=C|||;VT=SNP
12	110417165	rs11069163	C	G	100	PASS	AC=326;AF=0.0650958;AN=5008;NS=2504;DP=15462;EAS_AF=0.12;AMR_AF=0.0274;AFR_AF=0.0961;EUR_AF=0.0328;SAS_AF=0.0266;AA=C|||;VT=SNP
12	110417274	rs142373787	T	C	100	PASS	AC=120;AF=0.0239617;AN=5008;NS=2504;DP=16043;EAS_AF=0;AMR_AF=0.1167;AFR_AF=0.0008;EUR_AF=0.0308;SAS_AF=0.0072;AA=T|||;VT=SNP
12	110417374	rs12320990	C	T	100	PASS	AC=347;AF=0.0692891;AN=5008;NS=2504;DP=18022;EAS_AF=0.001;AMR_AF=0.0749;AFR_AF=0.093;EUR_AF=0.1024;SAS_AF=0.0695;AA=C|||;VT=SNP
12	110417848	rs76005971	C	A	100	PASS	AC=120;AF=0.0239617;AN=5008;NS=2504;DP=18114;EAS_AF=0.0179;AMR_AF=0.0216;AFR_AF=0.0053;EUR_AF=0.0169;SAS_AF=0.0644;AA=C|||;VT=SNP
12	110417900	rs11069168	G	T	100	PASS	AC=699;AF=0.139577;AN=5008;NS=2504;DP=14255;EAS_AF=0.1984;AMR_AF=0.1167;AFR_AF=0.0136;EUR_AF=0.1481;SAS_AF=0.2566;AA=G|||;VT=SNP
12	110418161	rs117050719	G	A	100	PASS	AC=28;AF=0.00559105;AN=5008;NS=2504;DP=13612;EAS_AF=0;AMR_AF=0.013;AFR_AF=0.0023;EUR_AF=0.0149;SAS_AF=0.001;AA=G|||;VT=SNP
12	110418635	rs7960775	A	G	100	PASS	AC=4960;AF=0.990415;AN=5008;NS=2504;DP=21312;EAS_AF=1;AMR_AF=0.9755;AFR_AF=0.9977;EUR_AF=0.9732;SAS_AF=0.999;AA=A|||;VT=SNP
12	110418724	rs80000006	G	C	100	PASS	AC=267;AF=0.0533147;AN=5008;NS=2504;DP=18541;EAS_AF=0.0179;AMR_AF=0.0346;AFR_AF=0.1097;EUR_AF=0.0169;SAS_AF=0.0644;AA=G|||;VT=SNP;EX_TARGET
12	110418891	rs56017297	A	C	100	PASS	AC=1122;AF=0.224042;AN=5008;NS=2504;DP=18823;EAS_AF=0.1448;AMR_AF=0.098;AFR_AF=0.5242;EUR_AF=0.0646;SAS_AF=0.1534;AA=A|||;VT=SNP
12	110418922	rs78613700	G	A	100	PASS	AC=9;AF=0.00179712;AN=5008;NS=2504;DP=18466;EAS_AF=0;AMR_AF=0.0029;AFR_AF=0;EUR_AF=0.007;SAS_AF=0;AA=G|||;VT=SNP
12	110419652	rs34543296	A	G	100	PASS	AC=154;AF=0.0307508;AN=5008;NS=2504;DP=19629;EAS_AF=0.001;AMR_AF=0.0476;AFR_AF=0.0015;EUR_AF=0.0567;SAS_AF=0.0624;AA=A|||;VT=SNP
12	110420515	rs2338753	G	A	100	PASS	AC=696;AF=0.138978;AN=5008;NS=2504;DP=11741;EAS_AF=0.004;AMR_AF=0.3718;AFR_AF=0.0953;EUR_AF=0.2316;SAS_AF=0.0767;AA=G|||;VT=SNP
12	110421528	rs75239670	C	T	100	PASS	AC=120;AF=0.0239617;AN=5008;NS=2504;DP=23824;EAS_AF=0.0179;AMR_AF=0.0216;AFR_AF=0.0053;EUR_AF=0.0169;SAS_AF=0.0644;AA=C|||;VT=SNP
12	110421634	rs12314720	G	A	100	PASS	AC=346;AF=0.0690895;AN=5008;NS=2504;DP=21487;EAS_AF=0;AMR_AF=0.0749;AFR_AF=0.093;EUR_AF=0.1024;SAS_AF=0.0695;AA=G|||;VT=SNP
12	110421683	rs12322770	A	G	100	PASS	AC=1558;AF=0.311102;AN=5008;NS=2504;DP=21055;EAS_AF=0.1448;AMR_AF=0.1844;AFR_AF=0.6694;EUR_AF=0.1769;SAS_AF=0.226;AA=G|||;VT=SNP
12	110422279	rs115431458	G	A	100	PASS	AC=422;AF=0.0842652;AN=5008;NS=2504;DP=16010;EAS_AF=0.119;AMR_AF=0.0389;AFR_AF=0.1596;EUR_AF=0.0378;SAS_AF=0.0266;AA=g|||;VT=SNP
12	110422741	rs11069204	A	G	100	PASS	AC=422;AF=0.0842652;AN=5008;NS=2504;DP=16920;EAS_AF=0.119;AMR_AF=0.0389;AFR_AF=0.1596;EUR_AF=0.0378;SAS_AF=0.0266;AA=A|||;VT=SNP
12	110423208	rs76418740	T	G	100	PASS	AC=158;AF=0.0315495;AN=5008;NS=2504;DP=16473;EAS_AF=0.0179;AMR_AF=0.0245;AFR_AF=0.0325;EUR_AF=0.0169;SAS_AF=0.0644;AA=T|||;VT=SNP
12	110423227	rs6606745	G	C	100	PASS	AC=43;AF=0.00858626;AN=5008;NS=2504;DP=16221;EAS_AF=0;AMR_AF=0.0159;AFR_AF=0.0136;EUR_AF=0.0119;SAS_AF=0.002;AA=G|||;VT=SNP
12	110423421	rs148525281	G	A	100	PASS	AC=151;AF=0.0301518;AN=5008;NS=2504;DP=16975;EAS_AF=0.0179;AMR_AF=0.0245;AFR_AF=0.0272;EUR_AF=0.0169;SAS_AF=0.0644;AA=G|||;VT=SNP
12	110424595	rs11069214	C	A	100	PASS	AC=771;AF=0.153954;AN=5008;NS=2504;DP=13237;EAS_AF=0.127;AMR_AF=0.0605;AFR_AF=0.3253;EUR_AF=0.0577;SAS_AF=0.1155;AA=c|||;VT=SNP
12	110424632	rs11069215	C	T	100	PASS	AC=422;AF=0.0842652;AN=5008;NS=2504;DP=11758;EAS_AF=0.119;AMR_AF=0.0389;AFR_AF=0.1596;EUR_AF=0.0378;SAS_AF=0.0266;AA=C|||;VT=SNP
12	110425398	rs117267511	G	A	100	PASS	AC=120;AF=0.0239617;AN=5008;NS=2504;DP=10690;EAS_AF=0.0179;AMR_AF=0.0216;AFR_AF=0.0053;EUR_AF=0.0169;SAS_AF=0.0644;AA=G|||;VT=SNP
12	110425463	rs56786970	G	A	100	PASS	AC=699;AF=0.139577;AN=5008;NS=2504;DP=12552;EAS_AF=0.0258;AMR_AF=0.0591;AFR_AF=0.3646;EUR_AF=0.0258;SAS_AF=0.1268;AA=G|||;VT=SNP
12	110426106	rs11069222	T	C	100	PASS	AC=422;AF=0.0842652;AN=5008;NS=2504;DP=16407;EAS_AF=0.119;AMR_AF=0.0389;AFR_AF=0.1596;EUR_AF=0.0378;SAS_AF=0.0266;AA=T|||;VT=SNP
12	110427301	rs2271321	G	A	100	PASS	AC=1121;AF=0.223842;AN=5008;NS=2504;DP=18875;EAS_AF=0.1448;AMR_AF=0.098;AFR_AF=0.5242;EUR_AF=0.0636;SAS_AF=0.1534;AA=G|||;VT=SNP
12	110428784	rs77865044	A	G	100	PASS	AC=325;AF=0.0648962;AN=5008;NS=2504;DP=18545;EAS_AF=0.119;AMR_AF=0.0274;AFR_AF=0.0961;EUR_AF=0.0328;SAS_AF=0.0266;AA=A|||;VT=SNP
12	110429138	rs73205042	G	A	100	PASS	AC=338;AF=0.067492;AN=5008;NS=2504;DP=17544;EAS_AF=0;AMR_AF=0.0735;AFR_AF=0.0877;EUR_AF=0.1024;SAS_AF=0.0695;AA=G|||;VT=SNP
12	110429632	rs16940760	G	A	100	PASS	AC=699;AF=0.139577;AN=5008;NS=2504;DP=20140;EAS_AF=0.0258;AMR_AF=0.0591;AFR_AF=0.3646;EUR_AF=0.0258;SAS_AF=0.1268;AA=G|||;VT=SNP
12	110430570	rs10083041	G	C	100	PASS	AC=346;AF=0.0690895;AN=5008;NS=2504;DP=19760;EAS_AF=0;AMR_AF=0.0749;AFR_AF=0.093;EUR_AF=0.1024;SAS_AF=0.0695;AA=G|||;VT=SNP
12	110430968	rs1027949	A	G	100	PASS	AC=1561;AF=0.311701;AN=5008;NS=2504;DP=19038;EAS_AF=0.1448;AMR_AF=0.1844;AFR_AF=0.6717;EUR_AF=0.1769;SAS_AF=0.226;AA=G|||;VT=SNP
12	110431512	rs146601375	C	T	100	PASS	AC=21;AF=0.00419329;AN=5008;NS=2504;DP=18761;EAS_AF=0;AMR_AF=0.013;AFR_AF=0.0008;EUR_AF=0.0099;SAS_AF=0.001;AA=C|||;VT=SNP
12	110431646	rs76808783	A	C	100	PASS	AC=422;AF=0.0842652;AN=5008;NS=2504;DP=16314;EAS_AF=0.119;AMR_AF=0.0389;AFR_AF=0.1596;EUR_AF=0.0378;SAS_AF=0.0266;AA=A|||;VT=SNP
12	110433723	rs80209299	C	G	100	PASS	AC=422;AF=0.0842652;AN=5008;NS=2504;DP=15784;EAS_AF=0.119;AMR_AF=0.0389;AFR_AF=0.1596;EUR_AF=0.0378;SAS_AF=0.0266;AA=C|||;VT=SNP
12	110433741	rs78855067	G	T	100	PASS	AC=422;AF=0.0842652;AN=5008;NS=2504;DP=15120;EAS_AF=0.119;AMR_AF=0.0389;AFR_AF=0.1596;EUR_AF=0.0378;SAS_AF=0.0266;AA=G|||;VT=SNP
12	110434141	rs7314485	G	A	100	PASS	AC=347;AF=0.0692891;AN=5008;NS=2504;DP=12729;EAS_AF=0;AMR_AF=0.0749;AFR_AF=0.093;EUR_AF=0.1024;SAS_AF=0.0706;AA=G|||;VT=SNP
12	110434657	rs61038964	A	C	100	PASS	AC=1139;AF=0.227436;AN=5008;NS=2504;DP=16810;EAS_AF=0.1448;AMR_AF=0.1052;AFR_AF=0.5242;EUR_AF=0.0746;SAS_AF=0.1554;AA=C|||;VT=SNP
12	110434886	rs188036646	G	A	100	PASS	AC=122;AF=0.024361;AN=5008;NS=2504;DP=13273;EAS_AF=0;AMR_AF=0.1167;AFR_AF=0.0015;EUR_AF=0.0318;SAS_AF=0.0072;AA=G|||;VT=SNP
12	110435593	rs78161819	G	A	100	PASS	AC=121;AF=0.0241613;AN=5008;NS=2504;DP=22291;EAS_AF=0.0179;AMR_AF=0.0216;AFR_AF=0.0053;EUR_AF=0.0169;SAS_AF=0.0654;AA=G|||;VT=SNP
12	110435909	rs1510605	G	A	100	PASS	AC=1140;AF=0.227636;AN=5008;NS=2504;DP=24015;EAS_AF=0.1438;AMR_AF=0.1052;AFR_AF=0.525;EUR_AF=0.0746;SAS_AF=0.1564;AA=A|||;VT=SNP
12	110436151	rs3759386	G	A	100	PASS	AC=722;AF=0.144169;AN=5008;NS=2504;DP=22521;EAS_AF=0.0258;AMR_AF=0.0591;AFR_AF=0.3812;EUR_AF=0.0268;SAS_AF=0.1268;AA=G|||;VT=SNP
12	110438238	rs10849627	G	T	100	PASS	AC=1561;AF=0.311701;AN=5008;NS=2504;DP=20009;EAS_AF=0.1448;AMR_AF=0.1844;AFR_AF=0.6717;EUR_AF=0.1769;SAS_AF=0.226;AA=T|||;VT=SNP
12	110438519	rs11064671	C	T	100	PASS	AC=423;AF=0.0844649;AN=5008;NS=2504;DP=13840;EAS_AF=0.119;AMR_AF=0.0389;AFR_AF=0.1604;EUR_AF=0.0378;SAS_AF=0.0266;AA=T|||;VT=SNP
12	110438910	rs61113301	G	C	100	PASS	AC=698;AF=0.139377;AN=5008;NS=2504;DP=18555;EAS_AF=0.0258;AMR_AF=0.0591;AFR_AF=0.3638;EUR_AF=0.0258;SAS_AF=0.1268;AA=G|||;VT=SNP
12	110439442	rs1912516	T	C	100	PASS	AC=590;AF=0.117812;AN=5008;NS=2504;DP=15327;EAS_AF=0.004;AMR_AF=0.3703;AFR_AF=0.0159;EUR_AF=0.2316;SAS_AF=0.0767;AA=T|||;VT=SNP
12	110439635	rs74725620	T	G	100	PASS	AC=268;AF=0.0535144;AN=5008;NS=2504;DP=20107;EAS_AF=0.0179;AMR_AF=0.0346;AFR_AF=0.1104;EUR_AF=0.0169;SAS_AF=0.0644;AA=T|||;VT=SNP
12	110440159	rs7299156	T	C	100	PASS	AC=1151;AF=0.229832;AN=5008;NS=2504;DP=16044;EAS_AF=0.1448;AMR_AF=0.1052;AFR_AF=0.5325;EUR_AF=0.0746;SAS_AF=0.1564;AA=C|||;VT=SNP
12	110441730	rs11064687	A	G	100	PASS	AC=442;AF=0.0882588;AN=5008;NS=2504;DP=17813;EAS_AF=0.119;AMR_AF=0.0461;AFR_AF=0.1604;EUR_AF=0.0487;SAS_AF=0.0297;AA=A|||;VT=SNP
12	110441841	rs11064688	T	C	100	PASS	AC=442;AF=0.0882588;AN=5008;NS=2504;DP=13795;EAS_AF=0.119;AMR_AF=0.0461;AFR_AF=0.1604;EUR_AF=0.0487;SAS_AF=0.0297;AA=T|||;VT=SNP
12	110441868	rs2136797	T	C	100	PASS	AC=4766;AF=0.951677;AN=5008;NS=2504;DP=14731;EAS_AF=0.996;AMR_AF=0.9222;AFR_AF=0.997;EUR_AF=0.8559;SAS_AF=0.9642;AA=C|||;VT=SNP
12	110442120	rs73205044	A	G	100	PASS	AC=346;AF=0.0690895;AN=5008;NS=2504;DP=16217;EAS_AF=0;AMR_AF=0.0749;AFR_AF=0.093;EUR_AF=0.1024;SAS_AF=0.0695;AA=a|||;VT=SNP
12	110442806	rs7299483	G	C	100	PASS	AC=1151;AF=0.229832;AN=5008;NS=2504;DP=17158;EAS_AF=0.1448;AMR_AF=0.1052;AFR_AF=0.5325;EUR_AF=0.0746;SAS_AF=0.1564;AA=C|||;VT=SNP
12	110443113	rs76358958	A	C	100	PASS	AC=295;AF=0.0589058;AN=5008;NS=2504;DP=16579;EAS_AF=0.0149;AMR_AF=0.0504;AFR_AF=0.0038;EUR_AF=0.0577;SAS_AF=0.1861;AA=A|||;VT=SNP
12	110443459	rs56960173	G	A	100	PASS	AC=1140;AF=0.227636;AN=5008;NS=2504;DP=19623;EAS_AF=0.1448;AMR_AF=0.1052;AFR_AF=0.5242;EUR_AF=0.0746;SAS_AF=0.1564;AA=A|||;VT=SNP
12	110444550	rs150544403	C	T	100	PASS	AC=155;AF=0.0309505;AN=5008;NS=2504;DP=1420;EAS_AF=0;AMR_AF=0.013;AFR_AF=0.0023;EUR_AF=0.0577;SAS_AF=0.0869;AA=C|||;VT=SNP
12	110444675	rs117478690	A	G	100	PASS	AC=294;AF=0.0587061;AN=5008;NS=2504;DP=21420;EAS_AF=0.0149;AMR_AF=0.0504;AFR_AF=0.0038;EUR_AF=0.0577;SAS_AF=0.1851;AA=A|||;VT=SNP
12	110444700	rs73205045	C	T	100	PASS	AC=15;AF=0.00299521;AN=5008;NS=2504;DP=21758;EAS_AF=0;AMR_AF=0.0058;AFR_AF=0;EUR_AF=0.0109;SAS_AF=0;AA=C|||;VT=SNP
12	110444770	rs117478133	C	T	100	PASS	AC=98;AF=0.0195687;AN=5008;NS=2504;DP=22659;EAS_AF=0.0357;AMR_AF=0.013;AFR_AF=0;EUR_AF=0.0318;SAS_AF=0.0215;AA=C|||;VT=SNP
12	110445342	rs149672222	C	T	100	PASS	AC=21;AF=0.00419329;AN=5008;NS=2504;DP=14443;EAS_AF=0;AMR_AF=0.0043;AFR_AF=0;EUR_AF=0.0139;SAS_AF=0.0041;AA=C|||;VT=SNP
12	110445497	rs11064702	A	G	100	PASS	AC=422;AF=0.0842652;AN=5008;NS=2504;DP=16379;EAS_AF=0.119;AMR_AF=0.0389;AFR_AF=0.1596;EUR_AF=0.0378;SAS_AF=0.0266;AA=a|||;VT=SNP
12	110446301	rs58064813	G	C	100	PASS	AC=1120;AF=0.223642;AN=5008;NS=2504;DP=19985;EAS_AF=0.1448;AMR_AF=0.098;AFR_AF=0.5234;EUR_AF=0.0636;SAS_AF=0.1534;AA=G|||;VT=SNP
12	110446426	rs7977696	G	A	100	PASS	AC=1180;AF=0.235623;AN=5008;NS=2504;DP=19617;EAS_AF=0.1835;AMR_AF=0.1066;AFR_AF=0.5242;EUR_AF=0.0746;SAS_AF=0.1564;AA=A|||;VT=SNP
12	110446588	rs147635905	G	A	100	PASS	AC=307;AF=0.0613019;AN=5008;NS=2504;DP=16236;EAS_AF=0.1012;AMR_AF=0.0274;AFR_AF=0.0961;EUR_AF=0.0328;SAS_AF=0.0266;AA=G|||;VT=SNP
12	110446665	rs142204358	G	T	100	PASS	AC=14;AF=0.00279553;AN=5008;NS=2504;DP=15489;EAS_AF=0;AMR_AF=0.0058;AFR_AF=0.0008;EUR_AF=0.007;SAS_AF=0.002;AA=G|||;VT=SNP
12	110446678	rs12302340	A	G	100	PASS	AC=346;AF=0.0690895;AN=5008;NS=2504;DP=15658;EAS_AF=0;AMR_AF=0.0749;AFR_AF=0.093;EUR_AF=0.1024;SAS_AF=0.0695;AA=A|||;VT=SNP
12	110447255	rs7306815	T	C	100	PASS	AC=421;AF=0.0840655;AN=5008;NS=2504;DP=19693;EAS_AF=0.119;AMR_AF=0.0389;AFR_AF=0.1589;EUR_AF=0.0378;SAS_AF=0.0266;AA=T|||;VT=SNP
12	110447513	rs113236084	A	G	100	PASS	AC=34;AF=0.00678914;AN=5008;NS=2504;DP=19090;EAS_AF=0;AMR_AF=0.013;AFR_AF=0;EUR_AF=0.0179;SAS_AF=0.0072;AA=A|||;VT=SNP
12	110448078	rs73205046	C	T	100	PASS	AC=346;AF=0.0690895;AN=5008;NS=2504;DP=20158;EAS_AF=0;AMR_AF=0.0749;AFR_AF=0.093;EUR_AF=0.1024;SAS_AF=0.0695;AA=C|||;VT=SNP
12	110448183	rs6606679	T	C	100	PASS	AC=3617;AF=0.722244;AN=5008;NS=2504;DP=20333;EAS_AF=0.3591;AMR_AF=0.7824;AFR_AF=0.9387;EUR_AF=0.6759;SAS_AF=0.8088;AA=C|||;VT=SNP
12	110448202	rs11064715	G	T	100	PASS	AC=404;AF=0.0806709;AN=5008;NS=2504;DP=20731;EAS_AF=0.1012;AMR_AF=0.0389;AFR_AF=0.1596;EUR_AF=0.0378;SAS_AF=0.0266;AA=G|||;VT=SNP
12	110448256	rs6606680	A	G	100	PASS	AC=1542;AF=0.307907;AN=5008;NS=2504;DP=20449;EAS_AF=0.127;AMR_AF=0.1844;AFR_AF=0.6717;EUR_AF=0.1769;SAS_AF=0.2249;AA=G|||;VT=SNP
12	110449173	rs12312565	G	A	100	PASS	AC=335;AF=0.066893;AN=5008;NS=2504;DP=20467;EAS_AF=0;AMR_AF=0.0735;AFR_AF=0.0855;EUR_AF=0.1024;SAS_AF=0.0695;AA=G|||;VT=SNP
12	110450687	rs7976412	C	G	100	PASS	AC=1564;AF=0.3123;AN=5008;NS=2504;DP=20279;EAS_AF=0.1458;AMR_AF=0.1844;AFR_AF=0.6725;EUR_AF=0.1779;SAS_AF=0.226;AA=G|||;VT=SNP
12	110451125	rs12300179	A	T	100	PASS	AC=346;AF=0.0690895;AN=5008;NS=2504;DP=20605;EAS_AF=0;AMR_AF=0.0749;AFR_AF=0.093;EUR_AF=0.1024;SAS_AF=0.0695;AA=A|||;VT=SNP
12	110451596	rs182419982	T	C	100	PASS	AC=16;AF=0.00319489;AN=5008;NS=2504;DP=10988;EAS_AF=0;AMR_AF=0.0029;AFR_AF=0.0008;EUR_AF=0.0089;SAS_AF=0.0041;AA=T|||;VT=SNP
12	110451605	rs6606681	T	C	100	PASS	AC=701;AF=0.139976;AN=5008;NS=2504;DP=10511;EAS_AF=0.0258;AMR_AF=0.0591;AFR_AF=0.3646;EUR_AF=0.0258;SAS_AF=0.1288;AA=T|||;VT=SNP
12	110451890	rs117626110	T	A	100	PASS	AC=57;AF=0.0113818;AN=5008;NS=2504;DP=12977;EAS_AF=0;AMR_AF=0.0231;AFR_AF=0.0008;EUR_AF=0.0278;SAS_AF=0.0123;AA=T|||;VT=SNP
12	110454390	rs7295290	C	T	100	PASS	AC=348;AF=0.0694888;AN=5008;NS=2504;DP=12414;EAS_AF=0;AMR_AF=0.0764;AFR_AF=0.093;EUR_AF=0.1024;SAS_AF=0.0706;AA=C|||;VT=SNP
12	110454724	rs143440630	C	T	100	PASS	AC=22;AF=0.00439297;AN=5008;NS=2504;DP=12866;EAS_AF=0;AMR_AF=0.0043;AFR_AF=0.0008;EUR_AF=0.0139;SAS_AF=0.0041;AA=C|||;VT=SNP
12	110456175	rs2302689	A	G	100	PASS	AC=1560;AF=0.311502;AN=5008;NS=2504;DP=19584;EAS_AF=0.1448;AMR_AF=0.183;AFR_AF=0.6717;EUR_AF=0.1769;SAS_AF=0.226;AA=G|||;VT=SNP;EX_TARGET
12	110456704	rs2287173	G	A	100	PASS	AC=1131;AF=0.225839;AN=5008;NS=2504;DP=19706;EAS_AF=0.1448;AMR_AF=0.1052;AFR_AF=0.5219;EUR_AF=0.0696;SAS_AF=0.1554;AA=A|||;VT=SNP
12	110458017	rs77567091	T	C	100	PASS	AC=51;AF=0.0101837;AN=5008;NS=2504;DP=20299;EAS_AF=0;AMR_AF=0.0187;AFR_AF=0.0038;EUR_AF=0.0229;SAS_AF=0.0102;AA=T|||;VT=SNP
12	110458101	rs7976663	C	T	100	PASS	AC=424;AF=0.0846645;AN=5008;NS=2504;DP=20625;EAS_AF=0.119;AMR_AF=0.0389;AFR_AF=0.1611;EUR_AF=0.0378;SAS_AF=0.0266;AA=C|||;VT=SNP
12	110458532	rs7300927	A	G	100	PASS	AC=1565;AF=0.3125;AN=5008;NS=2504;DP=20375;EAS_AF=0.1458;AMR_AF=0.1844;AFR_AF=0.6725;EUR_AF=0.1769;SAS_AF=0.228;AA=G|||;VT=SNP
12	110459304	rs138415560	C	T	100	PASS	AC=121;AF=0.0241613;AN=5008;NS=2504;DP=14164;EAS_AF=0;AMR_AF=0.1167;AFR_AF=0.0008;EUR_AF=0.0318;SAS_AF=0.0072;AA=C|||;VT=SNP
12	110462875	rs7310558	C	T	100	PASS	AC=1119;AF=0.223442;AN=5008;NS=2504;DP=17437;EAS_AF=0.1458;AMR_AF=0.0994;AFR_AF=0.5212;EUR_AF=0.0636;SAS_AF=0.1534;AA=C|||;VT=SNP
12	110464126	rs188326865	C	G	100	PASS	AC=120;AF=0.0239617;AN=5008;NS=2504;DP=11675;EAS_AF=0.0179;AMR_AF=0.0216;AFR_AF=0.0053;EUR_AF=0.0169;SAS_AF=0.0644;AA=C|||;VT=SNP
12	110464617	rs140105280	G	T	100	PASS	AC=30;AF=0.00599042;AN=5008;NS=2504;DP=17855;EAS_AF=0;AMR_AF=0.013;AFR_AF=0;EUR_AF=0.0139;SAS_AF=0.0072;AA=G|||;VT=SNP
12	110466612	rs4766427	G	A	100	PASS	AC=199;AF=0.0397364;AN=5008;NS=2504;DP=16667;EAS_AF=0;AMR_AF=0.0634;AFR_AF=0.0893;EUR_AF=0.0209;SAS_AF=0.0164;AA=G|||;VT=SNP
12	110466938	rs12425599	C	G	100	PASS	AC=293;AF=0.0585064;AN=5008;NS=2504;DP=19482;EAS_AF=0.0149;AMR_AF=0.0504;AFR_AF=0.0038;EUR_AF=0.0596;SAS_AF=0.182;AA=C|||;VT=SNP
12	110467144	rs61940911	C	T	100	PASS	AC=121;AF=0.0241613;AN=5008;NS=2504;DP=18532;EAS_AF=0;AMR_AF=0.0346;AFR_AF=0.0038;EUR_AF=0.0835;SAS_AF=0.0082;AA=C|||;VT=SNP
12	110468732	rs147740459	T	C	100	PASS	AC=120;AF=0.0239617;AN=5008;NS=2504;DP=13073;EAS_AF=0.0179;AMR_AF=0.0216;AFR_AF=0.0053;EUR_AF=0.0169;SAS_AF=0.0644;AA=T|||;VT=SNP
12	110469294	rs118048073	T	C	100	PASS	AC=325;AF=0.0648962;AN=5008;NS=2504;DP=17021;EAS_AF=0.119;AMR_AF=0.0274;AFR_AF=0.0961;EUR_AF=0.0328;SAS_AF=0.0266;AA=T|||;VT=SNP
12	110469386	rs143449160	C	T	100	PASS	AC=421;AF=0.0840655;AN=5008;NS=2504;DP=16310;EAS_AF=0.119;AMR_AF=0.0389;AFR_AF=0.1589;EUR_AF=0.0378;SAS_AF=0.0266;AA=C|||;VT=SNP
12	110469613	rs11064797	G	A	100	PASS	AC=346;AF=0.0690895;AN=5008;NS=2504;DP=17659;EAS_AF=0;AMR_AF=0.0749;AFR_AF=0.093;EUR_AF=0.1024;SAS_AF=0.0695;AA=G|||;VT=SNP
12	110470166	rs75251086	G	A	100	PASS	AC=77;AF=0.0153754;AN=5008;NS=2504;DP=19489;EAS_AF=0;AMR_AF=0.0303;AFR_AF=0.0038;EUR_AF=0.0378;SAS_AF=0.0133;AA=G|||;VT=SNP
12	110470426	rs78549167	T	G	100	PASS	AC=47;AF=0.00938498;AN=5008;NS=2504;DP=18539;EAS_AF=0;AMR_AF=0.0144;AFR_AF=0.0015;EUR_AF=0.0338;SAS_AF=0.001;AA=T|||;VT=SNP
12	110470695	rs78739280	T	C	100	PASS	AC=294;AF=0.0587061;AN=5008;NS=2504;DP=16478;EAS_AF=0.0149;AMR_AF=0.0504;AFR_AF=0.0038;EUR_AF=0.0586;SAS_AF=0.184;AA=T|||;VT=SNP
12	110472708	rs147330673	C	T	100	PASS	AC=40;AF=0.00798722;AN=5008;NS=2504;DP=21544;EAS_AF=0;AMR_AF=0.0101;AFR_AF=0.0008;EUR_AF=0.0179;SAS_AF=0.0143;AA=C|||;VT=SNP
12	110472709	rs74654926	C	T	100	PASS	AC=416;AF=0.0830671;AN=5008;NS=2504;DP=21492;EAS_AF=0.119;AMR_AF=0.0389;AFR_AF=0.1551;EUR_AF=0.0378;SAS_AF=0.0266;AA=C|||;VT=SNP
12	110474070	rs2287174	T	C	100	PASS	AC=415;AF=0.0828674;AN=5008;NS=2504;DP=21033;EAS_AF=0.119;AMR_AF=0.0389;AFR_AF=0.1543;EUR_AF=0.0378;SAS_AF=0.0266;AA=T|||;VT=SNP;EX_TARGET
12	110474345	rs56972807	A	G	100	PASS	AC=1131;AF=0.225839;AN=5008;NS=2504;DP=18455;EAS_AF=0.1448;AMR_AF=0.1052;AFR_AF=0.5174;EUR_AF=0.0746;SAS_AF=0.1564;AA=G|||;VT=SNP
12	110474449	rs71458317	C	T	100	PASS	AC=60;AF=0.0119808;AN=5008;NS=2504;DP=18257;EAS_AF=0;AMR_AF=0.0187;AFR_AF=0.0015;EUR_AF=0.0318;SAS_AF=0.0133;AA=C|||;VT=SNP
12	110474860	rs35367681	C	T	100	PASS	AC=421;AF=0.0840655;AN=5008;NS=2504;DP=19358;EAS_AF=0.119;AMR_AF=0.0461;AFR_AF=0.1543;EUR_AF=0.0388;SAS_AF=0.0266;AA=C|||;VT=SNP
12	110474983	rs59547241	T	G	100	PASS	AC=1137;AF=0.227037;AN=5008;NS=2504;DP=19766;EAS_AF=0.1448;AMR_AF=0.1052;AFR_AF=0.5219;EUR_AF=0.0746;SAS_AF=0.1564;AA=G|||;VT=SNP
12	110475537	rs2287175	C	T	100	PASS	AC=319;AF=0.0636981;AN=5008;NS=2504;DP=20818;EAS_AF=0.119;AMR_AF=0.0245;AFR_AF=0.093;EUR_AF=0.0328;SAS_AF=0.0266;AA=C|||;VT=SNP
12	110476546	rs3428	T	C	100	PASS	AC=46;AF=0.0091853;AN=5008;NS=2504;DP=18383;EAS_AF=0;AMR_AF=0.0231;AFR_AF=0.0015;EUR_AF=0.0268;SAS_AF=0.001;AA=T|||;VT=SNP
12	110476595	rs1044994	T	A	100	PASS	AC=1137;AF=0.227037;AN=5008;NS=2504;DP=16579;EAS_AF=0.1448;AMR_AF=0.1052;AFR_AF=0.5219;EUR_AF=0.0746;SAS_AF=0.1564;AA=A|||;VT=SNP
12	110477626	rs11608607	C	T	100	PASS	AC=58;AF=0.0115815;AN=5008;NS=2504;DP=19741;EAS_AF=0;AMR_AF=0.0144;AFR_AF=0.0023;EUR_AF=0.0398;SAS_AF=0.0051;AA=C|||;VT=SNP
12	110477983	rs12579584	A	G	100	PASS	AC=1137;AF=0.227037;AN=5008;NS=2504;DP=17674;EAS_AF=0.1448;AMR_AF=0.1052;AFR_AF=0.5219;EUR_AF=0.0746;SAS_AF=0.1564;AA=G|||;VT=SNP
12	110478477	rs77697923	A	G	100	PASS	AC=47;AF=0.00938498;AN=5008;NS=2504;DP=21168;EAS_AF=0;AMR_AF=0.0144;AFR_AF=0.0015;EUR_AF=0.0338;SAS_AF=0.001;AA=A|||;VT=SNP
12	110481056	rs11064829	A	G	100	PASS	AC=1137;AF=0.227037;AN=5008;NS=2504;DP=16962;EAS_AF=0.1448;AMR_AF=0.1052;AFR_AF=0.5219;EUR_AF=0.0746;SAS_AF=0.1564;AA=G|||;VT=SNP
12	110481455	rs146677941	G	A	100	PASS	AC=122;AF=0.024361;AN=5008;NS=2504;DP=14100;EAS_AF=0;AMR_AF=0.1182;AFR_AF=0.0008;EUR_AF=0.0318;SAS_AF=0.0072;AA=G|||;VT=SNP
12	110481546	rs1974706	A	G	100	PASS	AC=1136;AF=0.226837;AN=5008;NS=2504;DP=14984;EAS_AF=0.1448;AMR_AF=0.1052;AFR_AF=0.5212;EUR_AF=0.0746;SAS_AF=0.1564;AA=G|||;VT=SNP
12	110481882	rs11064833	C	A	100	PASS	AC=1137;AF=0.227037;AN=5008;NS=2504;DP=16126;EAS_AF=0.1448;AMR_AF=0.1052;AFR_AF=0.5219;EUR_AF=0.0746;SAS_AF=0.1564;AA=A|||;VT=SNP
12	110483175	rs56029956	A	C	100	PASS	AC=346;AF=0.0690895;AN=5008;NS=2504;DP=15048;EAS_AF=0;AMR_AF=0.0749;AFR_AF=0.093;EUR_AF=0.1024;SAS_AF=0.0695;AA=A|||;VT=SNP
12	110483350	rs116894976	C	T	100	PASS	AC=120;AF=0.0239617;AN=5008;NS=2504;DP=15640;EAS_AF=0;AMR_AF=0.0346;AFR_AF=0.0038;EUR_AF=0.0825;SAS_AF=0.0082;AA=C|||;VT=SNP
12	110484037	rs60968289	C	T	100	PASS	AC=717;AF=0.143171;AN=5008;NS=2504;DP=16564;EAS_AF=0.0258;AMR_AF=0.062;AFR_AF=0.379;EUR_AF=0.0258;SAS_AF=0.1237;AA=C|||;VT=SNP
12	110485864	rs12309446	A	G	100	PASS	AC=1565;AF=0.3125;AN=5008;NS=2504;DP=18947;EAS_AF=0.1448;AMR_AF=0.1859;AFR_AF=0.6747;EUR_AF=0.1779;SAS_AF=0.2239;AA=G|||;VT=SNP
12	110486272	rs7137233	T	C	100	PASS	AC=1567;AF=0.312899;AN=5008;NS=2504;DP=15708;EAS_AF=0.1448;AMR_AF=0.1859;AFR_AF=0.6762;EUR_AF=0.1779;SAS_AF=0.2239;AA=C|||;VT=SNP
12	110486920	rs10849677	G	A	100	PASS	AC=1139;AF=0.227436;AN=5008;NS=2504;DP=21402;EAS_AF=0.1448;AMR_AF=0.1066;AFR_AF=0.5242;EUR_AF=0.0746;SAS_AF=0.1544;AA=A|||;VT=SNP
12	110487073	rs10849678	C	G	100	PASS	AC=428;AF=0.0854633;AN=5008;NS=2504;DP=17807;EAS_AF=0.119;AMR_AF=0.0403;AFR_AF=0.1634;EUR_AF=0.0378;SAS_AF=0.0266;AA=C|||;VT=SNP
12	110488021	rs10849681	C	G	100	PASS	AC=428;AF=0.0854633;AN=5008;NS=2504;DP=21720;EAS_AF=0.119;AMR_AF=0.0418;AFR_AF=0.1626;EUR_AF=0.0378;SAS_AF=0.0266;AA=C|||;VT=SNP
12	110488753	rs117982869	G	A	100	PASS	AC=6;AF=0.00119808;AN=5008;NS=2504;DP=21218;EAS_AF=0;AMR_AF=0;AFR_AF=0.0008;EUR_AF=0.005;SAS_AF=0;AA=G|||;VT=SNP
12	110489134	rs77981767	C	A	100	PASS	AC=57;AF=0.0113818;AN=5008;NS=2504;DP=21569;EAS_AF=0;AMR_AF=0.0231;AFR_AF=0.0008;EUR_AF=0.0278;SAS_AF=0.0123;AA=C|||;VT=SNP
12	110489208	rs11064860	C	T	100	PASS	AC=872;AF=0.174121;AN=5008;NS=2504;DP=19331;EAS_AF=0.119;AMR_AF=0.1282;AFR_AF=0.3139;EUR_AF=0.1511;SAS_AF=0.0982;AA=T|||;VT=SNP
12	110489329	rs146606446	T	A	100	PASS	AC=22;AF=0.00439297;AN=5008;NS=2504;DP=19143;EAS_AF=0;AMR_AF=0;AFR_AF=0.0015;EUR_AF=0.0149;SAS_AF=0.0051;AA=T|||;VT=SNP
12	110489913	rs9739637	T	G	100	PASS	AC=1140;AF=0.227636;AN=5008;NS=2504;DP=13463;EAS_AF=0.1448;AMR_AF=0.1066;AFR_AF=0.5242;EUR_AF=0.0755;SAS_AF=0.1544;AA=G|||;VT=SNP
12	110490102	rs10849686	C	T	100	PASS	AC=1551;AF=0.309704;AN=5008;NS=2504;DP=17928;EAS_AF=0.1329;AMR_AF=0.1859;AFR_AF=0.674;EUR_AF=0.1769;SAS_AF=0.2239;AA=T|||;VT=SNP
12	110490739	rs150891727	G	A	100	PASS	AC=59;AF=0.0117812;AN=5008;NS=2504;DP=18691;EAS_AF=0;AMR_AF=0.0202;AFR_AF=0.0038;EUR_AF=0.0268;SAS_AF=0.0133;AA=G|||;VT=SNP
12	110490818	rs113354294	C	T	100	PASS	AC=75;AF=0.014976;AN=5008;NS=2504;DP=18751;EAS_AF=0.0099;AMR_AF=0.0058;AFR_AF=0.0424;EUR_AF=0.005;SAS_AF=0;AA=C|||;VT=SNP
12	110491487	rs7136207	T	C	100	PASS	AC=1563;AF=0.312101;AN=5008;NS=2504;DP=21241;EAS_AF=0.0942;AMR_AF=0.1859;AFR_AF=0.7073;EUR_AF=0.1938;SAS_AF=0.2137;AA=C|||;VT=SNP
12	110491733	rs2338754	A	T	100	PASS	AC=669;AF=0.133586;AN=5008;NS=2504;DP=13684;EAS_AF=0.004;AMR_AF=0.3732;AFR_AF=0.0787;EUR_AF=0.2237;SAS_AF=0.0787;AA=A|||;VT=SNP
12	110492659	rs11064872	G	A	100	PASS	AC=365;AF=0.0728834;AN=5008;NS=2504;DP=16874;EAS_AF=0.0675;AMR_AF=0.0389;AFR_AF=0.1589;EUR_AF=0.0388;SAS_AF=0.0215;AA=G|||;VT=SNP
12	110493222	rs10849689	A	G	100	PASS	AC=1564;AF=0.3123;AN=5008;NS=2504;DP=18700;EAS_AF=0.0972;AMR_AF=0.1859;AFR_AF=0.7073;EUR_AF=0.1909;SAS_AF=0.2147;AA=G|||;VT=SNP
12	110495171	rs41436646	C	G	100	PASS	AC=1566;AF=0.3127;AN=5008;NS=2504;DP=20159;EAS_AF=0.0942;AMR_AF=0.1873;AFR_AF=0.7065;EUR_AF=0.1958;SAS_AF=0.2147;AA=G|||;VT=SNP
12	110495260	rs79078371	A	G	100	PASS	AC=123;AF=0.0245607;AN=5008;NS=2504;DP=17330;EAS_AF=0.0179;AMR_AF=0.0216;AFR_AF=0.0091;EUR_AF=0.0169;SAS_AF=0.0624;AA=A|||;VT=SNP
12	110495648	rs10774513	A	C	100	PASS	AC=3603;AF=0.719449;AN=5008;NS=2504;DP=16776;EAS_AF=0.749;AMR_AF=0.7565;AFR_AF=0.8601;EUR_AF=0.7207;SAS_AF=0.4714;AA=C|||;VT=SNP
12	110497378	rs7486176	C	T	100	PASS	AC=1195;AF=0.238618;AN=5008;NS=2504;DP=23452;EAS_AF=0.0942;AMR_AF=0.1282;AFR_AF=0.5666;EUR_AF=0.1034;SAS_AF=0.1616;AA=-|||;VT=SNP
12	110497518	rs9706258	C	A	100	PASS	AC=1195;AF=0.238618;AN=5008;NS=2504;DP=22018;EAS_AF=0.0942;AMR_AF=0.1282;AFR_AF=0.5666;EUR_AF=0.1034;SAS_AF=0.1616;AA=A|||;VT=SNP
12	110497822	rs74880204	T	G	100	PASS	AC=365;AF=0.0728834;AN=5008;NS=2504;DP=23022;EAS_AF=0.0675;AMR_AF=0.0389;AFR_AF=0.1589;EUR_AF=0.0388;SAS_AF=0.0215;AA=t|||;VT=SNP
12	110498019	rs77598642	G	A	100	PASS	AC=122;AF=0.024361;AN=5008;NS=2504;DP=19531;EAS_AF=0.0169;AMR_AF=0.0216;AFR_AF=0.0091;EUR_AF=0.0169;SAS_AF=0.0624;AA=g|||;VT=SNP
12	110498432	rs11064885	C	A	100	PASS	AC=1195;AF=0.238618;AN=5008;NS=2504;DP=19500;EAS_AF=0.0942;AMR_AF=0.1282;AFR_AF=0.5666;EUR_AF=0.1034;SAS_AF=0.1616;AA=A|||;VT=SNP
12	110499531	rs7963707	T	C	100	PASS	AC=4067;AF=0.812101;AN=5008;NS=2504;DP=16750;EAS_AF=0.7659;AMR_AF=0.8228;AFR_AF=0.9781;EUR_AF=0.7922;SAS_AF=0.6483;AA=C|||;VT=SNP
12	110501577	rs115199894	T	A	100	PASS	AC=366;AF=0.0730831;AN=5008;NS=2504;DP=10789;EAS_AF=0.0675;AMR_AF=0.0389;AFR_AF=0.1596;EUR_AF=0.0388;SAS_AF=0.0215;AA=T|||;VT=SNP
12	110501728	rs12581188	C	T	100	PASS	AC=366;AF=0.0730831;AN=5008;NS=2504;DP=15962;EAS_AF=0.0675;AMR_AF=0.0389;AFR_AF=0.1596;EUR_AF=0.0388;SAS_AF=0.0215;AA=c|||;VT=SNP
12	110502887	rs11064896	C	T	100	PASS	AC=362;AF=0.0722843;AN=5008;NS=2504;DP=12527;EAS_AF=0.0675;AMR_AF=0.0403;AFR_AF=0.1558;EUR_AF=0.0388;SAS_AF=0.0215;AA=C|||;VT=SNP
12	110503023	rs141051598	T	A	100	PASS	AC=59;AF=0.0117812;AN=5008;NS=2504;DP=11556;EAS_AF=0;AMR_AF=0.0202;AFR_AF=0.0038;EUR_AF=0.0278;SAS_AF=0.0123;AA=T|||;VT=SNP
12	110503770	rs11829777	T	C	100	PASS	AC=1541;AF=0.307708;AN=5008;NS=2504;DP=19450;EAS_AF=0.0933;AMR_AF=0.1873;AFR_AF=0.6936;EUR_AF=0.1918;SAS_AF=0.2117;AA=C|||;VT=SNP
12	110504090	rs12426216	C	T	100	PASS	AC=667;AF=0.133187;AN=5008;NS=2504;DP=15009;EAS_AF=0.004;AMR_AF=0.3732;AFR_AF=0.0749;EUR_AF=0.2266;SAS_AF=0.0787;AA=C|||;VT=SNP
12	110504091	rs149453822	G	T	100	PASS	AC=321;AF=0.0640974;AN=5008;NS=2504;DP=14940;EAS_AF=0.001;AMR_AF=0.0605;AFR_AF=0.093;EUR_AF=0.0984;SAS_AF=0.0573;AA=G|||;VT=SNP
12	110504102	rs73404675	G	A	100	PASS	AC=1538;AF=0.307109;AN=5008;NS=2504;DP=14320;EAS_AF=0.0942;AMR_AF=0.1873;AFR_AF=0.6906;EUR_AF=0.1909;SAS_AF=0.2127;AA=A|||;VT=SNP
12	110504424	rs12316974	C	T	100	PASS	AC=299;AF=0.0597045;AN=5008;NS=2504;DP=15152;EAS_AF=0;AMR_AF=0.0533;AFR_AF=0.0915;EUR_AF=0.0885;SAS_AF=0.0532;AA=C|||;VT=SNP
12	110504717	rs12318462	C	A	100	PASS	AC=300;AF=0.0599042;AN=5008;NS=2504;DP=17571;EAS_AF=0.001;AMR_AF=0.0533;AFR_AF=0.0915;EUR_AF=0.0885;SAS_AF=0.0532;AA=C|||;VT=SNP
12	110504798	rs10849698	C	G	100	PASS	AC=1542;AF=0.307907;AN=5008;NS=2504;DP=17736;EAS_AF=0.0933;AMR_AF=0.1873;AFR_AF=0.6906;EUR_AF=0.1918;SAS_AF=0.2168;AA=G|||;VT=SNP
12	110504994	rs73205054	A	C	100	PASS	AC=62;AF=0.0123802;AN=5008;NS=2504;DP=21171;EAS_AF=0;AMR_AF=0.0216;AFR_AF=0.0023;EUR_AF=0.0388;SAS_AF=0.0051;AA=A|||;VT=SNP
12	110505201	rs146325808	C	T	100	PASS	AC=26;AF=0.00519169;AN=5008;NS=2504;DP=20196;EAS_AF=0;AMR_AF=0.0159;AFR_AF=0.0008;EUR_AF=0.0119;SAS_AF=0.002;AA=C|||;VT=SNP
12	110505621	rs11837455	C	A	100	PASS	AC=298;AF=0.0595048;AN=5008;NS=2504;DP=19268;EAS_AF=0;AMR_AF=0.0519;AFR_AF=0.0915;EUR_AF=0.0885;SAS_AF=0.0532;AA=C|||;VT=SNP
12	110505699	rs11064912	A	T	100	PASS	AC=1544;AF=0.308307;AN=5008;NS=2504;DP=16138;EAS_AF=0.0933;AMR_AF=0.1873;AFR_AF=0.6929;EUR_AF=0.1918;SAS_AF=0.2157;AA=T|||;VT=SNP
12	110505933	rs149666077	C	T	100	PASS	AC=190;AF=0.0379393;AN=5008;NS=2504;DP=15822;EAS_AF=0.0179;AMR_AF=0.0418;AFR_AF=0.0182;EUR_AF=0.0437;SAS_AF=0.0767;AA=C|||;VT=SNP
12	110506181	rs7298716	A	T	100	PASS	AC=318;AF=0.0634984;AN=5008;NS=2504;DP=19590;EAS_AF=0;AMR_AF=0.0605;AFR_AF=0.0923;EUR_AF=0.0984;SAS_AF=0.0562;AA=T|||;VT=SNP
12	110506280	rs7302198	T	C	100	PASS	AC=318;AF=0.0634984;AN=5008;NS=2504;DP=20594;EAS_AF=0;AMR_AF=0.0605;AFR_AF=0.0923;EUR_AF=0.0984;SAS_AF=0.0562;AA=T|||;VT=SNP
12	110506468	rs7302441	T	C	100	PASS	AC=319;AF=0.0636981;AN=5008;NS=2504;DP=21767;EAS_AF=0;AMR_AF=0.0605;AFR_AF=0.093;EUR_AF=0.0984;SAS_AF=0.0562;AA=T|||;VT=SNP
12	110507872	rs142541823	G	A	100	PASS	AC=292;AF=0.0583067;AN=5008;NS=2504;DP=15793;EAS_AF=0.001;AMR_AF=0.0504;AFR_AF=0.0915;EUR_AF=0.0944;SAS_AF=0.0409;AA=G|||;VT=SNP
12	110507917	rs151015152	G	A	100	PASS	AC=60;AF=0.0119808;AN=5008;NS=2504;DP=15568;EAS_AF=0;AMR_AF=0.0202;AFR_AF=0.0038;EUR_AF=0.0288;SAS_AF=0.0123;AA=G|||;VT=SNP
12	110507991	rs148526428	C	T	100	PASS	AC=310;AF=0.061901;AN=5008;NS=2504;DP=17610;EAS_AF=0;AMR_AF=0.0576;AFR_AF=0.0923;EUR_AF=0.1044;SAS_AF=0.044;AA=C|||;VT=SNP
12	110507992	rs142799014	A	G	100	PASS	AC=310;AF=0.061901;AN=5008;NS=2504;DP=17583;EAS_AF=0;AMR_AF=0.0576;AFR_AF=0.0923;EUR_AF=0.1044;SAS_AF=0.044;AA=G|||;VT=SNP
12	110508632	rs117546059	T	C	100	PASS	AC=291;AF=0.058107;AN=5008;NS=2504;DP=19916;EAS_AF=0;AMR_AF=0.0504;AFR_AF=0.0915;EUR_AF=0.0944;SAS_AF=0.0409;AA=T|||;VT=SNP
12	110508876	rs116846110	G	A	100	PASS	AC=128;AF=0.0255591;AN=5008;NS=2504;DP=18097;EAS_AF=0.0179;AMR_AF=0.0216;AFR_AF=0.0083;EUR_AF=0.0179;SAS_AF=0.0675;AA=G|||;VT=SNP
12	110509141	rs117237760	C	T	100	PASS	AC=58;AF=0.0115815;AN=5008;NS=2504;DP=14885;EAS_AF=0;AMR_AF=0.0202;AFR_AF=0.0038;EUR_AF=0.0268;SAS_AF=0.0123;AA=C|||;VT=SNP
12	110509461	rs13313219	G	A	100	PASS	AC=310;AF=0.061901;AN=5008;NS=2504;DP=18339;EAS_AF=0;AMR_AF=0.0576;AFR_AF=0.0923;EUR_AF=0.1044;SAS_AF=0.044;AA=A|||;VT=SNP
12	110509616	rs13313211	A	T	100	PASS	AC=310;AF=0.061901;AN=5008;NS=2504;DP=20262;EAS_AF=0;AMR_AF=0.0576;AFR_AF=0.0923;EUR_AF=0.1044;SAS_AF=0.044;AA=A|||;VT=SNP
12	110509762	rs118013692	G	A	100	PASS	AC=58;AF=0.0115815;AN=5008;NS=2504;DP=22581;EAS_AF=0;AMR_AF=0.0202;AFR_AF=0.0038;EUR_AF=0.0268;SAS_AF=0.0123;AA=G|||;VT=SNP
12	110509947	rs73205059	G	A	100	PASS	AC=310;AF=0.061901;AN=5008;NS=2504;DP=19563;EAS_AF=0;AMR_AF=0.0576;AFR_AF=0.0923;EUR_AF=0.1044;SAS_AF=0.044;AA=A|||;VT=SNP
12	110510470	rs11833313	A	G	100	PASS	AC=310;AF=0.061901;AN=5008;NS=2504;DP=18102;EAS_AF=0;AMR_AF=0.0576;AFR_AF=0.0923;EUR_AF=0.1044;SAS_AF=0.044;AA=G|||;VT=SNP
12	110510543	rs151156312	C	T	100	PASS	AC=58;AF=0.0115815;AN=5008;NS=2504;DP=16031;EAS_AF=0;AMR_AF=0.0202;AFR_AF=0.0038;EUR_AF=0.0268;SAS_AF=0.0123;AA=C|||;VT=SNP
12	110510685	rs143369959	G	A	100	PASS	AC=58;AF=0.0115815;AN=5008;NS=2504;DP=12882;EAS_AF=0;AMR_AF=0.0202;AFR_AF=0.0038;EUR_AF=0.0268;SAS_AF=0.0123;AA=G|||;VT=SNP
12	110511090	rs149599123	C	T	100	PASS	AC=39;AF=0.00778754;AN=5008;NS=2504;DP=18230;EAS_AF=0;AMR_AF=0.0086;AFR_AF=0.0015;EUR_AF=0.0179;SAS_AF=0.0133;AA=C|||;VT=SNP
12	110511136	rs73205062	G	C	100	PASS	AC=310;AF=0.061901;AN=5008;NS=2504;DP=18702;EAS_AF=0;AMR_AF=0.0576;AFR_AF=0.0923;EUR_AF=0.1044;SAS_AF=0.044;AA=G|||;VT=SNP
12	110512359	rs12302069	A	G	100	PASS	AC=310;AF=0.061901;AN=5008;NS=2504;DP=17427;EAS_AF=0;AMR_AF=0.0576;AFR_AF=0.0923;EUR_AF=0.1044;SAS_AF=0.044;AA=G|||;VT=SNP
12	110512408	rs12322130	C	T	100	PASS	AC=291;AF=0.058107;AN=5008;NS=2504;DP=15917;EAS_AF=0;AMR_AF=0.0504;AFR_AF=0.0915;EUR_AF=0.0944;SAS_AF=0.0409;AA=C|||;VT=SNP
12	110512546	rs73205064	A	G	100	PASS	AC=291;AF=0.058107;AN=5008;NS=2504;DP=14758;EAS_AF=0;AMR_AF=0.0504;AFR_AF=0.0915;EUR_AF=0.0944;SAS_AF=0.0409;AA=A|||;VT=SNP
12	110513214	rs142136118	C	T	100	PASS	AC=193;AF=0.0385383;AN=5008;NS=2504;DP=13491;EAS_AF=0.0179;AMR_AF=0.0418;AFR_AF=0.0182;EUR_AF=0.0437;SAS_AF=0.0798;AA=-|||;VT=SNP
12	110513295	rs77045906	C	G	100	PASS	AC=128;AF=0.0255591;AN=5008;NS=2504;DP=16121;EAS_AF=0.0179;AMR_AF=0.0216;AFR_AF=0.0091;EUR_AF=0.0169;SAS_AF=0.0675;AA=-|||;VT=SNP
12	110513316	rs78781559	G	A	100	PASS	AC=119;AF=0.023762;AN=5008;NS=2504;DP=17565;EAS_AF=0;AMR_AF=0.0447;AFR_AF=0.0045;EUR_AF=0.0765;SAS_AF=0.0051;AA=-|||;VT=SNP
12	110513682	rs61940917	T	C	100	PASS	AC=1862;AF=0.371805;AN=5008;NS=2504;DP=13830;EAS_AF=0.0317;AMR_AF=0.5144;AFR_AF=0.6293;EUR_AF=0.3827;SAS_AF=0.2618;AA=-|||;VT=SNP
12	110515144	rs150749252	G	A	100	PASS	AC=58;AF=0.0115815;AN=5008;NS=2504;DP=15121;EAS_AF=0;AMR_AF=0.0202;AFR_AF=0.0038;EUR_AF=0.0268;SAS_AF=0.0123;AA=G|||;VT=SNP
12	110515411	rs10082809	C	T	100	PASS	AC=710;AF=0.141773;AN=5008;NS=2504;DP=16464;EAS_AF=0.004;AMR_AF=0.3732;AFR_AF=0.1135;EUR_AF=0.2207;SAS_AF=0.0767;AA=C|||;VT=SNP
12	110516593	rs12311147	A	G	100	PASS	AC=1868;AF=0.373003;AN=5008;NS=2504;DP=16597;EAS_AF=0.0317;AMR_AF=0.5159;AFR_AF=0.6331;EUR_AF=0.3827;SAS_AF=0.2618;AA=G|||;VT=SNP
12	110516632	rs11064956	G	A	100	PASS	AC=25;AF=0.00499201;AN=5008;NS=2504;DP=17526;EAS_AF=0;AMR_AF=0.0043;AFR_AF=0.0015;EUR_AF=0.008;SAS_AF=0.0123;AA=G|||;VT=SNP
12	110516922	rs190188504	A	G	100	PASS	AC=32;AF=0.00638978;AN=5008;NS=2504;DP=16642;EAS_AF=0;AMR_AF=0.0144;AFR_AF=0.0015;EUR_AF=0.0189;SAS_AF=0.001;AA=A|||;VT=SNP
12	110517930	rs35769760	A	C	100	PASS	AC=735;AF=0.146765;AN=5008;NS=2504;DP=16610;EAS_AF=0.004;AMR_AF=0.3746;AFR_AF=0.1324;EUR_AF=0.2197;SAS_AF=0.0767;AA=A|||;VT=SNP
12	110519281	rs11064963	A	T	100	PASS	AC=735;AF=0.146765;AN=5008;NS=2504;DP=15741;EAS_AF=0.004;AMR_AF=0.3746;AFR_AF=0.1324;EUR_AF=0.2197;SAS_AF=0.0767;AA=A|||;VT=SNP
12	110519660	rs2041911	G	C	100	PASS	AC=1883;AF=0.375998;AN=5008;NS=2504;DP=19334;EAS_AF=0.0317;AMR_AF=0.5187;AFR_AF=0.6551;EUR_AF=0.3827;SAS_AF=0.2454;AA=C|||;VT=SNP
12	110519760	rs117019685	C	T	100	PASS	AC=65;AF=0.0129792;AN=5008;NS=2504;DP=17186;EAS_AF=0;AMR_AF=0.0202;AFR_AF=0.0091;EUR_AF=0.0268;SAS_AF=0.0123;AA=C|||;VT=SNP
12	110519785	rs117333943	C	T	100	PASS	AC=235;AF=0.0469249;AN=5008;NS=2504;DP=17369;EAS_AF=0;AMR_AF=0.2637;AFR_AF=0.0038;EUR_AF=0.0398;SAS_AF=0.0072;AA=C|||;VT=SNP
12	110521241	rs145963064	C	T	100	PASS	AC=20;AF=0.00399361;AN=5008;NS=2504;DP=16019;EAS_AF=0;AMR_AF=0.0029;AFR_AF=0;EUR_AF=0.0129;SAS_AF=0.0051;AA=C|||;VT=SNP
12	110521368	rs12829374	G	T	100	PASS	AC=573;AF=0.114417;AN=5008;NS=2504;DP=15437;EAS_AF=0.004;AMR_AF=0.3674;AFR_AF=0.0151;EUR_AF=0.2177;SAS_AF=0.0767;AA=G|||;VT=SNP
12	110521603	rs12303612	C	T	100	PASS	AC=739;AF=0.147564;AN=5008;NS=2504;DP=13696;EAS_AF=0.005;AMR_AF=0.3746;AFR_AF=0.1324;EUR_AF=0.2187;SAS_AF=0.0808;AA=C|||;VT=SNP
12	110522399	rs768923	A	G	100	PASS	AC=1899;AF=0.379193;AN=5008;NS=2504;DP=19415;EAS_AF=0.0317;AMR_AF=0.5187;AFR_AF=0.6543;EUR_AF=0.3837;SAS_AF=0.2618;AA=G|||;VT=SNP
12	110525175	rs140914127	A	G	100	PASS	AC=66;AF=0.0131789;AN=5008;NS=2504;DP=16940;EAS_AF=0;AMR_AF=0.0202;AFR_AF=0.0091;EUR_AF=0.0278;SAS_AF=0.0123;AA=a|||;VT=SNP
12	110527002	rs12427218	T	A	100	PASS	AC=726;AF=0.144968;AN=5008;NS=2504;DP=21934;EAS_AF=0.004;AMR_AF=0.3746;AFR_AF=0.1271;EUR_AF=0.2177;SAS_AF=0.0767;AA=T|||;VT=SNP
12	110527003	rs12425593	C	T	100	PASS	AC=726;AF=0.144968;AN=5008;NS=2504;DP=21976;EAS_AF=0.004;AMR_AF=0.3746;AFR_AF=0.1271;EUR_AF=0.2177;SAS_AF=0.0767;AA=C|||;VT=SNP
12	110527907	rs16934006	T	A	100	PASS	AC=819;AF=0.163538;AN=5008;NS=2504;DP=18357;EAS_AF=0.0099;AMR_AF=0.0836;AFR_AF=0.4145;EUR_AF=0.1074;SAS_AF=0.0971;AA=T|||;VT=SNP
12	110527964	rs35468552	C	T	100	PASS	AC=183;AF=0.0365415;AN=5008;NS=2504;DP=18847;EAS_AF=0.001;AMR_AF=0.0677;AFR_AF=0.0023;EUR_AF=0.0557;SAS_AF=0.0777;AA=C|||;VT=SNP
12	110528161	rs79937524	C	G	100	PASS	AC=129;AF=0.0257588;AN=5008;NS=2504;DP=16099;EAS_AF=0.0179;AMR_AF=0.0216;AFR_AF=0.0091;EUR_AF=0.0169;SAS_AF=0.0685;AA=C|||;VT=SNP
12	110528425	rs77876487	G	A	100	PASS	AC=129;AF=0.0257588;AN=5008;NS=2504;DP=19638;EAS_AF=0.0179;AMR_AF=0.0216;AFR_AF=0.0091;EUR_AF=0.0169;SAS_AF=0.0685;AA=G|||;VT=SNP
12	110529238	rs7960516	T	A	100	PASS	AC=1012;AF=0.202077;AN=5008;NS=2504;DP=20924;EAS_AF=0.0278;AMR_AF=0.1254;AFR_AF=0.4312;EUR_AF=0.1521;SAS_AF=0.1779;AA=T|||;VT=SNP
12	110530032	rs56271771	C	G	100	PASS	AC=109;AF=0.0217652;AN=5008;NS=2504;DP=17555;EAS_AF=0;AMR_AF=0.0317;AFR_AF=0.0045;EUR_AF=0.0736;SAS_AF=0.0072;AA=C|||;VT=SNP
12	110530323	rs7309729	G	T	100	PASS	AC=731;AF=0.145966;AN=5008;NS=2504;DP=19683;EAS_AF=0.004;AMR_AF=0.3746;AFR_AF=0.1301;EUR_AF=0.2187;SAS_AF=0.0767;AA=G|||;VT=SNP
12	110530443	rs7310752	C	G	100	PASS	AC=728;AF=0.145367;AN=5008;NS=2504;DP=22267;EAS_AF=0.004;AMR_AF=0.3746;AFR_AF=0.1271;EUR_AF=0.2197;SAS_AF=0.0767;AA=C|||;VT=SNP
12	110531655	rs12425220	T	A	100	PASS	AC=575;AF=0.114816;AN=5008;NS=2504;DP=22640;EAS_AF=0.004;AMR_AF=0.3674;AFR_AF=0.0159;EUR_AF=0.2187;SAS_AF=0.0767;AA=T|||;VT=SNP
12	110532258	rs11065008	G	C	100	PASS	AC=45;AF=0.00898562;AN=5008;NS=2504;DP=19550;EAS_AF=0;AMR_AF=0.0216;AFR_AF=0.0015;EUR_AF=0.0268;SAS_AF=0.001;AA=G|||;VT=SNP
12	110532334	rs78910086	T	G	100	PASS	AC=129;AF=0.0257588;AN=5008;NS=2504;DP=19802;EAS_AF=0.0179;AMR_AF=0.0216;AFR_AF=0.0091;EUR_AF=0.0169;SAS_AF=0.0685;AA=T|||;VT=SNP
12	110532412	rs11065009	C	T	100	PASS	AC=851;AF=0.169928;AN=5008;NS=2504;DP=19094;EAS_AF=0.004;AMR_AF=0.3847;AFR_AF=0.2118;EUR_AF=0.2207;SAS_AF=0.0798;AA=C|||;VT=SNP
12	110532614	rs7308194	G	T	100	PASS	AC=857;AF=0.171126;AN=5008;NS=2504;DP=19420;EAS_AF=0.004;AMR_AF=0.3862;AFR_AF=0.2156;EUR_AF=0.2207;SAS_AF=0.0798;AA=G|||;VT=SNP
12	110533025	rs149620160	C	A	100	PASS	AC=59;AF=0.0117812;AN=5008;NS=2504;DP=19175;EAS_AF=0;AMR_AF=0.0202;AFR_AF=0.0038;EUR_AF=0.0278;SAS_AF=0.0123;AA=C|||;VT=SNP
12	110533545	rs12372131	G	A	100	PASS	AC=25;AF=0.00499201;AN=5008;NS=2504;DP=19248;EAS_AF=0;AMR_AF=0.0043;AFR_AF=0.0015;EUR_AF=0.008;SAS_AF=0.0123;AA=G|||;VT=SNP
12	110534545	rs144734380	G	T	100	PASS	AC=121;AF=0.0241613;AN=5008;NS=2504;DP=18262;EAS_AF=0;AMR_AF=0.1196;AFR_AF=0.0008;EUR_AF=0.0298;SAS_AF=0.0072;AA=G|||;VT=SNP
12	110537343	rs7315680	T	C	100	PASS	AC=3782;AF=0.755192;AN=5008;NS=2504;DP=14453;EAS_AF=0.7431;AMR_AF=0.7651;AFR_AF=0.9781;EUR_AF=0.7227;SAS_AF=0.4928;AA=C|||;VT=SNP
12	110539163	rs11065030	A	C	100	PASS	AC=726;AF=0.144968;AN=5008;NS=2504;DP=21387;EAS_AF=0.004;AMR_AF=0.3746;AFR_AF=0.1271;EUR_AF=0.2177;SAS_AF=0.0767;AA=A|||;VT=SNP
12	110539239	rs11065031	C	T	100	PASS	AC=727;AF=0.145168;AN=5008;NS=2504;DP=20613;EAS_AF=0.004;AMR_AF=0.3746;AFR_AF=0.1278;EUR_AF=0.2177;SAS_AF=0.0767;AA=C|||;VT=SNP
12	110539626	rs148997211	G	T	100	PASS	AC=23;AF=0.00459265;AN=5008;NS=2504;DP=15520;EAS_AF=0;AMR_AF=0.0014;AFR_AF=0.0008;EUR_AF=0.0189;SAS_AF=0.002;AA=G|||;VT=SNP
12	110539843	rs142971791	G	A	100	PASS	AC=45;AF=0.00898562;AN=5008;NS=2504;DP=17921;EAS_AF=0;AMR_AF=0.0144;AFR_AF=0.0023;EUR_AF=0.0199;SAS_AF=0.0123;AA=G|||;VT=SNP
12	110540572	rs61940943	C	T	100	PASS	AC=120;AF=0.0239617;AN=5008;NS=2504;DP=19148;EAS_AF=0;AMR_AF=0.0331;AFR_AF=0.0038;EUR_AF=0.0835;SAS_AF=0.0082;AA=C|||;VT=SNP
12	110541425	rs77821148	C	T	100	PASS	AC=216;AF=0.043131;AN=5008;NS=2504;DP=23385;EAS_AF=0.0179;AMR_AF=0.0432;AFR_AF=0.0325;EUR_AF=0.0447;SAS_AF=0.0818;AA=C|||;VT=SNP
12	110543466	rs12300769	G	A	100	PASS	AC=719;AF=0.14357;AN=5008;NS=2504;DP=14786;EAS_AF=0.004;AMR_AF=0.3746;AFR_AF=0.1263;EUR_AF=0.2117;SAS_AF=0.0767;AA=G|||;VT=SNP
12	110544512	rs141271100	C	T	100	PASS	AC=43;AF=0.00858626;AN=5008;NS=2504;DP=14562;EAS_AF=0;AMR_AF=0.0144;AFR_AF=0.0015;EUR_AF=0.0298;SAS_AF=0.001;AA=C|||;VT=SNP
12	110544612	rs143496491	T	C	100	PASS	AC=29;AF=0.00579073;AN=5008;NS=2504;DP=14579;EAS_AF=0;AMR_AF=0.0144;AFR_AF=0;EUR_AF=0.0139;SAS_AF=0.0051;AA=T|||;VT=SNP
12	110546072	rs117864751	C	T	100	PASS	AC=27;AF=0.00539137;AN=5008;NS=2504;DP=21629;EAS_AF=0;AMR_AF=0;AFR_AF=0.0008;EUR_AF=0.0169;SAS_AF=0.0092;AA=C|||;VT=SNP
12	110546208	rs77344521	C	T	100	PASS	AC=23;AF=0.00459265;AN=5008;NS=2504;DP=20960;EAS_AF=0;AMR_AF=0.0101;AFR_AF=0.0008;EUR_AF=0.0119;SAS_AF=0.0031;AA=C|||;VT=SNP
12	110546279	rs118112502	C	T	100	PASS	AC=90;AF=0.0179712;AN=5008;NS=2504;DP=20229;EAS_AF=0.001;AMR_AF=0.0072;AFR_AF=0.0257;EUR_AF=0.0179;SAS_AF=0.0327;AA=C|||;VT=SNP
12	110546298	rs67828368	C	T	100	PASS	AC=787;AF=0.157149;AN=5008;NS=2504;DP=20358;EAS_AF=0.0089;AMR_AF=0.0879;AFR_AF=0.3918;EUR_AF=0.1173;SAS_AF=0.0828;AA=T|||;VT=SNP
12	110547162	rs1547975	A	C	100	PASS	AC=4268;AF=0.852236;AN=5008;NS=2504;DP=21547;EAS_AF=0.7609;AMR_AF=0.879;AFR_AF=0.9917;EUR_AF=0.837;SAS_AF=0.7546;AA=C|||;VT=SNP
12	110547943	rs74959273	G	C	100	PASS	AC=28;AF=0.00559105;AN=5008;NS=2504;DP=20752;EAS_AF=0;AMR_AF=0.0086;AFR_AF=0.0008;EUR_AF=0.0199;SAS_AF=0.001;AA=G|||;VT=SNP
12	110547996	rs118034859	C	T	100	PASS	AC=37;AF=0.00738818;AN=5008;NS=2504;DP=20378;EAS_AF=0;AMR_AF=0.0043;AFR_AF=0;EUR_AF=0.0189;SAS_AF=0.0153;AA=C|||;VT=SNP
12	110549533	rs11832936	A	C	100	PASS	AC=1876;AF=0.374601;AN=5008;NS=2504;DP=21060;EAS_AF=0.0327;AMR_AF=0.5086;AFR_AF=0.6498;EUR_AF=0.3738;SAS_AF=0.2607;AA=C|||;VT=SNP
12	110549784	rs12300631	C	T	100	PASS	AC=1735;AF=0.346446;AN=5008;NS=2504;DP=20640;EAS_AF=0.0149;AMR_AF=0.4798;AFR_AF=0.649;EUR_AF=0.3419;SAS_AF=0.1892;AA=C|||;VT=SNP
12	110550131	rs79557476	G	T	100	PASS	AC=234;AF=0.0467252;AN=5008;NS=2504;DP=18439;EAS_AF=0;AMR_AF=0.2637;AFR_AF=0.0038;EUR_AF=0.0388;SAS_AF=0.0072;AA=G|||;VT=SNP
12	110550885	rs73205069	G	T	100	PASS	AC=125;AF=0.0249601;AN=5008;NS=2504;DP=14360;EAS_AF=0;AMR_AF=0.036;AFR_AF=0.0061;EUR_AF=0.0825;SAS_AF=0.0092;AA=G|||;VT=SNP
12	110550992	rs57033697	G	A	100	PASS	AC=848;AF=0.169329;AN=5008;NS=2504;DP=15680;EAS_AF=0.0109;AMR_AF=0.0922;AFR_AF=0.4191;EUR_AF=0.1183;SAS_AF=0.1022;AA=A|||;VT=SNP
12	110551145	rs58792942	C	T	100	PASS	AC=1851;AF=0.369609;AN=5008;NS=2504;DP=10475;EAS_AF=0.0327;AMR_AF=0.5;AFR_AF=0.649;EUR_AF=0.3588;SAS_AF=0.2577;AA=C|||;VT=SNP
12	110551482	rs149933638	A	C	100	PASS	AC=55;AF=0.0109824;AN=5008;NS=2504;DP=11870;EAS_AF=0;AMR_AF=0.0202;AFR_AF=0.0038;EUR_AF=0.0278;SAS_AF=0.0082;AA=A|||;VT=SNP
12	110552773	rs1426374	G	A	100	PASS	AC=1636;AF=0.326677;AN=5008;NS=2504;DP=20049;EAS_AF=0.0317;AMR_AF=0.4611;AFR_AF=0.6399;EUR_AF=0.2565;SAS_AF=0.184;AA=G|||;VT=SNP
12	110553366	rs140526537	C	T	100	PASS	AC=21;AF=0.00419329;AN=5008;NS=2504;DP=18533;EAS_AF=0;AMR_AF=0.0072;AFR_AF=0;EUR_AF=0.0129;SAS_AF=0.0031;AA=C|||;VT=SNP
12	110554818	rs67917264	A	G	100	PASS	AC=2256;AF=0.450479;AN=5008;NS=2504;DP=16894;EAS_AF=0.0962;AMR_AF=0.5432;AFR_AF=0.8048;EUR_AF=0.4076;SAS_AF=0.3149;AA=G|||;VT=SNP
12	110555089	rs139073702	G	A	100	PASS	AC=41;AF=0.0081869;AN=5008;NS=2504;DP=14323;EAS_AF=0;AMR_AF=0.0216;AFR_AF=0.0008;EUR_AF=0.0169;SAS_AF=0.0082;AA=G|||;VT=SNP
12	110556215	rs148770281	T	C	100	PASS	AC=26;AF=0.00519169;AN=5008;NS=2504;DP=17217;EAS_AF=0;AMR_AF=0.0159;AFR_AF=0.0008;EUR_AF=0.0119;SAS_AF=0.002;AA=T|||;VT=SNP
12	110556712	rs7306072	C	T	100	PASS	AC=1873;AF=0.374002;AN=5008;NS=2504;DP=15547;EAS_AF=0.0327;AMR_AF=0.5086;AFR_AF=0.6505;EUR_AF=0.3698;SAS_AF=0.2607;AA=T|||;VT=SNP
12	110557312	rs12311063	A	G	100	PASS	AC=1845;AF=0.368411;AN=5008;NS=2504;DP=19964;EAS_AF=0.0327;AMR_AF=0.5;AFR_AF=0.6445;EUR_AF=0.3588;SAS_AF=0.2577;AA=A|||;VT=SNP
12	110557548	rs76686967	G	A	100	PASS	AC=129;AF=0.0257588;AN=5008;NS=2504;DP=21447;EAS_AF=0.0179;AMR_AF=0.0216;AFR_AF=0.0091;EUR_AF=0.0169;SAS_AF=0.0685;AA=G|||;VT=SNP
12	110557855	rs146579491	G	A	100	PASS	AC=23;AF=0.00459265;AN=5008;NS=2504;DP=18050;EAS_AF=0;AMR_AF=0.0014;AFR_AF=0.0008;EUR_AF=0.0189;SAS_AF=0.002;AA=G|||;VT=SNP
12	110558077	rs76836569	T	C	100	PASS	AC=129;AF=0.0257588;AN=5008;NS=2504;DP=17463;EAS_AF=0.0179;AMR_AF=0.0216;AFR_AF=0.0091;EUR_AF=0.0169;SAS_AF=0.0685;AA=T|||;VT=SNP
12	110559173	rs7314248	G	A	100	PASS	AC=670;AF=0.133786;AN=5008;NS=2504;DP=15371;EAS_AF=0.0109;AMR_AF=0.0764;AFR_AF=0.3041;EUR_AF=0.1064;SAS_AF=0.0992;AA=G|||;VT=SNP
12	110559655	rs138630970	C	T	100	PASS	AC=55;AF=0.0109824;AN=5008;NS=2504;DP=13805;EAS_AF=0;AMR_AF=0.0202;AFR_AF=0.0038;EUR_AF=0.0278;SAS_AF=0.0082;AA=C|||;VT=SNP
12	110559658	rs147421205	A	G	100	PASS	AC=55;AF=0.0109824;AN=5008;NS=2504;DP=13834;EAS_AF=0;AMR_AF=0.0202;AFR_AF=0.0038;EUR_AF=0.0278;SAS_AF=0.0082;AA=A|||;VT=SNP
12	110559662	rs141733635	C	T	100	PASS	AC=55;AF=0.0109824;AN=5008;NS=2504;DP=13866;EAS_AF=0;AMR_AF=0.0202;AFR_AF=0.0038;EUR_AF=0.0278;SAS_AF=0.0082;AA=C|||;VT=SNP
12	110560318	rs77100509	C	T	100	PASS	AC=315;AF=0.0628994;AN=5008;NS=2504;DP=20089;EAS_AF=0.0635;AMR_AF=0.0274;AFR_AF=0.1097;EUR_AF=0.0338;SAS_AF=0.0542;AA=C|||;VT=SNP
12	110561779	rs28362526	C	A	100	PASS	AC=842;AF=0.168131;AN=5008;NS=2504;DP=15343;EAS_AF=0.0109;AMR_AF=0.0922;AFR_AF=0.4153;EUR_AF=0.1173;SAS_AF=0.1022;AA=A|||;VT=SNP
12	110562209	rs186782015	C	T	100	PASS	AC=116;AF=0.0231629;AN=5008;NS=2504;DP=9661;EAS_AF=0.0179;AMR_AF=0.0216;AFR_AF=0;EUR_AF=0.0159;SAS_AF=0.0685;AA=C|||;VT=SNP
12	110562497	rs7308785	C	T	100	PASS	AC=723;AF=0.144369;AN=5008;NS=2504;DP=14832;EAS_AF=0.004;AMR_AF=0.3631;AFR_AF=0.1399;EUR_AF=0.2038;SAS_AF=0.0787;AA=C|||;VT=SNP
12	110562519	rs139761366	G	A	100	PASS	AC=55;AF=0.0109824;AN=5008;NS=2504;DP=15423;EAS_AF=0;AMR_AF=0.0202;AFR_AF=0.0038;EUR_AF=0.0278;SAS_AF=0.0082;AA=G|||;VT=SNP
12	110562910	rs67715513	G	A	100	PASS	AC=851;AF=0.169928;AN=5008;NS=2504;DP=15500;EAS_AF=0.0109;AMR_AF=0.0922;AFR_AF=0.4221;EUR_AF=0.1173;SAS_AF=0.1022;AA=A|||;VT=SNP
12	110563325	rs191236505	A	G	100	PASS	AC=19;AF=0.00379393;AN=5008;NS=2504;DP=13761;EAS_AF=0;AMR_AF=0.0043;AFR_AF=0;EUR_AF=0.0109;SAS_AF=0.0051;AA=A|||;VT=SNP
12	110563610	rs12306972	C	T	100	PASS	AC=1843;AF=0.368011;AN=5008;NS=2504;DP=20775;EAS_AF=0.0327;AMR_AF=0.4986;AFR_AF=0.6437;EUR_AF=0.3588;SAS_AF=0.2577;AA=C|||;VT=SNP
12	110564108	rs7312939	G	A	100	PASS	AC=827;AF=0.165136;AN=5008;NS=2504;DP=16420;EAS_AF=0.0109;AMR_AF=0.0865;AFR_AF=0.4107;EUR_AF=0.1074;SAS_AF=0.1074;AA=G|||;VT=SNP
12	110564659	rs10774545	A	C	100	PASS	AC=3652;AF=0.729233;AN=5008;NS=2504;DP=19929;EAS_AF=0.7421;AMR_AF=0.7522;AFR_AF=0.8797;EUR_AF=0.7137;SAS_AF=0.5123;AA=C|||;VT=SNP
12	110566907	rs34684319	A	G	100	PASS	AC=86;AF=0.0171725;AN=5008;NS=2504;DP=18581;EAS_AF=0.001;AMR_AF=0.0173;AFR_AF=0.0008;EUR_AF=0.0239;SAS_AF=0.0491;AA=A|||;VT=SNP;EX_TARGET
12	110568623	rs56691704	A	G	100	PASS	AC=670;AF=0.133786;AN=5008;NS=2504;DP=13604;EAS_AF=0.0109;AMR_AF=0.0764;AFR_AF=0.3041;EUR_AF=0.1064;SAS_AF=0.0992;AA=A|||;VT=SNP
12	110569096	rs12316812	C	A	100	PASS	AC=1858;AF=0.371006;AN=5008;NS=2504;DP=16348;EAS_AF=0.0327;AMR_AF=0.5;AFR_AF=0.6498;EUR_AF=0.3638;SAS_AF=0.2587;AA=C|||;VT=SNP
12	110569372	rs140480133	C	T	100	PASS	AC=55;AF=0.0109824;AN=5008;NS=2504;DP=17267;EAS_AF=0;AMR_AF=0.0202;AFR_AF=0.0038;EUR_AF=0.0278;SAS_AF=0.0082;AA=C|||;VT=SNP
12	110570060	rs140949871	G	C	100	PASS	AC=129;AF=0.0257588;AN=5008;NS=2504;DP=16575;EAS_AF=0.0179;AMR_AF=0.0216;AFR_AF=0.0091;EUR_AF=0.0169;SAS_AF=0.0685;AA=G|||;VT=SNP
12	110570678	rs73205074	A	C	100	PASS	AC=59;AF=0.0117812;AN=5008;NS=2504;DP=18156;EAS_AF=0;AMR_AF=0.0159;AFR_AF=0.0015;EUR_AF=0.0368;SAS_AF=0.0092;AA=A|||;VT=SNP
12	110570925	rs7955717	G	A	100	PASS	AC=4980;AF=0.994409;AN=5008;NS=2504;DP=13960;EAS_AF=0.999;AMR_AF=0.9885;AFR_AF=1;EUR_AF=0.9871;SAS_AF=0.9939;AA=A|||;VT=SNP
12	110570985	rs11065127	C	T	100	PASS	AC=1386;AF=0.276757;AN=5008;NS=2504;DP=15546;EAS_AF=0.6438;AMR_AF=0.2075;AFR_AF=0.0749;EUR_AF=0.3002;SAS_AF=0.1963;AA=C|||;VT=SNP
12	110571845	rs11065129	A	G	100	PASS	AC=2259;AF=0.451078;AN=5008;NS=2504;DP=16038;EAS_AF=0.0962;AMR_AF=0.5418;AFR_AF=0.8048;EUR_AF=0.4115;SAS_AF=0.3149;AA=G|||;VT=SNP
12	110572140	rs17789061	C	T	100	PASS	AC=1884;AF=0.376198;AN=5008;NS=2504;DP=17581;EAS_AF=0.0327;AMR_AF=0.5058;AFR_AF=0.6573;EUR_AF=0.3738;SAS_AF=0.2607;AA=T|||;VT=SNP
12	110572537	rs113712751	A	C	100	PASS	AC=129;AF=0.0257588;AN=5008;NS=2504;DP=17662;EAS_AF=0.0179;AMR_AF=0.0216;AFR_AF=0.0091;EUR_AF=0.0169;SAS_AF=0.0685;AA=A|||;VT=SNP
12	110572913	rs56076213	G	A	100	PASS	AC=367;AF=0.0732827;AN=5008;NS=2504;DP=21509;EAS_AF=0.0109;AMR_AF=0.0504;AFR_AF=0.0893;EUR_AF=0.1054;SAS_AF=0.0992;AA=G|||;VT=SNP
12	110573340	rs12300649	G	T	100	PASS	AC=1852;AF=0.369808;AN=5008;NS=2504;DP=19663;EAS_AF=0.0327;AMR_AF=0.5;AFR_AF=0.6498;EUR_AF=0.3588;SAS_AF=0.2577;AA=G|||;VT=SNP
12	110573356	rs117677576	T	C	100	PASS	AC=55;AF=0.0109824;AN=5008;NS=2504;DP=18913;EAS_AF=0;AMR_AF=0.0202;AFR_AF=0.0038;EUR_AF=0.0278;SAS_AF=0.0082;AA=T|||;VT=SNP
12	110573793	rs117040491	A	C	100	PASS	AC=24;AF=0.00479233;AN=5008;NS=2504;DP=16398;EAS_AF=0;AMR_AF=0.0043;AFR_AF=0;EUR_AF=0.0119;SAS_AF=0.0092;AA=A|||;VT=SNP
12	110575444	rs7972256	G	A	100	PASS	AC=682;AF=0.136182;AN=5008;NS=2504;DP=16594;EAS_AF=0.0109;AMR_AF=0.0778;AFR_AF=0.3094;EUR_AF=0.1103;SAS_AF=0.0992;AA=G|||;VT=SNP
12	110576095	rs60013768	A	G	100	PASS	AC=367;AF=0.0732827;AN=5008;NS=2504;DP=17909;EAS_AF=0.0109;AMR_AF=0.0504;AFR_AF=0.0893;EUR_AF=0.1054;SAS_AF=0.0992;AA=A|||;VT=SNP
12	110576286	rs146951092	G	A	100	PASS	AC=159;AF=0.0317492;AN=5008;NS=2504;DP=12925;EAS_AF=0.0625;AMR_AF=0.0144;AFR_AF=0;EUR_AF=0.0328;SAS_AF=0.0542;AA=G|||;VT=SNP
12	110577008	rs55723202	G	T	100	PASS	AC=669;AF=0.133586;AN=5008;NS=2504;DP=14396;EAS_AF=0.0109;AMR_AF=0.0764;AFR_AF=0.3033;EUR_AF=0.1064;SAS_AF=0.0992;AA=G|||;VT=SNP
12	110577044	rs61217249	A	C	100	PASS	AC=669;AF=0.133586;AN=5008;NS=2504;DP=15673;EAS_AF=0.0109;AMR_AF=0.0764;AFR_AF=0.3033;EUR_AF=0.1064;SAS_AF=0.0992;AA=A|||;VT=SNP
12	110577469	rs184537214	C	T	100	PASS	AC=132;AF=0.0263578;AN=5008;NS=2504;DP=8286;EAS_AF=0.0188;AMR_AF=0.0245;AFR_AF=0.0091;EUR_AF=0.0169;SAS_AF=0.0685;AA=C|||;VT=SNP
12	110577910	rs56084592	T	A	100	PASS	AC=836;AF=0.166933;AN=5008;NS=2504;DP=11801;EAS_AF=0.0109;AMR_AF=0.0893;AFR_AF=0.4123;EUR_AF=0.1173;SAS_AF=0.1022;AA=A|||;VT=SNP
12	110578192	rs12297035	C	T	100	PASS	AC=1885;AF=0.376398;AN=5008;NS=2504;DP=14158;EAS_AF=0.0327;AMR_AF=0.5072;AFR_AF=0.6573;EUR_AF=0.3738;SAS_AF=0.2607;AA=T|||;VT=SNP
12	110581731	rs7300001	A	G	100	PASS	AC=178;AF=0.0355431;AN=5008;NS=2504;DP=15854;EAS_AF=0;AMR_AF=0.0403;AFR_AF=0.0098;EUR_AF=0.0974;SAS_AF=0.0399;AA=A|||;VT=SNP
12	110583113	rs12309409	G	T	100	PASS	AC=177;AF=0.0353435;AN=5008;NS=2504;DP=18802;EAS_AF=0;AMR_AF=0.0303;AFR_AF=0.087;EUR_AF=0.0298;SAS_AF=0.0112;AA=G|||;VT=SNP
12	110586172	rs61940947	T	G	100	PASS	AC=121;AF=0.0241613;AN=5008;NS=2504;DP=13276;EAS_AF=0;AMR_AF=0.0331;AFR_AF=0.0038;EUR_AF=0.0845;SAS_AF=0.0082;AA=T|||;VT=SNP
12	110586278	rs12315174	G	A	100	PASS	AC=710;AF=0.141773;AN=5008;NS=2504;DP=14482;EAS_AF=0.004;AMR_AF=0.3617;AFR_AF=0.1286;EUR_AF=0.2058;SAS_AF=0.0798;AA=G|||;VT=SNP
12	110587637	rs7309141	G	A	100	PASS	AC=2254;AF=0.45008;AN=5008;NS=2504;DP=17939;EAS_AF=0.0962;AMR_AF=0.5418;AFR_AF=0.8048;EUR_AF=0.4076;SAS_AF=0.3139;AA=g|||;VT=SNP
12	110587792	rs117220631	G	A	100	PASS	AC=128;AF=0.0255591;AN=5008;NS=2504;DP=17363;EAS_AF=0.0179;AMR_AF=0.0216;AFR_AF=0.0091;EUR_AF=0.0169;SAS_AF=0.0675;AA=G|||;VT=SNP
12	110590642	rs79392171	C	T	100	PASS	AC=129;AF=0.0257588;AN=5008;NS=2504;DP=19860;EAS_AF=0.0179;AMR_AF=0.0216;AFR_AF=0.0091;EUR_AF=0.0169;SAS_AF=0.0685;AA=C|||;VT=SNP
12	110593124	rs193085014	G	T	100	PASS	AC=26;AF=0.00519169;AN=5008;NS=2504;DP=17156;EAS_AF=0;AMR_AF=0.0159;AFR_AF=0.0008;EUR_AF=0.0119;SAS_AF=0.002;AA=g|||;VT=SNP
12	110593305	rs183852785	C	T	100	PASS	AC=19;AF=0.00379393;AN=5008;NS=2504;DP=16699;EAS_AF=0;AMR_AF=0.0072;AFR_AF=0.0008;EUR_AF=0.0099;SAS_AF=0.0031;AA=C|||;VT=SNP
12	110594270	rs11065209	T	G	100	PASS	AC=716;AF=0.142971;AN=5008;NS=2504;DP=18885;EAS_AF=0.004;AMR_AF=0.3631;AFR_AF=0.1286;EUR_AF=0.2097;SAS_AF=0.0808;AA=T|||;VT=SNP
12	110594503	rs60594510	C	T	100	PASS	AC=850;AF=0.169728;AN=5008;NS=2504;DP=17334;EAS_AF=0.0109;AMR_AF=0.0922;AFR_AF=0.4213;EUR_AF=0.1173;SAS_AF=0.1022;AA=c|||;VT=SNP
12	110595636	rs11065216	T	C	100	PASS	AC=315;AF=0.0628994;AN=5008;NS=2504;DP=15749;EAS_AF=0.0635;AMR_AF=0.0274;AFR_AF=0.1104;EUR_AF=0.0338;SAS_AF=0.0532;AA=T|||;VT=SNP
12	110595983	rs61940948	C	T	100	PASS	AC=119;AF=0.023762;AN=5008;NS=2504;DP=15999;EAS_AF=0.001;AMR_AF=0.0317;AFR_AF=0.0038;EUR_AF=0.0825;SAS_AF=0.0082;AA=C|||;VT=SNP
12	110597246	rs55887805	T	C	100	PASS	AC=851;AF=0.169928;AN=5008;NS=2504;DP=18665;EAS_AF=0.0109;AMR_AF=0.0922;AFR_AF=0.4221;EUR_AF=0.1173;SAS_AF=0.1022;AA=C|||;VT=SNP
12	110597304	rs12313068	C	T	100	PASS	AC=1156;AF=0.230831;AN=5008;NS=2504;DP=21722;EAS_AF=0.0288;AMR_AF=0.1441;AFR_AF=0.5182;EUR_AF=0.164;SAS_AF=0.181;AA=T|||;VT=SNP
12	110597842	rs57530940	C	T	100	PASS	AC=367;AF=0.0732827;AN=5008;NS=2504;DP=20239;EAS_AF=0.0109;AMR_AF=0.0504;AFR_AF=0.0893;EUR_AF=0.1054;SAS_AF=0.0992;AA=C|||;VT=SNP
12	110598319	rs61227741	G	T	100	PASS	AC=368;AF=0.0734824;AN=5008;NS=2504;DP=20039;EAS_AF=0.0119;AMR_AF=0.0504;AFR_AF=0.0893;EUR_AF=0.1054;SAS_AF=0.0992;AA=G|||;VT=SNP
12	110599953	rs73205079	C	T	100	PASS	AC=851;AF=0.169928;AN=5008;NS=2504;DP=15597;EAS_AF=0.0109;AMR_AF=0.0937;AFR_AF=0.4213;EUR_AF=0.1173;SAS_AF=0.1022;AA=T|||;VT=SNP
12	110600245	rs11065239	G	A	100	PASS	AC=724;AF=0.144569;AN=5008;NS=2504;DP=16130;EAS_AF=0.004;AMR_AF=0.3631;AFR_AF=0.1392;EUR_AF=0.2048;SAS_AF=0.0798;AA=G|||;VT=SNP
12	110601857	rs77307905	G	A	100	PASS	AC=24;AF=0.00479233;AN=5008;NS=2504;DP=13433;EAS_AF=0;AMR_AF=0.0043;AFR_AF=0.0008;EUR_AF=0.0149;SAS_AF=0.0051;AA=G|||;VT=SNP
12	110602173	rs10492229	C	T	100	PASS	AC=767;AF=0.153155;AN=5008;NS=2504;DP=17487;EAS_AF=0.0516;AMR_AF=0.3631;AFR_AF=0.1293;EUR_AF=0.2097;SAS_AF=0.0828;AA=C|||;VT=SNP
12	110602275	rs7975364	A	T	100	PASS	AC=2260;AF=0.451278;AN=5008;NS=2504;DP=18907;EAS_AF=0.0972;AMR_AF=0.5418;AFR_AF=0.8048;EUR_AF=0.4125;SAS_AF=0.3139;AA=T|||;VT=SNP
12	110602811	rs3932915	G	A	100	PASS	AC=317;AF=0.0632987;AN=5008;NS=2504;DP=17761;EAS_AF=0.0645;AMR_AF=0.0274;AFR_AF=0.1104;EUR_AF=0.0338;SAS_AF=0.0542;AA=G|||;VT=SNP
12	110604894	rs2339403	G	A	100	PASS	AC=4986;AF=0.995607;AN=5008;NS=2504;DP=18472;EAS_AF=1;AMR_AF=0.9885;AFR_AF=1;EUR_AF=0.9891;SAS_AF=0.9969;AA=A|||;VT=SNP
12	110604984	rs12422857	T	C	100	PASS	AC=110;AF=0.0219649;AN=5008;NS=2504;DP=18223;EAS_AF=0;AMR_AF=0.1182;AFR_AF=0.0008;EUR_AF=0.0209;SAS_AF=0.0061;AA=T|||;VT=SNP
12	110605388	rs73205080	A	T	100	PASS	AC=156;AF=0.0311502;AN=5008;NS=2504;DP=13014;EAS_AF=0;AMR_AF=0.0576;AFR_AF=0.0045;EUR_AF=0.0815;SAS_AF=0.0286;AA=A|||;VT=SNP
12	110605559	rs7311376	C	T	100	PASS	AC=851;AF=0.169928;AN=5008;NS=2504;DP=15041;EAS_AF=0.0109;AMR_AF=0.0922;AFR_AF=0.4221;EUR_AF=0.1173;SAS_AF=0.1022;AA=T|||;VT=SNP
12	110606959	rs11065273	C	G	100	PASS	AC=1366;AF=0.272764;AN=5008;NS=2504;DP=16982;EAS_AF=0.6825;AMR_AF=0.2061;AFR_AF=0.0287;EUR_AF=0.3022;SAS_AF=0.1973;AA=C|||;VT=SNP
12	110607701	rs116910363	C	G	100	PASS	AC=55;AF=0.0109824;AN=5008;NS=2504;DP=17731;EAS_AF=0;AMR_AF=0.0202;AFR_AF=0.0038;EUR_AF=0.0278;SAS_AF=0.0082;AA=C|||;VT=SNP
12	110609471	rs117193566	T	C	100	PASS	AC=54;AF=0.0107827;AN=5008;NS=2504;DP=21522;EAS_AF=0.001;AMR_AF=0.0072;AFR_AF=0;EUR_AF=0.0169;SAS_AF=0.0317;AA=T|||;VT=SNP
12	110609714	rs11065287	C	T	100	PASS	AC=1358;AF=0.271166;AN=5008;NS=2504;DP=19185;EAS_AF=0.6379;AMR_AF=0.2061;AFR_AF=0.059;EUR_AF=0.3002;SAS_AF=0.1963;AA=C|||;VT=SNP
12	110615143	rs148680397	A	C	100	PASS	AC=129;AF=0.0257588;AN=5008;NS=2504;DP=16667;EAS_AF=0.0179;AMR_AF=0.0216;AFR_AF=0.0091;EUR_AF=0.0169;SAS_AF=0.0685;AA=A|||;VT=SNP
12	110615249	rs61940949	A	G	100	PASS	AC=1884;AF=0.376198;AN=5008;NS=2504;DP=13990;EAS_AF=0.0327;AMR_AF=0.5058;AFR_AF=0.6573;EUR_AF=0.3738;SAS_AF=0.2607;AA=G|||;VT=SNP
12	110615495	rs77398033	G	A	100	PASS	AC=129;AF=0.0257588;AN=5008;NS=2504;DP=16589;EAS_AF=0.0179;AMR_AF=0.0216;AFR_AF=0.0091;EUR_AF=0.0169;SAS_AF=0.0685;AA=G|||;VT=SNP
12	110616000	rs79367365	C	T	100	PASS	AC=735;AF=0.146765;AN=5008;NS=2504;DP=17718;EAS_AF=0.0109;AMR_AF=0.0793;AFR_AF=0.351;EUR_AF=0.1074;SAS_AF=0.0992;AA=C|||;VT=SNP
12	110616122	rs151266864	G	A	100	PASS	AC=25;AF=0.00499201;AN=5008;NS=2504;DP=14731;EAS_AF=0;AMR_AF=0.0072;AFR_AF=0;EUR_AF=0.0189;SAS_AF=0.001;AA=G|||;VT=SNP
12	110616992	rs117769729	A	G	100	PASS	AC=127;AF=0.0253594;AN=5008;NS=2504;DP=16966;EAS_AF=0.0179;AMR_AF=0.0216;AFR_AF=0.0076;EUR_AF=0.0169;SAS_AF=0.0685;AA=A|||;VT=SNP
12	110618235	rs16940805	A	G	100	PASS	AC=120;AF=0.0239617;AN=5008;NS=2504;DP=13711;EAS_AF=0;AMR_AF=0.0173;AFR_AF=0.0008;EUR_AF=0.0676;SAS_AF=0.0399;AA=A|||;VT=SNP;EX_TARGET
12	110618512	rs7299230	A	T	100	PASS	AC=850;AF=0.169728;AN=5008;NS=2504;DP=17669;EAS_AF=0.0109;AMR_AF=0.0908;AFR_AF=0.4221;EUR_AF=0.1173;SAS_AF=0.1022;AA=T|||;VT=SNP
12	110618890	rs7314552	C	T	100	PASS	AC=850;AF=0.169728;AN=5008;NS=2504;DP=17454;EAS_AF=0.0109;AMR_AF=0.0908;AFR_AF=0.4221;EUR_AF=0.1173;SAS_AF=0.1022;AA=T|||;VT=SNP
12	110619349	rs11065340	G	C	100	PASS	AC=248;AF=0.0495208;AN=5008;NS=2504;DP=19490;EAS_AF=0.001;AMR_AF=0.0879;AFR_AF=0.0038;EUR_AF=0.1531;SAS_AF=0.0276;AA=G|||;VT=SNP
12	110619797	rs68087637	T	C	100	PASS	AC=916;AF=0.182907;AN=5008;NS=2504;DP=19534;EAS_AF=0.0109;AMR_AF=0.0951;AFR_AF=0.469;EUR_AF=0.1183;SAS_AF=0.1022;AA=C|||;VT=SNP
12	110620661	rs7300045	C	T	100	PASS	AC=4267;AF=0.852037;AN=5008;NS=2504;DP=23324;EAS_AF=0.7579;AMR_AF=0.879;AFR_AF=0.9917;EUR_AF=0.838;SAS_AF=0.7556;AA=T|||;VT=SNP
12	110622124	rs113002107	C	T	100	PASS	AC=24;AF=0.00479233;AN=5008;NS=2504;DP=15861;EAS_AF=0;AMR_AF=0.0043;AFR_AF=0.0008;EUR_AF=0.0149;SAS_AF=0.0051;AA=C|||;VT=SNP
12	110622224	rs7959516	T	G	100	PASS	AC=432;AF=0.086262;AN=5008;NS=2504;DP=19915;EAS_AF=0.0109;AMR_AF=0.0533;AFR_AF=0.1362;EUR_AF=0.1064;SAS_AF=0.0992;AA=T|||;VT=SNP
12	110622543	rs55929416	C	T	100	PASS	AC=851;AF=0.169928;AN=5008;NS=2504;DP=21687;EAS_AF=0.0109;AMR_AF=0.0922;AFR_AF=0.4221;EUR_AF=0.1173;SAS_AF=0.1022;AA=T|||;VT=SNP
12	110623185	rs143069967	C	T	100	PASS	AC=40;AF=0.00798722;AN=5008;NS=2504;DP=15038;EAS_AF=0.001;AMR_AF=0.0173;AFR_AF=0.0053;EUR_AF=0.0149;SAS_AF=0.0051;AA=C|||;VT=SNP
12	110623247	rs142680607	G	A	100	PASS	AC=46;AF=0.0091853;AN=5008;NS=2504;DP=14613;EAS_AF=0.001;AMR_AF=0.0231;AFR_AF=0.0015;EUR_AF=0.0169;SAS_AF=0.0102;AA=G|||;VT=SNP
12	110624668	rs933851	G	A	100	PASS	AC=554;AF=0.110623;AN=5008;NS=2504;DP=19216;EAS_AF=0.004;AMR_AF=0.3559;AFR_AF=0.0151;EUR_AF=0.2048;SAS_AF=0.0787;AA=G|||;VT=SNP
12	110625149	rs7952823	G	A	100	PASS	AC=2146;AF=0.428514;AN=5008;NS=2504;DP=17056;EAS_AF=0.0813;AMR_AF=0.5202;AFR_AF=0.8048;EUR_AF=0.3956;SAS_AF=0.2464;AA=A|||;VT=SNP
12	110625863	rs139539599	C	T	100	PASS	AC=21;AF=0.00419329;AN=5008;NS=2504;DP=17185;EAS_AF=0;AMR_AF=0.0101;AFR_AF=0.0015;EUR_AF=0.0119;SAS_AF=0;AA=C|||;VT=SNP
12	110625875	rs146675733	C	T	100	PASS	AC=56;AF=0.0111821;AN=5008;NS=2504;DP=17286;EAS_AF=0;AMR_AF=0.0202;AFR_AF=0.0038;EUR_AF=0.0278;SAS_AF=0.0092;AA=C|||;VT=SNP
12	110627087	rs117955319	A	G	100	PASS	AC=55;AF=0.0109824;AN=5008;NS=2504;DP=14557;EAS_AF=0;AMR_AF=0.0202;AFR_AF=0.0038;EUR_AF=0.0278;SAS_AF=0.0082;AA=A|||;VT=SNP
12	110627912	rs73205085	C	G	100	PASS	AC=178;AF=0.0355431;AN=5008;NS=2504;DP=21821;EAS_AF=0;AMR_AF=0.0403;AFR_AF=0.0098;EUR_AF=0.0974;SAS_AF=0.0399;AA=C|||;VT=SNP
12	110629266	rs12296821	A	G	100	PASS	AC=2144;AF=0.428115;AN=5008;NS=2504;DP=15650;EAS_AF=0.0794;AMR_AF=0.5202;AFR_AF=0.8048;EUR_AF=0.3956;SAS_AF=0.2464;AA=G|||;VT=SNP
12	110629424	rs1609904	G	A	100	PASS	AC=4986;AF=0.995607;AN=5008;NS=2504;DP=15503;EAS_AF=1;AMR_AF=0.9885;AFR_AF=1;EUR_AF=0.9891;SAS_AF=0.9969;AA=A|||;VT=SNP
12	110629492	rs7296679	T	C	100	PASS	AC=1768;AF=0.353035;AN=5008;NS=2504;DP=15837;EAS_AF=0.0149;AMR_AF=0.4856;AFR_AF=0.6573;EUR_AF=0.3559;SAS_AF=0.1933;AA=t|||;VT=SNP
12	110630007	rs73205088	C	G	100	PASS	AC=39;AF=0.00778754;AN=5008;NS=2504;DP=14185;EAS_AF=0;AMR_AF=0.0101;AFR_AF=0.0015;EUR_AF=0.0258;SAS_AF=0.0041;AA=C|||;VT=SNP
12	110630220	rs61940951	C	T	100	PASS	AC=120;AF=0.0239617;AN=5008;NS=2504;DP=15058;EAS_AF=0;AMR_AF=0.0331;AFR_AF=0.0038;EUR_AF=0.0835;SAS_AF=0.0082;AA=C|||;VT=SNP
12	110631942	rs4766491	C	T	100	PASS	AC=304;AF=0.0607029;AN=5008;NS=2504;DP=14704;EAS_AF=0.0149;AMR_AF=0.0576;AFR_AF=0.0023;EUR_AF=0.0676;SAS_AF=0.182;AA=C|||;VT=SNP
12	110634881	rs12230591	A	G	100	PASS	AC=315;AF=0.0628994;AN=5008;NS=2504;DP=19209;EAS_AF=0.0635;AMR_AF=0.0274;AFR_AF=0.1104;EUR_AF=0.0328;SAS_AF=0.0542;AA=A|||;VT=SNP
12	110636014	rs147066960	T	C	100	PASS	AC=55;AF=0.0109824;AN=5008;NS=2504;DP=15654;EAS_AF=0;AMR_AF=0.0202;AFR_AF=0.0038;EUR_AF=0.0278;SAS_AF=0.0082;AA=T|||;VT=SNP
12	110639325	rs141060153	T	G	100	PASS	AC=55;AF=0.0109824;AN=5008;NS=2504;DP=11676;EAS_AF=0;AMR_AF=0.0202;AFR_AF=0.0038;EUR_AF=0.0278;SAS_AF=0.0082;AA=T|||;VT=SNP
12	110640258	rs56341753	C	T	100	PASS	AC=814;AF=0.16254;AN=5008;NS=2504;DP=18149;EAS_AF=0.0119;AMR_AF=0.0836;AFR_AF=0.4077;EUR_AF=0.1074;SAS_AF=0.0992;AA=C|||;VT=SNP
12	110640799	rs117646453	G	A	100	PASS	AC=55;AF=0.0109824;AN=5008;NS=2504;DP=16289;EAS_AF=0;AMR_AF=0.0202;AFR_AF=0.0038;EUR_AF=0.0278;SAS_AF=0.0082;AA=G|||;VT=SNP
12	110642190	rs12318836	A	C	100	PASS	AC=1045;AF=0.208666;AN=5008;NS=2504;DP=19406;EAS_AF=0.0149;AMR_AF=0.1225;AFR_AF=0.5182;EUR_AF=0.1471;SAS_AF=0.1145;AA=C|||;VT=SNP
12	110644045	rs7966591	G	A	100	PASS	AC=851;AF=0.169928;AN=5008;NS=2504;DP=18059;EAS_AF=0.0109;AMR_AF=0.0922;AFR_AF=0.4221;EUR_AF=0.1173;SAS_AF=0.1022;AA=A|||;VT=SNP
12	110644353	rs139052516	G	A	100	PASS	AC=56;AF=0.0111821;AN=5008;NS=2504;DP=11869;EAS_AF=0;AMR_AF=0.0202;AFR_AF=0.0038;EUR_AF=0.0288;SAS_AF=0.0082;AA=G|||;VT=SNP
12	110645829	rs17619763	G	A	100	PASS	AC=367;AF=0.0732827;AN=5008;NS=2504;DP=14858;EAS_AF=0.0109;AMR_AF=0.0504;AFR_AF=0.0893;EUR_AF=0.1054;SAS_AF=0.0992;AA=G|||;VT=SNP
12	110649787	rs186074870	A	C	100	PASS	AC=7;AF=0.00139776;AN=5008;NS=2504;DP=17588;EAS_AF=0;AMR_AF=0.0014;AFR_AF=0.0008;EUR_AF=0.005;SAS_AF=0;AA=A|||;VT=SNP
12	110650498	rs11065505	C	T	100	PASS	AC=253;AF=0.0505192;AN=5008;NS=2504;DP=17122;EAS_AF=0.001;AMR_AF=0.0865;AFR_AF=0.003;EUR_AF=0.1531;SAS_AF=0.0348;AA=C|||;VT=SNP
12	110651538	rs117527228	C	A	100	PASS	AC=55;AF=0.0109824;AN=5008;NS=2504;DP=20108;EAS_AF=0;AMR_AF=0.0202;AFR_AF=0.0038;EUR_AF=0.0278;SAS_AF=0.0082;AA=C|||;VT=SNP
12	110651971	rs77637411	A	G	100	PASS	AC=24;AF=0.00479233;AN=5008;NS=2504;DP=15162;EAS_AF=0;AMR_AF=0.0058;AFR_AF=0;EUR_AF=0.0119;SAS_AF=0.0082;AA=A|||;VT=SNP
12	110653329	rs12814584	T	G	100	PASS	AC=169;AF=0.033746;AN=5008;NS=2504;DP=11341;EAS_AF=0.001;AMR_AF=0.0634;AFR_AF=0.0076;EUR_AF=0.0537;SAS_AF=0.0613;AA=C|||;VT=SNP
12	110653857	rs56017468	T	C	100	PASS	AC=367;AF=0.0732827;AN=5008;NS=2504;DP=15872;EAS_AF=0.0109;AMR_AF=0.0504;AFR_AF=0.0893;EUR_AF=0.1054;SAS_AF=0.0992;AA=T|||;VT=SNP
12	110657241	rs117122590	A	T	100	PASS	AC=46;AF=0.0091853;AN=5008;NS=2504;DP=16607;EAS_AF=0;AMR_AF=0.0144;AFR_AF=0.0023;EUR_AF=0.0318;SAS_AF=0.001;AA=a|||;VT=SNP
12	110659314	rs2339404	G	A	100	PASS	AC=1395;AF=0.278554;AN=5008;NS=2504;DP=17843;EAS_AF=0.6429;AMR_AF=0.2104;AFR_AF=0.0749;EUR_AF=0.3052;SAS_AF=0.1994;AA=G|||;VT=SNP
12	110660556	rs73206845	T	C	100	PASS	AC=367;AF=0.0732827;AN=5008;NS=2504;DP=17825;EAS_AF=0.0109;AMR_AF=0.0504;AFR_AF=0.0893;EUR_AF=0.1054;SAS_AF=0.0992;AA=T|||;VT=SNP
12	110660970	rs71442737	A	G	100	PASS	AC=162;AF=0.0323482;AN=5008;NS=2504;DP=13290;EAS_AF=0.001;AMR_AF=0.0634;AFR_AF=0.0023;EUR_AF=0.0537;SAS_AF=0.0613;AA=A|||;VT=SNP
12	110661421	rs111989101	C	T	100	PASS	AC=803;AF=0.160343;AN=5008;NS=2504;DP=15740;EAS_AF=0.0109;AMR_AF=0.0821;AFR_AF=0.4009;EUR_AF=0.1074;SAS_AF=0.0992;AA=C|||;VT=SNP
12	110661547	rs149014112	C	T	100	PASS	AC=300;AF=0.0599042;AN=5008;NS=2504;DP=17290;EAS_AF=0.0149;AMR_AF=0.0576;AFR_AF=0.0023;EUR_AF=0.0666;SAS_AF=0.1789;AA=C|||;VT=SNP
12	110662327	rs7304243	C	T	100	PASS	AC=3523;AF=0.703474;AN=5008;NS=2504;DP=20080;EAS_AF=0.7232;AMR_AF=0.7305;AFR_AF=0.8729;EUR_AF=0.6958;SAS_AF=0.4427;AA=T|||;VT=SNP
12	110663996	rs146456612	G	A	100	PASS	AC=26;AF=0.00519169;AN=5008;NS=2504;DP=14760;EAS_AF=0;AMR_AF=0.013;AFR_AF=0.0023;EUR_AF=0.0139;SAS_AF=0;AA=G|||;VT=SNP
12	110665833	rs151256800	C	G	100	PASS	AC=15;AF=0.00299521;AN=5008;NS=2504;DP=17816;EAS_AF=0;AMR_AF=0.0058;AFR_AF=0.0008;EUR_AF=0.0099;SAS_AF=0;AA=C|||;VT=SNP
12	110666136	rs56838584	A	G	100	PASS	AC=848;AF=0.169329;AN=5008;NS=2504;DP=14216;EAS_AF=0.0109;AMR_AF=0.0908;AFR_AF=0.4206;EUR_AF=0.1173;SAS_AF=0.1022;AA=G|||;VT=SNP
12	110667701	rs118073722	G	A	100	PASS	AC=55;AF=0.0109824;AN=5008;NS=2504;DP=19804;EAS_AF=0;AMR_AF=0.0202;AFR_AF=0.0038;EUR_AF=0.0278;SAS_AF=0.0082;AA=G|||;VT=SNP
12	110667874	rs148858023	C	A	100	PASS	AC=23;AF=0.00459265;AN=5008;NS=2504;DP=15945;EAS_AF=0;AMR_AF=0.0058;AFR_AF=0;EUR_AF=0.0109;SAS_AF=0.0082;AA=C|||;VT=SNP
12	110668284	rs78304912	A	G	100	PASS	AC=116;AF=0.0231629;AN=5008;NS=2504;DP=14950;EAS_AF=0.0179;AMR_AF=0.0216;AFR_AF=0.0008;EUR_AF=0.0179;SAS_AF=0.0654;AA=A|||;VT=SNP
12	110671316	rs113255605	G	C	100	PASS	AC=17;AF=0.00339457;AN=5008;NS=2504;DP=16377;EAS_AF=0;AMR_AF=0.0029;AFR_AF=0.0008;EUR_AF=0.0099;SAS_AF=0.0041;AA=G|||;VT=SNP
12	110672016	rs142052325	C	T	100	PASS	AC=120;AF=0.0239617;AN=5008;NS=2504;DP=18531;EAS_AF=0;AMR_AF=0.1196;AFR_AF=0.0008;EUR_AF=0.0288;SAS_AF=0.0072;AA=C|||;VT=SNP
12	110672353	rs73206847	G	A	100	PASS	AC=367;AF=0.0732827;AN=5008;NS=2504;DP=18773;EAS_AF=0.0109;AMR_AF=0.0504;AFR_AF=0.0893;EUR_AF=0.1054;SAS_AF=0.0992;AA=G|||;VT=SNP
12	110672978	rs7980838	T	A	100	PASS	AC=859;AF=0.171526;AN=5008;NS=2504;DP=16242;EAS_AF=0.0109;AMR_AF=0.0922;AFR_AF=0.4289;EUR_AF=0.1173;SAS_AF=0.1012;AA=t|||;VT=SNP
12	110674200	rs117756843	T	C	100	PASS	AC=51;AF=0.0101837;AN=5008;NS=2504;DP=20120;EAS_AF=0.001;AMR_AF=0.0072;AFR_AF=0;EUR_AF=0.0179;SAS_AF=0.0276;AA=T|||;VT=SNP
12	110675565	rs113295553	G	A	100	PASS	AC=55;AF=0.0109824;AN=5008;NS=2504;DP=13710;EAS_AF=0;AMR_AF=0.0144;AFR_AF=0.0015;EUR_AF=0.0348;SAS_AF=0.0082;AA=G|||;VT=SNP
12	110679508	rs117794619	G	A	100	PASS	AC=55;AF=0.0109824;AN=5008;NS=2504;DP=19953;EAS_AF=0;AMR_AF=0.0202;AFR_AF=0.0038;EUR_AF=0.0278;SAS_AF=0.0082;AA=G|||;VT=SNP
12	110681099	rs141391620	G	A	100	PASS	AC=89;AF=0.0177716;AN=5008;NS=2504;DP=19936;EAS_AF=0;AMR_AF=0.0245;AFR_AF=0.003;EUR_AF=0.0606;SAS_AF=0.0072;AA=g|||;VT=SNP
12	110686133	rs933852	G	A	100	PASS	AC=25;AF=0.00499201;AN=5008;NS=2504;DP=19548;EAS_AF=0;AMR_AF=0.0115;AFR_AF=0;EUR_AF=0.0109;SAS_AF=0.0061;AA=G|||;VT=SNP
12	110687971	rs3026424	C	T	100	PASS	AC=206;AF=0.0411342;AN=5008;NS=2504;DP=16878;EAS_AF=0.0188;AMR_AF=0.0259;AFR_AF=0.0643;EUR_AF=0.0189;SAS_AF=0.0665;AA=C|||;VT=SNP
12	110688168	rs3026425	A	G	100	PASS	AC=728;AF=0.145367;AN=5008;NS=2504;DP=19758;EAS_AF=0.0109;AMR_AF=0.0821;AFR_AF=0.3366;EUR_AF=0.1173;SAS_AF=0.0992;AA=G|||;VT=SNP
12	110690355	rs11616012	G	A	100	PASS	AC=30;AF=0.00599042;AN=5008;NS=2504;DP=7845;EAS_AF=0;AMR_AF=0;AFR_AF=0.0023;EUR_AF=0.0169;SAS_AF=0.0102;AA=G|||;VT=SNP
12	110690544	rs78432222	C	T	100	PASS	AC=120;AF=0.0239617;AN=5008;NS=2504;DP=16198;EAS_AF=0;AMR_AF=0.0144;AFR_AF=0.0008;EUR_AF=0.0686;SAS_AF=0.0409;AA=C|||;VT=SNP
12	110690569	rs3026427	T	A	100	PASS	AC=1749;AF=0.349241;AN=5008;NS=2504;DP=16594;EAS_AF=0.0149;AMR_AF=0.4899;AFR_AF=0.6536;EUR_AF=0.3449;SAS_AF=0.1871;AA=A|||;VT=SNP
12	110691916	rs77964048	A	G	100	PASS	AC=729;AF=0.145567;AN=5008;NS=2504;DP=17663;EAS_AF=0.0109;AMR_AF=0.0821;AFR_AF=0.3374;EUR_AF=0.1173;SAS_AF=0.0992;AA=G|||;VT=SNP
12	110692391	rs560818824	G	A	100	PASS	AC=40;AF=0.00798722;AN=5008;NS=2504;DP=12767;EAS_AF=0;AMR_AF=0.0173;AFR_AF=0;EUR_AF=0.0209;SAS_AF=0.0072;AA=G|||;VT=SNP
12	110693202	rs73206852	T	C	100	PASS	AC=156;AF=0.0311502;AN=5008;NS=2504;DP=20058;EAS_AF=0;AMR_AF=0.0576;AFR_AF=0.0045;EUR_AF=0.0825;SAS_AF=0.0276;AA=T|||;VT=SNP
12	110694247	rs145950689	C	T	100	PASS	AC=55;AF=0.0109824;AN=5008;NS=2504;DP=16787;EAS_AF=0;AMR_AF=0.0202;AFR_AF=0.0038;EUR_AF=0.0278;SAS_AF=0.0082;AA=C|||;VT=SNP
12	110695391	rs139462120	C	T	100	PASS	AC=28;AF=0.00559105;AN=5008;NS=2504;DP=20330;EAS_AF=0;AMR_AF=0;AFR_AF=0.0008;EUR_AF=0.0169;SAS_AF=0.0102;AA=C|||;VT=SNP
12	110696091	rs142206459	G	T	100	PASS	AC=55;AF=0.0109824;AN=5008;NS=2504;DP=19174;EAS_AF=0;AMR_AF=0.0202;AFR_AF=0.0038;EUR_AF=0.0278;SAS_AF=0.0082;AA=G|||;VT=SNP
12	110696757	rs1265775	A	T	100	PASS	AC=4765;AF=0.951478;AN=5008;NS=2504;DP=17791;EAS_AF=0.999;AMR_AF=0.915;AFR_AF=0.997;EUR_AF=0.8489;SAS_AF=0.9724;AA=T|||;VT=SNP
12	110697109	rs112417603	C	T	100	PASS	AC=688;AF=0.13738;AN=5008;NS=2504;DP=20724;EAS_AF=0.0109;AMR_AF=0.0735;AFR_AF=0.32;EUR_AF=0.1083;SAS_AF=0.0961;AA=C|||;VT=SNP
12	110697448	rs10774599	T	G	100	PASS	AC=1763;AF=0.352037;AN=5008;NS=2504;DP=17789;EAS_AF=0.0149;AMR_AF=0.4899;AFR_AF=0.6573;EUR_AF=0.3529;SAS_AF=0.1881;AA=G|||;VT=SNP
12	110697965	rs12300276	G	A	100	PASS	AC=635;AF=0.126797;AN=5008;NS=2504;DP=14681;EAS_AF=0.004;AMR_AF=0.3631;AFR_AF=0.0787;EUR_AF=0.1978;SAS_AF=0.0777;AA=G|||;VT=SNP
12	110701835	rs59107571	G	C	100	PASS	AC=547;AF=0.109225;AN=5008;NS=2504;DP=11800;EAS_AF=0.0109;AMR_AF=0.0648;AFR_AF=0.2186;EUR_AF=0.1074;SAS_AF=0.0961;AA=g|||;VT=SNP
12	110702051	rs60971459	G	A	100	PASS	AC=368;AF=0.0734824;AN=5008;NS=2504;DP=16544;EAS_AF=0.0119;AMR_AF=0.0504;AFR_AF=0.0908;EUR_AF=0.1064;SAS_AF=0.0961;AA=g|||;VT=SNP
12	110704135	rs118152719	G	C	100	PASS	AC=55;AF=0.0109824;AN=5008;NS=2504;DP=18583;EAS_AF=0;AMR_AF=0.0202;AFR_AF=0.0038;EUR_AF=0.0278;SAS_AF=0.0082;AA=G|||;VT=SNP
12	110704487	rs11065611	C	T	100	PASS	AC=299;AF=0.0597045;AN=5008;NS=2504;DP=22778;EAS_AF=0.0149;AMR_AF=0.0576;AFR_AF=0.0023;EUR_AF=0.0676;SAS_AF=0.1769;AA=C|||;VT=SNP
12	110705800	rs1986123	A	G	100	PASS	AC=1638;AF=0.327077;AN=5008;NS=2504;DP=16181;EAS_AF=0.0149;AMR_AF=0.4798;AFR_AF=0.5741;EUR_AF=0.3469;SAS_AF=0.1861;AA=G|||;VT=SNP
12	110706778	rs61940957	A	G	100	PASS	AC=553;AF=0.110423;AN=5008;NS=2504;DP=15421;EAS_AF=0.004;AMR_AF=0.3588;AFR_AF=0.0159;EUR_AF=0.2018;SAS_AF=0.0777;AA=A|||;VT=SNP
12	110707761	rs77759104	T	C	100	PASS	AC=119;AF=0.023762;AN=5008;NS=2504;DP=20761;EAS_AF=0.0179;AMR_AF=0.0216;AFR_AF=0;EUR_AF=0.0189;SAS_AF=0.0685;AA=T|||;VT=SNP
12	110707987	rs76959914	T	C	100	PASS	AC=163;AF=0.0325479;AN=5008;NS=2504;DP=21705;EAS_AF=0.0645;AMR_AF=0.0144;AFR_AF=0.0008;EUR_AF=0.0328;SAS_AF=0.0552;AA=T|||;VT=SNP
12	110708025	rs140638363	C	T	100	PASS	AC=55;AF=0.0109824;AN=5008;NS=2504;DP=21115;EAS_AF=0;AMR_AF=0.0202;AFR_AF=0.0038;EUR_AF=0.0278;SAS_AF=0.0082;AA=C|||;VT=SNP
12	110708533	rs11065612	G	T	100	PASS	AC=742;AF=0.148163;AN=5008;NS=2504;DP=16524;EAS_AF=0.004;AMR_AF=0.366;AFR_AF=0.1551;EUR_AF=0.2018;SAS_AF=0.0777;AA=G|||;VT=SNP
12	110708746	rs73206853	A	C	100	PASS	AC=857;AF=0.171126;AN=5008;NS=2504;DP=16661;EAS_AF=0.0119;AMR_AF=0.1037;AFR_AF=0.4039;EUR_AF=0.1362;SAS_AF=0.1043;AA=A|||;VT=SNP
12	110712212	rs6606683	T	G	100	PASS	AC=366;AF=0.0730831;AN=5008;NS=2504;DP=19391;EAS_AF=0.0119;AMR_AF=0.0504;AFR_AF=0.0908;EUR_AF=0.1044;SAS_AF=0.0961;AA=T|||;VT=SNP
12	110712308	rs7302576	T	A	100	PASS	AC=367;AF=0.0732827;AN=5008;NS=2504;DP=17800;EAS_AF=0.0119;AMR_AF=0.0504;AFR_AF=0.0908;EUR_AF=0.1054;SAS_AF=0.0961;AA=T|||;VT=SNP
12	110716775	rs56306150	A	T	100	PASS	AC=368;AF=0.0734824;AN=5008;NS=2504;DP=15518;EAS_AF=0.0119;AMR_AF=0.0504;AFR_AF=0.0908;EUR_AF=0.1064;SAS_AF=0.0961;AA=A|||;VT=SNP
12	110716802	rs3847950	A	G	100	PASS	AC=28;AF=0.00559105;AN=5008;NS=2504;DP=15862;EAS_AF=0;AMR_AF=0.013;AFR_AF=0;EUR_AF=0.0129;SAS_AF=0.0061;AA=A|||;VT=SNP
12	110716986	rs112732599	G	A	100	PASS	AC=25;AF=0.00499201;AN=5008;NS=2504;DP=13531;EAS_AF=0;AMR_AF=0.0043;AFR_AF=0.0008;EUR_AF=0.0159;SAS_AF=0.0051;AA=G|||;VT=SNP
12	110720195	rs148774375	A	C	100	PASS	AC=15;AF=0.00299521;AN=5008;NS=2504;DP=19448;EAS_AF=0;AMR_AF=0.0043;AFR_AF=0;EUR_AF=0.0099;SAS_AF=0.002;AA=A|||;VT=SNP
12	110722632	rs3026444	A	G	100	PASS	AC=719;AF=0.14357;AN=5008;NS=2504;DP=17386;EAS_AF=0.004;AMR_AF=0.3718;AFR_AF=0.1278;EUR_AF=0.2078;SAS_AF=0.0808;AA=A|||;VT=SNP
12	110723203	rs3026445	T	C	100	PASS	AC=1774;AF=0.354233;AN=5008;NS=2504;DP=19060;EAS_AF=0.0159;AMR_AF=0.4942;AFR_AF=0.6581;EUR_AF=0.3549;SAS_AF=0.1922;AA=C|||;VT=SNP
12	110723245	rs4766428	C	T	100	PASS	AC=2580;AF=0.515176;AN=5008;NS=2504;DP=19288;EAS_AF=0.9167;AMR_AF=0.3818;AFR_AF=0.1891;EUR_AF=0.4533;SAS_AF=0.7004;AA=C|||;VT=SNP
12	110723570	rs3026446	C	T	100	PASS	AC=28;AF=0.00559105;AN=5008;NS=2504;DP=17951;EAS_AF=0;AMR_AF=0.013;AFR_AF=0;EUR_AF=0.0129;SAS_AF=0.0061;AA=C|||;VT=SNP
12	110723798	rs12820398	G	A	100	PASS	AC=44;AF=0.00878594;AN=5008;NS=2504;DP=14884;EAS_AF=0;AMR_AF=0.0173;AFR_AF=0.0008;EUR_AF=0.0239;SAS_AF=0.0072;AA=G|||;VT=SNP
12	110724272	rs3026447	C	T	100	PASS	AC=789;AF=0.157548;AN=5008;NS=2504;DP=15355;EAS_AF=0.0119;AMR_AF=0.1023;AFR_AF=0.3442;EUR_AF=0.1451;SAS_AF=0.1074;AA=T|||;VT=SNP
12	110726081	rs2098140	T	A	100	PASS	AC=568;AF=0.113419;AN=5008;NS=2504;DP=14751;EAS_AF=0.0119;AMR_AF=0.0634;AFR_AF=0.2375;EUR_AF=0.1074;SAS_AF=0.092;AA=t|||;VT=SNP
12	110726302	rs3887669	C	T	100	PASS	AC=124;AF=0.0247604;AN=5008;NS=2504;DP=14937;EAS_AF=0;AMR_AF=0.036;AFR_AF=0.0061;EUR_AF=0.0785;SAS_AF=0.0123;AA=C|||;VT=SNP
12	110727849	rs3026452	A	G	100	PASS	AC=187;AF=0.0373403;AN=5008;NS=2504;DP=18963;EAS_AF=0.0665;AMR_AF=0.0173;AFR_AF=0.0159;EUR_AF=0.0338;SAS_AF=0.0542;AA=A|||;VT=SNP
12	110728001	rs75013764	C	G	100	PASS	AC=687;AF=0.137181;AN=5008;NS=2504;DP=17811;EAS_AF=0.004;AMR_AF=0.3617;AFR_AF=0.1089;EUR_AF=0.2068;SAS_AF=0.0818;AA=C|||;VT=SNP
12	110728976	rs150891384	G	T	100	PASS	AC=26;AF=0.00519169;AN=5008;NS=2504;DP=18415;EAS_AF=0;AMR_AF=0.0072;AFR_AF=0.0008;EUR_AF=0.0189;SAS_AF=0.001;AA=g|||;VT=SNP
12	110729009	rs113745636	G	A	100	PASS	AC=141;AF=0.028155;AN=5008;NS=2504;DP=16786;EAS_AF=0;AMR_AF=0.0187;AFR_AF=0.0893;EUR_AF=0.0099;SAS_AF=0;AA=g|||;VT=SNP
12	110729133	rs116911740	C	T	100	PASS	AC=18;AF=0.00359425;AN=5008;NS=2504;DP=17853;EAS_AF=0;AMR_AF=0.013;AFR_AF=0;EUR_AF=0.0089;SAS_AF=0;AA=c|||;VT=SNP
12	110729807	rs35235621	G	A	100	PASS	AC=33;AF=0.00658946;AN=5008;NS=2504;DP=20342;EAS_AF=0;AMR_AF=0.0115;AFR_AF=0.0023;EUR_AF=0.0169;SAS_AF=0.0051;AA=G|||;VT=SNP
12	110730709	rs117253246	A	G	100	PASS	AC=60;AF=0.0119808;AN=5008;NS=2504;DP=19153;EAS_AF=0;AMR_AF=0.0202;AFR_AF=0.0038;EUR_AF=0.0278;SAS_AF=0.0133;AA=A|||;VT=SNP
12	110730851	rs75415123	G	A	100	PASS	AC=34;AF=0.00678914;AN=5008;NS=2504;DP=20886;EAS_AF=0;AMR_AF=0.0086;AFR_AF=0.0015;EUR_AF=0.0239;SAS_AF=0.002;AA=G|||;VT=SNP
12	110731375	rs73206854	C	T	100	PASS	AC=731;AF=0.145966;AN=5008;NS=2504;DP=12635;EAS_AF=0.0109;AMR_AF=0.0821;AFR_AF=0.3404;EUR_AF=0.1163;SAS_AF=0.0982;AA=T|||;VT=SNP
12	110731631	rs190682439	A	G	100	PASS	AC=69;AF=0.013778;AN=5008;NS=2504;DP=13649;EAS_AF=0.004;AMR_AF=0.0159;AFR_AF=0.0091;EUR_AF=0.0308;SAS_AF=0.0112;AA=A|||;VT=SNP
12	110731745	rs141317973	G	A	100	PASS	AC=293;AF=0.0585064;AN=5008;NS=2504;DP=11702;EAS_AF=0.0149;AMR_AF=0.0576;AFR_AF=0.0023;EUR_AF=0.0676;SAS_AF=0.1708;AA=G|||;VT=SNP
12	110732468	rs140879759	C	T	100	PASS	AC=40;AF=0.00798722;AN=5008;NS=2504;DP=18446;EAS_AF=0;AMR_AF=0.0202;AFR_AF=0.0008;EUR_AF=0.0159;SAS_AF=0.0092;AA=C|||;VT=SNP
12	110732781	rs12228378	C	T	100	PASS	AC=311;AF=0.0621006;AN=5008;NS=2504;DP=16867;EAS_AF=0.0655;AMR_AF=0.0274;AFR_AF=0.1112;EUR_AF=0.0338;SAS_AF=0.046;AA=C|||;VT=SNP
12	110734218	rs76858926	C	T	100	PASS	AC=550;AF=0.109824;AN=5008;NS=2504;DP=19643;EAS_AF=0.004;AMR_AF=0.3559;AFR_AF=0.0144;EUR_AF=0.1998;SAS_AF=0.0808;AA=c|||;VT=SNP
12	110736619	rs117422279	G	C	100	PASS	AC=55;AF=0.0109824;AN=5008;NS=2504;DP=22346;EAS_AF=0;AMR_AF=0.0202;AFR_AF=0.0038;EUR_AF=0.0278;SAS_AF=0.0082;AA=G|||;VT=SNP
12	110737836	rs61942560	C	T	100	PASS	AC=641;AF=0.127995;AN=5008;NS=2504;DP=11710;EAS_AF=0.004;AMR_AF=0.3646;AFR_AF=0.0772;EUR_AF=0.2008;SAS_AF=0.0818;AA=C|||;VT=SNP
12	110739719	rs112303164	A	T	100	PASS	AC=26;AF=0.00519169;AN=5008;NS=2504;DP=18105;EAS_AF=0;AMR_AF=0.0043;AFR_AF=0.0008;EUR_AF=0.0169;SAS_AF=0.0051;AA=A|||;VT=SNP
12	110740470	rs117391689	T	G	100	PASS	AC=90;AF=0.0179712;AN=5008;NS=2504;DP=13288;EAS_AF=0;AMR_AF=0.0245;AFR_AF=0.003;EUR_AF=0.0616;SAS_AF=0.0072;AA=T|||;VT=SNP
12	110741356	rs10774600	T	C	100	PASS	AC=4768;AF=0.952077;AN=5008;NS=2504;DP=17614;EAS_AF=0.999;AMR_AF=0.915;AFR_AF=0.997;EUR_AF=0.8499;SAS_AF=0.9744;AA=C|||;VT=SNP
12	110741510	rs141147622	C	T	100	PASS	AC=55;AF=0.0109824;AN=5008;NS=2504;DP=17455;EAS_AF=0;AMR_AF=0.0202;AFR_AF=0.0038;EUR_AF=0.0278;SAS_AF=0.0082;AA=C|||;VT=SNP
12	110742991	rs12320025	A	G	100	PASS	AC=925;AF=0.184704;AN=5008;NS=2504;DP=18885;EAS_AF=0.0109;AMR_AF=0.1124;AFR_AF=0.4365;EUR_AF=0.1481;SAS_AF=0.1125;AA=G|||;VT=SNP
12	110743984	rs7965279	G	C	100	PASS	AC=3677;AF=0.734225;AN=5008;NS=2504;DP=13148;EAS_AF=0.3988;AMR_AF=0.7911;AFR_AF=0.9402;EUR_AF=0.6948;SAS_AF=0.8016;AA=C|||;VT=SNP
12	110744044	rs55727991	C	T	100	PASS	AC=368;AF=0.0734824;AN=5008;NS=2504;DP=14954;EAS_AF=0.0109;AMR_AF=0.0504;AFR_AF=0.0908;EUR_AF=0.1074;SAS_AF=0.0961;AA=C|||;VT=SNP
12	110744872	rs78178630	T	C	100	PASS	AC=121;AF=0.0241613;AN=5008;NS=2504;DP=17232;EAS_AF=0;AMR_AF=0.0331;AFR_AF=0.0045;EUR_AF=0.0835;SAS_AF=0.0082;AA=T|||;VT=SNP
12	110745138	rs148668919	T	C	100	PASS	AC=45;AF=0.00898562;AN=5008;NS=2504;DP=17767;EAS_AF=0;AMR_AF=0.013;AFR_AF=0.0015;EUR_AF=0.0328;SAS_AF=0.001;AA=T|||;VT=SNP
12	110747419	rs4630352	G	A	100	PASS	AC=1751;AF=0.349641;AN=5008;NS=2504;DP=18517;EAS_AF=0.0198;AMR_AF=0.4856;AFR_AF=0.652;EUR_AF=0.3439;SAS_AF=0.1902;AA=A|||;VT=SNP
12	110747443	rs141242745	C	T	100	PASS	AC=56;AF=0.0111821;AN=5008;NS=2504;DP=17528;EAS_AF=0;AMR_AF=0.0202;AFR_AF=0.0038;EUR_AF=0.0278;SAS_AF=0.0092;AA=C|||;VT=SNP
12	110748735	rs3026456	G	C	100	PASS	AC=370;AF=0.0738818;AN=5008;NS=2504;DP=19167;EAS_AF=0.0109;AMR_AF=0.0504;AFR_AF=0.0908;EUR_AF=0.1074;SAS_AF=0.0982;AA=G|||;VT=SNP
12	110749356	rs183118030	G	A	100	PASS	AC=65;AF=0.0129792;AN=5008;NS=2504;DP=11839;EAS_AF=0;AMR_AF=0.0202;AFR_AF=0.0113;EUR_AF=0.0278;SAS_AF=0.0082;AA=G|||;VT=SNP
12	110749918	rs7960988	G	A	100	PASS	AC=737;AF=0.147165;AN=5008;NS=2504;DP=17165;EAS_AF=0.0109;AMR_AF=0.0821;AFR_AF=0.3411;EUR_AF=0.1183;SAS_AF=0.1012;AA=A|||;VT=SNP
12	110750094	rs117293389	T	A	100	PASS	AC=55;AF=0.0109824;AN=5008;NS=2504;DP=18448;EAS_AF=0;AMR_AF=0.0202;AFR_AF=0.0038;EUR_AF=0.0278;SAS_AF=0.0082;AA=T|||;VT=SNP
12	110750303	rs142826405	T	G	100	PASS	AC=31;AF=0.0061901;AN=5008;NS=2504;DP=19085;EAS_AF=0;AMR_AF=0.0144;AFR_AF=0.0015;EUR_AF=0.0139;SAS_AF=0.0051;AA=T|||;VT=SNP
12	110751932	rs181355123	G	A	100	PASS	AC=38;AF=0.00758786;AN=5008;NS=2504;DP=14077;EAS_AF=0;AMR_AF=0.0072;AFR_AF=0.0015;EUR_AF=0.0179;SAS_AF=0.0133;AA=G|||;VT=SNP
12	110752215	rs78925260	G	A	100	PASS	AC=25;AF=0.00499201;AN=5008;NS=2504;DP=20195;EAS_AF=0;AMR_AF=0.0058;AFR_AF=0;EUR_AF=0.0119;SAS_AF=0.0092;AA=G|||;VT=SNP
12	110752966	rs141715902	C	T	100	PASS	AC=40;AF=0.00798722;AN=5008;NS=2504;DP=18054;EAS_AF=0;AMR_AF=0.0173;AFR_AF=0.0023;EUR_AF=0.0219;SAS_AF=0.0031;AA=C|||;VT=SNP
12	110753198	rs3026457	T	C	100	PASS	AC=319;AF=0.0636981;AN=5008;NS=2504;DP=17684;EAS_AF=0.0665;AMR_AF=0.0259;AFR_AF=0.1112;EUR_AF=0.0338;SAS_AF=0.0542;AA=T|||;VT=SNP
12	110754097	rs3026459	A	G	100	PASS	AC=321;AF=0.0640974;AN=5008;NS=2504;DP=17923;EAS_AF=0.0665;AMR_AF=0.0274;AFR_AF=0.1112;EUR_AF=0.0338;SAS_AF=0.0552;AA=a|||;VT=SNP
12	110755484	rs149279614	G	C	100	PASS	AC=55;AF=0.0109824;AN=5008;NS=2504;DP=17021;EAS_AF=0;AMR_AF=0.0202;AFR_AF=0.0038;EUR_AF=0.0278;SAS_AF=0.0082;AA=G|||;VT=SNP
12	110756569	rs7967246	G	A	100	PASS	AC=548;AF=0.109425;AN=5008;NS=2504;DP=17999;EAS_AF=0.0109;AMR_AF=0.0648;AFR_AF=0.2171;EUR_AF=0.1083;SAS_AF=0.0982;AA=G|||;VT=SNP
12	110757585	rs3026465	A	G	100	PASS	AC=790;AF=0.157748;AN=5008;NS=2504;DP=11327;EAS_AF=0.2768;AMR_AF=0.121;AFR_AF=0.0098;EUR_AF=0.166;SAS_AF=0.2526;AA=a|||;VT=SNP
12	110758081	rs3026468	T	A	100	PASS	AC=370;AF=0.0738818;AN=5008;NS=2504;DP=18394;EAS_AF=0.0109;AMR_AF=0.0504;AFR_AF=0.0908;EUR_AF=0.1074;SAS_AF=0.0982;AA=t|||;VT=SNP
12	110758351	rs3026469	G	A	100	PASS	AC=83;AF=0.0165735;AN=5008;NS=2504;DP=21823;EAS_AF=0.001;AMR_AF=0.0144;AFR_AF=0.0008;EUR_AF=0.0239;SAS_AF=0.0481;AA=G|||;VT=SNP
12	110758652	rs79685248	A	C	100	PASS	AC=24;AF=0.00479233;AN=5008;NS=2504;DP=22495;EAS_AF=0;AMR_AF=0.0058;AFR_AF=0;EUR_AF=0.0119;SAS_AF=0.0082;AA=A|||;VT=SNP
12	110758950	rs139435961	T	C	100	PASS	AC=120;AF=0.0239617;AN=5008;NS=2504;DP=17983;EAS_AF=0.0188;AMR_AF=0.0216;AFR_AF=0;EUR_AF=0.0189;SAS_AF=0.0685;AA=t|||;VT=SNP
12	110759843	rs60219027	T	G	100	PASS	AC=373;AF=0.0744808;AN=5008;NS=2504;DP=15899;EAS_AF=0.0109;AMR_AF=0.0504;AFR_AF=0.0908;EUR_AF=0.1074;SAS_AF=0.1012;AA=T|||;VT=SNP
12	110761075	rs118088931	C	T	100	PASS	AC=124;AF=0.0247604;AN=5008;NS=2504;DP=17397;EAS_AF=0;AMR_AF=0.036;AFR_AF=0.0061;EUR_AF=0.0805;SAS_AF=0.0102;AA=C|||;VT=SNP
12	110761843	rs75730213	A	G	100	PASS	AC=20;AF=0.00399361;AN=5008;NS=2504;DP=18729;EAS_AF=0;AMR_AF=0;AFR_AF=0.0008;EUR_AF=0.0149;SAS_AF=0.0041;AA=A|||;VT=SNP
12	110762232	rs185320379	T	A	100	PASS	AC=39;AF=0.00778754;AN=5008;NS=2504;DP=17270;EAS_AF=0;AMR_AF=0.0086;AFR_AF=0.0144;EUR_AF=0.0099;SAS_AF=0.0041;AA=T|||;VT=SNP
12	110762756	rs12310834	A	G	100	PASS	AC=929;AF=0.185503;AN=5008;NS=2504;DP=12570;EAS_AF=0.0109;AMR_AF=0.1124;AFR_AF=0.4395;EUR_AF=0.1481;SAS_AF=0.1125;AA=G|||;VT=SNP
12	110763354	rs11065627	G	C	100	PASS	AC=318;AF=0.0634984;AN=5008;NS=2504;DP=16194;EAS_AF=0.0665;AMR_AF=0.0259;AFR_AF=0.1104;EUR_AF=0.0338;SAS_AF=0.0542;AA=G|||;VT=SNP
12	110763925	rs117656211	C	G	100	PASS	AC=39;AF=0.00778754;AN=5008;NS=2504;DP=17171;EAS_AF=0;AMR_AF=0.0086;AFR_AF=0.0015;EUR_AF=0.0179;SAS_AF=0.0133;AA=C|||;VT=SNP
12	110766166	rs11065628	C	A	100	PASS	AC=1746;AF=0.348642;AN=5008;NS=2504;DP=13588;EAS_AF=0.0149;AMR_AF=0.4841;AFR_AF=0.6543;EUR_AF=0.3429;SAS_AF=0.1892;AA=A|||;VT=SNP
12	110766767	rs17187412	A	G	100	PASS	AC=370;AF=0.0738818;AN=5008;NS=2504;DP=21858;EAS_AF=0.0109;AMR_AF=0.0504;AFR_AF=0.0908;EUR_AF=0.1074;SAS_AF=0.0982;AA=A|||;VT=SNP
12	110767721	rs73206857	T	A	100	PASS	AC=736;AF=0.146965;AN=5008;NS=2504;DP=16970;EAS_AF=0.0109;AMR_AF=0.0807;AFR_AF=0.3411;EUR_AF=0.1183;SAS_AF=0.1012;AA=A|||;VT=SNP
12	110769301	rs112414115	C	T	100	PASS	AC=693;AF=0.138379;AN=5008;NS=2504;DP=13732;EAS_AF=0.0119;AMR_AF=0.072;AFR_AF=0.3215;EUR_AF=0.1093;SAS_AF=0.0982;AA=C|||;VT=SNP
12	110771429	rs117734975	T	A	100	PASS	AC=55;AF=0.0109824;AN=5008;NS=2504;DP=20250;EAS_AF=0;AMR_AF=0.0202;AFR_AF=0.0038;EUR_AF=0.0278;SAS_AF=0.0082;AA=T|||;VT=SNP
12	110775609	rs56128816	T	C	100	PASS	AC=751;AF=0.14996;AN=5008;NS=2504;DP=23686;EAS_AF=0.0109;AMR_AF=0.0807;AFR_AF=0.3525;EUR_AF=0.1183;SAS_AF=0.1012;AA=C|||;VT=SNP
12	110775610	rs55859138	G	A	100	PASS	AC=370;AF=0.0738818;AN=5008;NS=2504;DP=23618;EAS_AF=0.0109;AMR_AF=0.0504;AFR_AF=0.0908;EUR_AF=0.1074;SAS_AF=0.0982;AA=g|||;VT=SNP
12	110775774	rs35685291	A	C	100	PASS	AC=318;AF=0.0634984;AN=5008;NS=2504;DP=22137;EAS_AF=0.0655;AMR_AF=0.0259;AFR_AF=0.1112;EUR_AF=0.0338;SAS_AF=0.0542;AA=A|||;VT=SNP
12	110775989	rs11065630	A	G	100	PASS	AC=87;AF=0.0173722;AN=5008;NS=2504;DP=21557;EAS_AF=0;AMR_AF=0.049;AFR_AF=0.0023;EUR_AF=0.0278;SAS_AF=0.0225;AA=A|||;VT=SNP
12	110778383	rs11065631	A	G	100	PASS	AC=555;AF=0.110823;AN=5008;NS=2504;DP=19041;EAS_AF=0.0129;AMR_AF=0.0663;AFR_AF=0.2194;EUR_AF=0.1093;SAS_AF=0.0982;AA=A|||;VT=SNP
12	110779034	rs3026479	A	G	100	PASS	AC=219;AF=0.04373;AN=5008;NS=2504;DP=16917;EAS_AF=0.001;AMR_AF=0.0403;AFR_AF=0.0098;EUR_AF=0.1044;SAS_AF=0.0736;AA=a|||;VT=SNP
12	110780107	rs56243033	G	A	100	PASS	AC=122;AF=0.024361;AN=5008;NS=2504;DP=19906;EAS_AF=0;AMR_AF=0.0187;AFR_AF=0.0008;EUR_AF=0.0676;SAS_AF=0.0409;AA=G|||;VT=SNP;EX_TARGET
12	110780540	rs3026482	A	T	100	PASS	AC=541;AF=0.108027;AN=5008;NS=2504;DP=19007;EAS_AF=0.004;AMR_AF=0.3545;AFR_AF=0.0144;EUR_AF=0.1948;SAS_AF=0.0777;AA=A|||;VT=SNP
12	110780612	rs7971568	G	A	100	PASS	AC=370;AF=0.0738818;AN=5008;NS=2504;DP=16527;EAS_AF=0.0109;AMR_AF=0.0504;AFR_AF=0.0908;EUR_AF=0.1074;SAS_AF=0.0982;AA=A|||;VT=SNP
12	110780905	rs3026483	A	G	100	PASS	AC=695;AF=0.138778;AN=5008;NS=2504;DP=19164;EAS_AF=0.0109;AMR_AF=0.0735;AFR_AF=0.3222;EUR_AF=0.1093;SAS_AF=0.0992;AA=A|||;VT=SNP
12	110781360	rs3026484	A	G	100	PASS	AC=28;AF=0.00559105;AN=5008;NS=2504;DP=18919;EAS_AF=0;AMR_AF=0.013;AFR_AF=0;EUR_AF=0.0129;SAS_AF=0.0061;AA=A|||;VT=SNP
12	110781628	rs55823622	G	A	100	PASS	AC=370;AF=0.0738818;AN=5008;NS=2504;DP=17946;EAS_AF=0.0109;AMR_AF=0.0504;AFR_AF=0.0908;EUR_AF=0.1074;SAS_AF=0.0982;AA=G|||;VT=SNP
12	110782532	rs3026486	C	T	100	PASS	AC=370;AF=0.0738818;AN=5008;NS=2504;DP=22181;EAS_AF=0.0109;AMR_AF=0.0504;AFR_AF=0.0908;EUR_AF=0.1074;SAS_AF=0.0982;AA=C|||;VT=SNP
12	110783241	rs1860561	G	A	100	PASS	AC=692;AF=0.138179;AN=5008;NS=2504;DP=19632;EAS_AF=0.004;AMR_AF=0.3617;AFR_AF=0.1278;EUR_AF=0.1948;SAS_AF=0.0736;AA=G|||;VT=SNP
12	110783604	rs117090219	A	G	100	PASS	AC=7;AF=0.00139776;AN=5008;NS=2504;DP=23455;EAS_AF=0;AMR_AF=0.0014;AFR_AF=0.0008;EUR_AF=0.005;SAS_AF=0;AA=A|||;VT=SNP
12	110784578	rs3026489	T	C	100	PASS	AC=119;AF=0.023762;AN=5008;NS=2504;DP=14426;EAS_AF=0;AMR_AF=0.0562;AFR_AF=0.0023;EUR_AF=0.0368;SAS_AF=0.0409;AA=T|||;VT=SNP
12	110786054	rs139155700	C	T	100	PASS	AC=55;AF=0.0109824;AN=5008;NS=2504;DP=16539;EAS_AF=0;AMR_AF=0.0202;AFR_AF=0.0038;EUR_AF=0.0278;SAS_AF=0.0082;AA=C|||;VT=SNP
12	110787877	rs117740426	C	T	100	PASS	AC=55;AF=0.0109824;AN=5008;NS=2504;DP=21546;EAS_AF=0;AMR_AF=0.0202;AFR_AF=0.0038;EUR_AF=0.0278;SAS_AF=0.0082;AA=C|||;VT=SNP
12	110788855	rs9540	C	T	100	PASS	AC=18;AF=0.00359425;AN=5008;NS=2504;DP=20938;EAS_AF=0;AMR_AF=0.0115;AFR_AF=0;EUR_AF=0.008;SAS_AF=0.002;AA=C|||;VT=SNP
12	110789332	rs117609955	G	C	100	PASS	AC=38;AF=0.00758786;AN=5008;NS=2504;DP=18834;EAS_AF=0;AMR_AF=0.0043;AFR_AF=0;EUR_AF=0.0189;SAS_AF=0.0164;AA=G|||;VT=SNP
12	110789372	rs2339511	G	A	100	PASS	AC=690;AF=0.13778;AN=5008;NS=2504;DP=18244;EAS_AF=0.0109;AMR_AF=0.072;AFR_AF=0.32;EUR_AF=0.1103;SAS_AF=0.0971;AA=G|||;VT=SNP
12	110789703	rs1814251	G	A	100	PASS	AC=792;AF=0.158147;AN=5008;NS=2504;DP=14969;EAS_AF=0.0109;AMR_AF=0.0937;AFR_AF=0.3555;EUR_AF=0.1372;SAS_AF=0.1104;AA=g|||;VT=SNP
12	110792131	rs11612572	T	C	100	PASS	AC=304;AF=0.0607029;AN=5008;NS=2504;DP=22200;EAS_AF=0.0169;AMR_AF=0.0605;AFR_AF=0.0023;EUR_AF=0.0676;SAS_AF=0.1779;AA=T|||;VT=SNP
12	110792357	rs116906071	T	G	100	PASS	AC=78;AF=0.0155751;AN=5008;NS=2504;DP=18889;EAS_AF=0;AMR_AF=0.0476;AFR_AF=0.0023;EUR_AF=0.0318;SAS_AF=0.0102;AA=T|||;VT=SNP
12	110792479	rs78430096	G	A	100	PASS	AC=58;AF=0.0115815;AN=5008;NS=2504;DP=20565;EAS_AF=0;AMR_AF=0.0245;AFR_AF=0.003;EUR_AF=0.0308;SAS_AF=0.0061;AA=G|||;VT=SNP
12	110792946	rs76598575	T	C	100	PASS	AC=119;AF=0.023762;AN=5008;NS=2504;DP=22473;EAS_AF=0;AMR_AF=0.121;AFR_AF=0.0008;EUR_AF=0.0288;SAS_AF=0.0051;AA=T|||;VT=SNP
12	110793075	rs148495672	C	T	100	PASS	AC=29;AF=0.00579073;AN=5008;NS=2504;DP=20639;EAS_AF=0;AMR_AF=0.0159;AFR_AF=0.0008;EUR_AF=0.0149;SAS_AF=0.002;AA=C|||;VT=SNP
12	110794453	rs141929180	A	C	100	PASS	AC=64;AF=0.0127796;AN=5008;NS=2504;DP=17205;EAS_AF=0.001;AMR_AF=0.0202;AFR_AF=0.0098;EUR_AF=0.0278;SAS_AF=0.0082;AA=-|||;VT=SNP
12	110794806	rs113095227	G	T	100	PASS	AC=88;AF=0.0175719;AN=5008;NS=2504;DP=17899;EAS_AF=0;AMR_AF=0.0504;AFR_AF=0.0023;EUR_AF=0.0278;SAS_AF=0.0225;AA=G|||;VT=SNP
12	110795208	rs73206859	A	T	100	PASS	AC=82;AF=0.0163738;AN=5008;NS=2504;DP=18405;EAS_AF=0.001;AMR_AF=0.0259;AFR_AF=0.0106;EUR_AF=0.0398;SAS_AF=0.0092;AA=a|||;VT=SNP
12	110797730	rs12313391	C	T	100	PASS	AC=629;AF=0.125599;AN=5008;NS=2504;DP=16790;EAS_AF=0.004;AMR_AF=0.3588;AFR_AF=0.0756;EUR_AF=0.1998;SAS_AF=0.0767;AA=C|||;VT=SNP
12	110798322	rs7297096	G	C	100	PASS	AC=367;AF=0.0732827;AN=5008;NS=2504;DP=17944;EAS_AF=0.0099;AMR_AF=0.049;AFR_AF=0.09;EUR_AF=0.1074;SAS_AF=0.0982;AA=G|||;VT=SNP
12	110798561	rs192578293	A	T	100	PASS	AC=315;AF=0.0628994;AN=5008;NS=2504;DP=16604;EAS_AF=0.0655;AMR_AF=0.0259;AFR_AF=0.1104;EUR_AF=0.0338;SAS_AF=0.0521;AA=A|||;VT=SNP
12	110798562	rs73206861	A	T	100	PASS	AC=2109;AF=0.421126;AN=5008;NS=2504;DP=16656;EAS_AF=0.0823;AMR_AF=0.5173;AFR_AF=0.7829;EUR_AF=0.3857;SAS_AF=0.2495;AA=A|||;VT=SNP
12	110799944	rs12811603	A	G	100	PASS	AC=3622;AF=0.723243;AN=5008;NS=2504;DP=15791;EAS_AF=0.6409;AMR_AF=0.7536;AFR_AF=0.9418;EUR_AF=0.7087;SAS_AF=0.5061;AA=G|||;VT=SNP
12	110800166	rs6606684	T	C	100	PASS	AC=696;AF=0.138978;AN=5008;NS=2504;DP=16687;EAS_AF=0.004;AMR_AF=0.3588;AFR_AF=0.1263;EUR_AF=0.1998;SAS_AF=0.0767;AA=T|||;VT=SNP
12	110800254	rs55951950	A	T	100	PASS	AC=368;AF=0.0734824;AN=5008;NS=2504;DP=16768;EAS_AF=0.0099;AMR_AF=0.049;AFR_AF=0.0908;EUR_AF=0.1074;SAS_AF=0.0982;AA=A|||;VT=SNP
12	110800789	rs138371095	C	T	100	PASS	AC=22;AF=0.00439297;AN=5008;NS=2504;DP=16507;EAS_AF=0;AMR_AF=0.013;AFR_AF=0.0008;EUR_AF=0.0119;SAS_AF=0;AA=C|||;VT=SNP
12	110801413	rs112404249	T	G	100	PASS	AC=142;AF=0.0283546;AN=5008;NS=2504;DP=19593;EAS_AF=0;AMR_AF=0.0634;AFR_AF=0.0068;EUR_AF=0.0457;SAS_AF=0.044;AA=T|||;VT=SNP
12	110802707	rs140441196	G	A	100	PASS	AC=233;AF=0.0465256;AN=5008;NS=2504;DP=10798;EAS_AF=0.0119;AMR_AF=0.0403;AFR_AF=0.0098;EUR_AF=0.1044;SAS_AF=0.0767;AA=G|||;VT=SNP
12	110803794	rs61942582	G	A	100	PASS	AC=117;AF=0.0233626;AN=5008;NS=2504;DP=19017;EAS_AF=0;AMR_AF=0.036;AFR_AF=0.0053;EUR_AF=0.0656;SAS_AF=0.0194;AA=G|||;VT=SNP
12	110804178	rs28675894	C	T	100	PASS	AC=213;AF=0.0425319;AN=5008;NS=2504;DP=19937;EAS_AF=0.0198;AMR_AF=0.0259;AFR_AF=0.0658;EUR_AF=0.0209;SAS_AF=0.0685;AA=C|||;VT=SNP
12	110805082	rs145798258	G	C	100	PASS	AC=55;AF=0.0109824;AN=5008;NS=2504;DP=18186;EAS_AF=0;AMR_AF=0.0202;AFR_AF=0.0038;EUR_AF=0.0278;SAS_AF=0.0082;AA=G|||;VT=SNP
12	110806289	rs147300876	C	T	100	PASS	AC=55;AF=0.0109824;AN=5008;NS=2504;DP=11642;EAS_AF=0;AMR_AF=0.0202;AFR_AF=0.0038;EUR_AF=0.0278;SAS_AF=0.0082;AA=c|||;VT=SNP
12	110806871	rs56116206	C	G	100	PASS	AC=702;AF=0.140176;AN=5008;NS=2504;DP=16533;EAS_AF=0.0099;AMR_AF=0.0735;AFR_AF=0.329;EUR_AF=0.1093;SAS_AF=0.0982;AA=C|||;VT=SNP
12	110807122	rs143868643	A	G	100	PASS	AC=124;AF=0.0247604;AN=5008;NS=2504;DP=14515;EAS_AF=0.0198;AMR_AF=0.0216;AFR_AF=0.0023;EUR_AF=0.0189;SAS_AF=0.0685;AA=A|||;VT=SNP
12	110808094	rs58610388	T	G	100	PASS	AC=368;AF=0.0734824;AN=5008;NS=2504;DP=22855;EAS_AF=0.0099;AMR_AF=0.049;AFR_AF=0.0908;EUR_AF=0.1074;SAS_AF=0.0982;AA=T|||;VT=SNP
12	110808631	rs73206863	G	A	100	PASS	AC=112;AF=0.0223642;AN=5008;NS=2504;DP=20777;EAS_AF=0;AMR_AF=0.0346;AFR_AF=0.0061;EUR_AF=0.0716;SAS_AF=0.0082;AA=G|||;VT=SNP
12	110809435	rs118028525	G	A	100	PASS	AC=38;AF=0.00758786;AN=5008;NS=2504;DP=18815;EAS_AF=0;AMR_AF=0.0173;AFR_AF=0.003;EUR_AF=0.0159;SAS_AF=0.0061;AA=G|||;VT=SNP
12	110809859	rs28665218	C	A	100	PASS	AC=781;AF=0.15595;AN=5008;NS=2504;DP=20694;EAS_AF=0.0099;AMR_AF=0.1009;AFR_AF=0.3306;EUR_AF=0.1521;SAS_AF=0.1135;AA=A|||;VT=SNP
12	110811197	rs117586468	G	A	100	PASS	AC=56;AF=0.0111821;AN=5008;NS=2504;DP=22017;EAS_AF=0.001;AMR_AF=0.0202;AFR_AF=0.0038;EUR_AF=0.0278;SAS_AF=0.0082;AA=G|||;VT=SNP
12	110812345	rs4131851	T	C	100	PASS	AC=700;AF=0.139776;AN=5008;NS=2504;DP=17647;EAS_AF=0.0099;AMR_AF=0.0764;AFR_AF=0.3253;EUR_AF=0.1103;SAS_AF=0.0982;AA=T|||;VT=SNP
12	110812553	rs4131850	G	A	100	PASS	AC=700;AF=0.139776;AN=5008;NS=2504;DP=18662;EAS_AF=0.0099;AMR_AF=0.0764;AFR_AF=0.3253;EUR_AF=0.1103;SAS_AF=0.0982;AA=G|||;VT=SNP
12	110812657	rs4131852	C	G	100	PASS	AC=640;AF=0.127796;AN=5008;NS=2504;DP=17299;EAS_AF=0.0099;AMR_AF=0.072;AFR_AF=0.2821;EUR_AF=0.1103;SAS_AF=0.0982;AA=C|||;VT=SNP
12	110812923	rs117338451	G	A	100	PASS	AC=23;AF=0.00459265;AN=5008;NS=2504;DP=22937;EAS_AF=0;AMR_AF=0.0115;AFR_AF=0.0023;EUR_AF=0.0119;SAS_AF=0;AA=G|||;VT=SNP
12	110814415	rs57154770	T	C	100	PASS	AC=700;AF=0.139776;AN=5008;NS=2504;DP=13219;EAS_AF=0.0099;AMR_AF=0.0764;AFR_AF=0.3253;EUR_AF=0.1103;SAS_AF=0.0982;AA=T|||;VT=SNP
12	110815093	rs118018382	C	T	100	PASS	AC=55;AF=0.0109824;AN=5008;NS=2504;DP=16398;EAS_AF=0;AMR_AF=0.0202;AFR_AF=0.0038;EUR_AF=0.0278;SAS_AF=0.0082;AA=C|||;VT=SNP
12	110815922	rs28609096	A	G	100	PASS	AC=2139;AF=0.427117;AN=5008;NS=2504;DP=16919;EAS_AF=0.0813;AMR_AF=0.5115;AFR_AF=0.8041;EUR_AF=0.3877;SAS_AF=0.2546;AA=G|||;VT=SNP
12	110815950	rs28397252	A	C	100	PASS	AC=700;AF=0.139776;AN=5008;NS=2504;DP=16697;EAS_AF=0.0099;AMR_AF=0.0764;AFR_AF=0.3253;EUR_AF=0.1103;SAS_AF=0.0982;AA=A|||;VT=SNP
12	110816291	rs56122570	G	A	100	PASS	AC=690;AF=0.13778;AN=5008;NS=2504;DP=21529;EAS_AF=0.0099;AMR_AF=0.0749;AFR_AF=0.3177;EUR_AF=0.1113;SAS_AF=0.0982;AA=G|||;VT=SNP
12	110816505	rs73206866	A	G	100	PASS	AC=124;AF=0.0247604;AN=5008;NS=2504;DP=18893;EAS_AF=0;AMR_AF=0.0375;AFR_AF=0.0061;EUR_AF=0.0795;SAS_AF=0.0102;AA=A|||;VT=SNP
12	110816507	rs55913108	T	C	100	PASS	AC=724;AF=0.144569;AN=5008;NS=2504;DP=18927;EAS_AF=0.0099;AMR_AF=0.0836;AFR_AF=0.3313;EUR_AF=0.1183;SAS_AF=0.1012;AA=C|||;VT=SNP
12	110816835	rs73206868	G	T	100	PASS	AC=724;AF=0.144569;AN=5008;NS=2504;DP=17237;EAS_AF=0.0099;AMR_AF=0.0836;AFR_AF=0.3313;EUR_AF=0.1183;SAS_AF=0.1012;AA=T|||;VT=SNP
12	110817193	rs56184938	T	C	100	PASS	AC=701;AF=0.139976;AN=5008;NS=2504;DP=18513;EAS_AF=0.0099;AMR_AF=0.0778;AFR_AF=0.3253;EUR_AF=0.1103;SAS_AF=0.0982;AA=T|||;VT=SNP
12	110818214	rs150013087	T	C	100	PASS	AC=379;AF=0.0756789;AN=5008;NS=2504;DP=16684;EAS_AF=0.0655;AMR_AF=0.0331;AFR_AF=0.1498;EUR_AF=0.0378;SAS_AF=0.0552;AA=T|||;VT=SNP
12	110818749	rs147873940	A	C	100	PASS	AC=66;AF=0.0131789;AN=5008;NS=2504;DP=16891;EAS_AF=0;AMR_AF=0.0086;AFR_AF=0;EUR_AF=0.0368;SAS_AF=0.0235;AA=A|||;VT=SNP
12	110819139	rs28637922	G	T	100	PASS	AC=1361;AF=0.271765;AN=5008;NS=2504;DP=19109;EAS_AF=0.0169;AMR_AF=0.4337;AFR_AF=0.413;EUR_AF=0.3211;SAS_AF=0.1779;AA=G|||;VT=SNP
12	110819182	rs151094104	G	A	100	PASS	AC=14;AF=0.00279553;AN=5008;NS=2504;DP=18135;EAS_AF=0;AMR_AF=0.0058;AFR_AF=0.0008;EUR_AF=0.0089;SAS_AF=0;AA=G|||;VT=SNP
12	110819513	rs138556976	C	G	100	PASS	AC=26;AF=0.00519169;AN=5008;NS=2504;DP=18374;EAS_AF=0;AMR_AF=0.0043;AFR_AF=0;EUR_AF=0.0179;SAS_AF=0.0051;AA=C|||;VT=SNP;EX_TARGET
12	110819760	rs61942585	A	G	100	PASS	AC=707;AF=0.141174;AN=5008;NS=2504;DP=14572;EAS_AF=0.0139;AMR_AF=0.3516;AFR_AF=0.1278;EUR_AF=0.2028;SAS_AF=0.0777;AA=A|||;VT=SNP;EX_TARGET
12	110819953	rs73206870	T	C	100	PASS	AC=552;AF=0.110224;AN=5008;NS=2504;DP=13360;EAS_AF=0.0099;AMR_AF=0.0663;AFR_AF=0.2194;EUR_AF=0.1093;SAS_AF=0.0982;AA=T|||;VT=SNP
12	110821009	rs28592908	C	T	100	PASS	AC=699;AF=0.139577;AN=5008;NS=2504;DP=21464;EAS_AF=0.0099;AMR_AF=0.0764;AFR_AF=0.3245;EUR_AF=0.1103;SAS_AF=0.0982;AA=C|||;VT=SNP
12	110821939	rs28816104	G	A	100	PASS	AC=1169;AF=0.233427;AN=5008;NS=2504;DP=13757;EAS_AF=0.5238;AMR_AF=0.2061;AFR_AF=0.0144;EUR_AF=0.2972;SAS_AF=0.184;AA=g|||;VT=SNP
12	110822018	rs117814277	A	G	100	PASS	AC=46;AF=0.0091853;AN=5008;NS=2504;DP=14939;EAS_AF=0;AMR_AF=0.013;AFR_AF=0.0015;EUR_AF=0.0338;SAS_AF=0.001;AA=A|||;VT=SNP
12	110823331	rs73206871	T	G	100	PASS	AC=52;AF=0.0103834;AN=5008;NS=2504;DP=20137;EAS_AF=0;AMR_AF=0.0144;AFR_AF=0.0015;EUR_AF=0.0338;SAS_AF=0.0061;AA=T|||;VT=SNP
12	110823398	rs137890406	G	A	100	PASS	AC=55;AF=0.0109824;AN=5008;NS=2504;DP=20000;EAS_AF=0;AMR_AF=0.0202;AFR_AF=0.0038;EUR_AF=0.0278;SAS_AF=0.0082;AA=G|||;VT=SNP
12	110823724	rs28482181	T	C	100	PASS	AC=185;AF=0.0369409;AN=5008;NS=2504;DP=19827;EAS_AF=0.0655;AMR_AF=0.0159;AFR_AF=0.0159;EUR_AF=0.0328;SAS_AF=0.0552;AA=T|||;VT=SNP
12	110824112	rs56130410	C	T	100	PASS	AC=370;AF=0.0738818;AN=5008;NS=2504;DP=17149;EAS_AF=0.0099;AMR_AF=0.0504;AFR_AF=0.0908;EUR_AF=0.1083;SAS_AF=0.0982;AA=C|||;VT=SNP;EX_TARGET
12	110824471	rs60339427	G	A	100	PASS	AC=724;AF=0.144569;AN=5008;NS=2504;DP=18186;EAS_AF=0.0099;AMR_AF=0.0836;AFR_AF=0.3313;EUR_AF=0.1183;SAS_AF=0.1012;AA=A|||;VT=SNP
12	110825910	rs142843654	C	G	100	PASS	AC=181;AF=0.0361422;AN=5008;NS=2504;DP=21033;EAS_AF=0;AMR_AF=0.0692;AFR_AF=0.0045;EUR_AF=0.0984;SAS_AF=0.0286;AA=C|||;VT=SNP
12	110825979	rs28505800	C	A	100	PASS	AC=164;AF=0.0327476;AN=5008;NS=2504;DP=17971;EAS_AF=0.0655;AMR_AF=0.0144;AFR_AF=0.0008;EUR_AF=0.0328;SAS_AF=0.0552;AA=C|||;VT=SNP
12	110826208	rs28569834	T	G	100	PASS	AC=922;AF=0.184105;AN=5008;NS=2504;DP=20159;EAS_AF=0.0109;AMR_AF=0.1153;AFR_AF=0.4244;EUR_AF=0.1491;SAS_AF=0.1227;AA=G|||;VT=SNP
12	110826209	rs28580853	C	G	100	PASS	AC=922;AF=0.184105;AN=5008;NS=2504;DP=20145;EAS_AF=0.0109;AMR_AF=0.1153;AFR_AF=0.4244;EUR_AF=0.1491;SAS_AF=0.1227;AA=G|||;VT=SNP
12	110826267	rs79239201	C	T	100	PASS	AC=46;AF=0.0091853;AN=5008;NS=2504;DP=18793;EAS_AF=0;AMR_AF=0.013;AFR_AF=0.0015;EUR_AF=0.0338;SAS_AF=0.001;AA=C|||;VT=SNP
12	110826463	rs28670753	C	T	100	PASS	AC=923;AF=0.184305;AN=5008;NS=2504;DP=18001;EAS_AF=0.0109;AMR_AF=0.1153;AFR_AF=0.4251;EUR_AF=0.1491;SAS_AF=0.1227;AA=T|||;VT=SNP
12	110826718	rs140644527	T	G	100	PASS	AC=43;AF=0.00858626;AN=5008;NS=2504;DP=14386;EAS_AF=0;AMR_AF=0.0231;AFR_AF=0.0015;EUR_AF=0.0159;SAS_AF=0.0092;AA=T|||;VT=SNP
12	110827136	rs34681975	T	C	100	PASS	AC=18;AF=0.00359425;AN=5008;NS=2504;DP=18214;EAS_AF=0;AMR_AF=0.0086;AFR_AF=0;EUR_AF=0.0119;SAS_AF=0;AA=T|||;VT=SNP
12	110827509	rs59022837	G	A	100	PASS	AC=550;AF=0.109824;AN=5008;NS=2504;DP=15859;EAS_AF=0.0099;AMR_AF=0.0663;AFR_AF=0.2186;EUR_AF=0.1093;SAS_AF=0.0971;AA=G|||;VT=SNP
12	110827516	rs28695619	T	C	100	PASS	AC=4980;AF=0.994409;AN=5008;NS=2504;DP=15426;EAS_AF=1;AMR_AF=0.987;AFR_AF=1;EUR_AF=0.9881;SAS_AF=0.9928;AA=C|||;VT=SNP
12	110827923	rs78843188	G	C	100	PASS	AC=701;AF=0.139976;AN=5008;NS=2504;DP=13300;EAS_AF=0.0099;AMR_AF=0.0764;AFR_AF=0.3253;EUR_AF=0.1113;SAS_AF=0.0982;AA=G|||;VT=SNP
12	110828170	rs149509859	T	A	100	PASS	AC=55;AF=0.0109824;AN=5008;NS=2504;DP=16630;EAS_AF=0;AMR_AF=0.0202;AFR_AF=0.0038;EUR_AF=0.0278;SAS_AF=0.0082;AA=T|||;VT=SNP
12	110829036	rs28555214	A	C	100	PASS	AC=3404;AF=0.679712;AN=5008;NS=2504;DP=19049;EAS_AF=0.6111;AMR_AF=0.7277;AFR_AF=0.8782;EUR_AF=0.6879;SAS_AF=0.4397;AA=C|||;VT=SNP
12	110829254	rs57821814	A	C	100	PASS	AC=582;AF=0.116214;AN=5008;NS=2504;DP=19276;EAS_AF=0.0099;AMR_AF=0.0677;AFR_AF=0.2413;EUR_AF=0.1093;SAS_AF=0.0982;AA=A|||;VT=SNP
12	110829536	rs112552996	G	A	100	PASS	AC=16;AF=0.00319489;AN=5008;NS=2504;DP=20264;EAS_AF=0;AMR_AF=0.0029;AFR_AF=0;EUR_AF=0.0109;SAS_AF=0.0031;AA=G|||;VT=SNP
12	110832027	rs34840178	A	G	100	PASS	AC=2142;AF=0.427716;AN=5008;NS=2504;DP=15990;EAS_AF=0.0813;AMR_AF=0.5173;AFR_AF=0.8026;EUR_AF=0.3887;SAS_AF=0.2546;AA=G|||;VT=SNP
12	110832125	rs35026231	A	G	100	PASS	AC=724;AF=0.144569;AN=5008;NS=2504;DP=12607;EAS_AF=0.0099;AMR_AF=0.0836;AFR_AF=0.3313;EUR_AF=0.1183;SAS_AF=0.1012;AA=G|||;VT=SNP
12	110832681	rs147921327	T	G	100	PASS	AC=55;AF=0.0109824;AN=5008;NS=2504;DP=15990;EAS_AF=0;AMR_AF=0.0202;AFR_AF=0.0038;EUR_AF=0.0278;SAS_AF=0.0082;AA=G|||;VT=SNP
12	110833260	rs117462029	G	A	100	PASS	AC=55;AF=0.0109824;AN=5008;NS=2504;DP=17496;EAS_AF=0;AMR_AF=0.0202;AFR_AF=0.0038;EUR_AF=0.0278;SAS_AF=0.0082;AA=G|||;VT=SNP
12	110833534	rs138788614	G	A	100	PASS	AC=19;AF=0.00379393;AN=5008;NS=2504;DP=16694;EAS_AF=0;AMR_AF=0.0029;AFR_AF=0;EUR_AF=0.0129;SAS_AF=0.0041;AA=g|||;VT=SNP
12	110833536	rs149357519	C	G	100	PASS	AC=725;AF=0.144768;AN=5008;NS=2504;DP=16437;EAS_AF=0.0099;AMR_AF=0.0836;AFR_AF=0.3313;EUR_AF=0.1183;SAS_AF=0.1022;AA=g|||;VT=SNP
12	110833763	rs56127909	G	A	100	PASS	AC=700;AF=0.139776;AN=5008;NS=2504;DP=18004;EAS_AF=0.0099;AMR_AF=0.0764;AFR_AF=0.3253;EUR_AF=0.1103;SAS_AF=0.0982;AA=G|||;VT=SNP
12	110833869	rs56251637	T	G	100	PASS	AC=700;AF=0.139776;AN=5008;NS=2504;DP=18011;EAS_AF=0.0099;AMR_AF=0.0764;AFR_AF=0.3253;EUR_AF=0.1103;SAS_AF=0.0982;AA=T|||;VT=SNP
12	110834606	rs28653722	C	G	100	PASS	AC=701;AF=0.139976;AN=5008;NS=2504;DP=14446;EAS_AF=0.0099;AMR_AF=0.0764;AFR_AF=0.326;EUR_AF=0.1103;SAS_AF=0.0982;AA=C|||;VT=SNP
12	110834659	rs28480627	T	C	100	PASS	AC=725;AF=0.144768;AN=5008;NS=2504;DP=16912;EAS_AF=0.0099;AMR_AF=0.0836;AFR_AF=0.3321;EUR_AF=0.1183;SAS_AF=0.1012;AA=C|||;VT=SNP
12	110834923	rs145518850	G	A	100	PASS	AC=55;AF=0.0109824;AN=5008;NS=2504;DP=14343;EAS_AF=0;AMR_AF=0.0202;AFR_AF=0.0038;EUR_AF=0.0278;SAS_AF=0.0082;AA=G|||;VT=SNP
12	110835015	rs73206878	A	C	100	PASS	AC=371;AF=0.0740815;AN=5008;NS=2504;DP=16983;EAS_AF=0.0099;AMR_AF=0.0504;AFR_AF=0.0915;EUR_AF=0.1083;SAS_AF=0.0982;AA=A|||;VT=SNP
12	110835991	rs28554115	G	C	100	PASS	AC=724;AF=0.144569;AN=5008;NS=2504;DP=18666;EAS_AF=0.0099;AMR_AF=0.0836;AFR_AF=0.3313;EUR_AF=0.1183;SAS_AF=0.1012;AA=T|||;VT=SNP
12	110836321	rs79447402	T	C	100	PASS	AC=27;AF=0.00539137;AN=5008;NS=2504;DP=21179;EAS_AF=0;AMR_AF=0.0072;AFR_AF=0.0008;EUR_AF=0.0199;SAS_AF=0.001;AA=T|||;VT=SNP
12	110836696	rs117278527	G	T	100	PASS	AC=41;AF=0.0081869;AN=5008;NS=2504;DP=16068;EAS_AF=0;AMR_AF=0.0159;AFR_AF=0.003;EUR_AF=0.0169;SAS_AF=0.0092;AA=G|||;VT=SNP
12	110837297	rs140605189	T	C	100	PASS	AC=56;AF=0.0111821;AN=5008;NS=2504;DP=15964;EAS_AF=0;AMR_AF=0.0216;AFR_AF=0.0038;EUR_AF=0.0278;SAS_AF=0.0082;AA=T|||;VT=SNP
12	110837715	rs138172421	A	G	100	PASS	AC=318;AF=0.0634984;AN=5008;NS=2504;DP=18600;EAS_AF=0.0655;AMR_AF=0.0245;AFR_AF=0.1112;EUR_AF=0.0338;SAS_AF=0.0552;AA=A|||;VT=SNP
12	110839594	rs56264688	T	A	100	PASS	AC=689;AF=0.13758;AN=5008;NS=2504;DP=13526;EAS_AF=0.0099;AMR_AF=0.0749;AFR_AF=0.3177;EUR_AF=0.1103;SAS_AF=0.0982;AA=C|||;VT=SNP
12	110840515	rs73206882	G	A	100	PASS	AC=689;AF=0.13758;AN=5008;NS=2504;DP=18077;EAS_AF=0.0099;AMR_AF=0.0749;AFR_AF=0.3177;EUR_AF=0.1103;SAS_AF=0.0982;AA=g|||;VT=SNP
12	110841186	rs148387490	C	G	100	PASS	AC=28;AF=0.00559105;AN=5008;NS=2504;DP=12269;EAS_AF=0;AMR_AF=0.0159;AFR_AF=0.0008;EUR_AF=0.0139;SAS_AF=0.002;AA=C|||;VT=SNP
12	110841207	rs148822220	A	G	100	PASS	AC=55;AF=0.0109824;AN=5008;NS=2504;DP=11042;EAS_AF=0;AMR_AF=0.0202;AFR_AF=0.0038;EUR_AF=0.0278;SAS_AF=0.0082;AA=A|||;VT=SNP
12	110841437	rs141147170	C	T	100	PASS	AC=55;AF=0.0109824;AN=5008;NS=2504;DP=15875;EAS_AF=0;AMR_AF=0.0202;AFR_AF=0.0038;EUR_AF=0.0278;SAS_AF=0.0082;AA=C|||;VT=SNP;EX_TARGET
12	110841998	rs56209636	T	C	100	PASS	AC=724;AF=0.144569;AN=5008;NS=2504;DP=18409;EAS_AF=0.0099;AMR_AF=0.0836;AFR_AF=0.3313;EUR_AF=0.1183;SAS_AF=0.1012;AA=C|||;VT=SNP
12	110843413	rs111298771	C	T	100	PASS	AC=543;AF=0.108427;AN=5008;NS=2504;DP=18522;EAS_AF=0.005;AMR_AF=0.3473;AFR_AF=0.0144;EUR_AF=0.2018;SAS_AF=0.0767;AA=C|||;VT=SNP
12	110843461	rs28813775	A	G	100	PASS	AC=3620;AF=0.722843;AN=5008;NS=2504;DP=19031;EAS_AF=0.6339;AMR_AF=0.7536;AFR_AF=0.9425;EUR_AF=0.7087;SAS_AF=0.5102;AA=a|||;VT=SNP
12	110843701	rs57726737	A	G	100	PASS	AC=699;AF=0.139577;AN=5008;NS=2504;DP=18657;EAS_AF=0.0099;AMR_AF=0.0749;AFR_AF=0.3253;EUR_AF=0.1103;SAS_AF=0.0982;AA=a|||;VT=SNP
12	110843797	rs28764794	T	G	100	PASS	AC=2015;AF=0.402356;AN=5008;NS=2504;DP=19639;EAS_AF=0.0813;AMR_AF=0.5043;AFR_AF=0.7133;EUR_AF=0.3887;SAS_AF=0.2546;AA=g|||;VT=SNP
12	110843972	rs149013204	C	A	100	PASS	AC=28;AF=0.00559105;AN=5008;NS=2504;DP=19567;EAS_AF=0;AMR_AF=0.0159;AFR_AF=0.0008;EUR_AF=0.0139;SAS_AF=0.002;AA=c|||;VT=SNP
12	110844189	rs28811332	C	T	100	PASS	AC=3619;AF=0.722644;AN=5008;NS=2504;DP=22153;EAS_AF=0.6339;AMR_AF=0.7536;AFR_AF=0.9425;EUR_AF=0.7087;SAS_AF=0.5092;AA=t|||;VT=SNP
12	110844920	rs28840785	C	G	100	PASS	AC=723;AF=0.144369;AN=5008;NS=2504;DP=23089;EAS_AF=0.0099;AMR_AF=0.0821;AFR_AF=0.3313;EUR_AF=0.1183;SAS_AF=0.1012;AA=N|||;VT=SNP
12	110845040	rs28772589	C	T	100	PASS	AC=699;AF=0.139577;AN=5008;NS=2504;DP=21115;EAS_AF=0.0099;AMR_AF=0.0749;AFR_AF=0.3253;EUR_AF=0.1103;SAS_AF=0.0982;AA=c|||;VT=SNP
12	110845626	rs145669855	G	A	100	PASS	AC=55;AF=0.0109824;AN=5008;NS=2504;DP=23130;EAS_AF=0;AMR_AF=0.0202;AFR_AF=0.0038;EUR_AF=0.0278;SAS_AF=0.0082;AA=g|||;VT=SNP
12	110845764	rs28771124	A	T	100	PASS	AC=180;AF=0.0359425;AN=5008;NS=2504;DP=22000;EAS_AF=0;AMR_AF=0.0692;AFR_AF=0.0045;EUR_AF=0.0974;SAS_AF=0.0286;AA=a|||;VT=SNP
12	110847507	rs58417334	G	A	100	PASS	AC=688;AF=0.13738;AN=5008;NS=2504;DP=17390;EAS_AF=0.0099;AMR_AF=0.0735;AFR_AF=0.3177;EUR_AF=0.1103;SAS_AF=0.0982;AA=N|||;VT=SNP
12	110849549	rs73206883	A	G	100	PASS	AC=693;AF=0.138379;AN=5008;NS=2504;DP=16279;EAS_AF=0.0099;AMR_AF=0.0735;AFR_AF=0.3177;EUR_AF=0.1143;SAS_AF=0.0992;AA=A|||;VT=SNP
12	110849891	rs28447445	T	A	100	PASS	AC=4979;AF=0.994209;AN=5008;NS=2504;DP=16944;EAS_AF=1;AMR_AF=0.987;AFR_AF=1;EUR_AF=0.9871;SAS_AF=0.9928;AA=A|||;VT=SNP
12	110850015	rs28413501	T	C	100	PASS	AC=723;AF=0.144369;AN=5008;NS=2504;DP=18142;EAS_AF=0.0099;AMR_AF=0.0821;AFR_AF=0.3313;EUR_AF=0.1183;SAS_AF=0.1012;AA=C|||;VT=SNP
12	110850112	rs138764788	G	A	100	PASS	AC=26;AF=0.00519169;AN=5008;NS=2504;DP=17049;EAS_AF=0;AMR_AF=0;AFR_AF=0.0008;EUR_AF=0.0169;SAS_AF=0.0082;AA=G|||;VT=SNP
12	110850241	rs28404862	C	G	100	PASS	AC=699;AF=0.139577;AN=5008;NS=2504;DP=19868;EAS_AF=0.0099;AMR_AF=0.0749;AFR_AF=0.3253;EUR_AF=0.1103;SAS_AF=0.0982;AA=C|||;VT=SNP
12	110851190	rs73206886	T	G	100	PASS	AC=723;AF=0.144369;AN=5008;NS=2504;DP=16743;EAS_AF=0.0099;AMR_AF=0.0821;AFR_AF=0.3313;EUR_AF=0.1183;SAS_AF=0.1012;AA=G|||;VT=SNP
12	110851422	rs116919748	C	T	100	PASS	AC=131;AF=0.0261581;AN=5008;NS=2504;DP=11836;EAS_AF=0;AMR_AF=0.0375;AFR_AF=0.0061;EUR_AF=0.0855;SAS_AF=0.0112;AA=C|||;VT=SNP
12	110853675	rs146284145	C	T	100	PASS	AC=301;AF=0.0601038;AN=5008;NS=2504;DP=16262;EAS_AF=0.0258;AMR_AF=0.062;AFR_AF=0.0023;EUR_AF=0.0676;SAS_AF=0.1646;AA=c|||;VT=SNP
12	110855753	rs73206888	G	C	100	PASS	AC=14;AF=0.00279553;AN=5008;NS=2504;DP=16309;EAS_AF=0;AMR_AF=0.0029;AFR_AF=0;EUR_AF=0.0109;SAS_AF=0.001;AA=G|||;VT=SNP
12	110856124	rs151077602	C	T	100	PASS	AC=311;AF=0.0621006;AN=5008;NS=2504;DP=15659;EAS_AF=0.0258;AMR_AF=0.062;AFR_AF=0.0023;EUR_AF=0.0676;SAS_AF=0.1748;AA=-|||;VT=SNP
12	110857221	rs140042790	C	T	100	PASS	AC=52;AF=0.0103834;AN=5008;NS=2504;DP=17567;EAS_AF=0;AMR_AF=0.0202;AFR_AF=0.0038;EUR_AF=0.0249;SAS_AF=0.0082;AA=C|||;VT=SNP
12	110857324	rs138107887	C	T	100	PASS	AC=586;AF=0.117013;AN=5008;NS=2504;DP=17184;EAS_AF=0.0099;AMR_AF=0.0821;AFR_AF=0.2224;EUR_AF=0.1262;SAS_AF=0.1002;AA=C|||;VT=SNP
12	110857694	rs7976889	A	G	100	PASS	AC=2015;AF=0.402356;AN=5008;NS=2504;DP=15587;EAS_AF=0.0823;AMR_AF=0.5058;AFR_AF=0.7133;EUR_AF=0.3867;SAS_AF=0.2546;AA=G|||;VT=SNP
12	110857966	rs7977149	G	A	100	PASS	AC=140;AF=0.0279553;AN=5008;NS=2504;DP=16159;EAS_AF=0;AMR_AF=0.0533;AFR_AF=0.0045;EUR_AF=0.0736;SAS_AF=0.0235;AA=A|||;VT=SNP
12	110859697	rs116275536	C	A	100	PASS	AC=379;AF=0.0756789;AN=5008;NS=2504;DP=17692;EAS_AF=0.0675;AMR_AF=0.0331;AFR_AF=0.1483;EUR_AF=0.0378;SAS_AF=0.0552;AA=C|||;VT=SNP
12	110861330	rs7976753	A	G	100	PASS	AC=724;AF=0.144569;AN=5008;NS=2504;DP=18496;EAS_AF=0.0099;AMR_AF=0.0821;AFR_AF=0.3321;EUR_AF=0.1183;SAS_AF=0.1012;AA=G|||;VT=SNP
12	110863233	rs146759103	C	T	100	PASS	AC=53;AF=0.0105831;AN=5008;NS=2504;DP=8756;EAS_AF=0.001;AMR_AF=0.0202;AFR_AF=0.0038;EUR_AF=0.0249;SAS_AF=0.0082;AA=C|||;VT=SNP
12	110863487	rs185139515	G	A	100	PASS	AC=122;AF=0.024361;AN=5008;NS=2504;DP=11114;EAS_AF=0;AMR_AF=0.0173;AFR_AF=0.0008;EUR_AF=0.0686;SAS_AF=0.0409;AA=G|||;VT=SNP
12	110863841	rs139151983	C	T	100	PASS	AC=39;AF=0.00778754;AN=5008;NS=2504;DP=16214;EAS_AF=0;AMR_AF=0.0086;AFR_AF=0.0015;EUR_AF=0.0179;SAS_AF=0.0133;AA=C|||;VT=SNP
12	110864593	rs11829321	C	G	100	PASS	AC=698;AF=0.139377;AN=5008;NS=2504;DP=20123;EAS_AF=0.0099;AMR_AF=0.0749;AFR_AF=0.326;EUR_AF=0.1083;SAS_AF=0.0982;AA=C|||;VT=SNP
12	110865979	rs140181222	T	G	100	PASS	AC=39;AF=0.00778754;AN=5008;NS=2504;DP=18405;EAS_AF=0;AMR_AF=0.0086;AFR_AF=0.0015;EUR_AF=0.0179;SAS_AF=0.0133;AA=T|||;VT=SNP
12	110866543	rs17792048	C	A	100	PASS	AC=553;AF=0.110423;AN=5008;NS=2504;DP=15450;EAS_AF=0.0099;AMR_AF=0.0663;AFR_AF=0.2209;EUR_AF=0.1083;SAS_AF=0.0982;AA=C|||;VT=SNP
12	110867725	rs61117387	C	A	100	PASS	AC=723;AF=0.144369;AN=5008;NS=2504;DP=15026;EAS_AF=0.0099;AMR_AF=0.0821;AFR_AF=0.3321;EUR_AF=0.1173;SAS_AF=0.1012;AA=A|||;VT=SNP
12	110869335	rs55754138	G	T	100	PASS	AC=699;AF=0.139577;AN=5008;NS=2504;DP=12885;EAS_AF=0.0099;AMR_AF=0.0749;AFR_AF=0.326;EUR_AF=0.1093;SAS_AF=0.0982;AA=G|||;VT=SNP
12	110871949	rs150543240	G	A	100	PASS	AC=23;AF=0.00459265;AN=5008;NS=2504;DP=15224;EAS_AF=0;AMR_AF=0;AFR_AF=0.0008;EUR_AF=0.0149;SAS_AF=0.0072;AA=G|||;VT=SNP
12	110871953	rs139514090	G	A	100	PASS	AC=48;AF=0.00958466;AN=5008;NS=2504;DP=14971;EAS_AF=0.001;AMR_AF=0.0014;AFR_AF=0.0045;EUR_AF=0.0129;SAS_AF=0.0276;AA=G|||;VT=SNP
12	110872227	rs188861387	C	T	100	PASS	AC=20;AF=0.00399361;AN=5008;NS=2504;DP=14019;EAS_AF=0;AMR_AF=0.0043;AFR_AF=0;EUR_AF=0.0129;SAS_AF=0.0041;AA=C|||;VT=SNP
12	110872335	rs55833146	A	G	100	PASS	AC=719;AF=0.14357;AN=5008;NS=2504;DP=13591;EAS_AF=0.0099;AMR_AF=0.0807;AFR_AF=0.3306;EUR_AF=0.1173;SAS_AF=0.1002;AA=G|||;VT=SNP
12	110873251	rs148123683	T	C	100	PASS	AC=720;AF=0.14377;AN=5008;NS=2504;DP=13924;EAS_AF=0.0099;AMR_AF=0.0807;AFR_AF=0.3306;EUR_AF=0.1183;SAS_AF=0.1002;AA=C|||;VT=SNP
12	110874583	rs73206893	T	C	100	PASS	AC=154;AF=0.0307508;AN=5008;NS=2504;DP=12954;EAS_AF=0;AMR_AF=0.0576;AFR_AF=0.0045;EUR_AF=0.0795;SAS_AF=0.0286;AA=T|||;VT=SNP
12	110876009	rs61106808	C	G	100	PASS	AC=917;AF=0.183107;AN=5008;NS=2504;DP=19334;EAS_AF=0.0099;AMR_AF=0.1138;AFR_AF=0.4251;EUR_AF=0.1461;SAS_AF=0.1217;AA=g|||;VT=SNP
12	110876156	rs28726282	A	G	100	PASS	AC=4979;AF=0.994209;AN=5008;NS=2504;DP=11925;EAS_AF=1;AMR_AF=0.987;AFR_AF=1;EUR_AF=0.9871;SAS_AF=0.9928;AA=a|||;VT=SNP
12	110876328	rs73206894	C	T	100	PASS	AC=703;AF=0.140375;AN=5008;NS=2504;DP=11130;EAS_AF=0.0099;AMR_AF=0.0735;AFR_AF=0.3298;EUR_AF=0.1103;SAS_AF=0.0971;AA=C|||;VT=SNP
12	110876386	rs142099211	G	C	100	PASS	AC=28;AF=0.00559105;AN=5008;NS=2504;DP=13734;EAS_AF=0;AMR_AF=0.0159;AFR_AF=0.0008;EUR_AF=0.0139;SAS_AF=0.002;AA=G|||;VT=SNP
12	110876458	rs34903295	T	A	100	PASS	AC=740;AF=0.147764;AN=5008;NS=2504;DP=13938;EAS_AF=0.0099;AMR_AF=0.0836;AFR_AF=0.292;EUR_AF=0.165;SAS_AF=0.1227;AA=T|||;VT=SNP
12	110876585	rs35163997	A	G	100	PASS	AC=702;AF=0.140176;AN=5008;NS=2504;DP=10237;EAS_AF=0.0099;AMR_AF=0.0735;AFR_AF=0.329;EUR_AF=0.1103;SAS_AF=0.0971;AA=A|||;VT=SNP
12	110877682	rs55885183	A	G	100	PASS	AC=703;AF=0.140375;AN=5008;NS=2504;DP=20609;EAS_AF=0.0099;AMR_AF=0.0735;AFR_AF=0.3298;EUR_AF=0.1103;SAS_AF=0.0971;AA=A|||;VT=SNP
12	110879113	rs60016215	T	C	100	PASS	AC=706;AF=0.140974;AN=5008;NS=2504;DP=15111;EAS_AF=0.0099;AMR_AF=0.0749;AFR_AF=0.3313;EUR_AF=0.1103;SAS_AF=0.0971;AA=T|||;VT=SNP
12	110879226	rs12822385	A	G	100	PASS	AC=3421;AF=0.683107;AN=5008;NS=2504;DP=14976;EAS_AF=0.627;AMR_AF=0.7262;AFR_AF=0.8797;EUR_AF=0.6849;SAS_AF=0.4427;AA=G|||;VT=SNP
12	110879652	rs61942595	A	G	100	PASS	AC=70;AF=0.0139776;AN=5008;NS=2504;DP=12991;EAS_AF=0;AMR_AF=0.0202;AFR_AF=0.0038;EUR_AF=0.0388;SAS_AF=0.0123;AA=A|||;VT=SNP
12	110879968	rs73206895	A	G	100	PASS	AC=724;AF=0.144569;AN=5008;NS=2504;DP=14431;EAS_AF=0.0099;AMR_AF=0.0821;AFR_AF=0.3328;EUR_AF=0.1183;SAS_AF=0.1002;AA=G|||;VT=SNP
12	110880135	rs12227893	G	A	100	PASS	AC=383;AF=0.0764776;AN=5008;NS=2504;DP=13460;EAS_AF=0.0675;AMR_AF=0.0346;AFR_AF=0.149;EUR_AF=0.0398;SAS_AF=0.0552;AA=G|||;VT=SNP
12	110880613	rs55741511	G	T	100	PASS	AC=230;AF=0.0459265;AN=5008;NS=2504;DP=13033;EAS_AF=0.0089;AMR_AF=0.0418;AFR_AF=0.0098;EUR_AF=0.1054;SAS_AF=0.0746;AA=G|||;VT=SNP
12	110881155	rs11614598	C	T	100	PASS	AC=57;AF=0.0113818;AN=5008;NS=2504;DP=19102;EAS_AF=0;AMR_AF=0.0159;AFR_AF=0.0015;EUR_AF=0.0348;SAS_AF=0.0092;AA=C|||;VT=SNP
12	110881221	rs191514641	G	A	100	PASS	AC=23;AF=0.00459265;AN=5008;NS=2504;DP=18194;EAS_AF=0;AMR_AF=0.0115;AFR_AF=0.0023;EUR_AF=0.0119;SAS_AF=0;AA=G|||;VT=SNP
12	110881935	rs11609364	C	T	100	PASS	AC=122;AF=0.024361;AN=5008;NS=2504;DP=16882;EAS_AF=0;AMR_AF=0.0173;AFR_AF=0.0008;EUR_AF=0.0666;SAS_AF=0.0429;AA=C|||;VT=SNP
12	110881944	rs118080572	G	C	100	PASS	AC=21;AF=0.00419329;AN=5008;NS=2504;DP=17097;EAS_AF=0;AMR_AF=0.0144;AFR_AF=0;EUR_AF=0.0109;SAS_AF=0;AA=G|||;VT=SNP
12	110881986	rs6606685	C	G	100	PASS	AC=916;AF=0.182907;AN=5008;NS=2504;DP=19051;EAS_AF=0.0099;AMR_AF=0.1138;AFR_AF=0.4244;EUR_AF=0.1461;SAS_AF=0.1217;AA=G|||;VT=SNP
12	110882793	rs117949116	C	T	100	PASS	AC=53;AF=0.0105831;AN=5008;NS=2504;DP=20163;EAS_AF=0;AMR_AF=0.0202;AFR_AF=0.0038;EUR_AF=0.0258;SAS_AF=0.0082;AA=C|||;VT=SNP
12	110883796	rs10744765	C	A	100	PASS	AC=709;AF=0.141573;AN=5008;NS=2504;DP=12847;EAS_AF=0.005;AMR_AF=0.3545;AFR_AF=0.1377;EUR_AF=0.2008;SAS_AF=0.0757;AA=C|||;VT=SNP
12	110883799	rs12311902	T	C	100	PASS	AC=915;AF=0.182708;AN=5008;NS=2504;DP=13029;EAS_AF=0.0099;AMR_AF=0.1138;AFR_AF=0.4236;EUR_AF=0.1461;SAS_AF=0.1217;AA=C|||;VT=SNP
12	110883813	rs73417389	C	T	100	PASS	AC=210;AF=0.0419329;AN=5008;NS=2504;DP=14345;EAS_AF=0.0198;AMR_AF=0.0259;AFR_AF=0.0628;EUR_AF=0.0209;SAS_AF=0.0695;AA=C|||;VT=SNP
12	110884307	rs76142162	C	G	100	PASS	AC=722;AF=0.144169;AN=5008;NS=2504;DP=17255;EAS_AF=0.0099;AMR_AF=0.0821;AFR_AF=0.3306;EUR_AF=0.1183;SAS_AF=0.1012;AA=G|||;VT=SNP
12	110884380	rs7294342	A	G	100	PASS	AC=718;AF=0.143371;AN=5008;NS=2504;DP=16938;EAS_AF=0.0099;AMR_AF=0.0807;AFR_AF=0.329;EUR_AF=0.1183;SAS_AF=0.1002;AA=G|||;VT=SNP
12	110885246	rs117870920	G	A	100	PASS	AC=52;AF=0.0103834;AN=5008;NS=2504;DP=20725;EAS_AF=0;AMR_AF=0.0202;AFR_AF=0.0038;EUR_AF=0.0249;SAS_AF=0.0082;AA=A|||;VT=SNP
12	110885336	rs73206896	T	C	100	PASS	AC=701;AF=0.139976;AN=5008;NS=2504;DP=18966;EAS_AF=0.0099;AMR_AF=0.0735;AFR_AF=0.3283;EUR_AF=0.1103;SAS_AF=0.0971;AA=T|||;VT=SNP
12	110887369	rs78341143	A	G	100	PASS	AC=121;AF=0.0241613;AN=5008;NS=2504;DP=19862;EAS_AF=0.0188;AMR_AF=0.0216;AFR_AF=0.0008;EUR_AF=0.0189;SAS_AF=0.0685;AA=A|||;VT=SNP
12	110888857	rs3759384	C	T	100	PASS	AC=2147;AF=0.428714;AN=5008;NS=2504;DP=17839;EAS_AF=0.0823;AMR_AF=0.5144;AFR_AF=0.8101;EUR_AF=0.3847;SAS_AF=0.2546;AA=T|||;VT=SNP
12	110889072	rs7312469	A	G	100	PASS	AC=701;AF=0.139976;AN=5008;NS=2504;DP=22268;EAS_AF=0.0099;AMR_AF=0.0735;AFR_AF=0.3283;EUR_AF=0.1103;SAS_AF=0.0971;AA=A|||;VT=SNP
12	110889483	rs3759382	G	A	100	PASS	AC=702;AF=0.140176;AN=5008;NS=2504;DP=18125;EAS_AF=0.0099;AMR_AF=0.0735;AFR_AF=0.329;EUR_AF=0.1103;SAS_AF=0.0971;AA=G|||;VT=SNP
12	110890249	rs149405863	C	T	100	PASS	AC=52;AF=0.0103834;AN=5008;NS=2504;DP=16097;EAS_AF=0;AMR_AF=0.0202;AFR_AF=0.0038;EUR_AF=0.0249;SAS_AF=0.0082;AA=C|||;VT=SNP
12	110892144	rs73191804	T	C	100	PASS	AC=280;AF=0.0559105;AN=5008;NS=2504;DP=17658;EAS_AF=0.003;AMR_AF=0.0908;AFR_AF=0.0023;EUR_AF=0.1551;SAS_AF=0.0562;AA=T|||;VT=SNP
12	110892449	rs7306167	A	G	100	PASS	AC=718;AF=0.143371;AN=5008;NS=2504;DP=17164;EAS_AF=0.0099;AMR_AF=0.0807;AFR_AF=0.329;EUR_AF=0.1183;SAS_AF=0.1002;AA=G|||;VT=SNP
12	110892784	rs147741938	C	G	100	PASS	AC=39;AF=0.00778754;AN=5008;NS=2504;DP=17497;EAS_AF=0;AMR_AF=0.0072;AFR_AF=0.0008;EUR_AF=0.0179;SAS_AF=0.0153;AA=c|||;VT=SNP
12	110894557	rs11065647	G	A	100	PASS	AC=2987;AF=0.596446;AN=5008;NS=2504;DP=12241;EAS_AF=0.9177;AMR_AF=0.4971;AFR_AF=0.2784;EUR_AF=0.6153;SAS_AF=0.7464;AA=G|||;VT=SNP
12	110897202	rs10849896	T	C	100	PASS	AC=1296;AF=0.258786;AN=5008;NS=2504;DP=15403;EAS_AF=0.0774;AMR_AF=0.1484;AFR_AF=0.5726;EUR_AF=0.1839;SAS_AF=0.1769;AA=C|||;VT=SNP
12	110897558	rs11541440	G	A	100	PASS	AC=14;AF=0.00279553;AN=5008;NS=2504;DP=18184;EAS_AF=0;AMR_AF=0.0029;AFR_AF=0;EUR_AF=0.0099;SAS_AF=0.002;AA=G|||;VT=SNP;EX_TARGET
12	110898913	rs117173376	C	T	100	PASS	AC=27;AF=0.00539137;AN=5008;NS=2504;DP=20508;EAS_AF=0;AMR_AF=0.0072;AFR_AF=0.0008;EUR_AF=0.0199;SAS_AF=0.001;AA=C|||;VT=SNP
12	110899587	rs79666908	C	T	100	PASS	AC=319;AF=0.0636981;AN=5008;NS=2504;DP=22244;EAS_AF=0.0675;AMR_AF=0.0259;AFR_AF=0.1097;EUR_AF=0.0338;SAS_AF=0.0552;AA=C|||;VT=SNP
12	110899822	rs116937377	T	C	100	PASS	AC=28;AF=0.00559105;AN=5008;NS=2504;DP=18443;EAS_AF=0.001;AMR_AF=0;AFR_AF=0.0008;EUR_AF=0.0169;SAS_AF=0.0092;AA=T|||;VT=SNP
12	110899913	rs73191806	A	G	100	PASS	AC=718;AF=0.143371;AN=5008;NS=2504;DP=20863;EAS_AF=0.0099;AMR_AF=0.0807;AFR_AF=0.329;EUR_AF=0.1183;SAS_AF=0.1002;AA=G|||;VT=SNP
12	110900773	rs143560732	A	G	100	PASS	AC=709;AF=0.141573;AN=5008;NS=2504;DP=14719;EAS_AF=0.0099;AMR_AF=0.0807;AFR_AF=0.3222;EUR_AF=0.1183;SAS_AF=0.1002;AA=G|||;VT=SNP
12	110901326	rs9737712	A	G	100	PASS	AC=890;AF=0.177716;AN=5008;NS=2504;DP=15373;EAS_AF=0.0099;AMR_AF=0.1124;AFR_AF=0.4047;EUR_AF=0.1461;SAS_AF=0.1227;AA=G|||;VT=SNP
12	110901339	rs76044375	C	T	100	PASS	AC=667;AF=0.133187;AN=5008;NS=2504;DP=14806;EAS_AF=0.0099;AMR_AF=0.072;AFR_AF=0.3033;EUR_AF=0.1103;SAS_AF=0.0971;AA=C|||;VT=SNP
12	110901472	rs78446569	C	T	100	PASS	AC=370;AF=0.0738818;AN=5008;NS=2504;DP=11042;EAS_AF=0.0099;AMR_AF=0.0504;AFR_AF=0.0915;EUR_AF=0.1083;SAS_AF=0.0971;AA=C|||;VT=SNP
12	110901549	rs117863408	C	T	100	PASS	AC=52;AF=0.0103834;AN=5008;NS=2504;DP=10880;EAS_AF=0;AMR_AF=0.0202;AFR_AF=0.0038;EUR_AF=0.0249;SAS_AF=0.0082;AA=C|||;VT=SNP
12	110901691	rs56273026	A	C	100	PASS	AC=693;AF=0.138379;AN=5008;NS=2504;DP=16982;EAS_AF=0.0099;AMR_AF=0.0793;AFR_AF=0.3109;EUR_AF=0.1183;SAS_AF=0.1002;AA=C|||;VT=SNP
12	110901758	rs12297709	A	G	100	PASS	AC=889;AF=0.177516;AN=5008;NS=2504;DP=18822;EAS_AF=0.0099;AMR_AF=0.1124;AFR_AF=0.4047;EUR_AF=0.1451;SAS_AF=0.1227;AA=G|||;VT=SNP
12	110901953	rs56408169	G	C	100	PASS	AC=108;AF=0.0215655;AN=5008;NS=2504;DP=17911;EAS_AF=0;AMR_AF=0.0331;AFR_AF=0.0045;EUR_AF=0.0706;SAS_AF=0.0082;AA=G|||;VT=SNP
12	110902563	rs12579800	G	A	100	PASS	AC=1271;AF=0.253794;AN=5008;NS=2504;DP=16305;EAS_AF=0.0774;AMR_AF=0.147;AFR_AF=0.5537;EUR_AF=0.1839;SAS_AF=0.1779;AA=A|||;VT=SNP
12	110903380	rs6606686	G	C	100	PASS	AC=3614;AF=0.721645;AN=5008;NS=2504;DP=22357;EAS_AF=0.9851;AMR_AF=0.5735;AFR_AF=0.5469;EUR_AF=0.6889;SAS_AF=0.8252;AA=C|||;VT=SNP
12	110904075	rs10160981	A	G	100	PASS	AC=4280;AF=0.854633;AN=5008;NS=2504;DP=17865;EAS_AF=0.994;AMR_AF=0.6455;AFR_AF=0.8502;EUR_AF=0.7992;SAS_AF=0.9223;AA=a|||;VT=SNP
12	110904685	rs73191808	T	C	100	PASS	AC=551;AF=0.110024;AN=5008;NS=2504;DP=22778;EAS_AF=0.0099;AMR_AF=0.0663;AFR_AF=0.2194;EUR_AF=0.1093;SAS_AF=0.0971;AA=T|||;VT=SNP
12	110905869	rs7958683	G	A	100	PASS	AC=4286;AF=0.855831;AN=5008;NS=2504;DP=15081;EAS_AF=0.995;AMR_AF=0.6441;AFR_AF=0.8548;EUR_AF=0.7992;SAS_AF=0.9223;AA=A|||;VT=SNP
12	110906880	rs7963504	C	A	100	PASS	AC=553;AF=0.110423;AN=5008;NS=2504;DP=12174;EAS_AF=0.0099;AMR_AF=0.0663;AFR_AF=0.2209;EUR_AF=0.1093;SAS_AF=0.0971;AA=C|||;VT=SNP
12	110907573	rs1968048	C	G	100	PASS	AC=2861;AF=0.571286;AN=5008;NS=2504;DP=16401;EAS_AF=0.9177;AMR_AF=0.487;AFR_AF=0.1899;EUR_AF=0.6153;SAS_AF=0.7444;AA=C|||;VT=SNP
12	110907639	rs73191809	T	A	100	PASS	AC=369;AF=0.0736821;AN=5008;NS=2504;DP=19179;EAS_AF=0.0099;AMR_AF=0.0504;AFR_AF=0.0908;EUR_AF=0.1083;SAS_AF=0.0971;AA=T|||;VT=SNP
12	110908254	rs12369492	A	C	100	PASS	AC=854;AF=0.170527;AN=5008;NS=2504;DP=15707;EAS_AF=0.3383;AMR_AF=0.1225;AFR_AF=0.0091;EUR_AF=0.172;SAS_AF=0.2485;AA=A|||;VT=SNP
12	110908817	rs9652060	G	A	100	PASS	AC=4465;AF=0.891573;AN=5008;NS=2504;DP=18101;EAS_AF=0.995;AMR_AF=0.6542;AFR_AF=0.9841;EUR_AF=0.7992;SAS_AF=0.9233;AA=A|||;VT=SNP
12	110909179	rs60439011	T	C	100	PASS	AC=688;AF=0.13738;AN=5008;NS=2504;DP=16939;EAS_AF=0.0099;AMR_AF=0.0793;AFR_AF=0.3079;EUR_AF=0.1173;SAS_AF=0.1002;AA=C|||;VT=SNP
12	110909763	rs117733689	G	A	100	PASS	AC=20;AF=0.00399361;AN=5008;NS=2504;DP=16964;EAS_AF=0;AMR_AF=0;AFR_AF=0.0008;EUR_AF=0.0149;SAS_AF=0.0041;AA=G|||;VT=SNP
12	110909778	rs148167533	T	C	100	PASS	AC=230;AF=0.0459265;AN=5008;NS=2504;DP=16359;EAS_AF=0.0099;AMR_AF=0.0418;AFR_AF=0.0098;EUR_AF=0.1044;SAS_AF=0.0746;AA=T|||;VT=SNP
12	110910279	rs73191812	G	A	100	PASS	AC=551;AF=0.110024;AN=5008;NS=2504;DP=12981;EAS_AF=0.0099;AMR_AF=0.0663;AFR_AF=0.2201;EUR_AF=0.1083;SAS_AF=0.0971;AA=G|||;VT=SNP
12	110911239	rs56119242	G	A	100	PASS	AC=689;AF=0.13758;AN=5008;NS=2504;DP=15926;EAS_AF=0.0099;AMR_AF=0.0793;AFR_AF=0.3086;EUR_AF=0.1173;SAS_AF=0.1002;AA=A|||;VT=SNP
12	110914373	rs73191814	C	T	100	PASS	AC=552;AF=0.110224;AN=5008;NS=2504;DP=18119;EAS_AF=0.0099;AMR_AF=0.0663;AFR_AF=0.2209;EUR_AF=0.1083;SAS_AF=0.0971;AA=C|||;VT=SNP
12	110914627	rs145903726	C	T	100	PASS	AC=53;AF=0.0105831;AN=5008;NS=2504;DP=18438;EAS_AF=0;AMR_AF=0.0216;AFR_AF=0.0038;EUR_AF=0.0249;SAS_AF=0.0082;AA=c|||;VT=SNP
12	110914698	rs73191815	G	A	100	PASS	AC=370;AF=0.0738818;AN=5008;NS=2504;DP=20462;EAS_AF=0.0099;AMR_AF=0.0504;AFR_AF=0.0923;EUR_AF=0.1074;SAS_AF=0.0971;AA=G|||;VT=SNP
12	110915231	rs10735076	T	C	100	PASS	AC=4466;AF=0.891773;AN=5008;NS=2504;DP=14123;EAS_AF=0.995;AMR_AF=0.6556;AFR_AF=0.9849;EUR_AF=0.7992;SAS_AF=0.9223;AA=N|||;VT=SNP
12	110915650	rs181843235	C	G	100	PASS	AC=29;AF=0.00579073;AN=5008;NS=2504;DP=13674;EAS_AF=0;AMR_AF=0.0159;AFR_AF=0.0008;EUR_AF=0.0149;SAS_AF=0.002;AA=C|||;VT=SNP
12	110916850	rs142189652	C	T	100	PASS	AC=52;AF=0.0103834;AN=5008;NS=2504;DP=11811;EAS_AF=0;AMR_AF=0.0202;AFR_AF=0.0038;EUR_AF=0.0249;SAS_AF=0.0082;AA=C|||;VT=SNP
12	110917372	rs11065651	A	G	100	PASS	AC=891;AF=0.177915;AN=5008;NS=2504;DP=15210;EAS_AF=0.0099;AMR_AF=0.1124;AFR_AF=0.4062;EUR_AF=0.1451;SAS_AF=0.1227;AA=a|||;VT=SNP
12	110917692	rs150513834	A	G	100	PASS	AC=56;AF=0.0111821;AN=5008;NS=2504;DP=14720;EAS_AF=0;AMR_AF=0.0432;AFR_AF=0.0008;EUR_AF=0.0169;SAS_AF=0.0082;AA=A|||;VT=SNP
12	110918229	rs55772285	C	T	100	PASS	AC=668;AF=0.133387;AN=5008;NS=2504;DP=12971;EAS_AF=0.0099;AMR_AF=0.072;AFR_AF=0.3048;EUR_AF=0.1093;SAS_AF=0.0971;AA=C|||;VT=SNP
12	110918564	rs73191816	G	A	100	PASS	AC=552;AF=0.110224;AN=5008;NS=2504;DP=14699;EAS_AF=0.0099;AMR_AF=0.0663;AFR_AF=0.2209;EUR_AF=0.1083;SAS_AF=0.0971;AA=G|||;VT=SNP
12	110918673	rs73191817	G	A	100	PASS	AC=696;AF=0.138978;AN=5008;NS=2504;DP=15242;EAS_AF=0.0099;AMR_AF=0.0807;AFR_AF=0.3132;EUR_AF=0.1173;SAS_AF=0.1002;AA=A|||;VT=SNP
12	110918721	rs73191818	T	G	100	PASS	AC=676;AF=0.134984;AN=5008;NS=2504;DP=17245;EAS_AF=0.0109;AMR_AF=0.072;AFR_AF=0.3101;EUR_AF=0.1093;SAS_AF=0.0971;AA=T|||;VT=SNP
12	110918858	rs117942379	A	T	100	PASS	AC=52;AF=0.0103834;AN=5008;NS=2504;DP=18258;EAS_AF=0;AMR_AF=0.0202;AFR_AF=0.0038;EUR_AF=0.0249;SAS_AF=0.0082;AA=A|||;VT=SNP
12	110919455	rs117558782	C	T	100	PASS	AC=14;AF=0.00279553;AN=5008;NS=2504;DP=16827;EAS_AF=0;AMR_AF=0.0029;AFR_AF=0;EUR_AF=0.0099;SAS_AF=0.002;AA=C|||;VT=SNP
12	110920182	rs73191819	C	T	100	PASS	AC=676;AF=0.134984;AN=5008;NS=2504;DP=14426;EAS_AF=0.0099;AMR_AF=0.072;AFR_AF=0.3101;EUR_AF=0.1103;SAS_AF=0.0971;AA=C|||;VT=SNP
12	110922742	rs34734286	T	C	100	PASS	AC=166;AF=0.033147;AN=5008;NS=2504;DP=17010;EAS_AF=0.001;AMR_AF=0.062;AFR_AF=0.0038;EUR_AF=0.0577;SAS_AF=0.0603;AA=T|||;VT=SNP
12	110922929	rs7956133	G	T	100	PASS	AC=384;AF=0.0766773;AN=5008;NS=2504;DP=18712;EAS_AF=0.0675;AMR_AF=0.0346;AFR_AF=0.1513;EUR_AF=0.0378;SAS_AF=0.0552;AA=G|||;VT=SNP;EX_TARGET
12	110923871	rs7139314	G	A	100	PASS	AC=693;AF=0.138379;AN=5008;NS=2504;DP=22054;EAS_AF=0.0099;AMR_AF=0.0793;AFR_AF=0.3109;EUR_AF=0.1183;SAS_AF=0.1002;AA=A|||;VT=SNP
12	110924001	rs16940878	C	T	100	PASS	AC=121;AF=0.0241613;AN=5008;NS=2504;DP=22819;EAS_AF=0;AMR_AF=0.0187;AFR_AF=0.0008;EUR_AF=0.0666;SAS_AF=0.0409;AA=C|||;VT=SNP
12	110926259	rs147431355	T	A	100	PASS	AC=52;AF=0.0103834;AN=5008;NS=2504;DP=16790;EAS_AF=0;AMR_AF=0.0202;AFR_AF=0.0038;EUR_AF=0.0249;SAS_AF=0.0082;AA=T|||;VT=SNP
12	110926519	rs756822	T	C	100	PASS	AC=4982;AF=0.994808;AN=5008;NS=2504;DP=17258;EAS_AF=1;AMR_AF=0.9957;AFR_AF=0.9992;EUR_AF=0.9831;SAS_AF=0.9949;AA=t|||;VT=SNP
12	110927733	rs61942599	C	G	100	PASS	AC=71;AF=0.0141773;AN=5008;NS=2504;DP=20149;EAS_AF=0;AMR_AF=0.0202;AFR_AF=0.0038;EUR_AF=0.0398;SAS_AF=0.0123;AA=C|||;VT=SNP;EX_TARGET
12	110927882	rs17851852	A	G	100	PASS	AC=52;AF=0.0103834;AN=5008;NS=2504;DP=19132;EAS_AF=0;AMR_AF=0.0202;AFR_AF=0.0038;EUR_AF=0.0249;SAS_AF=0.0082;AA=A|||;VT=SNP;EX_TARGET
12	110928448	rs61942600	A	G	100	PASS	AC=127;AF=0.0253594;AN=5008;NS=2504;DP=17482;EAS_AF=0.001;AMR_AF=0.0346;AFR_AF=0.0038;EUR_AF=0.0885;SAS_AF=0.0082;AA=A|||;VT=SNP
12	110928668	rs117047645	T	C	100	PASS	AC=52;AF=0.0103834;AN=5008;NS=2504;DP=19919;EAS_AF=0;AMR_AF=0.0202;AFR_AF=0.0038;EUR_AF=0.0249;SAS_AF=0.0082;AA=T|||;VT=SNP
12	110928771	rs77038962	T	C	100	PASS	AC=40;AF=0.00798722;AN=5008;NS=2504;DP=19621;EAS_AF=0;AMR_AF=0.0159;AFR_AF=0.003;EUR_AF=0.0159;SAS_AF=0.0092;AA=T|||;VT=SNP
12	110929261	rs4766492	C	T	100	PASS	AC=2983;AF=0.595647;AN=5008;NS=2504;DP=18768;EAS_AF=0.9167;AMR_AF=0.4971;AFR_AF=0.2776;EUR_AF=0.6153;SAS_AF=0.7444;AA=C|||;VT=SNP
12	110929456	rs75152921	G	A	100	PASS	AC=22;AF=0.00439297;AN=5008;NS=2504;DP=15645;EAS_AF=0;AMR_AF=0.0014;AFR_AF=0;EUR_AF=0.0189;SAS_AF=0.002;AA=G|||;VT=SNP
12	110930685	rs141732041	G	T	100	PASS	AC=14;AF=0.00279553;AN=5008;NS=2504;DP=13982;EAS_AF=0;AMR_AF=0.0029;AFR_AF=0;EUR_AF=0.0099;SAS_AF=0.002;AA=G|||;VT=SNP
12	110930686	rs146963972	A	T	100	PASS	AC=14;AF=0.00279553;AN=5008;NS=2504;DP=13930;EAS_AF=0;AMR_AF=0.0029;AFR_AF=0;EUR_AF=0.0099;SAS_AF=0.002;AA=A|||;VT=SNP
12	110931054	rs56017652	C	T	100	PASS	AC=673;AF=0.134385;AN=5008;NS=2504;DP=18161;EAS_AF=0.0099;AMR_AF=0.072;AFR_AF=0.3086;EUR_AF=0.1093;SAS_AF=0.0971;AA=C|||;VT=SNP
12	110932310	rs56298262	C	T	100	PASS	AC=673;AF=0.134385;AN=5008;NS=2504;DP=14560;EAS_AF=0.0099;AMR_AF=0.072;AFR_AF=0.3086;EUR_AF=0.1093;SAS_AF=0.0971;AA=c|||;VT=SNP
12	110932820	rs118053970	C	G	100	PASS	AC=225;AF=0.0449281;AN=5008;NS=2504;DP=19097;EAS_AF=0.0099;AMR_AF=0.0418;AFR_AF=0.0098;EUR_AF=0.1024;SAS_AF=0.0716;AA=C|||;VT=SNP
12	110935268	rs184629901	T	C	100	PASS	AC=1074;AF=0.214457;AN=5008;NS=2504;DP=11361;EAS_AF=0.0774;AMR_AF=0.1138;AFR_AF=0.4599;EUR_AF=0.1551;SAS_AF=0.1564;AA=t|||;VT=SNP
12	110936564	rs73191824	T	C	100	PASS	AC=233;AF=0.0465256;AN=5008;NS=2504;DP=16271;EAS_AF=0.0099;AMR_AF=0.0418;AFR_AF=0.0098;EUR_AF=0.1064;SAS_AF=0.0757;AA=T|||;VT=SNP
12	110937818	rs16940881	G	C	100	PASS	AC=691;AF=0.137979;AN=5008;NS=2504;DP=16072;EAS_AF=0.0099;AMR_AF=0.0793;AFR_AF=0.3101;EUR_AF=0.1173;SAS_AF=0.1002;AA=C|||;VT=SNP
12	110938643	rs61942601	G	T	100	PASS	AC=71;AF=0.0141773;AN=5008;NS=2504;DP=14012;EAS_AF=0;AMR_AF=0.0202;AFR_AF=0.0038;EUR_AF=0.0398;SAS_AF=0.0123;AA=G|||;VT=SNP
12	110939421	rs6606687	T	C	100	PASS	AC=4289;AF=0.85643;AN=5008;NS=2504;DP=18852;EAS_AF=0.995;AMR_AF=0.6455;AFR_AF=0.8563;EUR_AF=0.7992;SAS_AF=0.9223;AA=C|||;VT=SNP
12	110940748	rs57216167	C	T	100	PASS	AC=548;AF=0.109425;AN=5008;NS=2504;DP=17953;EAS_AF=0.0099;AMR_AF=0.0663;AFR_AF=0.2179;EUR_AF=0.1083;SAS_AF=0.0971;AA=C|||;VT=SNP
12	110941725	rs141349325	A	T	100	PASS	AC=52;AF=0.0103834;AN=5008;NS=2504;DP=18426;EAS_AF=0;AMR_AF=0.0202;AFR_AF=0.0038;EUR_AF=0.0249;SAS_AF=0.0082;AA=A|||;VT=SNP
12	110942205	rs73191825	T	C	100	PASS	AC=367;AF=0.0732827;AN=5008;NS=2504;DP=15126;EAS_AF=0.0099;AMR_AF=0.0504;AFR_AF=0.09;EUR_AF=0.1074;SAS_AF=0.0971;AA=T|||;VT=SNP
12	110943001	rs73191826	G	T	100	PASS	AC=673;AF=0.134385;AN=5008;NS=2504;DP=15167;EAS_AF=0.0099;AMR_AF=0.072;AFR_AF=0.3079;EUR_AF=0.1103;SAS_AF=0.0971;AA=G|||;VT=SNP
12	110943084	rs73191827	T	C	100	PASS	AC=21;AF=0.00419329;AN=5008;NS=2504;DP=14783;EAS_AF=0;AMR_AF=0.0058;AFR_AF=0.0008;EUR_AF=0.0159;SAS_AF=0;AA=T|||;VT=SNP
12	110943289	rs77994744	T	C	100	PASS	AC=44;AF=0.00878594;AN=5008;NS=2504;DP=15449;EAS_AF=0;AMR_AF=0.0014;AFR_AF=0.0015;EUR_AF=0.0139;SAS_AF=0.0276;AA=T|||;VT=SNP
12	110944299	rs61942603	G	C	100	PASS	AC=851;AF=0.169928;AN=5008;NS=2504;DP=17744;EAS_AF=0.3333;AMR_AF=0.1225;AFR_AF=0.0091;EUR_AF=0.173;SAS_AF=0.2495;AA=G|||;VT=SNP
12	110945566	rs142402461	C	T	100	PASS	AC=319;AF=0.0636981;AN=5008;NS=2504;DP=9981;EAS_AF=0.0685;AMR_AF=0.0245;AFR_AF=0.1097;EUR_AF=0.0338;SAS_AF=0.0552;AA=C|||;VT=SNP
12	110945617	rs140267291	G	A	100	PASS	AC=113;AF=0.0225639;AN=5008;NS=2504;DP=9381;EAS_AF=0;AMR_AF=0.0548;AFR_AF=0.0023;EUR_AF=0.0338;SAS_AF=0.0389;AA=G|||;VT=SNP
12	110946121	rs73191828	G	A	100	PASS	AC=672;AF=0.134185;AN=5008;NS=2504;DP=16787;EAS_AF=0.0099;AMR_AF=0.072;AFR_AF=0.3079;EUR_AF=0.1093;SAS_AF=0.0971;AA=G|||;VT=SNP
12	110947185	rs56887341	T	C	100	PASS	AC=695;AF=0.138778;AN=5008;NS=2504;DP=15865;EAS_AF=0.0099;AMR_AF=0.0807;AFR_AF=0.3124;EUR_AF=0.1173;SAS_AF=0.1002;AA=C|||;VT=SNP
12	110947783	rs7956963	G	A	100	PASS	AC=673;AF=0.134385;AN=5008;NS=2504;DP=19454;EAS_AF=0.0109;AMR_AF=0.072;AFR_AF=0.3079;EUR_AF=0.1093;SAS_AF=0.0971;AA=G|||;VT=SNP
12	110948906	rs73191829	A	G	100	PASS	AC=181;AF=0.0361422;AN=5008;NS=2504;DP=20062;EAS_AF=0;AMR_AF=0.0418;AFR_AF=0.0098;EUR_AF=0.1004;SAS_AF=0.0389;AA=A|||;VT=SNP
12	110950376	rs4766497	T	C	100	PASS	AC=2862;AF=0.571486;AN=5008;NS=2504;DP=17936;EAS_AF=0.9167;AMR_AF=0.4856;AFR_AF=0.1914;EUR_AF=0.6153;SAS_AF=0.7454;AA=T|||;VT=SNP
12	110952383	rs11065656	A	G	100	PASS	AC=104;AF=0.0207668;AN=5008;NS=2504;DP=16592;EAS_AF=0;AMR_AF=0.0519;AFR_AF=0.0023;EUR_AF=0.0308;SAS_AF=0.0348;AA=A|||;VT=SNP
12	110953220	rs148377820	T	C	100	PASS	AC=690;AF=0.13778;AN=5008;NS=2504;DP=17998;EAS_AF=0.0099;AMR_AF=0.0793;AFR_AF=0.3094;EUR_AF=0.1173;SAS_AF=0.1002;AA=C|||;VT=SNP
12	110954021	rs57299791	G	A	100	PASS	AC=672;AF=0.134185;AN=5008;NS=2504;DP=17509;EAS_AF=0.0099;AMR_AF=0.072;AFR_AF=0.3079;EUR_AF=0.1093;SAS_AF=0.0971;AA=G|||;VT=SNP
12	110954206	rs61942604	G	T	100	PASS	AC=71;AF=0.0141773;AN=5008;NS=2504;DP=19385;EAS_AF=0;AMR_AF=0.0202;AFR_AF=0.0038;EUR_AF=0.0398;SAS_AF=0.0123;AA=G|||;VT=SNP
12	110955884	rs6606688	A	T	100	PASS	AC=4290;AF=0.856629;AN=5008;NS=2504;DP=14713;EAS_AF=0.995;AMR_AF=0.6455;AFR_AF=0.857;EUR_AF=0.7992;SAS_AF=0.9223;AA=T|||;VT=SNP
12	110955902	rs12226942	A	G	100	PASS	AC=166;AF=0.033147;AN=5008;NS=2504;DP=16147;EAS_AF=0.0685;AMR_AF=0.0144;AFR_AF=0.0008;EUR_AF=0.0328;SAS_AF=0.0542;AA=A|||;VT=SNP
12	110956370	rs56379265	G	A	100	PASS	AC=664;AF=0.132588;AN=5008;NS=2504;DP=16389;EAS_AF=0.0099;AMR_AF=0.072;AFR_AF=0.3018;EUR_AF=0.1093;SAS_AF=0.0971;AA=G|||;VT=SNP
12	110956371	rs145919991	T	C	100	PASS	AC=28;AF=0.00559105;AN=5008;NS=2504;DP=16442;EAS_AF=0;AMR_AF=0.0072;AFR_AF=0.0008;EUR_AF=0.0199;SAS_AF=0.002;AA=T|||;VT=SNP
12	110956874	rs56245768	A	C	100	PASS	AC=44;AF=0.00878594;AN=5008;NS=2504;DP=17405;EAS_AF=0;AMR_AF=0.0014;AFR_AF=0.0015;EUR_AF=0.0139;SAS_AF=0.0276;AA=A|||;VT=SNP
12	110957160	rs55929252	C	T	100	PASS	AC=667;AF=0.133187;AN=5008;NS=2504;DP=18119;EAS_AF=0.0119;AMR_AF=0.072;AFR_AF=0.3026;EUR_AF=0.1093;SAS_AF=0.0971;AA=C|||;VT=SNP
12	110959292	rs79482134	A	G	100	PASS	AC=17;AF=0.00339457;AN=5008;NS=2504;DP=18308;EAS_AF=0;AMR_AF=0.0014;AFR_AF=0.0015;EUR_AF=0.0119;SAS_AF=0.002;AA=A|||;VT=SNP
12	110960196	rs34513555	G	A	100	PASS	AC=385;AF=0.076877;AN=5008;NS=2504;DP=16243;EAS_AF=0.0685;AMR_AF=0.0346;AFR_AF=0.1513;EUR_AF=0.0378;SAS_AF=0.0552;AA=G|||;VT=SNP;EX_TARGET
12	110961031	rs143092426	C	T	100	PASS	AC=52;AF=0.0103834;AN=5008;NS=2504;DP=18434;EAS_AF=0;AMR_AF=0.0202;AFR_AF=0.0038;EUR_AF=0.0249;SAS_AF=0.0082;AA=C|||;VT=SNP
12	110961082	rs57837519	C	T	100	PASS	AC=891;AF=0.177915;AN=5008;NS=2504;DP=16804;EAS_AF=0.0099;AMR_AF=0.1124;AFR_AF=0.4054;EUR_AF=0.1461;SAS_AF=0.1227;AA=T|||;VT=SNP
12	110961123	rs57726856	T	C	100	PASS	AC=667;AF=0.133187;AN=5008;NS=2504;DP=17206;EAS_AF=0.0109;AMR_AF=0.072;AFR_AF=0.3026;EUR_AF=0.1103;SAS_AF=0.0971;AA=T|||;VT=SNP
12	110961261	rs74836173	G	T	100	PASS	AC=202;AF=0.0403355;AN=5008;NS=2504;DP=21481;EAS_AF=0;AMR_AF=0.0331;AFR_AF=0.0976;EUR_AF=0.0278;SAS_AF=0.0225;AA=G|||;VT=SNP
12	110962069	rs117396119	G	T	100	PASS	AC=52;AF=0.0103834;AN=5008;NS=2504;DP=19658;EAS_AF=0;AMR_AF=0.0202;AFR_AF=0.0038;EUR_AF=0.0249;SAS_AF=0.0082;AA=G|||;VT=SNP
12	110962702	rs55991901	C	A	100	PASS	AC=666;AF=0.132987;AN=5008;NS=2504;DP=16173;EAS_AF=0.0099;AMR_AF=0.072;AFR_AF=0.3026;EUR_AF=0.1103;SAS_AF=0.0971;AA=C|||;VT=SNP
12	110962939	rs7964931	T	C	100	PASS	AC=889;AF=0.177516;AN=5008;NS=2504;DP=15741;EAS_AF=0.0099;AMR_AF=0.1124;AFR_AF=0.4039;EUR_AF=0.1461;SAS_AF=0.1227;AA=C|||;VT=SNP
12	110963097	rs56188306	G	A	100	PASS	AC=690;AF=0.13778;AN=5008;NS=2504;DP=17052;EAS_AF=0.0099;AMR_AF=0.0793;AFR_AF=0.3086;EUR_AF=0.1183;SAS_AF=0.1002;AA=A|||;VT=SNP
12	110963596	rs34887431	A	G	100	PASS	AC=84;AF=0.0167732;AN=5008;NS=2504;DP=18450;EAS_AF=0.001;AMR_AF=0.0144;AFR_AF=0.0008;EUR_AF=0.0249;SAS_AF=0.0481;AA=A|||;VT=SNP
12	110963608	rs145764900	A	G	100	PASS	AC=691;AF=0.137979;AN=5008;NS=2504;DP=18733;EAS_AF=0.0099;AMR_AF=0.0793;AFR_AF=0.3094;EUR_AF=0.1183;SAS_AF=0.1002;AA=G|||;VT=SNP
12	110963796	rs12826975	C	T	100	PASS	AC=19;AF=0.00379393;AN=5008;NS=2504;DP=16027;EAS_AF=0;AMR_AF=0.0086;AFR_AF=0.0008;EUR_AF=0.0119;SAS_AF=0;AA=C|||;VT=SNP
12	110963841	rs73191834	T	G	100	PASS	AC=549;AF=0.109625;AN=5008;NS=2504;DP=15575;EAS_AF=0.0099;AMR_AF=0.0663;AFR_AF=0.2179;EUR_AF=0.1093;SAS_AF=0.0971;AA=T|||;VT=SNP
12	110966177	rs73191836	G	T	100	PASS	AC=367;AF=0.0732827;AN=5008;NS=2504;DP=17174;EAS_AF=0.0099;AMR_AF=0.0504;AFR_AF=0.0893;EUR_AF=0.1083;SAS_AF=0.0971;AA=G|||;VT=SNP
12	110966730	rs142616776	A	T	100	PASS	AC=549;AF=0.109625;AN=5008;NS=2504;DP=17273;EAS_AF=0.0099;AMR_AF=0.0663;AFR_AF=0.2179;EUR_AF=0.1093;SAS_AF=0.0971;AA=A|||;VT=SNP
12	110967091	rs150554824	G	A	100	PASS	AC=674;AF=0.134585;AN=5008;NS=2504;DP=17019;EAS_AF=0.0099;AMR_AF=0.072;AFR_AF=0.3086;EUR_AF=0.1103;SAS_AF=0.0971;AA=G|||;VT=SNP
12	110967408	rs73191837	G	C	100	PASS	AC=55;AF=0.0109824;AN=5008;NS=2504;DP=17824;EAS_AF=0;AMR_AF=0.0144;AFR_AF=0.0015;EUR_AF=0.0348;SAS_AF=0.0082;AA=G|||;VT=SNP
12	110967544	rs73191838	A	G	100	PASS	AC=149;AF=0.0297524;AN=5008;NS=2504;DP=19960;EAS_AF=0;AMR_AF=0.0562;AFR_AF=0.0045;EUR_AF=0.0765;SAS_AF=0.0276;AA=A|||;VT=SNP
12	110967652	rs73191839	G	T	100	PASS	AC=549;AF=0.109625;AN=5008;NS=2504;DP=19612;EAS_AF=0.0099;AMR_AF=0.0663;AFR_AF=0.2179;EUR_AF=0.1093;SAS_AF=0.0971;AA=G|||;VT=SNP
12	110967847	rs61582364	T	G	100	PASS	AC=691;AF=0.137979;AN=5008;NS=2504;DP=20398;EAS_AF=0.0099;AMR_AF=0.0793;AFR_AF=0.3086;EUR_AF=0.1193;SAS_AF=0.1002;AA=G|||;VT=SNP
12	110968119	rs59527539	A	G	100	PASS	AC=691;AF=0.137979;AN=5008;NS=2504;DP=18004;EAS_AF=0.0099;AMR_AF=0.0807;AFR_AF=0.3086;EUR_AF=0.1183;SAS_AF=0.1002;AA=G|||;VT=SNP
12	110968146	rs117554792	G	A	100	PASS	AC=57;AF=0.0113818;AN=5008;NS=2504;DP=17788;EAS_AF=0;AMR_AF=0.0202;AFR_AF=0.0076;EUR_AF=0.0249;SAS_AF=0.0082;AA=G|||;VT=SNP
12	110970457	rs73191840	A	G	100	PASS	AC=549;AF=0.109625;AN=5008;NS=2504;DP=23209;EAS_AF=0.0099;AMR_AF=0.0663;AFR_AF=0.2179;EUR_AF=0.1093;SAS_AF=0.0971;AA=A|||;VT=SNP
12	110971666	rs16940885	C	T	100	PASS	AC=669;AF=0.133586;AN=5008;NS=2504;DP=18263;EAS_AF=0.006;AMR_AF=0.0735;AFR_AF=0.3079;EUR_AF=0.1093;SAS_AF=0.0971;AA=C|||;VT=SNP
12	110973846	rs3825391	A	C	100	PASS	AC=1171;AF=0.233826;AN=5008;NS=2504;DP=18180;EAS_AF=0.5337;AMR_AF=0.2046;AFR_AF=0.0098;EUR_AF=0.2982;SAS_AF=0.182;AA=A|||;VT=SNP
12	110974744	rs73191841	G	C	100	PASS	AC=183;AF=0.0365415;AN=5008;NS=2504;DP=19608;EAS_AF=0.001;AMR_AF=0.072;AFR_AF=0.0023;EUR_AF=0.1203;SAS_AF=0.0082;AA=G|||;VT=SNP
12	110974890	rs10849900	T	C	100	PASS	AC=1625;AF=0.324481;AN=5008;NS=2504;DP=20337;EAS_AF=0.3889;AMR_AF=0.2781;AFR_AF=0.1309;EUR_AF=0.3161;SAS_AF=0.5613;AA=T|||;VT=SNP;EX_TARGET
12	110975119	rs11065661	C	G	100	PASS	AC=87;AF=0.0173722;AN=5008;NS=2504;DP=18042;EAS_AF=0;AMR_AF=0.049;AFR_AF=0.0023;EUR_AF=0.0268;SAS_AF=0.0235;AA=C|||;VT=SNP
12	110975429	rs138754266	G	C	100	PASS	AC=6;AF=0.00119808;AN=5008;NS=2504;DP=21976;EAS_AF=0;AMR_AF=0;AFR_AF=0.0008;EUR_AF=0.005;SAS_AF=0;AA=G|||;VT=SNP
12	110975675	rs6606689	T	C	100	PASS	AC=4289;AF=0.85643;AN=5008;NS=2504;DP=22235;EAS_AF=0.995;AMR_AF=0.6441;AFR_AF=0.8593;EUR_AF=0.7962;SAS_AF=0.9223;AA=C|||;VT=SNP
12	110976409	rs3825390	A	C	100	PASS	AC=1061;AF=0.211861;AN=5008;NS=2504;DP=20320;EAS_AF=0.0784;AMR_AF=0.1153;AFR_AF=0.4539;EUR_AF=0.1561;SAS_AF=0.1483;AA=A|||;VT=SNP
12	110978032	rs12311093	C	T	100	PASS	AC=1219;AF=0.243411;AN=5008;NS=2504;DP=16041;EAS_AF=0.0744;AMR_AF=0.1268;AFR_AF=0.5522;EUR_AF=0.159;SAS_AF=0.1697;AA=T|||;VT=SNP
12	110978682	rs140542521	G	A	100	PASS	AC=364;AF=0.0726837;AN=5008;NS=2504;DP=14080;EAS_AF=0.006;AMR_AF=0.0504;AFR_AF=0.09;EUR_AF=0.1083;SAS_AF=0.0971;AA=-|||;VT=SNP
12	110979539	rs2028004	C	T	100	PASS	AC=4458;AF=0.890176;AN=5008;NS=2504;DP=16808;EAS_AF=0.995;AMR_AF=0.6542;AFR_AF=0.9834;EUR_AF=0.7952;SAS_AF=0.9213;AA=T|||;VT=SNP
12	110979819	rs138761562	C	T	100	PASS	AC=26;AF=0.00519169;AN=5008;NS=2504;DP=16476;EAS_AF=0;AMR_AF=0.0043;AFR_AF=0;EUR_AF=0.0179;SAS_AF=0.0051;AA=C|||;VT=SNP
12	110980389	rs117370607	T	C	100	PASS	AC=15;AF=0.00299521;AN=5008;NS=2504;DP=16595;EAS_AF=0;AMR_AF=0.0029;AFR_AF=0.0008;EUR_AF=0.0099;SAS_AF=0.002;AA=T|||;VT=SNP
12	110982366	rs144828139	C	T	100	PASS	AC=38;AF=0.00758786;AN=5008;NS=2504;DP=18567;EAS_AF=0;AMR_AF=0.0072;AFR_AF=0.0015;EUR_AF=0.0179;SAS_AF=0.0133;AA=C|||;VT=SNP
12	110985442	rs7312139	C	A	100	PASS	AC=697;AF=0.139177;AN=5008;NS=2504;DP=16688;EAS_AF=0.006;AMR_AF=0.0793;AFR_AF=0.3162;EUR_AF=0.1193;SAS_AF=0.1002;AA=A|||;VT=SNP
12	110986233	rs117607554	C	T	100	PASS	AC=39;AF=0.00778754;AN=5008;NS=2504;DP=19586;EAS_AF=0;AMR_AF=0.0101;AFR_AF=0;EUR_AF=0.0179;SAS_AF=0.0143;AA=C|||;VT=SNP
12	110986507	rs73191842	T	G	100	PASS	AC=23;AF=0.00459265;AN=5008;NS=2504;DP=21986;EAS_AF=0;AMR_AF=0.0072;AFR_AF=0;EUR_AF=0.0149;SAS_AF=0.0031;AA=T|||;VT=SNP
12	110986511	rs139389803	T	G	100	PASS	AC=18;AF=0.00359425;AN=5008;NS=2504;DP=21818;EAS_AF=0;AMR_AF=0.0014;AFR_AF=0;EUR_AF=0.004;SAS_AF=0.0133;AA=T|||;VT=SNP
12	110987868	rs77177215	G	A	100	PASS	AC=54;AF=0.0107827;AN=5008;NS=2504;DP=20104;EAS_AF=0;AMR_AF=0.0159;AFR_AF=0.0015;EUR_AF=0.0328;SAS_AF=0.0082;AA=G|||;VT=SNP
12	110988886	rs11065663	C	A	100	PASS	AC=818;AF=0.163339;AN=5008;NS=2504;DP=20575;EAS_AF=0.006;AMR_AF=0.085;AFR_AF=0.4009;EUR_AF=0.1133;SAS_AF=0.1115;AA=C|||;VT=SNP
12	110989379	rs146655558	C	T	100	PASS	AC=42;AF=0.00838658;AN=5008;NS=2504;DP=17961;EAS_AF=0;AMR_AF=0.0072;AFR_AF=0.0015;EUR_AF=0.0179;SAS_AF=0.0174;AA=C|||;VT=SNP
12	110991101	rs73191843	C	T	100	PASS	AC=1169;AF=0.233427;AN=5008;NS=2504;DP=11791;EAS_AF=0.5317;AMR_AF=0.2046;AFR_AF=0.0098;EUR_AF=0.2972;SAS_AF=0.183;AA=C|||;VT=SNP
12	110991512	rs139146974	T	C	100	PASS	AC=38;AF=0.00758786;AN=5008;NS=2504;DP=16149;EAS_AF=0;AMR_AF=0.0072;AFR_AF=0.0015;EUR_AF=0.0179;SAS_AF=0.0133;AA=T|||;VT=SNP
12	110991932	rs11065664	A	G	100	PASS	AC=88;AF=0.0175719;AN=5008;NS=2504;DP=18173;EAS_AF=0;AMR_AF=0.0504;AFR_AF=0.0023;EUR_AF=0.0268;SAS_AF=0.0235;AA=A|||;VT=SNP
12	110992755	rs55972509	T	C	100	PASS	AC=663;AF=0.132388;AN=5008;NS=2504;DP=17273;EAS_AF=0.006;AMR_AF=0.072;AFR_AF=0.3033;EUR_AF=0.1103;SAS_AF=0.0971;AA=T|||;VT=SNP
12	110993791	rs4766500	G	A	100	PASS	AC=3035;AF=0.60603;AN=5008;NS=2504;DP=18615;EAS_AF=0.9206;AMR_AF=0.5187;AFR_AF=0.2806;EUR_AF=0.6362;SAS_AF=0.7526;AA=G|||;VT=SNP
12	110994068	rs56159960	T	C	100	PASS	AC=125;AF=0.0249601;AN=5008;NS=2504;DP=18579;EAS_AF=0;AMR_AF=0.0375;AFR_AF=0.0061;EUR_AF=0.0805;SAS_AF=0.0102;AA=T|||;VT=SNP
12	110996263	rs73191844	T	G	100	PASS	AC=245;AF=0.0489217;AN=5008;NS=2504;DP=19748;EAS_AF=0.001;AMR_AF=0.0865;AFR_AF=0.0023;EUR_AF=0.1541;SAS_AF=0.0266;AA=T|||;VT=SNP
12	110996485	rs139715908	C	T	100	PASS	AC=580;AF=0.115815;AN=5008;NS=2504;DP=15479;EAS_AF=0.006;AMR_AF=0.0677;AFR_AF=0.2451;EUR_AF=0.1074;SAS_AF=0.0971;AA=C|||;VT=SNP
12	110997493	rs73191845	T	C	100	PASS	AC=547;AF=0.109225;AN=5008;NS=2504;DP=11855;EAS_AF=0.006;AMR_AF=0.0663;AFR_AF=0.2194;EUR_AF=0.1093;SAS_AF=0.0971;AA=T|||;VT=SNP
12	110997851	rs140959207	C	T	100	PASS	AC=30;AF=0.00599042;AN=5008;NS=2504;DP=19162;EAS_AF=0;AMR_AF=0.0058;AFR_AF=0;EUR_AF=0.0239;SAS_AF=0.002;AA=C|||;VT=SNP
12	110999032	rs56123836	G	A	100	PASS	AC=688;AF=0.13738;AN=5008;NS=2504;DP=21231;EAS_AF=0.006;AMR_AF=0.0793;AFR_AF=0.3101;EUR_AF=0.1183;SAS_AF=0.1002;AA=A|||;VT=SNP
12	111000057	rs11065667	A	T	100	PASS	AC=319;AF=0.0636981;AN=5008;NS=2504;DP=10801;EAS_AF=0.0685;AMR_AF=0.0259;AFR_AF=0.1089;EUR_AF=0.0338;SAS_AF=0.0552;AA=A|||;VT=SNP
12	111002311	rs7957299	A	G	100	PASS	AC=1237;AF=0.247005;AN=5008;NS=2504;DP=16045;EAS_AF=0.5317;AMR_AF=0.2248;AFR_AF=0.0242;EUR_AF=0.3241;SAS_AF=0.1912;AA=A|||;VT=SNP
12	111002610	rs150761989	G	A	100	PASS	AC=129;AF=0.0257588;AN=5008;NS=2504;DP=17534;EAS_AF=0;AMR_AF=0.0259;AFR_AF=0.0144;EUR_AF=0.0775;SAS_AF=0.0143;AA=g|||;VT=SNP
12	111002958	rs11065668	C	A	100	PASS	AC=384;AF=0.0766773;AN=5008;NS=2504;DP=17514;EAS_AF=0.0685;AMR_AF=0.0346;AFR_AF=0.1505;EUR_AF=0.0378;SAS_AF=0.0552;AA=C|||;VT=SNP
12	111003457	rs58535454	C	T	100	PASS	AC=688;AF=0.13738;AN=5008;NS=2504;DP=20701;EAS_AF=0.006;AMR_AF=0.0793;AFR_AF=0.3101;EUR_AF=0.1183;SAS_AF=0.1002;AA=T|||;VT=SNP
12	111005286	rs148234162	A	G	100	PASS	AC=23;AF=0.00459265;AN=5008;NS=2504;DP=22304;EAS_AF=0;AMR_AF=0.0115;AFR_AF=0.0023;EUR_AF=0.0119;SAS_AF=0;AA=A|||;VT=SNP
12	111005611	rs34191496	C	A	100	PASS	AC=861;AF=0.171925;AN=5008;NS=2504;DP=21717;EAS_AF=0.3433;AMR_AF=0.1225;AFR_AF=0.0091;EUR_AF=0.172;SAS_AF=0.2505;AA=C|||;VT=SNP
12	111007279	rs4766430	G	A	100	PASS	AC=4462;AF=0.890974;AN=5008;NS=2504;DP=15095;EAS_AF=0.995;AMR_AF=0.6527;AFR_AF=0.9856;EUR_AF=0.7962;SAS_AF=0.9223;AA=A|||;VT=SNP
12	111009318	rs186099186	A	T	100	PASS	AC=35;AF=0.00698882;AN=5008;NS=2504;DP=18061;EAS_AF=0;AMR_AF=0.0086;AFR_AF=0.0008;EUR_AF=0.0139;SAS_AF=0.0143;AA=-|||;VT=SNP
12	111010042	rs142564954	A	G	100	PASS	AC=28;AF=0.00559105;AN=5008;NS=2504;DP=18091;EAS_AF=0;AMR_AF=0.0072;AFR_AF=0;EUR_AF=0.0159;SAS_AF=0.0072;AA=A|||;VT=SNP
12	111010624	rs191158192	G	A	100	PASS	AC=18;AF=0.00359425;AN=5008;NS=2504;DP=16949;EAS_AF=0;AMR_AF=0.0014;AFR_AF=0;EUR_AF=0.004;SAS_AF=0.0133;AA=G|||;VT=SNP
12	111010642	rs61942622	T	G	100	PASS	AC=130;AF=0.0259585;AN=5008;NS=2504;DP=16318;EAS_AF=0;AMR_AF=0.0346;AFR_AF=0.0038;EUR_AF=0.0924;SAS_AF=0.0082;AA=T|||;VT=SNP
12	111013790	rs61942623	C	G	100	PASS	AC=124;AF=0.0247604;AN=5008;NS=2504;DP=15405;EAS_AF=0;AMR_AF=0.0331;AFR_AF=0.0038;EUR_AF=0.0875;SAS_AF=0.0082;AA=C|||;VT=SNP
12	111015121	rs1265742	A	G	100	PASS	AC=4466;AF=0.891773;AN=5008;NS=2504;DP=15368;EAS_AF=0.995;AMR_AF=0.6556;AFR_AF=0.9856;EUR_AF=0.7972;SAS_AF=0.9233;AA=G|||;VT=SNP
12	111016287	rs56065235	C	T	100	PASS	AC=365;AF=0.0728834;AN=5008;NS=2504;DP=19171;EAS_AF=0.0069;AMR_AF=0.0504;AFR_AF=0.09;EUR_AF=0.1083;SAS_AF=0.0971;AA=c|||;VT=SNP
12	111016630	rs16940902	T	G	100	PASS	AC=1297;AF=0.258986;AN=5008;NS=2504;DP=21076;EAS_AF=0.5317;AMR_AF=0.2262;AFR_AF=0.0681;EUR_AF=0.325;SAS_AF=0.1912;AA=a|||;VT=SNP
12	111016698	rs112488935	C	T	100	PASS	AC=244;AF=0.048722;AN=5008;NS=2504;DP=20180;EAS_AF=0.001;AMR_AF=0.0865;AFR_AF=0.0023;EUR_AF=0.1531;SAS_AF=0.0266;AA=c|||;VT=SNP
12	111017091	rs11065670	C	T	100	PASS	AC=204;AF=0.0407348;AN=5008;NS=2504;DP=20002;EAS_AF=0.0784;AMR_AF=0.0187;AFR_AF=0.0189;EUR_AF=0.0328;SAS_AF=0.0552;AA=C|||;VT=SNP
12	111017205	rs73191849	C	T	100	PASS	AC=109;AF=0.0217652;AN=5008;NS=2504;DP=20956;EAS_AF=0;AMR_AF=0.0331;AFR_AF=0.0045;EUR_AF=0.0716;SAS_AF=0.0082;AA=C|||;VT=SNP
12	111017607	rs111612251	T	C	100	PASS	AC=814;AF=0.16254;AN=5008;NS=2504;DP=17272;EAS_AF=0.006;AMR_AF=0.0865;AFR_AF=0.4009;EUR_AF=0.1193;SAS_AF=0.1002;AA=c|||;VT=SNP
12	111018167	rs148331092	G	A	100	PASS	AC=229;AF=0.0457268;AN=5008;NS=2504;DP=17164;EAS_AF=0.006;AMR_AF=0.0418;AFR_AF=0.0106;EUR_AF=0.1054;SAS_AF=0.0757;AA=G|||;VT=SNP
12	111020179	rs74728497	T	C	100	PASS	AC=547;AF=0.109225;AN=5008;NS=2504;DP=14940;EAS_AF=0.006;AMR_AF=0.0663;AFR_AF=0.2194;EUR_AF=0.1093;SAS_AF=0.0971;AA=T|||;VT=SNP
12	111022160	rs12231707	G	A	100	PASS	AC=1300;AF=0.259585;AN=5008;NS=2504;DP=17808;EAS_AF=0.5317;AMR_AF=0.2277;AFR_AF=0.0688;EUR_AF=0.325;SAS_AF=0.1922;AA=G|||;VT=SNP
12	111023446	rs188180608	C	T	100	PASS	AC=15;AF=0.00299521;AN=5008;NS=2504;DP=19639;EAS_AF=0;AMR_AF=0.0014;AFR_AF=0;EUR_AF=0.004;SAS_AF=0.0102;AA=C|||;VT=SNP
12	111023751	rs80233367	A	C	100	PASS	AC=127;AF=0.0253594;AN=5008;NS=2504;DP=22352;EAS_AF=0.0188;AMR_AF=0.0216;AFR_AF=0.0015;EUR_AF=0.0189;SAS_AF=0.0736;AA=A|||;VT=SNP
12	111024362	rs117097734	G	A	100	PASS	AC=125;AF=0.0249601;AN=5008;NS=2504;DP=16620;EAS_AF=0.0188;AMR_AF=0.0216;AFR_AF=0;EUR_AF=0.0189;SAS_AF=0.0736;AA=G|||;VT=SNP
12	111025180	rs117507000	G	A	100	PASS	AC=91;AF=0.0181709;AN=5008;NS=2504;DP=19587;EAS_AF=0;AMR_AF=0.0403;AFR_AF=0.003;EUR_AF=0.0417;SAS_AF=0.0174;AA=g|||;VT=SNP
12	111025605	rs148399389	G	A	100	PASS	AC=45;AF=0.00898562;AN=5008;NS=2504;DP=18271;EAS_AF=0;AMR_AF=0.013;AFR_AF=0.0015;EUR_AF=0.0328;SAS_AF=0.001;AA=g|||;VT=SNP
12	111026620	rs12813324	C	T	100	PASS	AC=158;AF=0.0315495;AN=5008;NS=2504;DP=15584;EAS_AF=0.001;AMR_AF=0.0605;AFR_AF=0.003;EUR_AF=0.0537;SAS_AF=0.0583;AA=c|||;VT=SNP
12	111026784	rs1265744	C	T	100	PASS	AC=2908;AF=0.580671;AN=5008;NS=2504;DP=20483;EAS_AF=0.9196;AMR_AF=0.5058;AFR_AF=0.1914;EUR_AF=0.6392;SAS_AF=0.7505;AA=c|||;VT=SNP
12	111027098	rs142394783	G	A	100	PASS	AC=382;AF=0.076278;AN=5008;NS=2504;DP=16288;EAS_AF=0.0675;AMR_AF=0.0346;AFR_AF=0.1498;EUR_AF=0.0378;SAS_AF=0.0552;AA=G|||;VT=SNP
12	111027361	rs56205958	G	C	100	PASS	AC=687;AF=0.137181;AN=5008;NS=2504;DP=15455;EAS_AF=0.006;AMR_AF=0.0793;AFR_AF=0.3094;EUR_AF=0.1183;SAS_AF=0.1002;AA=C|||;VT=SNP
12	111027770	rs149349595	C	T	100	PASS	AC=21;AF=0.00419329;AN=5008;NS=2504;DP=19585;EAS_AF=0;AMR_AF=0.013;AFR_AF=0;EUR_AF=0.0119;SAS_AF=0;AA=C|||;VT=SNP
12	111030490	rs1265746	C	A	100	PASS	AC=29;AF=0.00579073;AN=5008;NS=2504;DP=15224;EAS_AF=0.001;AMR_AF=0.0115;AFR_AF=0;EUR_AF=0.0129;SAS_AF=0.0072;AA=c|||;VT=SNP
12	111031847	rs9737665	A	C	100	PASS	AC=832;AF=0.166134;AN=5008;NS=2504;DP=14936;EAS_AF=0.006;AMR_AF=0.0922;AFR_AF=0.3994;EUR_AF=0.1213;SAS_AF=0.1145;AA=C|||;VT=SNP
12	111032305	rs73191851	G	A	100	PASS	AC=545;AF=0.108826;AN=5008;NS=2504;DP=14991;EAS_AF=0.006;AMR_AF=0.0648;AFR_AF=0.2186;EUR_AF=0.1093;SAS_AF=0.0971;AA=G|||;VT=SNP
12	111034730	rs145155026	C	T	100	PASS	AC=321;AF=0.0640974;AN=5008;NS=2504;DP=15989;EAS_AF=0.0685;AMR_AF=0.0274;AFR_AF=0.1089;EUR_AF=0.0348;SAS_AF=0.0552;AA=C|||;VT=SNP
12	111037344	rs11065675	G	A	100	PASS	AC=251;AF=0.0501198;AN=5008;NS=2504;DP=19411;EAS_AF=0.001;AMR_AF=0.0865;AFR_AF=0.0023;EUR_AF=0.1531;SAS_AF=0.0337;AA=G|||;VT=SNP
12	111038579	rs117895932	G	A	100	PASS	AC=62;AF=0.0123802;AN=5008;NS=2504;DP=19867;EAS_AF=0;AMR_AF=0.0101;AFR_AF=0;EUR_AF=0.0358;SAS_AF=0.0194;AA=G|||;VT=SNP
12	111044793	rs146921795	G	A	100	PASS	AC=362;AF=0.0722843;AN=5008;NS=2504;DP=14826;EAS_AF=0.006;AMR_AF=0.0504;AFR_AF=0.0893;EUR_AF=0.1083;SAS_AF=0.0961;AA=G|||;VT=SNP
12	111045382	rs4259883	A	G	100	PASS	AC=388;AF=0.077476;AN=5008;NS=2504;DP=19812;EAS_AF=0.0694;AMR_AF=0.0346;AFR_AF=0.152;EUR_AF=0.0388;SAS_AF=0.0552;AA=A|||;VT=SNP
12	111045898	rs7966169	T	C	100	PASS	AC=685;AF=0.136781;AN=5008;NS=2504;DP=19451;EAS_AF=0.006;AMR_AF=0.0793;AFR_AF=0.3071;EUR_AF=0.1193;SAS_AF=0.1002;AA=C|||;VT=SNP
12	111046196	rs111562279	G	T	100	PASS	AC=546;AF=0.109026;AN=5008;NS=2504;DP=19470;EAS_AF=0.006;AMR_AF=0.0663;AFR_AF=0.2194;EUR_AF=0.1093;SAS_AF=0.0961;AA=G|||;VT=SNP
12	111046745	rs145405908	G	A	100	PASS	AC=38;AF=0.00758786;AN=5008;NS=2504;DP=14655;EAS_AF=0;AMR_AF=0.0072;AFR_AF=0.0015;EUR_AF=0.0179;SAS_AF=0.0133;AA=g|||;VT=SNP
12	111048047	rs61942626	C	T	100	PASS	AC=90;AF=0.0179712;AN=5008;NS=2504;DP=16035;EAS_AF=0;AMR_AF=0.0231;AFR_AF=0.003;EUR_AF=0.0626;SAS_AF=0.0072;AA=C|||;VT=SNP
12	111049012	rs117571303	G	A	100	PASS	AC=43;AF=0.00858626;AN=5008;NS=2504;DP=19676;EAS_AF=0;AMR_AF=0.0231;AFR_AF=0;EUR_AF=0.0209;SAS_AF=0.0061;AA=G|||;VT=SNP
12	111049693	rs2078390	G	A	100	PASS	AC=362;AF=0.0722843;AN=5008;NS=2504;DP=11823;EAS_AF=0.006;AMR_AF=0.0504;AFR_AF=0.0893;EUR_AF=0.1083;SAS_AF=0.0961;AA=G|||;VT=SNP
12	111052465	rs684596	T	A	100	PASS	AC=1613;AF=0.322085;AN=5008;NS=2504;DP=19782;EAS_AF=0.3889;AMR_AF=0.2781;AFR_AF=0.1241;EUR_AF=0.3131;SAS_AF=0.5613;AA=T|||;VT=SNP
12	111053316	rs111310140	C	T	100	PASS	AC=216;AF=0.043131;AN=5008;NS=2504;DP=16725;EAS_AF=0.0198;AMR_AF=0.0259;AFR_AF=0.0651;EUR_AF=0.0209;SAS_AF=0.0726;AA=C|||;VT=SNP
12	111054455	rs59698293	C	G	100	PASS	AC=362;AF=0.0722843;AN=5008;NS=2504;DP=22232;EAS_AF=0.006;AMR_AF=0.0504;AFR_AF=0.0893;EUR_AF=0.1083;SAS_AF=0.0961;AA=C|||;VT=SNP
12	111054591	rs16940909	G	C	100	PASS	AC=835;AF=0.166733;AN=5008;NS=2504;DP=19610;EAS_AF=0.006;AMR_AF=0.0922;AFR_AF=0.4024;EUR_AF=0.1213;SAS_AF=0.1135;AA=C|||;VT=SNP
12	111055128	rs61663407	A	G	100	PASS	AC=362;AF=0.0722843;AN=5008;NS=2504;DP=16674;EAS_AF=0.006;AMR_AF=0.0504;AFR_AF=0.0893;EUR_AF=0.1083;SAS_AF=0.0961;AA=A|||;VT=SNP
12	111057896	rs61942627	C	T	100	PASS	AC=92;AF=0.0183706;AN=5008;NS=2504;DP=19722;EAS_AF=0;AMR_AF=0.0245;AFR_AF=0.003;EUR_AF=0.0636;SAS_AF=0.0072;AA=C|||;VT=SNP
12	111059199	rs16940912	T	C	100	PASS	AC=121;AF=0.0241613;AN=5008;NS=2504;DP=18745;EAS_AF=0;AMR_AF=0.0187;AFR_AF=0.0008;EUR_AF=0.0666;SAS_AF=0.0409;AA=T|||;VT=SNP
12	111060864	rs35530276	G	T	100	PASS	AC=45;AF=0.00898562;AN=5008;NS=2504;DP=20954;EAS_AF=0;AMR_AF=0.0173;AFR_AF=0.0008;EUR_AF=0.0258;SAS_AF=0.0061;AA=G|||;VT=SNP
12	111061652	rs7971825	A	G	100	PASS	AC=665;AF=0.132788;AN=5008;NS=2504;DP=15526;EAS_AF=0.006;AMR_AF=0.0749;AFR_AF=0.3041;EUR_AF=0.1103;SAS_AF=0.0961;AA=A|||;VT=SNP
12	111062540	rs11065682	G	A	100	PASS	AC=1170;AF=0.233626;AN=5008;NS=2504;DP=18234;EAS_AF=0.5327;AMR_AF=0.2046;AFR_AF=0.0098;EUR_AF=0.2992;SAS_AF=0.181;AA=G|||;VT=SNP
12	111062852	rs1502337	C	T	100	PASS	AC=2100;AF=0.419329;AN=5008;NS=2504;DP=19296;EAS_AF=0.0794;AMR_AF=0.4942;AFR_AF=0.8086;EUR_AF=0.3638;SAS_AF=0.2474;AA=T|||;VT=SNP
12	111064454	rs535796315	G	A	100	PASS	AC=7;AF=0.00139776;AN=5008;NS=2504;DP=14902;EAS_AF=0;AMR_AF=0.0014;AFR_AF=0.0008;EUR_AF=0.005;SAS_AF=0;AA=G|||;VT=SNP
12	111064605	rs61942628	C	T	100	PASS	AC=131;AF=0.0261581;AN=5008;NS=2504;DP=10886;EAS_AF=0.002;AMR_AF=0.0346;AFR_AF=0.0045;EUR_AF=0.0915;SAS_AF=0.0072;AA=C|||;VT=SNP
12	111065169	rs73419332	C	T	100	PASS	AC=216;AF=0.043131;AN=5008;NS=2504;DP=17456;EAS_AF=0.0198;AMR_AF=0.0259;AFR_AF=0.0643;EUR_AF=0.0209;SAS_AF=0.0736;AA=C|||;VT=SNP
12	111065358	rs117372652	G	A	100	PASS	AC=44;AF=0.00878594;AN=5008;NS=2504;DP=18032;EAS_AF=0;AMR_AF=0.0014;AFR_AF=0.0015;EUR_AF=0.0139;SAS_AF=0.0276;AA=G|||;VT=SNP
12	111068096	rs9783428	C	T	100	PASS	AC=662;AF=0.132188;AN=5008;NS=2504;DP=17795;EAS_AF=0.006;AMR_AF=0.072;AFR_AF=0.3033;EUR_AF=0.1103;SAS_AF=0.0961;AA=C|||;VT=SNP
12	111070169	rs970228	G	C	100	PASS	AC=691;AF=0.137979;AN=5008;NS=2504;DP=19246;EAS_AF=0.006;AMR_AF=0.0807;AFR_AF=0.3124;EUR_AF=0.1183;SAS_AF=0.0992;AA=C|||;VT=SNP
12	111070549	rs11065683	C	T	100	PASS	AC=321;AF=0.0640974;AN=5008;NS=2504;DP=19497;EAS_AF=0.0685;AMR_AF=0.0259;AFR_AF=0.1097;EUR_AF=0.0348;SAS_AF=0.0552;AA=C|||;VT=SNP
12	111071126	rs117885918	T	A	100	PASS	AC=126;AF=0.0251597;AN=5008;NS=2504;DP=21982;EAS_AF=0;AMR_AF=0.0346;AFR_AF=0.0038;EUR_AF=0.0895;SAS_AF=0.0072;AA=T|||;VT=SNP
12	111071548	rs117252984	C	T	100	PASS	AC=33;AF=0.00658946;AN=5008;NS=2504;DP=21022;EAS_AF=0;AMR_AF=0.0029;AFR_AF=0.0008;EUR_AF=0.0288;SAS_AF=0.001;AA=C|||;VT=SNP
12	111073276	rs7131996	C	A	100	PASS	AC=835;AF=0.166733;AN=5008;NS=2504;DP=19588;EAS_AF=0.006;AMR_AF=0.0922;AFR_AF=0.4024;EUR_AF=0.1213;SAS_AF=0.1135;AA=c|||;VT=SNP
12	111073525	rs148472073	A	G	100	PASS	AC=38;AF=0.00758786;AN=5008;NS=2504;DP=19861;EAS_AF=0;AMR_AF=0.0072;AFR_AF=0.0015;EUR_AF=0.0179;SAS_AF=0.0133;AA=A|||;VT=SNP
12	111074703	rs1106724	A	C	100	PASS	AC=734;AF=0.146565;AN=5008;NS=2504;DP=19688;EAS_AF=0.005;AMR_AF=0.3573;AFR_AF=0.1505;EUR_AF=0.2038;SAS_AF=0.0787;AA=A|||;VT=SNP
12	111075823	rs11065687	C	T	100	PASS	AC=1280;AF=0.255591;AN=5008;NS=2504;DP=22420;EAS_AF=0.5357;AMR_AF=0.2291;AFR_AF=0.0514;EUR_AF=0.3241;SAS_AF=0.1912;AA=C|||;VT=SNP
12	111081197	rs7953794	A	G	100	PASS	AC=853;AF=0.170327;AN=5008;NS=2504;DP=17610;EAS_AF=0.006;AMR_AF=0.1037;AFR_AF=0.4024;EUR_AF=0.1292;SAS_AF=0.1155;AA=G|||;VT=SNP
12	111081549	rs75118465	G	A	100	PASS	AC=212;AF=0.0423323;AN=5008;NS=2504;DP=19128;EAS_AF=0.001;AMR_AF=0.0764;AFR_AF=0.0023;EUR_AF=0.1362;SAS_AF=0.0184;AA=G|||;VT=SNP
12	111081598	rs7961345	C	T	100	PASS	AC=361;AF=0.0720847;AN=5008;NS=2504;DP=18675;EAS_AF=0.006;AMR_AF=0.0504;AFR_AF=0.0885;EUR_AF=0.1083;SAS_AF=0.0961;AA=C|||;VT=SNP
12	111082142	rs11065688	C	T	100	PASS	AC=648;AF=0.129393;AN=5008;NS=2504;DP=21370;EAS_AF=0.005;AMR_AF=0.353;AFR_AF=0.0885;EUR_AF=0.2028;SAS_AF=0.0787;AA=C|||;VT=SNP
12	111082836	rs118096349	G	T	100	PASS	AC=126;AF=0.0251597;AN=5008;NS=2504;DP=18210;EAS_AF=0.0188;AMR_AF=0.0216;AFR_AF=0;EUR_AF=0.0189;SAS_AF=0.0746;AA=G|||;VT=SNP;EX_TARGET
12	111083084	rs3864937	G	T	100	PASS	AC=733;AF=0.146366;AN=5008;NS=2504;DP=22465;EAS_AF=0.005;AMR_AF=0.3573;AFR_AF=0.1505;EUR_AF=0.2028;SAS_AF=0.0787;AA=G|||;VT=SNP
12	111083413	rs574803272	C	T	100	PASS	AC=7;AF=0.00139776;AN=5008;NS=2504;DP=21385;EAS_AF=0;AMR_AF=0.0014;AFR_AF=0.0008;EUR_AF=0.005;SAS_AF=0;AA=C|||;VT=SNP
12	111083980	rs3893403	G	A	100	PASS	AC=546;AF=0.109026;AN=5008;NS=2504;DP=18500;EAS_AF=0.006;AMR_AF=0.0663;AFR_AF=0.2194;EUR_AF=0.1093;SAS_AF=0.0961;AA=G|||;VT=SNP
12	111084540	rs7960705	G	A	100	PASS	AC=680;AF=0.135783;AN=5008;NS=2504;DP=21623;EAS_AF=0.006;AMR_AF=0.0793;AFR_AF=0.3048;EUR_AF=0.1183;SAS_AF=0.0992;AA=A|||;VT=SNP
12	111085368	rs80062825	C	T	100	PASS	AC=126;AF=0.0251597;AN=5008;NS=2504;DP=20627;EAS_AF=0.0188;AMR_AF=0.0216;AFR_AF=0;EUR_AF=0.0199;SAS_AF=0.0736;AA=T|||;VT=SNP
12	111085880	rs2055466	A	G	100	PASS	AC=691;AF=0.137979;AN=5008;NS=2504;DP=20306;EAS_AF=0.006;AMR_AF=0.0807;AFR_AF=0.3124;EUR_AF=0.1183;SAS_AF=0.0992;AA=G|||;VT=SNP
12	111085924	rs117069837	C	T	100	PASS	AC=35;AF=0.00698882;AN=5008;NS=2504;DP=18768;EAS_AF=0;AMR_AF=0.013;AFR_AF=0.0023;EUR_AF=0.0199;SAS_AF=0.0031;AA=C|||;VT=SNP
12	111085985	rs12313203	A	G	100	PASS	AC=737;AF=0.147165;AN=5008;NS=2504;DP=19331;EAS_AF=0.005;AMR_AF=0.3573;AFR_AF=0.1528;EUR_AF=0.2038;SAS_AF=0.0787;AA=A|||;VT=SNP
12	111086449	rs56324794	T	A	100	PASS	AC=662;AF=0.132188;AN=5008;NS=2504;DP=17987;EAS_AF=0.006;AMR_AF=0.072;AFR_AF=0.3033;EUR_AF=0.1103;SAS_AF=0.0961;AA=T|||;VT=SNP
12	111091810	rs35050631	G	A	100	PASS	AC=78;AF=0.0155751;AN=5008;NS=2504;DP=20212;EAS_AF=0.001;AMR_AF=0.0144;AFR_AF=0.0008;EUR_AF=0.0199;SAS_AF=0.047;AA=G|||;VT=SNP
12	111092532	rs140090110	G	A	100	PASS	AC=14;AF=0.00279553;AN=5008;NS=2504;DP=19656;EAS_AF=0;AMR_AF=0.0029;AFR_AF=0;EUR_AF=0.0099;SAS_AF=0.002;AA=G|||;VT=SNP
12	111093995	rs79439779	G	A	100	PASS	AC=102;AF=0.0203674;AN=5008;NS=2504;DP=20318;EAS_AF=0;AMR_AF=0.0303;AFR_AF=0.0053;EUR_AF=0.0636;SAS_AF=0.0102;AA=G|||;VT=SNP
12	111094454	rs17682012	C	T	100	PASS	AC=592;AF=0.118211;AN=5008;NS=2504;DP=18775;EAS_AF=0.006;AMR_AF=0.0677;AFR_AF=0.2526;EUR_AF=0.1004;SAS_AF=0.1063;AA=c|||;VT=SNP
12	111096388	rs150031259	T	G	100	PASS	AC=51;AF=0.0101837;AN=5008;NS=2504;DP=15949;EAS_AF=0;AMR_AF=0.0216;AFR_AF=0.0038;EUR_AF=0.0219;SAS_AF=0.0092;AA=t|||;VT=SNP
12	111096762	rs55882241	A	G	100	PASS	AC=43;AF=0.00858626;AN=5008;NS=2504;DP=16254;EAS_AF=0;AMR_AF=0.0014;AFR_AF=0.0015;EUR_AF=0.0139;SAS_AF=0.0266;AA=a|||;VT=SNP
12	111097512	rs147728349	C	T	100	PASS	AC=360;AF=0.071885;AN=5008;NS=2504;DP=20956;EAS_AF=0.006;AMR_AF=0.0504;AFR_AF=0.0893;EUR_AF=0.1083;SAS_AF=0.0941;AA=C|||;VT=SNP
12	111097568	rs187660330	A	G	100	PASS	AC=65;AF=0.0129792;AN=5008;NS=2504;DP=19754;EAS_AF=0;AMR_AF=0.0259;AFR_AF=0.0015;EUR_AF=0.0437;SAS_AF=0.001;AA=A|||;VT=SNP
12	111097980	rs148826387	A	G	100	PASS	AC=374;AF=0.0746805;AN=5008;NS=2504;DP=21587;EAS_AF=0.006;AMR_AF=0.0504;AFR_AF=0.09;EUR_AF=0.1083;SAS_AF=0.1074;AA=a|||;VT=SNP
12	111098036	rs12818974	C	T	100	PASS	AC=78;AF=0.0155751;AN=5008;NS=2504;DP=21273;EAS_AF=0.001;AMR_AF=0.0144;AFR_AF=0.0008;EUR_AF=0.0199;SAS_AF=0.047;AA=c|||;VT=SNP
12	111099721	rs73191857	C	T	100	PASS	AC=130;AF=0.0259585;AN=5008;NS=2504;DP=19349;EAS_AF=0;AMR_AF=0.0375;AFR_AF=0.0061;EUR_AF=0.0855;SAS_AF=0.0102;AA=c|||;VT=SNP
12	111100482	rs144780826	C	G	100	PASS	AC=43;AF=0.00858626;AN=5008;NS=2504;DP=19267;EAS_AF=0;AMR_AF=0.013;AFR_AF=0.0023;EUR_AF=0.0199;SAS_AF=0.0112;AA=c|||;VT=SNP
12	111100627	rs73194012	T	C	100	PASS	AC=655;AF=0.130791;AN=5008;NS=2504;DP=19807;EAS_AF=0.006;AMR_AF=0.0778;AFR_AF=0.2882;EUR_AF=0.1183;SAS_AF=0.0971;AA=c|||;VT=SNP
12	111100677	rs73194013	T	C	100	PASS	AC=636;AF=0.126997;AN=5008;NS=2504;DP=18562;EAS_AF=0.006;AMR_AF=0.0706;AFR_AF=0.2867;EUR_AF=0.1093;SAS_AF=0.0941;AA=t|||;VT=SNP
12	111101217	rs112840554	C	T	100	PASS	AC=35;AF=0.00698882;AN=5008;NS=2504;DP=16443;EAS_AF=0;AMR_AF=0.0086;AFR_AF=0.0015;EUR_AF=0.0219;SAS_AF=0.0051;AA=g|||;VT=SNP
12	111101718	rs79682148	A	G	100	PASS	AC=154;AF=0.0307508;AN=5008;NS=2504;DP=17177;EAS_AF=0;AMR_AF=0.0231;AFR_AF=0.084;EUR_AF=0.0109;SAS_AF=0.0164;AA=a|||;VT=SNP
12	111102242	rs77914508	T	C	100	PASS	AC=36;AF=0.0071885;AN=5008;NS=2504;DP=18595;EAS_AF=0;AMR_AF=0.0159;AFR_AF=0.003;EUR_AF=0.0159;SAS_AF=0.0051;AA=T|||;VT=SNP
12	111102574	rs16940933	C	A	100	PASS	AC=636;AF=0.126997;AN=5008;NS=2504;DP=21348;EAS_AF=0.006;AMR_AF=0.0706;AFR_AF=0.2867;EUR_AF=0.1093;SAS_AF=0.0941;AA=C|||;VT=SNP
12	111102627	rs17625767	T	G	100	PASS	AC=374;AF=0.0746805;AN=5008;NS=2504;DP=21075;EAS_AF=0.006;AMR_AF=0.0504;AFR_AF=0.09;EUR_AF=0.1083;SAS_AF=0.1074;AA=T|||;VT=SNP
12	111103669	rs60027620	T	G	100	PASS	AC=659;AF=0.131589;AN=5008;NS=2504;DP=16463;EAS_AF=0.006;AMR_AF=0.0793;AFR_AF=0.2912;EUR_AF=0.1173;SAS_AF=0.0971;AA=t|||;VT=SNP
12	111103989	rs11609953	T	C	100	PASS	AC=126;AF=0.0251597;AN=5008;NS=2504;DP=16003;EAS_AF=0.001;AMR_AF=0.0202;AFR_AF=0.0015;EUR_AF=0.0676;SAS_AF=0.0419;AA=T|||;VT=SNP
12	111103995	rs1814743	G	A	100	PASS	AC=360;AF=0.071885;AN=5008;NS=2504;DP=15406;EAS_AF=0.006;AMR_AF=0.0504;AFR_AF=0.0893;EUR_AF=0.1083;SAS_AF=0.0941;AA=G|||;VT=SNP
12	111104194	rs1814742	C	G	100	PASS	AC=632;AF=0.126198;AN=5008;NS=2504;DP=17273;EAS_AF=0.006;AMR_AF=0.0706;AFR_AF=0.2837;EUR_AF=0.1093;SAS_AF=0.0941;AA=C|||;VT=SNP
12	111104472	rs117650728	C	T	100	PASS	AC=14;AF=0.00279553;AN=5008;NS=2504;DP=17723;EAS_AF=0;AMR_AF=0.0029;AFR_AF=0;EUR_AF=0.0099;SAS_AF=0.002;AA=C|||;VT=SNP
12	111106082	rs7977229	A	G	100	PASS	AC=673;AF=0.134385;AN=5008;NS=2504;DP=20850;EAS_AF=0.006;AMR_AF=0.0793;AFR_AF=0.292;EUR_AF=0.1173;SAS_AF=0.1104;AA=a|||;VT=SNP
12	111106185	rs7955616	T	C	100	PASS	AC=659;AF=0.131589;AN=5008;NS=2504;DP=19066;EAS_AF=0.006;AMR_AF=0.0793;AFR_AF=0.2912;EUR_AF=0.1173;SAS_AF=0.0971;AA=C|||;VT=SNP
12	111106588	rs80216200	C	T	100	PASS	AC=35;AF=0.00698882;AN=5008;NS=2504;DP=20506;EAS_AF=0;AMR_AF=0.0086;AFR_AF=0.0008;EUR_AF=0.0268;SAS_AF=0.001;AA=C|||;VT=SNP
12	111107470	rs16940935	A	G	100	PASS	AC=673;AF=0.134385;AN=5008;NS=2504;DP=21459;EAS_AF=0.006;AMR_AF=0.0793;AFR_AF=0.292;EUR_AF=0.1173;SAS_AF=0.1104;AA=G|||;VT=SNP
12	111108818	rs57320627	A	G	100	PASS	AC=639;AF=0.127596;AN=5008;NS=2504;DP=17596;EAS_AF=0.006;AMR_AF=0.0778;AFR_AF=0.267;EUR_AF=0.1173;SAS_AF=0.1104;AA=G|||;VT=SNP
12	111110763	rs61942632	T	C	100	PASS	AC=551;AF=0.110024;AN=5008;NS=2504;DP=21361;EAS_AF=0.006;AMR_AF=0.3487;AFR_AF=0.0144;EUR_AF=0.2197;SAS_AF=0.0644;AA=T|||;VT=SNP
12	111112098	rs59574270	A	C	100	PASS	AC=654;AF=0.130591;AN=5008;NS=2504;DP=20577;EAS_AF=0.006;AMR_AF=0.0749;AFR_AF=0.2859;EUR_AF=0.1213;SAS_AF=0.0982;AA=C|||;VT=SNP
12	111112319	rs10849903	T	C	100	PASS	AC=1226;AF=0.244808;AN=5008;NS=2504;DP=18628;EAS_AF=0.0655;AMR_AF=0.1225;AFR_AF=0.5635;EUR_AF=0.164;SAS_AF=0.1687;AA=C|||;VT=SNP
12	111113019	rs112147685	T	A	100	PASS	AC=157;AF=0.0313498;AN=5008;NS=2504;DP=18296;EAS_AF=0;AMR_AF=0.0231;AFR_AF=0.0847;EUR_AF=0.0119;SAS_AF=0.0174;AA=T|||;VT=SNP
12	111114942	rs871922	T	C	100	PASS	AC=654;AF=0.130591;AN=5008;NS=2504;DP=18868;EAS_AF=0.006;AMR_AF=0.0749;AFR_AF=0.2867;EUR_AF=0.1203;SAS_AF=0.0982;AA=C|||;VT=SNP
12	111115113	rs871921	G	C	100	PASS	AC=1224;AF=0.244409;AN=5008;NS=2504;DP=20256;EAS_AF=0.0665;AMR_AF=0.121;AFR_AF=0.562;EUR_AF=0.164;SAS_AF=0.1687;AA=C|||;VT=SNP
12	111116651	rs73194015	C	T	100	PASS	AC=360;AF=0.071885;AN=5008;NS=2504;DP=18496;EAS_AF=0.006;AMR_AF=0.0476;AFR_AF=0.0877;EUR_AF=0.1113;SAS_AF=0.0951;AA=C|||;VT=SNP
12	111116655	rs2339524	T	C	100	PASS	AC=1971;AF=0.39357;AN=5008;NS=2504;DP=18654;EAS_AF=0.0714;AMR_AF=0.4856;AFR_AF=0.7224;EUR_AF=0.3797;SAS_AF=0.2301;AA=C|||;VT=SNP
12	111117018	rs55945007	G	A	100	PASS	AC=752;AF=0.15016;AN=5008;NS=2504;DP=19105;EAS_AF=0.0218;AMR_AF=0.0908;AFR_AF=0.2769;EUR_AF=0.1352;SAS_AF=0.1687;AA=G|||;VT=SNP
12	111117285	rs12831873	G	A	100	PASS	AC=150;AF=0.0299521;AN=5008;NS=2504;DP=17398;EAS_AF=0.001;AMR_AF=0.0562;AFR_AF=0.003;EUR_AF=0.0497;SAS_AF=0.0573;AA=G|||;VT=SNP
12	111117931	rs56327628	A	C	100	PASS	AC=625;AF=0.1248;AN=5008;NS=2504;DP=20092;EAS_AF=0.006;AMR_AF=0.0677;AFR_AF=0.2761;EUR_AF=0.1123;SAS_AF=0.0961;AA=A|||;VT=SNP
12	111119631	rs7974047	C	T	100	PASS	AC=539;AF=0.107628;AN=5008;NS=2504;DP=19973;EAS_AF=0.006;AMR_AF=0.0634;AFR_AF=0.2141;EUR_AF=0.1123;SAS_AF=0.0951;AA=C|||;VT=SNP
12	111120747	rs55738592	A	C	100	PASS	AC=702;AF=0.140176;AN=5008;NS=2504;DP=14681;EAS_AF=0.006;AMR_AF=0.0793;AFR_AF=0.32;EUR_AF=0.1213;SAS_AF=0.0982;AA=C|||;VT=SNP
12	111121119	rs1018134	G	A	100	PASS	AC=701;AF=0.139976;AN=5008;NS=2504;DP=20269;EAS_AF=0.006;AMR_AF=0.0793;AFR_AF=0.3192;EUR_AF=0.1213;SAS_AF=0.0982;AA=A|||;VT=SNP
12	111121302	rs1018133	G	C	100	PASS	AC=707;AF=0.141174;AN=5008;NS=2504;DP=20010;EAS_AF=0.006;AMR_AF=0.0793;AFR_AF=0.3238;EUR_AF=0.1213;SAS_AF=0.0982;AA=C|||;VT=SNP
12	111121341	rs77634420	C	T	100	PASS	AC=49;AF=0.00978435;AN=5008;NS=2504;DP=20440;EAS_AF=0;AMR_AF=0.0159;AFR_AF=0.0136;EUR_AF=0.0149;SAS_AF=0.0051;AA=C|||;VT=SNP
12	111121455	rs111630907	T	A	100	PASS	AC=360;AF=0.071885;AN=5008;NS=2504;DP=16470;EAS_AF=0.006;AMR_AF=0.0476;AFR_AF=0.0877;EUR_AF=0.1113;SAS_AF=0.0951;AA=T|||;VT=SNP
12	111122466	rs77048156	C	T	100	PASS	AC=160;AF=0.0319489;AN=5008;NS=2504;DP=19712;EAS_AF=0.0595;AMR_AF=0.0159;AFR_AF=0.0008;EUR_AF=0.0338;SAS_AF=0.0552;AA=C|||;VT=SNP
12	111124809	rs118156615	G	A	100	PASS	AC=35;AF=0.00698882;AN=5008;NS=2504;DP=19775;EAS_AF=0;AMR_AF=0.0043;AFR_AF=0.0008;EUR_AF=0.0298;SAS_AF=0.001;AA=G|||;VT=SNP
12	111125551	rs11065694	G	T	100	PASS	AC=318;AF=0.0634984;AN=5008;NS=2504;DP=18861;EAS_AF=0.0595;AMR_AF=0.0231;AFR_AF=0.1157;EUR_AF=0.0348;SAS_AF=0.0552;AA=G|||;VT=SNP
12	111125774	rs56179460	C	G	100	PASS	AC=361;AF=0.0720847;AN=5008;NS=2504;DP=19403;EAS_AF=0.006;AMR_AF=0.0476;AFR_AF=0.0885;EUR_AF=0.1113;SAS_AF=0.0951;AA=C|||;VT=SNP
12	111126096	rs55752061	G	C	100	PASS	AC=423;AF=0.0844649;AN=5008;NS=2504;DP=20520;EAS_AF=0.006;AMR_AF=0.0591;AFR_AF=0.1203;EUR_AF=0.1203;SAS_AF=0.0982;AA=G|||;VT=SNP
12	111126609	rs28720928	C	T	100	PASS	AC=602;AF=0.120208;AN=5008;NS=2504;DP=11757;EAS_AF=0.0843;AMR_AF=0.0648;AFR_AF=0.1884;EUR_AF=0.1252;SAS_AF=0.0992;AA=T|||;VT=SNP
12	111126636	rs11829358	A	G	100	PASS	AC=655;AF=0.130791;AN=5008;NS=2504;DP=10521;EAS_AF=0.0833;AMR_AF=0.0677;AFR_AF=0.2209;EUR_AF=0.1223;SAS_AF=0.1115;AA=G|||;VT=SNP
12	111127697	rs73194018	G	A	100	PASS	AC=369;AF=0.0736821;AN=5008;NS=2504;DP=16980;EAS_AF=0.005;AMR_AF=0.0476;AFR_AF=0.0961;EUR_AF=0.1103;SAS_AF=0.0951;AA=G|||;VT=SNP
12	111128519	rs146312375	G	A	100	PASS	AC=359;AF=0.0716853;AN=5008;NS=2504;DP=19063;EAS_AF=0.005;AMR_AF=0.0476;AFR_AF=0.0893;EUR_AF=0.1093;SAS_AF=0.0951;AA=G|||;VT=SNP
12	111129042	rs149193446	G	A	100	PASS	AC=43;AF=0.00858626;AN=5008;NS=2504;DP=16362;EAS_AF=0;AMR_AF=0.0216;AFR_AF=0.0015;EUR_AF=0.0159;SAS_AF=0.0102;AA=G|||;VT=SNP
12	111129390	rs184063786	C	G	100	PASS	AC=18;AF=0.00359425;AN=5008;NS=2504;DP=18353;EAS_AF=0;AMR_AF=0.0029;AFR_AF=0;EUR_AF=0.0119;SAS_AF=0.0041;AA=C|||;VT=SNP
12	111129865	rs79248018	A	G	100	PASS	AC=35;AF=0.00698882;AN=5008;NS=2504;DP=22741;EAS_AF=0;AMR_AF=0.0173;AFR_AF=0.0023;EUR_AF=0.0149;SAS_AF=0.0051;AA=A|||;VT=SNP
12	111130398	rs56166205	G	A	100	PASS	AC=410;AF=0.081869;AN=5008;NS=2504;DP=16070;EAS_AF=0.005;AMR_AF=0.0504;AFR_AF=0.1256;EUR_AF=0.1103;SAS_AF=0.0951;AA=g|||;VT=SNP
12	111131192	rs142080176	A	G	100	PASS	AC=22;AF=0.00439297;AN=5008;NS=2504;DP=14482;EAS_AF=0;AMR_AF=0.0029;AFR_AF=0;EUR_AF=0.0179;SAS_AF=0.002;AA=A|||;VT=SNP
12	111131366	rs73194020	G	A	100	PASS	AC=410;AF=0.081869;AN=5008;NS=2504;DP=16627;EAS_AF=0.005;AMR_AF=0.0504;AFR_AF=0.1256;EUR_AF=0.1103;SAS_AF=0.0951;AA=G|||;VT=SNP
12	111131893	rs73194021	G	A	100	PASS	AC=403;AF=0.0804712;AN=5008;NS=2504;DP=18687;EAS_AF=0.005;AMR_AF=0.0504;AFR_AF=0.121;EUR_AF=0.1103;SAS_AF=0.0941;AA=G|||;VT=SNP
12	111133535	rs80044246	C	A	100	PASS	AC=713;AF=0.142372;AN=5008;NS=2504;DP=19225;EAS_AF=0.005;AMR_AF=0.0778;AFR_AF=0.3306;EUR_AF=0.1203;SAS_AF=0.0982;AA=-|||;VT=SNP
12	111136459	rs16940950	A	G	100	PASS	AC=713;AF=0.142372;AN=5008;NS=2504;DP=19024;EAS_AF=0.005;AMR_AF=0.0778;AFR_AF=0.3306;EUR_AF=0.1213;SAS_AF=0.0971;AA=G|||;VT=SNP
12	111137628	rs73194022	A	G	100	PASS	AC=131;AF=0.0261581;AN=5008;NS=2504;DP=21429;EAS_AF=0;AMR_AF=0.0375;AFR_AF=0.0061;EUR_AF=0.0865;SAS_AF=0.0102;AA=A|||;VT=SNP
12	111137940	rs73194023	G	A	100	PASS	AC=223;AF=0.0445288;AN=5008;NS=2504;DP=22852;EAS_AF=0.005;AMR_AF=0.0389;AFR_AF=0.0083;EUR_AF=0.1074;SAS_AF=0.0736;AA=G|||;VT=SNP
12	111138160	rs11065698	A	T	100	PASS	AC=258;AF=0.0515176;AN=5008;NS=2504;DP=18310;EAS_AF=0.001;AMR_AF=0.0836;AFR_AF=0.0023;EUR_AF=0.161;SAS_AF=0.0348;AA=A|||;VT=SNP
12	111138558	rs7968913	C	T	100	PASS	AC=422;AF=0.0842652;AN=5008;NS=2504;DP=18473;EAS_AF=0.005;AMR_AF=0.0533;AFR_AF=0.1316;EUR_AF=0.1133;SAS_AF=0.0941;AA=C|||;VT=SNP
12	111139070	rs16940954	A	G	100	PASS	AC=311;AF=0.0621006;AN=5008;NS=2504;DP=20127;EAS_AF=0.0585;AMR_AF=0.0231;AFR_AF=0.1127;EUR_AF=0.0348;SAS_AF=0.0532;AA=A|||;VT=SNP
12	111139441	rs56989228	C	T	100	PASS	AC=713;AF=0.142372;AN=5008;NS=2504;DP=17301;EAS_AF=0.005;AMR_AF=0.0778;AFR_AF=0.3306;EUR_AF=0.1213;SAS_AF=0.0971;AA=C|||;VT=SNP
12	111140219	rs73194026	G	T	100	PASS	AC=713;AF=0.142372;AN=5008;NS=2504;DP=16014;EAS_AF=0.005;AMR_AF=0.0778;AFR_AF=0.3306;EUR_AF=0.1213;SAS_AF=0.0971;AA=T|||;VT=SNP
12	111140321	rs113511140	T	C	100	PASS	AC=419;AF=0.0836661;AN=5008;NS=2504;DP=13773;EAS_AF=0.005;AMR_AF=0.0504;AFR_AF=0.1316;EUR_AF=0.1123;SAS_AF=0.0941;AA=T|||;VT=SNP
12	111140401	rs145480052	C	T	100	PASS	AC=522;AF=0.104233;AN=5008;NS=2504;DP=13421;EAS_AF=0.006;AMR_AF=0.0605;AFR_AF=0.1952;EUR_AF=0.1203;SAS_AF=0.0971;AA=C|||;VT=SNP
12	111141490	rs11065699	C	T	100	PASS	AC=47;AF=0.00938498;AN=5008;NS=2504;DP=13342;EAS_AF=0;AMR_AF=0.0202;AFR_AF=0.0015;EUR_AF=0.0298;SAS_AF=0.001;AA=C|||;VT=SNP
12	111142793	rs55948838	C	T	100	PASS	AC=791;AF=0.157947;AN=5008;NS=2504;DP=18596;EAS_AF=0.005;AMR_AF=0.0879;AFR_AF=0.3707;EUR_AF=0.1243;SAS_AF=0.1125;AA=C|||;VT=SNP
12	111142855	rs61440260	G	T	100	PASS	AC=794;AF=0.158546;AN=5008;NS=2504;DP=19095;EAS_AF=0.005;AMR_AF=0.0879;AFR_AF=0.3729;EUR_AF=0.1243;SAS_AF=0.1125;AA=G|||;VT=SNP
12	111143796	rs140163879	G	C	100	PASS	AC=52;AF=0.0103834;AN=5008;NS=2504;DP=15598;EAS_AF=0.001;AMR_AF=0.0058;AFR_AF=0;EUR_AF=0.0189;SAS_AF=0.0286;AA=G|||;VT=SNP
12	111144317	rs73194027	C	A	100	PASS	AC=427;AF=0.0852636;AN=5008;NS=2504;DP=11892;EAS_AF=0.005;AMR_AF=0.0519;AFR_AF=0.1369;EUR_AF=0.1123;SAS_AF=0.0941;AA=C|||;VT=SNP
12	111144760	rs11065701	G	A	100	PASS	AC=257;AF=0.0513179;AN=5008;NS=2504;DP=18386;EAS_AF=0.001;AMR_AF=0.0836;AFR_AF=0.0023;EUR_AF=0.16;SAS_AF=0.0348;AA=G|||;VT=SNP
12	111146978	rs149392358	G	A	100	PASS	AC=39;AF=0.00778754;AN=5008;NS=2504;DP=18787;EAS_AF=0;AMR_AF=0.0072;AFR_AF=0.0015;EUR_AF=0.0189;SAS_AF=0.0133;AA=G|||;VT=SNP
12	111147458	rs373097791	C	T	100	PASS	AC=15;AF=0.00299521;AN=5008;NS=2504;DP=13745;EAS_AF=0;AMR_AF=0.0029;AFR_AF=0;EUR_AF=0.0089;SAS_AF=0.0041;AA=C|||;VT=SNP
12	111147643	rs112599609	C	T	100	PASS	AC=426;AF=0.0850639;AN=5008;NS=2504;DP=12308;EAS_AF=0.005;AMR_AF=0.0504;AFR_AF=0.1369;EUR_AF=0.1123;SAS_AF=0.0941;AA=C|||;VT=SNP
12	111148799	rs149924393	G	A	100	PASS	AC=39;AF=0.00778754;AN=5008;NS=2504;DP=13072;EAS_AF=0;AMR_AF=0.0159;AFR_AF=0.003;EUR_AF=0.0149;SAS_AF=0.0092;AA=G|||;VT=SNP
12	111149160	rs77315090	C	G	100	PASS	AC=24;AF=0.00479233;AN=5008;NS=2504;DP=13520;EAS_AF=0;AMR_AF=0.0043;AFR_AF=0;EUR_AF=0.0159;SAS_AF=0.0051;AA=C|||;VT=SNP
12	111149250	rs75615368	A	G	100	PASS	AC=374;AF=0.0746805;AN=5008;NS=2504;DP=16303;EAS_AF=0.0585;AMR_AF=0.0317;AFR_AF=0.152;EUR_AF=0.0398;SAS_AF=0.0532;AA=A|||;VT=SNP
12	111150302	rs111354540	A	G	100	PASS	AC=428;AF=0.0854633;AN=5008;NS=2504;DP=12276;EAS_AF=0.005;AMR_AF=0.0533;AFR_AF=0.1369;EUR_AF=0.1123;SAS_AF=0.0941;AA=A|||;VT=SNP
12	111150655	rs9669771	A	T	100	PASS	AC=543;AF=0.108427;AN=5008;NS=2504;DP=13351;EAS_AF=0.005;AMR_AF=0.0634;AFR_AF=0.2103;EUR_AF=0.1203;SAS_AF=0.0971;AA=T|||;VT=SNP
12	111152516	rs145697543	C	T	100	PASS	AC=428;AF=0.0854633;AN=5008;NS=2504;DP=15761;EAS_AF=0.005;AMR_AF=0.0519;AFR_AF=0.1369;EUR_AF=0.1123;SAS_AF=0.0951;AA=C|||;VT=SNP
12	111152517	rs58814974	A	G	100	PASS	AC=793;AF=0.158347;AN=5008;NS=2504;DP=15815;EAS_AF=0.005;AMR_AF=0.0908;AFR_AF=0.3699;EUR_AF=0.1243;SAS_AF=0.1135;AA=a|||;VT=SNP
12	111154197	rs79104860	G	A	100	PASS	AC=374;AF=0.0746805;AN=5008;NS=2504;DP=15280;EAS_AF=0.005;AMR_AF=0.0476;AFR_AF=0.0998;EUR_AF=0.1113;SAS_AF=0.0941;AA=G|||;VT=SNP
12	111154626	rs17682444	G	A	100	PASS	AC=428;AF=0.0854633;AN=5008;NS=2504;DP=21728;EAS_AF=0.005;AMR_AF=0.0504;AFR_AF=0.1384;EUR_AF=0.1123;SAS_AF=0.0941;AA=G|||;VT=SNP
12	111154788	rs17682482	C	G	100	PASS	AC=374;AF=0.0746805;AN=5008;NS=2504;DP=21975;EAS_AF=0.005;AMR_AF=0.0476;AFR_AF=0.0998;EUR_AF=0.1113;SAS_AF=0.0941;AA=C|||;VT=SNP
12	111155321	rs118122911	C	G	100	PASS	AC=374;AF=0.0746805;AN=5008;NS=2504;DP=18629;EAS_AF=0.0585;AMR_AF=0.0317;AFR_AF=0.1528;EUR_AF=0.0388;SAS_AF=0.0532;AA=C|||;VT=SNP
12	111155491	rs57865940	A	G	100	PASS	AC=802;AF=0.160144;AN=5008;NS=2504;DP=18859;EAS_AF=0.005;AMR_AF=0.0893;AFR_AF=0.3782;EUR_AF=0.1243;SAS_AF=0.1125;AA=A|||;VT=SNP
12	111155531	rs11065706	T	C	100	PASS	AC=643;AF=0.128395;AN=5008;NS=2504;DP=19326;EAS_AF=0.005;AMR_AF=0.3588;AFR_AF=0.0802;EUR_AF=0.2177;SAS_AF=0.0654;AA=T|||;VT=SNP
12	111155947	rs10774603	C	T	100	PASS	AC=1924;AF=0.384185;AN=5008;NS=2504;DP=23434;EAS_AF=0.0665;AMR_AF=0.4841;AFR_AF=0.6906;EUR_AF=0.3797;SAS_AF=0.2311;AA=T|||;VT=SNP
12	111156008	rs17682644	C	T	100	PASS	AC=426;AF=0.0850639;AN=5008;NS=2504;DP=23679;EAS_AF=0.005;AMR_AF=0.0504;AFR_AF=0.1369;EUR_AF=0.1123;SAS_AF=0.0941;AA=C|||;VT=SNP
12	111156829	rs79986271	A	C	100	PASS	AC=313;AF=0.0625;AN=5008;NS=2504;DP=21886;EAS_AF=0.0585;AMR_AF=0.0231;AFR_AF=0.115;EUR_AF=0.0338;SAS_AF=0.0532;AA=A|||;VT=SNP
12	111158161	rs1050587	T	C	100	PASS	AC=802;AF=0.160144;AN=5008;NS=2504;DP=18906;EAS_AF=0.005;AMR_AF=0.0893;AFR_AF=0.3782;EUR_AF=0.1243;SAS_AF=0.1125;AA=C|||;VT=SNP
12	111158582	rs76017463	T	C	100	PASS	AC=20;AF=0.00399361;AN=5008;NS=2504;DP=18711;EAS_AF=0;AMR_AF=0.0115;AFR_AF=0.0008;EUR_AF=0.0109;SAS_AF=0;AA=T|||;VT=SNP
12	111160003	rs1973505	G	A	100	PASS	AC=1176;AF=0.234824;AN=5008;NS=2504;DP=19020;EAS_AF=0.0635;AMR_AF=0.121;AFR_AF=0.5303;EUR_AF=0.164;SAS_AF=0.1656;AA=A|||;VT=SNP;EX_TARGET
12	111162182	rs73194032	G	A	100	PASS	AC=801;AF=0.159944;AN=5008;NS=2504;DP=15331;EAS_AF=0.005;AMR_AF=0.0893;AFR_AF=0.3775;EUR_AF=0.1243;SAS_AF=0.1125;AA=A|||;VT=SNP
12	111163204	rs34378671	C	T	100	PASS	AC=801;AF=0.159944;AN=5008;NS=2504;DP=20235;EAS_AF=0.005;AMR_AF=0.0893;AFR_AF=0.3775;EUR_AF=0.1243;SAS_AF=0.1125;AA=T|||;VT=SNP
12	111163621	rs150382617	C	T	100	PASS	AC=16;AF=0.00319489;AN=5008;NS=2504;DP=19214;EAS_AF=0;AMR_AF=0.0058;AFR_AF=0;EUR_AF=0.0109;SAS_AF=0.001;AA=C|||;VT=SNP
12	111163712	rs7136166	T	C	100	PASS	AC=4279;AF=0.854433;AN=5008;NS=2504;DP=17736;EAS_AF=0.6339;AMR_AF=0.9121;AFR_AF=0.9947;EUR_AF=0.9225;SAS_AF=0.7812;AA=C|||;VT=SNP
12	111164237	rs7960552	T	C	100	PASS	AC=1930;AF=0.385383;AN=5008;NS=2504;DP=18904;EAS_AF=0.0685;AMR_AF=0.4841;AFR_AF=0.6929;EUR_AF=0.3807;SAS_AF=0.2311;AA=C|||;VT=SNP
12	111164369	rs7960749	T	C	100	PASS	AC=801;AF=0.159944;AN=5008;NS=2504;DP=19157;EAS_AF=0.005;AMR_AF=0.0893;AFR_AF=0.3775;EUR_AF=0.1243;SAS_AF=0.1125;AA=C|||;VT=SNP
12	111164408	rs7967408	A	C	100	PASS	AC=801;AF=0.159944;AN=5008;NS=2504;DP=18998;EAS_AF=0.005;AMR_AF=0.0893;AFR_AF=0.3775;EUR_AF=0.1243;SAS_AF=0.1125;AA=C|||;VT=SNP
12	111164415	rs7960761	T	C	100	PASS	AC=536;AF=0.107029;AN=5008;NS=2504;DP=19264;EAS_AF=0.005;AMR_AF=0.062;AFR_AF=0.2057;EUR_AF=0.1203;SAS_AF=0.0971;AA=T|||;VT=SNP
12	111164790	rs11833225	G	T	100	PASS	AC=1930;AF=0.385383;AN=5008;NS=2504;DP=17429;EAS_AF=0.0685;AMR_AF=0.4841;AFR_AF=0.6929;EUR_AF=0.3807;SAS_AF=0.2311;AA=T|||;VT=SNP
12	111164875	rs55845219	C	T	100	PASS	AC=427;AF=0.0852636;AN=5008;NS=2504;DP=18895;EAS_AF=0.005;AMR_AF=0.0504;AFR_AF=0.1377;EUR_AF=0.1123;SAS_AF=0.0941;AA=C|||;VT=SNP
12	111164891	rs117267468	C	T	100	PASS	AC=42;AF=0.00838658;AN=5008;NS=2504;DP=18582;EAS_AF=0;AMR_AF=0.0216;AFR_AF=0.0015;EUR_AF=0.0149;SAS_AF=0.0102;AA=C|||;VT=SNP
12	111164920	rs55661717	A	G	100	PASS	AC=3520;AF=0.702875;AN=5008;NS=2504;DP=18702;EAS_AF=0.5982;AMR_AF=0.7536;AFR_AF=0.8805;EUR_AF=0.7853;SAS_AF=0.4499;AA=G|||;VT=SNP
12	111164963	rs56339227	T	C	100	PASS	AC=801;AF=0.159944;AN=5008;NS=2504;DP=20555;EAS_AF=0.005;AMR_AF=0.0893;AFR_AF=0.3775;EUR_AF=0.1243;SAS_AF=0.1125;AA=C|||;VT=SNP
12	111165115	rs16940970	C	T	100	PASS	AC=729;AF=0.145567;AN=5008;NS=2504;DP=19809;EAS_AF=0.005;AMR_AF=0.3631;AFR_AF=0.1437;EUR_AF=0.2167;SAS_AF=0.0654;AA=C|||;VT=SNP
12	111165300	rs138180466	G	A	100	PASS	AC=10;AF=0.00199681;AN=5008;NS=2504;DP=16583;EAS_AF=0;AMR_AF=0.0029;AFR_AF=0.0008;EUR_AF=0.007;SAS_AF=0;AA=G|||;VT=SNP
12	111165793	rs73194035	A	G	100	PASS	AC=170;AF=0.0339457;AN=5008;NS=2504;DP=17499;EAS_AF=0;AMR_AF=0.0389;AFR_AF=0.0068;EUR_AF=0.0974;SAS_AF=0.0368;AA=A|||;VT=SNP
12	111165801	rs117016336	T	A	100	PASS	AC=23;AF=0.00459265;AN=5008;NS=2504;DP=17869;EAS_AF=0;AMR_AF=0.0115;AFR_AF=0.0023;EUR_AF=0.0119;SAS_AF=0;AA=T|||;VT=SNP
12	111165927	rs7132651	A	G	100	PASS	AC=3537;AF=0.70627;AN=5008;NS=2504;DP=15928;EAS_AF=0.6151;AMR_AF=0.7536;AFR_AF=0.8805;EUR_AF=0.7853;SAS_AF=0.4499;AA=G|||;VT=SNP
12	111166190	rs7298249	G	A	100	PASS	AC=729;AF=0.145567;AN=5008;NS=2504;DP=12327;EAS_AF=0.005;AMR_AF=0.3631;AFR_AF=0.1437;EUR_AF=0.2167;SAS_AF=0.0654;AA=G|||;VT=SNP
12	111167266	rs61942637	G	A	100	PASS	AC=557;AF=0.111222;AN=5008;NS=2504;DP=17178;EAS_AF=0.005;AMR_AF=0.353;AFR_AF=0.0144;EUR_AF=0.2217;SAS_AF=0.0665;AA=G|||;VT=SNP
12	111168170	rs75838694	C	A	100	PASS	AC=374;AF=0.0746805;AN=5008;NS=2504;DP=18082;EAS_AF=0.0585;AMR_AF=0.0317;AFR_AF=0.1528;EUR_AF=0.0388;SAS_AF=0.0532;AA=C|||;VT=SNP
12	111168743	rs10774604	C	T	100	PASS	AC=4281;AF=0.854832;AN=5008;NS=2504;DP=20431;EAS_AF=0.6419;AMR_AF=0.9107;AFR_AF=0.9947;EUR_AF=0.9205;SAS_AF=0.7781;AA=T|||;VT=SNP
12	111169374	rs55728229	T	A	100	PASS	AC=641;AF=0.127995;AN=5008;NS=2504;DP=17760;EAS_AF=0.005;AMR_AF=0.0706;AFR_AF=0.2648;EUR_AF=0.1342;SAS_AF=0.1043;AA=A|||;VT=SNP
12	111170903	rs7301623	T	C	100	PASS	AC=801;AF=0.159944;AN=5008;NS=2504;DP=19621;EAS_AF=0.005;AMR_AF=0.0893;AFR_AF=0.3775;EUR_AF=0.1243;SAS_AF=0.1125;AA=C|||;VT=SNP
12	111171026	rs7301769	T	C	100	PASS	AC=801;AF=0.159944;AN=5008;NS=2504;DP=17669;EAS_AF=0.005;AMR_AF=0.0893;AFR_AF=0.3775;EUR_AF=0.1243;SAS_AF=0.1125;AA=C|||;VT=SNP
12	111171342	rs7967363	T	G	100	PASS	AC=374;AF=0.0746805;AN=5008;NS=2504;DP=19817;EAS_AF=0.0585;AMR_AF=0.0317;AFR_AF=0.1528;EUR_AF=0.0388;SAS_AF=0.0532;AA=T|||;VT=SNP
12	111171493	rs112148402	T	C	100	PASS	AC=543;AF=0.108427;AN=5008;NS=2504;DP=16099;EAS_AF=0.005;AMR_AF=0.0634;AFR_AF=0.2103;EUR_AF=0.1203;SAS_AF=0.0971;AA=C|||;VT=SNP
12	111172256	rs12305489	A	C	100	PASS	AC=1928;AF=0.384984;AN=5008;NS=2504;DP=16308;EAS_AF=0.0685;AMR_AF=0.4841;AFR_AF=0.6914;EUR_AF=0.3807;SAS_AF=0.2311;AA=C|||;VT=SNP
12	111172339	rs73194038	G	T	100	PASS	AC=427;AF=0.0852636;AN=5008;NS=2504;DP=15241;EAS_AF=0.005;AMR_AF=0.0504;AFR_AF=0.1377;EUR_AF=0.1123;SAS_AF=0.0941;AA=G|||;VT=SNP
12	111173522	rs472007	A	G	100	PASS	AC=1927;AF=0.384784;AN=5008;NS=2504;DP=20175;EAS_AF=0.0685;AMR_AF=0.4841;AFR_AF=0.6914;EUR_AF=0.3797;SAS_AF=0.2311;AA=G|||;VT=SNP
12	111173587	rs605266	C	T	100	PASS	AC=671;AF=0.133986;AN=5008;NS=2504;DP=19315;EAS_AF=0.005;AMR_AF=0.3588;AFR_AF=0.1021;EUR_AF=0.2167;SAS_AF=0.0654;AA=C|||;VT=SNP
12	111174516	rs56386451	A	G	100	PASS	AC=426;AF=0.0850639;AN=5008;NS=2504;DP=17053;EAS_AF=0.005;AMR_AF=0.0504;AFR_AF=0.1369;EUR_AF=0.1123;SAS_AF=0.0941;AA=A|||;VT=SNP
12	111174932	rs79397529	T	C	100	PASS	AC=52;AF=0.0103834;AN=5008;NS=2504;DP=18267;EAS_AF=0.001;AMR_AF=0.0058;AFR_AF=0;EUR_AF=0.0189;SAS_AF=0.0286;AA=T|||;VT=SNP
12	111176213	rs1107652	T	C	100	PASS	AC=801;AF=0.159944;AN=5008;NS=2504;DP=22398;EAS_AF=0.005;AMR_AF=0.0893;AFR_AF=0.3775;EUR_AF=0.1243;SAS_AF=0.1125;AA=C|||;VT=SNP
12	111176494	rs4073472	A	G	100	PASS	AC=536;AF=0.107029;AN=5008;NS=2504;DP=20900;EAS_AF=0.005;AMR_AF=0.062;AFR_AF=0.2057;EUR_AF=0.1203;SAS_AF=0.0971;AA=A|||;VT=SNP
12	111176632	rs77746180	T	C	100	PASS	AC=52;AF=0.0103834;AN=5008;NS=2504;DP=20809;EAS_AF=0.001;AMR_AF=0.0058;AFR_AF=0;EUR_AF=0.0189;SAS_AF=0.0286;AA=T|||;VT=SNP
12	111178304	rs75786650	A	G	100	PASS	AC=52;AF=0.0103834;AN=5008;NS=2504;DP=13951;EAS_AF=0.001;AMR_AF=0.0058;AFR_AF=0;EUR_AF=0.0189;SAS_AF=0.0286;AA=A|||;VT=SNP
12	111179153	rs73194039	C	T	100	PASS	AC=426;AF=0.0850639;AN=5008;NS=2504;DP=19516;EAS_AF=0.005;AMR_AF=0.0504;AFR_AF=0.1369;EUR_AF=0.1123;SAS_AF=0.0941;AA=C|||;VT=SNP
12	111181106	rs73194040	C	T	100	PASS	AC=684;AF=0.136581;AN=5008;NS=2504;DP=12849;EAS_AF=0.005;AMR_AF=0.0749;AFR_AF=0.2965;EUR_AF=0.1243;SAS_AF=0.1125;AA=T|||;VT=SNP
12	111181785	rs57488849	C	T	100	PASS	AC=531;AF=0.10603;AN=5008;NS=2504;DP=20147;EAS_AF=0.005;AMR_AF=0.062;AFR_AF=0.2012;EUR_AF=0.1213;SAS_AF=0.0971;AA=C|||;VT=SNP
12	111182883	rs117787068	T	C	100	PASS	AC=14;AF=0.00279553;AN=5008;NS=2504;DP=20458;EAS_AF=0;AMR_AF=0.0029;AFR_AF=0;EUR_AF=0.0099;SAS_AF=0.002;AA=T|||;VT=SNP
12	111184850	rs61942639	T	C	100	PASS	AC=1955;AF=0.390375;AN=5008;NS=2504;DP=13068;EAS_AF=0.0704;AMR_AF=0.5014;AFR_AF=0.6861;EUR_AF=0.3827;SAS_AF=0.2495;AA=C|||;VT=SNP
12	111185391	rs9706102	A	G	100	PASS	AC=661;AF=0.131989;AN=5008;NS=2504;DP=18693;EAS_AF=0.005;AMR_AF=0.0735;AFR_AF=0.2738;EUR_AF=0.1332;SAS_AF=0.1115;AA=G|||;VT=SNP
12	111185692	rs139103060	G	T	100	PASS	AC=414;AF=0.0826677;AN=5008;NS=2504;DP=14948;EAS_AF=0.005;AMR_AF=0.0504;AFR_AF=0.1271;EUR_AF=0.1143;SAS_AF=0.093;AA=G|||;VT=SNP
12	111186767	rs113045410	G	C	100	PASS	AC=660;AF=0.131789;AN=5008;NS=2504;DP=18778;EAS_AF=0.005;AMR_AF=0.0735;AFR_AF=0.2731;EUR_AF=0.1332;SAS_AF=0.1115;AA=g|||;VT=SNP
12	111188067	rs11065711	C	T	100	PASS	AC=3825;AF=0.763778;AN=5008;NS=2504;DP=9699;EAS_AF=0.627;AMR_AF=0.7954;AFR_AF=0.9735;EUR_AF=0.8101;SAS_AF=0.5511;AA=N|||;VT=SNP
12	111188337	rs9795913	A	G	100	PASS	AC=4979;AF=0.994209;AN=5008;NS=2504;DP=17255;EAS_AF=1;AMR_AF=0.987;AFR_AF=1;EUR_AF=0.9871;SAS_AF=0.9928;AA=G|||;VT=SNP
12	111188456	rs36125392	T	A	100	PASS	AC=74;AF=0.0147764;AN=5008;NS=2504;DP=16450;EAS_AF=0.001;AMR_AF=0.0115;AFR_AF=0.0008;EUR_AF=0.0189;SAS_AF=0.046;AA=T|||;VT=SNP
12	111188782	rs73194043	G	A	100	PASS	AC=660;AF=0.131789;AN=5008;NS=2504;DP=19803;EAS_AF=0.005;AMR_AF=0.0735;AFR_AF=0.2731;EUR_AF=0.1332;SAS_AF=0.1115;AA=A|||;VT=SNP
12	111189251	rs55885633	C	T	100	PASS	AC=520;AF=0.103834;AN=5008;NS=2504;DP=19634;EAS_AF=0.0089;AMR_AF=0.0591;AFR_AF=0.1793;EUR_AF=0.1252;SAS_AF=0.1094;AA=C|||;VT=SNP
12	111189543	rs10161511	T	G	100	PASS	AC=3535;AF=0.705871;AN=5008;NS=2504;DP=19209;EAS_AF=0.6062;AMR_AF=0.7709;AFR_AF=0.8699;EUR_AF=0.7913;SAS_AF=0.453;AA=G|||;VT=SNP
12	111189803	rs147679032	A	G	100	PASS	AC=17;AF=0.00339457;AN=5008;NS=2504;DP=16960;EAS_AF=0;AMR_AF=0.0058;AFR_AF=0.0008;EUR_AF=0.0089;SAS_AF=0.0031;AA=A|||;VT=SNP
12	111191665	rs73194046	A	G	100	PASS	AC=660;AF=0.131789;AN=5008;NS=2504;DP=12431;EAS_AF=0.005;AMR_AF=0.0735;AFR_AF=0.2731;EUR_AF=0.1332;SAS_AF=0.1115;AA=g|||;VT=SNP
12	111191926	rs73194047	G	A	100	PASS	AC=660;AF=0.131789;AN=5008;NS=2504;DP=19481;EAS_AF=0.005;AMR_AF=0.0735;AFR_AF=0.2731;EUR_AF=0.1332;SAS_AF=0.1115;AA=A|||;VT=SNP
12	111192965	rs117544145	C	G	100	PASS	AC=14;AF=0.00279553;AN=5008;NS=2504;DP=18787;EAS_AF=0;AMR_AF=0.0029;AFR_AF=0;EUR_AF=0.0099;SAS_AF=0.002;AA=C|||;VT=SNP
12	111193499	rs10400410	G	A	100	PASS	AC=513;AF=0.102436;AN=5008;NS=2504;DP=19180;EAS_AF=0.005;AMR_AF=0.0605;AFR_AF=0.177;EUR_AF=0.1252;SAS_AF=0.1084;AA=G|||;VT=SNP
12	111193578	rs77338498	G	A	100	PASS	AC=129;AF=0.0257588;AN=5008;NS=2504;DP=19911;EAS_AF=0;AMR_AF=0.1369;AFR_AF=0.0008;EUR_AF=0.0258;SAS_AF=0.0072;AA=G|||;VT=SNP
12	111193858	rs12582139	A	T	100	PASS	AC=341;AF=0.0680911;AN=5008;NS=2504;DP=13457;EAS_AF=0.0585;AMR_AF=0.0346;AFR_AF=0.1256;EUR_AF=0.0368;SAS_AF=0.0562;AA=A|||;VT=SNP
12	111195158	rs9706438	A	G	100	PASS	AC=659;AF=0.131589;AN=5008;NS=2504;DP=15710;EAS_AF=0.005;AMR_AF=0.0735;AFR_AF=0.2731;EUR_AF=0.1322;SAS_AF=0.1115;AA=G|||;VT=SNP
12	111195410	rs12300445	G	C	100	PASS	AC=659;AF=0.131589;AN=5008;NS=2504;DP=17519;EAS_AF=0.005;AMR_AF=0.3703;AFR_AF=0.0862;EUR_AF=0.2177;SAS_AF=0.0654;AA=G|||;VT=SNP
12	111196156	rs9300315	A	G	100	PASS	AC=617;AF=0.123203;AN=5008;NS=2504;DP=21410;EAS_AF=0.005;AMR_AF=0.0706;AFR_AF=0.2428;EUR_AF=0.1322;SAS_AF=0.1115;AA=G|||;VT=SNP
12	111196204	rs9300316	T	C	100	PASS	AC=536;AF=0.107029;AN=5008;NS=2504;DP=22483;EAS_AF=0.005;AMR_AF=0.0648;AFR_AF=0.1846;EUR_AF=0.1322;SAS_AF=0.1115;AA=T|||;VT=SNP
12	111197706	rs151242247	C	T	100	PASS	AC=366;AF=0.0730831;AN=5008;NS=2504;DP=15605;EAS_AF=0.005;AMR_AF=0.0476;AFR_AF=0.093;EUR_AF=0.1133;SAS_AF=0.093;AA=C|||;VT=SNP
12	111198309	rs12231451	C	T	100	PASS	AC=1395;AF=0.278554;AN=5008;NS=2504;DP=20290;EAS_AF=0.5407;AMR_AF=0.2594;AFR_AF=0.053;EUR_AF=0.3976;SAS_AF=0.2045;AA=c|||;VT=SNP
12	111198576	rs11830452	A	T	100	PASS	AC=658;AF=0.13139;AN=5008;NS=2504;DP=17695;EAS_AF=0.005;AMR_AF=0.0735;AFR_AF=0.2716;EUR_AF=0.1332;SAS_AF=0.1115;AA=T|||;VT=SNP
12	111199274	rs11611780	G	C	100	PASS	AC=825;AF=0.164736;AN=5008;NS=2504;DP=16245;EAS_AF=0.005;AMR_AF=0.3847;AFR_AF=0.171;EUR_AF=0.2376;SAS_AF=0.09;AA=G|||;VT=SNP
12	111199556	rs9669740	C	A	100	PASS	AC=365;AF=0.0728834;AN=5008;NS=2504;DP=16987;EAS_AF=0.005;AMR_AF=0.0476;AFR_AF=0.0923;EUR_AF=0.1133;SAS_AF=0.093;AA=C|||;VT=SNP
12	111199943	rs114368233	C	T	100	PASS	AC=346;AF=0.0690895;AN=5008;NS=2504;DP=13169;EAS_AF=0.0595;AMR_AF=0.0346;AFR_AF=0.1248;EUR_AF=0.0417;SAS_AF=0.0562;AA=c|||;VT=SNP
12	111200087	rs113618162	C	T	100	PASS	AC=515;AF=0.102835;AN=5008;NS=2504;DP=13631;EAS_AF=0.005;AMR_AF=0.0591;AFR_AF=0.1793;EUR_AF=0.1252;SAS_AF=0.1084;AA=C|||;VT=SNP
12	111200634	rs73194050	T	C	100	PASS	AC=663;AF=0.132388;AN=5008;NS=2504;DP=18550;EAS_AF=0.005;AMR_AF=0.0735;AFR_AF=0.2746;EUR_AF=0.1332;SAS_AF=0.1125;AA=C|||;VT=SNP
12	111200637	rs9668929	G	A	100	PASS	AC=3841;AF=0.766973;AN=5008;NS=2504;DP=18383;EAS_AF=0.629;AMR_AF=0.804;AFR_AF=0.9743;EUR_AF=0.8151;SAS_AF=0.5532;AA=A|||;VT=SNP
12	111200724	rs117446677	C	G	100	PASS	AC=34;AF=0.00678914;AN=5008;NS=2504;DP=17721;EAS_AF=0;AMR_AF=0.0187;AFR_AF=0;EUR_AF=0.0199;SAS_AF=0.001;AA=C|||;VT=SNP
12	111201646	rs881961	C	T	100	PASS	AC=516;AF=0.103035;AN=5008;NS=2504;DP=16848;EAS_AF=0.005;AMR_AF=0.0591;AFR_AF=0.1793;EUR_AF=0.1262;SAS_AF=0.1084;AA=C|||;VT=SNP
12	111204031	rs74869743	T	C	100	PASS	AC=679;AF=0.135583;AN=5008;NS=2504;DP=18555;EAS_AF=0.005;AMR_AF=0.0735;AFR_AF=0.2874;EUR_AF=0.1332;SAS_AF=0.1115;AA=C|||;VT=SNP
12	111204186	rs73194051	T	C	100	PASS	AC=559;AF=0.111621;AN=5008;NS=2504;DP=21831;EAS_AF=0.005;AMR_AF=0.0663;AFR_AF=0.2005;EUR_AF=0.1332;SAS_AF=0.1115;AA=T|||;VT=SNP
12	111204765	rs141918241	A	T	100	PASS	AC=25;AF=0.00499201;AN=5008;NS=2504;DP=21153;EAS_AF=0;AMR_AF=0.0144;AFR_AF=0.0008;EUR_AF=0.0119;SAS_AF=0.002;AA=A|||;VT=SNP
12	111204880	rs111726825	T	C	100	PASS	AC=635;AF=0.126797;AN=5008;NS=2504;DP=19058;EAS_AF=0.005;AMR_AF=0.0706;AFR_AF=0.2557;EUR_AF=0.1332;SAS_AF=0.1115;AA=C|||;VT=SNP
12	111207287	rs78568758	C	T	100	PASS	AC=38;AF=0.00758786;AN=5008;NS=2504;DP=20868;EAS_AF=0;AMR_AF=0.0159;AFR_AF=0.003;EUR_AF=0.0149;SAS_AF=0.0082;AA=c|||;VT=SNP
12	111207445	rs11065716	G	T	100	PASS	AC=303;AF=0.0605032;AN=5008;NS=2504;DP=17127;EAS_AF=0.0238;AMR_AF=0.0692;AFR_AF=0.0023;EUR_AF=0.0586;SAS_AF=0.1728;AA=G|||;VT=SNP
12	111207515	rs16940992	A	G	100	PASS	AC=1139;AF=0.227436;AN=5008;NS=2504;DP=18030;EAS_AF=0.0556;AMR_AF=0.1268;AFR_AF=0.4955;EUR_AF=0.1759;SAS_AF=0.1667;AA=G|||;VT=SNP
12	111208581	rs57935351	G	A	100	PASS	AC=516;AF=0.103035;AN=5008;NS=2504;DP=15245;EAS_AF=0.005;AMR_AF=0.0591;AFR_AF=0.1793;EUR_AF=0.1252;SAS_AF=0.1094;AA=G|||;VT=SNP
12	111208823	rs11065717	A	C	100	PASS	AC=678;AF=0.135383;AN=5008;NS=2504;DP=17930;EAS_AF=0.005;AMR_AF=0.0735;AFR_AF=0.2867;EUR_AF=0.1332;SAS_AF=0.1115;AA=N|||;VT=SNP
12	111209036	rs117378614	T	C	100	PASS	AC=68;AF=0.0135783;AN=5008;NS=2504;DP=19454;EAS_AF=0;AMR_AF=0.0259;AFR_AF=0.003;EUR_AF=0.0447;SAS_AF=0.001;AA=t|||;VT=SNP
12	111209799	rs112479207	T	G	100	PASS	AC=679;AF=0.135583;AN=5008;NS=2504;DP=17975;EAS_AF=0.005;AMR_AF=0.0735;AFR_AF=0.2874;EUR_AF=0.1332;SAS_AF=0.1115;AA=G|||;VT=SNP
12	111212260	rs11834696	G	A	100	PASS	AC=587;AF=0.117212;AN=5008;NS=2504;DP=18889;EAS_AF=0.005;AMR_AF=0.0692;AFR_AF=0.2194;EUR_AF=0.1342;SAS_AF=0.1115;AA=G|||;VT=SNP
12	111212337	rs183474396	G	T	100	PASS	AC=21;AF=0.00419329;AN=5008;NS=2504;DP=16418;EAS_AF=0;AMR_AF=0.0072;AFR_AF=0.0008;EUR_AF=0.0149;SAS_AF=0;AA=G|||;VT=SNP
12	111212379	rs11832640	A	G	100	PASS	AC=586;AF=0.117013;AN=5008;NS=2504;DP=13031;EAS_AF=0.005;AMR_AF=0.0692;AFR_AF=0.2194;EUR_AF=0.1332;SAS_AF=0.1115;AA=a|||;VT=SNP
12	111212581	rs111707440	C	T	100	PASS	AC=25;AF=0.00499201;AN=5008;NS=2504;DP=13326;EAS_AF=0;AMR_AF=0.0043;AFR_AF=0;EUR_AF=0.0169;SAS_AF=0.0051;AA=C|||;VT=SNP
12	111212712	rs17683336	C	T	100	PASS	AC=542;AF=0.108227;AN=5008;NS=2504;DP=17571;EAS_AF=0.005;AMR_AF=0.0663;AFR_AF=0.1876;EUR_AF=0.1332;SAS_AF=0.1115;AA=C|||;VT=SNP
12	111212762	rs11065719	T	A	100	PASS	AC=1947;AF=0.388778;AN=5008;NS=2504;DP=15939;EAS_AF=0.0605;AMR_AF=0.5101;AFR_AF=0.6846;EUR_AF=0.3976;SAS_AF=0.2321;AA=A|||;VT=SNP
12	111213083	rs113906026	C	T	100	PASS	AC=516;AF=0.103035;AN=5008;NS=2504;DP=17738;EAS_AF=0.005;AMR_AF=0.0591;AFR_AF=0.18;EUR_AF=0.1252;SAS_AF=0.1084;AA=C|||;VT=SNP
12	111213252	rs112903422	G	A	100	PASS	AC=587;AF=0.117212;AN=5008;NS=2504;DP=14614;EAS_AF=0.005;AMR_AF=0.0706;AFR_AF=0.2194;EUR_AF=0.1332;SAS_AF=0.1115;AA=A|||;VT=SNP
12	111213818	rs117492826	G	T	100	PASS	AC=23;AF=0.00459265;AN=5008;NS=2504;DP=18661;EAS_AF=0;AMR_AF=0.0014;AFR_AF=0.0008;EUR_AF=0.0139;SAS_AF=0.0072;AA=G|||;VT=SNP
12	111214767	rs17190144	A	G	100	PASS	AC=586;AF=0.117013;AN=5008;NS=2504;DP=17949;EAS_AF=0.005;AMR_AF=0.0692;AFR_AF=0.2194;EUR_AF=0.1332;SAS_AF=0.1115;AA=G|||;VT=SNP
12	111214936	rs55946973	C	T	100	PASS	AC=586;AF=0.117013;AN=5008;NS=2504;DP=16456;EAS_AF=0.005;AMR_AF=0.0692;AFR_AF=0.2194;EUR_AF=0.1332;SAS_AF=0.1115;AA=C|||;VT=SNP
12	111215172	rs112623737	T	C	100	PASS	AC=366;AF=0.0730831;AN=5008;NS=2504;DP=19278;EAS_AF=0.005;AMR_AF=0.0476;AFR_AF=0.093;EUR_AF=0.1133;SAS_AF=0.093;AA=T|||;VT=SNP
12	111215575	rs17793540	C	T	100	PASS	AC=542;AF=0.108227;AN=5008;NS=2504;DP=21805;EAS_AF=0.005;AMR_AF=0.0663;AFR_AF=0.1876;EUR_AF=0.1332;SAS_AF=0.1115;AA=C|||;VT=SNP
12	111216292	rs73194055	T	C	100	PASS	AC=516;AF=0.103035;AN=5008;NS=2504;DP=21216;EAS_AF=0.005;AMR_AF=0.0591;AFR_AF=0.18;EUR_AF=0.1252;SAS_AF=0.1084;AA=T|||;VT=SNP
12	111216325	rs73194056	A	G	100	PASS	AC=587;AF=0.117212;AN=5008;NS=2504;DP=20327;EAS_AF=0.005;AMR_AF=0.0692;AFR_AF=0.2201;EUR_AF=0.1332;SAS_AF=0.1115;AA=G|||;VT=SNP
12	111216913	rs73194057	T	C	100	PASS	AC=1129;AF=0.225439;AN=5008;NS=2504;DP=17393;EAS_AF=0.0556;AMR_AF=0.1268;AFR_AF=0.4879;EUR_AF=0.1759;SAS_AF=0.1667;AA=C|||;VT=SNP
12	111218297	rs55680931	A	T	100	PASS	AC=225;AF=0.0449281;AN=5008;NS=2504;DP=18058;EAS_AF=0.005;AMR_AF=0.0403;AFR_AF=0.0083;EUR_AF=0.1093;SAS_AF=0.0726;AA=A|||;VT=SNP
12	111219440	rs850518	A	C	100	PASS	AC=3592;AF=0.717252;AN=5008;NS=2504;DP=19083;EAS_AF=0.4583;AMR_AF=0.7421;AFR_AF=0.9455;EUR_AF=0.6024;SAS_AF=0.7761;AA=C|||;VT=SNP
12	111219809	rs11834902	C	A	100	PASS	AC=529;AF=0.105631;AN=5008;NS=2504;DP=21177;EAS_AF=0.005;AMR_AF=0.0591;AFR_AF=0.1899;EUR_AF=0.1252;SAS_AF=0.1084;AA=C|||;VT=SNP
12	111220970	rs143491968	C	T	100	PASS	AC=13;AF=0.00259585;AN=5008;NS=2504;DP=18574;EAS_AF=0;AMR_AF=0.0043;AFR_AF=0.0008;EUR_AF=0.0089;SAS_AF=0;AA=C|||;VT=SNP
12	111221131	rs7975139	T	C	100	PASS	AC=659;AF=0.131589;AN=5008;NS=2504;DP=18614;EAS_AF=0.005;AMR_AF=0.072;AFR_AF=0.2731;EUR_AF=0.1332;SAS_AF=0.1115;AA=C|||;VT=SNP
12	111221408	rs1123852	C	G	100	PASS	AC=584;AF=0.116613;AN=5008;NS=2504;DP=19763;EAS_AF=0.005;AMR_AF=0.0692;AFR_AF=0.2179;EUR_AF=0.1332;SAS_AF=0.1115;AA=C|||;VT=SNP
12	111221740	rs73194059	G	A	100	PASS	AC=584;AF=0.116613;AN=5008;NS=2504;DP=20047;EAS_AF=0.005;AMR_AF=0.0677;AFR_AF=0.2179;EUR_AF=0.1332;SAS_AF=0.1125;AA=A|||;VT=SNP
12	111221941	rs73194061	T	C	100	PASS	AC=584;AF=0.116613;AN=5008;NS=2504;DP=17742;EAS_AF=0.005;AMR_AF=0.0677;AFR_AF=0.2179;EUR_AF=0.1332;SAS_AF=0.1125;AA=C|||;VT=SNP
12	111222018	rs79686706	C	T	100	PASS	AC=151;AF=0.0301518;AN=5008;NS=2504;DP=19250;EAS_AF=0.0198;AMR_AF=0.0202;AFR_AF=0;EUR_AF=0.0199;SAS_AF=0.0992;AA=C|||;VT=SNP
12	111222102	rs143708413	G	A	100	PASS	AC=26;AF=0.00519169;AN=5008;NS=2504;DP=21605;EAS_AF=0;AMR_AF=0.0029;AFR_AF=0;EUR_AF=0.0219;SAS_AF=0.002;AA=G|||;VT=SNP
12	111223294	rs73194062	G	A	100	PASS	AC=513;AF=0.102436;AN=5008;NS=2504;DP=19024;EAS_AF=0.005;AMR_AF=0.0576;AFR_AF=0.1778;EUR_AF=0.1252;SAS_AF=0.1094;AA=G|||;VT=SNP
12	111224411	rs148615094	C	T	100	PASS	AC=131;AF=0.0261581;AN=5008;NS=2504;DP=17609;EAS_AF=0;AMR_AF=0.0375;AFR_AF=0.0053;EUR_AF=0.0885;SAS_AF=0.0092;AA=C|||;VT=SNP
12	111225576	rs114787273	G	A	100	PASS	AC=336;AF=0.0670927;AN=5008;NS=2504;DP=19438;EAS_AF=0.0506;AMR_AF=0.036;AFR_AF=0.1248;EUR_AF=0.0408;SAS_AF=0.0552;AA=G|||;VT=SNP
12	111225650	rs56259130	C	T	100	PASS	AC=584;AF=0.116613;AN=5008;NS=2504;DP=17699;EAS_AF=0.005;AMR_AF=0.0677;AFR_AF=0.2179;EUR_AF=0.1332;SAS_AF=0.1125;AA=T|||;VT=SNP
12	111226229	rs113481175	G	A	100	PASS	AC=513;AF=0.102436;AN=5008;NS=2504;DP=11396;EAS_AF=0.005;AMR_AF=0.0576;AFR_AF=0.1778;EUR_AF=0.1252;SAS_AF=0.1094;AA=G|||;VT=SNP
12	111226383	rs113517930	A	G	100	PASS	AC=27;AF=0.00539137;AN=5008;NS=2504;DP=16782;EAS_AF=0;AMR_AF=0.0072;AFR_AF=0;EUR_AF=0.0169;SAS_AF=0.0051;AA=A|||;VT=SNP
12	111226705	rs73194064	A	C	100	PASS	AC=584;AF=0.116613;AN=5008;NS=2504;DP=17902;EAS_AF=0.005;AMR_AF=0.0677;AFR_AF=0.2179;EUR_AF=0.1332;SAS_AF=0.1125;AA=A|||;VT=SNP
12	111227738	rs7959899	A	G	100	PASS	AC=413;AF=0.0824681;AN=5008;NS=2504;DP=15991;EAS_AF=0.005;AMR_AF=0.0504;AFR_AF=0.1256;EUR_AF=0.1143;SAS_AF=0.0941;AA=a|||;VT=SNP
12	111228599	rs10774605	A	G	100	PASS	AC=704;AF=0.140575;AN=5008;NS=2504;DP=19791;EAS_AF=0.3522;AMR_AF=0.0807;AFR_AF=0.0045;EUR_AF=0.0785;SAS_AF=0.2127;AA=A|||;VT=SNP
12	111228798	rs113511964	C	T	100	PASS	AC=17;AF=0.00339457;AN=5008;NS=2504;DP=20724;EAS_AF=0;AMR_AF=0;AFR_AF=0.003;EUR_AF=0.0109;SAS_AF=0.002;AA=C|||;VT=SNP
12	111229645	rs850517	C	T	100	PASS	AC=3364;AF=0.671725;AN=5008;NS=2504;DP=21822;EAS_AF=0.4067;AMR_AF=0.7334;AFR_AF=0.8608;EUR_AF=0.5895;SAS_AF=0.7301;AA=T|||;VT=SNP
12	111229700	rs55799214	G	T	100	PASS	AC=342;AF=0.0682907;AN=5008;NS=2504;DP=20740;EAS_AF=0.005;AMR_AF=0.0476;AFR_AF=0.0908;EUR_AF=0.1113;SAS_AF=0.0736;AA=G|||;VT=SNP
12	111229975	rs60184376	T	C	100	PASS	AC=541;AF=0.108027;AN=5008;NS=2504;DP=12925;EAS_AF=0.005;AMR_AF=0.062;AFR_AF=0.2133;EUR_AF=0.1233;SAS_AF=0.089;AA=T|||;VT=SNP
12	111231277	rs2339634	C	T	100	PASS	AC=342;AF=0.0682907;AN=5008;NS=2504;DP=11819;EAS_AF=0.005;AMR_AF=0.0476;AFR_AF=0.0908;EUR_AF=0.1113;SAS_AF=0.0736;AA=C|||;VT=SNP
12	111231474	rs850515	A	G	100	PASS	AC=3243;AF=0.647564;AN=5008;NS=2504;DP=16208;EAS_AF=0.4048;AMR_AF=0.7032;AFR_AF=0.8124;EUR_AF=0.5666;SAS_AF=0.7188;AA=A|||;VT=SNP
12	111231967	rs140313756	T	G	100	PASS	AC=174;AF=0.0347444;AN=5008;NS=2504;DP=13355;EAS_AF=0;AMR_AF=0.0418;AFR_AF=0.0068;EUR_AF=0.1004;SAS_AF=0.0358;AA=T|||;VT=SNP
12	111232142	rs145301210	C	T	100	PASS	AC=46;AF=0.0091853;AN=5008;NS=2504;DP=13960;EAS_AF=0.001;AMR_AF=0.0058;AFR_AF=0.0121;EUR_AF=0.0129;SAS_AF=0.0123;AA=C|||;VT=SNP
12	111232562	rs850514	A	T	100	PASS	AC=3286;AF=0.65615;AN=5008;NS=2504;DP=17606;EAS_AF=0.4048;AMR_AF=0.7061;AFR_AF=0.8434;EUR_AF=0.5666;SAS_AF=0.7188;AA=T|||;VT=SNP
12	111232760	rs2028006	G	T	100	PASS	AC=235;AF=0.0469249;AN=5008;NS=2504;DP=18539;EAS_AF=0.0188;AMR_AF=0.0231;AFR_AF=0.0628;EUR_AF=0.0199;SAS_AF=0.0992;AA=G|||;VT=SNP
12	111233661	rs149321231	T	C	100	PASS	AC=37;AF=0.00738818;AN=5008;NS=2504;DP=17107;EAS_AF=0;AMR_AF=0.0072;AFR_AF=0.0008;EUR_AF=0.0179;SAS_AF=0.0133;AA=T|||;VT=SNP
12	111234298	rs12825235	G	A	100	PASS	AC=1460;AF=0.291534;AN=5008;NS=2504;DP=13733;EAS_AF=0.3948;AMR_AF=0.2219;AFR_AF=0.1301;EUR_AF=0.2038;SAS_AF=0.5429;AA=G|||;VT=SNP
12	111235057	rs141120546	G	A	100	PASS	AC=29;AF=0.00579073;AN=5008;NS=2504;DP=17513;EAS_AF=0;AMR_AF=0;AFR_AF=0;EUR_AF=0.0189;SAS_AF=0.0102;AA=G|||;VT=SNP
12	111235110	rs59789826	T	C	100	PASS	AC=613;AF=0.122404;AN=5008;NS=2504;DP=18296;EAS_AF=0.005;AMR_AF=0.072;AFR_AF=0.2625;EUR_AF=0.1233;SAS_AF=0.089;AA=T|||;VT=SNP
12	111235721	rs2879525	G	A	100	PASS	AC=699;AF=0.139577;AN=5008;NS=2504;DP=21725;EAS_AF=0.3512;AMR_AF=0.0807;AFR_AF=0.0045;EUR_AF=0.0785;SAS_AF=0.2086;AA=G|||;VT=SNP
12	111237979	rs78091364	C	T	100	PASS	AC=35;AF=0.00698882;AN=5008;NS=2504;DP=20118;EAS_AF=0;AMR_AF=0.0159;AFR_AF=0.003;EUR_AF=0.0149;SAS_AF=0.0051;AA=C|||;VT=SNP
12	111239011	rs7967278	C	T	100	PASS	AC=342;AF=0.0682907;AN=5008;NS=2504;DP=23045;EAS_AF=0.005;AMR_AF=0.0476;AFR_AF=0.0908;EUR_AF=0.1113;SAS_AF=0.0736;AA=c|||;VT=SNP
12	111239162	rs7967386	G	A	100	PASS	AC=560;AF=0.111821;AN=5008;NS=2504;DP=20237;EAS_AF=0.005;AMR_AF=0.0591;AFR_AF=0.2292;EUR_AF=0.1233;SAS_AF=0.089;AA=g|||;VT=SNP
12	111239356	rs2520218	C	T	100	PASS	AC=2678;AF=0.534744;AN=5008;NS=2504;DP=19629;EAS_AF=0.3998;AMR_AF=0.6441;AFR_AF=0.5817;EUR_AF=0.4433;SAS_AF=0.6268;AA=C|||;VT=SNP
12	111239359	rs2520217	A	G	100	PASS	AC=3240;AF=0.646965;AN=5008;NS=2504;DP=19659;EAS_AF=0.4048;AMR_AF=0.7032;AFR_AF=0.8109;EUR_AF=0.5666;SAS_AF=0.7178;AA=a|||;VT=SNP
12	111239821	rs850511	T	C	100	PASS	AC=3309;AF=0.660743;AN=5008;NS=2504;DP=21246;EAS_AF=0.4048;AMR_AF=0.7118;AFR_AF=0.8495;EUR_AF=0.5746;SAS_AF=0.7219;AA=C|||;VT=SNP
12	111240545	rs850510	T	G	100	PASS	AC=3249;AF=0.648762;AN=5008;NS=2504;DP=15314;EAS_AF=0.4048;AMR_AF=0.7032;AFR_AF=0.8177;EUR_AF=0.5666;SAS_AF=0.7178;AA=G|||;VT=SNP
12	111240951	rs73195822	G	C	100	PASS	AC=448;AF=0.0894569;AN=5008;NS=2504;DP=20847;EAS_AF=0.005;AMR_AF=0.0562;AFR_AF=0.174;EUR_AF=0.1123;SAS_AF=0.0624;AA=G|||;VT=SNP
12	111241321	rs34760981	G	A	100	PASS	AC=73;AF=0.0145767;AN=5008;NS=2504;DP=21387;EAS_AF=0.001;AMR_AF=0.0101;AFR_AF=0.0008;EUR_AF=0.0189;SAS_AF=0.046;AA=G|||;VT=SNP
12	111241569	rs117541020	C	T	100	PASS	AC=38;AF=0.00758786;AN=5008;NS=2504;DP=20852;EAS_AF=0.001;AMR_AF=0.0072;AFR_AF=0.0008;EUR_AF=0.0179;SAS_AF=0.0133;AA=C|||;VT=SNP
12	111242361	rs850509	C	T	100	PASS	AC=2679;AF=0.534944;AN=5008;NS=2504;DP=25131;EAS_AF=0.3998;AMR_AF=0.6427;AFR_AF=0.5817;EUR_AF=0.4423;SAS_AF=0.6299;AA=C|||;VT=SNP
12	111242526	rs74952821	C	T	100	PASS	AC=73;AF=0.0145767;AN=5008;NS=2504;DP=17187;EAS_AF=0;AMR_AF=0.0259;AFR_AF=0.0045;EUR_AF=0.0457;SAS_AF=0.0031;AA=C|||;VT=SNP
12	111243466	rs117727844	A	G	100	PASS	AC=29;AF=0.00579073;AN=5008;NS=2504;DP=18087;EAS_AF=0;AMR_AF=0.013;AFR_AF=0;EUR_AF=0.0129;SAS_AF=0.0072;AA=A|||;VT=SNP
12	111243912	rs7963121	G	A	100	PASS	AC=488;AF=0.0974441;AN=5008;NS=2504;DP=16863;EAS_AF=0.005;AMR_AF=0.0576;AFR_AF=0.1755;EUR_AF=0.1233;SAS_AF=0.089;AA=G|||;VT=SNP
12	111244338	rs6489925	T	C	100	PASS	AC=3247;AF=0.648363;AN=5008;NS=2504;DP=14780;EAS_AF=0.4048;AMR_AF=0.7017;AFR_AF=0.8177;EUR_AF=0.5656;SAS_AF=0.7178;AA=t|||;VT=SNP
12	111245280	rs7960693	A	T	100	PASS	AC=2681;AF=0.535343;AN=5008;NS=2504;DP=18007;EAS_AF=0.4008;AMR_AF=0.6441;AFR_AF=0.5802;EUR_AF=0.4433;SAS_AF=0.6309;AA=A|||;VT=SNP
12	111245613	rs57302533	A	C	100	PASS	AC=345;AF=0.0688898;AN=5008;NS=2504;DP=17576;EAS_AF=0.005;AMR_AF=0.0476;AFR_AF=0.093;EUR_AF=0.1113;SAS_AF=0.0736;AA=A|||;VT=SNP
12	111245629	rs60579973	C	T	100	PASS	AC=343;AF=0.0684904;AN=5008;NS=2504;DP=17516;EAS_AF=0.005;AMR_AF=0.0476;AFR_AF=0.0915;EUR_AF=0.1113;SAS_AF=0.0736;AA=C|||;VT=SNP
12	111246092	rs10083024	T	C	100	PASS	AC=3327;AF=0.664337;AN=5008;NS=2504;DP=13662;EAS_AF=0.4058;AMR_AF=0.7176;AFR_AF=0.8593;EUR_AF=0.5746;SAS_AF=0.7219;AA=C|||;VT=SNP
12	111246453	rs7958142	T	C	100	PASS	AC=3243;AF=0.647564;AN=5008;NS=2504;DP=12842;EAS_AF=0.4058;AMR_AF=0.7032;AFR_AF=0.8109;EUR_AF=0.5666;SAS_AF=0.7198;AA=t|||;VT=SNP
12	111246640	rs7974845	G	A	100	PASS	AC=3292;AF=0.657348;AN=5008;NS=2504;DP=16431;EAS_AF=0.4058;AMR_AF=0.7046;AFR_AF=0.8487;EUR_AF=0.5656;SAS_AF=0.7188;AA=A|||;VT=SNP
12	111248624	rs11065724	C	T	100	PASS	AC=1166;AF=0.232827;AN=5008;NS=2504;DP=15693;EAS_AF=0.379;AMR_AF=0.1974;AFR_AF=0.0227;EUR_AF=0.1829;SAS_AF=0.4427;AA=C|||;VT=SNP
12	111248643	rs7966263	T	C	100	PASS	AC=3096;AF=0.618211;AN=5008;NS=2504;DP=15459;EAS_AF=0.4067;AMR_AF=0.696;AFR_AF=0.7005;EUR_AF=0.5676;SAS_AF=0.7219;AA=T|||;VT=SNP
12	111248777	rs6489954	T	C	100	PASS	AC=3176;AF=0.634185;AN=5008;NS=2504;DP=16866;EAS_AF=0.4077;AMR_AF=0.7032;AFR_AF=0.7572;EUR_AF=0.5666;SAS_AF=0.7219;AA=T|||;VT=SNP
12	111248903	rs7136934	C	T	100	PASS	AC=2688;AF=0.536741;AN=5008;NS=2504;DP=16789;EAS_AF=0.4028;AMR_AF=0.647;AFR_AF=0.5817;EUR_AF=0.4433;SAS_AF=0.6319;AA=C|||;VT=SNP
12	111250731	rs60083502	A	T	100	PASS	AC=228;AF=0.0455272;AN=5008;NS=2504;DP=15982;EAS_AF=0.005;AMR_AF=0.0159;AFR_AF=0.0968;EUR_AF=0.0308;SAS_AF=0.0542;AA=A|||;VT=SNP
12	111251102	rs7963064	G	T	100	PASS	AC=830;AF=0.165735;AN=5008;NS=2504;DP=16482;EAS_AF=0.004;AMR_AF=0.0922;AFR_AF=0.4191;EUR_AF=0.1412;SAS_AF=0.0675;AA=T|||;VT=SNP
12	111251437	rs7966257	G	C	100	PASS	AC=1051;AF=0.209864;AN=5008;NS=2504;DP=15741;EAS_AF=0.005;AMR_AF=0.121;AFR_AF=0.559;EUR_AF=0.1571;SAS_AF=0.0665;AA=C|||;VT=SNP
12	111252145	rs7308152	C	T	100	PASS	AC=780;AF=0.155751;AN=5008;NS=2504;DP=20992;EAS_AF=0;AMR_AF=0.0793;AFR_AF=0.4818;EUR_AF=0.0527;SAS_AF=0.0358;AA=c|||;VT=SNP
12	111252270	rs180808571	G	C	100	PASS	AC=26;AF=0.00519169;AN=5008;NS=2504;DP=21263;EAS_AF=0;AMR_AF=0.0072;AFR_AF=0.0015;EUR_AF=0.0179;SAS_AF=0.001;AA=G|||;VT=SNP
12	111252321	rs111963898	C	A	100	PASS	AC=55;AF=0.0109824;AN=5008;NS=2504;DP=21632;EAS_AF=0;AMR_AF=0.049;AFR_AF=0.0008;EUR_AF=0.0139;SAS_AF=0.0061;AA=C|||;VT=SNP
12	111252651	rs2239191	T	C	100	PASS	AC=2915;AF=0.582069;AN=5008;NS=2504;DP=20038;EAS_AF=0.3502;AMR_AF=0.6916;AFR_AF=0.708;EUR_AF=0.5109;SAS_AF=0.6462;AA=C|||;VT=SNP
12	111253884	rs960669	A	G	100	PASS	AC=2678;AF=0.534744;AN=5008;NS=2504;DP=23889;EAS_AF=0.2639;AMR_AF=0.6686;AFR_AF=0.6384;EUR_AF=0.4881;SAS_AF=0.6268;AA=G|||;VT=SNP
12	111254419	rs2078434	A	G	100	PASS	AC=2916;AF=0.582268;AN=5008;NS=2504;DP=22409;EAS_AF=0.3502;AMR_AF=0.6902;AFR_AF=0.7088;EUR_AF=0.5109;SAS_AF=0.6472;AA=G|||;VT=SNP
12	111254708	rs117378411	T	C	100	PASS	AC=43;AF=0.00858626;AN=5008;NS=2504;DP=21584;EAS_AF=0.001;AMR_AF=0.013;AFR_AF=0.0023;EUR_AF=0.0288;SAS_AF=0.001;AA=C|||;VT=SNP
12	111255027	rs7960825	C	T	100	PASS	AC=3247;AF=0.648363;AN=5008;NS=2504;DP=16771;EAS_AF=0.3532;AMR_AF=0.7378;AFR_AF=0.8306;EUR_AF=0.6153;SAS_AF=0.6769;AA=T|||;VT=SNP
12	111255380	rs138721329	G	A	100	PASS	AC=28;AF=0.00559105;AN=5008;NS=2504;DP=13194;EAS_AF=0;AMR_AF=0.0058;AFR_AF=0.0015;EUR_AF=0.0189;SAS_AF=0.0031;AA=G|||;VT=SNP
12	111255676	rs34648858	G	A	100	PASS	AC=305;AF=0.0609026;AN=5008;NS=2504;DP=15215;EAS_AF=0.0198;AMR_AF=0.0476;AFR_AF=0.0855;EUR_AF=0.1064;SAS_AF=0.0327;AA=G|||;VT=SNP
12	111256009	rs7961774	G	A	100	PASS	AC=2815;AF=0.562101;AN=5008;NS=2504;DP=17528;EAS_AF=0.3462;AMR_AF=0.6844;AFR_AF=0.6785;EUR_AF=0.492;SAS_AF=0.6125;AA=G|||;VT=SNP
12	111256932	rs61942654	C	T	100	PASS	AC=27;AF=0.00539137;AN=5008;NS=2504;DP=20581;EAS_AF=0;AMR_AF=0.0058;AFR_AF=0.0008;EUR_AF=0.0189;SAS_AF=0.0031;AA=T|||;VT=SNP
12	111257005	rs117402400	A	C	100	PASS	AC=23;AF=0.00459265;AN=5008;NS=2504;DP=17969;EAS_AF=0;AMR_AF=0.0115;AFR_AF=0.0015;EUR_AF=0.0119;SAS_AF=0.001;AA=A|||;VT=SNP
12	111257563	rs2238146	C	T	100	PASS	AC=571;AF=0.114018;AN=5008;NS=2504;DP=20422;EAS_AF=0.2044;AMR_AF=0.0965;AFR_AF=0.0053;EUR_AF=0.0905;SAS_AF=0.2045;AA=C|||;VT=SNP
12	111258178	rs10849907	A	G	100	PASS	AC=2818;AF=0.5627;AN=5008;NS=2504;DP=13569;EAS_AF=0.3462;AMR_AF=0.6844;AFR_AF=0.6778;EUR_AF=0.492;SAS_AF=0.6166;AA=G|||;VT=SNP
12	111258880	rs117386814	C	A	100	PASS	AC=60;AF=0.0119808;AN=5008;NS=2504;DP=11280;EAS_AF=0;AMR_AF=0.0187;AFR_AF=0.0045;EUR_AF=0.0328;SAS_AF=0.0082;AA=c|||;VT=SNP
12	111258998	rs77908768	C	T	100	PASS	AC=27;AF=0.00539137;AN=5008;NS=2504;DP=11597;EAS_AF=0;AMR_AF=0.0043;AFR_AF=0.0008;EUR_AF=0.0139;SAS_AF=0.0092;AA=C|||;VT=SNP
12	111259412	rs4766510	A	T	100	PASS	AC=2818;AF=0.5627;AN=5008;NS=2504;DP=16515;EAS_AF=0.3472;AMR_AF=0.6844;AFR_AF=0.677;EUR_AF=0.493;SAS_AF=0.6155;AA=T|||;VT=SNP
12	111259702	rs61942655	G	T	100	PASS	AC=27;AF=0.00539137;AN=5008;NS=2504;DP=18832;EAS_AF=0;AMR_AF=0.0058;AFR_AF=0.0008;EUR_AF=0.0189;SAS_AF=0.0031;AA=G|||;VT=SNP
12	111260556	rs1858886	G	A	100	PASS	AC=2606;AF=0.520367;AN=5008;NS=2504;DP=21893;EAS_AF=0.251;AMR_AF=0.6657;AFR_AF=0.612;EUR_AF=0.4891;SAS_AF=0.6033;AA=G|||;VT=SNP
12	111261684	rs61942656	G	A	100	PASS	AC=27;AF=0.00539137;AN=5008;NS=2504;DP=21880;EAS_AF=0;AMR_AF=0.0058;AFR_AF=0.0008;EUR_AF=0.0189;SAS_AF=0.0031;AA=G|||;VT=SNP
12	111261871	rs10849908	T	C	100	PASS	AC=2896;AF=0.578275;AN=5008;NS=2504;DP=19179;EAS_AF=0.3492;AMR_AF=0.6873;AFR_AF=0.7133;EUR_AF=0.5119;SAS_AF=0.6227;AA=C|||;VT=SNP
12	111261974	rs35714777	T	C	100	PASS	AC=2872;AF=0.573482;AN=5008;NS=2504;DP=16566;EAS_AF=0.3502;AMR_AF=0.6816;AFR_AF=0.7133;EUR_AF=0.494;SAS_AF=0.6196;AA=C|||;VT=SNP
12	111262024	rs61942657	G	C	100	PASS	AC=27;AF=0.00539137;AN=5008;NS=2504;DP=17829;EAS_AF=0;AMR_AF=0.0058;AFR_AF=0.0008;EUR_AF=0.0189;SAS_AF=0.0031;AA=g|||;VT=SNP
12	111262258	rs150450062	A	G	100	PASS	AC=34;AF=0.00678914;AN=5008;NS=2504;DP=15338;EAS_AF=0.001;AMR_AF=0.0058;AFR_AF=0.0023;EUR_AF=0.0209;SAS_AF=0.0051;AA=a|||;VT=SNP
12	111262367	rs59322673	A	G	100	PASS	AC=3224;AF=0.64377;AN=5008;NS=2504;DP=14705;EAS_AF=0.3532;AMR_AF=0.7363;AFR_AF=0.8275;EUR_AF=0.6183;SAS_AF=0.6554;AA=a|||;VT=SNP
12	111263355	rs78928799	A	G	100	PASS	AC=107;AF=0.0213658;AN=5008;NS=2504;DP=21251;EAS_AF=0;AMR_AF=0.0562;AFR_AF=0.0023;EUR_AF=0.0308;SAS_AF=0.0348;AA=A|||;VT=SNP
12	111264360	rs113040326	C	T	100	PASS	AC=150;AF=0.0299521;AN=5008;NS=2504;DP=19836;EAS_AF=0.0198;AMR_AF=0.0058;AFR_AF=0;EUR_AF=0.0278;SAS_AF=0.1002;AA=C|||;VT=SNP
12	111264484	rs2214043	G	A	100	PASS	AC=2863;AF=0.571685;AN=5008;NS=2504;DP=20681;EAS_AF=0.3492;AMR_AF=0.6801;AFR_AF=0.7088;EUR_AF=0.493;SAS_AF=0.6196;AA=A|||;VT=SNP
12	111266677	rs10744766	A	C	100	PASS	AC=2663;AF=0.531749;AN=5008;NS=2504;DP=14835;EAS_AF=0.256;AMR_AF=0.6628;AFR_AF=0.6528;EUR_AF=0.4891;SAS_AF=0.6033;AA=C|||;VT=SNP
12	111267031	rs1476470	C	T	100	PASS	AC=2660;AF=0.53115;AN=5008;NS=2504;DP=13960;EAS_AF=0.256;AMR_AF=0.6628;AFR_AF=0.6505;EUR_AF=0.4891;SAS_AF=0.6033;AA=c|||;VT=SNP
12	111267837	rs144652473	C	T	100	PASS	AC=26;AF=0.00519169;AN=5008;NS=2504;DP=15075;EAS_AF=0;AMR_AF=0.0072;AFR_AF=0.0015;EUR_AF=0.0179;SAS_AF=0.001;AA=C|||;VT=SNP
12	111267845	rs10849909	G	A	100	PASS	AC=2613;AF=0.521765;AN=5008;NS=2504;DP=14984;EAS_AF=0.256;AMR_AF=0.6628;AFR_AF=0.615;EUR_AF=0.4891;SAS_AF=0.6033;AA=G|||;VT=SNP
12	111267930	rs10744767	A	G	100	PASS	AC=2583;AF=0.515775;AN=5008;NS=2504;DP=16169;EAS_AF=0.256;AMR_AF=0.6599;AFR_AF=0.5938;EUR_AF=0.4891;SAS_AF=0.6033;AA=A|||;VT=SNP
12	111268326	rs80163177	T	C	100	PASS	AC=573;AF=0.114417;AN=5008;NS=2504;DP=18101;EAS_AF=0.2054;AMR_AF=0.0965;AFR_AF=0.0053;EUR_AF=0.0905;SAS_AF=0.2055;AA=T|||;VT=SNP
12	111268844	rs4766511	G	A	100	PASS	AC=2540;AF=0.507188;AN=5008;NS=2504;DP=21172;EAS_AF=0.252;AMR_AF=0.6599;AFR_AF=0.5643;EUR_AF=0.4891;SAS_AF=0.6033;AA=g|||;VT=SNP
12	111269159	rs61942658	G	A	100	PASS	AC=179;AF=0.0357428;AN=5008;NS=2504;DP=19832;EAS_AF=0;AMR_AF=0.0605;AFR_AF=0.0083;EUR_AF=0.0974;SAS_AF=0.0286;AA=g|||;VT=SNP
12	111269276	rs117917275	C	T	100	PASS	AC=96;AF=0.0191693;AN=5008;NS=2504;DP=20154;EAS_AF=0;AMR_AF=0.0159;AFR_AF=0.0015;EUR_AF=0.0517;SAS_AF=0.0317;AA=c|||;VT=SNP
12	111269473	rs11831718	C	T	100	PASS	AC=258;AF=0.0515176;AN=5008;NS=2504;DP=17825;EAS_AF=0;AMR_AF=0.0331;AFR_AF=0.1445;EUR_AF=0.0358;SAS_AF=0.0082;AA=c|||;VT=SNP
12	111269724	rs143467516	G	C	100	PASS	AC=28;AF=0.00559105;AN=5008;NS=2504;DP=18389;EAS_AF=0;AMR_AF=0.0058;AFR_AF=0.0008;EUR_AF=0.0189;SAS_AF=0.0041;AA=G|||;VT=SNP
12	111271434	rs117179805	C	T	100	PASS	AC=43;AF=0.00858626;AN=5008;NS=2504;DP=17448;EAS_AF=0;AMR_AF=0.0187;AFR_AF=0;EUR_AF=0.0219;SAS_AF=0.0082;AA=c|||;VT=SNP
12	111271991	rs7311770	G	A	100	PASS	AC=209;AF=0.0417332;AN=5008;NS=2504;DP=17320;EAS_AF=0;AMR_AF=0.0115;AFR_AF=0.1195;EUR_AF=0.0169;SAS_AF=0.0266;AA=G|||;VT=SNP
12	111272128	rs7132904	C	T	100	PASS	AC=2570;AF=0.513179;AN=5008;NS=2504;DP=16094;EAS_AF=0.252;AMR_AF=0.6585;AFR_AF=0.5877;EUR_AF=0.4891;SAS_AF=0.6033;AA=C|||;VT=SNP
12	111272487	rs2188398	T	A	100	PASS	AC=2570;AF=0.513179;AN=5008;NS=2504;DP=18057;EAS_AF=0.252;AMR_AF=0.6585;AFR_AF=0.5877;EUR_AF=0.4891;SAS_AF=0.6033;AA=T|||;VT=SNP
12	111272553	rs2188399	A	G	100	PASS	AC=3175;AF=0.633986;AN=5008;NS=2504;DP=18735;EAS_AF=0.3502;AMR_AF=0.7349;AFR_AF=0.7927;EUR_AF=0.6183;SAS_AF=0.6564;AA=G|||;VT=SNP
12	111273197	rs146628400	G	A	100	PASS	AC=128;AF=0.0255591;AN=5008;NS=2504;DP=17122;EAS_AF=0;AMR_AF=0.0418;AFR_AF=0.0023;EUR_AF=0.0865;SAS_AF=0.0092;AA=G|||;VT=SNP
12	111273611	rs140171250	C	G	100	PASS	AC=28;AF=0.00559105;AN=5008;NS=2504;DP=18375;EAS_AF=0;AMR_AF=0.0058;AFR_AF=0.0008;EUR_AF=0.0189;SAS_AF=0.0041;AA=C|||;VT=SNP
12	111273950	rs34236188	A	T	100	PASS	AC=357;AF=0.0712859;AN=5008;NS=2504;DP=14191;EAS_AF=0.004;AMR_AF=0.0504;AFR_AF=0.1339;EUR_AF=0.1083;SAS_AF=0.0327;AA=A|||;VT=SNP
12	111274026	rs1811173	A	G	100	PASS	AC=3396;AF=0.678115;AN=5008;NS=2504;DP=13336;EAS_AF=0.3571;AMR_AF=0.7392;AFR_AF=0.944;EUR_AF=0.6223;SAS_AF=0.6636;AA=a|||;VT=SNP
12	111274102	rs71458365	G	A	100	PASS	AC=306;AF=0.0611022;AN=5008;NS=2504;DP=15370;EAS_AF=0.004;AMR_AF=0.0476;AFR_AF=0.0968;EUR_AF=0.1074;SAS_AF=0.0337;AA=G|||;VT=SNP
12	111274657	rs57310633	C	A	100	PASS	AC=354;AF=0.0706869;AN=5008;NS=2504;DP=21232;EAS_AF=0.0913;AMR_AF=0.0375;AFR_AF=0.1445;EUR_AF=0.0328;SAS_AF=0.0123;AA=C|||;VT=SNP
12	111274672	rs34891880	A	C	100	PASS	AC=74;AF=0.0147764;AN=5008;NS=2504;DP=21219;EAS_AF=0.001;AMR_AF=0.0101;AFR_AF=0.0008;EUR_AF=0.0179;SAS_AF=0.0481;AA=A|||;VT=SNP
12	111274727	rs10849910	T	C	100	PASS	AC=2247;AF=0.448682;AN=5008;NS=2504;DP=20252;EAS_AF=0.3512;AMR_AF=0.6095;AFR_AF=0.3563;EUR_AF=0.4354;SAS_AF=0.5736;AA=T|||;VT=SNP
12	111274756	rs6490098	T	C	100	PASS	AC=3390;AF=0.676917;AN=5008;NS=2504;DP=19710;EAS_AF=0.3492;AMR_AF=0.7421;AFR_AF=0.947;EUR_AF=0.6203;SAS_AF=0.6616;AA=C|||;VT=SNP
12	111274876	rs116875273	A	T	100	PASS	AC=15;AF=0.00299521;AN=5008;NS=2504;DP=22280;EAS_AF=0;AMR_AF=0.0029;AFR_AF=0;EUR_AF=0.0099;SAS_AF=0.0031;AA=A|||;VT=SNP
12	111274969	rs189864648	G	C	100	PASS	AC=40;AF=0.00798722;AN=5008;NS=2504;DP=16943;EAS_AF=0;AMR_AF=0.0115;AFR_AF=0.0023;EUR_AF=0.0278;SAS_AF=0.001;AA=G|||;VT=SNP
12	111275201	rs4766431	A	G	100	PASS	AC=3392;AF=0.677316;AN=5008;NS=2504;DP=16994;EAS_AF=0.3562;AMR_AF=0.7406;AFR_AF=0.947;EUR_AF=0.6203;SAS_AF=0.6575;AA=G|||;VT=SNP
12	111275385	rs12318210	G	A	100	PASS	AC=1359;AF=0.271366;AN=5008;NS=2504;DP=14843;EAS_AF=0.1012;AMR_AF=0.1455;AFR_AF=0.6672;EUR_AF=0.1839;SAS_AF=0.091;AA=A|||;VT=SNP
12	111276372	rs34461307	C	T	100	PASS	AC=2159;AF=0.43111;AN=5008;NS=2504;DP=14121;EAS_AF=0.4077;AMR_AF=0.5951;AFR_AF=0.2481;EUR_AF=0.4394;SAS_AF=0.5777;AA=C|||;VT=SNP
12	111276470	rs28856446	A	G	100	PASS	AC=1351;AF=0.269768;AN=5008;NS=2504;DP=12897;EAS_AF=0.1012;AMR_AF=0.1455;AFR_AF=0.6641;EUR_AF=0.1829;SAS_AF=0.0879;AA=a|||;VT=SNP
12	111276683	rs2283347	C	G	100	PASS	AC=2168;AF=0.432907;AN=5008;NS=2504;DP=9056;EAS_AF=0.4077;AMR_AF=0.5965;AFR_AF=0.2534;EUR_AF=0.4394;SAS_AF=0.5787;AA=c|||;VT=SNP
12	111277232	rs2239192	T	A	100	PASS	AC=2168;AF=0.432907;AN=5008;NS=2504;DP=19802;EAS_AF=0.4077;AMR_AF=0.5965;AFR_AF=0.2534;EUR_AF=0.4394;SAS_AF=0.5787;AA=T|||;VT=SNP
12	111277267	rs117050838	C	T	100	PASS	AC=22;AF=0.00439297;AN=5008;NS=2504;DP=18919;EAS_AF=0;AMR_AF=0.0043;AFR_AF=0;EUR_AF=0.0149;SAS_AF=0.0041;AA=C|||;VT=SNP
12	111277488	rs11065729	T	C	100	PASS	AC=1352;AF=0.269968;AN=5008;NS=2504;DP=21188;EAS_AF=0.1012;AMR_AF=0.1455;AFR_AF=0.6641;EUR_AF=0.1839;SAS_AF=0.0879;AA=T|||;VT=SNP
12	111278708	rs35257993	G	A	100	PASS	AC=302;AF=0.0603035;AN=5008;NS=2504;DP=19510;EAS_AF=0.004;AMR_AF=0.0504;AFR_AF=0.0946;EUR_AF=0.1064;SAS_AF=0.0317;AA=G|||;VT=SNP
12	111279341	rs876373	T	C	100	PASS	AC=3543;AF=0.707468;AN=5008;NS=2504;DP=22484;EAS_AF=0.5099;AMR_AF=0.7305;AFR_AF=0.941;EUR_AF=0.6223;SAS_AF=0.6667;AA=C|||;VT=SNP
12	111279463	rs886131	C	T	100	PASS	AC=2032;AF=0.405751;AN=5008;NS=2504;DP=20939;EAS_AF=0.4097;AMR_AF=0.5749;AFR_AF=0.1611;EUR_AF=0.4394;SAS_AF=0.5777;AA=C|||;VT=SNP
12	111279595	rs12312891	C	G	100	PASS	AC=405;AF=0.0808706;AN=5008;NS=2504;DP=18993;EAS_AF=0;AMR_AF=0.0447;AFR_AF=0.205;EUR_AF=0.0557;SAS_AF=0.0481;AA=C|||;VT=SNP
12	111279635	rs12312903	C	T	100	PASS	AC=312;AF=0.0623003;AN=5008;NS=2504;DP=19632;EAS_AF=0;AMR_AF=0.036;AFR_AF=0.1513;EUR_AF=0.0517;SAS_AF=0.0358;AA=C|||;VT=SNP
12	111279640	rs12312907	C	T	100	PASS	AC=312;AF=0.0623003;AN=5008;NS=2504;DP=19919;EAS_AF=0;AMR_AF=0.036;AFR_AF=0.1513;EUR_AF=0.0517;SAS_AF=0.0358;AA=C|||;VT=SNP
12	111280262	rs74995863	G	T	100	PASS	AC=62;AF=0.0123802;AN=5008;NS=2504;DP=21191;EAS_AF=0;AMR_AF=0.0115;AFR_AF=0.0023;EUR_AF=0.0437;SAS_AF=0.0072;AA=G|||;VT=SNP
12	111280407	rs6490126	C	A	100	PASS	AC=586;AF=0.117013;AN=5008;NS=2504;DP=19215;EAS_AF=0.0972;AMR_AF=0.0548;AFR_AF=0.2708;EUR_AF=0.0527;SAS_AF=0.0399;AA=C|||;VT=SNP
12	111280408	rs78926994	G	T	100	PASS	AC=21;AF=0.00419329;AN=5008;NS=2504;DP=19103;EAS_AF=0;AMR_AF=0.0014;AFR_AF=0.0015;EUR_AF=0.0169;SAS_AF=0.001;AA=G|||;VT=SNP
12	111280542	rs75325138	G	A	100	PASS	AC=22;AF=0.00439297;AN=5008;NS=2504;DP=20586;EAS_AF=0;AMR_AF=0.0043;AFR_AF=0;EUR_AF=0.0129;SAS_AF=0.0061;AA=G|||;VT=SNP
12	111280604	rs2238147	C	G	100	PASS	AC=3570;AF=0.712859;AN=5008;NS=2504;DP=22278;EAS_AF=0.5099;AMR_AF=0.7478;AFR_AF=0.9493;EUR_AF=0.6223;SAS_AF=0.6708;AA=G|||;VT=SNP
12	111281108	rs34584785	G	T	100	PASS	AC=314;AF=0.0626997;AN=5008;NS=2504;DP=19990;EAS_AF=0.005;AMR_AF=0.0504;AFR_AF=0.1014;EUR_AF=0.1044;SAS_AF=0.0358;AA=G|||;VT=SNP
12	111281463	rs148123394	C	T	100	PASS	AC=30;AF=0.00599042;AN=5008;NS=2504;DP=17501;EAS_AF=0;AMR_AF=0.0029;AFR_AF=0.0008;EUR_AF=0.0268;SAS_AF=0;AA=C|||;VT=SNP
12	111281615	rs142256000	G	A	100	PASS	AC=35;AF=0.00698882;AN=5008;NS=2504;DP=18346;EAS_AF=0;AMR_AF=0.0086;AFR_AF=0.0038;EUR_AF=0.0199;SAS_AF=0.0041;AA=A|||;VT=SNP
12	111281621	rs11065730	C	T	100	PASS	AC=413;AF=0.0824681;AN=5008;NS=2504;DP=18820;EAS_AF=0.0079;AMR_AF=0.0331;AFR_AF=0.2337;EUR_AF=0.0388;SAS_AF=0.0348;AA=T|||;VT=SNP
12	111281636	rs12184466	C	T	100	PASS	AC=286;AF=0.0571086;AN=5008;NS=2504;DP=19282;EAS_AF=0.001;AMR_AF=0.1081;AFR_AF=0.0053;EUR_AF=0.1789;SAS_AF=0.0235;AA=C|||;VT=SNP
12	111282220	rs7304923	G	T	100	PASS	AC=500;AF=0.0998403;AN=5008;NS=2504;DP=22857;EAS_AF=0.0149;AMR_AF=0.0504;AFR_AF=0.2292;EUR_AF=0.0547;SAS_AF=0.0941;AA=G|||;VT=SNP
12	111283194	rs116725779	C	T	100	PASS	AC=159;AF=0.0317492;AN=5008;NS=2504;DP=17653;EAS_AF=0;AMR_AF=0.0187;AFR_AF=0.0915;EUR_AF=0.0209;SAS_AF=0.0041;AA=T|||;VT=SNP
12	111284273	rs73421306	A	C	100	PASS	AC=428;AF=0.0854633;AN=5008;NS=2504;DP=14432;EAS_AF=0.1081;AMR_AF=0.0259;AFR_AF=0.152;EUR_AF=0.0268;SAS_AF=0.0746;AA=A|||;VT=SNP
12	111284347	rs79192723	T	A	100	PASS	AC=67;AF=0.0133786;AN=5008;NS=2504;DP=13130;EAS_AF=0.002;AMR_AF=0.0086;AFR_AF=0.0257;EUR_AF=0.0209;SAS_AF=0.0041;AA=A|||;VT=SNP
12	111284360	rs55937036	C	T	100	PASS	AC=746;AF=0.148962;AN=5008;NS=2504;DP=13141;EAS_AF=0.0149;AMR_AF=0.0706;AFR_AF=0.3843;EUR_AF=0.0765;SAS_AF=0.0992;AA=T|||;VT=SNP
12	111284831	rs12303008	C	G	100	PASS	AC=493;AF=0.0984425;AN=5008;NS=2504;DP=10485;EAS_AF=0.0149;AMR_AF=0.049;AFR_AF=0.2284;EUR_AF=0.0497;SAS_AF=0.0941;AA=C|||;VT=SNP
12	111284872	rs2339635	G	C	100	PASS	AC=3732;AF=0.745208;AN=5008;NS=2504;DP=7595;EAS_AF=0.6657;AMR_AF=0.7824;AFR_AF=0.7844;EUR_AF=0.7296;SAS_AF=0.7638;AA=C|||;VT=SNP
12	111285021	rs2339636	G	C	100	PASS	AC=2834;AF=0.565895;AN=5008;NS=2504;DP=15829;EAS_AF=0.6498;AMR_AF=0.683;AFR_AF=0.3464;EUR_AF=0.6243;SAS_AF=0.6329;AA=C|||;VT=SNP
12	111285298	rs2238148	G	A	100	PASS	AC=2757;AF=0.550519;AN=5008;NS=2504;DP=13231;EAS_AF=0.6498;AMR_AF=0.6758;AFR_AF=0.292;EUR_AF=0.6243;SAS_AF=0.6329;AA=G|||;VT=SNP
12	111285328	rs2299666	T	C	100	PASS	AC=2887;AF=0.576478;AN=5008;NS=2504;DP=13007;EAS_AF=0.6498;AMR_AF=0.6888;AFR_AF=0.3646;EUR_AF=0.6451;SAS_AF=0.637;AA=T|||;VT=SNP
12	111285357	rs74495119	G	C	100	PASS	AC=42;AF=0.00838658;AN=5008;NS=2504;DP=13812;EAS_AF=0;AMR_AF=0.0058;AFR_AF=0.0106;EUR_AF=0.0199;SAS_AF=0.0041;AA=C|||;VT=SNP
12	111285390	rs113065478	A	C	100	PASS	AC=187;AF=0.0373403;AN=5008;NS=2504;DP=16848;EAS_AF=0;AMR_AF=0.0346;AFR_AF=0.0915;EUR_AF=0.0338;SAS_AF=0.0082;AA=A|||;VT=SNP
12	111285655	rs61944262	A	T	100	PASS	AC=42;AF=0.00838658;AN=5008;NS=2504;DP=17142;EAS_AF=0;AMR_AF=0.0058;AFR_AF=0.0106;EUR_AF=0.0199;SAS_AF=0.0041;AA=A|||;VT=SNP
12	111285981	rs2299667	G	T	100	PASS	AC=2875;AF=0.574081;AN=5008;NS=2504;DP=20681;EAS_AF=0.6488;AMR_AF=0.6888;AFR_AF=0.357;EUR_AF=0.6451;SAS_AF=0.636;AA=G|||;VT=SNP
12	111286094	rs7980320	A	G	100	PASS	AC=3732;AF=0.745208;AN=5008;NS=2504;DP=21660;EAS_AF=0.6657;AMR_AF=0.7824;AFR_AF=0.7852;EUR_AF=0.7286;SAS_AF=0.7638;AA=G|||;VT=SNP
12	111287726	rs2283348	T	C	100	PASS	AC=2930;AF=0.585064;AN=5008;NS=2504;DP=22777;EAS_AF=0.6617;AMR_AF=0.6844;AFR_AF=0.3638;EUR_AF=0.6431;SAS_AF=0.6748;AA=T|||;VT=SNP
12	111287914	rs61944264	A	G	100	PASS	AC=34;AF=0.00678914;AN=5008;NS=2504;DP=23857;EAS_AF=0;AMR_AF=0.0086;AFR_AF=0.0008;EUR_AF=0.0229;SAS_AF=0.0041;AA=A|||;VT=SNP
12	111287959	rs12308836	C	G	100	PASS	AC=447;AF=0.0892572;AN=5008;NS=2504;DP=23415;EAS_AF=0.0149;AMR_AF=0.0461;AFR_AF=0.1936;EUR_AF=0.0517;SAS_AF=0.0941;AA=C|||;VT=SNP
12	111288122	rs2283349	T	C	100	PASS	AC=3743;AF=0.747404;AN=5008;NS=2504;DP=21270;EAS_AF=0.6617;AMR_AF=0.7824;AFR_AF=0.8139;EUR_AF=0.7296;SAS_AF=0.7393;AA=C|||;VT=SNP
12	111288436	rs11065732	T	C	100	PASS	AC=2850;AF=0.569089;AN=5008;NS=2504;DP=16246;EAS_AF=0.6468;AMR_AF=0.683;AFR_AF=0.3623;EUR_AF=0.6233;SAS_AF=0.6319;AA=T|||;VT=SNP
12	111288470	rs7973015	G	A	100	PASS	AC=175;AF=0.0349441;AN=5008;NS=2504;DP=16986;EAS_AF=0;AMR_AF=0.0317;AFR_AF=0.084;EUR_AF=0.0338;SAS_AF=0.0082;AA=G|||;VT=SNP
12	111288698	rs7973272	G	A	100	PASS	AC=2865;AF=0.572085;AN=5008;NS=2504;DP=16551;EAS_AF=0.6468;AMR_AF=0.683;AFR_AF=0.3737;EUR_AF=0.6233;SAS_AF=0.6319;AA=G|||;VT=SNP
12	111288738	rs12310570	C	T	100	PASS	AC=676;AF=0.134984;AN=5008;NS=2504;DP=17253;EAS_AF=0.0149;AMR_AF=0.0807;AFR_AF=0.3169;EUR_AF=0.0855;SAS_AF=0.1022;AA=C|||;VT=SNP
12	111288843	rs10219717	T	C	100	PASS	AC=2893;AF=0.577676;AN=5008;NS=2504;DP=20247;EAS_AF=0.6468;AMR_AF=0.6888;AFR_AF=0.3744;EUR_AF=0.6431;SAS_AF=0.635;AA=T|||;VT=SNP
12	111289192	rs116110934	G	A	100	PASS	AC=93;AF=0.0185703;AN=5008;NS=2504;DP=22786;EAS_AF=0;AMR_AF=0.0259;AFR_AF=0.025;EUR_AF=0.0338;SAS_AF=0.0082;AA=G|||;VT=SNP
12	111289694	rs1858887	G	A	100	PASS	AC=3747;AF=0.748203;AN=5008;NS=2504;DP=22462;EAS_AF=0.6627;AMR_AF=0.781;AFR_AF=0.7995;EUR_AF=0.7286;SAS_AF=0.7638;AA=A|||;VT=SNP
12	111289927	rs16941053	C	T	100	PASS	AC=174;AF=0.0347444;AN=5008;NS=2504;DP=21141;EAS_AF=0;AMR_AF=0.0317;AFR_AF=0.0832;EUR_AF=0.0338;SAS_AF=0.0082;AA=C|||;VT=SNP
12	111290088	rs145662970	C	T	100	PASS	AC=24;AF=0.00479233;AN=5008;NS=2504;DP=18787;EAS_AF=0;AMR_AF=0.0159;AFR_AF=0.0008;EUR_AF=0.0099;SAS_AF=0.002;AA=C|||;VT=SNP
12	111290122	rs61944265	C	T	100	PASS	AC=29;AF=0.00579073;AN=5008;NS=2504;DP=18229;EAS_AF=0;AMR_AF=0.0058;AFR_AF=0.0008;EUR_AF=0.0199;SAS_AF=0.0041;AA=C|||;VT=SNP
12	111290354	rs12581453	C	T	100	PASS	AC=325;AF=0.0648962;AN=5008;NS=2504;DP=17590;EAS_AF=0.1081;AMR_AF=0.013;AFR_AF=0.1021;EUR_AF=0.0239;SAS_AF=0.0491;AA=C|||;VT=SNP
12	111290599	rs7952822	G	A	100	PASS	AC=447;AF=0.0892572;AN=5008;NS=2504;DP=18485;EAS_AF=0.0149;AMR_AF=0.0461;AFR_AF=0.1952;EUR_AF=0.0497;SAS_AF=0.0941;AA=g|||;VT=SNP
12	111290721	rs78915675	A	G	100	PASS	AC=42;AF=0.00838658;AN=5008;NS=2504;DP=19489;EAS_AF=0;AMR_AF=0.0058;AFR_AF=0.0106;EUR_AF=0.0199;SAS_AF=0.0041;AA=A|||;VT=SNP;EX_TARGET
12	111290871	rs886132	G	C	100	PASS	AC=2761;AF=0.551318;AN=5008;NS=2504;DP=20905;EAS_AF=0.6438;AMR_AF=0.6729;AFR_AF=0.3026;EUR_AF=0.6233;SAS_AF=0.6319;AA=G|||;VT=SNP
12	111291080	rs139604212	C	G	100	PASS	AC=37;AF=0.00738818;AN=5008;NS=2504;DP=20028;EAS_AF=0;AMR_AF=0.0043;AFR_AF=0;EUR_AF=0.0119;SAS_AF=0.0225;AA=C|||;VT=SNP
12	111291767	rs61944266	G	A	100	PASS	AC=29;AF=0.00579073;AN=5008;NS=2504;DP=17209;EAS_AF=0;AMR_AF=0.0058;AFR_AF=0.0008;EUR_AF=0.0199;SAS_AF=0.0041;AA=G|||;VT=SNP
12	111292585	rs756838	T	A	100	PASS	AC=2945;AF=0.588059;AN=5008;NS=2504;DP=18773;EAS_AF=0.6448;AMR_AF=0.7046;AFR_AF=0.3918;EUR_AF=0.6581;SAS_AF=0.6401;AA=T|||;VT=SNP
12	111293235	rs79576587	A	G	100	PASS	AC=241;AF=0.048123;AN=5008;NS=2504;DP=15911;EAS_AF=0.1091;AMR_AF=0.013;AFR_AF=0.0401;EUR_AF=0.0219;SAS_AF=0.0481;AA=A|||;VT=SNP
12	111293326	rs11836154	A	G	100	PASS	AC=522;AF=0.104233;AN=5008;NS=2504;DP=18416;EAS_AF=0.0149;AMR_AF=0.0548;AFR_AF=0.2292;EUR_AF=0.0696;SAS_AF=0.0982;AA=A|||;VT=SNP
12	111293674	rs10774606	C	T	100	PASS	AC=2763;AF=0.551717;AN=5008;NS=2504;DP=16419;EAS_AF=0.6438;AMR_AF=0.6744;AFR_AF=0.3026;EUR_AF=0.6243;SAS_AF=0.6319;AA=C|||;VT=SNP
12	111293851	rs79408676	T	G	100	PASS	AC=38;AF=0.00758786;AN=5008;NS=2504;DP=17741;EAS_AF=0.001;AMR_AF=0.0245;AFR_AF=0;EUR_AF=0.0199;SAS_AF=0;AA=T|||;VT=SNP
12	111294330	rs61944267	G	C	100	PASS	AC=298;AF=0.0595048;AN=5008;NS=2504;DP=14682;EAS_AF=0.001;AMR_AF=0.0259;AFR_AF=0.1732;EUR_AF=0.0209;SAS_AF=0.0297;AA=C|||;VT=SNP
12	111294520	rs11065733	A	G	100	PASS	AC=2946;AF=0.588259;AN=5008;NS=2504;DP=12692;EAS_AF=0.6488;AMR_AF=0.7061;AFR_AF=0.3888;EUR_AF=0.6581;SAS_AF=0.6401;AA=A|||;VT=SNP
12	111294711	rs145269364	G	A	100	PASS	AC=29;AF=0.00579073;AN=5008;NS=2504;DP=12981;EAS_AF=0;AMR_AF=0.0058;AFR_AF=0.0008;EUR_AF=0.0199;SAS_AF=0.0041;AA=G|||;VT=SNP
12	111295322	rs61944268	T	C	100	PASS	AC=29;AF=0.00579073;AN=5008;NS=2504;DP=20261;EAS_AF=0;AMR_AF=0.0058;AFR_AF=0.0008;EUR_AF=0.0199;SAS_AF=0.0041;AA=T|||;VT=SNP
12	111296320	rs11065734	A	G	100	PASS	AC=1440;AF=0.28754;AN=5008;NS=2504;DP=17682;EAS_AF=0.496;AMR_AF=0.232;AFR_AF=0.0658;EUR_AF=0.2913;SAS_AF=0.408;AA=A|||;VT=SNP
12	111296332	rs4766432	T	C	100	PASS	AC=2941;AF=0.58726;AN=5008;NS=2504;DP=17950;EAS_AF=0.6468;AMR_AF=0.7032;AFR_AF=0.3933;EUR_AF=0.6541;SAS_AF=0.637;AA=T|||;VT=SNP
12	111296822	rs113945414	G	T	100	PASS	AC=298;AF=0.0595048;AN=5008;NS=2504;DP=19574;EAS_AF=0.001;AMR_AF=0.0259;AFR_AF=0.1732;EUR_AF=0.0209;SAS_AF=0.0297;AA=T|||;VT=SNP
12	111297080	rs2078854	C	A	100	PASS	AC=3796;AF=0.757987;AN=5008;NS=2504;DP=20475;EAS_AF=0.6627;AMR_AF=0.7839;AFR_AF=0.8336;EUR_AF=0.7296;SAS_AF=0.7648;AA=A|||;VT=SNP
12	111298120	rs7294551	G	C	100	PASS	AC=2904;AF=0.579872;AN=5008;NS=2504;DP=12879;EAS_AF=0.6468;AMR_AF=0.7003;AFR_AF=0.3676;EUR_AF=0.6541;SAS_AF=0.636;AA=G|||;VT=SNP
12	111298204	rs7310350	T	C	100	PASS	AC=2766;AF=0.552316;AN=5008;NS=2504;DP=12633;EAS_AF=0.6478;AMR_AF=0.6715;AFR_AF=0.3033;EUR_AF=0.6262;SAS_AF=0.6299;AA=T|||;VT=SNP
12	111298452	rs6490252	G	A	100	PASS	AC=460;AF=0.091853;AN=5008;NS=2504;DP=14093;EAS_AF=0.0149;AMR_AF=0.0447;AFR_AF=0.2027;EUR_AF=0.0497;SAS_AF=0.0982;AA=G|||;VT=SNP
12	111298498	rs147753205	A	G	100	PASS	AC=29;AF=0.00579073;AN=5008;NS=2504;DP=13518;EAS_AF=0;AMR_AF=0.0058;AFR_AF=0.0008;EUR_AF=0.0199;SAS_AF=0.0041;AA=A|||;VT=SNP
12	111299974	rs7303049	G	A	100	PASS	AC=3893;AF=0.777356;AN=5008;NS=2504;DP=19832;EAS_AF=0.995;AMR_AF=0.8242;AFR_AF=0.6263;EUR_AF=0.7097;SAS_AF=0.7935;AA=A|||;VT=SNP
12	111299995	rs11065735	T	C	100	PASS	AC=110;AF=0.0219649;AN=5008;NS=2504;DP=19758;EAS_AF=0.002;AMR_AF=0.0101;AFR_AF=0;EUR_AF=0.0239;SAS_AF=0.0787;AA=T|||;VT=SNP
12	111300010	rs2283351	G	A	100	PASS	AC=3225;AF=0.64397;AN=5008;NS=2504;DP=19634;EAS_AF=0.4276;AMR_AF=0.5692;AFR_AF=0.9576;EUR_AF=0.5487;SAS_AF=0.5941;AA=A|||;VT=SNP
12	111300093	rs61940978	T	C	100	PASS	AC=26;AF=0.00519169;AN=5008;NS=2504;DP=19296;EAS_AF=0;AMR_AF=0.0043;AFR_AF=0;EUR_AF=0.0179;SAS_AF=0.0051;AA=T|||;VT=SNP
12	111300173	rs141281927	G	A	100	PASS	AC=41;AF=0.0081869;AN=5008;NS=2504;DP=20148;EAS_AF=0;AMR_AF=0.0187;AFR_AF=0.0038;EUR_AF=0.0229;SAS_AF=0;AA=G|||;VT=SNP
12	111300662	rs35413295	C	A	100	PASS	AC=987;AF=0.197085;AN=5008;NS=2504;DP=18290;EAS_AF=0.001;AMR_AF=0.3991;AFR_AF=0.3101;EUR_AF=0.2366;SAS_AF=0.0624;AA=C|||;VT=SNP
12	111300807	rs12811498	A	G	100	PASS	AC=1219;AF=0.243411;AN=5008;NS=2504;DP=19216;EAS_AF=0.001;AMR_AF=0.33;AFR_AF=0.5091;EUR_AF=0.2525;SAS_AF=0.0634;AA=G|||;VT=SNP
12	111300998	rs7310478	C	T	100	PASS	AC=853;AF=0.170327;AN=5008;NS=2504;DP=18947;EAS_AF=0.001;AMR_AF=0.2954;AFR_AF=0.295;EUR_AF=0.2078;SAS_AF=0.0491;AA=c|||;VT=SNP
12	111301027	rs78398471	G	A	100	PASS	AC=386;AF=0.0770767;AN=5008;NS=2504;DP=17904;EAS_AF=0.1448;AMR_AF=0.0187;AFR_AF=0.0015;EUR_AF=0.0666;SAS_AF=0.1616;AA=G|||;VT=SNP
12	111301032	rs139988623	G	A	100	PASS	AC=24;AF=0.00479233;AN=5008;NS=2504;DP=17450;EAS_AF=0;AMR_AF=0.0101;AFR_AF=0;EUR_AF=0.0099;SAS_AF=0.0072;AA=G|||;VT=SNP
12	111301417	rs2005675	T	C	100	PASS	AC=3766;AF=0.751997;AN=5008;NS=2504;DP=16399;EAS_AF=0.6081;AMR_AF=0.7767;AFR_AF=0.8941;EUR_AF=0.6968;SAS_AF=0.7474;AA=C|||;VT=SNP
12	111302072	rs2283352	G	A	100	PASS	AC=474;AF=0.0946486;AN=5008;NS=2504;DP=19304;EAS_AF=0.1448;AMR_AF=0.0274;AFR_AF=0.0635;EUR_AF=0.0676;SAS_AF=0.1605;AA=G|||;VT=SNP
12	111302295	rs2339637	C	A	100	PASS	AC=4879;AF=0.974241;AN=5008;NS=2504;DP=16284;EAS_AF=0.999;AMR_AF=0.951;AFR_AF=0.9985;EUR_AF=0.9155;SAS_AF=0.9928;AA=A|||;VT=SNP
12	111303033	rs35748628	C	G	100	PASS	AC=1545;AF=0.308506;AN=5008;NS=2504;DP=15838;EAS_AF=0.1478;AMR_AF=0.3487;AFR_AF=0.4864;EUR_AF=0.2982;SAS_AF=0.2157;AA=G|||;VT=SNP
12	111306979	rs12816507	A	T	100	PASS	AC=804;AF=0.160543;AN=5008;NS=2504;DP=17954;EAS_AF=0.002;AMR_AF=0.2939;AFR_AF=0.2519;EUR_AF=0.2157;SAS_AF=0.0491;AA=A|||;VT=SNP
12	111308007	rs11609385	C	T	100	PASS	AC=1356;AF=0.270767;AN=5008;NS=2504;DP=18291;EAS_AF=0.1478;AMR_AF=0.33;AFR_AF=0.3533;EUR_AF=0.2982;SAS_AF=0.2157;AA=C|||;VT=SNP
12	111308605	rs4766513	T	A	100	PASS	AC=1562;AF=0.311901;AN=5008;NS=2504;DP=20581;EAS_AF=0.1478;AMR_AF=0.3501;AFR_AF=0.4985;EUR_AF=0.2982;SAS_AF=0.2157;AA=A|||;VT=SNP
12	111308628	rs4766514	A	G	100	PASS	AC=804;AF=0.160543;AN=5008;NS=2504;DP=20495;EAS_AF=0.002;AMR_AF=0.2939;AFR_AF=0.2519;EUR_AF=0.2157;SAS_AF=0.0491;AA=A|||;VT=SNP
12	111308669	rs4766437	C	T	100	PASS	AC=46;AF=0.0091853;AN=5008;NS=2504;DP=20384;EAS_AF=0;AMR_AF=0.0173;AFR_AF=0.0015;EUR_AF=0.0298;SAS_AF=0.002;AA=C|||;VT=SNP
12	111308745	rs73421339	C	T	100	PASS	AC=522;AF=0.104233;AN=5008;NS=2504;DP=17693;EAS_AF=0.1458;AMR_AF=0.0288;AFR_AF=0.0968;EUR_AF=0.0676;SAS_AF=0.1626;AA=c|||;VT=SNP
12	111308801	rs4766515	T	C	100	PASS	AC=1402;AF=0.279952;AN=5008;NS=2504;DP=17447;EAS_AF=0.1478;AMR_AF=0.3343;AFR_AF=0.3858;EUR_AF=0.2982;SAS_AF=0.2157;AA=C|||;VT=SNP
12	111309335	rs145469629	C	T	100	PASS	AC=70;AF=0.0139776;AN=5008;NS=2504;DP=19770;EAS_AF=0;AMR_AF=0.0043;AFR_AF=0;EUR_AF=0.0159;SAS_AF=0.0521;AA=C|||;VT=SNP
12	111309472	rs11614320	G	A	100	PASS	AC=491;AF=0.0980431;AN=5008;NS=2504;DP=20495;EAS_AF=0.1458;AMR_AF=0.0288;AFR_AF=0.0734;EUR_AF=0.0676;SAS_AF=0.1626;AA=G|||;VT=SNP
12	111309665	rs11612523	A	G	100	PASS	AC=514;AF=0.102636;AN=5008;NS=2504;DP=19959;EAS_AF=0.1468;AMR_AF=0.0303;AFR_AF=0.0893;EUR_AF=0.0676;SAS_AF=0.1626;AA=A|||;VT=SNP
12	111310515	rs61940982	G	C	100	PASS	AC=186;AF=0.0371406;AN=5008;NS=2504;DP=19681;EAS_AF=0.001;AMR_AF=0.0605;AFR_AF=0.0076;EUR_AF=0.1034;SAS_AF=0.0297;AA=G|||;VT=SNP
12	111310563	rs61940983	G	A	100	PASS	AC=23;AF=0.00459265;AN=5008;NS=2504;DP=19137;EAS_AF=0;AMR_AF=0.0058;AFR_AF=0;EUR_AF=0.0149;SAS_AF=0.0041;AA=G|||;VT=SNP
12	111310731	rs150632975	C	T	100	PASS	AC=23;AF=0.00459265;AN=5008;NS=2504;DP=19016;EAS_AF=0;AMR_AF=0.0058;AFR_AF=0;EUR_AF=0.0149;SAS_AF=0.0041;AA=C|||;VT=SNP
12	111310738	rs80307312	G	A	100	PASS	AC=23;AF=0.00459265;AN=5008;NS=2504;DP=19092;EAS_AF=0;AMR_AF=0.0058;AFR_AF=0;EUR_AF=0.0149;SAS_AF=0.0041;AA=G|||;VT=SNP
12	111310954	rs117946466	C	T	100	PASS	AC=126;AF=0.0251597;AN=5008;NS=2504;DP=18823;EAS_AF=0;AMR_AF=0.0274;AFR_AF=0.0461;EUR_AF=0.0378;SAS_AF=0.0082;AA=C|||;VT=SNP
12	111311035	rs61940984	G	T	100	PASS	AC=23;AF=0.00459265;AN=5008;NS=2504;DP=19754;EAS_AF=0;AMR_AF=0.0058;AFR_AF=0;EUR_AF=0.0149;SAS_AF=0.0041;AA=G|||;VT=SNP
12	111311326	rs66929071	T	A	100	PASS	AC=865;AF=0.172724;AN=5008;NS=2504;DP=21594;EAS_AF=0.002;AMR_AF=0.2954;AFR_AF=0.2973;EUR_AF=0.2157;SAS_AF=0.0491;AA=T|||;VT=SNP
12	111311929	rs2238149	T	C	100	PASS	AC=1555;AF=0.310503;AN=5008;NS=2504;DP=18777;EAS_AF=0.1488;AMR_AF=0.3501;AFR_AF=0.4932;EUR_AF=0.2982;SAS_AF=0.2147;AA=C|||;VT=SNP
12	111312775	rs117160667	C	T	100	PASS	AC=125;AF=0.0249601;AN=5008;NS=2504;DP=20821;EAS_AF=0;AMR_AF=0.0274;AFR_AF=0.0454;EUR_AF=0.0378;SAS_AF=0.0082;AA=C|||;VT=SNP
12	111313245	rs7135295	G	A	100	PASS	AC=490;AF=0.0978435;AN=5008;NS=2504;DP=17952;EAS_AF=0.1458;AMR_AF=0.0303;AFR_AF=0.0719;EUR_AF=0.0676;SAS_AF=0.1626;AA=G|||;VT=SNP
12	111313623	rs61940985	C	T	100	PASS	AC=23;AF=0.00459265;AN=5008;NS=2504;DP=15501;EAS_AF=0;AMR_AF=0.0058;AFR_AF=0;EUR_AF=0.0149;SAS_AF=0.0041;AA=C|||;VT=SNP
12	111314170	rs61940986	C	T	100	PASS	AC=23;AF=0.00459265;AN=5008;NS=2504;DP=18621;EAS_AF=0;AMR_AF=0.0058;AFR_AF=0;EUR_AF=0.0149;SAS_AF=0.0041;AA=C|||;VT=SNP
12	111314289	rs11612727	T	C	100	PASS	AC=1399;AF=0.279353;AN=5008;NS=2504;DP=14764;EAS_AF=0.1478;AMR_AF=0.3329;AFR_AF=0.385;EUR_AF=0.2972;SAS_AF=0.2157;AA=C|||;VT=SNP
12	111314727	rs57074071	A	G	100	PASS	AC=472;AF=0.0942492;AN=5008;NS=2504;DP=9603;EAS_AF=0.1448;AMR_AF=0.0303;AFR_AF=0.059;EUR_AF=0.0676;SAS_AF=0.1626;AA=A|||;VT=SNP
12	111315281	rs61940987	C	T	100	PASS	AC=24;AF=0.00479233;AN=5008;NS=2504;DP=19059;EAS_AF=0;AMR_AF=0.0058;AFR_AF=0.0008;EUR_AF=0.0149;SAS_AF=0.0041;AA=C|||;VT=SNP
12	111315362	rs35695736	G	A	100	PASS	AC=800;AF=0.159744;AN=5008;NS=2504;DP=18233;EAS_AF=0.002;AMR_AF=0.2925;AFR_AF=0.2511;EUR_AF=0.2137;SAS_AF=0.0491;AA=G|||;VT=SNP
12	111315543	rs61226717	G	T	100	PASS	AC=468;AF=0.0934505;AN=5008;NS=2504;DP=14401;EAS_AF=0.1448;AMR_AF=0.0288;AFR_AF=0.0567;EUR_AF=0.0676;SAS_AF=0.1626;AA=G|||;VT=SNP
12	111315664	rs35841288	A	C	100	PASS	AC=1554;AF=0.310304;AN=5008;NS=2504;DP=17179;EAS_AF=0.1468;AMR_AF=0.3501;AFR_AF=0.4939;EUR_AF=0.2972;SAS_AF=0.2157;AA=C|||;VT=SNP
12	111316174	rs113505886	A	G	100	PASS	AC=798;AF=0.159345;AN=5008;NS=2504;DP=18402;EAS_AF=0.002;AMR_AF=0.2939;AFR_AF=0.2481;EUR_AF=0.2147;SAS_AF=0.0491;AA=A|||;VT=SNP
12	111316243	rs61940989	T	C	100	PASS	AC=1396;AF=0.278754;AN=5008;NS=2504;DP=19435;EAS_AF=0.1468;AMR_AF=0.3343;AFR_AF=0.3828;EUR_AF=0.2972;SAS_AF=0.2157;AA=C|||;VT=SNP
12	111316694	rs1468131	C	A	100	PASS	AC=1523;AF=0.304113;AN=5008;NS=2504;DP=18159;EAS_AF=0.1468;AMR_AF=0.3458;AFR_AF=0.4871;EUR_AF=0.2823;SAS_AF=0.2117;AA=-|||;VT=SNP
12	111317904	rs35762292	T	C	100	PASS	AC=797;AF=0.159145;AN=5008;NS=2504;DP=19924;EAS_AF=0.002;AMR_AF=0.2939;AFR_AF=0.2474;EUR_AF=0.2147;SAS_AF=0.0491;AA=T|||;VT=SNP;EX_TARGET
12	111318175	rs61940991	G	T	100	PASS	AC=23;AF=0.00459265;AN=5008;NS=2504;DP=22853;EAS_AF=0;AMR_AF=0.0058;AFR_AF=0;EUR_AF=0.0149;SAS_AF=0.0041;AA=G|||;VT=SNP
12	111318334	rs67724903	C	T	100	PASS	AC=858;AF=0.171326;AN=5008;NS=2504;DP=23070;EAS_AF=0.002;AMR_AF=0.2954;AFR_AF=0.2927;EUR_AF=0.2147;SAS_AF=0.0491;AA=c|||;VT=SNP
12	111318351	rs66525670	G	C	100	PASS	AC=797;AF=0.159145;AN=5008;NS=2504;DP=23712;EAS_AF=0.002;AMR_AF=0.2939;AFR_AF=0.2474;EUR_AF=0.2147;SAS_AF=0.0491;AA=G|||;VT=SNP
12	111318766	rs75333857	G	C	100	PASS	AC=23;AF=0.00459265;AN=5008;NS=2504;DP=30701;EAS_AF=0;AMR_AF=0.0058;AFR_AF=0;EUR_AF=0.0149;SAS_AF=0.0041;AA=g|||;VT=SNP
12	111319366	rs141574969	A	G	100	PASS	AC=369;AF=0.0736821;AN=5008;NS=2504;DP=16075;EAS_AF=0.1468;AMR_AF=0.0216;AFR_AF=0.0015;EUR_AF=0.0666;SAS_AF=0.1401;AA=A|||;VT=SNP
12	111319724	rs10492013	A	T	100	PASS	AC=540;AF=0.107827;AN=5008;NS=2504;DP=17291;EAS_AF=0.1468;AMR_AF=0.0331;AFR_AF=0.0893;EUR_AF=0.0676;SAS_AF=0.1871;AA=a|||;VT=SNP
12	111319752	rs150879361	C	A	100	PASS	AC=69;AF=0.013778;AN=5008;NS=2504;DP=17228;EAS_AF=0;AMR_AF=0.0043;AFR_AF=0;EUR_AF=0.0149;SAS_AF=0.0521;AA=c|||;VT=SNP
12	111319847	rs12819646	C	T	100	PASS	AC=741;AF=0.147963;AN=5008;NS=2504;DP=17726;EAS_AF=0.002;AMR_AF=0.2882;AFR_AF=0.2088;EUR_AF=0.2127;SAS_AF=0.0501;AA=c|||;VT=SNP
12	111320472	rs11065743	C	A	100	PASS	AC=1023;AF=0.204273;AN=5008;NS=2504;DP=17502;EAS_AF=0.3095;AMR_AF=0.2781;AFR_AF=0.0129;EUR_AF=0.2525;SAS_AF=0.2526;AA=C|||;VT=SNP
12	111320982	rs185155506	C	T	100	PASS	AC=23;AF=0.00459265;AN=5008;NS=2504;DP=15114;EAS_AF=0;AMR_AF=0.0058;AFR_AF=0;EUR_AF=0.0149;SAS_AF=0.0041;AA=C|||;VT=SNP
12	111321512	rs7316287	T	C	100	PASS	AC=1403;AF=0.280152;AN=5008;NS=2504;DP=19020;EAS_AF=0.1488;AMR_AF=0.33;AFR_AF=0.3858;EUR_AF=0.2893;SAS_AF=0.228;AA=N|||;VT=SNP
12	111321640	rs7306787	C	T	100	PASS	AC=807;AF=0.161142;AN=5008;NS=2504;DP=18342;EAS_AF=0.002;AMR_AF=0.2939;AFR_AF=0.2542;EUR_AF=0.2147;SAS_AF=0.0501;AA=c|||;VT=SNP
12	111321724	rs76024719	G	A	100	PASS	AC=497;AF=0.0992412;AN=5008;NS=2504;DP=19385;EAS_AF=0.1468;AMR_AF=0.0303;AFR_AF=0.059;EUR_AF=0.0676;SAS_AF=0.1861;AA=G|||;VT=SNP
12	111323395	rs12099913	T	G	100	PASS	AC=817;AF=0.163139;AN=5008;NS=2504;DP=19255;EAS_AF=0.1875;AMR_AF=0.0605;AFR_AF=0.4289;EUR_AF=0.0099;SAS_AF=0.0092;AA=T|||;VT=SNP
12	111323408	rs10849913	C	G	100	PASS	AC=1993;AF=0.397963;AN=5008;NS=2504;DP=19755;EAS_AF=0.1954;AMR_AF=0.4625;AFR_AF=0.7095;EUR_AF=0.3469;SAS_AF=0.1922;AA=G|||;VT=SNP
12	111323418	rs11065744	G	A	100	PASS	AC=1025;AF=0.204673;AN=5008;NS=2504;DP=19814;EAS_AF=0.0159;AMR_AF=0.3703;AFR_AF=0.2065;EUR_AF=0.3012;SAS_AF=0.18;AA=G|||;VT=SNP
12	111323939	rs7311323	G	A	100	PASS	AC=3142;AF=0.627396;AN=5008;NS=2504;DP=16738;EAS_AF=0.8343;AMR_AF=0.5706;AFR_AF=0.4327;EUR_AF=0.6471;SAS_AF=0.6973;AA=G|||;VT=SNP
12	111324199	rs371675969	C	A	100	PASS	AC=28;AF=0.00559105;AN=5008;NS=2504;DP=16846;EAS_AF=0.003;AMR_AF=0.0058;AFR_AF=0.0023;EUR_AF=0.0139;SAS_AF=0.0041;AA=C|||;VT=SNP
12	111324641	rs79479633	C	T	100	PASS	AC=22;AF=0.00439297;AN=5008;NS=2504;DP=13244;EAS_AF=0;AMR_AF=0.0058;AFR_AF=0;EUR_AF=0.0139;SAS_AF=0.0041;AA=C|||;VT=SNP
12	111324923	rs7303257	A	T	100	PASS	AC=1764;AF=0.352236;AN=5008;NS=2504;DP=14143;EAS_AF=0.2034;AMR_AF=0.4121;AFR_AF=0.5136;EUR_AF=0.3469;SAS_AF=0.2505;AA=T|||;VT=SNP
12	111325265	rs10774609	T	C	100	PASS	AC=1694;AF=0.338259;AN=5008;NS=2504;DP=14758;EAS_AF=0.2044;AMR_AF=0.4063;AFR_AF=0.438;EUR_AF=0.3459;SAS_AF=0.2853;AA=C|||;VT=SNP
12	111325437	rs10849914	T	A	100	PASS	AC=1602;AF=0.319888;AN=5008;NS=2504;DP=12671;EAS_AF=0.2063;AMR_AF=0.402;AFR_AF=0.3744;EUR_AF=0.3539;SAS_AF=0.2699;AA=T|||;VT=SNP
12	111326666	rs11065747	G	T	100	PASS	AC=526;AF=0.105032;AN=5008;NS=2504;DP=12961;EAS_AF=0.2024;AMR_AF=0.0245;AFR_AF=0.0257;EUR_AF=0.0775;SAS_AF=0.1973;AA=-|||;VT=SNP
12	111327701	rs76161043	C	T	100	PASS	AC=88;AF=0.0175719;AN=5008;NS=2504;DP=12776;EAS_AF=0;AMR_AF=0.0259;AFR_AF=0.0159;EUR_AF=0.0417;SAS_AF=0.0072;AA=C|||;VT=SNP
12	111327868	rs111632051	G	A	100	PASS	AC=29;AF=0.00579073;AN=5008;NS=2504;DP=13701;EAS_AF=0;AMR_AF=0.0115;AFR_AF=0.0008;EUR_AF=0.0149;SAS_AF=0.0051;AA=G|||;VT=SNP
12	111328361	rs146769225	C	T	100	PASS	AC=15;AF=0.00299521;AN=5008;NS=2504;DP=17307;EAS_AF=0;AMR_AF=0;AFR_AF=0;EUR_AF=0.0129;SAS_AF=0.002;AA=C|||;VT=SNP
12	111328567	rs12826148	T	C	100	PASS	AC=746;AF=0.148962;AN=5008;NS=2504;DP=18792;EAS_AF=0.002;AMR_AF=0.3415;AFR_AF=0.1278;EUR_AF=0.2495;SAS_AF=0.089;AA=T|||;VT=SNP
12	111328680	rs139202064	A	G	100	PASS	AC=760;AF=0.151757;AN=5008;NS=2504;DP=13957;EAS_AF=0.002;AMR_AF=0.3516;AFR_AF=0.1278;EUR_AF=0.2555;SAS_AF=0.09;AA=A|||;VT=SNP
12	111329227	rs11065749	G	A	100	PASS	AC=1361;AF=0.271765;AN=5008;NS=2504;DP=19374;EAS_AF=0.2044;AMR_AF=0.3833;AFR_AF=0.211;EUR_AF=0.332;SAS_AF=0.2822;AA=G|||;VT=SNP
12	111330534	rs12810044	C	T	100	PASS	AC=757;AF=0.151158;AN=5008;NS=2504;DP=15764;EAS_AF=0.002;AMR_AF=0.3501;AFR_AF=0.1278;EUR_AF=0.2545;SAS_AF=0.089;AA=c|||;VT=SNP
12	111331016	rs11065750	G	A	100	PASS	AC=598;AF=0.119409;AN=5008;NS=2504;DP=17366;EAS_AF=0.2014;AMR_AF=0.0317;AFR_AF=0.0825;EUR_AF=0.0755;SAS_AF=0.1922;AA=g|||;VT=SNP
12	111331156	rs11065751	T	A	100	PASS	AC=523;AF=0.104433;AN=5008;NS=2504;DP=19151;EAS_AF=0.2024;AMR_AF=0.0245;AFR_AF=0.0272;EUR_AF=0.0765;SAS_AF=0.1933;AA=T|||;VT=SNP
12	111331165	rs11065752	G	A	100	PASS	AC=674;AF=0.134585;AN=5008;NS=2504;DP=18857;EAS_AF=0.2024;AMR_AF=0.0389;AFR_AF=0.1195;EUR_AF=0.0915;SAS_AF=0.1973;AA=A|||;VT=SNP
12	111331685	rs11065753	C	T	100	PASS	AC=520;AF=0.103834;AN=5008;NS=2504;DP=17900;EAS_AF=0.2024;AMR_AF=0.0245;AFR_AF=0.025;EUR_AF=0.0765;SAS_AF=0.1933;AA=C|||;VT=SNP
12	111331935	rs76227633	T	C	100	PASS	AC=22;AF=0.00439297;AN=5008;NS=2504;DP=17563;EAS_AF=0;AMR_AF=0.0058;AFR_AF=0;EUR_AF=0.0139;SAS_AF=0.0041;AA=T|||;VT=SNP
12	111332845	rs142840284	G	C	100	PASS	AC=22;AF=0.00439297;AN=5008;NS=2504;DP=13731;EAS_AF=0;AMR_AF=0.0058;AFR_AF=0;EUR_AF=0.0139;SAS_AF=0.0041;AA=G|||;VT=SNP
12	111333224	rs7312231	C	T	100	PASS	AC=1857;AF=0.370807;AN=5008;NS=2504;DP=17777;EAS_AF=0.2044;AMR_AF=0.4135;AFR_AF=0.556;EUR_AF=0.3469;SAS_AF=0.2863;AA=T|||;VT=SNP
12	111333622	rs10849915	T	C	100	PASS	AC=1859;AF=0.371206;AN=5008;NS=2504;DP=20889;EAS_AF=0.2044;AMR_AF=0.4135;AFR_AF=0.556;EUR_AF=0.3479;SAS_AF=0.2873;AA=C|||;VT=SNP
12	111333893	rs17191922	A	G	100	PASS	AC=759;AF=0.151558;AN=5008;NS=2504;DP=20474;EAS_AF=0.002;AMR_AF=0.3516;AFR_AF=0.1278;EUR_AF=0.2555;SAS_AF=0.089;AA=A|||;VT=SNP
12	111333983	rs139265947	C	T	100	PASS	AC=35;AF=0.00698882;AN=5008;NS=2504;DP=18311;EAS_AF=0;AMR_AF=0.0115;AFR_AF=0.0015;EUR_AF=0.0239;SAS_AF=0.001;AA=C|||;VT=SNP
12	111334117	rs1858881	T	C	100	PASS	AC=1696;AF=0.338658;AN=5008;NS=2504;DP=16784;EAS_AF=0.2044;AMR_AF=0.4049;AFR_AF=0.4387;EUR_AF=0.3469;SAS_AF=0.2863;AA=C|||;VT=SNP
12	111334318	rs6489821	A	G	100	PASS	AC=1697;AF=0.338858;AN=5008;NS=2504;DP=18386;EAS_AF=0.2044;AMR_AF=0.4049;AFR_AF=0.4387;EUR_AF=0.3479;SAS_AF=0.2863;AA=G|||;VT=SNP
12	111334375	rs6489822	C	T	100	PASS	AC=1696;AF=0.338658;AN=5008;NS=2504;DP=19648;EAS_AF=0.2044;AMR_AF=0.4049;AFR_AF=0.4387;EUR_AF=0.3469;SAS_AF=0.2863;AA=T|||;VT=SNP
12	111335360	rs35856328	T	C	100	PASS	AC=1695;AF=0.338458;AN=5008;NS=2504;DP=14950;EAS_AF=0.2044;AMR_AF=0.4049;AFR_AF=0.4387;EUR_AF=0.3459;SAS_AF=0.2863;AA=t|||;VT=SNP
12	111335752	rs11065755	G	C	100	PASS	AC=4670;AF=0.932508;AN=5008;NS=2504;DP=15505;EAS_AF=0.996;AMR_AF=0.879;AFR_AF=0.9947;EUR_AF=0.7893;SAS_AF=0.9683;AA=C|||;VT=SNP
12	111335756	rs146280669	A	G	100	PASS	AC=519;AF=0.103634;AN=5008;NS=2504;DP=15652;EAS_AF=0.2024;AMR_AF=0.0245;AFR_AF=0.025;EUR_AF=0.0755;SAS_AF=0.1933;AA=A|||;VT=SNP
12	111336077	rs117678558	A	G	100	PASS	AC=68;AF=0.0135783;AN=5008;NS=2504;DP=16307;EAS_AF=0;AMR_AF=0.0231;AFR_AF=0.0053;EUR_AF=0.0388;SAS_AF=0.0061;AA=A|||;VT=SNP
12	111336499	rs61940994	T	C	100	PASS	AC=22;AF=0.00439297;AN=5008;NS=2504;DP=18928;EAS_AF=0;AMR_AF=0.0058;AFR_AF=0;EUR_AF=0.0139;SAS_AF=0.0041;AA=T|||;VT=SNP
12	111336560	rs11610779	A	T	100	PASS	AC=1699;AF=0.339257;AN=5008;NS=2504;DP=17968;EAS_AF=0.2044;AMR_AF=0.4035;AFR_AF=0.4425;EUR_AF=0.3459;SAS_AF=0.2863;AA=T|||;VT=SNP
12	111337176	rs113961161	G	T	100	PASS	AC=759;AF=0.151558;AN=5008;NS=2504;DP=19855;EAS_AF=0.002;AMR_AF=0.3516;AFR_AF=0.1278;EUR_AF=0.2555;SAS_AF=0.089;AA=G|||;VT=SNP
12	111337298	rs144597752	A	G	100	PASS	AC=22;AF=0.00439297;AN=5008;NS=2504;DP=18015;EAS_AF=0;AMR_AF=0.0058;AFR_AF=0;EUR_AF=0.0139;SAS_AF=0.0041;AA=A|||;VT=SNP
12	111337891	rs7305904	A	G	100	PASS	AC=1847;AF=0.36881;AN=5008;NS=2504;DP=17693;EAS_AF=0.2044;AMR_AF=0.4121;AFR_AF=0.5492;EUR_AF=0.3469;SAS_AF=0.2863;AA=G|||;VT=SNP
12	111338321	rs61940345	A	T	100	PASS	AC=346;AF=0.0690895;AN=5008;NS=2504;DP=20443;EAS_AF=0;AMR_AF=0.0216;AFR_AF=0.236;EUR_AF=0.0149;SAS_AF=0.0041;AA=T|||;VT=SNP
12	111338794	rs11065756	C	T	100	PASS	AC=520;AF=0.103834;AN=5008;NS=2504;DP=19606;EAS_AF=0.2024;AMR_AF=0.0245;AFR_AF=0.0257;EUR_AF=0.0755;SAS_AF=0.1933;AA=C|||;VT=SNP
12	111339307	rs61940346	C	A	100	PASS	AC=22;AF=0.00439297;AN=5008;NS=2504;DP=14933;EAS_AF=0;AMR_AF=0.0058;AFR_AF=0;EUR_AF=0.0139;SAS_AF=0.0041;AA=C|||;VT=SNP
12	111339477	rs118043772	C	T	100	PASS	AC=29;AF=0.00579073;AN=5008;NS=2504;DP=18376;EAS_AF=0;AMR_AF=0.0058;AFR_AF=0;EUR_AF=0.0139;SAS_AF=0.0112;AA=C|||;VT=SNP
12	111339804	rs150051619	T	C	100	PASS	AC=38;AF=0.00758786;AN=5008;NS=2504;DP=18080;EAS_AF=0;AMR_AF=0.0159;AFR_AF=0;EUR_AF=0.0189;SAS_AF=0.0082;AA=T|||;VT=SNP
12	111340201	rs76929039	T	A	100	PASS	AC=38;AF=0.00758786;AN=5008;NS=2504;DP=17292;EAS_AF=0;AMR_AF=0.0159;AFR_AF=0;EUR_AF=0.0189;SAS_AF=0.0082;AA=t|||;VT=SNP
12	111340243	rs10774610	T	C	100	PASS	AC=1654;AF=0.330272;AN=5008;NS=2504;DP=16992;EAS_AF=0.2044;AMR_AF=0.3991;AFR_AF=0.4107;EUR_AF=0.3459;SAS_AF=0.2863;AA=N|||;VT=SNP
12	111340788	rs11065757	A	G	100	PASS	AC=1351;AF=0.269768;AN=5008;NS=2504;DP=17213;EAS_AF=0.2044;AMR_AF=0.3833;AFR_AF=0.1906;EUR_AF=0.3449;SAS_AF=0.2863;AA=N|||;VT=SNP
12	111341026	rs11065758	A	G	100	PASS	AC=1349;AF=0.269369;AN=5008;NS=2504;DP=19200;EAS_AF=0.2044;AMR_AF=0.3833;AFR_AF=0.1906;EUR_AF=0.3449;SAS_AF=0.2843;AA=N|||;VT=SNP
12	111341702	rs116876453	T	G	100	PASS	AC=52;AF=0.0103834;AN=5008;NS=2504;DP=19362;EAS_AF=0;AMR_AF=0.0029;AFR_AF=0.0023;EUR_AF=0.0358;SAS_AF=0.0112;AA=t|||;VT=SNP
12	111341920	rs117528052	G	T	100	PASS	AC=518;AF=0.103435;AN=5008;NS=2504;DP=19499;EAS_AF=0.2014;AMR_AF=0.0245;AFR_AF=0.0257;EUR_AF=0.0755;SAS_AF=0.1922;AA=G|||;VT=SNP
12	111341921	rs78900292	A	T	100	PASS	AC=518;AF=0.103435;AN=5008;NS=2504;DP=19383;EAS_AF=0.2014;AMR_AF=0.0245;AFR_AF=0.0257;EUR_AF=0.0755;SAS_AF=0.1922;AA=A|||;VT=SNP
12	111341925	rs2339598	T	C	100	PASS	AC=1574;AF=0.314297;AN=5008;NS=2504;DP=19149;EAS_AF=0.2034;AMR_AF=0.3948;AFR_AF=0.3548;EUR_AF=0.3449;SAS_AF=0.2853;AA=t|||;VT=SNP
12	111342017	rs2283353	A	G	100	PASS	AC=1352;AF=0.269968;AN=5008;NS=2504;DP=17085;EAS_AF=0.2044;AMR_AF=0.3833;AFR_AF=0.1929;EUR_AF=0.3449;SAS_AF=0.2843;AA=a|||;VT=SNP
12	111342253	rs12814173	C	T	100	PASS	AC=86;AF=0.0171725;AN=5008;NS=2504;DP=19425;EAS_AF=0;AMR_AF=0.0418;AFR_AF=0.0023;EUR_AF=0.0487;SAS_AF=0.0051;AA=C|||;VT=SNP
12	111342558	rs34300256	G	T	100	PASS	AC=758;AF=0.151358;AN=5008;NS=2504;DP=19331;EAS_AF=0.002;AMR_AF=0.3516;AFR_AF=0.1271;EUR_AF=0.2555;SAS_AF=0.089;AA=G|||;VT=SNP;EX_TARGET
12	111342722	rs11065762	T	C	100	PASS	AC=1339;AF=0.267372;AN=5008;NS=2504;DP=17589;EAS_AF=0.2044;AMR_AF=0.3833;AFR_AF=0.1831;EUR_AF=0.3449;SAS_AF=0.2843;AA=C|||;VT=SNP
12	111343000	rs11065763	A	T	100	PASS	AC=1339;AF=0.267372;AN=5008;NS=2504;DP=18897;EAS_AF=0.2044;AMR_AF=0.3833;AFR_AF=0.1831;EUR_AF=0.3449;SAS_AF=0.2843;AA=T|||;VT=SNP
12	111343279	rs61940347	C	T	100	PASS	AC=22;AF=0.00439297;AN=5008;NS=2504;DP=20420;EAS_AF=0;AMR_AF=0.0058;AFR_AF=0;EUR_AF=0.0139;SAS_AF=0.0041;AA=C|||;VT=SNP
12	111343443	rs11065764	A	C	100	PASS	AC=513;AF=0.102436;AN=5008;NS=2504;DP=14382;EAS_AF=0.2024;AMR_AF=0.0216;AFR_AF=0.0234;EUR_AF=0.0755;SAS_AF=0.1912;AA=A|||;VT=SNP
12	111344330	rs1011300	A	G	100	PASS	AC=653;AF=0.130391;AN=5008;NS=2504;DP=18933;EAS_AF=0.002;AMR_AF=0.3444;AFR_AF=0.0522;EUR_AF=0.2545;SAS_AF=0.089;AA=A|||;VT=SNP
12	111344572	rs73195844	C	T	100	PASS	AC=124;AF=0.0247604;AN=5008;NS=2504;DP=19047;EAS_AF=0.001;AMR_AF=0.0375;AFR_AF=0.0045;EUR_AF=0.0785;SAS_AF=0.0123;AA=C|||;VT=SNP
12	111345032	rs78540170	C	G	100	PASS	AC=51;AF=0.0101837;AN=5008;NS=2504;DP=19854;EAS_AF=0;AMR_AF=0.0029;AFR_AF=0.0023;EUR_AF=0.0348;SAS_AF=0.0112;AA=C|||;VT=SNP
12	111345219	rs116604830	G	T	100	PASS	AC=23;AF=0.00459265;AN=5008;NS=2504;DP=19473;EAS_AF=0;AMR_AF=0.0029;AFR_AF=0;EUR_AF=0.0169;SAS_AF=0.0041;AA=G|||;VT=SNP;EX_TARGET
12	111345404	rs61940348	C	T	100	PASS	AC=22;AF=0.00439297;AN=5008;NS=2504;DP=19479;EAS_AF=0;AMR_AF=0.0058;AFR_AF=0;EUR_AF=0.0139;SAS_AF=0.0041;AA=C|||;VT=SNP
12	111345411	rs67912779	C	T	100	PASS	AC=748;AF=0.149361;AN=5008;NS=2504;DP=19218;EAS_AF=0.002;AMR_AF=0.3458;AFR_AF=0.1256;EUR_AF=0.2515;SAS_AF=0.089;AA=C|||;VT=SNP
12	111345607	rs2238150	C	G	100	PASS	AC=3804;AF=0.759585;AN=5008;NS=2504;DP=18714;EAS_AF=0.6607;AMR_AF=0.7738;AFR_AF=0.9349;EUR_AF=0.6799;SAS_AF=0.6963;AA=G|||;VT=SNP
12	111345662	rs35734599	G	A	100	PASS	AC=1097;AF=0.21905;AN=5008;NS=2504;DP=19940;EAS_AF=0.003;AMR_AF=0.366;AFR_AF=0.3707;EUR_AF=0.2525;SAS_AF=0.0982;AA=G|||;VT=SNP
12	111346073	rs146984899	G	A	100	PASS	AC=26;AF=0.00519169;AN=5008;NS=2504;DP=22299;EAS_AF=0;AMR_AF=0.0043;AFR_AF=0.0015;EUR_AF=0.0149;SAS_AF=0.0061;AA=G|||;VT=SNP
12	111346399	rs3759381	G	T	100	PASS	AC=1395;AF=0.278554;AN=5008;NS=2504;DP=17973;EAS_AF=0.4266;AMR_AF=0.2968;AFR_AF=0.1725;EUR_AF=0.2465;SAS_AF=0.2894;AA=G|||;VT=SNP
12	111346400	rs3759380	C	T	100	PASS	AC=1391;AF=0.277756;AN=5008;NS=2504;DP=18076;EAS_AF=0.4266;AMR_AF=0.2968;AFR_AF=0.1702;EUR_AF=0.2455;SAS_AF=0.2894;AA=C|||;VT=SNP
12	111346613	rs61940349	C	T	100	PASS	AC=22;AF=0.00439297;AN=5008;NS=2504;DP=19304;EAS_AF=0;AMR_AF=0.0058;AFR_AF=0;EUR_AF=0.0139;SAS_AF=0.0041;AA=C|||;VT=SNP
12	111347333	rs12810957	T	C	100	PASS	AC=763;AF=0.152356;AN=5008;NS=2504;DP=18317;EAS_AF=0.002;AMR_AF=0.3487;AFR_AF=0.1324;EUR_AF=0.2555;SAS_AF=0.089;AA=T|||;VT=SNP
12	111348550	rs12812271	C	G	100	PASS	AC=759;AF=0.151558;AN=5008;NS=2504;DP=22847;EAS_AF=0.002;AMR_AF=0.3501;AFR_AF=0.1286;EUR_AF=0.2555;SAS_AF=0.089;AA=C|||;VT=SNP
12	111349223	rs12231049	A	G	100	PASS	AC=862;AF=0.172125;AN=5008;NS=2504;DP=13559;EAS_AF=0.2024;AMR_AF=0.0476;AFR_AF=0.2844;EUR_AF=0.0905;SAS_AF=0.1616;AA=G|||;VT=SNP
12	111349849	rs11065766	A	G	100	PASS	AC=1649;AF=0.329273;AN=5008;NS=2504;DP=18540;EAS_AF=0.2044;AMR_AF=0.3991;AFR_AF=0.4402;EUR_AF=0.3419;SAS_AF=0.2454;AA=G|||;VT=SNP
12	111350457	rs3782891	G	A	100	PASS	AC=514;AF=0.102636;AN=5008;NS=2504;DP=20199;EAS_AF=0.2024;AMR_AF=0.0259;AFR_AF=0.0514;EUR_AF=0.0746;SAS_AF=0.1524;AA=g|||;VT=SNP
12	111350531	rs3782890	G	A	100	PASS	AC=514;AF=0.102636;AN=5008;NS=2504;DP=18183;EAS_AF=0.2024;AMR_AF=0.0259;AFR_AF=0.0514;EUR_AF=0.0746;SAS_AF=0.1524;AA=G|||;VT=SNP
12	111350655	rs3782889	A	G	100	PASS	AC=514;AF=0.102636;AN=5008;NS=2504;DP=20024;EAS_AF=0.2024;AMR_AF=0.0259;AFR_AF=0.0514;EUR_AF=0.0746;SAS_AF=0.1524;AA=G|||;VT=SNP
12	111350771	rs3825389	C	T	100	PASS	AC=515;AF=0.102835;AN=5008;NS=2504;DP=18534;EAS_AF=0.2024;AMR_AF=0.0259;AFR_AF=0.0514;EUR_AF=0.0746;SAS_AF=0.1534;AA=C|||;VT=SNP
12	111350807	rs61940351	G	A	100	PASS	AC=22;AF=0.00439297;AN=5008;NS=2504;DP=17590;EAS_AF=0;AMR_AF=0.0058;AFR_AF=0;EUR_AF=0.0139;SAS_AF=0.0041;AA=G|||;VT=SNP
12	111351186	rs2071629	C	T	100	PASS	AC=514;AF=0.102636;AN=5008;NS=2504;DP=19242;EAS_AF=0.2024;AMR_AF=0.0259;AFR_AF=0.0514;EUR_AF=0.0746;SAS_AF=0.1524;AA=C|||;VT=SNP
12	111351204	rs146401175	T	G	100	PASS	AC=22;AF=0.00439297;AN=5008;NS=2504;DP=18614;EAS_AF=0;AMR_AF=0.0058;AFR_AF=0;EUR_AF=0.0139;SAS_AF=0.0041;AA=T|||;VT=SNP
12	111351439	rs11065769	T	G	100	PASS	AC=554;AF=0.110623;AN=5008;NS=2504;DP=22417;EAS_AF=0.2024;AMR_AF=0.0259;AFR_AF=0.0522;EUR_AF=0.0746;SAS_AF=0.1922;AA=G|||;VT=SNP
12	111351599	rs916164	A	C	100	PASS	AC=1327;AF=0.264976;AN=5008;NS=2504;DP=19965;EAS_AF=0.2044;AMR_AF=0.3775;AFR_AF=0.1793;EUR_AF=0.341;SAS_AF=0.2853;AA=C|||;VT=SNP
12	111351651	rs61940352	G	A	100	PASS	AC=22;AF=0.00439297;AN=5008;NS=2504;DP=18447;EAS_AF=0;AMR_AF=0.0058;AFR_AF=0;EUR_AF=0.0139;SAS_AF=0.0041;AA=G|||;VT=SNP
12	111351932	rs148639029	C	A	100	PASS	AC=22;AF=0.00439297;AN=5008;NS=2504;DP=18473;EAS_AF=0;AMR_AF=0.0058;AFR_AF=0;EUR_AF=0.0139;SAS_AF=0.0041;AA=C|||;VT=SNP
12	111351937	rs11065770	C	T	100	PASS	AC=492;AF=0.0982428;AN=5008;NS=2504;DP=18761;EAS_AF=0.2024;AMR_AF=0.0216;AFR_AF=0.0068;EUR_AF=0.0755;SAS_AF=0.1922;AA=c|||;VT=SNP
12	111352254	rs34254113	G	C	100	PASS	AC=756;AF=0.150958;AN=5008;NS=2504;DP=19883;EAS_AF=0.002;AMR_AF=0.3473;AFR_AF=0.1309;EUR_AF=0.2515;SAS_AF=0.089;AA=G|||;VT=SNP
12	111352478	rs2078847	A	G	100	PASS	AC=1908;AF=0.38099;AN=5008;NS=2504;DP=19117;EAS_AF=0.2044;AMR_AF=0.4121;AFR_AF=0.5983;EUR_AF=0.3439;SAS_AF=0.2853;AA=G|||;VT=SNP
12	111352848	rs933296	A	C	100	PASS	AC=3825;AF=0.763778;AN=5008;NS=2504;DP=19267;EAS_AF=0.6706;AMR_AF=0.7709;AFR_AF=0.944;EUR_AF=0.672;SAS_AF=0.7055;AA=C|||;VT=SNP
12	111353161	rs17192160	A	G	100	PASS	AC=651;AF=0.129992;AN=5008;NS=2504;DP=19803;EAS_AF=0.002;AMR_AF=0.3401;AFR_AF=0.056;EUR_AF=0.2505;SAS_AF=0.089;AA=A|||;VT=SNP
12	111353556	rs2301610	A	G	100	PASS	AC=577;AF=0.115216;AN=5008;NS=2504;DP=19995;EAS_AF=0.2024;AMR_AF=0.0317;AFR_AF=0.0522;EUR_AF=0.0895;SAS_AF=0.1963;AA=G|||;VT=SNP;EX_TARGET
12	111353762	rs61942999	C	T	100	PASS	AC=813;AF=0.16234;AN=5008;NS=2504;DP=23239;EAS_AF=0.2024;AMR_AF=0.0447;AFR_AF=0.2247;EUR_AF=0.0885;SAS_AF=0.1963;AA=T|||;VT=SNP
12	111354000	rs149168550	C	G	100	PASS	AC=46;AF=0.0091853;AN=5008;NS=2504;DP=18962;EAS_AF=0;AMR_AF=0.0144;AFR_AF=0;EUR_AF=0.0229;SAS_AF=0.0133;AA=C|||;VT=SNP
12	111354106	rs61943000	T	C	100	PASS	AC=926;AF=0.184904;AN=5008;NS=2504;DP=20819;EAS_AF=0.2024;AMR_AF=0.0519;AFR_AF=0.3048;EUR_AF=0.0905;SAS_AF=0.1963;AA=C|||;VT=SNP
12	111354623	rs61943010	C	T	100	PASS	AC=576;AF=0.115016;AN=5008;NS=2504;DP=17065;EAS_AF=0.2024;AMR_AF=0.0317;AFR_AF=0.0522;EUR_AF=0.0885;SAS_AF=0.1963;AA=C|||;VT=SNP
12	111354700	rs12311834	C	T	100	PASS	AC=814;AF=0.16254;AN=5008;NS=2504;DP=15266;EAS_AF=0.2034;AMR_AF=0.0447;AFR_AF=0.2247;EUR_AF=0.0875;SAS_AF=0.1973;AA=T|||;VT=SNP
12	111354703	rs117607209	A	T	100	PASS	AC=518;AF=0.103435;AN=5008;NS=2504;DP=15187;EAS_AF=0.2024;AMR_AF=0.0245;AFR_AF=0.0257;EUR_AF=0.0736;SAS_AF=0.1933;AA=A|||;VT=SNP
12	111355100	rs11065773	A	T	100	PASS	AC=805;AF=0.160743;AN=5008;NS=2504;DP=15801;EAS_AF=0.2034;AMR_AF=0.0432;AFR_AF=0.2239;EUR_AF=0.0855;SAS_AF=0.1922;AA=T|||;VT=SNP
12	111355206	rs10849916	G	T	100	PASS	AC=1771;AF=0.353634;AN=5008;NS=2504;DP=14625;EAS_AF=0.2044;AMR_AF=0.4078;AFR_AF=0.5;EUR_AF=0.3429;SAS_AF=0.2822;AA=T|||;VT=SNP
12	111355326	rs11065774	G	A	100	PASS	AC=659;AF=0.131589;AN=5008;NS=2504;DP=18992;EAS_AF=0.1954;AMR_AF=0.0418;AFR_AF=0.2179;EUR_AF=0.0855;SAS_AF=0.0603;AA=g|||;VT=SNP
12	111355606	rs3782888	G	A	100	PASS	AC=816;AF=0.162939;AN=5008;NS=2504;DP=19775;EAS_AF=0.2024;AMR_AF=0.0447;AFR_AF=0.2315;EUR_AF=0.0865;SAS_AF=0.1922;AA=G|||;VT=SNP
12	111355780	rs143939817	C	T	100	PASS	AC=36;AF=0.0071885;AN=5008;NS=2504;DP=20301;EAS_AF=0;AMR_AF=0.0173;AFR_AF=0.003;EUR_AF=0.0199;SAS_AF=0;AA=C|||;VT=SNP
12	111356134	rs61943011	T	C	100	PASS	AC=23;AF=0.00459265;AN=5008;NS=2504;DP=19133;EAS_AF=0;AMR_AF=0.0058;AFR_AF=0;EUR_AF=0.0149;SAS_AF=0.0041;AA=T|||;VT=SNP
12	111356598	rs7488411	A	G	100	PASS	AC=613;AF=0.122404;AN=5008;NS=2504;DP=13998;EAS_AF=0.2024;AMR_AF=0.0331;AFR_AF=0.0741;EUR_AF=0.0895;SAS_AF=0.2025;AA=A|||;VT=SNP
12	111357074	rs10849917	T	A	100	PASS	AC=832;AF=0.166134;AN=5008;NS=2504;DP=17702;EAS_AF=0.2014;AMR_AF=0.0461;AFR_AF=0.236;EUR_AF=0.0905;SAS_AF=0.1984;AA=A|||;VT=SNP
12	111357471	rs17550549	C	T	100	PASS	AC=480;AF=0.0958466;AN=5008;NS=2504;DP=20084;EAS_AF=0.1954;AMR_AF=0.0259;AFR_AF=0.0129;EUR_AF=0.0706;SAS_AF=0.181;AA=C|||;VT=SNP
12	111357727	rs2040571	G	A	100	PASS	AC=576;AF=0.115016;AN=5008;NS=2504;DP=19379;EAS_AF=0.2024;AMR_AF=0.036;AFR_AF=0.0567;EUR_AF=0.0855;SAS_AF=0.1902;AA=G|||;VT=SNP
12	111358266	rs76139625	C	T	100	PASS	AC=78;AF=0.0155751;AN=5008;NS=2504;DP=15055;EAS_AF=0;AMR_AF=0.0072;AFR_AF=0.0446;EUR_AF=0.0109;SAS_AF=0.0031;AA=T|||;VT=SNP;EX_TARGET
12	111359001	rs117903410	G	A	100	PASS	AC=59;AF=0.0117812;AN=5008;NS=2504;DP=20201;EAS_AF=0;AMR_AF=0.0288;AFR_AF=0.0015;EUR_AF=0.0308;SAS_AF=0.0061;AA=G|||;VT=SNP
12	111359260	rs75276787	A	G	100	PASS	AC=138;AF=0.0275559;AN=5008;NS=2504;DP=21208;EAS_AF=0.0129;AMR_AF=0.0331;AFR_AF=0.0325;EUR_AF=0.0467;SAS_AF=0.0123;AA=A|||;VT=SNP
12	111359541	rs12427105	C	T	100	PASS	AC=378;AF=0.0754792;AN=5008;NS=2504;DP=17912;EAS_AF=0.0407;AMR_AF=0.0202;AFR_AF=0.0764;EUR_AF=0.0129;SAS_AF=0.2137;AA=C|||;VT=SNP
12	111359712	rs4766517	G	C	100	PASS	AC=3387;AF=0.676318;AN=5008;NS=2504;DP=17133;EAS_AF=0.5079;AMR_AF=0.7133;AFR_AF=0.8071;EUR_AF=0.5875;SAS_AF=0.7382;AA=C|||;VT=SNP
12	111359927	rs61943013	G	A	100	PASS	AC=60;AF=0.0119808;AN=5008;NS=2504;DP=16182;EAS_AF=0;AMR_AF=0.0086;AFR_AF=0.0227;EUR_AF=0.0189;SAS_AF=0.0051;AA=A|||;VT=SNP
12	111360183	rs12321621	C	A	100	PASS	AC=3348;AF=0.66853;AN=5008;NS=2504;DP=17449;EAS_AF=0.503;AMR_AF=0.7104;AFR_AF=0.8268;EUR_AF=0.5805;SAS_AF=0.6861;AA=A|||;VT=SNP
12	111360290	rs12302980	A	G	100	PASS	AC=3271;AF=0.653155;AN=5008;NS=2504;DP=18133;EAS_AF=0.505;AMR_AF=0.7061;AFR_AF=0.7678;EUR_AF=0.5825;SAS_AF=0.6861;AA=G|||;VT=SNP
12	111361050	rs61943014	C	G	100	PASS	AC=29;AF=0.00579073;AN=5008;NS=2504;DP=18163;EAS_AF=0;AMR_AF=0.0058;AFR_AF=0;EUR_AF=0.0189;SAS_AF=0.0061;AA=C|||;VT=SNP
12	111361137	rs2028005	A	G	100	PASS	AC=3221;AF=0.643171;AN=5008;NS=2504;DP=18814;EAS_AF=0.504;AMR_AF=0.6974;AFR_AF=0.7572;EUR_AF=0.5606;SAS_AF=0.6789;AA=G|||;VT=SNP
12	111361298	rs12828640	A	G	100	PASS	AC=3336;AF=0.666134;AN=5008;NS=2504;DP=19109;EAS_AF=0.501;AMR_AF=0.7089;AFR_AF=0.823;EUR_AF=0.5775;SAS_AF=0.6851;AA=G|||;VT=SNP
12	111361909	rs11065776	G	C	100	PASS	AC=36;AF=0.0071885;AN=5008;NS=2504;DP=15514;EAS_AF=0;AMR_AF=0.013;AFR_AF=0;EUR_AF=0.0258;SAS_AF=0.001;AA=G|||;VT=SNP
12	111362349	rs4766518	T	C	100	PASS	AC=2798;AF=0.558706;AN=5008;NS=2504;DP=19189;EAS_AF=0.4613;AMR_AF=0.6729;AFR_AF=0.6785;EUR_AF=0.5447;SAS_AF=0.4305;AA=C|||;VT=SNP
12	111363243	rs6489834	T	C	100	PASS	AC=2826;AF=0.564297;AN=5008;NS=2504;DP=18065;EAS_AF=0.4593;AMR_AF=0.6758;AFR_AF=0.6785;EUR_AF=0.5447;SAS_AF=0.4591;AA=C|||;VT=SNP
12	111363516	rs7957741	T	C	100	PASS	AC=3222;AF=0.643371;AN=5008;NS=2504;DP=17468;EAS_AF=0.504;AMR_AF=0.7003;AFR_AF=0.7557;EUR_AF=0.5557;SAS_AF=0.6851;AA=C|||;VT=SNP
12	111363528	rs7957842	T	G	100	PASS	AC=3218;AF=0.642572;AN=5008;NS=2504;DP=17904;EAS_AF=0.503;AMR_AF=0.6974;AFR_AF=0.7549;EUR_AF=0.5547;SAS_AF=0.6861;AA=G|||;VT=SNP
12	111364298	rs61943016	C	G	100	PASS	AC=29;AF=0.00579073;AN=5008;NS=2504;DP=18092;EAS_AF=0;AMR_AF=0.0058;AFR_AF=0;EUR_AF=0.0189;SAS_AF=0.0061;AA=C|||;VT=SNP
12	111364299	rs112787403	C	G	100	PASS	AC=546;AF=0.109026;AN=5008;NS=2504;DP=18128;EAS_AF=0;AMR_AF=0.062;AFR_AF=0.3427;EUR_AF=0.0447;SAS_AF=0.0051;AA=C|||;VT=SNP
12	111364530	rs75896548	T	C	100	PASS	AC=307;AF=0.0613019;AN=5008;NS=2504;DP=17521;EAS_AF=0;AMR_AF=0.0418;AFR_AF=0.1732;EUR_AF=0.0437;SAS_AF=0.0051;AA=T|||;VT=SNP
12	111364850	rs756823	T	C	100	PASS	AC=2792;AF=0.557508;AN=5008;NS=2504;DP=20359;EAS_AF=0.4573;AMR_AF=0.6758;AFR_AF=0.677;EUR_AF=0.5427;SAS_AF=0.4305;AA=C|||;VT=SNP
12	111365043	rs6489835	C	T	100	PASS	AC=2197;AF=0.438698;AN=5008;NS=2504;DP=15365;EAS_AF=0.4554;AMR_AF=0.6153;AFR_AF=0.3003;EUR_AF=0.495;SAS_AF=0.4254;AA=C|||;VT=SNP
12	111365324	rs886125	A	G	100	PASS	AC=2793;AF=0.557708;AN=5008;NS=2504;DP=18714;EAS_AF=0.4573;AMR_AF=0.6758;AFR_AF=0.6785;EUR_AF=0.5398;SAS_AF=0.4325;AA=A|||;VT=SNP
12	111366750	rs876312	C	A	100	PASS	AC=2121;AF=0.423522;AN=5008;NS=2504;DP=17752;EAS_AF=0.4325;AMR_AF=0.611;AFR_AF=0.2814;EUR_AF=0.493;SAS_AF=0.4018;AA=C|||;VT=SNP
12	111366866	rs876311	C	G	100	PASS	AC=2151;AF=0.429513;AN=5008;NS=2504;DP=20141;EAS_AF=0.4524;AMR_AF=0.6081;AFR_AF=0.2874;EUR_AF=0.496;SAS_AF=0.4029;AA=C|||;VT=SNP
12	111366904	rs876310	T	C	100	PASS	AC=427;AF=0.0852636;AN=5008;NS=2504;DP=21754;EAS_AF=0.0437;AMR_AF=0.0216;AFR_AF=0.0772;EUR_AF=0.0129;SAS_AF=0.2587;AA=T|||;VT=SNP
12	111367114	rs146036403	G	A	100	PASS	AC=31;AF=0.0061901;AN=5008;NS=2504;DP=18351;EAS_AF=0;AMR_AF=0.0058;AFR_AF=0;EUR_AF=0.0199;SAS_AF=0.0072;AA=G|||;VT=SNP
12	111367570	rs75039875	T	G	100	PASS	AC=121;AF=0.0241613;AN=5008;NS=2504;DP=19850;EAS_AF=0;AMR_AF=0.0303;AFR_AF=0.0386;EUR_AF=0.0437;SAS_AF=0.0051;AA=T|||;VT=SNP
12	111368171	rs2007018	A	T	100	PASS	AC=2180;AF=0.435304;AN=5008;NS=2504;DP=26287;EAS_AF=0.4554;AMR_AF=0.6138;AFR_AF=0.2935;EUR_AF=0.495;SAS_AF=0.4182;AA=A|||;VT=SNP
12	111369401	rs7953254	T	G	100	PASS	AC=2704;AF=0.539936;AN=5008;NS=2504;DP=13796;EAS_AF=0.498;AMR_AF=0.6354;AFR_AF=0.444;EUR_AF=0.5129;SAS_AF=0.6728;AA=T|||;VT=SNP
12	111369646	rs61943018	T	C	100	PASS	AC=29;AF=0.00579073;AN=5008;NS=2504;DP=16408;EAS_AF=0;AMR_AF=0.0058;AFR_AF=0;EUR_AF=0.0189;SAS_AF=0.0061;AA=T|||;VT=SNP
12	111370312	rs148700469	C	A	100	PASS	AC=107;AF=0.0213658;AN=5008;NS=2504;DP=18607;EAS_AF=0;AMR_AF=0.0288;AFR_AF=0.0295;EUR_AF=0.0427;SAS_AF=0.0051;AA=C|||;VT=SNP
12	111370484	rs6489838	G	A	100	PASS	AC=2654;AF=0.529952;AN=5008;NS=2504;DP=16862;EAS_AF=0.494;AMR_AF=0.6354;AFR_AF=0.4297;EUR_AF=0.5139;SAS_AF=0.6442;AA=G|||;VT=SNP
12	111370980	rs4766519	C	T	100	PASS	AC=2754;AF=0.54992;AN=5008;NS=2504;DP=16314;EAS_AF=0.4931;AMR_AF=0.6484;AFR_AF=0.5;EUR_AF=0.5119;SAS_AF=0.6452;AA=C|||;VT=SNP
12	111370987	rs61943019	C	T	100	PASS	AC=30;AF=0.00599042;AN=5008;NS=2504;DP=16513;EAS_AF=0;AMR_AF=0.0072;AFR_AF=0;EUR_AF=0.0189;SAS_AF=0.0061;AA=C|||;VT=SNP
12	111371072	rs61943020	G	C	100	PASS	AC=30;AF=0.00599042;AN=5008;NS=2504;DP=16001;EAS_AF=0;AMR_AF=0.0072;AFR_AF=0;EUR_AF=0.0189;SAS_AF=0.0061;AA=G|||;VT=SNP
12	111371187	rs7316015	C	A	100	PASS	AC=2756;AF=0.550319;AN=5008;NS=2504;DP=17495;EAS_AF=0.496;AMR_AF=0.6484;AFR_AF=0.4992;EUR_AF=0.5119;SAS_AF=0.6452;AA=C|||;VT=SNP
12	111372088	rs185941430	G	A	100	PASS	AC=10;AF=0.00199681;AN=5008;NS=2504;DP=22868;EAS_AF=0;AMR_AF=0.0029;AFR_AF=0;EUR_AF=0.008;SAS_AF=0;AA=G|||;VT=SNP
12	111373227	rs73195861	T	C	100	PASS	AC=100;AF=0.0199681;AN=5008;NS=2504;DP=17202;EAS_AF=0;AMR_AF=0.0274;AFR_AF=0;EUR_AF=0.0288;SAS_AF=0.0532;AA=T|||;VT=SNP
12	111373404	rs4426183	T	C	100	PASS	AC=3330;AF=0.664936;AN=5008;NS=2504;DP=16651;EAS_AF=0.497;AMR_AF=0.7133;AFR_AF=0.829;EUR_AF=0.5726;SAS_AF=0.6769;AA=C|||;VT=SNP
12	111373465	rs117114789	G	C	100	PASS	AC=110;AF=0.0219649;AN=5008;NS=2504;DP=17164;EAS_AF=0;AMR_AF=0.0288;AFR_AF=0.0318;EUR_AF=0.0427;SAS_AF=0.0051;AA=G|||;VT=SNP
12	111373508	rs61943021	C	T	100	PASS	AC=30;AF=0.00599042;AN=5008;NS=2504;DP=13867;EAS_AF=0;AMR_AF=0.0072;AFR_AF=0;EUR_AF=0.0189;SAS_AF=0.0061;AA=G|||;VT=SNP
12	111373510	rs61943022	C	A	100	PASS	AC=23;AF=0.00459265;AN=5008;NS=2504;DP=13666;EAS_AF=0;AMR_AF=0.0058;AFR_AF=0;EUR_AF=0.0159;SAS_AF=0.0031;AA=C|||;VT=SNP
12	111373553	rs61943023	G	A	100	PASS	AC=30;AF=0.00599042;AN=5008;NS=2504;DP=16508;EAS_AF=0;AMR_AF=0.0072;AFR_AF=0;EUR_AF=0.0189;SAS_AF=0.0061;AA=A|||;VT=SNP
12	111373685	rs61943024	A	C	100	PASS	AC=30;AF=0.00599042;AN=5008;NS=2504;DP=17372;EAS_AF=0;AMR_AF=0.0072;AFR_AF=0;EUR_AF=0.0189;SAS_AF=0.0061;AA=A|||;VT=SNP
12	111373735	rs61943025	G	T	100	PASS	AC=30;AF=0.00599042;AN=5008;NS=2504;DP=17540;EAS_AF=0;AMR_AF=0.0072;AFR_AF=0;EUR_AF=0.0189;SAS_AF=0.0061;AA=G|||;VT=SNP
12	111375044	rs116796218	T	A	100	PASS	AC=184;AF=0.0367412;AN=5008;NS=2504;DP=17034;EAS_AF=0;AMR_AF=0.0317;AFR_AF=0.0855;EUR_AF=0.0427;SAS_AF=0.0061;AA=T|||;VT=SNP
12	111375170	rs1056618	A	G	100	PASS	AC=3148;AF=0.628594;AN=5008;NS=2504;DP=17382;EAS_AF=0.4762;AMR_AF=0.6974;AFR_AF=0.7557;EUR_AF=0.5537;SAS_AF=0.6421;AA=G|||;VT=SNP
12	111375172	rs1056620	C	T	100	PASS	AC=3077;AF=0.614417;AN=5008;NS=2504;DP=17604;EAS_AF=0.4772;AMR_AF=0.6902;AFR_AF=0.7057;EUR_AF=0.5527;SAS_AF=0.6421;AA=C|||;VT=SNP
12	111375727	rs7299070	G	A	100	PASS	AC=144;AF=0.028754;AN=5008;NS=2504;DP=12798;EAS_AF=0;AMR_AF=0.0259;AFR_AF=0.059;EUR_AF=0.0427;SAS_AF=0.0051;AA=G|||;VT=SNP
12	111375833	rs4540879	A	G	100	PASS	AC=3034;AF=0.605831;AN=5008;NS=2504;DP=13592;EAS_AF=0.4772;AMR_AF=0.6902;AFR_AF=0.6725;EUR_AF=0.5527;SAS_AF=0.6431;AA=A|||;VT=SNP
12	111376046	rs2879518	G	C	100	PASS	AC=3109;AF=0.620807;AN=5008;NS=2504;DP=14893;EAS_AF=0.4762;AMR_AF=0.7003;AFR_AF=0.7224;EUR_AF=0.5567;SAS_AF=0.6421;AA=C|||;VT=SNP
12	111376066	rs114036799	T	A	100	PASS	AC=111;AF=0.0221645;AN=5008;NS=2504;DP=15462;EAS_AF=0;AMR_AF=0.0115;AFR_AF=0.0477;EUR_AF=0.0139;SAS_AF=0.0266;AA=T|||;VT=SNP
12	111376637	rs7979656	C	T	100	PASS	AC=2722;AF=0.54353;AN=5008;NS=2504;DP=19724;EAS_AF=0.4762;AMR_AF=0.647;AFR_AF=0.4977;EUR_AF=0.5099;SAS_AF=0.636;AA=C|||;VT=SNP
12	111376921	rs10849918	T	C	100	PASS	AC=3201;AF=0.639177;AN=5008;NS=2504;DP=18040;EAS_AF=0.4762;AMR_AF=0.7003;AFR_AF=0.792;EUR_AF=0.5567;SAS_AF=0.6421;AA=C|||;VT=SNP
12	111377002	rs10849919	G	A	100	PASS	AC=2906;AF=0.580272;AN=5008;NS=2504;DP=17965;EAS_AF=0.4762;AMR_AF=0.6787;AFR_AF=0.5832;EUR_AF=0.5527;SAS_AF=0.6421;AA=G|||;VT=SNP
12	111377008	rs79809236	G	A	100	PASS	AC=188;AF=0.0375399;AN=5008;NS=2504;DP=17646;EAS_AF=0;AMR_AF=0.0331;AFR_AF=0.0855;EUR_AF=0.0457;SAS_AF=0.0061;AA=G|||;VT=SNP
12	111377051	rs10849920	C	T	100	PASS	AC=3045;AF=0.608027;AN=5008;NS=2504;DP=16014;EAS_AF=0.4762;AMR_AF=0.6902;AFR_AF=0.6823;EUR_AF=0.5527;SAS_AF=0.6421;AA=C|||;VT=SNP
12	111377530	rs12580337	C	T	100	PASS	AC=2719;AF=0.542931;AN=5008;NS=2504;DP=13609;EAS_AF=0.4762;AMR_AF=0.647;AFR_AF=0.4955;EUR_AF=0.5099;SAS_AF=0.636;AA=C|||;VT=SNP
12	111378424	rs73195863	G	A	100	PASS	AC=104;AF=0.0207668;AN=5008;NS=2504;DP=23703;EAS_AF=0;AMR_AF=0.0288;AFR_AF=0;EUR_AF=0.0318;SAS_AF=0.0532;AA=G|||;VT=SNP
12	111379460	rs12425343	C	T	100	PASS	AC=474;AF=0.0946486;AN=5008;NS=2504;DP=18286;EAS_AF=0.0476;AMR_AF=0.0216;AFR_AF=0.1165;EUR_AF=0.0129;SAS_AF=0.2495;AA=C|||;VT=SNP
12	111379642	rs187335052	T	G	100	PASS	AC=10;AF=0.00199681;AN=5008;NS=2504;DP=17515;EAS_AF=0;AMR_AF=0.0029;AFR_AF=0;EUR_AF=0.008;SAS_AF=0;AA=T|||;VT=SNP
12	111381949	rs11065780	G	C	100	PASS	AC=2648;AF=0.528754;AN=5008;NS=2504;DP=17804;EAS_AF=0.4782;AMR_AF=0.6441;AFR_AF=0.4198;EUR_AF=0.5089;SAS_AF=0.6667;AA=G|||;VT=SNP
12	111382409	rs11065781	C	A	100	PASS	AC=3009;AF=0.600839;AN=5008;NS=2504;DP=12575;EAS_AF=0.4772;AMR_AF=0.6787;AFR_AF=0.6377;EUR_AF=0.5537;SAS_AF=0.6718;AA=C|||;VT=SNP
12	111383036	rs10774611	G	A	100	PASS	AC=3905;AF=0.779752;AN=5008;NS=2504;DP=19342;EAS_AF=0.744;AMR_AF=0.7349;AFR_AF=0.9879;EUR_AF=0.5775;SAS_AF=0.7751;AA=A|||;VT=SNP
12	111383049	rs77352293	T	A	100	PASS	AC=188;AF=0.0375399;AN=5008;NS=2504;DP=19033;EAS_AF=0;AMR_AF=0.0331;AFR_AF=0.0855;EUR_AF=0.0457;SAS_AF=0.0061;AA=T|||;VT=SNP
12	111383057	rs79009224	T	C	100	PASS	AC=38;AF=0.00758786;AN=5008;NS=2504;DP=19244;EAS_AF=0;AMR_AF=0.0144;AFR_AF=0.0023;EUR_AF=0.0179;SAS_AF=0.0072;AA=T|||;VT=SNP
12	111384516	rs77516645	G	A	100	PASS	AC=184;AF=0.0367412;AN=5008;NS=2504;DP=19428;EAS_AF=0;AMR_AF=0.0317;AFR_AF=0.0855;EUR_AF=0.0427;SAS_AF=0.0061;AA=G|||;VT=SNP
12	111385133	rs79261072	T	C	100	PASS	AC=188;AF=0.0375399;AN=5008;NS=2504;DP=17573;EAS_AF=0;AMR_AF=0.0331;AFR_AF=0.0855;EUR_AF=0.0457;SAS_AF=0.0061;AA=T|||;VT=SNP
12	111385245	rs141339437	C	A	100	PASS	AC=100;AF=0.0199681;AN=5008;NS=2504;DP=16765;EAS_AF=0;AMR_AF=0.0259;AFR_AF=0.025;EUR_AF=0.0427;SAS_AF=0.0061;AA=C|||;VT=SNP
12	111385296	rs6489844	A	G	100	PASS	AC=2800;AF=0.559105;AN=5008;NS=2504;DP=17184;EAS_AF=0.4782;AMR_AF=0.6527;AFR_AF=0.5272;EUR_AF=0.5119;SAS_AF=0.6677;AA=A|||;VT=SNP
12	111385636	rs73195866	G	A	100	PASS	AC=51;AF=0.0101837;AN=5008;NS=2504;DP=18440;EAS_AF=0;AMR_AF=0.0173;AFR_AF=0;EUR_AF=0.0338;SAS_AF=0.0051;AA=G|||;VT=SNP
12	111385998	rs2106409	G	C	100	PASS	AC=3174;AF=0.633786;AN=5008;NS=2504;DP=17833;EAS_AF=0.4782;AMR_AF=0.6988;AFR_AF=0.7474;EUR_AF=0.5567;SAS_AF=0.6738;AA=G|||;VT=SNP
12	111386018	rs2106408	A	C	100	PASS	AC=2846;AF=0.568291;AN=5008;NS=2504;DP=18581;EAS_AF=0.4782;AMR_AF=0.6527;AFR_AF=0.562;EUR_AF=0.5119;SAS_AF=0.6677;AA=A|||;VT=SNP
12	111386667	rs2157873	G	T	100	PASS	AC=3159;AF=0.630791;AN=5008;NS=2504;DP=18413;EAS_AF=0.4782;AMR_AF=0.6988;AFR_AF=0.7368;EUR_AF=0.5567;SAS_AF=0.6728;AA=G|||;VT=SNP
12	111386961	rs4766521	T	C	100	PASS	AC=2798;AF=0.558706;AN=5008;NS=2504;DP=16134;EAS_AF=0.4782;AMR_AF=0.6527;AFR_AF=0.5272;EUR_AF=0.5109;SAS_AF=0.6667;AA=T|||;VT=SNP
12	111390769	rs73406336	T	C	100	PASS	AC=284;AF=0.0567093;AN=5008;NS=2504;DP=16303;EAS_AF=0;AMR_AF=0.0418;AFR_AF=0.1528;EUR_AF=0.0467;SAS_AF=0.0061;AA=C|||;VT=SNP
12	111390784	rs78502339	T	C	100	PASS	AC=188;AF=0.0375399;AN=5008;NS=2504;DP=16586;EAS_AF=0;AMR_AF=0.0331;AFR_AF=0.0855;EUR_AF=0.0457;SAS_AF=0.0061;AA=T|||;VT=SNP
12	111391152	rs73406339	A	G	100	PASS	AC=285;AF=0.0569089;AN=5008;NS=2504;DP=18825;EAS_AF=0.001;AMR_AF=0.0418;AFR_AF=0.1528;EUR_AF=0.0467;SAS_AF=0.0061;AA=G|||;VT=SNP
12	111391231	rs73406341	C	G	100	PASS	AC=284;AF=0.0567093;AN=5008;NS=2504;DP=18155;EAS_AF=0;AMR_AF=0.0418;AFR_AF=0.1528;EUR_AF=0.0467;SAS_AF=0.0061;AA=C|||;VT=SNP
12	111391239	rs77984563	A	G	100	PASS	AC=188;AF=0.0375399;AN=5008;NS=2504;DP=17666;EAS_AF=0;AMR_AF=0.0331;AFR_AF=0.0855;EUR_AF=0.0457;SAS_AF=0.0061;AA=A|||;VT=SNP
12	111391699	rs74688532	C	G	100	PASS	AC=284;AF=0.0567093;AN=5008;NS=2504;DP=18469;EAS_AF=0;AMR_AF=0.0418;AFR_AF=0.1528;EUR_AF=0.0467;SAS_AF=0.0061;AA=G|||;VT=SNP
12	111391798	rs115624490	G	A	100	PASS	AC=188;AF=0.0375399;AN=5008;NS=2504;DP=19086;EAS_AF=0;AMR_AF=0.0331;AFR_AF=0.0855;EUR_AF=0.0457;SAS_AF=0.0061;AA=G|||;VT=SNP
12	111391799	rs3919447	C	T	100	PASS	AC=2800;AF=0.559105;AN=5008;NS=2504;DP=19146;EAS_AF=0.4782;AMR_AF=0.6527;AFR_AF=0.5272;EUR_AF=0.5129;SAS_AF=0.6667;AA=C|||;VT=SNP
12	111392497	rs73406343	A	G	100	PASS	AC=284;AF=0.0567093;AN=5008;NS=2504;DP=16807;EAS_AF=0;AMR_AF=0.0418;AFR_AF=0.1528;EUR_AF=0.0467;SAS_AF=0.0061;AA=A|||;VT=SNP
12	111392968	rs73406345	T	C	100	PASS	AC=284;AF=0.0567093;AN=5008;NS=2504;DP=16420;EAS_AF=0;AMR_AF=0.0418;AFR_AF=0.1528;EUR_AF=0.0467;SAS_AF=0.0061;AA=C|||;VT=SNP
12	111393519	rs4766522	T	G	100	PASS	AC=3082;AF=0.615415;AN=5008;NS=2504;DP=19623;EAS_AF=0.4772;AMR_AF=0.6945;AFR_AF=0.68;EUR_AF=0.5586;SAS_AF=0.6728;AA=T|||;VT=SNP
12	111394327	rs2106407	T	C	100	PASS	AC=3082;AF=0.615415;AN=5008;NS=2504;DP=17478;EAS_AF=0.4772;AMR_AF=0.6945;AFR_AF=0.68;EUR_AF=0.5586;SAS_AF=0.6728;AA=T|||;VT=SNP
12	111394384	rs2106406	G	A	100	PASS	AC=3083;AF=0.615615;AN=5008;NS=2504;DP=16816;EAS_AF=0.4772;AMR_AF=0.696;AFR_AF=0.68;EUR_AF=0.5586;SAS_AF=0.6728;AA=G|||;VT=SNP
12	111394644	rs2106405	G	A	100	PASS	AC=3128;AF=0.624601;AN=5008;NS=2504;DP=17006;EAS_AF=0.4772;AMR_AF=0.6945;AFR_AF=0.7148;EUR_AF=0.5586;SAS_AF=0.6728;AA=G|||;VT=SNP
12	111394645	rs2106404	T	C	100	PASS	AC=3128;AF=0.624601;AN=5008;NS=2504;DP=17073;EAS_AF=0.4772;AMR_AF=0.6945;AFR_AF=0.7148;EUR_AF=0.5586;SAS_AF=0.6728;AA=T|||;VT=SNP
12	111394929	rs12425190	C	A	100	PASS	AC=3082;AF=0.615415;AN=5008;NS=2504;DP=17344;EAS_AF=0.4772;AMR_AF=0.6945;AFR_AF=0.68;EUR_AF=0.5586;SAS_AF=0.6728;AA=C|||;VT=SNP
12	111395118	rs73195876	G	A	100	PASS	AC=91;AF=0.0181709;AN=5008;NS=2504;DP=20756;EAS_AF=0;AMR_AF=0.0245;AFR_AF=0;EUR_AF=0.0219;SAS_AF=0.0532;AA=G|||;VT=SNP
12	111395150	rs7956143	C	T	100	PASS	AC=3082;AF=0.615415;AN=5008;NS=2504;DP=20703;EAS_AF=0.4772;AMR_AF=0.6945;AFR_AF=0.68;EUR_AF=0.5586;SAS_AF=0.6728;AA=T|||;VT=SNP
12	111395351	rs79132229	G	C	100	PASS	AC=188;AF=0.0375399;AN=5008;NS=2504;DP=21103;EAS_AF=0;AMR_AF=0.0331;AFR_AF=0.0855;EUR_AF=0.0457;SAS_AF=0.0061;AA=G|||;VT=SNP
12	111396419	rs2339706	G	A	100	PASS	AC=3081;AF=0.615216;AN=5008;NS=2504;DP=22522;EAS_AF=0.4772;AMR_AF=0.6945;AFR_AF=0.68;EUR_AF=0.5577;SAS_AF=0.6728;AA=G|||;VT=SNP
12	111396613	rs4509829	C	T	100	PASS	AC=3081;AF=0.615216;AN=5008;NS=2504;DP=21060;EAS_AF=0.4772;AMR_AF=0.6945;AFR_AF=0.68;EUR_AF=0.5577;SAS_AF=0.6728;AA=T|||;VT=SNP
12	111396762	rs116999403	A	G	100	PASS	AC=35;AF=0.00698882;AN=5008;NS=2504;DP=21862;EAS_AF=0.001;AMR_AF=0.0058;AFR_AF=0.0008;EUR_AF=0.0129;SAS_AF=0.0164;AA=A|||;VT=SNP
12	111396958	rs11838131	A	G	100	PASS	AC=3127;AF=0.624401;AN=5008;NS=2504;DP=22758;EAS_AF=0.4772;AMR_AF=0.6945;AFR_AF=0.7148;EUR_AF=0.5577;SAS_AF=0.6728;AA=A|||;VT=SNP
12	111397254	rs76570633	G	A	100	PASS	AC=25;AF=0.00499201;AN=5008;NS=2504;DP=22094;EAS_AF=0;AMR_AF=0.0043;AFR_AF=0.0015;EUR_AF=0.0159;SAS_AF=0.0041;AA=G|||;VT=SNP
12	111397995	rs7299636	C	T	100	PASS	AC=180;AF=0.0359425;AN=5008;NS=2504;DP=16217;EAS_AF=0;AMR_AF=0.0303;AFR_AF=0.0809;EUR_AF=0.0457;SAS_AF=0.0061;AA=C|||;VT=SNP
12	111398098	rs12818548	T	C	100	PASS	AC=2649;AF=0.528954;AN=5008;NS=2504;DP=18527;EAS_AF=0.4792;AMR_AF=0.6441;AFR_AF=0.4198;EUR_AF=0.5089;SAS_AF=0.6667;AA=T|||;VT=SNP
12	111399179	rs4766523	A	G	100	PASS	AC=3126;AF=0.624201;AN=5008;NS=2504;DP=15092;EAS_AF=0.4772;AMR_AF=0.6945;AFR_AF=0.7148;EUR_AF=0.5577;SAS_AF=0.6718;AA=A|||;VT=SNP
12	111399219	rs74552509	C	T	100	PASS	AC=188;AF=0.0375399;AN=5008;NS=2504;DP=15937;EAS_AF=0;AMR_AF=0.0331;AFR_AF=0.0855;EUR_AF=0.0457;SAS_AF=0.0061;AA=C|||;VT=SNP
12	111399446	rs4766524	T	C	100	PASS	AC=3299;AF=0.658746;AN=5008;NS=2504;DP=17415;EAS_AF=0.4772;AMR_AF=0.7075;AFR_AF=0.8381;EUR_AF=0.5577;SAS_AF=0.6728;AA=C|||;VT=SNP
12	111399660	rs4766525	T	C	100	PASS	AC=2843;AF=0.567692;AN=5008;NS=2504;DP=17184;EAS_AF=0.4772;AMR_AF=0.6527;AFR_AF=0.562;EUR_AF=0.5109;SAS_AF=0.6667;AA=T|||;VT=SNP
12	111399771	rs7961663	G	A	100	PASS	AC=3127;AF=0.624401;AN=5008;NS=2504;DP=19726;EAS_AF=0.4772;AMR_AF=0.6945;AFR_AF=0.7148;EUR_AF=0.5577;SAS_AF=0.6728;AA=G|||;VT=SNP
12	111400006	rs7961935	G	A	100	PASS	AC=3041;AF=0.607228;AN=5008;NS=2504;DP=17238;EAS_AF=0.4772;AMR_AF=0.6859;AFR_AF=0.6543;EUR_AF=0.5577;SAS_AF=0.6728;AA=G|||;VT=SNP
12	111400116	rs7978821	A	G	100	PASS	AC=3033;AF=0.605631;AN=5008;NS=2504;DP=17445;EAS_AF=0.4772;AMR_AF=0.6859;AFR_AF=0.6475;EUR_AF=0.5586;SAS_AF=0.6728;AA=A|||;VT=SNP
12	111400127	rs7956942	T	C	100	PASS	AC=188;AF=0.0375399;AN=5008;NS=2504;DP=17711;EAS_AF=0;AMR_AF=0.0331;AFR_AF=0.0855;EUR_AF=0.0457;SAS_AF=0.0061;AA=T|||;VT=SNP
12	111400625	rs4766438	T	C	100	PASS	AC=3263;AF=0.651558;AN=5008;NS=2504;DP=19614;EAS_AF=0.4772;AMR_AF=0.7017;AFR_AF=0.8147;EUR_AF=0.5567;SAS_AF=0.6728;AA=C|||;VT=SNP
12	111400836	rs4766439	C	T	100	PASS	AC=3262;AF=0.651358;AN=5008;NS=2504;DP=21337;EAS_AF=0.4762;AMR_AF=0.7017;AFR_AF=0.8147;EUR_AF=0.5567;SAS_AF=0.6728;AA=C|||;VT=SNP
12	111401223	rs4766440	C	T	100	PASS	AC=3218;AF=0.642572;AN=5008;NS=2504;DP=13802;EAS_AF=0.4772;AMR_AF=0.7017;AFR_AF=0.7799;EUR_AF=0.5567;SAS_AF=0.6738;AA=C|||;VT=SNP
12	111401242	rs76513313	G	A	100	PASS	AC=39;AF=0.00778754;AN=5008;NS=2504;DP=13624;EAS_AF=0;AMR_AF=0;AFR_AF=0.0023;EUR_AF=0.0318;SAS_AF=0.0041;AA=C|||;VT=SNP
12	111401316	rs4766526	G	T	100	PASS	AC=2761;AF=0.551318;AN=5008;NS=2504;DP=17308;EAS_AF=0.4772;AMR_AF=0.647;AFR_AF=0.5038;EUR_AF=0.5099;SAS_AF=0.6667;AA=G|||;VT=SNP
12	111401662	rs4766441	A	G	100	PASS	AC=3303;AF=0.659545;AN=5008;NS=2504;DP=14374;EAS_AF=0.4772;AMR_AF=0.7075;AFR_AF=0.8404;EUR_AF=0.5586;SAS_AF=0.6728;AA=G|||;VT=SNP
12	111401693	rs4766442	G	A	100	PASS	AC=3046;AF=0.608227;AN=5008;NS=2504;DP=15273;EAS_AF=0.4772;AMR_AF=0.6888;AFR_AF=0.6573;EUR_AF=0.5567;SAS_AF=0.6728;AA=A|||;VT=SNP
12	111401798	rs4766443	A	G	100	PASS	AC=3261;AF=0.651158;AN=5008;NS=2504;DP=19163;EAS_AF=0.4772;AMR_AF=0.7017;AFR_AF=0.8132;EUR_AF=0.5567;SAS_AF=0.6728;AA=A|||;VT=SNP
12	111402264	rs115264266	A	T	100	PASS	AC=188;AF=0.0375399;AN=5008;NS=2504;DP=18977;EAS_AF=0;AMR_AF=0.0331;AFR_AF=0.0855;EUR_AF=0.0457;SAS_AF=0.0061;AA=A|||;VT=SNP
12	111402363	rs12815195	T	C	100	PASS	AC=3265;AF=0.651957;AN=5008;NS=2504;DP=21075;EAS_AF=0.4782;AMR_AF=0.7017;AFR_AF=0.8154;EUR_AF=0.5567;SAS_AF=0.6728;AA=C|||;VT=SNP
12	111403122	rs74833055	T	A	100	PASS	AC=189;AF=0.0377396;AN=5008;NS=2504;DP=15047;EAS_AF=0;AMR_AF=0.0331;AFR_AF=0.0862;EUR_AF=0.0457;SAS_AF=0.0061;AA=T|||;VT=SNP
12	111405470	rs4766527	T	G	100	PASS	AC=2987;AF=0.596446;AN=5008;NS=2504;DP=20249;EAS_AF=0.4792;AMR_AF=0.6859;AFR_AF=0.6142;EUR_AF=0.5557;SAS_AF=0.6718;AA=T|||;VT=SNP
12	111406026	rs993966	G	C	100	PASS	AC=2649;AF=0.528954;AN=5008;NS=2504;DP=18863;EAS_AF=0.4792;AMR_AF=0.6441;AFR_AF=0.4206;EUR_AF=0.508;SAS_AF=0.6667;AA=G|||;VT=SNP
12	111406373	rs993965	A	T	100	PASS	AC=2896;AF=0.578275;AN=5008;NS=2504;DP=17191;EAS_AF=0.4792;AMR_AF=0.6628;AFR_AF=0.5946;EUR_AF=0.5119;SAS_AF=0.6667;AA=A|||;VT=SNP
12	111406412	rs116883465	G	A	100	PASS	AC=38;AF=0.00758786;AN=5008;NS=2504;DP=15264;EAS_AF=0;AMR_AF=0.0144;AFR_AF=0;EUR_AF=0.0199;SAS_AF=0.0082;AA=G|||;VT=SNP
12	111406759	rs117136536	C	T	100	PASS	AC=41;AF=0.0081869;AN=5008;NS=2504;DP=18570;EAS_AF=0;AMR_AF=0.0043;AFR_AF=0.0008;EUR_AF=0.0119;SAS_AF=0.0256;AA=C|||;VT=SNP
12	111406836	rs12814105	A	G	100	PASS	AC=2687;AF=0.536542;AN=5008;NS=2504;DP=17704;EAS_AF=0.4792;AMR_AF=0.6499;AFR_AF=0.4455;EUR_AF=0.5089;SAS_AF=0.6667;AA=A|||;VT=SNP
12	111407366	rs12311973	G	T	100	PASS	AC=2688;AF=0.536741;AN=5008;NS=2504;DP=16161;EAS_AF=0.4792;AMR_AF=0.6499;AFR_AF=0.4463;EUR_AF=0.5089;SAS_AF=0.6667;AA=G|||;VT=SNP
12	111407459	rs12307294	T	G	100	PASS	AC=3306;AF=0.660144;AN=5008;NS=2504;DP=16444;EAS_AF=0.4792;AMR_AF=0.7089;AFR_AF=0.8419;EUR_AF=0.5567;SAS_AF=0.6728;AA=G|||;VT=SNP
12	111407697	rs12425324	G	A	100	PASS	AC=2653;AF=0.529752;AN=5008;NS=2504;DP=17490;EAS_AF=0.4792;AMR_AF=0.6441;AFR_AF=0.4236;EUR_AF=0.508;SAS_AF=0.6667;AA=G|||;VT=SNP
12	111410537	rs991817	A	G	100	PASS	AC=3303;AF=0.659545;AN=5008;NS=2504;DP=16548;EAS_AF=0.4792;AMR_AF=0.7089;AFR_AF=0.8381;EUR_AF=0.5577;SAS_AF=0.6738;AA=G|||;VT=SNP
12	111412463	rs11065784	A	G	100	PASS	AC=2688;AF=0.536741;AN=5008;NS=2504;DP=19981;EAS_AF=0.4782;AMR_AF=0.647;AFR_AF=0.4478;EUR_AF=0.5099;SAS_AF=0.6667;AA=A|||;VT=SNP
12	111412646	rs117335867	G	A	100	PASS	AC=35;AF=0.00698882;AN=5008;NS=2504;DP=17391;EAS_AF=0;AMR_AF=0.0086;AFR_AF=0.0023;EUR_AF=0.0209;SAS_AF=0.0051;AA=G|||;VT=SNP
12	111412711	rs141241193	C	T	100	PASS	AC=43;AF=0.00858626;AN=5008;NS=2504;DP=18252;EAS_AF=0;AMR_AF=0.0173;AFR_AF=0;EUR_AF=0.0219;SAS_AF=0.0092;AA=C|||;VT=SNP
12	111412908	rs11065785	C	T	100	PASS	AC=3142;AF=0.627396;AN=5008;NS=2504;DP=18163;EAS_AF=0.4782;AMR_AF=0.6916;AFR_AF=0.7337;EUR_AF=0.5517;SAS_AF=0.6697;AA=T|||;VT=SNP
12	111413937	rs4766529	G	C	100	PASS	AC=3089;AF=0.616813;AN=5008;NS=2504;DP=20847;EAS_AF=0.7331;AMR_AF=0.3012;AFR_AF=0.9629;EUR_AF=0.2296;SAS_AF=0.6513;AA=C|||;VT=SNP
12	111416870	rs16941154	C	T	100	PASS	AC=157;AF=0.0313498;AN=5008;NS=2504;DP=21957;EAS_AF=0;AMR_AF=0.0937;AFR_AF=0.003;EUR_AF=0.0616;SAS_AF=0.0266;AA=C|||;VT=SNP
12	111417074	rs541648386	T	C	100	PASS	AC=10;AF=0.00199681;AN=5008;NS=2504;DP=20836;EAS_AF=0;AMR_AF=0.0029;AFR_AF=0;EUR_AF=0.008;SAS_AF=0;AA=T|||;VT=SNP
12	111418262	rs11065786	C	T	100	PASS	AC=373;AF=0.0744808;AN=5008;NS=2504;DP=19752;EAS_AF=0.0427;AMR_AF=0.0202;AFR_AF=0.0605;EUR_AF=0.0129;SAS_AF=0.228;AA=C|||;VT=SNP
12	111419995	rs61943028	T	C	100	PASS	AC=20;AF=0.00399361;AN=5008;NS=2504;DP=20430;EAS_AF=0;AMR_AF=0.0072;AFR_AF=0.0008;EUR_AF=0.0119;SAS_AF=0.002;AA=T|||;VT=SNP
12	111421673	rs74748959	C	T	100	PASS	AC=25;AF=0.00499201;AN=5008;NS=2504;DP=19579;EAS_AF=0;AMR_AF=0.0058;AFR_AF=0.0008;EUR_AF=0.0199;SAS_AF=0;AA=C|||;VT=SNP
12	111426615	rs7968960	C	A	100	PASS	AC=4481;AF=0.894768;AN=5008;NS=2504;DP=18372;EAS_AF=0.998;AMR_AF=0.8026;AFR_AF=0.9924;EUR_AF=0.669;SAS_AF=0.954;AA=A|||;VT=SNP
12	111427892	rs56080539	G	A	100	PASS	AC=35;AF=0.00698882;AN=5008;NS=2504;DP=18364;EAS_AF=0.003;AMR_AF=0.0101;AFR_AF=0.0008;EUR_AF=0.0219;SAS_AF=0.002;AA=G|||;VT=SNP
12	111429783	rs75218626	C	T	100	PASS	AC=408;AF=0.0814696;AN=5008;NS=2504;DP=20122;EAS_AF=0.12;AMR_AF=0.0749;AFR_AF=0.0961;EUR_AF=0.0278;SAS_AF=0.0818;AA=C|||;VT=SNP
12	111431305	rs2188378	T	C	100	PASS	AC=299;AF=0.0597045;AN=5008;NS=2504;DP=20364;EAS_AF=0.0883;AMR_AF=0.0216;AFR_AF=0.0658;EUR_AF=0.0288;SAS_AF=0.0808;AA=T|||;VT=SNP
12	111438001	rs7304705	A	G	100	PASS	AC=1771;AF=0.353634;AN=5008;NS=2504;DP=18053;EAS_AF=0.1786;AMR_AF=0.1686;AFR_AF=0.8064;EUR_AF=0.0736;SAS_AF=0.3415;AA=G|||;VT=SNP
12	111443667	rs111352794	G	A	100	PASS	AC=93;AF=0.0185703;AN=5008;NS=2504;DP=19280;EAS_AF=0.001;AMR_AF=0.0058;AFR_AF=0.0197;EUR_AF=0.0199;SAS_AF=0.0429;AA=G|||;VT=SNP
12	111448117	rs146251610	T	C	100	PASS	AC=31;AF=0.0061901;AN=5008;NS=2504;DP=19792;EAS_AF=0;AMR_AF=0.0101;AFR_AF=0.0008;EUR_AF=0.0189;SAS_AF=0.0041;AA=T|||;VT=SNP
12	111448344	rs117121385	T	A	100	PASS	AC=48;AF=0.00958466;AN=5008;NS=2504;DP=13051;EAS_AF=0;AMR_AF=0.013;AFR_AF=0.0038;EUR_AF=0.0278;SAS_AF=0.0061;AA=T|||;VT=SNP
12	111451763	rs78887867	G	A	100	PASS	AC=113;AF=0.0225639;AN=5008;NS=2504;DP=23725;EAS_AF=0;AMR_AF=0.0173;AFR_AF=0.0023;EUR_AF=0.0696;SAS_AF=0.0286;AA=G|||;VT=SNP
12	111453305	rs80353248	G	C	100	PASS	AC=29;AF=0.00579073;AN=5008;NS=2504;DP=17921;EAS_AF=0;AMR_AF=0.0072;AFR_AF=0.0008;EUR_AF=0.0209;SAS_AF=0.002;AA=G|||;VT=SNP
12	111459406	rs4547168	A	T	100	PASS	AC=34;AF=0.00678914;AN=5008;NS=2504;DP=21231;EAS_AF=0;AMR_AF=0.013;AFR_AF=0.0015;EUR_AF=0.0149;SAS_AF=0.0082;AA=A|||;VT=SNP
12	111460000	rs11065791	G	A	100	PASS	AC=46;AF=0.0091853;AN=5008;NS=2504;DP=18129;EAS_AF=0;AMR_AF=0.0159;AFR_AF=0.0008;EUR_AF=0.0318;SAS_AF=0.002;AA=G|||;VT=SNP
12	111463548	rs117445177	C	G	100	PASS	AC=25;AF=0.00499201;AN=5008;NS=2504;DP=17347;EAS_AF=0;AMR_AF=0;AFR_AF=0.0023;EUR_AF=0.0209;SAS_AF=0.001;AA=C|||;VT=SNP
12	111465303	rs117167717	T	A	100	PASS	AC=15;AF=0.00299521;AN=5008;NS=2504;DP=18727;EAS_AF=0;AMR_AF=0;AFR_AF=0;EUR_AF=0.0149;SAS_AF=0;AA=T|||;VT=SNP
12	111470985	rs192200084	G	A	100	PASS	AC=15;AF=0.00299521;AN=5008;NS=2504;DP=14551;EAS_AF=0;AMR_AF=0;AFR_AF=0;EUR_AF=0.0109;SAS_AF=0.0041;AA=G|||;VT=SNP
12	111474320	rs76518476	A	G	100	PASS	AC=76;AF=0.0151757;AN=5008;NS=2504;DP=15149;EAS_AF=0;AMR_AF=0.0144;AFR_AF=0.0257;EUR_AF=0.0249;SAS_AF=0.0072;AA=A|||;VT=SNP
12	111476968	rs147220183	G	C	100	PASS	AC=87;AF=0.0173722;AN=5008;NS=2504;DP=16934;EAS_AF=0;AMR_AF=0.0159;AFR_AF=0.0325;EUR_AF=0.0268;SAS_AF=0.0061;AA=G|||;VT=SNP
12	111479796	rs61943031	C	T	100	PASS	AC=650;AF=0.129792;AN=5008;NS=2504;DP=15931;EAS_AF=0.3056;AMR_AF=0.0562;AFR_AF=0.0038;EUR_AF=0.0775;SAS_AF=0.2249;AA=C|||;VT=SNP
12	111487106	rs146081339	C	G	100	PASS	AC=27;AF=0.00539137;AN=5008;NS=2504;DP=22998;EAS_AF=0;AMR_AF=0.0072;AFR_AF=0.0015;EUR_AF=0.0129;SAS_AF=0.0072;AA=C|||;VT=SNP
12	111487956	rs56024853	G	A	100	PASS	AC=69;AF=0.013778;AN=5008;NS=2504;DP=15643;EAS_AF=0.001;AMR_AF=0.0159;AFR_AF=0.0015;EUR_AF=0.0358;SAS_AF=0.0194;AA=G|||;VT=SNP
12	111490653	rs76643428	A	G	100	PASS	AC=86;AF=0.0171725;AN=5008;NS=2504;DP=22697;EAS_AF=0;AMR_AF=0.0274;AFR_AF=0.003;EUR_AF=0.0577;SAS_AF=0.0051;AA=A|||;VT=SNP
12	111493951	rs149024127	T	C	100	PASS	AC=53;AF=0.0105831;AN=5008;NS=2504;DP=21339;EAS_AF=0;AMR_AF=0.0159;AFR_AF=0.0008;EUR_AF=0.0348;SAS_AF=0.0061;AA=T|||;VT=SNP
12	111494063	rs76435760	G	A	100	PASS	AC=19;AF=0.00379393;AN=5008;NS=2504;DP=22663;EAS_AF=0;AMR_AF=0.0043;AFR_AF=0.0008;EUR_AF=0.0149;SAS_AF=0;AA=G|||;VT=SNP
12	111495506	rs78784799	G	A	100	PASS	AC=32;AF=0.00638978;AN=5008;NS=2504;DP=21022;EAS_AF=0;AMR_AF=0.0043;AFR_AF=0.0015;EUR_AF=0.0209;SAS_AF=0.0061;AA=G|||;VT=SNP
12	111495518	rs10849925	A	G	100	PASS	AC=542;AF=0.108227;AN=5008;NS=2504;DP=21228;EAS_AF=0.002;AMR_AF=0.196;AFR_AF=0.0098;EUR_AF=0.3439;SAS_AF=0.046;AA=A|||;VT=SNP
12	111497243	rs73197952	C	T	100	PASS	AC=45;AF=0.00898562;AN=5008;NS=2504;DP=18013;EAS_AF=0;AMR_AF=0.0144;AFR_AF=0.0015;EUR_AF=0.0308;SAS_AF=0.002;AA=C|||;VT=SNP
12	111498727	rs118187175	G	A	100	PASS	AC=41;AF=0.0081869;AN=5008;NS=2504;DP=20159;EAS_AF=0;AMR_AF=0.0173;AFR_AF=0;EUR_AF=0.0209;SAS_AF=0.0082;AA=G|||;VT=SNP
12	111498892	rs6489906	C	T	100	PASS	AC=4795;AF=0.957468;AN=5008;NS=2504;DP=16443;EAS_AF=0.999;AMR_AF=0.9841;AFR_AF=0.8585;EUR_AF=0.9911;SAS_AF=0.9949;AA=T|||;VT=SNP
12	111499559	rs146769502	G	A	100	PASS	AC=33;AF=0.00658946;AN=5008;NS=2504;DP=19738;EAS_AF=0;AMR_AF=0.0101;AFR_AF=0.0008;EUR_AF=0.0169;SAS_AF=0.0082;AA=G|||;VT=SNP
12	111500681	rs76892561	C	G	100	PASS	AC=446;AF=0.0890575;AN=5008;NS=2504;DP=19717;EAS_AF=0.129;AMR_AF=0.0821;AFR_AF=0.1104;EUR_AF=0.0427;SAS_AF=0.0716;AA=C|||;VT=SNP
12	111503495	rs56007912	G	A	100	PASS	AC=124;AF=0.0247604;AN=5008;NS=2504;DP=21039;EAS_AF=0;AMR_AF=0.1412;AFR_AF=0.003;EUR_AF=0.0119;SAS_AF=0.0102;AA=G|||;VT=SNP
12	111504033	rs4378452	T	C	100	PASS	AC=541;AF=0.108027;AN=5008;NS=2504;DP=20018;EAS_AF=0.002;AMR_AF=0.1945;AFR_AF=0.0083;EUR_AF=0.3459;SAS_AF=0.046;AA=T|||;VT=SNP
12	111504964	rs74427312	C	T	100	PASS	AC=70;AF=0.0139776;AN=5008;NS=2504;DP=21104;EAS_AF=0.001;AMR_AF=0.0159;AFR_AF=0.0015;EUR_AF=0.0368;SAS_AF=0.0194;AA=C|||;VT=SNP
12	111505418	rs61943032	A	G	100	PASS	AC=30;AF=0.00599042;AN=5008;NS=2504;DP=20088;EAS_AF=0;AMR_AF=0.0072;AFR_AF=0;EUR_AF=0.0189;SAS_AF=0.0061;AA=A|||;VT=SNP
12	111511225	rs77820382	G	A	100	PASS	AC=28;AF=0.00559105;AN=5008;NS=2504;DP=20866;EAS_AF=0;AMR_AF=0.0043;AFR_AF=0.0015;EUR_AF=0.0169;SAS_AF=0.0061;AA=G|||;VT=SNP
12	111513467	rs78276102	C	T	100	PASS	AC=34;AF=0.00678914;AN=5008;NS=2504;DP=20189;EAS_AF=0;AMR_AF=0.0115;AFR_AF=0.0008;EUR_AF=0.0189;SAS_AF=0.0061;AA=C|||;VT=SNP
12	111515309	rs77494298	C	T	100	PASS	AC=36;AF=0.0071885;AN=5008;NS=2504;DP=18792;EAS_AF=0;AMR_AF=0.0086;AFR_AF=0;EUR_AF=0.0268;SAS_AF=0.0031;AA=C|||;VT=SNP
12	111519644	rs139760108	T	C	100	PASS	AC=114;AF=0.0227636;AN=5008;NS=2504;DP=19381;EAS_AF=0;AMR_AF=0.0202;AFR_AF=0.0499;EUR_AF=0.0278;SAS_AF=0.0061;AA=T|||;VT=SNP
12	111521189	rs145224480	C	T	100	PASS	AC=28;AF=0.00559105;AN=5008;NS=2504;DP=18508;EAS_AF=0.001;AMR_AF=0.0058;AFR_AF=0.0008;EUR_AF=0.0159;SAS_AF=0.0061;AA=C|||;VT=SNP
12	111522000	rs16941230	A	C	100	PASS	AC=184;AF=0.0367412;AN=5008;NS=2504;DP=19798;EAS_AF=0.0079;AMR_AF=0.0173;AFR_AF=0.0756;EUR_AF=0.0318;SAS_AF=0.0327;AA=A|||;VT=SNP
12	111522026	rs7314285	T	G	100	PASS	AC=1265;AF=0.252596;AN=5008;NS=2504;DP=18381;EAS_AF=0.131;AMR_AF=0.1455;AFR_AF=0.6747;EUR_AF=0.0656;SAS_AF=0.0757;AA=G|||;VT=SNP
12	111525915	rs75622376	C	T	100	PASS	AC=442;AF=0.0882588;AN=5008;NS=2504;DP=5862;EAS_AF=0.1617;AMR_AF=0.0807;AFR_AF=0.1036;EUR_AF=0.0278;SAS_AF=0.0593;AA=C|||;VT=SNP
12	111528154	rs55635063	G	A	100	PASS	AC=441;AF=0.0880591;AN=5008;NS=2504;DP=18206;EAS_AF=0.0417;AMR_AF=0.0259;AFR_AF=0.0976;EUR_AF=0.0149;SAS_AF=0.2423;AA=G|||;VT=SNP
12	111531967	rs75444832	T	C	100	PASS	AC=26;AF=0.00519169;AN=5008;NS=2504;DP=19570;EAS_AF=0;AMR_AF=0.0072;AFR_AF=0;EUR_AF=0.0109;SAS_AF=0.0102;AA=T|||;VT=SNP
12	111536822	rs1001484	A	G	100	PASS	AC=3020;AF=0.603035;AN=5008;NS=2504;DP=21171;EAS_AF=0.6935;AMR_AF=0.2622;AFR_AF=0.9637;EUR_AF=0.2266;SAS_AF=0.6513;AA=g|||;VT=SNP
12	111537570	rs147598676	C	T	100	PASS	AC=88;AF=0.0175719;AN=5008;NS=2504;DP=16379;EAS_AF=0;AMR_AF=0.0159;AFR_AF=0.0325;EUR_AF=0.0278;SAS_AF=0.0061;AA=C|||;VT=SNP
12	111538721	rs76224793	T	C	100	PASS	AC=222;AF=0.0443291;AN=5008;NS=2504;DP=18310;EAS_AF=0.0079;AMR_AF=0.0216;AFR_AF=0.084;EUR_AF=0.0557;SAS_AF=0.0327;AA=T|||;VT=SNP
12	111539210	rs117329638	C	T	100	PASS	AC=37;AF=0.00738818;AN=5008;NS=2504;DP=18169;EAS_AF=0;AMR_AF=0.0159;AFR_AF=0;EUR_AF=0.0189;SAS_AF=0.0072;AA=C|||;VT=SNP
12	111542948	rs12297156	G	A	100	PASS	AC=409;AF=0.0816693;AN=5008;NS=2504;DP=15626;EAS_AF=0.0486;AMR_AF=0.0245;AFR_AF=0.0484;EUR_AF=0.0288;SAS_AF=0.2556;AA=G|||;VT=SNP
12	111543825	rs4766535	C	T	100	PASS	AC=583;AF=0.116414;AN=5008;NS=2504;DP=16293;EAS_AF=0.1359;AMR_AF=0.085;AFR_AF=0.1853;EUR_AF=0.0487;SAS_AF=0.0951;AA=C|||;VT=SNP
12	111543899	rs138569404	G	A	100	PASS	AC=41;AF=0.0081869;AN=5008;NS=2504;DP=17161;EAS_AF=0;AMR_AF=0.0159;AFR_AF=0.0023;EUR_AF=0.0189;SAS_AF=0.0082;AA=G|||;VT=SNP
12	111544268	rs76427017	A	T	100	PASS	AC=583;AF=0.116414;AN=5008;NS=2504;DP=16818;EAS_AF=0.1359;AMR_AF=0.085;AFR_AF=0.1853;EUR_AF=0.0487;SAS_AF=0.0951;AA=A|||;VT=SNP
12	111546165	rs10774613	T	C	100	PASS	AC=788;AF=0.157348;AN=5008;NS=2504;DP=20222;EAS_AF=0.002;AMR_AF=0.379;AFR_AF=0.0129;EUR_AF=0.4245;SAS_AF=0.0808;AA=T|||;VT=SNP
12	111546461	rs118134260	C	T	100	PASS	AC=27;AF=0.00539137;AN=5008;NS=2504;DP=15477;EAS_AF=0;AMR_AF=0.0072;AFR_AF=0;EUR_AF=0.0169;SAS_AF=0.0051;AA=C|||;VT=SNP
12	111548719	rs74613434	G	A	100	PASS	AC=70;AF=0.0139776;AN=5008;NS=2504;DP=18170;EAS_AF=0;AMR_AF=0.0202;AFR_AF=0.0076;EUR_AF=0.0378;SAS_AF=0.0082;AA=G|||;VT=SNP
12	111548992	rs147055509	G	T	100	PASS	AC=15;AF=0.00299521;AN=5008;NS=2504;DP=18736;EAS_AF=0;AMR_AF=0.0029;AFR_AF=0;EUR_AF=0.0099;SAS_AF=0.0031;AA=G|||;VT=SNP
12	111549562	rs117367518	T	C	100	PASS	AC=84;AF=0.0167732;AN=5008;NS=2504;DP=17812;EAS_AF=0;AMR_AF=0.0144;AFR_AF=0.0287;EUR_AF=0.0268;SAS_AF=0.0092;AA=T|||;VT=SNP
12	111551640	rs117000837	C	T	100	PASS	AC=34;AF=0.00678914;AN=5008;NS=2504;DP=18048;EAS_AF=0;AMR_AF=0.0086;AFR_AF=0;EUR_AF=0.0249;SAS_AF=0.0031;AA=C|||;VT=SNP
```
