## Supplementary material for "Characterization of shared and ancestry-specific signals driving complex traits using multi-ancestry fine-mapping": mesusiecsinfo

```
*************************************************************

  Multiple Ancestry Sum of Single Effect Model (MESuSiE)          

   Visit http://www.xzlab.org/software.html For Update            

            (C) 2022 Boran Gao, Xiang Zhou                        

              GNU General Public License                          

*************************************************************
# Start data processing for sufficient statistics 
# Create MESuSiE object 
# Start data analysis 

# Data analysis is done, and now generates result 

Potential causal SNPs with PIP > 0.5:  chr12:111449855:A:G chr12:111535554:A:G 

Credible sets for effects: 
$cs
$cs$L1
[1] 1045 1081

$cs$L2
[1] 1004 1024

$cs$L3
 [1]  971  972  974  977  980  982  987  989  991  992  993  994  995  996  997
[16]  998 1000 1002 1003 1005 1006 1008 1009 1011 1012 1013 1014 1015 1016 1017
[31] 1018 1021 1023 1025 1027 1029 1030 1031 1033 1038 1039 1040 1041 1042 1044
[46] 1046 1051 1052 1053 1058 1059 1060 1061 1063 1065 1067 1068 1070 1074 1075
[61] 1077 1078 1079 1098 1113 1117 1118 1119 1120 1121 1123 1124 1126 1127 1129
[76] 1130 1131 1132 1134 1135 1136 1137


$cs_category
       L1        L2        L3 
"eur_afr" "eur_afr" "eur_afr" 

$purity
   min.abs.corr mean.abs.corr median.abs.corr
L1     0.999107     0.9995535       0.9995535
L2     0.998255     0.9991275       0.9991275
L3     0.969760     0.9937476       0.9970500

$cs_index
[1] 1 2 3

$coverage
[1] 0.9945907 1.0000000 0.9521314

$requested_coverage
[1] 0.95


 Use MESuSiE_Plot() for visualization
# Total time used for the analysis: 0.2 mins
```
