## Supplementary material for "Characterization of shared and ancestry-specific signals driving complex traits using multi-ancestry fine-mapping": mesusieoutput

```
                 eur          afr      eur_afr
   [1,] 1.784431e-35 2.377108e-33 1.709849e-34
   [2,] 4.204740e-36 2.143017e-35 1.997808e-36
   [3,] 1.193028e-34 6.735480e-36 2.601150e-35
   [4,] 1.483834e-35 1.251201e-33 1.044309e-34
   [5,] 1.606718e-35 1.586068e-33 1.290363e-34
   [6,] 1.675522e-35 1.891938e-33 1.429642e-34
   [7,] 3.472443e-36 8.708159e-34 2.636315e-36
   [8,] 1.182605e-35 1.117995e-33 7.266322e-35
   [9,] 3.440014e-36 9.708682e-34 2.635933e-36
  [10,] 1.803190e-35 2.747169e-33 1.851556e-34
  [11,] 1.236386e-35 1.231658e-33 8.065263e-35
  [12,] 4.409629e-35 2.133712e-35 1.679382e-35
  [13,] 8.978403e-36 1.615436e-33 5.164798e-35
  [14,] 1.423001e-35 2.806608e-33 1.302806e-34
  [15,] 6.814347e-35 5.032562e-34 7.938190e-36
  [16,] 3.055405e-36 5.425883e-34 8.810048e-37
  [17,] 3.080628e-36 9.654463e-34 8.777767e-37
  [18,] 9.502534e-36 3.772186e-35 9.695062e-36
  [19,] 1.031962e-32 4.588193e-33 1.938394e-31
  [20,] 2.711501e-35 1.958019e-35 8.337318e-36
  [21,] 4.034144e-36 9.562378e-34 2.722942e-36
  [22,] 4.049607e-36 9.351691e-34 2.730152e-36
  [23,] 4.961076e-36 7.927197e-36 1.732120e-36
  [24,] 1.571151e-35 3.523306e-33 1.664783e-34
  [25,] 1.206225e-35 1.106866e-33 7.442606e-35
  [26,] 5.621380e-36 6.337746e-35 6.157412e-36
  [27,] 2.146249e-35 2.861154e-33 2.419156e-34
  [28,] 2.195679e-35 4.103831e-33 2.887475e-34
  [29,] 2.685640e-35 1.947719e-35 8.394185e-36
  [30,] 1.162447e-35 6.204891e-34 4.979813e-35
  [31,] 1.484261e-35 8.522013e-33 2.289176e-34
  [32,] 1.087553e-35 6.623791e-34 4.924149e-35
  [33,] 7.855538e-36 4.631426e-35 9.390637e-36
  [34,] 2.276556e-35 2.108420e-33 2.499016e-34
  [35,] 1.469135e-35 3.702704e-33 1.657189e-34
  [36,] 1.489420e-35 2.860421e-33 1.525641e-34
  [37,] 6.422262e-36 1.366247e-33 8.377944e-36
  [38,] 1.004453e-32 1.385177e-32 1.980001e-31
  [39,] 1.936002e-35 3.620877e-33 2.294448e-34
  [40,] 4.574744e-36 8.452865e-36 1.657395e-36
  [41,] 2.699198e-36 5.497119e-35 8.416614e-37
  [42,] 1.234526e-35 4.266755e-34 4.852107e-35
  [43,] 6.870247e-36 2.148463e-35 3.433900e-36
  [44,] 2.104666e-35 4.288493e-33 2.720234e-34
  [45,] 1.260972e-35 2.946375e-33 1.193539e-34
  [46,] 7.383385e-33 1.022407e-32 1.256062e-31
  [47,] 1.439014e-35 2.456760e-33 1.363916e-34
  [48,] 1.302275e-35 2.557906e-33 1.188032e-34
  [49,] 3.489254e-36 1.757406e-35 1.274634e-36
  [50,] 1.679431e-35 1.825359e-33 1.398937e-34
  [51,] 1.169400e-32 2.512557e-33 1.707179e-31
  [52,] 1.330903e-35 1.461090e-33 7.590464e-35
  [53,] 4.017245e-36 2.236671e-35 1.811514e-36
  [54,] 1.752442e-35 2.544151e-33 1.715510e-34
  [55,] 1.330436e-35 1.155291e-34 3.014419e-35
  [56,] 1.517166e-35 9.156990e-34 8.831990e-35
  [57,] 1.101534e-35 1.562906e-34 2.714863e-35
  [58,] 1.306084e-35 5.597032e-34 5.258375e-35
  [59,] 5.130299e-33 2.548972e-34 3.303186e-32
  [60,] 2.887235e-34 6.215920e-36 6.711279e-35
  [61,] 2.282879e-34 6.267704e-36 5.545787e-35
  [62,] 8.347444e-33 6.353219e-33 1.227980e-31
  [63,] 2.868025e-36 3.110863e-35 1.146234e-36
  [64,] 2.091565e-34 1.998022e-34 2.349442e-35
  [65,] 1.598734e-35 7.311130e-34 8.676307e-35
  [66,] 2.649815e-36 5.506141e-35 8.355592e-37
  [67,] 5.445662e-36 4.693142e-35 5.255833e-36
  [68,] 1.621788e-35 7.217457e-34 8.804854e-35
  [69,] 5.604454e-36 5.149394e-35 5.671753e-36
  [70,] 3.171535e-36 8.067271e-36 9.846531e-37
  [71,] 1.329104e-34 2.136888e-34 1.558491e-35
  [72,] 9.160447e-36 1.054413e-34 1.777811e-35
  [73,] 5.309420e-36 5.173240e-35 5.257550e-36
  [74,] 1.059321e-35 7.276636e-34 5.049918e-35
  [75,] 9.616923e-36 6.050448e-34 4.039920e-35
  [76,] 4.849595e-36 8.238161e-36 1.745655e-36
  [77,] 6.743211e-36 6.201951e-34 3.855250e-36
  [78,] 3.378864e-36 1.933919e-35 1.161000e-36
  [79,] 1.162655e-32 1.615424e-33 1.411800e-31
  [80,] 1.114840e-35 1.112278e-33 6.402525e-35
  [81,] 2.690418e-36 5.508375e-35 8.402467e-37
  [82,] 1.664918e-35 1.162408e-33 1.102966e-34
  [83,] 1.760830e-34 6.271320e-36 4.111584e-35
  [84,] 6.437589e-36 6.058825e-35 7.282664e-36
  [85,] 1.589710e-35 1.351767e-33 1.097009e-34
  [86,] 3.306378e-36 8.324051e-36 1.067698e-36
  [87,] 3.147177e-36 3.798569e-35 1.310846e-36
  [88,] 1.133856e-35 1.182154e-33 6.723715e-35
  [89,] 1.598397e-35 1.358627e-33 1.113898e-34
  [90,] 1.152557e-35 1.142937e-33 6.804405e-35
  [91,] 2.582287e-36 3.278254e-35 8.651621e-37
  [92,] 6.599204e-33 8.266766e-33 1.044753e-31
  [93,] 1.455245e-35 1.613652e-33 1.031193e-34
  [94,] 1.349175e-34 6.260336e-36 3.168439e-35
  [95,] 1.184754e-35 1.314621e-33 7.378782e-35
  [96,] 1.152870e-35 1.244508e-33 6.922892e-35
  [97,] 1.433608e-35 6.300780e-34 7.121677e-35
  [98,] 1.024603e-35 1.870014e-34 2.650022e-35
  [99,] 1.173613e-35 1.473288e-33 7.644252e-35
 [100,] 1.019017e-35 9.053981e-34 5.083955e-35
 [101,] 1.100703e-35 1.720137e-34 2.823645e-35
 [102,] 1.526189e-35 1.302040e-33 1.024889e-34
 [103,] 3.244451e-36 8.256181e-36 1.035371e-36
 [104,] 5.383595e-36 6.701620e-35 5.855501e-36
 [105,] 1.034004e-35 1.055526e-33 5.607368e-35
 [106,] 5.084410e-36 6.853285e-35 5.425473e-36
 [107,] 1.488119e-35 1.446826e-33 1.027496e-34
 [108,] 1.047799e-35 1.157217e-33 5.933061e-35
 [109,] 5.493010e-36 7.089797e-35 6.153336e-36
 [110,] 9.588470e-36 1.332489e-33 5.460900e-35
 [111,] 1.181079e-34 1.648671e-35 5.462508e-35
 [112,] 1.222715e-34 6.282958e-36 2.983621e-35
 [113,] 3.305709e-36 8.344726e-36 1.078359e-36
 [114,] 9.687125e-35 3.030340e-34 1.137520e-35
 [115,] 1.351667e-35 1.469354e-33 9.100799e-35
 [116,] 3.001215e-35 1.047875e-34 9.469521e-35
 [117,] 3.595270e-32 8.876048e-34 4.006650e-31
 [118,] 4.860577e-36 3.713423e-35 1.375650e-36
 [119,] 2.581855e-36 1.976328e-35 9.353975e-37
 [120,] 6.834973e-36 7.126651e-35 8.918348e-36
 [121,] 5.029838e-36 7.358630e-35 5.457361e-36
 [122,] 1.469603e-35 1.805734e-33 1.095682e-34
 [123,] 5.798372e-36 8.313365e-35 7.023841e-36
 [124,] 4.892758e-36 9.233004e-36 1.903304e-36
 [125,] 1.467712e-35 1.469966e-33 1.007737e-34
 [126,] 5.067300e-35 5.562781e-34 3.572571e-34
 [127,] 9.849350e-35 2.781687e-34 1.165854e-35
 [128,] 4.928292e-35 1.306794e-34 1.889621e-34
 [129,] 3.524861e-36 1.960722e-35 1.219617e-36
 [130,] 4.069257e-36 1.875877e-35 1.386389e-36
 [131,] 1.618856e-34 1.786273e-34 1.918779e-35
 [132,] 3.275391e-36 8.257769e-36 1.045406e-36
 [133,] 6.636667e-35 1.888221e-35 4.088515e-35
 [134,] 2.675354e-36 1.789150e-35 9.567476e-37
 [135,] 2.351904e-35 3.969330e-32 9.532950e-34
 [136,] 2.658216e-36 5.148814e-35 8.371141e-37
 [137,] 5.088483e-36 6.570204e-35 5.349389e-36
 [138,] 6.089638e-35 1.919233e-35 3.756375e-35
 [139,] 3.138279e-35 1.178035e-35 1.018372e-35
 [140,] 2.923234e-32 1.694146e-33 3.285222e-31
 [141,] 5.980600e-36 9.239279e-36 2.410600e-36
 [142,] 7.112769e-35 1.049771e-34 2.573374e-34
 [143,] 5.292459e-36 6.201260e-35 5.556015e-36
 [144,] 4.505534e-36 2.441851e-35 2.423014e-36
 [145,] 2.627851e-36 1.972753e-35 9.541594e-37
 [146,] 3.348011e-36 8.190442e-36 1.082458e-36
 [147,] 1.707387e-35 1.632376e-33 1.360394e-34
 [148,] 5.337986e-36 1.188534e-34 7.288395e-36
 [149,] 3.760961e-36 2.006110e-35 1.247706e-36
 [150,] 3.215753e-36 8.321102e-36 1.038590e-36
 [151,] 6.571737e-36 4.942232e-34 7.364862e-36
 [152,] 5.672548e-36 1.985234e-35 2.566647e-36
 [153,] 3.168270e-36 8.290093e-36 1.017235e-36
 [154,] 5.331878e-35 1.204509e-34 1.983331e-34
 [155,] 3.102739e-36 2.007068e-35 1.033665e-36
 [156,] 7.205195e-36 6.389725e-34 4.205323e-36
 [157,] 1.511324e-35 1.547848e-33 1.129004e-34
 [158,] 2.492080e-32 1.931033e-33 2.891387e-31
 [159,] 1.213364e-35 9.686916e-34 6.770590e-35
 [160,] 1.405806e-35 1.001700e-33 8.154602e-35
 [161,] 4.354290e-36 2.556586e-35 2.299008e-36
 [162,] 3.528213e-36 1.947137e-35 1.213933e-36
 [163,] 4.217789e-35 9.914659e-35 1.337152e-34
 [164,] 8.563252e-35 6.326293e-36 1.766195e-35
 [165,] 7.912920e-35 2.293812e-35 5.050007e-35
 [166,] 1.389194e-35 1.178822e-33 8.565618e-35
 [167,] 5.862727e-35 7.061680e-35 1.557259e-34
 [168,] 3.268251e-36 5.879694e-35 1.382726e-36
 [169,] 3.109230e-36 8.326468e-36 1.004256e-36
 [170,] 9.285866e-35 2.964846e-35 9.724371e-36
 [171,] 7.907343e-35 6.935021e-36 1.413785e-35
 [172,] 5.162784e-36 6.052726e-35 5.298372e-36
 [173,] 1.898162e-35 9.603589e-34 1.213668e-34
 [174,] 1.666366e-35 1.413436e-33 1.206722e-34
 [175,] 1.505641e-34 6.588899e-36 2.682494e-35
 [176,] 1.361067e-35 1.026726e-33 8.257436e-35
 [177,] 4.943412e-36 1.091593e-34 6.673719e-36
 [178,] 3.229467e-36 8.541380e-36 1.066857e-36
 [179,] 3.234087e-36 8.479630e-36 1.060856e-36
 [180,] 4.293099e-36 3.954060e-35 1.231418e-36
 [181,] 1.451950e-35 7.143223e-35 2.579780e-35
 [182,] 9.963517e-36 7.166677e-35 1.627276e-35
 [183,] 3.075791e-35 1.046346e-35 2.849634e-36
 [184,] 9.820731e-36 6.912544e-35 1.570797e-35
 [185,] 3.356161e-36 8.520487e-36 1.106825e-36
 [186,] 1.313286e-35 6.246775e-35 2.131760e-35
 [187,] 7.143617e-36 6.918360e-34 4.197651e-36
 [188,] 3.399038e-36 8.557663e-36 1.125472e-36
 [189,] 1.014535e-35 7.806755e-35 1.725303e-35
 [190,] 1.373447e-35 5.532640e-35 2.132194e-35
 [191,] 1.275092e-35 5.171656e-35 1.876556e-35
 [192,] 1.253476e-35 5.411574e-35 1.876382e-35
 [193,] 9.646211e-36 4.756126e-35 1.211497e-35
 [194,] 1.704089e-35 3.061372e-34 2.635030e-36
 [195,] 8.285264e-35 6.669303e-34 7.294292e-34
 [196,] 3.245333e-35 1.295875e-35 2.548665e-36
 [197,] 1.178047e-35 7.866914e-35 2.062715e-35
 [198,] 1.677740e-32 4.181481e-34 1.207186e-31
 [199,] 2.555803e-36 1.479571e-35 1.211103e-36
 [200,] 1.329117e-34 1.889859e-35 8.850380e-35
 [201,] 4.573989e-36 4.709224e-35 3.991916e-36
 [202,] 1.457305e-35 3.457164e-34 5.557793e-35
 [203,] 1.306959e-35 2.092501e-34 3.848468e-35
 [204,] 1.564701e-35 2.619602e-34 5.463681e-35
 [205,] 7.007733e-36 1.964011e-35 2.163154e-36
 [206,] 2.969080e-36 8.484813e-36 9.631408e-37
 [207,] 3.417168e-36 7.324720e-35 2.850288e-36
 [208,] 3.241659e-36 8.301498e-36 1.018952e-36
 [209,] 4.457795e-36 1.689948e-35 2.210648e-36
 [210,] 7.699409e-36 9.400814e-36 3.547997e-36
 [211,] 1.548967e-35 6.012983e-36 4.767443e-36
 [212,] 3.479998e-36 3.773655e-35 1.859815e-36
 [213,] 3.146814e-36 8.298626e-36 9.835107e-37
 [214,] 4.103974e-36 4.862046e-35 2.756847e-36
 [215,] 4.046820e-36 4.761699e-35 2.685594e-36
 [216,] 4.781729e-36 3.887967e-35 1.348377e-36
 [217,] 6.683278e-35 2.685741e-34 8.285138e-36
 [218,] 3.958036e-36 1.305687e-34 2.933077e-36
 [219,] 1.801720e-35 2.608673e-34 6.667330e-35
 [220,] 4.471645e-36 6.011744e-35 3.386599e-36
 [221,] 4.012753e-36 5.601749e-35 2.829134e-36
 [222,] 9.339487e-36 3.886812e-35 9.299464e-36
 [223,] 3.860686e-36 2.223106e-35 1.326485e-36
 [224,] 6.625498e-35 1.308391e-34 2.627194e-34
 [225,] 3.840439e-36 3.971170e-35 2.469213e-36
 [226,] 2.640701e-36 2.264073e-35 9.752967e-37
 [227,] 5.814577e-36 1.445565e-35 1.825940e-36
 [228,] 3.637507e-36 4.367215e-35 2.321776e-36
 [229,] 1.383869e-35 1.732215e-35 1.190474e-35
 [230,] 3.896461e-36 1.016146e-34 2.407868e-36
 [231,] 4.393521e-36 3.492626e-35 2.897268e-36
 [232,] 7.143254e-36 5.694251e-35 7.876028e-36
 [233,] 3.104980e-36 8.038200e-36 1.001875e-36
 [234,] 3.559941e-36 4.705423e-35 2.301970e-36
 [235,] 3.091395e-36 8.134923e-36 1.009778e-36
 [236,] 4.252091e-36 2.884310e-35 2.611948e-36
 [237,] 4.503852e-35 1.620935e-34 1.872345e-34
 [238,] 5.874709e-35 2.940230e-35 7.127673e-36
 [239,] 5.918690e-33 6.084214e-34 4.772881e-32
 [240,] 3.524846e-36 3.970676e-35 2.154777e-36
 [241,] 3.878516e-36 7.412931e-35 2.110952e-36
 [242,] 3.952307e-35 1.713446e-34 1.640115e-34
 [243,] 3.184207e-35 7.316542e-33 5.856486e-34
 [244,] 4.108283e-35 1.579240e-34 1.645308e-34
 [245,] 4.172398e-35 1.640174e-34 1.712245e-34
 [246,] 5.614539e-33 4.538555e-34 3.927578e-32
 [247,] 4.288551e-35 1.764876e-34 1.842598e-34
 [248,] 4.166147e-35 1.701938e-34 1.742828e-34
 [249,] 7.323429e-36 4.771190e-35 7.601153e-36
 [250,] 3.638384e-36 3.428533e-35 2.175938e-36
 [251,] 5.024022e-36 1.151502e-34 4.062359e-36
 [252,] 4.252532e-35 1.594758e-34 1.726375e-34
 [253,] 6.680755e-35 1.359220e-35 8.191333e-36
 [254,] 2.597657e-36 3.746963e-35 8.770467e-37
 [255,] 4.389782e-35 1.681874e-34 1.849189e-34
 [256,] 1.828705e-34 3.363912e-34 1.894250e-35
 [257,] 4.079302e-36 2.729856e-35 2.325124e-36
 [258,] 2.855452e-36 4.656043e-35 1.086659e-36
 [259,] 3.887234e-35 1.387051e-34 1.430007e-34
 [260,] 4.291636e-35 1.344411e-34 1.588921e-34
 [261,] 4.157849e-36 2.639924e-35 2.402872e-36
 [262,] 6.912126e-36 5.598636e-35 7.577681e-36
 [263,] 6.496625e-33 3.428320e-34 4.043327e-32
 [264,] 6.167528e-33 4.301921e-34 4.239682e-32
 [265,] 7.021007e-35 1.626634e-35 9.473903e-36
 [266,] 3.447721e-36 3.324282e-35 1.987531e-36
 [267,] 3.554771e-35 1.428199e-34 1.300105e-34
 [268,] 6.801357e-36 5.398788e-35 7.220503e-36
 [269,] 3.647335e-36 3.549617e-35 2.204595e-36
 [270,] 2.449075e-35 1.782325e-35 2.273369e-35
 [271,] 7.355610e-36 4.850663e-35 7.655897e-36
 [272,] 1.353798e-35 8.164957e-36 6.534061e-36
 [273,] 6.295474e-33 4.008874e-34 3.166238e-32
 [274,] 4.093132e-36 4.174636e-34 2.652549e-36
 [275,] 1.721900e-35 1.060876e-35 1.039242e-35
 [276,] 5.181086e-36 6.201108e-36 1.666615e-36
 [277,] 1.469168e-35 8.295924e-36 7.207960e-36
 [278,] 4.979952e-35 2.376165e-35 6.510726e-36
 [279,] 1.278338e-35 6.899857e-36 5.075411e-36
 [280,] 7.680970e-36 6.934645e-36 2.842602e-36
 [281,] 2.971795e-36 8.362268e-36 9.107137e-37
 [282,] 4.477181e-35 2.490976e-35 2.897871e-35
 [283,] 4.259517e-35 1.347533e-35 5.200244e-36
 [284,] 3.240618e-36 8.528483e-36 9.667400e-37
 [285,] 4.262040e-36 2.131328e-35 1.040261e-36
 [286,] 4.936704e-36 6.419024e-36 1.648317e-36
 [287,] 1.508031e-35 9.059097e-36 7.984294e-36
 [288,] 2.738969e-36 2.158354e-34 1.445356e-36
 [289,] 5.346310e-36 6.215684e-36 1.721737e-36
 [290,] 1.554468e-35 9.620272e-36 8.700704e-36
 [291,] 7.093706e-36 6.235393e-36 2.362325e-36
 [292,] 2.963623e-36 4.425730e-34 8.720161e-37
 [293,] 6.955309e-36 8.190449e-34 2.568052e-35
 [294,] 5.647782e-36 6.089986e-36 1.751615e-36
 [295,] 9.472550e-36 8.069378e-36 4.242089e-36
 [296,] 8.424842e-36 8.772532e-36 3.990821e-36
 [297,] 5.388549e-36 6.135469e-36 1.699484e-36
 [298,] 8.926144e-36 8.402057e-36 4.115054e-36
 [299,] 7.355103e-36 7.652936e-36 3.123495e-36
 [300,] 6.979938e-36 7.590836e-36 2.937284e-36
 [301,] 2.838916e-36 8.662694e-36 8.595744e-37
 [302,] 5.912925e-36 6.286142e-36 1.976511e-36
 [303,] 4.745861e-36 6.078934e-36 1.485427e-36
 [304,] 6.502664e-36 7.876412e-36 2.804251e-36
 [305,] 5.581881e-36 4.158250e-34 1.443395e-35
 [306,] 2.521214e-36 7.287683e-35 8.229169e-37
 [307,] 3.985125e-35 2.206200e-35 2.452318e-35
 [308,] 1.151511e-35 9.276797e-36 6.121536e-36
 [309,] 6.608828e-36 7.699846e-36 2.801897e-36
 [310,] 6.777185e-36 7.673316e-36 2.868742e-36
 [311,] 6.880551e-36 7.522560e-36 2.870042e-36
 [312,] 4.775495e-36 6.081538e-36 1.491023e-36
 [313,] 4.232625e-36 4.438964e-35 1.201806e-36
 [314,] 6.748954e-36 7.843725e-36 2.903354e-36
 [315,] 3.180691e-36 1.873496e-35 1.480985e-36
 [316,] 2.779248e-36 3.936952e-35 1.027894e-36
 [317,] 9.360927e-35 7.819800e-36 1.481550e-35
 [318,] 2.908857e-36 8.769957e-36 8.725677e-37
 [319,] 2.061153e-35 2.807703e-35 2.287090e-36
 [320,] 2.570738e-36 3.366116e-35 8.683788e-37
 [321,] 2.368189e-35 2.069643e-35 2.929964e-36
 [322,] 5.614743e-36 1.279126e-35 2.049139e-36
 [323,] 2.438864e-36 6.639471e-35 1.391231e-36
 [324,] 6.737952e-36 1.512684e-35 4.490909e-36
 [325,] 2.784545e-36 3.773343e-35 1.027153e-36
 [326,] 2.812457e-36 8.865797e-36 8.485734e-37
 [327,] 7.184911e-36 5.567877e-36 2.045284e-36
 [328,] 3.296786e-36 2.594988e-35 5.907065e-37
 [329,] 1.679347e-35 3.949396e-35 1.826664e-36
 [330,] 3.393835e-35 1.651000e-35 4.194030e-36
 [331,] 1.883663e-35 2.830379e-35 2.145337e-36
 [332,] 2.580339e-35 6.027240e-36 6.228105e-36
 [333,] 3.489441e-36 2.787667e-35 6.050492e-37
 [334,] 4.358160e-36 6.124589e-36 1.332946e-36
 [335,] 4.583869e-36 5.957348e-36 1.337757e-36
 [336,] 3.444978e-36 3.122257e-35 5.974482e-37
 [337,] 3.728741e-36 2.492253e-35 6.343737e-37
 [338,] 2.745541e-36 8.964279e-36 8.266084e-37
 [339,] 2.727469e-36 8.676575e-36 8.331605e-37
 [340,] 3.399783e-35 8.794444e-36 5.617762e-36
 [341,] 1.984894e-35 4.078344e-35 2.048499e-36
 [342,] 1.712448e-35 1.661940e-35 2.417630e-36
 [343,] 2.592371e-36 1.642377e-34 1.294891e-36
 [344,] 1.432704e-35 2.681365e-35 1.572266e-36
 [345,] 1.393729e-35 3.819885e-35 1.515297e-36
 [346,] 3.862214e-36 2.526984e-35 6.461210e-37
 [347,] 3.995995e-36 8.787067e-36 1.939709e-36
 [348,] 7.519915e-36 2.854650e-34 2.053498e-35
 [349,] 2.243327e-35 9.791225e-35 8.277359e-35
 [350,] 1.684365e-36 5.265204e-36 5.792748e-37
 [351,] 3.184918e-36 5.084968e-36 8.802469e-37
 [352,] 7.062837e-36 5.760338e-36 1.916755e-36
 [353,] 1.953346e-36 5.950971e-36 5.332120e-37
 [354,] 1.978879e-36 5.987939e-36 5.376813e-37
 [355,] 1.579672e-36 5.081380e-36 5.333447e-37
 [356,] 3.001423e-36 4.950830e-36 9.207425e-37
 [357,] 2.195536e-36 4.944192e-36 6.873365e-37
 [358,] 2.201655e-36 4.935834e-36 6.874853e-37
 [359,] 1.539034e-36 4.768768e-36 5.039974e-37
 [360,] 1.801517e-36 6.602658e-36 6.805419e-37
 [361,] 1.707728e-36 6.077148e-36 6.205956e-37
 [362,] 5.830436e-36 8.993757e-36 1.444779e-36
 [363,] 1.553285e-36 4.588347e-36 4.925337e-37
 [364,] 5.153864e-36 6.388231e-35 2.335505e-36
 [365,] 1.432193e-36 5.282450e-36 4.377506e-37
 [366,] 2.342713e-36 1.606525e-35 7.627134e-37
 [367,] 6.717225e-36 7.938595e-36 2.312733e-36
 [368,] 5.741986e-36 7.387291e-36 1.474209e-36
 [369,] 5.646378e-36 8.643318e-36 1.152698e-36
 [370,] 4.369053e-36 3.834329e-35 1.257877e-36
 [371,] 4.035265e-36 6.865715e-36 1.208366e-36
 [372,] 9.533614e-36 7.409817e-36 3.067948e-36
 [373,] 2.784970e-36 8.579182e-36 9.343839e-37
 [374,] 5.389736e-36 6.862961e-36 1.369110e-36
 [375,] 1.392168e-36 1.205522e-35 4.573358e-37
 [376,] 1.157497e-35 7.738256e-36 3.960403e-36
 [377,] 1.097390e-35 7.766887e-36 3.767258e-36
 [378,] 3.120245e-35 2.903674e-35 4.000639e-35
 [379,] 3.123760e-36 8.855552e-36 8.957386e-37
 [380,] 1.389122e-36 2.371654e-35 5.287442e-37
 [381,] 3.348469e-35 1.773592e-35 3.220180e-35
 [382,] 1.455319e-36 6.387413e-35 6.608383e-37
 [383,] 1.383162e-36 3.739572e-35 5.457669e-37
 [384,] 3.057586e-36 9.370678e-36 8.664169e-37
 [385,] 4.934335e-36 1.034233e-35 1.993650e-36
 [386,] 1.544524e-36 4.085506e-34 8.789144e-37
 [387,] 5.707413e-36 6.411538e-36 1.147124e-36
 [388,] 3.597635e-36 6.448982e-36 1.087967e-36
 [389,] 3.621764e-36 6.394371e-36 1.084381e-36
 [390,] 3.048834e-36 8.772851e-36 8.811010e-37
 [391,] 6.729961e-36 1.025995e-35 3.223079e-36
 [392,] 1.813690e-36 2.225595e-35 5.961478e-37
 [393,] 1.753325e-35 1.578451e-35 9.274786e-36
 [394,] 5.980104e-36 6.843865e-36 1.634170e-36
 [395,] 9.322252e-36 1.400846e-35 2.842168e-36
 [396,] 3.560058e-36 5.621014e-36 9.489368e-37
 [397,] 1.493408e-36 1.239186e-34 8.391921e-37
 [398,] 1.510784e-36 1.662591e-34 8.785391e-37
 [399,] 1.401887e-36 3.747493e-35 5.624520e-37
 [400,] 4.554616e-36 8.564280e-36 1.401112e-36
 [401,] 1.724815e-35 1.979617e-35 5.364736e-36
 [402,] 1.570894e-36 7.071788e-36 4.795930e-37
 [403,] 1.701432e-36 5.721900e-35 9.950355e-37
 [404,] 3.184473e-36 6.875530e-36 8.764298e-37
 [405,] 1.498024e-36 3.369174e-35 7.050863e-37
 [406,] 5.092398e-36 8.656975e-36 1.513152e-36
 [407,] 1.476064e-36 2.608656e-35 6.573741e-37
 [408,] 3.633990e-36 5.163598e-36 9.134520e-37
 [409,] 4.313967e-36 1.484218e-35 1.354109e-36
 [410,] 1.535734e-36 6.946106e-36 4.781351e-37
 [411,] 4.944741e-36 8.665904e-36 1.477497e-36
 [412,] 3.164888e-36 6.951738e-36 8.852077e-37
 [413,] 1.727687e-35 2.013818e-35 5.562392e-36
 [414,] 1.568863e-36 1.054862e-34 9.081980e-37
 [415,] 1.465935e-36 8.165010e-35 7.487651e-37
 [416,] 5.240508e-36 5.902446e-36 1.164771e-36
 [417,] 7.363671e-36 1.958400e-34 1.936669e-35
 [418,] 1.462752e-36 7.978055e-35 7.412726e-37
 [419,] 2.250409e-36 6.119897e-34 1.462180e-36
 [420,] 1.491048e-36 6.787803e-35 7.698144e-37
 [421,] 1.835302e-36 8.047493e-35 1.181933e-36
 [422,] 1.281957e-35 1.495777e-35 5.347763e-36
 [423,] 3.247203e-36 7.386798e-36 8.887059e-37
 [424,] 1.014043e-34 7.030084e-35 2.588213e-34
 [425,] 1.590234e-36 1.815178e-35 6.744088e-37
 [426,] 1.829465e-36 7.148460e-36 5.238372e-37
 [427,] 1.617217e-36 1.991310e-35 6.586014e-37
 [428,] 1.936358e-36 9.216978e-36 5.444262e-37
 [429,] 1.501132e-36 8.698830e-36 4.758855e-37
 [430,] 3.499403e-36 1.629809e-35 1.403795e-36
 [431,] 1.894556e-36 5.638230e-36 5.627220e-37
 [432,] 1.659017e-36 5.183763e-36 4.958543e-37
 [433,] 1.524172e-36 3.914094e-35 5.751270e-37
 [434,] 1.885816e-36 5.607712e-36 5.616054e-37
 [435,] 1.617664e-36 1.072216e-35 4.856543e-37
 [436,] 3.799687e-36 9.816233e-36 1.043110e-36
 [437,] 3.487410e-36 1.021148e-35 9.566894e-37
 [438,] 1.938401e-36 7.737214e-36 5.432137e-37
 [439,] 1.545844e-36 2.309605e-35 5.269035e-37
 [440,] 4.011651e-36 1.229750e-35 1.274912e-36
 [441,] 3.896932e-36 8.809917e-36 1.130277e-36
 [442,] 1.662961e-36 1.060591e-35 4.847917e-37
 [443,] 3.998722e-36 1.383242e-35 1.543244e-36
 [444,] 1.807572e-36 6.797394e-36 5.629966e-37
 [445,] 2.061315e-36 5.788632e-36 5.921638e-37
 [446,] 1.616531e-36 1.131865e-35 4.868825e-37
 [447,] 1.666603e-36 2.892672e-35 5.191964e-37
 [448,] 1.983083e-36 6.273508e-36 5.680854e-37
 [449,] 3.523598e-36 9.223161e-36 9.718666e-37
 [450,] 1.879483e-36 7.244045e-36 5.524769e-37
 [451,] 1.860250e-36 6.171124e-36 5.493437e-37
 [452,] 2.630732e-36 3.616321e-34 1.402820e-36
 [453,] 1.632107e-36 1.578765e-35 4.974129e-37
 [454,] 3.731429e-36 1.419738e-35 1.426805e-36
 [455,] 8.781068e-36 5.117442e-34 7.877488e-35
 [456,] 2.338752e-36 6.962275e-34 5.056436e-37
 [457,] 4.689516e-36 5.480889e-36 1.424354e-36
 [458,] 2.211909e-36 6.759281e-36 8.858105e-37
 [459,] 2.239569e-36 8.476303e-36 9.736835e-37
 [460,] 2.767625e-36 4.906649e-36 9.230563e-37
 [461,] 5.255833e-36 1.213206e-34 4.807440e-36
 [462,] 5.813373e-36 4.052705e-35 4.784915e-36
 [463,] 5.981457e-36 1.496334e-34 5.999389e-36
 [464,] 3.285187e-36 3.802914e-35 1.371862e-36
 [465,] 2.609794e-36 7.601322e-36 8.618278e-37
 [466,] 3.290490e-36 6.656237e-35 1.456059e-36
 [467,] 1.897031e-36 4.559110e-36 5.933731e-37
 [468,] 4.625884e-36 1.472666e-34 4.243239e-36
 [469,] 1.932213e-36 1.235504e-35 8.970376e-37
 [470,] 1.882898e-36 1.248020e-35 8.662156e-37
 [471,] 1.901184e-36 1.247273e-35 8.783928e-37
 [472,] 1.872553e-36 3.319543e-35 5.796942e-37
 [473,] 3.164708e-36 7.442253e-35 1.377862e-36
 [474,] 1.956093e-36 1.625727e-35 9.798501e-37
 [475,] 5.024024e-36 1.351002e-34 4.653948e-36
 [476,] 1.703341e-36 4.584079e-36 5.402000e-37
 [477,] 1.307642e-34 6.602870e-36 1.805251e-35
 [478,] 3.283058e-36 6.265496e-35 1.440826e-36
 [479,] 2.106000e-36 2.806954e-35 1.246167e-36
 [480,] 2.731119e-36 8.373151e-36 8.170617e-37
 [481,] 3.829861e-36 8.749685e-35 3.336994e-36
 [482,] 2.793788e-36 3.665877e-35 1.976041e-36
 [483,] 3.866759e-36 6.683899e-35 3.181882e-36
 [484,] 4.999171e-36 1.244250e-34 4.536830e-36
 [485,] 4.232032e-36 2.420269e-34 4.743421e-36
 [486,] 4.191531e-36 2.293880e-34 4.624617e-36
 [487,] 6.142705e-36 9.989473e-34 6.067883e-36
 [488,] 3.589192e-36 5.151529e-35 1.019068e-36
 [489,] 5.787925e-36 2.059735e-34 6.122885e-36
 [490,] 2.406105e-36 1.175026e-35 1.168004e-36
 [491,] 1.541316e-36 4.457855e-35 5.290571e-37
 [492,] 1.556428e-36 3.518595e-35 5.110634e-37
 [493,] 4.787089e-36 1.484185e-34 4.550415e-36
 [494,] 5.187633e-36 1.263072e-34 4.803784e-36
 [495,] 3.411497e-36 5.153953e-36 9.269598e-37
 [496,] 2.080982e-36 1.798567e-35 1.100933e-36
 [497,] 3.056417e-36 1.479995e-35 1.147434e-36
 [498,] 3.045022e-36 1.513524e-35 1.146062e-36
 [499,] 3.023899e-36 1.474315e-35 1.126679e-36
 [500,] 5.061576e-36 3.094512e-34 6.420223e-36
 [501,] 3.020603e-36 1.474315e-35 1.124649e-36
 [502,] 2.960190e-36 1.645907e-35 1.108445e-36
 [503,] 5.144145e-36 2.045357e-34 5.293868e-36
 [504,] 1.627624e-36 4.618894e-36 4.987846e-37
 [505,] 4.773445e-36 3.055537e-33 5.055645e-36
 [506,] 2.555431e-36 1.615710e-35 8.768621e-37
 [507,] 2.718016e-36 7.281213e-36 7.627649e-37
 [508,] 3.991575e-36 5.108310e-36 1.168086e-36
 [509,] 2.552080e-36 1.639421e-35 8.694518e-37
 [510,] 2.761178e-36 7.472132e-36 7.634024e-37
 [511,] 3.058078e-36 6.710544e-35 1.281774e-36
 [512,] 2.861799e-36 7.663219e-36 7.758485e-37
 [513,] 3.083220e-36 7.737896e-36 7.891562e-37
 [514,] 2.612551e-36 1.020626e-35 8.052365e-37
 [515,] 2.901867e-36 3.002361e-34 1.169211e-36
 [516,] 2.653212e-36 1.220350e-35 8.230104e-37
 [517,] 3.501914e-36 4.694830e-36 9.307384e-37
 [518,] 6.236839e-36 1.072558e-35 1.750233e-36
 [519,] 7.028406e-36 1.479274e-35 2.499192e-36
 [520,] 1.005855e-35 1.351045e-35 3.492955e-36
 [521,] 6.696013e-36 1.092864e-35 1.666278e-36
 [522,] 1.591296e-36 1.268726e-35 6.392475e-37
 [523,] 1.194027e-35 2.318517e-35 2.352304e-36
 [524,] 2.059546e-36 1.515488e-35 9.366861e-37
 [525,] 1.955780e-36 8.597365e-36 7.870917e-37
 [526,] 1.750275e-36 1.213481e-35 7.446283e-37
 [527,] 2.100588e-36 1.293495e-35 9.320204e-37
 [528,] 1.537156e-36 1.478095e-35 6.498184e-37
 [529,] 1.880441e-36 1.022892e-35 7.909380e-37
 [530,] 1.868681e-36 1.058978e-35 7.911598e-37
 [531,] 3.671291e-35 2.932107e-34 3.300440e-34
 [532,] 1.063244e-35 1.927698e-35 8.095240e-36
 [533,] 1.447622e-36 6.676340e-36 5.083750e-37
 [534,] 1.526704e-36 1.608880e-35 6.516747e-37
 [535,] 1.481165e-36 7.144437e-36 5.323006e-37
 [536,] 1.456475e-36 7.935273e-36 5.291064e-37
 [537,] 1.464510e-36 8.536999e-36 5.413553e-37
 [538,] 7.495906e-36 1.181881e-35 1.686764e-36
 [539,] 5.200835e-36 2.686556e-35 2.387107e-36
 [540,] 3.080448e-36 2.244745e-33 2.141910e-36
 [541,] 6.018465e-36 1.851272e-35 2.539508e-36
 [542,] 1.368942e-36 5.952729e-35 5.311584e-37
 [543,] 1.368810e-36 3.393356e-35 5.238143e-37
 [544,] 1.393887e-36 2.903738e-35 4.766361e-37
 [545,] 4.987082e-36 8.886081e-36 1.456373e-36
 [546,] 2.493016e-36 9.989699e-36 1.068534e-36
 [547,] 7.087412e-36 2.757398e-35 3.609563e-36
 [548,] 2.102940e-36 5.436286e-36 7.289629e-37
 [549,] 1.712771e-35 2.171035e-35 1.224232e-35
 [550,] 2.342212e-36 1.082366e-35 1.065567e-36
 [551,] 1.959669e-36 4.854817e-36 5.979929e-37
 [552,] 5.423625e-36 9.721563e-36 1.587112e-36
 [553,] 2.202068e-36 1.138936e-35 9.874424e-37
 [554,] 1.905764e-36 6.879119e-36 5.011038e-37
 [555,] 9.032227e-36 2.125922e-35 5.714051e-36
 [556,] 1.929668e-36 4.991225e-36 5.579485e-37
 [557,] 6.621702e-36 4.162946e-35 1.270513e-36
 [558,] 2.235352e-36 5.284177e-36 7.897622e-37
 [559,] 2.550977e-36 1.117825e-34 1.296556e-36
 [560,] 1.667389e-35 2.037351e-35 1.142540e-35
 [561,] 8.576918e-36 2.095303e-35 5.326890e-36
 [562,] 6.369677e-36 1.312286e-35 1.936426e-36
 [563,] 1.411368e-36 1.361228e-35 4.478906e-37
 [564,] 1.468153e-36 4.799569e-36 4.478164e-37
 [565,] 2.050293e-36 4.848668e-36 6.262565e-37
 [566,] 7.266300e-36 4.076857e-35 1.263055e-36
 [567,] 9.739373e-36 2.006949e-35 6.052219e-36
 [568,] 9.004265e-36 3.308579e-35 7.235716e-36
 [569,] 1.379821e-35 1.302756e-35 8.242922e-36
 [570,] 8.678856e-36 2.336720e-35 5.718319e-36
 [571,] 3.180615e-36 1.156375e-35 1.441621e-36
 [572,] 1.366874e-35 1.360341e-35 8.451377e-36
 [573,] 8.576926e-36 2.304391e-35 5.595476e-36
 [574,] 9.105829e-36 2.328591e-35 6.055406e-36
 [575,] 1.417586e-36 1.368933e-35 4.469735e-37
 [576,] 1.345274e-35 1.328075e-35 8.147166e-36
 [577,] 1.880660e-36 5.688980e-36 5.152012e-37
 [578,] 2.144572e-36 5.785373e-36 5.744663e-37
 [579,] 2.066793e-36 5.730783e-36 5.603525e-37
 [580,] 2.498890e-36 6.067795e-36 9.345069e-37
 [581,] 2.513398e-36 6.076996e-36 9.411053e-37
 [582,] 2.136010e-36 5.696808e-36 5.754390e-37
 [583,] 1.408240e-36 3.319456e-35 4.737421e-37
 [584,] 2.123438e-36 5.718063e-36 5.722017e-37
 [585,] 9.110322e-36 2.226566e-35 5.922175e-36
 [586,] 2.107308e-36 5.386261e-36 5.809142e-37
 [587,] 2.091345e-36 5.474450e-36 5.739191e-37
 [588,] 2.308095e-36 6.183501e-36 8.647566e-37
 [589,] 7.716752e-36 1.125577e-35 3.150597e-36
 [590,] 1.388882e-36 2.320926e-35 4.699656e-37
 [591,] 8.459092e-36 2.327323e-35 5.529332e-36
 [592,] 2.417613e-36 1.260109e-35 1.098201e-36
 [593,] 1.468319e-36 4.713543e-36 4.497089e-37
 [594,] 2.399518e-36 6.050379e-36 8.930048e-37
 [595,] 2.400033e-36 6.309836e-36 9.113475e-37
 [596,] 2.155915e-36 5.260725e-36 7.555542e-37
 [597,] 2.008991e-36 5.484182e-36 7.177112e-37
 [598,] 9.047410e-36 2.325037e-35 5.997528e-36
 [599,] 2.230390e-36 1.114133e-35 9.726726e-37
 [600,] 2.237654e-36 1.065213e-35 9.646542e-37
 [601,] 2.290364e-36 5.190673e-36 6.811537e-37
 [602,] 1.394241e-36 1.341847e-35 4.518410e-37
 [603,] 2.010766e-36 5.647017e-36 5.487238e-37
 [604,] 2.210828e-36 1.120644e-35 9.638971e-37
 [605,] 2.225253e-36 1.272794e-35 1.003142e-36
 [606,] 1.545410e-36 9.185176e-36 4.430792e-37
 [607,] 1.445833e-36 2.966526e-35 4.592728e-37
 [608,] 2.462616e-36 1.584385e-35 1.179581e-36
 [609,] 1.398658e-36 3.552369e-35 4.788079e-37
 [610,] 1.582639e-36 3.802229e-35 4.520689e-37
 [611,] 3.344758e-36 1.377733e-35 1.775138e-36
 [612,] 1.422652e-35 6.473732e-32 4.872194e-35
 [613,] 6.298192e-34 8.463390e-35 1.482455e-33
 [614,] 7.272199e-36 4.078395e-34 4.027841e-36
 [615,] 1.510968e-34 5.645220e-36 9.256044e-36
 [616,] 5.409266e-34 1.480509e-35 1.113446e-34
 [617,] 6.170922e-36 4.134173e-35 1.401620e-36
 [618,] 2.313215e-34 6.129553e-36 1.201799e-35
 [619,] 2.007951e-34 6.631451e-36 1.566609e-35
 [620,] 2.605194e-34 5.790156e-36 1.031693e-35
 [621,] 1.197467e-34 6.078311e-36 1.003251e-35
 [622,] 9.286172e-35 6.186884e-36 9.031711e-36
 [623,] 1.222817e-34 6.162501e-36 1.046213e-35
 [624,] 1.184909e-34 5.513265e-36 6.260114e-36
 [625,] 1.200942e-34 5.938135e-36 9.532616e-36
 [626,] 5.541902e-36 2.300322e-35 3.189182e-36
 [627,] 1.932877e-34 5.943185e-36 9.984082e-36
 [628,] 3.924033e-36 1.352158e-35 1.141901e-36
 [629,] 9.431953e-35 3.583328e-33 1.679445e-33
 [630,] 1.025439e-35 4.506364e-35 5.501187e-36
 [631,] 8.897186e-35 5.569604e-36 5.726297e-36
 [632,] 1.843554e-34 6.065194e-36 1.030422e-35
 [633,] 1.755764e-34 6.186538e-36 1.059171e-35
 [634,] 1.870082e-33 3.351135e-34 1.506278e-32
 [635,] 6.716121e-36 1.120831e-35 1.955280e-36
 [636,] 2.026483e-33 8.764077e-34 5.197721e-32
 [637,] 1.605267e-33 8.786655e-34 4.327129e-32
 [638,] 1.435414e-33 2.667880e-34 9.385866e-33
 [639,] 4.464300e-36 2.190226e-35 1.418979e-36
 [640,] 2.469541e-36 5.728904e-35 8.464031e-37
 [641,] 1.032044e-35 4.106149e-35 1.282609e-35
 [642,] 3.383453e-32 9.063415e-35 1.787455e-32
 [643,] 3.547042e-32 1.110375e-34 2.494715e-32
 [644,] 1.932585e-36 9.856508e-35 8.433890e-37
 [645,] 3.338398e-32 1.541478e-34 3.851715e-32
 [646,] 3.976654e-36 3.903007e-35 2.516816e-36
 [647,] 1.821442e-36 1.308260e-34 7.907778e-37
 [648,] 7.407071e-33 4.265990e-34 5.652871e-32
 [649,] 2.395664e-32 2.409167e-34 5.603835e-32
 [650,] 2.407812e-32 6.853434e-33 4.241824e-30
 [651,] 4.327113e-36 9.880234e-36 1.312539e-36
 [652,] 2.143180e-32 5.715040e-33 3.122923e-30
 [653,] 4.891676e-36 1.830039e-35 1.198681e-36
 [654,] 6.846421e-35 3.345076e-31 1.571164e-32
 [655,] 1.044425e-35 2.510818e-35 7.783938e-36
 [656,] 4.372207e-36 2.031850e-35 1.301760e-36
 [657,] 4.454036e-36 1.380900e-35 1.476379e-36
 [658,] 4.137513e-36 8.222866e-36 1.239746e-36
 [659,] 2.368388e-32 5.893925e-33 3.455403e-30
 [660,] 3.813229e-36 2.927992e-35 1.344366e-36
 [661,] 6.527947e-35 2.039660e-35 6.426764e-35
 [662,] 1.401881e-36 4.965304e-34 5.398876e-37
 [663,] 4.355255e-36 1.383301e-35 1.399071e-36
 [664,] 3.829444e-36 2.206572e-35 1.344492e-36
 [665,] 8.283034e-31 6.530991e-34 5.372246e-30
 [666,] 1.771433e-30 1.403281e-33 2.578123e-29
 [667,] 2.143655e-31 2.013706e-34 2.763716e-31
 [668,] 2.666841e-30 4.761601e-33 1.396444e-28
 [669,] 1.882007e-32 6.922203e-36 1.307804e-34
 [670,] 2.731529e-30 5.045010e-34 7.074093e-30
 [671,] 2.541827e-33 7.553822e-36 6.321914e-35
 [672,] 3.862908e-35 8.338860e-36 1.721813e-35
 [673,] 1.527773e-32 8.936082e-36 2.546455e-34
 [674,] 2.236939e-31 7.607901e-35 4.565304e-32
 [675,] 9.264329e-32 5.930315e-35 2.842857e-32
 [676,] 4.778521e-32 4.141597e-35 7.136717e-33
 [677,] 4.729862e-32 3.917522e-35 6.419633e-33
 [678,] 2.135824e-31 6.493969e-35 5.601369e-32
 [679,] 6.193058e-32 8.005539e-35 2.962271e-32
 [680,] 4.221036e-32 8.044963e-35 1.922524e-32
 [681,] 9.950975e-32 2.471045e-32 5.625537e-29
 [682,] 2.056120e-31 5.180832e-35 3.713124e-32
 [683,] 3.307883e-31 7.653181e-35 9.727723e-32
 [684,] 1.245178e-34 4.994156e-35 2.616275e-34
 [685,] 7.808097e-32 2.323369e-35 4.091279e-33
 [686,] 2.848948e-35 4.577806e-35 5.111716e-35
 [687,] 1.415806e-34 1.067051e-34 4.221413e-34
 [688,] 5.251302e-32 1.818588e-35 2.069784e-33
 [689,] 5.872141e-31 1.648953e-32 3.232621e-28
 [690,] 5.785899e-34 1.838103e-32 5.324723e-32
 [691,] 4.769584e-36 7.750050e-36 1.029855e-36
 [692,] 3.964471e-36 9.793837e-33 1.640484e-35
 [693,] 1.981919e-36 8.920714e-35 9.605100e-37
 [694,] 3.411003e-36 1.170855e-31 2.419911e-35
 [695,] 4.031096e-36 6.551794e-36 1.116384e-36
 [696,] 2.570679e-36 2.233531e-35 8.853430e-37
 [697,] 4.035987e-36 6.004004e-36 1.095839e-36
 [698,] 4.092708e-36 6.498158e-36 1.143466e-36
 [699,] 4.761322e-36 1.105891e-32 3.027408e-35
 [700,] 4.092995e-36 6.302281e-36 1.137241e-36
 [701,] 5.535849e-36 8.648153e-33 2.902347e-35
 [702,] 2.240087e-36 3.884900e-35 1.192611e-36
 [703,] 6.158765e-36 9.791963e-36 2.213826e-36
 [704,] 4.360799e-36 2.330750e-35 1.455356e-36
 [705,] 1.218137e-35 2.189530e-35 5.579142e-36
 [706,] 7.487005e-36 9.780506e-34 9.391245e-36
 [707,] 2.661919e-36 7.798403e-35 2.433392e-36
 [708,] 7.518316e-36 1.731623e-35 5.678035e-36
 [709,] 4.519101e-36 6.800216e-36 1.371815e-36
 [710,] 4.595975e-36 2.664009e-33 1.214112e-35
 [711,] 3.266373e-36 4.115290e-32 1.427167e-35
 [712,] 2.036238e-36 2.187126e-35 8.595876e-37
 [713,] 4.188613e-36 6.558855e-36 1.222955e-36
 [714,] 8.304213e-36 1.049754e-35 2.967821e-36
 [715,] 1.999452e-36 1.155783e-35 6.536353e-37
 [716,] 2.954820e-36 7.921434e-34 4.376993e-36
 [717,] 2.953151e-36 8.186354e-34 4.403873e-36
 [718,] 3.676424e-36 8.791071e-36 1.089592e-36
 [719,] 1.165291e-35 9.110746e-36 3.712472e-36
 [720,] 3.309333e-36 2.256822e-35 1.080073e-36
 [721,] 4.367340e-36 2.055555e-35 1.391412e-36
 [722,] 1.761851e-35 1.312483e-35 3.917636e-36
 [723,] 4.564054e-36 9.548847e-36 2.282510e-36
 [724,] 3.327838e-36 2.317171e-35 1.079898e-36
 [725,] 1.797269e-35 1.376637e-35 5.227863e-36
 [726,] 1.151027e-35 1.401145e-35 3.417823e-36
 [727,] 1.805402e-36 6.879752e-36 6.136335e-37
 [728,] 4.642151e-36 6.972830e-34 1.033466e-35
 [729,] 3.213640e-35 1.783318e-35 1.072417e-35
 [730,] 6.657687e-36 1.480136e-35 1.916920e-36
 [731,] 8.486500e-36 1.633001e-35 2.610118e-36
 [732,] 7.078032e-35 1.557220e-35 1.858805e-35
 [733,] 5.168326e-36 4.913749e-36 1.615607e-36
 [734,] 2.364119e-36 5.404406e-36 7.257648e-37
 [735,] 3.581049e-36 2.185741e-35 2.564925e-36
 [736,] 6.202154e-35 2.035104e-35 3.732128e-35
 [737,] 1.919937e-35 1.167560e-35 1.024962e-35
 [738,] 6.538077e-36 5.013641e-36 2.076460e-36
 [739,] 3.599277e-36 5.537247e-36 1.116255e-36
 [740,] 2.804288e-36 5.525460e-36 8.637453e-37
 [741,] 6.132171e-36 5.792755e-36 2.323373e-36
 [742,] 2.562318e-36 5.537910e-36 8.105358e-37
 [743,] 7.742130e-35 2.422877e-35 5.420223e-35
 [744,] 3.053518e-36 5.752497e-36 9.933868e-37
 [745,] 2.454577e-36 5.603431e-36 7.849047e-37
 [746,] 1.312068e-34 1.775081e-35 7.660223e-35
 [747,] 1.648418e-36 3.116951e-34 9.346226e-37
 [748,] 1.793621e-36 2.848245e-34 1.242249e-36
 [749,] 1.574457e-36 2.306609e-35 6.028345e-37
 [750,] 1.573780e-36 2.291237e-35 5.883550e-37
 [751,] 1.926479e-35 6.192596e-36 3.156223e-36
 [752,] 3.078726e-36 5.483011e-36 9.220783e-37
 [753,] 7.060823e-35 9.327062e-36 2.687465e-35
 [754,] 5.844777e-36 5.854359e-36 2.242928e-36
 [755,] 5.509290e-35 2.501171e-35 3.772612e-35
 [756,] 1.010200e-35 5.636922e-36 3.722137e-36
 [757,] 1.124047e-34 1.066604e-35 5.087407e-35
 [758,] 1.616044e-36 4.607792e-35 7.316761e-37
 [759,] 1.656324e-36 2.313053e-34 9.588391e-37
 [760,] 1.774150e-34 2.111400e-35 1.213949e-34
 [761,] 1.669413e-36 4.992858e-36 5.432157e-37
 [762,] 1.602402e-36 4.530352e-36 4.991460e-37
 [763,] 1.606437e-36 4.616039e-36 5.043934e-37
 [764,] 2.202051e-36 4.747653e-36 6.756406e-37
 [765,] 5.019725e-36 3.081588e-35 2.623476e-36
 [766,] 6.882666e-36 2.992610e-35 3.841017e-36
 [767,] 5.968321e-36 2.931609e-35 3.209292e-36
 [768,] 2.711270e-36 1.056615e-33 3.102651e-36
 [769,] 2.302459e-36 5.342144e-35 1.601628e-36
 [770,] 3.401483e-36 2.698422e-35 1.049637e-36
 [771,] 3.885456e-36 7.317330e-36 1.115387e-36
 [772,] 6.461982e-36 2.540523e-35 3.379616e-36
 [773,] 2.538935e-36 4.696865e-36 7.736205e-37
 [774,] 2.366917e-36 4.730499e-36 7.117320e-37
 [775,] 6.386141e-36 2.800893e-35 3.440150e-36
 [776,] 1.655115e-36 7.616907e-36 5.939622e-37
 [777,] 2.382608e-36 1.588727e-33 2.633250e-36
 [778,] 1.862736e-36 5.581050e-36 5.491729e-37
 [779,] 6.208876e-36 1.681871e-34 1.200012e-35
 [780,] 1.753655e-36 8.614765e-36 6.740995e-37
 [781,] 7.176552e-36 8.128499e-32 2.488128e-35
 [782,] 7.333611e-36 6.183478e-32 2.453937e-35
 [783,] 7.881579e-36 5.548468e-32 2.676561e-35
 [784,] 1.893013e-36 6.295558e-36 5.357438e-37
 [785,] 1.671696e-35 2.904925e-33 3.993967e-34
 [786,] 1.786277e-36 5.770575e-36 5.711707e-37
 [787,] 2.283570e-36 3.009142e-32 3.020436e-36
 [788,] 4.665538e-36 1.880467e-35 2.049107e-36
 [789,] 4.919782e-36 1.804710e-35 2.188781e-36
 [790,] 5.329132e-36 1.700524e-35 2.427274e-36
 [791,] 5.314635e-36 1.703073e-35 2.419381e-36
 [792,] 3.339284e-36 1.397424e-34 3.727437e-36
 [793,] 5.284499e-36 1.710368e-35 2.404193e-36
 [794,] 5.205369e-36 1.658175e-35 2.321819e-36
 [795,] 7.742230e-36 3.115669e-31 3.189768e-35
 [796,] 1.913538e-35 2.124867e-35 1.929617e-35
 [797,] 1.570340e-36 4.717892e-36 4.993601e-37
 [798,] 1.827910e-36 9.230804e-36 7.445758e-37
 [799,] 4.773378e-35 1.303599e-34 2.639451e-34
 [800,] 4.661927e-36 1.324606e-35 1.619155e-36
 [801,] 4.814621e-36 1.333948e-35 1.705930e-36
 [802,] 3.863573e-35 1.763295e-34 2.641041e-34
 [803,] 3.789811e-35 1.502955e-34 2.268103e-34
 [804,] 2.607730e-36 1.834200e-33 3.306550e-36
 [805,] 3.815252e-36 9.031775e-36 1.550115e-36
 [806,] 4.820137e-35 1.381625e-34 2.812879e-34
 [807,] 2.027329e-36 4.969782e-36 6.212401e-37
 [808,] 3.029328e-36 8.056542e-36 1.007609e-36
 [809,] 3.886212e-36 8.754765e-36 1.016853e-36
 [810,] 4.823733e-36 4.956307e-35 2.419747e-36
 [811,] 6.469150e-36 1.669127e-35 4.629487e-36
 [812,] 2.184187e-36 5.060311e-36 7.321644e-37
 [813,] 2.467965e-36 7.342317e-36 1.023226e-36
 [814,] 1.929316e-35 5.648644e-36 3.892195e-36
 [815,] 2.190599e-36 6.704793e-36 8.106905e-37
 [816,] 1.791555e-36 5.521746e-36 5.709492e-37
 [817,] 3.329127e-36 5.641235e-35 1.047659e-36
 [818,] 2.568219e-36 7.316847e-36 1.034364e-36
 [819,] 3.014883e-36 7.805387e-33 5.148839e-36
 [820,] 2.640717e-35 5.059671e-35 4.483860e-35
 [821,] 4.185707e-36 2.484115e-35 1.347182e-36
 [822,] 3.447382e-36 1.491755e-35 1.053887e-36
 [823,] 3.355690e-36 4.044226e-35 1.019589e-36
 [824,] 3.135500e-36 1.789179e-35 1.031554e-36
 [825,] 2.190372e-36 2.009544e-35 1.073788e-36
 [826,] 2.051928e-36 2.283217e-35 9.663664e-37
 [827,] 1.209785e-35 7.902600e-34 4.499658e-35
 [828,] 2.512407e-36 1.761016e-35 1.336154e-36
 [829,] 3.173869e-31 1.773482e-34 6.385417e-31
 [830,] 2.674020e-36 6.732620e-35 2.256271e-36
 [831,] 3.122029e-36 2.221457e-35 1.086818e-36
 [832,] 3.305483e-36 1.775526e-35 1.107274e-36
 [833,] 3.670832e-36 4.210694e-34 6.285863e-36
 [834,] 3.264600e-36 1.732594e-35 1.086650e-36
 [835,] 2.084639e-36 8.793852e-35 1.410638e-36
 [836,] 8.588150e-36 4.511242e-32 1.391723e-34
 [837,] 8.010058e-36 4.227525e-32 1.214372e-34
 [838,] 2.903261e-36 4.483088e-33 4.433543e-36
 [839,] 5.485682e-36 4.868823e-35 3.661986e-36
 [840,] 7.530419e-36 2.525244e-32 9.168431e-35
 [841,] 7.947733e-36 4.472833e-33 5.301820e-35
 [842,] 2.929158e-35 5.099674e-32 2.477567e-33
 [843,] 2.354015e-32 1.125595e-34 4.815627e-32
 [844,] 8.904482e-36 3.254166e-29 1.417610e-33
 [845,] 1.831680e-36 6.369867e-36 5.493310e-37
 [846,] 2.744204e-36 1.552782e-33 3.583333e-36
 [847,] 3.278732e-36 1.811593e-35 1.099918e-36
 [848,] 2.789282e-36 4.676176e-34 2.412348e-36
 [849,] 3.359778e-36 2.698267e-33 5.310945e-36
 [850,] 1.444028e-32 2.715011e-35 7.012606e-34
 [851,] 6.085613e-32 2.439626e-34 2.742666e-31
 [852,] 3.444320e-36 1.668625e-35 1.013077e-36
 [853,] 5.976439e-36 1.973470e-34 6.995021e-36
 [854,] 3.063249e-36 1.544855e-33 4.047070e-36
 [855,] 6.110578e-36 1.259125e-35 1.762775e-36
 [856,] 3.091338e-36 1.544434e-33 4.109647e-36
 [857,] 1.024999e-31 5.291655e-35 4.669079e-32
 [858,] 5.786833e-36 7.136764e-34 2.001480e-35
 [859,] 2.797744e-36 5.846362e-36 6.722288e-37
 [860,] 2.023059e-36 1.155732e-34 1.328983e-36
 [861,] 3.423744e-36 5.663567e-36 7.694530e-37
 [862,] 2.445648e-36 5.030346e-36 6.539475e-37
 [863,] 5.392748e-32 4.854310e-35 2.726189e-32
 [864,] 2.396067e-36 4.955288e-36 7.566231e-37
 [865,] 3.193735e-36 1.877638e-35 1.001236e-36
 [866,] 2.175032e-36 7.226851e-36 5.899748e-37
 [867,] 2.826552e-36 1.067222e-32 2.958172e-36
 [868,] 8.769208e-36 1.909321e-35 2.876022e-36
 [869,] 1.120960e-35 1.037141e-35 3.827341e-36
 [870,] 2.256562e-36 1.094895e-34 1.842746e-36
 [871,] 3.664240e-36 4.278370e-32 9.030222e-36
 [872,] 8.525755e-36 2.025903e-35 2.977155e-36
 [873,] 2.398550e-33 7.468310e-35 4.577977e-33
 [874,] 3.175047e-36 1.774713e-35 1.009039e-36
 [875,] 4.035888e-36 4.529521e-33 3.667386e-36
 [876,] 3.116101e-36 6.405234e-33 3.289469e-36
 [877,] 2.127747e-36 8.500567e-35 1.530186e-36
 [878,] 4.242104e-33 4.553989e-35 3.725828e-33
 [879,] 1.924989e-36 8.741892e-35 9.205474e-37
 [880,] 4.037758e-36 4.971204e-33 4.283056e-36
 [881,] 3.206751e-36 2.070164e-35 1.011973e-36
 [882,] 4.863156e-36 2.523741e-31 1.370859e-34
 [883,] 4.037340e-36 1.054018e-33 2.620195e-36
 [884,] 1.193836e-35 4.489508e-35 1.256552e-35
 [885,] 3.124629e-36 9.633241e-36 9.903772e-37
 [886,] 4.014059e-36 5.733224e-34 2.603269e-36
 [887,] 1.665215e-35 1.650975e-35 8.565384e-36
 [888,] 4.165154e-36 7.196369e-33 6.664188e-36
 [889,] 4.081769e-36 8.152801e-33 6.006743e-36
 [890,] 4.052658e-36 1.067424e-32 5.843646e-36
 [891,] 2.317544e-36 2.691896e-35 1.362093e-36
 [892,] 2.403231e-36 1.182728e-35 1.121176e-36
 [893,] 2.229740e-36 1.474517e-32 3.225039e-36
 [894,] 3.487114e-36 6.875260e-34 6.667029e-37
 [895,] 1.059067e-35 1.147589e-35 2.169011e-36
 [896,] 3.533768e-36 6.274660e-34 6.631068e-37
 [897,] 3.379061e-36 1.055558e-33 9.412105e-37
 [898,] 1.554148e-36 1.450633e-31 1.464340e-36
 [899,] 1.895278e-36 3.446585e-32 1.661469e-36
 [900,] 1.567475e-36 2.334871e-34 6.763845e-37
 [901,] 1.746453e-36 2.294499e-35 5.063078e-37
 [902,] 2.452506e-36 6.607857e-35 5.262639e-37
 [903,] 2.268579e-36 5.852637e-35 5.207788e-37
 [904,] 2.334579e-36 3.337313e-35 5.242147e-37
 [905,] 1.336069e-35 6.861031e-36 2.853683e-36
 [906,] 2.403132e-36 9.721989e-36 5.857296e-37
 [907,] 9.556141e-36 1.032113e-35 1.601923e-36
 [908,] 1.575672e-36 4.730166e-36 5.039813e-37
 [909,] 1.622225e-36 2.455246e-35 5.804828e-37
 [910,] 2.888337e-34 3.480866e-35 1.978072e-35
 [911,] 1.006528e-33 1.137974e-35 1.843004e-34
 [912,] 3.711602e-36 8.158015e-36 1.113774e-36
 [913,] 3.644147e-36 1.017060e-35 1.090317e-36
 [914,] 5.437056e-34 2.736547e-35 2.360197e-35
 [915,] 3.605160e-36 3.015897e-35 1.234254e-36
 [916,] 1.829540e-35 1.903295e-35 4.694089e-36
 [917,] 8.122781e-34 2.486633e-35 3.397481e-35
 [918,] 1.210504e-33 2.839333e-35 3.537821e-35
 [919,] 3.533514e-36 7.447979e-36 1.072476e-36
 [920,] 1.628676e-36 7.259660e-36 5.387460e-37
 [921,] 1.073934e-33 3.217474e-35 2.988279e-35
 [922,] 7.849453e-34 3.700669e-35 2.233690e-35
 [923,] 1.605246e-36 8.607598e-36 5.340025e-37
 [924,] 5.362414e-35 3.985933e-35 4.727420e-36
 [925,] 1.627456e-36 6.432014e-36 5.385080e-37
 [926,] 1.079940e-33 3.010246e-35 3.124678e-35
 [927,] 1.652113e-36 6.367624e-36 5.623528e-37
 [928,] 1.637317e-36 6.210793e-36 5.467369e-37
 [929,] 3.563842e-36 1.407801e-35 1.258552e-36
 [930,] 1.613583e-36 5.689007e-36 5.198417e-37
 [931,] 1.639446e-36 5.847185e-36 5.424283e-37
 [932,] 3.519437e-36 6.258569e-36 1.027762e-36
 [933,] 3.555515e-36 7.248220e-36 1.078311e-36
 [934,] 1.627505e-36 6.156302e-36 5.360671e-37
 [935,] 3.552595e-36 1.335550e-35 1.226631e-36
 [936,] 3.598465e-36 1.477899e-35 1.330959e-36
 [937,] 3.530451e-36 7.281159e-36 1.065621e-36
 [938,] 3.850137e-36 7.244186e-36 1.469545e-36
 [939,] 3.532995e-36 7.289257e-36 1.064548e-36
 [940,] 3.556588e-36 6.677762e-36 1.023553e-36
 [941,] 3.917264e-36 3.635692e-35 2.962893e-36
 [942,] 3.546803e-36 1.515408e-35 1.240711e-36
 [943,] 3.749611e-36 2.129333e-35 2.085383e-36
 [944,] 3.642062e-36 2.415853e-35 2.019797e-36
 [945,] 1.663571e-36 5.582502e-36 5.473469e-37
 [946,] 4.010128e-36 1.119456e-35 1.426704e-36
 [947,] 6.833274e-34 9.213713e-33 1.563379e-31
 [948,] 1.614166e-36 7.304238e-36 5.311743e-37
 [949,] 6.317623e-33 2.253041e-34 5.291034e-32
 [950,] 4.391769e-36 1.329242e-35 1.238873e-36
 [951,] 1.008878e-35 4.636759e-36 1.758562e-33
 [952,] 2.527775e-36 2.770433e-31 8.004219e-36
 [953,] 2.439304e-36 3.956335e-31 7.780446e-36
 [954,] 3.114964e-36 3.155662e-32 2.402756e-35
 [955,] 3.770969e-34 3.820024e-33 1.638959e-31
 [956,] 4.513625e-34 1.063353e-35 2.022744e-30
 [957,] 5.812155e-34 1.019162e-35 3.032655e-30
 [958,] 8.171443e-35 2.786972e-32 5.484478e-34
 [959,] 3.984695e-34 1.109429e-35 1.523771e-30
 [960,] 5.221400e-34 1.192915e-35 1.516518e-30
 [961,] 1.824086e-34 6.712563e-31 7.743342e-34
 [962,] 4.918645e-32 1.069314e-33 8.132168e-25
 [963,] 4.416982e-34 1.220719e-35 1.386262e-30
 [964,] 1.095042e-13 1.060601e-34 2.057090e-09
 [965,] 4.965387e-34 1.249036e-35 1.893293e-30
 [966,] 1.847811e-33 2.601955e-32 3.050465e-27
 [967,] 3.063811e-35 1.684341e-33 1.409160e-34
 [968,] 1.781467e-33 7.524995e-35 2.506444e-35
 [969,] 1.205969e-35 2.716936e-34 1.803991e-31
 [970,] 1.201600e-35 2.347021e-34 2.654639e-31
 [971,] 8.188085e-24 2.421443e-14 1.348229e-02
 [972,] 7.023165e-24 1.068590e-14 5.051597e-03
 [973,] 5.912351e-24 5.242604e-15 2.065813e-03
 [974,] 6.177532e-24 3.020875e-14 1.273680e-02
 [975,] 1.158023e-35 2.466313e-34 1.160693e-30
 [976,] 3.141162e-24 1.200914e-14 2.544598e-03
 [977,] 5.066158e-24 1.329444e-14 4.558077e-03
 [978,] 5.318557e-25 6.185452e-15 2.167906e-04
 [979,] 9.628120e-36 2.363207e-34 1.934647e-33
 [980,] 4.491663e-24 9.262249e-15 2.803115e-03
 [981,] 2.600288e-24 6.263681e-15 1.094447e-03
 [982,] 2.974014e-24 1.506191e-14 3.032606e-03
 [983,] 4.178225e-08 1.047621e-34 1.600115e-03
 [984,] 1.079964e-35 2.233102e-34 1.326301e-30
 [985,] 1.832167e-35 2.472286e-34 2.920047e-30
 [986,] 1.164580e-35 2.396189e-34 1.110920e-30
 [987,] 4.529265e-24 6.857591e-14 2.129912e-02
 [988,] 3.645152e-36 4.766102e-35 1.941852e-36
 [989,] 3.917176e-24 6.457719e-14 1.731817e-02
 [990,] 3.656571e-36 5.068765e-35 1.997598e-36
 [991,] 3.520440e-24 7.782279e-14 1.874940e-02
 [992,] 3.539099e-24 8.576514e-14 2.077989e-02
 [993,] 3.819766e-24 1.073999e-13 2.813241e-02
 [994,] 3.113122e-24 9.149402e-14 1.946947e-02
 [995,] 3.394656e-24 9.829854e-14 2.283673e-02
 [996,] 3.562852e-24 8.736586e-14 2.131302e-02
 [997,] 3.524320e-24 9.084087e-14 2.192062e-02
 [998,] 3.567661e-24 1.015143e-13 2.480914e-02
 [999,] 2.533501e-36 2.112590e-34 8.823462e-37
[1000,] 2.613202e-24 1.164546e-13 2.073118e-02
[1001,] 1.159274e-35 8.971752e-35 5.360311e-31
[1002,] 4.094189e-24 1.138629e-13 3.200085e-02
[1003,] 3.594542e-24 1.000311e-13 2.463112e-02
[1004,] 4.830534e-09 1.883722e-30 8.890946e-01
[1005,] 6.684910e-24 9.041513e-14 4.163209e-02
[1006,] 4.115207e-24 8.676406e-14 2.448901e-02
[1007,] 1.147183e-35 3.591279e-34 1.073599e-30
[1008,] 3.275501e-24 1.343470e-13 3.011448e-02
[1009,] 2.741351e-24 3.528391e-14 6.580973e-03
[1010,] 1.419155e-35 2.015481e-34 3.398528e-30
[1011,] 2.654216e-24 3.783908e-14 6.832608e-03
[1012,] 2.914882e-24 3.386593e-14 6.717652e-03
[1013,] 2.229122e-24 4.527196e-14 6.854720e-03
[1014,] 2.185219e-24 3.585092e-14 5.316699e-03
[1015,] 2.660724e-24 4.606274e-14 8.344514e-03
[1016,] 2.352841e-24 3.133799e-14 5.006037e-03
[1017,] 2.230213e-24 4.658401e-14 7.057246e-03
[1018,] 2.565502e-24 5.324611e-14 9.300491e-03
[1019,] 2.602732e-08 7.048991e-35 2.300806e-03
[1020,] 2.131917e-35 1.608043e-35 8.285139e-36
[1021,] 1.949719e-24 4.700337e-14 6.212701e-03
[1022,] 1.678971e-08 7.038867e-35 1.508279e-03
[1023,] 2.538420e-24 4.043681e-14 6.981490e-03
[1024,] 5.021443e-10 1.370105e-30 1.109053e-01
[1025,] 2.212711e-24 4.937728e-14 7.421758e-03
[1026,] 1.228092e-35 2.980601e-34 2.141441e-30
[1027,] 3.554507e-24 1.404028e-13 3.420364e-02
[1028,] 3.491214e-36 5.545541e-35 1.807344e-36
[1029,] 2.661653e-24 4.878639e-14 8.842658e-03
[1030,] 3.379216e-24 2.590377e-14 5.963109e-03
[1031,] 2.486754e-24 4.508625e-14 7.626832e-03
[1032,] 7.582937e-36 5.830044e-35 3.482350e-36
[1033,] 2.236501e-24 4.298307e-14 6.529390e-03
[1034,] 3.411853e-36 5.312848e-35 1.662454e-36
[1035,] 1.676217e-36 4.219175e-24 2.933595e-35
[1036,] 1.092165e-35 3.170443e-34 1.287289e-30
[1037,] 7.822812e-25 3.455297e-14 1.801578e-03
[1038,] 2.766961e-24 5.713871e-14 1.077707e-02
[1039,] 2.181556e-24 2.571788e-14 3.803138e-03
[1040,] 2.392448e-24 4.106750e-14 6.678296e-03
[1041,] 1.837215e-24 3.677645e-14 4.574622e-03
[1042,] 2.179850e-24 3.925263e-14 5.808055e-03
[1043,] 1.182884e-35 1.864549e-34 3.047388e-30
[1044,] 2.129159e-24 3.187382e-14 4.602462e-03
[1045,] 5.722899e-06 1.020813e-34 2.398850e-01
[1046,] 9.750808e-25 4.392216e-14 2.873183e-03
[1047,] 1.139887e-35 3.020262e-34 9.249375e-31
[1048,] 8.377511e-25 4.095468e-14 2.298686e-03
[1049,] 9.223523e-25 3.173541e-14 1.963747e-03
[1050,] 8.560019e-25 3.671376e-14 2.105907e-03
[1051,] 2.051107e-24 3.784498e-14 5.264137e-03
[1052,] 3.530322e-24 3.052618e-14 7.339161e-03
[1053,] 4.231152e-24 4.009522e-14 1.158746e-02
[1054,] 1.657165e-36 4.537055e-24 1.916101e-35
[1055,] 1.431476e-35 1.696356e-34 1.328944e-30
[1056,] 5.379769e-25 2.650068e-14 9.463026e-04
[1057,] 5.891377e-25 3.773199e-14 1.478816e-03
[1058,] 9.773961e-25 4.575142e-14 3.004310e-03
[1059,] 2.014830e-24 5.339242e-14 7.299141e-03
[1060,] 1.631407e-24 4.492262e-14 4.953855e-03
[1061,] 1.398371e-24 5.188543e-14 4.888817e-03
[1062,] 3.473846e-36 5.475879e-35 1.782048e-36
[1063,] 2.395342e-24 3.037267e-14 4.939790e-03
[1064,] 7.589564e-36 2.255395e-35 3.267685e-36
[1065,] 2.037073e-24 2.961586e-14 4.088185e-03
[1066,] 9.433345e-26 5.321979e-14 2.339216e-04
[1067,] 1.383587e-24 4.154672e-14 3.874605e-03
[1068,] 1.899752e-24 4.212203e-14 5.422411e-03
[1069,] 1.055916e-35 2.341338e-34 2.115287e-30
[1070,] 1.589256e-24 4.292944e-14 4.610034e-03
[1071,] 1.085455e-24 1.501274e-14 1.092700e-03
[1072,] 1.160377e-24 9.591653e-15 7.445910e-04
[1073,] 9.992019e-36 2.789711e-34 2.381091e-30
[1074,] 2.310179e-24 7.905867e-14 1.241875e-02
[1075,] 1.819711e-24 5.241348e-14 6.460086e-03
[1076,] 1.680176e-36 4.276837e-24 2.763804e-35
[1077,] 1.614547e-24 4.122049e-14 4.497847e-03
[1078,] 1.861520e-24 2.714317e-14 3.419266e-03
[1079,] 2.032098e-24 3.992133e-14 5.502086e-03
[1080,] 1.090428e-35 2.225684e-34 2.680868e-30
[1081,] 1.262820e-05 8.783129e-35 7.546874e-01
[1082,] 1.291918e-24 1.155917e-14 1.000935e-03
[1083,] 1.926487e-25 6.629800e-14 8.191218e-04
[1084,] 1.094779e-24 1.637784e-14 1.202870e-03
[1085,] 1.113688e-24 1.746006e-14 1.305119e-03
[1086,] 1.047885e-35 2.720303e-34 2.083912e-30
[1087,] 1.085542e-24 1.767600e-14 1.287609e-03
[1088,] 1.612078e-35 1.087671e-34 8.122081e-35
[1089,] 1.242325e-35 2.691005e-34 6.167663e-31
[1090,] 1.250671e-35 2.527007e-34 6.604405e-31
[1091,] 1.669292e-36 1.239595e-24 1.806008e-35
[1092,] 1.208578e-35 2.609614e-34 8.448842e-31
[1093,] 1.259722e-35 2.500318e-34 1.038843e-30
[1094,] 8.769941e-25 1.770480e-14 1.039374e-03
[1095,] 1.087054e-24 1.532866e-14 1.117950e-03
[1096,] 1.093062e-24 1.806778e-14 1.325530e-03
[1097,] 1.134872e-35 2.520409e-34 2.107384e-30
[1098,] 1.589540e-24 3.392491e-14 3.644126e-03
[1099,] 1.093850e-35 2.577008e-34 8.275400e-31
[1100,] 1.458983e-24 1.643035e-14 1.612515e-03
[1101,] 1.163249e-24 2.057781e-14 1.608573e-03
[1102,] 1.102488e-27 1.984311e-14 5.372689e-07
[1103,] 1.181084e-35 2.240759e-34 1.303901e-30
[1104,] 8.214105e-25 1.279234e-14 7.020405e-04
[1105,] 1.483458e-24 1.914392e-14 1.912628e-03
[1106,] 1.148334e-24 1.601454e-14 1.234146e-03
[1107,] 7.575632e-25 1.212344e-14 6.128839e-04
[1108,] 1.321166e-24 2.467095e-14 2.195175e-03
[1109,] 1.687681e-24 1.818466e-14 2.066686e-03
[1110,] 1.732232e-24 2.262473e-14 2.643666e-03
[1111,] 1.579872e-24 1.876956e-14 1.996892e-03
[1112,] 1.590965e-24 2.090962e-14 2.241694e-03
[1113,] 4.236041e-24 1.209159e-13 3.518781e-02
[1114,] 3.957846e-24 1.153782e-15 2.998446e-04
[1115,] 9.395580e-36 3.140994e-34 4.205981e-30
[1116,] 1.678814e-36 1.752354e-24 2.531254e-35
[1117,] 3.608671e-24 2.556269e-14 6.257343e-03
[1118,] 3.541086e-24 2.644185e-14 6.360136e-03
[1119,] 3.324209e-24 3.668047e-14 8.295518e-03
[1120,] 3.783600e-24 4.432662e-14 1.143792e-02
[1121,] 3.557203e-24 4.652067e-14 1.128543e-02
[1122,] 9.334958e-36 3.615770e-34 3.912145e-30
[1123,] 1.332450e-24 3.207124e-14 2.878679e-03
[1124,] 3.535225e-24 1.740123e-14 4.160247e-03
[1125,] 8.723858e-36 3.145657e-34 6.929135e-30
[1126,] 2.907079e-24 4.886483e-14 9.680875e-03
[1127,] 3.096359e-24 2.407685e-14 5.054325e-03
[1128,] 2.949637e-36 1.859426e-35 1.010693e-36
[1129,] 2.639352e-24 7.226411e-14 1.300099e-02
[1130,] 2.075688e-24 6.031868e-14 8.501916e-03
[1131,] 2.199778e-24 1.615563e-13 2.416210e-02
[1132,] 2.286468e-24 1.752403e-13 2.723761e-02
[1133,] 4.117329e-36 4.188096e-34 8.399673e-35
[1134,] 2.866302e-24 5.673218e-14 1.108919e-02
[1135,] 1.547311e-24 5.445452e-14 5.685014e-03
[1136,] 4.981546e-24 4.928485e-14 1.680951e-02
[1137,] 3.655208e-24 9.994668e-14 2.503217e-02
[1138,] 1.542880e-24 4.962542e-15 5.128016e-04
[1139,] 1.103343e-24 7.355723e-15 5.421322e-04
[1140,] 3.606717e-35 1.845716e-34 6.783517e-35
[1141,] 2.357252e-36 9.143928e-36 7.732303e-37
[1142,] 6.380422e-26 8.098138e-34 1.676759e-23
[1143,] 3.905528e-35 2.209162e-34 7.930190e-35
[1144,] 8.700414e-36 2.148290e-34 2.019867e-36
[1145,] 5.413497e-34 4.697171e-34 1.965072e-31
[1146,] 2.027166e-35 9.888024e-36 1.060904e-35
[1147,] 4.070993e-33 4.638426e-34 1.357561e-30
[1148,] 1.126098e-35 9.078604e-36 5.312601e-36
[1149,] 2.126122e-36 1.549296e-34 8.703117e-37
[1150,] 3.989108e-36 1.756769e-35 1.364312e-36
[1151,] 7.770380e-28 2.223407e-26 5.030051e-19
[1152,] 1.152383e-27 2.013361e-26 6.358671e-19
[1153,] 7.498197e-35 2.987185e-35 3.939541e-35
[1154,] 1.402685e-35 9.923968e-36 7.128152e-36
[1155,] 1.312212e-35 1.039965e-35 6.924733e-36
[1156,] 7.991650e-35 2.425202e-35 3.311786e-35
[1157,] 1.270789e-35 8.556688e-36 5.787989e-36
[1158,] 1.515968e-35 9.243746e-36 7.374746e-36
[1159,] 1.560440e-35 9.746783e-36 7.878953e-36
[1160,] 5.553468e-36 1.312852e-34 2.580973e-36
[1161,] 2.132689e-36 4.656462e-32 2.006317e-36
[1162,] 1.554340e-35 9.587046e-36 7.758551e-36
[1163,] 2.561559e-36 8.851463e-36 8.790687e-37
[1164,] 3.788095e-36 1.757624e-35 1.292724e-36
[1165,] 6.429566e-36 2.000361e-35 2.155921e-36
[1166,] 2.865791e-36 3.775773e-34 1.589714e-36
[1167,] 1.078471e-27 3.201231e-26 9.962050e-19
[1168,] 9.039002e-36 1.195165e-35 5.001930e-36
[1169,] 5.844116e-36 9.679344e-36 1.042362e-36
[1170,] 2.055073e-36 1.175525e-30 4.491260e-36
[1171,] 5.734335e-36 1.730984e-34 2.756321e-36
[1172,] 2.121184e-36 9.903644e-31 4.742297e-36
[1173,] 4.095526e-34 6.971162e-34 7.663092e-32
[1174,] 1.093478e-35 9.395541e-36 5.285345e-36
[1175,] 1.023988e-35 1.168291e-35 5.671804e-36
[1176,] 1.150221e-35 1.237175e-35 6.647770e-36
[1177,] 2.001160e-36 6.025754e-32 1.813605e-36
[1178,] 1.011972e-35 1.159460e-35 5.575190e-36
[1179,] 2.070126e-35 6.711466e-36 5.732767e-36
[1180,] 1.303000e-35 9.609111e-36 6.460144e-36
[1181,] 1.072020e-35 1.148595e-35 5.906081e-36
[1182,] 1.248950e-35 9.710437e-36 6.220387e-36
[1183,] 1.151481e-35 1.243547e-35 6.679886e-36
[1184,] 1.398412e-35 9.838440e-36 7.070232e-36
[1185,] 1.774772e-36 6.801252e-32 1.427478e-36
[1186,] 1.263555e-35 1.039970e-35 6.568712e-36
[1187,] 3.186750e-36 1.842376e-35 1.540278e-36
[1188,] 4.676511e-36 1.666361e-34 2.134687e-36
[1189,] 1.301876e-35 1.076420e-35 7.015772e-36
[1190,] 3.055467e-36 1.255137e-35 7.556016e-37
[1191,] 2.875521e-35 4.077421e-34 9.570736e-35
[1192,] 2.574915e-35 3.768543e-34 8.004352e-35
[1193,] 2.538116e-36 9.274756e-36 8.904511e-37
[1194,] 7.908223e-36 2.121716e-34 1.458177e-35
[1195,] 2.819499e-35 5.193737e-34 1.025956e-34
[1196,] 2.965588e-35 6.273433e-34 1.179719e-34
[1197,] 1.944814e-36 1.915202e-30 4.332620e-36
[1198,] 7.930474e-36 1.868655e-34 1.423736e-35
[1199,] 2.382838e-36 7.882772e-36 7.848738e-37
[1200,] 2.663597e-35 4.733310e-34 9.161408e-35
[1201,] 8.548319e-36 4.192216e-35 1.653812e-36
[1202,] 5.703392e-36 1.726395e-35 1.942596e-36
[1203,] 5.196159e-29 5.643760e-27 1.026990e-20
[1204,] 2.577702e-35 3.428087e-34 7.766951e-35
[1205,] 7.835901e-36 2.426970e-35 3.127738e-36
[1206,] 6.112507e-36 1.584022e-34 9.259757e-36
[1207,] 6.013210e-36 1.857865e-34 9.513664e-36
[1208,] 5.878423e-36 1.799742e-34 9.111715e-36
[1209,] 6.202115e-36 1.827712e-34 9.889834e-36
[1210,] 5.874547e-36 1.571905e-34 8.732542e-36
[1211,] 6.799882e-29 4.602486e-27 1.044830e-20
[1212,] 6.153310e-36 1.767893e-34 9.676781e-36
[1213,] 2.401263e-36 8.686921e-36 7.983724e-37
[1214,] 3.158613e-35 6.827649e-34 1.312781e-34
[1215,] 6.334561e-36 1.684294e-34 9.945723e-36
[1216,] 6.251815e-36 1.593525e-34 9.589656e-36
[1217,] 6.919588e-36 1.778040e-34 1.144548e-35
[1218,] 5.602384e-36 1.558837e-34 8.146608e-36
[1219,] 6.012945e-36 1.864329e-34 9.523454e-36
[1220,] 6.033472e-36 1.965667e-34 9.725783e-36
[1221,] 2.774822e-36 1.209703e-33 8.777339e-36
[1222,] 6.234857e-36 1.793607e-34 9.911161e-36
[1223,] 6.632807e-36 1.799184e-34 1.073333e-35
[1224,] 2.649771e-29 3.944924e-27 3.827264e-21
[1225,] 7.285089e-36 2.133583e-34 1.306974e-35
[1226,] 5.674383e-36 1.915932e-34 8.840726e-36
[1227,] 5.957816e-36 2.138183e-34 9.811030e-36
[1228,] 5.920826e-36 2.077961e-34 9.631392e-36
[1229,] 3.555113e-35 6.527817e-34 1.515564e-34
[1230,] 2.177145e-36 1.101574e-30 5.272872e-36
[1231,] 5.619895e-36 1.660436e-34 8.333521e-36
[1232,] 6.097579e-36 1.843160e-34 9.684960e-36
[1233,] 4.337007e-36 5.870463e-36 1.632616e-36
[1234,] 2.255079e-36 1.553224e-30 5.980683e-36
[1235,] 5.866565e-36 1.830765e-34 9.142482e-36
[1236,] 3.459833e-29 8.313001e-27 1.105982e-20
[1237,] 5.926965e-36 1.764650e-34 9.170079e-36
[1238,] 5.804057e-36 1.759869e-34 8.895886e-36
[1239,] 5.872829e-36 1.820326e-34 9.144323e-36
[1240,] 2.401236e-36 8.532581e-36 7.962268e-37
[1241,] 6.011211e-36 1.736598e-34 9.313952e-36
[1242,] 5.756923e-36 1.771186e-34 8.810665e-36
[1243,] 5.845030e-36 1.862923e-34 9.141419e-36
[1244,] 6.043873e-36 1.609050e-34 9.167292e-36
[1245,] 6.186872e-36 1.960764e-34 1.007516e-35
[1246,] 5.852091e-36 1.780203e-34 9.032945e-36
[1247,] 6.153786e-36 2.341714e-34 1.049526e-35
[1248,] 4.450664e-36 5.896978e-36 1.682187e-36
[1249,] 6.781578e-36 1.988489e-34 1.147568e-35
[1250,] 6.506059e-36 5.877915e-35 3.055247e-36
[1251,] 3.368929e-35 4.295415e-34 1.177157e-34
[1252,] 2.706051e-36 9.267877e-36 8.354211e-37
[1253,] 2.770210e-35 2.151209e-35 1.388914e-35
[1254,] 6.075591e-36 1.533903e-34 9.060438e-36
[1255,] 3.065504e-35 5.778315e-34 1.170755e-34
[1256,] 5.999870e-36 1.541549e-34 8.915663e-36
[1257,] 6.204946e-36 1.605782e-34 9.472353e-36
[1258,] 5.893145e-36 1.664666e-34 8.901832e-36
[1259,] 5.971694e-36 1.666358e-34 9.070637e-36
[1260,] 5.950550e-36 1.568925e-34 8.858163e-36
[1261,] 5.711986e-36 1.729348e-34 8.610273e-36
[1262,] 5.672809e-36 1.669484e-34 8.436259e-36
[1263,] 5.919690e-36 1.571689e-34 8.805317e-36
[1264,] 3.285222e-35 4.184646e-34 1.139354e-34
[1265,] 6.543517e-36 1.379572e-34 9.726090e-36
[1266,] 5.940281e-36 1.438758e-34 8.611509e-36
[1267,] 5.470939e-36 1.332297e-34 7.482682e-36
[1268,] 3.594974e-36 1.136428e-35 1.424719e-36
[1269,] 3.172227e-35 2.087588e-35 1.579951e-35
[1270,] 4.438230e-29 8.108706e-27 1.326417e-20
[1271,] 5.059125e-36 1.279921e-34 6.626018e-36
[1272,] 2.658743e-36 8.114124e-36 8.006041e-37
[1273,] 5.229719e-36 1.385473e-34 7.115260e-36
[1274,] 4.224702e-36 1.252318e-34 5.055676e-36
[1275,] 4.141485e-36 5.702018e-36 1.517680e-36
[1276,] 5.381120e-36 1.336657e-34 7.333705e-36
[1277,] 5.407103e-36 1.336657e-34 7.382085e-36
[1278,] 2.659318e-36 2.073647e-34 1.002804e-36
[1279,] 5.690199e-36 1.337260e-34 7.915471e-36
[1280,] 5.807039e-36 1.544652e-34 8.522053e-36
[1281,] 2.553356e-36 9.387479e-36 8.010011e-37
[1282,] 2.589963e-36 9.516796e-36 8.536020e-37
[1283,] 4.014121e-36 5.548844e-36 1.437207e-36
[1284,] 5.438729e-36 1.351576e-34 7.473990e-36
[1285,] 5.260402e-36 1.119528e-34 6.726459e-36
[1286,] 5.230970e-36 1.259978e-34 6.915752e-36
[1287,] 3.915453e-35 7.077647e-34 1.697843e-34
[1288,] 5.657318e-36 1.353663e-34 7.907514e-36
[1289,] 2.587578e-36 7.797634e-36 7.955381e-37
[1290,] 4.840676e-36 1.691278e-35 1.603077e-36
[1291,] 5.895823e-36 1.413934e-34 8.496371e-36
[1292,] 5.540518e-36 1.303939e-34 7.588789e-36
[1293,] 4.390699e-36 9.881297e-35 1.436655e-36
[1294,] 5.632600e-36 1.278597e-34 7.721834e-36
[1295,] 5.852261e-36 1.341201e-34 8.272924e-36
[1296,] 5.772222e-36 1.264298e-34 7.963720e-36
[1297,] 5.708460e-36 1.363873e-34 8.030320e-36
[1298,] 5.728766e-36 1.338650e-34 8.027644e-36
[1299,] 5.795325e-36 1.341388e-34 8.159007e-36
[1300,] 5.684529e-36 1.391056e-34 8.031580e-36
[1301,] 4.367313e-35 4.207335e-34 1.556314e-34
[1302,] 3.771455e-35 2.581764e-35 2.259683e-35
[1303,] 5.402148e-36 1.252001e-34 7.228180e-36
[1304,] 2.046155e-36 1.555143e-31 2.033541e-36
[1305,] 5.263955e-36 1.567681e-34 7.453700e-36
[1306,] 5.605433e-36 1.543786e-34 8.121496e-36
[1307,] 5.240075e-36 1.555362e-34 7.386183e-36
[1308,] 5.467664e-36 1.293324e-34 7.422047e-36
[1309,] 5.711786e-36 1.280968e-34 7.878675e-36
[1310,] 2.592897e-36 8.165381e-36 7.936103e-37
[1311,] 5.461502e-36 1.393695e-34 7.580277e-36
[1312,] 5.484142e-36 1.400767e-34 7.636913e-36
[1313,] 2.606774e-36 7.961403e-36 7.956098e-37
[1314,] 5.262572e-36 1.484068e-34 7.318209e-36
[1315,] 5.687193e-36 1.445655e-34 8.123902e-36
[1316,] 2.596336e-36 8.081672e-36 7.940634e-37
[1317,] 3.868859e-35 6.062957e-34 1.529724e-34
[1318,] 5.423713e-36 1.254916e-34 7.275866e-36
[1319,] 5.079131e-36 1.464400e-34 6.929911e-36
[1320,] 5.219969e-36 1.448202e-34 7.187456e-36
[1321,] 5.098183e-36 1.587156e-34 7.138618e-36
[1322,] 2.608125e-36 4.028763e-34 1.003455e-36
[1323,] 3.009859e-35 2.075944e-35 1.492054e-35
[1324,] 5.249375e-36 1.342734e-34 7.091096e-36
[1325,] 5.344867e-36 1.314617e-34 7.228236e-36
[1326,] 2.634428e-36 7.813024e-36 8.009854e-37
[1327,] 3.547913e-36 2.010734e-35 1.012886e-36
[1328,] 3.565578e-36 6.092494e-36 1.363349e-36
[1329,] 4.570221e-36 1.243638e-34 5.663809e-36
[1330,] 5.017502e-36 1.694770e-35 1.669056e-36
[1331,] 3.789940e-36 7.489911e-35 3.653007e-36
[1332,] 5.179780e-36 1.298013e-34 6.867805e-36
[1333,] 4.677992e-36 1.300027e-34 5.931382e-36
[1334,] 2.879035e-36 7.080974e-36 8.351578e-37
[1335,] 4.324739e-36 1.285515e-34 5.263042e-36
[1336,] 4.618580e-36 1.457591e-34 6.019139e-36
[1337,] 2.618236e-36 7.831919e-36 7.975949e-37
[1338,] 5.049745e-36 1.494496e-34 6.908164e-36
[1339,] 5.289489e-36 1.509749e-34 7.418607e-36
[1340,] 2.561450e-36 7.744543e-36 8.189755e-37
[1341,] 6.751286e-36 6.077886e-33 5.054345e-35
[1342,] 5.627095e-36 9.962008e-35 7.066678e-36
[1343,] 3.389522e-35 5.138272e-34 1.212361e-34
[1344,] 5.321049e-36 1.437424e-34 7.365536e-36
[1345,] 4.526312e-36 1.426111e-34 5.803462e-36
[1346,] 4.681137e-36 1.462467e-34 6.145319e-36
[1347,] 3.076559e-35 5.509192e-34 1.095840e-34
[1348,] 4.638480e-36 1.256339e-34 5.796933e-36
[1349,] 4.398835e-36 1.449002e-34 5.587319e-36
[1350,] 1.993754e-36 5.129812e-31 3.892821e-36
[1351,] 4.594766e-36 1.385305e-34 5.884845e-36
[1352,] 4.501802e-36 1.389651e-34 5.712492e-36
[1353,] 6.310919e-36 1.796847e-35 2.029168e-36
[1354,] 4.860970e-36 1.364492e-34 6.359608e-36
[1355,] 2.614399e-36 8.058539e-36 7.957887e-37
[1356,] 2.098884e-36 3.953157e-31 4.246185e-36
[1357,] 4.631032e-36 1.476476e-34 6.166351e-36
[1358,] 2.312644e-36 7.277467e-35 1.053359e-36
[1359,] 2.429399e-36 6.817035e-35 8.867418e-37
[1360,] 2.650042e-36 8.443996e-36 7.966854e-37
[1361,] 2.321065e-36 7.929475e-35 1.040433e-36
[1362,] 2.343912e-36 7.413351e-35 9.770749e-37
[1363,] 2.472999e-36 2.676976e-28 4.107640e-35
[1364,] 2.342614e-36 6.861625e-35 1.012925e-36
[1365,] 6.196802e-36 1.693751e-35 2.055551e-36
[1366,] 2.471251e-36 3.116691e-28 3.986900e-35
[1367,] 2.328673e-36 6.554076e-35 9.873533e-37
[1368,] 2.478084e-36 2.673232e-28 4.530531e-35
[1369,] 2.054385e-36 3.865025e-31 4.025926e-36
[1370,] 8.392065e-36 1.938029e-34 2.171516e-35
[1371,] 2.720468e-36 7.827465e-33 1.929165e-36
[1372,] 2.318771e-36 6.213547e-35 1.006266e-36
[1373,] 2.325842e-36 6.494564e-35 9.923636e-37
[1374,] 2.327924e-36 6.738412e-35 9.923674e-37
[1375,] 2.329955e-36 6.855478e-35 9.917352e-37
[1376,] 2.328382e-36 6.972434e-35 9.967871e-37
[1377,] 2.464656e-36 5.359003e-36 6.997356e-37
[1378,] 2.332428e-36 6.569448e-35 9.791065e-37
[1379,] 1.656889e-35 2.134521e-35 7.129654e-36
[1380,] 2.333794e-36 6.708856e-35 9.790174e-37
[1381,] 5.414930e-36 9.611046e-35 2.633211e-36
[1382,] 2.340548e-36 6.622474e-35 9.656846e-37
[1383,] 2.335456e-36 6.689156e-35 9.756457e-37
[1384,] 2.325238e-36 6.507582e-35 9.939715e-37
[1385,] 9.763138e-36 3.318390e-35 1.590615e-36
[1386,] 3.028192e-36 7.293586e-36 8.546888e-37
[1387,] 1.180645e-35 2.543632e-35 2.073183e-36
[1388,] 2.468149e-36 2.305179e-28 3.763882e-35
[1389,] 2.309193e-36 5.890852e-35 1.040151e-36
[1390,] 2.220493e-36 2.406771e-31 2.471006e-36
[1391,] 1.864000e-36 2.382547e-31 2.978465e-36
[1392,] 2.319133e-36 3.930894e-35 9.466141e-37
[1393,] 2.316890e-36 4.066534e-35 9.644310e-37
[1394,] 1.892402e-35 2.071933e-35 8.070995e-36
[1395,] 2.662008e-36 8.392713e-36 7.987267e-37
[1396,] 1.025430e-35 1.031571e-34 2.054920e-35
[1397,] 2.765014e-36 1.876879e-33 1.854743e-36
[1398,] 2.318466e-36 4.128201e-35 9.397918e-37
[1399,] 1.169801e-35 2.173277e-35 2.146869e-36
[1400,] 4.100888e-36 8.177687e-35 3.044894e-36
[1401,] 1.099336e-35 2.729196e-35 1.863697e-36
[1402,] 9.527181e-36 9.366017e-35 1.725968e-35
[1403,] 2.313923e-36 4.832627e-35 1.007430e-36
[1404,] 2.074861e-36 4.567233e-31 4.217403e-36
[1405,] 2.627932e-36 1.196738e-35 7.448357e-37
[1406,] 2.323596e-36 5.377723e-35 9.668863e-37
[1407,] 2.668911e-36 6.913909e-33 1.998352e-36
[1408,] 8.264802e-36 5.849582e-35 7.060592e-36
[1409,] 2.622485e-36 1.038775e-35 7.908434e-37
[1410,] 2.274167e-36 2.138224e-31 4.658943e-36
[1411,] 8.524740e-36 1.001000e-34 1.482387e-35
[1412,] 3.885940e-36 1.902347e-35 1.848525e-36
[1413,] 2.137924e-36 3.998458e-31 4.435075e-36
[1414,] 2.608792e-36 8.387758e-36 7.940691e-37
[1415,] 2.638866e-36 8.354388e-36 7.953920e-37
[1416,] 7.310931e-36 2.506639e-35 2.929296e-36
[1417,] 2.146152e-36 3.905090e-31 4.484052e-36
[1418,] 2.041303e-36 2.358580e-31 3.728453e-36
[1419,] 2.660702e-36 9.881855e-36 7.902272e-37
[1420,] 8.464265e-36 5.965999e-35 1.088327e-35
[1421,] 2.808300e-36 7.454075e-36 8.112802e-37
[1422,] 2.629190e-36 8.282879e-36 7.957020e-37
[1423,] 2.025343e-36 4.835773e-31 3.998150e-36
[1424,] 2.325108e-36 9.198705e-35 1.057078e-36
[1425,] 6.155503e-36 1.936981e-35 1.658620e-36
[1426,] 2.317711e-36 3.569239e-35 9.231098e-37
[1427,] 5.947454e-36 1.694136e-35 1.974165e-36
[1428,] 2.733725e-36 9.992213e-36 7.927934e-37
[1429,] 9.318407e-36 8.128739e-35 1.525095e-35
[1430,] 2.315740e-36 3.276936e-35 9.496749e-37
[1431,] 2.316052e-36 4.096608e-35 9.604277e-37
[1432,] 2.449725e-35 3.057516e-35 1.219908e-35
[1433,] 2.316433e-36 4.306297e-35 9.688223e-37
[1434,] 1.112069e-35 2.640778e-35 1.835004e-36
[1435,] 8.994993e-36 9.202014e-35 1.578323e-35
[1436,] 2.329466e-36 4.246255e-35 9.252273e-37
[1437,] 2.332714e-36 4.874129e-35 9.379214e-37
[1438,] 2.329428e-36 4.382977e-35 9.295953e-37
[1439,] 1.721547e-35 2.057735e-35 7.304120e-36
[1440,] 3.273763e-36 7.880347e-36 8.643436e-37
[1441,] 7.775095e-36 2.121060e-34 1.903544e-35
[1442,] 1.786706e-35 2.795355e-35 8.417427e-36
[1443,] 2.651778e-36 8.591200e-36 7.959002e-37
[1444,] 2.599973e-36 1.611500e-34 9.356488e-37
[1445,] 5.429414e-36 1.685177e-35 1.747292e-36
[1446,] 2.352876e-36 7.680088e-35 9.797652e-37
[1447,] 3.040850e-36 1.084214e-35 7.939761e-37
[1448,] 9.307202e-36 9.656746e-35 1.694736e-35
[1449,] 2.319783e-36 5.078012e-35 9.587447e-37
[1450,] 3.586968e-36 1.481520e-33 2.547340e-36
[1451,] 2.359551e-36 5.812810e-35 9.241608e-37
[1452,] 2.893966e-36 7.402442e-36 8.277905e-37
[1453,] 2.616588e-36 7.848754e-36 7.981077e-37
[1454,] 2.600182e-36 1.090265e-35 8.805030e-37
[1455,] 2.335516e-36 7.985657e-35 1.007944e-36
[1456,] 2.538764e-36 8.346303e-36 7.997725e-37
[1457,] 2.535835e-36 1.133224e-35 8.133043e-37
[1458,] 2.340187e-36 7.393327e-35 9.859943e-37
[1459,] 8.030221e-36 2.195784e-34 2.071212e-35
[1460,] 2.541452e-36 1.029347e-35 8.050363e-37
[1461,] 2.573855e-36 1.179680e-35 8.710730e-37
[1462,] 5.566946e-36 1.704868e-35 1.860682e-36
[1463,] 2.598155e-36 7.448761e-36 8.015444e-37
[1464,] 2.879479e-36 1.732636e-35 1.344882e-36
[1465,] 2.436429e-35 2.672036e-35 6.113328e-36
[1466,] 2.204730e-36 1.006255e-30 5.662177e-36
[1467,] 2.374236e-35 1.950614e-35 9.971016e-36
[1468,] 8.568453e-36 1.026338e-34 1.525108e-35
[1469,] 2.370698e-36 1.727532e-31 5.152746e-36
[1470,] 4.057436e-36 2.381011e-35 2.076576e-36
[1471,] 2.599586e-36 7.397083e-36 8.029176e-37
[1472,] 2.029997e-35 2.131099e-35 8.817592e-36
[1473,] 2.372567e-36 5.038094e-36 6.978674e-37
[1474,] 2.104933e-36 1.077511e-31 3.610382e-36
[1475,] 2.589101e-36 3.779244e-34 9.600804e-37
[1476,] 2.798061e-35 2.047962e-35 1.211763e-35
[1477,] 2.734769e-36 1.807931e-35 1.212670e-36
[1478,] 8.501214e-36 1.051305e-34 1.524605e-35
[1479,] 2.236076e-36 1.632875e-31 4.365888e-36
[1480,] 8.475632e-36 1.047781e-34 1.506071e-35
[1481,] 8.687994e-36 9.033911e-35 1.452482e-35
[1482,] 4.358505e-36 1.657879e-35 1.417624e-36
[1483,] 8.540650e-36 8.479606e-35 1.358119e-35
[1484,] 1.112351e-35 2.715168e-34 4.124818e-35
[1485,] 8.625836e-36 9.998885e-35 1.519620e-35
[1486,] 1.247886e-35 3.072558e-35 1.913913e-36
[1487,] 2.365146e-36 4.971302e-36 6.997424e-37
[1488,] 3.189282e-36 1.006662e-35 1.031655e-36
[1489,] 2.649775e-36 3.222644e-35 1.262232e-36
[1490,] 8.080112e-36 9.609113e-35 1.318477e-35
[1491,] 2.407780e-36 5.023088e-36 7.047733e-37
[1492,] 2.339094e-36 1.511876e-31 4.925073e-36
[1493,] 2.383385e-36 5.049713e-36 6.992680e-37
[1494,] 2.373636e-36 1.311520e-31 4.993324e-36
[1495,] 3.101441e-36 4.593095e-35 2.053918e-36
[1496,] 8.390402e-36 9.467336e-35 1.400973e-35
[1497,] 3.371685e-36 1.322657e-35 1.224009e-36
[1498,] 2.348473e-35 2.241752e-35 1.051210e-35
[1499,] 2.411733e-36 5.040509e-36 7.042640e-37
[1500,] 5.469253e-36 1.702945e-35 1.828194e-36
[1501,] 2.328298e-35 2.044272e-35 1.000056e-35
[1502,] 2.748311e-36 3.258250e-35 1.386943e-36
[1503,] 2.423929e-36 5.067735e-36 7.050831e-37
[1504,] 2.398135e-36 5.061672e-36 7.009674e-37
[1505,] 2.615145e-36 1.442428e-35 1.041052e-36
[1506,] 7.534332e-36 3.162692e-35 2.978420e-36
[1507,] 1.014756e-35 1.651261e-34 2.665192e-35
[1508,] 8.258123e-36 8.165887e-35 1.246555e-35
[1509,] 8.356815e-36 7.782912e-35 1.238838e-35
[1510,] 1.076138e-35 3.240727e-35 1.707228e-36
[1511,] 2.417228e-36 5.027935e-36 7.059733e-37
[1512,] 2.475671e-36 4.928727e-36 7.278840e-37
[1513,] 2.402141e-36 5.025191e-36 7.035858e-37
[1514,] 1.144216e-35 2.995886e-35 1.809995e-36
[1515,] 2.441604e-36 5.082951e-36 7.070534e-37
[1516,] 8.078729e-36 8.437678e-35 1.225555e-35
[1517,] 2.449033e-36 4.925546e-36 7.223184e-37
[1518,] 5.574605e-36 1.698149e-35 1.853692e-36
[1519,] 2.454640e-36 4.919518e-36 7.266102e-37
[1520,] 2.217721e-36 1.165115e-31 4.097670e-36
[1521,] 6.201791e-36 1.687963e-35 2.035960e-36
[1522,] 2.449503e-36 4.935236e-36 7.336557e-37
[1523,] 2.356091e-36 4.907941e-36 7.030957e-37
[1524,] 3.360579e-36 1.340673e-35 1.226721e-36
[1525,] 2.513872e-36 5.004482e-36 7.284483e-37
[1526,] 2.480387e-36 4.990009e-36 7.200711e-37
[1527,] 7.837857e-36 5.375268e-35 8.951549e-36
[1528,] 2.380213e-36 4.947266e-36 7.192187e-37
[1529,] 8.289015e-36 3.578692e-35 7.797106e-36
[1530,] 2.176887e-36 1.077895e-31 3.883425e-36
[1531,] 2.363026e-36 4.987481e-36 7.000189e-37
[1532,] 2.398849e-36 5.013189e-36 7.325276e-37
[1533,] 2.086366e-35 1.936128e-35 8.694008e-36
[1534,] 3.763891e-36 1.311283e-35 1.379368e-36
[1535,] 6.969588e-36 4.401570e-35 2.014081e-36
[1536,] 2.575635e-36 2.308977e-35 1.098863e-36
[1537,] 7.245597e-36 7.041443e-35 8.866814e-36
[1538,] 6.497447e-36 6.397542e-35 6.628846e-36
[1539,] 7.253564e-36 6.785106e-35 8.707729e-36
[1540,] 3.056081e-36 1.986381e-35 1.589151e-36
[1541,] 6.722522e-36 7.109886e-35 7.580797e-36
[1542,] 2.358588e-36 5.046157e-36 7.217941e-37
[1543,] 2.721031e-36 2.052684e-35 1.289477e-36
[1544,] 2.507269e-36 5.047269e-36 7.710653e-37
[1545,] 6.191343e-36 5.755314e-35 5.756514e-36
[1546,] 3.404480e-36 1.116382e-35 1.111083e-36
[1547,] 2.151937e-36 1.487125e-31 3.986830e-36
[1548,] 6.933547e-36 6.124793e-35 7.568303e-36
[1549,] 2.471429e-36 5.064654e-36 7.616914e-37
[1550,] 6.731767e-36 5.768274e-35 6.872983e-36
[1551,] 3.121548e-36 5.446921e-36 1.012432e-36
[1552,] 1.434308e-35 3.067663e-35 2.093283e-36
[1553,] 6.831285e-36 5.643043e-35 7.014373e-36
[1554,] 3.762822e-36 1.462344e-33 2.712156e-36
[1555,] 3.579955e-35 2.981768e-35 1.794340e-35
[1556,] 6.831994e-36 5.925776e-35 7.205091e-36
[1557,] 6.826513e-36 5.885824e-35 7.170966e-36
[1558,] 2.248973e-36 2.884104e-31 4.123352e-36
[1559,] 2.389199e-36 1.173634e-31 2.618073e-36
[1560,] 6.338424e-36 1.684654e-35 2.072201e-36
[1561,] 6.196804e-36 1.105155e-35 1.400579e-36
[1562,] 6.401638e-36 5.544791e-35 6.003419e-36
[1563,] 6.633735e-36 4.708577e-35 5.977826e-36
[1564,] 6.759411e-36 5.494134e-35 6.758410e-36
[1565,] 6.700884e-36 5.267737e-35 6.483974e-36
[1566,] 6.656389e-36 1.915308e-35 1.983099e-36
[1567,] 6.679207e-36 5.537061e-35 6.609116e-36
[1568,] 6.735772e-36 5.883030e-35 6.962755e-36
[1569,] 2.040300e-35 1.992614e-35 8.583737e-36
[1570,] 3.663858e-36 1.354287e-33 2.635994e-36
[1571,] 3.504485e-36 1.127714e-35 1.094157e-36
[1572,] 2.542116e-36 8.517434e-36 8.278508e-37
[1573,] 6.427956e-36 6.300611e-35 6.478908e-36
[1574,] 1.145920e-35 1.336976e-35 3.900138e-36
[1575,] 6.661793e-36 1.194971e-34 9.721604e-36
[1576,] 6.152081e-36 1.273910e-35 1.440543e-36
[1577,] 2.538360e-36 1.658318e-35 9.752682e-37
[1578,] 2.523704e-36 8.545527e-36 8.122907e-37
[1579,] 3.124005e-36 1.347643e-33 2.100249e-36
[1580,] 6.773441e-36 6.003658e-35 7.112956e-36
[1581,] 6.447249e-36 6.068427e-35 6.394491e-36
[1582,] 6.125659e-36 1.690399e-35 2.018084e-36
[1583,] 6.432564e-36 6.030751e-35 6.346640e-36
[1584,] 5.537767e-36 5.992351e-35 4.013450e-36
[1585,] 2.691239e-36 6.691560e-35 1.103111e-36
[1586,] 3.385675e-36 1.113881e-35 1.103444e-36
[1587,] 4.197128e-36 1.359042e-33 3.150773e-36
[1588,] 6.471280e-36 6.228857e-35 6.274996e-36
[1589,] 2.552386e-36 8.734264e-36 8.373780e-37
[1590,] 6.714605e-36 6.119220e-35 6.828191e-36
[1591,] 6.555504e-36 6.054268e-35 6.399539e-36
[1592,] 6.462909e-36 5.963446e-35 6.108929e-36
[1593,] 6.419409e-36 5.822172e-35 5.921765e-36
[1594,] 2.198792e-35 2.004037e-35 9.337625e-36
[1595,] 7.184527e-36 1.204782e-35 1.422744e-36
[1596,] 7.168986e-36 1.194302e-35 1.421599e-36
[1597,] 4.185333e-36 9.586471e-36 8.779583e-37
[1598,] 6.281478e-36 6.020560e-35 5.650401e-36
[1599,] 4.871373e-36 6.053382e-35 2.176247e-36
[1600,] 5.125252e-36 3.416153e-34 9.903427e-36
[1601,] 2.673309e-36 1.260382e-35 1.042050e-36
[1602,] 6.670101e-36 5.257298e-35 6.206928e-36
[1603,] 6.783192e-36 5.625714e-35 6.703214e-36
[1604,] 4.944630e-36 4.957580e-35 9.906167e-37
[1605,] 2.543007e-36 9.143626e-36 7.999258e-37
[1606,] 2.624019e-36 7.051948e-32 5.423670e-36
[1607,] 1.791359e-35 2.603356e-35 8.270268e-36
[1608,] 6.899870e-36 5.330496e-35 6.777038e-36
[1609,] 6.695624e-36 6.153293e-35 6.820549e-36
[1610,] 6.310387e-36 5.681166e-35 5.766492e-36
[1611,] 2.677248e-36 1.095525e-35 1.008244e-36
[1612,] 2.526812e-36 1.052539e-35 8.522953e-37
[1613,] 6.319307e-36 9.478521e-35 6.994500e-36
[1614,] 5.281554e-36 1.756288e-35 1.721329e-36
[1615,] 4.388386e-36 8.089489e-35 6.885254e-37
[1616,] 2.851160e-36 1.507384e-35 7.675705e-37
[1617,] 6.586832e-36 5.109976e-35 5.929550e-36
[1618,] 6.820902e-36 2.581474e-35 2.725183e-36
[1619,] 6.994336e-36 1.327960e-35 2.036047e-36
[1620,] 6.889943e-36 1.325696e-35 2.015358e-36
[1621,] 6.885289e-36 1.326147e-35 2.009008e-36
[1622,] 7.275618e-36 1.270158e-35 2.181727e-36
[1623,] 6.831492e-36 1.325812e-35 1.998990e-36
[1624,] 2.321996e-36 1.969959e-31 3.993009e-36
[1625,] 4.789403e-36 1.772458e-35 1.543162e-36
[1626,] 1.038153e-35 1.528845e-35 2.937334e-36
[1627,] 5.028493e-36 1.607512e-35 1.691734e-36
[1628,] 3.728318e-36 1.172623e-35 1.220803e-36
[1629,] 3.884482e-36 1.710898e-35 9.849059e-37
[1630,] 1.000979e-35 1.518200e-35 2.914003e-36
[1631,] 3.664312e-36 1.543315e-35 9.542561e-37
[1632,] 1.419780e-35 1.525916e-35 3.924763e-36
[1633,] 4.766166e-36 1.242824e-35 1.607709e-36
[1634,] 1.617974e-36 5.680057e-31 1.772308e-36
[1635,] 1.712731e-35 1.525841e-35 4.660687e-36
[1636,] 2.765109e-36 2.918155e-34 1.031237e-36
[1637,] 2.028042e-35 1.969051e-35 8.168257e-36
[1638,] 1.791504e-35 1.528671e-35 5.529204e-36
[1639,] 2.337257e-36 1.713758e-30 9.811517e-36
[1640,] 2.333371e-36 1.713758e-30 9.702966e-36
[1641,] 8.359405e-36 1.538674e-35 2.836192e-36
[1642,] 8.443893e-36 1.503048e-35 2.788091e-36
[1643,] 2.337957e-36 2.495472e-33 1.143368e-36
[1644,] 3.032228e-36 1.832855e-34 7.903268e-37
[1645,] 2.345838e-36 5.946590e-34 9.679232e-37
[1646,] 2.322853e-36 6.370196e-34 1.003164e-36
[1647,] 2.396893e-36 5.711523e-34 1.580815e-36
[1648,] 1.554676e-36 1.093295e-34 8.195796e-37
[1649,] 2.881306e-36 4.852354e-34 2.764174e-36
[1650,] 1.543526e-36 1.232399e-34 8.136107e-37
[1651,] 1.005987e-33 6.436993e-36 3.904025e-35
[1652,] 1.605656e-36 1.136409e-31 1.673631e-36
[1653,] 2.707936e-36 8.673464e-35 2.594301e-36
[1654,] 2.964553e-34 5.911408e-36 1.427925e-35
[1655,] 2.750122e-36 3.783026e-34 2.398988e-36
[1656,] 4.438045e-36 1.588078e-35 1.322097e-36
[1657,] 5.034790e-36 1.868927e-35 1.590829e-36
[1658,] 2.859283e-36 5.636683e-36 8.868893e-37
[1659,] 2.271720e-36 1.012146e-35 8.494242e-37
[1660,] 6.776250e-36 5.196732e-35 1.277658e-36
[1661,] 1.440808e-36 5.262039e-35 5.365617e-37
[1662,] 1.915980e-36 2.940913e-32 1.429360e-36
[1663,] 3.351790e-36 4.033920e-35 1.886460e-36
[1664,] 2.042896e-36 8.871534e-35 1.017651e-36
[1665,] 1.784170e-36 1.587182e-35 5.695870e-37
[1666,] 3.490259e-36 1.047642e-35 1.174729e-36
[1667,] 2.753959e-36 4.470080e-35 1.533757e-36
[1668,] 2.837622e-36 4.938225e-35 1.622331e-36
[1669,] 2.745229e-36 4.028724e-35 1.521835e-36
[1670,] 4.483520e-36 2.350604e-35 2.990324e-36
[1671,] 1.413285e-36 5.924755e-36 4.795267e-37
[1672,] 4.412537e-35 1.540391e-35 2.377069e-36
[1673,] 6.408401e-35 1.541316e-35 2.766696e-36
[1674,] 3.749957e-36 3.503127e-35 2.116543e-36
[1675,] 3.774460e-35 2.006593e-35 2.157199e-36
[1676,] 2.725378e-36 2.148125e-35 1.332519e-36
[1677,] 1.667812e-36 3.021390e-35 6.796493e-37
[1678,] 1.728663e-36 2.649280e-35 7.094481e-37
[1679,] 2.628925e-36 1.036373e-35 8.711766e-37
[1680,] 4.907673e-36 7.272779e-35 1.321799e-36
[1681,] 5.019126e-35 1.766367e-35 2.422138e-36
[1682,] 1.828910e-36 1.393901e-35 5.793543e-37
[1683,] 1.812474e-36 5.524307e-36 6.109212e-37
[1684,] 3.820835e-34 1.767314e-35 2.313620e-34
[1685,] 3.115559e-36 2.402224e-34 2.568742e-36
[1686,] 2.495008e-34 6.651934e-36 2.658475e-35
[1687,] 9.026414e-35 1.879026e-35 2.938127e-36
[1688,] 5.665252e-34 2.077003e-35 3.986456e-34
[1689,] 8.341164e-35 1.515312e-35 2.052919e-36
[1690,] 3.572850e-36 5.088733e-34 3.415915e-36
[1691,] 4.058023e-36 3.973375e-34 3.912204e-36
[1692,] 4.161504e-36 5.142244e-34 4.193578e-36
[1693,] 2.948882e-36 9.577021e-36 9.236192e-37
[1694,] 2.889947e-36 1.048978e-35 9.679031e-37
[1695,] 4.671375e-36 5.858262e-36 1.706051e-36
[1696,] 1.954896e-36 1.196754e-35 6.097761e-37
[1697,] 2.079397e-36 4.722890e-34 1.937895e-36
[1698,] 4.481176e-36 7.345749e-34 4.809476e-36
[1699,] 3.912749e-36 5.469394e-34 3.897085e-36
[1700,] 1.858003e-36 1.036815e-35 6.042043e-37
[1701,] 2.941337e-36 1.039942e-35 9.785035e-37
[1702,] 1.729299e-36 5.235336e-36 5.519388e-37
[1703,] 3.352827e-36 1.049369e-35 1.127693e-36
[1704,] 1.317173e-34 7.047457e-36 6.120892e-36
[1705,] 1.888654e-36 1.030690e-35 6.147098e-37
[1706,] 8.153636e-35 1.687820e-35 3.028925e-36
[1707,] 4.535097e-36 7.211004e-34 4.856085e-36
[1708,] 2.873217e-36 1.235373e-35 8.647427e-37
[1709,] 4.267761e-36 3.315544e-35 1.689487e-36
[1710,] 2.271657e-36 3.471764e-35 1.216916e-36
[1711,] 2.116515e-36 3.157472e-35 9.747002e-37
[1712,] 6.007988e-35 5.426084e-35 5.039818e-35
[1713,] 1.953620e-36 1.174779e-35 5.315213e-37
[1714,] 1.933832e-36 1.179832e-35 5.313078e-37
[1715,] 1.700524e-36 1.488502e-35 6.423514e-37
[1716,] 1.364807e-36 1.346306e-34 6.326698e-37
[1717,] 4.805329e-35 4.245319e-35 4.583484e-36
[1718,] 1.929072e-36 1.191376e-31 1.464300e-36
[1719,] 1.944760e-36 1.542843e-35 7.719197e-37
[1720,] 8.595787e-35 1.353060e-35 4.846371e-35
[1721,] 3.422055e-36 1.094754e-35 1.079483e-36
[1722,] 1.745689e-36 1.040679e-34 9.503483e-37
[1723,] 1.936867e-35 3.230165e-35 1.994183e-36
[1724,] 1.572162e-36 1.592510e-33 5.529379e-37
[1725,] 6.037943e-35 1.424841e-35 1.425543e-35
[1726,] 1.421232e-36 1.614180e-33 6.406349e-37
[1727,] 2.030238e-36 5.770157e-35 9.169298e-37
[1728,] 1.556952e-36 3.810334e-35 5.433407e-37
[1729,] 2.114784e-36 6.527782e-35 9.871733e-37
[1730,] 1.822317e-36 6.559635e-36 5.719686e-37
[1731,] 1.845516e-36 6.544691e-36 5.944473e-37
[1732,] 2.643337e-36 1.284209e-35 7.664111e-37
[1733,] 2.694468e-36 1.272392e-35 7.793186e-37
[1734,] 1.817853e-36 6.601267e-36 5.677283e-37
[1735,] 1.756308e-36 6.505198e-36 5.559498e-37
[1736,] 5.490071e-36 1.552331e-34 2.692535e-36
[1737,] 1.765226e-36 6.403877e-36 5.619538e-37
[1738,] 1.800737e-36 6.421565e-36 5.695445e-37
[1739,] 2.294262e-36 1.553418e-35 6.715769e-37
[1740,] 1.564936e-36 9.822467e-36 4.950761e-37
[1741,] 3.857750e-36 5.771561e-33 2.109699e-36
[1742,] 1.566239e-36 2.373175e-33 1.293014e-36
[1743,] 2.030840e-36 1.783069e-30 9.848812e-36
[1744,] 1.801682e-36 2.682236e-32 2.613528e-36
[1745,] 5.781561e-35 1.361327e-35 1.409619e-35
[1746,] 1.824930e-36 1.921064e-32 2.732830e-36
[1747,] 1.769942e-36 9.306713e-36 5.678407e-37
[1748,] 3.135305e-36 1.762877e-34 3.239322e-36
[1749,] 4.171689e-36 1.148695e-35 9.157857e-37
[1750,] 1.555277e-36 1.290876e-33 6.024289e-37
[1751,] 1.588562e-36 2.602594e-33 1.584113e-36
[1752,] 2.281100e-36 2.398648e-34 1.988277e-36
[1753,] 2.002247e-36 7.026327e-36 6.433940e-37
[1754,] 2.248195e-36 7.545792e-36 7.859900e-37
[1755,] 1.746644e-36 5.763540e-31 4.518092e-36
[1756,] 4.174045e-36 1.137050e-35 9.184422e-37
[1757,] 2.671879e-36 5.335700e-34 3.010880e-36
[1758,] 2.461660e-36 1.324592e-34 1.947036e-36
[1759,] 1.552603e-36 3.169080e-33 1.514634e-36
[1760,] 2.732977e-36 2.290139e-34 2.701514e-36
[1761,] 2.041719e-36 6.973087e-36 6.734406e-37
[1762,] 2.194219e-36 7.571575e-36 7.833500e-37
[1763,] 3.118794e-36 7.468416e-36 8.195986e-37
[1764,] 1.765824e-36 8.640934e-36 5.775557e-37
[1765,] 2.382745e-36 1.390147e-34 1.834770e-36
[1766,] 2.123595e-36 6.357585e-36 7.005663e-37
[1767,] 7.576530e-36 2.111951e-35 1.793234e-36
[1768,] 1.432746e-36 7.824704e-36 4.903071e-37
[1769,] 1.423877e-36 5.819014e-36 4.613920e-37
[1770,] 1.933580e-36 7.100327e-36 6.138651e-37
[1771,] 1.446534e-36 1.573171e-34 7.586701e-37
[1772,] 1.712026e-36 9.494030e-31 4.553884e-36
[1773,] 1.470697e-36 1.630086e-34 8.187326e-37
[1774,] 1.544858e-36 2.852800e-33 1.463171e-36
[1775,] 1.556605e-36 8.241283e-33 1.744167e-36
[1776,] 2.168890e-36 5.143935e-35 1.265564e-36
[1777,] 1.969166e-36 2.957802e-35 6.488058e-37
[1778,] 1.929098e-36 8.896728e-36 6.293258e-37
[1779,] 3.312248e-36 3.675244e-35 2.435477e-36
[1780,] 3.278148e-36 3.664063e-35 2.397589e-36
[1781,] 2.612948e-36 8.893310e-35 6.317769e-37
[1782,] 5.284151e-36 8.071087e-36 1.694398e-36
[1783,] 1.754703e-36 1.204070e-35 6.005022e-37
[1784,] 3.533746e-36 9.703340e-36 1.444895e-36
[1785,] 1.528596e-36 8.082148e-33 1.548514e-36
[1786,] 5.764564e-36 1.791963e-35 1.462926e-36
[1787,] 3.322375e-36 8.898987e-36 7.890529e-37
[1788,] 1.470404e-36 2.764905e-34 5.299350e-37
[1789,] 1.471201e-36 2.721451e-34 5.289853e-37
[1790,] 2.841006e-36 2.144727e-34 1.090360e-36
[1791,] 1.538837e-36 6.299023e-35 4.968183e-37
[1792,] 1.541510e-36 4.812925e-35 4.880656e-37
[1793,] 1.537993e-36 1.674323e-33 5.585732e-37
[1794,] 1.801186e-36 5.545838e-36 6.232881e-37
[1795,] 1.559802e-36 5.484138e-35 4.868570e-37
[1796,] 1.518186e-36 1.276029e-34 5.399131e-37
[1797,] 3.949355e-36 2.318337e-35 7.310676e-37
[1798,] 1.608168e-36 3.163499e-35 4.818294e-37
[1799,] 2.816963e-36 1.195009e-35 6.718758e-37
[1800,] 1.491222e-36 7.449577e-34 6.362751e-37
[1801,] 1.473226e-36 2.192165e-35 5.145156e-37
[1802,] 8.061347e-36 6.109360e-35 1.582857e-36
[1803,] 1.873984e-36 5.443889e-36 6.460331e-37
[1804,] 1.432774e-36 7.767037e-36 4.363706e-37
[1805,] 3.609742e-36 3.479770e-34 4.739393e-36
[1806,] 4.103286e-36 3.074175e-34 5.662957e-36
[1807,] 2.724637e-36 3.937267e-35 7.385962e-37
[1808,] 1.474220e-36 8.787357e-36 4.381703e-37
[1809,] 1.443228e-36 8.375662e-36 4.370454e-37
[1810,] 4.605984e-36 2.027781e-34 1.148029e-36
[1811,] 1.129426e-35 1.026030e-35 2.915751e-36
[1812,] 4.089325e-36 4.277806e-34 6.064045e-36
[1813,] 1.572208e-36 1.376585e-35 4.747840e-37
[1814,] 1.581732e-36 1.619202e-35 4.753628e-37
[1815,] 8.566769e-36 1.345433e-35 3.817184e-36
[1816,] 3.001322e-36 3.897656e-35 7.848708e-37
[1817,] 1.831467e-36 7.929059e-36 7.283317e-37
[1818,] 3.905784e-36 1.026831e-35 1.621549e-36
[1819,] 2.933527e-36 1.452541e-35 8.320890e-37
[1820,] 1.503953e-36 2.714618e-33 6.281231e-37
[1821,] 3.255779e-36 1.045164e-35 1.313436e-36
[1822,] 4.256886e-36 7.710725e-36 1.355372e-36
[1823,] 1.579449e-36 7.354399e-36 5.699444e-37
[1824,] 7.428340e-36 1.049645e-35 3.482515e-36
[1825,] 1.729780e-35 1.847505e-35 3.764787e-36
[1826,] 1.682307e-36 8.303943e-36 6.449962e-37
[1827,] 1.591975e-35 3.247238e-35 2.853701e-36
[1828,] 1.494337e-36 2.471031e-34 5.758576e-37
[1829,] 1.323396e-35 2.450160e-34 1.670999e-36
[1830,] 1.505128e-35 1.843118e-34 1.895876e-36
[1831,] 1.531209e-36 6.791722e-35 4.674300e-37
[1832,] 1.560271e-36 1.123412e-34 4.749248e-37
[1833,] 3.150633e-35 2.705871e-35 4.073756e-35
[1834,] 2.848451e-35 2.977369e-35 4.022898e-35
[1835,] 3.075251e-35 2.799661e-35 4.106186e-35
[1836,] 1.473985e-35 2.437464e-34 1.831391e-36
[1837,] 5.145701e-35 4.686559e-35 1.165961e-34
[1838,] 2.181414e-36 3.295183e-34 7.446030e-37
[1839,] 4.298059e-35 4.426420e-35 9.158161e-35
[1840,] 1.538427e-36 5.273298e-35 5.469143e-37
[1841,] 1.524436e-36 1.973480e-33 6.499141e-37
[1842,] 1.261220e-35 5.464132e-34 1.485566e-36
[1843,] 3.234271e-35 2.785597e-35 4.304255e-35
[1844,] 2.241144e-36 6.878076e-34 7.297486e-37
[1845,] 1.532844e-36 2.780205e-33 6.729652e-37
[1846,] 4.194958e-35 9.371905e-35 1.734228e-34
[1847,] 2.908398e-35 2.741471e-35 3.793812e-35
[1848,] 3.024963e-35 5.083757e-35 6.445451e-35
[1849,] 1.312748e-35 7.938199e-34 1.477319e-36
[1850,] 2.337529e-35 3.415678e-35 3.340129e-35
[1851,] 1.480520e-36 2.386636e-34 5.660008e-37
[1852,] 1.579349e-35 2.352896e-35 3.245966e-36
[1853,] 1.478811e-36 1.297992e-34 8.225929e-37
[1854,] 9.619292e-36 4.008544e-35 1.154379e-35
[1855,] 8.597578e-36 5.139665e-35 1.115283e-35
[1856,] 1.298451e-34 1.777787e-33 8.659594e-33
[1857,] 1.505530e-36 4.905629e-36 4.630954e-37
[1858,] 1.459175e-36 6.083340e-36 4.451524e-37
[1859,] 1.480014e-36 4.800437e-36 4.728316e-37
[1860,] 1.485017e-36 4.808057e-36 4.729734e-37
[1861,] 1.477784e-36 1.672041e-34 5.530235e-37
[1862,] 2.163254e-36 8.166891e-34 7.805114e-37
[1863,] 2.718522e-36 3.874157e-35 7.269655e-37
[1864,] 5.064601e-36 2.855449e-35 4.017380e-36
[1865,] 1.646894e-36 5.895541e-36 5.787344e-37
[1866,] 1.628739e-36 5.327087e-36 5.493940e-37
[1867,] 2.413965e-34 2.196456e-33 2.115197e-32
[1868,] 2.339426e-34 4.446479e-33 3.620808e-32
[1869,] 2.493755e-36 7.092611e-36 7.603326e-37
[1870,] 1.669341e-36 5.057482e-36 5.486164e-37
[1871,] 1.440687e-36 1.042422e-34 7.373946e-37
[1872,] 2.299818e-36 3.695589e-35 6.617492e-37
[1873,] 1.117743e-35 1.301808e-34 1.678351e-36
[1874,] 4.472242e-36 1.076953e-35 1.508111e-36
[1875,] 2.324713e-36 2.755972e-35 5.732497e-37
[1876,] 2.788065e-36 1.567363e-35 6.892932e-37
[1877,] 4.011429e-36 1.329819e-35 1.250843e-36
[1878,] 2.779544e-36 2.907551e-32 7.403208e-37
[1879,] 1.967623e-36 2.191410e-29 1.272810e-35
[1880,] 1.108347e-35 3.532233e-35 2.191707e-36
[1881,] 4.920331e-36 2.614697e-35 1.419847e-36
[1882,] 4.924520e-36 2.614697e-35 1.420672e-36
[1883,] 9.451937e-36 4.678670e-35 1.839278e-36
[1884,] 4.375136e-36 1.678002e-35 1.340311e-36
[1885,] 2.240037e-36 9.931533e-34 1.163080e-36
[1886,] 1.149505e-35 3.497787e-35 2.264266e-36
[1887,] 1.686912e-36 2.178372e-33 1.670084e-36
[1888,] 4.044239e-36 1.991955e-34 1.716517e-36
[1889,] 5.313100e-36 7.587324e-33 4.843318e-35
[1890,] 4.342752e-36 3.495425e-33 1.584823e-35
[1891,] 4.823131e-36 1.022507e-34 1.312609e-36
[1892,] 5.067753e-36 9.976559e-35 1.300315e-36
[1893,] 9.576680e-35 3.039530e-35 1.274085e-34
[1894,] 3.102179e-35 1.356920e-31 7.906698e-33
[1895,] 4.027991e-36 2.223145e-33 9.751034e-36
[1896,] 4.003870e-36 2.187538e-33 9.393490e-36
[1897,] 5.177633e-36 8.645313e-33 4.798833e-35
[1898,] 4.827332e-36 2.066270e-35 1.447619e-36
[1899,] 1.600874e-35 1.230089e-34 2.778324e-36
[1900,] 8.974131e-35 3.835974e-35 1.821644e-35
[1901,] 5.471805e-36 1.320531e-35 1.273703e-36
[1902,] 5.327242e-36 1.295157e-35 1.259230e-36
[1903,] 6.125668e-36 2.491944e-35 1.163917e-36
[1904,] 3.491325e-36 3.097068e-34 6.539437e-36
[1905,] 3.290647e-36 2.370035e-32 1.730185e-35
[1906,] 3.297311e-35 1.643988e-35 3.352541e-36
[1907,] 5.266013e-36 1.335600e-35 1.242625e-36
[1908,] 2.739001e-35 1.694052e-35 2.935529e-36
[1909,] 6.087373e-36 3.439249e-35 1.108393e-36
[1910,] 3.038612e-35 5.743036e-35 7.081992e-35
[1911,] 2.009498e-35 1.489718e-35 2.588416e-36
[1912,] 1.095602e-35 9.200321e-35 2.266563e-36
[1913,] 1.869689e-35 8.718696e-35 5.041882e-35
[1914,] 5.151437e-36 1.490940e-35 1.179774e-36
[1915,] 2.323511e-36 2.831766e-34 5.004812e-37
[1916,] 1.390307e-36 8.798543e-35 5.783982e-37
[1917,] 5.775038e-36 1.215742e-35 1.662301e-36
[1918,] 4.320413e-36 9.949726e-36 1.290509e-36
[1919,] 2.302997e-35 1.506315e-35 2.582528e-36
[1920,] 5.810481e-36 1.107346e-35 1.901632e-36
[1921,] 1.527115e-35 2.038054e-35 8.557437e-36
[1922,] 2.288825e-36 2.480882e-33 9.874124e-37
[1923,] 2.041853e-35 9.062077e-36 4.223395e-36
[1924,] 2.638082e-36 6.363710e-32 1.070060e-35
[1925,] 2.661270e-36 7.476406e-32 1.127934e-35
[1926,] 2.294042e-35 1.048351e-35 3.018903e-36
[1927,] 2.174435e-35 1.931943e-35 1.209599e-35
[1928,] 2.078552e-36 6.642578e-34 5.875592e-37
[1929,] 5.781792e-35 2.089433e-35 1.025618e-35
[1930,] 1.140304e-35 8.850946e-36 2.073965e-36
[1931,] 2.922732e-36 8.249015e-32 1.674181e-35
[1932,] 2.933389e-36 7.837078e-34 1.215459e-36
[1933,] 3.985832e-36 7.647755e-36 8.242238e-37
[1934,] 2.559149e-36 8.409084e-36 7.553311e-37
[1935,] 1.573638e-35 4.343949e-35 3.471297e-36
[1936,] 2.082728e-36 5.704950e-36 6.343968e-37
[1937,] 6.647233e-36 1.408651e-34 8.955868e-37
[1938,] 8.356602e-36 2.238061e-31 1.846188e-34
[1939,] 2.279877e-35 1.625894e-35 8.139138e-36
[1940,] 2.136009e-36 2.063248e-32 4.197100e-36
[1941,] 2.282664e-36 1.828085e-34 1.956153e-36
[1942,] 2.189884e-36 7.250209e-32 7.203079e-36
[1943,] 1.583789e-35 1.308193e-35 3.053087e-36
[1944,] 3.041678e-35 7.233437e-35 4.894161e-35
[1945,] 2.915545e-36 2.237900e-35 9.554186e-37
[1946,] 1.443873e-36 6.165768e-36 4.700232e-37
[1947,] 5.160709e-35 2.978951e-35 7.488406e-35
[1948,] 1.537081e-36 3.615715e-35 4.719810e-37
[1949,] 2.859375e-36 5.707684e-34 3.717113e-36
[1950,] 7.176660e-35 6.651820e-36 1.443498e-35
[1951,] 2.442122e-36 7.581840e-36 6.084109e-37
[1952,] 3.125890e-35 3.500826e-35 3.082928e-35
[1953,] 2.044588e-35 8.593963e-36 9.522053e-36
[1954,] 3.880448e-36 5.177350e-36 1.078007e-36
[1955,] 1.626054e-36 5.410628e-36 5.458404e-37
[1956,] 3.586400e-34 1.697413e-35 3.794195e-34
[1957,] 6.799633e-35 1.138928e-35 4.701459e-35
[1958,] 2.012036e-35 4.625843e-36 5.289288e-36
[1959,] 2.458737e-35 5.125036e-36 7.939238e-36
[1960,] 6.618822e-34 7.348643e-36 3.248790e-34
[1961,] 1.608047e-35 6.030776e-36 6.499363e-36
[1962,] 1.570019e-35 7.713865e-36 4.638378e-36
[1963,] 8.866975e-35 3.635930e-35 1.854394e-34
[1964,] 5.698758e-35 5.807871e-36 8.634719e-36
[1965,] 5.982887e-35 5.822517e-36 8.974405e-36
[1966,] 1.410602e-36 7.160282e-36 4.385708e-37
[1967,] 1.918850e-36 5.320457e-33 1.138581e-36
[1968,] 3.510060e-36 9.734721e-35 1.005144e-36
[1969,] 1.978357e-36 5.991608e-36 7.455134e-37
[1970,] 2.049441e-36 5.587510e-36 7.491529e-37
[1971,] 2.109949e-36 4.705356e-36 6.916553e-37
[1972,] 2.260090e-36 4.998686e-36 7.709108e-37
[1973,] 2.027527e-36 4.760797e-36 5.726174e-37
[1974,] 9.455092e-36 1.395169e-35 1.723173e-36
[1975,] 2.230530e-36 4.889913e-36 7.478789e-37
[1976,] 2.082646e-36 5.786998e-36 7.732370e-37
[1977,] 1.662501e-35 1.782751e-35 1.287013e-35
[1978,] 1.901650e-36 4.988546e-36 6.440583e-37
[1979,] 2.614211e-36 2.439360e-35 8.041419e-37
[1980,] 1.851808e-36 4.524553e-36 5.688238e-37
[1981,] 1.903445e-36 4.525343e-36 5.822831e-37
[1982,] 1.843757e-36 4.795612e-36 6.063111e-37
[1983,] 1.236403e-35 1.078024e-35 2.102984e-36
[1984,] 6.460765e-31 4.266269e-35 4.490988e-31
[1985,] 1.006218e-34 6.675379e-35 3.471628e-34
[1986,] 2.018165e-36 4.839667e-36 6.686917e-37
[1987,] 1.768360e-36 3.594580e-35 8.037636e-37
[1988,] 1.979743e-36 4.634106e-36 5.788989e-37
[1989,] 9.310669e-36 1.204985e-35 4.230374e-36
[1990,] 2.150551e-36 4.629404e-36 6.191921e-37
[1991,] 3.375840e-35 7.586611e-36 7.906495e-36
[1992,] 1.788370e-36 1.494364e-33 1.244866e-36
[1993,] 2.031503e-35 1.198901e-35 2.650693e-36
[1994,] 2.446873e-35 1.257598e-35 2.864683e-36
[1995,] 2.288953e-35 1.209717e-35 2.827813e-36
[1996,] 2.466269e-36 4.941179e-36 8.153156e-37
[1997,] 2.673154e-36 5.117932e-36 9.142612e-37
[1998,] 1.775437e-30 4.289107e-35 1.262725e-30
[1999,] 3.335375e-36 2.416380e-35 9.846281e-37
[2000,] 1.570892e-36 5.251670e-33 8.677672e-37
[2001,] 2.569288e-36 5.534354e-36 9.309181e-37
[2002,] 2.143317e-35 1.072096e-35 8.942003e-36
[2003,] 1.729256e-36 1.081571e-35 7.266444e-37
[2004,] 1.843783e-36 8.556132e-36 7.480768e-37
[2005,] 1.776217e-36 9.215609e-36 7.282959e-37
[2006,] 1.850917e-36 9.907429e-36 7.838383e-37
[2007,] 1.845713e-36 9.683209e-36 7.762624e-37
[2008,] 1.859715e-36 9.280616e-36 7.753921e-37
[2009,] 1.694456e-36 4.499757e-36 5.258659e-37
[2010,] 1.844111e-36 5.507214e-36 6.510052e-37
[2011,] 8.198305e-36 1.077015e-34 1.798745e-36
[2012,] 1.907532e-36 5.656346e-36 6.819494e-37
[2013,] 1.676881e-36 4.633451e-36 5.041636e-37
[2014,] 1.594509e-36 4.569083e-36 5.065888e-37
[2015,] 1.535217e-36 4.638119e-36 4.949425e-37
[2016,] 1.625541e-36 4.595411e-36 5.200426e-37
[2017,] 1.439253e-36 4.649579e-36 4.453763e-37
[2018,] 1.525359e-36 4.675993e-36 4.959512e-37
[2019,] 1.937883e-36 9.807694e-36 8.259697e-37
[2020,] 1.524998e-36 4.551549e-36 4.866024e-37
[2021,] 1.917446e-36 1.049804e-35 8.301775e-37
[2022,] 1.526863e-36 4.543263e-36 4.867608e-37
[2023,] 2.873716e-36 1.000761e-34 1.516503e-36
[2024,] 2.904390e-34 6.015812e-36 1.774056e-35
[2025,] 2.168073e-36 1.588652e-35 1.056723e-36
[2026,] 2.436280e-34 5.682949e-36 5.817501e-36
[2027,] 3.131038e-36 4.044431e-35 1.539282e-36
[2028,] 1.413011e-35 5.619215e-36 2.525708e-36
[2029,] 3.859577e-34 1.933274e-35 3.737541e-34
[2030,] 2.119249e-34 1.389485e-35 1.585497e-34
[2031,] 2.792892e-36 9.803237e-35 2.718252e-36
[2032,] 3.950540e-36 1.109035e-35 1.262742e-36
[2033,] 1.733281e-36 5.791028e-36 5.230612e-37
[2034,] 1.722329e-36 2.015920e-35 7.754934e-37
[2035,] 1.673513e-36 6.493688e-36 5.250390e-37
[2036,] 3.836608e-36 1.282806e-35 1.193527e-36
[2037,] 3.297457e-36 1.975013e-35 1.258565e-36
[2038,] 2.281841e-36 1.965334e-35 5.313208e-37
[2039,] 1.604538e-36 2.160479e-35 6.846643e-37
[2040,] 3.645037e-36 1.950552e-35 1.401760e-36
[2041,] 3.247163e-36 1.881147e-35 1.227347e-36
[2042,] 3.499154e-36 1.865179e-35 1.330618e-36
[2043,] 1.658784e-36 5.452949e-36 5.171946e-37
[2044,] 3.703654e-36 8.055805e-36 1.122272e-36
[2045,] 2.565722e-33 4.999478e-36 8.808481e-36
[2046,] 1.925033e-33 4.931549e-36 8.751118e-36
[2047,] 2.578905e-36 6.000267e-35 1.693383e-36
[2048,] 3.142811e-33 1.083234e-35 1.560750e-34
[2049,] 3.082346e-35 1.388055e-34 2.353103e-35
[2050,] 2.664452e-36 6.412221e-35 7.101215e-37
[2051,] 1.479075e-36 5.716826e-35 4.906823e-37
[2052,] 1.893589e-33 1.083751e-35 1.196457e-34
[2053,] 2.453632e-36 7.661974e-36 1.053758e-36
[2054,] 1.269031e-35 1.981654e-35 5.381423e-36
[2055,] 3.291110e-36 1.038386e-35 1.675638e-36
[2056,] 1.467605e-36 5.123703e-35 4.972180e-37
[2057,] 1.468299e-36 4.812304e-35 4.958475e-37
[2058,] 1.525310e-36 6.024055e-35 4.868012e-37
[2059,] 1.467087e-36 4.720415e-35 4.968662e-37
[2060,] 1.466706e-36 4.889738e-35 4.973203e-37
[2061,] 1.551593e-36 3.377688e-35 4.855116e-37
[2062,] 1.481090e-36 4.779395e-35 4.890928e-37
[2063,] 1.529856e-36 5.160733e-35 4.860520e-37
[2064,] 1.476084e-36 5.323530e-35 4.910643e-37
[2065,] 1.467942e-36 5.557788e-35 4.980164e-37
[2066,] 1.474894e-36 4.790881e-35 4.915899e-37
[2067,] 1.523255e-36 5.155880e-35 4.865575e-37
[2068,] 1.472686e-36 5.209714e-35 4.927395e-37
[2069,] 1.475344e-36 5.204318e-35 4.915748e-37
[2070,] 1.474509e-36 5.204318e-35 4.919532e-37
[2071,] 1.504141e-36 3.428887e-35 4.843932e-37
[2072,] 1.475957e-36 5.436661e-35 4.919920e-37
[2073,] 1.882816e-35 1.185701e-35 8.129979e-36
[2074,] 1.689939e-36 5.126902e-36 5.361495e-37
[2075,] 1.485885e-36 5.326764e-35 4.886982e-37
[2076,] 1.478919e-36 5.032560e-35 4.900645e-37
[2077,] 1.577854e-36 4.983449e-35 4.882199e-37
[2078,] 1.541156e-36 4.609029e-35 4.855161e-37
[2079,] 1.574222e-36 4.644934e-35 4.882267e-37
[2080,] 1.483935e-36 1.043225e-34 4.865623e-37
[2081,] 1.507214e-36 1.043356e-34 4.839182e-37
[2082,] 1.499019e-36 1.042145e-34 4.844909e-37
[2083,] 1.495359e-36 1.018825e-34 4.847507e-37
[2084,] 1.485382e-36 1.022333e-34 4.861035e-37
[2085,] 1.483634e-36 9.137230e-35 4.857838e-37
[2086,] 1.483875e-36 1.036980e-34 4.865122e-37
[2087,] 1.487783e-36 1.020441e-34 4.857724e-37
[2088,] 1.485165e-36 9.525541e-35 4.857594e-37
[2089,] 1.483690e-36 1.017564e-34 4.864210e-37
[2090,] 1.487494e-36 9.765051e-35 4.857531e-37
[2091,] 1.683303e-36 5.056559e-36 5.355017e-37
[2092,] 1.506922e-36 1.140315e-34 4.843133e-37
[2093,] 1.494361e-36 1.011495e-34 4.848848e-37
[2094,] 1.502447e-36 1.022333e-34 4.841521e-37
[2095,] 1.499258e-36 1.019662e-34 4.845542e-37
[2096,] 1.506383e-36 1.016863e-34 4.839365e-37
[2097,] 1.507462e-36 8.490041e-35 4.830343e-37
[2098,] 1.502914e-36 1.078596e-34 4.843634e-37
[2099,] 1.492187e-36 9.569626e-35 4.848000e-37
[2100,] 7.232884e-36 2.795794e-35 3.339389e-36
[2101,] 1.489408e-36 1.058238e-34 4.857366e-37
[2102,] 1.499061e-36 1.022160e-34 4.844214e-37
[2103,] 1.495990e-36 1.098244e-34 4.850956e-37
[2104,] 1.504971e-36 1.364803e-35 4.791413e-37
[2105,] 1.491521e-36 1.022333e-34 4.851874e-37
[2106,] 1.488846e-36 1.082378e-34 4.859112e-37
[2107,] 1.507672e-36 1.073482e-34 4.840059e-37
[2108,] 1.496770e-36 1.101741e-34 4.850170e-37
[2109,] 1.500007e-36 1.022333e-34 4.843324e-37
[2110,] 1.501468e-36 1.022333e-34 4.842009e-37
[2111,] 1.497919e-36 1.022333e-34 4.845204e-37
[2112,] 1.615212e-36 5.121380e-36 5.041745e-37
[2113,] 1.461050e-35 2.032850e-34 9.137994e-36
[2114,] 1.500949e-36 9.569626e-35 4.839179e-37
[2115,] 1.501299e-36 9.604276e-35 4.839484e-37
[2116,] 1.502815e-36 1.022333e-34 4.841145e-37
[2117,] 1.499043e-36 9.569626e-35 4.841133e-37
[2118,] 1.495048e-36 1.022333e-34 4.848103e-37
[2119,] 1.497147e-36 9.569626e-35 4.842566e-37
[2120,] 1.486405e-36 1.023957e-34 4.859527e-37
[2121,] 1.503236e-36 1.022333e-34 4.841046e-37
[2122,] 1.503443e-36 9.509856e-35 4.837425e-37
[2123,] 1.511545e-36 1.139425e-34 4.840396e-37
[2124,] 1.497514e-36 1.022333e-34 4.845058e-37
[2125,] 3.042165e-36 1.411803e-35 9.475221e-37
[2126,] 1.520008e-36 5.034643e-35 4.813047e-37
[2127,] 1.017156e-35 9.624286e-36 3.722645e-36
[2128,] 1.498275e-36 1.002310e-34 4.845694e-37
[2129,] 1.524721e-36 8.378416e-35 4.829734e-37
[2130,] 1.482720e-36 8.025172e-35 4.867186e-37
[2131,] 1.645887e-36 9.598490e-35 4.922938e-37
[2132,] 1.558122e-36 4.781192e-35 4.830096e-37
[2133,] 1.553426e-36 4.843042e-35 4.826530e-37
[2134,] 1.511773e-36 1.012971e-34 4.836086e-37
[2135,] 1.522407e-36 1.012971e-34 4.832661e-37
[2136,] 1.524044e-36 1.012971e-34 4.832318e-37
[2137,] 1.557875e-36 4.749600e-35 4.828259e-37
[2138,] 1.414423e-33 1.544463e-35 2.339833e-34
[2139,] 1.476841e-36 1.023609e-34 4.880800e-37
[2140,] 1.476672e-36 9.504677e-35 4.876967e-37
[2141,] 2.407420e-36 5.065322e-36 8.370997e-37
[2142,] 2.434011e-36 5.317001e-36 8.743938e-37
[2143,] 1.508070e-36 1.005801e-34 4.846046e-37
[2144,] 1.495413e-36 8.855598e-35 4.843364e-37
[2145,] 1.511080e-36 1.012931e-34 4.839090e-37
[2146,] 1.583896e-36 5.725843e-36 4.895844e-37
[2147,] 1.580364e-36 5.724591e-36 4.887824e-37
[2148,] 1.575577e-36 5.609894e-36 4.903713e-37
[2149,] 1.501018e-36 9.225771e-35 4.841529e-37
[2150,] 1.659337e-36 6.789143e-36 4.952327e-37
[2151,] 1.572247e-36 5.683656e-36 4.877392e-37
[2152,] 1.573963e-36 5.497242e-36 4.948065e-37
[2153,] 1.521773e-36 9.119354e-35 4.832734e-37
[2154,] 1.547781e-36 3.280967e-35 4.834557e-37
[2155,] 3.177646e-36 4.928769e-36 8.181856e-37
[2156,] 2.035780e-36 5.304745e-36 5.734747e-37
[2157,] 1.585531e-36 7.242289e-35 4.887527e-37
[2158,] 2.337585e-36 6.572752e-36 6.286109e-37
[2159,] 2.677039e-36 1.219011e-35 1.125727e-36
[2160,] 5.093093e-36 8.964265e-36 1.876698e-36
[2161,] 1.983365e-36 2.160662e-34 5.395784e-37
[2162,] 1.398247e-36 4.643836e-36 4.402268e-37
[2163,] 1.609064e-36 1.234707e-35 5.525179e-37
[2164,] 1.399097e-36 4.598806e-36 4.408459e-37
[2165,] 1.542881e-36 1.016030e-35 5.122594e-37
[2166,] 5.197768e-36 7.087478e-36 1.581238e-36
[2167,] 1.601131e-36 1.302506e-35 5.463209e-37
[2168,] 1.554060e-36 4.676124e-36 4.823162e-37
[2169,] 2.079472e-36 1.953947e-34 5.546200e-37
[2170,] 5.042233e-36 7.082173e-36 1.520233e-36
[2171,] 1.601493e-36 1.544517e-35 5.447026e-37
[2172,] 1.394703e-36 4.751949e-36 4.403912e-37
[2173,] 1.396133e-36 4.747451e-36 4.403567e-37
[2174,] 4.933105e-36 7.088640e-36 1.269959e-36
[2175,] 2.676422e-36 4.939214e-36 8.076512e-37
[2176,] 5.692015e-36 8.300815e-36 2.005407e-36
[2177,] 1.402879e-36 4.730202e-36 4.486895e-37
[2178,] 2.965651e-36 5.610321e-36 1.082562e-36
[2179,] 5.645394e-36 8.316004e-36 1.990970e-36
[2180,] 2.790646e-36 4.934867e-36 8.407408e-37
[2181,] 1.541920e-36 1.220659e-35 5.159998e-37
[2182,] 2.811996e-36 4.998997e-36 8.398897e-37
[2183,] 1.596022e-36 7.517931e-36 5.221551e-37
[2184,] 2.934534e-36 4.998291e-36 8.804382e-37
[2185,] 2.906981e-36 5.001410e-36 8.745049e-37
[2186,] 1.556819e-36 4.632831e-36 4.839687e-37
[2187,] 1.401381e-36 4.828393e-36 4.410771e-37
[2188,] 3.122783e-36 4.943605e-36 9.221148e-37
[2189,] 1.542597e-36 1.689400e-35 5.317577e-37
[2190,] 5.845446e-36 7.866963e-36 1.975256e-36
[2191,] 1.397352e-36 4.944972e-36 4.408103e-37
[2192,] 5.789442e-36 7.879424e-36 1.960041e-36
[2193,] 5.686588e-36 7.886278e-36 1.927652e-36
[2194,] 5.605201e-36 7.877015e-36 1.897635e-36
[2195,] 5.718219e-36 7.820785e-36 1.919110e-36
[2196,] 1.594242e-36 8.197842e-36 5.214610e-37
[2197,] 1.598061e-36 1.597066e-35 5.495750e-37
[2198,] 2.270927e-36 2.311599e-35 1.054747e-36
[2199,] 1.542924e-36 1.312542e-35 5.261654e-37
[2200,] 1.543850e-36 1.307888e-35 5.277690e-37
[2201,] 6.179805e-36 1.406517e-35 2.743465e-36
[2202,] 5.548478e-36 1.074371e-35 2.393383e-36
[2203,] 5.329761e-36 1.053860e-35 2.271794e-36
[2204,] 2.099041e-36 3.878528e-34 5.491955e-37
[2205,] 2.767532e-36 2.370732e-35 1.424661e-36
[2206,] 1.712855e-36 4.644961e-36 5.396813e-37
[2207,] 2.152605e-36 2.389933e-34 5.623463e-37
[2208,] 6.358012e-36 1.343003e-35 3.058615e-36
[2209,] 2.183992e-36 2.381650e-34 5.669893e-37
[2210,] 2.153190e-36 2.109860e-34 5.646857e-37
[2211,] 2.163323e-36 2.435124e-34 5.637535e-37
[2212,] 6.211927e-36 1.360919e-35 2.997339e-36
[2213,] 2.177608e-36 2.101214e-34 5.684079e-37
[2214,] 2.394025e-36 9.097895e-36 9.813281e-37
[2215,] 5.913057e-36 1.365394e-35 2.839844e-36
[2216,] 2.129566e-36 2.101214e-34 5.612191e-37
[2217,] 1.908240e-36 1.000486e-35 5.807860e-37
[2218,] 6.478350e-36 5.808162e-35 2.885323e-36
[2219,] 2.102918e-36 2.122347e-34 5.570938e-37
[2220,] 2.350037e-36 9.688415e-36 9.783492e-37
[2221,] 1.762956e-36 4.626104e-36 5.318505e-37
[2222,] 3.251974e-36 1.746118e-35 1.554678e-36
[2223,] 4.761332e-36 5.160052e-36 1.705236e-36
[2224,] 2.463101e-36 2.153489e-35 1.223983e-36
[2225,] 4.765653e-36 1.285694e-35 2.175249e-36
[2226,] 2.549334e-36 7.263657e-36 9.685283e-37
[2227,] 2.522840e-36 1.393973e-35 1.135596e-36
[2228,] 1.799142e-36 9.315333e-36 6.351816e-37
[2229,] 1.846132e-36 8.933141e-36 6.533823e-37
[2230,] 1.865212e-36 6.707619e-36 6.051946e-37
[2231,] 4.926657e-36 1.957913e-35 2.614662e-36
[2232,] 5.139286e-36 1.957913e-35 2.747318e-36
[2233,] 5.234422e-36 6.035483e-35 1.372064e-36
[2234,] 2.043174e-36 8.147543e-36 6.023196e-37
[2235,] 2.197850e-36 1.118583e-35 6.685183e-37
[2236,] 3.973489e-36 3.636769e-35 2.555817e-36
[2237,] 1.880134e-36 5.532439e-36 5.483623e-37
[2238,] 2.220167e-36 1.134903e-35 6.722407e-37
[2239,] 2.147850e-36 8.184614e-36 6.267167e-37
[2240,] 2.112365e-36 8.171944e-36 6.184378e-37
[2241,] 2.160262e-36 1.055585e-35 6.656602e-37
[2242,] 1.867582e-36 5.381806e-36 5.494485e-37
[2243,] 2.659020e-36 3.153191e-34 1.149677e-36
[2244,] 3.943990e-36 3.200523e-35 2.453899e-36
[2245,] 2.151076e-36 1.077819e-35 6.609034e-37
[2246,] 2.017057e-36 4.691357e-36 5.828397e-37
[2247,] 1.817339e-36 5.361092e-36 5.399513e-37
[2248,] 3.668891e-36 1.050175e-35 1.730671e-36
[2249,] 1.794810e-36 5.624698e-36 5.309798e-37
[2250,] 2.143066e-36 8.081929e-36 6.275818e-37
[2251,] 2.176453e-36 8.072829e-36 6.356575e-37
[2252,] 3.987718e-36 3.022474e-35 2.533170e-36
[2253,] 2.042051e-36 7.957959e-36 6.055112e-37
[2254,] 2.256488e-36 1.087515e-35 6.858881e-37
[2255,] 1.818918e-36 5.565312e-36 5.361330e-37
[2256,] 2.111077e-36 3.165485e-35 6.322025e-37
[2257,] 2.234490e-36 9.206904e-35 8.423025e-37
[2258,] 1.995050e-36 7.298406e-36 6.321451e-37
[2259,] 3.070165e-36 9.729553e-36 1.428516e-36
[2260,] 1.703034e-36 1.747804e-34 5.346626e-37
[2261,] 1.958825e-36 7.309806e-36 6.202821e-37
[2262,] 2.985834e-36 6.837073e-36 7.385178e-37
[2263,] 3.399188e-36 1.370431e-34 1.574633e-36
[2264,] 1.405923e-36 1.348482e-35 4.792850e-37
[2265,] 4.611401e-36 9.532208e-36 1.205108e-36
[2266,] 1.807584e-36 1.681095e-34 5.213384e-37
[2267,] 1.411637e-36 1.428479e-35 4.908346e-37
[2268,] 1.864419e-36 1.454118e-34 5.294905e-37
[2269,] 6.448478e-36 1.909340e-35 1.118979e-36
[2270,] 1.404525e-36 5.100974e-36 4.441805e-37
[2271,] 1.408846e-36 1.057525e-35 5.087640e-37
[2272,] 1.852067e-36 1.490161e-34 5.276204e-37
[2273,] 1.880392e-36 1.262843e-34 5.331102e-37
[2274,] 1.896545e-36 1.263951e-34 5.353645e-37
[2275,] 1.895120e-36 1.456037e-34 5.335738e-37
[2276,] 8.124039e-36 9.145560e-36 2.204611e-36
[2277,] 1.864604e-36 1.471706e-34 5.295355e-37
[2278,] 3.485401e-36 8.716236e-36 9.929294e-37
[2279,] 2.526260e-36 1.422147e-35 1.108085e-36
[2280,] 2.578561e-36 5.315549e-35 1.829749e-36
[2281,] 4.309008e-36 1.063035e-35 1.018637e-36
[2282,] 4.145518e-36 1.111846e-35 9.860849e-37
[2283,] 3.703588e-36 7.607485e-36 8.140151e-37
[2284,] 4.042631e-36 7.500490e-36 9.252781e-37
[2285,] 1.833794e-36 1.845081e-34 5.326507e-37
[2286,] 2.669956e-36 1.392921e-35 5.970371e-37
[2287,] 2.502067e-33 8.293998e-36 1.085864e-34
[2288,] 1.874088e-35 4.192700e-35 1.313275e-35
[2289,] 5.803643e-36 1.098076e-35 1.778171e-36
[2290,] 2.147321e-36 6.402442e-36 5.967606e-37
[2291,] 2.944509e-36 1.685709e-35 5.833760e-37
[2292,] 2.636503e-36 6.011187e-36 6.873247e-37
[2293,] 1.885149e-36 8.527596e-36 5.338050e-37
[2294,] 1.677666e-36 1.530930e-34 6.189235e-37
[2295,] 8.603987e-35 1.621656e-35 4.273925e-35
[2296,] 1.673060e-36 1.522578e-35 5.545411e-37
[2297,] 1.674844e-36 1.449437e-35 5.518163e-37
[2298,] 3.226391e-36 8.544064e-36 8.737852e-37
[2299,] 1.785129e-36 2.207130e-34 5.067897e-37
[2300,] 1.698881e-36 2.569118e-34 4.989719e-37
[2301,] 4.019314e-36 5.437931e-36 1.414249e-36
[2302,] 1.662752e-36 3.258993e-35 5.441578e-37
[2303,] 1.639235e-36 3.016419e-34 4.948154e-37
[2304,] 2.215032e-36 6.816113e-36 5.947614e-37
[2305,] 2.522583e-36 5.393478e-36 6.452279e-37
[2306,] 5.768299e-36 6.296719e-36 1.998608e-36
[2307,] 2.577644e-36 5.443451e-36 6.536729e-37
[2308,] 2.535265e-36 5.439061e-36 6.455333e-37
[2309,] 2.550063e-36 5.439061e-36 6.484263e-37
[2310,] 2.813756e-36 4.775927e-36 9.234697e-37
[2311,] 1.651865e-36 2.938893e-34 4.954967e-37
[2312,] 1.665952e-36 3.234907e-34 4.961686e-37
[2313,] 7.744035e-36 2.257010e-35 4.359421e-36
[2314,] 2.220524e-36 5.602286e-36 8.055182e-37
[2315,] 4.657988e-36 7.109856e-36 1.546771e-36
[2316,] 2.211872e-36 7.059984e-36 5.904095e-37
[2317,] 9.427243e-36 9.249479e-35 2.536016e-35
[2318,] 1.683252e-36 8.101436e-36 5.115711e-37
[2319,] 1.182030e-33 2.569793e-35 1.450892e-33
[2320,] 1.759300e-36 7.417634e-36 5.853881e-37
[2321,] 4.023062e-36 4.512322e-36 1.127157e-36
[2322,] 7.491726e-36 5.952288e-35 1.553730e-36
[2323,] 1.851711e-36 6.993776e-36 5.749223e-37
[2324,] 1.846065e-36 6.961416e-36 5.744945e-37
[2325,] 5.214427e-36 9.443248e-36 2.077461e-36
[2326,] 1.820316e-36 6.980900e-36 5.672133e-37
[2327,] 1.619068e-36 5.159686e-36 4.729059e-37
[2328,] 2.805610e-36 6.165401e-36 6.829331e-37
[2329,] 1.804913e-36 7.038624e-36 5.612748e-37
[2330,] 3.881578e-36 1.447671e-35 2.057417e-36
[2331,] 4.791242e-36 1.266335e-35 2.042521e-36
[2332,] 1.820150e-36 7.183876e-36 5.616937e-37
[2333,] 4.630485e-36 1.259909e-35 1.852488e-36
[2334,] 1.958143e-36 6.940755e-36 6.070403e-37
[2335,] 5.261236e-36 7.307753e-34 4.810517e-36
[2336,] 1.769847e-36 6.855463e-36 5.631072e-37
[2337,] 1.805529e-36 7.093633e-36 5.599852e-37
[2338,] 5.290183e-36 4.962144e-35 5.448108e-36
[2339,] 1.375887e-36 1.260626e-35 4.572258e-37
[2340,] 4.133695e-35 1.164889e-34 2.388817e-34
[2341,] 2.822410e-36 1.241905e-35 1.469234e-36
[2342,] 1.914217e-36 2.604318e-35 5.429570e-37
[2343,] 1.888456e-36 2.579564e-35 5.385192e-37
[2344,] 1.789200e-36 6.874760e-36 5.662339e-37
[2345,] 1.476005e-35 7.986566e-36 6.059412e-36
[2346,] 1.458137e-35 8.741969e-36 6.676427e-36
[2347,] 5.512918e-36 9.300874e-34 5.272574e-36
[2348,] 1.254871e-35 8.223594e-36 5.406214e-36
[2349,] 5.116381e-36 1.013432e-33 4.830744e-36
[2350,] 4.632107e-36 9.044513e-34 4.165723e-36
[2351,] 1.783664e-36 6.876124e-36 5.647239e-37
[2352,] 9.812657e-36 2.042256e-35 3.137368e-36
[2353,] 4.508623e-36 7.186940e-34 3.902682e-36
[2354,] 1.296311e-35 8.921786e-36 6.108775e-36
[2355,] 3.011846e-36 5.612093e-36 8.153981e-37
[2356,] 1.755644e-36 2.587761e-34 5.042318e-37
[2357,] 2.302518e-36 2.758458e-35 1.289973e-36
[2358,] 4.611030e-36 7.657177e-34 4.051616e-36
[2359,] 2.422156e-36 5.260644e-36 7.587766e-37
[2360,] 1.309911e-35 8.524738e-36 5.863737e-36
[2361,] 1.681442e-36 2.550839e-35 6.084666e-37
[2362,] 1.896021e-36 2.452620e-34 5.206103e-37
[2363,] 1.010679e-35 2.063326e-35 3.170159e-36
[2364,] 1.856505e-36 5.770104e-35 5.166176e-37
[2365,] 1.772517e-36 9.850382e-36 5.280288e-37
[2366,] 2.106260e-36 6.922439e-36 6.494413e-37
[2367,] 3.281934e-36 4.852251e-36 1.102975e-36
[2368,] 2.341085e-36 1.035192e-35 1.021058e-36
[2369,] 4.508973e-36 5.113690e-36 1.570505e-36
[2370,] 2.223541e-36 6.809122e-36 6.942377e-37
[2371,] 7.171547e-36 6.797856e-36 3.147283e-36
[2372,] 2.699491e-36 4.647262e-36 8.634507e-37
[2373,] 1.862473e-36 9.523273e-35 5.124078e-37
[2374,] 8.313644e-36 5.953013e-36 3.308967e-36
[2375,] 1.890360e-36 1.486488e-35 7.010681e-37
[2376,] 2.708497e-36 3.367914e-34 1.772806e-36
[2377,] 1.579393e-36 2.023707e-35 6.083573e-37
[2378,] 1.580456e-36 2.046413e-35 6.135190e-37
[2379,] 1.652729e-36 6.360527e-36 5.308817e-37
[2380,] 1.570100e-35 6.792672e-36 5.227532e-36
[2381,] 5.752684e-36 1.386562e-35 1.770350e-36
[2382,] 1.833669e-36 1.013461e-35 5.143135e-37
[2383,] 1.696459e-36 1.407820e-34 4.928130e-37
[2384,] 1.590541e-36 5.861366e-36 5.669696e-37
[2385,] 1.578291e-36 1.530956e-35 5.815387e-37
[2386,] 9.247907e-36 6.195200e-35 1.492991e-36
[2387,] 1.579625e-36 1.496137e-35 5.852213e-37
[2388,] 1.750726e-36 3.332968e-34 5.007587e-37
[2389,] 1.767723e-36 9.364265e-36 5.101367e-37
[2390,] 2.083876e-36 1.621391e-35 8.082466e-37
[2391,] 1.734192e-36 1.239468e-34 4.961531e-37
[2392,] 1.651207e-36 5.646936e-36 5.869134e-37
[2393,] 1.824955e-36 9.487492e-36 5.143853e-37
[2394,] 2.354620e-36 7.014285e-36 7.088305e-37
[2395,] 1.850735e-36 9.158355e-36 5.175846e-37
[2396,] 1.723041e-36 3.218391e-34 4.984251e-37
[2397,] 2.473362e-36 6.932303e-36 7.472246e-37
[2398,] 1.761108e-36 1.769722e-35 5.072957e-37
[2399,] 1.662343e-36 5.930104e-36 6.017484e-37
[2400,] 1.682021e-36 3.823130e-34 4.941327e-37
[2401,] 5.662711e-36 8.136845e-35 2.790251e-36
[2402,] 8.999455e-36 5.262879e-35 1.478251e-36
[2403,] 2.745399e-36 7.118065e-36 6.716075e-37
[2404,] 2.472242e-36 7.030843e-36 7.279657e-37
[2405,] 2.300874e-36 5.857601e-36 6.166914e-37
[2406,] 3.895686e-36 1.796108e-35 2.089614e-36
[2407,] 1.666835e-36 7.487411e-36 5.430424e-37
[2408,] 2.171669e-36 8.215647e-35 6.213997e-37
[2409,] 3.309209e-36 1.784248e-33 3.058189e-36
[2410,] 1.499324e-36 4.610318e-36 4.709489e-37
[2411,] 2.285917e-36 4.885927e-36 7.587323e-37
[2412,] 3.206019e-36 1.826382e-33 2.929005e-36
[2413,] 3.307844e-36 2.261814e-33 3.143746e-36
[2414,] 2.160161e-36 2.541963e-35 6.275183e-37
[2415,] 5.049947e-36 3.091005e-35 2.010484e-36
[2416,] 2.772538e-36 2.432811e-35 1.808591e-36
[2417,] 8.623204e-36 7.908985e-36 2.263742e-36
[2418,] 1.604250e-36 6.617002e-36 5.062714e-37
[2419,] 1.600672e-36 7.640427e-34 8.420365e-37
[2420,] 1.875710e-36 1.605399e-34 7.849831e-37
[2421,] 3.100382e-36 8.391838e-36 1.398464e-36
[2422,] 1.395043e-36 8.630109e-35 6.106070e-37
[2423,] 5.858247e-36 1.991010e-35 4.420839e-36
[2424,] 4.219643e-36 1.206781e-35 8.885110e-37
[2425,] 1.428595e-36 1.557562e-35 5.403677e-37
[2426,] 1.637796e-36 9.477370e-36 5.687982e-37
[2427,] 3.273679e-36 1.268740e-35 1.824972e-36
[2428,] 6.489121e-36 1.718915e-35 1.327931e-36
[2429,] 7.299061e-36 1.043655e-35 1.922600e-36
[2430,] 6.527847e-36 9.820231e-36 1.800961e-36
[2431,] 7.598842e-36 2.548551e-35 2.988047e-36
[2432,] 5.020818e-36 7.512498e-36 2.344735e-36
[2433,] 1.987677e-36 7.584956e-36 7.642332e-37
[2434,] 2.155265e-36 8.077792e-36 8.615723e-37
[2435,] 4.648258e-36 1.311194e-35 1.080581e-36
[2436,] 1.884880e-36 1.827891e-35 7.133886e-37
[2437,] 1.148680e-35 2.575875e-35 1.169458e-35
[2438,] 1.750909e-36 1.735295e-33 5.724145e-37
[2439,] 1.555986e-36 6.667871e-36 5.231337e-37
[2440,] 6.055454e-36 3.225788e-35 1.245987e-36
[2441,] 1.748526e-36 2.054325e-33 5.739223e-37
[2442,] 1.498958e-36 5.866653e-36 4.702807e-37
[2443,] 2.880155e-36 3.167304e-35 1.737015e-36
[2444,] 1.744649e-36 1.961090e-33 5.745185e-37
[2445,] 1.760033e-36 1.931593e-33 5.714242e-37
[2446,] 1.521687e-36 7.812533e-36 4.740083e-37
[2447,] 5.168329e-36 1.209175e-35 1.318650e-36
[2448,] 4.919716e-36 1.203486e-35 1.269776e-36
[2449,] 6.225320e-36 7.005076e-36 1.916258e-36
[2450,] 4.896177e-34 5.554866e-36 2.446878e-35
[2451,] 5.992555e-36 1.543347e-35 1.712087e-36
[2452,] 1.799434e-36 5.074468e-36 5.920785e-37
[2453,] 1.698619e-36 1.082975e-35 6.565458e-37
[2454,] 1.716959e-36 7.668491e-34 5.674784e-37
[2455,] 5.860366e-36 1.434410e-35 1.738893e-36
[2456,] 2.597986e-36 1.007598e-34 1.262221e-36
[2457,] 1.696764e-36 9.026530e-34 5.752865e-37
[2458,] 2.379338e-36 8.649115e-36 9.590412e-37
[2459,] 9.768118e-36 1.055928e-35 1.512498e-36
[2460,] 1.961671e-36 6.570877e-36 7.545010e-37
[2461,] 5.275744e-36 1.174999e-34 9.191064e-37
[2462,] 5.683666e-36 1.134559e-35 1.714354e-36
[2463,] 1.832638e-35 8.007220e-36 5.746952e-36
[2464,] 1.476119e-36 4.803497e-36 4.669384e-37
[2465,] 1.566471e-36 5.067586e-36 4.750096e-37
[2466,] 1.486950e-36 5.091678e-36 4.591228e-37
[2467,] 2.013046e-36 4.608124e-36 6.483161e-37
[2468,] 1.656290e-36 2.333182e-33 5.896714e-37
[2469,] 1.655670e-36 6.659752e-36 5.860538e-37
[2470,] 6.665504e-36 3.575858e-35 9.805796e-37
[2471,] 1.398842e-35 8.165821e-36 4.087555e-36
[2472,] 5.778087e-36 1.157934e-35 1.667618e-36
[2473,] 5.431456e-36 1.759714e-35 1.899745e-36
[2474,] 5.726530e-36 1.135028e-35 1.696981e-36
[2475,] 1.553978e-36 8.715911e-34 5.375701e-37
[2476,] 3.071669e-36 8.292503e-36 6.607435e-37
[2477,] 2.196107e-36 5.462169e-36 6.787142e-37
[2478,] 2.179453e-36 5.480167e-36 6.860868e-37
[2479,] 5.490933e-36 2.026488e-35 1.046428e-36
[2480,] 4.604975e-36 1.929518e-35 8.808763e-37
[2481,] 1.550763e-36 2.575290e-35 4.728620e-37
[2482,] 1.749904e-36 1.824466e-34 5.454039e-37
[2483,] 3.714105e-35 6.593681e-36 8.662073e-36
[2484,] 1.620399e-36 2.341595e-35 5.417542e-37
[2485,] 1.668009e-36 1.235376e-34 5.644416e-37
[2486,] 3.856719e-36 1.818818e-35 1.152426e-36
[2487,] 1.598352e-36 2.159159e-35 4.738113e-37
[2488,] 1.927772e-36 5.343402e-36 5.784525e-37
[2489,] 4.835468e-36 1.486506e-35 9.869577e-37
[2490,] 2.764479e-36 1.387278e-35 5.810869e-37
[2491,] 1.616422e-36 2.134398e-35 4.747398e-37
[2492,] 5.862139e-36 1.465965e-35 1.795697e-36
[2493,] 1.738423e-36 5.311853e-36 5.322830e-37
[2494,] 1.184243e-35 7.628129e-36 3.801791e-36
[2495,] 6.228789e-36 1.463805e-35 1.090585e-36
[2496,] 5.833922e-36 1.161113e-35 1.752075e-36
[2497,] 5.977915e-36 1.536486e-35 1.061452e-36
[2498,] 3.636573e-34 7.261038e-36 2.731488e-35
[2499,] 1.635765e-36 1.479737e-35 4.784623e-37
[2500,] 1.681984e-36 1.701657e-33 5.680985e-37
[2501,] 6.751463e-36 1.546153e-35 1.117874e-36
[2502,] 1.696089e-36 3.364524e-33 5.628861e-37
[2503,] 6.021134e-36 1.427846e-35 1.787896e-36
[2504,] 5.997748e-36 1.430623e-35 1.779414e-36
[2505,] 5.868054e-36 1.918529e-35 1.006820e-36
[2506,] 1.616601e-36 4.650391e-36 4.904217e-37
[2507,] 2.359115e-36 1.052763e-34 7.962997e-37
[2508,] 1.404229e-36 4.605133e-36 4.476610e-37
[2509,] 1.392631e-36 5.137411e-36 4.530941e-37
[2510,] 1.759312e-36 1.115291e-35 5.066540e-37
[2511,] 6.435235e-36 4.752530e-35 3.544601e-36
[2512,] 3.309691e-36 5.566498e-36 1.046529e-36
[2513,] 5.531526e-36 1.075585e-35 2.367592e-36
[2514,] 3.951523e-36 2.194457e-35 1.403089e-36
[2515,] 4.717326e-36 2.607489e-35 1.893478e-36
[2516,] 5.807035e-36 8.514111e-36 1.631798e-36
[2517,] 2.788063e-36 1.521572e-35 1.351507e-36
[2518,] 3.287683e-36 2.010348e-35 1.798086e-36
[2519,] 4.679277e-36 1.732269e-35 2.151649e-36
[2520,] 4.535059e-36 1.702573e-35 2.065955e-36
[2521,] 5.883573e-36 1.330259e-35 3.007989e-36
[2522,] 6.221033e-36 2.575119e-35 2.502950e-36
[2523,] 5.547479e-36 1.283785e-35 2.782845e-36
[2524,] 5.411959e-36 1.348007e-35 2.746754e-36
[2525,] 5.207230e-36 6.679703e-35 3.011177e-36
[2526,] 5.452142e-36 6.691116e-35 3.186309e-36
[2527,] 5.194325e-36 1.170286e-34 2.675705e-36
[2528,] 2.824478e-36 3.176502e-35 1.682436e-36
[2529,] 2.370093e-36 1.140871e-35 1.068055e-36
[2530,] 6.162891e-36 1.379943e-35 2.065879e-36
[2531,] 6.390381e-36 7.126255e-35 3.908268e-36
[2532,] 2.638206e-36 2.759985e-35 1.476548e-36
[2533,] 5.688558e-36 4.809311e-35 2.974081e-36
[2534,] 2.313676e-36 1.047425e-35 1.007068e-36
[2535,] 2.322044e-36 1.040314e-35 1.010620e-36
[2536,] 2.353132e-36 1.034364e-35 1.026602e-36
[2537,] 4.415110e-36 2.105855e-35 1.939339e-36
[2538,] 6.275569e-36 3.014723e-34 3.670691e-36
[2539,] 2.759701e-36 1.484770e-35 8.359174e-37
[2540,] 5.670050e-36 5.414021e-35 3.031430e-36
[2541,] 5.765001e-36 4.953715e-35 3.037989e-36
[2542,] 6.198563e-36 5.414021e-35 3.368359e-36
[2543,] 6.858052e-36 4.776114e-35 3.702206e-36
[2544,] 3.690761e-36 1.967223e-35 2.110064e-36
[2545,] 1.102074e-34 7.829839e-36 2.042291e-35
[2546,] 5.985216e-36 5.074024e-35 3.193149e-36
[2547,] 2.394117e-36 1.010906e-35 1.043024e-36
[2548,] 2.781453e-36 3.045739e-35 1.631566e-36
[2549,] 7.168286e-36 1.539332e-34 5.075792e-36
[2550,] 2.373063e-36 1.141201e-35 1.071307e-36
[2551,] 6.385373e-36 8.307096e-35 3.682024e-36
[2552,] 6.974347e-36 1.655234e-34 4.967816e-36
[2553,] 4.081236e-36 6.715529e-36 1.671812e-36
[2554,] 6.260585e-36 1.564946e-35 2.189824e-36
[2555,] 6.794008e-36 1.612590e-34 4.789816e-36
[2556,] 2.547050e-36 2.267113e-35 1.355338e-36
[2557,] 2.769146e-36 8.407339e-36 8.173292e-37
[2558,] 2.527424e-36 2.457904e-35 1.366925e-36
[2559,] 6.994049e-36 1.423498e-34 4.861530e-36
[2560,] 6.240137e-36 1.405594e-35 2.041911e-36
[2561,] 7.366182e-36 1.301881e-34 5.101183e-36
[2562,] 2.590652e-36 2.447432e-35 1.414877e-36
[2563,] 6.834203e-36 1.832572e-34 4.919903e-36
[2564,] 2.526536e-36 6.305396e-36 7.694091e-37
[2565,] 2.683056e-36 2.364799e-35 1.539131e-36
[2566,] 6.746908e-36 1.834588e-34 4.842404e-36
[2567,] 6.956995e-36 1.832572e-34 5.030553e-36
[2568,] 7.198771e-36 1.886153e-34 5.277979e-36
[2569,] 3.663208e-36 2.179908e-35 1.238075e-36
[2570,] 2.685258e-36 6.185417e-36 8.314742e-37
[2571,] 7.167068e-36 1.620752e-34 5.115991e-36
[2572,] 3.453741e-36 1.382330e-35 1.117923e-36
[2573,] 6.829243e-36 3.238209e-34 4.093035e-36
[2574,] 7.282640e-36 1.871677e-34 5.347691e-36
[2575,] 7.185349e-36 1.865168e-34 5.256330e-36
[2576,] 1.729876e-36 9.058704e-35 8.138147e-37
[2577,] 7.198977e-36 1.853948e-34 5.263141e-36
[2578,] 1.666603e-36 8.987758e-35 7.641326e-37
[2579,] 7.636425e-36 1.885456e-34 5.682345e-36
[2580,] 2.634021e-36 6.178207e-36 7.987714e-37
[2581,] 5.451789e-36 1.355591e-35 1.642330e-36
[2582,] 5.412751e-36 1.390598e-34 4.396605e-36
[2583,] 7.297368e-36 1.833351e-34 5.343708e-36
[2584,] 7.695359e-36 2.010349e-34 5.802977e-36
[2585,] 8.316205e-36 2.896844e-34 6.604062e-36
[2586,] 7.948266e-36 2.674999e-34 6.162081e-36
[2587,] 8.549271e-36 2.790665e-34 6.790896e-36
[2588,] 8.173814e-36 2.361431e-34 6.253342e-36
[2589,] 7.585804e-36 3.235806e-34 4.642937e-36
[2590,] 2.404299e-36 1.879642e-35 1.242423e-36
[2591,] 2.129300e-36 1.462496e-35 9.627094e-37
[2592,] 2.114791e-36 1.529893e-35 9.769060e-37
[2593,] 9.440905e-36 1.877787e-35 3.410483e-36
[2594,] 3.716712e-36 2.242276e-35 1.101157e-36
[2595,] 4.785392e-36 1.148630e-35 1.394979e-36
[2596,] 5.796776e-36 4.026200e-34 3.426698e-36
[2597,] 2.706932e-36 6.887101e-36 8.365020e-37
[2598,] 5.957362e-36 2.061499e-34 3.308950e-36
[2599,] 6.160544e-36 1.373991e-35 1.907646e-36
[2600,] 2.707885e-36 1.201077e-35 8.627872e-37
[2601,] 3.877526e-36 6.056042e-35 2.619362e-36
[2602,] 2.438962e-36 3.156082e-35 8.416927e-37
[2603,] 6.686173e-36 3.281585e-34 4.000090e-36
[2604,] 6.454030e-36 1.623732e-35 1.865699e-36
[2605,] 3.071295e-36 1.288317e-35 1.075136e-36
[2606,] 2.231132e-36 7.169369e-35 1.374625e-36
[2607,] 5.853489e-36 3.412050e-34 3.411727e-36
[2608,] 2.245786e-36 6.847516e-35 1.378574e-36
[2609,] 3.559434e-36 4.414749e-34 1.910933e-36
[2610,] 2.573420e-36 5.197234e-36 7.432079e-37
[2611,] 2.947410e-36 7.945689e-36 8.002212e-37
[2612,] 7.713861e-35 7.399671e-36 1.074712e-35
[2613,] 2.673657e-36 5.714671e-36 7.460014e-37
[2614,] 5.653738e-35 6.417416e-36 7.890576e-36
[2615,] 2.701017e-35 4.380950e-35 1.491699e-35
[2616,] 2.785932e-36 8.860180e-36 9.027622e-37
[2617,] 3.440234e-36 2.675989e-35 1.224825e-36
[2618,] 3.438852e-36 2.717157e-35 1.226511e-36
[2619,] 9.484504e-36 8.317199e-36 1.631454e-36
[2620,] 3.480403e-36 2.626376e-35 1.238383e-36
[2621,] 2.415854e-36 5.528870e-36 7.112296e-37
[2622,] 3.035488e-36 1.854491e-35 9.920773e-37
[2623,] 3.697607e-36 6.880685e-36 8.603971e-37
[2624,] 4.876341e-36 2.353609e-35 1.117121e-36
[2625,] 2.609981e-36 1.328666e-35 7.330089e-37
[2626,] 4.257976e-36 2.846274e-35 1.573887e-36
[2627,] 3.031799e-36 6.709578e-36 7.965594e-37
[2628,] 2.847296e-36 1.052335e-35 7.494108e-37
[2629,] 4.024191e-36 2.769490e-35 1.469383e-36
[2630,] 2.840924e-36 1.111775e-35 7.468599e-37
[2631,] 4.120865e-36 2.719765e-35 1.504307e-36
[2632,] 1.498008e-35 1.675968e-35 1.636372e-36
[2633,] 8.278911e-35 8.007863e-36 4.730386e-36
[2634,] 5.361796e-35 6.602979e-36 6.970187e-36
[2635,] 2.500645e-36 2.028264e-35 7.863352e-37
[2636,] 1.488869e-36 5.580896e-35 5.628091e-37
[2637,] 4.106353e-36 2.446159e-35 1.466890e-36
[2638,] 2.643639e-36 6.939811e-36 7.973271e-37
[2639,] 2.628223e-36 7.112208e-36 7.592423e-37
[2640,] 4.359484e-36 2.417856e-35 1.557809e-36
[2641,] 3.167584e-35 6.707879e-36 4.607837e-36
[2642,] 3.194156e-35 6.702311e-36 4.675515e-36
[2643,] 2.452060e-35 6.411306e-36 3.975141e-36
[2644,] 1.515566e-36 3.464505e-35 4.741479e-37
[2645,] 3.635531e-35 6.537820e-36 5.785214e-36
[2646,] 1.496338e-35 8.985494e-36 3.056117e-36
[2647,] 1.545690e-35 8.941531e-36 2.470076e-36
[2648,] 1.508378e-35 9.361423e-36 2.324352e-36
[2649,] 1.302081e-35 9.060824e-36 2.702426e-36
[2650,] 3.474448e-36 5.103676e-34 1.673307e-36
[2651,] 2.044030e-35 6.451174e-36 3.741618e-36
[2652,] 3.863090e-36 5.776089e-36 1.046918e-36
[2653,] 1.900300e-35 6.471565e-36 3.751401e-36
[2654,] 2.859543e-36 1.548362e-34 9.683218e-37
[2655,] 4.997377e-36 7.161690e-36 1.160517e-36
[2656,] 2.865699e-36 1.872795e-34 9.695548e-37
[2657,] 2.936247e-36 2.052019e-34 9.862441e-37
[2658,] 2.915922e-36 1.661615e-34 9.956045e-37
[2659,] 2.825517e-36 4.094774e-35 9.346366e-37
[2660,] 5.469268e-36 7.929052e-36 1.217603e-36
[2661,] 3.052661e-36 2.788132e-35 9.287724e-37
[2662,] 2.915666e-36 1.217940e-34 9.887541e-37
[2663,] 5.505436e-36 7.851002e-36 1.229004e-36
[2664,] 2.935003e-36 9.448118e-35 9.778537e-37
[2665,] 3.615954e-35 8.105851e-36 6.645306e-36
[2666,] 3.531230e-35 8.168854e-36 6.722562e-36
[2667,] 7.888076e-36 5.741373e-36 1.873253e-36
[2668,] 4.070702e-35 7.279780e-36 5.982651e-36
[2669,] 5.271930e-36 8.071753e-36 1.174261e-36
[2670,] 2.979290e-36 4.339723e-35 9.511064e-37
[2671,] 6.086013e-36 7.632907e-36 1.300442e-36
[2672,] 1.619626e-36 8.598496e-36 5.539451e-37
[2673,] 2.944544e-36 3.646728e-35 9.540217e-37
[2674,] 5.177516e-36 8.341491e-36 1.144370e-36
[2675,] 2.914141e-36 1.465556e-34 9.820646e-37
[2676,] 5.188196e-36 8.334547e-36 1.145789e-36
[2677,] 3.736256e-35 8.248668e-36 7.351779e-36
[2678,] 3.694132e-35 8.207516e-36 7.177842e-36
[2679,] 2.955033e-36 5.310458e-35 9.591842e-37
[2680,] 1.193559e-34 9.627292e-36 6.709341e-36
[2681,] 5.270498e-36 8.095812e-36 1.172784e-36
[2682,] 2.251200e-36 2.916498e-35 9.770445e-37
[2683,] 1.878399e-36 7.629956e-36 6.667490e-37
[2684,] 4.837632e-36 8.114113e-36 1.106045e-36
[2685,] 3.646533e-35 8.154419e-36 6.963835e-36
[2686,] 1.551111e-34 9.644605e-36 7.703184e-36
[2687,] 1.216230e-34 9.628229e-36 6.770152e-36
[2688,] 1.222535e-34 9.632398e-36 6.782491e-36
[2689,] 2.834447e-36 1.086845e-35 9.035173e-37
[2690,] 1.045643e-34 9.634532e-36 6.291174e-36
[2691,] 5.339960e-36 8.121995e-36 1.182174e-36
[2692,] 4.097697e-36 3.826204e-35 8.333477e-37
[2693,] 6.279307e-36 6.352245e-36 1.343882e-36
[2694,] 5.328477e-36 7.869385e-36 1.199978e-36
[2695,] 5.221214e-36 8.181148e-36 1.160521e-36
[2696,] 1.188713e-34 9.590570e-36 6.768376e-36
[2697,] 2.787981e-36 1.106519e-35 8.972278e-37
[2698,] 2.926691e-36 5.447000e-35 9.688874e-37
[2699,] 6.123015e-36 6.503549e-36 1.603353e-36
[2700,] 1.982067e-36 1.543909e-35 5.847432e-37
[2701,] 5.788911e-36 1.907577e-35 1.723867e-36
[2702,] 4.427123e-35 1.107162e-35 1.199828e-35
[2703,] 2.912905e-36 1.663080e-34 9.980139e-37
[2704,] 5.539058e-36 6.552014e-36 1.439684e-36
[2705,] 2.998258e-36 9.731568e-35 9.676915e-37
[2706,] 2.887577e-36 1.122410e-35 8.968200e-37
[2707,] 1.456451e-36 7.190634e-36 4.704549e-37
[2708,] 2.914209e-36 1.809781e-34 9.994427e-37
[2709,] 3.330647e-36 1.693492e-35 1.059464e-36
[2710,] 2.916804e-36 6.609768e-35 9.729590e-37
[2711,] 5.176132e-36 6.433809e-36 1.402421e-36
[2712,] 2.910241e-36 1.257929e-34 9.953395e-37
[2713,] 1.507713e-36 1.004532e-35 4.789245e-37
[2714,] 2.904632e-36 4.172667e-35 9.697645e-37
[2715,] 2.908529e-36 4.410279e-35 9.696320e-37
[2716,] 5.079216e-36 2.185031e-35 1.469494e-36
[2717,] 3.291432e-36 2.717280e-34 9.401230e-37
```
