## Supplementary material for "Characterization of shared and ancestry-specific signals driving complex traits using multi-ancestry fine-mapping": s1_data.bim

```
12	chr12:110398186:G:C	0	110398186	C	G
12	chr12:110399910:A:G	0	110399910	G	A
12	chr12:110400588:A:ACT	0	110400588	ACT	A
12	chr12:110401789:T:A	0	110401789	A	T
12	chr12:110402710:G:A	0	110402710	A	G
12	chr12:110404193:T:C	0	110404193	C	T
12	chr12:110405656:A:G	0	110405656	G	A
12	chr12:110405896:A:G	0	110405896	G	A
12	chr12:110406384:C:T	0	110406384	T	C
12	chr12:110407115:C:G	0	110407115	G	C
12	chr12:110407235:C:T	0	110407235	T	C
12	chr12:110407959:A:T	0	110407959	T	A
12	chr12:110411744:A:G	0	110411744	G	A
12	chr12:110412210:T:C	0	110412210	C	T
12	chr12:110414565:TGAGGCAGAAGAATGGCATGAACCTAG:T	0	110414565	T	TGAGGCAGAAGAATGGCATGAACCTAG
12	chr12:110415870:C:T	0	110415870	T	C
12	chr12:110418319:C:T	0	110418319	T	C
12	chr12:110419519:C:T	0	110419519	T	C
12	chr12:110419889:A:G	0	110419889	G	A
12	chr12:110420161:G:A	0	110420161	A	G
12	chr12:110421296:T:C	0	110421296	C	T
12	chr12:110421297:C:T	0	110421297	T	C
12	chr12:110421892:C:A	0	110421892	A	C
12	chr12:110423525:A:G	0	110423525	G	A
12	chr12:110426788:C:G	0	110426788	G	C
12	chr12:110428738:C:A	0	110428738	A	C
12	chr12:110434530:A:G	0	110434530	G	A
12	chr12:110435446:T:C	0	110435446	C	T
12	chr12:110436778:T:C	0	110436778	C	T
12	chr12:110438204:C:G	0	110438204	G	C
12	chr12:110438523:C:T	0	110438523	T	C
12	chr12:110438655:T:A	0	110438655	A	T
12	chr12:110438657:T:A	0	110438657	A	T
12	chr12:110438780:A:G	0	110438780	G	A
12	chr12:110439877:A:G	0	110439877	G	A
12	chr12:110441308:T:C	0	110441308	C	T
12	chr12:110441421:A:G	0	110441421	G	A
12	chr12:110442026:T:C	0	110442026	C	T
12	chr12:110442163:A:G	0	110442163	G	A
12	chr12:110442330:G:A	0	110442330	A	G
12	chr12:110442808:G:T	0	110442808	T	G
12	chr12:110445994:T:C	0	110445994	C	T
12	chr12:110446008:C:T	0	110446008	T	C
12	chr12:110446575:A:G	0	110446575	G	A
12	chr12:110447531:T:C	0	110447531	C	T
12	chr12:110451052:C:T	0	110451052	T	C
12	chr12:110451267:A:G	0	110451267	G	A
12	chr12:110451678:G:A	0	110451678	A	G
12	chr12:110454339:T:C	0	110454339	C	T
12	chr12:110454644:A:G	0	110454644	G	A
12	chr12:110456752:G:A	0	110456752	A	G
12	chr12:110459397:T:C	0	110459397	C	T
12	chr12:110461782:C:T	0	110461782	T	C
12	chr12:110462108:A:G	0	110462108	G	A
12	chr12:110463521:A:G	0	110463521	G	A
12	chr12:110463886:A:C	0	110463886	C	A
12	chr12:110463953:A:G	0	110463953	G	A
12	chr12:110464758:G:A	0	110464758	A	G
12	chr12:110465575:G:C	0	110465575	C	G
12	chr12:110466270:A:G	0	110466270	G	A
12	chr12:110468064:G:A	0	110468064	A	G
12	chr12:110469768:C:G	0	110469768	G	C
12	chr12:110470449:A:C	0	110470449	C	A
12	chr12:110471012:G:A	0	110471012	A	G
12	chr12:110471374:T:C	0	110471374	C	T
12	chr12:110471973:T:C	0	110471973	C	T
12	chr12:110472474:G:A	0	110472474	A	G
12	chr12:110473434:G:A	0	110473434	A	G
12	chr12:110476568:C:T	0	110476568	T	C
12	chr12:110476893:G:A	0	110476893	A	G
12	chr12:110477426:T:C	0	110477426	C	T
12	chr12:110479567:A:G	0	110479567	G	A
12	chr12:110480759:G:A	0	110480759	A	G
12	chr12:110480916:T:G	0	110480916	G	T
12	chr12:110482377:C:T	0	110482377	T	C
12	chr12:110485124:G:T	0	110485124	T	G
12	chr12:110486196:C:T	0	110486196	T	C
12	chr12:110490643:A:G	0	110490643	G	A
12	chr12:110491456:C:T	0	110491456	T	C
12	chr12:110493249:C:T	0	110493249	T	C
12	chr12:110498759:T:C	0	110498759	C	T
12	chr12:110500013:G:C	0	110500013	C	G
12	chr12:110501616:T:C	0	110501616	C	T
12	chr12:110502943:C:T	0	110502943	T	C
12	chr12:110503534:G:GC	0	110503534	GC	G
12	chr12:110504400:T:C	0	110504400	C	T
12	chr12:110506494:G:C	0	110506494	C	G
12	chr12:110508316:G:A	0	110508316	A	G
12	chr12:110509380:T:C	0	110509380	C	T
12	chr12:110509978:G:A	0	110509978	A	G
12	chr12:110511101:A:G	0	110511101	G	A
12	chr12:110512571:T:C	0	110512571	C	T
12	chr12:110515415:T:C	0	110515415	C	T
12	chr12:110518079:A:T	0	110518079	T	A
12	chr12:110518565:G:A	0	110518565	A	G
12	chr12:110519355:C:T	0	110519355	T	C
12	chr12:110519411:TG:T	0	110519411	T	TG
12	chr12:110523277:C:T	0	110523277	T	C
12	chr12:110523318:T:C	0	110523318	C	T
12	chr12:110524897:C:A	0	110524897	A	C
12	chr12:110525134:T:C	0	110525134	C	T
12	chr12:110525803:A:G	0	110525803	G	A
12	chr12:110528372:G:T	0	110528372	T	G
12	chr12:110528925:A:T	0	110528925	T	A
12	chr12:110529286:G:A	0	110529286	A	G
12	chr12:110529847:G:T	0	110529847	T	G
12	chr12:110530314:A:G	0	110530314	G	A
12	chr12:110530375:TAATG:T	0	110530375	T	TAATG
12	chr12:110532652:A:G	0	110532652	G	A
12	chr12:110533861:C:T	0	110533861	T	C
12	chr12:110536041:A:C	0	110536041	C	A
12	chr12:110537870:T:C	0	110537870	C	T
12	chr12:110540877:G:A	0	110540877	A	G
12	chr12:110541734:C:T	0	110541734	T	C
12	chr12:110547637:C:A	0	110547637	A	C
12	chr12:110551081:C:A	0	110551081	A	C
12	chr12:110555986:G:A	0	110555986	A	G
12	chr12:110556263:T:C	0	110556263	C	T
12	chr12:110558458:T:G	0	110558458	G	T
12	chr12:110558680:C:T	0	110558680	T	C
12	chr12:110559688:T:C	0	110559688	C	T
12	chr12:110561227:G:A	0	110561227	A	G
12	chr12:110564802:CACGTATATGTATATGTGTATATATACATACACGTTATATATATAT:C	0	110564802	C	CACGTATATGTATATGTGTATATATACATACACGTTATATATATAT
12	chr12:110565153:C:A	0	110565153	A	C
12	chr12:110565652:C:T	0	110565652	T	C
12	chr12:110568377:T:C	0	110568377	C	T
12	chr12:110569474:G:A	0	110569474	A	G
12	chr12:110570098:G:A	0	110570098	A	G
12	chr12:110572837:T:G	0	110572837	G	T
12	chr12:110575985:C:G	0	110575985	G	C
12	chr12:110577316:A:G	0	110577316	G	A
12	chr12:110578482:C:T	0	110578482	T	C
12	chr12:110578825:T:G	0	110578825	G	T
12	chr12:110578893:C:T	0	110578893	T	C
12	chr12:110579802:T:C	0	110579802	C	T
12	chr12:110580362:G:A	0	110580362	A	G
12	chr12:110582374:T:C	0	110582374	C	T
12	chr12:110584355:G:A	0	110584355	A	G
12	chr12:110586799:G:A	0	110586799	A	G
12	chr12:110588979:C:T	0	110588979	T	C
12	chr12:110589293:G:A	0	110589293	A	G
12	chr12:110594042:A:C	0	110594042	C	A
12	chr12:110594500:G:A	0	110594500	A	G
12	chr12:110596925:C:T	0	110596925	T	C
12	chr12:110599539:G:A	0	110599539	A	G
12	chr12:110606988:G:A	0	110606988	A	G
12	chr12:110608093:T:C	0	110608093	C	T
12	chr12:110608391:G:T	0	110608391	T	G
12	chr12:110610242:C:T	0	110610242	T	C
12	chr12:110611888:G:A	0	110611888	A	G
12	chr12:110614660:T:A	0	110614660	A	T
12	chr12:110615511:C:T	0	110615511	T	C
12	chr12:110616650:C:G	0	110616650	G	C
12	chr12:110616786:G:C	0	110616786	C	G
12	chr12:110620091:C:T	0	110620091	T	C
12	chr12:110621394:T:C	0	110621394	C	T
12	chr12:110623847:A:G	0	110623847	G	A
12	chr12:110625047:C:T	0	110625047	T	C
12	chr12:110630291:C:T	0	110630291	T	C
12	chr12:110632364:G:C	0	110632364	C	G
12	chr12:110632744:C:T	0	110632744	T	C
12	chr12:110633321:T:A	0	110633321	A	T
12	chr12:110635471:C:A	0	110635471	A	C
12	chr12:110636898:A:C	0	110636898	C	A
12	chr12:110638018:C:T	0	110638018	T	C
12	chr12:110638102:C:CT	0	110638102	CT	C
12	chr12:110643392:A:G	0	110643392	G	A
12	chr12:110643744:G:A	0	110643744	A	G
12	chr12:110643793:C:T	0	110643793	T	C
12	chr12:110644337:C:T	0	110644337	T	C
12	chr12:110645279:G:T	0	110645279	T	G
12	chr12:110646175:G:A	0	110646175	A	G
12	chr12:110646735:G:A	0	110646735	A	G
12	chr12:110648075:A:G	0	110648075	G	A
12	chr12:110648180:A:G	0	110648180	G	A
12	chr12:110648644:T:A	0	110648644	A	T
12	chr12:110656649:C:T	0	110656649	T	C
12	chr12:110659707:C:T	0	110659707	T	C
12	chr12:110660175:A:G	0	110660175	G	A
12	chr12:110661916:C:T	0	110661916	T	C
12	chr12:110662822:T:C	0	110662822	C	T
12	chr12:110662872:T:C	0	110662872	C	T
12	chr12:110663913:A:G	0	110663913	G	A
12	chr12:110664769:C:A	0	110664769	A	C
12	chr12:110664822:T:G	0	110664822	G	T
12	chr12:110665864:T:G	0	110665864	G	T
12	chr12:110666184:T:C	0	110666184	C	T
12	chr12:110666190:G:A	0	110666190	A	G
12	chr12:110666389:C:G	0	110666389	G	C
12	chr12:110668277:A:G	0	110668277	G	A
12	chr12:110668380:T:C	0	110668380	C	T
12	chr12:110669665:A:G	0	110669665	G	A
12	chr12:110671013:A:G	0	110671013	G	A
12	chr12:110672958:T:C	0	110672958	C	T
12	chr12:110674514:T:C	0	110674514	C	T
12	chr12:110675214:T:A	0	110675214	A	T
12	chr12:110677137:T:C	0	110677137	C	T
12	chr12:110678850:T:C	0	110678850	C	T
12	chr12:110679213:G:A	0	110679213	A	G
12	chr12:110679796:T:C	0	110679796	C	T
12	chr12:110681826:C:T	0	110681826	T	C
12	chr12:110682942:A:C	0	110682942	C	A
12	chr12:110683314:G:A	0	110683314	A	G
12	chr12:110683497:G:C	0	110683497	C	G
12	chr12:110683536:C:T	0	110683536	T	C
12	chr12:110683913:AAAAAAAAAAAAAGG:A	0	110683913	A	AAAAAAAAAAAAAGG
12	chr12:110684301:CT:C	0	110684301	C	CT
12	chr12:110687969:C:G	0	110687969	G	C
12	chr12:110688291:G:C	0	110688291	C	G
12	chr12:110688804:C:T	0	110688804	T	C
12	chr12:110688831:A:G	0	110688831	G	A
12	chr12:110689892:G:A	0	110689892	A	G
12	chr12:110690714:G:A	0	110690714	A	G
12	chr12:110692593:G:A	0	110692593	A	G
12	chr12:110693561:G:A	0	110693561	A	G
12	chr12:110699823:A:G	0	110699823	G	A
12	chr12:110701149:AG:A	0	110701149	A	AG
12	chr12:110701265:A:G	0	110701265	G	A
12	chr12:110701636:C:T	0	110701636	T	C
12	chr12:110701942:TTTC:T	0	110701942	T	TTTC
12	chr12:110702516:T:C	0	110702516	C	T
12	chr12:110702596:C:T	0	110702596	T	C
12	chr12:110702741:A:G	0	110702741	G	A
12	chr12:110704988:C:T	0	110704988	T	C
12	chr12:110706512:C:A	0	110706512	A	C
12	chr12:110706955:G:A	0	110706955	A	G
12	chr12:110706960:G:A	0	110706960	A	G
12	chr12:110709838:C:T	0	110709838	T	C
12	chr12:110710514:T:C	0	110710514	C	T
12	chr12:110711926:AAAC:A	0	110711926	A	AAAC
12	chr12:110712497:A:G	0	110712497	G	A
12	chr12:110716092:TCTTC:T	0	110716092	T	TCTTC
12	chr12:110716392:G:A	0	110716392	A	G
12	chr12:110716821:G:A	0	110716821	A	G
12	chr12:110716983:C:G	0	110716983	G	C
12	chr12:110717516:C:G	0	110717516	G	C
12	chr12:110717686:A:G	0	110717686	G	A
12	chr12:110717726:T:C	0	110717726	C	T
12	chr12:110718142:C:T	0	110718142	T	C
12	chr12:110718203:C:T	0	110718203	T	C
12	chr12:110719024:A:C	0	110719024	C	A
12	chr12:110720356:T:C	0	110720356	C	T
12	chr12:110722198:G:A	0	110722198	A	G
12	chr12:110724377:G:A	0	110724377	A	G
12	chr12:110725399:C:T	0	110725399	T	C
12	chr12:110726432:T:C	0	110726432	C	T
12	chr12:110726564:T:C	0	110726564	C	T
12	chr12:110726603:A:C	0	110726603	C	A
12	chr12:110726610:T:C	0	110726610	C	T
12	chr12:110727070:C:T	0	110727070	T	C
12	chr12:110727115:A:G	0	110727115	G	A
12	chr12:110727158:T:C	0	110727158	C	T
12	chr12:110727310:C:T	0	110727310	T	C
12	chr12:110727988:A:G	0	110727988	G	A
12	chr12:110728262:A:G	0	110728262	G	A
12	chr12:110729461:G:A	0	110729461	A	G
12	chr12:110730365:C:A	0	110730365	A	C
12	chr12:110730938:C:T	0	110730938	T	C
12	chr12:110733098:T:C	0	110733098	C	T
12	chr12:110733221:T:C	0	110733221	C	T
12	chr12:110733537:T:G	0	110733537	G	T
12	chr12:110733688:T:C	0	110733688	C	T
12	chr12:110734451:A:C	0	110734451	C	A
12	chr12:110735717:A:G	0	110735717	G	A
12	chr12:110735782:C:T	0	110735782	T	C
12	chr12:110736711:A:G	0	110736711	G	A
12	chr12:110738408:T:C	0	110738408	C	T
12	chr12:110738689:A:G	0	110738689	G	A
12	chr12:110741348:C:T	0	110741348	T	C
12	chr12:110743301:C:T	0	110743301	T	C
12	chr12:110743980:C:T	0	110743980	T	C
12	chr12:110747586:A:G	0	110747586	G	A
12	chr12:110749228:A:G	0	110749228	G	A
12	chr12:110750262:C:T	0	110750262	T	C
12	chr12:110753860:A:G	0	110753860	G	A
12	chr12:110755694:G:A	0	110755694	A	G
12	chr12:110757353:A:G	0	110757353	G	A
12	chr12:110757605:G:C	0	110757605	C	G
12	chr12:110758351:A:G	0	110758351	G	A
12	chr12:110758399:T:C	0	110758399	C	T
12	chr12:110759901:C:T	0	110759901	T	C
12	chr12:110760504:C:T	0	110760504	T	C
12	chr12:110761469:G:C	0	110761469	C	G
12	chr12:110761751:C:A	0	110761751	A	C
12	chr12:110762138:C:T	0	110762138	T	C
12	chr12:110762282:C:T	0	110762282	T	C
12	chr12:110762829:T:C	0	110762829	C	T
12	chr12:110762832:G:A	0	110762832	A	G
12	chr12:110763841:C:T	0	110763841	T	C
12	chr12:110766226:T:C	0	110766226	C	T
12	chr12:110766381:T:C	0	110766381	C	T
12	chr12:110769640:G:T	0	110769640	T	G
12	chr12:110769710:A:G	0	110769710	G	A
12	chr12:110770776:G:A	0	110770776	A	G
12	chr12:110774455:G:A	0	110774455	A	G
12	chr12:110774574:A:G	0	110774574	G	A
12	chr12:110775278:C:T	0	110775278	T	C
12	chr12:110775447:G:A	0	110775447	A	G
12	chr12:110776962:A:G	0	110776962	G	A
12	chr12:110777131:C:T	0	110777131	T	C
12	chr12:110777367:T:C	0	110777367	C	T
12	chr12:110777770:C:T	0	110777770	T	C
12	chr12:110778487:T:C	0	110778487	C	T
12	chr12:110778520:A:G	0	110778520	G	A
12	chr12:110779108:T:C	0	110779108	C	T
12	chr12:110780492:A:T	0	110780492	T	A
12	chr12:110781635:A:C	0	110781635	C	A
12	chr12:110783326:T:C	0	110783326	C	T
12	chr12:110783603:C:G	0	110783603	G	C
12	chr12:110783935:G:A	0	110783935	A	G
12	chr12:110784136:T:C	0	110784136	C	T
12	chr12:110785489:G:A	0	110785489	A	G
12	chr12:110786606:C:T	0	110786606	T	C
12	chr12:110788900:A:C	0	110788900	C	A
12	chr12:110789933:A:G	0	110789933	G	A
12	chr12:110790794:A:G	0	110790794	G	A
12	chr12:110791841:C:T	0	110791841	T	C
12	chr12:110793473:C:T	0	110793473	T	C
12	chr12:110793670:A:G	0	110793670	G	A
12	chr12:110794163:T:G	0	110794163	G	T
12	chr12:110794758:A:T	0	110794758	T	A
12	chr12:110794956:G:T	0	110794956	T	G
12	chr12:110796494:G:A	0	110796494	A	G
12	chr12:110797306:T:C	0	110797306	C	T
12	chr12:110797917:G:A	0	110797917	A	G
12	chr12:110801207:C:T	0	110801207	T	C
12	chr12:110801358:G:A	0	110801358	A	G
12	chr12:110801552:C:T	0	110801552	T	C
12	chr12:110801555:A:G	0	110801555	G	A
12	chr12:110802017:T:C	0	110802017	C	T
12	chr12:110802741:T:G	0	110802741	G	T
12	chr12:110803147:G:C	0	110803147	C	G
12	chr12:110804557:C:T	0	110804557	T	C
12	chr12:110805198:A:C	0	110805198	C	A
12	chr12:110806108:G:A	0	110806108	A	G
12	chr12:110806817:C:T	0	110806817	T	C
12	chr12:110807476:A:T	0	110807476	T	A
12	chr12:110807809:A:C	0	110807809	C	A
12	chr12:110807825:C:T	0	110807825	T	C
12	chr12:110808288:T:C	0	110808288	C	T
12	chr12:110808649:T:C	0	110808649	C	T
12	chr12:110808836:G:A	0	110808836	A	G
12	chr12:110810820:C:T	0	110810820	T	C
12	chr12:110810839:T:C	0	110810839	C	T
12	chr12:110810973:T:C	0	110810973	C	T
12	chr12:110811099:C:T	0	110811099	T	C
12	chr12:110813298:G:T	0	110813298	T	G
12	chr12:110813633:G:C	0	110813633	C	G
12	chr12:110814341:C:T	0	110814341	T	C
12	chr12:110816080:A:G	0	110816080	G	A
12	chr12:110816615:A:G	0	110816615	G	A
12	chr12:110817223:C:T	0	110817223	T	C
12	chr12:110818205:G:A	0	110818205	A	G
12	chr12:110820374:A:G	0	110820374	G	A
12	chr12:110822752:G:A	0	110822752	A	G
12	chr12:110824067:T:C	0	110824067	C	T
12	chr12:110824170:T:C	0	110824170	C	T
12	chr12:110826680:G:A	0	110826680	A	G
12	chr12:110826786:G:GTGTT	0	110826786	GTGTT	G
12	chr12:110828873:A:C	0	110828873	C	A
12	chr12:110829227:C:T	0	110829227	T	C
12	chr12:110829293:AT:A	0	110829293	A	AT
12	chr12:110830041:G:A	0	110830041	A	G
12	chr12:110830522:T:C	0	110830522	C	T
12	chr12:110831040:G:A	0	110831040	A	G
12	chr12:110831355:G:A	0	110831355	A	G
12	chr12:110831669:C:T	0	110831669	T	C
12	chr12:110834187:G:A	0	110834187	A	G
12	chr12:110834749:A:G	0	110834749	G	A
12	chr12:110835393:G:A	0	110835393	A	G
12	chr12:110836146:A:T	0	110836146	T	A
12	chr12:110836222:A:G	0	110836222	G	A
12	chr12:110836298:G:A	0	110836298	A	G
12	chr12:110836853:C:A	0	110836853	A	C
12	chr12:110836923:T:C	0	110836923	C	T
12	chr12:110836952:T:C	0	110836952	C	T
12	chr12:110837397:A:G	0	110837397	G	A
12	chr12:110837581:G:A	0	110837581	A	G
12	chr12:110838157:TC:T	0	110838157	T	TC
12	chr12:110838568:C:T	0	110838568	T	C
12	chr12:110838666:A:G	0	110838666	G	A
12	chr12:110838879:C:G	0	110838879	G	C
12	chr12:110839428:T:A	0	110839428	A	T
12	chr12:110840904:G:A	0	110840904	A	G
12	chr12:110841537:T:C	0	110841537	C	T
12	chr12:110841659:C:T	0	110841659	T	C
12	chr12:110841791:C:G	0	110841791	G	C
12	chr12:110841831:C:T	0	110841831	T	C
12	chr12:110841836:C:T	0	110841836	T	C
12	chr12:110843304:G:T	0	110843304	T	G
12	chr12:110843817:C:T	0	110843817	T	C
12	chr12:110843832:C:T	0	110843832	T	C
12	chr12:110845390:C:T	0	110845390	T	C
12	chr12:110846469:A:C	0	110846469	C	A
12	chr12:110846543:T:A	0	110846543	A	T
12	chr12:110847027:C:G	0	110847027	G	C
12	chr12:110847217:G:C	0	110847217	C	G
12	chr12:110847494:G:A	0	110847494	A	G
12	chr12:110847524:T:C	0	110847524	C	T
12	chr12:110847586:A:C	0	110847586	C	A
12	chr12:110847851:A:T	0	110847851	T	A
12	chr12:110848290:A:G	0	110848290	G	A
12	chr12:110849922:T:C	0	110849922	C	T
12	chr12:110850155:C:G	0	110850155	G	C
12	chr12:110850632:T:C	0	110850632	C	T
12	chr12:110850666:G:A	0	110850666	A	G
12	chr12:110850894:G:A	0	110850894	A	G
12	chr12:110850934:C:T	0	110850934	T	C
12	chr12:110851388:G:A	0	110851388	A	G
12	chr12:110851890:G:A	0	110851890	A	G
12	chr12:110852123:C:T	0	110852123	T	C
12	chr12:110852795:G:A	0	110852795	A	G
12	chr12:110852917:A:G	0	110852917	G	A
12	chr12:110853067:G:C	0	110853067	C	G
12	chr12:110854781:T:A	0	110854781	A	T
12	chr12:110855522:A:G	0	110855522	G	A
12	chr12:110856526:G:C	0	110856526	C	G
12	chr12:110856716:A:G	0	110856716	G	A
12	chr12:110858516:A:G	0	110858516	G	A
12	chr12:110858528:T:C	0	110858528	C	T
12	chr12:110860400:T:C	0	110860400	C	T
12	chr12:110860611:CAG:C	0	110860611	C	CAG
12	chr12:110860648:G:A	0	110860648	A	G
12	chr12:110861712:T:C	0	110861712	C	T
12	chr12:110862170:G:A	0	110862170	A	G
12	chr12:110862858:C:A	0	110862858	A	C
12	chr12:110863003:A:G	0	110863003	G	A
12	chr12:110863194:C:T	0	110863194	T	C
12	chr12:110863613:T:C	0	110863613	C	T
12	chr12:110864268:G:A	0	110864268	A	G
12	chr12:110869175:A:T	0	110869175	T	A
12	chr12:110870203:C:T	0	110870203	T	C
12	chr12:110870801:T:A	0	110870801	A	T
12	chr12:110870824:A:G	0	110870824	G	A
12	chr12:110870997:T:C	0	110870997	C	T
12	chr12:110871668:G:A	0	110871668	A	G
12	chr12:110871861:A:G	0	110871861	G	A
12	chr12:110873522:T:A	0	110873522	A	T
12	chr12:110874125:T:C	0	110874125	C	T
12	chr12:110874971:C:T	0	110874971	T	C
12	chr12:110875441:G:A	0	110875441	A	G
12	chr12:110876485:T:C	0	110876485	C	T
12	chr12:110876923:A:G	0	110876923	G	A
12	chr12:110877706:TTC:T	0	110877706	T	TTC
12	chr12:110878370:A:G	0	110878370	G	A
12	chr12:110878439:T:C	0	110878439	C	T
12	chr12:110878890:C:A	0	110878890	A	C
12	chr12:110880100:T:C	0	110880100	C	T
12	chr12:110881920:A:T	0	110881920	T	A
12	chr12:110882043:C:T	0	110882043	T	C
12	chr12:110882313:AC:A	0	110882313	A	AC
12	chr12:110882668:C:A	0	110882668	A	C
12	chr12:110883708:T:C	0	110883708	C	T
12	chr12:110883920:G:A	0	110883920	A	G
12	chr12:110885591:T:G	0	110885591	G	T
12	chr12:110885604:C:G	0	110885604	G	C
12	chr12:110885614:G:A	0	110885614	A	G
12	chr12:110887119:A:T	0	110887119	T	A
12	chr12:110887461:T:C	0	110887461	C	T
12	chr12:110887633:T:A	0	110887633	A	T
12	chr12:110890876:A:G	0	110890876	G	A
12	chr12:110891423:G:A	0	110891423	A	G
12	chr12:110892730:C:T	0	110892730	T	C
12	chr12:110893352:T:A	0	110893352	A	T
12	chr12:110893361:G:A	0	110893361	A	G
12	chr12:110893881:C:T	0	110893881	T	C
12	chr12:110895420:C:T	0	110895420	T	C
12	chr12:110896089:A:G	0	110896089	G	A
12	chr12:110896313:T:C	0	110896313	C	T
12	chr12:110896514:A:G	0	110896514	G	A
12	chr12:110896571:C:T	0	110896571	T	C
12	chr12:110897948:G:C	0	110897948	C	G
12	chr12:110897952:A:G	0	110897952	G	A
12	chr12:110898756:A:T	0	110898756	T	A
12	chr12:110899372:G:T	0	110899372	T	G
12	chr12:110900087:A:G	0	110900087	G	A
12	chr12:110900517:A:T	0	110900517	T	A
12	chr12:110900990:C:T	0	110900990	T	C
12	chr12:110902439:T:C	0	110902439	C	T
12	chr12:110902922:AC:A	0	110902922	A	AC
12	chr12:110902984:A:G	0	110902984	G	A
12	chr12:110904121:T:C	0	110904121	C	T
12	chr12:110904213:A:G	0	110904213	G	A
12	chr12:110904754:G:T	0	110904754	T	G
12	chr12:110904918:T:C	0	110904918	C	T
12	chr12:110905196:A:T	0	110905196	T	A
12	chr12:110906526:A:G	0	110906526	G	A
12	chr12:110906768:C:T	0	110906768	T	C
12	chr12:110907607:C:T	0	110907607	T	C
12	chr12:110907858:G:A	0	110907858	A	G
12	chr12:110908595:G:T	0	110908595	T	G
12	chr12:110908596:C:T	0	110908596	T	C
12	chr12:110909529:T:C	0	110909529	C	T
12	chr12:110910746:C:G	0	110910746	G	C
12	chr12:110911419:A:G	0	110911419	G	A
12	chr12:110912045:A:G	0	110912045	G	A
12	chr12:110912727:G:A	0	110912727	A	G
12	chr12:110912851:A:G	0	110912851	G	A
12	chr12:110912967:C:T	0	110912967	T	C
12	chr12:110913225:TC:T	0	110913225	T	TC
12	chr12:110913382:C:T	0	110913382	T	C
12	chr12:110913635:T:G	0	110913635	G	T
12	chr12:110914450:G:C	0	110914450	C	G
12	chr12:110914674:A:G	0	110914674	G	A
12	chr12:110915357:A:G	0	110915357	G	A
12	chr12:110915752:A:G	0	110915752	G	A
12	chr12:110915958:C:T	0	110915958	T	C
12	chr12:110916302:T:C	0	110916302	C	T
12	chr12:110916819:C:T	0	110916819	T	C
12	chr12:110916896:C:T	0	110916896	T	C
12	chr12:110916899:A:T	0	110916899	T	A
12	chr12:110917296:A:T	0	110917296	T	A
12	chr12:110917802:G:A	0	110917802	A	G
12	chr12:110918794:A:G	0	110918794	G	A
12	chr12:110919667:C:T	0	110919667	T	C
12	chr12:110919923:G:A	0	110919923	A	G
12	chr12:110920308:AT:A	0	110920308	A	AT
12	chr12:110920430:G:A	0	110920430	A	G
12	chr12:110920462:C:T	0	110920462	T	C
12	chr12:110921456:A:G	0	110921456	G	A
12	chr12:110921737:C:T	0	110921737	T	C
12	chr12:110921908:G:C	0	110921908	C	G
12	chr12:110922123:G:A	0	110922123	A	G
12	chr12:110922379:C:A	0	110922379	A	C
12	chr12:110922486:A:G	0	110922486	G	A
12	chr12:110923333:A:G	0	110923333	G	A
12	chr12:110923494:A:G	0	110923494	G	A
12	chr12:110925439:T:C	0	110925439	C	T
12	chr12:110925712:T:C	0	110925712	C	T
12	chr12:110925724:T:G	0	110925724	G	T
12	chr12:110926495:C:G	0	110926495	G	C
12	chr12:110926726:T:C	0	110926726	C	T
12	chr12:110927239:C:T	0	110927239	T	C
12	chr12:110927520:A:G	0	110927520	G	A
12	chr12:110928060:T:G	0	110928060	G	T
12	chr12:110928946:C:A	0	110928946	A	C
12	chr12:110929062:C:G	0	110929062	G	C
12	chr12:110929100:T:C	0	110929100	C	T
12	chr12:110929766:T:G	0	110929766	G	T
12	chr12:110930592:TGA:T	0	110930592	T	TGA
12	chr12:110932508:C:A	0	110932508	A	C
12	chr12:110932680:G:A	0	110932680	A	G
12	chr12:110933176:C:T	0	110933176	T	C
12	chr12:110933383:C:A	0	110933383	A	C
12	chr12:110933744:A:AC	0	110933744	AC	A
12	chr12:110935600:T:C	0	110935600	C	T
12	chr12:110935661:G:C	0	110935661	C	G
12	chr12:110936032:T:TG	0	110936032	TG	T
12	chr12:110937240:T:A	0	110937240	A	T
12	chr12:110937366:A:G	0	110937366	G	A
12	chr12:110938242:G:C	0	110938242	C	G
12	chr12:110938262:T:A	0	110938262	A	T
12	chr12:110939117:T:C	0	110939117	C	T
12	chr12:110939198:G:A	0	110939198	A	G
12	chr12:110939204:G:A	0	110939204	A	G
12	chr12:110939247:C:T	0	110939247	T	C
12	chr12:110941656:C:T	0	110941656	T	C
12	chr12:110944605:C:A	0	110944605	A	C
12	chr12:110945232:G:A	0	110945232	A	G
12	chr12:110946712:G:A	0	110946712	A	G
12	chr12:110947329:T:C	0	110947329	C	T
12	chr12:110947441:C:A	0	110947441	A	C
12	chr12:110947492:A:G	0	110947492	G	A
12	chr12:110948214:A:C	0	110948214	C	A
12	chr12:110948863:G:T	0	110948863	T	G
12	chr12:110950082:C:G	0	110950082	G	C
12	chr12:110951149:G:A	0	110951149	A	G
12	chr12:110951301:G:A	0	110951301	A	G
12	chr12:110952965:T:C	0	110952965	C	T
12	chr12:110952980:T:C	0	110952980	C	T
12	chr12:110953317:A:ACTAT	0	110953317	ACTAT	A
12	chr12:110953348:A:G	0	110953348	G	A
12	chr12:110953435:A:G	0	110953435	G	A
12	chr12:110953994:G:A	0	110953994	A	G
12	chr12:110953995:C:T	0	110953995	T	C
12	chr12:110954693:A:G	0	110954693	G	A
12	chr12:110955447:TC:T	0	110955447	T	TC
12	chr12:110956523:T:C	0	110956523	C	T
12	chr12:110956580:G:A	0	110956580	A	G
12	chr12:110956840:G:A	0	110956840	A	G
12	chr12:110956841:T:C	0	110956841	C	T
12	chr12:110957125:C:A	0	110957125	A	C
12	chr12:110957210:CCCTT:C	0	110957210	C	CCCTT
12	chr12:110957346:C:T	0	110957346	T	C
12	chr12:110957547:G:C	0	110957547	C	G
12	chr12:110958615:G:A	0	110958615	A	G
12	chr12:110958809:C:T	0	110958809	T	C
12	chr12:110959154:A:G	0	110959154	G	A
12	chr12:110960191:C:T	0	110960191	T	C
12	chr12:110960294:T:C	0	110960294	C	T
12	chr12:110961415:C:T	0	110961415	T	C
12	chr12:110961642:T:C	0	110961642	C	T
12	chr12:110961856:T:C	0	110961856	C	T
12	chr12:110961967:G:A	0	110961967	A	G
12	chr12:110962132:TTTG:T	0	110962132	T	TTTG
12	chr12:110962202:G:A	0	110962202	A	G
12	chr12:110962312:A:G	0	110962312	G	A
12	chr12:110962323:T:C	0	110962323	C	T
12	chr12:110963032:C:T	0	110963032	T	C
12	chr12:110963082:G:GA	0	110963082	GA	G
12	chr12:110963419:C:T	0	110963419	T	C
12	chr12:110963512:G:T	0	110963512	T	G
12	chr12:110963889:G:A	0	110963889	A	G
12	chr12:110963994:A:G	0	110963994	G	A
12	chr12:110964559:T:C	0	110964559	C	T
12	chr12:110968569:A:T	0	110968569	T	A
12	chr12:110969562:G:T	0	110969562	T	G
12	chr12:110969655:T:G	0	110969655	G	T
12	chr12:110969893:G:A	0	110969893	A	G
12	chr12:110974659:A:G	0	110974659	G	A
12	chr12:110975104:C:T	0	110975104	T	C
12	chr12:110976133:G:C	0	110976133	C	G
12	chr12:110976723:T:C	0	110976723	C	T
12	chr12:110979066:C:T	0	110979066	T	C
12	chr12:110979483:G:A	0	110979483	A	G
12	chr12:110979914:G:A	0	110979914	A	G
12	chr12:110980458:C:T	0	110980458	T	C
12	chr12:110981319:A:G	0	110981319	G	A
12	chr12:110982352:C:T	0	110982352	T	C
12	chr12:110982717:G:A	0	110982717	A	G
12	chr12:110983788:A:G	0	110983788	G	A
12	chr12:110983847:G:A	0	110983847	A	G
12	chr12:110984024:T:C	0	110984024	C	T
12	chr12:110985855:G:C	0	110985855	C	G
12	chr12:110985965:T:C	0	110985965	C	T
12	chr12:110991979:C:T	0	110991979	T	C
12	chr12:110992355:A:G	0	110992355	G	A
12	chr12:110993501:T:C	0	110993501	C	T
12	chr12:111000197:A:G	0	111000197	G	A
12	chr12:111005863:G:A	0	111005863	A	G
12	chr12:111007409:C:T	0	111007409	T	C
12	chr12:111009838:T:C	0	111009838	C	T
12	chr12:111009928:A:G	0	111009928	G	A
12	chr12:111014940:A:G	0	111014940	G	A
12	chr12:111017830:T:C	0	111017830	C	T
12	chr12:111020481:T:A	0	111020481	A	T
12	chr12:111025551:A:G	0	111025551	G	A
12	chr12:111032607:A:G	0	111032607	G	A
12	chr12:111036516:A:G	0	111036516	G	A
12	chr12:111041992:C:T	0	111041992	T	C
12	chr12:111051635:G:A	0	111051635	A	G
12	chr12:111055451:T:C	0	111055451	C	T
12	chr12:111055653:A:G	0	111055653	G	A
12	chr12:111057714:A:G	0	111057714	G	A
12	chr12:111061894:A:G	0	111061894	G	A
12	chr12:111062877:C:G	0	111062877	G	C
12	chr12:111066229:T:C	0	111066229	C	T
12	chr12:111067963:T:C	0	111067963	C	T
12	chr12:111069466:AC:A	0	111069466	A	AC
12	chr12:111081418:A:G	0	111081418	G	A
12	chr12:111081840:T:C	0	111081840	C	T
12	chr12:111083257:A:G	0	111083257	G	A
12	chr12:111084196:A:C	0	111084196	C	A
12	chr12:111084222:T:G	0	111084222	G	T
12	chr12:111088111:C:T	0	111088111	T	C
12	chr12:111090350:G:A	0	111090350	A	G
12	chr12:111099766:C:T	0	111099766	T	C
12	chr12:111100917:T:C	0	111100917	C	T
12	chr12:111104097:A:G	0	111104097	G	A
12	chr12:111105144:G:A	0	111105144	A	G
12	chr12:111106464:A:T	0	111106464	T	A
12	chr12:111108361:T:C	0	111108361	C	T
12	chr12:111111758:T:C	0	111111758	C	T
12	chr12:111119384:G:A	0	111119384	A	G
12	chr12:111121173:T:C	0	111121173	C	T
12	chr12:111123892:T:C	0	111123892	C	T
12	chr12:111124495:C:T	0	111124495	T	C
12	chr12:111125683:T:C	0	111125683	C	T
12	chr12:111126164:G:A	0	111126164	A	G
12	chr12:111127863:C:A	0	111127863	A	C
12	chr12:111128165:G:A	0	111128165	A	G
12	chr12:111129692:G:A	0	111129692	A	G
12	chr12:111130640:C:CT	0	111130640	CT	C
12	chr12:111131310:G:A	0	111131310	A	G
12	chr12:111132011:G:A	0	111132011	A	G
12	chr12:111133381:T:C	0	111133381	C	T
12	chr12:111133762:C:A	0	111133762	A	C
12	chr12:111134289:G:A	0	111134289	A	G
12	chr12:111134501:T:A	0	111134501	A	T
12	chr12:111134711:A:G	0	111134711	G	A
12	chr12:111135884:G:C	0	111135884	C	G
12	chr12:111136469:C:T	0	111136469	T	C
12	chr12:111140300:T:C	0	111140300	C	T
12	chr12:111141189:C:T	0	111141189	T	C
12	chr12:111141390:T:C	0	111141390	C	T
12	chr12:111141422:G:A	0	111141422	A	G
12	chr12:111142272:C:T	0	111142272	T	C
12	chr12:111142795:G:A	0	111142795	A	G
12	chr12:111143974:C:G	0	111143974	G	C
12	chr12:111144826:T:C	0	111144826	C	T
12	chr12:111148871:C:T	0	111148871	T	C
12	chr12:111149314:G:C	0	111149314	C	G
12	chr12:111150126:A:G	0	111150126	G	A
12	chr12:111152688:T:C	0	111152688	C	T
12	chr12:111153213:T:G	0	111153213	G	T
12	chr12:111154576:G:T	0	111154576	T	G
12	chr12:111157836:A:G	0	111157836	G	A
12	chr12:111160210:C:T	0	111160210	T	C
12	chr12:111160398:C:T	0	111160398	T	C
12	chr12:111161829:G:A	0	111161829	A	G
12	chr12:111164302:A:G	0	111164302	G	A
12	chr12:111166021:G:T	0	111166021	T	G
12	chr12:111166632:C:A	0	111166632	A	C
12	chr12:111168232:T:G	0	111168232	G	T
12	chr12:111169015:G:A	0	111169015	A	G
12	chr12:111176932:T:C	0	111176932	C	T
12	chr12:111181535:T:C	0	111181535	C	T
12	chr12:111182920:A:T	0	111182920	T	A
12	chr12:111183654:C:T	0	111183654	T	C
12	chr12:111185176:A:G	0	111185176	G	A
12	chr12:111185334:A:G	0	111185334	G	A
12	chr12:111187914:C:T	0	111187914	T	C
12	chr12:111189347:C:T	0	111189347	T	C
12	chr12:111189585:C:T	0	111189585	T	C
12	chr12:111193929:C:T	0	111193929	T	C
12	chr12:111193945:A:ACTCTC	0	111193945	ACTCTC	A
12	chr12:111193947:G:GC	0	111193947	GC	G
12	chr12:111194031:A:G	0	111194031	G	A
12	chr12:111194315:C:T	0	111194315	T	C
12	chr12:111195030:A:G	0	111195030	G	A
12	chr12:111195135:G:C	0	111195135	C	G
12	chr12:111195627:G:A	0	111195627	A	G
12	chr12:111196953:A:G	0	111196953	G	A
12	chr12:111198776:T:G	0	111198776	G	T
12	chr12:111201030:G:A	0	111201030	A	G
12	chr12:111201090:G:A	0	111201090	A	G
12	chr12:111201294:G:C	0	111201294	C	G
12	chr12:111201652:G:C	0	111201652	C	G
12	chr12:111201744:C:T	0	111201744	T	C
12	chr12:111203835:A:G	0	111203835	G	A
12	chr12:111204065:C:T	0	111204065	T	C
12	chr12:111204810:A:G	0	111204810	G	A
12	chr12:111206996:G:A	0	111206996	A	G
12	chr12:111207239:A:G	0	111207239	G	A
12	chr12:111208715:A:T	0	111208715	T	A
12	chr12:111208725:G:T	0	111208725	T	G
12	chr12:111209049:C:G	0	111209049	G	C
12	chr12:111209649:C:T	0	111209649	T	C
12	chr12:111210021:T:C	0	111210021	C	T
12	chr12:111210811:GACA:G	0	111210811	G	GACA
12	chr12:111211375:G:A	0	111211375	A	G
12	chr12:111211540:A:G	0	111211540	G	A
12	chr12:111211666:A:G	0	111211666	G	A
12	chr12:111211882:G:A	0	111211882	A	G
12	chr12:111212535:A:G	0	111212535	G	A
12	chr12:111214072:T:G	0	111214072	G	T
12	chr12:111214145:G:A	0	111214145	A	G
12	chr12:111214718:G:A	0	111214718	A	G
12	chr12:111215031:ACT:A	0	111215031	A	ACT
12	chr12:111216559:C:T	0	111216559	T	C
12	chr12:111216771:A:G	0	111216771	G	A
12	chr12:111216785:TATCA:T	0	111216785	T	TATCA
12	chr12:111217066:G:C	0	111217066	C	G
12	chr12:111217709:C:T	0	111217709	T	C
12	chr12:111219580:G:A	0	111219580	A	G
12	chr12:111219941:C:T	0	111219941	T	C
12	chr12:111221261:C:G	0	111221261	G	C
12	chr12:111221270:T:C	0	111221270	C	T
12	chr12:111221292:T:C	0	111221292	C	T
12	chr12:111221473:A:T	0	111221473	T	A
12	chr12:111224774:G:A	0	111224774	A	G
12	chr12:111226600:C:T	0	111226600	T	C
12	chr12:111227584:G:A	0	111227584	A	G
12	chr12:111227717:A:G	0	111227717	G	A
12	chr12:111228856:G:T	0	111228856	T	G
12	chr12:111230598:T:C	0	111230598	C	T
12	chr12:111232716:G:A	0	111232716	A	G
12	chr12:111232878:G:T	0	111232878	T	G
12	chr12:111232970:C:G	0	111232970	G	C
12	chr12:111233272:G:A	0	111233272	A	G
12	chr12:111235169:G:A	0	111235169	A	G
12	chr12:111235372:G:A	0	111235372	A	G
12	chr12:111235440:C:T	0	111235440	T	C
12	chr12:111235583:T:C	0	111235583	C	T
12	chr12:111236317:T:C	0	111236317	C	T
12	chr12:111241410:C:T	0	111241410	T	C
12	chr12:111242551:C:T	0	111242551	T	C
12	chr12:111243081:A:G	0	111243081	G	A
12	chr12:111243775:T:C	0	111243775	C	T
12	chr12:111246449:A:G	0	111246449	G	A
12	chr12:111252662:C:T	0	111252662	T	C
12	chr12:111252775:T:C	0	111252775	C	T
12	chr12:111253277:T:C	0	111253277	C	T
12	chr12:111254320:C:T	0	111254320	T	C
12	chr12:111258608:A:G	0	111258608	G	A
12	chr12:111258723:T:C	0	111258723	C	T
12	chr12:111258724:T:C	0	111258724	C	T
12	chr12:111259971:G:A	0	111259971	A	G
12	chr12:111260380:C:T	0	111260380	T	C
12	chr12:111260512:T:A	0	111260512	A	T
12	chr12:111260539:T:A	0	111260539	A	T
12	chr12:111260653:G:A	0	111260653	A	G
12	chr12:111260896:T:C	0	111260896	C	T
12	chr12:111261215:C:T	0	111261215	T	C
12	chr12:111261342:A:G	0	111261342	G	A
12	chr12:111264378:T:C	0	111264378	C	T
12	chr12:111264842:A:G	0	111264842	G	A
12	chr12:111265509:T:C	0	111265509	C	T
12	chr12:111266635:G:A	0	111266635	A	G
12	chr12:111267033:A:G	0	111267033	G	A
12	chr12:111267378:G:A	0	111267378	A	G
12	chr12:111267837:A:G	0	111267837	G	A
12	chr12:111268085:C:T	0	111268085	T	C
12	chr12:111268089:A:G	0	111268089	G	A
12	chr12:111269205:A:T	0	111269205	T	A
12	chr12:111269322:G:A	0	111269322	A	G
12	chr12:111269752:G:A	0	111269752	A	G
12	chr12:111272662:C:T	0	111272662	T	C
12	chr12:111276808:C:T	0	111276808	T	C
12	chr12:111277393:C:T	0	111277393	T	C
12	chr12:111277763:C:A	0	111277763	A	C
12	chr12:111278572:C:T	0	111278572	T	C
12	chr12:111278914:G:A	0	111278914	A	G
12	chr12:111279585:G:A	0	111279585	A	G
12	chr12:111279811:T:C	0	111279811	C	T
12	chr12:111280095:C:T	0	111280095	T	C
12	chr12:111280518:G:A	0	111280518	A	G
12	chr12:111280613:G:A	0	111280613	A	G
12	chr12:111281256:T:A	0	111281256	A	T
12	chr12:111282402:A:G	0	111282402	G	A
12	chr12:111282476:A:G	0	111282476	G	A
12	chr12:111283340:G:A	0	111283340	A	G
12	chr12:111283700:C:T	0	111283700	T	C
12	chr12:111284452:C:T	0	111284452	T	C
12	chr12:111286638:C:T	0	111286638	T	C
12	chr12:111286895:T:C	0	111286895	C	T
12	chr12:111287302:C:T	0	111287302	T	C
12	chr12:111287381:C:A	0	111287381	A	C
12	chr12:111292074:A:G	0	111292074	G	A
12	chr12:111292352:GA:G	0	111292352	G	GA
12	chr12:111293751:G:A	0	111293751	A	G
12	chr12:111294978:G:A	0	111294978	A	G
12	chr12:111295470:C:T	0	111295470	T	C
12	chr12:111295488:G:A	0	111295488	A	G
12	chr12:111296317:C:T	0	111296317	T	C
12	chr12:111298043:T:C	0	111298043	C	T
12	chr12:111298110:A:T	0	111298110	T	A
12	chr12:111298150:C:G	0	111298150	G	C
12	chr12:111298274:C:T	0	111298274	T	C
12	chr12:111298358:A:G	0	111298358	G	A
12	chr12:111299311:T:C	0	111299311	C	T
12	chr12:111299839:C:T	0	111299839	T	C
12	chr12:111300390:G:A	0	111300390	A	G
12	chr12:111300560:A:G	0	111300560	G	A
12	chr12:111301432:T:C	0	111301432	C	T
12	chr12:111301696:A:G	0	111301696	G	A
12	chr12:111302729:G:A	0	111302729	A	G
12	chr12:111303087:A:G	0	111303087	G	A
12	chr12:111303511:T:C	0	111303511	C	T
12	chr12:111304361:T:C	0	111304361	C	T
12	chr12:111304761:G:A	0	111304761	A	G
12	chr12:111306295:TG:T	0	111306295	T	TG
12	chr12:111307847:G:A	0	111307847	A	G
12	chr12:111308695:A:G	0	111308695	G	A
12	chr12:111308794:C:T	0	111308794	T	C
12	chr12:111308874:T:G	0	111308874	G	T
12	chr12:111310267:C:T	0	111310267	T	C
12	chr12:111311859:G:A	0	111311859	A	G
12	chr12:111312543:ATACAAAAT:A	0	111312543	A	ATACAAAAT
12	chr12:111312825:G:A	0	111312825	A	G
12	chr12:111313323:C:T	0	111313323	T	C
12	chr12:111315699:A:G	0	111315699	G	A
12	chr12:111316413:TG:T	0	111316413	T	TG
12	chr12:111316480:A:T	0	111316480	T	A
12	chr12:111316617:T:A	0	111316617	A	T
12	chr12:111318097:A:G	0	111318097	G	A
12	chr12:111318634:A:G	0	111318634	G	A
12	chr12:111318810:G:A	0	111318810	A	G
12	chr12:111319433:A:G	0	111319433	G	A
12	chr12:111319843:A:C	0	111319843	C	A
12	chr12:111320816:A:G	0	111320816	G	A
12	chr12:111320881:C:G	0	111320881	G	C
12	chr12:111320922:G:A	0	111320922	A	G
12	chr12:111320987:A:G	0	111320987	G	A
12	chr12:111321312:T:C	0	111321312	C	T
12	chr12:111321732:T:C	0	111321732	C	T
12	chr12:111322447:G:C	0	111322447	C	G
12	chr12:111323136:G:A	0	111323136	A	G
12	chr12:111323592:G:A	0	111323592	A	G
12	chr12:111323650:G:A	0	111323650	A	G
12	chr12:111323694:C:A	0	111323694	A	C
12	chr12:111324220:T:C	0	111324220	C	T
12	chr12:111324625:C:T	0	111324625	T	C
12	chr12:111324626:G:A	0	111324626	A	G
12	chr12:111324719:T:G	0	111324719	G	T
12	chr12:111324734:A:C	0	111324734	C	A
12	chr12:111325104:T:C	0	111325104	C	T
12	chr12:111325234:C:A	0	111325234	A	C
12	chr12:111325335:G:A	0	111325335	A	G
12	chr12:111325560:G:A	0	111325560	A	G
12	chr12:111326658:C:G	0	111326658	G	C
12	chr12:111326729:T:C	0	111326729	C	T
12	chr12:111327660:C:T	0	111327660	T	C
12	chr12:111328642:C:T	0	111328642	T	C
12	chr12:111329249:C:T	0	111329249	T	C
12	chr12:111329615:C:T	0	111329615	T	C
12	chr12:111330006:CAG:C	0	111330006	C	CAG
12	chr12:111330087:G:A	0	111330087	A	G
12	chr12:111330190:A:G	0	111330190	G	A
12	chr12:111331488:T:C	0	111331488	C	T
12	chr12:111331837:G:T	0	111331837	T	G
12	chr12:111332630:TA:T	0	111332630	T	TA
12	chr12:111333134:G:A	0	111333134	A	G
12	chr12:111333805:C:T	0	111333805	T	C
12	chr12:111333895:TA:T	0	111333895	T	TA
12	chr12:111333959:G:A	0	111333959	A	G
12	chr12:111333983:T:C	0	111333983	C	T
12	chr12:111334966:A:C	0	111334966	C	A
12	chr12:111335541:T:C	0	111335541	C	T
12	chr12:111335713:A:C	0	111335713	C	A
12	chr12:111335883:A:G	0	111335883	G	A
12	chr12:111337200:A:G	0	111337200	G	A
12	chr12:111337689:G:C	0	111337689	C	G
12	chr12:111339241:G:A	0	111339241	A	G
12	chr12:111339341:A:C	0	111339341	C	A
12	chr12:111339678:G:A	0	111339678	A	G
12	chr12:111340602:A:G	0	111340602	G	A
12	chr12:111340839:T:C	0	111340839	C	T
12	chr12:111341988:C:T	0	111341988	T	C
12	chr12:111343251:A:G	0	111343251	G	A
12	chr12:111344318:C:A	0	111344318	A	C
12	chr12:111345851:T:C	0	111345851	C	T
12	chr12:111345974:A:G	0	111345974	G	A
12	chr12:111348872:G:A	0	111348872	A	G
12	chr12:111350598:C:T	0	111350598	T	C
12	chr12:111351954:G:A	0	111351954	A	G
12	chr12:111352173:T:C	0	111352173	C	T
12	chr12:111352707:C:T	0	111352707	T	C
12	chr12:111353276:G:A	0	111353276	A	G
12	chr12:111354623:A:G	0	111354623	G	A
12	chr12:111355044:G:A	0	111355044	A	G
12	chr12:111355154:A:G	0	111355154	G	A
12	chr12:111355235:C:T	0	111355235	T	C
12	chr12:111355748:A:G	0	111355748	G	A
12	chr12:111356496:T:A	0	111356496	A	T
12	chr12:111359932:A:G	0	111359932	G	A
12	chr12:111364377:T:C	0	111364377	C	T
12	chr12:111364882:T:C	0	111364882	C	T
12	chr12:111365204:C:T	0	111365204	T	C
12	chr12:111366667:C:T	0	111366667	T	C
12	chr12:111368348:T:A	0	111368348	A	T
12	chr12:111369162:G:A	0	111369162	A	G
12	chr12:111369447:C:G	0	111369447	G	C
12	chr12:111371378:G:A	0	111371378	A	G
12	chr12:111373800:G:A	0	111373800	A	G
12	chr12:111374099:G:A	0	111374099	A	G
12	chr12:111376752:A:T	0	111376752	T	A
12	chr12:111379563:G:A	0	111379563	A	G
12	chr12:111379853:C:T	0	111379853	T	C
12	chr12:111380135:G:GA	0	111380135	GA	G
12	chr12:111380683:T:A	0	111380683	A	T
12	chr12:111380833:T:C	0	111380833	C	T
12	chr12:111380897:A:G	0	111380897	G	A
12	chr12:111381785:C:T	0	111381785	T	C
12	chr12:111389765:C:T	0	111389765	T	C
12	chr12:111390859:G:C	0	111390859	C	G
12	chr12:111391709:G:A	0	111391709	A	G
12	chr12:111391752:T:A	0	111391752	A	T
12	chr12:111392961:G:A	0	111392961	A	G
12	chr12:111393717:GA:G	0	111393717	G	GA
12	chr12:111394189:A:G	0	111394189	G	A
12	chr12:111394568:C:T	0	111394568	T	C
12	chr12:111395544:C:T	0	111395544	T	C
12	chr12:111395984:G:A	0	111395984	A	G
12	chr12:111396580:A:G	0	111396580	G	A
12	chr12:111397205:A:G	0	111397205	G	A
12	chr12:111398186:A:G	0	111398186	G	A
12	chr12:111399481:A:G	0	111399481	G	A
12	chr12:111405393:TG:T	0	111405393	T	TG
12	chr12:111408224:C:T	0	111408224	T	C
12	chr12:111411030:C:G	0	111411030	G	C
12	chr12:111413283:A:G	0	111413283	G	A
12	chr12:111414902:T:A	0	111414902	A	T
12	chr12:111419171:T:C	0	111419171	C	T
12	chr12:111420282:C:T	0	111420282	T	C
12	chr12:111421103:A:G	0	111421103	G	A
12	chr12:111423786:C:T	0	111423786	T	C
12	chr12:111424415:G:A	0	111424415	A	G
12	chr12:111424771:C:T	0	111424771	T	C
12	chr12:111424932:A:C	0	111424932	C	A
12	chr12:111425785:C:T	0	111425785	T	C
12	chr12:111427049:T:C	0	111427049	C	T
12	chr12:111427245:C:G	0	111427245	G	C
12	chr12:111427761:C:T	0	111427761	T	C
12	chr12:111428283:G:A	0	111428283	A	G
12	chr12:111429683:C:T	0	111429683	T	C
12	chr12:111434872:G:C	0	111434872	C	G
12	chr12:111435363:G:A	0	111435363	A	G
12	chr12:111436465:C:G	0	111436465	G	C
12	chr12:111439498:C:A	0	111439498	A	C
12	chr12:111439933:A:G	0	111439933	G	A
12	chr12:111440130:G:A	0	111440130	A	G
12	chr12:111441170:G:GT	0	111441170	GT	G
12	chr12:111441614:G:A	0	111441614	A	G
12	chr12:111443504:C:T	0	111443504	T	C
12	chr12:111443527:G:T	0	111443527	T	G
12	chr12:111444092:A:G	0	111444092	G	A
12	chr12:111444550:A:G	0	111444550	G	A
12	chr12:111445975:C:T	0	111445975	T	C
12	chr12:111446485:G:C	0	111446485	C	G
12	chr12:111446611:T:C	0	111446611	C	T
12	chr12:111448480:G:A	0	111448480	A	G
12	chr12:111449768:G:T	0	111449768	T	G
12	chr12:111449855:A:G	0	111449855	G	A
12	chr12:111451512:A:T	0	111451512	T	A
12	chr12:111451737:C:T	0	111451737	T	C
12	chr12:111456268:C:T	0	111456268	T	C
12	chr12:111458095:A:G	0	111458095	G	A
12	chr12:111460311:T:C	0	111460311	C	T
12	chr12:111460338:T:C	0	111460338	C	T
12	chr12:111461598:C:G	0	111461598	G	C
12	chr12:111461684:G:A	0	111461684	A	G
12	chr12:111462030:A:G	0	111462030	G	A
12	chr12:111462489:G:A	0	111462489	A	G
12	chr12:111463753:G:C	0	111463753	C	G
12	chr12:111464083:T:C	0	111464083	C	T
12	chr12:111464606:C:G	0	111464606	G	C
12	chr12:111466034:C:T	0	111466034	T	C
12	chr12:111466567:T:A	0	111466567	A	T
12	chr12:111467441:C:T	0	111467441	T	C
12	chr12:111468190:A:G	0	111468190	G	A
12	chr12:111472415:A:G	0	111472415	G	A
12	chr12:111472620:G:A	0	111472620	A	G
12	chr12:111472786:C:G	0	111472786	G	C
12	chr12:111474134:C:T	0	111474134	T	C
12	chr12:111474384:T:C	0	111474384	C	T
12	chr12:111475995:A:G	0	111475995	G	A
12	chr12:111476837:C:T	0	111476837	T	C
12	chr12:111478076:G:A	0	111478076	A	G
12	chr12:111478371:G:A	0	111478371	A	G
12	chr12:111478477:C:T	0	111478477	T	C
12	chr12:111479047:A:T	0	111479047	T	A
12	chr12:111480693:G:C	0	111480693	C	G
12	chr12:111482425:A:G	0	111482425	G	A
12	chr12:111482491:A:C	0	111482491	C	A
12	chr12:111484122:T:A	0	111484122	A	T
12	chr12:111484431:T:G	0	111484431	G	T
12	chr12:111485662:C:T	0	111485662	T	C
12	chr12:111486618:A:C	0	111486618	C	A
12	chr12:111487226:C:T	0	111487226	T	C
12	chr12:111487533:T:C	0	111487533	C	T
12	chr12:111489187:T:TG	0	111489187	TG	T
12	chr12:111489935:G:A	0	111489935	A	G
12	chr12:111492287:A:G	0	111492287	G	A
12	chr12:111494996:C:T	0	111494996	T	C
12	chr12:111497929:C:T	0	111497929	T	C
12	chr12:111499034:T:C	0	111499034	C	T
12	chr12:111499065:G:T	0	111499065	T	G
12	chr12:111499962:C:T	0	111499962	T	C
12	chr12:111500667:G:A	0	111500667	A	G
12	chr12:111501103:T:C	0	111501103	C	T
12	chr12:111501980:C:T	0	111501980	T	C
12	chr12:111502241:A:G	0	111502241	G	A
12	chr12:111503316:T:C	0	111503316	C	T
12	chr12:111507980:T:C	0	111507980	C	T
12	chr12:111508285:A:G	0	111508285	G	A
12	chr12:111509033:C:T	0	111509033	T	C
12	chr12:111509250:C:T	0	111509250	T	C
12	chr12:111512313:G:A	0	111512313	A	G
12	chr12:111513571:T:G	0	111513571	G	T
12	chr12:111513693:A:G	0	111513693	G	A
12	chr12:111515900:G:A	0	111515900	A	G
12	chr12:111520729:T:C	0	111520729	C	T
12	chr12:111521493:G:A	0	111521493	A	G
12	chr12:111522511:A:G	0	111522511	G	A
12	chr12:111522993:T:A	0	111522993	A	T
12	chr12:111523982:A:G	0	111523982	G	A
12	chr12:111525120:T:C	0	111525120	C	T
12	chr12:111526409:TTTTTTTTC:T	0	111526409	T	TTTTTTTTC
12	chr12:111526800:A:G	0	111526800	G	A
12	chr12:111528213:G:A	0	111528213	A	G
12	chr12:111528998:G:A	0	111528998	A	G
12	chr12:111529351:A:T	0	111529351	T	A
12	chr12:111530809:A:G	0	111530809	G	A
12	chr12:111531113:T:C	0	111531113	C	T
12	chr12:111531644:C:T	0	111531644	T	C
12	chr12:111533429:A:G	0	111533429	G	A
12	chr12:111533533:C:CAG	0	111533533	CAG	C
12	chr12:111534475:T:C	0	111534475	C	T
12	chr12:111535336:A:G	0	111535336	G	A
12	chr12:111535554:A:G	0	111535554	G	A
12	chr12:111544099:A:T	0	111544099	T	A
12	chr12:111545453:G:A	0	111545453	A	G
12	chr12:111546530:G:T	0	111546530	T	G
12	chr12:111546997:C:T	0	111546997	T	C
12	chr12:111547047:T:C	0	111547047	C	T
12	chr12:111547204:G:A	0	111547204	A	G
12	chr12:111548150:G:A	0	111548150	A	G
12	chr12:111550628:A:G	0	111550628	G	A
12	chr12:111551432:A:G	0	111551432	G	A
12	chr12:111551854:C:T	0	111551854	T	C
12	chr12:111551944:G:A	0	111551944	A	G
12	chr12:111552175:C:A	0	111552175	A	C
12	chr12:111554274:C:T	0	111554274	T	C
12	chr12:111555302:G:A	0	111555302	A	G
12	chr12:111557674:C:T	0	111557674	T	C
12	chr12:111558753:T:C	0	111558753	C	T
12	chr12:111561396:T:C	0	111561396	C	T
12	chr12:111561766:G:A	0	111561766	A	G
12	chr12:111562122:C:T	0	111562122	T	C
12	chr12:111562199:T:A	0	111562199	A	T
12	chr12:111562511:G:A	0	111562511	A	G
12	chr12:111562844:A:T	0	111562844	T	A
12	chr12:111563213:T:C	0	111563213	C	T
12	chr12:111565869:G:A	0	111565869	A	G
12	chr12:111566127:T:C	0	111566127	C	T
12	chr12:111567683:G:A	0	111567683	A	G
12	chr12:111568525:T:C	0	111568525	C	T
12	chr12:111569244:T:C	0	111569244	C	T
12	chr12:111569558:G:A	0	111569558	A	G
12	chr12:111570006:A:G	0	111570006	G	A
12	chr12:111570895:G:T	0	111570895	T	G
12	chr12:111576778:C:T	0	111576778	T	C
12	chr12:111576831:T:G	0	111576831	G	T
12	chr12:111578020:AC:A	0	111578020	A	AC
12	chr12:111578212:A:C	0	111578212	C	A
12	chr12:111579758:G:A	0	111579758	A	G
12	chr12:111580750:A:G	0	111580750	G	A
12	chr12:111580790:G:T	0	111580790	T	G
12	chr12:111580853:A:G	0	111580853	G	A
12	chr12:111581799:G:A	0	111581799	A	G
12	chr12:111585197:A:G	0	111585197	G	A
12	chr12:111586398:T:G	0	111586398	G	T
12	chr12:111588090:G:A	0	111588090	A	G
12	chr12:111588579:A:G	0	111588579	G	A
12	chr12:111589192:G:A	0	111589192	A	G
12	chr12:111589210:G:A	0	111589210	A	G
12	chr12:111589263:C:T	0	111589263	T	C
12	chr12:111591123:T:C	0	111591123	C	T
12	chr12:111591456:G:A	0	111591456	A	G
12	chr12:111596023:T:C	0	111596023	C	T
12	chr12:111596949:T:TG	0	111596949	TG	T
12	chr12:111599722:A:G	0	111599722	G	A
12	chr12:111600313:C:G	0	111600313	G	C
12	chr12:111600528:A:G	0	111600528	G	A
12	chr12:111600832:G:A	0	111600832	A	G
12	chr12:111601494:G:C	0	111601494	C	G
12	chr12:111603897:G:A	0	111603897	A	G
12	chr12:111610686:C:G	0	111610686	G	C
12	chr12:111612641:G:C	0	111612641	C	G
12	chr12:111613462:G:C	0	111613462	C	G
12	chr12:111621753:C:T	0	111621753	T	C
12	chr12:111623919:C:T	0	111623919	T	C
12	chr12:111633145:G:A	0	111633145	A	G
12	chr12:111634620:A:G	0	111634620	G	A
12	chr12:111641942:TG:T	0	111641942	T	TG
12	chr12:111645358:C:T	0	111645358	T	C
12	chr12:111648295:T:C	0	111648295	C	T
12	chr12:111652218:C:A	0	111652218	A	C
12	chr12:111653552:C:T	0	111653552	T	C
12	chr12:111656703:A:G	0	111656703	G	A
12	chr12:111658369:C:T	0	111658369	T	C
12	chr12:111660481:T:G	0	111660481	G	T
12	chr12:111675704:G:A	0	111675704	A	G
12	chr12:111680772:T:C	0	111680772	C	T
12	chr12:111684066:A:T	0	111684066	T	A
12	chr12:111693894:G:T	0	111693894	T	G
12	chr12:111695071:T:C	0	111695071	C	T
12	chr12:111696120:G:A	0	111696120	A	G
12	chr12:111696281:G:A	0	111696281	A	G
12	chr12:111703766:G:A	0	111703766	A	G
12	chr12:111709107:C:T	0	111709107	T	C
12	chr12:111718998:T:A	0	111718998	A	T
12	chr12:111724499:C:G	0	111724499	G	C
12	chr12:111727262:C:T	0	111727262	T	C
12	chr12:111741667:T:C	0	111741667	C	T
12	chr12:111743372:T:G	0	111743372	G	T
12	chr12:111743422:C:T	0	111743422	T	C
12	chr12:111750036:A:G	0	111750036	G	A
12	chr12:111757172:T:C	0	111757172	C	T
12	chr12:111759793:G:A	0	111759793	A	G
12	chr12:111760033:A:C	0	111760033	C	A
12	chr12:111762346:T:C	0	111762346	C	T
12	chr12:111768881:G:A	0	111768881	A	G
12	chr12:111769496:T:A	0	111769496	A	T
12	chr12:111771034:C:G	0	111771034	G	C
12	chr12:111774029:T:C	0	111774029	C	T
12	chr12:111776655:G:T	0	111776655	T	G
12	chr12:111779334:C:T	0	111779334	T	C
12	chr12:111779404:G:A	0	111779404	A	G
12	chr12:111783549:G:A	0	111783549	A	G
12	chr12:111790910:T:C	0	111790910	C	T
12	chr12:111791045:T:C	0	111791045	C	T
12	chr12:111792232:G:A	0	111792232	A	G
12	chr12:111795214:T:C	0	111795214	C	T
12	chr12:111795691:G:A	0	111795691	A	G
12	chr12:111796191:G:A	0	111796191	A	G
12	chr12:111796564:T:C	0	111796564	C	T
12	chr12:111797979:C:A	0	111797979	A	C
12	chr12:111802619:A:G	0	111802619	G	A
12	chr12:111803585:T:A	0	111803585	A	T
12	chr12:111803668:G:A	0	111803668	A	G
12	chr12:111806249:G:A	0	111806249	A	G
12	chr12:111806336:AAAAC:A	0	111806336	A	AAAAC
12	chr12:111806609:C:T	0	111806609	T	C
12	chr12:111807284:G:A	0	111807284	A	G
12	chr12:111807366:A:C	0	111807366	C	A
12	chr12:111810408:TTC:T	0	111810408	T	TTC
12	chr12:111812354:G:A	0	111812354	A	G
12	chr12:111812396:G:A	0	111812396	A	G
12	chr12:111812545:T:C	0	111812545	C	T
12	chr12:111813558:C:T	0	111813558	T	C
12	chr12:111820760:T:C	0	111820760	C	T
12	chr12:111821050:G:A	0	111821050	A	G
12	chr12:111822033:A:G	0	111822033	G	A
12	chr12:111825598:G:A	0	111825598	A	G
12	chr12:111826069:T:C	0	111826069	C	T
12	chr12:111826354:C:T	0	111826354	T	C
12	chr12:111826844:G:A	0	111826844	A	G
12	chr12:111827279:C:T	0	111827279	T	C
12	chr12:111828372:T:C	0	111828372	C	T
12	chr12:111828820:G:C	0	111828820	C	G
12	chr12:111830047:G:A	0	111830047	A	G
12	chr12:111830350:G:C	0	111830350	C	G
12	chr12:111830495:A:G	0	111830495	G	A
12	chr12:111830579:T:C	0	111830579	C	T
12	chr12:111830642:C:T	0	111830642	T	C
12	chr12:111833301:A:C	0	111833301	C	A
12	chr12:111834972:C:T	0	111834972	T	C
12	chr12:111835177:C:T	0	111835177	T	C
12	chr12:111835695:C:T	0	111835695	T	C
12	chr12:111835696:G:A	0	111835696	A	G
12	chr12:111836937:C:T	0	111836937	T	C
12	chr12:111837458:AG:A	0	111837458	A	AG
12	chr12:111839772:C:T	0	111839772	T	C
12	chr12:111843580:G:A	0	111843580	A	G
12	chr12:111843689:T:C	0	111843689	C	T
12	chr12:111844779:G:A	0	111844779	A	G
12	chr12:111845034:A:G	0	111845034	G	A
12	chr12:111846110:T:G	0	111846110	G	T
12	chr12:111846477:C:CA	0	111846477	CA	C
12	chr12:111846576:G:A	0	111846576	A	G
12	chr12:111847312:T:C	0	111847312	C	T
12	chr12:111847738:T:C	0	111847738	C	T
12	chr12:111847787:T:C	0	111847787	C	T
12	chr12:111848324:C:T	0	111848324	T	C
12	chr12:111848992:G:C	0	111848992	C	G
12	chr12:111849540:G:A	0	111849540	A	G
12	chr12:111852542:G:T	0	111852542	T	G
12	chr12:111852639:G:A	0	111852639	A	G
12	chr12:111852847:G:C	0	111852847	C	G
12	chr12:111853438:A:C	0	111853438	C	A
12	chr12:111853612:G:T	0	111853612	T	G
12	chr12:111854040:T:C	0	111854040	C	T
12	chr12:111854343:C:G	0	111854343	G	C
12	chr12:111854666:G:A	0	111854666	A	G
12	chr12:111855812:T:C	0	111855812	C	T
12	chr12:111856106:T:C	0	111856106	C	T
12	chr12:111856569:T:G	0	111856569	G	T
12	chr12:111856938:A:T	0	111856938	T	A
12	chr12:111857378:A:T	0	111857378	T	A
12	chr12:111858647:A:G	0	111858647	G	A
12	chr12:111859592:C:T	0	111859592	T	C
12	chr12:111859764:G:C	0	111859764	C	G
12	chr12:111860453:A:G	0	111860453	G	A
12	chr12:111862976:T:C	0	111862976	C	T
12	chr12:111865677:G:A	0	111865677	A	G
12	chr12:111873942:T:TAA	0	111873942	TAA	T
12	chr12:111875884:A:C	0	111875884	C	A
12	chr12:111875991:A:G	0	111875991	G	A
12	chr12:111877298:T:C	0	111877298	C	T
12	chr12:111877368:T:C	0	111877368	C	T
12	chr12:111878970:T:G	0	111878970	G	T
12	chr12:111880689:T:G	0	111880689	G	T
12	chr12:111880930:C:T	0	111880930	T	C
12	chr12:111882383:AAAG:A	0	111882383	A	AAAG
12	chr12:111883143:C:T	0	111883143	T	C
12	chr12:111883351:G:C	0	111883351	C	G
12	chr12:111883518:A:G	0	111883518	G	A
12	chr12:111884680:C:A	0	111884680	A	C
12	chr12:111884973:T:C	0	111884973	C	T
12	chr12:111884974:G:A	0	111884974	A	G
12	chr12:111885778:A:G	0	111885778	G	A
12	chr12:111887042:T:C	0	111887042	C	T
12	chr12:111887668:C:CTG	0	111887668	CTG	C
12	chr12:111888319:T:C	0	111888319	C	T
12	chr12:111888334:A:G	0	111888334	G	A
12	chr12:111889253:T:G	0	111889253	G	T
12	chr12:111889338:G:A	0	111889338	A	G
12	chr12:111890783:A:G	0	111890783	G	A
12	chr12:111891224:A:G	0	111891224	G	A
12	chr12:111893513:G:A	0	111893513	A	G
12	chr12:111897119:A:G	0	111897119	G	A
12	chr12:111897413:A:T	0	111897413	T	A
12	chr12:111897735:G:A	0	111897735	A	G
12	chr12:111899558:C:T	0	111899558	T	C
12	chr12:111901181:C:CACTT	0	111901181	CACTT	C
12	chr12:111902039:A:G	0	111902039	G	A
12	chr12:111902537:T:C	0	111902537	C	T
12	chr12:111902876:GCATCTAC:G	0	111902876	G	GCATCTAC
12	chr12:111902930:A:G	0	111902930	G	A
12	chr12:111904606:A:G	0	111904606	G	A
12	chr12:111905147:G:A	0	111905147	A	G
12	chr12:111906315:T:C	0	111906315	C	T
12	chr12:111907252:T:C	0	111907252	C	T
12	chr12:111907830:A:G	0	111907830	G	A
12	chr12:111908857:C:T	0	111908857	T	C
12	chr12:111909924:T:C	0	111909924	C	T
12	chr12:111909950:C:T	0	111909950	T	C
12	chr12:111910100:G:A	0	111910100	A	G
12	chr12:111915189:T:G	0	111915189	G	T
12	chr12:111915447:T:C	0	111915447	C	T
12	chr12:111918095:T:C	0	111918095	C	T
12	chr12:111918145:G:T	0	111918145	T	G
12	chr12:111918931:G:A	0	111918931	A	G
12	chr12:111922364:G:A	0	111922364	A	G
12	chr12:111924105:T:C	0	111924105	C	T
12	chr12:111925463:C:A	0	111925463	A	C
12	chr12:111926224:T:A	0	111926224	A	T
12	chr12:111926708:A:C	0	111926708	C	A
12	chr12:111927557:TAA:T	0	111927557	T	TAA
12	chr12:111927560:TATAATGTG:T	0	111927560	T	TATAATGTG
12	chr12:111927687:G:A	0	111927687	A	G
12	chr12:111929751:C:T	0	111929751	T	C
12	chr12:111930117:G:A	0	111930117	A	G
12	chr12:111930559:G:A	0	111930559	A	G
12	chr12:111936282:C:A	0	111936282	A	C
12	chr12:111938186:A:C	0	111938186	C	A
12	chr12:111938793:G:A	0	111938793	A	G
12	chr12:111939145:A:G	0	111939145	G	A
12	chr12:111939733:C:T	0	111939733	T	C
12	chr12:111941105:C:T	0	111941105	T	C
12	chr12:111941291:G:A	0	111941291	A	G
12	chr12:111941467:T:C	0	111941467	C	T
12	chr12:111941783:A:G	0	111941783	G	A
12	chr12:111942223:C:A	0	111942223	A	C
12	chr12:111949921:C:G	0	111949921	G	C
12	chr12:111950324:A:T	0	111950324	T	A
12	chr12:111950627:A:G	0	111950627	G	A
12	chr12:111954723:A:G	0	111954723	G	A
12	chr12:111957317:G:A	0	111957317	A	G
12	chr12:111957435:C:T	0	111957435	T	C
12	chr12:111959260:T:C	0	111959260	C	T
12	chr12:111960083:T:C	0	111960083	C	T
12	chr12:111960647:A:G	0	111960647	G	A
12	chr12:111962362:T:C	0	111962362	C	T
12	chr12:111965331:A:G	0	111965331	G	A
12	chr12:111966009:T:C	0	111966009	C	T
12	chr12:111967091:C:T	0	111967091	T	C
12	chr12:111968945:G:A	0	111968945	A	G
12	chr12:111969410:T:A	0	111969410	A	T
12	chr12:111969634:A:G	0	111969634	G	A
12	chr12:111969739:G:A	0	111969739	A	G
12	chr12:111970572:T:C	0	111970572	C	T
12	chr12:111972273:C:A	0	111972273	A	C
12	chr12:111973116:C:T	0	111973116	T	C
12	chr12:111976559:C:T	0	111976559	T	C
12	chr12:111977375:A:T	0	111977375	T	A
12	chr12:111978782:C:T	0	111978782	T	C
12	chr12:111980342:C:A	0	111980342	A	C
12	chr12:111980692:G:A	0	111980692	A	G
12	chr12:111983548:G:T	0	111983548	T	G
12	chr12:111985310:TCAAA:T	0	111985310	T	TCAAA
12	chr12:111986766:A:G	0	111986766	G	A
12	chr12:111989992:A:C	0	111989992	C	A
12	chr12:111992542:C:T	0	111992542	T	C
12	chr12:111993408:T:C	0	111993408	C	T
12	chr12:111994905:A:G	0	111994905	G	A
12	chr12:111995607:G:A	0	111995607	A	G
12	chr12:111995752:A:G	0	111995752	G	A
12	chr12:111996348:C:T	0	111996348	T	C
12	chr12:111996700:A:G	0	111996700	G	A
12	chr12:111998212:T:A	0	111998212	A	T
12	chr12:111998391:C:T	0	111998391	T	C
12	chr12:111998764:T:A	0	111998764	A	T
12	chr12:111998873:G:C	0	111998873	C	G
12	chr12:112001860:C:T	0	112001860	T	C
12	chr12:112002706:T:C	0	112002706	C	T
12	chr12:112002927:G:A	0	112002927	A	G
12	chr12:112003043:A:G	0	112003043	G	A
12	chr12:112003194:T:C	0	112003194	C	T
12	chr12:112003884:T:C	0	112003884	C	T
12	chr12:112004782:T:C	0	112004782	C	T
12	chr12:112005213:C:T	0	112005213	T	C
12	chr12:112006156:G:A	0	112006156	A	G
12	chr12:112006713:G:C	0	112006713	C	G
12	chr12:112008442:T:C	0	112008442	C	T
12	chr12:112008551:T:C	0	112008551	C	T
12	chr12:112008601:T:C	0	112008601	C	T
12	chr12:112010358:A:C	0	112010358	C	A
12	chr12:112010681:T:C	0	112010681	C	T
12	chr12:112011079:A:G	0	112011079	G	A
12	chr12:112012629:A:G	0	112012629	G	A
12	chr12:112014458:T:C	0	112014458	C	T
12	chr12:112016155:T:C	0	112016155	C	T
12	chr12:112016815:C:T	0	112016815	T	C
12	chr12:112022045:C:T	0	112022045	T	C
12	chr12:112023601:A:G	0	112023601	G	A
12	chr12:112024471:G:A	0	112024471	A	G
12	chr12:112025492:A:G	0	112025492	G	A
12	chr12:112025562:T:C	0	112025562	C	T
12	chr12:112027089:C:T	0	112027089	T	C
12	chr12:112030613:C:T	0	112030613	T	C
12	chr12:112035838:T:C	0	112035838	C	T
12	chr12:112041336:C:T	0	112041336	T	C
12	chr12:112045450:G:A	0	112045450	A	G
12	chr12:112049014:A:G	0	112049014	G	A
12	chr12:112051717:T:C	0	112051717	C	T
12	chr12:112052600:GTTCAGA:G	0	112052600	G	GTTCAGA
12	chr12:112057061:G:A	0	112057061	A	G
12	chr12:112058813:C:T	0	112058813	T	C
12	chr12:112059996:C:T	0	112059996	T	C
12	chr12:112063433:G:A	0	112063433	A	G
12	chr12:112064634:A:G	0	112064634	G	A
12	chr12:112065670:T:A	0	112065670	A	T
12	chr12:112066501:CCT:C	0	112066501	C	CCT
12	chr12:112070603:G:A	0	112070603	A	G
12	chr12:112070632:C:T	0	112070632	T	C
12	chr12:112071477:G:A	0	112071477	A	G
12	chr12:112072600:T:C	0	112072600	C	T
12	chr12:112075141:G:A	0	112075141	A	G
12	chr12:112077179:T:A	0	112077179	A	T
12	chr12:112077273:A:G	0	112077273	G	A
12	chr12:112077508:G:T	0	112077508	T	G
12	chr12:112078108:T:C	0	112078108	C	T
12	chr12:112081960:A:C	0	112081960	C	A
12	chr12:112083079:C:T	0	112083079	T	C
12	chr12:112083644:G:A	0	112083644	A	G
12	chr12:112084542:G:A	0	112084542	A	G
12	chr12:112097654:A:G	0	112097654	G	A
12	chr12:112099934:T:C	0	112099934	C	T
12	chr12:112100909:C:T	0	112100909	T	C
12	chr12:112101712:A:G	0	112101712	G	A
12	chr12:112104179:G:A	0	112104179	A	G
12	chr12:112110075:T:A	0	112110075	A	T
12	chr12:112110758:G:A	0	112110758	A	G
12	chr12:112113161:A:G	0	112113161	G	A
12	chr12:112117653:A:AC	0	112117653	AC	A
12	chr12:112117898:G:A	0	112117898	A	G
12	chr12:112121575:C:T	0	112121575	T	C
12	chr12:112127249:A:G	0	112127249	G	A
12	chr12:112128954:G:C	0	112128954	C	G
12	chr12:112129646:T:G	0	112129646	G	T
12	chr12:112129801:C:T	0	112129801	T	C
12	chr12:112138307:T:G	0	112138307	G	T
12	chr12:112142267:C:T	0	112142267	T	C
12	chr12:112144736:A:G	0	112144736	G	A
12	chr12:112146397:A:G	0	112146397	G	A
12	chr12:112146604:C:T	0	112146604	T	C
12	chr12:112154017:T:C	0	112154017	C	T
12	chr12:112154718:T:C	0	112154718	C	T
12	chr12:112155432:C:T	0	112155432	T	C
12	chr12:112156064:A:AT	0	112156064	AT	A
12	chr12:112160517:G:A	0	112160517	A	G
12	chr12:112162621:G:A	0	112162621	A	G
12	chr12:112163446:G:A	0	112163446	A	G
12	chr12:112164004:T:G	0	112164004	G	T
12	chr12:112168367:G:A	0	112168367	A	G
12	chr12:112172194:C:T	0	112172194	T	C
12	chr12:112172910:G:A	0	112172910	A	G
12	chr12:112177570:C:T	0	112177570	T	C
12	chr12:112177573:G:A	0	112177573	A	G
12	chr12:112177734:A:G	0	112177734	G	A
12	chr12:112178115:A:C	0	112178115	C	A
12	chr12:112178363:T:C	0	112178363	C	T
12	chr12:112180114:G:A	0	112180114	A	G
12	chr12:112184082:C:T	0	112184082	T	C
12	chr12:112189041:T:C	0	112189041	C	T
12	chr12:112194417:A:T	0	112194417	T	A
12	chr12:112195500:C:A	0	112195500	A	C
12	chr12:112197387:G:A	0	112197387	A	G
12	chr12:112202750:G:A	0	112202750	A	G
12	chr12:112203903:G:A	0	112203903	A	G
12	chr12:112209515:G:A	0	112209515	A	G
12	chr12:112209968:T:C	0	112209968	C	T
12	chr12:112211177:T:C	0	112211177	C	T
12	chr12:112212818:C:T	0	112212818	T	C
12	chr12:112215087:A:G	0	112215087	G	A
12	chr12:112218144:T:C	0	112218144	C	T
12	chr12:112223300:G:A	0	112223300	A	G
12	chr12:112223465:G:T	0	112223465	T	G
12	chr12:112225564:A:G	0	112225564	G	A
12	chr12:112227209:C:T	0	112227209	T	C
12	chr12:112229871:T:G	0	112229871	G	T
12	chr12:112230951:G:A	0	112230951	A	G
12	chr12:112231936:C:T	0	112231936	T	C
12	chr12:112242637:C:T	0	112242637	T	C
12	chr12:112244034:C:T	0	112244034	T	C
12	chr12:112244472:A:G	0	112244472	G	A
12	chr12:112249429:G:A	0	112249429	A	G
12	chr12:112253847:G:A	0	112253847	A	G
12	chr12:112254638:A:C	0	112254638	C	A
12	chr12:112257704:G:C	0	112257704	C	G
12	chr12:112263734:C:T	0	112263734	T	C
12	chr12:112265154:A:G	0	112265154	G	A
12	chr12:112266209:T:C	0	112266209	C	T
12	chr12:112270622:T:C	0	112270622	C	T
12	chr12:112273150:G:A	0	112273150	A	G
12	chr12:112276091:G:A	0	112276091	A	G
12	chr12:112276769:A:C	0	112276769	C	A
12	chr12:112278233:G:A	0	112278233	A	G
12	chr12:112280116:T:C	0	112280116	C	T
12	chr12:112280394:G:A	0	112280394	A	G
12	chr12:112280706:C:A	0	112280706	A	C
12	chr12:112286964:G:A	0	112286964	A	G
12	chr12:112292223:A:C	0	112292223	C	A
12	chr12:112293703:G:A	0	112293703	A	G
12	chr12:112294703:C:T	0	112294703	T	C
12	chr12:112294804:T:A	0	112294804	A	T
12	chr12:112297693:T:C	0	112297693	C	T
12	chr12:112300151:C:A	0	112300151	A	C
12	chr12:112301138:G:A	0	112301138	A	G
12	chr12:112301181:C:T	0	112301181	T	C
12	chr12:112302511:G:A	0	112302511	A	G
12	chr12:112302905:T:C	0	112302905	C	T
12	chr12:112304132:A:G	0	112304132	G	A
12	chr12:112304316:C:T	0	112304316	T	C
12	chr12:112309728:C:T	0	112309728	T	C
12	chr12:112310089:A:T	0	112310089	T	A
12	chr12:112311342:A:G	0	112311342	G	A
12	chr12:112316645:G:A	0	112316645	A	G
12	chr12:112318205:T:C	0	112318205	C	T
12	chr12:112320301:T:A	0	112320301	A	T
12	chr12:112321161:T:C	0	112321161	C	T
12	chr12:112326739:C:T	0	112326739	T	C
12	chr12:112326772:C:T	0	112326772	T	C
12	chr12:112328312:C:A	0	112328312	A	C
12	chr12:112329478:G:A	0	112329478	A	G
12	chr12:112330047:T:C	0	112330047	C	T
12	chr12:112333259:T:G	0	112333259	G	T
12	chr12:112336259:C:G	0	112336259	G	C
12	chr12:112337670:C:T	0	112337670	T	C
12	chr12:112340421:G:GGA	0	112340421	GGA	G
12	chr12:112343070:AT:A	0	112343070	A	AT
12	chr12:112343313:C:A	0	112343313	A	C
12	chr12:112344048:C:T	0	112344048	T	C
12	chr12:112345054:G:C	0	112345054	C	G
12	chr12:112347778:T:C	0	112347778	C	T
12	chr12:112349433:T:G	0	112349433	G	T
12	chr12:112352844:T:C	0	112352844	C	T
12	chr12:112353569:G:T	0	112353569	T	G
12	chr12:112355756:T:C	0	112355756	C	T
12	chr12:112364622:T:C	0	112364622	C	T
12	chr12:112367357:A:G	0	112367357	G	A
12	chr12:112370734:A:G	0	112370734	G	A
12	chr12:112373453:C:T	0	112373453	T	C
12	chr12:112374478:C:T	0	112374478	T	C
12	chr12:112375889:C:T	0	112375889	T	C
12	chr12:112376777:C:T	0	112376777	T	C
12	chr12:112378746:A:T	0	112378746	T	A
12	chr12:112380855:C:A	0	112380855	A	C
12	chr12:112392064:T:C	0	112392064	C	T
12	chr12:112392251:G:T	0	112392251	T	G
12	chr12:112392775:T:G	0	112392775	G	T
12	chr12:112393825:G:A	0	112393825	A	G
12	chr12:112396257:G:A	0	112396257	A	G
12	chr12:112397530:T:C	0	112397530	C	T
12	chr12:112399342:T:C	0	112399342	C	T
12	chr12:112400405:G:A	0	112400405	A	G
12	chr12:112400690:C:G	0	112400690	G	C
12	chr12:112401562:T:A	0	112401562	A	T
12	chr12:112402360:T:A	0	112402360	A	T
12	chr12:112402761:TAAAG:T	0	112402761	T	TAAAG
12	chr12:112402962:A:G	0	112402962	G	A
12	chr12:112404650:T:C	0	112404650	C	T
12	chr12:112405589:C:A	0	112405589	A	C
12	chr12:112407053:A:G	0	112407053	G	A
12	chr12:112410766:A:G	0	112410766	G	A
12	chr12:112412095:G:A	0	112412095	A	G
12	chr12:112414187:C:T	0	112414187	T	C
12	chr12:112419150:G:C	0	112419150	C	G
12	chr12:112419179:C:A	0	112419179	A	C
12	chr12:112422309:T:C	0	112422309	C	T
12	chr12:112426224:G:A	0	112426224	A	G
12	chr12:112426298:G:A	0	112426298	A	G
12	chr12:112427888:C:T	0	112427888	T	C
12	chr12:112428029:G:A	0	112428029	A	G
12	chr12:112431075:G:A	0	112431075	A	G
12	chr12:112432866:T:C	0	112432866	C	T
12	chr12:112433568:A:G	0	112433568	G	A
12	chr12:112436214:T:G	0	112436214	G	T
12	chr12:112438932:G:GT	0	112438932	GT	G
12	chr12:112439215:C:T	0	112439215	T	C
12	chr12:112439785:A:T	0	112439785	T	A
12	chr12:112440622:G:A	0	112440622	A	G
12	chr12:112442151:A:G	0	112442151	G	A
12	chr12:112443505:T:C	0	112443505	C	T
12	chr12:112444192:A:G	0	112444192	G	A
12	chr12:112445672:G:A	0	112445672	A	G
12	chr12:112449497:ACT:A	0	112449497	A	ACT
12	chr12:112450137:G:C	0	112450137	C	G
12	chr12:112450888:C:A	0	112450888	A	C
12	chr12:112451851:C:T	0	112451851	T	C
12	chr12:112451880:T:A	0	112451880	A	T
12	chr12:112467151:A:G	0	112467151	G	A
12	chr12:112467737:C:T	0	112467737	T	C
12	chr12:112468611:A:G	0	112468611	G	A
12	chr12:112469572:T:C	0	112469572	C	T
12	chr12:112471536:T:C	0	112471536	C	T
12	chr12:112471592:T:C	0	112471592	C	T
12	chr12:112472463:G:A	0	112472463	A	G
12	chr12:112472576:C:T	0	112472576	T	C
12	chr12:112473635:T:TC	0	112473635	TC	T
12	chr12:112478879:C:T	0	112478879	T	C
12	chr12:112478981:T:G	0	112478981	G	T
12	chr12:112479009:T:C	0	112479009	C	T
12	chr12:112485557:G:A	0	112485557	A	G
12	chr12:112489468:C:T	0	112489468	T	C
12	chr12:112490792:A:G	0	112490792	G	A
12	chr12:112492737:T:C	0	112492737	C	T
12	chr12:112497540:C:T	0	112497540	T	C
12	chr12:112499114:ATCT:A	0	112499114	A	ATCT
12	chr12:112500182:A:G	0	112500182	G	A
12	chr12:112500657:T:G	0	112500657	G	T
12	chr12:112500951:CCAGAGTG:C	0	112500951	C	CCAGAGTG
12	chr12:112503767:G:A	0	112503767	A	G
12	chr12:112505536:T:C	0	112505536	C	T
12	chr12:112511059:G:A	0	112511059	A	G
12	chr12:112512785:C:T	0	112512785	T	C
12	chr12:112514891:C:G	0	112514891	G	C
12	chr12:112515227:G:A	0	112515227	A	G
12	chr12:112520963:A:G	0	112520963	G	A
12	chr12:112524087:C:T	0	112524087	T	C
12	chr12:112524991:T:C	0	112524991	C	T
12	chr12:112525342:G:A	0	112525342	A	G
12	chr12:112527043:C:T	0	112527043	T	C
12	chr12:112531315:A:G	0	112531315	G	A
12	chr12:112540400:G:T	0	112540400	T	G
12	chr12:112541193:ATATATACATATAAT:A	0	112541193	A	ATATATACATATAAT
12	chr12:112542578:G:A	0	112542578	A	G
12	chr12:112544891:C:G	0	112544891	G	C
12	chr12:112545707:C:T	0	112545707	T	C
12	chr12:112546004:G:C	0	112546004	C	G
12	chr12:112547524:A:G	0	112547524	G	A
12	chr12:112550325:T:C	0	112550325	C	T
12	chr12:112550880:A:G	0	112550880	G	A
12	chr12:112552929:G:A	0	112552929	A	G
12	chr12:112553851:C:T	0	112553851	T	C
12	chr12:112555187:C:T	0	112555187	T	C
12	chr12:112559392:C:T	0	112559392	T	C
12	chr12:112562881:A:C	0	112562881	C	A
12	chr12:112566687:C:T	0	112566687	T	C
12	chr12:112569197:C:T	0	112569197	T	C
12	chr12:112569798:T:C	0	112569798	C	T
12	chr12:112571326:C:CACATACCT	0	112571326	CACATACCT	C
12	chr12:112573495:G:C	0	112573495	C	G
12	chr12:112573648:C:T	0	112573648	T	C
12	chr12:112575154:G:T	0	112575154	T	G
12	chr12:112575722:C:T	0	112575722	T	C
12	chr12:112575724:C:CAAA	0	112575724	CAAA	C
12	chr12:112576493:A:G	0	112576493	G	A
12	chr12:112576672:C:T	0	112576672	T	C
12	chr12:112577705:C:G	0	112577705	G	C
12	chr12:112578440:C:A	0	112578440	A	C
12	chr12:112579255:A:C	0	112579255	C	A
12	chr12:112579856:A:T	0	112579856	T	A
12	chr12:112581600:A:G	0	112581600	G	A
12	chr12:112581605:T:G	0	112581605	G	T
12	chr12:112583696:AAGGG:A	0	112583696	A	AAGGG
12	chr12:112584253:A:AAGG	0	112584253	AAGG	A
12	chr12:112586197:A:G	0	112586197	G	A
12	chr12:112586989:A:G	0	112586989	G	A
12	chr12:112587777:A:G	0	112587777	G	A
12	chr12:112587814:T:C	0	112587814	C	T
12	chr12:112588097:A:G	0	112588097	G	A
12	chr12:112589216:C:T	0	112589216	T	C
12	chr12:112589682:G:A	0	112589682	A	G
12	chr12:112589835:C:T	0	112589835	T	C
12	chr12:112589847:C:G	0	112589847	G	C
12	chr12:112592425:T:C	0	112592425	C	T
12	chr12:112592481:G:A	0	112592481	A	G
12	chr12:112593739:T:A	0	112593739	A	T
12	chr12:112594153:C:T	0	112594153	T	C
12	chr12:112595165:TA:T	0	112595165	T	TA
12	chr12:112596772:T:C	0	112596772	C	T
12	chr12:112597198:C:T	0	112597198	T	C
12	chr12:112597466:C:T	0	112597466	T	C
12	chr12:112597746:G:T	0	112597746	T	G
12	chr12:112599013:A:G	0	112599013	G	A
12	chr12:112601636:G:A	0	112601636	A	G
12	chr12:112602139:C:T	0	112602139	T	C
12	chr12:112603854:G:T	0	112603854	T	G
12	chr12:112607596:C:T	0	112607596	T	C
12	chr12:112607997:C:A	0	112607997	A	C
12	chr12:112608655:A:G	0	112608655	G	A
12	chr12:112610375:C:T	0	112610375	T	C
12	chr12:112610783:C:T	0	112610783	T	C
12	chr12:112611493:C:T	0	112611493	T	C
12	chr12:112611532:G:A	0	112611532	A	G
12	chr12:112613258:G:A	0	112613258	A	G
12	chr12:112613472:A:G	0	112613472	G	A
12	chr12:112616595:G:A	0	112616595	A	G
12	chr12:112616756:G:T	0	112616756	T	G
12	chr12:112617411:T:G	0	112617411	G	T
12	chr12:112618116:C:T	0	112618116	T	C
12	chr12:112618292:TCTC:T	0	112618292	T	TCTC
12	chr12:112619022:T:C	0	112619022	C	T
12	chr12:112619648:G:A	0	112619648	A	G
12	chr12:112621670:A:G	0	112621670	G	A
12	chr12:112628113:C:T	0	112628113	T	C
12	chr12:112628412:T:G	0	112628412	G	T
12	chr12:112630967:T:C	0	112630967	C	T
12	chr12:112631369:G:C	0	112631369	C	G
12	chr12:112631402:A:G	0	112631402	G	A
12	chr12:112631421:A:G	0	112631421	G	A
12	chr12:112631654:G:C	0	112631654	C	G
12	chr12:112631661:C:T	0	112631661	T	C
12	chr12:112637605:T:C	0	112637605	C	T
12	chr12:112638191:A:C	0	112638191	C	A
12	chr12:112638240:A:G	0	112638240	G	A
12	chr12:112638876:T:G	0	112638876	G	T
12	chr12:112640590:G:A	0	112640590	A	G
12	chr12:112640897:G:C	0	112640897	C	G
12	chr12:112641134:G:A	0	112641134	A	G
12	chr12:112644625:G:C	0	112644625	C	G
12	chr12:112644985:G:A	0	112644985	A	G
12	chr12:112645027:T:A	0	112645027	A	T
12	chr12:112646387:C:T	0	112646387	T	C
12	chr12:112648261:A:G	0	112648261	G	A
12	chr12:112648973:C:T	0	112648973	T	C
12	chr12:112656512:C:T	0	112656512	T	C
12	chr12:112656797:A:G	0	112656797	G	A
12	chr12:112659486:T:A	0	112659486	A	T
12	chr12:112659854:G:A	0	112659854	A	G
12	chr12:112663189:C:A	0	112663189	A	C
12	chr12:112666436:C:G	0	112666436	G	C
12	chr12:112666980:G:A	0	112666980	A	G
12	chr12:112667098:T:C	0	112667098	C	T
12	chr12:112667225:G:A	0	112667225	A	G
12	chr12:112668329:C:T	0	112668329	T	C
12	chr12:112673185:G:A	0	112673185	A	G
12	chr12:112674845:T:C	0	112674845	C	T
12	chr12:112676084:C:T	0	112676084	T	C
12	chr12:112677565:G:T	0	112677565	T	G
12	chr12:112677764:G:A	0	112677764	A	G
12	chr12:112677823:T:C	0	112677823	C	T
12	chr12:112678195:G:A	0	112678195	A	G
12	chr12:112679586:C:T	0	112679586	T	C
12	chr12:112679715:C:T	0	112679715	T	C
12	chr12:112680415:C:T	0	112680415	T	C
12	chr12:112680730:G:A	0	112680730	A	G
12	chr12:112680807:T:C	0	112680807	C	T
12	chr12:112680967:T:C	0	112680967	C	T
12	chr12:112682008:G:A	0	112682008	A	G
12	chr12:112682654:T:C	0	112682654	C	T
12	chr12:112684232:G:A	0	112684232	A	G
12	chr12:112686546:G:A	0	112686546	A	G
12	chr12:112686772:A:T	0	112686772	T	A
12	chr12:112686965:T:A	0	112686965	A	T
12	chr12:112687506:G:T	0	112687506	T	G
12	chr12:112689254:G:A	0	112689254	A	G
12	chr12:112689599:G:A	0	112689599	A	G
12	chr12:112690949:C:T	0	112690949	T	C
12	chr12:112691181:C:T	0	112691181	T	C
12	chr12:112691477:A:G	0	112691477	G	A
12	chr12:112691779:T:C	0	112691779	C	T
12	chr12:112694614:A:G	0	112694614	G	A
12	chr12:112696110:T:C	0	112696110	C	T
12	chr12:112697212:G:A	0	112697212	A	G
12	chr12:112697726:A:G	0	112697726	G	A
12	chr12:112697773:A:G	0	112697773	G	A
12	chr12:112698826:A:C	0	112698826	C	A
12	chr12:112699191:G:C	0	112699191	C	G
12	chr12:112699579:C:T	0	112699579	T	C
12	chr12:112699726:G:A	0	112699726	A	G
12	chr12:112700027:G:T	0	112700027	T	G
12	chr12:112702236:C:T	0	112702236	T	C
12	chr12:112702355:G:A	0	112702355	A	G
12	chr12:112702523:T:C	0	112702523	C	T
12	chr12:112702696:A:G	0	112702696	G	A
12	chr12:112703959:ATCT:A	0	112703959	A	ATCT
12	chr12:112704052:T:C	0	112704052	C	T
12	chr12:112704366:A:G	0	112704366	G	A
12	chr12:112704560:G:T	0	112704560	T	G
12	chr12:112705760:T:C	0	112705760	C	T
12	chr12:112707141:T:G	0	112707141	G	T
12	chr12:112707666:A:C	0	112707666	C	A
12	chr12:112709666:A:G	0	112709666	G	A
12	chr12:112709758:G:A	0	112709758	A	G
12	chr12:112710501:C:T	0	112710501	T	C
12	chr12:112713177:A:T	0	112713177	T	A
12	chr12:112713507:G:T	0	112713507	T	G
12	chr12:112714292:A:G	0	112714292	G	A
12	chr12:112714401:C:T	0	112714401	T	C
12	chr12:112714782:A:G	0	112714782	G	A
12	chr12:112715864:A:G	0	112715864	G	A
12	chr12:112717435:C:T	0	112717435	T	C
12	chr12:112718618:G:A	0	112718618	A	G
12	chr12:112719095:G:A	0	112719095	A	G
12	chr12:112719096:T:C	0	112719096	C	T
12	chr12:112719966:T:C	0	112719966	C	T
12	chr12:112720233:G:A	0	112720233	A	G
12	chr12:112722043:A:T	0	112722043	T	A
12	chr12:112723007:T:C	0	112723007	C	T
12	chr12:112723633:T:C	0	112723633	C	T
12	chr12:112724023:C:T	0	112724023	T	C
12	chr12:112724150:C:T	0	112724150	T	C
12	chr12:112725851:G:A	0	112725851	A	G
12	chr12:112725855:A:G	0	112725855	G	A
12	chr12:112725919:A:G	0	112725919	G	A
12	chr12:112725961:A:G	0	112725961	G	A
12	chr12:112726751:A:G	0	112726751	G	A
12	chr12:112726905:C:A	0	112726905	A	C
12	chr12:112726962:G:A	0	112726962	A	G
12	chr12:112726992:A:C	0	112726992	C	A
12	chr12:112727387:C:T	0	112727387	T	C
12	chr12:112727991:G:T	0	112727991	T	G
12	chr12:112728047:C:G	0	112728047	G	C
12	chr12:112728352:G:C	0	112728352	C	G
12	chr12:112728715:C:T	0	112728715	T	C
12	chr12:112728764:A:G	0	112728764	G	A
12	chr12:112730481:G:C	0	112730481	C	G
12	chr12:112730563:A:G	0	112730563	G	A
12	chr12:112731965:C:T	0	112731965	T	C
12	chr12:112732362:G:A	0	112732362	A	G
12	chr12:112735204:G:A	0	112735204	A	G
12	chr12:112735757:C:T	0	112735757	T	C
12	chr12:112738361:A:T	0	112738361	T	A
12	chr12:112738696:C:T	0	112738696	T	C
12	chr12:112738743:G:A	0	112738743	A	G
12	chr12:112739234:A:T	0	112739234	T	A
12	chr12:112739446:C:A	0	112739446	A	C
12	chr12:112741173:A:C	0	112741173	C	A
12	chr12:112742517:T:C	0	112742517	C	T
12	chr12:112742529:C:G	0	112742529	G	C
12	chr12:112743588:C:T	0	112743588	T	C
12	chr12:112744493:G:A	0	112744493	A	G
12	chr12:112744534:G:A	0	112744534	A	G
12	chr12:112745554:G:A	0	112745554	A	G
12	chr12:112745681:T:C	0	112745681	C	T
12	chr12:112745926:G:A	0	112745926	A	G
12	chr12:112746486:C:T	0	112746486	T	C
12	chr12:112746934:C:A	0	112746934	A	C
12	chr12:112748215:G:A	0	112748215	A	G
12	chr12:112748931:G:A	0	112748931	A	G
12	chr12:112749549:C:T	0	112749549	T	C
12	chr12:112750906:T:C	0	112750906	C	T
12	chr12:112752224:G:T	0	112752224	T	G
12	chr12:112752974:T:C	0	112752974	C	T
12	chr12:112754131:T:C	0	112754131	C	T
12	chr12:112754363:T:TA	0	112754363	TA	T
12	chr12:112755122:A:G	0	112755122	G	A
12	chr12:112755598:C:A	0	112755598	A	C
12	chr12:112756081:T:C	0	112756081	C	T
12	chr12:112756559:A:C	0	112756559	C	A
12	chr12:112756924:C:T	0	112756924	T	C
12	chr12:112757260:A:G	0	112757260	G	A
12	chr12:112758109:C:T	0	112758109	T	C
12	chr12:112758307:A:G	0	112758307	G	A
12	chr12:112758928:G:A	0	112758928	A	G
12	chr12:112759110:C:T	0	112759110	T	C
12	chr12:112759510:T:C	0	112759510	C	T
12	chr12:112759523:G:A	0	112759523	A	G
12	chr12:112760219:G:A	0	112760219	A	G
12	chr12:112760511:A:T	0	112760511	T	A
12	chr12:112761538:A:G	0	112761538	G	A
12	chr12:112762920:G:A	0	112762920	A	G
12	chr12:112763235:T:C	0	112763235	C	T
12	chr12:112763696:A:G	0	112763696	G	A
12	chr12:112764674:T:C	0	112764674	C	T
12	chr12:112764748:T:C	0	112764748	C	T
12	chr12:112765066:G:C	0	112765066	C	G
12	chr12:112765162:C:T	0	112765162	T	C
12	chr12:112765318:T:C	0	112765318	C	T
12	chr12:112765452:C:G	0	112765452	G	C
12	chr12:112765842:C:T	0	112765842	T	C
12	chr12:112766236:A:G	0	112766236	G	A
12	chr12:112766880:C:T	0	112766880	T	C
12	chr12:112767081:G:A	0	112767081	A	G
12	chr12:112767920:A:G	0	112767920	G	A
12	chr12:112768501:G:A	0	112768501	A	G
12	chr12:112768657:A:C	0	112768657	C	A
12	chr12:112769538:G:A	0	112769538	A	G
12	chr12:112770013:G:T	0	112770013	T	G
12	chr12:112771217:T:C	0	112771217	C	T
12	chr12:112771714:A:G	0	112771714	G	A
12	chr12:112773360:G:C	0	112773360	C	G
12	chr12:112773721:G:T	0	112773721	T	G
12	chr12:112773867:G:T	0	112773867	T	G
12	chr12:112774128:A:G	0	112774128	G	A
12	chr12:112774566:G:C	0	112774566	C	G
12	chr12:112774724:C:T	0	112774724	T	C
12	chr12:112775992:T:C	0	112775992	C	T
12	chr12:112776023:C:A	0	112776023	A	C
12	chr12:112777450:C:T	0	112777450	T	C
12	chr12:112777647:T:G	0	112777647	G	T
12	chr12:112778042:G:A	0	112778042	A	G
12	chr12:112778888:G:A	0	112778888	A	G
12	chr12:112779226:C:T	0	112779226	T	C
12	chr12:112779663:A:G	0	112779663	G	A
12	chr12:112779893:A:C	0	112779893	C	A
12	chr12:112780013:G:A	0	112780013	A	G
12	chr12:112780394:G:T	0	112780394	T	G
12	chr12:112780492:C:T	0	112780492	T	C
12	chr12:112781063:G:A	0	112781063	A	G
12	chr12:112781109:C:A	0	112781109	A	C
12	chr12:112781153:C:T	0	112781153	T	C
12	chr12:112781709:G:A	0	112781709	A	G
12	chr12:112781967:T:A	0	112781967	A	T
12	chr12:112784684:A:G	0	112784684	G	A
12	chr12:112784899:C:T	0	112784899	T	C
12	chr12:112785597:T:C	0	112785597	C	T
12	chr12:112785672:C:T	0	112785672	T	C
12	chr12:112785698:C:A	0	112785698	A	C
12	chr12:112785855:G:A	0	112785855	A	G
12	chr12:112785859:C:T	0	112785859	T	C
12	chr12:112786184:G:A	0	112786184	A	G
12	chr12:112786456:G:A	0	112786456	A	G
12	chr12:112787144:A:G	0	112787144	G	A
12	chr12:112787778:G:A	0	112787778	A	G
12	chr12:112788020:G:C	0	112788020	C	G
12	chr12:112788491:T:C	0	112788491	C	T
12	chr12:112788735:T:C	0	112788735	C	T
12	chr12:112789669:A:T	0	112789669	T	A
12	chr12:112791189:A:G	0	112791189	G	A
12	chr12:112791714:G:GCACTGGGAA	0	112791714	GCACTGGGAA	G
12	chr12:112792359:GGGA:G	0	112792359	G	GGGA
12	chr12:112792973:G:A	0	112792973	A	G
12	chr12:112794107:A:G	0	112794107	G	A
12	chr12:112794447:A:G	0	112794447	G	A
12	chr12:112794904:C:T	0	112794904	T	C
12	chr12:112795159:T:C	0	112795159	C	T
12	chr12:112795596:G:T	0	112795596	T	G
12	chr12:112795870:A:G	0	112795870	G	A
12	chr12:112797469:A:G	0	112797469	G	A
12	chr12:112797474:C:T	0	112797474	T	C
12	chr12:112797517:A:G	0	112797517	G	A
12	chr12:112797784:C:T	0	112797784	T	C
12	chr12:112797815:G:C	0	112797815	C	G
12	chr12:112798028:G:C	0	112798028	C	G
12	chr12:112799081:C:T	0	112799081	T	C
12	chr12:112799329:T:A	0	112799329	A	T
12	chr12:112799337:G:C	0	112799337	C	G
12	chr12:112800221:A:G	0	112800221	G	A
12	chr12:112800449:A:G	0	112800449	G	A
12	chr12:112805160:C:T	0	112805160	T	C
12	chr12:112806339:A:G	0	112806339	G	A
12	chr12:112807862:C:T	0	112807862	T	C
12	chr12:112811312:C:T	0	112811312	T	C
12	chr12:112813738:TG:T	0	112813738	T	TG
12	chr12:112816335:A:G	0	112816335	G	A
12	chr12:112817834:G:A	0	112817834	A	G
12	chr12:112818998:C:T	0	112818998	T	C
12	chr12:112819608:C:A	0	112819608	A	C
12	chr12:112819815:C:A	0	112819815	A	C
12	chr12:112820165:T:C	0	112820165	C	T
12	chr12:112821403:A:G	0	112821403	G	A
12	chr12:112821526:T:C	0	112821526	C	T
12	chr12:112821891:C:A	0	112821891	A	C
12	chr12:112822056:G:T	0	112822056	T	G
12	chr12:112822467:C:T	0	112822467	T	C
12	chr12:112822844:A:G	0	112822844	G	A
12	chr12:112823299:C:T	0	112823299	T	C
12	chr12:112825764:T:G	0	112825764	G	T
12	chr12:112825846:A:C	0	112825846	C	A
12	chr12:112826073:T:C	0	112826073	C	T
12	chr12:112826129:C:T	0	112826129	T	C
12	chr12:112827092:T:C	0	112827092	C	T
12	chr12:112827127:T:G	0	112827127	G	T
12	chr12:112827443:T:G	0	112827443	G	T
12	chr12:112827885:C:G	0	112827885	G	C
12	chr12:112829050:T:C	0	112829050	C	T
12	chr12:112829276:T:C	0	112829276	C	T
12	chr12:112829387:C:CA	0	112829387	CA	C
12	chr12:112831607:A:G	0	112831607	G	A
12	chr12:112831792:T:C	0	112831792	C	T
12	chr12:112831931:A:G	0	112831931	G	A
12	chr12:112832041:C:T	0	112832041	T	C
12	chr12:112833288:C:A	0	112833288	A	C
12	chr12:112833366:G:C	0	112833366	C	G
12	chr12:112835245:C:T	0	112835245	T	C
12	chr12:112835356:A:G	0	112835356	G	A
12	chr12:112835685:A:G	0	112835685	G	A
12	chr12:112835726:T:C	0	112835726	C	T
12	chr12:112835872:T:TC	0	112835872	TC	T
12	chr12:112836874:A:G	0	112836874	G	A
12	chr12:112837121:G:A	0	112837121	A	G
12	chr12:112837258:C:A	0	112837258	A	C
12	chr12:112838813:T:C	0	112838813	C	T
12	chr12:112838931:A:G	0	112838931	G	A
12	chr12:112839163:C:A	0	112839163	A	C
12	chr12:112839757:A:G	0	112839757	G	A
12	chr12:112840276:G:A	0	112840276	A	G
12	chr12:112840515:G:A	0	112840515	A	G
12	chr12:112840919:T:G	0	112840919	G	T
12	chr12:112840989:G:C	0	112840989	C	G
12	chr12:112842213:T:C	0	112842213	C	T
12	chr12:112842680:T:C	0	112842680	C	T
12	chr12:112843233:C:T	0	112843233	T	C
12	chr12:112843500:A:G	0	112843500	G	A
12	chr12:112843683:A:G	0	112843683	G	A
12	chr12:112847268:G:A	0	112847268	A	G
12	chr12:112848081:C:T	0	112848081	T	C
12	chr12:112849364:C:T	0	112849364	T	C
12	chr12:112850987:A:G	0	112850987	G	A
12	chr12:112851148:G:T	0	112851148	T	G
12	chr12:112851219:G:A	0	112851219	A	G
12	chr12:112851265:G:A	0	112851265	A	G
12	chr12:112856364:G:A	0	112856364	A	G
12	chr12:112856742:T:C	0	112856742	C	T
12	chr12:112859530:C:T	0	112859530	T	C
12	chr12:112864880:G:A	0	112864880	A	G
12	chr12:112865920:G:A	0	112865920	A	G
12	chr12:112866996:C:T	0	112866996	T	C
12	chr12:112869487:CCTT:C	0	112869487	C	CCTT
12	chr12:112870702:A:G	0	112870702	G	A
12	chr12:112875665:C:T	0	112875665	T	C
12	chr12:112877586:G:A	0	112877586	A	G
12	chr12:112877932:C:A	0	112877932	A	C
12	chr12:112877945:A:G	0	112877945	G	A
12	chr12:112880515:C:G	0	112880515	G	C
12	chr12:112880753:C:T	0	112880753	T	C
12	chr12:112881236:C:T	0	112881236	T	C
12	chr12:112881337:C:T	0	112881337	T	C
12	chr12:112881666:G:A	0	112881666	A	G
12	chr12:112881795:C:T	0	112881795	T	C
12	chr12:112881973:G:A	0	112881973	A	G
12	chr12:112882142:C:T	0	112882142	T	C
12	chr12:112883083:C:G	0	112883083	G	C
12	chr12:112884160:C:T	0	112884160	T	C
12	chr12:112884775:A:G	0	112884775	G	A
12	chr12:112885262:C:T	0	112885262	T	C
12	chr12:112886474:G:A	0	112886474	A	G
12	chr12:112886565:A:G	0	112886565	G	A
12	chr12:112886926:A:G	0	112886926	G	A
12	chr12:112886934:G:A	0	112886934	A	G
12	chr12:112887278:C:T	0	112887278	T	C
12	chr12:112887591:T:C	0	112887591	C	T
12	chr12:112887655:T:C	0	112887655	C	T
12	chr12:112887824:T:C	0	112887824	C	T
12	chr12:112889213:C:T	0	112889213	T	C
12	chr12:112890707:A:G	0	112890707	G	A
12	chr12:112891176:G:A	0	112891176	A	G
12	chr12:112892200:G:C	0	112892200	C	G
12	chr12:112893648:T:C	0	112893648	C	T
12	chr12:112893811:G:A	0	112893811	A	G
12	chr12:112895435:A:G	0	112895435	G	A
12	chr12:112897856:C:A	0	112897856	A	C
12	chr12:112897876:G:A	0	112897876	A	G
12	chr12:112897882:G:A	0	112897882	A	G
12	chr12:112897926:G:T	0	112897926	T	G
12	chr12:112898450:C:T	0	112898450	T	C
12	chr12:112899358:A:G	0	112899358	G	A
12	chr12:112899926:C:T	0	112899926	T	C
12	chr12:112901622:T:C	0	112901622	C	T
12	chr12:112903309:G:A	0	112903309	A	G
12	chr12:112903793:T:C	0	112903793	C	T
12	chr12:112904114:G:A	0	112904114	A	G
12	chr12:112904357:A:G	0	112904357	G	A
12	chr12:112905570:C:G	0	112905570	G	C
12	chr12:112905758:A:G	0	112905758	G	A
12	chr12:112907362:A:C	0	112907362	C	A
12	chr12:112907894:A:C	0	112907894	C	A
12	chr12:112908322:C:A	0	112908322	A	C
12	chr12:112909277:G:A	0	112909277	A	G
12	chr12:112909813:C:G	0	112909813	G	C
12	chr12:112911065:G:A	0	112911065	A	G
12	chr12:112911881:T:C	0	112911881	C	T
12	chr12:112912028:A:G	0	112912028	G	A
12	chr12:112912300:A:G	0	112912300	G	A
12	chr12:112912991:G:T	0	112912991	T	G
12	chr12:112913885:C:T	0	112913885	T	C
12	chr12:112914354:T:C	0	112914354	C	T
12	chr12:112918230:A:G	0	112918230	G	A
12	chr12:112919388:G:A	0	112919388	A	G
12	chr12:112919404:G:A	0	112919404	A	G
12	chr12:112919637:G:A	0	112919637	A	G
12	chr12:112920301:A:G	0	112920301	G	A
12	chr12:112920986:T:C	0	112920986	C	T
12	chr12:112920989:C:T	0	112920989	T	C
12	chr12:112921327:A:G	0	112921327	G	A
12	chr12:112921352:T:C	0	112921352	C	T
12	chr12:112921383:A:G	0	112921383	G	A
12	chr12:112921513:G:A	0	112921513	A	G
12	chr12:112921772:C:T	0	112921772	T	C
12	chr12:112922220:A:G	0	112922220	G	A
12	chr12:112922497:A:G	0	112922497	G	A
12	chr12:112922663:C:T	0	112922663	T	C
12	chr12:112922758:T:C	0	112922758	C	T
12	chr12:112922770:T:C	0	112922770	C	T
12	chr12:112922932:G:T	0	112922932	T	G
12	chr12:112922981:T:C	0	112922981	C	T
12	chr12:112923231:T:C	0	112923231	C	T
12	chr12:112923312:C:T	0	112923312	T	C
12	chr12:112923353:C:T	0	112923353	T	C
12	chr12:112923369:T:C	0	112923369	C	T
12	chr12:112923432:C:T	0	112923432	T	C
12	chr12:112923638:G:A	0	112923638	A	G
12	chr12:112923769:G:T	0	112923769	T	G
12	chr12:112923901:CA:C	0	112923901	C	CA
12	chr12:112924253:G:C	0	112924253	C	G
12	chr12:112924602:A:G	0	112924602	G	A
12	chr12:112924616:G:A	0	112924616	A	G
12	chr12:112925169:A:G	0	112925169	G	A
12	chr12:112925272:T:G	0	112925272	G	T
12	chr12:112925304:T:C	0	112925304	C	T
12	chr12:112925373:G:A	0	112925373	A	G
12	chr12:112925478:C:T	0	112925478	T	C
12	chr12:112925479:A:G	0	112925479	G	A
12	chr12:112925603:A:G	0	112925603	G	A
12	chr12:112925745:C:T	0	112925745	T	C
12	chr12:112925887:G:C	0	112925887	C	G
12	chr12:112926527:A:G	0	112926527	G	A
12	chr12:112926561:A:AG	0	112926561	AG	A
12	chr12:112926570:A:G	0	112926570	G	A
12	chr12:112926577:T:A	0	112926577	A	T
12	chr12:112926666:A:G	0	112926666	G	A
12	chr12:112926707:T:C	0	112926707	C	T
12	chr12:112926828:G:A	0	112926828	A	G
12	chr12:112926906:T:A	0	112926906	A	T
12	chr12:112926975:T:C	0	112926975	C	T
12	chr12:112927068:A:G	0	112927068	G	A
12	chr12:112927260:A:G	0	112927260	G	A
12	chr12:112927343:A:G	0	112927343	G	A
12	chr12:112927356:A:G	0	112927356	G	A
12	chr12:112927648:A:T	0	112927648	T	A
12	chr12:112927776:C:T	0	112927776	T	C
12	chr12:112927862:T:C	0	112927862	C	T
12	chr12:112927998:T:C	0	112927998	C	T
12	chr12:112928023:C:T	0	112928023	T	C
12	chr12:112928244:G:T	0	112928244	T	G
12	chr12:112928886:G:A	0	112928886	A	G
12	chr12:112929077:C:T	0	112929077	T	C
12	chr12:112929094:A:G	0	112929094	G	A
12	chr12:112929504:C:T	0	112929504	T	C
12	chr12:112929520:C:T	0	112929520	T	C
12	chr12:112929527:C:T	0	112929527	T	C
12	chr12:112929538:A:G	0	112929538	G	A
12	chr12:112929617:T:C	0	112929617	C	T
12	chr12:112930090:A:G	0	112930090	G	A
12	chr12:112930225:G:A	0	112930225	A	G
12	chr12:112930250:G:A	0	112930250	A	G
12	chr12:112930700:A:G	0	112930700	G	A
12	chr12:112930800:T:C	0	112930800	C	T
12	chr12:112930929:G:A	0	112930929	A	G
12	chr12:112931372:T:G	0	112931372	G	T
12	chr12:112931935:G:A	0	112931935	A	G
12	chr12:112933161:T:C	0	112933161	C	T
12	chr12:112933309:T:C	0	112933309	C	T
12	chr12:112933718:G:C	0	112933718	C	G
12	chr12:112933841:A:C	0	112933841	C	A
12	chr12:112934734:A:G	0	112934734	G	A
12	chr12:112935061:G:C	0	112935061	C	G
12	chr12:112935156:C:G	0	112935156	G	C
12	chr12:112935758:A:G	0	112935758	G	A
12	chr12:112935783:A:G	0	112935783	G	A
12	chr12:112936212:G:C	0	112936212	C	G
12	chr12:112936262:A:G	0	112936262	G	A
12	chr12:112938178:T:C	0	112938178	C	T
12	chr12:112938515:C:T	0	112938515	T	C
12	chr12:112938526:C:A	0	112938526	A	C
12	chr12:112938583:G:A	0	112938583	A	G
12	chr12:112938647:C:T	0	112938647	T	C
12	chr12:112940017:G:A	0	112940017	A	G
12	chr12:112940276:T:A	0	112940276	A	T
12	chr12:112940872:G:A	0	112940872	A	G
12	chr12:112941234:C:T	0	112941234	T	C
12	chr12:112942203:G:A	0	112942203	A	G
12	chr12:112942466:C:T	0	112942466	T	C
12	chr12:112942724:T:A	0	112942724	A	T
12	chr12:112942903:A:T	0	112942903	T	A
12	chr12:112943412:A:T	0	112943412	T	A
12	chr12:112943571:G:A	0	112943571	A	G
12	chr12:112943890:A:C	0	112943890	C	A
12	chr12:112943944:T:C	0	112943944	C	T
12	chr12:112944151:C:T	0	112944151	T	C
12	chr12:112945172:C:T	0	112945172	T	C
12	chr12:112945626:G:A	0	112945626	A	G
12	chr12:112945997:T:A	0	112945997	A	T
12	chr12:112946412:C:T	0	112946412	T	C
12	chr12:112947195:A:T	0	112947195	T	A
12	chr12:112947441:C:T	0	112947441	T	C
12	chr12:112947570:T:C	0	112947570	C	T
12	chr12:112948113:C:T	0	112948113	T	C
12	chr12:112948440:T:G	0	112948440	G	T
12	chr12:112948651:C:T	0	112948651	T	C
12	chr12:112948811:T:C	0	112948811	C	T
12	chr12:112948974:C:G	0	112948974	G	C
12	chr12:112949145:T:C	0	112949145	C	T
12	chr12:112951206:C:T	0	112951206	T	C
12	chr12:112952542:TG:T	0	112952542	T	TG
12	chr12:112952874:T:C	0	112952874	C	T
12	chr12:112952943:C:T	0	112952943	T	C
12	chr12:112952970:G:A	0	112952970	A	G
12	chr12:112953558:A:G	0	112953558	G	A
12	chr12:112953564:C:T	0	112953564	T	C
12	chr12:112954260:T:G	0	112954260	G	T
12	chr12:112954377:A:G	0	112954377	G	A
12	chr12:112954458:T:A	0	112954458	A	T
12	chr12:112954939:C:T	0	112954939	T	C
12	chr12:112955479:T:A	0	112955479	A	T
12	chr12:112957652:C:T	0	112957652	T	C
12	chr12:112957855:T:C	0	112957855	C	T
12	chr12:112957899:G:A	0	112957899	A	G
12	chr12:112958205:T:C	0	112958205	C	T
12	chr12:112959261:G:A	0	112959261	A	G
12	chr12:112959320:C:T	0	112959320	T	C
12	chr12:112959338:T:C	0	112959338	C	T
12	chr12:112959825:C:T	0	112959825	T	C
12	chr12:112960092:G:A	0	112960092	A	G
12	chr12:112960334:C:A	0	112960334	A	C
12	chr12:112960487:C:T	0	112960487	T	C
12	chr12:112960492:TG:T	0	112960492	T	TG
12	chr12:112960556:T:C	0	112960556	C	T
12	chr12:112960558:T:C	0	112960558	C	T
12	chr12:112960617:A:G	0	112960617	G	A
12	chr12:112961114:G:A	0	112961114	A	G
12	chr12:112961374:C:T	0	112961374	T	C
12	chr12:112963019:CA:C	0	112963019	C	CA
12	chr12:112963021:C:T	0	112963021	T	C
12	chr12:112963394:G:A	0	112963394	A	G
12	chr12:112963786:G:A	0	112963786	A	G
12	chr12:112964492:C:T	0	112964492	T	C
12	chr12:112965094:C:A	0	112965094	A	C
12	chr12:112965692:G:A	0	112965692	A	G
12	chr12:112966190:A:G	0	112966190	G	A
12	chr12:112967376:A:C	0	112967376	C	A
12	chr12:112968385:A:G	0	112968385	G	A
12	chr12:112968391:A:G	0	112968391	G	A
12	chr12:112968655:G:C	0	112968655	C	G
12	chr12:112968757:C:CT	0	112968757	CT	C
12	chr12:112969087:A:C	0	112969087	C	A
12	chr12:112969140:T:A	0	112969140	A	T
12	chr12:112971069:A:G	0	112971069	G	A
12	chr12:112971455:T:C	0	112971455	C	T
12	chr12:112971608:C:T	0	112971608	T	C
12	chr12:112971989:C:T	0	112971989	T	C
12	chr12:112972165:C:T	0	112972165	T	C
12	chr12:112972511:G:A	0	112972511	A	G
12	chr12:112973170:C:A	0	112973170	A	C
12	chr12:112973789:AT:A	0	112973789	A	AT
12	chr12:112973867:A:C	0	112973867	C	A
12	chr12:112974001:G:A	0	112974001	A	G
12	chr12:112974064:C:T	0	112974064	T	C
12	chr12:112974066:T:C	0	112974066	C	T
12	chr12:112974750:C:T	0	112974750	T	C
12	chr12:112975123:C:T	0	112975123	T	C
12	chr12:112975220:A:G	0	112975220	G	A
12	chr12:112976235:T:C	0	112976235	C	T
12	chr12:112976363:C:T	0	112976363	T	C
12	chr12:112977857:G:A	0	112977857	A	G
12	chr12:112977858:C:A	0	112977858	A	C
12	chr12:112977991:G:A	0	112977991	A	G
12	chr12:112981045:G:C	0	112981045	C	G
12	chr12:112981094:G:A	0	112981094	A	G
12	chr12:112982202:A:G	0	112982202	G	A
12	chr12:112982583:TG:T	0	112982583	T	TG
12	chr12:112982746:T:C	0	112982746	C	T
12	chr12:112982799:A:G	0	112982799	G	A
12	chr12:112983490:A:G	0	112983490	G	A
12	chr12:112984064:A:G	0	112984064	G	A
12	chr12:112984172:A:C	0	112984172	C	A
12	chr12:112984508:T:A	0	112984508	A	T
12	chr12:112984879:A:G	0	112984879	G	A
12	chr12:112985227:TC:T	0	112985227	T	TC
12	chr12:112985618:T:G	0	112985618	G	T
12	chr12:112986166:A:G	0	112986166	G	A
12	chr12:112986255:C:T	0	112986255	T	C
12	chr12:112986670:G:A	0	112986670	A	G
12	chr12:112986696:T:G	0	112986696	G	T
12	chr12:112987688:T:C	0	112987688	C	T
12	chr12:112987732:G:A	0	112987732	A	G
12	chr12:112987874:T:C	0	112987874	C	T
12	chr12:112988177:AG:A	0	112988177	A	AG
12	chr12:112988375:G:A	0	112988375	A	G
12	chr12:112988827:T:C	0	112988827	C	T
12	chr12:112989173:T:C	0	112989173	C	T
12	chr12:112991297:G:T	0	112991297	T	G
12	chr12:112991524:G:A	0	112991524	A	G
12	chr12:112991526:AAAGGC:A	0	112991526	A	AAAGGC
12	chr12:112991663:A:G	0	112991663	G	A
12	chr12:112992098:A:AC	0	112992098	AC	A
12	chr12:112992398:A:G	0	112992398	G	A
12	chr12:112993031:T:G	0	112993031	G	T
12	chr12:112993106:AC:A	0	112993106	A	AC
12	chr12:112993135:C:T	0	112993135	T	C
12	chr12:112993773:G:C	0	112993773	C	G
12	chr12:112993838:A:G	0	112993838	G	A
12	chr12:112995079:T:C	0	112995079	C	T
12	chr12:112995782:T:C	0	112995782	C	T
12	chr12:112996351:A:C	0	112996351	C	A
12	chr12:112996713:A:G	0	112996713	G	A
12	chr12:112997304:A:G	0	112997304	G	A
12	chr12:112997488:C:A	0	112997488	A	C
12	chr12:112997645:A:T	0	112997645	T	A
12	chr12:112998649:C:T	0	112998649	T	C
12	chr12:112998792:T:C	0	112998792	C	T
12	chr12:112999018:A:G	0	112999018	G	A
12	chr12:113000029:G:C	0	113000029	C	G
12	chr12:113000173:T:C	0	113000173	C	T
12	chr12:113000439:C:T	0	113000439	T	C
12	chr12:113000462:T:C	0	113000462	C	T
12	chr12:113000913:A:T	0	113000913	T	A
12	chr12:113001763:C:T	0	113001763	T	C
12	chr12:113001817:A:G	0	113001817	G	A
12	chr12:113001895:C:T	0	113001895	T	C
12	chr12:113002022:G:A	0	113002022	A	G
12	chr12:113003116:T:C	0	113003116	C	T
12	chr12:113005415:G:A	0	113005415	A	G
12	chr12:113005417:C:G	0	113005417	G	C
12	chr12:113006312:C:G	0	113006312	G	C
12	chr12:113006613:T:C	0	113006613	C	T
12	chr12:113007040:G:A	0	113007040	A	G
12	chr12:113007963:G:A	0	113007963	A	G
12	chr12:113008204:T:C	0	113008204	C	T
12	chr12:113008393:G:A	0	113008393	A	G
12	chr12:113008922:G:A	0	113008922	A	G
12	chr12:113009298:A:G	0	113009298	G	A
12	chr12:113009767:C:T	0	113009767	T	C
12	chr12:113010483:A:G	0	113010483	G	A
12	chr12:113010847:C:A	0	113010847	A	C
12	chr12:113011092:CT:C	0	113011092	C	CT
12	chr12:113011311:G:C	0	113011311	C	G
12	chr12:113011900:T:C	0	113011900	C	T
12	chr12:113012227:G:A	0	113012227	A	G
12	chr12:113012253:C:T	0	113012253	T	C
12	chr12:113012268:C:T	0	113012268	T	C
12	chr12:113012273:C:T	0	113012273	T	C
12	chr12:113012275:G:T	0	113012275	T	G
12	chr12:113012344:C:T	0	113012344	T	C
12	chr12:113012395:A:G	0	113012395	G	A
12	chr12:113012794:C:T	0	113012794	T	C
12	chr12:113013093:C:T	0	113013093	T	C
12	chr12:113013095:T:A	0	113013095	A	T
12	chr12:113013238:G:T	0	113013238	T	G
12	chr12:113013304:G:A	0	113013304	A	G
12	chr12:113014492:T:A	0	113014492	A	T
12	chr12:113014676:G:A	0	113014676	A	G
12	chr12:113015111:G:A	0	113015111	A	G
12	chr12:113015748:C:T	0	113015748	T	C
12	chr12:113015782:C:T	0	113015782	T	C
12	chr12:113015796:G:A	0	113015796	A	G
12	chr12:113016341:A:G	0	113016341	G	A
12	chr12:113016397:G:A	0	113016397	A	G
12	chr12:113016400:T:G	0	113016400	G	T
12	chr12:113016451:C:T	0	113016451	T	C
12	chr12:113016648:C:T	0	113016648	T	C
12	chr12:113016938:A:G	0	113016938	G	A
12	chr12:113017091:A:G	0	113017091	G	A
12	chr12:113017173:C:T	0	113017173	T	C
12	chr12:113017302:T:C	0	113017302	C	T
12	chr12:113017430:C:T	0	113017430	T	C
12	chr12:113017487:C:T	0	113017487	T	C
12	chr12:113017708:T:C	0	113017708	C	T
12	chr12:113018003:CAGTT:C	0	113018003	C	CAGTT
12	chr12:113018753:C:T	0	113018753	T	C
12	chr12:113019120:G:A	0	113019120	A	G
12	chr12:113019584:T:C	0	113019584	C	T
12	chr12:113019589:T:C	0	113019589	C	T
12	chr12:113019812:C:A	0	113019812	A	C
12	chr12:113020872:T:C	0	113020872	C	T
12	chr12:113021363:A:C	0	113021363	C	A
12	chr12:113021486:T:C	0	113021486	C	T
12	chr12:113021813:G:T	0	113021813	T	G
12	chr12:113021828:A:G	0	113021828	G	A
12	chr12:113022968:T:C	0	113022968	C	T
12	chr12:113023080:A:G	0	113023080	G	A
12	chr12:113023443:C:T	0	113023443	T	C
12	chr12:113023808:G:A	0	113023808	A	G
12	chr12:113024291:A:G	0	113024291	G	A
12	chr12:113024854:T:C	0	113024854	C	T
12	chr12:113024874:C:A	0	113024874	A	C
12	chr12:113025241:G:A	0	113025241	A	G
12	chr12:113025510:T:C	0	113025510	C	T
12	chr12:113025789:C:A	0	113025789	A	C
12	chr12:113025860:A:T	0	113025860	T	A
12	chr12:113026404:G:A	0	113026404	A	G
12	chr12:113027125:C:T	0	113027125	T	C
12	chr12:113027141:A:C	0	113027141	C	A
12	chr12:113027562:T:C	0	113027562	C	T
12	chr12:113027758:C:A	0	113027758	A	C
12	chr12:113027806:T:G	0	113027806	G	T
12	chr12:113028340:T:C	0	113028340	C	T
12	chr12:113028658:T:C	0	113028658	C	T
12	chr12:113028705:T:C	0	113028705	C	T
12	chr12:113029322:T:C	0	113029322	C	T
12	chr12:113029383:T:A	0	113029383	A	T
12	chr12:113029765:G:T	0	113029765	T	G
12	chr12:113030001:T:C	0	113030001	C	T
12	chr12:113030260:C:T	0	113030260	T	C
12	chr12:113030449:C:T	0	113030449	T	C
12	chr12:113030906:A:G	0	113030906	G	A
12	chr12:113030916:G:A	0	113030916	A	G
12	chr12:113031004:C:G	0	113031004	G	C
12	chr12:113031336:T:C	0	113031336	C	T
12	chr12:113031470:A:G	0	113031470	G	A
12	chr12:113031587:AT:A	0	113031587	A	AT
12	chr12:113031666:G:A	0	113031666	A	G
12	chr12:113031752:A:G	0	113031752	G	A
12	chr12:113031910:T:C	0	113031910	C	T
12	chr12:113032062:G:A	0	113032062	A	G
12	chr12:113032126:T:C	0	113032126	C	T
12	chr12:113032311:A:G	0	113032311	G	A
12	chr12:113032346:T:G	0	113032346	G	T
12	chr12:113032951:A:G	0	113032951	G	A
12	chr12:113033007:A:G	0	113033007	G	A
12	chr12:113033045:A:T	0	113033045	T	A
12	chr12:113033320:C:T	0	113033320	T	C
12	chr12:113033710:T:C	0	113033710	C	T
12	chr12:113033711:G:A	0	113033711	A	G
12	chr12:113033814:A:G	0	113033814	G	A
12	chr12:113033915:T:C	0	113033915	C	T
12	chr12:113033939:T:G	0	113033939	G	T
12	chr12:113034008:T:G	0	113034008	G	T
12	chr12:113034055:C:T	0	113034055	T	C
12	chr12:113034209:G:T	0	113034209	T	G
12	chr12:113034708:G:C	0	113034708	C	G
12	chr12:113035641:A:G	0	113035641	G	A
12	chr12:113035910:T:C	0	113035910	C	T
12	chr12:113036494:C:T	0	113036494	T	C
12	chr12:113037299:G:A	0	113037299	A	G
12	chr12:113037982:G:A	0	113037982	A	G
12	chr12:113039698:C:T	0	113039698	T	C
12	chr12:113039824:G:T	0	113039824	T	G
12	chr12:113040267:A:C	0	113040267	C	A
12	chr12:113041293:C:T	0	113041293	T	C
12	chr12:113041343:CCG:C	0	113041343	C	CCG
12	chr12:113041476:T:C	0	113041476	C	T
12	chr12:113041841:C:T	0	113041841	T	C
12	chr12:113041861:T:C	0	113041861	C	T
12	chr12:113042705:G:A	0	113042705	A	G
12	chr12:113043059:T:C	0	113043059	C	T
12	chr12:113044062:A:G	0	113044062	G	A
12	chr12:113044400:A:G	0	113044400	G	A
12	chr12:113045120:G:T	0	113045120	T	G
12	chr12:113046060:G:C	0	113046060	C	G
12	chr12:113047231:G:A	0	113047231	A	G
12	chr12:113047794:G:A	0	113047794	A	G
12	chr12:113047989:T:C	0	113047989	C	T
12	chr12:113048736:G:T	0	113048736	T	G
12	chr12:113048941:T:C	0	113048941	C	T
12	chr12:113050137:T:C	0	113050137	C	T
12	chr12:113051015:G:A	0	113051015	A	G
12	chr12:113051176:T:TC	0	113051176	TC	T
12	chr12:113051497:T:C	0	113051497	C	T
12	chr12:113051740:G:A	0	113051740	A	G
12	chr12:113052248:A:G	0	113052248	G	A
12	chr12:113052324:A:G	0	113052324	G	A
12	chr12:113055803:G:A	0	113055803	A	G
12	chr12:113056111:C:T	0	113056111	T	C
12	chr12:113057196:C:G	0	113057196	G	C
12	chr12:113057841:G:A	0	113057841	A	G
12	chr12:113058508:C:T	0	113058508	T	C
12	chr12:113059814:T:A	0	113059814	A	T
12	chr12:113060140:T:C	0	113060140	C	T
12	chr12:113060540:G:A	0	113060540	A	G
12	chr12:113061872:A:AT	0	113061872	AT	A
12	chr12:113061986:G:A	0	113061986	A	G
12	chr12:113062323:G:A	0	113062323	A	G
12	chr12:113063044:C:T	0	113063044	T	C
12	chr12:113063323:G:C	0	113063323	C	G
12	chr12:113063562:C:A	0	113063562	A	C
12	chr12:113063594:T:G	0	113063594	G	T
12	chr12:113063628:G:A	0	113063628	A	G
12	chr12:113063739:G:A	0	113063739	A	G
12	chr12:113064105:T:C	0	113064105	C	T
12	chr12:113064124:G:A	0	113064124	A	G
12	chr12:113064386:G:A	0	113064386	A	G
12	chr12:113064874:G:C	0	113064874	C	G
12	chr12:113066062:C:T	0	113066062	T	C
12	chr12:113066237:GGGGTGTGTAGGCC:G	0	113066237	G	GGGGTGTGTAGGCC
12	chr12:113066691:G:A	0	113066691	A	G
12	chr12:113066717:GGC:G	0	113066717	G	GGC
12	chr12:113066920:C:T	0	113066920	T	C
12	chr12:113066921:C:T	0	113066921	T	C
12	chr12:113067369:C:T	0	113067369	T	C
12	chr12:113068091:C:A	0	113068091	A	C
12	chr12:113068239:C:T	0	113068239	T	C
12	chr12:113069101:C:G	0	113069101	G	C
12	chr12:113069297:G:A	0	113069297	A	G
12	chr12:113069820:A:G	0	113069820	G	A
12	chr12:113070179:C:T	0	113070179	T	C
12	chr12:113070861:C:T	0	113070861	T	C
12	chr12:113071823:C:T	0	113071823	T	C
12	chr12:113072847:G:T	0	113072847	T	G
12	chr12:113072908:T:C	0	113072908	C	T
12	chr12:113073425:A:G	0	113073425	G	A
12	chr12:113073873:CCT:C	0	113073873	C	CCT
12	chr12:113074069:A:G	0	113074069	G	A
12	chr12:113074166:T:C	0	113074166	C	T
12	chr12:113074182:T:C	0	113074182	C	T
12	chr12:113074474:G:T	0	113074474	T	G
12	chr12:113074780:A:C	0	113074780	C	A
12	chr12:113074943:AG:A	0	113074943	A	AG
12	chr12:113075140:C:T	0	113075140	T	C
12	chr12:113076153:A:G	0	113076153	G	A
12	chr12:113076389:C:T	0	113076389	T	C
12	chr12:113076682:T:C	0	113076682	C	T
12	chr12:113077061:C:G	0	113077061	G	C
12	chr12:113077108:T:C	0	113077108	C	T
12	chr12:113077143:C:T	0	113077143	T	C
12	chr12:113078119:CA:C	0	113078119	C	CA
12	chr12:113078311:A:T	0	113078311	T	A
12	chr12:113078385:T:C	0	113078385	C	T
12	chr12:113078640:C:T	0	113078640	T	C
12	chr12:113078641:G:A	0	113078641	A	G
12	chr12:113079125:T:C	0	113079125	C	T
12	chr12:113079157:C:T	0	113079157	T	C
12	chr12:113079452:A:G	0	113079452	G	A
12	chr12:113079689:G:A	0	113079689	A	G
12	chr12:113079926:T:C	0	113079926	C	T
12	chr12:113080039:T:C	0	113080039	C	T
12	chr12:113080090:TG:T	0	113080090	T	TG
12	chr12:113080691:G:A	0	113080691	A	G
12	chr12:113081950:G:A	0	113081950	A	G
12	chr12:113082538:C:T	0	113082538	T	C
12	chr12:113082671:T:C	0	113082671	C	T
12	chr12:113082877:C:T	0	113082877	T	C
12	chr12:113082891:A:C	0	113082891	C	A
12	chr12:113083052:C:T	0	113083052	T	C
12	chr12:113083074:T:C	0	113083074	C	T
12	chr12:113083152:A:G	0	113083152	G	A
12	chr12:113083352:G:A	0	113083352	A	G
12	chr12:113083459:G:C	0	113083459	C	G
12	chr12:113084080:T:C	0	113084080	C	T
12	chr12:113084969:T:C	0	113084969	C	T
12	chr12:113085214:A:T	0	113085214	T	A
12	chr12:113085700:C:A	0	113085700	A	C
12	chr12:113086010:G:A	0	113086010	A	G
12	chr12:113087422:C:T	0	113087422	T	C
12	chr12:113088299:T:C	0	113088299	C	T
12	chr12:113088440:C:T	0	113088440	T	C
12	chr12:113088540:A:G	0	113088540	G	A
12	chr12:113088657:G:A	0	113088657	A	G
12	chr12:113090062:C:T	0	113090062	T	C
12	chr12:113090135:A:C	0	113090135	C	A
12	chr12:113090783:G:A	0	113090783	A	G
12	chr12:113091019:G:A	0	113091019	A	G
12	chr12:113091088:C:T	0	113091088	T	C
12	chr12:113091127:A:G	0	113091127	G	A
12	chr12:113092102:C:T	0	113092102	T	C
12	chr12:113092526:ATT:A	0	113092526	A	ATT
12	chr12:113092787:A:G	0	113092787	G	A
12	chr12:113092830:T:C	0	113092830	C	T
12	chr12:113094739:T:C	0	113094739	C	T
12	chr12:113094812:A:G	0	113094812	G	A
12	chr12:113095080:C:T	0	113095080	T	C
12	chr12:113095319:C:T	0	113095319	T	C
12	chr12:113095541:G:A	0	113095541	A	G
12	chr12:113096828:C:T	0	113096828	T	C
12	chr12:113097161:T:C	0	113097161	C	T
12	chr12:113097544:AG:A	0	113097544	A	AG
12	chr12:113097589:C:T	0	113097589	T	C
12	chr12:113098162:G:C	0	113098162	C	G
12	chr12:113098391:G:A	0	113098391	A	G
12	chr12:113098788:C:T	0	113098788	T	C
12	chr12:113098954:C:T	0	113098954	T	C
12	chr12:113099029:T:G	0	113099029	G	T
12	chr12:113099416:C:T	0	113099416	T	C
12	chr12:113099553:C:T	0	113099553	T	C
12	chr12:113099757:C:T	0	113099757	T	C
12	chr12:113099968:C:T	0	113099968	T	C
12	chr12:113100228:T:C	0	113100228	C	T
12	chr12:113101571:C:A	0	113101571	A	C
12	chr12:113101759:T:C	0	113101759	C	T
12	chr12:113102024:C:T	0	113102024	T	C
12	chr12:113102468:G:A	0	113102468	A	G
12	chr12:113102595:G:A	0	113102595	A	G
12	chr12:113104293:A:G	0	113104293	G	A
12	chr12:113104712:G:A	0	113104712	A	G
12	chr12:113105155:G:A	0	113105155	A	G
12	chr12:113105309:G:A	0	113105309	A	G
12	chr12:113106023:G:A	0	113106023	A	G
12	chr12:113106127:G:T	0	113106127	T	G
12	chr12:113106146:C:G	0	113106146	G	C
12	chr12:113106262:C:T	0	113106262	T	C
12	chr12:113106371:C:T	0	113106371	T	C
12	chr12:113106384:A:T	0	113106384	T	A
12	chr12:113106564:C:T	0	113106564	T	C
12	chr12:113106572:G:A	0	113106572	A	G
12	chr12:113106747:G:C	0	113106747	C	G
12	chr12:113107069:C:T	0	113107069	T	C
12	chr12:113107360:T:C	0	113107360	C	T
12	chr12:113107426:G:C	0	113107426	C	G
12	chr12:113107588:A:G	0	113107588	G	A
12	chr12:113107771:A:C	0	113107771	C	A
12	chr12:113107805:C:T	0	113107805	T	C
12	chr12:113107953:G:A	0	113107953	A	G
12	chr12:113107982:A:G	0	113107982	G	A
12	chr12:113108740:A:G	0	113108740	G	A
12	chr12:113108875:T:C	0	113108875	C	T
12	chr12:113109133:A:G	0	113109133	G	A
12	chr12:113109211:C:T	0	113109211	T	C
12	chr12:113109960:G:A	0	113109960	A	G
12	chr12:113110354:G:A	0	113110354	A	G
12	chr12:113110438:T:C	0	113110438	C	T
12	chr12:113110448:T:C	0	113110448	C	T
12	chr12:113110582:T:C	0	113110582	C	T
12	chr12:113111071:A:G	0	113111071	G	A
12	chr12:113111074:T:A	0	113111074	A	T
12	chr12:113111094:CTG:C	0	113111094	C	CTG
12	chr12:113111098:T:C	0	113111098	C	T
12	chr12:113111913:A:T	0	113111913	T	A
12	chr12:113112530:C:T	0	113112530	T	C
12	chr12:113113316:G:A	0	113113316	A	G
12	chr12:113113365:C:T	0	113113365	T	C
12	chr12:113113428:A:G	0	113113428	G	A
12	chr12:113113587:A:G	0	113113587	G	A
12	chr12:113113883:T:C	0	113113883	C	T
12	chr12:113114335:A:G	0	113114335	G	A
12	chr12:113115603:C:T	0	113115603	T	C
12	chr12:113115676:C:T	0	113115676	T	C
12	chr12:113115862:G:A	0	113115862	A	G
12	chr12:113116624:A:G	0	113116624	G	A
12	chr12:113116884:G:A	0	113116884	A	G
12	chr12:113117141:G:A	0	113117141	A	G
12	chr12:113117495:T:A	0	113117495	A	T
12	chr12:113119000:C:G	0	113119000	G	C
12	chr12:113119268:G:A	0	113119268	A	G
12	chr12:113121067:T:G	0	113121067	G	T
12	chr12:113121642:A:G	0	113121642	G	A
12	chr12:113122426:C:T	0	113122426	T	C
12	chr12:113122706:A:T	0	113122706	T	A
12	chr12:113122841:T:A	0	113122841	A	T
12	chr12:113123099:C:T	0	113123099	T	C
12	chr12:113123279:A:T	0	113123279	T	A
12	chr12:113123513:G:A	0	113123513	A	G
12	chr12:113123548:CT:C	0	113123548	C	CT
12	chr12:113124090:T:C	0	113124090	C	T
12	chr12:113125300:C:T	0	113125300	T	C
12	chr12:113125316:G:A	0	113125316	A	G
12	chr12:113125762:G:T	0	113125762	T	G
12	chr12:113126815:T:C	0	113126815	C	T
12	chr12:113127543:C:G	0	113127543	G	C
12	chr12:113127578:G:A	0	113127578	A	G
12	chr12:113127612:C:T	0	113127612	T	C
12	chr12:113128128:G:A	0	113128128	A	G
12	chr12:113128676:C:T	0	113128676	T	C
12	chr12:113129721:C:T	0	113129721	T	C
12	chr12:113130450:T:G	0	113130450	G	T
12	chr12:113130529:A:G	0	113130529	G	A
12	chr12:113130726:G:A	0	113130726	A	G
12	chr12:113130992:A:G	0	113130992	G	A
12	chr12:113131932:C:T	0	113131932	T	C
12	chr12:113132239:T:C	0	113132239	C	T
12	chr12:113133111:C:T	0	113133111	T	C
12	chr12:113134361:A:G	0	113134361	G	A
12	chr12:113136469:T:C	0	113136469	C	T
12	chr12:113136803:G:A	0	113136803	A	G
12	chr12:113137157:A:C	0	113137157	C	A
12	chr12:113138907:C:T	0	113138907	T	C
12	chr12:113139685:T:C	0	113139685	C	T
12	chr12:113140153:G:A	0	113140153	A	G
12	chr12:113140398:C:T	0	113140398	T	C
12	chr12:113140529:A:C	0	113140529	C	A
12	chr12:113140735:G:A	0	113140735	A	G
12	chr12:113141239:G:T	0	113141239	T	G
12	chr12:113141281:G:T	0	113141281	T	G
12	chr12:113141325:A:T	0	113141325	T	A
12	chr12:113141508:C:T	0	113141508	T	C
12	chr12:113141665:G:C	0	113141665	C	G
12	chr12:113141674:G:A	0	113141674	A	G
12	chr12:113143856:G:A	0	113143856	A	G
12	chr12:113143927:A:G	0	113143927	G	A
12	chr12:113144366:T:A	0	113144366	A	T
12	chr12:113145673:C:T	0	113145673	T	C
12	chr12:113145870:C:T	0	113145870	T	C
12	chr12:113146621:G:A	0	113146621	A	G
12	chr12:113148605:C:T	0	113148605	T	C
12	chr12:113148810:T:C	0	113148810	C	T
12	chr12:113149523:A:G	0	113149523	G	A
12	chr12:113150326:T:C	0	113150326	C	T
12	chr12:113150515:T:TGCCCTGGCAGTAA	0	113150515	TGCCCTGGCAGTAA	T
12	chr12:113151232:G:A	0	113151232	A	G
12	chr12:113151329:G:A	0	113151329	A	G
12	chr12:113151355:A:G	0	113151355	G	A
12	chr12:113151957:A:G	0	113151957	G	A
12	chr12:113152665:T:G	0	113152665	G	T
12	chr12:113153632:C:T	0	113153632	T	C
12	chr12:113154134:T:C	0	113154134	C	T
12	chr12:113156317:A:C	0	113156317	C	A
12	chr12:113156637:C:A	0	113156637	A	C
12	chr12:113156910:C:T	0	113156910	T	C
12	chr12:113157521:C:T	0	113157521	T	C
12	chr12:113158236:C:T	0	113158236	T	C
12	chr12:113159811:C:T	0	113159811	T	C
12	chr12:113160879:T:C	0	113160879	C	T
12	chr12:113162850:G:A	0	113162850	A	G
12	chr12:113163098:A:G	0	113163098	G	A
12	chr12:113163135:C:T	0	113163135	T	C
12	chr12:113163602:T:C	0	113163602	C	T
12	chr12:113164960:A:C	0	113164960	C	A
12	chr12:113165005:T:A	0	113165005	A	T
12	chr12:113165477:TAAG:T	0	113165477	T	TAAG
12	chr12:113166276:G:A	0	113166276	A	G
12	chr12:113166364:A:G	0	113166364	G	A
12	chr12:113166616:C:T	0	113166616	T	C
12	chr12:113166636:C:T	0	113166636	T	C
12	chr12:113167090:A:C	0	113167090	C	A
12	chr12:113167315:C:T	0	113167315	T	C
12	chr12:113167346:T:C	0	113167346	C	T
12	chr12:113168584:G:A	0	113168584	A	G
12	chr12:113169697:T:C	0	113169697	C	T
12	chr12:113170018:G:A	0	113170018	A	G
12	chr12:113171805:A:G	0	113171805	G	A
12	chr12:113172637:G:A	0	113172637	A	G
12	chr12:113172955:CT:C	0	113172955	C	CT
12	chr12:113172958:AT:A	0	113172958	A	AT
12	chr12:113173266:T:G	0	113173266	G	T
12	chr12:113174051:C:T	0	113174051	T	C
12	chr12:113175474:T:C	0	113175474	C	T
12	chr12:113175596:G:A	0	113175596	A	G
12	chr12:113176051:C:T	0	113176051	T	C
12	chr12:113176235:T:C	0	113176235	C	T
12	chr12:113177019:T:C	0	113177019	C	T
12	chr12:113178015:C:T	0	113178015	T	C
12	chr12:113178066:T:C	0	113178066	C	T
12	chr12:113178795:G:A	0	113178795	A	G
12	chr12:113180663:T:C	0	113180663	C	T
12	chr12:113181482:T:A	0	113181482	A	T
12	chr12:113181550:T:C	0	113181550	C	T
12	chr12:113182344:C:T	0	113182344	T	C
12	chr12:113182708:C:T	0	113182708	T	C
12	chr12:113183046:C:CAG	0	113183046	CAG	C
12	chr12:113183591:C:T	0	113183591	T	C
12	chr12:113183705:C:T	0	113183705	T	C
12	chr12:113187681:T:C	0	113187681	C	T
12	chr12:113189225:A:G	0	113189225	G	A
12	chr12:113190216:C:T	0	113190216	T	C
12	chr12:113190345:AAAAG:A	0	113190345	A	AAAAG
12	chr12:113190944:G:A	0	113190944	A	G
12	chr12:113191666:C:A	0	113191666	A	C
12	chr12:113192144:C:T	0	113192144	T	C
12	chr12:113194007:G:T	0	113194007	T	G
12	chr12:113194603:C:T	0	113194603	T	C
12	chr12:113195234:G:A	0	113195234	A	G
12	chr12:113197619:A:G	0	113197619	G	A
```
