## Supplementary material for "Characterization of shared and ancestry-specific signals driving complex traits using multi-ancestry fine-mapping": s1_data.bim

```
12	chr12:119778806:T:C	0	119778806	C	T
12	chr12:119779928:G:T	0	119779928	T	G
12	chr12:119780035:C:T	0	119780035	T	C
12	chr12:119780149:T:C	0	119780149	C	T
12	chr12:119781260:G:A	0	119781260	A	G
12	chr12:119782108:T:C	0	119782108	C	T
12	chr12:119782785:C:T	0	119782785	T	C
12	chr12:119783648:G:A	0	119783648	A	G
12	chr12:119783832:C:T	0	119783832	T	C
12	chr12:119785518:T:G	0	119785518	G	T
12	chr12:119785964:T:G	0	119785964	G	T
12	chr12:119786421:G:C	0	119786421	C	G
12	chr12:119786547:T:C	0	119786547	C	T
12	chr12:119787185:A:G	0	119787185	G	A
12	chr12:119787648:A:G	0	119787648	G	A
12	chr12:119787717:T:C	0	119787717	C	T
12	chr12:119788269:A:G	0	119788269	G	A
12	chr12:119789119:A:G	0	119789119	G	A
12	chr12:119789578:A:C	0	119789578	C	A
12	chr12:119789616:G:A	0	119789616	A	G
12	chr12:119789743:C:T	0	119789743	T	C
12	chr12:119790006:A:G	0	119790006	G	A
12	chr12:119790010:G:A	0	119790010	A	G
12	chr12:119790740:T:C	0	119790740	C	T
12	chr12:119790899:T:C	0	119790899	C	T
12	chr12:119790988:T:C	0	119790988	C	T
12	chr12:119792905:T:C	0	119792905	C	T
12	chr12:119793275:C:T	0	119793275	T	C
12	chr12:119794663:A:G	0	119794663	G	A
12	chr12:119794981:G:A	0	119794981	A	G
12	chr12:119795797:T:C	0	119795797	C	T
12	chr12:119796337:A:T	0	119796337	T	A
12	chr12:119796424:T:C	0	119796424	C	T
12	chr12:119796572:G:C	0	119796572	C	G
12	chr12:119796665:C:T	0	119796665	T	C
12	chr12:119797066:A:G	0	119797066	G	A
12	chr12:119798678:T:C	0	119798678	C	T
12	chr12:119798950:T:C	0	119798950	C	T
12	chr12:119799987:C:T	0	119799987	T	C
12	chr12:119800038:C:G	0	119800038	G	C
12	chr12:119800693:C:T	0	119800693	T	C
12	chr12:119804210:C:G	0	119804210	G	C
12	chr12:119804458:C:T	0	119804458	T	C
12	chr12:119804513:GC:G	0	119804513	G	GC
12	chr12:119804518:C:CA	0	119804518	CA	C
12	chr12:119805041:A:G	0	119805041	G	A
12	chr12:119805261:C:G	0	119805261	G	C
12	chr12:119805656:T:C	0	119805656	C	T
12	chr12:119805695:A:G	0	119805695	G	A
12	chr12:119806508:A:T	0	119806508	T	A
12	chr12:119806999:C:T	0	119806999	T	C
12	chr12:119807791:G:A	0	119807791	A	G
12	chr12:119807840:A:T	0	119807840	T	A
12	chr12:119812173:T:C	0	119812173	C	T
12	chr12:119812629:G:A	0	119812629	A	G
12	chr12:119812701:A:G	0	119812701	G	A
12	chr12:119813576:A:G	0	119813576	G	A
12	chr12:119814992:C:T	0	119814992	T	C
12	chr12:119815066:G:A	0	119815066	A	G
12	chr12:119815649:C:T	0	119815649	T	C
12	chr12:119815854:G:A	0	119815854	A	G
12	chr12:119817103:T:C	0	119817103	C	T
12	chr12:119817302:G:C	0	119817302	C	G
12	chr12:119818441:T:C	0	119818441	C	T
12	chr12:119819078:G:A	0	119819078	A	G
12	chr12:119819362:T:G	0	119819362	G	T
12	chr12:119821122:CCT:C	0	119821122	C	CCT
12	chr12:119823188:C:T	0	119823188	T	C
12	chr12:119823237:A:G	0	119823237	G	A
12	chr12:119824614:C:A	0	119824614	A	C
12	chr12:119824891:C:T	0	119824891	T	C
12	chr12:119825852:G:C	0	119825852	C	G
12	chr12:119825938:C:G	0	119825938	G	C
12	chr12:119826537:A:G	0	119826537	G	A
12	chr12:119826797:A:G	0	119826797	G	A
12	chr12:119827357:T:C	0	119827357	C	T
12	chr12:119828326:A:G	0	119828326	G	A
12	chr12:119829487:A:G	0	119829487	G	A
12	chr12:119829564:C:T	0	119829564	T	C
12	chr12:119829887:A:C	0	119829887	C	A
12	chr12:119830606:AC:A	0	119830606	A	AC
12	chr12:119831154:G:A	0	119831154	A	G
12	chr12:119832319:G:T	0	119832319	T	G
12	chr12:119832724:T:C	0	119832724	C	T
12	chr12:119832834:G:A	0	119832834	A	G
12	chr12:119833296:T:A	0	119833296	A	T
12	chr12:119833533:T:C	0	119833533	C	T
12	chr12:119833592:C:G	0	119833592	G	C
12	chr12:119833807:T:C	0	119833807	C	T
12	chr12:119835027:C:T	0	119835027	T	C
12	chr12:119836519:T:C	0	119836519	C	T
12	chr12:119837276:T:C	0	119837276	C	T
12	chr12:119837424:T:C	0	119837424	C	T
12	chr12:119838216:G:T	0	119838216	T	G
12	chr12:119838262:A:G	0	119838262	G	A
12	chr12:119838394:G:T	0	119838394	T	G
12	chr12:119840437:T:C	0	119840437	C	T
12	chr12:119842848:T:C	0	119842848	C	T
12	chr12:119845427:C:T	0	119845427	T	C
12	chr12:119845807:G:A	0	119845807	A	G
12	chr12:119846636:A:G	0	119846636	G	A
12	chr12:119847457:G:A	0	119847457	A	G
12	chr12:119848388:C:T	0	119848388	T	C
12	chr12:119848851:C:A	0	119848851	A	C
12	chr12:119849011:A:G	0	119849011	G	A
12	chr12:119849140:G:A	0	119849140	A	G
12	chr12:119851809:G:A	0	119851809	A	G
12	chr12:119852914:T:C	0	119852914	C	T
12	chr12:119853205:TAATC:T	0	119853205	T	TAATC
12	chr12:119853659:C:A	0	119853659	A	C
12	chr12:119854362:C:G	0	119854362	G	C
12	chr12:119854404:A:G	0	119854404	G	A
12	chr12:119855388:A:G	0	119855388	G	A
12	chr12:119855571:TCCTTC:T	0	119855571	T	TCCTTC
12	chr12:119855886:C:T	0	119855886	T	C
12	chr12:119855945:A:G	0	119855945	G	A
12	chr12:119857257:C:T	0	119857257	T	C
12	chr12:119857421:G:A	0	119857421	A	G
12	chr12:119857836:T:C	0	119857836	C	T
12	chr12:119858380:T:G	0	119858380	G	T
12	chr12:119858543:A:G	0	119858543	G	A
12	chr12:119859062:AG:A	0	119859062	A	AG
12	chr12:119859762:A:G	0	119859762	G	A
12	chr12:119859957:T:C	0	119859957	C	T
12	chr12:119860131:A:G	0	119860131	G	A
12	chr12:119860277:T:C	0	119860277	C	T
12	chr12:119861536:G:A	0	119861536	A	G
12	chr12:119862114:A:C	0	119862114	C	A
12	chr12:119862180:G:A	0	119862180	A	G
12	chr12:119862924:G:A	0	119862924	A	G
12	chr12:119863332:A:G	0	119863332	G	A
12	chr12:119863432:G:C	0	119863432	C	G
12	chr12:119863718:G:A	0	119863718	A	G
12	chr12:119863923:T:C	0	119863923	C	T
12	chr12:119864812:A:G	0	119864812	G	A
12	chr12:119864869:TG:T	0	119864869	T	TG
12	chr12:119865122:A:C	0	119865122	C	A
12	chr12:119865591:T:C	0	119865591	C	T
12	chr12:119865899:C:T	0	119865899	T	C
12	chr12:119867484:A:G	0	119867484	G	A
12	chr12:119867578:T:C	0	119867578	C	T
12	chr12:119867619:T:C	0	119867619	C	T
12	chr12:119868429:C:T	0	119868429	T	C
12	chr12:119869001:G:A	0	119869001	A	G
12	chr12:119870634:A:G	0	119870634	G	A
12	chr12:119870839:A:G	0	119870839	G	A
12	chr12:119872247:C:T	0	119872247	T	C
12	chr12:119872889:G:A	0	119872889	A	G
12	chr12:119873989:C:G	0	119873989	G	C
12	chr12:119874364:T:C	0	119874364	C	T
12	chr12:119875707:G:A	0	119875707	A	G
12	chr12:119876500:C:T	0	119876500	T	C
12	chr12:119876771:G:A	0	119876771	A	G
12	chr12:119878705:A:C	0	119878705	C	A
12	chr12:119879282:G:A	0	119879282	A	G
12	chr12:119879453:G:T	0	119879453	T	G
12	chr12:119879870:A:C	0	119879870	C	A
12	chr12:119880058:T:A	0	119880058	A	T
12	chr12:119881455:T:C	0	119881455	C	T
12	chr12:119882737:C:T	0	119882737	T	C
12	chr12:119883524:T:C	0	119883524	C	T
12	chr12:119883896:C:T	0	119883896	T	C
12	chr12:119884814:A:G	0	119884814	G	A
12	chr12:119884830:G:A	0	119884830	A	G
12	chr12:119886217:T:C	0	119886217	C	T
12	chr12:119888259:T:C	0	119888259	C	T
12	chr12:119888882:C:G	0	119888882	G	C
12	chr12:119892209:T:G	0	119892209	G	T
12	chr12:119893639:A:G	0	119893639	G	A
12	chr12:119893887:C:T	0	119893887	T	C
12	chr12:119894319:TAC:T	0	119894319	T	TAC
12	chr12:119894394:A:C	0	119894394	C	A
12	chr12:119894594:T:A	0	119894594	A	T
12	chr12:119895200:A:T	0	119895200	T	A
12	chr12:119895281:A:C	0	119895281	C	A
12	chr12:119895867:G:A	0	119895867	A	G
12	chr12:119896352:C:T	0	119896352	T	C
12	chr12:119897355:C:T	0	119897355	T	C
12	chr12:119898249:C:T	0	119898249	T	C
12	chr12:119899467:T:C	0	119899467	C	T
12	chr12:119899841:C:T	0	119899841	T	C
12	chr12:119900126:C:T	0	119900126	T	C
12	chr12:119900188:C:T	0	119900188	T	C
12	chr12:119900314:G:A	0	119900314	A	G
12	chr12:119900329:G:A	0	119900329	A	G
12	chr12:119900381:A:G	0	119900381	G	A
12	chr12:119900487:T:C	0	119900487	C	T
12	chr12:119900793:G:A	0	119900793	A	G
12	chr12:119901226:A:G	0	119901226	G	A
12	chr12:119901400:T:C	0	119901400	C	T
12	chr12:119901526:C:T	0	119901526	T	C
12	chr12:119901893:T:C	0	119901893	C	T
12	chr12:119901985:A:G	0	119901985	G	A
12	chr12:119902342:C:G	0	119902342	G	C
12	chr12:119902517:A:G	0	119902517	G	A
12	chr12:119902875:T:C	0	119902875	C	T
12	chr12:119902966:G:C	0	119902966	C	G
12	chr12:119903260:T:C	0	119903260	C	T
12	chr12:119903418:C:T	0	119903418	T	C
12	chr12:119903722:C:T	0	119903722	T	C
12	chr12:119905325:C:A	0	119905325	A	C
12	chr12:119906297:G:A	0	119906297	A	G
12	chr12:119906307:C:T	0	119906307	T	C
12	chr12:119906359:C:A	0	119906359	A	C
12	chr12:119906532:A:G	0	119906532	G	A
12	chr12:119907090:T:C	0	119907090	C	T
12	chr12:119907672:T:G	0	119907672	G	T
12	chr12:119908061:C:T	0	119908061	T	C
12	chr12:119908151:T:C	0	119908151	C	T
12	chr12:119908403:C:T	0	119908403	T	C
12	chr12:119908564:T:G	0	119908564	G	T
12	chr12:119908938:C:T	0	119908938	T	C
12	chr12:119908999:G:A	0	119908999	A	G
12	chr12:119909759:T:A	0	119909759	A	T
12	chr12:119909873:T:C	0	119909873	C	T
12	chr12:119910034:G:C	0	119910034	C	G
12	chr12:119910046:A:G	0	119910046	G	A
12	chr12:119912083:A:G	0	119912083	G	A
12	chr12:119912307:G:C	0	119912307	C	G
12	chr12:119914052:TAAA:T	0	119914052	T	TAAA
12	chr12:119917398:G:C	0	119917398	C	G
12	chr12:119917759:A:C	0	119917759	C	A
12	chr12:119919484:G:A	0	119919484	A	G
12	chr12:119920564:G:T	0	119920564	T	G
12	chr12:119922451:G:A	0	119922451	A	G
12	chr12:119922651:C:T	0	119922651	T	C
12	chr12:119923536:T:C	0	119923536	C	T
12	chr12:119924218:A:G	0	119924218	G	A
12	chr12:119925258:G:A	0	119925258	A	G
12	chr12:119925810:C:T	0	119925810	T	C
12	chr12:119925874:G:A	0	119925874	A	G
12	chr12:119928037:G:A	0	119928037	A	G
12	chr12:119928097:C:T	0	119928097	T	C
12	chr12:119928133:C:T	0	119928133	T	C
12	chr12:119928431:T:A	0	119928431	A	T
12	chr12:119928551:C:T	0	119928551	T	C
12	chr12:119929052:A:G	0	119929052	G	A
12	chr12:119929096:T:G	0	119929096	G	T
12	chr12:119929284:G:A	0	119929284	A	G
12	chr12:119929343:G:A	0	119929343	A	G
12	chr12:119929437:T:C	0	119929437	C	T
12	chr12:119929828:T:C	0	119929828	C	T
12	chr12:119929964:A:G	0	119929964	G	A
12	chr12:119930160:T:C	0	119930160	C	T
12	chr12:119930624:C:G	0	119930624	G	C
12	chr12:119931309:C:T	0	119931309	T	C
12	chr12:119931775:A:G	0	119931775	G	A
12	chr12:119932377:A:G	0	119932377	G	A
12	chr12:119933364:T:A	0	119933364	A	T
12	chr12:119935095:G:A	0	119935095	A	G
12	chr12:119935540:A:G	0	119935540	G	A
12	chr12:119936495:T:G	0	119936495	G	T
12	chr12:119937795:T:C	0	119937795	C	T
12	chr12:119937891:C:T	0	119937891	T	C
12	chr12:119937947:C:A	0	119937947	A	C
12	chr12:119938488:G:C	0	119938488	C	G
12	chr12:119938894:G:A	0	119938894	A	G
12	chr12:119939588:G:A	0	119939588	A	G
12	chr12:119940498:T:C	0	119940498	C	T
12	chr12:119940512:C:T	0	119940512	T	C
12	chr12:119941236:C:T	0	119941236	T	C
12	chr12:119942298:A:G	0	119942298	G	A
12	chr12:119942791:GTCTCGC:G	0	119942791	G	GTCTCGC
12	chr12:119942809:G:A	0	119942809	A	G
12	chr12:119943335:C:T	0	119943335	T	C
12	chr12:119944810:G:A	0	119944810	A	G
12	chr12:119946263:G:A	0	119946263	A	G
12	chr12:119949157:T:A	0	119949157	A	T
12	chr12:119949856:T:C	0	119949856	C	T
12	chr12:119951031:G:A	0	119951031	A	G
12	chr12:119951054:A:G	0	119951054	G	A
12	chr12:119951120:C:T	0	119951120	T	C
12	chr12:119952147:A:G	0	119952147	G	A
12	chr12:119952195:T:C	0	119952195	C	T
12	chr12:119952855:A:G	0	119952855	G	A
12	chr12:119953366:T:C	0	119953366	C	T
12	chr12:119953715:C:T	0	119953715	T	C
12	chr12:119954311:G:A	0	119954311	A	G
12	chr12:119954657:T:A	0	119954657	A	T
12	chr12:119954677:A:T	0	119954677	T	A
12	chr12:119954781:G:A	0	119954781	A	G
12	chr12:119955238:G:A	0	119955238	A	G
12	chr12:119955705:T:G	0	119955705	G	T
12	chr12:119955754:G:A	0	119955754	A	G
12	chr12:119955952:A:C	0	119955952	C	A
12	chr12:119956574:T:C	0	119956574	C	T
12	chr12:119956783:G:A	0	119956783	A	G
12	chr12:119957198:G:A	0	119957198	A	G
12	chr12:119957239:C:T	0	119957239	T	C
12	chr12:119958491:T:C	0	119958491	C	T
12	chr12:119958811:T:C	0	119958811	C	T
12	chr12:119958895:C:T	0	119958895	T	C
12	chr12:119959199:C:T	0	119959199	T	C
12	chr12:119959427:T:C	0	119959427	C	T
12	chr12:119960706:C:T	0	119960706	T	C
12	chr12:119960707:G:A	0	119960707	A	G
12	chr12:119960756:G:A	0	119960756	A	G
12	chr12:119962427:T:C	0	119962427	C	T
12	chr12:119962986:T:C	0	119962986	C	T
12	chr12:119963899:G:A	0	119963899	A	G
12	chr12:119964988:G:A	0	119964988	A	G
12	chr12:119965214:T:C	0	119965214	C	T
12	chr12:119965993:C:T	0	119965993	T	C
12	chr12:119967254:T:C	0	119967254	C	T
12	chr12:119974632:A:G	0	119974632	G	A
12	chr12:119975216:A:T	0	119975216	T	A
12	chr12:119976370:T:G	0	119976370	G	T
12	chr12:119978516:A:G	0	119978516	G	A
12	chr12:119978653:G:A	0	119978653	A	G
12	chr12:119979464:T:C	0	119979464	C	T
12	chr12:119979694:A:G	0	119979694	G	A
12	chr12:119980635:C:T	0	119980635	T	C
12	chr12:119980848:C:T	0	119980848	T	C
12	chr12:119981056:T:C	0	119981056	C	T
12	chr12:119982159:G:A	0	119982159	A	G
12	chr12:119982390:A:C	0	119982390	C	A
12	chr12:119982674:AGCCACCACACCTG:A	0	119982674	A	AGCCACCACACCTG
12	chr12:119982866:T:C	0	119982866	C	T
12	chr12:119984021:T:C	0	119984021	C	T
12	chr12:119984208:G:A	0	119984208	A	G
12	chr12:119984553:C:A	0	119984553	A	C
12	chr12:119985668:C:T	0	119985668	T	C
12	chr12:119986052:A:G	0	119986052	G	A
12	chr12:119986671:T:C	0	119986671	C	T
12	chr12:119987251:A:G	0	119987251	G	A
12	chr12:119988171:G:C	0	119988171	C	G
12	chr12:119989101:G:A	0	119989101	A	G
12	chr12:119990664:C:T	0	119990664	T	C
12	chr12:119991043:TTCTCTAGGCAGTC:T	0	119991043	T	TTCTCTAGGCAGTC
12	chr12:119991271:C:G	0	119991271	G	C
12	chr12:119992268:T:C	0	119992268	C	T
12	chr12:119992376:C:T	0	119992376	T	C
12	chr12:119992648:G:A	0	119992648	A	G
12	chr12:119993762:A:C	0	119993762	C	A
12	chr12:119993891:T:C	0	119993891	C	T
12	chr12:119995018:A:G	0	119995018	G	A
12	chr12:119995150:A:C	0	119995150	C	A
12	chr12:119995759:A:G	0	119995759	G	A
12	chr12:119996225:C:T	0	119996225	T	C
12	chr12:119997266:C:T	0	119997266	T	C
12	chr12:119997991:G:A	0	119997991	A	G
12	chr12:119998604:G:A	0	119998604	A	G
12	chr12:119998854:A:G	0	119998854	G	A
12	chr12:120000151:A:G	0	120000151	G	A
12	chr12:120000152:A:G	0	120000152	G	A
12	chr12:120000458:C:T	0	120000458	T	C
12	chr12:120001260:T:G	0	120001260	G	T
12	chr12:120001447:T:C	0	120001447	C	T
12	chr12:120002133:G:A	0	120002133	A	G
12	chr12:120003187:G:A	0	120003187	A	G
12	chr12:120003239:G:A	0	120003239	A	G
12	chr12:120003639:C:A	0	120003639	A	C
12	chr12:120004233:A:G	0	120004233	G	A
12	chr12:120005669:G:A	0	120005669	A	G
12	chr12:120006951:G:A	0	120006951	A	G
12	chr12:120007029:T:C	0	120007029	C	T
12	chr12:120007644:A:C	0	120007644	C	A
12	chr12:120009188:A:G	0	120009188	G	A
12	chr12:120011018:G:A	0	120011018	A	G
12	chr12:120011455:A:G	0	120011455	G	A
12	chr12:120011756:A:G	0	120011756	G	A
12	chr12:120011784:C:CAT	0	120011784	CAT	C
12	chr12:120013732:G:A	0	120013732	A	G
12	chr12:120014695:A:C	0	120014695	C	A
12	chr12:120014717:G:T	0	120014717	T	G
12	chr12:120015022:A:G	0	120015022	G	A
12	chr12:120015516:C:A	0	120015516	A	C
12	chr12:120017690:C:A	0	120017690	A	C
12	chr12:120019231:A:G	0	120019231	G	A
12	chr12:120019979:G:A	0	120019979	A	G
12	chr12:120020594:A:G	0	120020594	G	A
12	chr12:120021880:A:G	0	120021880	G	A
12	chr12:120027147:C:T	0	120027147	T	C
12	chr12:120027153:C:T	0	120027153	T	C
12	chr12:120027206:A:G	0	120027206	G	A
12	chr12:120028364:T:C	0	120028364	C	T
12	chr12:120029766:TG:T	0	120029766	T	TG
12	chr12:120034614:A:G	0	120034614	G	A
12	chr12:120036306:T:C	0	120036306	C	T
12	chr12:120037620:T:C	0	120037620	C	T
12	chr12:120038630:G:A	0	120038630	A	G
12	chr12:120039725:G:T	0	120039725	T	G
12	chr12:120040204:G:A	0	120040204	A	G
12	chr12:120040367:C:T	0	120040367	T	C
12	chr12:120040592:A:G	0	120040592	G	A
12	chr12:120041758:A:G	0	120041758	G	A
12	chr12:120041878:C:A	0	120041878	A	C
12	chr12:120042210:A:G	0	120042210	G	A
12	chr12:120042800:C:A	0	120042800	A	C
12	chr12:120045074:A:C	0	120045074	C	A
12	chr12:120045571:G:A	0	120045571	A	G
12	chr12:120045685:C:T	0	120045685	T	C
12	chr12:120047906:G:A	0	120047906	A	G
12	chr12:120047935:C:T	0	120047935	T	C
12	chr12:120050063:G:T	0	120050063	T	G
12	chr12:120050542:C:T	0	120050542	T	C
12	chr12:120050832:G:A	0	120050832	A	G
12	chr12:120051239:C:G	0	120051239	G	C
12	chr12:120051314:G:A	0	120051314	A	G
12	chr12:120051455:T:C	0	120051455	C	T
12	chr12:120051980:T:G	0	120051980	G	T
12	chr12:120052572:C:G	0	120052572	G	C
12	chr12:120052680:C:T	0	120052680	T	C
12	chr12:120052913:C:T	0	120052913	T	C
12	chr12:120053081:G:A	0	120053081	A	G
12	chr12:120053131:G:C	0	120053131	C	G
12	chr12:120054540:T:C	0	120054540	C	T
12	chr12:120054600:T:C	0	120054600	C	T
12	chr12:120055175:A:G	0	120055175	G	A
12	chr12:120056087:T:C	0	120056087	C	T
12	chr12:120056260:A:G	0	120056260	G	A
12	chr12:120056935:G:A	0	120056935	A	G
12	chr12:120057007:G:A	0	120057007	A	G
12	chr12:120058321:G:A	0	120058321	A	G
12	chr12:120060695:A:T	0	120060695	T	A
12	chr12:120061349:A:C	0	120061349	C	A
12	chr12:120061642:A:AG	0	120061642	AG	A
12	chr12:120062630:G:C	0	120062630	C	G
12	chr12:120062638:C:T	0	120062638	T	C
12	chr12:120063532:C:CT	0	120063532	CT	C
12	chr12:120063810:A:AC	0	120063810	AC	A
12	chr12:120064922:A:G	0	120064922	G	A
12	chr12:120065437:A:T	0	120065437	T	A
12	chr12:120065518:C:T	0	120065518	T	C
12	chr12:120066239:A:G	0	120066239	G	A
12	chr12:120066449:G:T	0	120066449	T	G
12	chr12:120069419:C:G	0	120069419	G	C
12	chr12:120072324:G:A	0	120072324	A	G
12	chr12:120073728:T:C	0	120073728	C	T
12	chr12:120074230:CCTT:C	0	120074230	C	CCTT
12	chr12:120075821:T:C	0	120075821	C	T
12	chr12:120076653:T:C	0	120076653	C	T
12	chr12:120076668:C:T	0	120076668	T	C
12	chr12:120077969:C:A	0	120077969	A	C
12	chr12:120078703:G:A	0	120078703	A	G
12	chr12:120079466:C:T	0	120079466	T	C
12	chr12:120081320:T:C	0	120081320	C	T
12	chr12:120082328:C:T	0	120082328	T	C
12	chr12:120082927:C:T	0	120082927	T	C
12	chr12:120083698:T:C	0	120083698	C	T
12	chr12:120083699:G:A	0	120083699	A	G
12	chr12:120084069:C:T	0	120084069	T	C
12	chr12:120084499:T:C	0	120084499	C	T
12	chr12:120084715:G:C	0	120084715	C	G
12	chr12:120084940:CT:C	0	120084940	C	CT
12	chr12:120086883:C:G	0	120086883	G	C
12	chr12:120087042:G:A	0	120087042	A	G
12	chr12:120088744:G:A	0	120088744	A	G
12	chr12:120089407:C:T	0	120089407	T	C
12	chr12:120089795:T:C	0	120089795	C	T
12	chr12:120089987:G:A	0	120089987	A	G
12	chr12:120091499:T:C	0	120091499	C	T
12	chr12:120091503:A:G	0	120091503	G	A
12	chr12:120091862:G:A	0	120091862	A	G
12	chr12:120093484:A:G	0	120093484	G	A
12	chr12:120094655:GGCCAGGAAGGGCATCCTCCCCTGCCCCTCCC:G	0	120094655	G	GGCCAGGAAGGGCATCCTCCCCTGCCCCTCCC
12	chr12:120095892:A:G	0	120095892	G	A
12	chr12:120096161:C:T	0	120096161	T	C
12	chr12:120096667:C:G	0	120096667	G	C
12	chr12:120097365:G:A	0	120097365	A	G
12	chr12:120097940:G:C	0	120097940	C	G
12	chr12:120098135:C:T	0	120098135	T	C
12	chr12:120098285:G:T	0	120098285	T	G
12	chr12:120098979:C:T	0	120098979	T	C
12	chr12:120099238:C:G	0	120099238	G	C
12	chr12:120099348:C:CT	0	120099348	CT	C
12	chr12:120099469:T:G	0	120099469	G	T
12	chr12:120099604:G:A	0	120099604	A	G
12	chr12:120100473:G:A	0	120100473	A	G
12	chr12:120100877:C:T	0	120100877	T	C
12	chr12:120100882:C:T	0	120100882	T	C
12	chr12:120101503:A:G	0	120101503	G	A
12	chr12:120102728:A:G	0	120102728	G	A
12	chr12:120102942:G:A	0	120102942	A	G
12	chr12:120103212:C:T	0	120103212	T	C
12	chr12:120103489:C:A	0	120103489	A	C
12	chr12:120103553:G:A	0	120103553	A	G
12	chr12:120103749:A:G	0	120103749	G	A
12	chr12:120103793:G:A	0	120103793	A	G
12	chr12:120104780:T:C	0	120104780	C	T
12	chr12:120105329:A:AGCCCACTG	0	120105329	AGCCCACTG	A
12	chr12:120105674:A:G	0	120105674	G	A
12	chr12:120107020:G:A	0	120107020	A	G
12	chr12:120109346:G:A	0	120109346	A	G
12	chr12:120109390:T:G	0	120109390	G	T
12	chr12:120111955:A:G	0	120111955	G	A
12	chr12:120113077:G:A	0	120113077	A	G
12	chr12:120113775:G:A	0	120113775	A	G
12	chr12:120113848:T:C	0	120113848	C	T
12	chr12:120114015:G:A	0	120114015	A	G
12	chr12:120114888:G:C	0	120114888	C	G
12	chr12:120115047:T:C	0	120115047	C	T
12	chr12:120115770:T:C	0	120115770	C	T
12	chr12:120116452:C:G	0	120116452	G	C
12	chr12:120116716:T:C	0	120116716	C	T
12	chr12:120116920:T:C	0	120116920	C	T
12	chr12:120120038:G:A	0	120120038	A	G
12	chr12:120122124:C:T	0	120122124	T	C
12	chr12:120123451:G:C	0	120123451	C	G
12	chr12:120124032:C:T	0	120124032	T	C
12	chr12:120124078:C:T	0	120124078	T	C
12	chr12:120127384:G:A	0	120127384	A	G
12	chr12:120130093:A:G	0	120130093	G	A
12	chr12:120132305:CTG:C	0	120132305	C	CTG
12	chr12:120133280:A:C	0	120133280	C	A
12	chr12:120133810:T:C	0	120133810	C	T
12	chr12:120136011:T:C	0	120136011	C	T
12	chr12:120138461:T:C	0	120138461	C	T
12	chr12:120140266:A:T	0	120140266	T	A
12	chr12:120140777:A:G	0	120140777	G	A
12	chr12:120141865:T:C	0	120141865	C	T
12	chr12:120143969:A:G	0	120143969	G	A
12	chr12:120147432:A:G	0	120147432	G	A
12	chr12:120148389:A:C	0	120148389	C	A
12	chr12:120149001:G:T	0	120149001	T	G
12	chr12:120149421:C:T	0	120149421	T	C
12	chr12:120149422:A:C	0	120149422	C	A
12	chr12:120151038:C:T	0	120151038	T	C
12	chr12:120151048:A:G	0	120151048	G	A
12	chr12:120151356:A:G	0	120151356	G	A
12	chr12:120151521:A:G	0	120151521	G	A
12	chr12:120151971:A:C	0	120151971	C	A
12	chr12:120153029:C:T	0	120153029	T	C
12	chr12:120153339:A:G	0	120153339	G	A
12	chr12:120153447:C:T	0	120153447	T	C
12	chr12:120154148:T:C	0	120154148	C	T
12	chr12:120156330:A:G	0	120156330	G	A
12	chr12:120160973:A:G	0	120160973	G	A
12	chr12:120162198:G:A	0	120162198	A	G
12	chr12:120164274:T:G	0	120164274	G	T
12	chr12:120165242:A:G	0	120165242	G	A
12	chr12:120165251:G:A	0	120165251	A	G
12	chr12:120165281:T:C	0	120165281	C	T
12	chr12:120165459:C:T	0	120165459	T	C
12	chr12:120168359:T:C	0	120168359	C	T
12	chr12:120169266:A:G	0	120169266	G	A
12	chr12:120169279:AAAAAAAAAAAAAAAAAG:A	0	120169279	A	AAAAAAAAAAAAAAAAAG
12	chr12:120169748:T:C	0	120169748	C	T
12	chr12:120170227:A:G	0	120170227	G	A
12	chr12:120171521:T:G	0	120171521	G	T
12	chr12:120175542:A:G	0	120175542	G	A
12	chr12:120175625:C:T	0	120175625	T	C
12	chr12:120176290:C:T	0	120176290	T	C
12	chr12:120178003:G:A	0	120178003	A	G
12	chr12:120178189:G:A	0	120178189	A	G
12	chr12:120180097:G:A	0	120180097	A	G
12	chr12:120180305:C:T	0	120180305	T	C
12	chr12:120181866:G:C	0	120181866	C	G
12	chr12:120185082:A:C	0	120185082	C	A
12	chr12:120186282:A:G	0	120186282	G	A
12	chr12:120187506:A:G	0	120187506	G	A
12	chr12:120187590:T:C	0	120187590	C	T
12	chr12:120187709:C:T	0	120187709	T	C
12	chr12:120188590:C:T	0	120188590	T	C
12	chr12:120189232:T:C	0	120189232	C	T
12	chr12:120191184:C:A	0	120191184	A	C
12	chr12:120193081:G:A	0	120193081	A	G
12	chr12:120193366:T:C	0	120193366	C	T
12	chr12:120195096:A:G	0	120195096	G	A
12	chr12:120196486:T:C	0	120196486	C	T
12	chr12:120197935:TA:T	0	120197935	T	TA
12	chr12:120198044:G:T	0	120198044	T	G
12	chr12:120198245:C:T	0	120198245	T	C
12	chr12:120198746:C:A	0	120198746	A	C
12	chr12:120199396:G:A	0	120199396	A	G
12	chr12:120199627:G:A	0	120199627	A	G
12	chr12:120199671:C:T	0	120199671	T	C
12	chr12:120206598:A:G	0	120206598	G	A
12	chr12:120208268:C:T	0	120208268	T	C
12	chr12:120208289:G:A	0	120208289	A	G
12	chr12:120209549:C:T	0	120209549	T	C
12	chr12:120212167:C:T	0	120212167	T	C
12	chr12:120222194:C:T	0	120222194	T	C
12	chr12:120224174:T:C	0	120224174	C	T
12	chr12:120229296:G:T	0	120229296	T	G
12	chr12:120229391:A:C	0	120229391	C	A
12	chr12:120232576:A:C	0	120232576	C	A
12	chr12:120233163:C:G	0	120233163	G	C
12	chr12:120233820:A:G	0	120233820	G	A
12	chr12:120234104:AAG:A	0	120234104	A	AAG
12	chr12:120238287:G:A	0	120238287	A	G
12	chr12:120239474:C:T	0	120239474	T	C
12	chr12:120239577:G:A	0	120239577	A	G
12	chr12:120239784:A:T	0	120239784	T	A
12	chr12:120240578:A:G	0	120240578	G	A
12	chr12:120240927:A:C	0	120240927	C	A
12	chr12:120242123:T:G	0	120242123	G	T
12	chr12:120242682:C:T	0	120242682	T	C
12	chr12:120244418:G:A	0	120244418	A	G
12	chr12:120244605:A:G	0	120244605	G	A
12	chr12:120245156:G:T	0	120245156	T	G
12	chr12:120245860:C:T	0	120245860	T	C
12	chr12:120247067:AAAG:A	0	120247067	A	AAAG
12	chr12:120250322:T:C	0	120250322	C	T
12	chr12:120251001:C:T	0	120251001	T	C
12	chr12:120252859:G:A	0	120252859	A	G
12	chr12:120253621:A:C	0	120253621	C	A
12	chr12:120254376:C:T	0	120254376	T	C
12	chr12:120255485:A:G	0	120255485	G	A
12	chr12:120256487:A:C	0	120256487	C	A
12	chr12:120256718:G:T	0	120256718	T	G
12	chr12:120256820:G:C	0	120256820	C	G
12	chr12:120256985:G:A	0	120256985	A	G
12	chr12:120257338:T:C	0	120257338	C	T
12	chr12:120257445:G:A	0	120257445	A	G
12	chr12:120259667:G:A	0	120259667	A	G
12	chr12:120261592:C:T	0	120261592	T	C
12	chr12:120262686:C:T	0	120262686	T	C
12	chr12:120264958:T:G	0	120264958	G	T
12	chr12:120265116:G:A	0	120265116	A	G
12	chr12:120265912:G:C	0	120265912	C	G
12	chr12:120267663:C:T	0	120267663	T	C
12	chr12:120267868:T:C	0	120267868	C	T
12	chr12:120268025:A:C	0	120268025	C	A
12	chr12:120269901:A:G	0	120269901	G	A
12	chr12:120270186:C:T	0	120270186	T	C
12	chr12:120271261:G:A	0	120271261	A	G
12	chr12:120271902:G:T	0	120271902	T	G
12	chr12:120273623:G:A	0	120273623	A	G
12	chr12:120274203:C:T	0	120274203	T	C
12	chr12:120274466:TTTAG:T	0	120274466	T	TTTAG
12	chr12:120274603:A:G	0	120274603	G	A
12	chr12:120275119:C:T	0	120275119	T	C
12	chr12:120276538:T:C	0	120276538	C	T
12	chr12:120276772:C:T	0	120276772	T	C
12	chr12:120276946:A:G	0	120276946	G	A
12	chr12:120278578:G:A	0	120278578	A	G
12	chr12:120279084:A:T	0	120279084	T	A
12	chr12:120280990:G:T	0	120280990	T	G
12	chr12:120281512:C:A	0	120281512	A	C
12	chr12:120282235:T:C	0	120282235	C	T
12	chr12:120282443:T:C	0	120282443	C	T
12	chr12:120284261:T:C	0	120284261	C	T
12	chr12:120285530:C:T	0	120285530	T	C
12	chr12:120285846:G:A	0	120285846	A	G
12	chr12:120286839:C:G	0	120286839	G	C
12	chr12:120287019:G:A	0	120287019	A	G
12	chr12:120288767:T:G	0	120288767	G	T
12	chr12:120288910:G:C	0	120288910	C	G
12	chr12:120289777:G:A	0	120289777	A	G
12	chr12:120290845:G:A	0	120290845	A	G
12	chr12:120292433:G:T	0	120292433	T	G
12	chr12:120293273:A:G	0	120293273	G	A
12	chr12:120293852:TTA:T	0	120293852	T	TTA
12	chr12:120295869:T:C	0	120295869	C	T
12	chr12:120296902:T:C	0	120296902	C	T
12	chr12:120297291:T:C	0	120297291	C	T
12	chr12:120298077:T:C	0	120298077	C	T
12	chr12:120299317:T:C	0	120299317	C	T
12	chr12:120301082:T:C	0	120301082	C	T
12	chr12:120302874:A:C	0	120302874	C	A
12	chr12:120303579:G:A	0	120303579	A	G
12	chr12:120304507:A:G	0	120304507	G	A
12	chr12:120305414:C:A	0	120305414	A	C
12	chr12:120305883:A:G	0	120305883	G	A
12	chr12:120306028:G:A	0	120306028	A	G
12	chr12:120308033:T:C	0	120308033	C	T
12	chr12:120308437:C:T	0	120308437	T	C
12	chr12:120308574:C:T	0	120308574	T	C
12	chr12:120310110:G:T	0	120310110	T	G
12	chr12:120310782:C:T	0	120310782	T	C
12	chr12:120310937:G:A	0	120310937	A	G
12	chr12:120311454:A:G	0	120311454	G	A
12	chr12:120312147:A:G	0	120312147	G	A
12	chr12:120312436:A:G	0	120312436	G	A
12	chr12:120312714:A:G	0	120312714	G	A
12	chr12:120314919:T:C	0	120314919	C	T
12	chr12:120316363:A:G	0	120316363	G	A
12	chr12:120317377:G:A	0	120317377	A	G
12	chr12:120317602:T:C	0	120317602	C	T
12	chr12:120319588:A:G	0	120319588	G	A
12	chr12:120320274:C:T	0	120320274	T	C
12	chr12:120321131:G:A	0	120321131	A	G
12	chr12:120322582:T:A	0	120322582	A	T
12	chr12:120322989:T:C	0	120322989	C	T
12	chr12:120323084:T:C	0	120323084	C	T
12	chr12:120324962:C:T	0	120324962	T	C
12	chr12:120325034:A:G	0	120325034	G	A
12	chr12:120325637:C:A	0	120325637	A	C
12	chr12:120329032:A:G	0	120329032	G	A
12	chr12:120330329:G:A	0	120330329	A	G
12	chr12:120331854:G:A	0	120331854	A	G
12	chr12:120333354:A:G	0	120333354	G	A
12	chr12:120334092:C:T	0	120334092	T	C
12	chr12:120335586:T:C	0	120335586	C	T
12	chr12:120335645:T:C	0	120335645	C	T
12	chr12:120335739:G:T	0	120335739	T	G
12	chr12:120336290:T:C	0	120336290	C	T
12	chr12:120336544:C:T	0	120336544	T	C
12	chr12:120337167:G:A	0	120337167	A	G
12	chr12:120338647:T:C	0	120338647	C	T
12	chr12:120338807:C:T	0	120338807	T	C
12	chr12:120339981:C:T	0	120339981	T	C
12	chr12:120340583:T:C	0	120340583	C	T
12	chr12:120340696:A:G	0	120340696	G	A
12	chr12:120341123:T:C	0	120341123	C	T
12	chr12:120341198:C:A	0	120341198	A	C
12	chr12:120344404:A:T	0	120344404	T	A
12	chr12:120345724:G:A	0	120345724	A	G
12	chr12:120346033:T:TC	0	120346033	TC	T
12	chr12:120346769:T:C	0	120346769	C	T
12	chr12:120346841:T:C	0	120346841	C	T
12	chr12:120347882:A:G	0	120347882	G	A
12	chr12:120348111:GCCTCC:G	0	120348111	G	GCCTCC
12	chr12:120348176:TCTC:T	0	120348176	T	TCTC
12	chr12:120348280:C:A	0	120348280	A	C
12	chr12:120348364:A:G	0	120348364	G	A
12	chr12:120348567:A:T	0	120348567	T	A
12	chr12:120348586:G:A	0	120348586	A	G
12	chr12:120349234:T:C	0	120349234	C	T
12	chr12:120350124:C:T	0	120350124	T	C
12	chr12:120351211:T:G	0	120351211	G	T
12	chr12:120351694:T:C	0	120351694	C	T
12	chr12:120352546:TAAGCA:T	0	120352546	T	TAAGCA
12	chr12:120353239:G:A	0	120353239	A	G
12	chr12:120353394:G:A	0	120353394	A	G
12	chr12:120353681:T:C	0	120353681	C	T
12	chr12:120354918:C:G	0	120354918	G	C
12	chr12:120356850:T:C	0	120356850	C	T
12	chr12:120358309:T:C	0	120358309	C	T
12	chr12:120358429:A:G	0	120358429	G	A
12	chr12:120358605:T:C	0	120358605	C	T
12	chr12:120358806:G:C	0	120358806	C	G
12	chr12:120358900:T:A	0	120358900	A	T
12	chr12:120359325:G:A	0	120359325	A	G
12	chr12:120360657:T:A	0	120360657	A	T
12	chr12:120361077:T:TA	0	120361077	TA	T
12	chr12:120361481:G:C	0	120361481	C	G
12	chr12:120362426:C:T	0	120362426	T	C
12	chr12:120362522:A:G	0	120362522	G	A
12	chr12:120362740:G:A	0	120362740	A	G
12	chr12:120362893:T:A	0	120362893	A	T
12	chr12:120363020:A:G	0	120363020	G	A
12	chr12:120364215:G:A	0	120364215	A	G
12	chr12:120365165:C:A	0	120365165	A	C
12	chr12:120365980:C:T	0	120365980	T	C
12	chr12:120370172:C:T	0	120370172	T	C
12	chr12:120370929:T:C	0	120370929	C	T
12	chr12:120370933:G:A	0	120370933	A	G
12	chr12:120371388:A:G	0	120371388	G	A
12	chr12:120372431:G:A	0	120372431	A	G
12	chr12:120372470:T:C	0	120372470	C	T
12	chr12:120373262:C:T	0	120373262	T	C
12	chr12:120374781:T:C	0	120374781	C	T
12	chr12:120375323:G:T	0	120375323	T	G
12	chr12:120376118:T:C	0	120376118	C	T
12	chr12:120377701:A:G	0	120377701	G	A
12	chr12:120380003:T:C	0	120380003	C	T
12	chr12:120380070:T:C	0	120380070	C	T
12	chr12:120380452:C:T	0	120380452	T	C
12	chr12:120381117:A:G	0	120381117	G	A
12	chr12:120381422:C:G	0	120381422	G	C
12	chr12:120382689:G:A	0	120382689	A	G
12	chr12:120383536:T:C	0	120383536	C	T
12	chr12:120384205:C:T	0	120384205	T	C
12	chr12:120385551:T:C	0	120385551	C	T
12	chr12:120385919:C:G	0	120385919	G	C
12	chr12:120386620:T:C	0	120386620	C	T
12	chr12:120386771:C:T	0	120386771	T	C
12	chr12:120387806:T:C	0	120387806	C	T
12	chr12:120389947:G:A	0	120389947	A	G
12	chr12:120389952:G:A	0	120389952	A	G
12	chr12:120390031:G:A	0	120390031	A	G
12	chr12:120390793:GGGAA:G	0	120390793	G	GGGAA
12	chr12:120392464:C:G	0	120392464	G	C
12	chr12:120393674:T:C	0	120393674	C	T
12	chr12:120394343:C:T	0	120394343	T	C
12	chr12:120395343:G:A	0	120395343	A	G
12	chr12:120396629:C:T	0	120396629	T	C
12	chr12:120397689:C:T	0	120397689	T	C
12	chr12:120398084:C:G	0	120398084	G	C
12	chr12:120398490:A:G	0	120398490	G	A
12	chr12:120399612:T:C	0	120399612	C	T
12	chr12:120399998:G:T	0	120399998	T	G
12	chr12:120402197:C:T	0	120402197	T	C
12	chr12:120402719:G:T	0	120402719	T	G
12	chr12:120403059:A:G	0	120403059	G	A
12	chr12:120403731:G:A	0	120403731	A	G
12	chr12:120403829:A:G	0	120403829	G	A
12	chr12:120404248:T:C	0	120404248	C	T
12	chr12:120404929:C:G	0	120404929	G	C
12	chr12:120404956:C:T	0	120404956	T	C
12	chr12:120405444:T:C	0	120405444	C	T
12	chr12:120406817:A:T	0	120406817	T	A
12	chr12:120407343:A:G	0	120407343	G	A
12	chr12:120408236:G:T	0	120408236	T	G
12	chr12:120408876:C:T	0	120408876	T	C
12	chr12:120409442:G:C	0	120409442	C	G
12	chr12:120410187:G:A	0	120410187	A	G
12	chr12:120410713:A:G	0	120410713	G	A
12	chr12:120411061:T:G	0	120411061	G	T
12	chr12:120411547:G:A	0	120411547	A	G
12	chr12:120411580:C:T	0	120411580	T	C
12	chr12:120412215:A:G	0	120412215	G	A
12	chr12:120412654:A:T	0	120412654	T	A
12	chr12:120412728:CCAG:C	0	120412728	C	CCAG
12	chr12:120412749:A:G	0	120412749	G	A
12	chr12:120412786:G:A	0	120412786	A	G
12	chr12:120412948:C:T	0	120412948	T	C
12	chr12:120415018:C:T	0	120415018	T	C
12	chr12:120415145:T:C	0	120415145	C	T
12	chr12:120415754:A:G	0	120415754	G	A
12	chr12:120416761:G:A	0	120416761	A	G
12	chr12:120417351:T:C	0	120417351	C	T
12	chr12:120417906:C:T	0	120417906	T	C
12	chr12:120418038:C:G	0	120418038	G	C
12	chr12:120418305:C:T	0	120418305	T	C
12	chr12:120418336:T:C	0	120418336	C	T
12	chr12:120418529:T:C	0	120418529	C	T
12	chr12:120419012:C:T	0	120419012	T	C
12	chr12:120419071:T:A	0	120419071	A	T
12	chr12:120419646:C:T	0	120419646	T	C
12	chr12:120419726:T:C	0	120419726	C	T
12	chr12:120420475:TAGTC:T	0	120420475	T	TAGTC
12	chr12:120421169:G:A	0	120421169	A	G
12	chr12:120421183:AG:A	0	120421183	A	AG
12	chr12:120421614:C:T	0	120421614	T	C
12	chr12:120422719:C:T	0	120422719	T	C
12	chr12:120423801:T:C	0	120423801	C	T
12	chr12:120424541:A:T	0	120424541	T	A
12	chr12:120424671:G:A	0	120424671	A	G
12	chr12:120424729:A:G	0	120424729	G	A
12	chr12:120424913:T:C	0	120424913	C	T
12	chr12:120425432:A:T	0	120425432	T	A
12	chr12:120425619:G:A	0	120425619	A	G
12	chr12:120425681:G:A	0	120425681	A	G
12	chr12:120426111:T:C	0	120426111	C	T
12	chr12:120426164:T:C	0	120426164	C	T
12	chr12:120426536:C:T	0	120426536	T	C
12	chr12:120428208:C:T	0	120428208	T	C
12	chr12:120429193:A:C	0	120429193	C	A
12	chr12:120429897:T:G	0	120429897	G	T
12	chr12:120430142:A:G	0	120430142	G	A
12	chr12:120430149:A:C	0	120430149	C	A
12	chr12:120430568:C:A	0	120430568	A	C
12	chr12:120431276:T:C	0	120431276	C	T
12	chr12:120432111:C:T	0	120432111	T	C
12	chr12:120432181:T:C	0	120432181	C	T
12	chr12:120433706:TC:T	0	120433706	T	TC
12	chr12:120434321:C:T	0	120434321	T	C
12	chr12:120434676:A:G	0	120434676	G	A
12	chr12:120435360:G:A	0	120435360	A	G
12	chr12:120435923:G:A	0	120435923	A	G
12	chr12:120436397:C:T	0	120436397	T	C
12	chr12:120436592:C:A	0	120436592	A	C
12	chr12:120436709:C:A	0	120436709	A	C
12	chr12:120436723:T:C	0	120436723	C	T
12	chr12:120436817:G:A	0	120436817	A	G
12	chr12:120437653:C:T	0	120437653	T	C
12	chr12:120437972:T:C	0	120437972	C	T
12	chr12:120441249:ACT:A	0	120441249	A	ACT
12	chr12:120441475:TC:T	0	120441475	T	TC
12	chr12:120441491:G:A	0	120441491	A	G
12	chr12:120441658:A:G	0	120441658	G	A
12	chr12:120442330:C:T	0	120442330	T	C
12	chr12:120442769:A:G	0	120442769	G	A
12	chr12:120443485:G:A	0	120443485	A	G
12	chr12:120444414:G:T	0	120444414	T	G
12	chr12:120444461:AAAG:A	0	120444461	A	AAAG
12	chr12:120445032:TAC:T	0	120445032	T	TAC
12	chr12:120446525:C:T	0	120446525	T	C
12	chr12:120449105:A:G	0	120449105	G	A
12	chr12:120450621:A:G	0	120450621	G	A
12	chr12:120450707:C:A	0	120450707	A	C
12	chr12:120450816:A:C	0	120450816	C	A
12	chr12:120450959:T:C	0	120450959	C	T
12	chr12:120451347:A:G	0	120451347	G	A
12	chr12:120453141:CAAAG:C	0	120453141	C	CAAAG
12	chr12:120453398:T:G	0	120453398	G	T
12	chr12:120454390:G:C	0	120454390	C	G
12	chr12:120454444:G:A	0	120454444	A	G
12	chr12:120455772:G:A	0	120455772	A	G
12	chr12:120456515:G:A	0	120456515	A	G
12	chr12:120456882:C:T	0	120456882	T	C
12	chr12:120457946:A:G	0	120457946	G	A
12	chr12:120459756:C:T	0	120459756	T	C
12	chr12:120459849:T:C	0	120459849	C	T
12	chr12:120460788:A:C	0	120460788	C	A
12	chr12:120460935:A:G	0	120460935	G	A
12	chr12:120462471:C:T	0	120462471	T	C
12	chr12:120462751:T:G	0	120462751	G	T
12	chr12:120463392:A:ACT	0	120463392	ACT	A
12	chr12:120463463:C:T	0	120463463	T	C
12	chr12:120464204:T:C	0	120464204	C	T
12	chr12:120464308:C:T	0	120464308	T	C
12	chr12:120464476:T:C	0	120464476	C	T
12	chr12:120465244:ATCT:A	0	120465244	A	ATCT
12	chr12:120465354:A:G	0	120465354	G	A
12	chr12:120465376:T:C	0	120465376	C	T
12	chr12:120466133:G:A	0	120466133	A	G
12	chr12:120469107:G:A	0	120469107	A	G
12	chr12:120469468:G:T	0	120469468	T	G
12	chr12:120471155:G:A	0	120471155	A	G
12	chr12:120471890:C:T	0	120471890	T	C
12	chr12:120472201:C:T	0	120472201	T	C
12	chr12:120472827:C:A	0	120472827	A	C
12	chr12:120473010:C:T	0	120473010	T	C
12	chr12:120473983:G:A	0	120473983	A	G
12	chr12:120474407:G:A	0	120474407	A	G
12	chr12:120474731:C:T	0	120474731	T	C
12	chr12:120476097:G:A	0	120476097	A	G
12	chr12:120476229:C:T	0	120476229	T	C
12	chr12:120478117:T:G	0	120478117	G	T
12	chr12:120479919:T:C	0	120479919	C	T
12	chr12:120480594:C:T	0	120480594	T	C
12	chr12:120480947:C:G	0	120480947	G	C
12	chr12:120480994:C:T	0	120480994	T	C
12	chr12:120482314:T:C	0	120482314	C	T
12	chr12:120483101:A:G	0	120483101	G	A
12	chr12:120484205:C:T	0	120484205	T	C
12	chr12:120485046:G:A	0	120485046	A	G
12	chr12:120485089:T:C	0	120485089	C	T
12	chr12:120486040:A:G	0	120486040	G	A
12	chr12:120486145:C:A	0	120486145	A	C
12	chr12:120486540:C:T	0	120486540	T	C
12	chr12:120486835:C:T	0	120486835	T	C
12	chr12:120486893:A:G	0	120486893	G	A
12	chr12:120487684:T:C	0	120487684	C	T
12	chr12:120487768:A:G	0	120487768	G	A
12	chr12:120487992:T:C	0	120487992	C	T
12	chr12:120488516:C:G	0	120488516	G	C
12	chr12:120488678:G:A	0	120488678	A	G
12	chr12:120489995:G:A	0	120489995	A	G
12	chr12:120490023:C:T	0	120490023	T	C
12	chr12:120490269:A:G	0	120490269	G	A
12	chr12:120491971:T:C	0	120491971	C	T
12	chr12:120492243:G:A	0	120492243	A	G
12	chr12:120492995:T:G	0	120492995	G	T
12	chr12:120493032:C:T	0	120493032	T	C
12	chr12:120493953:A:G	0	120493953	G	A
12	chr12:120494263:A:G	0	120494263	G	A
12	chr12:120495289:A:C	0	120495289	C	A
12	chr12:120495370:C:A	0	120495370	A	C
12	chr12:120495414:C:T	0	120495414	T	C
12	chr12:120495804:G:A	0	120495804	A	G
12	chr12:120496043:G:T	0	120496043	T	G
12	chr12:120496174:T:C	0	120496174	C	T
12	chr12:120496604:C:T	0	120496604	T	C
12	chr12:120497175:G:A	0	120497175	A	G
12	chr12:120497727:C:T	0	120497727	T	C
12	chr12:120499283:T:A	0	120499283	A	T
12	chr12:120499537:A:G	0	120499537	G	A
12	chr12:120499991:A:G	0	120499991	G	A
12	chr12:120500160:T:A	0	120500160	A	T
12	chr12:120500605:G:A	0	120500605	A	G
12	chr12:120500783:T:C	0	120500783	C	T
12	chr12:120501837:A:G	0	120501837	G	A
12	chr12:120503061:T:A	0	120503061	A	T
12	chr12:120503078:C:T	0	120503078	T	C
12	chr12:120503123:C:T	0	120503123	T	C
12	chr12:120503412:T:C	0	120503412	C	T
12	chr12:120504124:C:T	0	120504124	T	C
12	chr12:120505108:G:C	0	120505108	C	G
12	chr12:120505638:C:A	0	120505638	A	C
12	chr12:120505643:A:G	0	120505643	G	A
12	chr12:120505847:C:T	0	120505847	T	C
12	chr12:120505982:G:A	0	120505982	A	G
12	chr12:120506714:T:C	0	120506714	C	T
12	chr12:120506916:T:C	0	120506916	C	T
12	chr12:120507362:A:G	0	120507362	G	A
12	chr12:120508719:T:C	0	120508719	C	T
12	chr12:120508765:A:C	0	120508765	C	A
12	chr12:120509113:A:G	0	120509113	G	A
12	chr12:120509403:C:T	0	120509403	T	C
12	chr12:120509616:A:G	0	120509616	G	A
12	chr12:120509985:G:C	0	120509985	C	G
12	chr12:120510998:C:T	0	120510998	T	C
12	chr12:120512005:T:A	0	120512005	A	T
12	chr12:120512446:T:C	0	120512446	C	T
12	chr12:120512530:G:A	0	120512530	A	G
12	chr12:120512725:C:G	0	120512725	G	C
12	chr12:120512910:T:C	0	120512910	C	T
12	chr12:120514505:A:C	0	120514505	C	A
12	chr12:120515955:A:G	0	120515955	G	A
12	chr12:120515985:G:A	0	120515985	A	G
12	chr12:120516230:C:T	0	120516230	T	C
12	chr12:120516687:C:T	0	120516687	T	C
12	chr12:120517181:T:C	0	120517181	C	T
12	chr12:120519160:G:A	0	120519160	A	G
12	chr12:120519709:A:G	0	120519709	G	A
12	chr12:120519945:C:A	0	120519945	A	C
12	chr12:120520181:C:T	0	120520181	T	C
12	chr12:120521281:G:A	0	120521281	A	G
12	chr12:120521401:G:A	0	120521401	A	G
12	chr12:120521664:G:A	0	120521664	A	G
12	chr12:120521772:A:G	0	120521772	G	A
12	chr12:120522121:C:T	0	120522121	T	C
12	chr12:120522254:C:T	0	120522254	T	C
12	chr12:120523759:T:C	0	120523759	C	T
12	chr12:120524262:T:C	0	120524262	C	T
12	chr12:120524291:C:T	0	120524291	T	C
12	chr12:120524310:C:G	0	120524310	G	C
12	chr12:120525055:G:A	0	120525055	A	G
12	chr12:120526211:G:A	0	120526211	A	G
12	chr12:120526240:T:C	0	120526240	C	T
12	chr12:120526906:G:A	0	120526906	A	G
12	chr12:120529118:A:G	0	120529118	G	A
12	chr12:120529484:G:A	0	120529484	A	G
12	chr12:120529561:C:A	0	120529561	A	C
12	chr12:120530756:A:T	0	120530756	T	A
12	chr12:120532274:G:A	0	120532274	A	G
12	chr12:120532964:CTCTGTT:C	0	120532964	C	CTCTGTT
12	chr12:120533371:A:T	0	120533371	T	A
12	chr12:120533614:T:C	0	120533614	C	T
12	chr12:120535929:T:C	0	120535929	C	T
12	chr12:120536707:C:T	0	120536707	T	C
12	chr12:120538822:G:A	0	120538822	A	G
12	chr12:120539578:T:C	0	120539578	C	T
12	chr12:120539995:G:A	0	120539995	A	G
12	chr12:120540686:A:G	0	120540686	G	A
12	chr12:120540898:A:G	0	120540898	G	A
12	chr12:120540936:A:G	0	120540936	G	A
12	chr12:120541965:C:A	0	120541965	A	C
12	chr12:120542696:G:A	0	120542696	A	G
12	chr12:120543607:A:G	0	120543607	G	A
12	chr12:120543668:T:C	0	120543668	C	T
12	chr12:120544897:G:A	0	120544897	A	G
12	chr12:120544930:G:A	0	120544930	A	G
12	chr12:120545273:T:C	0	120545273	C	T
12	chr12:120545436:C:T	0	120545436	T	C
12	chr12:120546829:A:C	0	120546829	C	A
12	chr12:120548939:G:A	0	120548939	A	G
12	chr12:120548998:A:G	0	120548998	G	A
12	chr12:120549588:G:A	0	120549588	A	G
12	chr12:120549818:A:C	0	120549818	C	A
12	chr12:120550435:A:G	0	120550435	G	A
12	chr12:120550657:C:T	0	120550657	T	C
12	chr12:120550895:C:G	0	120550895	G	C
12	chr12:120551100:C:T	0	120551100	T	C
12	chr12:120551993:A:G	0	120551993	G	A
12	chr12:120554210:T:C	0	120554210	C	T
12	chr12:120554598:C:T	0	120554598	T	C
12	chr12:120556014:C:T	0	120556014	T	C
12	chr12:120556685:T:A	0	120556685	A	T
12	chr12:120557016:C:T	0	120557016	T	C
12	chr12:120557129:G:A	0	120557129	A	G
12	chr12:120557529:G:A	0	120557529	A	G
12	chr12:120558790:C:T	0	120558790	T	C
12	chr12:120558865:C:T	0	120558865	T	C
12	chr12:120559059:T:A	0	120559059	A	T
12	chr12:120559156:TA:T	0	120559156	T	TA
12	chr12:120559799:G:A	0	120559799	A	G
12	chr12:120559934:T:C	0	120559934	C	T
12	chr12:120560196:A:G	0	120560196	G	A
12	chr12:120560640:A:G	0	120560640	G	A
12	chr12:120561324:G:A	0	120561324	A	G
12	chr12:120566573:A:G	0	120566573	G	A
12	chr12:120566787:C:A	0	120566787	A	C
12	chr12:120567861:GT:G	0	120567861	G	GT
12	chr12:120567967:AGAATT:A	0	120567967	A	AGAATT
12	chr12:120568155:A:G	0	120568155	G	A
12	chr12:120568498:T:C	0	120568498	C	T
12	chr12:120568824:T:G	0	120568824	G	T
12	chr12:120571155:G:A	0	120571155	A	G
12	chr12:120571395:C:T	0	120571395	T	C
12	chr12:120572140:T:C	0	120572140	C	T
12	chr12:120574045:T:C	0	120574045	C	T
12	chr12:120574653:C:T	0	120574653	T	C
12	chr12:120575345:G:T	0	120575345	T	G
12	chr12:120576224:G:A	0	120576224	A	G
12	chr12:120576264:G:A	0	120576264	A	G
12	chr12:120576357:G:A	0	120576357	A	G
12	chr12:120577038:G:C	0	120577038	C	G
12	chr12:120577873:AT:A	0	120577873	A	AT
12	chr12:120578411:C:T	0	120578411	T	C
12	chr12:120579368:A:G	0	120579368	G	A
12	chr12:120579461:C:T	0	120579461	T	C
12	chr12:120579636:A:G	0	120579636	G	A
12	chr12:120579671:GT:G	0	120579671	G	GT
12	chr12:120580137:G:C	0	120580137	C	G
12	chr12:120580258:G:A	0	120580258	A	G
12	chr12:120580783:G:A	0	120580783	A	G
12	chr12:120582889:G:A	0	120582889	A	G
12	chr12:120583390:A:G	0	120583390	G	A
12	chr12:120583403:C:T	0	120583403	T	C
12	chr12:120583811:G:A	0	120583811	A	G
12	chr12:120584078:TTTTG:T	0	120584078	T	TTTTG
12	chr12:120584296:T:C	0	120584296	C	T
12	chr12:120584678:G:A	0	120584678	A	G
12	chr12:120584837:C:G	0	120584837	G	C
12	chr12:120585605:T:C	0	120585605	C	T
12	chr12:120586229:T:C	0	120586229	C	T
12	chr12:120586263:A:G	0	120586263	G	A
12	chr12:120587915:T:C	0	120587915	C	T
12	chr12:120588091:G:A	0	120588091	A	G
12	chr12:120589329:A:G	0	120589329	G	A
12	chr12:120591433:G:A	0	120591433	A	G
12	chr12:120592529:T:A	0	120592529	A	T
12	chr12:120593754:A:G	0	120593754	G	A
12	chr12:120593998:A:AT	0	120593998	AT	A
12	chr12:120597671:G:A	0	120597671	A	G
12	chr12:120598945:T:C	0	120598945	C	T
12	chr12:120599273:G:A	0	120599273	A	G
12	chr12:120599638:G:A	0	120599638	A	G
12	chr12:120600477:A:C	0	120600477	C	A
12	chr12:120601262:T:G	0	120601262	G	T
12	chr12:120601629:C:T	0	120601629	T	C
12	chr12:120602900:T:A	0	120602900	A	T
12	chr12:120603241:G:T	0	120603241	T	G
12	chr12:120603736:G:A	0	120603736	A	G
12	chr12:120603925:T:C	0	120603925	C	T
12	chr12:120604306:G:GGT	0	120604306	GGT	G
12	chr12:120604597:A:C	0	120604597	C	A
12	chr12:120604608:C:T	0	120604608	T	C
12	chr12:120605557:G:A	0	120605557	A	G
12	chr12:120605631:T:C	0	120605631	C	T
12	chr12:120605794:G:A	0	120605794	A	G
12	chr12:120605840:A:G	0	120605840	G	A
12	chr12:120606578:T:C	0	120606578	C	T
12	chr12:120606955:A:G	0	120606955	G	A
12	chr12:120607251:C:T	0	120607251	T	C
12	chr12:120607331:T:C	0	120607331	C	T
12	chr12:120607413:G:A	0	120607413	A	G
12	chr12:120608123:T:C	0	120608123	C	T
12	chr12:120608231:A:T	0	120608231	T	A
12	chr12:120608460:G:A	0	120608460	A	G
12	chr12:120608651:A:G	0	120608651	G	A
12	chr12:120611132:G:A	0	120611132	A	G
12	chr12:120611345:G:A	0	120611345	A	G
12	chr12:120612447:C:A	0	120612447	A	C
12	chr12:120614329:C:T	0	120614329	T	C
12	chr12:120614377:T:C	0	120614377	C	T
12	chr12:120615241:T:C	0	120615241	C	T
12	chr12:120615448:A:G	0	120615448	G	A
12	chr12:120615798:T:C	0	120615798	C	T
12	chr12:120616160:T:G	0	120616160	G	T
12	chr12:120616335:C:T	0	120616335	T	C
12	chr12:120616354:C:A	0	120616354	A	C
12	chr12:120617356:T:C	0	120617356	C	T
12	chr12:120618120:A:G	0	120618120	G	A
12	chr12:120618269:T:C	0	120618269	C	T
12	chr12:120618833:C:T	0	120618833	T	C
12	chr12:120618951:T:A	0	120618951	A	T
12	chr12:120621062:G:A	0	120621062	A	G
12	chr12:120621960:G:A	0	120621960	A	G
12	chr12:120622132:C:A	0	120622132	A	C
12	chr12:120622977:G:A	0	120622977	A	G
12	chr12:120623400:A:G	0	120623400	G	A
12	chr12:120623455:C:T	0	120623455	T	C
12	chr12:120624796:CCA:C	0	120624796	C	CCA
12	chr12:120625635:C:T	0	120625635	T	C
12	chr12:120625889:G:C	0	120625889	C	G
12	chr12:120625906:T:C	0	120625906	C	T
12	chr12:120626221:G:T	0	120626221	T	G
12	chr12:120626561:C:T	0	120626561	T	C
12	chr12:120627474:G:A	0	120627474	A	G
12	chr12:120628235:G:T	0	120628235	T	G
12	chr12:120628574:G:A	0	120628574	A	G
12	chr12:120628983:C:T	0	120628983	T	C
12	chr12:120629082:C:T	0	120629082	T	C
12	chr12:120629469:T:A	0	120629469	A	T
12	chr12:120629874:C:G	0	120629874	G	C
12	chr12:120629883:C:T	0	120629883	T	C
12	chr12:120630550:T:G	0	120630550	G	T
12	chr12:120630896:T:C	0	120630896	C	T
12	chr12:120630897:G:A	0	120630897	A	G
12	chr12:120631312:G:A	0	120631312	A	G
12	chr12:120631323:G:A	0	120631323	A	G
12	chr12:120631474:G:A	0	120631474	A	G
12	chr12:120631477:G:A	0	120631477	A	G
12	chr12:120631519:ATCT:A	0	120631519	A	ATCT
12	chr12:120631844:C:T	0	120631844	T	C
12	chr12:120632208:C:T	0	120632208	T	C
12	chr12:120632448:G:A	0	120632448	A	G
12	chr12:120632481:C:CT	0	120632481	CT	C
12	chr12:120632730:G:A	0	120632730	A	G
12	chr12:120633170:C:T	0	120633170	T	C
12	chr12:120633940:A:G	0	120633940	G	A
12	chr12:120634856:G:A	0	120634856	A	G
12	chr12:120634996:C:T	0	120634996	T	C
12	chr12:120635369:C:T	0	120635369	T	C
12	chr12:120635425:C:T	0	120635425	T	C
12	chr12:120635566:C:T	0	120635566	T	C
12	chr12:120635983:T:G	0	120635983	G	T
12	chr12:120636076:T:C	0	120636076	C	T
12	chr12:120636153:G:A	0	120636153	A	G
12	chr12:120636954:G:A	0	120636954	A	G
12	chr12:120637326:G:T	0	120637326	T	G
12	chr12:120637623:C:T	0	120637623	T	C
12	chr12:120637803:A:C	0	120637803	C	A
12	chr12:120637893:C:A	0	120637893	A	C
12	chr12:120638092:A:G	0	120638092	G	A
12	chr12:120638240:C:T	0	120638240	T	C
12	chr12:120639055:A:G	0	120639055	G	A
12	chr12:120639163:C:G	0	120639163	G	C
12	chr12:120639374:C:T	0	120639374	T	C
12	chr12:120639586:A:C	0	120639586	C	A
12	chr12:120639705:C:T	0	120639705	T	C
12	chr12:120639925:A:C	0	120639925	C	A
12	chr12:120641935:T:TG	0	120641935	TG	T
12	chr12:120641995:A:G	0	120641995	G	A
12	chr12:120642003:C:T	0	120642003	T	C
12	chr12:120642450:C:G	0	120642450	G	C
12	chr12:120643492:A:G	0	120643492	G	A
12	chr12:120644425:C:T	0	120644425	T	C
12	chr12:120645476:G:A	0	120645476	A	G
12	chr12:120646466:A:G	0	120646466	G	A
12	chr12:120646784:A:G	0	120646784	G	A
12	chr12:120646799:C:T	0	120646799	T	C
12	chr12:120646851:C:A	0	120646851	A	C
12	chr12:120646875:C:T	0	120646875	T	C
12	chr12:120647725:G:A	0	120647725	A	G
12	chr12:120648081:A:G	0	120648081	G	A
12	chr12:120648146:A:G	0	120648146	G	A
12	chr12:120648195:A:C	0	120648195	C	A
12	chr12:120648639:G:A	0	120648639	A	G
12	chr12:120651180:AAAC:A	0	120651180	A	AAAC
12	chr12:120651441:C:T	0	120651441	T	C
12	chr12:120651648:G:A	0	120651648	A	G
12	chr12:120653597:G:A	0	120653597	A	G
12	chr12:120653932:G:A	0	120653932	A	G
12	chr12:120655006:G:A	0	120655006	A	G
12	chr12:120655155:C:T	0	120655155	T	C
12	chr12:120655435:G:A	0	120655435	A	G
12	chr12:120655616:A:G	0	120655616	G	A
12	chr12:120655684:T:C	0	120655684	C	T
12	chr12:120656284:G:T	0	120656284	T	G
12	chr12:120656307:T:C	0	120656307	C	T
12	chr12:120656752:A:G	0	120656752	G	A
12	chr12:120657276:C:T	0	120657276	T	C
12	chr12:120657389:G:A	0	120657389	A	G
12	chr12:120657528:C:T	0	120657528	T	C
12	chr12:120657763:T:C	0	120657763	C	T
12	chr12:120658778:T:A	0	120658778	A	T
12	chr12:120659184:A:G	0	120659184	G	A
12	chr12:120659819:G:A	0	120659819	A	G
12	chr12:120660388:C:T	0	120660388	T	C
12	chr12:120660606:T:C	0	120660606	C	T
12	chr12:120661346:T:C	0	120661346	C	T
12	chr12:120661996:C:G	0	120661996	G	C
12	chr12:120662079:T:C	0	120662079	C	T
12	chr12:120662747:C:T	0	120662747	T	C
12	chr12:120663221:A:G	0	120663221	G	A
12	chr12:120663349:A:G	0	120663349	G	A
12	chr12:120663996:C:G	0	120663996	G	C
12	chr12:120664640:G:A	0	120664640	A	G
12	chr12:120664746:G:A	0	120664746	A	G
12	chr12:120665220:C:T	0	120665220	T	C
12	chr12:120665374:C:T	0	120665374	T	C
12	chr12:120665612:CTG:C	0	120665612	C	CTG
12	chr12:120665705:A:T	0	120665705	T	A
12	chr12:120665707:ACCT:A	0	120665707	A	ACCT
12	chr12:120665889:G:A	0	120665889	A	G
12	chr12:120666364:C:T	0	120666364	T	C
12	chr12:120667725:G:T	0	120667725	T	G
12	chr12:120668180:T:C	0	120668180	C	T
12	chr12:120668184:C:T	0	120668184	T	C
12	chr12:120669478:C:T	0	120669478	T	C
12	chr12:120669590:C:T	0	120669590	T	C
12	chr12:120669740:T:G	0	120669740	G	T
12	chr12:120670342:G:T	0	120670342	T	G
12	chr12:120672029:T:C	0	120672029	C	T
12	chr12:120672432:G:A	0	120672432	A	G
12	chr12:120673411:C:T	0	120673411	T	C
12	chr12:120673647:G:T	0	120673647	T	G
12	chr12:120674382:A:G	0	120674382	G	A
12	chr12:120675166:C:T	0	120675166	T	C
12	chr12:120675393:G:A	0	120675393	A	G
12	chr12:120675531:T:C	0	120675531	C	T
12	chr12:120675785:T:G	0	120675785	G	T
12	chr12:120675937:G:A	0	120675937	A	G
12	chr12:120676669:C:T	0	120676669	T	C
12	chr12:120676902:G:A	0	120676902	A	G
12	chr12:120677173:C:T	0	120677173	T	C
12	chr12:120677465:TG:T	0	120677465	T	TG
12	chr12:120677551:A:G	0	120677551	G	A
12	chr12:120678039:C:T	0	120678039	T	C
12	chr12:120679724:C:T	0	120679724	T	C
12	chr12:120680301:G:A	0	120680301	A	G
12	chr12:120680369:G:A	0	120680369	A	G
12	chr12:120681292:C:T	0	120681292	T	C
12	chr12:120682122:C:T	0	120682122	T	C
12	chr12:120682554:C:A	0	120682554	A	C
12	chr12:120684133:A:C	0	120684133	C	A
12	chr12:120684489:A:C	0	120684489	C	A
12	chr12:120684671:A:G	0	120684671	G	A
12	chr12:120684858:C:A	0	120684858	A	C
12	chr12:120684873:C:T	0	120684873	T	C
12	chr12:120684963:A:G	0	120684963	G	A
12	chr12:120685403:G:A	0	120685403	A	G
12	chr12:120686260:C:A	0	120686260	A	C
12	chr12:120686339:A:C	0	120686339	C	A
12	chr12:120686504:C:T	0	120686504	T	C
12	chr12:120687188:G:A	0	120687188	A	G
12	chr12:120688577:T:C	0	120688577	C	T
12	chr12:120688725:TA:T	0	120688725	T	TA
12	chr12:120689544:A:G	0	120689544	G	A
12	chr12:120690111:C:T	0	120690111	T	C
12	chr12:120690514:C:G	0	120690514	G	C
12	chr12:120690830:C:G	0	120690830	G	C
12	chr12:120690896:A:G	0	120690896	G	A
12	chr12:120691079:T:C	0	120691079	C	T
12	chr12:120691096:T:C	0	120691096	C	T
12	chr12:120691123:C:T	0	120691123	T	C
12	chr12:120692243:A:G	0	120692243	G	A
12	chr12:120693248:C:G	0	120693248	G	C
12	chr12:120693475:C:T	0	120693475	T	C
12	chr12:120695234:G:C	0	120695234	C	G
12	chr12:120696072:G:A	0	120696072	A	G
12	chr12:120696109:C:T	0	120696109	T	C
12	chr12:120696599:T:C	0	120696599	C	T
12	chr12:120696769:T:C	0	120696769	C	T
12	chr12:120697419:C:T	0	120697419	T	C
12	chr12:120697664:T:C	0	120697664	C	T
12	chr12:120697705:G:A	0	120697705	A	G
12	chr12:120697746:A:G	0	120697746	G	A
12	chr12:120698237:G:A	0	120698237	A	G
12	chr12:120698442:A:G	0	120698442	G	A
12	chr12:120698506:T:C	0	120698506	C	T
12	chr12:120698929:G:A	0	120698929	A	G
12	chr12:120699526:T:C	0	120699526	C	T
12	chr12:120699771:G:A	0	120699771	A	G
12	chr12:120701182:T:C	0	120701182	C	T
12	chr12:120701585:C:T	0	120701585	T	C
12	chr12:120702261:T:C	0	120702261	C	T
12	chr12:120702983:A:G	0	120702983	G	A
12	chr12:120703760:C:T	0	120703760	T	C
12	chr12:120704239:T:C	0	120704239	C	T
12	chr12:120705732:T:C	0	120705732	C	T
12	chr12:120707375:T:C	0	120707375	C	T
12	chr12:120707394:A:G	0	120707394	G	A
12	chr12:120707450:G:A	0	120707450	A	G
12	chr12:120707607:A:G	0	120707607	G	A
12	chr12:120707702:T:A	0	120707702	A	T
12	chr12:120708416:C:T	0	120708416	T	C
12	chr12:120709809:T:C	0	120709809	C	T
12	chr12:120711261:T:G	0	120711261	G	T
12	chr12:120711672:A:G	0	120711672	G	A
12	chr12:120711793:A:G	0	120711793	G	A
12	chr12:120711933:A:G	0	120711933	G	A
12	chr12:120713290:C:T	0	120713290	T	C
12	chr12:120714096:C:A	0	120714096	A	C
12	chr12:120714214:T:G	0	120714214	G	T
12	chr12:120714491:C:T	0	120714491	T	C
12	chr12:120714864:C:T	0	120714864	T	C
12	chr12:120715164:A:G	0	120715164	G	A
12	chr12:120715429:A:G	0	120715429	G	A
12	chr12:120715729:C:T	0	120715729	T	C
12	chr12:120716197:A:G	0	120716197	G	A
12	chr12:120716821:T:G	0	120716821	G	T
12	chr12:120717708:A:G	0	120717708	G	A
12	chr12:120717819:C:T	0	120717819	T	C
12	chr12:120718163:C:T	0	120718163	T	C
12	chr12:120718238:A:T	0	120718238	T	A
12	chr12:120718512:G:A	0	120718512	A	G
12	chr12:120718693:G:A	0	120718693	A	G
12	chr12:120718978:G:A	0	120718978	A	G
12	chr12:120719732:G:A	0	120719732	A	G
12	chr12:120719733:C:A	0	120719733	A	C
12	chr12:120719808:C:G	0	120719808	G	C
12	chr12:120720048:A:G	0	120720048	G	A
12	chr12:120720201:G:A	0	120720201	A	G
12	chr12:120721577:T:C	0	120721577	C	T
12	chr12:120721691:T:C	0	120721691	C	T
12	chr12:120721936:A:G	0	120721936	G	A
12	chr12:120722289:C:T	0	120722289	T	C
12	chr12:120723002:A:G	0	120723002	G	A
12	chr12:120723245:T:G	0	120723245	G	T
12	chr12:120723690:G:A	0	120723690	A	G
12	chr12:120723786:G:A	0	120723786	A	G
12	chr12:120724050:C:T	0	120724050	T	C
12	chr12:120724611:G:T	0	120724611	T	G
12	chr12:120724834:A:G	0	120724834	G	A
12	chr12:120724965:A:C	0	120724965	C	A
12	chr12:120724968:C:A	0	120724968	A	C
12	chr12:120725186:A:G	0	120725186	G	A
12	chr12:120725248:G:A	0	120725248	A	G
12	chr12:120725458:C:T	0	120725458	T	C
12	chr12:120725537:G:T	0	120725537	T	G
12	chr12:120725570:T:C	0	120725570	C	T
12	chr12:120725715:C:A	0	120725715	A	C
12	chr12:120726849:C:T	0	120726849	T	C
12	chr12:120728652:G:A	0	120728652	A	G
12	chr12:120729236:A:G	0	120729236	G	A
12	chr12:120729584:C:T	0	120729584	T	C
12	chr12:120730280:T:C	0	120730280	C	T
12	chr12:120730442:T:C	0	120730442	C	T
12	chr12:120731553:C:A	0	120731553	A	C
12	chr12:120732454:T:C	0	120732454	C	T
12	chr12:120732536:C:T	0	120732536	T	C
12	chr12:120734000:C:G	0	120734000	G	C
12	chr12:120734088:G:A	0	120734088	A	G
12	chr12:120735228:T:C	0	120735228	C	T
12	chr12:120736129:A:G	0	120736129	G	A
12	chr12:120737096:T:C	0	120737096	C	T
12	chr12:120737721:T:C	0	120737721	C	T
12	chr12:120738181:T:C	0	120738181	C	T
12	chr12:120738280:G:A	0	120738280	A	G
12	chr12:120738746:C:T	0	120738746	T	C
12	chr12:120738876:C:T	0	120738876	T	C
12	chr12:120739000:G:GC	0	120739000	GC	G
12	chr12:120739835:A:G	0	120739835	G	A
12	chr12:120739975:A:G	0	120739975	G	A
12	chr12:120740841:G:A	0	120740841	A	G
12	chr12:120741073:C:T	0	120741073	T	C
12	chr12:120741474:G:A	0	120741474	A	G
12	chr12:120742139:A:G	0	120742139	G	A
12	chr12:120742216:T:C	0	120742216	C	T
12	chr12:120742326:T:C	0	120742326	C	T
12	chr12:120742898:G:A	0	120742898	A	G
12	chr12:120743259:G:C	0	120743259	C	G
12	chr12:120743566:G:T	0	120743566	T	G
12	chr12:120744250:C:T	0	120744250	T	C
12	chr12:120744971:T:C	0	120744971	C	T
12	chr12:120745037:G:C	0	120745037	C	G
12	chr12:120745084:G:T	0	120745084	T	G
12	chr12:120747087:T:G	0	120747087	G	T
12	chr12:120747128:A:G	0	120747128	G	A
12	chr12:120747566:T:A	0	120747566	A	T
12	chr12:120747966:C:T	0	120747966	T	C
12	chr12:120748003:A:G	0	120748003	G	A
12	chr12:120748443:G:A	0	120748443	A	G
12	chr12:120748734:A:G	0	120748734	G	A
12	chr12:120748746:C:G	0	120748746	G	C
12	chr12:120748934:A:G	0	120748934	G	A
12	chr12:120749754:T:C	0	120749754	C	T
12	chr12:120750578:A:G	0	120750578	G	A
12	chr12:120751313:C:T	0	120751313	T	C
12	chr12:120751830:C:T	0	120751830	T	C
12	chr12:120754515:T:C	0	120754515	C	T
12	chr12:120754884:G:A	0	120754884	A	G
12	chr12:120756250:C:T	0	120756250	T	C
12	chr12:120756762:A:G	0	120756762	G	A
12	chr12:120756824:T:C	0	120756824	C	T
12	chr12:120757059:C:T	0	120757059	T	C
12	chr12:120757204:G:A	0	120757204	A	G
12	chr12:120757309:C:T	0	120757309	T	C
12	chr12:120757822:A:G	0	120757822	G	A
12	chr12:120759088:A:G	0	120759088	G	A
12	chr12:120759826:G:A	0	120759826	A	G
12	chr12:120760496:G:A	0	120760496	A	G
12	chr12:120760526:A:T	0	120760526	T	A
12	chr12:120761088:C:G	0	120761088	G	C
12	chr12:120762806:C:T	0	120762806	T	C
12	chr12:120763364:C:T	0	120763364	T	C
12	chr12:120765624:C:T	0	120765624	T	C
12	chr12:120766200:G:A	0	120766200	A	G
12	chr12:120767275:G:A	0	120767275	A	G
12	chr12:120767801:T:C	0	120767801	C	T
12	chr12:120768252:T:A	0	120768252	A	T
12	chr12:120769344:C:T	0	120769344	T	C
12	chr12:120769582:G:A	0	120769582	A	G
12	chr12:120770435:T:C	0	120770435	C	T
12	chr12:120770681:G:A	0	120770681	A	G
12	chr12:120771390:G:A	0	120771390	A	G
12	chr12:120771499:A:G	0	120771499	G	A
12	chr12:120771737:A:G	0	120771737	G	A
12	chr12:120772154:C:T	0	120772154	T	C
12	chr12:120772336:A:G	0	120772336	G	A
12	chr12:120772417:G:C	0	120772417	C	G
12	chr12:120772486:TC:T	0	120772486	T	TC
12	chr12:120773890:C:T	0	120773890	T	C
12	chr12:120774038:G:A	0	120774038	A	G
12	chr12:120774111:A:T	0	120774111	T	A
12	chr12:120775052:A:G	0	120775052	G	A
12	chr12:120775788:C:T	0	120775788	T	C
12	chr12:120779962:C:G	0	120779962	G	C
12	chr12:120780255:T:C	0	120780255	C	T
12	chr12:120780347:T:C	0	120780347	C	T
12	chr12:120782572:G:C	0	120782572	C	G
12	chr12:120783715:C:T	0	120783715	T	C
12	chr12:120783825:C:T	0	120783825	T	C
12	chr12:120783960:C:T	0	120783960	T	C
12	chr12:120784012:AT:A	0	120784012	A	AT
12	chr12:120784666:T:C	0	120784666	C	T
12	chr12:120784753:T:C	0	120784753	C	T
12	chr12:120785441:G:C	0	120785441	C	G
12	chr12:120788824:G:A	0	120788824	A	G
12	chr12:120789159:G:A	0	120789159	A	G
12	chr12:120790252:G:T	0	120790252	T	G
12	chr12:120790607:C:G	0	120790607	G	C
12	chr12:120790844:C:T	0	120790844	T	C
12	chr12:120790988:G:A	0	120790988	A	G
12	chr12:120791766:G:A	0	120791766	A	G
12	chr12:120792090:T:C	0	120792090	C	T
12	chr12:120792155:T:C	0	120792155	C	T
12	chr12:120792231:C:G	0	120792231	G	C
12	chr12:120792439:C:T	0	120792439	T	C
12	chr12:120792529:G:A	0	120792529	A	G
12	chr12:120792959:C:T	0	120792959	T	C
12	chr12:120793720:AAGCCACCC:A	0	120793720	A	AAGCCACCC
12	chr12:120794449:G:T	0	120794449	T	G
12	chr12:120794525:G:A	0	120794525	A	G
12	chr12:120794649:A:G	0	120794649	G	A
12	chr12:120795564:T:A	0	120795564	A	T
12	chr12:120795650:TCTTTTAC:T	0	120795650	T	TCTTTTAC
12	chr12:120795663:A:G	0	120795663	G	A
12	chr12:120796578:G:A	0	120796578	A	G
12	chr12:120797477:T:C	0	120797477	C	T
12	chr12:120798357:A:C	0	120798357	C	A
12	chr12:120798455:C:T	0	120798455	T	C
12	chr12:120799865:G:A	0	120799865	A	G
12	chr12:120800401:G:C	0	120800401	C	G
12	chr12:120800497:A:G	0	120800497	G	A
12	chr12:120800882:C:T	0	120800882	T	C
12	chr12:120801132:G:A	0	120801132	A	G
12	chr12:120801265:G:T	0	120801265	T	G
12	chr12:120801893:A:G	0	120801893	G	A
12	chr12:120803059:T:C	0	120803059	C	T
12	chr12:120803183:T:C	0	120803183	C	T
12	chr12:120803892:T:TA	0	120803892	TA	T
12	chr12:120804130:G:C	0	120804130	C	G
12	chr12:120804472:T:C	0	120804472	C	T
12	chr12:120805736:G:A	0	120805736	A	G
12	chr12:120805950:T:C	0	120805950	C	T
12	chr12:120805987:G:A	0	120805987	A	G
12	chr12:120806474:A:G	0	120806474	G	A
12	chr12:120806791:G:A	0	120806791	A	G
12	chr12:120809379:T:C	0	120809379	C	T
12	chr12:120809688:C:A	0	120809688	A	C
12	chr12:120810123:T:C	0	120810123	C	T
12	chr12:120810126:C:T	0	120810126	T	C
12	chr12:120811201:G:A	0	120811201	A	G
12	chr12:120811915:T:C	0	120811915	C	T
12	chr12:120812512:T:C	0	120812512	C	T
12	chr12:120813129:T:C	0	120813129	C	T
12	chr12:120814086:T:C	0	120814086	C	T
12	chr12:120814309:G:A	0	120814309	A	G
12	chr12:120817531:T:C	0	120817531	C	T
12	chr12:120817804:C:T	0	120817804	T	C
12	chr12:120818338:TATTC:T	0	120818338	T	TATTC
12	chr12:120818717:T:C	0	120818717	C	T
12	chr12:120818823:TATTA:T	0	120818823	T	TATTA
12	chr12:120819026:T:C	0	120819026	C	T
12	chr12:120819264:T:TC	0	120819264	TC	T
12	chr12:120820832:C:T	0	120820832	T	C
12	chr12:120821248:C:T	0	120821248	T	C
12	chr12:120821335:T:C	0	120821335	C	T
12	chr12:120821339:A:C	0	120821339	C	A
12	chr12:120821984:TAAAC:T	0	120821984	T	TAAAC
12	chr12:120822181:T:C	0	120822181	C	T
12	chr12:120822916:C:T	0	120822916	T	C
12	chr12:120823359:C:T	0	120823359	T	C
12	chr12:120823910:G:A	0	120823910	A	G
12	chr12:120824055:A:G	0	120824055	G	A
12	chr12:120824091:C:T	0	120824091	T	C
12	chr12:120824138:A:G	0	120824138	G	A
12	chr12:120824577:C:T	0	120824577	T	C
12	chr12:120825976:T:TC	0	120825976	TC	T
12	chr12:120825978:A:AGTGAGAGAATGAGTGTCT	0	120825978	AGTGAGAGAATGAGTGTCT	A
12	chr12:120826207:C:T	0	120826207	T	C
12	chr12:120827080:T:C	0	120827080	C	T
12	chr12:120827839:G:C	0	120827839	C	G
12	chr12:120828650:T:C	0	120828650	C	T
12	chr12:120828818:G:A	0	120828818	A	G
12	chr12:120830230:A:C	0	120830230	C	A
12	chr12:120831124:A:G	0	120831124	G	A
12	chr12:120831327:T:C	0	120831327	C	T
12	chr12:120831811:T:C	0	120831811	C	T
12	chr12:120832573:T:C	0	120832573	C	T
12	chr12:120832598:G:A	0	120832598	A	G
12	chr12:120832636:G:A	0	120832636	A	G
12	chr12:120832930:G:C	0	120832930	C	G
12	chr12:120833420:C:T	0	120833420	T	C
12	chr12:120833722:C:CA	0	120833722	CA	C
12	chr12:120833931:T:C	0	120833931	C	T
12	chr12:120835444:T:C	0	120835444	C	T
12	chr12:120835571:C:T	0	120835571	T	C
12	chr12:120836259:C:T	0	120836259	T	C
12	chr12:120836375:A:C	0	120836375	C	A
12	chr12:120836386:A:C	0	120836386	C	A
12	chr12:120836562:CT:C	0	120836562	C	CT
12	chr12:120837546:T:C	0	120837546	C	T
12	chr12:120837823:C:T	0	120837823	T	C
12	chr12:120837839:T:C	0	120837839	C	T
12	chr12:120839241:A:G	0	120839241	G	A
12	chr12:120840071:G:T	0	120840071	T	G
12	chr12:120840463:G:A	0	120840463	A	G
12	chr12:120840738:A:G	0	120840738	G	A
12	chr12:120840771:G:A	0	120840771	A	G
12	chr12:120841280:G:A	0	120841280	A	G
12	chr12:120842109:T:C	0	120842109	C	T
12	chr12:120842657:T:C	0	120842657	C	T
12	chr12:120842719:A:G	0	120842719	G	A
12	chr12:120843036:A:G	0	120843036	G	A
12	chr12:120843945:G:A	0	120843945	A	G
12	chr12:120844261:A:G	0	120844261	G	A
12	chr12:120844856:C:T	0	120844856	T	C
12	chr12:120845490:G:T	0	120845490	T	G
12	chr12:120847621:A:G	0	120847621	G	A
12	chr12:120848333:G:A	0	120848333	A	G
12	chr12:120848388:T:C	0	120848388	C	T
12	chr12:120850130:T:C	0	120850130	C	T
12	chr12:120851120:G:A	0	120851120	A	G
12	chr12:120851352:T:C	0	120851352	C	T
12	chr12:120851883:C:T	0	120851883	T	C
12	chr12:120851912:A:G	0	120851912	G	A
12	chr12:120852321:A:T	0	120852321	T	A
12	chr12:120853043:C:T	0	120853043	T	C
12	chr12:120854901:T:C	0	120854901	C	T
12	chr12:120856941:T:C	0	120856941	C	T
12	chr12:120857301:G:A	0	120857301	A	G
12	chr12:120858019:AG:A	0	120858019	A	AG
12	chr12:120858805:C:T	0	120858805	T	C
12	chr12:120859302:T:A	0	120859302	A	T
12	chr12:120859684:A:G	0	120859684	G	A
12	chr12:120860012:G:A	0	120860012	A	G
12	chr12:120860056:C:T	0	120860056	T	C
12	chr12:120860361:A:G	0	120860361	G	A
12	chr12:120860709:G:C	0	120860709	C	G
12	chr12:120860841:C:T	0	120860841	T	C
12	chr12:120861188:G:A	0	120861188	A	G
12	chr12:120861190:T:A	0	120861190	A	T
12	chr12:120861215:C:T	0	120861215	T	C
12	chr12:120863929:T:C	0	120863929	C	T
12	chr12:120864143:C:T	0	120864143	T	C
12	chr12:120865736:T:C	0	120865736	C	T
12	chr12:120865823:T:C	0	120865823	C	T
12	chr12:120865910:C:T	0	120865910	T	C
12	chr12:120865940:A:G	0	120865940	G	A
12	chr12:120866017:G:A	0	120866017	A	G
12	chr12:120866168:ATAAAG:A	0	120866168	A	ATAAAG
12	chr12:120866565:C:T	0	120866565	T	C
12	chr12:120869143:T:C	0	120869143	C	T
12	chr12:120870578:C:T	0	120870578	T	C
12	chr12:120871321:C:T	0	120871321	T	C
12	chr12:120871326:T:C	0	120871326	C	T
12	chr12:120871639:C:G	0	120871639	G	C
12	chr12:120871675:C:T	0	120871675	T	C
12	chr12:120871758:A:G	0	120871758	G	A
12	chr12:120871825:A:G	0	120871825	G	A
12	chr12:120872048:A:G	0	120872048	G	A
12	chr12:120872224:A:G	0	120872224	G	A
12	chr12:120874528:G:C	0	120874528	C	G
12	chr12:120875732:GA:G	0	120875732	G	GA
12	chr12:120876253:T:C	0	120876253	C	T
12	chr12:120876477:C:T	0	120876477	T	C
12	chr12:120877391:T:C	0	120877391	C	T
12	chr12:120877827:A:G	0	120877827	G	A
12	chr12:120878034:AATT:A	0	120878034	A	AATT
12	chr12:120878307:T:C	0	120878307	C	T
12	chr12:120878871:T:C	0	120878871	C	T
12	chr12:120878975:T:C	0	120878975	C	T
12	chr12:120879272:G:T	0	120879272	T	G
12	chr12:120880294:A:T	0	120880294	T	A
12	chr12:120881614:T:C	0	120881614	C	T
12	chr12:120881816:C:A	0	120881816	A	C
12	chr12:120882803:A:G	0	120882803	G	A
12	chr12:120882811:T:G	0	120882811	G	T
12	chr12:120884892:T:C	0	120884892	C	T
12	chr12:120885426:C:T	0	120885426	T	C
12	chr12:120886182:T:C	0	120886182	C	T
12	chr12:120886312:T:A	0	120886312	A	T
12	chr12:120886924:A:G	0	120886924	G	A
12	chr12:120887228:G:A	0	120887228	A	G
12	chr12:120887518:C:T	0	120887518	T	C
12	chr12:120888092:T:C	0	120888092	C	T
12	chr12:120888247:C:T	0	120888247	T	C
12	chr12:120888902:T:C	0	120888902	C	T
12	chr12:120889190:T:C	0	120889190	C	T
12	chr12:120889377:A:C	0	120889377	C	A
12	chr12:120889458:T:C	0	120889458	C	T
12	chr12:120889800:TG:T	0	120889800	T	TG
12	chr12:120889820:C:A	0	120889820	A	C
12	chr12:120889939:C:T	0	120889939	T	C
12	chr12:120890279:T:G	0	120890279	G	T
12	chr12:120890479:C:T	0	120890479	T	C
12	chr12:120890553:T:C	0	120890553	C	T
12	chr12:120890959:G:A	0	120890959	A	G
12	chr12:120891957:T:C	0	120891957	C	T
12	chr12:120892164:T:C	0	120892164	C	T
12	chr12:120892228:T:C	0	120892228	C	T
12	chr12:120892283:G:A	0	120892283	A	G
12	chr12:120892569:T:C	0	120892569	C	T
12	chr12:120892688:A:T	0	120892688	T	A
12	chr12:120893225:C:T	0	120893225	T	C
12	chr12:120893482:G:A	0	120893482	A	G
12	chr12:120894769:A:C	0	120894769	C	A
12	chr12:120894821:C:G	0	120894821	G	C
12	chr12:120895070:A:G	0	120895070	G	A
12	chr12:120895150:G:A	0	120895150	A	G
12	chr12:120896079:T:C	0	120896079	C	T
12	chr12:120896261:G:A	0	120896261	A	G
12	chr12:120897452:G:A	0	120897452	A	G
12	chr12:120897745:C:T	0	120897745	T	C
12	chr12:120898460:G:A	0	120898460	A	G
12	chr12:120899376:T:C	0	120899376	C	T
12	chr12:120899974:T:C	0	120899974	C	T
12	chr12:120900428:G:T	0	120900428	T	G
12	chr12:120900537:A:G	0	120900537	G	A
12	chr12:120901143:C:T	0	120901143	T	C
12	chr12:120901203:G:A	0	120901203	A	G
12	chr12:120902172:T:G	0	120902172	G	T
12	chr12:120902244:CCTT:C	0	120902244	C	CCTT
12	chr12:120902265:T:C	0	120902265	C	T
12	chr12:120902443:T:C	0	120902443	C	T
12	chr12:120902560:T:C	0	120902560	C	T
12	chr12:120902996:T:C	0	120902996	C	T
12	chr12:120903273:A:C	0	120903273	C	A
12	chr12:120903692:C:T	0	120903692	T	C
12	chr12:120904130:C:G	0	120904130	G	C
12	chr12:120905147:G:A	0	120905147	A	G
12	chr12:120905639:C:T	0	120905639	T	C
12	chr12:120905756:A:C	0	120905756	C	A
12	chr12:120905870:T:C	0	120905870	C	T
12	chr12:120906090:T:A	0	120906090	A	T
12	chr12:120906771:A:T	0	120906771	T	A
12	chr12:120907119:C:A	0	120907119	A	C
12	chr12:120908625:C:T	0	120908625	T	C
12	chr12:120909910:G:A	0	120909910	A	G
12	chr12:120910846:T:C	0	120910846	C	T
12	chr12:120911466:G:A	0	120911466	A	G
12	chr12:120911624:C:A	0	120911624	A	C
12	chr12:120911883:A:C	0	120911883	C	A
12	chr12:120913119:T:C	0	120913119	C	T
12	chr12:120913926:T:A	0	120913926	A	T
12	chr12:120914131:C:T	0	120914131	T	C
12	chr12:120914403:G:A	0	120914403	A	G
12	chr12:120915171:A:G	0	120915171	G	A
12	chr12:120915285:T:G	0	120915285	G	T
12	chr12:120916103:A:G	0	120916103	G	A
12	chr12:120916686:T:C	0	120916686	C	T
12	chr12:120917153:C:T	0	120917153	T	C
12	chr12:120919891:G:A	0	120919891	A	G
12	chr12:120920405:C:G	0	120920405	G	C
12	chr12:120921783:G:A	0	120921783	A	G
12	chr12:120923156:G:A	0	120923156	A	G
12	chr12:120923586:T:C	0	120923586	C	T
12	chr12:120923968:A:T	0	120923968	T	A
12	chr12:120924129:G:C	0	120924129	C	G
12	chr12:120924477:A:C	0	120924477	C	A
12	chr12:120924521:T:C	0	120924521	C	T
12	chr12:120924605:G:A	0	120924605	A	G
12	chr12:120924737:A:G	0	120924737	G	A
12	chr12:120925695:A:G	0	120925695	G	A
12	chr12:120925786:G:T	0	120925786	T	G
12	chr12:120925795:T:C	0	120925795	C	T
12	chr12:120925921:T:C	0	120925921	C	T
12	chr12:120926020:T:C	0	120926020	C	T
12	chr12:120926032:C:T	0	120926032	T	C
12	chr12:120926033:T:C	0	120926033	C	T
12	chr12:120926222:T:C	0	120926222	C	T
12	chr12:120926819:ACT:A	0	120926819	A	ACT
12	chr12:120930665:C:T	0	120930665	T	C
12	chr12:120931025:G:A	0	120931025	A	G
12	chr12:120932157:T:G	0	120932157	G	T
12	chr12:120933430:C:T	0	120933430	T	C
12	chr12:120934706:A:G	0	120934706	G	A
12	chr12:120934960:A:G	0	120934960	G	A
12	chr12:120935886:C:T	0	120935886	T	C
12	chr12:120935945:T:C	0	120935945	C	T
12	chr12:120936461:C:T	0	120936461	T	C
12	chr12:120936924:A:G	0	120936924	G	A
12	chr12:120937755:A:T	0	120937755	T	A
12	chr12:120937781:A:C	0	120937781	C	A
12	chr12:120937874:C:T	0	120937874	T	C
12	chr12:120938613:C:T	0	120938613	T	C
12	chr12:120938847:CAGGCATGGTGGTGCATGCCTAT:C	0	120938847	C	CAGGCATGGTGGTGCATGCCTAT
12	chr12:120939526:A:G	0	120939526	G	A
12	chr12:120940042:CTG:C	0	120940042	C	CTG
12	chr12:120940332:A:G	0	120940332	G	A
12	chr12:120940674:C:T	0	120940674	T	C
12	chr12:120940710:G:A	0	120940710	A	G
12	chr12:120942741:T:C	0	120942741	C	T
12	chr12:120943483:C:T	0	120943483	T	C
12	chr12:120943488:C:G	0	120943488	G	C
12	chr12:120945258:T:A	0	120945258	A	T
12	chr12:120946692:T:C	0	120946692	C	T
12	chr12:120948460:C:T	0	120948460	T	C
12	chr12:120948690:G:A	0	120948690	A	G
12	chr12:120948729:A:G	0	120948729	G	A
12	chr12:120949677:T:C	0	120949677	C	T
12	chr12:120950322:G:A	0	120950322	A	G
12	chr12:120950362:C:T	0	120950362	T	C
12	chr12:120950938:T:C	0	120950938	C	T
12	chr12:120950968:T:G	0	120950968	G	T
12	chr12:120951159:A:C	0	120951159	C	A
12	chr12:120951697:C:T	0	120951697	T	C
12	chr12:120951713:T:C	0	120951713	C	T
12	chr12:120951992:A:C	0	120951992	C	A
12	chr12:120952275:A:G	0	120952275	G	A
12	chr12:120953005:C:T	0	120953005	T	C
12	chr12:120954237:G:A	0	120954237	A	G
12	chr12:120954292:C:T	0	120954292	T	C
12	chr12:120954538:C:T	0	120954538	T	C
12	chr12:120954659:C:A	0	120954659	A	C
12	chr12:120955083:G:A	0	120955083	A	G
12	chr12:120955540:C:T	0	120955540	T	C
12	chr12:120955665:T:C	0	120955665	C	T
12	chr12:120956215:G:A	0	120956215	A	G
12	chr12:120956320:A:G	0	120956320	G	A
12	chr12:120956638:C:T	0	120956638	T	C
12	chr12:120957667:C:T	0	120957667	T	C
12	chr12:120958843:T:C	0	120958843	C	T
12	chr12:120960072:A:G	0	120960072	G	A
12	chr12:120960291:G:A	0	120960291	A	G
12	chr12:120960851:A:C	0	120960851	C	A
12	chr12:120960854:G:T	0	120960854	T	G
12	chr12:120961607:A:G	0	120961607	G	A
12	chr12:120962402:T:C	0	120962402	C	T
12	chr12:120963091:T:C	0	120963091	C	T
12	chr12:120964837:G:A	0	120964837	A	G
12	chr12:120964888:C:T	0	120964888	T	C
12	chr12:120965129:C:T	0	120965129	T	C
12	chr12:120965921:G:A	0	120965921	A	G
12	chr12:120966049:C:T	0	120966049	T	C
12	chr12:120966253:T:A	0	120966253	A	T
12	chr12:120966781:T:C	0	120966781	C	T
12	chr12:120967120:C:T	0	120967120	T	C
12	chr12:120967407:T:C	0	120967407	C	T
12	chr12:120967485:G:A	0	120967485	A	G
12	chr12:120967523:GCAGA:G	0	120967523	G	GCAGA
12	chr12:120967841:G:A	0	120967841	A	G
12	chr12:120968490:G:A	0	120968490	A	G
12	chr12:120968730:C:T	0	120968730	T	C
12	chr12:120968788:AG:A	0	120968788	A	AG
12	chr12:120971439:G:A	0	120971439	A	G
12	chr12:120972365:T:C	0	120972365	C	T
12	chr12:120974382:T:C	0	120974382	C	T
12	chr12:120975224:G:A	0	120975224	A	G
12	chr12:120976632:C:A	0	120976632	A	C
12	chr12:120977112:G:A	0	120977112	A	G
12	chr12:120978847:A:C	0	120978847	C	A
12	chr12:120979185:A:G	0	120979185	G	A
12	chr12:120980553:T:C	0	120980553	C	T
12	chr12:120981253:T:C	0	120981253	C	T
12	chr12:120981737:C:T	0	120981737	T	C
12	chr12:120983004:G:A	0	120983004	A	G
12	chr12:120984367:A:G	0	120984367	G	A
12	chr12:120984647:TGACTGGCACTCAGCA:T	0	120984647	T	TGACTGGCACTCAGCA
12	chr12:120985364:G:A	0	120985364	A	G
12	chr12:120985573:G:A	0	120985573	A	G
12	chr12:120985583:A:G	0	120985583	G	A
12	chr12:120985856:A:G	0	120985856	G	A
12	chr12:120986153:C:T	0	120986153	T	C
12	chr12:120986195:C:A	0	120986195	A	C
12	chr12:120986603:G:A	0	120986603	A	G
12	chr12:120986687:C:T	0	120986687	T	C
12	chr12:120986771:G:A	0	120986771	A	G
12	chr12:120988675:C:T	0	120988675	T	C
12	chr12:120988742:G:A	0	120988742	A	G
12	chr12:120988791:G:A	0	120988791	A	G
12	chr12:120989507:A:G	0	120989507	G	A
12	chr12:120989687:T:C	0	120989687	C	T
12	chr12:120990019:G:A	0	120990019	A	G
12	chr12:120990459:AGCCAGGCAT:A	0	120990459	A	AGCCAGGCAT
12	chr12:120991391:T:C	0	120991391	C	T
12	chr12:120992734:C:A	0	120992734	A	C
12	chr12:120993019:C:T	0	120993019	T	C
12	chr12:120993422:G:A	0	120993422	A	G
12	chr12:120993469:T:A	0	120993469	A	T
12	chr12:120993497:C:T	0	120993497	T	C
12	chr12:120996041:A:G	0	120996041	G	A
12	chr12:120997030:G:A	0	120997030	A	G
12	chr12:120997539:C:T	0	120997539	T	C
12	chr12:120997624:G:A	0	120997624	A	G
12	chr12:120997672:G:A	0	120997672	A	G
12	chr12:120997975:C:T	0	120997975	T	C
12	chr12:120999418:T:C	0	120999418	C	T
12	chr12:120999999:A:G	0	120999999	G	A
12	chr12:121000135:G:A	0	121000135	A	G
12	chr12:121000339:C:T	0	121000339	T	C
12	chr12:121000579:T:C	0	121000579	C	T
12	chr12:121000906:G:GTT	0	121000906	GTT	G
12	chr12:121001041:T:C	0	121001041	C	T
12	chr12:121001389:G:T	0	121001389	T	G
12	chr12:121001795:G:A	0	121001795	A	G
12	chr12:121002460:G:A	0	121002460	A	G
12	chr12:121003062:C:T	0	121003062	T	C
12	chr12:121003075:A:G	0	121003075	G	A
12	chr12:121004396:T:A	0	121004396	A	T
12	chr12:121004411:G:A	0	121004411	A	G
12	chr12:121005950:T:G	0	121005950	G	T
12	chr12:121006221:AAG:A	0	121006221	A	AAG
12	chr12:121006638:CAT:C	0	121006638	C	CAT
12	chr12:121006870:G:T	0	121006870	T	G
12	chr12:121006897:A:G	0	121006897	G	A
12	chr12:121007028:A:G	0	121007028	G	A
12	chr12:121007193:G:A	0	121007193	A	G
12	chr12:121008005:T:C	0	121008005	C	T
12	chr12:121008943:C:T	0	121008943	T	C
12	chr12:121009119:A:G	0	121009119	G	A
12	chr12:121009716:A:C	0	121009716	C	A
12	chr12:121010592:C:T	0	121010592	T	C
12	chr12:121013078:G:A	0	121013078	A	G
12	chr12:121013622:T:C	0	121013622	C	T
12	chr12:121014063:C:T	0	121014063	T	C
12	chr12:121014107:C:T	0	121014107	T	C
12	chr12:121014327:G:A	0	121014327	A	G
12	chr12:121014701:C:T	0	121014701	T	C
12	chr12:121016819:C:T	0	121016819	T	C
12	chr12:121017103:G:A	0	121017103	A	G
12	chr12:121017339:G:A	0	121017339	A	G
12	chr12:121017735:A:G	0	121017735	G	A
12	chr12:121017786:G:A	0	121017786	A	G
12	chr12:121018070:C:T	0	121018070	T	C
12	chr12:121018296:C:G	0	121018296	G	C
12	chr12:121019270:G:A	0	121019270	A	G
12	chr12:121020111:T:G	0	121020111	G	T
12	chr12:121020192:G:A	0	121020192	A	G
12	chr12:121020303:AT:A	0	121020303	A	AT
12	chr12:121020335:G:A	0	121020335	A	G
12	chr12:121020597:C:T	0	121020597	T	C
12	chr12:121021541:T:C	0	121021541	C	T
12	chr12:121021637:C:G	0	121021637	G	C
12	chr12:121021733:C:T	0	121021733	T	C
12	chr12:121022883:T:A	0	121022883	A	T
12	chr12:121023180:G:T	0	121023180	T	G
12	chr12:121023496:GC:G	0	121023496	G	GC
12	chr12:121024336:G:C	0	121024336	C	G
12	chr12:121024354:C:T	0	121024354	T	C
12	chr12:121024433:G:A	0	121024433	A	G
12	chr12:121025232:T:A	0	121025232	A	T
12	chr12:121025337:C:T	0	121025337	T	C
12	chr12:121027305:GA:G	0	121027305	G	GA
12	chr12:121029846:G:A	0	121029846	A	G
12	chr12:121030258:A:G	0	121030258	G	A
12	chr12:121030872:G:A	0	121030872	A	G
12	chr12:121031060:C:A	0	121031060	A	C
12	chr12:121031850:C:T	0	121031850	T	C
12	chr12:121032848:T:G	0	121032848	G	T
12	chr12:121033175:T:C	0	121033175	C	T
12	chr12:121033534:G:A	0	121033534	A	G
12	chr12:121034128:C:T	0	121034128	T	C
12	chr12:121034364:G:A	0	121034364	A	G
12	chr12:121035068:A:G	0	121035068	G	A
12	chr12:121035202:A:G	0	121035202	G	A
12	chr12:121037168:C:A	0	121037168	A	C
12	chr12:121038076:G:C	0	121038076	C	G
12	chr12:121038321:T:C	0	121038321	C	T
12	chr12:121038429:T:C	0	121038429	C	T
12	chr12:121038620:A:G	0	121038620	G	A
12	chr12:121039243:A:G	0	121039243	G	A
12	chr12:121039713:G:A	0	121039713	A	G
12	chr12:121039809:C:T	0	121039809	T	C
12	chr12:121039837:G:A	0	121039837	A	G
12	chr12:121040109:T:C	0	121040109	C	T
12	chr12:121040227:A:G	0	121040227	G	A
12	chr12:121040474:A:G	0	121040474	G	A
12	chr12:121040567:G:A	0	121040567	A	G
12	chr12:121041462:C:T	0	121041462	T	C
12	chr12:121042830:A:C	0	121042830	C	A
12	chr12:121043000:A:G	0	121043000	G	A
12	chr12:121043583:A:C	0	121043583	C	A
12	chr12:121044213:G:C	0	121044213	C	G
12	chr12:121045151:A:G	0	121045151	G	A
12	chr12:121045686:A:G	0	121045686	G	A
12	chr12:121045850:G:A	0	121045850	A	G
12	chr12:121046146:T:G	0	121046146	G	T
12	chr12:121046907:C:A	0	121046907	A	C
12	chr12:121047303:G:C	0	121047303	C	G
12	chr12:121047533:G:A	0	121047533	A	G
12	chr12:121048096:A:G	0	121048096	G	A
12	chr12:121048603:T:C	0	121048603	C	T
12	chr12:121048878:G:A	0	121048878	A	G
12	chr12:121048905:T:A	0	121048905	A	T
12	chr12:121048930:TCTC:T	0	121048930	T	TCTC
12	chr12:121049205:A:C	0	121049205	C	A
12	chr12:121049211:C:T	0	121049211	T	C
12	chr12:121049558:T:C	0	121049558	C	T
12	chr12:121049754:C:T	0	121049754	T	C
12	chr12:121049786:C:T	0	121049786	T	C
12	chr12:121049855:A:T	0	121049855	T	A
12	chr12:121049942:C:A	0	121049942	A	C
12	chr12:121049997:T:C	0	121049997	C	T
12	chr12:121050569:G:C	0	121050569	C	G
12	chr12:121050620:G:A	0	121050620	A	G
12	chr12:121051574:C:T	0	121051574	T	C
12	chr12:121051645:G:A	0	121051645	A	G
12	chr12:121051854:A:G	0	121051854	G	A
12	chr12:121051950:TG:T	0	121051950	T	TG
12	chr12:121052695:A:T	0	121052695	T	A
12	chr12:121053666:C:CG	0	121053666	CG	C
12	chr12:121053852:A:C	0	121053852	C	A
12	chr12:121054154:G:A	0	121054154	A	G
12	chr12:121054264:T:C	0	121054264	C	T
12	chr12:121055367:T:C	0	121055367	C	T
12	chr12:121055370:G:T	0	121055370	T	G
12	chr12:121055442:C:T	0	121055442	T	C
12	chr12:121055599:GTTTA:G	0	121055599	G	GTTTA
12	chr12:121055901:T:C	0	121055901	C	T
12	chr12:121056362:T:C	0	121056362	C	T
12	chr12:121056413:T:C	0	121056413	C	T
12	chr12:121056570:T:C	0	121056570	C	T
12	chr12:121056714:T:C	0	121056714	C	T
12	chr12:121057337:G:A	0	121057337	A	G
12	chr12:121057629:A:G	0	121057629	G	A
12	chr12:121058269:C:T	0	121058269	T	C
12	chr12:121059659:G:A	0	121059659	A	G
12	chr12:121061290:C:T	0	121061290	T	C
12	chr12:121061559:G:A	0	121061559	A	G
12	chr12:121061990:T:G	0	121061990	G	T
12	chr12:121063194:G:T	0	121063194	T	G
12	chr12:121063438:G:A	0	121063438	A	G
12	chr12:121066215:T:C	0	121066215	C	T
12	chr12:121067224:C:T	0	121067224	T	C
12	chr12:121068351:G:A	0	121068351	A	G
12	chr12:121068599:T:C	0	121068599	C	T
12	chr12:121068717:G:T	0	121068717	T	G
12	chr12:121070514:C:T	0	121070514	T	C
12	chr12:121071411:G:T	0	121071411	T	G
12	chr12:121071911:C:T	0	121071911	T	C
12	chr12:121073055:A:G	0	121073055	G	A
12	chr12:121073216:AATTCAGTGAATTTGTAG:A	0	121073216	A	AATTCAGTGAATTTGTAG
12	chr12:121073705:A:T	0	121073705	T	A
12	chr12:121074013:T:C	0	121074013	C	T
12	chr12:121074333:T:C	0	121074333	C	T
12	chr12:121074345:G:A	0	121074345	A	G
12	chr12:121075026:T:C	0	121075026	C	T
12	chr12:121075484:C:T	0	121075484	T	C
12	chr12:121075707:C:T	0	121075707	T	C
12	chr12:121075942:C:G	0	121075942	G	C
12	chr12:121076024:G:A	0	121076024	A	G
12	chr12:121076095:C:T	0	121076095	T	C
12	chr12:121076335:C:A	0	121076335	A	C
12	chr12:121077072:C:G	0	121077072	G	C
12	chr12:121077073:T:A	0	121077073	A	T
12	chr12:121077684:T:A	0	121077684	A	T
12	chr12:121077824:A:G	0	121077824	G	A
12	chr12:121078296:C:T	0	121078296	T	C
12	chr12:121078538:T:C	0	121078538	C	T
12	chr12:121078756:A:G	0	121078756	G	A
12	chr12:121079345:C:T	0	121079345	T	C
12	chr12:121080153:A:G	0	121080153	G	A
12	chr12:121080611:C:T	0	121080611	T	C
12	chr12:121081295:A:C	0	121081295	C	A
12	chr12:121082118:C:T	0	121082118	T	C
12	chr12:121082354:A:T	0	121082354	T	A
12	chr12:121082658:T:C	0	121082658	C	T
12	chr12:121083115:A:G	0	121083115	G	A
12	chr12:121084968:C:T	0	121084968	T	C
12	chr12:121087614:G:A	0	121087614	A	G
12	chr12:121087863:G:A	0	121087863	A	G
12	chr12:121088083:G:A	0	121088083	A	G
12	chr12:121089813:C:T	0	121089813	T	C
12	chr12:121090130:C:T	0	121090130	T	C
12	chr12:121090643:T:C	0	121090643	C	T
12	chr12:121091068:G:T	0	121091068	T	G
12	chr12:121091408:G:A	0	121091408	A	G
12	chr12:121091424:A:G	0	121091424	G	A
12	chr12:121091542:C:A	0	121091542	A	C
12	chr12:121091832:G:A	0	121091832	A	G
12	chr12:121092158:G:C	0	121092158	C	G
12	chr12:121092684:A:G	0	121092684	G	A
12	chr12:121093503:G:C	0	121093503	C	G
12	chr12:121093598:C:T	0	121093598	T	C
12	chr12:121093808:G:A	0	121093808	A	G
12	chr12:121094359:A:G	0	121094359	G	A
12	chr12:121094551:T:A	0	121094551	A	T
12	chr12:121094591:A:G	0	121094591	G	A
12	chr12:121094644:C:T	0	121094644	T	C
12	chr12:121094782:C:T	0	121094782	T	C
12	chr12:121094978:C:T	0	121094978	T	C
12	chr12:121095151:C:G	0	121095151	G	C
12	chr12:121095211:A:G	0	121095211	G	A
12	chr12:121095520:G:C	0	121095520	C	G
12	chr12:121095642:A:T	0	121095642	T	A
12	chr12:121095653:T:C	0	121095653	C	T
12	chr12:121096091:C:A	0	121096091	A	C
12	chr12:121096170:T:C	0	121096170	C	T
12	chr12:121096864:C:T	0	121096864	T	C
12	chr12:121097225:C:G	0	121097225	G	C
12	chr12:121097619:C:T	0	121097619	T	C
12	chr12:121097883:G:A	0	121097883	A	G
12	chr12:121097918:C:T	0	121097918	T	C
12	chr12:121098050:G:A	0	121098050	A	G
12	chr12:121098054:G:C	0	121098054	C	G
12	chr12:121098332:C:T	0	121098332	T	C
12	chr12:121098674:C:G	0	121098674	G	C
12	chr12:121099614:A:T	0	121099614	T	A
12	chr12:121099654:G:A	0	121099654	A	G
12	chr12:121099690:A:C	0	121099690	C	A
12	chr12:121099880:G:A	0	121099880	A	G
12	chr12:121099906:C:A	0	121099906	A	C
12	chr12:121099947:AC:A	0	121099947	A	AC
12	chr12:121100923:A:G	0	121100923	G	A
12	chr12:121101526:C:T	0	121101526	T	C
12	chr12:121101612:G:A	0	121101612	A	G
12	chr12:121101774:A:G	0	121101774	G	A
12	chr12:121101837:C:T	0	121101837	T	C
12	chr12:121101846:G:A	0	121101846	A	G
12	chr12:121102543:C:T	0	121102543	T	C
12	chr12:121102564:T:G	0	121102564	G	T
12	chr12:121102728:G:A	0	121102728	A	G
12	chr12:121103081:CA:C	0	121103081	C	CA
12	chr12:121103357:A:G	0	121103357	G	A
12	chr12:121103359:A:G	0	121103359	G	A
12	chr12:121103594:T:C	0	121103594	C	T
12	chr12:121104028:C:T	0	121104028	T	C
12	chr12:121104398:C:T	0	121104398	T	C
12	chr12:121105170:A:G	0	121105170	G	A
12	chr12:121105208:C:T	0	121105208	T	C
12	chr12:121106019:G:A	0	121106019	A	G
12	chr12:121106176:G:A	0	121106176	A	G
12	chr12:121106254:T:C	0	121106254	C	T
12	chr12:121106366:G:A	0	121106366	A	G
12	chr12:121107037:G:A	0	121107037	A	G
12	chr12:121108546:G:A	0	121108546	A	G
12	chr12:121108978:C:T	0	121108978	T	C
12	chr12:121109652:G:A	0	121109652	A	G
12	chr12:121110801:A:T	0	121110801	T	A
12	chr12:121110892:G:T	0	121110892	T	G
12	chr12:121111119:T:C	0	121111119	C	T
12	chr12:121111141:T:C	0	121111141	C	T
12	chr12:121111680:C:T	0	121111680	T	C
12	chr12:121111820:C:T	0	121111820	T	C
12	chr12:121111859:A:G	0	121111859	G	A
12	chr12:121111915:A:C	0	121111915	C	A
12	chr12:121112011:C:T	0	121112011	T	C
12	chr12:121112102:T:C	0	121112102	C	T
12	chr12:121112756:T:C	0	121112756	C	T
12	chr12:121113064:C:T	0	121113064	T	C
12	chr12:121113484:A:C	0	121113484	C	A
12	chr12:121113600:G:A	0	121113600	A	G
12	chr12:121114289:A:G	0	121114289	G	A
12	chr12:121114559:TG:T	0	121114559	T	TG
12	chr12:121114618:G:A	0	121114618	A	G
12	chr12:121114706:T:C	0	121114706	C	T
12	chr12:121114809:C:T	0	121114809	T	C
12	chr12:121114904:G:A	0	121114904	A	G
12	chr12:121114945:C:T	0	121114945	T	C
12	chr12:121114946:C:G	0	121114946	G	C
12	chr12:121115512:C:T	0	121115512	T	C
12	chr12:121115627:C:T	0	121115627	T	C
12	chr12:121116031:T:C	0	121116031	C	T
12	chr12:121116076:A:G	0	121116076	G	A
12	chr12:121116244:C:A	0	121116244	A	C
12	chr12:121116375:G:A	0	121116375	A	G
12	chr12:121116620:G:A	0	121116620	A	G
12	chr12:121116865:A:C	0	121116865	C	A
12	chr12:121117304:A:T	0	121117304	T	A
12	chr12:121117690:G:T	0	121117690	T	G
12	chr12:121117694:T:G	0	121117694	G	T
12	chr12:121117710:T:C	0	121117710	C	T
12	chr12:121118719:G:T	0	121118719	T	G
12	chr12:121118808:T:C	0	121118808	C	T
12	chr12:121119051:A:C	0	121119051	C	A
12	chr12:121119237:C:A	0	121119237	A	C
12	chr12:121119458:A:G	0	121119458	G	A
12	chr12:121119466:G:C	0	121119466	C	G
12	chr12:121119578:A:G	0	121119578	G	A
12	chr12:121120212:A:G	0	121120212	G	A
12	chr12:121120392:T:C	0	121120392	C	T
12	chr12:121120620:T:C	0	121120620	C	T
12	chr12:121121061:T:C	0	121121061	C	T
12	chr12:121121430:C:T	0	121121430	T	C
12	chr12:121121506:G:A	0	121121506	A	G
12	chr12:121122861:G:A	0	121122861	A	G
12	chr12:121122921:T:A	0	121122921	A	T
12	chr12:121123168:T:C	0	121123168	C	T
12	chr12:121123249:C:T	0	121123249	T	C
12	chr12:121123418:C:T	0	121123418	T	C
12	chr12:121124006:AG:A	0	121124006	A	AG
12	chr12:121124118:C:T	0	121124118	T	C
12	chr12:121124233:T:C	0	121124233	C	T
12	chr12:121124301:G:A	0	121124301	A	G
12	chr12:121124332:G:A	0	121124332	A	G
12	chr12:121124679:A:G	0	121124679	G	A
12	chr12:121124787:CCT:C	0	121124787	C	CCT
12	chr12:121125213:C:T	0	121125213	T	C
12	chr12:121125490:C:T	0	121125490	T	C
12	chr12:121125583:A:T	0	121125583	T	A
12	chr12:121125678:C:T	0	121125678	T	C
12	chr12:121125906:G:A	0	121125906	A	G
12	chr12:121126120:G:A	0	121126120	A	G
12	chr12:121126314:A:G	0	121126314	G	A
12	chr12:121126588:C:T	0	121126588	T	C
12	chr12:121126595:T:C	0	121126595	C	T
12	chr12:121126660:C:T	0	121126660	T	C
12	chr12:121126812:C:A	0	121126812	A	C
12	chr12:121127114:T:C	0	121127114	C	T
12	chr12:121128067:C:T	0	121128067	T	C
12	chr12:121128401:C:T	0	121128401	T	C
12	chr12:121129382:C:T	0	121129382	T	C
12	chr12:121129928:T:G	0	121129928	G	T
12	chr12:121130109:C:T	0	121130109	T	C
12	chr12:121130398:T:C	0	121130398	C	T
12	chr12:121131071:G:A	0	121131071	A	G
12	chr12:121131142:C:G	0	121131142	G	C
12	chr12:121131322:C:T	0	121131322	T	C
12	chr12:121131831:T:C	0	121131831	C	T
12	chr12:121132133:A:C	0	121132133	C	A
12	chr12:121132540:A:G	0	121132540	G	A
12	chr12:121132673:A:G	0	121132673	G	A
12	chr12:121133662:C:A	0	121133662	A	C
12	chr12:121133976:G:A	0	121133976	A	G
12	chr12:121135818:C:T	0	121135818	T	C
12	chr12:121135833:A:G	0	121135833	G	A
12	chr12:121136607:C:T	0	121136607	T	C
12	chr12:121138121:G:A	0	121138121	A	G
12	chr12:121138184:G:A	0	121138184	A	G
12	chr12:121138849:C:A	0	121138849	A	C
12	chr12:121139809:A:G	0	121139809	G	A
12	chr12:121139975:G:A	0	121139975	A	G
12	chr12:121140044:T:C	0	121140044	C	T
12	chr12:121140089:C:T	0	121140089	T	C
12	chr12:121140184:T:C	0	121140184	C	T
12	chr12:121140584:T:C	0	121140584	C	T
12	chr12:121140919:C:A	0	121140919	A	C
12	chr12:121140922:C:A	0	121140922	A	C
12	chr12:121141221:T:G	0	121141221	G	T
12	chr12:121141275:A:G	0	121141275	G	A
12	chr12:121141487:G:C	0	121141487	C	G
12	chr12:121141609:T:C	0	121141609	C	T
12	chr12:121141870:C:T	0	121141870	T	C
12	chr12:121142152:G:A	0	121142152	A	G
12	chr12:121142950:G:A	0	121142950	A	G
12	chr12:121143182:G:A	0	121143182	A	G
12	chr12:121143935:T:C	0	121143935	C	T
12	chr12:121144179:G:T	0	121144179	T	G
12	chr12:121144180:C:T	0	121144180	T	C
12	chr12:121144245:T:C	0	121144245	C	T
12	chr12:121144437:G:A	0	121144437	A	G
12	chr12:121146025:G:A	0	121146025	A	G
12	chr12:121146190:C:T	0	121146190	T	C
12	chr12:121146357:A:G	0	121146357	G	A
12	chr12:121147425:A:C	0	121147425	C	A
12	chr12:121148592:A:G	0	121148592	G	A
12	chr12:121149550:T:C	0	121149550	C	T
12	chr12:121150285:G:C	0	121150285	C	G
12	chr12:121150322:C:T	0	121150322	T	C
12	chr12:121150742:T:C	0	121150742	C	T
12	chr12:121151600:TA:T	0	121151600	T	TA
12	chr12:121151659:A:G	0	121151659	G	A
12	chr12:121152551:T:C	0	121152551	C	T
12	chr12:121153008:T:C	0	121153008	C	T
12	chr12:121153146:C:T	0	121153146	T	C
12	chr12:121153829:G:A	0	121153829	A	G
12	chr12:121154886:T:C	0	121154886	C	T
12	chr12:121155216:C:T	0	121155216	T	C
12	chr12:121155552:C:A	0	121155552	A	C
12	chr12:121156253:G:A	0	121156253	A	G
12	chr12:121156367:G:A	0	121156367	A	G
12	chr12:121158388:A:G	0	121158388	G	A
12	chr12:121158841:A:G	0	121158841	G	A
12	chr12:121158983:C:T	0	121158983	T	C
12	chr12:121159610:G:A	0	121159610	A	G
12	chr12:121160849:G:A	0	121160849	A	G
12	chr12:121162377:C:T	0	121162377	T	C
12	chr12:121162450:T:C	0	121162450	C	T
12	chr12:121162935:A:G	0	121162935	G	A
12	chr12:121162999:G:A	0	121162999	A	G
12	chr12:121163150:G:A	0	121163150	A	G
12	chr12:121163652:T:C	0	121163652	C	T
12	chr12:121164026:GTCACAGAA:G	0	121164026	G	GTCACAGAA
12	chr12:121164090:A:C	0	121164090	C	A
12	chr12:121164332:C:A	0	121164332	A	C
12	chr12:121164435:G:A	0	121164435	A	G
12	chr12:121164578:C:T	0	121164578	T	C
12	chr12:121164617:C:T	0	121164617	T	C
12	chr12:121164666:C:T	0	121164666	T	C
12	chr12:121164712:G:A	0	121164712	A	G
12	chr12:121164731:A:G	0	121164731	G	A
12	chr12:121164825:T:C	0	121164825	C	T
12	chr12:121164957:G:A	0	121164957	A	G
12	chr12:121165022:A:G	0	121165022	G	A
12	chr12:121165319:C:A	0	121165319	A	C
12	chr12:121165666:A:C	0	121165666	C	A
12	chr12:121166053:C:G	0	121166053	G	C
12	chr12:121166323:A:G	0	121166323	G	A
12	chr12:121166332:A:T	0	121166332	T	A
12	chr12:121166344:A:C	0	121166344	C	A
12	chr12:121166522:C:T	0	121166522	T	C
12	chr12:121166921:A:G	0	121166921	G	A
12	chr12:121167386:C:T	0	121167386	T	C
12	chr12:121167552:G:A	0	121167552	A	G
12	chr12:121167796:C:T	0	121167796	T	C
12	chr12:121167953:T:C	0	121167953	C	T
12	chr12:121168116:A:C	0	121168116	C	A
12	chr12:121168151:G:A	0	121168151	A	G
12	chr12:121168256:C:A	0	121168256	A	C
12	chr12:121168516:G:A	0	121168516	A	G
12	chr12:121168547:G:T	0	121168547	T	G
12	chr12:121168957:A:G	0	121168957	G	A
12	chr12:121169249:A:G	0	121169249	G	A
12	chr12:121169253:C:T	0	121169253	T	C
12	chr12:121169541:A:G	0	121169541	G	A
12	chr12:121169844:G:T	0	121169844	T	G
12	chr12:121169992:A:G	0	121169992	G	A
12	chr12:121170058:G:A	0	121170058	A	G
12	chr12:121170184:G:A	0	121170184	A	G
12	chr12:121170470:C:T	0	121170470	T	C
12	chr12:121170639:G:A	0	121170639	A	G
12	chr12:121170782:A:T	0	121170782	T	A
12	chr12:121171053:C:T	0	121171053	T	C
12	chr12:121171105:G:A	0	121171105	A	G
12	chr12:121171691:C:T	0	121171691	T	C
12	chr12:121171805:A:G	0	121171805	G	A
12	chr12:121172010:C:T	0	121172010	T	C
12	chr12:121172141:G:A	0	121172141	A	G
12	chr12:121172686:A:G	0	121172686	G	A
12	chr12:121172952:CA:C	0	121172952	C	CA
12	chr12:121173398:T:C	0	121173398	C	T
12	chr12:121173478:A:G	0	121173478	G	A
12	chr12:121173832:A:G	0	121173832	G	A
12	chr12:121174126:T:C	0	121174126	C	T
12	chr12:121174561:T:A	0	121174561	A	T
12	chr12:121175243:C:T	0	121175243	T	C
12	chr12:121175800:A:T	0	121175800	T	A
12	chr12:121175892:T:C	0	121175892	C	T
12	chr12:121176445:C:T	0	121176445	T	C
12	chr12:121176521:G:A	0	121176521	A	G
12	chr12:121176534:T:C	0	121176534	C	T
12	chr12:121176535:G:A	0	121176535	A	G
12	chr12:121176731:A:G	0	121176731	G	A
12	chr12:121176733:G:A	0	121176733	A	G
12	chr12:121177131:C:T	0	121177131	T	C
12	chr12:121177328:C:G	0	121177328	G	C
12	chr12:121177480:T:C	0	121177480	C	T
12	chr12:121177566:T:C	0	121177566	C	T
12	chr12:121177826:C:G	0	121177826	G	C
12	chr12:121177838:C:T	0	121177838	T	C
12	chr12:121177983:G:C	0	121177983	C	G
12	chr12:121178661:G:A	0	121178661	A	G
12	chr12:121178664:T:C	0	121178664	C	T
12	chr12:121179457:G:A	0	121179457	A	G
12	chr12:121179469:C:T	0	121179469	T	C
12	chr12:121179575:C:G	0	121179575	G	C
12	chr12:121179583:T:C	0	121179583	C	T
12	chr12:121179904:C:T	0	121179904	T	C
12	chr12:121180635:C:T	0	121180635	T	C
12	chr12:121180765:C:G	0	121180765	G	C
12	chr12:121180862:G:A	0	121180862	A	G
12	chr12:121180959:A:G	0	121180959	G	A
12	chr12:121181718:A:G	0	121181718	G	A
12	chr12:121182031:T:C	0	121182031	C	T
12	chr12:121182342:C:T	0	121182342	T	C
12	chr12:121182963:A:G	0	121182963	G	A
12	chr12:121183934:A:G	0	121183934	G	A
12	chr12:121184014:A:G	0	121184014	G	A
12	chr12:121184204:A:G	0	121184204	G	A
12	chr12:121184220:C:T	0	121184220	T	C
12	chr12:121184221:G:A	0	121184221	A	G
12	chr12:121184393:A:G	0	121184393	G	A
12	chr12:121184436:C:T	0	121184436	T	C
12	chr12:121184501:A:C	0	121184501	C	A
12	chr12:121184616:G:T	0	121184616	T	G
12	chr12:121185084:A:C	0	121185084	C	A
12	chr12:121186305:C:G	0	121186305	G	C
12	chr12:121187288:G:A	0	121187288	A	G
12	chr12:121188418:G:A	0	121188418	A	G
12	chr12:121189465:A:G	0	121189465	G	A
12	chr12:121189655:A:G	0	121189655	G	A
12	chr12:121189661:T:A	0	121189661	A	T
12	chr12:121189945:C:G	0	121189945	G	C
12	chr12:121190224:T:C	0	121190224	C	T
12	chr12:121190906:G:T	0	121190906	T	G
12	chr12:121191229:G:A	0	121191229	A	G
12	chr12:121191316:G:A	0	121191316	A	G
12	chr12:121192545:A:G	0	121192545	G	A
12	chr12:121192635:A:G	0	121192635	G	A
12	chr12:121194166:T:G	0	121194166	G	T
12	chr12:121195479:C:T	0	121195479	T	C
12	chr12:121195634:A:G	0	121195634	G	A
12	chr12:121197162:T:C	0	121197162	C	T
12	chr12:121197394:C:T	0	121197394	T	C
12	chr12:121197702:T:C	0	121197702	C	T
12	chr12:121198092:A:G	0	121198092	G	A
12	chr12:121198301:T:C	0	121198301	C	T
12	chr12:121198387:C:T	0	121198387	T	C
12	chr12:121198789:G:C	0	121198789	C	G
12	chr12:121199254:G:C	0	121199254	C	G
12	chr12:121199330:C:T	0	121199330	T	C
12	chr12:121199430:A:G	0	121199430	G	A
12	chr12:121200583:C:T	0	121200583	T	C
12	chr12:121201399:TC:T	0	121201399	T	TC
12	chr12:121201723:T:A	0	121201723	A	T
12	chr12:121201796:C:T	0	121201796	T	C
12	chr12:121201854:C:T	0	121201854	T	C
12	chr12:121202112:G:A	0	121202112	A	G
12	chr12:121203231:C:T	0	121203231	T	C
12	chr12:121203515:C:T	0	121203515	T	C
12	chr12:121203706:A:G	0	121203706	G	A
12	chr12:121203822:G:A	0	121203822	A	G
12	chr12:121203865:G:A	0	121203865	A	G
12	chr12:121204740:A:C	0	121204740	C	A
12	chr12:121206053:C:T	0	121206053	T	C
12	chr12:121206799:G:A	0	121206799	A	G
12	chr12:121208213:G:A	0	121208213	A	G
12	chr12:121209632:A:G	0	121209632	G	A
12	chr12:121210067:G:T	0	121210067	T	G
12	chr12:121210487:A:G	0	121210487	G	A
12	chr12:121211067:C:G	0	121211067	G	C
12	chr12:121212659:A:G	0	121212659	G	A
12	chr12:121213456:A:T	0	121213456	T	A
12	chr12:121214017:G:A	0	121214017	A	G
12	chr12:121214238:G:T	0	121214238	T	G
12	chr12:121214474:G:A	0	121214474	A	G
12	chr12:121214670:A:T	0	121214670	T	A
12	chr12:121214738:G:A	0	121214738	A	G
12	chr12:121216208:A:G	0	121216208	G	A
12	chr12:121218167:A:T	0	121218167	T	A
12	chr12:121218242:C:T	0	121218242	T	C
12	chr12:121218601:G:A	0	121218601	A	G
12	chr12:121221092:C:T	0	121221092	T	C
12	chr12:121222183:T:C	0	121222183	C	T
12	chr12:121222196:G:A	0	121222196	A	G
12	chr12:121222376:G:T	0	121222376	T	G
12	chr12:121222458:A:G	0	121222458	G	A
12	chr12:121222469:A:C	0	121222469	C	A
12	chr12:121222474:A:G	0	121222474	G	A
12	chr12:121222499:A:C	0	121222499	C	A
12	chr12:121222984:T:C	0	121222984	C	T
12	chr12:121223562:C:G	0	121223562	G	C
12	chr12:121223897:A:G	0	121223897	G	A
12	chr12:121224163:G:A	0	121224163	A	G
12	chr12:121224379:G:A	0	121224379	A	G
12	chr12:121224474:T:C	0	121224474	C	T
12	chr12:121224567:A:C	0	121224567	C	A
12	chr12:121224624:T:A	0	121224624	A	T
12	chr12:121225141:T:C	0	121225141	C	T
12	chr12:121225308:A:G	0	121225308	G	A
12	chr12:121226314:C:T	0	121226314	T	C
12	chr12:121227208:A:G	0	121227208	G	A
12	chr12:121227281:C:A	0	121227281	A	C
12	chr12:121227531:C:T	0	121227531	T	C
12	chr12:121227550:G:A	0	121227550	A	G
12	chr12:121227917:G:C	0	121227917	C	G
12	chr12:121228095:A:G	0	121228095	G	A
12	chr12:121228457:A:G	0	121228457	G	A
12	chr12:121228843:A:G	0	121228843	G	A
12	chr12:121229624:C:T	0	121229624	T	C
12	chr12:121229848:T:C	0	121229848	C	T
12	chr12:121230210:T:C	0	121230210	C	T
12	chr12:121230451:T:C	0	121230451	C	T
12	chr12:121230671:A:C	0	121230671	C	A
12	chr12:121231342:A:G	0	121231342	G	A
12	chr12:121231379:C:T	0	121231379	T	C
12	chr12:121231550:C:T	0	121231550	T	C
12	chr12:121231808:A:G	0	121231808	G	A
12	chr12:121231828:A:G	0	121231828	G	A
12	chr12:121232261:C:T	0	121232261	T	C
12	chr12:121233330:T:A	0	121233330	A	T
12	chr12:121233467:C:T	0	121233467	T	C
12	chr12:121234286:G:C	0	121234286	C	G
12	chr12:121234508:T:C	0	121234508	C	T
12	chr12:121235697:G:A	0	121235697	A	G
12	chr12:121235958:C:T	0	121235958	T	C
12	chr12:121236367:G:C	0	121236367	C	G
12	chr12:121237098:A:G	0	121237098	G	A
12	chr12:121237465:G:A	0	121237465	A	G
12	chr12:121237504:G:A	0	121237504	A	G
12	chr12:121237772:G:T	0	121237772	T	G
12	chr12:121237911:A:G	0	121237911	G	A
12	chr12:121238429:A:G	0	121238429	G	A
12	chr12:121239735:C:T	0	121239735	T	C
12	chr12:121239969:G:A	0	121239969	A	G
12	chr12:121241525:G:A	0	121241525	A	G
12	chr12:121242058:A:G	0	121242058	G	A
12	chr12:121242115:C:T	0	121242115	T	C
12	chr12:121242148:A:G	0	121242148	G	A
12	chr12:121242657:G:C	0	121242657	C	G
12	chr12:121242984:C:T	0	121242984	T	C
12	chr12:121243335:A:G	0	121243335	G	A
12	chr12:121243372:CT:C	0	121243372	C	CT
12	chr12:121243485:C:A	0	121243485	A	C
12	chr12:121243733:C:T	0	121243733	T	C
12	chr12:121243884:T:C	0	121243884	C	T
12	chr12:121244404:G:A	0	121244404	A	G
12	chr12:121244916:T:C	0	121244916	C	T
12	chr12:121245446:A:G	0	121245446	G	A
12	chr12:121246117:C:T	0	121246117	T	C
12	chr12:121247385:T:A	0	121247385	A	T
12	chr12:121247591:G:A	0	121247591	A	G
12	chr12:121247981:T:C	0	121247981	C	T
12	chr12:121248275:C:T	0	121248275	T	C
12	chr12:121248305:G:A	0	121248305	A	G
12	chr12:121249126:G:A	0	121249126	A	G
12	chr12:121249212:T:C	0	121249212	C	T
12	chr12:121249466:G:A	0	121249466	A	G
12	chr12:121249512:C:T	0	121249512	T	C
12	chr12:121249609:T:C	0	121249609	C	T
12	chr12:121250223:G:A	0	121250223	A	G
12	chr12:121250441:T:A	0	121250441	A	T
12	chr12:121250620:G:A	0	121250620	A	G
12	chr12:121251169:C:G	0	121251169	G	C
12	chr12:121251298:T:C	0	121251298	C	T
12	chr12:121251306:T:C	0	121251306	C	T
12	chr12:121251995:C:T	0	121251995	T	C
12	chr12:121252109:TA:T	0	121252109	T	TA
12	chr12:121252745:T:C	0	121252745	C	T
12	chr12:121252752:T:C	0	121252752	C	T
12	chr12:121252784:G:A	0	121252784	A	G
12	chr12:121253293:G:A	0	121253293	A	G
12	chr12:121254168:T:G	0	121254168	G	T
12	chr12:121255038:T:A	0	121255038	A	T
12	chr12:121256074:G:A	0	121256074	A	G
12	chr12:121256336:A:G	0	121256336	G	A
12	chr12:121258094:G:A	0	121258094	A	G
12	chr12:121258883:C:T	0	121258883	T	C
12	chr12:121260034:G:A	0	121260034	A	G
12	chr12:121260982:C:T	0	121260982	T	C
12	chr12:121261426:T:C	0	121261426	C	T
12	chr12:121261971:A:C	0	121261971	C	A
12	chr12:121262302:G:C	0	121262302	C	G
12	chr12:121263020:A:G	0	121263020	G	A
12	chr12:121263055:G:A	0	121263055	A	G
12	chr12:121263878:G:A	0	121263878	A	G
12	chr12:121264322:C:T	0	121264322	T	C
12	chr12:121264480:C:T	0	121264480	T	C
12	chr12:121264544:A:G	0	121264544	G	A
12	chr12:121264557:A:G	0	121264557	G	A
12	chr12:121264599:A:C	0	121264599	C	A
12	chr12:121265798:CA:C	0	121265798	C	CA
12	chr12:121265815:A:G	0	121265815	G	A
12	chr12:121265842:G:A	0	121265842	A	G
12	chr12:121266347:G:A	0	121266347	A	G
12	chr12:121266881:T:C	0	121266881	C	T
12	chr12:121266882:A:G	0	121266882	G	A
12	chr12:121267202:T:C	0	121267202	C	T
12	chr12:121267677:A:G	0	121267677	G	A
12	chr12:121268730:T:G	0	121268730	G	T
12	chr12:121268930:G:A	0	121268930	A	G
12	chr12:121269233:C:T	0	121269233	T	C
12	chr12:121270468:T:C	0	121270468	C	T
12	chr12:121271497:A:AT	0	121271497	AT	A
12	chr12:121271967:C:T	0	121271967	T	C
12	chr12:121273712:T:C	0	121273712	C	T
12	chr12:121274274:T:A	0	121274274	A	T
12	chr12:121274647:C:T	0	121274647	T	C
12	chr12:121275270:A:G	0	121275270	G	A
12	chr12:121276091:C:T	0	121276091	T	C
12	chr12:121277592:G:A	0	121277592	A	G
12	chr12:121277769:T:C	0	121277769	C	T
12	chr12:121278188:A:G	0	121278188	G	A
12	chr12:121279183:T:A	0	121279183	A	T
12	chr12:121280153:C:T	0	121280153	T	C
12	chr12:121280308:G:A	0	121280308	A	G
12	chr12:121282237:G:A	0	121282237	A	G
12	chr12:121284028:G:A	0	121284028	A	G
12	chr12:121285229:G:A	0	121285229	A	G
12	chr12:121285626:T:C	0	121285626	C	T
12	chr12:121286184:C:T	0	121286184	T	C
12	chr12:121288603:T:C	0	121288603	C	T
12	chr12:121288662:C:T	0	121288662	T	C
12	chr12:121289812:G:A	0	121289812	A	G
12	chr12:121290121:G:A	0	121290121	A	G
12	chr12:121290671:G:C	0	121290671	C	G
12	chr12:121290871:T:G	0	121290871	G	T
12	chr12:121291021:C:T	0	121291021	T	C
12	chr12:121291063:AC:A	0	121291063	A	AC
12	chr12:121291310:G:A	0	121291310	A	G
12	chr12:121291839:T:C	0	121291839	C	T
12	chr12:121292444:A:G	0	121292444	G	A
12	chr12:121293488:G:GC	0	121293488	GC	G
12	chr12:121293489:G:C	0	121293489	C	G
12	chr12:121295013:T:C	0	121295013	C	T
12	chr12:121295935:AATGCTGAGAGGGGCT:A	0	121295935	A	AATGCTGAGAGGGGCT
12	chr12:121296804:C:T	0	121296804	T	C
12	chr12:121297604:A:G	0	121297604	G	A
12	chr12:121297794:T:G	0	121297794	G	T
12	chr12:121298538:G:A	0	121298538	A	G
12	chr12:121299178:C:A	0	121299178	A	C
12	chr12:121300438:A:G	0	121300438	G	A
12	chr12:121301843:T:C	0	121301843	C	T
12	chr12:121302998:A:G	0	121302998	G	A
12	chr12:121304138:T:C	0	121304138	C	T
12	chr12:121305314:A:T	0	121305314	T	A
12	chr12:121305527:TCTG:T	0	121305527	T	TCTG
12	chr12:121305755:T:C	0	121305755	C	T
12	chr12:121305807:G:A	0	121305807	A	G
12	chr12:121305850:C:A	0	121305850	A	C
12	chr12:121305879:C:T	0	121305879	T	C
12	chr12:121306599:T:C	0	121306599	C	T
12	chr12:121306811:A:G	0	121306811	G	A
12	chr12:121307493:C:T	0	121307493	T	C
12	chr12:121311496:T:C	0	121311496	C	T
12	chr12:121311758:A:G	0	121311758	G	A
12	chr12:121315274:T:G	0	121315274	G	T
12	chr12:121315910:T:C	0	121315910	C	T
12	chr12:121316452:C:G	0	121316452	G	C
12	chr12:121316914:C:G	0	121316914	G	C
12	chr12:121317758:A:G	0	121317758	G	A
12	chr12:121318747:G:A	0	121318747	A	G
12	chr12:121318839:G:T	0	121318839	T	G
12	chr12:121318881:G:A	0	121318881	A	G
12	chr12:121319857:G:A	0	121319857	A	G
12	chr12:121319954:T:A	0	121319954	A	T
12	chr12:121321047:C:T	0	121321047	T	C
12	chr12:121321853:G:A	0	121321853	A	G
12	chr12:121322048:G:T	0	121322048	T	G
12	chr12:121322647:ATT:A	0	121322647	A	ATT
12	chr12:121322671:A:G	0	121322671	G	A
12	chr12:121322848:C:A	0	121322848	A	C
12	chr12:121323973:G:A	0	121323973	A	G
12	chr12:121325810:T:G	0	121325810	G	T
12	chr12:121326361:T:C	0	121326361	C	T
12	chr12:121329465:A:C	0	121329465	C	A
12	chr12:121330445:C:T	0	121330445	T	C
12	chr12:121332201:G:A	0	121332201	A	G
12	chr12:121332621:T:C	0	121332621	C	T
12	chr12:121333129:G:A	0	121333129	A	G
12	chr12:121333829:T:C	0	121333829	C	T
12	chr12:121334986:TC:T	0	121334986	T	TC
12	chr12:121335078:T:A	0	121335078	A	T
12	chr12:121335749:T:C	0	121335749	C	T
12	chr12:121336015:T:G	0	121336015	G	T
12	chr12:121336709:G:C	0	121336709	C	G
12	chr12:121338130:T:C	0	121338130	C	T
12	chr12:121338512:T:C	0	121338512	C	T
12	chr12:121338654:T:C	0	121338654	C	T
12	chr12:121339513:CA:C	0	121339513	C	CA
12	chr12:121339560:T:C	0	121339560	C	T
12	chr12:121339619:T:C	0	121339619	C	T
12	chr12:121339657:C:T	0	121339657	T	C
12	chr12:121339749:A:G	0	121339749	G	A
12	chr12:121340637:C:T	0	121340637	T	C
12	chr12:121340997:T:G	0	121340997	G	T
12	chr12:121341102:T:G	0	121341102	G	T
12	chr12:121341198:G:A	0	121341198	A	G
12	chr12:121342790:T:C	0	121342790	C	T
12	chr12:121342808:A:G	0	121342808	G	A
12	chr12:121343210:A:T	0	121343210	T	A
12	chr12:121345418:A:C	0	121345418	C	A
12	chr12:121348370:G:A	0	121348370	A	G
12	chr12:121348669:A:T	0	121348669	T	A
12	chr12:121348980:T:C	0	121348980	C	T
12	chr12:121349039:C:T	0	121349039	T	C
12	chr12:121349040:A:G	0	121349040	G	A
12	chr12:121349165:A:C	0	121349165	C	A
12	chr12:121349576:A:T	0	121349576	T	A
12	chr12:121350005:C:A	0	121350005	A	C
12	chr12:121350299:A:G	0	121350299	G	A
12	chr12:121350310:G:A	0	121350310	A	G
12	chr12:121350419:T:C	0	121350419	C	T
12	chr12:121350488:C:T	0	121350488	T	C
12	chr12:121350663:G:A	0	121350663	A	G
12	chr12:121351757:C:A	0	121351757	A	C
12	chr12:121352084:T:A	0	121352084	A	T
12	chr12:121352124:C:A	0	121352124	A	C
12	chr12:121354101:G:A	0	121354101	A	G
12	chr12:121355688:T:C	0	121355688	C	T
12	chr12:121355884:T:C	0	121355884	C	T
12	chr12:121356311:G:A	0	121356311	A	G
12	chr12:121356932:C:T	0	121356932	T	C
12	chr12:121356945:A:G	0	121356945	G	A
12	chr12:121356974:T:C	0	121356974	C	T
12	chr12:121358725:G:A	0	121358725	A	G
12	chr12:121360102:G:A	0	121360102	A	G
12	chr12:121360180:G:A	0	121360180	A	G
12	chr12:121362385:A:G	0	121362385	G	A
12	chr12:121362828:A:T	0	121362828	T	A
12	chr12:121363114:G:C	0	121363114	C	G
12	chr12:121363124:A:C	0	121363124	C	A
12	chr12:121363295:T:C	0	121363295	C	T
12	chr12:121364241:T:C	0	121364241	C	T
12	chr12:121366869:G:A	0	121366869	A	G
12	chr12:121367227:G:A	0	121367227	A	G
12	chr12:121368161:T:C	0	121368161	C	T
12	chr12:121368681:C:T	0	121368681	T	C
12	chr12:121369241:A:T	0	121369241	T	A
12	chr12:121369627:G:T	0	121369627	T	G
12	chr12:121370842:A:C	0	121370842	C	A
12	chr12:121371316:T:C	0	121371316	C	T
12	chr12:121371351:A:G	0	121371351	G	A
12	chr12:121372391:C:T	0	121372391	T	C
12	chr12:121372429:A:C	0	121372429	C	A
12	chr12:121372704:A:T	0	121372704	T	A
12	chr12:121373433:C:T	0	121373433	T	C
12	chr12:121373641:C:T	0	121373641	T	C
12	chr12:121373898:TGTGACCCATCAAGTGTCTCCAGCCTGCTTTAACAGTTGTCGGCATGG:CGTGACCCATCAAGTGTCTCCAGCCTGCTTTAACAGTTGTCGGCATGG	0	121373898	CGTGACCCATCAAGTGTCTCCAGCCTGCTTTAACAGTTGTCGGCATGG	TGTGACCCATCAAGTGTCTCCAGCCTGCTTTAACAGTTGTCGGCATGG
12	chr12:121374050:T:C	0	121374050	C	T
12	chr12:121374320:A:G	0	121374320	G	A
12	chr12:121374330:G:A	0	121374330	A	G
12	chr12:121374350:A:G	0	121374350	G	A
12	chr12:121374471:C:T	0	121374471	T	C
12	chr12:121374483:A:C	0	121374483	C	A
12	chr12:121374513:T:C	0	121374513	C	T
12	chr12:121374574:G:A	0	121374574	A	G
12	chr12:121374581:T:C	0	121374581	C	T
12	chr12:121375409:C:T	0	121375409	T	C
12	chr12:121375446:G:A	0	121375446	A	G
12	chr12:121375864:C:T	0	121375864	T	C
12	chr12:121376008:G:C	0	121376008	C	G
12	chr12:121376030:T:G	0	121376030	G	T
12	chr12:121377463:T:G	0	121377463	G	T
12	chr12:121378891:A:T	0	121378891	T	A
12	chr12:121379383:G:T	0	121379383	T	G
12	chr12:121379696:A:G	0	121379696	G	A
12	chr12:121379722:T:C	0	121379722	C	T
12	chr12:121379875:T:G	0	121379875	G	T
12	chr12:121380039:C:CTG	0	121380039	CTG	C
12	chr12:121380042:G:T	0	121380042	T	G
12	chr12:121380043:A:ATC	0	121380043	ATC	A
12	chr12:121380224:A:G	0	121380224	G	A
12	chr12:121380470:C:T	0	121380470	T	C
12	chr12:121380903:G:A	0	121380903	A	G
12	chr12:121381510:C:T	0	121381510	T	C
12	chr12:121381647:T:A	0	121381647	A	T
12	chr12:121381796:A:G	0	121381796	G	A
12	chr12:121381801:T:C	0	121381801	C	T
12	chr12:121382048:T:C	0	121382048	C	T
12	chr12:121382071:T:C	0	121382071	C	T
12	chr12:121382265:T:C	0	121382265	C	T
12	chr12:121382307:C:T	0	121382307	T	C
12	chr12:121382568:A:G	0	121382568	G	A
12	chr12:121382977:A:G	0	121382977	G	A
12	chr12:121383173:C:T	0	121383173	T	C
12	chr12:121383851:G:A	0	121383851	A	G
12	chr12:121384064:A:G	0	121384064	G	A
12	chr12:121384113:G:T	0	121384113	T	G
12	chr12:121384292:G:A	0	121384292	A	G
12	chr12:121384889:G:C	0	121384889	C	G
12	chr12:121385167:G:A	0	121385167	A	G
12	chr12:121385891:A:AT	0	121385891	AT	A
12	chr12:121386206:T:C	0	121386206	C	T
12	chr12:121386808:A:G	0	121386808	G	A
12	chr12:121387222:A:C	0	121387222	C	A
12	chr12:121387644:G:A	0	121387644	A	G
12	chr12:121388212:A:G	0	121388212	G	A
12	chr12:121388259:T:C	0	121388259	C	T
12	chr12:121389516:A:G	0	121389516	G	A
12	chr12:121389518:C:T	0	121389518	T	C
12	chr12:121389626:G:A	0	121389626	A	G
12	chr12:121389671:T:A	0	121389671	A	T
12	chr12:121390845:C:G	0	121390845	G	C
12	chr12:121390967:G:A	0	121390967	A	G
12	chr12:121391330:A:G	0	121391330	G	A
12	chr12:121391338:A:G	0	121391338	G	A
12	chr12:121391347:G:A	0	121391347	A	G
12	chr12:121391404:C:T	0	121391404	T	C
12	chr12:121391586:A:G	0	121391586	G	A
12	chr12:121392140:C:T	0	121392140	T	C
12	chr12:121392169:T:C	0	121392169	C	T
12	chr12:121392726:T:G	0	121392726	G	T
12	chr12:121392956:A:G	0	121392956	G	A
12	chr12:121393173:C:T	0	121393173	T	C
12	chr12:121393720:A:T	0	121393720	T	A
12	chr12:121393873:G:A	0	121393873	A	G
12	chr12:121394725:G:T	0	121394725	T	G
12	chr12:121394865:G:A	0	121394865	A	G
12	chr12:121395414:A:G	0	121395414	G	A
12	chr12:121395714:T:A	0	121395714	A	T
12	chr12:121396172:A:G	0	121396172	G	A
12	chr12:121396274:C:T	0	121396274	T	C
12	chr12:121396771:C:T	0	121396771	T	C
12	chr12:121397104:G:A	0	121397104	A	G
12	chr12:121398176:A:G	0	121398176	G	A
12	chr12:121398223:C:T	0	121398223	T	C
12	chr12:121398302:A:G	0	121398302	G	A
12	chr12:121398486:T:C	0	121398486	C	T
12	chr12:121399338:G:A	0	121399338	A	G
12	chr12:121400757:A:C	0	121400757	C	A
12	chr12:121401153:A:G	0	121401153	G	A
12	chr12:121402001:T:C	0	121402001	C	T
12	chr12:121402831:T:C	0	121402831	C	T
12	chr12:121403345:A:G	0	121403345	G	A
12	chr12:121403600:C:T	0	121403600	T	C
12	chr12:121404784:T:G	0	121404784	G	T
12	chr12:121405405:C:CTTG	0	121405405	CTTG	C
12	chr12:121405588:G:A	0	121405588	A	G
12	chr12:121406489:G:A	0	121406489	A	G
12	chr12:121408127:A:G	0	121408127	G	A
12	chr12:121408206:T:C	0	121408206	C	T
12	chr12:121409332:A:G	0	121409332	G	A
12	chr12:121409477:C:T	0	121409477	T	C
12	chr12:121409567:C:A	0	121409567	A	C
12	chr12:121409776:A:G	0	121409776	G	A
12	chr12:121409918:A:G	0	121409918	G	A
12	chr12:121410253:C:G	0	121410253	G	C
12	chr12:121410687:G:A	0	121410687	A	G
12	chr12:121411512:A:T	0	121411512	T	A
12	chr12:121411756:A:G	0	121411756	G	A
12	chr12:121412388:C:T	0	121412388	T	C
12	chr12:121412645:A:C	0	121412645	C	A
12	chr12:121412850:A:G	0	121412850	G	A
12	chr12:121413112:G:A	0	121413112	A	G
12	chr12:121413136:CT:C	0	121413136	C	CT
12	chr12:121414327:G:A	0	121414327	A	G
12	chr12:121415083:T:A	0	121415083	A	T
12	chr12:121415089:T:TC	0	121415089	TC	T
12	chr12:121415361:T:C	0	121415361	C	T
12	chr12:121415570:T:C	0	121415570	C	T
12	chr12:121416797:C:A	0	121416797	A	C
12	chr12:121419018:A:G	0	121419018	G	A
12	chr12:121419610:G:C	0	121419610	C	G
12	chr12:121420405:A:T	0	121420405	T	A
12	chr12:121421197:A:G	0	121421197	G	A
12	chr12:121422041:A:C	0	121422041	C	A
12	chr12:121422116:C:T	0	121422116	T	C
12	chr12:121423621:C:A	0	121423621	A	C
12	chr12:121424268:T:C	0	121424268	C	T
12	chr12:121425490:G:A	0	121425490	A	G
12	chr12:121425583:GTT:G	0	121425583	G	GTT
12	chr12:121425979:G:A	0	121425979	A	G
12	chr12:121427440:G:C	0	121427440	C	G
12	chr12:121427498:T:C	0	121427498	C	T
12	chr12:121427671:C:G	0	121427671	G	C
12	chr12:121427720:TC:T	0	121427720	T	TC
12	chr12:121428062:C:T	0	121428062	T	C
12	chr12:121428481:TAATTA:T	0	121428481	T	TAATTA
12	chr12:121429454:A:C	0	121429454	C	A
12	chr12:121429689:G:A	0	121429689	A	G
12	chr12:121430537:C:T	0	121430537	T	C
12	chr12:121431734:T:G	0	121431734	G	T
12	chr12:121432101:T:A	0	121432101	A	T
12	chr12:121432736:C:T	0	121432736	T	C
12	chr12:121433901:C:T	0	121433901	T	C
12	chr12:121434096:T:C	0	121434096	C	T
12	chr12:121434100:T:C	0	121434100	C	T
12	chr12:121434684:G:A	0	121434684	A	G
12	chr12:121435813:G:C	0	121435813	C	G
12	chr12:121435983:A:G	0	121435983	G	A
12	chr12:121436216:C:T	0	121436216	T	C
12	chr12:121436377:T:C	0	121436377	C	T
12	chr12:121438122:C:G	0	121438122	G	C
12	chr12:121438755:T:C	0	121438755	C	T
12	chr12:121439063:G:A	0	121439063	A	G
12	chr12:121439470:G:T	0	121439470	T	G
12	chr12:121439684:G:A	0	121439684	A	G
12	chr12:121439759:C:T	0	121439759	T	C
12	chr12:121440856:C:T	0	121440856	T	C
12	chr12:121441899:C:A	0	121441899	A	C
12	chr12:121442717:G:A	0	121442717	A	G
12	chr12:121443082:T:TG	0	121443082	TG	T
12	chr12:121443420:A:G	0	121443420	G	A
12	chr12:121444045:G:A	0	121444045	A	G
12	chr12:121444295:T:G	0	121444295	G	T
12	chr12:121444858:G:C	0	121444858	C	G
12	chr12:121444920:G:A	0	121444920	A	G
12	chr12:121444974:T:C	0	121444974	C	T
12	chr12:121445515:C:A	0	121445515	A	C
12	chr12:121445839:C:T	0	121445839	T	C
12	chr12:121446330:A:G	0	121446330	G	A
12	chr12:121446544:G:A	0	121446544	A	G
12	chr12:121448123:A:G	0	121448123	G	A
12	chr12:121448459:G:A	0	121448459	A	G
12	chr12:121451491:T:C	0	121451491	C	T
12	chr12:121453616:G:A	0	121453616	A	G
12	chr12:121454191:C:T	0	121454191	T	C
12	chr12:121454983:A:G	0	121454983	G	A
12	chr12:121455181:C:G	0	121455181	G	C
12	chr12:121455217:G:A	0	121455217	A	G
12	chr12:121455967:G:A	0	121455967	A	G
12	chr12:121457323:G:A	0	121457323	A	G
12	chr12:121458602:G:C	0	121458602	C	G
12	chr12:121458854:A:G	0	121458854	G	A
12	chr12:121459295:C:T	0	121459295	T	C
12	chr12:121459454:T:TG	0	121459454	TG	T
12	chr12:121461233:G:A	0	121461233	A	G
12	chr12:121462197:T:C	0	121462197	C	T
12	chr12:121463452:C:T	0	121463452	T	C
12	chr12:121464828:G:A	0	121464828	A	G
12	chr12:121464922:T:C	0	121464922	C	T
12	chr12:121468908:C:CCT	0	121468908	CCT	C
12	chr12:121469083:G:C	0	121469083	C	G
12	chr12:121469533:A:G	0	121469533	G	A
12	chr12:121470706:A:G	0	121470706	G	A
12	chr12:121471770:T:C	0	121471770	C	T
12	chr12:121474240:A:G	0	121474240	G	A
12	chr12:121475756:T:A	0	121475756	A	T
12	chr12:121477005:T:A	0	121477005	A	T
12	chr12:121477671:G:A	0	121477671	A	G
```
