## Supplementary material for "Characterization of shared and ancestry-specific signals driving complex traits using multi-ancestry fine-mapping": mesusieoutput

```
                 eur          afr      eur_afr
   [1,] 5.402733e-05 8.238639e-05 1.711094e-05
   [2,] 6.908566e-05 1.096749e-04 2.257587e-05
   [3,] 1.175717e-04 8.463473e-05 3.622305e-05
   [4,] 6.745043e-05 8.879795e-05 1.752995e-05
   [5,] 5.300737e-05 1.063507e-04 1.583411e-05
   [6,] 5.452788e-05 9.659056e-05 1.741747e-05
   [7,] 1.253457e-04 8.209063e-05 2.832956e-05
   [8,] 5.076921e-05 9.767952e-05 1.592119e-05
   [9,] 5.426368e-05 9.641084e-05 1.718952e-05
  [10,] 1.185736e-04 8.459523e-05 3.984654e-05
  [11,] 5.100460e-05 9.666146e-05 1.618072e-05
  [12,] 6.670376e-05 8.691257e-05 1.755515e-05
  [13,] 9.672281e-05 1.061625e-04 2.965060e-05
  [14,] 6.641481e-05 8.580248e-05 1.762896e-05
  [15,] 5.131620e-05 9.753642e-05 1.606564e-05
  [16,] 5.072524e-05 9.678216e-05 1.607044e-05
  [17,] 5.107609e-05 9.685151e-05 1.613964e-05
  [18,] 6.949516e-05 1.441305e-04 1.728579e-05
  [19,] 1.128581e-04 8.313088e-05 3.611986e-05
  [20,] 6.365848e-05 8.500301e-05 1.745255e-05
  [21,] 1.240772e-04 8.180340e-05 2.896495e-05
  [22,] 7.670507e-05 8.809162e-05 2.601731e-05
  [23,] 5.054237e-05 9.729156e-05 1.591881e-05
  [24,] 1.023459e-04 1.012513e-04 3.030138e-05
  [25,] 7.499875e-05 1.019465e-04 3.163490e-05
  [26,] 7.357723e-05 8.810496e-05 2.499102e-05
  [27,] 6.262723e-05 9.437726e-05 1.926133e-05
  [28,] 1.236645e-04 8.589835e-05 3.952337e-05
  [29,] 5.041564e-05 9.659777e-05 1.601746e-05
  [30,] 5.003654e-05 9.678340e-05 1.586433e-05
  [31,] 6.559464e-05 9.438860e-05 2.006592e-05
  [32,] 7.420901e-05 8.737117e-05 2.469159e-05
  [33,] 6.491699e-05 9.426121e-05 2.001162e-05
  [34,] 5.094571e-05 1.088864e-04 1.541765e-05
  [35,] 6.757742e-05 1.497065e-04 1.735902e-05
  [36,] 7.417315e-05 8.781253e-05 2.501865e-05
  [37,] 1.264101e-04 1.083770e-04 3.842049e-05
  [38,] 6.555112e-05 1.064751e-04 2.242507e-05
  [39,] 5.110843e-05 9.701389e-05 1.611952e-05
  [40,] 5.078847e-05 9.664157e-05 1.614283e-05
  [41,] 6.265513e-05 1.078708e-04 1.671212e-05
  [42,] 4.954281e-05 9.659176e-05 1.582379e-05
  [43,] 6.533833e-05 9.464547e-05 1.977884e-05
  [44,] 1.243464e-04 8.196108e-05 2.871126e-05
  [45,] 6.095715e-05 8.573438e-05 1.705306e-05
  [46,] 7.152498e-05 1.407950e-04 2.915342e-05
  [47,] 5.000104e-05 1.072248e-04 1.532315e-05
  [48,] 6.821494e-05 1.094531e-04 2.335612e-05
  [49,] 6.342256e-05 9.470263e-05 1.924050e-05
  [50,] 7.769118e-05 8.648572e-05 2.513607e-05
  [51,] 8.926150e-05 1.156263e-04 2.693860e-05
  [52,] 7.601251e-05 8.732681e-05 2.536557e-05
  [53,] 4.933381e-05 1.060056e-04 1.529056e-05
  [54,] 5.027475e-05 9.668160e-05 1.599025e-05
  [55,] 6.465372e-05 9.474869e-05 1.955087e-05
  [56,] 6.299868e-05 1.134836e-04 1.673091e-05
  [57,] 5.028607e-05 9.674078e-05 1.598896e-05
  [58,] 6.304595e-05 1.033306e-04 1.684376e-05
  [59,] 6.083513e-05 1.027087e-04 1.678050e-05
  [60,] 1.272505e-04 8.268362e-05 2.821738e-05
  [61,] 6.980112e-05 8.643774e-05 1.804560e-05
  [62,] 9.352002e-05 1.059557e-04 2.909571e-05
  [63,] 4.991989e-05 9.668533e-05 1.590374e-05
  [64,] 6.477577e-05 9.479094e-05 1.954172e-05
  [65,] 6.614430e-05 9.494136e-05 1.980801e-05
  [66,] 5.046162e-05 9.684199e-05 1.600700e-05
  [67,] 6.712901e-05 8.670828e-05 1.763542e-05
  [68,] 6.318631e-05 1.119163e-04 1.674514e-05
  [69,] 7.749808e-05 1.084117e-04 2.546799e-05
  [70,] 5.023901e-05 9.674453e-05 1.597067e-05
  [71,] 6.344406e-05 1.107822e-04 1.882780e-05
  [72,] 8.959703e-05 8.830185e-05 2.405385e-05
  [73,] 1.880000e-04 1.230174e-04 4.115327e-05
  [74,] 6.618759e-05 8.571807e-05 1.762405e-05
  [75,] 1.017453e-04 7.875445e-05 2.413761e-05
  [76,] 1.086285e-04 7.867179e-05 2.533320e-05
  [77,] 1.321979e-04 8.448463e-05 3.752106e-05
  [78,] 6.622194e-05 9.465982e-05 1.999280e-05
  [79,] 6.503192e-05 9.489768e-05 1.955679e-05
  [80,] 9.529635e-05 1.060646e-04 2.939737e-05
  [81,] 5.002710e-05 1.072441e-04 1.535259e-05
  [82,] 9.306041e-05 8.847314e-05 2.472587e-05
  [83,] 9.658799e-05 1.089670e-04 3.128112e-05
  [84,] 2.290366e-04 1.058543e-04 8.290966e-05
  [85,] 5.899992e-05 9.574868e-05 1.787854e-05
  [86,] 6.592253e-05 8.753890e-05 1.740507e-05
  [87,] 5.024831e-05 9.665341e-05 1.600627e-05
  [88,] 7.136066e-05 1.394478e-04 2.871475e-05
  [89,] 8.971731e-05 8.819302e-05 2.418897e-05
  [90,] 4.948634e-05 9.679676e-05 1.575894e-05
  [91,] 1.238373e-04 8.286248e-05 2.750488e-05
  [92,] 6.654480e-05 8.714351e-05 1.752020e-05
  [93,] 5.035331e-05 9.705775e-05 1.592617e-05
  [94,] 6.674009e-05 9.491794e-05 1.998192e-05
  [95,] 6.463019e-05 8.604593e-05 1.738119e-05
  [96,] 4.984829e-05 1.101287e-04 1.526247e-05
  [97,] 6.647993e-05 9.495780e-05 1.989320e-05
  [98,] 1.239619e-04 8.397004e-05 3.643264e-05
  [99,] 6.208176e-05 8.483547e-05 1.720462e-05
 [100,] 6.172565e-05 1.120824e-04 1.674148e-05
 [101,] 6.722651e-05 9.461536e-05 2.031223e-05
 [102,] 5.186538e-05 1.093547e-04 1.554067e-05
 [103,] 9.455119e-05 1.056946e-04 2.987067e-05
 [104,] 6.776409e-05 9.349360e-05 2.047665e-05
 [105,] 9.906243e-05 1.015428e-04 2.702800e-05
 [106,] 6.784472e-05 1.368241e-04 1.709279e-05
 [107,] 9.312819e-05 1.092092e-04 2.726204e-05
 [108,] 5.041990e-05 1.096524e-04 1.533500e-05
 [109,] 5.100172e-05 9.774166e-05 1.597008e-05
 [110,] 9.866812e-05 1.060019e-04 3.042574e-05
 [111,] 4.980431e-05 9.771024e-05 1.569398e-05
 [112,] 4.977622e-05 9.760083e-05 1.569795e-05
 [113,] 9.645983e-05 1.102132e-04 2.870583e-05
 [114,] 1.042165e-04 1.060269e-04 3.196128e-05
 [115,] 4.896537e-05 9.980193e-05 1.485403e-05
 [116,] 4.857081e-05 1.013659e-04 1.481717e-05
 [117,] 4.976483e-05 1.066203e-04 1.537878e-05
 [118,] 4.865124e-05 1.000276e-04 1.482953e-05
 [119,] 8.174880e-05 8.265313e-05 2.254998e-05
 [120,] 1.324065e-04 8.329492e-05 3.703695e-05
 [121,] 1.003490e-04 1.062296e-04 3.054484e-05
 [122,] 5.032330e-05 9.805659e-05 1.576865e-05
 [123,] 6.506209e-05 1.122859e-04 1.675553e-05
 [124,] 6.607613e-05 9.332656e-05 2.022034e-05
 [125,] 4.825835e-05 1.009393e-04 1.481040e-05
 [126,] 7.315584e-05 9.819732e-05 2.709709e-05
 [127,] 5.081406e-05 9.786176e-05 1.592052e-05
 [128,] 6.738166e-05 1.105465e-04 2.237338e-05
 [129,] 1.433839e-04 8.332408e-05 3.965397e-05
 [130,] 1.037761e-04 1.063108e-04 3.136514e-05
 [131,] 4.855584e-05 1.003584e-04 1.482903e-05
 [132,] 6.473617e-05 9.324794e-05 1.981355e-05
 [133,] 6.713973e-05 9.316711e-05 2.059346e-05
 [134,] 6.595241e-05 9.319834e-05 2.022241e-05
 [135,] 5.367557e-05 9.898537e-05 1.645772e-05
 [136,] 6.947546e-05 9.013363e-05 1.767722e-05
 [137,] 9.277930e-05 8.750772e-05 2.485246e-05
 [138,] 1.235487e-04 8.309610e-05 3.462219e-05
 [139,] 5.019206e-05 1.104250e-04 1.529636e-05
 [140,] 6.433636e-05 1.132819e-04 1.674488e-05
 [141,] 6.222891e-05 9.331371e-05 1.922354e-05
 [142,] 4.920707e-05 9.806094e-05 1.553484e-05
 [143,] 9.282502e-05 8.255099e-05 2.501676e-05
 [144,] 5.244803e-05 9.731757e-05 1.649904e-05
 [145,] 7.171727e-05 9.819307e-05 2.652658e-05
 [146,] 9.057942e-05 1.092159e-04 2.664078e-05
 [147,] 6.809348e-05 9.072653e-05 1.747538e-05
 [148,] 6.164666e-05 9.362074e-05 1.881362e-05
 [149,] 4.911020e-05 9.671380e-05 1.577780e-05
 [150,] 1.262869e-04 8.394981e-05 3.720706e-05
 [151,] 5.017827e-05 8.752220e-05 1.622284e-05
 [152,] 6.924730e-05 9.315696e-05 2.148956e-05
 [153,] 1.447213e-04 8.461793e-05 2.902641e-05
 [154,] 1.185231e-04 8.168774e-05 2.431166e-05
 [155,] 6.770681e-05 9.392335e-05 2.055709e-05
 [156,] 6.984717e-05 1.402407e-04 1.710035e-05
 [157,] 6.908879e-05 8.961452e-05 1.877585e-05
 [158,] 1.014100e-04 9.422049e-05 1.997247e-05
 [159,] 4.677357e-05 9.729026e-05 1.508197e-05
 [160,] 1.020863e-04 1.064249e-04 3.077194e-05
 [161,] 1.564963e-04 9.811641e-05 4.236351e-05
 [162,] 1.295720e-04 8.330400e-05 3.663125e-05
 [163,] 4.674188e-05 9.816928e-05 1.507331e-05
 [164,] 6.729036e-05 9.374988e-05 2.020226e-05
 [165,] 4.661805e-05 9.729772e-05 1.507348e-05
 [166,] 6.831019e-05 9.094456e-05 1.748100e-05
 [167,] 4.689754e-05 9.766585e-05 1.508763e-05
 [168,] 6.789810e-05 8.891680e-05 1.758372e-05
 [169,] 6.737305e-05 9.374290e-05 2.022984e-05
 [170,] 1.270798e-04 8.338825e-05 3.627297e-05
 [171,] 4.671215e-05 9.749255e-05 1.507328e-05
 [172,] 1.320733e-04 8.330638e-05 3.720297e-05
 [173,] 6.896646e-05 9.326139e-05 2.109394e-05
 [174,] 1.164984e-04 8.052369e-05 2.475108e-05
 [175,] 6.785835e-05 9.325490e-05 2.079827e-05
 [176,] 4.657715e-05 9.762673e-05 1.507539e-05
 [177,] 1.222118e-04 1.066331e-04 3.561682e-05
 [178,] 7.039720e-05 9.330652e-05 2.133001e-05
 [179,] 1.999005e-04 1.344158e-04 2.201701e-05
 [180,] 7.598756e-05 9.307954e-05 2.410954e-05
 [181,] 7.471038e-05 1.421514e-04 1.717785e-05
 [182,] 5.817547e-05 9.373134e-05 1.768517e-05
 [183,] 7.148256e-05 9.004638e-05 1.790523e-05
 [184,] 4.657001e-05 1.050221e-04 1.553930e-05
 [185,] 5.729979e-05 9.425719e-05 1.731626e-05
 [186,] 9.586254e-05 8.394584e-05 2.388367e-05
 [187,] 4.748343e-05 1.285386e-04 1.408117e-05
 [188,] 5.269506e-05 8.864333e-05 1.844205e-05
 [189,] 7.329712e-05 1.913507e-04 1.669899e-05
 [190,] 1.394159e-04 1.538888e-04 2.602556e-05
 [191,] 5.345349e-05 8.812231e-05 1.543530e-05
 [192,] 7.452480e-05 8.222474e-05 1.888776e-05
 [193,] 1.639831e-04 1.211994e-04 3.753820e-05
 [194,] 5.128608e-05 9.339040e-05 1.588170e-05
 [195,] 5.284002e-05 9.495348e-05 1.757148e-05
 [196,] 5.242619e-05 1.973399e-04 1.629719e-05
 [197,] 5.628945e-05 1.614255e-04 1.523747e-05
 [198,] 7.044423e-05 1.065217e-04 2.875602e-05
 [199,] 4.715619e-05 1.337003e-04 1.681022e-05
 [200,] 1.708747e-04 8.095608e-05 4.893073e-05
 [201,] 7.336737e-05 9.791063e-05 1.615936e-05
 [202,] 1.575396e-04 1.110042e-04 4.292701e-05
 [203,] 1.459386e-04 1.125319e-04 3.886996e-05
 [204,] 1.429443e-04 1.102752e-04 4.028727e-05
 [205,] 2.510978e-04 1.113849e-04 6.385097e-05
 [206,] 6.935003e-05 1.292700e-04 3.171951e-05
 [207,] 8.494602e-05 1.145108e-04 2.756561e-05
 [208,] 1.426753e-04 1.110410e-04 3.937244e-05
 [209,] 8.970755e-05 1.062536e-04 3.279637e-05
 [210,] 6.677391e-05 1.015642e-04 2.244864e-05
 [211,] 9.259190e-05 1.046221e-04 3.415442e-05
 [212,] 9.152375e-05 1.047008e-04 3.379787e-05
 [213,] 7.203281e-05 1.206082e-04 2.786611e-05
 [214,] 1.008338e-04 9.743411e-05 3.408531e-05
 [215,] 3.980992e-04 9.618462e-05 7.077847e-05
 [216,] 1.032337e-04 9.666998e-05 3.368926e-05
 [217,] 1.201416e-04 9.108223e-05 3.940266e-05
 [218,] 1.191656e-04 9.853988e-05 2.689982e-05
 [219,] 7.198533e-05 1.022052e-04 2.486916e-05
 [220,] 7.201129e-05 1.051954e-04 2.569431e-05
 [221,] 6.206418e-05 8.839732e-05 1.959376e-05
 [222,] 7.414344e-05 9.414832e-05 2.499479e-05
 [223,] 1.950808e-04 9.995841e-05 3.804107e-05
 [224,] 8.919646e-05 1.051781e-04 3.315009e-05
 [225,] 6.297169e-05 8.850287e-05 1.920317e-05
 [226,] 9.938697e-05 7.917700e-05 2.449034e-05
 [227,] 7.514176e-05 1.066268e-04 2.857673e-05
 [228,] 7.423678e-05 9.448475e-05 2.532361e-05
 [229,] 5.680001e-05 8.275038e-05 1.654462e-05
 [230,] 1.028188e-04 8.379203e-05 3.252068e-05
 [231,] 5.467224e-05 9.094306e-05 1.924196e-05
 [232,] 5.863798e-05 1.011833e-04 2.187533e-05
 [233,] 1.086367e-04 8.699539e-05 3.800693e-05
 [234,] 1.095115e-04 1.082205e-04 3.181785e-05
 [235,] 1.267920e-04 1.202319e-04 7.344962e-05
 [236,] 5.719109e-05 1.425832e-04 2.680526e-05
 [237,] 1.255841e-04 1.200452e-04 7.251752e-05
 [238,] 7.361358e-04 1.076333e-04 1.050724e-04
 [239,] 1.633013e-04 1.183935e-04 3.043372e-05
 [240,] 9.993968e-05 1.226560e-04 5.634749e-05
 [241,] 8.505225e-05 9.158062e-05 2.404064e-05
 [242,] 7.544296e-05 1.015179e-04 2.407472e-05
 [243,] 7.359773e-05 1.386885e-04 3.868718e-05
 [244,] 7.418568e-05 1.003574e-04 2.124651e-05
 [245,] 7.562609e-05 1.014953e-04 2.412862e-05
 [246,] 7.181387e-05 9.048883e-05 1.882751e-05
 [247,] 7.581470e-05 9.279229e-05 1.912145e-05
 [248,] 5.443579e-05 1.470451e-04 2.412750e-05
 [249,] 1.837928e-04 9.192018e-05 5.143539e-05
 [250,] 1.839099e-04 1.007906e-04 5.176721e-05
 [251,] 2.095071e-04 9.933973e-05 8.742625e-05
 [252,] 5.032049e-05 8.883745e-05 1.571340e-05
 [253,] 5.791408e-05 9.251168e-05 2.151262e-05
 [254,] 6.587108e-05 8.274624e-05 2.204999e-05
 [255,] 5.754815e-05 8.524614e-05 1.964084e-05
 [256,] 9.628099e-05 8.798549e-05 2.935590e-05
 [257,] 1.516163e-04 1.195851e-04 7.987651e-05
 [258,] 6.722466e-05 8.169974e-05 2.204876e-05
 [259,] 5.856708e-05 8.591130e-05 2.022513e-05
 [260,] 5.932326e-05 8.997792e-05 2.135844e-05
 [261,] 6.827033e-05 8.196689e-05 2.252334e-05
 [262,] 7.346133e-05 8.399612e-05 2.123589e-05
 [263,] 7.362505e-05 8.571505e-05 2.150014e-05
 [264,] 7.348344e-05 8.436450e-05 2.129649e-05
 [265,] 6.367605e-05 8.071845e-05 2.050942e-05
 [266,] 1.051869e-04 8.839248e-05 3.210901e-05
 [267,] 8.828193e-05 1.060858e-04 2.823049e-05
 [268,] 5.432499e-05 8.852089e-05 1.780471e-05
 [269,] 6.416719e-05 8.183928e-05 2.104604e-05
 [270,] 1.489617e-04 1.183182e-04 7.711172e-05
 [271,] 1.244251e-04 1.215057e-04 6.125198e-05
 [272,] 6.694086e-05 8.508405e-05 1.928432e-05
 [273,] 6.236513e-05 8.414777e-05 2.143248e-05
 [274,] 5.953734e-05 8.312651e-05 2.003625e-05
 [275,] 6.320419e-05 8.125394e-05 2.060481e-05
 [276,] 7.383193e-05 8.592031e-05 2.161074e-05
 [277,] 7.308886e-05 8.793400e-05 2.272482e-05
 [278,] 8.918705e-05 9.321460e-05 3.141161e-05
 [279,] 2.087333e-04 8.939425e-05 6.270575e-05
 [280,] 8.728610e-05 9.607315e-05 2.658756e-05
 [281,] 1.227146e-04 1.049161e-04 4.726528e-05
 [282,] 8.186080e-05 8.790938e-05 2.407900e-05
 [283,] 1.458631e-04 7.893825e-05 3.850371e-05
 [284,] 6.188182e-05 8.444907e-05 1.828737e-05
 [285,] 1.000967e-04 9.566073e-05 3.742062e-05
 [286,] 1.005533e-04 9.826607e-05 3.943805e-05
 [287,] 9.893735e-05 9.680372e-05 3.776813e-05
 [288,] 8.174702e-05 8.508571e-05 2.288959e-05
 [289,] 5.127291e-05 7.871076e-05 1.531607e-05
 [290,] 6.989755e-05 8.468335e-05 2.077604e-05
 [291,] 1.277654e-04 1.179679e-04 3.270964e-05
 [292,] 1.390061e-04 1.052368e-04 5.428602e-05
 [293,] 9.645930e-05 9.951986e-05 2.950346e-05
 [294,] 5.512882e-05 8.964511e-05 1.612361e-05
 [295,] 1.548468e-04 8.057993e-05 4.787713e-05
 [296,] 6.697489e-05 1.010243e-04 2.567489e-05
 [297,] 6.432643e-05 8.034476e-05 1.945236e-05
 [298,] 4.592571e-05 8.557118e-05 1.496876e-05
 [299,] 7.390480e-05 8.793617e-05 2.171457e-05
 [300,] 1.179742e-04 1.049507e-04 3.271022e-05
 [301,] 6.269032e-05 9.471823e-05 2.234393e-05
 [302,] 2.168094e-04 9.029195e-05 6.425282e-05
 [303,] 1.424266e-04 1.019329e-04 3.773076e-05
 [304,] 1.002449e-04 1.075876e-04 3.211646e-05
 [305,] 1.052646e-04 1.084603e-04 4.548024e-05
 [306,] 6.365030e-05 1.001048e-04 2.048932e-05
 [307,] 6.788100e-05 8.470469e-05 2.360809e-05
 [308,] 5.980607e-05 1.125965e-04 2.002066e-05
 [309,] 1.184610e-04 1.163058e-04 2.951064e-05
 [310,] 8.982658e-05 1.063985e-04 3.150940e-05
 [311,] 1.486363e-04 1.056140e-04 3.605601e-05
 [312,] 4.646312e-05 8.797294e-05 1.510708e-05
 [313,] 4.732999e-05 8.682484e-05 1.570569e-05
 [314,] 1.689496e-04 8.881472e-05 3.045335e-05
 [315,] 1.202029e-04 1.171013e-04 2.946986e-05
 [316,] 6.715449e-05 7.803346e-05 1.999832e-05
 [317,] 6.251767e-05 7.926478e-05 1.791850e-05
 [318,] 1.691057e-04 9.361260e-05 3.250307e-05
 [319,] 6.211866e-05 9.870144e-05 1.959255e-05
 [320,] 5.219938e-05 9.641538e-05 1.935279e-05
 [321,] 6.833597e-05 8.041354e-05 1.886547e-05
 [322,] 1.029648e-04 1.206259e-04 2.923257e-05
 [323,] 5.215308e-05 8.103287e-05 1.531885e-05
 [324,] 7.666562e-05 1.070342e-04 2.454511e-05
 [325,] 1.025207e-04 1.316802e-04 4.577493e-05
 [326,] 1.022203e-04 1.248209e-04 4.299406e-05
 [327,] 6.292404e-05 1.162110e-04 2.496012e-05
 [328,] 1.119167e-04 8.919265e-05 2.619955e-05
 [329,] 6.422906e-05 1.253334e-04 2.732344e-05
 [330,] 1.009693e-04 1.372690e-04 4.571365e-05
 [331,] 1.006114e-04 1.374621e-04 4.521649e-05
 [332,] 4.511127e-05 9.445686e-05 1.452462e-05
 [333,] 1.176003e-04 8.864890e-05 2.685383e-05
 [334,] 1.012985e-04 1.376800e-04 4.641510e-05
 [335,] 8.052493e-05 1.078930e-04 2.967645e-05
 [336,] 5.808484e-05 1.274926e-04 1.445430e-05
 [337,] 6.249100e-05 1.032158e-04 2.147884e-05
 [338,] 1.014297e-04 1.371680e-04 4.632964e-05
 [339,] 7.919345e-05 1.052735e-04 2.564616e-05
 [340,] 8.557810e-05 1.052782e-04 2.754976e-05
 [341,] 6.349345e-05 1.042895e-04 2.267756e-05
 [342,] 6.309913e-05 1.002624e-04 2.128547e-05
 [343,] 8.907734e-05 7.878751e-05 2.232625e-05
 [344,] 7.974978e-05 9.933404e-05 2.611108e-05
 [345,] 8.616299e-05 8.968427e-05 2.553548e-05
 [346,] 9.922486e-05 1.380036e-04 4.276726e-05
 [347,] 1.006386e-04 1.388420e-04 4.580212e-05
 [348,] 1.186312e-04 8.413658e-05 3.668823e-05
 [349,] 8.526897e-05 1.002546e-04 2.876751e-05
 [350,] 4.577338e-05 1.133174e-04 1.503022e-05
 [351,] 4.597737e-05 8.234811e-05 1.417467e-05
 [352,] 6.180894e-05 1.054321e-04 2.082705e-05
 [353,] 8.414560e-05 9.998294e-05 2.816825e-05
 [354,] 8.444835e-05 1.003077e-04 2.849988e-05
 [355,] 1.106639e-04 8.932643e-05 3.971984e-05
 [356,] 1.008359e-04 1.379980e-04 4.586259e-05
 [357,] 9.665332e-05 1.050830e-04 3.391769e-05
 [358,] 8.306279e-05 1.012181e-04 2.844937e-05
 [359,] 9.548693e-05 9.857818e-05 2.805232e-05
 [360,] 8.560942e-05 1.001986e-04 2.887445e-05
 [361,] 8.405156e-05 9.997921e-05 2.814073e-05
 [362,] 1.332296e-04 8.065941e-05 3.592627e-05
 [363,] 6.200351e-05 1.044731e-04 2.091993e-05
 [364,] 7.981911e-05 9.667523e-05 2.547022e-05
 [365,] 1.008267e-04 1.015956e-04 3.580872e-05
 [366,] 5.924874e-05 1.060798e-04 1.930869e-05
 [367,] 5.923408e-05 1.147217e-04 1.974318e-05
 [368,] 1.297653e-04 1.337115e-04 2.133368e-05
 [369,] 5.939889e-05 1.049371e-04 1.917364e-05
 [370,] 1.220885e-04 1.005968e-04 3.784083e-05
 [371,] 1.234406e-04 8.815946e-05 3.968103e-05
 [372,] 9.466135e-05 1.006745e-04 2.972268e-05
 [373,] 8.762998e-05 1.009919e-04 2.848361e-05
 [374,] 5.312592e-05 9.181498e-05 1.706690e-05
 [375,] 9.154977e-05 8.608716e-05 2.692482e-05
 [376,] 5.372105e-05 9.182786e-05 1.726360e-05
 [377,] 1.394624e-04 8.155512e-05 2.687409e-05
 [378,] 9.186592e-05 1.521662e-04 3.470166e-05
 [379,] 4.674444e-05 9.282649e-05 1.517273e-05
 [380,] 9.244692e-05 1.470383e-04 3.315456e-05
 [381,] 1.258669e-04 1.351829e-04 2.133812e-05
 [382,] 1.256523e-04 1.003715e-04 3.720881e-05
 [383,] 9.554172e-05 1.454510e-04 3.048824e-05
 [384,] 7.770652e-05 9.496437e-05 1.722028e-05
 [385,] 7.009115e-05 1.202495e-04 2.460476e-05
 [386,] 9.490049e-05 1.016502e-04 3.024326e-05
 [387,] 4.568701e-05 1.042172e-04 1.455381e-05
 [388,] 6.383494e-05 1.368188e-04 1.423981e-05
 [389,] 6.401565e-05 1.224231e-04 1.442553e-05
 [390,] 1.267525e-04 1.003873e-04 3.803796e-05
 [391,] 7.417049e-05 9.321736e-05 1.695432e-05
 [392,] 1.846846e-04 8.501163e-05 5.173106e-05
 [393,] 9.661113e-05 1.574491e-04 3.131700e-05
 [394,] 5.024747e-05 1.040629e-04 1.754807e-05
 [395,] 1.269141e-04 1.004024e-04 3.761542e-05
 [396,] 6.677381e-05 1.190268e-04 2.471822e-05
 [397,] 6.716679e-05 1.233857e-04 2.578904e-05
 [398,] 9.376283e-05 1.640441e-04 3.423861e-05
 [399,] 4.573834e-05 1.032269e-04 1.454921e-05
 [400,] 8.917121e-05 8.168915e-05 2.059858e-05
 [401,] 9.767430e-05 1.066109e-04 3.289752e-05
 [402,] 6.642415e-05 1.231459e-04 2.473328e-05
 [403,] 9.724678e-05 1.483451e-04 3.003451e-05
 [404,] 1.287536e-04 1.002696e-04 3.808975e-05
 [405,] 1.039918e-04 1.067366e-04 3.132240e-05
 [406,] 6.734257e-05 1.333373e-04 2.724959e-05
 [407,] 6.664194e-05 1.192809e-04 2.458744e-05
 [408,] 9.481517e-05 1.005086e-04 2.981381e-05
 [409,] 6.676698e-05 1.285991e-04 2.591369e-05
 [410,] 1.807904e-04 8.560129e-05 5.440261e-05
 [411,] 1.377798e-04 1.341132e-04 2.135757e-05
 [412,] 1.137151e-04 1.171399e-04 5.612083e-05
 [413,] 6.569446e-05 1.071871e-04 2.158593e-05
 [414,] 1.044876e-04 1.064301e-04 3.180908e-05
 [415,] 9.457247e-05 1.023579e-04 3.010517e-05
 [416,] 1.044893e-04 1.034879e-04 2.602623e-05
 [417,] 9.503733e-05 1.050366e-04 3.142696e-05
 [418,] 9.848626e-05 1.090255e-04 3.261286e-05
 [419,] 1.901826e-04 1.190222e-04 2.273280e-05
 [420,] 1.474073e-04 1.075764e-04 4.489197e-05
 [421,] 9.289822e-05 1.397001e-04 3.167700e-05
 [422,] 5.422527e-05 9.215955e-05 1.462263e-05
 [423,] 4.599914e-05 1.066388e-04 1.458543e-05
 [424,] 5.034414e-05 1.592993e-04 1.417792e-05
 [425,] 4.884022e-05 1.471647e-04 1.414136e-05
 [426,] 9.512003e-05 1.308235e-04 2.891329e-05
 [427,] 9.362216e-05 1.326578e-04 3.013793e-05
 [428,] 1.665822e-04 8.629492e-05 5.192027e-05
 [429,] 4.822578e-05 1.440109e-04 1.433456e-05
 [430,] 1.379355e-04 8.862408e-05 4.795097e-05
 [431,] 4.858062e-05 1.491836e-04 1.432992e-05
 [432,] 1.353237e-04 1.012255e-04 4.418118e-05
 [433,] 7.069262e-05 1.203912e-04 2.542351e-05
 [434,] 1.620609e-04 8.590411e-05 5.002959e-05
 [435,] 9.440781e-05 1.055213e-04 3.007465e-05
 [436,] 4.542759e-05 1.105375e-04 1.479742e-05
 [437,] 1.485948e-04 1.010853e-04 5.366832e-05
 [438,] 7.553572e-05 1.347595e-04 3.966479e-05
 [439,] 6.501326e-05 1.098597e-04 1.503976e-05
 [440,] 1.606781e-04 8.655740e-05 5.086158e-05
 [441,] 9.483301e-05 1.027082e-04 2.908975e-05
 [442,] 6.682023e-05 1.048692e-04 1.540636e-05
 [443,] 6.801626e-05 1.047605e-04 1.553571e-05
 [444,] 9.477463e-05 1.389177e-04 3.025521e-05
 [445,] 6.873121e-05 1.101255e-04 1.538182e-05
 [446,] 9.531166e-05 1.048213e-04 2.918730e-05
 [447,] 4.536968e-05 1.061136e-04 1.463622e-05
 [448,] 1.115918e-04 1.600553e-04 2.956810e-05
 [449,] 1.339073e-04 1.078038e-04 4.053168e-05
 [450,] 1.385985e-04 1.004420e-04 4.068350e-05
 [451,] 9.932841e-05 1.049776e-04 3.421459e-05
 [452,] 1.426080e-04 1.004636e-04 4.230850e-05
 [453,] 1.039146e-04 1.061511e-04 3.209371e-05
 [454,] 1.409596e-04 1.004656e-04 4.016870e-05
 [455,] 4.513616e-05 1.064894e-04 1.473119e-05
 [456,] 1.934351e-04 8.749332e-05 6.369261e-05
 [457,] 1.412498e-04 1.010849e-04 4.565878e-05
 [458,] 1.403008e-04 1.010937e-04 4.538657e-05
 [459,] 7.095852e-05 1.057817e-04 1.579403e-05
 [460,] 1.877241e-04 1.060861e-04 5.788520e-05
 [461,] 7.957583e-05 8.987796e-05 1.845821e-05
 [462,] 9.449247e-05 1.037099e-04 2.950485e-05
 [463,] 1.009974e-04 1.199335e-04 2.700191e-05
 [464,] 6.277510e-05 1.029418e-04 1.495449e-05
 [465,] 9.302040e-05 1.289390e-04 3.002245e-05
 [466,] 1.401224e-04 1.025418e-04 4.870772e-05
 [467,] 5.790830e-05 8.642504e-05 1.981795e-05
 [468,] 1.650600e-04 8.689126e-05 5.300038e-05
 [469,] 6.131397e-05 8.603810e-05 2.095661e-05
 [470,] 5.945272e-05 8.593895e-05 2.024545e-05
 [471,] 5.622333e-05 8.639134e-05 1.918921e-05
 [472,] 4.778339e-05 8.260029e-05 1.509346e-05
 [473,] 5.041548e-05 8.589982e-05 1.678387e-05
 [474,] 4.892803e-05 1.038247e-04 1.690383e-05
 [475,] 1.681778e-04 1.141175e-04 8.087789e-05
 [476,] 8.499321e-05 1.329672e-04 4.832187e-05
 [477,] 4.603531e-05 9.665857e-05 1.464540e-05
 [478,] 4.979908e-05 9.483381e-05 1.826135e-05
 [479,] 1.958846e-04 1.157783e-04 9.803625e-05
 [480,] 4.728183e-05 9.119687e-05 1.642608e-05
 [481,] 1.740119e-04 1.088847e-04 7.425345e-05
 [482,] 7.490142e-05 1.074449e-04 2.511486e-05
 [483,] 4.564653e-05 9.762497e-05 1.457508e-05
 [484,] 9.214232e-05 1.479207e-04 3.363371e-05
 [485,] 9.730607e-05 1.270615e-04 3.751058e-05
 [486,] 5.594506e-05 9.119606e-05 1.913332e-05
 [487,] 4.580763e-05 9.404653e-05 1.464077e-05
 [488,] 9.889447e-05 1.228618e-04 3.814215e-05
 [489,] 1.504475e-04 1.253458e-04 2.109696e-05
 [490,] 9.751021e-05 1.275380e-04 3.811762e-05
 [491,] 1.905400e-04 1.264275e-04 1.050014e-04
 [492,] 9.744093e-05 1.283959e-04 3.821679e-05
 [493,] 5.643414e-05 9.217581e-05 1.954663e-05
 [494,] 9.714518e-05 1.280904e-04 3.737721e-05
 [495,] 9.784822e-05 1.122057e-04 3.827694e-05
 [496,] 9.722878e-05 1.291174e-04 3.799451e-05
 [497,] 5.592426e-05 9.580066e-05 2.013892e-05
 [498,] 9.702500e-05 1.287038e-04 3.706185e-05
 [499,] 8.164170e-05 1.079849e-04 2.521347e-05
 [500,] 9.839722e-05 1.297862e-04 4.046682e-05
 [501,] 4.682612e-05 9.730009e-05 1.461552e-05
 [502,] 7.152937e-05 1.128671e-04 2.323541e-05
 [503,] 4.498456e-05 1.122793e-04 1.503588e-05
 [504,] 4.692013e-05 2.005860e-04 2.249119e-05
 [505,] 9.902304e-05 1.328406e-04 2.615761e-05
 [506,] 1.044892e-04 1.090937e-04 3.389408e-05
 [507,] 5.756204e-05 9.720107e-05 1.735937e-05
 [508,] 5.604965e-05 9.535671e-05 1.761654e-05
 [509,] 1.427477e-04 9.846402e-05 3.625043e-05
 [510,] 1.251057e-04 1.012689e-04 3.183198e-05
 [511,] 5.089557e-05 1.318425e-04 1.427727e-05
 [512,] 1.182231e-04 9.755357e-05 4.615526e-05
 [513,] 8.093687e-05 1.004215e-04 2.329195e-05
 [514,] 5.298940e-05 1.441349e-04 1.430708e-05
 [515,] 7.655191e-05 8.095640e-05 1.921517e-05
 [516,] 1.587120e-04 1.040908e-04 3.584341e-05
 [517,] 1.079305e-04 1.017783e-04 3.384830e-05
 [518,] 1.770081e-04 1.021205e-04 3.906326e-05
 [519,] 9.052094e-05 8.744155e-05 3.002685e-05
 [520,] 1.013046e-04 9.458030e-05 3.283364e-05
 [521,] 5.105250e-05 1.127385e-04 1.468805e-05
 [522,] 2.542194e-04 1.042097e-04 5.112162e-05
 [523,] 1.174752e-04 7.841793e-05 2.799702e-05
 [524,] 5.307518e-05 7.899006e-05 1.531613e-05
 [525,] 1.014240e-04 8.842540e-05 3.003602e-05
 [526,] 8.117818e-05 8.214081e-05 1.961930e-05
 [527,] 8.419229e-05 8.278792e-05 1.994195e-05
 [528,] 8.109551e-05 8.204256e-05 1.964534e-05
 [529,] 3.073938e-04 1.075759e-04 5.875469e-05
 [530,] 1.151674e-04 1.016565e-04 3.648507e-05
 [531,] 5.709586e-05 1.343759e-04 1.457803e-05
 [532,] 6.576139e-05 7.822415e-05 1.895098e-05
 [533,] 1.075427e-04 9.954539e-05 3.034733e-05
 [534,] 5.605716e-05 1.257082e-04 1.495808e-05
 [535,] 9.631743e-05 1.088109e-04 3.111279e-05
 [536,] 1.147896e-04 1.019588e-04 3.266241e-05
 [537,] 1.193055e-04 8.971279e-05 3.979087e-05
 [538,] 9.484052e-05 1.007144e-04 2.631656e-05
 [539,] 6.531601e-05 7.822432e-05 1.898388e-05
 [540,] 9.724657e-05 9.749006e-05 2.814376e-05
 [541,] 2.526438e-04 1.072364e-04 5.035029e-05
 [542,] 1.206439e-04 7.837221e-05 2.970023e-05
 [543,] 5.468132e-05 1.089906e-04 1.525368e-05
 [544,] 1.392807e-04 9.671982e-05 3.725581e-05
 [545,] 8.845870e-05 1.049017e-04 2.659814e-05
 [546,] 1.156715e-04 7.841566e-05 2.797417e-05
 [547,] 1.148768e-04 7.836558e-05 2.824876e-05
 [548,] 1.148134e-04 1.015149e-04 3.589566e-05
 [549,] 1.529234e-04 9.838490e-05 4.047530e-05
 [550,] 5.297398e-05 1.300106e-04 1.435065e-05
 [551,] 1.116686e-04 1.019212e-04 3.214035e-05
 [552,] 1.003333e-04 8.639838e-05 2.851885e-05
 [553,] 4.592443e-05 1.075656e-04 1.442429e-05
 [554,] 1.006216e-04 8.335415e-05 2.712654e-05
 [555,] 5.479715e-05 1.208104e-04 1.491013e-05
 [556,] 1.343057e-04 9.806008e-05 3.675953e-05
 [557,] 1.002101e-04 8.308307e-05 2.683876e-05
 [558,] 1.533297e-04 9.440725e-05 5.129013e-05
 [559,] 4.596008e-05 1.060711e-04 1.439858e-05
 [560,] 5.438019e-05 1.308545e-04 1.441444e-05
 [561,] 9.024259e-05 9.991645e-05 2.575819e-05
 [562,] 1.138471e-04 1.019149e-04 3.251307e-05
 [563,] 2.830399e-04 1.019222e-04 5.807502e-05
 [564,] 1.063208e-04 7.838543e-05 2.735324e-05
 [565,] 1.172065e-04 7.856043e-05 2.805781e-05
 [566,] 2.577539e-04 1.027795e-04 5.285809e-05
 [567,] 1.183874e-04 8.729731e-05 3.720423e-05
 [568,] 1.367443e-04 9.810909e-05 3.731772e-05
 [569,] 9.795920e-05 7.837205e-05 2.473152e-05
 [570,] 1.013813e-04 7.834374e-05 2.597722e-05
 [571,] 1.210300e-04 8.865872e-05 3.936844e-05
 [572,] 9.230254e-05 1.083986e-04 2.799731e-05
 [573,] 1.260311e-04 9.791516e-05 3.657466e-05
 [574,] 9.942456e-05 8.714591e-05 2.832643e-05
 [575,] 1.460517e-04 1.019269e-04 5.947047e-05
 [576,] 1.093831e-04 7.835921e-05 2.730257e-05
 [577,] 1.256262e-04 9.877555e-05 3.375017e-05
 [578,] 1.141261e-04 1.014856e-04 3.546418e-05
 [579,] 9.142239e-05 8.634828e-05 2.974086e-05
 [580,] 1.210384e-04 8.734542e-05 3.806322e-05
 [581,] 1.200989e-04 8.738010e-05 3.778213e-05
 [582,] 5.376202e-05 1.213352e-04 1.479051e-05
 [583,] 9.183476e-05 9.933399e-05 2.672035e-05
 [584,] 6.500868e-05 7.827223e-05 1.899472e-05
 [585,] 5.468823e-05 1.192955e-04 1.456445e-05
 [586,] 4.631535e-05 1.087158e-04 1.437616e-05
 [587,] 8.865952e-05 9.925574e-05 2.714198e-05
 [588,] 9.625844e-05 9.766603e-05 2.756376e-05
 [589,] 1.214568e-04 8.690900e-05 3.771819e-05
 [590,] 6.352835e-05 7.833584e-05 1.868109e-05
 [591,] 6.288329e-05 7.835143e-05 1.852309e-05
 [592,] 9.410143e-05 8.534866e-05 2.996106e-05
 [593,] 1.552820e-04 1.034742e-04 6.581759e-05
 [594,] 4.641944e-05 1.087413e-04 1.436352e-05
 [595,] 9.892417e-05 9.597936e-05 3.331432e-05
 [596,] 1.179060e-04 8.777944e-05 3.753750e-05
 [597,] 1.167357e-04 7.838433e-05 2.948007e-05
 [598,] 1.194222e-04 9.404779e-05 4.132791e-05
 [599,] 5.523382e-05 1.206974e-04 1.465735e-05
 [600,] 1.121426e-04 1.212072e-04 2.664242e-05
 [601,] 6.310507e-05 7.825597e-05 1.846698e-05
 [602,] 6.460312e-05 7.831385e-05 1.895203e-05
 [603,] 6.231164e-05 7.837315e-05 1.842227e-05
 [604,] 6.415746e-05 7.838992e-05 1.891208e-05
 [605,] 1.028803e-04 1.083821e-04 3.151505e-05
 [606,] 1.135573e-04 9.198437e-05 4.004407e-05
 [607,] 1.152698e-04 1.016979e-04 3.302084e-05
 [608,] 8.923072e-05 1.051570e-04 2.661397e-05
 [609,] 1.380822e-04 9.800223e-05 3.781548e-05
 [610,] 8.237115e-05 1.074571e-04 2.808994e-05
 [611,] 1.296421e-04 9.100135e-05 4.497579e-05
 [612,] 5.748225e-05 1.370986e-04 1.455688e-05
 [613,] 1.151895e-04 9.034678e-05 3.931174e-05
 [614,] 5.722885e-05 1.406405e-04 1.450302e-05
 [615,] 5.733120e-05 1.342106e-04 1.457798e-05
 [616,] 9.498176e-05 9.967909e-05 1.850534e-05
 [617,] 1.105175e-04 8.842128e-05 3.609809e-05
 [618,] 6.530585e-05 7.897103e-05 1.967505e-05
 [619,] 1.121986e-04 1.023083e-04 3.200956e-05
 [620,] 4.558305e-05 9.907720e-05 1.500154e-05
 [621,] 1.203432e-04 8.615865e-05 3.653813e-05
 [622,] 9.263823e-05 9.975267e-05 2.654338e-05
 [623,] 1.138746e-04 1.018699e-04 3.295138e-05
 [624,] 6.818941e-05 7.849159e-05 2.008574e-05
 [625,] 8.115809e-05 1.094184e-04 2.564774e-05
 [626,] 8.174646e-05 9.217214e-05 1.796518e-05
 [627,] 9.147345e-05 9.944314e-05 2.654292e-05
 [628,] 1.371537e-04 9.880073e-05 3.660729e-05
 [629,] 5.819584e-05 1.435792e-04 1.453741e-05
 [630,] 1.130998e-04 1.016969e-04 3.522026e-05
 [631,] 1.120139e-04 8.885952e-05 3.696609e-05
 [632,] 1.319357e-04 9.855084e-05 3.559391e-05
 [633,] 1.301497e-04 9.848663e-05 3.524744e-05
 [634,] 5.451429e-05 1.382432e-04 1.436408e-05
 [635,] 1.001778e-04 8.774162e-05 2.900812e-05
 [636,] 9.114266e-05 1.050079e-04 2.713140e-05
 [637,] 5.543172e-05 1.225522e-04 1.493904e-05
 [638,] 5.772765e-05 1.380772e-04 1.456225e-05
 [639,] 5.014281e-05 1.070305e-04 1.462411e-05
 [640,] 1.137898e-04 1.016630e-04 3.609001e-05
 [641,] 1.147403e-04 1.018398e-04 3.279638e-05
 [642,] 1.175137e-04 9.618298e-05 4.254220e-05
 [643,] 5.411081e-05 1.220837e-04 1.481036e-05
 [644,] 5.627287e-05 1.351494e-04 1.449348e-05
 [645,] 1.198237e-04 8.650124e-05 3.682504e-05
 [646,] 1.520172e-04 1.060351e-04 6.759343e-05
 [647,] 1.112652e-04 9.003051e-05 3.766422e-05
 [648,] 1.330839e-04 9.842246e-05 3.619033e-05
 [649,] 1.427234e-04 9.068486e-05 2.596650e-05
 [650,] 8.421224e-05 8.453836e-05 1.941792e-05
 [651,] 8.983699e-05 1.047759e-04 2.695934e-05
 [652,] 5.816662e-05 1.379442e-04 1.459612e-05
 [653,] 5.665154e-05 1.338816e-04 1.453403e-05
 [654,] 8.590332e-05 1.050788e-04 2.591224e-05
 [655,] 8.150642e-05 8.464299e-05 1.897218e-05
 [656,] 1.131812e-04 7.836055e-05 2.854371e-05
 [657,] 8.087823e-05 8.355509e-05 1.918413e-05
 [658,] 1.014872e-04 8.033137e-05 2.787470e-05
 [659,] 1.741088e-04 9.888402e-05 4.510393e-05
 [660,] 2.732945e-04 1.071565e-04 5.406217e-05
 [661,] 5.407102e-05 7.961819e-05 1.535687e-05
 [662,] 8.546908e-05 8.419693e-05 1.970752e-05
 [663,] 2.962443e-04 1.012962e-04 6.142535e-05
 [664,] 9.111328e-05 9.015817e-05 1.930508e-05
 [665,] 1.088918e-04 7.843244e-05 2.820632e-05
 [666,] 8.714621e-05 1.092612e-04 2.715867e-05
 [667,] 2.836002e-04 1.030292e-04 5.717319e-05
 [668,] 1.215088e-04 7.837236e-05 3.022370e-05
 [669,] 5.537522e-05 1.260791e-04 1.486709e-05
 [670,] 9.998225e-05 8.780208e-05 2.892065e-05
 [671,] 9.399687e-05 9.205965e-05 1.936653e-05
 [672,] 1.007036e-04 8.583525e-05 2.843853e-05
 [673,] 8.258528e-05 8.433774e-05 1.921239e-05
 [674,] 1.108463e-04 7.870613e-05 2.956915e-05
 [675,] 1.156987e-04 9.663005e-05 4.216778e-05
 [676,] 1.114434e-04 7.844112e-05 2.878349e-05
 [677,] 8.259865e-05 8.511128e-05 1.902898e-05
 [678,] 5.387971e-05 1.091327e-04 1.512929e-05
 [679,] 5.692268e-05 1.348792e-04 1.454177e-05
 [680,] 1.018581e-04 9.286685e-05 2.788341e-05
 [681,] 8.757839e-05 8.874211e-05 1.907549e-05
 [682,] 1.068678e-04 1.146020e-04 3.005524e-05
 [683,] 5.536730e-05 1.365584e-04 1.442139e-05
 [684,] 1.318185e-04 9.851673e-05 3.563178e-05
 [685,] 5.396116e-05 1.224756e-04 1.474583e-05
 [686,] 1.343610e-04 9.878400e-05 3.593390e-05
 [687,] 1.228921e-04 1.095262e-04 3.438439e-05
 [688,] 1.026055e-04 7.849989e-05 2.728840e-05
 [689,] 8.281928e-05 8.091481e-05 2.034359e-05
 [690,] 8.345477e-05 1.090209e-04 2.636284e-05
 [691,] 1.420074e-04 1.003902e-04 5.597524e-05
 [692,] 5.413158e-05 1.219416e-04 1.481442e-05
 [693,] 5.493386e-05 1.217754e-04 1.485500e-05
 [694,] 5.735857e-05 1.369685e-04 1.454800e-05
 [695,] 9.966407e-05 8.800297e-05 2.881426e-05
 [696,] 9.161580e-05 8.862082e-05 1.964971e-05
 [697,] 1.163844e-04 1.015111e-04 3.622836e-05
 [698,] 5.607901e-05 1.326515e-04 1.450900e-05
 [699,] 9.979590e-05 8.776720e-05 2.879245e-05
 [700,] 1.301020e-04 9.847864e-05 3.544127e-05
 [701,] 5.665715e-05 1.339354e-04 1.453278e-05
 [702,] 1.331255e-04 1.052120e-04 5.742070e-05
 [703,] 1.169720e-04 1.015145e-04 3.641722e-05
 [704,] 4.808027e-05 9.750612e-05 1.620343e-05
 [705,] 8.031643e-05 1.216207e-04 1.687217e-05
 [706,] 4.544987e-05 9.782027e-05 1.476930e-05
 [707,] 9.996500e-05 8.794237e-05 2.896662e-05
 [708,] 1.274295e-04 9.891825e-05 3.433147e-05
 [709,] 1.068728e-04 7.850774e-05 2.814302e-05
 [710,] 5.645581e-05 1.362458e-04 1.449246e-05
 [711,] 4.651430e-04 1.080971e-04 1.825698e-04
 [712,] 1.170616e-04 1.016423e-04 3.339961e-05
 [713,] 5.579736e-05 1.069276e-04 1.550280e-05
 [714,] 1.220648e-04 8.769342e-05 3.876761e-05
 [715,] 1.200133e-04 9.428300e-05 4.179229e-05
 [716,] 8.515531e-05 8.391539e-05 1.972771e-05
 [717,] 1.224249e-04 9.821657e-05 3.400307e-05
 [718,] 1.306204e-04 9.846965e-05 3.561898e-05
 [719,] 5.789850e-05 1.407243e-04 1.454491e-05
 [720,] 1.268505e-04 9.882374e-05 3.433738e-05
 [721,] 1.246450e-04 8.712899e-05 3.893890e-05
 [722,] 8.512446e-05 1.041791e-04 2.619494e-05
 [723,] 1.020398e-04 7.862587e-05 2.742055e-05
 [724,] 1.265808e-04 8.715725e-05 3.953974e-05
 [725,] 1.001674e-04 8.705080e-05 2.871987e-05
 [726,] 5.830240e-05 1.282678e-04 1.474271e-05
 [727,] 5.719450e-05 1.110516e-04 1.546011e-05
 [728,] 9.687042e-05 7.837743e-05 2.623046e-05
 [729,] 9.862795e-05 8.269116e-05 2.622006e-05
 [730,] 8.803798e-05 1.037647e-04 2.704045e-05
 [731,] 9.190461e-05 8.248892e-05 2.110930e-05
 [732,] 1.229005e-04 1.013083e-04 3.484395e-05
 [733,] 1.297700e-04 1.027630e-04 3.475063e-05
 [734,] 1.280040e-04 1.028363e-04 4.798973e-05
 [735,] 1.325640e-04 9.866491e-05 3.582833e-05
 [736,] 5.636694e-05 1.348292e-04 1.450154e-05
 [737,] 5.658624e-05 1.333922e-04 1.453324e-05
 [738,] 1.303436e-04 9.890160e-05 3.506388e-05
 [739,] 8.611809e-05 8.409951e-05 1.983122e-05
 [740,] 2.686520e-04 1.057626e-04 5.461682e-05
 [741,] 1.041252e-04 7.848794e-05 2.745552e-05
 [742,] 8.852869e-05 8.522699e-05 1.991324e-05
 [743,] 9.956454e-05 8.690502e-05 2.832131e-05
 [744,] 1.194274e-04 1.016934e-04 3.384395e-05
 [745,] 1.058770e-04 7.845845e-05 2.777382e-05
 [746,] 5.465075e-05 1.212411e-04 1.483598e-05
 [747,] 1.046142e-04 7.844474e-05 2.745962e-05
 [748,] 8.572813e-05 8.414484e-05 1.975431e-05
 [749,] 5.707804e-05 1.331143e-04 1.457734e-05
 [750,] 1.073555e-04 7.845323e-05 2.689835e-05
 [751,] 1.081357e-04 7.865025e-05 2.644061e-05
 [752,] 1.040019e-04 7.854899e-05 2.768322e-05
 [753,] 1.255029e-04 8.651006e-05 3.848043e-05
 [754,] 5.903088e-05 1.322781e-04 1.474111e-05
 [755,] 1.003389e-04 8.691502e-05 2.875124e-05
 [756,] 9.849821e-05 7.870596e-05 2.662769e-05
 [757,] 2.698547e-04 1.058956e-04 5.470182e-05
 [758,] 1.182523e-04 1.015275e-04 3.689537e-05
 [759,] 1.252098e-04 1.003958e-04 3.260876e-05
 [760,] 9.414379e-05 8.418506e-05 2.106055e-05
 [761,] 1.015325e-04 7.844401e-05 2.680529e-05
 [762,] 1.030534e-04 7.854645e-05 2.747990e-05
 [763,] 1.499748e-04 9.877960e-05 3.982792e-05
 [764,] 5.837429e-05 1.235297e-04 1.528500e-05
 [765,] 9.919238e-05 8.812668e-05 2.858353e-05
 [766,] 1.221031e-04 8.738081e-05 3.844040e-05
 [767,] 1.008327e-04 7.856780e-05 2.706212e-05
 [768,] 1.002851e-04 7.846001e-05 2.660117e-05
 [769,] 9.844285e-05 7.846035e-05 2.622499e-05
 [770,] 1.304063e-04 9.875241e-05 3.507240e-05
 [771,] 9.950125e-05 8.661046e-05 2.812907e-05
 [772,] 1.036445e-04 7.844698e-05 2.716054e-05
 [773,] 1.145145e-04 8.673554e-05 3.554671e-05
 [774,] 1.183477e-04 8.699559e-05 3.696118e-05
 [775,] 1.234164e-04 1.094639e-04 3.454472e-05
 [776,] 1.350023e-04 1.037004e-04 5.666764e-05
 [777,] 1.386020e-04 1.085990e-04 4.636987e-05
 [778,] 1.265101e-04 9.869747e-05 3.420793e-05
 [779,] 5.790418e-05 1.328938e-04 1.464876e-05
 [780,] 1.306127e-04 9.858442e-05 3.530291e-05
 [781,] 1.296710e-04 9.840383e-05 3.529492e-05
 [782,] 1.254694e-04 8.733636e-05 3.938276e-05
 [783,] 8.434960e-05 1.037063e-04 2.589998e-05
 [784,] 5.713497e-05 1.360085e-04 1.454730e-05
 [785,] 1.358668e-04 1.038674e-04 5.723808e-05
 [786,] 1.020643e-04 7.883593e-05 2.788489e-05
 [787,] 8.662326e-05 1.091871e-04 2.709324e-05
 [788,] 1.197513e-04 8.672314e-05 3.702283e-05
 [789,] 5.558347e-05 8.117525e-05 1.540125e-05
 [790,] 5.959525e-05 1.385088e-04 1.469905e-05
 [791,] 1.008136e-04 7.848670e-05 2.678192e-05
 [792,] 1.490304e-04 9.667968e-05 3.979445e-05
 [793,] 1.319821e-04 9.758110e-05 4.037994e-05
 [794,] 6.276936e-05 8.629605e-05 1.592058e-05
 [795,] 1.594727e-04 7.851343e-05 4.126325e-05
 [796,] 7.898359e-05 1.082932e-04 2.715727e-05
 [797,] 1.726449e-04 8.036040e-05 4.891520e-05
 [798,] 5.623165e-04 1.072870e-04 2.127092e-04
 [799,] 6.112532e-05 1.261636e-04 1.454042e-05
 [800,] 5.920845e-05 1.132443e-04 1.450461e-05
 [801,] 1.494216e-04 9.833023e-05 4.015794e-05
 [802,] 2.937093e-04 8.025001e-05 8.203908e-05
 [803,] 6.521981e-05 8.746493e-05 1.606361e-05
 [804,] 6.050399e-05 7.847412e-05 1.847413e-05
 [805,] 1.421992e-04 9.757307e-05 4.004991e-05
 [806,] 1.373090e-04 9.762629e-05 4.298049e-05
 [807,] 1.614990e-04 9.822833e-05 4.312914e-05
 [808,] 8.495899e-05 1.095410e-04 2.575055e-05
 [809,] 1.143209e-04 1.570908e-04 2.753952e-05
 [810,] 6.354695e-05 1.292161e-04 1.539549e-05
 [811,] 1.384012e-04 9.753391e-05 3.917699e-05
 [812,] 1.311231e-04 1.108897e-04 6.201019e-05
 [813,] 1.113797e-04 9.253170e-05 3.660343e-05
 [814,] 1.411691e-04 9.779774e-05 3.898103e-05
 [815,] 1.460867e-04 9.837788e-05 3.922360e-05
 [816,] 5.357128e-05 8.049528e-05 1.650616e-05
 [817,] 7.644466e-05 9.757310e-05 2.349490e-05
 [818,] 5.308868e-05 7.920561e-05 1.577709e-05
 [819,] 1.377127e-04 1.143795e-04 6.947465e-05
 [820,] 1.575789e-04 9.847213e-05 4.176692e-05
 [821,] 7.160807e-05 1.148129e-04 1.610373e-05
 [822,] 1.470551e-04 9.874074e-05 3.896808e-05
 [823,] 1.153614e-04 1.596235e-04 3.647133e-05
 [824,] 1.445855e-04 1.049378e-04 3.459220e-05
 [825,] 1.310698e-04 1.058552e-04 2.466176e-05
 [826,] 5.497362e-05 8.722389e-05 1.622707e-05
 [827,] 8.388685e-05 8.564513e-05 2.747270e-05
 [828,] 6.211217e-05 1.060234e-04 2.048370e-05
 [829,] 1.036331e-04 1.015123e-04 3.038909e-05
 [830,] 5.290244e-05 8.575256e-05 1.626119e-05
 [831,] 8.015571e-05 1.078709e-04 2.383370e-05
 [832,] 2.196426e-04 9.768777e-05 6.562593e-05
 [833,] 1.540386e-04 1.502009e-04 4.570347e-05
 [834,] 1.356139e-04 1.019844e-04 3.867387e-05
 [835,] 1.383937e-04 1.666407e-04 4.796390e-05
 [836,] 1.561044e-04 1.712285e-04 7.145130e-05
 [837,] 7.353452e-05 1.008845e-04 2.299393e-05
 [838,] 1.320361e-04 1.019466e-04 3.796464e-05
 [839,] 1.477219e-04 1.127901e-04 7.491233e-05
 [840,] 5.204387e-05 1.072912e-04 1.935257e-05
 [841,] 1.322444e-04 1.023813e-04 4.176327e-05
 [842,] 7.740892e-05 1.057234e-04 2.550245e-05
 [843,] 1.148456e-04 1.450287e-04 2.614267e-05
 [844,] 1.478908e-04 1.074544e-04 6.889525e-05
 [845,] 1.069728e-04 1.064303e-04 3.811628e-05
 [846,] 8.038145e-05 9.830721e-05 3.205149e-05
 [847,] 1.215119e-04 9.261233e-05 3.593460e-05
 [848,] 9.531480e-05 9.978497e-05 2.925538e-05
 [849,] 1.739685e-04 9.415714e-05 5.784651e-05
 [850,] 1.378355e-04 1.003942e-04 3.047952e-05
 [851,] 1.115833e-03 9.939017e-05 7.627775e-04
 [852,] 6.700251e-05 1.506808e-04 2.977777e-05
 [853,] 8.324612e-05 9.643850e-05 2.704448e-05
 [854,] 7.244436e-05 1.060886e-04 1.624978e-05
 [855,] 5.947232e-05 2.356739e-04 3.135518e-05
 [856,] 5.976568e-05 9.330699e-05 1.819617e-05
 [857,] 6.136550e-05 2.109983e-04 3.332991e-05
 [858,] 8.456365e-05 1.024313e-04 3.401624e-05
 [859,] 6.387496e-05 1.067541e-04 2.054854e-05
 [860,] 1.262322e-03 9.447136e-05 6.246761e-04
 [861,] 6.027262e-05 9.114988e-05 1.816357e-05
 [862,] 8.037918e-05 1.033427e-04 3.172438e-05
 [863,] 7.786803e-05 1.063243e-04 3.084582e-05
 [864,] 1.108729e-03 9.660598e-05 6.100914e-04
 [865,] 4.872033e-05 1.235959e-04 1.764603e-05
 [866,] 9.217731e-05 8.867160e-05 2.549434e-05
 [867,] 6.357393e-05 1.045561e-04 2.300225e-05
 [868,] 2.328645e-04 9.367871e-05 1.044207e-04
 [869,] 1.112817e-04 1.250903e-04 2.041048e-05
 [870,] 4.860423e-05 1.312826e-04 1.805737e-05
 [871,] 7.111165e-05 1.103099e-04 2.369296e-05
 [872,] 8.363840e-05 1.106580e-04 3.521698e-05
 [873,] 9.008202e-05 1.077379e-04 2.703915e-05
 [874,] 8.079360e-05 1.035124e-04 3.102943e-05
 [875,] 8.995705e-05 1.331052e-04 1.785133e-05
 [876,] 4.857966e-05 1.321455e-04 1.801180e-05
 [877,] 6.538764e-05 1.349419e-04 1.454639e-05
 [878,] 1.223986e-03 9.312070e-05 5.202654e-04
 [879,] 6.372211e-05 1.030508e-04 2.291013e-05
 [880,] 1.229107e-03 9.342376e-05 5.468509e-04
 [881,] 1.178164e-03 9.342376e-05 5.245529e-04
 [882,] 4.751033e-05 1.477105e-04 1.640486e-05
 [883,] 4.722402e-05 9.038439e-05 1.482038e-05
 [884,] 4.728593e-05 1.812675e-04 1.770964e-05
 [885,] 4.950285e-05 8.489322e-05 1.503376e-05
 [886,] 8.244784e-05 1.068684e-04 2.621223e-05
 [887,] 2.119232e-04 8.560379e-05 7.478798e-05
 [888,] 2.531676e-04 7.984985e-05 2.926582e-05
 [889,] 7.218262e-05 8.370928e-05 2.058884e-05
 [890,] 7.240287e-05 8.422075e-05 2.034983e-05
 [891,] 1.743945e-04 7.865505e-05 4.756033e-05
 [892,] 8.280353e-05 1.066334e-04 2.585807e-05
 [893,] 1.782477e-04 7.890519e-05 4.978499e-05
 [894,] 1.402218e-04 1.071491e-04 3.366356e-05
 [895,] 1.795576e-04 7.863061e-05 4.295552e-05
 [896,] 6.481865e-05 1.510427e-04 2.023983e-05
 [897,] 1.726460e-04 1.037321e-04 8.722242e-05
 [898,] 8.228694e-05 1.070558e-04 2.541883e-05
 [899,] 9.914442e-05 1.018915e-04 3.247722e-05
 [900,] 7.348478e-05 8.732343e-05 2.453559e-05
 [901,] 2.905959e-04 1.069307e-04 1.063778e-04
 [902,] 1.121986e-04 1.016119e-04 3.657158e-05
 [903,] 2.096596e-03 8.884188e-05 4.288110e-04
 [904,] 8.418659e-05 1.067803e-04 2.768973e-05
 [905,] 3.770619e-03 8.600907e-05 2.245538e-04
 [906,] 3.676018e-03 9.632586e-05 1.990073e-03
 [907,] 8.340287e-04 9.680919e-05 5.706265e-04
 [908,] 1.127959e-04 1.412673e-04 6.770353e-05
 [909,] 1.075543e-04 8.871963e-05 2.548016e-05
 [910,] 1.110973e-04 1.439130e-04 6.733297e-05
 [911,] 1.145726e-02 9.499375e-05 6.971777e-03
 [912,] 8.951446e-05 9.388738e-05 2.687697e-05
 [913,] 4.500715e-04 9.629293e-05 4.055941e-05
 [914,] 1.093936e-04 1.318071e-04 5.856900e-05
 [915,] 4.852638e-04 9.129516e-05 3.451460e-05
 [916,] 3.924052e-03 9.961192e-05 3.443109e-03
 [917,] 4.089773e-04 9.095584e-05 3.292541e-05
 [918,] 4.035448e-04 9.059096e-05 3.249850e-05
 [919,] 8.549254e-05 1.253878e-04 4.131326e-05
 [920,] 5.185429e-04 9.072301e-05 3.480857e-05
 [921,] 3.631580e-03 9.701780e-05 2.693927e-03
 [922,] 4.227787e-04 9.137162e-05 3.331325e-05
 [923,] 1.510379e-03 9.743172e-05 1.159855e-03
 [924,] 8.258529e-05 1.458610e-04 4.458326e-05
 [925,] 2.257530e-03 1.051314e-04 2.393648e-03
 [926,] 1.062943e-04 1.392207e-04 5.910064e-05
 [927,] 9.001431e-05 9.439934e-05 2.678217e-05
 [928,] 8.225646e-05 1.165438e-04 2.108813e-05
 [929,] 9.128035e-05 9.398938e-05 2.647114e-05
 [930,] 2.786582e-01 9.320720e-05 6.157914e-01
 [931,] 8.043945e-05 9.908322e-05 2.234034e-05
 [932,] 1.136054e-04 1.057870e-04 3.486215e-05
 [933,] 4.117116e-04 1.044311e-04 4.688009e-04
 [934,] 6.563074e-05 9.452966e-05 1.690493e-05
 [935,] 3.176503e-04 1.039031e-04 3.515525e-04
 [936,] 6.287364e-05 1.570999e-04 1.737168e-05
 [937,] 4.915759e-05 9.593540e-05 2.316207e-05
 [938,] 1.962241e-04 1.092840e-04 2.409063e-04
 [939,] 2.100848e-04 1.004718e-04 1.859888e-04
 [940,] 4.941095e-05 9.729929e-05 2.623052e-05
 [941,] 6.386008e-05 9.284334e-05 1.946971e-05
 [942,] 6.030652e-05 1.231255e-04 1.713819e-05
 [943,] 6.373102e-05 9.137536e-05 1.948047e-05
 [944,] 5.856706e-05 1.146820e-04 1.870751e-05
 [945,] 7.849421e-05 9.979019e-05 2.178722e-05
 [946,] 1.032259e-03 1.208131e-04 3.287122e-03
 [947,] 6.164143e-05 1.471478e-04 1.737700e-05
 [948,] 4.869452e-05 1.000503e-04 2.453267e-05
 [949,] 4.947697e-05 1.019845e-04 3.229951e-05
 [950,] 9.063286e-05 9.170648e-05 2.651665e-05
 [951,] 8.679530e-05 1.013749e-04 2.235446e-05
 [952,] 7.784001e-05 1.092712e-04 2.368660e-05
 [953,] 6.724653e-05 1.017843e-04 2.805996e-05
 [954,] 6.449668e-05 1.079525e-04 2.132300e-05
 [955,] 1.297090e-04 1.051463e-04 1.452606e-04
 [956,] 4.962088e-05 9.729014e-05 2.119325e-05
 [957,] 4.754463e-05 9.972597e-05 1.503719e-05
 [958,] 7.631388e-05 9.116365e-05 2.821118e-05
 [959,] 7.151708e-05 1.079219e-04 2.273677e-05
 [960,] 6.362371e-05 9.211203e-05 1.951462e-05
 [961,] 1.142975e-04 9.901874e-05 4.160830e-05
 [962,] 4.789718e-05 9.792574e-05 1.488919e-05
 [963,] 5.892570e-05 1.143005e-04 1.871419e-05
 [964,] 1.130125e-04 8.848922e-05 3.911487e-05
 [965,] 7.028206e-04 1.166209e-04 1.993606e-03
 [966,] 7.387349e-04 1.155850e-04 2.046647e-03
 [967,] 7.495628e-05 1.080039e-04 2.359747e-05
 [968,] 3.287946e-03 8.787399e-05 4.223260e-03
 [969,] 5.403449e-03 8.847684e-05 6.285274e-03
 [970,] 5.192951e-05 8.371512e-05 1.604776e-05
 [971,] 8.059730e-05 1.141337e-04 2.858952e-05
 [972,] 1.278644e-04 1.020763e-04 3.538173e-05
 [973,] 7.795564e-05 9.609506e-05 3.663941e-05
 [974,] 3.403452e-04 8.316880e-05 2.378316e-04
 [975,] 7.849806e-05 1.091491e-04 2.395613e-05
 [976,] 6.061173e-05 8.475075e-05 1.669842e-05
 [977,] 5.210634e-05 8.351132e-05 1.610690e-05
 [978,] 3.771897e-04 8.461879e-05 3.009552e-04
 [979,] 7.700977e-05 1.079980e-04 2.413404e-05
 [980,] 8.950862e-05 9.031055e-05 2.583191e-05
 [981,] 7.104250e-05 8.298161e-05 1.850622e-05
 [982,] 7.158998e-05 8.248160e-05 1.878210e-05
 [983,] 9.329584e-05 8.384577e-05 2.630330e-05
 [984,] 6.074250e-05 8.496222e-05 1.671656e-05
 [985,] 5.828970e-05 1.197270e-04 1.865352e-05
 [986,] 1.528331e-04 9.517637e-05 3.612493e-05
 [987,] 5.199756e-05 8.373325e-05 1.680671e-05
 [988,] 6.529258e-05 8.283492e-05 1.744584e-05
 [989,] 1.138561e-04 9.937726e-05 4.649717e-05
 [990,] 8.180952e-05 1.082340e-04 2.527162e-05
 [991,] 7.364189e-05 9.677856e-05 1.984940e-05
 [992,] 8.842893e-04 8.540847e-05 8.238603e-04
 [993,] 6.799557e-05 8.994510e-05 1.989434e-05
 [994,] 7.899032e-05 1.094118e-04 2.630579e-05
 [995,] 1.098714e-04 1.034266e-04 2.990261e-05
 [996,] 8.705007e-05 1.079341e-04 2.686596e-05
 [997,] 8.613066e-05 7.829063e-05 2.406877e-05
 [998,] 5.801122e-05 1.190963e-04 1.862836e-05
 [999,] 4.971554e-05 7.960210e-05 1.509727e-05
[1000,] 4.600777e-05 8.128599e-05 1.407710e-05
[1001,] 4.652321e-05 9.009670e-05 1.402450e-05
[1002,] 4.604596e-05 1.080956e-04 1.442750e-05
[1003,] 8.686440e-05 1.147191e-04 3.482590e-05
[1004,] 1.680755e-04 1.029088e-04 4.318136e-05
[1005,] 5.351240e-05 9.897045e-05 1.904704e-05
[1006,] 1.254588e-04 1.048846e-04 3.237354e-05
[1007,] 6.251491e-05 1.016838e-04 1.878596e-05
[1008,] 7.760054e-05 8.512697e-05 2.230416e-05
[1009,] 6.574751e-05 8.502830e-05 1.937682e-05
[1010,] 9.936861e-05 1.099557e-04 3.515709e-05
[1011,] 9.180111e-05 1.090908e-04 2.944052e-05
[1012,] 6.673176e-05 9.241473e-05 2.174203e-05
[1013,] 5.688991e-05 9.513099e-05 1.942106e-05
[1014,] 8.431982e-05 1.111003e-04 1.667571e-05
[1015,] 5.619884e-05 9.554411e-05 1.916664e-05
[1016,] 6.728495e-05 9.204577e-05 2.194452e-05
[1017,] 7.490375e-05 1.533387e-04 1.480317e-05
[1018,] 6.645254e-05 9.125003e-05 2.132947e-05
[1019,] 6.507897e-05 1.859664e-04 1.520468e-05
[1020,] 7.986139e-05 8.898729e-05 2.437409e-05
[1021,] 6.570680e-05 1.744999e-04 1.517403e-05
[1022,] 6.846368e-05 1.595300e-04 1.506284e-05
[1023,] 6.338167e-05 2.076296e-04 2.101895e-05
[1024,] 9.668006e-05 1.006098e-04 3.015316e-05
[1025,] 9.666838e-05 1.004827e-04 3.006145e-05
[1026,] 7.999930e-05 9.317346e-05 2.554325e-05
[1027,] 9.654756e-05 1.002468e-04 2.993679e-05
[1028,] 7.142271e-05 1.158722e-04 1.567712e-05
[1029,] 4.764374e-05 1.160406e-04 1.510894e-05
[1030,] 5.074155e-05 8.300080e-05 1.458983e-05
[1031,] 9.655556e-05 9.994915e-05 2.978805e-05
[1032,] 6.188166e-05 1.038486e-04 1.979135e-05
[1033,] 4.719215e-05 1.281274e-04 1.574352e-05
[1034,] 5.888541e-05 9.385248e-05 2.024182e-05
[1035,] 6.254850e-05 1.042623e-04 1.977200e-05
[1036,] 6.230313e-05 1.043027e-04 1.969296e-05
[1037,] 9.670831e-05 9.945805e-05 2.983084e-05
[1038,] 1.101770e-04 1.140858e-04 2.982003e-05
[1039,] 6.301131e-05 1.043566e-04 1.986398e-05
[1040,] 6.307977e-05 1.043104e-04 1.989895e-05
[1041,] 5.534433e-05 1.035128e-04 1.802757e-05
[1042,] 6.327870e-05 1.042916e-04 1.995990e-05
[1043,] 6.271358e-05 1.042905e-04 1.980948e-05
[1044,] 6.158523e-05 1.042981e-04 1.950235e-05
[1045,] 4.982006e-05 8.187063e-05 1.524805e-05
[1046,] 9.584917e-05 9.967731e-05 2.945823e-05
[1047,] 4.963792e-05 8.381881e-05 1.537769e-05
[1048,] 9.671844e-05 9.938860e-05 2.981740e-05
[1049,] 6.526501e-05 1.001795e-04 1.914231e-05
[1050,] 6.559916e-05 1.010712e-04 1.914341e-05
[1051,] 6.925197e-05 1.025409e-04 1.921714e-05
[1052,] 6.328652e-05 1.056009e-04 1.906370e-05
[1053,] 6.871788e-05 1.157482e-04 2.210181e-05
[1054,] 7.007302e-05 1.050446e-04 2.275204e-05
[1055,] 5.953236e-05 8.713008e-05 2.096227e-05
[1056,] 3.079740e-04 1.041516e-04 5.396256e-05
[1057,] 9.830569e-05 1.101746e-04 2.855473e-05
[1058,] 1.172538e-04 8.068635e-05 3.735465e-05
[1059,] 1.299982e-04 8.128692e-05 4.026261e-05
[1060,] 7.879871e-05 1.097435e-04 2.685470e-05
[1061,] 1.261549e-04 9.500054e-05 3.715419e-05
[1062,] 1.546171e-04 9.391543e-05 4.777646e-05
[1063,] 1.092177e-04 8.298473e-05 3.716912e-05
[1064,] 1.120937e-04 8.314699e-05 3.829602e-05
[1065,] 1.144229e-04 8.338706e-05 3.932502e-05
[1066,] 1.069500e-04 8.281889e-05 3.623730e-05
[1067,] 1.084142e-04 8.329521e-05 3.699010e-05
[1068,] 1.142660e-04 8.421138e-05 3.588710e-05
[1069,] 7.043253e-05 1.075270e-04 2.314203e-05
[1070,] 8.555961e-05 1.069424e-04 2.881794e-05
[1071,] 7.079732e-05 1.068009e-04 2.307160e-05
[1072,] 7.482275e-05 8.633923e-05 2.506002e-05
[1073,] 1.944407e-04 1.074849e-04 5.308929e-05
[1074,] 8.116856e-05 1.099683e-04 2.801401e-05
[1075,] 7.946315e-05 8.513151e-05 2.557717e-05
[1076,] 1.292849e-04 1.134942e-04 3.381665e-05
[1077,] 2.227794e-04 1.088494e-04 1.064188e-04
[1078,] 8.767924e-05 8.468221e-05 2.773330e-05
[1079,] 1.401099e-04 7.840471e-05 3.041709e-05
[1080,] 8.665012e-05 8.464966e-05 2.739039e-05
[1081,] 6.946100e-05 1.039560e-04 2.254449e-05
[1082,] 7.011047e-05 1.042531e-04 2.256392e-05
[1083,] 1.163626e-04 1.092433e-04 3.577795e-05
[1084,] 8.061869e-05 1.090636e-04 2.697724e-05
[1085,] 7.029911e-05 1.048843e-04 2.252249e-05
[1086,] 7.568894e-05 8.616389e-05 2.535490e-05
[1087,] 6.994015e-05 1.069454e-04 2.287921e-05
[1088,] 7.961957e-05 1.090679e-04 2.661875e-05
[1089,] 6.025395e-05 9.959857e-05 1.770457e-05
[1090,] 7.660161e-05 1.091173e-04 2.548048e-05
[1091,] 2.235108e-04 9.479370e-05 8.763638e-05
[1092,] 7.003497e-05 1.046157e-04 2.256271e-05
[1093,] 7.000133e-05 1.062091e-04 2.276515e-05
[1094,] 7.076863e-05 1.076182e-04 2.315906e-05
[1095,] 7.058919e-05 1.036194e-04 2.278214e-05
[1096,] 7.032133e-05 1.038120e-04 2.271925e-05
[1097,] 1.486602e-04 8.917220e-05 4.883258e-05
[1098,] 8.977516e-05 8.711008e-05 3.047991e-05
[1099,] 8.165809e-05 1.036515e-04 2.576561e-05
[1100,] 7.030497e-05 1.045392e-04 2.257789e-05
[1101,] 1.354884e-04 9.430737e-05 5.283194e-05
[1102,] 1.468545e-04 9.498918e-05 5.765245e-05
[1103,] 7.487832e-05 7.921396e-05 2.194296e-05
[1104,] 8.083541e-05 1.090295e-04 2.730195e-05
[1105,] 9.018466e-05 8.415016e-05 2.794521e-05
[1106,] 7.573557e-05 1.081553e-04 2.518928e-05
[1107,] 7.014335e-05 1.069387e-04 2.290232e-05
[1108,] 7.118024e-05 7.998822e-05 2.053522e-05
[1109,] 1.110040e-04 8.475257e-05 3.164742e-05
[1110,] 6.998006e-05 1.070176e-04 2.287512e-05
[1111,] 7.692391e-05 1.092169e-04 2.567476e-05
[1112,] 8.249758e-05 1.093027e-04 2.781387e-05
[1113,] 8.896011e-05 1.066837e-04 2.877757e-05
[1114,] 7.013350e-05 1.098689e-04 2.311875e-05
[1115,] 1.879573e-04 8.538195e-05 3.234548e-05
[1116,] 8.381382e-05 1.084923e-04 2.813917e-05
[1117,] 1.313178e-04 1.020926e-04 2.404414e-05
[1118,] 7.574570e-05 9.276673e-05 2.415400e-05
[1119,] 2.348698e-04 1.119886e-04 5.576968e-05
[1120,] 7.428380e-05 9.287202e-05 2.228207e-05
[1121,] 7.654698e-05 1.089540e-04 2.544053e-05
[1122,] 7.073944e-05 1.089032e-04 2.313390e-05
[1123,] 7.123963e-05 1.089007e-04 2.324780e-05
[1124,] 7.185040e-05 1.087637e-04 2.343462e-05
[1125,] 8.641679e-05 9.072500e-05 2.076667e-05
[1126,] 1.350362e-04 1.055302e-04 2.389460e-05
[1127,] 7.170937e-05 1.088952e-04 2.335865e-05
[1128,] 2.497205e-04 1.223078e-04 3.886622e-05
[1129,] 8.119766e-05 1.094791e-04 2.745323e-05
[1130,] 1.946348e-04 1.114734e-04 3.761773e-05
[1131,] 2.007806e-04 1.149014e-04 3.708439e-05
[1132,] 1.599692e-04 9.527873e-05 2.880028e-05
[1133,] 5.225708e-05 7.917418e-05 1.615640e-05
[1134,] 8.040138e-05 1.094805e-04 2.714337e-05
[1135,] 7.174348e-05 1.088958e-04 2.336660e-05
[1136,] 7.515591e-05 8.999041e-05 2.286686e-05
[1137,] 7.459840e-05 8.988800e-05 2.262806e-05
[1138,] 9.345557e-05 1.056302e-04 2.173152e-05
[1139,] 8.881211e-05 1.115154e-04 2.102921e-05
[1140,] 7.452368e-05 9.028921e-05 2.278242e-05
[1141,] 7.275999e-05 1.001784e-04 2.311411e-05
[1142,] 5.221286e-05 9.223110e-05 1.765327e-05
[1143,] 8.303846e-05 1.052342e-04 1.821208e-05
[1144,] 8.486582e-05 8.921996e-05 2.003540e-05
[1145,] 7.793034e-05 9.022990e-05 1.911736e-05
[1146,] 8.326808e-05 9.042751e-05 1.957454e-05
[1147,] 8.277504e-05 9.020206e-05 1.954724e-05
[1148,] 8.377125e-05 9.006461e-05 1.971046e-05
[1149,] 8.499800e-05 8.718809e-05 2.074036e-05
[1150,] 7.964529e-05 1.095077e-04 2.688028e-05
[1151,] 8.703257e-05 9.039496e-05 2.008394e-05
[1152,] 2.595803e-04 1.125096e-04 5.927206e-05
[1153,] 8.667643e-05 8.932923e-05 2.025536e-05
[1154,] 7.036933e-05 1.098668e-04 2.200671e-05
[1155,] 1.538908e-04 9.175168e-05 2.775834e-05
[1156,] 5.246469e-05 7.838545e-05 1.610145e-05
[1157,] 8.652915e-05 8.898404e-05 2.031165e-05
[1158,] 5.276794e-05 9.349624e-05 1.817182e-05
[1159,] 8.707622e-05 8.941541e-05 2.029441e-05
[1160,] 7.115221e-05 1.084030e-04 2.334247e-05
[1161,] 8.550478e-05 8.954545e-05 2.004267e-05
[1162,] 8.612536e-05 8.965683e-05 2.011043e-05
[1163,] 5.261575e-05 9.279885e-05 1.799445e-05
[1164,] 7.174244e-05 1.083963e-04 2.351633e-05
[1165,] 8.777728e-05 8.968205e-05 2.033812e-05
[1166,] 5.236361e-05 9.435205e-05 1.800413e-05
[1167,] 6.073950e-05 8.106405e-05 1.744923e-05
[1168,] 1.000469e-04 9.294759e-05 2.772362e-05
[1169,] 9.047689e-05 7.887656e-05 2.531463e-05
[1170,] 5.261697e-05 9.908532e-05 1.868205e-05
[1171,] 1.498281e-04 7.914932e-05 3.594981e-05
[1172,] 1.445387e-04 1.027679e-04 2.449356e-05
[1173,] 7.948307e-05 1.095492e-04 2.684451e-05
[1174,] 9.421680e-05 7.878236e-05 2.570860e-05
[1175,] 1.477244e-04 8.023532e-05 3.150080e-05
[1176,] 6.996330e-05 8.625710e-05 1.934712e-05
[1177,] 2.492411e-04 1.165023e-04 4.506297e-05
[1178,] 2.557664e-04 1.214108e-04 4.083991e-05
[1179,] 1.374322e-04 8.385132e-05 2.683588e-05
[1180,] 7.072619e-05 1.090379e-04 2.318626e-05
[1181,] 1.434662e-04 8.082315e-05 2.989326e-05
[1182,] 1.524444e-04 8.014897e-05 3.229965e-05
[1183,] 1.325104e-04 1.083197e-04 2.354888e-05
[1184,] 1.456553e-04 8.781356e-05 2.600044e-05
[1185,] 1.465522e-04 8.950390e-05 2.542669e-05
[1186,] 5.389798e-05 8.990899e-05 1.819238e-05
[1187,] 1.439121e-04 8.866763e-05 2.545501e-05
[1188,] 1.422877e-04 8.892436e-05 2.520965e-05
[1189,] 1.272943e-04 8.278564e-05 2.687789e-05
[1190,] 9.175444e-05 8.636113e-05 2.041310e-05
[1191,] 1.952629e-04 1.196016e-04 3.128524e-05
[1192,] 1.512663e-04 8.963171e-05 2.583137e-05
[1193,] 1.500644e-04 8.977088e-05 2.567361e-05
[1194,] 5.451212e-05 9.425560e-05 1.937154e-05
[1195,] 5.407714e-05 8.991590e-05 1.827794e-05
[1196,] 5.526770e-05 8.764820e-05 1.766048e-05
[1197,] 5.725033e-05 8.775413e-05 1.857780e-05
[1198,] 1.332420e-04 1.207830e-04 2.297719e-05
[1199,] 7.951441e-05 1.106758e-04 2.834264e-05
[1200,] 1.329553e-04 1.310294e-04 2.276376e-05
[1201,] 7.757903e-05 9.874043e-05 2.499307e-05
[1202,] 7.728911e-05 9.871020e-05 2.485861e-05
[1203,] 7.816771e-05 9.888490e-05 2.529589e-05
[1204,] 7.733208e-05 9.893574e-05 2.497400e-05
[1205,] 7.805545e-05 9.886278e-05 2.524155e-05
[1206,] 7.828393e-05 9.886278e-05 2.533452e-05
[1207,] 7.787401e-05 9.878721e-05 2.513357e-05
[1208,] 7.829858e-05 9.867505e-05 2.525434e-05
[1209,] 7.847814e-05 9.842707e-05 2.519992e-05
[1210,] 7.847067e-05 9.844892e-05 2.520737e-05
[1211,] 7.074494e-05 1.090328e-04 2.319121e-05
[1212,] 7.438814e-05 1.091065e-04 1.871260e-05
[1213,] 1.336561e-04 9.997739e-05 2.199604e-05
[1214,] 6.911655e-05 1.103089e-04 2.323314e-05
[1215,] 7.104229e-05 1.123612e-04 2.274469e-05
[1216,] 5.956566e-05 9.926092e-05 1.945734e-05
[1217,] 5.958475e-05 9.969145e-05 1.951977e-05
[1218,] 5.972539e-05 9.967491e-05 1.962971e-05
[1219,] 7.999186e-05 1.093030e-04 2.682993e-05
[1220,] 8.057399e-05 1.094909e-04 2.721792e-05
[1221,] 1.364748e-04 1.241181e-04 2.295209e-05
[1222,] 7.038196e-05 1.093016e-04 2.311545e-05
[1223,] 8.216531e-05 1.064798e-04 1.831689e-05
[1224,] 5.955056e-05 9.966632e-05 1.948675e-05
[1225,] 5.943427e-05 9.968996e-05 1.937396e-05
[1226,] 5.286166e-05 9.115006e-05 1.785103e-05
[1227,] 6.546655e-05 1.422315e-04 1.652610e-05
[1228,] 5.302840e-05 9.065784e-05 1.787184e-05
[1229,] 7.711832e-05 9.985150e-05 2.530292e-05
[1230,] 1.457872e-04 1.024597e-04 2.301360e-05
[1231,] 5.306623e-05 9.066472e-05 1.789138e-05
[1232,] 2.701622e-04 1.274029e-04 4.334489e-05
[1233,] 1.359981e-04 1.203824e-04 2.305093e-05
[1234,] 1.060471e-04 9.587830e-05 2.482224e-05
[1235,] 1.060191e-04 9.556118e-05 2.492752e-05
[1236,] 1.440184e-04 1.079155e-04 2.410449e-05
[1237,] 5.316580e-05 8.450510e-05 1.624624e-05
[1238,] 2.851186e-04 1.192951e-04 5.153342e-05
[1239,] 1.062290e-04 9.550606e-05 2.498124e-05
[1240,] 8.119868e-05 1.092126e-04 2.714108e-05
[1241,] 2.695716e-04 1.191743e-04 4.961481e-05
[1242,] 1.412228e-04 1.322278e-04 2.283849e-05
[1243,] 1.071432e-04 9.583366e-05 2.502032e-05
[1244,] 1.073707e-04 9.513622e-05 2.530972e-05
[1245,] 1.828037e-04 1.497897e-04 2.293154e-05
[1246,] 7.027375e-05 9.369199e-05 2.211265e-05
[1247,] 5.118677e-05 8.467682e-05 1.586815e-05
[1248,] 2.361597e-04 1.037089e-04 4.486318e-05
[1249,] 2.361782e-04 1.024561e-04 4.600129e-05
[1250,] 1.413438e-04 1.184088e-04 2.329966e-05
[1251,] 2.306919e-04 1.053138e-04 4.295398e-05
[1252,] 2.178160e-04 1.087100e-04 3.920100e-05
[1253,] 7.150915e-05 1.089682e-04 2.332296e-05
[1254,] 2.114314e-04 1.344908e-04 3.279424e-05
[1255,] 2.295262e-04 1.071921e-04 4.156178e-05
[1256,] 2.167382e-04 1.344345e-04 3.329742e-05
[1257,] 2.205887e-04 1.353183e-04 3.347780e-05
[1258,] 2.248426e-04 1.077139e-04 3.416990e-05
[1259,] 2.123185e-04 1.350031e-04 3.278120e-05
[1260,] 2.719851e-04 1.459587e-04 3.469745e-05
[1261,] 1.575490e-04 8.551047e-05 2.718800e-05
[1262,] 6.966025e-05 9.477157e-05 2.206839e-05
[1263,] 5.959751e-05 9.206132e-05 1.813395e-05
[1264,] 8.080098e-05 1.092958e-04 2.712707e-05
[1265,] 7.112003e-05 1.085314e-04 2.306332e-05
[1266,] 7.882466e-05 1.009115e-04 2.460870e-05
[1267,] 8.115870e-05 1.092998e-04 2.726480e-05
[1268,] 1.593072e-04 1.240130e-04 2.361429e-05
[1269,] 6.597427e-05 1.639633e-04 1.638153e-05
[1270,] 7.271024e-05 8.218753e-05 2.032277e-05
[1271,] 7.869021e-05 1.012066e-04 2.446239e-05
[1272,] 7.951591e-05 1.092960e-04 2.664331e-05
[1273,] 1.644676e-04 1.166128e-04 2.403773e-05
[1274,] 5.139063e-05 8.611595e-05 1.561465e-05
[1275,] 5.127722e-05 8.337421e-05 1.558351e-05
[1276,] 8.314641e-05 1.090897e-04 2.774658e-05
[1277,] 1.715967e-04 1.851775e-04 2.338955e-05
[1278,] 2.167526e-04 1.137107e-04 4.632009e-05
[1279,] 5.080116e-05 8.195742e-05 1.574528e-05
[1280,] 8.100209e-05 1.076325e-04 2.599409e-05
[1281,] 6.876077e-05 1.035728e-04 2.255740e-05
[1282,] 6.938751e-05 1.005430e-04 2.227337e-05
[1283,] 4.978458e-05 8.497664e-05 1.576514e-05
[1284,] 1.007280e-04 8.129446e-05 2.427403e-05
[1285,] 4.953559e-05 8.485455e-05 1.550351e-05
[1286,] 9.615037e-05 1.044928e-04 2.024106e-05
[1287,] 9.624395e-05 9.755416e-05 1.995455e-05
[1288,] 9.580458e-05 1.033105e-04 1.975335e-05
[1289,] 7.872422e-05 1.092623e-04 2.636068e-05
[1290,] 9.573949e-05 9.895947e-05 2.020427e-05
[1291,] 7.954321e-05 1.092630e-04 2.667058e-05
[1292,] 9.798802e-05 9.902555e-05 2.029116e-05
[1293,] 9.687269e-05 9.838383e-05 2.027365e-05
[1294,] 7.174569e-05 1.106537e-04 2.216832e-05
[1295,] 9.555230e-05 9.947257e-05 2.017901e-05
[1296,] 6.959827e-05 9.900442e-05 2.214213e-05
[1297,] 6.987751e-05 1.068236e-04 2.303963e-05
[1298,] 9.248532e-05 1.112910e-04 1.998804e-05
[1299,] 9.748478e-05 2.333170e-04 2.231861e-05
[1300,] 9.971783e-05 1.811833e-04 2.149920e-05
[1301,] 1.045406e-04 2.392422e-04 2.184528e-05
[1302,] 8.149482e-05 1.093416e-04 2.745379e-05
[1303,] 9.566694e-05 1.023450e-04 2.033644e-05
[1304,] 1.480222e-04 2.347219e-04 2.359607e-05
[1305,] 1.471196e-04 2.341487e-04 2.361386e-05
[1306,] 1.495768e-04 1.968161e-04 2.322145e-05
[1307,] 4.954979e-05 8.465664e-05 1.542628e-05
[1308,] 6.938928e-05 1.048217e-04 2.261007e-05
[1309,] 7.993225e-05 1.094614e-04 2.692364e-05
[1310,] 6.982810e-05 1.084229e-04 2.300720e-05
[1311,] 7.444246e-05 1.201447e-04 1.918775e-05
[1312,] 8.052526e-05 1.092748e-04 2.696656e-05
[1313,] 6.969521e-05 1.084850e-04 2.299630e-05
[1314,] 1.468052e-04 1.663286e-04 2.370595e-05
[1315,] 8.069828e-05 1.092754e-04 2.703313e-05
[1316,] 5.057334e-05 8.434749e-05 1.558616e-05
[1317,] 9.209433e-05 3.234509e-04 2.489105e-05
[1318,] 7.015927e-05 1.082291e-04 2.300119e-05
[1319,] 5.067480e-05 8.484953e-05 1.552698e-05
[1320,] 9.959658e-05 2.067537e-04 8.117002e-05
[1321,] 1.520328e-04 2.185884e-04 2.363749e-05
[1322,] 5.297450e-05 8.441063e-05 1.640076e-05
[1323,] 1.946907e-04 1.120309e-04 5.114305e-05
[1324,] 9.651646e-05 3.169527e-04 2.410668e-05
[1325,] 8.092356e-05 1.085168e-04 2.647914e-05
[1326,] 9.076605e-05 1.092161e-04 3.106356e-05
[1327,] 6.296405e-05 9.166984e-05 2.029384e-05
[1328,] 9.572518e-05 3.114017e-04 2.430469e-05
[1329,] 5.108563e-05 8.453850e-05 1.595195e-05
[1330,] 6.795170e-05 8.412277e-05 2.041296e-05
[1331,] 7.835829e-05 1.092623e-04 2.612379e-05
[1332,] 8.111021e-05 1.094034e-04 2.732394e-05
[1333,] 1.326793e-04 1.607137e-04 2.355475e-05
[1334,] 1.300847e-04 2.597718e-04 2.464660e-05
[1335,] 7.048208e-05 1.195238e-04 2.754740e-05
[1336,] 7.107278e-05 3.939579e-04 2.267674e-05
[1337,] 8.028448e-05 1.091637e-04 2.675136e-05
[1338,] 9.422555e-05 3.129749e-04 2.440060e-05
[1339,] 7.962695e-05 1.091617e-04 2.651449e-05
[1340,] 5.243592e-05 8.661642e-05 1.713647e-05
[1341,] 5.626189e-05 1.096426e-04 1.437435e-05
[1342,] 9.456143e-05 1.103573e-04 2.875953e-05
[1343,] 6.965773e-05 8.446927e-05 2.026959e-05
[1344,] 9.969947e-05 9.286144e-05 3.574386e-05
[1345,] 4.936779e-05 1.077343e-04 1.591528e-05
[1346,] 6.661665e-05 8.869261e-05 2.426093e-05
[1347,] 9.912392e-05 1.052425e-04 3.113434e-05
[1348,] 5.443325e-05 1.110455e-04 1.623567e-05
[1349,] 7.057898e-05 9.040252e-05 2.652313e-05
[1350,] 7.181231e-05 8.896337e-05 2.651427e-05
[1351,] 7.161154e-05 9.106010e-05 2.720518e-05
[1352,] 1.185949e-04 1.056631e-04 3.310066e-05
[1353,] 1.219756e-04 1.054600e-04 3.409753e-05
[1354,] 7.027331e-05 8.953324e-05 2.607868e-05
[1355,] 1.216955e-04 1.056561e-04 3.381375e-05
[1356,] 2.398809e-04 8.617428e-05 8.066012e-05
[1357,] 7.311571e-05 9.046123e-05 2.763671e-05
[1358,] 7.324989e-05 8.885949e-05 2.706066e-05
[1359,] 6.920149e-05 8.842561e-05 2.523326e-05
[1360,] 7.286507e-05 8.928411e-05 2.707050e-05
[1361,] 7.159490e-05 9.069914e-05 2.706833e-05
[1362,] 7.131135e-05 9.133324e-05 2.717079e-05
[1363,] 7.090938e-05 9.192474e-05 2.719493e-05
[1364,] 1.269150e-04 1.054723e-04 3.523668e-05
[1365,] 8.074208e-05 1.338466e-04 2.143806e-05
[1366,] 6.880980e-05 1.103791e-04 3.143008e-05
[1367,] 4.977013e-05 1.700574e-04 1.895456e-05
[1368,] 5.916772e-05 9.457765e-05 2.281647e-05
[1369,] 6.567636e-05 1.119781e-04 3.041403e-05
[1370,] 8.490627e-05 8.025684e-05 2.476618e-05
[1371,] 6.927554e-05 1.101970e-04 3.224812e-05
[1372,] 6.854918e-05 1.079119e-04 3.124120e-05
[1373,] 7.074740e-05 1.099383e-04 3.308267e-05
[1374,] 7.019457e-05 1.094208e-04 3.261332e-05
[1375,] 6.765643e-05 1.101990e-04 3.124774e-05
[1376,] 7.366269e-05 1.086828e-04 3.449812e-05
[1377,] 7.621032e-05 1.563115e-04 4.753697e-05
[1378,] 7.074745e-05 1.098300e-04 3.305481e-05
[1379,] 9.646793e-05 1.156045e-04 2.985683e-05
[1380,] 6.963408e-05 1.084410e-04 3.202448e-05
[1381,] 7.016161e-05 1.103807e-04 3.283708e-05
[1382,] 7.238783e-05 1.075637e-04 3.342818e-05
[1383,] 7.131298e-05 1.090296e-04 3.318277e-05
[1384,] 8.124115e-05 1.093326e-04 2.809344e-05
[1385,] 7.183155e-05 1.148733e-04 2.144868e-05
[1386,] 7.357970e-05 1.556433e-04 4.502780e-05
[1387,] 7.435817e-05 1.559127e-04 4.578277e-05
[1388,] 7.170182e-05 1.146770e-04 2.147357e-05
[1389,] 8.465481e-05 1.653040e-04 5.751283e-05
[1390,] 7.338893e-05 1.561049e-04 4.494971e-05
[1391,] 6.545101e-05 1.313717e-04 3.356979e-05
[1392,] 7.652790e-05 1.609018e-04 4.883159e-05
[1393,] 7.322509e-05 1.559123e-04 4.476714e-05
[1394,] 9.499943e-05 8.133885e-05 2.987175e-05
[1395,] 7.072074e-05 1.176558e-04 3.498397e-05
[1396,] 6.774840e-05 1.169751e-04 3.285047e-05
[1397,] 6.472547e-05 1.182457e-04 3.102452e-05
[1398,] 7.099703e-05 1.024481e-04 2.326836e-05
[1399,] 5.935779e-05 1.319098e-04 2.439286e-05
[1400,] 7.302572e-05 1.090273e-04 2.599709e-05
[1401,] 6.821858e-05 1.128296e-04 3.221419e-05
[1402,] 1.111338e-04 1.075335e-04 3.219319e-05
[1403,] 5.985510e-05 1.167648e-04 1.632336e-05
[1404,] 6.856518e-05 1.124656e-04 3.234926e-05
[1405,] 7.426231e-05 1.491601e-04 4.426698e-05
[1406,] 6.936596e-05 1.200027e-04 3.457226e-05
[1407,] 9.077078e-05 9.307226e-05 3.584252e-05
[1408,] 7.331734e-05 9.601329e-05 3.043964e-05
[1409,] 7.156577e-05 9.600157e-05 2.956931e-05
[1410,] 1.559810e-04 1.048476e-04 4.330702e-05
[1411,] 1.358963e-04 9.522099e-05 2.968182e-05
[1412,] 7.150684e-05 9.512300e-05 2.925933e-05
[1413,] 7.926525e-05 1.063243e-04 2.504475e-05
[1414,] 7.334541e-05 9.595300e-05 3.042575e-05
[1415,] 7.198029e-05 9.331250e-05 2.888269e-05
[1416,] 7.200862e-05 9.581562e-05 2.971911e-05
[1417,] 7.182494e-05 1.101375e-04 2.122214e-05
[1418,] 7.234362e-05 9.387939e-05 2.924831e-05
[1419,] 6.943062e-05 9.522852e-05 2.827822e-05
[1420,] 6.820590e-05 9.419115e-05 2.737511e-05
[1421,] 7.506760e-05 1.097015e-04 2.567605e-05
[1422,] 7.043734e-05 9.443813e-05 2.852674e-05
[1423,] 6.839588e-05 9.527164e-05 2.778516e-05
[1424,] 6.932155e-05 9.376519e-05 2.777763e-05
[1425,] 7.895368e-05 1.062917e-04 2.501351e-05
[1426,] 7.257769e-05 1.407149e-04 2.237929e-05
[1427,] 6.852477e-05 9.216593e-05 2.690964e-05
[1428,] 7.054827e-05 9.397329e-05 2.843191e-05
[1429,] 6.112350e-05 9.918349e-05 2.468347e-05
[1430,] 7.832591e-05 1.044742e-04 2.612578e-05
[1431,] 6.860774e-05 8.965601e-05 2.607062e-05
[1432,] 1.039410e-04 1.205485e-04 2.700882e-05
[1433,] 1.495591e-04 1.024515e-04 5.143872e-05
[1434,] 1.604786e-04 1.094791e-04 7.308967e-05
[1435,] 1.162366e-04 1.103323e-04 3.275948e-05
[1436,] 7.294808e-05 8.997403e-05 2.039482e-05
[1437,] 6.898885e-05 7.840479e-05 2.025030e-05
[1438,] 5.952764e-05 1.200994e-04 1.618679e-05
[1439,] 6.230854e-05 1.059716e-04 2.094260e-05
[1440,] 5.675869e-05 1.085055e-04 1.893654e-05
[1441,] 7.219548e-05 1.023252e-04 2.358542e-05
[1442,] 7.142081e-05 1.045439e-04 2.264529e-05
[1443,] 5.339778e-05 1.049126e-04 1.662761e-05
[1444,] 1.453595e-04 1.062597e-04 3.884593e-05
[1445,] 8.365930e-05 1.088255e-04 2.772557e-05
[1446,] 7.111254e-05 1.006801e-04 1.969300e-05
[1447,] 1.978015e-04 8.819490e-05 6.211903e-05
[1448,] 2.494825e-04 9.549075e-05 6.955932e-05
[1449,] 5.998127e-05 8.059228e-05 1.740708e-05
[1450,] 8.340396e-05 1.085048e-04 2.801800e-05
[1451,] 8.650550e-05 1.074623e-04 2.952482e-05
[1452,] 4.752526e-05 7.840525e-05 1.448733e-05
[1453,] 7.103387e-05 1.149638e-04 2.844563e-05
[1454,] 4.741857e-05 7.838722e-05 1.447469e-05
[1455,] 8.260750e-05 1.084747e-04 2.767261e-05
[1456,] 6.116259e-05 1.055309e-04 2.040773e-05
[1457,] 4.738417e-05 7.834741e-05 1.448428e-05
[1458,] 8.290429e-05 1.084804e-04 2.779858e-05
[1459,] 6.277302e-05 1.046550e-04 2.092831e-05
[1460,] 8.174128e-05 1.133544e-04 1.941249e-05
[1461,] 5.216478e-05 1.002409e-04 1.899765e-05
[1462,] 5.528074e-05 9.352740e-05 1.751753e-05
[1463,] 6.421660e-05 1.240064e-04 2.606299e-05
[1464,] 5.685543e-05 7.821324e-05 1.646762e-05
[1465,] 8.243957e-05 1.075689e-04 2.818251e-05
[1466,] 5.547775e-05 1.045253e-04 1.811654e-05
[1467,] 8.317626e-05 1.070971e-04 2.779686e-05
[1468,] 4.783723e-05 7.850341e-05 1.452986e-05
[1469,] 8.361928e-05 1.074508e-04 2.844742e-05
[1470,] 5.470520e-05 1.049936e-04 1.790481e-05
[1471,] 6.021085e-05 9.509523e-05 1.909421e-05
[1472,] 7.048135e-05 9.787073e-05 2.100281e-05
[1473,] 4.769816e-05 7.875290e-05 1.447229e-05
[1474,] 6.537381e-05 1.060332e-04 2.472748e-05
[1475,] 8.190130e-05 1.096270e-04 2.660533e-05
[1476,] 8.523102e-05 1.074471e-04 2.902542e-05
[1477,] 5.099369e-05 7.927864e-05 1.598606e-05
[1478,] 8.228701e-05 1.070692e-04 2.730951e-05
[1479,] 4.817661e-05 7.935437e-05 1.503970e-05
[1480,] 5.062112e-05 9.088372e-05 1.762482e-05
[1481,] 4.899511e-05 7.896163e-05 1.497095e-05
[1482,] 5.056500e-05 7.887300e-05 1.552259e-05
[1483,] 5.023358e-05 7.918415e-05 1.553140e-05
[1484,] 5.044944e-05 7.904167e-05 1.550680e-05
[1485,] 5.057498e-05 7.897851e-05 1.547828e-05
[1486,] 4.987005e-05 9.462105e-05 1.732281e-05
[1487,] 6.373294e-05 1.021243e-04 2.301922e-05
[1488,] 4.953633e-05 7.880562e-05 1.497291e-05
[1489,] 4.902554e-05 7.934185e-05 1.495110e-05
[1490,] 7.324841e-05 1.074146e-04 2.481336e-05
[1491,] 5.977845e-05 1.092520e-04 1.991266e-05
[1492,] 5.008591e-05 8.207143e-05 1.466347e-05
[1493,] 8.005830e-05 1.083311e-04 2.630090e-05
[1494,] 5.557423e-05 7.904900e-05 1.623131e-05
[1495,] 9.622969e-05 1.129288e-04 2.569635e-05
[1496,] 6.667196e-05 9.286312e-05 2.097328e-05
[1497,] 6.683868e-05 9.281498e-05 2.094923e-05
[1498,] 6.606383e-05 9.291566e-05 2.085111e-05
[1499,] 6.716947e-05 9.284822e-05 2.110768e-05
[1500,] 8.285290e-05 7.858875e-05 2.209652e-05
[1501,] 5.925952e-05 1.050522e-04 1.669311e-05
[1502,] 5.348365e-05 8.915455e-05 1.518288e-05
[1503,] 1.007318e-04 1.031718e-04 3.162404e-05
[1504,] 7.018132e-05 1.073245e-04 2.363363e-05
[1505,] 5.162187e-05 7.909182e-05 1.533085e-05
[1506,] 6.031058e-05 1.092469e-04 2.050225e-05
[1507,] 6.565942e-05 9.289540e-05 2.068551e-05
[1508,] 5.419523e-05 7.934983e-05 1.588121e-05
[1509,] 6.054802e-05 1.102834e-04 2.080236e-05
[1510,] 9.859233e-05 9.154747e-05 2.828498e-05
[1511,] 5.036391e-05 7.896247e-05 1.510213e-05
[1512,] 7.733417e-05 1.111072e-04 2.468839e-05
[1513,] 5.149139e-05 7.910485e-05 1.529689e-05
[1514,] 1.088790e-04 1.031960e-04 3.385599e-05
[1515,] 5.921966e-05 9.140489e-05 1.864779e-05
[1516,] 5.773347e-05 9.192978e-05 1.832048e-05
[1517,] 8.007858e-05 1.014591e-04 2.537883e-05
[1518,] 6.523018e-05 9.285064e-05 2.000584e-05
[1519,] 6.560397e-05 9.274158e-05 2.043863e-05
[1520,] 6.541472e-05 8.833660e-05 2.025692e-05
[1521,] 6.557667e-05 9.240992e-05 1.917180e-05
[1522,] 5.896112e-05 8.815008e-05 1.802209e-05
[1523,] 5.251008e-05 7.986765e-05 1.525355e-05
[1524,] 4.896878e-05 8.339882e-05 1.455274e-05
[1525,] 6.324979e-05 9.571891e-05 2.044904e-05
[1526,] 6.718898e-05 1.313852e-04 1.805815e-05
[1527,] 7.371649e-05 1.071339e-04 2.463293e-05
[1528,] 8.530342e-05 1.349900e-04 1.696846e-05
[1529,] 7.716673e-05 1.022264e-04 2.527509e-05
[1530,] 9.127777e-05 1.097619e-04 3.173278e-05
[1531,] 8.037817e-05 1.084762e-04 2.625061e-05
[1532,] 6.615713e-05 9.916827e-05 1.703951e-05
[1533,] 7.961173e-05 1.007180e-04 2.495913e-05
[1534,] 7.964926e-05 1.007127e-04 2.499626e-05
[1535,] 8.109759e-05 1.020992e-04 2.572771e-05
[1536,] 7.885559e-05 9.532446e-05 2.410594e-05
[1537,] 6.758904e-05 1.429523e-04 2.027302e-05
[1538,] 6.037481e-05 1.551557e-04 1.929309e-05
[1539,] 7.882899e-05 9.539408e-05 2.411467e-05
[1540,] 7.967828e-05 1.004806e-04 2.501181e-05
[1541,] 7.951377e-05 1.008064e-04 2.499243e-05
[1542,] 8.000986e-05 1.006916e-04 2.503040e-05
[1543,] 7.983705e-05 1.010488e-04 2.499686e-05
[1544,] 1.283729e-04 1.041567e-04 3.941149e-05
[1545,] 6.470627e-05 9.279945e-05 2.008534e-05
[1546,] 8.102458e-05 1.010238e-04 2.526424e-05
[1547,] 8.076696e-05 1.010397e-04 2.521265e-05
[1548,] 1.588749e-04 1.091483e-04 2.854953e-05
[1549,] 1.392653e-04 1.327109e-04 2.232619e-05
[1550,] 6.020517e-05 1.098881e-04 2.434939e-05
[1551,] 5.600076e-05 9.709023e-05 1.966273e-05
[1552,] 7.889567e-05 9.636680e-05 2.439186e-05
[1553,] 4.981330e-05 1.235598e-04 1.867376e-05
[1554,] 6.212102e-05 1.022195e-04 2.369970e-05
[1555,] 7.824343e-05 1.028658e-04 2.609976e-05
[1556,] 7.878562e-05 9.638432e-05 2.433338e-05
[1557,] 8.189630e-05 1.072044e-04 2.720911e-05
[1558,] 1.622769e-04 1.101455e-04 2.766348e-05
[1559,] 6.333163e-05 8.035543e-05 1.900971e-05
[1560,] 5.837597e-05 1.280851e-04 1.939264e-05
[1561,] 5.821008e-05 1.326599e-04 1.978813e-05
[1562,] 1.446528e-04 1.197419e-04 2.424176e-05
[1563,] 7.578923e-05 1.245315e-04 1.581158e-05
[1564,] 3.106519e-04 1.395815e-04 3.550203e-05
[1565,] 5.336001e-05 2.642756e-04 2.729411e-05
[1566,] 5.806137e-05 8.908119e-05 1.804861e-05
[1567,] 5.316367e-05 2.632856e-04 2.589722e-05
[1568,] 5.317890e-05 2.568237e-04 2.587651e-05
[1569,] 6.800636e-05 9.103947e-05 2.046403e-05
[1570,] 1.802720e-04 1.395281e-04 2.542547e-05
[1571,] 1.866905e-04 1.555422e-04 2.449452e-05
[1572,] 8.265405e-05 1.150208e-04 2.212323e-05
[1573,] 5.783239e-05 1.221554e-04 1.981743e-05
[1574,] 5.316392e-05 2.221069e-04 2.459154e-05
[1575,] 5.316688e-05 2.412469e-04 2.548139e-05
[1576,] 8.484404e-05 9.141257e-05 2.731740e-05
[1577,] 5.709036e-05 9.892797e-05 2.128567e-05
[1578,] 5.615890e-05 9.917895e-05 2.081817e-05
[1579,] 5.779545e-05 1.234040e-04 1.996828e-05
[1580,] 5.893772e-05 1.149034e-04 1.845312e-05
[1581,] 5.778858e-05 1.215596e-04 1.982543e-05
[1582,] 7.419709e-05 1.071837e-04 2.423479e-05
[1583,] 5.782631e-05 1.205563e-04 1.998146e-05
[1584,] 5.255906e-05 1.610276e-04 2.014501e-05
[1585,] 9.291357e-05 1.082466e-04 3.331569e-05
[1586,] 4.681993e-05 8.342625e-05 1.520658e-05
[1587,] 5.752135e-05 1.094242e-04 2.152155e-05
[1588,] 6.284319e-04 8.219392e-05 1.413841e-04
[1589,] 8.115419e-05 9.112814e-05 2.806156e-05
[1590,] 7.830397e-05 1.134197e-04 2.867501e-05
[1591,] 7.404164e-05 1.011532e-04 2.315630e-05
[1592,] 8.176311e-05 8.135352e-05 2.362098e-05
[1593,] 1.497938e-04 9.599853e-05 4.191594e-05
[1594,] 7.405112e-05 1.011528e-04 2.311060e-05
[1595,] 7.253180e-05 1.023266e-04 2.301085e-05
[1596,] 4.018972e-04 1.099818e-04 9.991825e-05
[1597,] 4.521228e-05 9.724676e-05 1.476681e-05
[1598,] 4.519550e-05 9.664428e-05 1.471964e-05
[1599,] 4.543020e-05 9.717476e-05 1.495621e-05
[1600,] 7.500712e-05 1.128924e-04 2.681091e-05
[1601,] 7.541594e-05 1.107505e-04 2.646585e-05
[1602,] 7.356104e-05 1.121401e-04 2.583317e-05
[1603,] 7.201246e-05 1.137118e-04 2.536785e-05
[1604,] 7.443526e-05 1.121407e-04 2.630728e-05
[1605,] 4.658352e-05 7.819721e-05 1.443428e-05
[1606,] 5.846237e-05 9.813693e-05 2.026464e-05
[1607,] 4.523649e-05 9.798566e-05 1.475636e-05
[1608,] 4.534085e-05 9.794352e-05 1.459871e-05
[1609,] 9.420186e-05 1.030882e-04 2.950539e-05
[1610,] 7.881009e-05 1.098840e-04 2.761640e-05
[1611,] 4.536519e-05 1.501824e-04 1.566848e-05
[1612,] 4.869483e-05 7.960566e-05 1.516821e-05
[1613,] 7.239703e-05 1.041707e-04 2.295500e-05
[1614,] 7.199075e-05 9.576046e-05 2.551784e-05
[1615,] 4.767778e-05 8.255827e-05 1.550879e-05
[1616,] 7.233605e-05 1.124106e-04 2.524920e-05
[1617,] 4.519133e-05 9.689752e-05 1.463638e-05
[1618,] 4.803781e-05 8.653228e-05 1.610816e-05
[1619,] 4.593226e-05 8.071743e-05 1.432356e-05
[1620,] 4.556309e-05 9.734188e-05 1.504976e-05
[1621,] 9.015029e-05 9.993260e-05 2.957975e-05
[1622,] 4.853432e-05 7.835429e-05 1.476082e-05
[1623,] 4.830976e-05 7.986610e-05 1.473115e-05
[1624,] 6.909291e-05 1.397523e-04 2.974486e-05
[1625,] 7.053765e-05 1.119286e-04 2.381733e-05
[1626,] 7.244055e-05 1.121079e-04 2.519959e-05
[1627,] 6.872524e-05 8.043511e-05 1.984944e-05
[1628,] 7.006092e-05 8.584076e-05 2.205046e-05
[1629,] 7.104799e-05 1.118220e-04 2.425998e-05
[1630,] 1.648540e-04 1.091114e-04 5.576928e-05
[1631,] 1.387675e-04 1.900478e-04 2.267917e-05
[1632,] 2.359575e-04 8.380522e-05 4.062791e-05
[1633,] 7.822558e-05 1.091726e-04 2.585570e-05
[1634,] 9.705628e-05 1.336657e-04 3.435296e-05
[1635,] 6.325977e-05 1.187916e-04 2.539669e-05
[1636,] 7.831957e-05 1.092095e-04 2.593808e-05
[1637,] 9.026407e-05 8.194692e-05 2.506264e-05
[1638,] 7.695376e-05 1.104242e-04 2.555925e-05
[1639,] 7.695034e-05 1.104055e-04 2.554295e-05
[1640,] 8.782660e-05 8.740392e-05 2.287355e-05
[1641,] 7.722751e-05 1.105567e-04 2.597244e-05
[1642,] 8.927239e-05 1.023251e-04 3.702500e-05
[1643,] 8.950703e-05 1.019459e-04 3.699860e-05
[1644,] 8.743909e-05 9.227986e-05 2.508583e-05
[1645,] 8.746102e-05 9.790342e-05 2.622578e-05
[1646,] 8.822189e-05 9.184137e-05 2.531358e-05
[1647,] 8.795649e-05 9.619816e-05 2.659771e-05
[1648,] 8.578134e-05 1.076863e-04 3.684555e-05
[1649,] 8.547126e-05 1.588905e-04 5.099805e-05
[1650,] 8.768763e-05 9.208958e-05 2.511078e-05
[1651,] 7.950044e-05 1.115059e-04 2.766038e-05
[1652,] 4.999954e-05 1.051571e-04 1.553498e-05
[1653,] 8.214412e-05 1.100471e-04 2.812394e-05
[1654,] 8.490323e-05 1.059928e-04 3.769274e-05
[1655,] 9.372022e-05 1.096221e-04 3.141566e-05
[1656,] 1.178061e-04 1.176544e-04 2.220247e-05
[1657,] 8.363848e-05 1.012756e-04 3.511007e-05
[1658,] 9.065920e-05 8.769375e-05 3.099083e-05
[1659,] 9.799967e-05 1.166116e-04 3.172115e-05
[1660,] 7.072931e-05 1.095016e-04 2.826000e-05
[1661,] 8.411831e-05 8.801981e-05 2.792619e-05
[1662,] 9.085477e-05 1.334008e-04 2.314338e-05
[1663,] 7.821658e-05 1.182907e-04 3.689464e-05
[1664,] 8.605015e-05 1.078178e-04 3.700967e-05
[1665,] 8.219638e-05 1.122141e-04 3.837356e-05
[1666,] 1.077761e-04 1.226361e-04 3.106249e-05
[1667,] 7.938570e-05 1.123026e-04 2.785422e-05
[1668,] 7.961613e-05 1.050898e-04 3.420179e-05
[1669,] 9.175991e-05 1.091580e-04 4.131869e-05
[1670,] 1.166154e-04 1.081964e-04 3.799486e-05
[1671,] 8.333179e-05 1.139420e-04 3.973496e-05
[1672,] 1.498786e-04 1.245780e-04 2.687290e-05
[1673,] 8.247145e-05 1.115524e-04 3.831749e-05
[1674,] 7.991470e-05 1.120218e-04 2.804411e-05
[1675,] 8.006208e-05 1.150144e-04 3.786472e-05
[1676,] 8.248961e-05 1.106274e-04 3.800850e-05
[1677,] 8.172407e-05 9.766831e-05 2.482980e-05
[1678,] 1.117206e-04 1.093693e-04 2.749979e-05
[1679,] 8.859880e-05 1.097169e-04 3.943616e-05
[1680,] 7.896473e-05 1.120620e-04 2.752780e-05
[1681,] 1.129832e-04 1.102218e-04 2.753115e-05
[1682,] 9.895620e-05 1.164702e-04 3.138985e-05
[1683,] 8.412747e-05 9.756969e-05 2.376687e-05
[1684,] 1.151818e-04 1.154815e-04 2.749961e-05
[1685,] 5.101789e-05 9.065714e-05 1.482611e-05
[1686,] 9.976781e-05 1.239251e-04 3.260181e-05
[1687,] 9.887880e-05 8.674781e-05 3.323178e-05
[1688,] 8.040268e-05 1.126126e-04 2.853722e-05
[1689,] 1.028876e-04 8.972590e-05 3.324437e-05
[1690,] 7.892409e-05 1.119292e-04 2.746042e-05
[1691,] 9.856074e-05 1.015146e-04 2.954263e-05
[1692,] 1.036545e-04 1.124293e-04 2.883384e-05
[1693,] 8.096556e-05 1.112181e-04 2.831016e-05
[1694,] 7.986001e-05 1.117680e-04 3.666306e-05
[1695,] 7.905704e-05 1.036648e-04 2.558100e-05
[1696,] 8.015038e-05 1.040968e-04 2.593762e-05
[1697,] 1.379712e-04 1.101305e-04 2.772811e-05
[1698,] 7.951919e-05 1.041085e-04 2.575127e-05
[1699,] 7.965457e-05 1.040741e-04 2.571787e-05
[1700,] 1.567877e-04 1.301520e-04 2.737281e-05
[1701,] 7.952447e-05 1.040869e-04 2.571599e-05
[1702,] 7.933903e-05 1.040883e-04 2.565774e-05
[1703,] 8.014128e-05 1.117393e-04 2.807166e-05
[1704,] 8.191246e-05 2.038369e-04 3.590991e-05
[1705,] 7.983393e-05 1.122454e-04 2.806662e-05
[1706,] 7.995614e-05 1.118769e-04 2.802058e-05
[1707,] 9.014277e-05 8.039495e-05 2.360808e-05
[1708,] 1.018408e-04 1.117980e-04 3.006031e-05
[1709,] 8.065646e-05 1.040789e-04 2.599605e-05
[1710,] 7.999894e-05 1.040613e-04 2.575712e-05
[1711,] 7.825986e-05 1.067419e-04 1.861738e-05
[1712,] 8.196935e-05 1.140999e-04 2.993034e-05
[1713,] 7.920219e-05 1.132320e-04 2.802983e-05
[1714,] 9.453727e-05 1.019781e-04 4.019581e-05
[1715,] 7.875240e-05 7.814525e-05 2.160883e-05
[1716,] 1.058686e-04 1.090480e-04 5.023087e-05
[1717,] 6.099221e-05 1.983158e-04 3.278314e-05
[1718,] 7.436782e-05 8.008690e-05 2.088335e-05
[1719,] 8.054329e-05 1.132576e-04 2.882154e-05
[1720,] 8.008483e-05 7.826248e-05 2.215998e-05
[1721,] 7.553701e-05 8.328237e-05 2.291895e-05
[1722,] 1.240242e-04 8.265051e-05 2.775743e-05
[1723,] 1.121967e-04 8.173516e-05 2.716540e-05
[1724,] 1.309082e-04 8.562972e-05 2.641962e-05
[1725,] 1.043664e-04 9.981327e-05 4.399821e-05
[1726,] 1.023271e-04 9.984588e-05 4.305433e-05
[1727,] 1.288746e-04 8.860349e-05 4.258969e-05
[1728,] 9.976520e-05 1.117965e-04 3.704709e-05
[1729,] 6.882500e-05 1.348271e-04 2.805054e-05
[1730,] 1.008044e-04 1.108385e-04 3.695052e-05
[1731,] 8.199783e-05 1.132779e-04 2.963302e-05
[1732,] 8.291413e-05 1.129388e-04 2.996463e-05
[1733,] 7.349323e-05 8.010597e-05 2.100134e-05
[1734,] 1.025157e-04 8.676739e-05 3.460381e-05
[1735,] 1.042664e-04 1.125612e-04 5.123619e-05
[1736,] 1.795276e-04 1.303473e-04 2.768548e-05
[1737,] 7.944225e-05 1.137118e-04 2.826048e-05
[1738,] 1.011641e-04 1.076530e-04 1.919796e-05
[1739,] 1.226292e-04 1.096781e-04 3.788002e-05
[1740,] 8.221330e-05 1.127172e-04 2.951537e-05
[1741,] 9.527003e-05 1.044854e-04 3.151292e-05
[1742,] 1.966108e-04 1.744724e-04 2.624148e-05
[1743,] 1.110328e-04 9.624025e-05 2.076074e-05
[1744,] 1.251408e-04 9.996188e-05 2.116758e-05
[1745,] 8.298558e-05 1.127270e-04 2.991690e-05
[1746,] 1.046750e-04 1.013435e-04 2.916911e-05
[1747,] 8.424818e-05 8.501499e-05 2.765169e-05
[1748,] 8.220545e-05 1.127321e-04 2.950737e-05
[1749,] 1.086999e-04 8.125120e-05 3.035530e-05
[1750,] 1.067430e-04 8.129793e-05 3.005695e-05
[1751,] 1.400985e-04 1.020956e-04 2.333966e-05
[1752,] 1.482767e-04 1.044149e-04 2.351240e-05
[1753,] 7.619104e-05 1.636588e-04 3.551517e-05
[1754,] 8.092484e-05 1.131354e-04 2.936075e-05
[1755,] 8.113499e-05 1.124387e-04 2.920623e-05
[1756,] 9.592556e-05 8.910722e-05 2.633886e-05
[1757,] 7.968019e-05 1.131564e-04 2.870208e-05
[1758,] 7.814502e-05 1.082658e-04 2.567918e-05
[1759,] 1.060467e-04 1.098772e-04 3.003859e-05
[1760,] 1.205424e-04 1.130436e-04 2.181149e-05
[1761,] 7.705839e-05 8.401079e-05 2.122471e-05
[1762,] 1.011990e-04 1.037402e-04 3.153202e-05
[1763,] 7.643230e-05 8.500438e-05 2.111662e-05
[1764,] 1.418435e-04 9.444847e-05 2.382482e-05
[1765,] 7.492949e-05 8.538455e-05 2.084983e-05
[1766,] 1.453305e-04 9.096001e-05 2.480492e-05
[1767,] 1.032564e-04 1.081585e-04 2.952596e-05
[1768,] 7.493119e-05 8.586064e-05 2.085197e-05
[1769,] 1.089494e-04 1.050172e-04 2.943458e-05
[1770,] 4.623627e-05 9.890045e-05 1.597706e-05
[1771,] 1.224195e-04 1.060956e-04 4.357577e-05
[1772,] 6.891297e-05 9.191597e-05 2.025716e-05
[1773,] 7.075564e-05 1.028965e-04 2.246586e-05
[1774,] 1.486566e-04 1.063136e-04 4.314983e-05
[1775,] 1.506515e-04 1.069524e-04 4.216703e-05
[1776,] 1.555661e-04 1.056839e-04 4.322980e-05
[1777,] 9.349694e-05 9.292126e-05 2.995847e-05
[1778,] 2.219229e-04 1.032851e-04 6.528588e-05
[1779,] 2.083902e-04 1.032635e-04 6.091104e-05
[1780,] 2.121079e-04 1.032716e-04 6.123755e-05
[1781,] 2.112909e-04 1.032639e-04 6.179731e-05
[1782,] 2.129006e-04 1.032705e-04 6.252863e-05
[1783,] 2.095649e-04 1.032989e-04 5.955658e-05
[1784,] 2.149981e-04 1.032736e-04 6.292230e-05
[1785,] 6.018324e-05 1.529928e-04 3.241294e-05
[1786,] 1.540646e-04 1.099106e-04 4.535197e-05
[1787,] 6.491985e-05 8.346255e-05 1.974310e-05
[1788,] 6.706093e-05 8.340646e-05 2.039176e-05
[1789,] 2.165768e-04 1.032543e-04 6.188808e-05
[1790,] 2.104839e-04 1.032592e-04 6.015818e-05
[1791,] 2.093612e-04 1.032102e-04 6.528800e-05
[1792,] 2.097313e-04 1.031808e-04 6.509366e-05
[1793,] 1.045018e-04 1.154267e-04 3.236332e-05
[1794,] 1.142053e-04 1.006338e-04 5.335910e-05
[1795,] 2.109875e-04 1.027364e-04 5.885110e-05
[1796,] 2.131183e-04 1.026956e-04 6.268897e-05
[1797,] 1.202416e-04 1.069003e-04 3.871489e-05
[1798,] 6.321256e-05 8.513359e-05 1.763763e-05
[1799,] 2.150361e-04 1.026843e-04 6.115519e-05
[1800,] 2.298673e-04 1.027464e-04 6.794852e-05
[1801,] 5.359309e-05 7.899611e-05 1.577117e-05
[1802,] 6.520997e-05 9.791812e-05 1.803731e-05
[1803,] 6.902943e-05 1.091319e-04 2.301862e-05
[1804,] 1.052897e-04 9.477119e-05 2.009302e-05
[1805,] 1.375376e-04 8.162036e-05 2.699060e-05
[1806,] 4.675677e-05 1.093501e-04 1.396862e-05
[1807,] 1.367316e-04 8.105104e-05 2.732894e-05
[1808,] 1.382660e-04 8.078419e-05 2.773344e-05
[1809,] 5.369371e-05 1.113767e-04 1.391750e-05
[1810,] 1.064379e-04 8.149027e-05 2.320620e-05
[1811,] 1.098787e-04 8.097982e-05 2.392142e-05
[1812,] 8.906981e-05 1.470811e-04 1.899280e-05
[1813,] 1.082400e-04 8.238070e-05 2.301640e-05
[1814,] 9.833472e-05 1.460790e-04 2.023170e-05
[1815,] 1.043473e-04 8.188880e-05 2.280163e-05
[1816,] 1.077038e-04 8.119348e-05 2.357565e-05
[1817,] 1.087098e-04 8.141382e-05 2.352437e-05
[1818,] 9.268250e-05 1.476931e-04 1.941781e-05
[1819,] 1.145357e-04 8.269662e-05 2.370114e-05
[1820,] 5.542527e-05 1.101371e-04 1.402829e-05
[1821,] 4.718136e-05 1.124048e-04 1.394688e-05
[1822,] 1.065368e-04 8.200602e-05 2.297435e-05
[1823,] 5.256128e-05 1.150399e-04 1.386244e-05
[1824,] 1.007552e-04 9.522164e-05 2.952975e-05
[1825,] 1.111036e-04 8.153961e-05 2.374865e-05
[1826,] 1.017742e-04 1.109024e-04 2.873294e-05
[1827,] 1.059935e-04 8.177588e-05 2.301429e-05
[1828,] 1.080059e-04 8.200127e-05 2.315718e-05
[1829,] 1.067533e-04 8.324944e-05 2.318899e-05
[1830,] 1.115897e-04 8.144043e-05 2.387575e-05
[1831,] 5.254323e-05 1.081387e-04 1.389625e-05
[1832,] 1.037673e-04 1.001470e-04 3.509604e-05
[1833,] 1.093549e-04 1.178857e-04 1.938329e-05
[1834,] 1.101047e-04 8.421264e-05 2.257598e-05
[1835,] 9.476880e-05 1.456333e-04 1.980082e-05
[1836,] 5.436456e-05 1.077883e-04 1.399756e-05
[1837,] 4.665034e-05 1.089624e-04 1.397322e-05
[1838,] 1.127700e-04 8.394774e-05 2.295417e-05
[1839,] 1.163771e-04 8.357694e-05 2.347257e-05
[1840,] 1.123167e-04 8.415130e-05 2.281402e-05
[1841,] 1.056854e-04 8.592956e-05 2.165425e-05
[1842,] 1.091382e-04 8.574793e-05 2.203509e-05
[1843,] 1.091685e-04 8.597853e-05 2.198283e-05
[1844,] 8.626837e-05 7.795746e-05 2.333717e-05
[1845,] 1.071981e-04 8.681419e-05 2.159952e-05
[1846,] 1.108772e-04 8.560342e-05 2.224585e-05
[1847,] 1.101171e-04 8.637432e-05 2.197533e-05
[1848,] 1.118766e-04 8.898397e-05 2.161451e-05
[1849,] 8.059142e-05 2.009120e-04 1.658269e-05
[1850,] 1.085205e-04 8.606581e-05 2.189919e-05
[1851,] 1.078921e-04 8.707027e-05 2.160796e-05
[1852,] 4.569583e-05 1.083376e-04 1.416315e-05
[1853,] 8.888875e-05 7.796455e-05 2.394445e-05
[1854,] 1.087910e-04 8.596203e-05 2.195004e-05
[1855,] 8.436780e-05 1.469675e-04 1.842017e-05
[1856,] 1.156783e-04 8.512238e-05 2.288111e-05
[1857,] 1.112310e-04 8.698664e-05 2.199313e-05
[1858,] 1.114906e-04 8.655949e-05 2.206398e-05
[1859,] 8.686749e-05 1.463795e-04 1.875767e-05
[1860,] 1.108400e-04 8.649688e-05 2.201604e-05
[1861,] 1.072408e-04 8.635709e-05 2.183777e-05
[1862,] 1.078756e-04 8.755366e-05 2.171797e-05
[1863,] 1.048284e-04 8.909026e-05 2.112910e-05
[1864,] 1.112504e-04 8.595384e-05 2.219002e-05
[1865,] 1.093539e-04 8.645772e-05 2.187989e-05
[1866,] 1.063267e-04 8.704344e-05 2.146751e-05
[1867,] 8.333763e-05 1.598287e-04 1.784962e-05
[1868,] 1.071681e-04 2.326757e-04 1.672495e-05
[1869,] 1.061806e-04 2.187194e-04 1.685126e-05
[1870,] 4.581111e-05 1.059424e-04 1.409261e-05
[1871,] 1.099191e-04 8.774068e-05 2.165489e-05
[1872,] 1.088823e-04 8.750223e-05 2.161388e-05
[1873,] 1.004727e-04 9.936852e-05 3.281590e-05
[1874,] 1.070060e-04 8.886404e-05 2.118934e-05
[1875,] 1.019566e-04 1.002655e-04 3.463402e-05
[1876,] 8.871773e-05 1.483403e-04 1.890755e-05
[1877,] 1.094692e-04 9.005624e-05 2.120004e-05
[1878,] 1.061993e-04 9.087803e-05 2.080736e-05
[1879,] 1.086917e-04 9.010586e-05 2.112666e-05
[1880,] 1.102682e-04 9.035820e-05 2.121594e-05
[1881,] 9.768911e-05 1.461491e-04 2.013376e-05
[1882,] 1.079083e-04 1.246984e-04 1.910660e-05
[1883,] 1.008824e-04 1.005371e-04 3.403430e-05
[1884,] 5.375252e-05 1.026032e-04 1.403856e-05
[1885,] 1.096752e-04 8.574844e-05 2.208816e-05
[1886,] 9.128247e-05 1.463623e-04 1.932491e-05
[1887,] 1.106268e-04 2.323543e-04 1.691997e-05
[1888,] 1.087170e-04 9.410864e-05 3.560261e-05
[1889,] 1.027659e-04 8.587605e-05 2.137111e-05
[1890,] 1.049106e-04 9.433792e-05 3.460981e-05
[1891,] 7.961495e-05 1.146555e-04 2.841392e-05
[1892,] 1.012554e-04 9.753516e-05 2.866761e-05
[1893,] 1.122937e-04 2.101499e-04 1.739455e-05
[1894,] 9.087258e-05 1.512196e-04 1.904961e-05
[1895,] 1.100265e-04 2.371191e-04 1.682008e-05
[1896,] 4.668528e-05 1.003166e-04 1.462652e-05
[1897,] 1.021419e-04 2.242570e-04 1.651432e-05
[1898,] 8.940889e-05 1.372690e-04 1.941726e-05
[1899,] 9.462119e-05 2.106524e-04 1.622770e-05
[1900,] 9.198926e-05 2.118886e-04 1.604121e-05
[1901,] 9.626266e-05 2.019580e-04 1.646513e-05
[1902,] 1.116918e-04 1.733683e-04 1.695065e-05
[1903,] 9.181613e-05 2.111249e-04 1.604140e-05
[1904,] 6.254294e-05 3.167100e-04 1.436389e-05
[1905,] 8.534965e-05 2.185413e-04 1.555674e-05
[1906,] 9.625390e-05 2.137625e-04 1.629000e-05
[1907,] 1.009402e-04 1.555311e-04 1.824619e-05
[1908,] 8.925073e-05 9.954834e-05 2.883953e-05
[1909,] 9.468277e-05 2.182154e-04 1.613372e-05
[1910,] 9.423126e-05 2.093223e-04 1.622209e-05
[1911,] 9.984889e-05 2.104042e-04 1.657810e-05
[1912,] 1.043399e-04 7.980769e-05 2.406549e-05
[1913,] 8.809736e-05 8.548252e-05 2.505069e-05
[1914,] 1.242718e-04 2.299499e-04 1.789291e-05
[1915,] 9.543901e-05 2.071351e-04 1.633174e-05
[1916,] 9.525276e-05 2.113116e-04 1.626006e-05
[1917,] 9.504358e-05 2.127898e-04 1.622689e-05
[1918,] 9.760412e-05 2.132571e-04 1.638424e-05
[1919,] 8.077308e-05 1.500214e-04 1.785289e-05
[1920,] 1.068908e-04 2.217168e-04 1.709765e-05
[1921,] 4.894751e-05 1.039050e-04 1.393564e-05
[1922,] 7.694902e-05 1.188304e-04 2.332547e-05
[1923,] 1.014717e-04 1.167831e-04 2.710924e-05
[1924,] 8.213112e-05 1.437505e-04 1.814651e-05
[1925,] 9.410579e-05 1.450544e-04 1.953784e-05
[1926,] 9.093045e-05 1.434820e-04 1.924246e-05
[1927,] 7.608567e-05 1.478488e-04 1.722566e-05
[1928,] 6.812431e-05 1.126856e-04 1.595651e-05
[1929,] 9.349725e-05 1.165738e-04 2.568835e-05
[1930,] 6.955094e-05 1.430845e-04 1.657504e-05
[1931,] 7.415350e-05 1.449400e-04 1.707412e-05
[1932,] 9.711547e-05 1.198107e-04 2.581242e-05
[1933,] 9.580741e-05 1.157427e-04 2.628135e-05
[1934,] 4.522434e-05 9.888803e-05 1.455224e-05
[1935,] 7.906017e-05 1.364512e-04 1.801115e-05
[1936,] 1.518256e-04 1.125318e-04 4.034963e-05
[1937,] 1.001399e-04 1.199931e-04 2.630339e-05
[1938,] 9.937799e-05 1.446149e-04 1.812925e-05
[1939,] 8.131201e-05 1.446650e-04 1.796200e-05
[1940,] 8.224715e-05 1.456434e-04 1.803365e-05
[1941,] 4.620029e-05 9.092845e-05 1.384167e-05
[1942,] 5.099175e-05 9.641065e-05 1.395999e-05
[1943,] 9.395640e-05 9.071228e-05 2.730919e-05
[1944,] 4.619153e-05 1.133899e-04 1.466152e-05
[1945,] 1.043493e-04 1.619740e-04 1.782199e-05
[1946,] 1.107676e-04 2.295690e-04 1.638112e-05
[1947,] 8.003508e-05 1.138731e-04 2.343730e-05
[1948,] 1.022027e-04 1.302360e-04 2.165062e-05
[1949,] 8.143744e-05 1.330744e-04 1.852464e-05
[1950,] 9.612312e-05 1.148500e-04 2.742298e-05
[1951,] 8.219631e-05 1.447141e-04 1.806470e-05
[1952,] 1.270443e-04 1.094277e-04 5.184767e-05
[1953,] 4.938305e-05 9.240847e-05 1.384263e-05
[1954,] 9.425516e-05 2.217606e-04 1.638903e-05
[1955,] 7.836969e-05 2.142133e-04 1.423770e-05
[1956,] 9.306726e-05 1.292203e-04 1.887763e-05
[1957,] 1.179041e-04 2.777251e-04 1.955714e-05
[1958,] 5.273279e-05 1.607450e-04 2.228799e-05
[1959,] 1.135169e-04 2.635319e-04 1.954904e-05
[1960,] 1.098044e-04 2.834066e-04 1.989509e-05
[1961,] 1.301196e-04 1.193625e-04 3.183890e-05
[1962,] 9.599549e-05 1.121375e-04 1.898247e-05
[1963,] 7.732695e-05 1.154442e-04 2.771423e-05
[1964,] 1.053951e-04 2.556277e-04 1.981003e-05
[1965,] 9.920549e-05 1.596056e-04 1.897004e-05
[1966,] 4.479015e-05 8.767112e-05 1.443949e-05
[1967,] 1.051125e-04 1.864096e-04 1.908338e-05
[1968,] 1.026674e-04 1.526843e-04 1.884869e-05
[1969,] 9.792856e-05 1.122324e-04 2.845187e-05
[1970,] 1.204152e-04 9.212075e-05 2.852114e-05
[1971,] 7.700253e-05 1.654756e-04 2.412948e-05
[1972,] 9.862345e-05 1.313770e-04 1.879111e-05
[1973,] 9.938421e-05 1.297143e-04 1.880731e-05
[1974,] 1.129972e-04 1.271415e-04 2.842712e-05
[1975,] 9.877335e-05 1.053712e-04 3.067327e-05
[1976,] 1.085502e-04 1.081592e-04 1.953022e-05
[1977,] 1.005406e-04 1.159723e-04 2.800370e-05
[1978,] 9.565995e-05 1.151824e-04 2.729158e-05
[1979,] 9.559341e-05 1.054761e-04 2.962145e-05
[1980,] 9.785236e-05 1.156240e-04 2.759728e-05
[1981,] 9.451471e-05 1.052022e-04 2.973708e-05
[1982,] 9.877231e-05 1.154542e-04 2.781114e-05
[1983,] 1.117308e-04 1.180635e-04 2.967383e-05
[1984,] 8.387669e-05 1.201673e-04 2.455279e-05
[1985,] 6.204723e-05 9.931716e-05 1.914577e-05
[1986,] 6.150658e-05 1.179031e-04 2.336116e-05
[1987,] 7.830616e-05 1.095604e-04 2.594912e-05
[1988,] 7.421441e-05 1.716105e-04 2.130639e-05
[1989,] 1.015104e-04 1.051514e-04 2.851016e-05
[1990,] 9.234337e-05 8.670311e-05 2.414732e-05
[1991,] 1.022974e-04 1.051147e-04 2.848574e-05
[1992,] 6.720581e-05 1.118397e-04 1.763190e-05
[1993,] 5.535399e-05 1.063368e-04 2.319020e-05
[1994,] 7.823818e-05 1.097341e-04 2.579822e-05
[1995,] 9.223185e-05 8.657720e-05 2.403556e-05
[1996,] 7.563125e-05 1.130120e-04 1.897683e-05
[1997,] 9.275945e-05 8.141474e-05 2.441114e-05
[1998,] 9.508030e-05 8.906404e-05 2.647014e-05
[1999,] 8.716391e-05 1.277574e-04 1.945778e-05
[2000,] 8.528722e-05 1.464039e-04 3.440228e-05
[2001,] 1.016410e-04 1.095961e-04 3.109975e-05
[2002,] 7.587560e-05 1.121310e-04 1.915820e-05
[2003,] 6.378413e-05 1.152344e-04 2.411892e-05
[2004,] 8.289490e-05 8.348961e-05 2.196739e-05
[2005,] 8.221901e-05 8.176720e-05 2.194002e-05
[2006,] 8.829545e-05 9.552876e-05 2.495594e-05
[2007,] 9.171394e-05 1.450429e-04 2.971699e-05
[2008,] 8.477994e-05 1.084824e-04 2.153964e-05
[2009,] 9.180285e-05 1.558160e-04 3.064970e-05
[2010,] 8.951087e-05 1.095655e-04 2.197064e-05
[2011,] 6.760432e-05 8.896351e-05 1.861837e-05
[2012,] 8.821400e-05 1.151408e-04 1.660324e-05
[2013,] 9.081565e-05 8.252813e-05 2.903182e-05
[2014,] 9.010517e-05 1.634515e-04 3.247818e-05
[2015,] 8.794798e-05 1.140144e-04 1.665834e-05
[2016,] 7.343539e-05 1.167311e-04 1.822303e-05
[2017,] 6.561509e-05 9.406963e-05 1.746656e-05
[2018,] 6.853161e-05 1.172875e-04 1.739769e-05
[2019,] 7.630673e-05 1.142716e-04 2.349975e-05
[2020,] 9.189080e-05 1.574193e-04 2.987516e-05
[2021,] 5.586727e-05 9.888929e-05 1.558280e-05
[2022,] 9.368341e-05 9.080818e-05 2.456802e-05
[2023,] 8.393930e-05 9.694348e-05 3.174859e-05
[2024,] 6.384693e-05 1.002870e-04 2.106308e-05
[2025,] 1.050700e-04 1.003793e-04 2.963738e-05
[2026,] 7.121169e-05 1.139666e-04 3.048808e-05
[2027,] 1.877289e-04 1.141220e-04 4.570138e-05
[2028,] 1.184884e-04 8.491036e-05 3.305269e-05
[2029,] 1.011132e-04 1.179133e-04 3.408335e-05
[2030,] 1.123931e-04 1.049906e-04 3.571349e-05
[2031,] 8.380616e-05 1.114514e-04 2.653277e-05
[2032,] 8.349191e-05 1.114840e-04 2.648914e-05
[2033,] 3.277546e-04 9.157842e-05 5.761317e-05
[2034,] 8.702610e-05 1.099489e-04 2.709619e-05
[2035,] 1.079249e-04 8.247818e-05 3.346665e-05
[2036,] 8.469281e-05 9.861784e-05 2.594350e-05
[2037,] 1.456720e-04 1.117079e-04 5.786128e-05
[2038,] 1.023937e-04 1.089571e-04 3.054702e-05
[2039,] 2.018574e-04 8.753830e-05 7.263777e-05
[2040,] 1.998709e-04 9.068283e-05 7.818336e-05
[2041,] 2.033112e-04 1.082751e-04 9.668576e-05
[2042,] 2.013229e-04 8.747536e-05 7.233087e-05
[2043,] 8.397700e-05 8.636872e-05 2.366002e-05
[2044,] 1.000044e-03 9.161031e-05 3.808843e-04
[2045,] 1.111800e-04 1.132222e-04 4.735540e-05
[2046,] 2.411389e-04 1.337684e-04 1.616098e-04
[2047,] 5.596705e-05 8.326862e-05 1.837607e-05
[2048,] 5.651057e-05 8.056230e-05 1.685369e-05
[2049,] 2.054167e-04 9.596929e-05 8.883853e-05
[2050,] 1.121923e-04 1.074893e-04 3.592488e-05
[2051,] 6.907179e-05 1.073142e-04 2.301526e-05
[2052,] 1.909151e-04 9.915591e-05 8.733184e-05
[2053,] 8.480073e-05 1.143785e-04 2.890658e-05
[2054,] 1.989920e-04 9.812040e-05 8.959657e-05
[2055,] 8.513212e-04 9.556797e-05 3.651198e-04
[2056,] 2.062836e-04 1.344619e-04 1.352743e-04
[2057,] 5.594727e-05 8.347406e-05 1.851211e-05
[2058,] 5.765018e-05 8.051607e-05 1.745320e-05
[2059,] 8.387802e-05 8.709214e-05 2.352507e-05
[2060,] 2.052076e-04 9.721477e-05 9.094157e-05
[2061,] 6.315284e-04 9.861804e-05 2.929450e-04
[2062,] 5.539087e-05 1.128299e-04 2.387470e-05
[2063,] 1.645953e-04 1.139846e-04 7.055530e-05
[2064,] 5.893519e-05 8.832786e-05 2.097507e-05
[2065,] 2.590234e-04 1.053186e-04 1.067763e-04
[2066,] 1.653537e-04 1.194132e-04 8.075192e-05
[2067,] 8.480181e-05 1.143798e-04 2.896063e-05
[2068,] 1.581770e-04 1.192061e-04 7.621596e-05
[2069,] 2.418051e-04 1.032000e-04 9.322815e-05
[2070,] 5.900718e-05 8.201709e-05 1.949073e-05
[2071,] 5.530453e-05 1.153569e-04 2.415078e-05
[2072,] 9.574828e-04 8.341518e-05 2.452596e-04
[2073,] 2.201132e-04 9.861148e-05 5.438756e-05
[2074,] 8.478226e-05 1.132353e-04 2.864873e-05
[2075,] 2.386335e-04 1.065095e-04 1.010820e-04
[2076,] 1.461619e-04 1.050616e-04 5.852943e-05
[2077,] 2.838887e-04 1.062454e-04 1.203418e-04
[2078,] 1.083022e-04 1.158159e-04 4.676965e-05
[2079,] 2.047002e-04 1.051206e-04 3.661535e-05
[2080,] 1.086632e-04 1.104857e-04 4.396720e-05
[2081,] 2.718279e-04 1.054413e-04 1.108395e-04
[2082,] 1.723363e-04 1.111303e-04 9.316847e-05
[2083,] 7.743657e-05 1.089804e-04 2.561412e-05
[2084,] 2.175957e-04 9.417357e-05 8.480945e-05
[2085,] 2.455569e-03 8.443321e-05 4.357545e-04
[2086,] 1.559779e-04 1.144287e-04 8.661442e-05
[2087,] 1.062094e-04 1.222176e-04 4.841759e-05
[2088,] 2.845189e-04 1.075581e-04 1.233358e-04
[2089,] 4.022730e-04 9.102031e-05 1.409490e-04
[2090,] 7.069444e-05 8.240922e-05 2.276223e-05
[2091,] 1.893416e-04 1.187643e-04 1.134382e-04
[2092,] 1.099965e-04 1.209798e-04 5.111421e-05
[2093,] 1.096312e-04 1.195929e-04 5.000411e-05
[2094,] 1.148428e-04 1.226182e-04 5.623758e-05
[2095,] 6.626910e-05 9.565825e-05 2.112104e-05
[2096,] 8.529352e-05 1.178220e-04 2.998083e-05
[2097,] 2.472038e-04 1.067008e-04 1.040004e-04
[2098,] 1.788870e-04 7.994440e-05 4.225273e-05
[2099,] 2.061369e-04 1.169870e-04 1.257672e-04
[2100,] 1.625900e-04 1.035170e-04 3.702885e-05
[2101,] 7.210960e-05 8.324136e-05 2.370226e-05
[2102,] 1.573107e-04 8.227313e-05 4.984896e-05
[2103,] 2.574689e-04 8.122806e-05 5.016319e-05
[2104,] 2.657183e-04 1.069947e-04 1.130649e-04
[2105,] 6.004854e-04 1.059757e-04 2.017450e-04
[2106,] 2.234288e-04 9.986972e-05 7.787245e-05
[2107,] 1.585376e-04 1.068545e-04 3.440346e-05
[2108,] 5.314361e-05 8.083492e-05 1.638244e-05
[2109,] 5.862030e-04 7.972649e-05 9.497847e-05
[2110,] 1.140245e-03 1.426628e-04 1.020618e-03
[2111,] 1.137672e-04 1.212563e-04 5.444395e-05
[2112,] 1.655719e-04 8.189470e-05 5.147009e-05
[2113,] 1.799388e-04 1.020059e-04 4.137513e-05
[2114,] 1.133475e-04 1.189137e-04 5.258693e-05
[2115,] 1.126869e-04 1.247000e-04 5.568062e-05
[2116,] 2.204228e-04 1.604226e-04 1.886065e-04
[2117,] 1.131215e-04 1.205094e-04 5.341964e-05
[2118,] 2.702769e-04 1.099502e-04 1.240199e-04
[2119,] 1.970913e-04 1.003223e-04 4.628751e-05
[2120,] 1.626537e-04 8.279457e-05 3.314070e-05
[2121,] 2.649519e-04 1.112093e-04 1.247509e-04
[2122,] 8.566380e-05 1.124000e-04 2.933964e-05
[2123,] 2.536144e-04 1.111124e-04 1.187302e-04
[2124,] 1.143377e-04 1.090671e-04 4.608746e-05
[2125,] 5.191059e-05 8.665207e-05 1.773137e-05
[2126,] 9.692571e-05 1.145908e-04 3.685480e-05
[2127,] 1.139887e-04 1.057294e-04 4.346037e-05
[2128,] 1.675697e-04 8.173310e-05 3.508306e-05
[2129,] 8.661247e-04 1.115332e-04 4.109882e-04
[2130,] 1.790749e-04 8.087011e-05 3.842465e-05
[2131,] 1.717623e-04 9.518862e-05 4.462827e-05
[2132,] 8.630542e-05 1.126533e-04 2.991661e-05
[2133,] 1.864879e-04 9.581204e-05 4.658151e-05
[2134,] 6.077875e-05 9.444473e-05 1.926326e-05
[2135,] 9.826816e-05 1.058016e-04 3.515974e-05
[2136,] 6.545189e-04 1.126918e-04 3.060366e-04
[2137,] 1.180570e-04 1.145656e-04 5.254825e-05
[2138,] 1.090722e-04 1.376678e-04 5.668496e-05
[2139,] 1.025538e-04 1.393710e-04 4.625316e-05
[2140,] 5.699598e-05 8.583553e-05 1.954244e-05
[2141,] 1.023980e-04 1.451698e-04 4.778404e-05
[2142,] 1.469556e-04 9.588488e-05 3.083271e-05
[2143,] 1.165707e-04 1.123258e-04 4.989824e-05
[2144,] 5.603206e-05 8.594627e-05 1.911192e-05
[2145,] 1.278449e-04 1.175220e-04 5.677878e-05
[2146,] 1.159551e-04 1.142408e-04 5.086538e-05
[2147,] 2.197193e-04 9.597863e-05 6.997319e-05
[2148,] 1.161972e-04 1.123736e-04 4.967956e-05
[2149,] 1.240735e-04 1.080198e-04 5.280989e-05
[2150,] 1.188943e-04 1.146654e-04 5.319961e-05
[2151,] 1.759542e-03 1.286505e-04 1.402867e-03
[2152,] 1.244667e-04 1.087403e-04 5.176071e-05
[2153,] 1.204873e-04 1.137268e-04 5.357127e-05
[2154,] 5.551079e-05 9.045233e-05 1.999802e-05
[2155,] 2.185086e-04 8.750936e-05 7.113453e-05
[2156,] 1.172858e-04 1.146136e-04 5.209991e-05
[2157,] 1.199758e-04 1.130926e-04 5.271132e-05
[2158,] 1.197260e-04 1.127275e-04 5.225628e-05
[2159,] 1.868888e-04 9.652849e-05 6.012478e-05
[2160,] 2.867261e-03 1.313289e-04 2.404275e-03
[2161,] 1.273282e-04 1.118788e-04 5.648203e-05
[2162,] 8.331728e-05 9.160742e-05 2.486911e-05
[2163,] 1.262170e-04 1.117285e-04 5.564642e-05
[2164,] 5.519124e-05 9.565267e-05 2.082368e-05
[2165,] 1.281356e-04 1.138966e-04 5.884469e-05
[2166,] 8.726563e-05 9.244757e-05 2.711485e-05
[2167,] 7.974227e-05 8.753176e-05 2.456230e-05
[2168,] 1.198738e-04 1.095341e-04 4.994303e-05
[2169,] 1.237883e-04 1.129988e-04 5.524438e-05
[2170,] 8.488285e-05 1.138267e-04 2.867486e-05
[2171,] 6.381919e-05 1.012522e-04 2.696006e-05
[2172,] 8.324314e-05 9.294027e-05 2.512153e-05
[2173,] 1.860295e-03 1.076514e-04 9.638925e-04
[2174,] 1.184084e-04 1.138328e-04 5.229351e-05
[2175,] 8.430757e-05 9.306713e-05 2.657366e-05
[2176,] 8.667179e-05 8.737597e-05 2.542479e-05
[2177,] 8.518121e-05 8.739683e-05 2.494235e-05
[2178,] 8.499831e-05 1.137650e-04 2.888346e-05
[2179,] 2.453195e-03 1.169706e-04 1.577345e-03
[2180,] 8.511049e-05 8.725224e-05 2.476800e-05
[2181,] 7.106985e-05 8.800728e-05 2.553421e-05
[2182,] 8.494042e-05 8.801733e-05 2.511826e-05
[2183,] 8.543762e-05 8.701645e-05 2.471582e-05
[2184,] 1.200878e-04 1.169939e-04 5.584254e-05
[2185,] 7.889621e-05 9.272631e-05 3.157172e-05
[2186,] 8.663015e-05 8.757393e-05 2.545442e-05
[2187,] 1.215079e-04 1.163394e-04 5.636251e-05
[2188,] 8.555030e-05 8.828170e-05 2.545687e-05
[2189,] 1.191028e-04 1.168248e-04 5.499584e-05
[2190,] 1.199624e-04 1.170925e-04 5.582265e-05
[2191,] 1.198847e-04 1.165489e-04 5.535487e-05
[2192,] 1.202428e-04 1.183158e-04 5.698224e-05
[2193,] 9.246177e-05 1.303623e-04 3.950844e-05
[2194,] 9.834454e-05 8.099367e-05 2.869834e-05
[2195,] 1.038956e-04 1.061257e-04 3.383859e-05
[2196,] 7.399803e-05 8.128801e-05 2.475923e-05
[2197,] 1.208574e-04 1.172476e-04 5.660237e-05
[2198,] 3.244770e-04 1.129282e-04 1.658533e-04
[2199,] 6.714804e-05 8.026528e-05 1.950884e-05
[2200,] 8.866240e-05 8.094715e-05 2.743029e-05
[2201,] 8.527754e-05 1.135544e-04 2.917806e-05
[2202,] 6.429947e-05 8.299589e-05 2.142855e-05
[2203,] 7.791829e-05 1.326323e-04 3.335163e-05
[2204,] 1.224350e-04 1.060592e-04 4.880198e-05
[2205,] 9.763762e-05 1.107611e-04 3.722006e-05
[2206,] 2.784615e-03 1.188566e-04 1.860247e-03
[2207,] 1.234231e-04 1.229781e-04 6.329770e-05
[2208,] 8.377358e-05 8.297701e-05 2.889227e-05
[2209,] 1.240066e-04 1.216404e-04 6.267667e-05
[2210,] 1.108971e-04 1.047220e-04 3.295288e-05
[2211,] 2.129734e-04 1.092004e-04 8.025924e-05
[2212,] 2.140542e-04 1.087784e-04 9.695562e-05
[2213,] 8.212749e-03 1.465679e-04 9.266489e-03
[2214,] 7.638519e-05 8.188509e-05 2.041287e-05
[2215,] 5.020481e-05 1.041464e-04 1.639478e-05
[2216,] 1.207978e-04 1.338411e-04 6.934302e-05
[2217,] 6.786642e-05 8.572344e-05 2.332540e-05
[2218,] 1.198597e-04 1.163269e-04 5.517401e-05
[2219,] 8.377508e-05 8.172292e-05 2.574161e-05
[2220,] 1.232152e-04 1.299884e-04 6.873742e-05
[2221,] 5.832651e-05 8.405121e-05 1.927526e-05
[2222,] 7.489174e-05 1.310159e-04 3.130485e-05
[2223,] 7.901605e-05 1.446221e-04 4.016572e-05
[2224,] 3.718991e-04 1.189992e-04 2.147532e-04
[2225,] 7.499050e-05 1.225897e-04 2.997464e-05
[2226,] 7.957588e-05 1.330738e-04 3.810633e-05
[2227,] 5.677782e-05 8.413977e-05 1.876731e-05
[2228,] 6.381769e-05 8.254585e-05 1.751926e-05
[2229,] 5.687460e-05 8.785478e-05 1.996060e-05
[2230,] 1.029832e-04 1.085115e-04 3.348386e-05
[2231,] 6.265557e-05 8.052634e-05 1.862445e-05
[2232,] 2.372703e-04 7.804972e-05 5.775950e-05
[2233,] 3.625995e-04 9.666274e-05 7.061096e-05
[2234,] 2.564425e-04 7.777650e-05 6.034307e-05
[2235,] 9.718148e-05 1.854647e-04 3.209615e-05
[2236,] 3.748582e-04 7.994733e-05 1.071736e-04
[2237,] 8.388555e-05 1.802114e-04 4.427682e-05
[2238,] 1.360270e-04 1.096075e-04 3.897593e-05
[2239,] 3.694908e-04 8.010983e-05 1.067524e-04
[2240,] 8.265268e-05 9.519402e-05 3.118489e-05
[2241,] 8.517845e-05 1.313229e-04 2.052558e-05
[2242,] 4.464618e-04 7.840021e-05 1.111502e-04
[2243,] 2.670695e-04 9.233321e-05 4.154378e-05
[2244,] 2.055379e-04 9.535666e-05 8.601401e-05
[2245,] 2.935138e-04 9.965467e-05 3.708604e-05
[2246,] 1.132882e-04 1.051935e-04 5.216350e-05
[2247,] 2.719176e-04 1.221611e-04 2.910316e-05
[2248,] 9.433609e-04 7.895680e-05 1.476434e-04
[2249,] 4.164571e-04 9.892733e-05 8.662028e-05
[2250,] 5.455811e-04 1.191328e-04 3.476267e-04
[2251,] 6.239089e-05 1.417904e-04 2.224522e-05
[2252,] 2.417274e-04 8.007536e-05 4.742642e-05
[2253,] 5.053315e-04 1.286575e-04 3.570010e-04
[2254,] 6.534162e-05 2.050423e-04 3.946250e-05
[2255,] 5.308340e-04 9.700447e-05 1.346367e-04
[2256,] 1.033528e-04 2.163017e-04 4.292705e-05
[2257,] 1.048645e-04 1.191823e-04 4.553281e-05
[2258,] 6.262026e-04 8.206923e-05 1.185917e-04
[2259,] 9.895341e-04 9.492536e-05 3.643564e-04
[2260,] 8.785446e-04 9.529941e-05 3.305975e-04
[2261,] 1.022270e-04 3.239217e-04 6.762131e-05
[2262,] 8.535153e-05 1.093950e-04 2.948645e-05
[2263,] 7.894215e-05 1.018149e-04 3.320268e-05
[2264,] 6.429996e-05 9.430640e-05 2.159638e-05
[2265,] 7.374756e-04 1.584893e-04 7.181023e-04
[2266,] 4.818266e-04 2.629075e-04 7.387281e-04
[2267,] 2.306362e-04 8.542787e-05 5.252603e-05
[2268,] 2.184689e-04 8.532447e-05 4.492370e-05
[2269,] 3.567087e-04 8.492392e-05 6.526599e-05
[2270,] 2.447960e-04 8.512453e-05 5.445587e-05
[2271,] 2.293441e-04 8.504585e-05 4.995634e-05
[2272,] 2.218401e-04 8.504312e-05 4.765034e-05
[2273,] 2.335721e-04 1.044228e-04 1.032144e-04
[2274,] 5.837425e-04 1.524914e-04 5.265735e-04
[2275,] 2.351518e-04 8.502365e-05 5.023438e-05
[2276,] 2.294050e-04 8.503190e-05 4.964022e-05
[2277,] 2.367788e-04 8.502505e-05 5.027619e-05
[2278,] 2.348797e-04 8.502406e-05 5.007096e-05
[2279,] 2.217742e-04 8.512826e-05 4.763259e-05
[2280,] 2.369142e-04 1.036815e-04 1.027888e-04
[2281,] 7.632910e-05 8.709562e-05 2.543014e-05
[2282,] 2.428366e-04 8.513087e-05 4.906235e-05
[2283,] 2.378699e-04 8.535282e-05 4.646836e-05
[2284,] 2.353135e-04 8.500935e-05 4.879510e-05
[2285,] 2.449279e-04 8.502094e-05 4.983002e-05
[2286,] 3.353579e-04 8.453331e-05 6.350584e-05
[2287,] 2.401210e-04 8.755114e-05 4.251400e-05
[2288,] 2.352968e-04 8.589361e-05 5.694533e-05
[2289,] 9.061197e-05 1.073639e-04 2.893935e-05
[2290,] 2.270761e-04 8.555058e-05 5.127310e-05
[2291,] 2.128124e-04 8.556466e-05 4.886726e-05
[2292,] 1.240007e-03 8.167763e-05 1.495034e-04
[2293,] 2.207089e-04 8.555260e-05 5.006740e-05
[2294,] 2.196707e-04 8.553278e-05 4.957116e-05
[2295,] 4.327850e-04 8.726769e-05 1.471330e-04
[2296,] 3.405718e-04 8.535755e-05 7.247695e-05
[2297,] 2.218574e-04 8.552086e-05 4.983077e-05
[2298,] 3.204214e-04 8.555108e-05 6.654201e-05
[2299,] 3.147024e-04 8.507647e-05 6.515562e-05
[2300,] 2.258722e-04 8.549466e-05 4.904405e-05
[2301,] 2.369384e-04 8.657412e-05 5.942433e-05
[2302,] 2.241587e-04 1.119872e-04 1.166194e-04
[2303,] 2.243049e-04 1.118811e-04 1.164570e-04
[2304,] 2.122708e-04 8.557015e-05 4.895568e-05
[2305,] 3.346930e-04 8.513452e-05 6.693898e-05
[2306,] 2.152411e-04 8.554324e-05 4.914276e-05
[2307,] 1.582585e-04 9.872042e-05 4.174105e-05
[2308,] 2.261731e-04 8.554402e-05 5.099863e-05
[2309,] 2.181020e-04 8.549777e-05 4.897754e-05
[2310,] 2.209023e-04 8.547046e-05 4.968451e-05
[2311,] 2.298995e-04 8.618591e-05 5.090444e-05
[2312,] 1.664428e-04 8.667020e-05 4.867923e-05
[2313,] 1.205322e-04 9.800550e-05 5.172362e-05
[2314,] 9.653841e-05 1.234268e-04 5.118287e-05
[2315,] 1.093169e-04 9.887046e-05 2.537210e-05
[2316,] 1.450349e-04 9.789645e-05 2.932689e-05
[2317,] 1.119538e-04 9.754844e-05 2.579890e-05
[2318,] 1.276335e-04 9.445997e-05 5.064735e-05
[2319,] 1.175777e-04 9.825616e-05 2.643773e-05
[2320,] 7.297390e-04 7.876428e-05 1.451635e-04
[2321,] 1.171219e-04 9.754671e-05 2.657908e-05
[2322,] 1.445232e-04 1.013993e-04 2.835937e-05
[2323,] 1.310146e-04 9.766878e-05 3.904144e-05
[2324,] 2.172282e-04 1.000983e-04 7.271754e-05
[2325,] 2.151986e-04 1.043927e-04 8.626514e-05
[2326,] 3.019068e-04 1.052523e-04 1.285044e-04
[2327,] 1.246078e-04 1.085141e-04 4.067617e-05
[2328,] 4.338499e-04 8.751443e-05 1.572385e-04
[2329,] 2.544217e-04 1.108447e-04 1.014780e-04
[2330,] 5.732425e-05 1.056674e-04 1.989468e-05
[2331,] 6.048627e-04 8.284414e-05 6.646935e-05
[2332,] 3.850396e-04 8.796442e-05 4.570030e-05
[2333,] 9.022784e-04 7.932652e-05 1.703793e-04
[2334,] 1.623463e-04 1.865515e-04 1.512043e-04
[2335,] 6.564054e-04 7.864777e-05 1.183475e-04
[2336,] 2.016278e-04 8.688985e-05 6.515882e-05
[2337,] 5.748252e-05 1.223102e-04 2.153662e-05
[2338,] 7.147412e-04 7.913541e-05 1.384315e-04
[2339,] 8.619204e-04 7.878609e-05 1.526753e-04
[2340,] 7.200842e-04 7.953222e-05 1.450007e-04
[2341,] 9.143711e-04 8.656671e-05 2.495096e-04
[2342,] 1.023910e-04 9.454669e-05 2.871766e-05
[2343,] 8.289096e-05 1.167678e-04 3.126041e-05
[2344,] 6.665168e-04 9.048602e-05 2.306878e-04
[2345,] 5.516503e-04 9.695802e-05 2.323539e-04
[2346,] 6.202097e-04 8.063483e-05 1.361960e-04
[2347,] 2.315973e-04 8.537528e-05 7.692766e-05
[2348,] 2.010458e-04 4.068550e-04 3.858076e-04
[2349,] 1.396894e-04 1.214923e-04 2.469185e-05
[2350,] 6.689655e-04 8.002300e-05 1.413104e-04
[2351,] 1.162192e-03 7.829036e-05 1.601038e-04
[2352,] 5.582741e-05 2.943490e-04 2.638484e-05
[2353,] 5.687502e-01 1.089948e-04 4.312442e-01
[2354,] 5.601761e-05 2.251463e-04 2.786118e-05
[2355,] 5.610309e-05 2.880187e-04 3.017089e-05
[2356,] 5.600368e-05 2.930108e-04 2.982252e-05
[2357,] 5.605632e-05 2.805783e-04 2.946606e-05
[2358,] 8.448442e-05 1.103977e-04 2.666603e-05
[2359,] 5.975013e-05 2.841366e-04 3.922446e-05
[2360,] 5.981591e-05 2.774204e-04 3.887642e-05
[2361,] 7.504764e-05 2.904762e-04 7.033769e-05
[2362,] 7.198697e-05 2.268648e-04 5.522678e-05
[2363,] 6.809284e-05 2.004291e-04 4.531947e-05
[2364,] 7.566980e-05 1.758342e-04 5.075322e-05
[2365,] 7.948599e-05 1.203903e-04 2.988038e-05
[2366,] 7.589164e-05 1.688358e-04 4.968845e-05
[2367,] 6.399891e-05 4.416255e-04 6.374849e-05
[2368,] 6.069611e-05 6.027334e-04 6.279883e-05
[2369,] 1.469297e-04 1.316148e-04 2.748875e-05
[2370,] 5.954083e-05 8.126862e-05 1.704112e-05
[2371,] 5.802628e-05 7.982219e-05 1.698705e-05
[2372,] 6.448133e-05 8.093330e-05 1.725458e-05
[2373,] 5.854872e-05 7.981019e-05 1.704598e-05
[2374,] 5.962986e-05 8.164011e-05 1.694823e-05
[2375,] 5.944569e-05 8.231607e-05 1.690646e-05
[2376,] 9.038826e-05 8.989985e-05 2.529335e-05
[2377,] 6.948925e-05 1.179156e-04 1.646090e-05
[2378,] 7.258258e-05 1.125939e-04 1.649128e-05
[2379,] 5.947912e-05 8.751196e-05 1.678533e-05
[2380,] 1.428664e-04 1.236978e-04 3.165404e-05
[2381,] 6.010911e-05 8.267059e-05 1.695342e-05
[2382,] 6.099974e-05 7.930258e-05 1.777023e-05
[2383,] 7.325982e-05 9.666456e-05 1.694464e-05
[2384,] 6.032033e-05 8.028603e-05 1.729851e-05
[2385,] 6.142902e-05 8.725109e-05 1.678343e-05
[2386,] 6.145450e-05 8.683956e-05 1.676602e-05
[2387,] 8.287977e-05 9.202810e-05 1.804935e-05
[2388,] 6.409032e-05 7.978923e-05 1.813559e-05
[2389,] 6.080684e-05 8.790086e-05 1.668931e-05
[2390,] 8.391848e-05 9.062571e-05 1.829209e-05
[2391,] 8.924178e-05 8.697725e-05 1.935569e-05
[2392,] 6.131025e-05 8.254257e-05 1.728004e-05
[2393,] 8.747142e-05 9.133924e-05 1.856216e-05
[2394,] 8.828328e-05 8.364526e-05 2.976387e-05
[2395,] 6.099375e-05 9.732728e-05 2.183504e-05
[2396,] 8.100939e-05 8.085264e-05 2.525293e-05
[2397,] 1.725686e-04 1.029910e-04 4.600256e-05
[2398,] 6.081453e-05 1.101911e-04 2.370871e-05
[2399,] 1.390449e-04 1.131950e-04 5.709969e-05
[2400,] 1.927876e-04 9.879716e-05 5.768947e-05
[2401,] 5.202660e-05 9.634930e-05 1.709532e-05
[2402,] 8.903205e-05 8.402004e-05 3.030469e-05
[2403,] 1.662779e-04 9.907755e-05 4.636081e-05
[2404,] 4.836163e-05 9.510916e-05 1.588257e-05
[2405,] 4.508094e-05 9.746552e-05 1.440341e-05
[2406,] 4.696250e-05 9.998000e-05 1.602133e-05
[2407,] 6.913930e-05 1.224487e-04 3.355175e-05
[2408,] 7.279331e-05 1.076032e-04 3.127026e-05
[2409,] 6.469422e-05 9.492431e-05 2.125917e-05
[2410,] 7.825902e-05 1.088132e-04 2.314428e-05
[2411,] 1.653876e-04 1.077009e-04 5.071680e-05
[2412,] 6.732917e-05 9.993671e-05 2.810547e-05
[2413,] 1.731645e-04 1.078484e-04 5.022907e-05
[2414,] 6.816873e-05 9.026287e-05 2.399896e-05
[2415,] 1.742938e-04 1.076912e-04 5.989046e-05
[2416,] 6.259262e-05 8.894328e-05 2.150043e-05
[2417,] 9.638105e-05 1.199138e-04 4.187304e-05
[2418,] 7.597706e-05 9.771115e-05 2.008492e-05
[2419,] 4.983104e-05 7.885708e-05 1.476910e-05
[2420,] 5.641476e-05 9.815046e-05 1.681089e-05
[2421,] 5.435357e-05 1.132261e-04 1.467860e-05
[2422,] 1.110644e-04 1.153631e-04 2.210167e-05
[2423,] 5.376623e-05 1.016076e-04 1.475050e-05
[2424,] 1.014093e-04 1.399278e-04 2.283708e-05
[2425,] 1.394788e-04 1.340077e-04 2.286041e-05
[2426,] 4.678711e-05 8.588710e-05 1.537274e-05
[2427,] 5.467970e-05 1.720188e-04 1.452647e-05
[2428,] 6.195527e-05 1.217303e-04 1.455463e-05
[2429,] 4.853465e-05 8.513206e-05 1.596543e-05
[2430,] 4.692296e-05 7.815978e-05 1.411075e-05
[2431,] 1.500005e-04 1.515388e-04 2.237954e-05
[2432,] 5.925280e-05 1.059281e-04 1.479635e-05
[2433,] 4.911224e-05 7.789434e-05 1.480597e-05
[2434,] 4.710435e-05 7.763894e-05 1.430050e-05
[2435,] 4.692482e-05 7.758665e-05 1.432127e-05
[2436,] 6.624157e-05 1.028180e-04 2.398356e-05
[2437,] 1.024031e-04 1.319553e-04 2.362752e-05
[2438,] 2.250034e-04 1.012684e-04 1.021412e-04
[2439,] 4.651853e-05 1.406797e-04 1.460274e-05
[2440,] 5.140275e-05 1.024242e-04 1.806879e-05
[2441,] 2.403232e-04 1.295266e-04 1.704548e-04
[2442,] 6.739867e-05 1.012256e-04 2.389493e-05
[2443,] 1.211877e-04 1.363679e-04 2.128267e-05
[2444,] 7.367617e-05 1.018236e-04 2.659973e-05
[2445,] 5.264187e-05 1.132545e-04 2.159207e-05
[2446,] 1.893667e-04 9.440262e-05 7.324425e-05
[2447,] 8.277745e-05 1.135202e-04 2.203813e-05
[2448,] 9.653581e-05 1.634315e-04 2.092251e-05
[2449,] 5.079632e-05 2.266023e-04 1.560280e-05
[2450,] 6.643137e-05 1.024366e-04 2.396524e-05
[2451,] 1.417066e-04 1.140498e-04 5.961860e-05
[2452,] 5.485000e-05 1.095581e-04 1.456421e-05
[2453,] 4.819533e-05 8.030403e-05 1.411821e-05
[2454,] 5.188807e-05 1.023037e-04 1.997257e-05
[2455,] 5.177882e-05 1.059589e-04 2.032624e-05
[2456,] 1.275992e-04 1.508415e-04 2.100392e-05
[2457,] 1.104263e-04 1.342928e-04 2.010434e-05
[2458,] 6.735940e-05 1.027789e-04 2.445618e-05
[2459,] 1.126139e-04 1.437896e-04 1.984386e-05
[2460,] 1.136233e-04 7.824576e-05 2.874805e-05
[2461,] 1.062237e-04 1.401388e-04 1.965822e-05
[2462,] 1.050275e-04 1.390864e-04 1.962162e-05
[2463,] 1.042533e-04 1.222123e-04 2.038195e-05
[2464,] 5.039590e-05 1.003350e-04 1.721848e-05
[2465,] 6.741759e-05 1.041906e-04 2.494913e-05
[2466,] 1.101713e-04 7.789208e-05 3.035466e-05
[2467,] 5.148425e-05 1.002769e-04 1.764194e-05
[2468,] 1.497197e-04 1.076725e-04 7.348956e-05
[2469,] 7.034177e-05 1.033264e-04 2.587106e-05
[2470,] 1.263181e-04 1.092022e-04 3.853244e-05
[2471,] 5.365084e-05 1.115854e-04 1.450832e-05
[2472,] 1.920752e-04 1.113139e-04 1.027023e-04
[2473,] 1.069449e-04 1.187535e-04 2.104453e-05
[2474,] 5.378306e-05 1.089332e-04 1.453257e-05
[2475,] 1.275843e-04 7.811480e-05 3.269090e-05
[2476,] 1.006453e-04 1.232211e-04 1.952284e-05
[2477,] 1.008528e-04 1.515665e-04 6.110426e-05
[2478,] 5.717195e-05 1.026579e-04 1.979045e-05
[2479,] 1.594325e-04 1.097070e-04 8.099014e-05
[2480,] 8.992201e-05 9.271494e-05 2.592998e-05
[2481,] 1.563312e-04 1.055125e-04 7.437593e-05
[2482,] 1.562792e-04 1.033254e-04 7.163307e-05
[2483,] 1.566994e-04 1.030395e-04 7.149178e-05
[2484,] 5.290626e-05 2.116070e-04 1.443499e-05
[2485,] 1.141160e-04 1.249917e-04 2.120095e-05
[2486,] 5.737957e-05 1.183263e-04 1.436809e-05
[2487,] 8.581401e-05 8.934040e-05 2.516384e-05
[2488,] 9.446422e-05 1.466281e-04 2.055946e-05
[2489,] 8.546209e-05 8.995834e-05 2.466847e-05
[2490,] 1.247561e-04 1.096309e-04 2.209341e-05
[2491,] 5.817997e-05 1.012759e-04 1.948880e-05
[2492,] 7.011034e-05 9.840227e-05 2.453013e-05
[2493,] 9.387238e-05 9.278851e-05 2.721230e-05
[2494,] 2.348617e-04 1.157471e-04 1.134416e-04
[2495,] 5.209866e-05 1.570088e-04 2.146503e-05
[2496,] 9.726639e-05 1.703000e-04 2.098688e-05
[2497,] 6.333654e-05 8.971386e-05 1.732889e-05
[2498,] 6.301617e-05 8.962107e-05 1.728609e-05
[2499,] 6.409948e-05 8.967444e-05 1.747939e-05
[2500,] 5.413693e-05 2.288610e-04 1.442390e-05
[2501,] 5.053893e-05 2.506602e-04 1.521325e-05
[2502,] 6.214830e-05 8.999508e-05 1.706314e-05
[2503,] 6.032957e-05 1.016003e-04 1.924171e-05
[2504,] 5.965205e-05 1.010528e-04 1.988716e-05
[2505,] 6.028190e-05 1.011526e-04 1.994690e-05
[2506,] 5.147695e-05 2.155955e-04 1.464601e-05
[2507,] 9.699443e-05 1.637054e-04 2.114977e-05
[2508,] 9.667631e-05 1.598878e-04 2.132636e-05
[2509,] 5.966819e-05 1.012624e-04 1.983630e-05
[2510,] 5.280789e-05 2.137039e-04 2.536357e-05
[2511,] 1.009551e-04 1.610400e-04 6.551528e-05
[2512,] 6.583394e-05 9.337320e-05 2.149015e-05
[2513,] 5.248593e-05 2.197547e-04 2.542629e-05
[2514,] 6.071214e-05 1.003766e-04 2.066126e-05
[2515,] 5.258386e-05 2.106428e-04 1.447536e-05
[2516,] 6.067816e-05 8.568158e-05 1.742028e-05
[2517,] 8.661149e-05 9.732221e-05 2.649812e-05
[2518,] 6.357316e-05 8.481134e-05 1.847729e-05
[2519,] 1.018704e-04 1.576493e-04 2.193606e-05
[2520,] 8.735097e-05 9.315891e-05 2.552402e-05
[2521,] 1.686063e-04 9.592723e-05 7.105943e-05
[2522,] 9.195498e-05 9.545258e-05 2.561317e-05
[2523,] 5.627351e-05 2.438273e-04 1.418850e-05
[2524,] 7.370976e-05 8.441221e-05 2.084167e-05
[2525,] 6.970657e-05 9.856698e-05 2.152835e-05
[2526,] 7.012508e-05 9.863035e-05 2.157635e-05
[2527,] 3.231622e-04 1.402161e-04 2.794122e-04
[2528,] 3.351759e-04 1.390221e-04 2.872931e-04
[2529,] 7.188917e-05 9.851991e-05 2.218751e-05
[2530,] 1.807519e-04 1.043855e-04 2.855752e-05
[2531,] 1.770039e-04 1.043358e-04 2.817376e-05
[2532,] 3.212415e-04 1.167040e-04 1.668327e-04
[2533,] 1.016745e-04 1.501455e-04 6.160253e-05
[2534,] 9.684025e-05 1.641194e-04 2.114985e-05
[2535,] 3.245357e-04 1.161436e-04 1.657548e-04
[2536,] 1.639259e-04 1.162059e-04 2.492961e-05
[2537,] 3.721468e-04 1.213678e-04 2.389437e-04
[2538,] 2.947408e-04 1.448909e-04 2.649063e-04
[2539,] 8.764556e-05 9.248602e-05 2.543709e-05
[2540,] 5.829937e-05 8.466943e-05 1.722782e-05
[2541,] 1.657674e-04 1.163603e-04 2.522726e-05
[2542,] 9.965058e-05 1.641194e-04 2.140721e-05
[2543,] 7.292005e-05 8.648738e-05 1.952332e-05
[2544,] 1.465989e-04 1.257137e-04 2.226066e-05
[2545,] 7.067802e-05 9.849493e-05 2.476572e-05
[2546,] 3.392435e-04 1.367639e-04 2.819157e-04
[2547,] 9.939173e-05 1.444200e-04 2.233569e-05
[2548,] 9.978079e-05 1.356775e-04 2.272807e-05
[2549,] 7.455441e-05 1.072073e-04 2.428271e-05
[2550,] 9.088611e-05 2.442231e-04 8.958950e-05
[2551,] 7.727894e-05 1.018494e-04 2.394689e-05
[2552,] 4.134161e-04 1.401227e-04 3.778538e-04
[2553,] 8.569660e-05 1.305936e-04 1.829178e-05
[2554,] 7.082713e-05 9.886703e-05 2.160024e-05
[2555,] 9.159541e-05 2.999340e-04 1.092280e-04
[2556,] 1.025443e-04 1.395696e-04 5.779762e-05
[2557,] 7.144112e-05 9.858953e-05 2.202421e-05
[2558,] 8.937385e-05 1.302579e-04 1.833272e-05
[2559,] 3.999702e-04 1.394583e-04 3.593174e-04
[2560,] 7.425564e-05 1.010072e-04 2.407284e-05
[2561,] 5.947956e-05 8.639362e-05 1.921261e-05
[2562,] 7.229429e-05 9.868653e-05 2.215578e-05
[2563,] 3.884397e-04 1.330403e-04 3.131514e-04
[2564,] 9.039926e-05 2.887185e-04 1.025498e-04
[2565,] 7.309632e-05 1.008893e-04 2.358143e-05
[2566,] 9.697844e-05 1.657294e-04 2.111197e-05
[2567,] 9.878480e-05 1.625812e-04 2.137962e-05
[2568,] 3.339735e-04 1.164913e-04 1.731842e-04
[2569,] 7.607144e-05 9.709017e-05 2.585263e-05
[2570,] 7.599436e-05 9.709959e-05 2.583346e-05
[2571,] 8.947981e-05 2.900385e-04 1.005649e-04
[2572,] 7.046904e-05 1.008735e-04 2.239024e-05
[2573,] 8.789751e-05 3.500658e-04 1.128821e-04
[2574,] 7.521385e-05 1.020353e-04 2.316761e-05
[2575,] 8.797475e-05 9.211273e-05 2.609414e-05
[2576,] 8.871834e-05 9.254319e-05 2.557891e-05
[2577,] 8.854388e-05 9.259138e-05 2.554123e-05
[2578,] 9.447815e-05 3.121885e-04 1.211487e-04
[2579,] 8.523066e-05 1.164275e-04 3.446553e-05
[2580,] 6.728516e-05 9.810180e-05 2.343663e-05
[2581,] 8.821724e-05 9.257325e-05 2.605898e-05
[2582,] 9.685056e-05 1.594430e-04 2.117242e-05
[2583,] 8.466660e-05 1.007293e-04 2.941982e-05
[2584,] 9.843268e-05 1.438386e-04 5.481980e-05
[2585,] 9.025130e-05 2.810726e-04 1.900267e-05
[2586,] 3.621652e-04 1.216745e-04 2.331113e-04
[2587,] 9.964958e-05 1.596267e-04 6.291581e-05
[2588,] 5.114659e-05 8.658256e-05 1.664914e-05
[2589,] 5.196046e-05 8.488484e-05 1.689352e-05
[2590,] 5.218149e-05 8.422936e-05 1.689235e-05
[2591,] 1.027659e-04 1.625307e-04 6.868949e-05
[2592,] 5.217546e-05 8.484050e-05 1.699115e-05
[2593,] 8.226638e-05 1.535314e-04 2.006063e-05
[2594,] 8.449990e-05 1.010236e-04 2.650196e-05
[2595,] 8.544746e-05 8.829525e-05 2.949358e-05
[2596,] 1.420212e-04 9.604943e-05 6.138525e-05
[2597,] 5.183470e-05 8.438567e-05 1.675531e-05
[2598,] 5.168620e-05 8.455320e-05 1.670852e-05
[2599,] 5.150465e-05 8.428343e-05 1.658289e-05
[2600,] 5.155965e-05 8.424731e-05 1.660425e-05
[2601,] 3.684849e-04 1.242073e-04 2.504451e-04
[2602,] 1.025917e-04 2.516469e-04 1.175796e-04
[2603,] 5.203407e-05 8.412673e-05 1.680280e-05
[2604,] 9.697562e-05 9.741757e-05 3.345286e-05
[2605,] 7.969134e-05 9.960239e-05 2.329662e-05
[2606,] 3.230682e-04 1.159487e-04 1.637955e-04
[2607,] 9.383043e-05 1.518571e-04 2.129034e-05
[2608,] 9.491461e-05 9.742816e-05 3.271329e-05
[2609,] 5.167277e-05 8.415489e-05 1.664380e-05
[2610,] 3.850681e-04 1.348844e-04 3.194948e-04
[2611,] 9.449921e-05 1.518571e-04 2.135813e-05
[2612,] 5.146229e-05 8.553659e-05 1.673564e-05
[2613,] 9.009560e-05 1.517928e-04 2.091951e-05
[2614,] 1.113502e-04 1.531116e-04 7.521957e-05
[2615,] 9.596990e-05 1.008587e-04 3.013267e-05
[2616,] 8.641252e-05 8.708950e-05 2.884970e-05
[2617,] 9.105617e-05 1.630306e-04 2.052125e-05
[2618,] 9.640278e-05 2.917816e-04 1.191802e-04
[2619,] 9.448839e-05 3.022130e-04 1.176828e-04
[2620,] 9.519653e-05 9.835179e-05 3.370592e-05
[2621,] 8.034363e-05 1.603782e-04 1.861395e-05
[2622,] 8.763551e-05 3.535803e-04 1.125082e-04
[2623,] 9.131947e-05 1.541239e-04 2.059467e-05
[2624,] 9.213178e-05 2.870508e-04 1.062964e-04
[2625,] 2.045468e-04 9.540283e-05 6.977697e-05
[2626,] 8.898571e-05 1.513244e-04 2.047202e-05
[2627,] 8.756516e-05 1.001415e-04 2.656611e-05
[2628,] 8.021404e-05 9.835897e-05 2.391898e-05
[2629,] 1.395168e-04 1.464548e-04 2.209905e-05
[2630,] 1.086129e-04 1.689321e-04 8.052768e-05
[2631,] 2.343924e-04 9.665436e-05 7.356068e-05
[2632,] 8.583089e-05 1.348657e-04 2.073819e-05
[2633,] 8.384800e-05 9.707712e-05 2.243273e-05
[2634,] 8.392180e-05 9.994819e-05 2.425305e-05
[2635,] 2.611681e-04 9.751280e-05 8.547279e-05
[2636,] 1.065632e-04 1.435701e-04 6.427272e-05
[2637,] 8.757031e-05 1.517337e-04 2.034352e-05
[2638,] 1.209539e-04 1.009378e-04 5.534356e-05
[2639,] 3.403928e-04 1.175681e-04 1.832868e-04
[2640,] 1.474906e-04 1.235138e-04 9.137579e-05
[2641,] 8.846853e-05 1.517337e-04 2.042377e-05
[2642,] 1.582630e-04 1.081806e-04 8.319636e-05
[2643,] 1.094724e-04 9.936747e-05 3.989256e-05
[2644,] 8.545127e-05 1.634071e-04 1.994313e-05
[2645,] 9.449783e-05 9.433017e-05 2.658674e-05
[2646,] 9.095647e-05 9.661101e-05 2.586912e-05
[2647,] 1.087300e-04 1.530585e-04 7.206072e-05
[2648,] 8.737452e-05 9.927200e-05 2.550165e-05
[2649,] 9.564032e-05 1.043279e-04 3.788204e-05
[2650,] 4.030349e-04 1.051618e-04 1.667149e-04
[2651,] 1.208397e-04 9.901875e-05 4.815465e-05
[2652,] 4.192392e-04 1.216158e-04 2.768730e-04
[2653,] 8.867386e-05 1.005645e-04 3.289081e-05
[2654,] 4.065083e-04 1.074830e-04 1.837497e-04
[2655,] 7.857007e-05 1.121624e-04 1.846934e-05
[2656,] 7.699259e-05 1.071985e-04 2.509493e-05
[2657,] 9.375074e-05 9.903543e-05 3.371680e-05
[2658,] 4.286181e-04 1.069684e-04 1.911504e-04
[2659,] 7.280639e-05 1.002592e-04 1.840884e-05
[2660,] 6.834656e-05 1.323009e-04 1.922198e-05
[2661,] 1.039693e-04 1.010071e-04 3.919276e-05
[2662,] 1.055887e-04 9.788474e-05 2.861939e-05
[2663,] 1.208259e-04 7.870046e-05 3.346686e-05
[2664,] 8.912854e-05 9.674893e-05 2.822526e-05
[2665,] 4.581469e-04 1.007187e-04 1.528853e-04
[2666,] 4.990639e-05 9.861746e-05 1.628420e-05
[2667,] 4.798795e-04 1.006963e-04 1.595661e-04
[2668,] 1.213541e-04 1.199435e-04 6.424391e-05
[2669,] 3.766356e-04 1.128619e-04 1.742141e-04
[2670,] 3.494922e-04 1.128680e-04 1.606193e-04
[2671,] 2.992948e-04 1.127109e-04 1.346201e-04
[2672,] 1.034839e-04 1.030887e-04 4.048044e-05
[2673,] 4.672145e-04 1.047493e-04 1.914650e-04
[2674,] 7.128440e-05 1.300863e-04 1.946950e-05
[2675,] 5.412671e-04 9.886462e-05 1.689098e-04
[2676,] 8.985156e-05 9.455035e-05 2.640824e-05
[2677,] 1.205448e-04 1.095348e-04 5.595729e-05
[2678,] 9.625612e-05 1.020881e-04 3.681406e-05
[2679,] 4.988332e-05 9.953163e-05 1.627907e-05
[2680,] 1.221060e-04 9.947415e-05 4.895027e-05
[2681,] 9.022751e-05 9.440979e-05 2.788540e-05
[2682,] 1.407495e-04 9.828224e-05 3.625298e-05
[2683,] 7.000731e-04 1.068294e-04 3.192924e-04
[2684,] 6.745076e-05 1.304236e-04 1.920346e-05
[2685,] 2.864403e-04 9.634842e-05 7.624523e-05
[2686,] 1.274435e-04 1.146830e-04 6.431946e-05
[2687,] 2.294288e-04 9.683338e-05 5.986598e-05
[2688,] 9.167748e-05 9.549761e-05 2.903720e-05
[2689,] 6.838503e-05 1.310540e-04 1.924791e-05
[2690,] 1.206221e-04 8.871618e-05 2.235604e-05
[2691,] 8.980066e-05 9.557789e-05 2.669903e-05
[2692,] 6.193789e-04 1.027867e-04 2.299354e-04
[2693,] 1.130847e-04 1.055882e-04 4.668842e-05
[2694,] 6.910054e-04 1.030104e-04 2.594517e-04
[2695,] 8.971875e-05 9.445569e-05 2.650981e-05
[2696,] 6.075392e-04 1.054002e-04 2.606767e-04
[2697,] 7.150738e-04 1.057234e-04 3.109496e-04
[2698,] 7.036971e-04 1.043218e-04 2.877144e-04
[2699,] 5.916496e-04 1.053514e-04 2.533142e-04
[2700,] 6.292364e-04 1.044986e-04 2.599493e-04
[2701,] 6.443272e-04 1.043357e-04 2.641646e-04
[2702,] 5.928284e-04 1.042202e-04 2.419798e-04
[2703,] 4.979626e-04 1.099637e-04 2.510838e-04
[2704,] 5.684216e-04 1.041776e-04 2.314625e-04
[2705,] 6.107926e-04 1.039992e-04 2.468214e-04
[2706,] 6.230283e-04 1.037875e-04 2.492613e-04
[2707,] 8.540958e-04 9.098411e-05 1.910263e-04
[2708,] 5.553465e-04 1.044456e-04 2.288512e-04
[2709,] 6.109460e-04 1.043909e-04 2.513228e-04
[2710,] 6.964838e-04 1.015794e-04 2.394709e-04
[2711,] 6.396382e-04 1.041745e-04 2.604257e-04
[2712,] 6.366703e-04 1.043255e-04 2.609579e-04
[2713,] 6.487269e-04 1.040501e-04 2.625887e-04
[2714,] 5.111870e-05 1.033924e-04 1.505285e-05
[2715,] 5.977852e-05 8.045928e-05 1.653140e-05
[2716,] 6.622925e-05 1.577936e-04 1.912139e-05
[2717,] 6.585926e-05 1.553911e-04 1.912114e-05
[2718,] 9.555611e-05 8.665050e-05 3.215924e-05
[2719,] 5.860422e-05 9.470005e-05 1.468512e-05
[2720,] 2.718289e-04 9.785615e-05 6.656683e-05
[2721,] 7.607719e-05 1.255284e-04 1.547233e-05
[2722,] 6.957597e-04 1.057231e-04 2.906524e-04
[2723,] 6.578075e-05 1.511751e-04 2.004549e-05
[2724,] 6.882939e-05 1.518167e-04 1.914328e-05
[2725,] 8.330561e-04 1.097348e-04 3.133440e-04
[2726,] 8.580597e-05 9.330823e-05 2.508298e-05
[2727,] 4.821663e-05 8.437859e-05 1.459928e-05
[2728,] 4.843351e-05 8.414688e-05 1.464521e-05
[2729,] 4.810939e-05 8.418403e-05 1.459451e-05
[2730,] 9.419053e-05 8.598405e-05 3.097750e-05
[2731,] 1.461239e-04 1.784295e-04 1.436292e-04
[2732,] 1.490471e-04 1.272370e-04 9.234314e-05
[2733,] 2.077451e-04 9.662689e-05 5.560684e-05
[2734,] 5.356997e-04 1.106344e-04 2.229828e-04
[2735,] 5.150971e-05 1.011869e-04 1.510537e-05
[2736,] 7.256089e-05 1.520834e-04 1.937505e-05
[2737,] 6.882930e-05 1.505154e-04 1.926827e-05
[2738,] 5.484111e-04 1.115520e-04 2.436542e-04
[2739,] 1.339726e-04 1.521946e-04 1.031129e-04
[2740,] 1.368885e-04 1.929778e-04 1.436422e-04
[2741,] 8.905260e-04 1.096153e-04 3.297504e-04
[2742,] 1.116663e-03 1.097547e-04 4.229488e-04
[2743,] 2.487677e-04 1.032861e-04 5.398731e-05
[2744,] 2.311531e-04 1.016041e-04 5.253476e-05
[2745,] 1.352643e-04 1.291273e-04 8.318631e-05
[2746,] 6.841417e-04 8.291870e-05 7.968543e-05
[2747,] 5.188248e-04 1.120198e-04 2.356294e-04
[2748,] 1.046757e-04 1.351313e-04 1.938025e-05
[2749,] 9.178408e-05 8.404004e-05 2.709635e-05
[2750,] 1.192026e-04 1.288754e-04 6.917604e-05
[2751,] 1.235967e-04 1.970711e-04 1.248405e-04
[2752,] 1.355260e-04 1.269775e-04 8.201470e-05
[2753,] 7.117142e-05 1.186124e-04 3.444509e-05
[2754,] 9.775560e-05 8.401922e-05 2.820657e-05
[2755,] 6.984337e-05 1.476375e-04 1.918989e-05
[2756,] 8.151438e-05 1.094172e-04 2.968842e-05
[2757,] 5.223757e-05 7.880737e-05 1.555777e-05
[2758,] 8.733878e-05 8.931522e-05 2.224968e-05
[2759,] 9.148551e-05 9.316209e-05 2.159691e-05
[2760,] 9.274439e-05 9.391973e-05 2.129966e-05
[2761,] 8.834048e-05 9.353030e-05 2.066304e-05
[2762,] 1.962070e-04 1.021955e-04 6.368515e-05
[2763,] 5.176344e-05 1.175384e-04 1.534965e-05
[2764,] 2.445669e-04 9.915058e-05 8.217354e-05
[2765,] 2.925275e-04 8.351706e-05 9.041451e-05
[2766,] 7.478883e-05 1.094341e-04 3.283987e-05
[2767,] 2.786331e-04 8.745142e-05 1.017001e-04
[2768,] 6.817367e-05 9.541699e-05 2.551285e-05
[2769,] 2.513610e-04 8.173451e-05 8.077339e-05
[2770,] 1.059806e-04 1.020397e-04 4.954827e-05
[2771,] 1.552520e-04 1.045462e-04 7.758259e-05
[2772,] 3.651336e-04 1.185640e-04 2.306075e-04
[2773,] 1.311122e-04 9.564443e-05 5.758222e-05
[2774,] 1.809536e-04 7.892904e-05 5.088884e-05
[2775,] 1.396731e-04 8.891862e-05 5.427420e-05
[2776,] 1.824741e-04 8.314166e-05 5.965087e-05
[2777,] 5.601239e-04 9.261741e-05 2.285031e-04
[2778,] 4.987561e-04 1.315711e-04 3.756987e-04
[2779,] 3.189661e-04 1.078287e-04 7.964026e-05
[2780,] 2.002510e-04 9.845272e-05 9.254687e-05
[2781,] 2.473782e-04 1.090192e-04 6.102382e-05
[2782,] 3.215278e-04 1.037692e-04 1.683432e-04
[2783,] 1.339134e-04 2.728678e-04 1.578139e-04
[2784,] 7.412969e-05 1.089815e-04 2.678845e-05
[2785,] 3.588207e-04 1.256337e-04 2.453150e-04
[2786,] 5.686234e-05 1.132681e-04 1.777689e-05
[2787,] 3.566164e-04 8.799561e-05 1.382311e-04
[2788,] 8.462561e-05 1.526173e-04 5.035581e-05
[2789,] 5.855969e-05 1.089284e-04 1.796910e-05
[2790,] 5.658250e-05 1.091879e-04 1.944684e-05
[2791,] 2.375538e-04 1.079422e-04 6.208516e-05
[2792,] 8.962349e-05 1.083680e-04 3.160637e-05
[2793,] 1.265711e-04 1.156418e-04 7.066576e-05
[2794,] 3.692969e-04 1.123789e-04 2.215987e-04
[2795,] 3.053316e-04 9.402280e-05 1.361506e-04
[2796,] 4.190617e-04 1.003365e-04 2.024197e-04
[2797,] 3.422259e-04 9.906240e-05 1.631619e-04
[2798,] 3.058277e-04 8.657865e-05 1.114311e-04
[2799,] 3.841816e-04 1.216812e-04 2.570315e-04
[2800,] 3.567901e-04 1.752636e-04 3.669403e-04
[2801,] 4.089400e-04 3.546958e-04 8.659744e-04
[2802,] 5.366167e-04 1.118458e-04 3.172035e-04
[2803,] 2.209576e-04 1.114859e-04 5.081313e-05
[2804,] 4.839683e-04 1.011709e-04 2.438926e-04
[2805,] 2.297899e-04 1.077600e-04 6.133739e-05
[2806,] 4.954522e-04 9.198245e-05 2.113421e-04
[2807,] 9.704845e-05 1.191050e-04 4.836875e-05
[2808,] 2.848052e-04 2.052692e-04 3.271767e-04
[2809,] 2.168094e-04 1.927492e-04 2.235258e-04
[2810,] 3.715826e-04 2.039606e-04 4.472087e-04
[2811,] 5.474174e-05 1.087919e-04 1.821238e-05
[2812,] 3.654981e-04 1.820515e-04 3.914528e-04
[2813,] 5.554561e-05 1.067730e-04 1.812666e-05
[2814,] 2.901399e-04 1.001182e-04 1.429646e-04
[2815,] 3.324615e-04 1.941738e-04 3.727883e-04
[2816,] 3.133340e-04 1.619945e-04 2.877264e-04
[2817,] 3.003678e-04 1.595924e-04 2.699128e-04
[2818,] 2.935005e-04 1.621854e-04 2.673435e-04
[2819,] 5.536398e-05 1.070837e-04 1.826833e-05
[2820,] 9.515881e-05 1.200915e-04 4.759810e-05
[2821,] 2.860558e-04 1.708389e-04 2.700168e-04
[2822,] 2.835360e-04 1.579528e-04 2.495982e-04
[2823,] 5.531684e-05 9.204565e-05 1.757283e-05
[2824,] 3.198368e-04 1.538769e-04 2.787446e-04
[2825,] 3.616079e-04 1.525662e-04 3.175975e-04
[2826,] 2.840304e-04 1.438572e-04 2.257484e-04
[2827,] 3.290260e-04 1.611144e-04 3.030140e-04
[2828,] 5.565315e-05 9.249648e-05 1.781914e-05
[2829,] 4.488229e-04 1.055667e-04 2.392585e-04
[2830,] 3.213144e-04 1.910524e-04 3.521153e-04
[2831,] 2.931021e-04 1.664361e-04 2.743036e-04
[2832,] 3.221112e-04 1.844051e-04 3.406725e-04
[2833,] 8.354686e-05 1.143931e-04 3.871764e-05
[2834,] 2.231977e-04 1.085676e-04 5.811718e-05
[2835,] 3.234210e-04 1.021986e-04 1.639043e-04
[2836,] 5.485874e-05 1.092475e-04 1.795415e-05
[2837,] 2.893131e-04 1.659239e-04 2.693239e-04
[2838,] 2.010706e-04 1.778428e-04 1.879247e-04
[2839,] 2.727432e-04 2.055523e-04 3.107204e-04
[2840,] 3.429704e-04 9.995194e-05 1.678228e-04
[2841,] 2.398947e-04 2.001960e-04 2.616557e-04
[2842,] 3.344709e-04 2.635875e-04 5.020475e-04
[2843,] 2.808642e-04 1.712017e-04 2.687752e-04
[2844,] 5.445554e-05 1.293176e-04 1.884545e-05
[2845,] 3.075636e-04 2.036028e-04 3.559997e-04
[2846,] 3.133561e-04 1.737305e-04 3.104200e-04
[2847,] 2.762328e-04 1.619930e-04 2.487543e-04
[2848,] 2.884195e-04 1.667296e-04 2.697967e-04
[2849,] 2.772167e-04 2.413086e-04 3.677702e-04
[2850,] 5.506139e-05 1.120278e-04 1.852791e-05
[2851,] 2.954866e-04 2.104643e-04 3.502665e-04
[2852,] 3.468774e-04 1.662331e-04 3.332863e-04
[2853,] 2.574457e-04 1.605837e-04 2.270405e-04
[2854,] 3.621676e-04 1.619875e-04 3.405009e-04
[2855,] 3.517411e-04 1.562918e-04 3.163775e-04
[2856,] 3.558012e-04 1.627232e-04 3.353021e-04
[2857,] 3.891813e-04 1.971653e-04 4.564445e-04
[2858,] 3.394198e-04 1.560574e-04 3.032194e-04
[2859,] 3.542173e-04 1.656371e-04 3.401642e-04
[2860,] 3.703474e-04 1.641898e-04 3.546157e-04
[2861,] 3.027478e-04 1.685682e-04 2.888519e-04
[2862,] 6.535036e-04 1.708922e-04 7.122134e-04
[2863,] 1.098791e-04 1.134571e-04 5.484806e-05
[2864,] 5.606368e-05 1.085532e-04 1.802379e-05
[2865,] 8.553026e-05 1.203010e-04 4.182776e-05
[2866,] 2.994047e-04 1.667106e-04 2.818337e-04
[2867,] 2.969413e-04 1.668940e-04 2.794414e-04
[2868,] 2.976614e-04 1.679561e-04 2.821090e-04
[2869,] 2.978705e-04 1.676367e-04 2.817797e-04
[2870,] 8.477634e-05 1.236495e-04 4.244226e-05
[2871,] 2.633329e-04 1.581126e-04 2.316077e-04
[2872,] 8.344354e-05 1.174444e-04 3.965117e-05
[2873,] 3.061898e-04 1.628377e-04 2.821042e-04
[2874,] 4.944036e-04 1.670831e-04 5.031522e-04
[2875,] 5.956567e-05 1.257212e-04 2.541639e-05
[2876,] 9.048605e-05 1.068543e-04 2.848254e-05
[2877,] 9.508043e-05 1.115904e-04 4.549899e-05
[2878,] 2.752159e-04 1.744972e-04 2.676476e-04
[2879,] 2.734917e-04 1.529627e-04 2.311722e-04
[2880,] 3.175831e-04 2.075112e-04 3.770960e-04
[2881,] 3.796859e-04 9.824725e-05 1.805691e-04
[2882,] 2.672963e-04 1.925267e-04 2.880631e-04
[2883,] 3.598271e-04 1.674322e-04 3.504675e-04
[2884,] 5.975319e-05 1.298839e-04 2.608903e-05
[2885,] 3.496117e-04 1.624633e-04 3.280064e-04
[2886,] 5.994998e-05 1.281438e-04 2.604840e-05
[2887,] 3.560046e-04 1.625485e-04 3.351194e-04
[2888,] 3.508933e-04 1.639876e-04 3.327963e-04
[2889,] 3.796492e-04 1.616315e-04 3.585383e-04
[2890,] 9.985101e-05 1.132594e-04 4.750705e-05
[2891,] 1.030490e-04 1.165311e-04 5.086031e-05
[2892,] 3.607880e-04 1.641709e-04 3.440620e-04
[2893,] 2.718470e-04 1.846693e-04 2.821000e-04
[2894,] 3.551985e-04 1.630030e-04 3.352903e-04
[2895,] 3.533966e-04 1.589279e-04 3.240602e-04
[2896,] 3.476012e-04 1.592001e-04 3.185616e-04
[2897,] 2.182492e-04 1.085644e-04 5.706096e-05
[2898,] 2.553324e-04 1.926779e-04 2.727548e-04
[2899,] 8.117536e-05 1.288297e-04 4.376774e-05
[2900,] 5.175885e-04 8.090226e-05 1.530910e-04
[2901,] 2.732092e-04 1.101620e-04 1.526481e-04
[2902,] 3.423866e-04 1.485670e-04 2.873587e-04
[2903,] 1.743875e-04 1.881970e-04 1.646490e-04
[2904,] 1.991521e-04 1.608836e-04 1.677681e-04
[2905,] 8.867931e-05 1.222468e-04 4.441466e-05
[2906,] 1.683471e-04 1.731706e-04 1.464438e-04
[2907,] 1.801657e-04 1.378023e-04 1.273832e-04
[2908,] 1.778242e-04 1.689244e-04 1.531267e-04
[2909,] 2.434845e-04 2.359887e-04 3.062525e-04
[2910,] 2.992689e-04 2.580394e-04 4.359179e-04
[2911,] 8.234772e-05 1.116119e-04 2.887387e-05
[2912,] 7.009926e-05 1.183570e-04 3.218393e-05
[2913,] 2.365325e-04 1.878568e-04 2.397771e-04
[2914,] 2.556571e-04 1.795496e-04 2.521642e-04
[2915,] 1.132281e-04 9.565552e-05 2.699812e-05
[2916,] 3.639678e-04 1.097637e-04 2.093792e-04
[2917,] 3.494688e-04 1.133233e-04 2.102471e-04
[2918,] 2.515843e-04 2.134128e-04 2.912188e-04
[2919,] 1.039999e-04 1.196774e-04 5.286391e-05
[2920,] 2.347630e-04 1.764941e-04 2.237164e-04
[2921,] 2.499389e-04 1.726762e-04 2.359257e-04
[2922,] 1.093216e-04 9.112312e-05 2.687069e-05
[2923,] 1.816335e-04 2.951190e-04 2.564369e-04
[2924,] 2.941882e-04 1.141083e-04 1.761592e-04
[2925,] 7.558659e-05 1.086716e-04 2.485586e-05
[2926,] 6.330329e-05 8.629926e-05 1.645097e-05
[2927,] 5.807903e-05 8.658591e-05 1.630614e-05
[2928,] 7.960549e-05 1.190665e-04 3.499434e-05
[2929,] 7.234780e-05 3.738233e-04 7.573982e-05
[2930,] 3.154946e-04 1.415750e-04 2.361750e-04
[2931,] 1.606589e-04 9.566515e-05 6.787137e-05
[2932,] 6.358046e-04 9.195854e-05 2.465817e-04
[2933,] 5.910964e-05 1.085967e-04 2.046627e-05
[2934,] 6.289642e-05 1.005219e-04 2.028790e-05
[2935,] 8.221800e-05 2.155572e-04 6.764828e-05
[2936,] 6.180626e-05 2.836567e-04 4.915754e-05
[2937,] 7.623586e-05 7.809485e-05 2.198221e-05
[2938,] 7.645934e-05 7.826143e-05 2.394241e-05
[2939,] 7.186291e-05 1.165569e-04 2.845104e-05
[2940,] 6.419385e-05 8.788716e-05 1.730033e-05
[2941,] 6.708228e-05 8.055359e-05 2.028639e-05
[2942,] 5.392673e-05 8.041238e-05 1.543706e-05
[2943,] 5.271901e-05 8.087042e-05 1.515655e-05
[2944,] 5.318534e-05 8.221355e-05 1.506240e-05
[2945,] 4.672007e-05 8.131789e-05 1.473903e-05
[2946,] 4.837139e-05 1.200557e-04 1.737495e-05
[2947,] 4.803861e-04 1.034517e-04 9.587616e-05
[2948,] 5.722123e-05 9.300774e-05 2.176451e-05
[2949,] 5.427528e-05 8.063893e-05 1.575046e-05
[2950,] 6.014209e-05 9.249868e-05 2.318567e-05
[2951,] 4.796425e-04 1.036860e-04 9.506770e-05
[2952,] 5.984776e-05 9.018296e-05 2.250257e-05
[2953,] 9.197172e-05 1.138586e-04 3.487485e-05
[2954,] 5.695921e-05 8.975358e-05 2.106506e-05
[2955,] 5.435189e-05 8.153898e-05 1.545366e-05
[2956,] 5.401940e-05 7.995977e-05 1.618493e-05
[2957,] 5.464006e-05 8.231528e-05 1.540281e-05
[2958,] 5.382487e-05 8.029358e-05 1.617710e-05
[2959,] 1.909026e-04 1.113309e-04 4.767963e-05
[2960,] 5.547341e-05 8.190291e-05 1.560996e-05
[2961,] 5.445750e-05 8.147356e-05 1.548349e-05
[2962,] 9.755903e-05 1.069157e-04 3.519297e-05
[2963,] 6.884175e-05 1.004653e-04 2.854309e-05
[2964,] 5.423372e-05 8.170436e-05 1.540341e-05
[2965,] 5.382887e-05 1.130554e-04 2.047509e-05
[2966,] 5.585754e-05 8.171986e-05 1.569509e-05
[2967,] 5.590512e-05 8.075180e-05 1.597597e-05
[2968,] 5.743277e-05 8.760798e-05 1.946984e-05
[2969,] 5.832936e-05 8.826431e-05 1.999248e-05
[2970,] 4.517820e-04 9.179298e-05 1.177318e-04
[2971,] 6.466310e-04 8.632534e-05 1.799116e-04
[2972,] 7.493224e-04 9.017210e-05 2.980281e-04
[2973,] 9.882198e-04 8.637956e-05 3.423341e-04
[2974,] 5.444538e-05 8.137742e-05 1.554348e-05
[2975,] 5.613551e-05 7.744223e-05 1.699656e-05
[2976,] 5.402118e-05 8.681582e-05 1.760424e-05
[2977,] 2.700980e-03 9.170043e-05 2.120541e-04
[2978,] 5.188730e-04 8.352742e-05 7.194857e-05
[2979,] 1.378947e-03 7.826504e-05 2.505316e-04
[2980,] 5.315610e-04 8.188383e-05 1.123775e-04
[2981,] 4.080442e-04 9.164730e-05 1.505693e-04
[2982,] 4.508979e-04 8.936351e-05 1.523888e-04
[2983,] 8.975326e-05 1.044882e-04 2.944670e-05
[2984,] 4.766587e-04 1.014973e-04 1.069662e-04
[2985,] 8.907265e-05 1.300837e-04 3.703054e-05
[2986,] 4.940176e-04 1.018591e-04 1.138247e-04
[2987,] 9.854441e-04 7.874509e-05 1.958715e-04
[2988,] 5.195546e-04 1.016021e-04 1.207870e-04
[2989,] 9.138379e-04 7.887531e-05 1.702370e-04
[2990,] 5.495109e-04 1.011023e-04 1.290185e-04
[2991,] 8.770086e-05 1.138424e-04 3.001452e-05
[2992,] 8.773889e-05 1.098094e-04 2.930566e-05
[2993,] 7.176479e-04 7.918217e-05 1.680520e-04
[2994,] 2.700648e-04 1.207225e-04 1.723068e-04
[2995,] 9.005843e-05 1.122237e-04 3.291775e-05
[2996,] 1.547409e-04 9.876968e-05 4.501739e-05
[2997,] 1.466132e-04 9.871737e-05 4.317120e-05
[2998,] 8.885203e-05 1.414891e-04 4.122350e-05
[2999,] 1.987474e-04 8.516369e-05 5.844013e-05
[3000,] 6.288344e-05 1.205005e-04 2.632345e-05
[3001,] 6.238987e-05 1.269780e-04 2.704435e-05
[3002,] 9.059432e-05 1.120957e-04 3.346890e-05
[3003,] 1.791478e-04 7.837682e-05 4.601281e-05
[3004,] 2.312646e-04 8.424680e-05 3.994097e-05
[3005,] 2.139797e-04 8.458496e-05 4.099019e-05
[3006,] 5.615749e-04 8.823523e-05 8.197760e-05
[3007,] 1.958611e-04 8.327822e-05 4.193548e-05
[3008,] 1.987603e-04 7.920611e-05 5.282792e-05
[3009,] 2.074245e-04 8.442628e-05 7.332750e-05
[3010,] 1.018877e-04 1.104786e-04 3.481000e-05
[3011,] 2.142309e-04 8.542779e-05 7.800194e-05
[3012,] 1.273698e-04 1.152124e-04 6.400745e-05
[3013,] 1.326559e-04 1.057871e-04 3.137494e-05
[3014,] 5.897376e-05 1.126897e-04 1.977006e-05
[3015,] 6.325466e-05 8.678673e-05 2.138078e-05
[3016,] 3.473005e-04 8.551105e-05 1.237090e-04
[3017,] 6.185504e-05 8.380710e-05 1.892912e-05
[3018,] 7.583978e-05 1.070039e-04 2.621317e-05
[3019,] 1.217556e-04 8.355233e-05 2.772294e-05
[3020,] 5.709843e-05 9.433260e-05 1.905671e-05
[3021,] 1.397309e-04 8.481197e-05 4.060539e-05
[3022,] 6.423352e-05 1.068131e-04 2.347344e-05
[3023,] 1.583015e-04 1.747954e-04 1.373298e-04
[3024,] 5.231596e-05 9.324151e-05 1.878640e-05
[3025,] 6.061602e-05 9.742250e-05 2.056326e-05
[3026,] 7.054608e-05 1.039379e-04 1.874069e-05
[3027,] 6.921420e-05 9.964836e-05 1.946602e-05
[3028,] 6.853159e-05 8.299144e-05 1.746233e-05
[3029,] 6.072198e-05 9.063844e-05 1.823408e-05
[3030,] 7.471350e-05 9.905315e-05 2.084528e-05
[3031,] 9.649383e-05 9.457790e-05 2.950498e-05
[3032,] 6.408539e-05 7.920624e-05 1.969114e-05
[3033,] 1.010791e-04 8.473117e-05 2.663523e-05
[3034,] 7.889171e-05 8.792831e-05 2.391572e-05
[3035,] 1.073157e-04 1.094194e-04 3.654014e-05
[3036,] 1.113952e-04 8.784744e-05 2.990369e-05
[3037,] 6.926038e-05 1.112066e-04 1.910926e-05
[3038,] 9.280817e-05 1.095585e-04 2.904924e-05
[3039,] 9.435433e-05 1.247769e-04 2.544446e-05
[3040,] 8.124364e-05 1.062829e-04 1.989739e-05
[3041,] 8.621151e-05 8.321374e-05 2.156526e-05
[3042,] 1.022545e-04 8.660799e-05 2.729468e-05
[3043,] 9.307271e-05 9.641662e-05 2.732996e-05
[3044,] 8.121482e-05 1.102949e-04 2.171201e-05
[3045,] 9.417579e-05 8.558933e-05 2.043905e-05
[3046,] 5.177042e-05 1.076488e-04 1.613535e-05
[3047,] 9.801353e-05 1.514485e-04 2.267966e-05
[3048,] 9.967001e-05 8.346836e-05 2.330548e-05
[3049,] 1.069130e-04 9.392977e-05 2.634838e-05
[3050,] 6.770703e-05 8.502417e-05 2.084735e-05
[3051,] 9.045807e-05 1.603007e-04 2.290729e-05
[3052,] 1.094274e-04 9.120852e-05 2.573530e-05
[3053,] 9.151246e-05 1.169903e-04 2.641362e-05
[3054,] 6.291570e-05 1.172622e-04 1.729740e-05
[3055,] 9.859321e-05 1.056432e-04 3.098248e-05
[3056,] 1.102189e-04 8.768532e-05 2.545707e-05
[3057,] 9.862793e-05 1.069899e-04 3.113786e-05
[3058,] 1.185888e-04 8.934476e-05 2.580985e-05
[3059,] 1.026521e-04 9.579563e-05 2.506134e-05
[3060,] 1.004308e-04 9.227693e-05 2.651502e-05
[3061,] 8.405248e-05 1.040667e-04 2.961472e-05
[3062,] 1.142127e-04 8.110488e-05 2.634492e-05
[3063,] 8.418859e-05 8.516822e-05 2.427224e-05
[3064,] 1.179134e-04 8.312821e-05 2.862828e-05
[3065,] 9.235956e-05 1.292313e-04 2.208074e-05
[3066,] 1.590663e-04 1.115277e-04 3.021968e-05
[3067,] 8.216189e-05 8.464710e-05 2.077352e-05
[3068,] 9.732460e-05 1.602233e-04 2.270325e-05
[3069,] 1.068704e-04 8.714652e-05 2.727243e-05
[3070,] 1.122559e-04 8.509190e-05 2.402504e-05
[3071,] 1.414682e-04 1.499406e-04 2.605329e-05
[3072,] 9.764084e-05 8.849272e-05 2.210088e-05
[3073,] 1.057241e-04 9.774940e-05 3.168483e-05
[3074,] 1.785358e-04 1.108619e-04 3.302711e-05
[3075,] 1.093217e-04 8.308598e-05 2.694205e-05
[3076,] 7.253754e-05 1.151710e-04 2.029241e-05
[3077,] 1.536658e-04 1.022986e-04 3.452153e-05
[3078,] 1.364562e-04 1.361995e-04 2.686138e-05
[3079,] 1.141459e-04 8.960484e-05 2.399454e-05
[3080,] 1.012106e-04 2.722520e-04 2.390454e-05
[3081,] 1.373302e-04 9.599081e-05 3.502800e-05
[3082,] 1.187158e-04 1.098644e-04 3.015543e-05
[3083,] 1.356050e-04 1.534102e-04 2.383223e-05
[3084,] 8.094686e-05 1.110798e-04 2.956950e-05
[3085,] 1.217050e-04 8.618630e-05 2.683685e-05
[3086,] 7.252466e-05 1.073555e-04 2.332627e-05
[3087,] 1.110817e-04 1.135075e-04 3.136937e-05
[3088,] 1.059450e-04 2.203161e-04 2.242960e-05
[3089,] 1.150048e-04 9.249791e-05 2.357258e-05
[3090,] 1.134711e-04 2.354628e-04 2.259390e-05
[3091,] 1.084085e-04 8.586849e-05 2.828434e-05
[3092,] 1.156842e-04 2.445117e-04 2.257236e-05
[3093,] 1.003256e-04 1.122479e-04 2.910135e-05
[3094,] 6.258417e-05 1.130574e-04 1.850614e-05
[3095,] 1.047197e-04 2.392760e-04 2.296618e-05
[3096,] 1.097018e-04 1.093797e-04 2.508490e-05
[3097,] 1.015698e-04 2.412404e-04 2.301416e-05
[3098,] 1.036706e-04 2.326899e-04 2.296527e-05
[3099,] 7.488209e-05 8.703060e-05 1.875879e-05
[3100,] 1.233478e-04 9.354765e-05 3.345573e-05
[3101,] 1.081687e-04 1.030589e-04 2.474213e-05
[3102,] 1.632903e-04 1.278915e-04 3.163684e-05
[3103,] 1.010952e-04 8.586906e-05 2.642844e-05
[3104,] 1.096491e-04 2.479693e-04 2.283834e-05
[3105,] 9.645967e-05 8.766007e-05 2.217460e-05
[3106,] 9.388627e-05 2.102307e-04 2.367080e-05
[3107,] 1.760842e-04 9.297057e-05 4.845637e-05
[3108,] 1.129822e-04 8.579049e-05 2.582213e-05
[3109,] 1.101026e-04 9.766246e-05 2.638270e-05
[3110,] 1.762189e-04 1.346004e-04 3.153950e-05
[3111,] 1.047901e-04 2.062175e-04 2.260380e-05
[3112,] 1.104968e-04 8.506854e-05 2.930067e-05
[3113,] 1.088269e-04 9.990059e-05 2.444045e-05
[3114,] 1.006336e-04 8.777665e-05 2.995469e-05
[3115,] 1.055183e-04 8.311767e-05 2.689728e-05
[3116,] 6.738432e-05 1.113814e-04 2.251123e-05
[3117,] 1.923740e-04 1.211545e-04 3.758205e-05
[3118,] 8.834860e-05 8.624564e-05 2.544314e-05
[3119,] 9.927679e-05 1.431647e-04 3.001698e-05
[3120,] 8.905141e-05 1.906260e-04 2.330150e-05
[3121,] 1.850483e-04 9.278597e-05 4.746664e-05
[3122,] 1.514949e-04 9.400307e-05 4.735508e-05
[3123,] 1.055463e-04 8.249685e-05 2.729967e-05
[3124,] 1.331078e-04 1.197347e-04 2.872679e-05
[3125,] 9.311859e-05 8.156572e-05 2.606581e-05
[3126,] 1.043722e-04 8.476323e-05 3.003787e-05
[3127,] 8.805830e-05 1.930099e-04 2.346268e-05
[3128,] 9.818263e-05 9.528444e-05 2.525292e-05
[3129,] 8.863871e-05 1.973409e-04 2.349773e-05
[3130,] 1.468720e-04 1.168919e-04 3.168586e-05
[3131,] 1.029327e-04 8.165099e-05 2.796971e-05
[3132,] 9.059437e-05 1.939224e-04 2.315117e-05
[3133,] 9.012883e-05 2.045282e-04 2.366286e-05
[3134,] 1.545529e-04 1.118699e-04 3.546989e-05
[3135,] 1.009322e-04 8.156192e-05 2.651173e-05
[3136,] 8.737964e-05 1.122146e-04 2.641458e-05
[3137,] 1.010774e-04 9.723810e-05 3.009127e-05
[3138,] 8.928697e-05 2.014279e-04 2.352130e-05
[3139,] 8.774824e-04 1.088203e-04 2.832713e-04
[3140,] 1.626594e-04 1.673285e-04 2.570037e-05
[3141,] 9.098788e-05 2.247166e-04 2.397541e-05
[3142,] 9.013344e-05 8.776463e-05 2.750797e-05
[3143,] 1.627702e-04 1.560875e-04 2.660665e-05
[3144,] 1.030527e-04 9.471099e-05 2.739622e-05
[3145,] 1.035244e-04 9.491243e-05 2.729797e-05
[3146,] 8.967243e-05 2.323701e-04 2.435243e-05
[3147,] 1.029534e-04 9.882997e-05 2.819918e-05
[3148,] 1.456468e-04 1.160680e-04 3.172239e-05
[3149,] 9.134051e-05 2.278287e-04 2.399893e-05
[3150,] 9.443857e-05 2.206146e-04 2.353905e-05
[3151,] 1.070853e-04 8.679884e-05 2.962007e-05
[3152,] 6.903666e-05 1.084405e-04 2.230356e-05
[3153,] 8.427688e-05 2.176180e-04 2.507791e-05
[3154,] 1.554821e-04 1.833512e-04 2.324326e-05
[3155,] 1.520046e-04 1.116337e-04 3.384184e-05
[3156,] 1.074992e-04 8.227819e-05 2.508937e-05
[3157,] 1.794587e-04 1.097307e-04 4.033889e-05
[3158,] 1.565020e-04 1.118997e-04 3.452433e-05
[3159,] 9.407956e-05 1.123104e-04 2.776799e-05
[3160,] 1.685294e-04 1.106509e-04 3.785408e-05
[3161,] 1.026938e-04 1.727840e-04 2.299647e-05
[3162,] 8.802130e-05 1.026329e-04 3.114866e-05
[3163,] 1.036633e-04 9.874490e-05 3.138413e-05
[3164,] 1.225485e-04 8.614827e-05 3.849141e-05
[3165,] 1.064267e-04 8.487840e-05 2.506435e-05
[3166,] 1.066690e-04 8.646999e-05 3.452354e-05
[3167,] 9.561702e-05 1.723618e-04 2.311235e-05
[3168,] 1.087635e-04 8.192581e-05 2.516430e-05
[3169,] 1.443207e-04 1.101561e-04 5.475733e-05
[3170,] 7.356868e-05 8.658758e-05 1.968510e-05
[3171,] 1.069639e-04 8.089932e-05 2.523504e-05
[3172,] 1.067413e-04 8.209845e-05 2.504145e-05
[3173,] 1.031776e-04 1.042372e-04 2.928921e-05
[3174,] 1.048280e-04 8.336591e-05 2.505688e-05
[3175,] 1.704262e-04 1.396348e-04 2.887476e-05
[3176,] 7.722224e-05 8.583957e-05 2.684167e-05
[3177,] 5.573920e-05 1.147953e-04 1.802949e-05
[3178,] 9.278805e-05 1.437683e-04 2.295273e-05
[3179,] 1.008931e-04 1.022529e-04 3.131792e-05
[3180,] 1.003682e-04 1.038538e-04 3.280305e-05
[3181,] 1.910605e-04 1.569632e-04 2.914496e-05
[3182,] 1.073371e-04 8.331660e-05 2.505085e-05
[3183,] 1.077298e-04 8.290516e-05 2.506486e-05
[3184,] 1.012039e-04 1.013408e-04 3.051866e-05
[3185,] 1.455314e-04 1.141045e-04 3.249214e-05
[3186,] 1.065775e-04 8.425559e-05 2.505679e-05
[3187,] 1.007968e-04 1.011674e-04 3.054493e-05
[3188,] 1.062070e-04 8.502176e-05 2.507609e-05
[3189,] 1.104321e-04 1.209672e-04 2.101493e-05
[3190,] 1.618820e-04 1.098083e-04 3.617192e-05
[3191,] 1.199196e-04 8.758242e-05 4.077323e-05
[3192,] 1.533210e-04 1.104297e-04 5.832099e-05
[3193,] 4.911107e-05 8.117995e-05 1.527828e-05
[3194,] 1.030567e-04 1.358303e-04 3.574912e-05
[3195,] 6.945535e-05 9.148637e-05 2.111734e-05
[3196,] 9.459449e-05 1.282798e-04 2.343312e-05
[3197,] 8.412945e-05 1.137492e-04 1.830174e-05
[3198,] 8.996147e-05 1.283750e-04 2.282226e-05
[3199,] 8.212418e-05 9.129361e-05 2.507605e-05
[3200,] 9.957448e-05 1.163473e-04 4.185418e-05
[3201,] 9.990588e-05 1.129067e-04 3.088763e-05
[3202,] 7.322288e-05 7.894975e-05 2.085796e-05
[3203,] 8.774329e-05 1.267445e-04 2.264847e-05
[3204,] 5.123858e-05 9.077535e-05 1.624912e-05
[3205,] 1.014037e-04 1.130734e-04 3.016105e-05
[3206,] 5.130670e-05 9.087855e-05 1.619810e-05
[3207,] 8.014141e-05 8.989793e-05 2.232314e-05
[3208,] 7.237260e-05 9.165978e-05 2.165574e-05
[3209,] 5.165110e-04 1.089721e-04 1.745415e-04
[3210,] 5.096442e-05 9.081980e-05 1.615832e-05
[3211,] 5.140255e-05 9.079762e-05 1.632834e-05
[3212,] 5.108820e-05 8.998838e-05 1.598936e-05
[3213,] 3.238450e-04 1.086637e-04 1.163322e-04
[3214,] 1.020313e-04 1.331058e-04 3.280942e-05
[3215,] 5.396660e-05 8.560592e-05 1.695786e-05
[3216,] 5.380497e-05 1.080054e-04 1.504463e-05
[3217,] 8.541546e-05 1.276807e-04 2.221950e-05
[3218,] 9.106609e-05 1.311204e-04 2.277597e-05
[3219,] 1.015879e-04 1.234868e-04 3.160850e-05
[3220,] 1.020600e-04 1.199621e-04 3.083470e-05
[3221,] 1.035615e-04 1.382165e-04 3.574208e-05
[3222,] 5.043545e-05 9.128578e-05 1.614589e-05
[3223,] 1.084453e-04 1.137722e-04 2.420633e-05
[3224,] 1.036104e-04 1.361503e-04 3.536827e-05
[3225,] 9.117357e-05 1.271031e-04 2.307743e-05
[3226,] 1.297169e-04 1.012748e-04 5.173405e-05
[3227,] 7.085649e-05 9.133157e-05 2.187970e-05
[3228,] 1.002307e-04 1.300245e-04 3.362938e-05
[3229,] 5.162855e-05 9.093978e-05 1.644316e-05
[3230,] 8.726343e-05 1.295652e-04 2.241481e-05
[3231,] 5.113164e-05 9.396318e-05 1.624223e-05
[3232,] 1.013203e-04 1.221334e-04 3.152812e-05
[3233,] 8.625050e-05 1.250301e-04 2.258423e-05
[3234,] 5.114769e-05 9.242218e-05 1.634614e-05
[3235,] 5.209502e-05 1.036738e-04 1.522752e-05
[3236,] 8.941716e-05 1.236047e-04 2.314856e-05
[3237,] 1.030571e-04 1.239793e-04 3.088966e-05
[3238,] 7.005983e-05 1.205762e-04 1.546040e-05
[3239,] 9.559739e-05 1.281061e-04 2.359230e-05
[3240,] 1.032779e-04 1.331624e-04 3.514603e-05
[3241,] 1.211962e-04 9.321818e-05 3.157489e-05
[3242,] 5.056834e-05 9.286994e-05 1.611274e-05
[3243,] 5.861777e-05 1.035783e-04 1.559379e-05
[3244,] 5.700190e-05 1.002422e-04 1.468654e-05
[3245,] 4.999160e-05 9.583635e-05 1.612745e-05
[3246,] 1.455937e-04 9.346365e-05 3.433443e-05
[3247,] 9.654783e-05 1.311720e-04 2.352459e-05
[3248,] 5.648579e-05 9.907320e-05 1.487745e-05
[3249,] 5.965106e-05 8.875113e-05 1.540936e-05
[3250,] 6.383101e-05 9.310302e-05 1.855584e-05
[3251,] 8.908002e-05 1.253310e-04 1.948715e-05
[3252,] 5.014670e-05 9.683987e-05 1.603683e-05
[3253,] 5.022828e-05 9.455289e-05 1.598996e-05
[3254,] 5.138995e-05 7.873802e-05 1.585706e-05
[3255,] 9.718856e-05 1.857846e-04 2.037704e-05
[3256,] 9.969824e-05 1.874442e-04 2.046189e-05
[3257,] 5.706546e-05 9.493739e-05 1.499053e-05
[3258,] 5.002832e-05 9.634955e-05 1.610949e-05
[3259,] 8.877501e-05 1.132744e-04 1.997977e-05
[3260,] 5.012226e-05 8.980824e-05 1.575678e-05
[3261,] 9.757909e-05 1.137598e-04 2.131662e-05
[3262,] 5.172768e-05 8.376470e-05 1.752862e-05
[3263,] 8.317366e-05 8.493378e-05 2.760607e-05
[3264,] 5.003932e-05 9.149486e-05 1.575190e-05
[3265,] 5.011525e-05 9.037204e-05 1.575153e-05
[3266,] 1.004145e-04 1.124200e-04 2.169719e-05
[3267,] 6.333583e-05 9.427869e-05 1.813291e-05
[3268,] 1.187606e-04 9.740739e-05 4.251120e-05
[3269,] 1.080059e-04 1.159843e-04 4.600179e-05
[3270,] 1.074681e-04 1.723039e-04 3.781551e-05
[3271,] 1.085366e-04 1.730461e-04 3.729934e-05
[3272,] 9.741555e-05 1.103512e-04 2.159324e-05
[3273,] 5.002619e-05 9.628243e-05 1.610413e-05
[3274,] 5.450936e-05 8.182787e-05 1.686219e-05
[3275,] 1.044327e-04 1.273182e-04 2.529731e-05
[3276,] 5.039199e-05 9.823649e-05 1.607219e-05
[3277,] 4.925257e-05 8.113404e-05 1.596741e-05
[3278,] 1.046414e-04 1.286841e-04 2.517162e-05
[3279,] 9.683478e-05 1.104579e-04 2.151166e-05
[3280,] 5.076852e-05 1.086071e-04 1.548074e-05
[3281,] 6.140274e-05 8.796457e-05 1.986794e-05
[3282,] 4.926193e-05 7.950049e-05 1.561453e-05
[3283,] 6.468265e-05 8.984403e-05 1.918296e-05
[3284,] 5.003440e-05 8.703450e-05 1.574726e-05
[3285,] 4.994189e-05 9.040195e-05 1.584030e-05
[3286,] 4.995567e-05 7.944926e-05 1.583930e-05
[3287,] 9.904542e-05 1.083885e-04 2.193324e-05
[3288,] 1.035462e-04 1.563752e-04 2.239367e-05
[3289,] 9.805569e-05 1.120821e-04 2.149715e-05
[3290,] 5.001721e-05 9.057395e-05 1.592432e-05
[3291,] 5.007549e-05 9.038808e-05 1.593721e-05
[3292,] 5.010192e-05 9.059469e-05 1.597826e-05
[3293,] 5.014235e-05 7.949938e-05 1.591537e-05
[3294,] 4.997594e-05 9.005013e-05 1.582677e-05
[3295,] 1.045191e-04 1.230916e-04 2.613836e-05
[3296,] 4.998464e-05 9.061112e-05 1.584744e-05
[3297,] 6.483767e-05 9.450855e-05 1.840798e-05
[3298,] 1.017292e-04 1.118113e-04 2.187600e-05
[3299,] 9.982840e-05 1.114513e-04 2.172069e-05
[3300,] 5.077585e-05 8.045183e-05 1.638674e-05
[3301,] 5.275308e-05 8.117332e-05 1.729822e-05
[3302,] 9.850615e-05 1.274945e-04 2.408280e-05
[3303,] 1.089599e-04 1.689174e-04 3.659351e-05
[3304,] 9.179631e-05 1.234631e-04 2.350782e-05
[3305,] 5.318811e-05 7.943959e-05 1.690075e-05
[3306,] 1.085573e-04 1.666196e-04 3.648902e-05
[3307,] 1.091053e-04 1.618651e-04 3.566003e-05
[3308,] 5.066250e-05 9.260210e-05 1.648360e-05
[3309,] 6.706617e-05 9.477102e-05 1.884794e-05
[3310,] 5.000072e-05 1.008599e-04 1.635685e-05
[3311,] 9.586762e-05 1.274406e-04 2.372661e-05
[3312,] 9.401013e-05 1.107437e-04 2.121756e-05
[3313,] 9.782906e-05 1.101624e-04 2.164092e-05
[3314,] 9.864913e-05 1.274414e-04 2.410871e-05
[3315,] 4.991003e-05 8.670805e-05 1.565504e-05
[3316,] 5.085260e-05 1.064549e-04 1.541471e-05
[3317,] 6.707425e-05 1.111402e-04 2.233755e-05
[3318,] 4.961901e-05 1.071081e-04 1.583083e-05
[3319,] 6.332866e-05 9.561084e-05 1.785614e-05
[3320,] 1.402001e-04 1.088661e-04 4.495385e-05
[3321,] 9.320435e-05 1.261611e-04 2.347527e-05
[3322,] 5.015617e-05 9.259886e-05 1.619090e-05
[3323,] 1.030412e-04 1.347489e-04 3.481724e-05
[3324,] 5.026152e-05 9.235543e-05 1.624200e-05
[3325,] 6.788887e-05 9.402880e-05 1.922636e-05
[3326,] 9.639070e-05 1.280762e-04 2.373823e-05
[3327,] 9.657539e-05 1.272580e-04 2.383641e-05
[3328,] 1.048525e-04 1.488350e-04 3.598346e-05
[3329,] 5.243335e-05 7.795110e-05 1.586012e-05
[3330,] 9.025190e-05 1.251119e-04 2.314357e-05
[3331,] 9.123706e-05 1.252226e-04 2.327040e-05
[3332,] 4.959845e-05 9.922473e-05 1.564873e-05
[3333,] 1.005491e-04 1.103909e-04 2.184536e-05
[3334,] 9.203889e-05 1.268072e-04 2.325823e-05
[3335,] 5.016579e-05 1.047974e-04 1.687243e-05
[3336,] 1.058838e-04 1.093553e-04 3.108934e-05
[3337,] 1.059162e-04 1.098492e-04 3.112309e-05
[3338,] 8.028696e-05 1.087068e-04 3.358851e-05
[3339,] 5.437513e-05 8.429420e-05 1.877051e-05
[3340,] 5.026070e-05 9.380971e-05 1.618622e-05
[3341,] 5.013110e-05 9.297121e-05 1.601303e-05
[3342,] 1.026679e-04 1.884880e-04 4.340753e-05
[3343,] 5.134278e-05 7.985547e-05 1.647974e-05
[3344,] 5.099206e-05 9.160278e-05 1.653900e-05
[3345,] 6.454516e-05 8.009006e-05 1.732973e-05
[3346,] 5.132670e-05 9.286130e-05 1.685832e-05
[3347,] 5.105862e-05 9.253154e-05 1.668210e-05
[3348,] 5.133373e-05 9.091660e-05 1.663973e-05
[3349,] 8.063168e-05 1.272858e-04 2.169426e-05
[3350,] 1.129465e-04 1.154988e-04 1.894634e-05
[3351,] 8.934346e-05 1.239382e-04 2.340887e-05
[3352,] 8.037167e-05 1.070868e-04 1.673332e-05
[3353,] 1.459747e-04 9.346336e-05 4.298213e-05
[3354,] 5.026412e-05 1.036392e-04 1.692308e-05
[3355,] 6.280291e-05 8.783883e-05 1.923545e-05
[3356,] 5.010853e-05 1.135992e-04 1.721136e-05
[3357,] 5.016773e-05 1.097372e-04 1.699652e-05
[3358,] 5.104315e-05 9.274965e-05 1.670773e-05
[3359,] 5.102650e-05 9.148523e-05 1.658972e-05
[3360,] 1.209582e-04 1.084341e-04 4.049309e-05
[3361,] 8.737056e-05 1.221165e-04 2.270927e-05
[3362,] 5.462537e-05 8.726355e-05 1.801775e-05
[3363,] 5.062180e-05 1.047001e-04 1.880179e-05
[3364,] 6.383364e-05 1.073273e-04 2.754134e-05
[3365,] 5.545241e-05 8.455901e-05 1.881751e-05
[3366,] 7.691814e-05 7.793689e-05 2.148844e-05
[3367,] 5.105874e-05 9.528479e-05 1.764456e-05
[3368,] 5.427766e-05 8.504879e-05 1.841787e-05
[3369,] 9.113658e-05 1.289462e-04 2.287733e-05
[3370,] 6.003208e-05 8.706711e-05 2.182555e-05
[3371,] 7.612187e-05 7.789019e-05 2.177949e-05
[3372,] 1.018325e-04 8.575760e-05 2.731281e-05
[3373,] 8.058627e-05 1.035570e-04 2.417737e-05
[3374,] 5.222922e-05 9.342498e-05 1.879167e-05
[3375,] 5.369288e-05 1.135126e-04 2.124658e-05
[3376,] 5.021921e-05 1.000821e-04 1.679334e-05
[3377,] 5.360574e-05 8.241507e-05 1.759629e-05
[3378,] 1.178110e-04 1.091258e-04 3.686287e-05
[3379,] 5.043891e-05 8.595367e-05 1.673950e-05
[3380,] 5.054694e-05 8.594858e-05 1.679746e-05
[3381,] 4.899119e-05 8.914841e-05 1.558639e-05
[3382,] 5.145512e-05 8.760566e-05 1.748856e-05
[3383,] 7.154842e-05 9.195095e-05 2.145437e-05
[3384,] 8.792096e-05 1.088621e-04 3.023101e-05
[3385,] 5.041885e-05 9.999908e-05 1.650808e-05
[3386,] 4.908082e-05 9.797410e-05 1.590182e-05
[3387,] 4.947235e-05 9.320399e-05 1.680542e-05
[3388,] 4.596114e-05 9.432822e-05 1.568918e-05
[3389,] 5.106555e-05 9.760915e-05 1.571205e-05
[3390,] 5.254920e-05 9.570428e-05 1.640390e-05
[3391,] 4.734669e-05 9.189672e-05 1.623983e-05
[3392,] 8.188855e-05 1.273136e-04 4.025055e-05
[3393,] 4.642402e-05 9.410358e-05 1.594776e-05
[3394,] 4.654132e-05 9.336508e-05 1.595239e-05
[3395,] 8.685945e-05 1.090007e-04 2.996084e-05
[3396,] 7.680021e-05 1.083680e-04 2.602607e-05
[3397,] 4.507428e-05 8.426896e-05 1.439580e-05
[3398,] 1.031974e-04 8.534340e-05 2.549292e-05
[3399,] 9.541825e-05 1.084127e-04 3.364773e-05
[3400,] 4.662063e-05 9.050778e-05 1.570797e-05
[3401,] 5.234808e-05 9.561259e-05 1.619807e-05
[3402,] 4.770643e-05 9.388107e-05 1.665091e-05
[3403,] 4.508534e-05 9.530471e-05 1.476077e-05
[3404,] 4.482821e-05 9.727720e-05 1.464898e-05
[3405,] 1.127693e-04 1.102169e-04 3.334504e-05
[3406,] 4.998708e-05 7.875632e-05 1.555576e-05
[3407,] 4.686488e-05 8.974531e-05 1.575797e-05
[3408,] 4.527829e-05 8.434110e-05 1.450922e-05
[3409,] 4.590413e-05 9.071631e-05 1.553076e-05
[3410,] 9.313808e-05 1.087880e-04 3.329278e-05
[3411,] 4.725809e-05 9.151037e-05 1.615063e-05
[3412,] 7.158416e-05 2.404194e-04 4.851728e-05
[3413,] 5.306306e-05 9.742875e-05 1.792821e-05
[3414,] 5.349015e-05 9.707658e-05 1.812386e-05
[3415,] 4.613610e-05 8.489713e-05 1.497632e-05
[3416,] 5.216480e-05 9.721044e-05 1.751042e-05
[3417,] 4.834529e-05 8.790340e-05 1.618786e-05
[3418,] 4.805525e-05 8.883026e-05 1.620173e-05
[3419,] 4.833316e-05 8.861813e-05 1.629247e-05
[3420,] 1.014824e-04 8.268376e-05 2.538363e-05
[3421,] 8.213628e-05 8.791121e-05 2.480049e-05
[3422,] 6.761560e-05 8.205529e-05 2.188927e-05
[3423,] 4.613187e-05 8.890406e-05 1.542293e-05
[3424,] 8.915538e-05 9.833081e-05 3.001965e-05
[3425,] 5.368095e-05 9.409223e-05 1.757741e-05
[3426,] 4.911212e-05 9.553537e-05 1.760498e-05
[3427,] 4.832195e-05 9.699748e-05 1.734514e-05
[3428,] 4.932385e-05 9.625279e-05 1.780401e-05
[3429,] 5.222996e-05 9.413365e-05 1.693451e-05
[3430,] 4.990178e-05 8.089713e-05 1.622028e-05
[3431,] 4.498199e-05 1.064625e-04 1.577086e-05
[3432,] 4.650645e-05 9.690557e-05 1.505268e-05
[3433,] 8.746739e-05 1.148593e-04 3.927155e-05
[3434,] 4.493988e-05 1.028185e-04 1.507436e-05
[3435,] 3.870514e-04 1.124299e-04 1.719881e-04
[3436,] 4.577907e-05 8.767309e-05 1.511291e-05
[3437,] 5.056552e-05 1.067940e-04 1.489702e-05
[3438,] 4.476878e-05 1.033469e-04 1.484595e-05
[3439,] 4.704076e-05 9.717943e-05 1.662702e-05
[3440,] 4.692135e-05 9.937175e-05 1.674602e-05
[3441,] 8.688194e-05 9.819814e-05 2.983040e-05
[3442,] 7.677269e-05 8.260038e-05 2.440575e-05
[3443,] 9.211294e-05 1.239143e-04 4.176771e-05
[3444,] 7.911504e-05 7.966543e-05 1.984737e-05
[3445,] 4.840267e-05 1.172925e-04 1.493740e-05
[3446,] 8.720422e-05 1.247906e-04 3.888333e-05
[3447,] 9.939513e-05 1.067549e-04 3.396864e-05
[3448,] 8.236980e-05 8.742226e-05 2.411924e-05
[3449,] 5.388305e-05 9.377833e-05 1.751549e-05
[3450,] 1.071060e-04 9.653567e-05 3.637654e-05
```
