## Supplementary material for "Characterization of shared and ancestry-specific signals driving complex traits using multi-ancestry fine-mapping": s1_data.bim

```
12	chr12:120478117:T:G	0	120478117	G	T
12	chr12:120479919:T:C	0	120479919	C	T
12	chr12:120480594:C:T	0	120480594	T	C
12	chr12:120480947:C:G	0	120480947	G	C
12	chr12:120480994:C:T	0	120480994	T	C
12	chr12:120482314:T:C	0	120482314	C	T
12	chr12:120483101:A:G	0	120483101	G	A
12	chr12:120484205:C:T	0	120484205	T	C
12	chr12:120485046:G:A	0	120485046	A	G
12	chr12:120485089:T:C	0	120485089	C	T
12	chr12:120486040:A:G	0	120486040	G	A
12	chr12:120486145:C:A	0	120486145	A	C
12	chr12:120486540:C:T	0	120486540	T	C
12	chr12:120486835:C:T	0	120486835	T	C
12	chr12:120486893:A:G	0	120486893	G	A
12	chr12:120487684:T:C	0	120487684	C	T
12	chr12:120487768:A:G	0	120487768	G	A
12	chr12:120487992:T:C	0	120487992	C	T
12	chr12:120488516:C:G	0	120488516	G	C
12	chr12:120488678:G:A	0	120488678	A	G
12	chr12:120489995:G:A	0	120489995	A	G
12	chr12:120490023:C:T	0	120490023	T	C
12	chr12:120490269:A:G	0	120490269	G	A
12	chr12:120491971:T:C	0	120491971	C	T
12	chr12:120492243:G:A	0	120492243	A	G
12	chr12:120492995:T:G	0	120492995	G	T
12	chr12:120493032:C:T	0	120493032	T	C
12	chr12:120493953:A:G	0	120493953	G	A
12	chr12:120494263:A:G	0	120494263	G	A
12	chr12:120495289:A:C	0	120495289	C	A
12	chr12:120495370:C:A	0	120495370	A	C
12	chr12:120495414:C:T	0	120495414	T	C
12	chr12:120495804:G:A	0	120495804	A	G
12	chr12:120496043:G:T	0	120496043	T	G
12	chr12:120496174:T:C	0	120496174	C	T
12	chr12:120496604:C:T	0	120496604	T	C
12	chr12:120497175:G:A	0	120497175	A	G
12	chr12:120497727:C:T	0	120497727	T	C
12	chr12:120499283:T:A	0	120499283	A	T
12	chr12:120499537:A:G	0	120499537	G	A
12	chr12:120499991:A:G	0	120499991	G	A
12	chr12:120500160:T:A	0	120500160	A	T
12	chr12:120500605:G:A	0	120500605	A	G
12	chr12:120500783:T:C	0	120500783	C	T
12	chr12:120501837:A:G	0	120501837	G	A
12	chr12:120503061:T:A	0	120503061	A	T
12	chr12:120503078:C:T	0	120503078	T	C
12	chr12:120503123:C:T	0	120503123	T	C
12	chr12:120503412:T:C	0	120503412	C	T
12	chr12:120504124:C:T	0	120504124	T	C
12	chr12:120504262:G:A	0	120504262	A	G
12	chr12:120505108:G:C	0	120505108	C	G
12	chr12:120505638:C:A	0	120505638	A	C
12	chr12:120505643:A:G	0	120505643	G	A
12	chr12:120505847:C:T	0	120505847	T	C
12	chr12:120505982:G:A	0	120505982	A	G
12	chr12:120506714:T:C	0	120506714	C	T
12	chr12:120506916:T:C	0	120506916	C	T
12	chr12:120507362:A:G	0	120507362	G	A
12	chr12:120508719:T:C	0	120508719	C	T
12	chr12:120508765:A:C	0	120508765	C	A
12	chr12:120509113:A:G	0	120509113	G	A
12	chr12:120509403:C:T	0	120509403	T	C
12	chr12:120509616:A:G	0	120509616	G	A
12	chr12:120509985:G:C	0	120509985	C	G
12	chr12:120510998:C:T	0	120510998	T	C
12	chr12:120512005:T:A	0	120512005	A	T
12	chr12:120512446:T:C	0	120512446	C	T
12	chr12:120512530:G:A	0	120512530	A	G
12	chr12:120512725:C:G	0	120512725	G	C
12	chr12:120512910:T:C	0	120512910	C	T
12	chr12:120514505:A:C	0	120514505	C	A
12	chr12:120515768:C:A	0	120515768	A	C
12	chr12:120515955:A:G	0	120515955	G	A
12	chr12:120515985:G:A	0	120515985	A	G
12	chr12:120516230:C:T	0	120516230	T	C
12	chr12:120516687:C:T	0	120516687	T	C
12	chr12:120517181:T:C	0	120517181	C	T
12	chr12:120519160:G:A	0	120519160	A	G
12	chr12:120519709:A:G	0	120519709	G	A
12	chr12:120519945:C:A	0	120519945	A	C
12	chr12:120520181:C:T	0	120520181	T	C
12	chr12:120521281:G:A	0	120521281	A	G
12	chr12:120521401:G:A	0	120521401	A	G
12	chr12:120521664:G:A	0	120521664	A	G
12	chr12:120521772:A:G	0	120521772	G	A
12	chr12:120522121:C:T	0	120522121	T	C
12	chr12:120522254:C:T	0	120522254	T	C
12	chr12:120523759:T:C	0	120523759	C	T
12	chr12:120524262:T:C	0	120524262	C	T
12	chr12:120524291:C:T	0	120524291	T	C
12	chr12:120524310:C:G	0	120524310	G	C
12	chr12:120525055:G:A	0	120525055	A	G
12	chr12:120526211:G:A	0	120526211	A	G
12	chr12:120526240:T:C	0	120526240	C	T
12	chr12:120526906:G:A	0	120526906	A	G
12	chr12:120529118:A:G	0	120529118	G	A
12	chr12:120529484:G:A	0	120529484	A	G
12	chr12:120529561:C:A	0	120529561	A	C
12	chr12:120530756:A:T	0	120530756	T	A
12	chr12:120532274:G:A	0	120532274	A	G
12	chr12:120532964:CTCTGTT:C	0	120532964	C	CTCTGTT
12	chr12:120533371:A:T	0	120533371	T	A
12	chr12:120533614:T:C	0	120533614	C	T
12	chr12:120535929:T:C	0	120535929	C	T
12	chr12:120536707:C:T	0	120536707	T	C
12	chr12:120538822:G:A	0	120538822	A	G
12	chr12:120539578:T:C	0	120539578	C	T
12	chr12:120539995:G:A	0	120539995	A	G
12	chr12:120540686:A:G	0	120540686	G	A
12	chr12:120540898:A:G	0	120540898	G	A
12	chr12:120540936:A:G	0	120540936	G	A
12	chr12:120541965:C:A	0	120541965	A	C
12	chr12:120542696:G:A	0	120542696	A	G
12	chr12:120543607:A:G	0	120543607	G	A
12	chr12:120543668:T:C	0	120543668	C	T
12	chr12:120544897:G:A	0	120544897	A	G
12	chr12:120544930:G:A	0	120544930	A	G
12	chr12:120545273:T:C	0	120545273	C	T
12	chr12:120545436:C:T	0	120545436	T	C
12	chr12:120546829:A:C	0	120546829	C	A
12	chr12:120548939:G:A	0	120548939	A	G
12	chr12:120548998:A:G	0	120548998	G	A
12	chr12:120549588:G:A	0	120549588	A	G
12	chr12:120549818:A:C	0	120549818	C	A
12	chr12:120550435:A:G	0	120550435	G	A
12	chr12:120550657:C:T	0	120550657	T	C
12	chr12:120550895:C:G	0	120550895	G	C
12	chr12:120551100:C:T	0	120551100	T	C
12	chr12:120551993:A:G	0	120551993	G	A
12	chr12:120554210:T:C	0	120554210	C	T
12	chr12:120554598:C:T	0	120554598	T	C
12	chr12:120556014:C:T	0	120556014	T	C
12	chr12:120556685:T:A	0	120556685	A	T
12	chr12:120557016:C:T	0	120557016	T	C
12	chr12:120557129:G:A	0	120557129	A	G
12	chr12:120557529:G:A	0	120557529	A	G
12	chr12:120558790:C:T	0	120558790	T	C
12	chr12:120558865:C:T	0	120558865	T	C
12	chr12:120559059:T:A	0	120559059	A	T
12	chr12:120559156:TA:T	0	120559156	T	TA
12	chr12:120559799:G:A	0	120559799	A	G
12	chr12:120559934:T:C	0	120559934	C	T
12	chr12:120560196:A:G	0	120560196	G	A
12	chr12:120560640:A:G	0	120560640	G	A
12	chr12:120561324:G:A	0	120561324	A	G
12	chr12:120566573:A:G	0	120566573	G	A
12	chr12:120566787:C:A	0	120566787	A	C
12	chr12:120567861:GT:G	0	120567861	G	GT
12	chr12:120567967:AGAATT:A	0	120567967	A	AGAATT
12	chr12:120568155:A:G	0	120568155	G	A
12	chr12:120568498:T:C	0	120568498	C	T
12	chr12:120568824:T:G	0	120568824	G	T
12	chr12:120571155:G:A	0	120571155	A	G
12	chr12:120571395:C:T	0	120571395	T	C
12	chr12:120572140:T:C	0	120572140	C	T
12	chr12:120574045:T:C	0	120574045	C	T
12	chr12:120574653:C:T	0	120574653	T	C
12	chr12:120575345:G:T	0	120575345	T	G
12	chr12:120576224:G:A	0	120576224	A	G
12	chr12:120576264:G:A	0	120576264	A	G
12	chr12:120576357:G:A	0	120576357	A	G
12	chr12:120577038:G:C	0	120577038	C	G
12	chr12:120577873:AT:A	0	120577873	A	AT
12	chr12:120578411:C:T	0	120578411	T	C
12	chr12:120579368:A:G	0	120579368	G	A
12	chr12:120579461:C:T	0	120579461	T	C
12	chr12:120579636:A:G	0	120579636	G	A
12	chr12:120579671:GT:G	0	120579671	G	GT
12	chr12:120580137:G:C	0	120580137	C	G
12	chr12:120580258:G:A	0	120580258	A	G
12	chr12:120580783:G:A	0	120580783	A	G
12	chr12:120582889:G:A	0	120582889	A	G
12	chr12:120583390:A:G	0	120583390	G	A
12	chr12:120583403:C:T	0	120583403	T	C
12	chr12:120583811:G:A	0	120583811	A	G
12	chr12:120584078:TTTTG:T	0	120584078	T	TTTTG
12	chr12:120584296:T:C	0	120584296	C	T
12	chr12:120584678:G:A	0	120584678	A	G
12	chr12:120584837:C:G	0	120584837	G	C
12	chr12:120585605:T:C	0	120585605	C	T
12	chr12:120586229:T:C	0	120586229	C	T
12	chr12:120586263:A:G	0	120586263	G	A
12	chr12:120587915:T:C	0	120587915	C	T
12	chr12:120588091:G:A	0	120588091	A	G
12	chr12:120589329:A:G	0	120589329	G	A
12	chr12:120591433:G:A	0	120591433	A	G
12	chr12:120592529:T:A	0	120592529	A	T
12	chr12:120593754:A:G	0	120593754	G	A
12	chr12:120593998:A:AT	0	120593998	AT	A
12	chr12:120597671:G:A	0	120597671	A	G
12	chr12:120598945:T:C	0	120598945	C	T
12	chr12:120599273:G:A	0	120599273	A	G
12	chr12:120599638:G:A	0	120599638	A	G
12	chr12:120600477:A:C	0	120600477	C	A
12	chr12:120601262:T:G	0	120601262	G	T
12	chr12:120601629:C:T	0	120601629	T	C
12	chr12:120602900:T:A	0	120602900	A	T
12	chr12:120603241:G:T	0	120603241	T	G
12	chr12:120603736:G:A	0	120603736	A	G
12	chr12:120603925:T:C	0	120603925	C	T
12	chr12:120604306:G:GGT	0	120604306	GGT	G
12	chr12:120604597:A:C	0	120604597	C	A
12	chr12:120604608:C:T	0	120604608	T	C
12	chr12:120605557:G:A	0	120605557	A	G
12	chr12:120605631:T:C	0	120605631	C	T
12	chr12:120605794:G:A	0	120605794	A	G
12	chr12:120605840:A:G	0	120605840	G	A
12	chr12:120606578:T:C	0	120606578	C	T
12	chr12:120606955:A:G	0	120606955	G	A
12	chr12:120607251:C:T	0	120607251	T	C
12	chr12:120607331:T:C	0	120607331	C	T
12	chr12:120607413:G:A	0	120607413	A	G
12	chr12:120608123:T:C	0	120608123	C	T
12	chr12:120608231:A:T	0	120608231	T	A
12	chr12:120608460:G:A	0	120608460	A	G
12	chr12:120608651:A:G	0	120608651	G	A
12	chr12:120611132:G:A	0	120611132	A	G
12	chr12:120611345:G:A	0	120611345	A	G
12	chr12:120612447:C:A	0	120612447	A	C
12	chr12:120614329:C:T	0	120614329	T	C
12	chr12:120614377:T:C	0	120614377	C	T
12	chr12:120615241:T:C	0	120615241	C	T
12	chr12:120615448:A:G	0	120615448	G	A
12	chr12:120615798:T:C	0	120615798	C	T
12	chr12:120616160:T:G	0	120616160	G	T
12	chr12:120616335:C:T	0	120616335	T	C
12	chr12:120616354:C:A	0	120616354	A	C
12	chr12:120617356:T:C	0	120617356	C	T
12	chr12:120618120:A:G	0	120618120	G	A
12	chr12:120618269:T:C	0	120618269	C	T
12	chr12:120618833:C:T	0	120618833	T	C
12	chr12:120618951:T:A	0	120618951	A	T
12	chr12:120621062:G:A	0	120621062	A	G
12	chr12:120621960:G:A	0	120621960	A	G
12	chr12:120622132:C:A	0	120622132	A	C
12	chr12:120622977:G:A	0	120622977	A	G
12	chr12:120623400:A:G	0	120623400	G	A
12	chr12:120623455:C:T	0	120623455	T	C
12	chr12:120624796:CCA:C	0	120624796	C	CCA
12	chr12:120625635:C:T	0	120625635	T	C
12	chr12:120625889:G:C	0	120625889	C	G
12	chr12:120625906:T:C	0	120625906	C	T
12	chr12:120626221:G:T	0	120626221	T	G
12	chr12:120626561:C:T	0	120626561	T	C
12	chr12:120627474:G:A	0	120627474	A	G
12	chr12:120628235:G:T	0	120628235	T	G
12	chr12:120628574:G:A	0	120628574	A	G
12	chr12:120629469:T:A	0	120629469	A	T
12	chr12:120629874:C:G	0	120629874	G	C
12	chr12:120629883:C:T	0	120629883	T	C
12	chr12:120630550:T:G	0	120630550	G	T
12	chr12:120630896:T:C	0	120630896	C	T
12	chr12:120630897:G:A	0	120630897	A	G
12	chr12:120631312:G:A	0	120631312	A	G
12	chr12:120631323:G:A	0	120631323	A	G
12	chr12:120631474:G:A	0	120631474	A	G
12	chr12:120631477:G:A	0	120631477	A	G
12	chr12:120631519:ATCT:A	0	120631519	A	ATCT
12	chr12:120631844:C:T	0	120631844	T	C
12	chr12:120632208:C:T	0	120632208	T	C
12	chr12:120632448:G:A	0	120632448	A	G
12	chr12:120632481:C:CT	0	120632481	CT	C
12	chr12:120632730:G:A	0	120632730	A	G
12	chr12:120633170:C:T	0	120633170	T	C
12	chr12:120633940:A:G	0	120633940	G	A
12	chr12:120634856:G:A	0	120634856	A	G
12	chr12:120634996:C:T	0	120634996	T	C
12	chr12:120635369:C:T	0	120635369	T	C
12	chr12:120635425:C:T	0	120635425	T	C
12	chr12:120635566:C:T	0	120635566	T	C
12	chr12:120635983:T:G	0	120635983	G	T
12	chr12:120636076:T:C	0	120636076	C	T
12	chr12:120636153:G:A	0	120636153	A	G
12	chr12:120636954:G:A	0	120636954	A	G
12	chr12:120637326:G:T	0	120637326	T	G
12	chr12:120637623:C:T	0	120637623	T	C
12	chr12:120637803:A:C	0	120637803	C	A
12	chr12:120637893:C:A	0	120637893	A	C
12	chr12:120638092:A:G	0	120638092	G	A
12	chr12:120638240:C:T	0	120638240	T	C
12	chr12:120639055:A:G	0	120639055	G	A
12	chr12:120639163:C:G	0	120639163	G	C
12	chr12:120639374:C:T	0	120639374	T	C
12	chr12:120639586:A:C	0	120639586	C	A
12	chr12:120639705:C:T	0	120639705	T	C
12	chr12:120639925:A:C	0	120639925	C	A
12	chr12:120641935:T:TG	0	120641935	TG	T
12	chr12:120641995:A:G	0	120641995	G	A
12	chr12:120642003:C:T	0	120642003	T	C
12	chr12:120642450:C:G	0	120642450	G	C
12	chr12:120643492:A:G	0	120643492	G	A
12	chr12:120644425:C:T	0	120644425	T	C
12	chr12:120645476:G:A	0	120645476	A	G
12	chr12:120646466:A:G	0	120646466	G	A
12	chr12:120646784:A:G	0	120646784	G	A
12	chr12:120646799:C:T	0	120646799	T	C
12	chr12:120646851:C:A	0	120646851	A	C
12	chr12:120646875:C:T	0	120646875	T	C
12	chr12:120647725:G:A	0	120647725	A	G
12	chr12:120648081:A:G	0	120648081	G	A
12	chr12:120648146:A:G	0	120648146	G	A
12	chr12:120648195:A:C	0	120648195	C	A
12	chr12:120648639:G:A	0	120648639	A	G
12	chr12:120651180:AAAC:A	0	120651180	A	AAAC
12	chr12:120651441:C:T	0	120651441	T	C
12	chr12:120651648:G:A	0	120651648	A	G
12	chr12:120653597:G:A	0	120653597	A	G
12	chr12:120653932:G:A	0	120653932	A	G
12	chr12:120655006:G:A	0	120655006	A	G
12	chr12:120655155:C:T	0	120655155	T	C
12	chr12:120655435:G:A	0	120655435	A	G
12	chr12:120655616:A:G	0	120655616	G	A
12	chr12:120655684:T:C	0	120655684	C	T
12	chr12:120656284:G:T	0	120656284	T	G
12	chr12:120656307:T:C	0	120656307	C	T
12	chr12:120656752:A:G	0	120656752	G	A
12	chr12:120657276:C:T	0	120657276	T	C
12	chr12:120657389:G:A	0	120657389	A	G
12	chr12:120657528:C:T	0	120657528	T	C
12	chr12:120657763:T:C	0	120657763	C	T
12	chr12:120658778:T:A	0	120658778	A	T
12	chr12:120659184:A:G	0	120659184	G	A
12	chr12:120659819:G:A	0	120659819	A	G
12	chr12:120660388:C:T	0	120660388	T	C
12	chr12:120660606:T:C	0	120660606	C	T
12	chr12:120661346:T:C	0	120661346	C	T
12	chr12:120661996:C:G	0	120661996	G	C
12	chr12:120662079:T:C	0	120662079	C	T
12	chr12:120662747:C:T	0	120662747	T	C
12	chr12:120663221:A:G	0	120663221	G	A
12	chr12:120663349:A:G	0	120663349	G	A
12	chr12:120663996:C:G	0	120663996	G	C
12	chr12:120664640:G:A	0	120664640	A	G
12	chr12:120664746:G:A	0	120664746	A	G
12	chr12:120665220:C:T	0	120665220	T	C
12	chr12:120665374:C:T	0	120665374	T	C
12	chr12:120665612:CTG:C	0	120665612	C	CTG
12	chr12:120665705:A:T	0	120665705	T	A
12	chr12:120665707:ACCT:A	0	120665707	A	ACCT
12	chr12:120665889:G:A	0	120665889	A	G
12	chr12:120666364:C:T	0	120666364	T	C
12	chr12:120667725:G:T	0	120667725	T	G
12	chr12:120668180:T:C	0	120668180	C	T
12	chr12:120668184:C:T	0	120668184	T	C
12	chr12:120669478:C:T	0	120669478	T	C
12	chr12:120669590:C:T	0	120669590	T	C
12	chr12:120669740:T:G	0	120669740	G	T
12	chr12:120670342:G:T	0	120670342	T	G
12	chr12:120672029:T:C	0	120672029	C	T
12	chr12:120672432:G:A	0	120672432	A	G
12	chr12:120673411:C:T	0	120673411	T	C
12	chr12:120673647:G:T	0	120673647	T	G
12	chr12:120674382:A:G	0	120674382	G	A
12	chr12:120675166:C:T	0	120675166	T	C
12	chr12:120675393:G:A	0	120675393	A	G
12	chr12:120675531:T:C	0	120675531	C	T
12	chr12:120675785:T:G	0	120675785	G	T
12	chr12:120675937:G:A	0	120675937	A	G
12	chr12:120676669:C:T	0	120676669	T	C
12	chr12:120676902:G:A	0	120676902	A	G
12	chr12:120677173:C:T	0	120677173	T	C
12	chr12:120677465:TG:T	0	120677465	T	TG
12	chr12:120677551:A:G	0	120677551	G	A
12	chr12:120678039:C:T	0	120678039	T	C
12	chr12:120679724:C:T	0	120679724	T	C
12	chr12:120680301:G:A	0	120680301	A	G
12	chr12:120680369:G:A	0	120680369	A	G
12	chr12:120681292:C:T	0	120681292	T	C
12	chr12:120682122:C:T	0	120682122	T	C
12	chr12:120682554:C:A	0	120682554	A	C
12	chr12:120684489:A:C	0	120684489	C	A
12	chr12:120684671:A:G	0	120684671	G	A
12	chr12:120684858:C:A	0	120684858	A	C
12	chr12:120684873:C:T	0	120684873	T	C
12	chr12:120684963:A:G	0	120684963	G	A
12	chr12:120685403:G:A	0	120685403	A	G
12	chr12:120686260:C:A	0	120686260	A	C
12	chr12:120686339:A:C	0	120686339	C	A
12	chr12:120686504:C:T	0	120686504	T	C
12	chr12:120687188:G:A	0	120687188	A	G
12	chr12:120688577:T:C	0	120688577	C	T
12	chr12:120688725:TA:T	0	120688725	T	TA
12	chr12:120689544:A:G	0	120689544	G	A
12	chr12:120690111:C:T	0	120690111	T	C
12	chr12:120690514:C:G	0	120690514	G	C
12	chr12:120690830:C:G	0	120690830	G	C
12	chr12:120690896:A:G	0	120690896	G	A
12	chr12:120691079:T:C	0	120691079	C	T
12	chr12:120691096:T:C	0	120691096	C	T
12	chr12:120691123:C:T	0	120691123	T	C
12	chr12:120692243:A:G	0	120692243	G	A
12	chr12:120693475:C:T	0	120693475	T	C
12	chr12:120695234:G:C	0	120695234	C	G
12	chr12:120696072:G:A	0	120696072	A	G
12	chr12:120696109:C:T	0	120696109	T	C
12	chr12:120696769:T:C	0	120696769	C	T
12	chr12:120697419:C:T	0	120697419	T	C
12	chr12:120697664:T:C	0	120697664	C	T
12	chr12:120697705:G:A	0	120697705	A	G
12	chr12:120697746:A:G	0	120697746	G	A
12	chr12:120698237:G:A	0	120698237	A	G
12	chr12:120698442:A:G	0	120698442	G	A
12	chr12:120698506:T:C	0	120698506	C	T
12	chr12:120698929:G:A	0	120698929	A	G
12	chr12:120699526:T:C	0	120699526	C	T
12	chr12:120699771:G:A	0	120699771	A	G
12	chr12:120701182:T:C	0	120701182	C	T
12	chr12:120701585:C:T	0	120701585	T	C
12	chr12:120702261:T:C	0	120702261	C	T
12	chr12:120702983:A:G	0	120702983	G	A
12	chr12:120703760:C:T	0	120703760	T	C
12	chr12:120704239:T:C	0	120704239	C	T
12	chr12:120705732:T:C	0	120705732	C	T
12	chr12:120707375:T:C	0	120707375	C	T
12	chr12:120707394:A:G	0	120707394	G	A
12	chr12:120707450:G:A	0	120707450	A	G
12	chr12:120707607:A:G	0	120707607	G	A
12	chr12:120707702:T:A	0	120707702	A	T
12	chr12:120708416:C:T	0	120708416	T	C
12	chr12:120709809:T:C	0	120709809	C	T
12	chr12:120711261:T:G	0	120711261	G	T
12	chr12:120711672:A:G	0	120711672	G	A
12	chr12:120711793:A:G	0	120711793	G	A
12	chr12:120711933:A:G	0	120711933	G	A
12	chr12:120713290:C:T	0	120713290	T	C
12	chr12:120714096:C:A	0	120714096	A	C
12	chr12:120714214:T:G	0	120714214	G	T
12	chr12:120714491:C:T	0	120714491	T	C
12	chr12:120714864:C:T	0	120714864	T	C
12	chr12:120715164:A:G	0	120715164	G	A
12	chr12:120715429:A:G	0	120715429	G	A
12	chr12:120715729:C:T	0	120715729	T	C
12	chr12:120716197:A:G	0	120716197	G	A
12	chr12:120716821:T:G	0	120716821	G	T
12	chr12:120717708:A:G	0	120717708	G	A
12	chr12:120717819:C:T	0	120717819	T	C
12	chr12:120718163:C:T	0	120718163	T	C
12	chr12:120718238:A:T	0	120718238	T	A
12	chr12:120718693:G:A	0	120718693	A	G
12	chr12:120718978:G:A	0	120718978	A	G
12	chr12:120719732:G:A	0	120719732	A	G
12	chr12:120719733:C:A	0	120719733	A	C
12	chr12:120719808:C:G	0	120719808	G	C
12	chr12:120720048:A:G	0	120720048	G	A
12	chr12:120720201:G:A	0	120720201	A	G
12	chr12:120721577:T:C	0	120721577	C	T
12	chr12:120721691:T:C	0	120721691	C	T
12	chr12:120721936:A:G	0	120721936	G	A
12	chr12:120722289:C:T	0	120722289	T	C
12	chr12:120723002:A:G	0	120723002	G	A
12	chr12:120723690:G:A	0	120723690	A	G
12	chr12:120723786:G:A	0	120723786	A	G
12	chr12:120724050:C:T	0	120724050	T	C
12	chr12:120724611:G:T	0	120724611	T	G
12	chr12:120724834:A:G	0	120724834	G	A
12	chr12:120724965:A:C	0	120724965	C	A
12	chr12:120724968:C:A	0	120724968	A	C
12	chr12:120725186:A:G	0	120725186	G	A
12	chr12:120725248:G:A	0	120725248	A	G
12	chr12:120725458:C:T	0	120725458	T	C
12	chr12:120725537:G:T	0	120725537	T	G
12	chr12:120725570:T:C	0	120725570	C	T
12	chr12:120725715:C:A	0	120725715	A	C
12	chr12:120726849:C:T	0	120726849	T	C
12	chr12:120728652:G:A	0	120728652	A	G
12	chr12:120729236:A:G	0	120729236	G	A
12	chr12:120729584:C:T	0	120729584	T	C
12	chr12:120730280:T:C	0	120730280	C	T
12	chr12:120730442:T:C	0	120730442	C	T
12	chr12:120731553:C:A	0	120731553	A	C
12	chr12:120732454:T:C	0	120732454	C	T
12	chr12:120732536:C:T	0	120732536	T	C
12	chr12:120734000:C:G	0	120734000	G	C
12	chr12:120734088:G:A	0	120734088	A	G
12	chr12:120735228:T:C	0	120735228	C	T
12	chr12:120736129:A:G	0	120736129	G	A
12	chr12:120737096:T:C	0	120737096	C	T
12	chr12:120737721:T:C	0	120737721	C	T
12	chr12:120738181:T:C	0	120738181	C	T
12	chr12:120738280:G:A	0	120738280	A	G
12	chr12:120738746:C:T	0	120738746	T	C
12	chr12:120738876:C:T	0	120738876	T	C
12	chr12:120739000:G:GC	0	120739000	GC	G
12	chr12:120739835:A:G	0	120739835	G	A
12	chr12:120739975:A:G	0	120739975	G	A
12	chr12:120740841:G:A	0	120740841	A	G
12	chr12:120741073:C:T	0	120741073	T	C
12	chr12:120741474:G:A	0	120741474	A	G
12	chr12:120742139:A:G	0	120742139	G	A
12	chr12:120742216:T:C	0	120742216	C	T
12	chr12:120742326:T:C	0	120742326	C	T
12	chr12:120742898:G:A	0	120742898	A	G
12	chr12:120743259:G:C	0	120743259	C	G
12	chr12:120743566:G:T	0	120743566	T	G
12	chr12:120744250:C:T	0	120744250	T	C
12	chr12:120744971:T:C	0	120744971	C	T
12	chr12:120745037:G:C	0	120745037	C	G
12	chr12:120745084:G:T	0	120745084	T	G
12	chr12:120747087:T:G	0	120747087	G	T
12	chr12:120747128:A:G	0	120747128	G	A
12	chr12:120747566:T:A	0	120747566	A	T
12	chr12:120747966:C:T	0	120747966	T	C
12	chr12:120748003:A:G	0	120748003	G	A
12	chr12:120748443:G:A	0	120748443	A	G
12	chr12:120748734:A:G	0	120748734	G	A
12	chr12:120748746:C:G	0	120748746	G	C
12	chr12:120748934:A:G	0	120748934	G	A
12	chr12:120749754:T:C	0	120749754	C	T
12	chr12:120750578:A:G	0	120750578	G	A
12	chr12:120751313:C:T	0	120751313	T	C
12	chr12:120751830:C:T	0	120751830	T	C
12	chr12:120754515:T:C	0	120754515	C	T
12	chr12:120754884:G:A	0	120754884	A	G
12	chr12:120756250:C:T	0	120756250	T	C
12	chr12:120756762:A:G	0	120756762	G	A
12	chr12:120756824:T:C	0	120756824	C	T
12	chr12:120757059:C:T	0	120757059	T	C
12	chr12:120757204:G:A	0	120757204	A	G
12	chr12:120757309:C:T	0	120757309	T	C
12	chr12:120757822:A:G	0	120757822	G	A
12	chr12:120759088:A:G	0	120759088	G	A
12	chr12:120759826:G:A	0	120759826	A	G
12	chr12:120760496:G:A	0	120760496	A	G
12	chr12:120760526:A:T	0	120760526	T	A
12	chr12:120761088:C:G	0	120761088	G	C
12	chr12:120762806:C:T	0	120762806	T	C
12	chr12:120763364:C:T	0	120763364	T	C
12	chr12:120765624:C:T	0	120765624	T	C
12	chr12:120766200:G:A	0	120766200	A	G
12	chr12:120767275:G:A	0	120767275	A	G
12	chr12:120767801:T:C	0	120767801	C	T
12	chr12:120768252:T:A	0	120768252	A	T
12	chr12:120769344:C:T	0	120769344	T	C
12	chr12:120769582:G:A	0	120769582	A	G
12	chr12:120770435:T:C	0	120770435	C	T
12	chr12:120770681:G:A	0	120770681	A	G
12	chr12:120771390:G:A	0	120771390	A	G
12	chr12:120771499:A:G	0	120771499	G	A
12	chr12:120771737:A:G	0	120771737	G	A
12	chr12:120772154:C:T	0	120772154	T	C
12	chr12:120772336:A:G	0	120772336	G	A
12	chr12:120772417:G:C	0	120772417	C	G
12	chr12:120772486:TC:T	0	120772486	T	TC
12	chr12:120773890:C:T	0	120773890	T	C
12	chr12:120774038:G:A	0	120774038	A	G
12	chr12:120774111:A:T	0	120774111	T	A
12	chr12:120775052:A:G	0	120775052	G	A
12	chr12:120775788:C:T	0	120775788	T	C
12	chr12:120779962:C:G	0	120779962	G	C
12	chr12:120780255:T:C	0	120780255	C	T
12	chr12:120780347:T:C	0	120780347	C	T
12	chr12:120782572:G:C	0	120782572	C	G
12	chr12:120783715:C:T	0	120783715	T	C
12	chr12:120783825:C:T	0	120783825	T	C
12	chr12:120783960:C:T	0	120783960	T	C
12	chr12:120784012:AT:A	0	120784012	A	AT
12	chr12:120784666:T:C	0	120784666	C	T
12	chr12:120784753:T:C	0	120784753	C	T
12	chr12:120785441:G:C	0	120785441	C	G
12	chr12:120788824:G:A	0	120788824	A	G
12	chr12:120789159:G:A	0	120789159	A	G
12	chr12:120790252:G:T	0	120790252	T	G
12	chr12:120790607:C:G	0	120790607	G	C
12	chr12:120790844:C:T	0	120790844	T	C
12	chr12:120790988:G:A	0	120790988	A	G
12	chr12:120791766:G:A	0	120791766	A	G
12	chr12:120792090:T:C	0	120792090	C	T
12	chr12:120792155:T:C	0	120792155	C	T
12	chr12:120792231:C:G	0	120792231	G	C
12	chr12:120792439:C:T	0	120792439	T	C
12	chr12:120792529:G:A	0	120792529	A	G
12	chr12:120792959:C:T	0	120792959	T	C
12	chr12:120793720:AAGCCACCC:A	0	120793720	A	AAGCCACCC
12	chr12:120794449:G:T	0	120794449	T	G
12	chr12:120794525:G:A	0	120794525	A	G
12	chr12:120794649:A:G	0	120794649	G	A
12	chr12:120795564:T:A	0	120795564	A	T
12	chr12:120795650:TCTTTTAC:T	0	120795650	T	TCTTTTAC
12	chr12:120795663:A:G	0	120795663	G	A
12	chr12:120796578:G:A	0	120796578	A	G
12	chr12:120797477:T:C	0	120797477	C	T
12	chr12:120798357:A:C	0	120798357	C	A
12	chr12:120798455:C:T	0	120798455	T	C
12	chr12:120799865:G:A	0	120799865	A	G
12	chr12:120800401:G:C	0	120800401	C	G
12	chr12:120800497:A:G	0	120800497	G	A
12	chr12:120800882:C:T	0	120800882	T	C
12	chr12:120801132:G:A	0	120801132	A	G
12	chr12:120801265:G:T	0	120801265	T	G
12	chr12:120801893:A:G	0	120801893	G	A
12	chr12:120803059:T:C	0	120803059	C	T
12	chr12:120803183:T:C	0	120803183	C	T
12	chr12:120803892:T:TA	0	120803892	TA	T
12	chr12:120804130:G:C	0	120804130	C	G
12	chr12:120804472:T:C	0	120804472	C	T
12	chr12:120805736:G:A	0	120805736	A	G
12	chr12:120805950:T:C	0	120805950	C	T
12	chr12:120805987:G:A	0	120805987	A	G
12	chr12:120806474:A:G	0	120806474	G	A
12	chr12:120806791:G:A	0	120806791	A	G
12	chr12:120809379:T:C	0	120809379	C	T
12	chr12:120809688:C:A	0	120809688	A	C
12	chr12:120810123:T:C	0	120810123	C	T
12	chr12:120810126:C:T	0	120810126	T	C
12	chr12:120811201:G:A	0	120811201	A	G
12	chr12:120811915:T:C	0	120811915	C	T
12	chr12:120812512:T:C	0	120812512	C	T
12	chr12:120813129:T:C	0	120813129	C	T
12	chr12:120814086:T:C	0	120814086	C	T
12	chr12:120814309:G:A	0	120814309	A	G
12	chr12:120817531:T:C	0	120817531	C	T
12	chr12:120817804:C:T	0	120817804	T	C
12	chr12:120818338:TATTC:T	0	120818338	T	TATTC
12	chr12:120818717:T:C	0	120818717	C	T
12	chr12:120818823:TATTA:T	0	120818823	T	TATTA
12	chr12:120819026:T:C	0	120819026	C	T
12	chr12:120819264:T:TC	0	120819264	TC	T
12	chr12:120820832:C:T	0	120820832	T	C
12	chr12:120821248:C:T	0	120821248	T	C
12	chr12:120821335:T:C	0	120821335	C	T
12	chr12:120821339:A:C	0	120821339	C	A
12	chr12:120821984:TAAAC:T	0	120821984	T	TAAAC
12	chr12:120822181:T:C	0	120822181	C	T
12	chr12:120822916:C:T	0	120822916	T	C
12	chr12:120823359:C:T	0	120823359	T	C
12	chr12:120823910:G:A	0	120823910	A	G
12	chr12:120824055:A:G	0	120824055	G	A
12	chr12:120824091:C:T	0	120824091	T	C
12	chr12:120824138:A:G	0	120824138	G	A
12	chr12:120824577:C:T	0	120824577	T	C
12	chr12:120825976:T:TC	0	120825976	TC	T
12	chr12:120825978:A:AGTGAGAGAATGAGTGTCT	0	120825978	AGTGAGAGAATGAGTGTCT	A
12	chr12:120826207:C:T	0	120826207	T	C
12	chr12:120827080:T:C	0	120827080	C	T
12	chr12:120827839:G:C	0	120827839	C	G
12	chr12:120828650:T:C	0	120828650	C	T
12	chr12:120828818:G:A	0	120828818	A	G
12	chr12:120830230:A:C	0	120830230	C	A
12	chr12:120831124:A:G	0	120831124	G	A
12	chr12:120831327:T:C	0	120831327	C	T
12	chr12:120831811:T:C	0	120831811	C	T
12	chr12:120832573:T:C	0	120832573	C	T
12	chr12:120832598:G:A	0	120832598	A	G
12	chr12:120832636:G:A	0	120832636	A	G
12	chr12:120832930:G:C	0	120832930	C	G
12	chr12:120833420:C:T	0	120833420	T	C
12	chr12:120833722:C:CA	0	120833722	CA	C
12	chr12:120833931:T:C	0	120833931	C	T
12	chr12:120835444:T:C	0	120835444	C	T
12	chr12:120835571:C:T	0	120835571	T	C
12	chr12:120836259:C:T	0	120836259	T	C
12	chr12:120836375:A:C	0	120836375	C	A
12	chr12:120836386:A:C	0	120836386	C	A
12	chr12:120836562:CT:C	0	120836562	C	CT
12	chr12:120837546:T:C	0	120837546	C	T
12	chr12:120837823:C:T	0	120837823	T	C
12	chr12:120837839:T:C	0	120837839	C	T
12	chr12:120839241:A:G	0	120839241	G	A
12	chr12:120840071:G:T	0	120840071	T	G
12	chr12:120840463:G:A	0	120840463	A	G
12	chr12:120840738:A:G	0	120840738	G	A
12	chr12:120840771:G:A	0	120840771	A	G
12	chr12:120841280:G:A	0	120841280	A	G
12	chr12:120842109:T:C	0	120842109	C	T
12	chr12:120842657:T:C	0	120842657	C	T
12	chr12:120842719:A:G	0	120842719	G	A
12	chr12:120843036:A:G	0	120843036	G	A
12	chr12:120843945:G:A	0	120843945	A	G
12	chr12:120844261:A:G	0	120844261	G	A
12	chr12:120844856:C:T	0	120844856	T	C
12	chr12:120845490:G:T	0	120845490	T	G
12	chr12:120847621:A:G	0	120847621	G	A
12	chr12:120848333:G:A	0	120848333	A	G
12	chr12:120848388:T:C	0	120848388	C	T
12	chr12:120850130:T:C	0	120850130	C	T
12	chr12:120851120:G:A	0	120851120	A	G
12	chr12:120851352:T:C	0	120851352	C	T
12	chr12:120851883:C:T	0	120851883	T	C
12	chr12:120851912:A:G	0	120851912	G	A
12	chr12:120852321:A:T	0	120852321	T	A
12	chr12:120853043:C:T	0	120853043	T	C
12	chr12:120854901:T:C	0	120854901	C	T
12	chr12:120856941:T:C	0	120856941	C	T
12	chr12:120857301:G:A	0	120857301	A	G
12	chr12:120858019:AG:A	0	120858019	A	AG
12	chr12:120858805:C:T	0	120858805	T	C
12	chr12:120859302:T:A	0	120859302	A	T
12	chr12:120859684:A:G	0	120859684	G	A
12	chr12:120860012:G:A	0	120860012	A	G
12	chr12:120860056:C:T	0	120860056	T	C
12	chr12:120860361:A:G	0	120860361	G	A
12	chr12:120860709:G:C	0	120860709	C	G
12	chr12:120860841:C:T	0	120860841	T	C
12	chr12:120861188:G:A	0	120861188	A	G
12	chr12:120861190:T:A	0	120861190	A	T
12	chr12:120861215:C:T	0	120861215	T	C
12	chr12:120863929:T:C	0	120863929	C	T
12	chr12:120864143:C:T	0	120864143	T	C
12	chr12:120865736:T:C	0	120865736	C	T
12	chr12:120865823:T:C	0	120865823	C	T
12	chr12:120865910:C:T	0	120865910	T	C
12	chr12:120865940:A:G	0	120865940	G	A
12	chr12:120866017:G:A	0	120866017	A	G
12	chr12:120866168:ATAAAG:A	0	120866168	A	ATAAAG
12	chr12:120866565:C:T	0	120866565	T	C
12	chr12:120869143:T:C	0	120869143	C	T
12	chr12:120870578:C:T	0	120870578	T	C
12	chr12:120871321:C:T	0	120871321	T	C
12	chr12:120871326:T:C	0	120871326	C	T
12	chr12:120871639:C:G	0	120871639	G	C
12	chr12:120871675:C:T	0	120871675	T	C
12	chr12:120871758:A:G	0	120871758	G	A
12	chr12:120871825:A:G	0	120871825	G	A
12	chr12:120872048:A:G	0	120872048	G	A
12	chr12:120872224:A:G	0	120872224	G	A
12	chr12:120874528:G:C	0	120874528	C	G
12	chr12:120875732:GA:G	0	120875732	G	GA
12	chr12:120876253:T:C	0	120876253	C	T
12	chr12:120876477:C:T	0	120876477	T	C
12	chr12:120877391:T:C	0	120877391	C	T
12	chr12:120877827:A:G	0	120877827	G	A
12	chr12:120878034:AATT:A	0	120878034	A	AATT
12	chr12:120878307:T:C	0	120878307	C	T
12	chr12:120878871:T:C	0	120878871	C	T
12	chr12:120878975:T:C	0	120878975	C	T
12	chr12:120879272:G:T	0	120879272	T	G
12	chr12:120880294:A:T	0	120880294	T	A
12	chr12:120881614:T:C	0	120881614	C	T
12	chr12:120881816:C:A	0	120881816	A	C
12	chr12:120882803:A:G	0	120882803	G	A
12	chr12:120882811:T:G	0	120882811	G	T
12	chr12:120884892:T:C	0	120884892	C	T
12	chr12:120885426:C:T	0	120885426	T	C
12	chr12:120886182:T:C	0	120886182	C	T
12	chr12:120886312:T:A	0	120886312	A	T
12	chr12:120886924:A:G	0	120886924	G	A
12	chr12:120887228:G:A	0	120887228	A	G
12	chr12:120887518:C:T	0	120887518	T	C
12	chr12:120888092:T:C	0	120888092	C	T
12	chr12:120888247:C:T	0	120888247	T	C
12	chr12:120888902:T:C	0	120888902	C	T
12	chr12:120889190:T:C	0	120889190	C	T
12	chr12:120889377:A:C	0	120889377	C	A
12	chr12:120889458:T:C	0	120889458	C	T
12	chr12:120889800:TG:T	0	120889800	T	TG
12	chr12:120889820:C:A	0	120889820	A	C
12	chr12:120889939:C:T	0	120889939	T	C
12	chr12:120890279:T:G	0	120890279	G	T
12	chr12:120890479:C:T	0	120890479	T	C
12	chr12:120890553:T:C	0	120890553	C	T
12	chr12:120890959:G:A	0	120890959	A	G
12	chr12:120891957:T:C	0	120891957	C	T
12	chr12:120892164:T:C	0	120892164	C	T
12	chr12:120892228:T:C	0	120892228	C	T
12	chr12:120892283:G:A	0	120892283	A	G
12	chr12:120892569:T:C	0	120892569	C	T
12	chr12:120892688:A:T	0	120892688	T	A
12	chr12:120893225:C:T	0	120893225	T	C
12	chr12:120893482:G:A	0	120893482	A	G
12	chr12:120894769:A:C	0	120894769	C	A
12	chr12:120894821:C:G	0	120894821	G	C
12	chr12:120895070:A:G	0	120895070	G	A
12	chr12:120895150:G:A	0	120895150	A	G
12	chr12:120896079:T:C	0	120896079	C	T
12	chr12:120896261:G:A	0	120896261	A	G
12	chr12:120897452:G:A	0	120897452	A	G
12	chr12:120897745:C:T	0	120897745	T	C
12	chr12:120898460:G:A	0	120898460	A	G
12	chr12:120899376:T:C	0	120899376	C	T
12	chr12:120899974:T:C	0	120899974	C	T
12	chr12:120900428:G:T	0	120900428	T	G
12	chr12:120900537:A:G	0	120900537	G	A
12	chr12:120901143:C:T	0	120901143	T	C
12	chr12:120901203:G:A	0	120901203	A	G
12	chr12:120902172:T:G	0	120902172	G	T
12	chr12:120902244:CCTT:C	0	120902244	C	CCTT
12	chr12:120902265:T:C	0	120902265	C	T
12	chr12:120902443:T:C	0	120902443	C	T
12	chr12:120902560:T:C	0	120902560	C	T
12	chr12:120902996:T:C	0	120902996	C	T
12	chr12:120903273:A:C	0	120903273	C	A
12	chr12:120903692:C:T	0	120903692	T	C
12	chr12:120904130:C:G	0	120904130	G	C
12	chr12:120905147:G:A	0	120905147	A	G
12	chr12:120905639:C:T	0	120905639	T	C
12	chr12:120905756:A:C	0	120905756	C	A
12	chr12:120905870:T:C	0	120905870	C	T
12	chr12:120906090:T:A	0	120906090	A	T
12	chr12:120906771:A:T	0	120906771	T	A
12	chr12:120907119:C:A	0	120907119	A	C
12	chr12:120908625:C:T	0	120908625	T	C
12	chr12:120909910:G:A	0	120909910	A	G
12	chr12:120910846:T:C	0	120910846	C	T
12	chr12:120911466:G:A	0	120911466	A	G
12	chr12:120911624:C:A	0	120911624	A	C
12	chr12:120911883:A:C	0	120911883	C	A
12	chr12:120913119:T:C	0	120913119	C	T
12	chr12:120913926:T:A	0	120913926	A	T
12	chr12:120914131:C:T	0	120914131	T	C
12	chr12:120914403:G:A	0	120914403	A	G
12	chr12:120915171:A:G	0	120915171	G	A
12	chr12:120915285:T:G	0	120915285	G	T
12	chr12:120916103:A:G	0	120916103	G	A
12	chr12:120916686:T:C	0	120916686	C	T
12	chr12:120917153:C:T	0	120917153	T	C
12	chr12:120919891:G:A	0	120919891	A	G
12	chr12:120920405:C:G	0	120920405	G	C
12	chr12:120921783:G:A	0	120921783	A	G
12	chr12:120923156:G:A	0	120923156	A	G
12	chr12:120923586:T:C	0	120923586	C	T
12	chr12:120923968:A:T	0	120923968	T	A
12	chr12:120924129:G:C	0	120924129	C	G
12	chr12:120924477:A:C	0	120924477	C	A
12	chr12:120924521:T:C	0	120924521	C	T
12	chr12:120924605:G:A	0	120924605	A	G
12	chr12:120924737:A:G	0	120924737	G	A
12	chr12:120925695:A:G	0	120925695	G	A
12	chr12:120925786:G:T	0	120925786	T	G
12	chr12:120925795:T:C	0	120925795	C	T
12	chr12:120925921:T:C	0	120925921	C	T
12	chr12:120926020:T:C	0	120926020	C	T
12	chr12:120926032:C:T	0	120926032	T	C
12	chr12:120926033:T:C	0	120926033	C	T
12	chr12:120926222:T:C	0	120926222	C	T
12	chr12:120926819:ACT:A	0	120926819	A	ACT
12	chr12:120930665:C:T	0	120930665	T	C
12	chr12:120931025:G:A	0	120931025	A	G
12	chr12:120932157:T:G	0	120932157	G	T
12	chr12:120933430:C:T	0	120933430	T	C
12	chr12:120934706:A:G	0	120934706	G	A
12	chr12:120934960:A:G	0	120934960	G	A
12	chr12:120935886:C:T	0	120935886	T	C
12	chr12:120935945:T:C	0	120935945	C	T
12	chr12:120936461:C:T	0	120936461	T	C
12	chr12:120936924:A:G	0	120936924	G	A
12	chr12:120937755:A:T	0	120937755	T	A
12	chr12:120937781:A:C	0	120937781	C	A
12	chr12:120937874:C:T	0	120937874	T	C
12	chr12:120938613:C:T	0	120938613	T	C
12	chr12:120938847:CAGGCATGGTGGTGCATGCCTAT:C	0	120938847	C	CAGGCATGGTGGTGCATGCCTAT
12	chr12:120939526:A:G	0	120939526	G	A
12	chr12:120940042:CTG:C	0	120940042	C	CTG
12	chr12:120940332:A:G	0	120940332	G	A
12	chr12:120940674:C:T	0	120940674	T	C
12	chr12:120940710:G:A	0	120940710	A	G
12	chr12:120942741:T:C	0	120942741	C	T
12	chr12:120943483:C:T	0	120943483	T	C
12	chr12:120943488:C:G	0	120943488	G	C
12	chr12:120945258:T:A	0	120945258	A	T
12	chr12:120946692:T:C	0	120946692	C	T
12	chr12:120948460:C:T	0	120948460	T	C
12	chr12:120948690:G:A	0	120948690	A	G
12	chr12:120948729:A:G	0	120948729	G	A
12	chr12:120949677:T:C	0	120949677	C	T
12	chr12:120950322:G:A	0	120950322	A	G
12	chr12:120950362:C:T	0	120950362	T	C
12	chr12:120950938:T:C	0	120950938	C	T
12	chr12:120950968:T:G	0	120950968	G	T
12	chr12:120951159:A:C	0	120951159	C	A
12	chr12:120951697:C:T	0	120951697	T	C
12	chr12:120951713:T:C	0	120951713	C	T
12	chr12:120951992:A:C	0	120951992	C	A
12	chr12:120952275:A:G	0	120952275	G	A
12	chr12:120953005:C:T	0	120953005	T	C
12	chr12:120954237:G:A	0	120954237	A	G
12	chr12:120954292:C:T	0	120954292	T	C
12	chr12:120954538:C:T	0	120954538	T	C
12	chr12:120954659:C:A	0	120954659	A	C
12	chr12:120955083:G:A	0	120955083	A	G
12	chr12:120955540:C:T	0	120955540	T	C
12	chr12:120955665:T:C	0	120955665	C	T
12	chr12:120956215:G:A	0	120956215	A	G
12	chr12:120956320:A:G	0	120956320	G	A
12	chr12:120956638:C:T	0	120956638	T	C
12	chr12:120957667:C:T	0	120957667	T	C
12	chr12:120958843:T:C	0	120958843	C	T
12	chr12:120960072:A:G	0	120960072	G	A
12	chr12:120960291:G:A	0	120960291	A	G
12	chr12:120960851:A:C	0	120960851	C	A
12	chr12:120960854:G:T	0	120960854	T	G
12	chr12:120961607:A:G	0	120961607	G	A
12	chr12:120962402:T:C	0	120962402	C	T
12	chr12:120963091:T:C	0	120963091	C	T
12	chr12:120964837:G:A	0	120964837	A	G
12	chr12:120964888:C:T	0	120964888	T	C
12	chr12:120965129:C:T	0	120965129	T	C
12	chr12:120965921:G:A	0	120965921	A	G
12	chr12:120966049:C:T	0	120966049	T	C
12	chr12:120966253:T:A	0	120966253	A	T
12	chr12:120966781:T:C	0	120966781	C	T
12	chr12:120967120:C:T	0	120967120	T	C
12	chr12:120967407:T:C	0	120967407	C	T
12	chr12:120967485:G:A	0	120967485	A	G
12	chr12:120967523:GCAGA:G	0	120967523	G	GCAGA
12	chr12:120967841:G:A	0	120967841	A	G
12	chr12:120968490:G:A	0	120968490	A	G
12	chr12:120968730:C:T	0	120968730	T	C
12	chr12:120968788:AG:A	0	120968788	A	AG
12	chr12:120971439:G:A	0	120971439	A	G
12	chr12:120972365:T:C	0	120972365	C	T
12	chr12:120974382:T:C	0	120974382	C	T
12	chr12:120975224:G:A	0	120975224	A	G
12	chr12:120976632:C:A	0	120976632	A	C
12	chr12:120977112:G:A	0	120977112	A	G
12	chr12:120978847:A:C	0	120978847	C	A
12	chr12:120979185:A:G	0	120979185	G	A
12	chr12:120980553:T:C	0	120980553	C	T
12	chr12:120981253:T:C	0	120981253	C	T
12	chr12:120981737:C:T	0	120981737	T	C
12	chr12:120983004:G:A	0	120983004	A	G
12	chr12:120984367:A:G	0	120984367	G	A
12	chr12:120984647:TGACTGGCACTCAGCA:T	0	120984647	T	TGACTGGCACTCAGCA
12	chr12:120985364:G:A	0	120985364	A	G
12	chr12:120985573:G:A	0	120985573	A	G
12	chr12:120985583:A:G	0	120985583	G	A
12	chr12:120985856:A:G	0	120985856	G	A
12	chr12:120986153:C:T	0	120986153	T	C
12	chr12:120986195:C:A	0	120986195	A	C
12	chr12:120986603:G:A	0	120986603	A	G
12	chr12:120986687:C:T	0	120986687	T	C
12	chr12:120986771:G:A	0	120986771	A	G
12	chr12:120988675:C:T	0	120988675	T	C
12	chr12:120988742:G:A	0	120988742	A	G
12	chr12:120988791:G:A	0	120988791	A	G
12	chr12:120989507:A:G	0	120989507	G	A
12	chr12:120989687:T:C	0	120989687	C	T
12	chr12:120990019:G:A	0	120990019	A	G
12	chr12:120990459:AGCCAGGCAT:A	0	120990459	A	AGCCAGGCAT
12	chr12:120991391:T:C	0	120991391	C	T
12	chr12:120992734:C:A	0	120992734	A	C
12	chr12:120993019:C:T	0	120993019	T	C
12	chr12:120993422:G:A	0	120993422	A	G
12	chr12:120993469:T:A	0	120993469	A	T
12	chr12:120993497:C:T	0	120993497	T	C
12	chr12:120996041:A:G	0	120996041	G	A
12	chr12:120997030:G:A	0	120997030	A	G
12	chr12:120997539:C:T	0	120997539	T	C
12	chr12:120997624:G:A	0	120997624	A	G
12	chr12:120997672:G:A	0	120997672	A	G
12	chr12:120997975:C:T	0	120997975	T	C
12	chr12:120999418:T:C	0	120999418	C	T
12	chr12:120999999:A:G	0	120999999	G	A
12	chr12:121000135:G:A	0	121000135	A	G
12	chr12:121000339:C:T	0	121000339	T	C
12	chr12:121000579:T:C	0	121000579	C	T
12	chr12:121000906:G:GTT	0	121000906	GTT	G
12	chr12:121001041:T:C	0	121001041	C	T
12	chr12:121001389:G:T	0	121001389	T	G
12	chr12:121001795:G:A	0	121001795	A	G
12	chr12:121002460:G:A	0	121002460	A	G
12	chr12:121003075:A:G	0	121003075	G	A
12	chr12:121004396:T:A	0	121004396	A	T
12	chr12:121004411:G:A	0	121004411	A	G
12	chr12:121005950:T:G	0	121005950	G	T
12	chr12:121006221:AAG:A	0	121006221	A	AAG
12	chr12:121006638:CAT:C	0	121006638	C	CAT
12	chr12:121006870:G:T	0	121006870	T	G
12	chr12:121006897:A:G	0	121006897	G	A
12	chr12:121007028:A:G	0	121007028	G	A
12	chr12:121007193:G:A	0	121007193	A	G
12	chr12:121008005:T:C	0	121008005	C	T
12	chr12:121008943:C:T	0	121008943	T	C
12	chr12:121009119:A:G	0	121009119	G	A
12	chr12:121009716:A:C	0	121009716	C	A
12	chr12:121010592:C:T	0	121010592	T	C
12	chr12:121013078:G:A	0	121013078	A	G
12	chr12:121013622:T:C	0	121013622	C	T
12	chr12:121014063:C:T	0	121014063	T	C
12	chr12:121014107:C:T	0	121014107	T	C
12	chr12:121014327:G:A	0	121014327	A	G
12	chr12:121014701:C:T	0	121014701	T	C
12	chr12:121016819:C:T	0	121016819	T	C
12	chr12:121017103:G:A	0	121017103	A	G
12	chr12:121017339:G:A	0	121017339	A	G
12	chr12:121017735:A:G	0	121017735	G	A
12	chr12:121017786:G:A	0	121017786	A	G
12	chr12:121018070:C:T	0	121018070	T	C
12	chr12:121018296:C:G	0	121018296	G	C
12	chr12:121019270:G:A	0	121019270	A	G
12	chr12:121020111:T:G	0	121020111	G	T
12	chr12:121020192:G:A	0	121020192	A	G
12	chr12:121020303:AT:A	0	121020303	A	AT
12	chr12:121020335:G:A	0	121020335	A	G
12	chr12:121020597:C:T	0	121020597	T	C
12	chr12:121021541:T:C	0	121021541	C	T
12	chr12:121021637:C:G	0	121021637	G	C
12	chr12:121021733:C:T	0	121021733	T	C
12	chr12:121022883:T:A	0	121022883	A	T
12	chr12:121023180:G:T	0	121023180	T	G
12	chr12:121023496:GC:G	0	121023496	G	GC
12	chr12:121024336:G:C	0	121024336	C	G
12	chr12:121024354:C:T	0	121024354	T	C
12	chr12:121024433:G:A	0	121024433	A	G
12	chr12:121025232:T:A	0	121025232	A	T
12	chr12:121025337:C:T	0	121025337	T	C
12	chr12:121027305:GA:G	0	121027305	G	GA
12	chr12:121029846:G:A	0	121029846	A	G
12	chr12:121030258:A:G	0	121030258	G	A
12	chr12:121030872:G:A	0	121030872	A	G
12	chr12:121031060:C:A	0	121031060	A	C
12	chr12:121031850:C:T	0	121031850	T	C
12	chr12:121032848:T:G	0	121032848	G	T
12	chr12:121033175:T:C	0	121033175	C	T
12	chr12:121033534:G:A	0	121033534	A	G
12	chr12:121034128:C:T	0	121034128	T	C
12	chr12:121034364:G:A	0	121034364	A	G
12	chr12:121035068:A:G	0	121035068	G	A
12	chr12:121035202:A:G	0	121035202	G	A
12	chr12:121037168:C:A	0	121037168	A	C
12	chr12:121038076:G:C	0	121038076	C	G
12	chr12:121038321:T:C	0	121038321	C	T
12	chr12:121038429:T:C	0	121038429	C	T
12	chr12:121038620:A:G	0	121038620	G	A
12	chr12:121039243:A:G	0	121039243	G	A
12	chr12:121039713:G:A	0	121039713	A	G
12	chr12:121039809:C:T	0	121039809	T	C
12	chr12:121039837:G:A	0	121039837	A	G
12	chr12:121040109:T:C	0	121040109	C	T
12	chr12:121040227:A:G	0	121040227	G	A
12	chr12:121040474:A:G	0	121040474	G	A
12	chr12:121040567:G:A	0	121040567	A	G
12	chr12:121041462:C:T	0	121041462	T	C
12	chr12:121042830:A:C	0	121042830	C	A
12	chr12:121043000:A:G	0	121043000	G	A
12	chr12:121043583:A:C	0	121043583	C	A
12	chr12:121044213:G:C	0	121044213	C	G
12	chr12:121045686:A:G	0	121045686	G	A
12	chr12:121045850:G:A	0	121045850	A	G
12	chr12:121046146:T:G	0	121046146	G	T
12	chr12:121046907:C:A	0	121046907	A	C
12	chr12:121047303:G:C	0	121047303	C	G
12	chr12:121047533:G:A	0	121047533	A	G
12	chr12:121048096:A:G	0	121048096	G	A
12	chr12:121048603:T:C	0	121048603	C	T
12	chr12:121048878:G:A	0	121048878	A	G
12	chr12:121048905:T:A	0	121048905	A	T
12	chr12:121048930:TCTC:T	0	121048930	T	TCTC
12	chr12:121049205:A:C	0	121049205	C	A
12	chr12:121049211:C:T	0	121049211	T	C
12	chr12:121049558:T:C	0	121049558	C	T
12	chr12:121049754:C:T	0	121049754	T	C
12	chr12:121049786:C:T	0	121049786	T	C
12	chr12:121049855:A:T	0	121049855	T	A
12	chr12:121049942:C:A	0	121049942	A	C
12	chr12:121049997:T:C	0	121049997	C	T
12	chr12:121050569:G:C	0	121050569	C	G
12	chr12:121050620:G:A	0	121050620	A	G
12	chr12:121051574:C:T	0	121051574	T	C
12	chr12:121051645:G:A	0	121051645	A	G
12	chr12:121051854:A:G	0	121051854	G	A
12	chr12:121051950:TG:T	0	121051950	T	TG
12	chr12:121052695:A:T	0	121052695	T	A
12	chr12:121053666:C:CG	0	121053666	CG	C
12	chr12:121053852:A:C	0	121053852	C	A
12	chr12:121054154:G:A	0	121054154	A	G
12	chr12:121054264:T:C	0	121054264	C	T
12	chr12:121055367:T:C	0	121055367	C	T
12	chr12:121055370:G:T	0	121055370	T	G
12	chr12:121055442:C:T	0	121055442	T	C
12	chr12:121055599:GTTTA:G	0	121055599	G	GTTTA
12	chr12:121055901:T:C	0	121055901	C	T
12	chr12:121056362:T:C	0	121056362	C	T
12	chr12:121056413:T:C	0	121056413	C	T
12	chr12:121056570:T:C	0	121056570	C	T
12	chr12:121056714:T:C	0	121056714	C	T
12	chr12:121057337:G:A	0	121057337	A	G
12	chr12:121057629:A:G	0	121057629	G	A
12	chr12:121058269:C:T	0	121058269	T	C
12	chr12:121059659:G:A	0	121059659	A	G
12	chr12:121061290:C:T	0	121061290	T	C
12	chr12:121061559:G:A	0	121061559	A	G
12	chr12:121061990:T:G	0	121061990	G	T
12	chr12:121063194:G:T	0	121063194	T	G
12	chr12:121063438:G:A	0	121063438	A	G
12	chr12:121066215:T:C	0	121066215	C	T
12	chr12:121067224:C:T	0	121067224	T	C
12	chr12:121068351:G:A	0	121068351	A	G
12	chr12:121068599:T:C	0	121068599	C	T
12	chr12:121068717:G:T	0	121068717	T	G
12	chr12:121070514:C:T	0	121070514	T	C
12	chr12:121071411:G:T	0	121071411	T	G
12	chr12:121071911:C:T	0	121071911	T	C
12	chr12:121073055:A:G	0	121073055	G	A
12	chr12:121073216:AATTCAGTGAATTTGTAG:A	0	121073216	A	AATTCAGTGAATTTGTAG
12	chr12:121073705:A:T	0	121073705	T	A
12	chr12:121074013:T:C	0	121074013	C	T
12	chr12:121074333:T:C	0	121074333	C	T
12	chr12:121074345:G:A	0	121074345	A	G
12	chr12:121075026:T:C	0	121075026	C	T
12	chr12:121075484:C:T	0	121075484	T	C
12	chr12:121075707:C:T	0	121075707	T	C
12	chr12:121075942:C:G	0	121075942	G	C
12	chr12:121076024:G:A	0	121076024	A	G
12	chr12:121076095:C:T	0	121076095	T	C
12	chr12:121077072:C:G	0	121077072	G	C
12	chr12:121077073:T:A	0	121077073	A	T
12	chr12:121077684:T:A	0	121077684	A	T
12	chr12:121077824:A:G	0	121077824	G	A
12	chr12:121078296:C:T	0	121078296	T	C
12	chr12:121078538:T:C	0	121078538	C	T
12	chr12:121078756:A:G	0	121078756	G	A
12	chr12:121079345:C:T	0	121079345	T	C
12	chr12:121080153:A:G	0	121080153	G	A
12	chr12:121080611:C:T	0	121080611	T	C
12	chr12:121081295:A:C	0	121081295	C	A
12	chr12:121082118:C:T	0	121082118	T	C
12	chr12:121082354:A:T	0	121082354	T	A
12	chr12:121082658:T:C	0	121082658	C	T
12	chr12:121083115:A:G	0	121083115	G	A
12	chr12:121084968:C:T	0	121084968	T	C
12	chr12:121087191:C:T	0	121087191	T	C
12	chr12:121087614:G:A	0	121087614	A	G
12	chr12:121087863:G:A	0	121087863	A	G
12	chr12:121088083:G:A	0	121088083	A	G
12	chr12:121089813:C:T	0	121089813	T	C
12	chr12:121090130:C:T	0	121090130	T	C
12	chr12:121090643:T:C	0	121090643	C	T
12	chr12:121091068:G:T	0	121091068	T	G
12	chr12:121091408:G:A	0	121091408	A	G
12	chr12:121091424:A:G	0	121091424	G	A
12	chr12:121091542:C:A	0	121091542	A	C
12	chr12:121091832:G:A	0	121091832	A	G
12	chr12:121092158:G:C	0	121092158	C	G
12	chr12:121092684:A:G	0	121092684	G	A
12	chr12:121093503:G:C	0	121093503	C	G
12	chr12:121093598:C:T	0	121093598	T	C
12	chr12:121093808:G:A	0	121093808	A	G
12	chr12:121094241:G:A	0	121094241	A	G
12	chr12:121094359:A:G	0	121094359	G	A
12	chr12:121094551:T:A	0	121094551	A	T
12	chr12:121094591:A:G	0	121094591	G	A
12	chr12:121094644:C:T	0	121094644	T	C
12	chr12:121094669:A:C	0	121094669	C	A
12	chr12:121094782:C:T	0	121094782	T	C
12	chr12:121094978:C:T	0	121094978	T	C
12	chr12:121095151:C:G	0	121095151	G	C
12	chr12:121095211:A:G	0	121095211	G	A
12	chr12:121095520:G:C	0	121095520	C	G
12	chr12:121095642:A:T	0	121095642	T	A
12	chr12:121095653:T:C	0	121095653	C	T
12	chr12:121096091:C:A	0	121096091	A	C
12	chr12:121096170:T:C	0	121096170	C	T
12	chr12:121096864:C:T	0	121096864	T	C
12	chr12:121097225:C:G	0	121097225	G	C
12	chr12:121097619:C:T	0	121097619	T	C
12	chr12:121097883:G:A	0	121097883	A	G
12	chr12:121097918:C:T	0	121097918	T	C
12	chr12:121098050:G:A	0	121098050	A	G
12	chr12:121098054:G:C	0	121098054	C	G
12	chr12:121098332:C:T	0	121098332	T	C
12	chr12:121098674:C:G	0	121098674	G	C
12	chr12:121099614:A:T	0	121099614	T	A
12	chr12:121099654:G:A	0	121099654	A	G
12	chr12:121099690:A:C	0	121099690	C	A
12	chr12:121099880:G:A	0	121099880	A	G
12	chr12:121099906:C:A	0	121099906	A	C
12	chr12:121099947:AC:A	0	121099947	A	AC
12	chr12:121100923:A:G	0	121100923	G	A
12	chr12:121101526:C:T	0	121101526	T	C
12	chr12:121101612:G:A	0	121101612	A	G
12	chr12:121101774:A:G	0	121101774	G	A
12	chr12:121101837:C:T	0	121101837	T	C
12	chr12:121101846:G:A	0	121101846	A	G
12	chr12:121102543:C:T	0	121102543	T	C
12	chr12:121102564:T:G	0	121102564	G	T
12	chr12:121102728:G:A	0	121102728	A	G
12	chr12:121103081:CA:C	0	121103081	C	CA
12	chr12:121103357:A:G	0	121103357	G	A
12	chr12:121103359:A:G	0	121103359	G	A
12	chr12:121103594:T:C	0	121103594	C	T
12	chr12:121104028:C:T	0	121104028	T	C
12	chr12:121104325:A:C	0	121104325	C	A
12	chr12:121104398:C:T	0	121104398	T	C
12	chr12:121105170:A:G	0	121105170	G	A
12	chr12:121105208:C:T	0	121105208	T	C
12	chr12:121106019:G:A	0	121106019	A	G
12	chr12:121106176:G:A	0	121106176	A	G
12	chr12:121106254:T:C	0	121106254	C	T
12	chr12:121106366:G:A	0	121106366	A	G
12	chr12:121107037:G:A	0	121107037	A	G
12	chr12:121108546:G:A	0	121108546	A	G
12	chr12:121108978:C:T	0	121108978	T	C
12	chr12:121109652:G:A	0	121109652	A	G
12	chr12:121110801:A:T	0	121110801	T	A
12	chr12:121110892:G:T	0	121110892	T	G
12	chr12:121111119:T:C	0	121111119	C	T
12	chr12:121111141:T:C	0	121111141	C	T
12	chr12:121111680:C:T	0	121111680	T	C
12	chr12:121111820:C:T	0	121111820	T	C
12	chr12:121111859:A:G	0	121111859	G	A
12	chr12:121111915:A:C	0	121111915	C	A
12	chr12:121112011:C:T	0	121112011	T	C
12	chr12:121112102:T:C	0	121112102	C	T
12	chr12:121112756:T:C	0	121112756	C	T
12	chr12:121113064:C:T	0	121113064	T	C
12	chr12:121113484:A:C	0	121113484	C	A
12	chr12:121113600:G:A	0	121113600	A	G
12	chr12:121114289:A:G	0	121114289	G	A
12	chr12:121114559:TG:T	0	121114559	T	TG
12	chr12:121114618:G:A	0	121114618	A	G
12	chr12:121114706:T:C	0	121114706	C	T
12	chr12:121114809:C:T	0	121114809	T	C
12	chr12:121114904:G:A	0	121114904	A	G
12	chr12:121114945:C:T	0	121114945	T	C
12	chr12:121114946:C:G	0	121114946	G	C
12	chr12:121115512:C:T	0	121115512	T	C
12	chr12:121115627:C:T	0	121115627	T	C
12	chr12:121116031:T:C	0	121116031	C	T
12	chr12:121116076:A:G	0	121116076	G	A
12	chr12:121116244:C:A	0	121116244	A	C
12	chr12:121116375:G:A	0	121116375	A	G
12	chr12:121116620:G:A	0	121116620	A	G
12	chr12:121116865:A:C	0	121116865	C	A
12	chr12:121117304:A:T	0	121117304	T	A
12	chr12:121117690:G:T	0	121117690	T	G
12	chr12:121117694:T:G	0	121117694	G	T
12	chr12:121117710:T:C	0	121117710	C	T
12	chr12:121117963:C:T	0	121117963	T	C
12	chr12:121118056:C:T	0	121118056	T	C
12	chr12:121118719:G:T	0	121118719	T	G
12	chr12:121118808:T:C	0	121118808	C	T
12	chr12:121119051:A:C	0	121119051	C	A
12	chr12:121119237:C:A	0	121119237	A	C
12	chr12:121119458:A:G	0	121119458	G	A
12	chr12:121119466:G:C	0	121119466	C	G
12	chr12:121119578:A:G	0	121119578	G	A
12	chr12:121120212:A:G	0	121120212	G	A
12	chr12:121120392:T:C	0	121120392	C	T
12	chr12:121120620:T:C	0	121120620	C	T
12	chr12:121121061:T:C	0	121121061	C	T
12	chr12:121121430:C:T	0	121121430	T	C
12	chr12:121121506:G:A	0	121121506	A	G
12	chr12:121122861:G:A	0	121122861	A	G
12	chr12:121122921:T:A	0	121122921	A	T
12	chr12:121123168:T:C	0	121123168	C	T
12	chr12:121123249:C:T	0	121123249	T	C
12	chr12:121123418:C:T	0	121123418	T	C
12	chr12:121124006:AG:A	0	121124006	A	AG
12	chr12:121124065:A:C	0	121124065	C	A
12	chr12:121124118:C:T	0	121124118	T	C
12	chr12:121124233:T:C	0	121124233	C	T
12	chr12:121124301:G:A	0	121124301	A	G
12	chr12:121124332:G:A	0	121124332	A	G
12	chr12:121124679:A:G	0	121124679	G	A
12	chr12:121124787:CCT:C	0	121124787	C	CCT
12	chr12:121125213:C:T	0	121125213	T	C
12	chr12:121125490:C:T	0	121125490	T	C
12	chr12:121125583:A:T	0	121125583	T	A
12	chr12:121125678:C:T	0	121125678	T	C
12	chr12:121125906:G:A	0	121125906	A	G
12	chr12:121126120:G:A	0	121126120	A	G
12	chr12:121126314:A:G	0	121126314	G	A
12	chr12:121126588:C:T	0	121126588	T	C
12	chr12:121126595:T:C	0	121126595	C	T
12	chr12:121126660:C:T	0	121126660	T	C
12	chr12:121126812:C:A	0	121126812	A	C
12	chr12:121127114:T:C	0	121127114	C	T
12	chr12:121128067:C:T	0	121128067	T	C
12	chr12:121128401:C:T	0	121128401	T	C
12	chr12:121129382:C:T	0	121129382	T	C
12	chr12:121129928:T:G	0	121129928	G	T
12	chr12:121130109:C:T	0	121130109	T	C
12	chr12:121130112:G:C	0	121130112	C	G
12	chr12:121130398:T:C	0	121130398	C	T
12	chr12:121131071:G:A	0	121131071	A	G
12	chr12:121131093:A:G	0	121131093	G	A
12	chr12:121131142:C:G	0	121131142	G	C
12	chr12:121131322:C:T	0	121131322	T	C
12	chr12:121131831:T:C	0	121131831	C	T
12	chr12:121132133:A:C	0	121132133	C	A
12	chr12:121132344:A:G	0	121132344	G	A
12	chr12:121132540:A:G	0	121132540	G	A
12	chr12:121132673:A:G	0	121132673	G	A
12	chr12:121133662:C:A	0	121133662	A	C
12	chr12:121133843:C:T	0	121133843	T	C
12	chr12:121133976:G:A	0	121133976	A	G
12	chr12:121135818:C:T	0	121135818	T	C
12	chr12:121135833:A:G	0	121135833	G	A
12	chr12:121136607:C:T	0	121136607	T	C
12	chr12:121138121:G:A	0	121138121	A	G
12	chr12:121138184:G:A	0	121138184	A	G
12	chr12:121138849:C:A	0	121138849	A	C
12	chr12:121139809:A:G	0	121139809	G	A
12	chr12:121139975:G:A	0	121139975	A	G
12	chr12:121140044:T:C	0	121140044	C	T
12	chr12:121140089:C:T	0	121140089	T	C
12	chr12:121140184:T:C	0	121140184	C	T
12	chr12:121140548:T:C	0	121140548	C	T
12	chr12:121140584:T:C	0	121140584	C	T
12	chr12:121140647:G:A	0	121140647	A	G
12	chr12:121140919:C:A	0	121140919	A	C
12	chr12:121140922:C:A	0	121140922	A	C
12	chr12:121141221:T:G	0	121141221	G	T
12	chr12:121141275:A:G	0	121141275	G	A
12	chr12:121141487:G:C	0	121141487	C	G
12	chr12:121141609:T:C	0	121141609	C	T
12	chr12:121141870:C:T	0	121141870	T	C
12	chr12:121142152:G:A	0	121142152	A	G
12	chr12:121142950:G:A	0	121142950	A	G
12	chr12:121143182:G:A	0	121143182	A	G
12	chr12:121143878:T:C	0	121143878	C	T
12	chr12:121143935:T:C	0	121143935	C	T
12	chr12:121144179:G:T	0	121144179	T	G
12	chr12:121144180:C:T	0	121144180	T	C
12	chr12:121144245:T:C	0	121144245	C	T
12	chr12:121144437:G:A	0	121144437	A	G
12	chr12:121146025:G:A	0	121146025	A	G
12	chr12:121146134:A:G	0	121146134	G	A
12	chr12:121146190:C:T	0	121146190	T	C
12	chr12:121146357:A:G	0	121146357	G	A
12	chr12:121147187:G:A	0	121147187	A	G
12	chr12:121147425:A:C	0	121147425	C	A
12	chr12:121148592:A:G	0	121148592	G	A
12	chr12:121149231:C:T	0	121149231	T	C
12	chr12:121149550:T:C	0	121149550	C	T
12	chr12:121150285:G:C	0	121150285	C	G
12	chr12:121150322:C:T	0	121150322	T	C
12	chr12:121150742:T:C	0	121150742	C	T
12	chr12:121151600:TA:T	0	121151600	T	TA
12	chr12:121151659:A:G	0	121151659	G	A
12	chr12:121152551:T:C	0	121152551	C	T
12	chr12:121153008:T:C	0	121153008	C	T
12	chr12:121153146:C:T	0	121153146	T	C
12	chr12:121153829:G:A	0	121153829	A	G
12	chr12:121154886:T:C	0	121154886	C	T
12	chr12:121155216:C:T	0	121155216	T	C
12	chr12:121155552:C:A	0	121155552	A	C
12	chr12:121156253:G:A	0	121156253	A	G
12	chr12:121156367:G:A	0	121156367	A	G
12	chr12:121157383:A:G	0	121157383	G	A
12	chr12:121158336:G:A	0	121158336	A	G
12	chr12:121158388:A:G	0	121158388	G	A
12	chr12:121158841:A:G	0	121158841	G	A
12	chr12:121158983:C:T	0	121158983	T	C
12	chr12:121159610:G:A	0	121159610	A	G
12	chr12:121160684:C:A	0	121160684	A	C
12	chr12:121160849:G:A	0	121160849	A	G
12	chr12:121162026:G:C	0	121162026	C	G
12	chr12:121162377:C:T	0	121162377	T	C
12	chr12:121162450:T:C	0	121162450	C	T
12	chr12:121162935:A:G	0	121162935	G	A
12	chr12:121162999:G:A	0	121162999	A	G
12	chr12:121163150:G:A	0	121163150	A	G
12	chr12:121163652:T:C	0	121163652	C	T
12	chr12:121164026:GTCACAGAA:G	0	121164026	G	GTCACAGAA
12	chr12:121164090:A:C	0	121164090	C	A
12	chr12:121164332:C:A	0	121164332	A	C
12	chr12:121164435:G:A	0	121164435	A	G
12	chr12:121164578:C:T	0	121164578	T	C
12	chr12:121164617:C:T	0	121164617	T	C
12	chr12:121164666:C:T	0	121164666	T	C
12	chr12:121164712:G:A	0	121164712	A	G
12	chr12:121164731:A:G	0	121164731	G	A
12	chr12:121164825:T:C	0	121164825	C	T
12	chr12:121164957:G:A	0	121164957	A	G
12	chr12:121165022:A:G	0	121165022	G	A
12	chr12:121165319:C:A	0	121165319	A	C
12	chr12:121165666:A:C	0	121165666	C	A
12	chr12:121166053:C:G	0	121166053	G	C
12	chr12:121166323:A:G	0	121166323	G	A
12	chr12:121166332:A:T	0	121166332	T	A
12	chr12:121166344:A:C	0	121166344	C	A
12	chr12:121166522:C:T	0	121166522	T	C
12	chr12:121166921:A:G	0	121166921	G	A
12	chr12:121167386:C:T	0	121167386	T	C
12	chr12:121167552:G:A	0	121167552	A	G
12	chr12:121167796:C:T	0	121167796	T	C
12	chr12:121167953:T:C	0	121167953	C	T
12	chr12:121168116:A:C	0	121168116	C	A
12	chr12:121168151:G:A	0	121168151	A	G
12	chr12:121168256:C:A	0	121168256	A	C
12	chr12:121168516:G:A	0	121168516	A	G
12	chr12:121168547:G:T	0	121168547	T	G
12	chr12:121168957:A:G	0	121168957	G	A
12	chr12:121169249:A:G	0	121169249	G	A
12	chr12:121169253:C:T	0	121169253	T	C
12	chr12:121169541:A:G	0	121169541	G	A
12	chr12:121169844:G:T	0	121169844	T	G
12	chr12:121169992:A:G	0	121169992	G	A
12	chr12:121170058:G:A	0	121170058	A	G
12	chr12:121170184:G:A	0	121170184	A	G
12	chr12:121170470:C:T	0	121170470	T	C
12	chr12:121170639:G:A	0	121170639	A	G
12	chr12:121170782:A:T	0	121170782	T	A
12	chr12:121171053:C:T	0	121171053	T	C
12	chr12:121171105:G:A	0	121171105	A	G
12	chr12:121171691:C:T	0	121171691	T	C
12	chr12:121171805:A:G	0	121171805	G	A
12	chr12:121172010:C:T	0	121172010	T	C
12	chr12:121172141:G:A	0	121172141	A	G
12	chr12:121172686:A:G	0	121172686	G	A
12	chr12:121172952:CA:C	0	121172952	C	CA
12	chr12:121173398:T:C	0	121173398	C	T
12	chr12:121173478:A:G	0	121173478	G	A
12	chr12:121173832:A:G	0	121173832	G	A
12	chr12:121174126:T:C	0	121174126	C	T
12	chr12:121174561:T:A	0	121174561	A	T
12	chr12:121175243:C:T	0	121175243	T	C
12	chr12:121175800:A:T	0	121175800	T	A
12	chr12:121175892:T:C	0	121175892	C	T
12	chr12:121176445:C:T	0	121176445	T	C
12	chr12:121176521:G:A	0	121176521	A	G
12	chr12:121176534:T:C	0	121176534	C	T
12	chr12:121176535:G:A	0	121176535	A	G
12	chr12:121176731:A:G	0	121176731	G	A
12	chr12:121176733:G:A	0	121176733	A	G
12	chr12:121177480:T:C	0	121177480	C	T
12	chr12:121177566:T:C	0	121177566	C	T
12	chr12:121177826:C:G	0	121177826	G	C
12	chr12:121177838:C:T	0	121177838	T	C
12	chr12:121177983:G:C	0	121177983	C	G
12	chr12:121178661:G:A	0	121178661	A	G
12	chr12:121178664:T:C	0	121178664	C	T
12	chr12:121179457:G:A	0	121179457	A	G
12	chr12:121179469:C:T	0	121179469	T	C
12	chr12:121179575:C:G	0	121179575	G	C
12	chr12:121179583:T:C	0	121179583	C	T
12	chr12:121179904:C:T	0	121179904	T	C
12	chr12:121180635:C:T	0	121180635	T	C
12	chr12:121180765:C:G	0	121180765	G	C
12	chr12:121180862:G:A	0	121180862	A	G
12	chr12:121180959:A:G	0	121180959	G	A
12	chr12:121181718:A:G	0	121181718	G	A
12	chr12:121182031:T:C	0	121182031	C	T
12	chr12:121182342:C:T	0	121182342	T	C
12	chr12:121182963:A:G	0	121182963	G	A
12	chr12:121183934:A:G	0	121183934	G	A
12	chr12:121184014:A:G	0	121184014	G	A
12	chr12:121184204:A:G	0	121184204	G	A
12	chr12:121184220:C:T	0	121184220	T	C
12	chr12:121184221:G:A	0	121184221	A	G
12	chr12:121184393:A:G	0	121184393	G	A
12	chr12:121184501:A:C	0	121184501	C	A
12	chr12:121185084:A:C	0	121185084	C	A
12	chr12:121186305:C:G	0	121186305	G	C
12	chr12:121187288:G:A	0	121187288	A	G
12	chr12:121188418:G:A	0	121188418	A	G
12	chr12:121189465:A:G	0	121189465	G	A
12	chr12:121189655:A:G	0	121189655	G	A
12	chr12:121189661:T:A	0	121189661	A	T
12	chr12:121189945:C:G	0	121189945	G	C
12	chr12:121190224:T:C	0	121190224	C	T
12	chr12:121190906:G:T	0	121190906	T	G
12	chr12:121191229:G:A	0	121191229	A	G
12	chr12:121191316:G:A	0	121191316	A	G
12	chr12:121192545:A:G	0	121192545	G	A
12	chr12:121192635:A:G	0	121192635	G	A
12	chr12:121194166:T:G	0	121194166	G	T
12	chr12:121195479:C:T	0	121195479	T	C
12	chr12:121195634:A:G	0	121195634	G	A
12	chr12:121197162:T:C	0	121197162	C	T
12	chr12:121197394:C:T	0	121197394	T	C
12	chr12:121197702:T:C	0	121197702	C	T
12	chr12:121198092:A:G	0	121198092	G	A
12	chr12:121198301:T:C	0	121198301	C	T
12	chr12:121198387:C:T	0	121198387	T	C
12	chr12:121198789:G:C	0	121198789	C	G
12	chr12:121199254:G:C	0	121199254	C	G
12	chr12:121199330:C:T	0	121199330	T	C
12	chr12:121199430:A:G	0	121199430	G	A
12	chr12:121200583:C:T	0	121200583	T	C
12	chr12:121201399:TC:T	0	121201399	T	TC
12	chr12:121201723:T:A	0	121201723	A	T
12	chr12:121201796:C:T	0	121201796	T	C
12	chr12:121201854:C:T	0	121201854	T	C
12	chr12:121202112:G:A	0	121202112	A	G
12	chr12:121203231:C:T	0	121203231	T	C
12	chr12:121203515:C:T	0	121203515	T	C
12	chr12:121203706:A:G	0	121203706	G	A
12	chr12:121203822:G:A	0	121203822	A	G
12	chr12:121203865:G:A	0	121203865	A	G
12	chr12:121204740:A:C	0	121204740	C	A
12	chr12:121206053:C:T	0	121206053	T	C
12	chr12:121206799:G:A	0	121206799	A	G
12	chr12:121208213:G:A	0	121208213	A	G
12	chr12:121209632:A:G	0	121209632	G	A
12	chr12:121210067:G:T	0	121210067	T	G
12	chr12:121210487:A:G	0	121210487	G	A
12	chr12:121211067:C:G	0	121211067	G	C
12	chr12:121212659:A:G	0	121212659	G	A
12	chr12:121213456:A:T	0	121213456	T	A
12	chr12:121214017:G:A	0	121214017	A	G
12	chr12:121214238:G:T	0	121214238	T	G
12	chr12:121214474:G:A	0	121214474	A	G
12	chr12:121214670:A:T	0	121214670	T	A
12	chr12:121214738:G:A	0	121214738	A	G
12	chr12:121216208:A:G	0	121216208	G	A
12	chr12:121218167:A:T	0	121218167	T	A
12	chr12:121218242:C:T	0	121218242	T	C
12	chr12:121218601:G:A	0	121218601	A	G
12	chr12:121221092:C:T	0	121221092	T	C
12	chr12:121222183:T:C	0	121222183	C	T
12	chr12:121222196:G:A	0	121222196	A	G
12	chr12:121222376:G:T	0	121222376	T	G
12	chr12:121222458:A:G	0	121222458	G	A
12	chr12:121222469:A:C	0	121222469	C	A
12	chr12:121222474:A:G	0	121222474	G	A
12	chr12:121222499:A:C	0	121222499	C	A
12	chr12:121222984:T:C	0	121222984	C	T
12	chr12:121223562:C:G	0	121223562	G	C
12	chr12:121223897:A:G	0	121223897	G	A
12	chr12:121224163:G:A	0	121224163	A	G
12	chr12:121224379:G:A	0	121224379	A	G
12	chr12:121224474:T:C	0	121224474	C	T
12	chr12:121224567:A:C	0	121224567	C	A
12	chr12:121224624:T:A	0	121224624	A	T
12	chr12:121225141:T:C	0	121225141	C	T
12	chr12:121225308:A:G	0	121225308	G	A
12	chr12:121226314:C:T	0	121226314	T	C
12	chr12:121227208:A:G	0	121227208	G	A
12	chr12:121227281:C:A	0	121227281	A	C
12	chr12:121227531:C:T	0	121227531	T	C
12	chr12:121227550:G:A	0	121227550	A	G
12	chr12:121227917:G:C	0	121227917	C	G
12	chr12:121228095:A:G	0	121228095	G	A
12	chr12:121228457:A:G	0	121228457	G	A
12	chr12:121228843:A:G	0	121228843	G	A
12	chr12:121229624:C:T	0	121229624	T	C
12	chr12:121229848:T:C	0	121229848	C	T
12	chr12:121230210:T:C	0	121230210	C	T
12	chr12:121230451:T:C	0	121230451	C	T
12	chr12:121230671:A:C	0	121230671	C	A
12	chr12:121231342:A:G	0	121231342	G	A
12	chr12:121231379:C:T	0	121231379	T	C
12	chr12:121231808:A:G	0	121231808	G	A
12	chr12:121231828:A:G	0	121231828	G	A
12	chr12:121232261:C:T	0	121232261	T	C
12	chr12:121233330:T:A	0	121233330	A	T
12	chr12:121233467:C:T	0	121233467	T	C
12	chr12:121234286:G:C	0	121234286	C	G
12	chr12:121234508:T:C	0	121234508	C	T
12	chr12:121235697:G:A	0	121235697	A	G
12	chr12:121235958:C:T	0	121235958	T	C
12	chr12:121236367:G:C	0	121236367	C	G
12	chr12:121237098:A:G	0	121237098	G	A
12	chr12:121237465:G:A	0	121237465	A	G
12	chr12:121237504:G:A	0	121237504	A	G
12	chr12:121237772:G:T	0	121237772	T	G
12	chr12:121237911:A:G	0	121237911	G	A
12	chr12:121238429:A:G	0	121238429	G	A
12	chr12:121239735:C:T	0	121239735	T	C
12	chr12:121239969:G:A	0	121239969	A	G
12	chr12:121241525:G:A	0	121241525	A	G
12	chr12:121242058:A:G	0	121242058	G	A
12	chr12:121242115:C:T	0	121242115	T	C
12	chr12:121242148:A:G	0	121242148	G	A
12	chr12:121242657:G:C	0	121242657	C	G
12	chr12:121242984:C:T	0	121242984	T	C
12	chr12:121243335:A:G	0	121243335	G	A
12	chr12:121243372:CT:C	0	121243372	C	CT
12	chr12:121243485:C:A	0	121243485	A	C
12	chr12:121243733:C:T	0	121243733	T	C
12	chr12:121243884:T:C	0	121243884	C	T
12	chr12:121244404:G:A	0	121244404	A	G
12	chr12:121244916:T:C	0	121244916	C	T
12	chr12:121245446:A:G	0	121245446	G	A
12	chr12:121246117:C:T	0	121246117	T	C
12	chr12:121247385:T:A	0	121247385	A	T
12	chr12:121247591:G:A	0	121247591	A	G
12	chr12:121247981:T:C	0	121247981	C	T
12	chr12:121248275:C:T	0	121248275	T	C
12	chr12:121248305:G:A	0	121248305	A	G
12	chr12:121249126:G:A	0	121249126	A	G
12	chr12:121249212:T:C	0	121249212	C	T
12	chr12:121249466:G:A	0	121249466	A	G
12	chr12:121249512:C:T	0	121249512	T	C
12	chr12:121249609:T:C	0	121249609	C	T
12	chr12:121250223:G:A	0	121250223	A	G
12	chr12:121250441:T:A	0	121250441	A	T
12	chr12:121250620:G:A	0	121250620	A	G
12	chr12:121251169:C:G	0	121251169	G	C
12	chr12:121251298:T:C	0	121251298	C	T
12	chr12:121251306:T:C	0	121251306	C	T
12	chr12:121251995:C:T	0	121251995	T	C
12	chr12:121252109:TA:T	0	121252109	T	TA
12	chr12:121252745:T:C	0	121252745	C	T
12	chr12:121252752:T:C	0	121252752	C	T
12	chr12:121252784:G:A	0	121252784	A	G
12	chr12:121253293:G:A	0	121253293	A	G
12	chr12:121254168:T:G	0	121254168	G	T
12	chr12:121255038:T:A	0	121255038	A	T
12	chr12:121256074:G:A	0	121256074	A	G
12	chr12:121256336:A:G	0	121256336	G	A
12	chr12:121258094:G:A	0	121258094	A	G
12	chr12:121258883:C:T	0	121258883	T	C
12	chr12:121260034:G:A	0	121260034	A	G
12	chr12:121260982:C:T	0	121260982	T	C
12	chr12:121261426:T:C	0	121261426	C	T
12	chr12:121261971:A:C	0	121261971	C	A
12	chr12:121262302:G:C	0	121262302	C	G
12	chr12:121263020:A:G	0	121263020	G	A
12	chr12:121263055:G:A	0	121263055	A	G
12	chr12:121263878:G:A	0	121263878	A	G
12	chr12:121264322:C:T	0	121264322	T	C
12	chr12:121264480:C:T	0	121264480	T	C
12	chr12:121264544:A:G	0	121264544	G	A
12	chr12:121264557:A:G	0	121264557	G	A
12	chr12:121264599:A:C	0	121264599	C	A
12	chr12:121265798:CA:C	0	121265798	C	CA
12	chr12:121265815:A:G	0	121265815	G	A
12	chr12:121265842:G:A	0	121265842	A	G
12	chr12:121266347:G:A	0	121266347	A	G
12	chr12:121266881:T:C	0	121266881	C	T
12	chr12:121266882:A:G	0	121266882	G	A
12	chr12:121267202:T:C	0	121267202	C	T
12	chr12:121267677:A:G	0	121267677	G	A
12	chr12:121268730:T:G	0	121268730	G	T
12	chr12:121268930:G:A	0	121268930	A	G
12	chr12:121269233:C:T	0	121269233	T	C
12	chr12:121270468:T:C	0	121270468	C	T
12	chr12:121271497:A:AT	0	121271497	AT	A
12	chr12:121271967:C:T	0	121271967	T	C
12	chr12:121273712:T:C	0	121273712	C	T
12	chr12:121274274:T:A	0	121274274	A	T
12	chr12:121274647:C:T	0	121274647	T	C
12	chr12:121275270:A:G	0	121275270	G	A
12	chr12:121276091:C:T	0	121276091	T	C
12	chr12:121277592:G:A	0	121277592	A	G
12	chr12:121277769:T:C	0	121277769	C	T
12	chr12:121278188:A:G	0	121278188	G	A
12	chr12:121279183:T:A	0	121279183	A	T
12	chr12:121280153:C:T	0	121280153	T	C
12	chr12:121280308:G:A	0	121280308	A	G
12	chr12:121282237:G:A	0	121282237	A	G
12	chr12:121284028:G:A	0	121284028	A	G
12	chr12:121285229:G:A	0	121285229	A	G
12	chr12:121285626:T:C	0	121285626	C	T
12	chr12:121286184:C:T	0	121286184	T	C
12	chr12:121288247:T:C	0	121288247	C	T
12	chr12:121288603:T:C	0	121288603	C	T
12	chr12:121288662:C:T	0	121288662	T	C
12	chr12:121289812:G:A	0	121289812	A	G
12	chr12:121290121:G:A	0	121290121	A	G
12	chr12:121290671:G:C	0	121290671	C	G
12	chr12:121290871:T:G	0	121290871	G	T
12	chr12:121291021:C:T	0	121291021	T	C
12	chr12:121291063:AC:A	0	121291063	A	AC
12	chr12:121291310:G:A	0	121291310	A	G
12	chr12:121291839:T:C	0	121291839	C	T
12	chr12:121292444:A:G	0	121292444	G	A
12	chr12:121293488:G:GC	0	121293488	GC	G
12	chr12:121293489:G:C	0	121293489	C	G
12	chr12:121295013:T:C	0	121295013	C	T
12	chr12:121295935:AATGCTGAGAGGGGCT:A	0	121295935	A	AATGCTGAGAGGGGCT
12	chr12:121296804:C:T	0	121296804	T	C
12	chr12:121297604:A:G	0	121297604	G	A
12	chr12:121297794:T:G	0	121297794	G	T
12	chr12:121298538:G:A	0	121298538	A	G
12	chr12:121299178:C:A	0	121299178	A	C
12	chr12:121300438:A:G	0	121300438	G	A
12	chr12:121301843:T:C	0	121301843	C	T
12	chr12:121302998:A:G	0	121302998	G	A
12	chr12:121304138:T:C	0	121304138	C	T
12	chr12:121305314:A:T	0	121305314	T	A
12	chr12:121305527:TCTG:T	0	121305527	T	TCTG
12	chr12:121305755:T:C	0	121305755	C	T
12	chr12:121305807:G:A	0	121305807	A	G
12	chr12:121305850:C:A	0	121305850	A	C
12	chr12:121305879:C:T	0	121305879	T	C
12	chr12:121306599:T:C	0	121306599	C	T
12	chr12:121306811:A:G	0	121306811	G	A
12	chr12:121307493:C:T	0	121307493	T	C
12	chr12:121311496:T:C	0	121311496	C	T
12	chr12:121311758:A:G	0	121311758	G	A
12	chr12:121313186:C:T	0	121313186	T	C
12	chr12:121315274:T:G	0	121315274	G	T
12	chr12:121315910:T:C	0	121315910	C	T
12	chr12:121316452:C:G	0	121316452	G	C
12	chr12:121316914:C:G	0	121316914	G	C
12	chr12:121317758:A:G	0	121317758	G	A
12	chr12:121318747:G:A	0	121318747	A	G
12	chr12:121318839:G:T	0	121318839	T	G
12	chr12:121318881:G:A	0	121318881	A	G
12	chr12:121319857:G:A	0	121319857	A	G
12	chr12:121319954:T:A	0	121319954	A	T
12	chr12:121321047:C:T	0	121321047	T	C
12	chr12:121321853:G:A	0	121321853	A	G
12	chr12:121322048:G:T	0	121322048	T	G
12	chr12:121322647:ATT:A	0	121322647	A	ATT
12	chr12:121322671:A:G	0	121322671	G	A
12	chr12:121322848:C:A	0	121322848	A	C
12	chr12:121323973:G:A	0	121323973	A	G
12	chr12:121325810:T:G	0	121325810	G	T
12	chr12:121326361:T:C	0	121326361	C	T
12	chr12:121329465:A:C	0	121329465	C	A
12	chr12:121330445:C:T	0	121330445	T	C
12	chr12:121332201:G:A	0	121332201	A	G
12	chr12:121332621:T:C	0	121332621	C	T
12	chr12:121333129:G:A	0	121333129	A	G
12	chr12:121333829:T:C	0	121333829	C	T
12	chr12:121334986:TC:T	0	121334986	T	TC
12	chr12:121335078:T:A	0	121335078	A	T
12	chr12:121335749:T:C	0	121335749	C	T
12	chr12:121336015:T:G	0	121336015	G	T
12	chr12:121336709:G:C	0	121336709	C	G
12	chr12:121338130:T:C	0	121338130	C	T
12	chr12:121338512:T:C	0	121338512	C	T
12	chr12:121338654:T:C	0	121338654	C	T
12	chr12:121339513:CA:C	0	121339513	C	CA
12	chr12:121339560:T:C	0	121339560	C	T
12	chr12:121339619:T:C	0	121339619	C	T
12	chr12:121339657:C:T	0	121339657	T	C
12	chr12:121339749:A:G	0	121339749	G	A
12	chr12:121340637:C:T	0	121340637	T	C
12	chr12:121340997:T:G	0	121340997	G	T
12	chr12:121341102:T:G	0	121341102	G	T
12	chr12:121341198:G:A	0	121341198	A	G
12	chr12:121342790:T:C	0	121342790	C	T
12	chr12:121342808:A:G	0	121342808	G	A
12	chr12:121343210:A:T	0	121343210	T	A
12	chr12:121345418:A:C	0	121345418	C	A
12	chr12:121348370:G:A	0	121348370	A	G
12	chr12:121348669:A:T	0	121348669	T	A
12	chr12:121348980:T:C	0	121348980	C	T
12	chr12:121349039:C:T	0	121349039	T	C
12	chr12:121349040:A:G	0	121349040	G	A
12	chr12:121349165:A:C	0	121349165	C	A
12	chr12:121350005:C:A	0	121350005	A	C
12	chr12:121350299:A:G	0	121350299	G	A
12	chr12:121350310:G:A	0	121350310	A	G
12	chr12:121350419:T:C	0	121350419	C	T
12	chr12:121350488:C:T	0	121350488	T	C
12	chr12:121350663:G:A	0	121350663	A	G
12	chr12:121351757:C:A	0	121351757	A	C
12	chr12:121352084:T:A	0	121352084	A	T
12	chr12:121352124:C:A	0	121352124	A	C
12	chr12:121354101:G:A	0	121354101	A	G
12	chr12:121355688:T:C	0	121355688	C	T
12	chr12:121355884:T:C	0	121355884	C	T
12	chr12:121356311:G:A	0	121356311	A	G
12	chr12:121356932:C:T	0	121356932	T	C
12	chr12:121356945:A:G	0	121356945	G	A
12	chr12:121356974:T:C	0	121356974	C	T
12	chr12:121358725:G:A	0	121358725	A	G
12	chr12:121360102:G:A	0	121360102	A	G
12	chr12:121360180:G:A	0	121360180	A	G
12	chr12:121362385:A:G	0	121362385	G	A
12	chr12:121362456:G:A	0	121362456	A	G
12	chr12:121362828:A:T	0	121362828	T	A
12	chr12:121363114:G:C	0	121363114	C	G
12	chr12:121363124:A:C	0	121363124	C	A
12	chr12:121363295:T:C	0	121363295	C	T
12	chr12:121364241:T:C	0	121364241	C	T
12	chr12:121366869:G:A	0	121366869	A	G
12	chr12:121367227:G:A	0	121367227	A	G
12	chr12:121368161:T:C	0	121368161	C	T
12	chr12:121368681:C:T	0	121368681	T	C
12	chr12:121369241:A:T	0	121369241	T	A
12	chr12:121369627:G:T	0	121369627	T	G
12	chr12:121370842:A:C	0	121370842	C	A
12	chr12:121371316:T:C	0	121371316	C	T
12	chr12:121371351:A:G	0	121371351	G	A
12	chr12:121372391:C:T	0	121372391	T	C
12	chr12:121372429:A:C	0	121372429	C	A
12	chr12:121372704:A:T	0	121372704	T	A
12	chr12:121373433:C:T	0	121373433	T	C
12	chr12:121373641:C:T	0	121373641	T	C
12	chr12:121373898:TGTGACCCATCAAGTGTCTCCAGCCTGCTTTAACAGTTGTCGGCATGG:CGTGACCCATCAAGTGTCTCCAGCCTGCTTTAACAGTTGTCGGCATGG	0	121373898	CGTGACCCATCAAGTGTCTCCAGCCTGCTTTAACAGTTGTCGGCATGG	TGTGACCCATCAAGTGTCTCCAGCCTGCTTTAACAGTTGTCGGCATGG
12	chr12:121374050:T:C	0	121374050	C	T
12	chr12:121374320:A:G	0	121374320	G	A
12	chr12:121374330:G:A	0	121374330	A	G
12	chr12:121374350:A:G	0	121374350	G	A
12	chr12:121374471:C:T	0	121374471	T	C
12	chr12:121374483:A:C	0	121374483	C	A
12	chr12:121374513:T:C	0	121374513	C	T
12	chr12:121374574:G:A	0	121374574	A	G
12	chr12:121374581:T:C	0	121374581	C	T
12	chr12:121375409:C:T	0	121375409	T	C
12	chr12:121375446:G:A	0	121375446	A	G
12	chr12:121375864:C:T	0	121375864	T	C
12	chr12:121376008:G:C	0	121376008	C	G
12	chr12:121376030:T:G	0	121376030	G	T
12	chr12:121377463:T:G	0	121377463	G	T
12	chr12:121378891:A:T	0	121378891	T	A
12	chr12:121379696:A:G	0	121379696	G	A
12	chr12:121379722:T:C	0	121379722	C	T
12	chr12:121379875:T:G	0	121379875	G	T
12	chr12:121380039:C:CTG	0	121380039	CTG	C
12	chr12:121380042:G:T	0	121380042	T	G
12	chr12:121380043:A:ATC	0	121380043	ATC	A
12	chr12:121380224:A:G	0	121380224	G	A
12	chr12:121380470:C:T	0	121380470	T	C
12	chr12:121380903:G:A	0	121380903	A	G
12	chr12:121381510:C:T	0	121381510	T	C
12	chr12:121381647:T:A	0	121381647	A	T
12	chr12:121381796:A:G	0	121381796	G	A
12	chr12:121381801:T:C	0	121381801	C	T
12	chr12:121382048:T:C	0	121382048	C	T
12	chr12:121382071:T:C	0	121382071	C	T
12	chr12:121382265:T:C	0	121382265	C	T
12	chr12:121382307:C:T	0	121382307	T	C
12	chr12:121382568:A:G	0	121382568	G	A
12	chr12:121382977:A:G	0	121382977	G	A
12	chr12:121383173:C:T	0	121383173	T	C
12	chr12:121383851:G:A	0	121383851	A	G
12	chr12:121384064:A:G	0	121384064	G	A
12	chr12:121384113:G:T	0	121384113	T	G
12	chr12:121384292:G:A	0	121384292	A	G
12	chr12:121384889:G:C	0	121384889	C	G
12	chr12:121385167:G:A	0	121385167	A	G
12	chr12:121385891:A:AT	0	121385891	AT	A
12	chr12:121386206:T:C	0	121386206	C	T
12	chr12:121386808:A:G	0	121386808	G	A
12	chr12:121387222:A:C	0	121387222	C	A
12	chr12:121387644:G:A	0	121387644	A	G
12	chr12:121388212:A:G	0	121388212	G	A
12	chr12:121388259:T:C	0	121388259	C	T
12	chr12:121389516:A:G	0	121389516	G	A
12	chr12:121389518:C:T	0	121389518	T	C
12	chr12:121389626:G:A	0	121389626	A	G
12	chr12:121389671:T:A	0	121389671	A	T
12	chr12:121390845:C:G	0	121390845	G	C
12	chr12:121390967:G:A	0	121390967	A	G
12	chr12:121391330:A:G	0	121391330	G	A
12	chr12:121391338:A:G	0	121391338	G	A
12	chr12:121391347:G:A	0	121391347	A	G
12	chr12:121391404:C:T	0	121391404	T	C
12	chr12:121391586:A:G	0	121391586	G	A
12	chr12:121392140:C:T	0	121392140	T	C
12	chr12:121392169:T:C	0	121392169	C	T
12	chr12:121392726:T:G	0	121392726	G	T
12	chr12:121392956:A:G	0	121392956	G	A
12	chr12:121393173:C:T	0	121393173	T	C
12	chr12:121393720:A:T	0	121393720	T	A
12	chr12:121393873:G:A	0	121393873	A	G
12	chr12:121394725:G:T	0	121394725	T	G
12	chr12:121394865:G:A	0	121394865	A	G
12	chr12:121395414:A:G	0	121395414	G	A
12	chr12:121395714:T:A	0	121395714	A	T
12	chr12:121396172:A:G	0	121396172	G	A
12	chr12:121396274:C:T	0	121396274	T	C
12	chr12:121396771:C:T	0	121396771	T	C
12	chr12:121397104:G:A	0	121397104	A	G
12	chr12:121398176:A:G	0	121398176	G	A
12	chr12:121398223:C:T	0	121398223	T	C
12	chr12:121398302:A:G	0	121398302	G	A
12	chr12:121398486:T:C	0	121398486	C	T
12	chr12:121399338:G:A	0	121399338	A	G
12	chr12:121400757:A:C	0	121400757	C	A
12	chr12:121401153:A:G	0	121401153	G	A
12	chr12:121402001:T:C	0	121402001	C	T
12	chr12:121402831:T:C	0	121402831	C	T
12	chr12:121403345:A:G	0	121403345	G	A
12	chr12:121403600:C:T	0	121403600	T	C
12	chr12:121404784:T:G	0	121404784	G	T
12	chr12:121405405:C:CTTG	0	121405405	CTTG	C
12	chr12:121405588:G:A	0	121405588	A	G
12	chr12:121406489:G:A	0	121406489	A	G
12	chr12:121408127:A:G	0	121408127	G	A
12	chr12:121408206:T:C	0	121408206	C	T
12	chr12:121409332:A:G	0	121409332	G	A
12	chr12:121409477:C:T	0	121409477	T	C
12	chr12:121409567:C:A	0	121409567	A	C
12	chr12:121409776:A:G	0	121409776	G	A
12	chr12:121409918:A:G	0	121409918	G	A
12	chr12:121410253:C:G	0	121410253	G	C
12	chr12:121410687:G:A	0	121410687	A	G
12	chr12:121411512:A:T	0	121411512	T	A
12	chr12:121411756:A:G	0	121411756	G	A
12	chr12:121412388:C:T	0	121412388	T	C
12	chr12:121412645:A:C	0	121412645	C	A
12	chr12:121412850:A:G	0	121412850	G	A
12	chr12:121413112:G:A	0	121413112	A	G
12	chr12:121413136:CT:C	0	121413136	C	CT
12	chr12:121414327:G:A	0	121414327	A	G
12	chr12:121415083:T:A	0	121415083	A	T
12	chr12:121415089:T:TC	0	121415089	TC	T
12	chr12:121415361:T:C	0	121415361	C	T
12	chr12:121415570:T:C	0	121415570	C	T
12	chr12:121416797:C:A	0	121416797	A	C
12	chr12:121419018:A:G	0	121419018	G	A
12	chr12:121419610:G:C	0	121419610	C	G
12	chr12:121420405:A:T	0	121420405	T	A
12	chr12:121421197:A:G	0	121421197	G	A
12	chr12:121422041:A:C	0	121422041	C	A
12	chr12:121422116:C:T	0	121422116	T	C
12	chr12:121423621:C:A	0	121423621	A	C
12	chr12:121424268:T:C	0	121424268	C	T
12	chr12:121425490:G:A	0	121425490	A	G
12	chr12:121425583:GTT:G	0	121425583	G	GTT
12	chr12:121425979:G:A	0	121425979	A	G
12	chr12:121427440:G:C	0	121427440	C	G
12	chr12:121427498:T:C	0	121427498	C	T
12	chr12:121427671:C:G	0	121427671	G	C
12	chr12:121427720:TC:T	0	121427720	T	TC
12	chr12:121428062:C:T	0	121428062	T	C
12	chr12:121428481:TAATTA:T	0	121428481	T	TAATTA
12	chr12:121429454:A:C	0	121429454	C	A
12	chr12:121429689:G:A	0	121429689	A	G
12	chr12:121430537:C:T	0	121430537	T	C
12	chr12:121431734:T:G	0	121431734	G	T
12	chr12:121432101:T:A	0	121432101	A	T
12	chr12:121432736:C:T	0	121432736	T	C
12	chr12:121433901:C:T	0	121433901	T	C
12	chr12:121434096:T:C	0	121434096	C	T
12	chr12:121434100:T:C	0	121434100	C	T
12	chr12:121434684:G:A	0	121434684	A	G
12	chr12:121435813:G:C	0	121435813	C	G
12	chr12:121435983:A:G	0	121435983	G	A
12	chr12:121436216:C:T	0	121436216	T	C
12	chr12:121436377:T:C	0	121436377	C	T
12	chr12:121438122:C:G	0	121438122	G	C
12	chr12:121438755:T:C	0	121438755	C	T
12	chr12:121439063:G:A	0	121439063	A	G
12	chr12:121439470:G:T	0	121439470	T	G
12	chr12:121439684:G:A	0	121439684	A	G
12	chr12:121439759:C:T	0	121439759	T	C
12	chr12:121440856:C:T	0	121440856	T	C
12	chr12:121441899:C:A	0	121441899	A	C
12	chr12:121442717:G:A	0	121442717	A	G
12	chr12:121443082:T:TG	0	121443082	TG	T
12	chr12:121443420:A:G	0	121443420	G	A
12	chr12:121444045:G:A	0	121444045	A	G
12	chr12:121444295:T:G	0	121444295	G	T
12	chr12:121444858:G:C	0	121444858	C	G
12	chr12:121444920:G:A	0	121444920	A	G
12	chr12:121444974:T:C	0	121444974	C	T
12	chr12:121445515:C:A	0	121445515	A	C
12	chr12:121445839:C:T	0	121445839	T	C
12	chr12:121446330:A:G	0	121446330	G	A
12	chr12:121446544:G:A	0	121446544	A	G
12	chr12:121448123:A:G	0	121448123	G	A
12	chr12:121448459:G:A	0	121448459	A	G
12	chr12:121451491:T:C	0	121451491	C	T
12	chr12:121453616:G:A	0	121453616	A	G
12	chr12:121454191:C:T	0	121454191	T	C
12	chr12:121454983:A:G	0	121454983	G	A
12	chr12:121455181:C:G	0	121455181	G	C
12	chr12:121455217:G:A	0	121455217	A	G
12	chr12:121455967:G:A	0	121455967	A	G
12	chr12:121457323:G:A	0	121457323	A	G
12	chr12:121458602:G:C	0	121458602	C	G
12	chr12:121458854:A:G	0	121458854	G	A
12	chr12:121459295:C:T	0	121459295	T	C
12	chr12:121459454:T:TG	0	121459454	TG	T
12	chr12:121461233:G:A	0	121461233	A	G
12	chr12:121462197:T:C	0	121462197	C	T
12	chr12:121463452:C:T	0	121463452	T	C
12	chr12:121464828:G:A	0	121464828	A	G
12	chr12:121464922:T:C	0	121464922	C	T
12	chr12:121468908:C:CCT	0	121468908	CCT	C
12	chr12:121469083:G:C	0	121469083	C	G
12	chr12:121469533:A:G	0	121469533	G	A
12	chr12:121470706:A:G	0	121470706	G	A
12	chr12:121471770:T:C	0	121471770	C	T
12	chr12:121474240:A:G	0	121474240	G	A
12	chr12:121475756:T:A	0	121475756	A	T
12	chr12:121477005:T:A	0	121477005	A	T
12	chr12:121477671:G:A	0	121477671	A	G
12	chr12:121481006:T:C	0	121481006	C	T
12	chr12:121481151:C:T	0	121481151	T	C
12	chr12:121482590:G:A	0	121482590	A	G
12	chr12:121483077:C:T	0	121483077	T	C
12	chr12:121486529:G:T	0	121486529	T	G
12	chr12:121487665:A:G	0	121487665	G	A
12	chr12:121487868:G:A	0	121487868	A	G
12	chr12:121488740:C:G	0	121488740	G	C
12	chr12:121489144:C:T	0	121489144	T	C
12	chr12:121489800:G:A	0	121489800	A	G
12	chr12:121490569:C:T	0	121490569	T	C
12	chr12:121491033:A:G	0	121491033	G	A
12	chr12:121491252:G:A	0	121491252	A	G
12	chr12:121491552:G:A	0	121491552	A	G
12	chr12:121493408:T:A	0	121493408	A	T
12	chr12:121494061:T:C	0	121494061	C	T
12	chr12:121495309:C:T	0	121495309	T	C
12	chr12:121495860:C:T	0	121495860	T	C
12	chr12:121498965:A:G	0	121498965	G	A
12	chr12:121499432:T:A	0	121499432	A	T
12	chr12:121499448:T:C	0	121499448	C	T
12	chr12:121499834:T:C	0	121499834	C	T
12	chr12:121501096:A:G	0	121501096	G	A
12	chr12:121501957:T:G	0	121501957	G	T
12	chr12:121501958:G:A	0	121501958	A	G
12	chr12:121502567:G:A	0	121502567	A	G
12	chr12:121503962:G:A	0	121503962	A	G
12	chr12:121505093:G:A	0	121505093	A	G
12	chr12:121506275:G:A	0	121506275	A	G
12	chr12:121506542:C:G	0	121506542	G	C
12	chr12:121507512:T:C	0	121507512	C	T
12	chr12:121507909:G:A	0	121507909	A	G
12	chr12:121509062:C:T	0	121509062	T	C
12	chr12:121510925:G:A	0	121510925	A	G
12	chr12:121511474:C:T	0	121511474	T	C
12	chr12:121512852:A:G	0	121512852	G	A
12	chr12:121515827:G:A	0	121515827	A	G
12	chr12:121518630:C:G	0	121518630	G	C
12	chr12:121521170:AG:A	0	121521170	A	AG
12	chr12:121521901:C:G	0	121521901	G	C
12	chr12:121521987:C:T	0	121521987	T	C
12	chr12:121522677:G:A	0	121522677	A	G
12	chr12:121524144:T:C	0	121524144	C	T
12	chr12:121524696:G:A	0	121524696	A	G
12	chr12:121525228:A:G	0	121525228	G	A
12	chr12:121528771:T:C	0	121528771	C	T
12	chr12:121528849:T:C	0	121528849	C	T
12	chr12:121528850:G:A	0	121528850	A	G
12	chr12:121530942:A:G	0	121530942	G	A
12	chr12:121534092:C:G	0	121534092	G	C
12	chr12:121536141:G:A	0	121536141	A	G
12	chr12:121537251:C:T	0	121537251	T	C
12	chr12:121538203:G:A	0	121538203	A	G
12	chr12:121538271:A:C	0	121538271	C	A
12	chr12:121539842:A:C	0	121539842	C	A
12	chr12:121540679:G:A	0	121540679	A	G
12	chr12:121543958:A:T	0	121543958	T	A
12	chr12:121544257:A:G	0	121544257	G	A
12	chr12:121544931:A:C	0	121544931	C	A
12	chr12:121544987:C:T	0	121544987	T	C
12	chr12:121545560:G:A	0	121545560	A	G
12	chr12:121546213:A:T	0	121546213	T	A
12	chr12:121546645:T:C	0	121546645	C	T
12	chr12:121549855:T:TGGAGGC	0	121549855	TGGAGGC	T
12	chr12:121553074:T:C	0	121553074	C	T
12	chr12:121553174:C:T	0	121553174	T	C
12	chr12:121553631:T:A	0	121553631	A	T
12	chr12:121554857:C:G	0	121554857	G	C
12	chr12:121555072:G:A	0	121555072	A	G
12	chr12:121555903:T:C	0	121555903	C	T
12	chr12:121555963:C:G	0	121555963	G	C
12	chr12:121559005:T:C	0	121559005	C	T
12	chr12:121559573:A:G	0	121559573	G	A
12	chr12:121560101:C:T	0	121560101	T	C
12	chr12:121560776:C:G	0	121560776	G	C
12	chr12:121563487:A:C	0	121563487	C	A
12	chr12:121566486:G:A	0	121566486	A	G
12	chr12:121567879:C:T	0	121567879	T	C
12	chr12:121570268:T:A	0	121570268	A	T
12	chr12:121571913:A:G	0	121571913	G	A
12	chr12:121573668:TCCG:T	0	121573668	T	TCCG
12	chr12:121573673:C:T	0	121573673	T	C
12	chr12:121574338:C:T	0	121574338	T	C
12	chr12:121574423:T:G	0	121574423	G	T
12	chr12:121575136:G:A	0	121575136	A	G
12	chr12:121576753:G:A	0	121576753	A	G
12	chr12:121577824:C:G	0	121577824	G	C
12	chr12:121578088:C:T	0	121578088	T	C
12	chr12:121581944:T:C	0	121581944	C	T
12	chr12:121582756:C:T	0	121582756	T	C
12	chr12:121582976:A:G	0	121582976	G	A
12	chr12:121583249:G:A	0	121583249	A	G
12	chr12:121584477:G:A	0	121584477	A	G
12	chr12:121586826:C:T	0	121586826	T	C
12	chr12:121586963:C:T	0	121586963	T	C
12	chr12:121587314:A:G	0	121587314	G	A
12	chr12:121587427:C:T	0	121587427	T	C
12	chr12:121587542:A:G	0	121587542	G	A
12	chr12:121588622:T:C	0	121588622	C	T
12	chr12:121589350:A:G	0	121589350	G	A
12	chr12:121589731:G:A	0	121589731	A	G
12	chr12:121589753:G:C	0	121589753	C	G
12	chr12:121590786:T:C	0	121590786	C	T
12	chr12:121591314:C:T	0	121591314	T	C
12	chr12:121591766:T:C	0	121591766	C	T
12	chr12:121592356:C:T	0	121592356	T	C
12	chr12:121592664:C:T	0	121592664	T	C
12	chr12:121593416:T:G	0	121593416	G	T
12	chr12:121593581:A:G	0	121593581	G	A
12	chr12:121593605:T:C	0	121593605	C	T
12	chr12:121593820:G:A	0	121593820	A	G
12	chr12:121597468:T:C	0	121597468	C	T
12	chr12:121598620:A:G	0	121598620	G	A
12	chr12:121600262:A:G	0	121600262	G	A
12	chr12:121600286:C:T	0	121600286	T	C
12	chr12:121602143:C:T	0	121602143	T	C
12	chr12:121603366:C:T	0	121603366	T	C
12	chr12:121604944:G:A	0	121604944	A	G
12	chr12:121605227:G:A	0	121605227	A	G
12	chr12:121605372:A:T	0	121605372	T	A
12	chr12:121606696:A:G	0	121606696	G	A
12	chr12:121606985:T:G	0	121606985	G	T
12	chr12:121607062:T:A	0	121607062	A	T
12	chr12:121607142:T:C	0	121607142	C	T
12	chr12:121611661:C:G	0	121611661	G	C
12	chr12:121612285:T:TC	0	121612285	TC	T
12	chr12:121613367:A:G	0	121613367	G	A
12	chr12:121615202:T:A	0	121615202	A	T
12	chr12:121617329:C:G	0	121617329	G	C
12	chr12:121617402:T:C	0	121617402	C	T
12	chr12:121618999:A:G	0	121618999	G	A
12	chr12:121619388:A:G	0	121619388	G	A
12	chr12:121621848:G:A	0	121621848	A	G
12	chr12:121621906:C:G	0	121621906	G	C
12	chr12:121622654:C:T	0	121622654	T	C
12	chr12:121623129:T:C	0	121623129	C	T
12	chr12:121624221:A:T	0	121624221	T	A
12	chr12:121624273:AG:A	0	121624273	A	AG
12	chr12:121624688:A:T	0	121624688	T	A
12	chr12:121624817:G:T	0	121624817	T	G
12	chr12:121625105:T:C	0	121625105	C	T
12	chr12:121625764:G:A	0	121625764	A	G
12	chr12:121626333:G:A	0	121626333	A	G
12	chr12:121628451:C:T	0	121628451	T	C
12	chr12:121629033:T:C	0	121629033	C	T
12	chr12:121629545:CAG:C	0	121629545	C	CAG
12	chr12:121633055:C:T	0	121633055	T	C
12	chr12:121633758:T:C	0	121633758	C	T
12	chr12:121634576:A:G	0	121634576	G	A
12	chr12:121634923:C:A	0	121634923	A	C
12	chr12:121634977:C:CAGGG	0	121634977	CAGGG	C
12	chr12:121635912:A:G	0	121635912	G	A
12	chr12:121638011:T:C	0	121638011	C	T
12	chr12:121638930:C:T	0	121638930	T	C
12	chr12:121640189:G:A	0	121640189	A	G
12	chr12:121640232:T:C	0	121640232	C	T
12	chr12:121641283:C:T	0	121641283	T	C
12	chr12:121641535:T:C	0	121641535	C	T
12	chr12:121641762:A:G	0	121641762	G	A
12	chr12:121642322:G:A	0	121642322	A	G
12	chr12:121643070:A:T	0	121643070	T	A
12	chr12:121643259:G:T	0	121643259	T	G
12	chr12:121643500:G:A	0	121643500	A	G
12	chr12:121643623:C:G	0	121643623	G	C
12	chr12:121644481:T:C	0	121644481	C	T
12	chr12:121644507:G:A	0	121644507	A	G
12	chr12:121645627:A:G	0	121645627	G	A
12	chr12:121645658:G:A	0	121645658	A	G
12	chr12:121646009:C:T	0	121646009	T	C
12	chr12:121646075:C:T	0	121646075	T	C
12	chr12:121646753:G:C	0	121646753	C	G
12	chr12:121647666:C:T	0	121647666	T	C
12	chr12:121649790:C:T	0	121649790	T	C
12	chr12:121652873:G:A	0	121652873	A	G
12	chr12:121653697:A:G	0	121653697	G	A
12	chr12:121653814:A:T	0	121653814	T	A
12	chr12:121653815:A:T	0	121653815	T	A
12	chr12:121654157:T:C	0	121654157	C	T
12	chr12:121654275:C:T	0	121654275	T	C
12	chr12:121654673:C:T	0	121654673	T	C
12	chr12:121654917:C:T	0	121654917	T	C
12	chr12:121655643:G:A	0	121655643	A	G
12	chr12:121656372:G:A	0	121656372	A	G
12	chr12:121657329:A:G	0	121657329	G	A
12	chr12:121658714:GC:G	0	121658714	G	GC
12	chr12:121659101:C:T	0	121659101	T	C
12	chr12:121660051:T:G	0	121660051	G	T
12	chr12:121660169:GGTTGCAGTGAGCCGAGATGACGTC:G	0	121660169	G	GGTTGCAGTGAGCCGAGATGACGTC
12	chr12:121660791:C:T	0	121660791	T	C
12	chr12:121661008:G:C	0	121661008	C	G
12	chr12:121661673:T:C	0	121661673	C	T
12	chr12:121662583:G:A	0	121662583	A	G
12	chr12:121664177:G:A	0	121664177	A	G
12	chr12:121666241:T:C	0	121666241	C	T
12	chr12:121667201:A:G	0	121667201	G	A
12	chr12:121667603:C:T	0	121667603	T	C
12	chr12:121668002:C:T	0	121668002	T	C
12	chr12:121668405:G:T	0	121668405	T	G
12	chr12:121668990:C:T	0	121668990	T	C
12	chr12:121670557:C:T	0	121670557	T	C
12	chr12:121671314:G:A	0	121671314	A	G
12	chr12:121671338:G:A	0	121671338	A	G
12	chr12:121671435:A:G	0	121671435	G	A
12	chr12:121672105:C:T	0	121672105	T	C
12	chr12:121672660:C:A	0	121672660	A	C
12	chr12:121673016:T:C	0	121673016	C	T
12	chr12:121673106:G:A	0	121673106	A	G
12	chr12:121673429:G:T	0	121673429	T	G
12	chr12:121674310:C:T	0	121674310	T	C
12	chr12:121674678:GAA:G	0	121674678	G	GAA
12	chr12:121674725:G:A	0	121674725	A	G
12	chr12:121675143:G:C	0	121675143	C	G
12	chr12:121675524:T:G	0	121675524	G	T
12	chr12:121675588:T:C	0	121675588	C	T
12	chr12:121675934:C:T	0	121675934	T	C
12	chr12:121676656:C:T	0	121676656	T	C
12	chr12:121676687:T:C	0	121676687	C	T
12	chr12:121676809:G:A	0	121676809	A	G
12	chr12:121677037:A:G	0	121677037	G	A
12	chr12:121677391:C:A	0	121677391	A	C
12	chr12:121678487:C:T	0	121678487	T	C
12	chr12:121680686:G:A	0	121680686	A	G
12	chr12:121680901:G:C	0	121680901	C	G
12	chr12:121681041:C:T	0	121681041	T	C
12	chr12:121681853:T:C	0	121681853	C	T
12	chr12:121682612:G:C	0	121682612	C	G
12	chr12:121682994:T:A	0	121682994	A	T
12	chr12:121684855:T:C	0	121684855	C	T
12	chr12:121685883:G:A	0	121685883	A	G
12	chr12:121687272:A:G	0	121687272	G	A
12	chr12:121687665:A:G	0	121687665	G	A
12	chr12:121688409:A:C	0	121688409	C	A
12	chr12:121690167:G:C	0	121690167	C	G
12	chr12:121690467:A:G	0	121690467	G	A
12	chr12:121692128:C:T	0	121692128	T	C
12	chr12:121692211:A:G	0	121692211	G	A
12	chr12:121692250:G:A	0	121692250	A	G
12	chr12:121692435:T:C	0	121692435	C	T
12	chr12:121692517:G:A	0	121692517	A	G
12	chr12:121692527:C:T	0	121692527	T	C
12	chr12:121692738:T:C	0	121692738	C	T
12	chr12:121693205:T:C	0	121693205	C	T
12	chr12:121693519:G:A	0	121693519	A	G
12	chr12:121693562:G:A	0	121693562	A	G
12	chr12:121693919:C:T	0	121693919	T	C
12	chr12:121694183:T:G	0	121694183	G	T
12	chr12:121694733:GAGAC:G	0	121694733	G	GAGAC
12	chr12:121695121:G:A	0	121695121	A	G
12	chr12:121695338:A:G	0	121695338	G	A
12	chr12:121696509:T:C	0	121696509	C	T
12	chr12:121697681:G:C	0	121697681	C	G
12	chr12:121698089:C:T	0	121698089	T	C
12	chr12:121703175:C:T	0	121703175	T	C
12	chr12:121703287:T:C	0	121703287	C	T
12	chr12:121703857:G:A	0	121703857	A	G
12	chr12:121704914:G:A	0	121704914	A	G
12	chr12:121705228:AAT:A	0	121705228	A	AAT
12	chr12:121705396:C:T	0	121705396	T	C
12	chr12:121706030:C:T	0	121706030	T	C
12	chr12:121706130:A:C	0	121706130	C	A
12	chr12:121706289:TA:T	0	121706289	T	TA
12	chr12:121706295:TA:T	0	121706295	T	TA
12	chr12:121706639:T:G	0	121706639	G	T
12	chr12:121706757:A:G	0	121706757	G	A
12	chr12:121706803:G:A	0	121706803	A	G
12	chr12:121707148:T:C	0	121707148	C	T
12	chr12:121707162:T:TC	0	121707162	TC	T
12	chr12:121707661:T:G	0	121707661	G	T
12	chr12:121707867:G:A	0	121707867	A	G
12	chr12:121708686:A:G	0	121708686	G	A
12	chr12:121710282:A:T	0	121710282	T	A
12	chr12:121710402:A:G	0	121710402	G	A
12	chr12:121710515:G:A	0	121710515	A	G
12	chr12:121711115:C:T	0	121711115	T	C
12	chr12:121711264:TG:T	0	121711264	T	TG
12	chr12:121711582:A:G	0	121711582	G	A
12	chr12:121711825:A:G	0	121711825	G	A
12	chr12:121712477:C:T	0	121712477	T	C
12	chr12:121712622:A:C	0	121712622	C	A
12	chr12:121714349:C:T	0	121714349	T	C
12	chr12:121715590:G:A	0	121715590	A	G
12	chr12:121716657:G:A	0	121716657	A	G
12	chr12:121716711:C:T	0	121716711	T	C
12	chr12:121716723:C:T	0	121716723	T	C
12	chr12:121717815:T:G	0	121717815	G	T
12	chr12:121719292:G:A	0	121719292	A	G
12	chr12:121720151:G:A	0	121720151	A	G
12	chr12:121720664:A:G	0	121720664	G	A
12	chr12:121720756:C:G	0	121720756	G	C
12	chr12:121721131:A:G	0	121721131	G	A
12	chr12:121724941:T:C	0	121724941	C	T
12	chr12:121725370:G:A	0	121725370	A	G
12	chr12:121728412:T:C	0	121728412	C	T
12	chr12:121728540:A:G	0	121728540	G	A
12	chr12:121728571:C:T	0	121728571	T	C
12	chr12:121729189:C:T	0	121729189	T	C
12	chr12:121729787:C:T	0	121729787	T	C
12	chr12:121729989:G:A	0	121729989	A	G
12	chr12:121730683:C:T	0	121730683	T	C
12	chr12:121731978:C:A	0	121731978	A	C
12	chr12:121733094:C:T	0	121733094	T	C
12	chr12:121734165:CTG:C	0	121734165	C	CTG
12	chr12:121734320:A:G	0	121734320	G	A
12	chr12:121734478:G:A	0	121734478	A	G
12	chr12:121734518:A:C	0	121734518	C	A
12	chr12:121736550:G:A	0	121736550	A	G
12	chr12:121736681:C:T	0	121736681	T	C
12	chr12:121738983:TC:T	0	121738983	T	TC
12	chr12:121739476:ACTT:A	0	121739476	A	ACTT
12	chr12:121740239:C:G	0	121740239	G	C
12	chr12:121741534:A:G	0	121741534	G	A
12	chr12:121742300:GC:G	0	121742300	G	GC
12	chr12:121742699:CCTCAGT:C	0	121742699	C	CCTCAGT
12	chr12:121743038:G:A	0	121743038	A	G
12	chr12:121743217:T:C	0	121743217	C	T
12	chr12:121743278:T:C	0	121743278	C	T
12	chr12:121744949:C:T	0	121744949	T	C
12	chr12:121745625:T:C	0	121745625	C	T
12	chr12:121745892:T:C	0	121745892	C	T
12	chr12:121746312:C:T	0	121746312	T	C
12	chr12:121746532:T:C	0	121746532	C	T
12	chr12:121746778:C:A	0	121746778	A	C
12	chr12:121746890:G:A	0	121746890	A	G
12	chr12:121748362:C:T	0	121748362	T	C
12	chr12:121748558:A:G	0	121748558	G	A
12	chr12:121748694:A:C	0	121748694	C	A
12	chr12:121749175:A:G	0	121749175	G	A
12	chr12:121749221:A:G	0	121749221	G	A
12	chr12:121749499:T:C	0	121749499	C	T
12	chr12:121752012:CCTT:C	0	121752012	C	CCTT
12	chr12:121752479:G:A	0	121752479	A	G
12	chr12:121753021:C:T	0	121753021	T	C
12	chr12:121753114:AGG:A	0	121753114	A	AGG
12	chr12:121753347:T:C	0	121753347	C	T
12	chr12:121753585:A:C	0	121753585	C	A
12	chr12:121753940:A:G	0	121753940	G	A
12	chr12:121754625:C:A	0	121754625	A	C
12	chr12:121755070:G:A	0	121755070	A	G
12	chr12:121755524:C:T	0	121755524	T	C
12	chr12:121755660:T:C	0	121755660	C	T
12	chr12:121755858:A:T	0	121755858	T	A
12	chr12:121756041:A:G	0	121756041	G	A
12	chr12:121756826:C:T	0	121756826	T	C
12	chr12:121756984:G:C	0	121756984	C	G
12	chr12:121757384:G:A	0	121757384	A	G
12	chr12:121757617:T:C	0	121757617	C	T
12	chr12:121758091:C:T	0	121758091	T	C
12	chr12:121758127:G:A	0	121758127	A	G
12	chr12:121758206:A:G	0	121758206	G	A
12	chr12:121759551:G:A	0	121759551	A	G
12	chr12:121759995:A:G	0	121759995	G	A
12	chr12:121760267:C:T	0	121760267	T	C
12	chr12:121760269:C:T	0	121760269	T	C
12	chr12:121760378:CCTGGGGT:C	0	121760378	C	CCTGGGGT
12	chr12:121761231:A:G	0	121761231	G	A
12	chr12:121761418:G:A	0	121761418	A	G
12	chr12:121761538:G:A	0	121761538	A	G
12	chr12:121761749:A:G	0	121761749	G	A
12	chr12:121761868:C:G	0	121761868	G	C
12	chr12:121763454:A:G	0	121763454	G	A
12	chr12:121764295:T:C	0	121764295	C	T
12	chr12:121765389:T:C	0	121765389	C	T
12	chr12:121766009:C:T	0	121766009	T	C
12	chr12:121766178:C:T	0	121766178	T	C
12	chr12:121766284:A:C	0	121766284	C	A
12	chr12:121766307:G:GCTT	0	121766307	GCTT	G
12	chr12:121766964:T:C	0	121766964	C	T
12	chr12:121767047:C:T	0	121767047	T	C
12	chr12:121767116:A:G	0	121767116	G	A
12	chr12:121767447:A:G	0	121767447	G	A
12	chr12:121767699:G:C	0	121767699	C	G
12	chr12:121767960:T:C	0	121767960	C	T
12	chr12:121768491:C:T	0	121768491	T	C
12	chr12:121768572:G:T	0	121768572	T	G
12	chr12:121768782:T:C	0	121768782	C	T
12	chr12:121768850:G:A	0	121768850	A	G
12	chr12:121770401:G:A	0	121770401	A	G
12	chr12:121771083:A:G	0	121771083	G	A
12	chr12:121771127:G:A	0	121771127	A	G
12	chr12:121771427:G:A	0	121771427	A	G
12	chr12:121771707:G:A	0	121771707	A	G
12	chr12:121772232:G:A	0	121772232	A	G
12	chr12:121772591:C:G	0	121772591	G	C
12	chr12:121773876:A:G	0	121773876	G	A
12	chr12:121773902:A:C	0	121773902	C	A
12	chr12:121774112:C:T	0	121774112	T	C
12	chr12:121774117:G:A	0	121774117	A	G
12	chr12:121774469:A:G	0	121774469	G	A
12	chr12:121774619:C:G	0	121774619	G	C
12	chr12:121774753:C:T	0	121774753	T	C
12	chr12:121775238:G:C	0	121775238	C	G
12	chr12:121775338:C:A	0	121775338	A	C
12	chr12:121776873:C:T	0	121776873	T	C
12	chr12:121777117:G:A	0	121777117	A	G
12	chr12:121777222:A:G	0	121777222	G	A
12	chr12:121777353:C:T	0	121777353	T	C
12	chr12:121777614:T:C	0	121777614	C	T
12	chr12:121777720:C:A	0	121777720	A	C
12	chr12:121777950:C:T	0	121777950	T	C
12	chr12:121778130:A:G	0	121778130	G	A
12	chr12:121778716:A:G	0	121778716	G	A
12	chr12:121778986:A:G	0	121778986	G	A
12	chr12:121779004:A:G	0	121779004	G	A
12	chr12:121782004:A:G	0	121782004	G	A
12	chr12:121782549:A:G	0	121782549	G	A
12	chr12:121782653:T:C	0	121782653	C	T
12	chr12:121782825:A:G	0	121782825	G	A
12	chr12:121783011:G:A	0	121783011	A	G
12	chr12:121783686:T:G	0	121783686	G	T
12	chr12:121783916:T:C	0	121783916	C	T
12	chr12:121784425:G:A	0	121784425	A	G
12	chr12:121785416:TCTTTA:T	0	121785416	T	TCTTTA
12	chr12:121785430:T:C	0	121785430	C	T
12	chr12:121785584:G:A	0	121785584	A	G
12	chr12:121785697:G:A	0	121785697	A	G
12	chr12:121786119:A:G	0	121786119	G	A
12	chr12:121787319:T:C	0	121787319	C	T
12	chr12:121787514:T:C	0	121787514	C	T
12	chr12:121788623:A:G	0	121788623	G	A
12	chr12:121789785:A:C	0	121789785	C	A
12	chr12:121790788:T:C	0	121790788	C	T
12	chr12:121791942:C:T	0	121791942	T	C
12	chr12:121792025:T:G	0	121792025	G	T
12	chr12:121793462:C:A	0	121793462	A	C
12	chr12:121794133:T:C	0	121794133	C	T
12	chr12:121795469:C:T	0	121795469	T	C
12	chr12:121796183:T:A	0	121796183	A	T
12	chr12:121796770:G:A	0	121796770	A	G
12	chr12:121796907:A:G	0	121796907	G	A
12	chr12:121798612:T:G	0	121798612	G	T
12	chr12:121799209:A:G	0	121799209	G	A
12	chr12:121800474:T:G	0	121800474	G	T
12	chr12:121801168:C:A	0	121801168	A	C
12	chr12:121801702:A:G	0	121801702	G	A
12	chr12:121807183:A:G	0	121807183	G	A
12	chr12:121807438:A:T	0	121807438	T	A
12	chr12:121807925:G:A	0	121807925	A	G
12	chr12:121810676:C:G	0	121810676	G	C
12	chr12:121811142:G:T	0	121811142	T	G
12	chr12:121811185:G:A	0	121811185	A	G
12	chr12:121812585:A:T	0	121812585	T	A
12	chr12:121812711:T:C	0	121812711	C	T
12	chr12:121813322:TAAC:T	0	121813322	T	TAAC
12	chr12:121816807:A:G	0	121816807	G	A
12	chr12:121818535:C:T	0	121818535	T	C
12	chr12:121818762:T:C	0	121818762	C	T
12	chr12:121818963:G:A	0	121818963	A	G
12	chr12:121819984:G:A	0	121819984	A	G
12	chr12:121820212:T:C	0	121820212	C	T
12	chr12:121822643:T:C	0	121822643	C	T
12	chr12:121823550:G:A	0	121823550	A	G
12	chr12:121825542:G:A	0	121825542	A	G
12	chr12:121826740:G:A	0	121826740	A	G
12	chr12:121826741:C:T	0	121826741	T	C
12	chr12:121827200:T:C	0	121827200	C	T
12	chr12:121827257:A:G	0	121827257	G	A
12	chr12:121829211:A:G	0	121829211	G	A
12	chr12:121830530:C:CT	0	121830530	CT	C
12	chr12:121831276:G:A	0	121831276	A	G
12	chr12:121833224:G:A	0	121833224	A	G
12	chr12:121835969:G:A	0	121835969	A	G
12	chr12:121837106:T:C	0	121837106	C	T
12	chr12:121838529:G:A	0	121838529	A	G
12	chr12:121838758:C:T	0	121838758	T	C
12	chr12:121839985:C:A	0	121839985	A	C
12	chr12:121842843:G:T	0	121842843	T	G
12	chr12:121843282:A:G	0	121843282	G	A
12	chr12:121843669:A:G	0	121843669	G	A
12	chr12:121844211:A:G	0	121844211	G	A
12	chr12:121844610:G:A	0	121844610	A	G
12	chr12:121845875:T:C	0	121845875	C	T
12	chr12:121846809:T:C	0	121846809	C	T
12	chr12:121848794:C:T	0	121848794	T	C
12	chr12:121848830:C:T	0	121848830	T	C
12	chr12:121849384:T:A	0	121849384	A	T
12	chr12:121849979:G:A	0	121849979	A	G
12	chr12:121851402:A:G	0	121851402	G	A
12	chr12:121851499:A:G	0	121851499	G	A
12	chr12:121852533:G:A	0	121852533	A	G
12	chr12:121853024:G:A	0	121853024	A	G
12	chr12:121853355:G:A	0	121853355	A	G
12	chr12:121853479:G:A	0	121853479	A	G
12	chr12:121853954:A:T	0	121853954	T	A
12	chr12:121855842:T:C	0	121855842	C	T
12	chr12:121856099:G:A	0	121856099	A	G
12	chr12:121857172:C:T	0	121857172	T	C
12	chr12:121857429:T:C	0	121857429	C	T
12	chr12:121857438:T:A	0	121857438	A	T
12	chr12:121858178:C:T	0	121858178	T	C
12	chr12:121858878:C:T	0	121858878	T	C
12	chr12:121859126:T:C	0	121859126	C	T
12	chr12:121859282:A:C	0	121859282	C	A
12	chr12:121859832:T:C	0	121859832	C	T
12	chr12:121860901:G:A	0	121860901	A	G
12	chr12:121861230:G:T	0	121861230	T	G
12	chr12:121862873:G:A	0	121862873	A	G
12	chr12:121863138:A:C	0	121863138	C	A
12	chr12:121863369:C:T	0	121863369	T	C
12	chr12:121863393:A:G	0	121863393	G	A
12	chr12:121863832:T:C	0	121863832	C	T
12	chr12:121864583:G:A	0	121864583	A	G
12	chr12:121864603:C:T	0	121864603	T	C
12	chr12:121865849:C:T	0	121865849	T	C
12	chr12:121866224:T:C	0	121866224	C	T
12	chr12:121866284:C:G	0	121866284	G	C
12	chr12:121867389:A:G	0	121867389	G	A
12	chr12:121868064:T:C	0	121868064	C	T
12	chr12:121868805:G:A	0	121868805	A	G
12	chr12:121868951:C:T	0	121868951	T	C
12	chr12:121869157:C:T	0	121869157	T	C
12	chr12:121869183:G:C	0	121869183	C	G
12	chr12:121869380:G:A	0	121869380	A	G
12	chr12:121869674:A:G	0	121869674	G	A
12	chr12:121872441:G:T	0	121872441	T	G
12	chr12:121872605:C:T	0	121872605	T	C
12	chr12:121874418:G:A	0	121874418	A	G
12	chr12:121877631:G:A	0	121877631	A	G
12	chr12:121878158:T:C	0	121878158	C	T
12	chr12:121878828:C:A	0	121878828	A	C
12	chr12:121879291:A:T	0	121879291	T	A
12	chr12:121879753:C:A	0	121879753	A	C
12	chr12:121880781:C:T	0	121880781	T	C
12	chr12:121880817:A:G	0	121880817	G	A
12	chr12:121880856:G:A	0	121880856	A	G
12	chr12:121881079:A:C	0	121881079	C	A
12	chr12:121882446:C:T	0	121882446	T	C
12	chr12:121882494:G:A	0	121882494	A	G
12	chr12:121883793:A:G	0	121883793	G	A
12	chr12:121886481:C:T	0	121886481	T	C
12	chr12:121886987:C:T	0	121886987	T	C
12	chr12:121887476:G:A	0	121887476	A	G
12	chr12:121887526:A:G	0	121887526	G	A
12	chr12:121887527:C:T	0	121887527	T	C
12	chr12:121887914:A:G	0	121887914	G	A
12	chr12:121888906:T:C	0	121888906	C	T
12	chr12:121891157:G:A	0	121891157	A	G
12	chr12:121891329:G:A	0	121891329	A	G
12	chr12:121891572:C:T	0	121891572	T	C
12	chr12:121891717:C:A	0	121891717	A	C
12	chr12:121892574:G:A	0	121892574	A	G
12	chr12:121892802:G:A	0	121892802	A	G
12	chr12:121892827:C:T	0	121892827	T	C
12	chr12:121893222:T:C	0	121893222	C	T
12	chr12:121896364:G:C	0	121896364	C	G
12	chr12:121897428:G:A	0	121897428	A	G
12	chr12:121898866:C:T	0	121898866	T	C
12	chr12:121898921:C:T	0	121898921	T	C
12	chr12:121900207:G:A	0	121900207	A	G
12	chr12:121900327:A:G	0	121900327	G	A
12	chr12:121900428:C:T	0	121900428	T	C
12	chr12:121900608:A:C	0	121900608	C	A
12	chr12:121900660:C:T	0	121900660	T	C
12	chr12:121901429:A:G	0	121901429	G	A
12	chr12:121902546:G:A	0	121902546	A	G
12	chr12:121902569:C:T	0	121902569	T	C
12	chr12:121904971:G:T	0	121904971	T	G
12	chr12:121905058:T:C	0	121905058	C	T
12	chr12:121906396:A:G	0	121906396	G	A
12	chr12:121906682:T:C	0	121906682	C	T
12	chr12:121907201:T:C	0	121907201	C	T
12	chr12:121907882:A:G	0	121907882	G	A
12	chr12:121908128:C:T	0	121908128	T	C
12	chr12:121908146:A:G	0	121908146	G	A
12	chr12:121909662:T:C	0	121909662	C	T
12	chr12:121909694:G:A	0	121909694	A	G
12	chr12:121910285:T:C	0	121910285	C	T
12	chr12:121910392:AT:A	0	121910392	A	AT
12	chr12:121910840:A:G	0	121910840	G	A
12	chr12:121911152:A:G	0	121911152	G	A
12	chr12:121911558:C:T	0	121911558	T	C
12	chr12:121912427:G:A	0	121912427	A	G
12	chr12:121913321:C:T	0	121913321	T	C
12	chr12:121914400:A:G	0	121914400	G	A
12	chr12:121914731:G:A	0	121914731	A	G
12	chr12:121915890:A:G	0	121915890	G	A
12	chr12:121916942:C:T	0	121916942	T	C
12	chr12:121917111:C:T	0	121917111	T	C
12	chr12:121917135:C:T	0	121917135	T	C
12	chr12:121918251:C:T	0	121918251	T	C
12	chr12:121918529:G:A	0	121918529	A	G
12	chr12:121918530:C:T	0	121918530	T	C
12	chr12:121918573:C:T	0	121918573	T	C
12	chr12:121920896:TG:T	0	121920896	T	TG
12	chr12:121920910:A:G	0	121920910	G	A
12	chr12:121921139:G:A	0	121921139	A	G
12	chr12:121921266:T:C	0	121921266	C	T
12	chr12:121921872:C:G	0	121921872	G	C
12	chr12:121922200:T:C	0	121922200	C	T
12	chr12:121922252:G:A	0	121922252	A	G
12	chr12:121923046:C:T	0	121923046	T	C
12	chr12:121923506:A:G	0	121923506	G	A
12	chr12:121924023:CT:C	0	121924023	C	CT
12	chr12:121924518:C:T	0	121924518	T	C
12	chr12:121924526:G:A	0	121924526	A	G
12	chr12:121924536:G:A	0	121924536	A	G
12	chr12:121925364:CT:C	0	121925364	C	CT
12	chr12:121925682:A:AAGG	0	121925682	AAGG	A
12	chr12:121925875:T:C	0	121925875	C	T
12	chr12:121927677:C:T	0	121927677	T	C
12	chr12:121927889:G:C	0	121927889	C	G
12	chr12:121927934:T:C	0	121927934	C	T
12	chr12:121928816:C:T	0	121928816	T	C
12	chr12:121929415:A:C	0	121929415	C	A
12	chr12:121930126:T:C	0	121930126	C	T
12	chr12:121930195:A:G	0	121930195	G	A
12	chr12:121930379:C:T	0	121930379	T	C
12	chr12:121930476:ACT:A	0	121930476	A	ACT
12	chr12:121930487:T:C	0	121930487	C	T
12	chr12:121930646:T:G	0	121930646	G	T
12	chr12:121930734:A:G	0	121930734	G	A
12	chr12:121931038:G:A	0	121931038	A	G
12	chr12:121931247:A:G	0	121931247	G	A
12	chr12:121931381:C:T	0	121931381	T	C
12	chr12:121931540:C:T	0	121931540	T	C
12	chr12:121931856:C:T	0	121931856	T	C
12	chr12:121932300:T:C	0	121932300	C	T
12	chr12:121933568:T:C	0	121933568	C	T
12	chr12:121933794:G:C	0	121933794	C	G
12	chr12:121935373:C:T	0	121935373	T	C
12	chr12:121935823:C:T	0	121935823	T	C
12	chr12:121935916:G:A	0	121935916	A	G
12	chr12:121936282:T:C	0	121936282	C	T
12	chr12:121936550:TG:T	0	121936550	T	TG
12	chr12:121936607:C:G	0	121936607	G	C
12	chr12:121936677:C:G	0	121936677	G	C
12	chr12:121936991:G:A	0	121936991	A	G
12	chr12:121937270:T:A	0	121937270	A	T
12	chr12:121938851:A:G	0	121938851	G	A
12	chr12:121939081:G:A	0	121939081	A	G
12	chr12:121939605:A:T	0	121939605	T	A
12	chr12:121940089:C:T	0	121940089	T	C
12	chr12:121940300:G:A	0	121940300	A	G
12	chr12:121941285:G:A	0	121941285	A	G
12	chr12:121942295:A:G	0	121942295	G	A
12	chr12:121942368:A:G	0	121942368	G	A
12	chr12:121942672:C:T	0	121942672	T	C
12	chr12:121942932:C:T	0	121942932	T	C
12	chr12:121943182:A:G	0	121943182	G	A
12	chr12:121943228:T:G	0	121943228	G	T
12	chr12:121943678:T:G	0	121943678	G	T
12	chr12:121943938:G:A	0	121943938	A	G
12	chr12:121944273:A:G	0	121944273	G	A
12	chr12:121945708:T:C	0	121945708	C	T
12	chr12:121945760:G:A	0	121945760	A	G
12	chr12:121946438:A:G	0	121946438	G	A
12	chr12:121946551:A:C	0	121946551	C	A
12	chr12:121947053:T:C	0	121947053	C	T
12	chr12:121947307:G:A	0	121947307	A	G
12	chr12:121947784:C:T	0	121947784	T	C
12	chr12:121947805:C:T	0	121947805	T	C
12	chr12:121948195:G:A	0	121948195	A	G
12	chr12:121948394:T:G	0	121948394	G	T
12	chr12:121948609:A:G	0	121948609	G	A
12	chr12:121948698:C:T	0	121948698	T	C
12	chr12:121948901:A:G	0	121948901	G	A
12	chr12:121949042:G:A	0	121949042	A	G
12	chr12:121949831:A:G	0	121949831	G	A
12	chr12:121949966:C:G	0	121949966	G	C
12	chr12:121950408:A:G	0	121950408	G	A
12	chr12:121950461:T:C	0	121950461	C	T
12	chr12:121950490:A:G	0	121950490	G	A
12	chr12:121951261:A:G	0	121951261	G	A
12	chr12:121951342:A:G	0	121951342	G	A
12	chr12:121951757:C:T	0	121951757	T	C
12	chr12:121951859:C:T	0	121951859	T	C
12	chr12:121952013:C:T	0	121952013	T	C
12	chr12:121954057:A:G	0	121954057	G	A
12	chr12:121954132:C:T	0	121954132	T	C
12	chr12:121955197:G:A	0	121955197	A	G
12	chr12:121957015:A:C	0	121957015	C	A
12	chr12:121957871:A:G	0	121957871	G	A
12	chr12:121958667:C:T	0	121958667	T	C
12	chr12:121959570:T:C	0	121959570	C	T
12	chr12:121959862:T:A	0	121959862	A	T
12	chr12:121960003:T:C	0	121960003	C	T
12	chr12:121960217:A:G	0	121960217	G	A
12	chr12:121961047:A:C	0	121961047	C	A
12	chr12:121962907:C:T	0	121962907	T	C
12	chr12:121963595:A:G	0	121963595	G	A
12	chr12:121964632:G:A	0	121964632	A	G
12	chr12:121965532:T:C	0	121965532	C	T
12	chr12:121967529:C:T	0	121967529	T	C
12	chr12:121968006:G:T	0	121968006	T	G
12	chr12:121968541:C:CA	0	121968541	CA	C
12	chr12:121969653:C:A	0	121969653	A	C
12	chr12:121969664:T:A	0	121969664	A	T
12	chr12:121970949:T:A	0	121970949	A	T
12	chr12:121971758:T:C	0	121971758	C	T
12	chr12:121971982:T:C	0	121971982	C	T
12	chr12:121972254:G:A	0	121972254	A	G
12	chr12:121972964:G:T	0	121972964	T	G
12	chr12:121974014:G:A	0	121974014	A	G
12	chr12:121974239:C:T	0	121974239	T	C
12	chr12:121974926:A:G	0	121974926	G	A
12	chr12:121975290:T:C	0	121975290	C	T
12	chr12:121976197:C:T	0	121976197	T	C
12	chr12:121977206:T:C	0	121977206	C	T
12	chr12:121978158:C:T	0	121978158	T	C
12	chr12:121978761:A:G	0	121978761	G	A
12	chr12:121980254:C:T	0	121980254	T	C
12	chr12:121981604:T:C	0	121981604	C	T
12	chr12:121982122:T:C	0	121982122	C	T
12	chr12:121982402:G:A	0	121982402	A	G
12	chr12:121982472:G:A	0	121982472	A	G
12	chr12:121982531:A:G	0	121982531	G	A
12	chr12:121982553:T:G	0	121982553	G	T
12	chr12:121983351:G:GC	0	121983351	GC	G
12	chr12:121986061:G:A	0	121986061	A	G
12	chr12:121988311:A:G	0	121988311	G	A
12	chr12:121988330:C:T	0	121988330	T	C
12	chr12:121988737:T:C	0	121988737	C	T
12	chr12:121989255:C:A	0	121989255	A	C
12	chr12:121989748:T:C	0	121989748	C	T
12	chr12:121990060:C:T	0	121990060	T	C
12	chr12:121990572:G:A	0	121990572	A	G
12	chr12:121991578:G:A	0	121991578	A	G
12	chr12:121992741:A:G	0	121992741	G	A
12	chr12:121995084:G:T	0	121995084	T	G
12	chr12:121996678:T:C	0	121996678	C	T
12	chr12:121997236:G:A	0	121997236	A	G
12	chr12:121998137:G:A	0	121998137	A	G
12	chr12:121998300:C:T	0	121998300	T	C
12	chr12:122001368:T:A	0	122001368	A	T
12	chr12:122001463:T:C	0	122001463	C	T
12	chr12:122002121:G:A	0	122002121	A	G
12	chr12:122003325:G:A	0	122003325	A	G
12	chr12:122003401:A:G	0	122003401	G	A
12	chr12:122004475:C:A	0	122004475	A	C
12	chr12:122004538:G:A	0	122004538	A	G
12	chr12:122005628:G:A	0	122005628	A	G
12	chr12:122005721:T:C	0	122005721	C	T
12	chr12:122006062:C:T	0	122006062	T	C
12	chr12:122006647:G:A	0	122006647	A	G
12	chr12:122007327:T:C	0	122007327	C	T
12	chr12:122009222:C:T	0	122009222	T	C
12	chr12:122010528:C:T	0	122010528	T	C
12	chr12:122011073:A:G	0	122011073	G	A
12	chr12:122011569:G:C	0	122011569	C	G
12	chr12:122011782:G:T	0	122011782	T	G
12	chr12:122012372:G:A	0	122012372	A	G
12	chr12:122012818:G:T	0	122012818	T	G
12	chr12:122013034:G:A	0	122013034	A	G
12	chr12:122013281:A:G	0	122013281	G	A
12	chr12:122013311:A:G	0	122013311	G	A
12	chr12:122013643:G:A	0	122013643	A	G
12	chr12:122013752:G:A	0	122013752	A	G
12	chr12:122013868:A:T	0	122013868	T	A
12	chr12:122013920:T:C	0	122013920	C	T
12	chr12:122014107:CAGCTATTGAATTGT:C	0	122014107	C	CAGCTATTGAATTGT
12	chr12:122015085:A:C	0	122015085	C	A
12	chr12:122015452:G:A	0	122015452	A	G
12	chr12:122015923:G:A	0	122015923	A	G
12	chr12:122016075:T:C	0	122016075	C	T
12	chr12:122016631:A:G	0	122016631	G	A
12	chr12:122016676:G:A	0	122016676	A	G
12	chr12:122016692:G:A	0	122016692	A	G
12	chr12:122016746:G:A	0	122016746	A	G
12	chr12:122016994:T:C	0	122016994	C	T
12	chr12:122017135:GC:G	0	122017135	G	GC
12	chr12:122017687:G:A	0	122017687	A	G
12	chr12:122018033:G:A	0	122018033	A	G
12	chr12:122018069:A:G	0	122018069	G	A
12	chr12:122018072:T:C	0	122018072	C	T
12	chr12:122018618:T:C	0	122018618	C	T
12	chr12:122019348:CA:C	0	122019348	C	CA
12	chr12:122019611:T:TC	0	122019611	TC	T
12	chr12:122019673:G:T	0	122019673	T	G
12	chr12:122020339:T:C	0	122020339	C	T
12	chr12:122023660:G:A	0	122023660	A	G
12	chr12:122024580:C:T	0	122024580	T	C
12	chr12:122024971:C:A	0	122024971	A	C
12	chr12:122025067:G:A	0	122025067	A	G
12	chr12:122025996:A:G	0	122025996	G	A
12	chr12:122027014:T:C	0	122027014	C	T
12	chr12:122027035:G:A	0	122027035	A	G
12	chr12:122027278:T:C	0	122027278	C	T
12	chr12:122027629:A:G	0	122027629	G	A
12	chr12:122027708:G:A	0	122027708	A	G
12	chr12:122027832:G:A	0	122027832	A	G
12	chr12:122027925:G:T	0	122027925	T	G
12	chr12:122028201:G:A	0	122028201	A	G
12	chr12:122029529:G:A	0	122029529	A	G
12	chr12:122030367:C:T	0	122030367	T	C
12	chr12:122030781:C:T	0	122030781	T	C
12	chr12:122030850:A:G	0	122030850	G	A
12	chr12:122031489:T:C	0	122031489	C	T
12	chr12:122032418:T:C	0	122032418	C	T
12	chr12:122032878:C:T	0	122032878	T	C
12	chr12:122033125:A:G	0	122033125	G	A
12	chr12:122033462:C:T	0	122033462	T	C
12	chr12:122033994:C:T	0	122033994	T	C
12	chr12:122034056:T:C	0	122034056	C	T
12	chr12:122034597:G:T	0	122034597	T	G
12	chr12:122034772:C:T	0	122034772	T	C
12	chr12:122034809:T:C	0	122034809	C	T
12	chr12:122035242:A:G	0	122035242	G	A
12	chr12:122035276:G:A	0	122035276	A	G
12	chr12:122035922:T:C	0	122035922	C	T
12	chr12:122036094:G:A	0	122036094	A	G
12	chr12:122036640:TC:T	0	122036640	T	TC
12	chr12:122036646:G:A	0	122036646	A	G
12	chr12:122037122:A:C	0	122037122	C	A
12	chr12:122037814:G:T	0	122037814	T	G
12	chr12:122037833:C:T	0	122037833	T	C
12	chr12:122038010:G:A	0	122038010	A	G
12	chr12:122040822:G:A	0	122040822	A	G
12	chr12:122040948:C:T	0	122040948	T	C
12	chr12:122040964:T:C	0	122040964	C	T
12	chr12:122041402:G:A	0	122041402	A	G
12	chr12:122041600:CA:C	0	122041600	C	CA
12	chr12:122042081:T:C	0	122042081	C	T
12	chr12:122042134:G:A	0	122042134	A	G
12	chr12:122042995:T:TC	0	122042995	TC	T
12	chr12:122044856:G:A	0	122044856	A	G
12	chr12:122045930:A:C	0	122045930	C	A
12	chr12:122046230:A:G	0	122046230	G	A
12	chr12:122046634:G:A	0	122046634	A	G
12	chr12:122048303:C:A	0	122048303	A	C
12	chr12:122049374:A:T	0	122049374	T	A
12	chr12:122050108:C:T	0	122050108	T	C
12	chr12:122054692:A:G	0	122054692	G	A
12	chr12:122055072:T:C	0	122055072	C	T
12	chr12:122056903:T:C	0	122056903	C	T
12	chr12:122057851:G:A	0	122057851	A	G
12	chr12:122059095:T:C	0	122059095	C	T
12	chr12:122062842:C:A	0	122062842	A	C
12	chr12:122065471:C:T	0	122065471	T	C
12	chr12:122065538:G:A	0	122065538	A	G
12	chr12:122065683:T:A	0	122065683	A	T
12	chr12:122066314:T:C	0	122066314	C	T
12	chr12:122066955:A:C	0	122066955	C	A
12	chr12:122069601:T:C	0	122069601	C	T
12	chr12:122071981:G:A	0	122071981	A	G
12	chr12:122073210:A:G	0	122073210	G	A
12	chr12:122073332:A:G	0	122073332	G	A
12	chr12:122075416:T:A	0	122075416	A	T
12	chr12:122075726:CTG:C	0	122075726	C	CTG
12	chr12:122076603:G:A	0	122076603	A	G
12	chr12:122077641:ATTTTTC:A	0	122077641	A	ATTTTTC
12	chr12:122078991:G:A	0	122078991	A	G
12	chr12:122079288:T:C	0	122079288	C	T
12	chr12:122082206:C:T	0	122082206	T	C
12	chr12:122082669:A:G	0	122082669	G	A
12	chr12:122083571:T:C	0	122083571	C	T
12	chr12:122084259:C:T	0	122084259	T	C
12	chr12:122084705:C:T	0	122084705	T	C
12	chr12:122084801:G:A	0	122084801	A	G
12	chr12:122085762:T:G	0	122085762	G	T
12	chr12:122085944:C:A	0	122085944	A	C
12	chr12:122086322:GA:G	0	122086322	G	GA
12	chr12:122086876:A:G	0	122086876	G	A
12	chr12:122086963:A:G	0	122086963	G	A
12	chr12:122086991:A:G	0	122086991	G	A
12	chr12:122087073:G:A	0	122087073	A	G
12	chr12:122087950:A:G	0	122087950	G	A
12	chr12:122088381:T:A	0	122088381	A	T
12	chr12:122090357:T:C	0	122090357	C	T
12	chr12:122090369:T:C	0	122090369	C	T
12	chr12:122091477:T:C	0	122091477	C	T
12	chr12:122092350:T:C	0	122092350	C	T
12	chr12:122092742:A:G	0	122092742	G	A
12	chr12:122094919:G:T	0	122094919	T	G
12	chr12:122095145:TGTGCGGTGTGGTGGTGTGTGTGGTGA:T	0	122095145	T	TGTGCGGTGTGGTGGTGTGTGTGGTGA
12	chr12:122095342:G:C	0	122095342	C	G
12	chr12:122095959:G:A	0	122095959	A	G
12	chr12:122096282:A:G	0	122096282	G	A
12	chr12:122097279:C:T	0	122097279	T	C
12	chr12:122097946:T:C	0	122097946	C	T
12	chr12:122098980:G:A	0	122098980	A	G
12	chr12:122101674:A:G	0	122101674	G	A
12	chr12:122101858:C:T	0	122101858	T	C
12	chr12:122102430:A:T	0	122102430	T	A
12	chr12:122103054:A:G	0	122103054	G	A
12	chr12:122103130:A:G	0	122103130	G	A
12	chr12:122103246:G:A	0	122103246	A	G
12	chr12:122103844:T:G	0	122103844	G	T
12	chr12:122104807:C:T	0	122104807	T	C
12	chr12:122104848:A:G	0	122104848	G	A
12	chr12:122105278:G:C	0	122105278	C	G
12	chr12:122105918:G:T	0	122105918	T	G
12	chr12:122106016:T:C	0	122106016	C	T
12	chr12:122106754:T:A	0	122106754	A	T
12	chr12:122107204:T:C	0	122107204	C	T
12	chr12:122107556:C:G	0	122107556	G	C
12	chr12:122108495:C:T	0	122108495	T	C
12	chr12:122109486:A:G	0	122109486	G	A
12	chr12:122109702:T:C	0	122109702	C	T
12	chr12:122111071:T:C	0	122111071	C	T
12	chr12:122111601:C:T	0	122111601	T	C
12	chr12:122113513:C:T	0	122113513	T	C
12	chr12:122113798:C:T	0	122113798	T	C
12	chr12:122114047:A:G	0	122114047	G	A
12	chr12:122114394:T:C	0	122114394	C	T
12	chr12:122114473:A:G	0	122114473	G	A
12	chr12:122114495:T:C	0	122114495	C	T
12	chr12:122114814:C:T	0	122114814	T	C
12	chr12:122115287:C:A	0	122115287	A	C
12	chr12:122115309:T:C	0	122115309	C	T
12	chr12:122115966:A:G	0	122115966	G	A
12	chr12:122116019:C:A	0	122116019	A	C
12	chr12:122116256:A:T	0	122116256	T	A
12	chr12:122116742:A:G	0	122116742	G	A
12	chr12:122117758:G:A	0	122117758	A	G
12	chr12:122118576:A:G	0	122118576	G	A
12	chr12:122118779:C:T	0	122118779	T	C
12	chr12:122119034:C:T	0	122119034	T	C
12	chr12:122119315:G:A	0	122119315	A	G
12	chr12:122119565:G:A	0	122119565	A	G
12	chr12:122119613:G:C	0	122119613	C	G
12	chr12:122119686:T:C	0	122119686	C	T
12	chr12:122121157:A:G	0	122121157	G	A
12	chr12:122121299:T:C	0	122121299	C	T
12	chr12:122121376:C:T	0	122121376	T	C
12	chr12:122121402:G:A	0	122121402	A	G
12	chr12:122121629:A:G	0	122121629	G	A
12	chr12:122122049:A:G	0	122122049	G	A
12	chr12:122122050:C:CCTT	0	122122050	CCTT	C
12	chr12:122122115:G:A	0	122122115	A	G
12	chr12:122122212:A:G	0	122122212	G	A
12	chr12:122122368:G:T	0	122122368	T	G
12	chr12:122122516:A:G	0	122122516	G	A
12	chr12:122122565:A:G	0	122122565	G	A
12	chr12:122122635:A:G	0	122122635	G	A
12	chr12:122122834:A:G	0	122122834	G	A
12	chr12:122122971:C:T	0	122122971	T	C
12	chr12:122123404:G:A	0	122123404	A	G
12	chr12:122123517:C:T	0	122123517	T	C
12	chr12:122123608:G:A	0	122123608	A	G
12	chr12:122123955:T:C	0	122123955	C	T
12	chr12:122124089:A:G	0	122124089	G	A
12	chr12:122124584:C:T	0	122124584	T	C
12	chr12:122125035:G:A	0	122125035	A	G
12	chr12:122125472:C:A	0	122125472	A	C
12	chr12:122126046:A:T	0	122126046	T	A
12	chr12:122126362:G:A	0	122126362	A	G
12	chr12:122126457:A:T	0	122126457	T	A
12	chr12:122126553:A:G	0	122126553	G	A
12	chr12:122126653:G:T	0	122126653	T	G
12	chr12:122127053:C:T	0	122127053	T	C
12	chr12:122127073:A:G	0	122127073	G	A
12	chr12:122127094:C:T	0	122127094	T	C
12	chr12:122127599:T:C	0	122127599	C	T
12	chr12:122127778:G:A	0	122127778	A	G
12	chr12:122127803:G:T	0	122127803	T	G
12	chr12:122128088:G:A	0	122128088	A	G
12	chr12:122128731:C:T	0	122128731	T	C
12	chr12:122128765:C:A	0	122128765	A	C
12	chr12:122128993:T:C	0	122128993	C	T
12	chr12:122129052:A:G	0	122129052	G	A
12	chr12:122129513:G:T	0	122129513	T	G
12	chr12:122129662:CT:C	0	122129662	C	CT
12	chr12:122130968:C:G	0	122130968	G	C
12	chr12:122131417:G:T	0	122131417	T	G
12	chr12:122131552:C:T	0	122131552	T	C
12	chr12:122131693:T:C	0	122131693	C	T
12	chr12:122131739:G:A	0	122131739	A	G
12	chr12:122132212:G:A	0	122132212	A	G
12	chr12:122132768:TG:T	0	122132768	T	TG
12	chr12:122134419:T:C	0	122134419	C	T
12	chr12:122134850:C:T	0	122134850	T	C
12	chr12:122136387:T:TA	0	122136387	TA	T
12	chr12:122139048:A:G	0	122139048	G	A
12	chr12:122139803:G:A	0	122139803	A	G
12	chr12:122140550:C:T	0	122140550	T	C
12	chr12:122140584:G:A	0	122140584	A	G
12	chr12:122140665:A:G	0	122140665	G	A
12	chr12:122141445:A:G	0	122141445	G	A
12	chr12:122142295:G:A	0	122142295	A	G
12	chr12:122142824:G:A	0	122142824	A	G
12	chr12:122143672:T:C	0	122143672	C	T
12	chr12:122143969:A:T	0	122143969	T	A
12	chr12:122143990:C:T	0	122143990	T	C
12	chr12:122145462:G:T	0	122145462	T	G
12	chr12:122145738:G:A	0	122145738	A	G
12	chr12:122146106:G:C	0	122146106	C	G
12	chr12:122146362:G:A	0	122146362	A	G
12	chr12:122146661:G:T	0	122146661	T	G
12	chr12:122146934:C:T	0	122146934	T	C
12	chr12:122147205:T:C	0	122147205	C	T
12	chr12:122147417:C:G	0	122147417	G	C
12	chr12:122147832:C:T	0	122147832	T	C
12	chr12:122148389:G:A	0	122148389	A	G
12	chr12:122148909:T:C	0	122148909	C	T
12	chr12:122149372:C:CT	0	122149372	CT	C
12	chr12:122149456:T:C	0	122149456	C	T
12	chr12:122149599:T:C	0	122149599	C	T
12	chr12:122150234:A:G	0	122150234	G	A
12	chr12:122150250:A:T	0	122150250	T	A
12	chr12:122151436:G:A	0	122151436	A	G
12	chr12:122152009:T:C	0	122152009	C	T
12	chr12:122152330:T:C	0	122152330	C	T
12	chr12:122152597:G:A	0	122152597	A	G
12	chr12:122152651:A:G	0	122152651	G	A
12	chr12:122152738:A:G	0	122152738	G	A
12	chr12:122152767:C:G	0	122152767	G	C
12	chr12:122153407:G:A	0	122153407	A	G
12	chr12:122153459:A:C	0	122153459	C	A
12	chr12:122153823:C:T	0	122153823	T	C
12	chr12:122155052:T:C	0	122155052	C	T
12	chr12:122155084:G:T	0	122155084	T	G
12	chr12:122155181:C:T	0	122155181	T	C
12	chr12:122155212:C:T	0	122155212	T	C
12	chr12:122155251:C:T	0	122155251	T	C
12	chr12:122155252:G:A	0	122155252	A	G
12	chr12:122155994:G:A	0	122155994	A	G
12	chr12:122156018:T:C	0	122156018	C	T
12	chr12:122157088:T:C	0	122157088	C	T
12	chr12:122157268:G:A	0	122157268	A	G
12	chr12:122157480:C:T	0	122157480	T	C
12	chr12:122157526:G:A	0	122157526	A	G
12	chr12:122157616:G:A	0	122157616	A	G
12	chr12:122157707:A:G	0	122157707	G	A
12	chr12:122158506:C:T	0	122158506	T	C
12	chr12:122158641:G:A	0	122158641	A	G
12	chr12:122158988:G:T	0	122158988	T	G
12	chr12:122159010:A:G	0	122159010	G	A
12	chr12:122159260:T:C	0	122159260	C	T
12	chr12:122159923:G:A	0	122159923	A	G
12	chr12:122160336:T:C	0	122160336	C	T
12	chr12:122160394:C:G	0	122160394	G	C
12	chr12:122161277:C:T	0	122161277	T	C
12	chr12:122161325:A:G	0	122161325	G	A
12	chr12:122161333:C:T	0	122161333	T	C
12	chr12:122161558:G:A	0	122161558	A	G
12	chr12:122161654:C:T	0	122161654	T	C
12	chr12:122161727:T:C	0	122161727	C	T
12	chr12:122162188:C:T	0	122162188	T	C
12	chr12:122162324:A:G	0	122162324	G	A
12	chr12:122163973:C:T	0	122163973	T	C
12	chr12:122164368:A:G	0	122164368	G	A
12	chr12:122164766:A:G	0	122164766	G	A
12	chr12:122165256:G:A	0	122165256	A	G
12	chr12:122165477:G:A	0	122165477	A	G
12	chr12:122165806:C:T	0	122165806	T	C
12	chr12:122166628:A:G	0	122166628	G	A
12	chr12:122166708:G:A	0	122166708	A	G
12	chr12:122166871:C:T	0	122166871	T	C
12	chr12:122167077:G:A	0	122167077	A	G
12	chr12:122168427:G:A	0	122168427	A	G
12	chr12:122169442:G:A	0	122169442	A	G
12	chr12:122169577:G:A	0	122169577	A	G
12	chr12:122169578:T:C	0	122169578	C	T
12	chr12:122169835:G:T	0	122169835	T	G
12	chr12:122170943:A:G	0	122170943	G	A
12	chr12:122173002:C:T	0	122173002	T	C
12	chr12:122173587:G:T	0	122173587	T	G
12	chr12:122173832:T:C	0	122173832	C	T
12	chr12:122173945:G:A	0	122173945	A	G
12	chr12:122174803:A:C	0	122174803	C	A
12	chr12:122175615:T:C	0	122175615	C	T
12	chr12:122176229:T:C	0	122176229	C	T
12	chr12:122177341:A:C	0	122177341	C	A
12	chr12:122177994:T:C	0	122177994	C	T
12	chr12:122178228:C:T	0	122178228	T	C
12	chr12:122178309:C:T	0	122178309	T	C
12	chr12:122178699:G:C	0	122178699	C	G
12	chr12:122179474:T:C	0	122179474	C	T
12	chr12:122179711:A:G	0	122179711	G	A
12	chr12:122179964:C:T	0	122179964	T	C
12	chr12:122180176:A:G	0	122180176	G	A
12	chr12:122180626:A:G	0	122180626	G	A
12	chr12:122180775:C:T	0	122180775	T	C
12	chr12:122182670:G:T	0	122182670	T	G
12	chr12:122183084:T:G	0	122183084	G	T
12	chr12:122183544:T:C	0	122183544	C	T
12	chr12:122183779:G:A	0	122183779	A	G
12	chr12:122184418:T:C	0	122184418	C	T
12	chr12:122185019:C:A	0	122185019	A	C
12	chr12:122185706:A:G	0	122185706	G	A
12	chr12:122185752:G:A	0	122185752	A	G
12	chr12:122186808:G:A	0	122186808	A	G
12	chr12:122187097:G:A	0	122187097	A	G
12	chr12:122188501:C:T	0	122188501	T	C
12	chr12:122190211:G:A	0	122190211	A	G
12	chr12:122190233:C:A	0	122190233	A	C
12	chr12:122190481:AC:A	0	122190481	A	AC
12	chr12:122190534:G:A	0	122190534	A	G
12	chr12:122191291:T:C	0	122191291	C	T
12	chr12:122191335:C:T	0	122191335	T	C
12	chr12:122191466:A:C	0	122191466	C	A
12	chr12:122191661:A:T	0	122191661	T	A
12	chr12:122191984:A:G	0	122191984	G	A
12	chr12:122192160:T:C	0	122192160	C	T
12	chr12:122192601:C:T	0	122192601	T	C
12	chr12:122193296:T:G	0	122193296	G	T
12	chr12:122193315:G:A	0	122193315	A	G
12	chr12:122194060:T:C	0	122194060	C	T
12	chr12:122194536:A:C	0	122194536	C	A
12	chr12:122194562:G:A	0	122194562	A	G
12	chr12:122197739:G:A	0	122197739	A	G
12	chr12:122198506:T:C	0	122198506	C	T
12	chr12:122198595:C:T	0	122198595	T	C
12	chr12:122199703:C:T	0	122199703	T	C
12	chr12:122201890:T:G	0	122201890	G	T
12	chr12:122204634:C:G	0	122204634	G	C
12	chr12:122204697:C:T	0	122204697	T	C
12	chr12:122206237:G:A	0	122206237	A	G
12	chr12:122208327:A:G	0	122208327	G	A
12	chr12:122208411:C:T	0	122208411	T	C
12	chr12:122209153:A:G	0	122209153	G	A
12	chr12:122209871:A:G	0	122209871	G	A
12	chr12:122210053:G:T	0	122210053	T	G
12	chr12:122210323:C:T	0	122210323	T	C
12	chr12:122210582:C:T	0	122210582	T	C
12	chr12:122211711:C:T	0	122211711	T	C
12	chr12:122212453:T:TA	0	122212453	TA	T
12	chr12:122212710:TG:T	0	122212710	T	TG
12	chr12:122214014:G:A	0	122214014	A	G
12	chr12:122214346:C:G	0	122214346	G	C
12	chr12:122214565:A:G	0	122214565	G	A
12	chr12:122214911:A:G	0	122214911	G	A
12	chr12:122215350:G:A	0	122215350	A	G
12	chr12:122215854:T:C	0	122215854	C	T
12	chr12:122216656:G:T	0	122216656	T	G
12	chr12:122217127:T:A	0	122217127	A	T
12	chr12:122217447:G:A	0	122217447	A	G
12	chr12:122218467:C:T	0	122218467	T	C
12	chr12:122219755:T:C	0	122219755	C	T
12	chr12:122219860:T:C	0	122219860	C	T
12	chr12:122221677:A:G	0	122221677	G	A
12	chr12:122222723:G:A	0	122222723	A	G
12	chr12:122223161:A:G	0	122223161	G	A
12	chr12:122223452:T:A	0	122223452	A	T
12	chr12:122223530:T:A	0	122223530	A	T
12	chr12:122225622:G:A	0	122225622	A	G
12	chr12:122227892:C:T	0	122227892	T	C
12	chr12:122231521:G:A	0	122231521	A	G
12	chr12:122231900:T:C	0	122231900	C	T
12	chr12:122234745:AC:A	0	122234745	A	AC
12	chr12:122235548:G:A	0	122235548	A	G
12	chr12:122235763:C:T	0	122235763	T	C
12	chr12:122236625:T:C	0	122236625	C	T
12	chr12:122237073:A:G	0	122237073	G	A
12	chr12:122237189:C:T	0	122237189	T	C
12	chr12:122237880:G:A	0	122237880	A	G
12	chr12:122239187:A:G	0	122239187	G	A
12	chr12:122239457:C:T	0	122239457	T	C
12	chr12:122240352:G:A	0	122240352	A	G
12	chr12:122241324:G:A	0	122241324	A	G
12	chr12:122241427:C:T	0	122241427	T	C
12	chr12:122241693:T:C	0	122241693	C	T
12	chr12:122241930:T:C	0	122241930	C	T
12	chr12:122242614:G:A	0	122242614	A	G
12	chr12:122243490:C:G	0	122243490	G	C
12	chr12:122244789:A:C	0	122244789	C	A
12	chr12:122245793:A:G	0	122245793	G	A
12	chr12:122246350:A:G	0	122246350	G	A
12	chr12:122246444:C:T	0	122246444	T	C
12	chr12:122246606:G:T	0	122246606	T	G
12	chr12:122246611:TTTAA:T	0	122246611	T	TTTAA
12	chr12:122246626:G:A	0	122246626	A	G
12	chr12:122248192:G:C	0	122248192	C	G
12	chr12:122248368:T:A	0	122248368	A	T
12	chr12:122248394:A:G	0	122248394	G	A
12	chr12:122248469:C:T	0	122248469	T	C
12	chr12:122251773:G:A	0	122251773	A	G
12	chr12:122251908:G:A	0	122251908	A	G
12	chr12:122251945:T:C	0	122251945	C	T
12	chr12:122252133:CTG:C	0	122252133	C	CTG
12	chr12:122253342:C:T	0	122253342	T	C
12	chr12:122259265:G:A	0	122259265	A	G
12	chr12:122259282:T:C	0	122259282	C	T
12	chr12:122260714:G:A	0	122260714	A	G
12	chr12:122262476:A:G	0	122262476	G	A
12	chr12:122262593:A:T	0	122262593	T	A
12	chr12:122263057:A:C	0	122263057	C	A
12	chr12:122264687:G:A	0	122264687	A	G
12	chr12:122266153:T:G	0	122266153	G	T
12	chr12:122267435:T:C	0	122267435	C	T
12	chr12:122268403:T:TA	0	122268403	TA	T
12	chr12:122268453:T:C	0	122268453	C	T
12	chr12:122268486:C:A	0	122268486	A	C
12	chr12:122269554:T:C	0	122269554	C	T
12	chr12:122269586:T:A	0	122269586	A	T
12	chr12:122270556:T:C	0	122270556	C	T
12	chr12:122270563:G:A	0	122270563	A	G
12	chr12:122270701:C:T	0	122270701	T	C
12	chr12:122271052:G:A	0	122271052	A	G
12	chr12:122271427:A:G	0	122271427	G	A
12	chr12:122271637:A:T	0	122271637	T	A
12	chr12:122271795:G:A	0	122271795	A	G
12	chr12:122271891:A:G	0	122271891	G	A
12	chr12:122275337:G:A	0	122275337	A	G
12	chr12:122275505:G:A	0	122275505	A	G
12	chr12:122275937:G:GCC	0	122275937	GCC	G
12	chr12:122276706:C:T	0	122276706	T	C
12	chr12:122277015:G:A	0	122277015	A	G
12	chr12:122277163:G:T	0	122277163	T	G
12	chr12:122277273:T:C	0	122277273	C	T
12	chr12:122277763:G:A	0	122277763	A	G
12	chr12:122280045:A:C	0	122280045	C	A
12	chr12:122280127:C:G	0	122280127	G	C
12	chr12:122280226:A:C	0	122280226	C	A
12	chr12:122280380:T:C	0	122280380	C	T
12	chr12:122280399:C:T	0	122280399	T	C
12	chr12:122280565:C:T	0	122280565	T	C
12	chr12:122281700:C:T	0	122281700	T	C
12	chr12:122281707:C:T	0	122281707	T	C
12	chr12:122281882:A:G	0	122281882	G	A
12	chr12:122283010:C:T	0	122283010	T	C
12	chr12:122283429:C:T	0	122283429	T	C
12	chr12:122283448:C:A	0	122283448	A	C
12	chr12:122285909:G:A	0	122285909	A	G
12	chr12:122286714:T:A	0	122286714	A	T
12	chr12:122287967:C:T	0	122287967	T	C
12	chr12:122289195:G:A	0	122289195	A	G
12	chr12:122290172:T:C	0	122290172	C	T
12	chr12:122290746:A:G	0	122290746	G	A
12	chr12:122291077:G:C	0	122291077	C	G
12	chr12:122291252:C:T	0	122291252	T	C
12	chr12:122291346:T:G	0	122291346	G	T
12	chr12:122292077:C:T	0	122292077	T	C
12	chr12:122293327:T:C	0	122293327	C	T
12	chr12:122293890:T:C	0	122293890	C	T
12	chr12:122295189:A:G	0	122295189	G	A
12	chr12:122295828:T:C	0	122295828	C	T
12	chr12:122296846:A:C	0	122296846	C	A
12	chr12:122297285:A:G	0	122297285	G	A
12	chr12:122297350:G:A	0	122297350	A	G
12	chr12:122298846:T:C	0	122298846	C	T
12	chr12:122298997:G:A	0	122298997	A	G
12	chr12:122299354:C:T	0	122299354	T	C
12	chr12:122300865:A:C	0	122300865	C	A
12	chr12:122302973:C:T	0	122302973	T	C
12	chr12:122303171:A:G	0	122303171	G	A
12	chr12:122304539:G:T	0	122304539	T	G
12	chr12:122305149:C:T	0	122305149	T	C
12	chr12:122308303:A:T	0	122308303	T	A
12	chr12:122309330:T:A	0	122309330	A	T
12	chr12:122309736:G:A	0	122309736	A	G
12	chr12:122310138:A:C	0	122310138	C	A
12	chr12:122311025:G:A	0	122311025	A	G
12	chr12:122314495:A:G	0	122314495	G	A
12	chr12:122315540:C:G	0	122315540	G	C
12	chr12:122315726:C:T	0	122315726	T	C
12	chr12:122315790:G:A	0	122315790	A	G
12	chr12:122315961:T:C	0	122315961	C	T
12	chr12:122317233:T:C	0	122317233	C	T
12	chr12:122318000:T:G	0	122318000	G	T
12	chr12:122318094:T:C	0	122318094	C	T
12	chr12:122318944:C:G	0	122318944	G	C
12	chr12:122319096:C:T	0	122319096	T	C
12	chr12:122319709:T:C	0	122319709	C	T
12	chr12:122319996:C:T	0	122319996	T	C
12	chr12:122321692:T:C	0	122321692	C	T
12	chr12:122322555:T:C	0	122322555	C	T
12	chr12:122322822:A:C	0	122322822	C	A
12	chr12:122327854:T:C	0	122327854	C	T
12	chr12:122327956:G:C	0	122327956	C	G
12	chr12:122329044:C:T	0	122329044	T	C
12	chr12:122329147:C:T	0	122329147	T	C
12	chr12:122329323:C:T	0	122329323	T	C
12	chr12:122329586:C:T	0	122329586	T	C
12	chr12:122329689:G:A	0	122329689	A	G
12	chr12:122329692:TC:T	0	122329692	T	TC
12	chr12:122330583:A:G	0	122330583	G	A
12	chr12:122330764:T:TCA	0	122330764	TCA	T
12	chr12:122331455:C:T	0	122331455	T	C
12	chr12:122332000:A:T	0	122332000	T	A
12	chr12:122332430:A:C	0	122332430	C	A
12	chr12:122332448:C:T	0	122332448	T	C
12	chr12:122332960:A:G	0	122332960	G	A
12	chr12:122333033:A:G	0	122333033	G	A
12	chr12:122334771:T:C	0	122334771	C	T
12	chr12:122335019:C:T	0	122335019	T	C
12	chr12:122337102:G:T	0	122337102	T	G
12	chr12:122339323:T:C	0	122339323	C	T
12	chr12:122342795:C:T	0	122342795	T	C
12	chr12:122343774:C:T	0	122343774	T	C
12	chr12:122345524:CCTTCTT:CCTT	0	122345524	CCTT	CCTTCTT
12	chr12:122346142:G:A	0	122346142	A	G
12	chr12:122346526:A:G	0	122346526	G	A
12	chr12:122348162:T:C	0	122348162	C	T
12	chr12:122348530:T:A	0	122348530	A	T
12	chr12:122349515:G:A	0	122349515	A	G
12	chr12:122351817:AAT:A	0	122351817	A	AAT
12	chr12:122352029:T:C	0	122352029	C	T
12	chr12:122352563:G:A	0	122352563	A	G
12	chr12:122353017:C:A	0	122353017	A	C
12	chr12:122355362:C:T	0	122355362	T	C
12	chr12:122355625:T:C	0	122355625	C	T
12	chr12:122355669:A:G	0	122355669	G	A
12	chr12:122356849:G:A	0	122356849	A	G
12	chr12:122357255:A:G	0	122357255	G	A
12	chr12:122358678:G:A	0	122358678	A	G
12	chr12:122358724:C:G	0	122358724	G	C
12	chr12:122359754:G:A	0	122359754	A	G
12	chr12:122360354:G:A	0	122360354	A	G
12	chr12:122361593:G:A	0	122361593	A	G
12	chr12:122361924:C:T	0	122361924	T	C
12	chr12:122362011:C:T	0	122362011	T	C
12	chr12:122362402:A:G	0	122362402	G	A
12	chr12:122366028:T:C	0	122366028	C	T
12	chr12:122367745:G:A	0	122367745	A	G
12	chr12:122368526:T:C	0	122368526	C	T
12	chr12:122368650:G:A	0	122368650	A	G
12	chr12:122369313:C:T	0	122369313	T	C
12	chr12:122370241:T:G	0	122370241	G	T
12	chr12:122370597:A:G	0	122370597	G	A
12	chr12:122371611:G:A	0	122371611	A	G
12	chr12:122371702:T:C	0	122371702	C	T
12	chr12:122371985:A:G	0	122371985	G	A
12	chr12:122372080:G:A	0	122372080	A	G
12	chr12:122373703:T:C	0	122373703	C	T
12	chr12:122373726:A:G	0	122373726	G	A
12	chr12:122375294:C:T	0	122375294	T	C
12	chr12:122376167:A:T	0	122376167	T	A
12	chr12:122376185:G:A	0	122376185	A	G
12	chr12:122376718:C:T	0	122376718	T	C
12	chr12:122378013:C:G	0	122378013	G	C
12	chr12:122378150:G:C	0	122378150	C	G
12	chr12:122379112:T:C	0	122379112	C	T
12	chr12:122380107:G:C	0	122380107	C	G
12	chr12:122380482:T:C	0	122380482	C	T
12	chr12:122380960:T:C	0	122380960	C	T
12	chr12:122381389:T:C	0	122381389	C	T
12	chr12:122382298:T:C	0	122382298	C	T
12	chr12:122382388:T:C	0	122382388	C	T
12	chr12:122382520:AG:A	0	122382520	A	AG
12	chr12:122382529:C:T	0	122382529	T	C
12	chr12:122383323:C:T	0	122383323	T	C
12	chr12:122383696:G:A	0	122383696	A	G
12	chr12:122384149:C:T	0	122384149	T	C
12	chr12:122384555:A:G	0	122384555	G	A
12	chr12:122386008:G:A	0	122386008	A	G
12	chr12:122387470:CT:C	0	122387470	C	CT
12	chr12:122388203:T:C	0	122388203	C	T
12	chr12:122388380:C:T	0	122388380	T	C
12	chr12:122388714:G:A	0	122388714	A	G
12	chr12:122388861:A:C	0	122388861	C	A
12	chr12:122389023:C:T	0	122389023	T	C
12	chr12:122389302:A:G	0	122389302	G	A
12	chr12:122389737:G:C	0	122389737	C	G
12	chr12:122390413:A:G	0	122390413	G	A
12	chr12:122391059:A:G	0	122391059	G	A
12	chr12:122391455:G:A	0	122391455	A	G
12	chr12:122391655:A:G	0	122391655	G	A
12	chr12:122392229:C:T	0	122392229	T	C
12	chr12:122393511:T:A	0	122393511	A	T
12	chr12:122394704:G:T	0	122394704	T	G
12	chr12:122394708:G:A	0	122394708	A	G
12	chr12:122394709:A:AAC	0	122394709	AAC	A
12	chr12:122394835:G:A	0	122394835	A	G
12	chr12:122396157:A:G	0	122396157	G	A
12	chr12:122397823:C:T	0	122397823	T	C
12	chr12:122397827:T:C	0	122397827	C	T
12	chr12:122399529:C:T	0	122399529	T	C
12	chr12:122400531:TG:T	0	122400531	T	TG
12	chr12:122401529:G:A	0	122401529	A	G
12	chr12:122401672:T:C	0	122401672	C	T
12	chr12:122402952:C:T	0	122402952	T	C
12	chr12:122404047:G:A	0	122404047	A	G
12	chr12:122404127:T:A	0	122404127	A	T
12	chr12:122404904:A:C	0	122404904	C	A
12	chr12:122405925:G:A	0	122405925	A	G
12	chr12:122405928:C:T	0	122405928	T	C
12	chr12:122409198:T:C	0	122409198	C	T
12	chr12:122410440:C:T	0	122410440	T	C
12	chr12:122410660:T:C	0	122410660	C	T
12	chr12:122411838:C:T	0	122411838	T	C
12	chr12:122412202:G:A	0	122412202	A	G
12	chr12:122413337:A:G	0	122413337	G	A
12	chr12:122414200:G:A	0	122414200	A	G
12	chr12:122414716:G:A	0	122414716	A	G
12	chr12:122414975:C:T	0	122414975	T	C
12	chr12:122415913:A:G	0	122415913	G	A
12	chr12:122417675:G:A	0	122417675	A	G
12	chr12:122418293:C:T	0	122418293	T	C
12	chr12:122418601:T:A	0	122418601	A	T
12	chr12:122423929:T:C	0	122423929	C	T
12	chr12:122425201:C:A	0	122425201	A	C
12	chr12:122425633:T:C	0	122425633	C	T
12	chr12:122427157:C:T	0	122427157	T	C
12	chr12:122427314:T:A	0	122427314	A	T
12	chr12:122427540:C:T	0	122427540	T	C
12	chr12:122427639:G:T	0	122427639	T	G
12	chr12:122429412:A:C	0	122429412	C	A
12	chr12:122430240:G:A	0	122430240	A	G
12	chr12:122430507:C:T	0	122430507	T	C
12	chr12:122431886:G:A	0	122431886	A	G
12	chr12:122431887:G:A	0	122431887	A	G
12	chr12:122432876:C:T	0	122432876	T	C
12	chr12:122435189:T:G	0	122435189	G	T
12	chr12:122435449:A:G	0	122435449	G	A
12	chr12:122435531:C:CA	0	122435531	CA	C
12	chr12:122435720:T:G	0	122435720	G	T
12	chr12:122435731:C:T	0	122435731	T	C
12	chr12:122436688:G:A	0	122436688	A	G
12	chr12:122436792:G:A	0	122436792	A	G
12	chr12:122440231:G:A	0	122440231	A	G
12	chr12:122440272:A:T	0	122440272	T	A
12	chr12:122440399:A:G	0	122440399	G	A
12	chr12:122442432:C:T	0	122442432	T	C
12	chr12:122445275:T:C	0	122445275	C	T
12	chr12:122446603:G:A	0	122446603	A	G
12	chr12:122447012:C:A	0	122447012	A	C
12	chr12:122447021:G:A	0	122447021	A	G
12	chr12:122447273:A:G	0	122447273	G	A
12	chr12:122447871:A:G	0	122447871	G	A
12	chr12:122447925:T:C	0	122447925	C	T
12	chr12:122448598:T:C	0	122448598	C	T
12	chr12:122448604:G:A	0	122448604	A	G
12	chr12:122448608:T:A	0	122448608	A	T
12	chr12:122449454:C:T	0	122449454	T	C
12	chr12:122449793:A:AC	0	122449793	AC	A
12	chr12:122450206:G:T	0	122450206	T	G
12	chr12:122450300:A:C	0	122450300	C	A
12	chr12:122451398:A:G	0	122451398	G	A
12	chr12:122451577:CAAAGA:C	0	122451577	C	CAAAGA
12	chr12:122452086:A:G	0	122452086	G	A
12	chr12:122453178:C:T	0	122453178	T	C
12	chr12:122453456:A:G	0	122453456	G	A
12	chr12:122453919:G:A	0	122453919	A	G
12	chr12:122454221:A:G	0	122454221	G	A
12	chr12:122454411:T:C	0	122454411	C	T
12	chr12:122454903:C:T	0	122454903	T	C
12	chr12:122454936:A:G	0	122454936	G	A
12	chr12:122455108:G:A	0	122455108	A	G
12	chr12:122456449:A:G	0	122456449	G	A
12	chr12:122456802:A:G	0	122456802	G	A
12	chr12:122457638:G:A	0	122457638	A	G
12	chr12:122457896:T:C	0	122457896	C	T
12	chr12:122458294:C:T	0	122458294	T	C
12	chr12:122458684:C:T	0	122458684	T	C
12	chr12:122459368:A:C	0	122459368	C	A
12	chr12:122459433:T:C	0	122459433	C	T
12	chr12:122460166:A:G	0	122460166	G	A
12	chr12:122461049:TG:T	0	122461049	T	TG
12	chr12:122461940:G:A	0	122461940	A	G
12	chr12:122461960:G:A	0	122461960	A	G
12	chr12:122462718:A:G	0	122462718	G	A
12	chr12:122463186:T:C	0	122463186	C	T
12	chr12:122463545:G:A	0	122463545	A	G
12	chr12:122464360:T:C	0	122464360	C	T
12	chr12:122465126:T:C	0	122465126	C	T
12	chr12:122465828:A:G	0	122465828	G	A
12	chr12:122466572:G:T	0	122466572	T	G
12	chr12:122472538:G:A	0	122472538	A	G
12	chr12:122474778:AGGCTG:A	0	122474778	A	AGGCTG
12	chr12:122474788:GCA:G	0	122474788	G	GCA
12	chr12:122475355:T:C	0	122475355	C	T
12	chr12:122477739:G:A	0	122477739	A	G
12	chr12:122478464:T:C	0	122478464	C	T
12	chr12:122478633:A:G	0	122478633	G	A
12	chr12:122479003:C:T	0	122479003	T	C
12	chr12:122481177:C:A	0	122481177	A	C
12	chr12:122481826:T:C	0	122481826	C	T
12	chr12:122482124:C:A	0	122482124	A	C
12	chr12:122483602:GA:G	0	122483602	G	GA
12	chr12:122484495:T:C	0	122484495	C	T
12	chr12:122485169:C:T	0	122485169	T	C
12	chr12:122487705:G:C	0	122487705	C	G
12	chr12:122488865:C:T	0	122488865	T	C
12	chr12:122489119:C:T	0	122489119	T	C
12	chr12:122489154:T:G	0	122489154	G	T
12	chr12:122490700:GT:G	0	122490700	G	GT
12	chr12:122491402:A:G	0	122491402	G	A
12	chr12:122493570:C:T	0	122493570	T	C
12	chr12:122493860:G:A	0	122493860	A	G
12	chr12:122495229:C:T	0	122495229	T	C
12	chr12:122495367:A:T	0	122495367	T	A
12	chr12:122495615:C:T	0	122495615	T	C
12	chr12:122496506:A:G	0	122496506	G	A
12	chr12:122498913:A:G	0	122498913	G	A
12	chr12:122499426:G:A	0	122499426	A	G
12	chr12:122500510:G:T	0	122500510	T	G
12	chr12:122501051:T:A	0	122501051	A	T
12	chr12:122501720:C:T	0	122501720	T	C
12	chr12:122501987:C:T	0	122501987	T	C
12	chr12:122503614:T:C	0	122503614	C	T
12	chr12:122504232:A:G	0	122504232	G	A
12	chr12:122504253:C:T	0	122504253	T	C
12	chr12:122506124:G:A	0	122506124	A	G
12	chr12:122506732:C:T	0	122506732	T	C
12	chr12:122506931:C:G	0	122506931	G	C
12	chr12:122509332:C:T	0	122509332	T	C
12	chr12:122510062:C:T	0	122510062	T	C
12	chr12:122510825:C:T	0	122510825	T	C
12	chr12:122510921:GA:G	0	122510921	G	GA
12	chr12:122511674:C:G	0	122511674	G	C
12	chr12:122514988:C:T	0	122514988	T	C
12	chr12:122515344:T:C	0	122515344	C	T
12	chr12:122515508:T:C	0	122515508	C	T
12	chr12:122516646:A:T	0	122516646	T	A
12	chr12:122517145:A:G	0	122517145	G	A
12	chr12:122517190:G:A	0	122517190	A	G
12	chr12:122518770:T:C	0	122518770	C	T
12	chr12:122519388:GTTAAGT:G	0	122519388	G	GTTAAGT
12	chr12:122519759:C:T	0	122519759	T	C
12	chr12:122521821:T:C	0	122521821	C	T
12	chr12:122521861:C:T	0	122521861	T	C
12	chr12:122524951:A:T	0	122524951	T	A
12	chr12:122527786:T:C	0	122527786	C	T
12	chr12:122528867:GT:G	0	122528867	G	GT
12	chr12:122532234:A:G	0	122532234	G	A
12	chr12:122533312:G:A	0	122533312	A	G
12	chr12:122533928:T:C	0	122533928	C	T
12	chr12:122534215:A:G	0	122534215	G	A
12	chr12:122534347:T:G	0	122534347	G	T
12	chr12:122535388:C:T	0	122535388	T	C
```
