## Supplementary material for "Characterization of shared and ancestry-specific signals driving complex traits using multi-ancestry fine-mapping": mesusiecsinfo

```
*************************************************************

  Multiple Ancestry Sum of Single Effect Model (MESuSiE)          

   Visit http://www.xzlab.org/software.html For Update            

            (C) 2022 Boran Gao, Xiang Zhou                        

              GNU General Public License                          

*************************************************************
# Start data processing for sufficient statistics 
# Create MESuSiE object 
# Start data analysis 

# Data analysis is done, and now generates result 

Potential causal SNPs with PIP > 0.5:  

Credible sets for effects: 
$cs
$cs$L1
 [1] 108 168 198 226 235 259 263 264 312 313 318 327 330 332 344 381 382 384 388
[20] 406 430 433 473 474 495 519 528 541 549 568 570 580 583 588 600 601 631 654
[39] 669 671 672 691 705 711 714 717 728 734 738 739 742 743 744 750

$cs$L2
 [1] 436 437 440 441 442 443 448 450 453 454 457 458 459 460 461 462 465 466 467
[20] 475 476 480 482 483 485 486 494 500 501 502 506 507 517 523 524 527 533 539
[39] 545 554 572 576 584 585 587 596 603 612 618 621 628 629 641 645 646 653 662
[58] 670 674 678 679 680 682 684 688 689 690 692 697 701


$cs_category
       L1        L2 
    "eur" "eur_afr" 

$purity
   min.abs.corr mean.abs.corr median.abs.corr
L1     0.774966     0.9395582        0.941159
L2     0.511236     0.8492081        0.794022

$cs_index
[1] 1 2

$coverage
[1] 0.9506751 0.9510208

$requested_coverage
[1] 0.95


 Use MESuSiE_Plot() for visualization
# Total time used for the analysis: 0.08 mins
```
