## Supplementary material for "Characterization of shared and ancestry-specific signals driving complex traits using multi-ancestry fine-mapping": s1_data.bim

```
12	chr12:122849064:T:C	0	122849064	C	T
12	chr12:122849277:C:T	0	122849277	T	C
12	chr12:122849486:C:G	0	122849486	G	C
12	chr12:122849528:G:A	0	122849528	A	G
12	chr12:122850778:C:T	0	122850778	T	C
12	chr12:122850936:A:G	0	122850936	G	A
12	chr12:122850941:G:A	0	122850941	A	G
12	chr12:122852242:T:C	0	122852242	C	T
12	chr12:122853214:G:A	0	122853214	A	G
12	chr12:122853740:A:G	0	122853740	G	A
12	chr12:122854417:A:G	0	122854417	G	A
12	chr12:122854585:C:T	0	122854585	T	C
12	chr12:122854588:T:G	0	122854588	G	T
12	chr12:122854811:C:G	0	122854811	G	C
12	chr12:122856750:A:G	0	122856750	G	A
12	chr12:122857286:G:C	0	122857286	C	G
12	chr12:122857682:A:G	0	122857682	G	A
12	chr12:122858081:CCTCTT:C	0	122858081	C	CCTCTT
12	chr12:122858338:C:T	0	122858338	T	C
12	chr12:122859474:G:A	0	122859474	A	G
12	chr12:122860800:G:A	0	122860800	A	G
12	chr12:122860813:T:C	0	122860813	C	T
12	chr12:122861209:G:GC	0	122861209	GC	G
12	chr12:122861240:G:A	0	122861240	A	G
12	chr12:122861630:G:C	0	122861630	C	G
12	chr12:122862424:G:A	0	122862424	A	G
12	chr12:122864378:C:A	0	122864378	A	C
12	chr12:122864523:T:C	0	122864523	C	T
12	chr12:122864863:T:C	0	122864863	C	T
12	chr12:122865607:CCTTT:C	0	122865607	C	CCTTT
12	chr12:122865657:C:T	0	122865657	T	C
12	chr12:122867632:C:T	0	122867632	T	C
12	chr12:122869998:C:G	0	122869998	G	C
12	chr12:122870433:G:A	0	122870433	A	G
12	chr12:122872464:T:C	0	122872464	C	T
12	chr12:122875604:G:A	0	122875604	A	G
12	chr12:122876954:T:C	0	122876954	C	T
12	chr12:122877446:A:G	0	122877446	G	A
12	chr12:122877936:A:T	0	122877936	T	A
12	chr12:122879015:C:T	0	122879015	T	C
12	chr12:122879278:C:T	0	122879278	T	C
12	chr12:122881320:C:T	0	122881320	T	C
12	chr12:122883872:T:A	0	122883872	A	T
12	chr12:122884582:A:G	0	122884582	G	A
12	chr12:122885685:T:A	0	122885685	A	T
12	chr12:122892923:T:C	0	122892923	C	T
12	chr12:122893022:C:T	0	122893022	T	C
12	chr12:122893204:T:C	0	122893204	C	T
12	chr12:122893274:T:C	0	122893274	C	T
12	chr12:122894646:C:T	0	122894646	T	C
12	chr12:122894930:C:T	0	122894930	T	C
12	chr12:122894946:G:A	0	122894946	A	G
12	chr12:122895374:T:A	0	122895374	A	T
12	chr12:122898117:C:A	0	122898117	A	C
12	chr12:122898792:A:G	0	122898792	G	A
12	chr12:122899169:T:C	0	122899169	C	T
12	chr12:122900896:T:C	0	122900896	C	T
12	chr12:122901948:T:C	0	122901948	C	T
12	chr12:122903086:T:G	0	122903086	G	T
12	chr12:122903375:T:G	0	122903375	G	T
12	chr12:122909471:T:A	0	122909471	A	T
12	chr12:122910097:A:G	0	122910097	G	A
12	chr12:122912014:A:G	0	122912014	G	A
12	chr12:122914931:G:T	0	122914931	T	G
12	chr12:122919314:C:T	0	122919314	T	C
12	chr12:122920419:C:A	0	122920419	A	C
12	chr12:122924621:C:G	0	122924621	G	C
12	chr12:122927155:T:C	0	122927155	C	T
12	chr12:122927355:A:G	0	122927355	G	A
12	chr12:122928764:C:T	0	122928764	T	C
12	chr12:122929802:T:C	0	122929802	C	T
12	chr12:122931801:A:G	0	122931801	G	A
12	chr12:122933684:G:A	0	122933684	A	G
12	chr12:122937355:T:C	0	122937355	C	T
12	chr12:122939524:A:G	0	122939524	G	A
12	chr12:122942326:A:G	0	122942326	G	A
12	chr12:122943026:A:G	0	122943026	G	A
12	chr12:122943373:C:T	0	122943373	T	C
12	chr12:122943404:C:T	0	122943404	T	C
12	chr12:122943426:G:A	0	122943426	A	G
12	chr12:122945121:C:A	0	122945121	A	C
12	chr12:122945150:T:C	0	122945150	C	T
12	chr12:122945535:C:T	0	122945535	T	C
12	chr12:122945605:C:T	0	122945605	T	C
12	chr12:122947894:A:G	0	122947894	G	A
12	chr12:122949102:C:T	0	122949102	T	C
12	chr12:122949977:G:A	0	122949977	A	G
12	chr12:122950701:G:A	0	122950701	A	G
12	chr12:122953800:G:A	0	122953800	A	G
12	chr12:122954370:A:G	0	122954370	G	A
12	chr12:122954690:A:G	0	122954690	G	A
12	chr12:122956065:A:G	0	122956065	G	A
12	chr12:122956624:A:G	0	122956624	G	A
12	chr12:122956811:T:C	0	122956811	C	T
12	chr12:122957128:G:A	0	122957128	A	G
12	chr12:122957925:C:T	0	122957925	T	C
12	chr12:122961249:G:A	0	122961249	A	G
12	chr12:122963381:T:C	0	122963381	C	T
12	chr12:122964885:T:C	0	122964885	C	T
12	chr12:122968487:C:T	0	122968487	T	C
12	chr12:122973072:C:T	0	122973072	T	C
12	chr12:122975750:TAGAG:T	0	122975750	T	TAGAG
12	chr12:122976415:T:C	0	122976415	C	T
12	chr12:122976570:G:A	0	122976570	A	G
12	chr12:122981330:C:T	0	122981330	T	C
12	chr12:122981564:C:T	0	122981564	T	C
12	chr12:122984594:C:T	0	122984594	T	C
12	chr12:122986547:G:A	0	122986547	A	G
12	chr12:122988707:T:C	0	122988707	C	T
12	chr12:122992039:G:A	0	122992039	A	G
12	chr12:122992764:T:C	0	122992764	C	T
12	chr12:122994106:T:TA	0	122994106	TA	T
12	chr12:122995487:G:A	0	122995487	A	G
12	chr12:122995776:C:T	0	122995776	T	C
12	chr12:122997877:T:C	0	122997877	C	T
12	chr12:122998417:T:G	0	122998417	G	T
12	chr12:122998879:G:A	0	122998879	A	G
12	chr12:123000646:G:A	0	123000646	A	G
12	chr12:123001735:A:T	0	123001735	T	A
12	chr12:123002468:A:T	0	123002468	T	A
12	chr12:123003846:C:T	0	123003846	T	C
12	chr12:123005580:C:T	0	123005580	T	C
12	chr12:123007025:G:A	0	123007025	A	G
12	chr12:123007236:C:T	0	123007236	T	C
12	chr12:123007565:C:T	0	123007565	T	C
12	chr12:123008576:A:G	0	123008576	G	A
12	chr12:123010733:G:C	0	123010733	C	G
12	chr12:123010742:C:A	0	123010742	A	C
12	chr12:123012137:T:G	0	123012137	G	T
12	chr12:123013706:G:T	0	123013706	T	G
12	chr12:123017425:T:C	0	123017425	C	T
12	chr12:123023514:G:C	0	123023514	C	G
12	chr12:123026472:T:A	0	123026472	A	T
12	chr12:123031770:G:A	0	123031770	A	G
12	chr12:123032405:A:G	0	123032405	G	A
12	chr12:123032798:C:T	0	123032798	T	C
12	chr12:123033267:C:T	0	123033267	T	C
12	chr12:123034319:T:C	0	123034319	C	T
12	chr12:123035524:C:T	0	123035524	T	C
12	chr12:123036159:C:G	0	123036159	G	C
12	chr12:123037603:C:G	0	123037603	G	C
12	chr12:123037782:T:C	0	123037782	C	T
12	chr12:123037976:C:T	0	123037976	T	C
12	chr12:123044509:A:G	0	123044509	G	A
12	chr12:123048692:G:A	0	123048692	A	G
12	chr12:123051125:G:A	0	123051125	A	G
12	chr12:123055054:C:T	0	123055054	T	C
12	chr12:123055408:T:C	0	123055408	C	T
12	chr12:123055475:G:A	0	123055475	A	G
12	chr12:123057059:C:T	0	123057059	T	C
12	chr12:123057945:T:C	0	123057945	C	T
12	chr12:123060331:A:G	0	123060331	G	A
12	chr12:123066266:A:G	0	123066266	G	A
12	chr12:123066415:T:C	0	123066415	C	T
12	chr12:123066799:C:T	0	123066799	T	C
12	chr12:123069535:T:C	0	123069535	C	T
12	chr12:123069639:C:T	0	123069639	T	C
12	chr12:123071839:CA:C	0	123071839	C	CA
12	chr12:123074158:C:T	0	123074158	T	C
12	chr12:123075166:T:TTGTGTATGTGCACA	0	123075166	TTGTGTATGTGCACA	T
12	chr12:123077091:C:T	0	123077091	T	C
12	chr12:123081178:TCTGTC:T	0	123081178	T	TCTGTC
12	chr12:123088247:A:G	0	123088247	G	A
12	chr12:123096110:C:T	0	123096110	T	C
12	chr12:123100194:T:C	0	123100194	C	T
12	chr12:123104746:C:T	0	123104746	T	C
12	chr12:123105618:T:C	0	123105618	C	T
12	chr12:123108835:C:T	0	123108835	T	C
12	chr12:123108938:T:A	0	123108938	A	T
12	chr12:123109855:G:C	0	123109855	C	G
12	chr12:123110146:A:G	0	123110146	G	A
12	chr12:123110517:G:A	0	123110517	A	G
12	chr12:123110616:G:A	0	123110616	A	G
12	chr12:123111202:C:A	0	123111202	A	C
12	chr12:123111208:C:T	0	123111208	T	C
12	chr12:123112692:C:T	0	123112692	T	C
12	chr12:123115178:T:C	0	123115178	C	T
12	chr12:123115733:AC:A	0	123115733	A	AC
12	chr12:123116038:C:T	0	123116038	T	C
12	chr12:123116486:C:T	0	123116486	T	C
12	chr12:123119077:T:G	0	123119077	G	T
12	chr12:123119506:C:T	0	123119506	T	C
12	chr12:123119653:T:C	0	123119653	C	T
12	chr12:123122192:G:A	0	123122192	A	G
12	chr12:123124085:C:T	0	123124085	T	C
12	chr12:123125414:T:C	0	123125414	C	T
12	chr12:123126701:A:G	0	123126701	G	A
12	chr12:123127632:C:T	0	123127632	T	C
12	chr12:123128726:T:C	0	123128726	C	T
12	chr12:123129018:A:C	0	123129018	C	A
12	chr12:123129362:A:T	0	123129362	T	A
12	chr12:123130266:G:C	0	123130266	C	G
12	chr12:123130285:G:A	0	123130285	A	G
12	chr12:123131967:A:G	0	123131967	G	A
12	chr12:123132314:G:A	0	123132314	A	G
12	chr12:123133997:G:T	0	123133997	T	G
12	chr12:123134056:C:T	0	123134056	T	C
12	chr12:123134395:T:C	0	123134395	C	T
12	chr12:123135291:G:A	0	123135291	A	G
12	chr12:123135309:T:A	0	123135309	A	T
12	chr12:123137662:A:G	0	123137662	G	A
12	chr12:123138627:C:T	0	123138627	T	C
12	chr12:123139216:G:A	0	123139216	A	G
12	chr12:123147442:G:A	0	123147442	A	G
12	chr12:123147717:G:A	0	123147717	A	G
12	chr12:123147729:G:A	0	123147729	A	G
12	chr12:123147820:C:G	0	123147820	G	C
12	chr12:123148383:G:A	0	123148383	A	G
12	chr12:123148835:T:C	0	123148835	C	T
12	chr12:123149575:A:G	0	123149575	G	A
12	chr12:123150549:C:T	0	123150549	T	C
12	chr12:123152294:A:G	0	123152294	G	A
12	chr12:123153290:T:C	0	123153290	C	T
12	chr12:123153523:A:T	0	123153523	T	A
12	chr12:123154033:T:A	0	123154033	A	T
12	chr12:123154383:G:A	0	123154383	A	G
12	chr12:123155214:TAAATA:T	0	123155214	T	TAAATA
12	chr12:123156117:C:A	0	123156117	A	C
12	chr12:123156653:C:T	0	123156653	T	C
12	chr12:123157991:T:A	0	123157991	A	T
12	chr12:123158193:T:C	0	123158193	C	T
12	chr12:123158408:C:G	0	123158408	G	C
12	chr12:123158873:T:C	0	123158873	C	T
12	chr12:123158906:C:A	0	123158906	A	C
12	chr12:123159142:T:C	0	123159142	C	T
12	chr12:123159182:A:G	0	123159182	G	A
12	chr12:123159496:T:C	0	123159496	C	T
12	chr12:123159509:C:A	0	123159509	A	C
12	chr12:123159873:T:A	0	123159873	A	T
12	chr12:123160261:C:T	0	123160261	T	C
12	chr12:123160776:T:C	0	123160776	C	T
12	chr12:123161256:G:A	0	123161256	A	G
12	chr12:123163178:G:C	0	123163178	C	G
12	chr12:123163485:C:T	0	123163485	T	C
12	chr12:123163592:G:GC	0	123163592	GC	G
12	chr12:123164334:C:T	0	123164334	T	C
12	chr12:123164939:A:G	0	123164939	G	A
12	chr12:123165788:C:T	0	123165788	T	C
12	chr12:123166167:A:G	0	123166167	G	A
12	chr12:123166471:T:C	0	123166471	C	T
12	chr12:123166615:A:G	0	123166615	G	A
12	chr12:123167419:G:C	0	123167419	C	G
12	chr12:123168182:C:A	0	123168182	A	C
12	chr12:123168709:CCCT:C	0	123168709	C	CCCT
12	chr12:123169009:C:T	0	123169009	T	C
12	chr12:123169833:G:A	0	123169833	A	G
12	chr12:123169834:C:A	0	123169834	A	C
12	chr12:123169951:G:A	0	123169951	A	G
12	chr12:123170265:T:C	0	123170265	C	T
12	chr12:123170910:C:T	0	123170910	T	C
12	chr12:123170920:T:G	0	123170920	G	T
12	chr12:123170934:A:C	0	123170934	C	A
12	chr12:123171986:C:T	0	123171986	T	C
12	chr12:123171997:G:A	0	123171997	A	G
12	chr12:123172017:C:A	0	123172017	A	C
12	chr12:123172178:G:T	0	123172178	T	G
12	chr12:123172791:T:C	0	123172791	C	T
12	chr12:123173600:T:TC	0	123173600	TC	T
12	chr12:123173711:A:G	0	123173711	G	A
12	chr12:123173841:A:T	0	123173841	T	A
12	chr12:123174833:G:C	0	123174833	C	G
12	chr12:123175553:T:C	0	123175553	C	T
12	chr12:123176169:T:G	0	123176169	G	T
12	chr12:123176170:T:C	0	123176170	C	T
12	chr12:123176174:A:T	0	123176174	T	A
12	chr12:123177217:T:C	0	123177217	C	T
12	chr12:123177860:A:AC	0	123177860	AC	A
12	chr12:123178127:A:G	0	123178127	G	A
12	chr12:123178804:G:A	0	123178804	A	G
12	chr12:123179113:G:A	0	123179113	A	G
12	chr12:123179658:C:T	0	123179658	T	C
12	chr12:123180566:G:C	0	123180566	C	G
12	chr12:123180709:C:T	0	123180709	T	C
12	chr12:123181148:A:G	0	123181148	G	A
12	chr12:123181528:G:A	0	123181528	A	G
12	chr12:123181991:C:T	0	123181991	T	C
12	chr12:123182102:G:A	0	123182102	A	G
12	chr12:123182401:A:G	0	123182401	G	A
12	chr12:123182807:G:T	0	123182807	T	G
12	chr12:123183403:T:C	0	123183403	C	T
12	chr12:123183405:A:G	0	123183405	G	A
12	chr12:123183475:A:G	0	123183475	G	A
12	chr12:123184961:A:G	0	123184961	G	A
12	chr12:123185926:T:C	0	123185926	C	T
12	chr12:123186245:A:C	0	123186245	C	A
12	chr12:123186891:G:A	0	123186891	A	G
12	chr12:123187214:T:C	0	123187214	C	T
12	chr12:123188087:T:C	0	123188087	C	T
12	chr12:123188711:G:A	0	123188711	A	G
12	chr12:123189704:G:A	0	123189704	A	G
12	chr12:123192216:G:A	0	123192216	A	G
12	chr12:123192294:T:C	0	123192294	C	T
12	chr12:123194067:G:A	0	123194067	A	G
12	chr12:123195314:CAGT:C	0	123195314	C	CAGT
12	chr12:123196016:T:C	0	123196016	C	T
12	chr12:123196272:C:T	0	123196272	T	C
12	chr12:123196388:T:C	0	123196388	C	T
12	chr12:123196675:G:A	0	123196675	A	G
12	chr12:123197090:G:C	0	123197090	C	G
12	chr12:123197769:G:A	0	123197769	A	G
12	chr12:123197849:C:T	0	123197849	T	C
12	chr12:123198047:G:A	0	123198047	A	G
12	chr12:123199016:C:T	0	123199016	T	C
12	chr12:123199429:T:C	0	123199429	C	T
12	chr12:123199456:G:A	0	123199456	A	G
12	chr12:123199661:C:T	0	123199661	T	C
12	chr12:123201580:A:C	0	123201580	C	A
12	chr12:123201677:T:C	0	123201677	C	T
12	chr12:123203227:C:T	0	123203227	T	C
12	chr12:123203681:C:A	0	123203681	A	C
12	chr12:123204781:G:A	0	123204781	A	G
12	chr12:123204839:T:C	0	123204839	C	T
12	chr12:123204974:C:T	0	123204974	T	C
12	chr12:123205127:C:T	0	123205127	T	C
12	chr12:123205350:G:A	0	123205350	A	G
12	chr12:123207195:T:G	0	123207195	G	T
12	chr12:123207758:T:C	0	123207758	C	T
12	chr12:123208418:A:T	0	123208418	T	A
12	chr12:123208816:C:A	0	123208816	A	C
12	chr12:123208873:T:C	0	123208873	C	T
12	chr12:123209703:C:T	0	123209703	T	C
12	chr12:123210177:C:T	0	123210177	T	C
12	chr12:123211371:C:T	0	123211371	T	C
12	chr12:123212810:T:C	0	123212810	C	T
12	chr12:123213351:T:C	0	123213351	C	T
12	chr12:123213785:G:C	0	123213785	C	G
12	chr12:123214056:A:T	0	123214056	T	A
12	chr12:123214243:T:C	0	123214243	C	T
12	chr12:123214698:G:A	0	123214698	A	G
12	chr12:123214973:A:G	0	123214973	G	A
12	chr12:123215678:C:T	0	123215678	T	C
12	chr12:123215929:T:A	0	123215929	A	T
12	chr12:123216320:A:G	0	123216320	G	A
12	chr12:123216463:G:T	0	123216463	T	G
12	chr12:123216723:A:C	0	123216723	C	A
12	chr12:123216806:T:C	0	123216806	C	T
12	chr12:123217322:C:T	0	123217322	T	C
12	chr12:123217902:G:A	0	123217902	A	G
12	chr12:123218556:T:C	0	123218556	C	T
12	chr12:123218677:C:T	0	123218677	T	C
12	chr12:123218679:T:A	0	123218679	A	T
12	chr12:123218954:C:T	0	123218954	T	C
12	chr12:123219034:A:C	0	123219034	C	A
12	chr12:123220022:C:T	0	123220022	T	C
12	chr12:123220051:G:A	0	123220051	A	G
12	chr12:123220343:G:A	0	123220343	A	G
12	chr12:123220695:A:G	0	123220695	G	A
12	chr12:123221012:G:A	0	123221012	A	G
12	chr12:123221415:C:T	0	123221415	T	C
12	chr12:123223516:A:G	0	123223516	G	A
12	chr12:123224862:C:T	0	123224862	T	C
12	chr12:123225237:AGT:A	0	123225237	A	AGT
12	chr12:123225269:C:T	0	123225269	T	C
12	chr12:123225279:A:T	0	123225279	T	A
12	chr12:123225281:A:AT	0	123225281	AT	A
12	chr12:123225284:A:T	0	123225284	T	A
12	chr12:123225380:G:A	0	123225380	A	G
12	chr12:123225817:C:T	0	123225817	T	C
12	chr12:123228165:G:T	0	123228165	T	G
12	chr12:123229689:A:G	0	123229689	G	A
12	chr12:123230142:T:C	0	123230142	C	T
12	chr12:123230189:T:A	0	123230189	A	T
12	chr12:123230566:C:T	0	123230566	T	C
12	chr12:123231226:C:A	0	123231226	A	C
12	chr12:123231829:C:T	0	123231829	T	C
12	chr12:123231919:G:A	0	123231919	A	G
12	chr12:123231966:C:T	0	123231966	T	C
12	chr12:123232669:G:A	0	123232669	A	G
12	chr12:123233754:C:T	0	123233754	T	C
12	chr12:123234897:G:A	0	123234897	A	G
12	chr12:123234981:T:G	0	123234981	G	T
12	chr12:123236423:A:G	0	123236423	G	A
12	chr12:123236630:T:G	0	123236630	G	T
12	chr12:123238286:C:T	0	123238286	T	C
12	chr12:123241163:T:G	0	123241163	G	T
12	chr12:123241280:T:C	0	123241280	C	T
12	chr12:123241407:G:A	0	123241407	A	G
12	chr12:123241430:C:T	0	123241430	T	C
12	chr12:123241587:A:G	0	123241587	G	A
12	chr12:123242287:C:T	0	123242287	T	C
12	chr12:123244155:G:A	0	123244155	A	G
12	chr12:123244192:G:A	0	123244192	A	G
12	chr12:123244721:C:T	0	123244721	T	C
12	chr12:123245074:G:A	0	123245074	A	G
12	chr12:123246217:C:T	0	123246217	T	C
12	chr12:123246344:T:G	0	123246344	G	T
12	chr12:123246507:CA:C	0	123246507	C	CA
12	chr12:123248222:ATACT:A	0	123248222	A	ATACT
12	chr12:123248539:A:T	0	123248539	T	A
12	chr12:123248576:T:C	0	123248576	C	T
12	chr12:123248777:C:A	0	123248777	A	C
12	chr12:123249074:A:G	0	123249074	G	A
12	chr12:123249252:A:G	0	123249252	G	A
12	chr12:123249271:C:A	0	123249271	A	C
12	chr12:123249508:G:A	0	123249508	A	G
12	chr12:123249535:G:A	0	123249535	A	G
12	chr12:123249749:C:T	0	123249749	T	C
12	chr12:123250011:A:G	0	123250011	G	A
12	chr12:123251390:G:A	0	123251390	A	G
12	chr12:123251537:G:T	0	123251537	T	G
12	chr12:123251622:T:G	0	123251622	G	T
12	chr12:123252396:C:A	0	123252396	A	C
12	chr12:123252723:G:A	0	123252723	A	G
12	chr12:123254131:A:G	0	123254131	G	A
12	chr12:123254329:C:T	0	123254329	T	C
12	chr12:123254564:G:A	0	123254564	A	G
12	chr12:123255781:C:T	0	123255781	T	C
12	chr12:123256296:C:G	0	123256296	G	C
12	chr12:123256653:A:G	0	123256653	G	A
12	chr12:123257159:C:A	0	123257159	A	C
12	chr12:123257229:T:C	0	123257229	C	T
12	chr12:123257385:G:A	0	123257385	A	G
12	chr12:123257485:A:C	0	123257485	C	A
12	chr12:123257514:G:A	0	123257514	A	G
12	chr12:123257723:TAAAG:T	0	123257723	T	TAAAG
12	chr12:123258016:T:C	0	123258016	C	T
12	chr12:123258145:TG:T	0	123258145	T	TG
12	chr12:123258598:T:C	0	123258598	C	T
12	chr12:123258889:T:A	0	123258889	A	T
12	chr12:123259098:C:A	0	123259098	A	C
12	chr12:123259127:T:C	0	123259127	C	T
12	chr12:123259336:G:C	0	123259336	C	G
12	chr12:123259380:G:A	0	123259380	A	G
12	chr12:123260199:T:C	0	123260199	C	T
12	chr12:123260211:T:TA	0	123260211	TA	T
12	chr12:123260408:G:A	0	123260408	A	G
12	chr12:123260812:A:G	0	123260812	G	A
12	chr12:123261963:C:T	0	123261963	T	C
12	chr12:123262414:A:T	0	123262414	T	A
12	chr12:123264119:AAAAG:A	0	123264119	A	AAAAG
12	chr12:123265188:G:A	0	123265188	A	G
12	chr12:123265526:T:C	0	123265526	C	T
12	chr12:123265681:T:C	0	123265681	C	T
12	chr12:123266201:G:C	0	123266201	C	G
12	chr12:123266348:A:G	0	123266348	G	A
12	chr12:123266447:G:A	0	123266447	A	G
12	chr12:123267179:A:C	0	123267179	C	A
12	chr12:123267872:C:T	0	123267872	T	C
12	chr12:123268090:G:A	0	123268090	A	G
12	chr12:123268358:G:A	0	123268358	A	G
12	chr12:123268825:T:C	0	123268825	C	T
12	chr12:123270508:T:C	0	123270508	C	T
12	chr12:123270632:A:G	0	123270632	G	A
12	chr12:123270917:G:A	0	123270917	A	G
12	chr12:123271423:G:A	0	123271423	A	G
12	chr12:123271946:G:C	0	123271946	C	G
12	chr12:123272597:T:G	0	123272597	G	T
12	chr12:123273358:C:A	0	123273358	A	C
12	chr12:123273428:G:C	0	123273428	C	G
12	chr12:123273765:C:G	0	123273765	G	C
12	chr12:123275623:C:T	0	123275623	T	C
12	chr12:123275668:A:G	0	123275668	G	A
12	chr12:123275918:AAAG:A	0	123275918	A	AAAG
12	chr12:123276182:G:T	0	123276182	T	G
12	chr12:123277457:G:A	0	123277457	A	G
12	chr12:123277460:C:T	0	123277460	T	C
12	chr12:123278792:G:A	0	123278792	A	G
12	chr12:123278838:A:G	0	123278838	G	A
12	chr12:123278952:C:T	0	123278952	T	C
12	chr12:123278986:G:A	0	123278986	A	G
12	chr12:123279536:C:T	0	123279536	T	C
12	chr12:123279724:A:G	0	123279724	G	A
12	chr12:123280168:C:G	0	123280168	G	C
12	chr12:123280825:C:A	0	123280825	A	C
12	chr12:123281890:A:G	0	123281890	G	A
12	chr12:123282239:A:G	0	123282239	G	A
12	chr12:123282374:C:G	0	123282374	G	C
12	chr12:123283424:C:A	0	123283424	A	C
12	chr12:123283699:C:T	0	123283699	T	C
12	chr12:123283717:G:C	0	123283717	C	G
12	chr12:123283937:GCTGGTCTCAAACTC:G	0	123283937	G	GCTGGTCTCAAACTC
12	chr12:123286340:G:A	0	123286340	A	G
12	chr12:123286468:G:A	0	123286468	A	G
12	chr12:123286485:A:G	0	123286485	G	A
12	chr12:123286523:C:T	0	123286523	T	C
12	chr12:123287315:G:GCT	0	123287315	GCT	G
12	chr12:123288349:G:A	0	123288349	A	G
12	chr12:123290717:T:C	0	123290717	C	T
12	chr12:123291255:T:C	0	123291255	C	T
12	chr12:123293268:G:T	0	123293268	T	G
12	chr12:123293284:G:A	0	123293284	A	G
12	chr12:123293908:TCCA:T	0	123293908	T	TCCA
12	chr12:123294207:A:ACGGTAAG	0	123294207	ACGGTAAG	A
12	chr12:123294257:GA:G	0	123294257	G	GA
12	chr12:123294942:G:A	0	123294942	A	G
12	chr12:123296659:G:C	0	123296659	C	G
12	chr12:123296736:T:G	0	123296736	G	T
12	chr12:123296839:G:A	0	123296839	A	G
12	chr12:123297492:G:A	0	123297492	A	G
12	chr12:123297779:T:A	0	123297779	A	T
12	chr12:123297898:A:G	0	123297898	G	A
12	chr12:123298319:C:T	0	123298319	T	C
12	chr12:123299080:A:G	0	123299080	G	A
12	chr12:123299144:T:A	0	123299144	A	T
12	chr12:123299447:C:T	0	123299447	T	C
12	chr12:123300383:C:T	0	123300383	T	C
12	chr12:123300641:G:C	0	123300641	C	G
12	chr12:123300843:T:C	0	123300843	C	T
12	chr12:123302958:C:G	0	123302958	G	C
12	chr12:123303264:C:T	0	123303264	T	C
12	chr12:123303699:C:T	0	123303699	T	C
12	chr12:123304211:G:A	0	123304211	A	G
12	chr12:123304360:A:G	0	123304360	G	A
12	chr12:123304827:G:A	0	123304827	A	G
12	chr12:123305396:A:C	0	123305396	C	A
12	chr12:123305460:T:C	0	123305460	C	T
12	chr12:123305504:T:C	0	123305504	C	T
12	chr12:123306680:C:T	0	123306680	T	C
12	chr12:123306786:AAATATTACCACTGGGGTAACT:A	0	123306786	A	AAATATTACCACTGGGGTAACT
12	chr12:123307311:A:G	0	123307311	G	A
12	chr12:123307409:C:T	0	123307409	T	C
12	chr12:123307918:G:A	0	123307918	A	G
12	chr12:123308301:C:A	0	123308301	A	C
12	chr12:123309084:AAAG:A	0	123309084	A	AAAG
12	chr12:123309113:A:G	0	123309113	G	A
12	chr12:123309903:A:T	0	123309903	T	A
12	chr12:123310010:C:G	0	123310010	G	C
12	chr12:123310322:C:A	0	123310322	A	C
12	chr12:123310324:G:C	0	123310324	C	G
12	chr12:123310383:G:A	0	123310383	A	G
12	chr12:123311544:G:A	0	123311544	A	G
12	chr12:123312215:C:T	0	123312215	T	C
12	chr12:123312302:C:T	0	123312302	T	C
12	chr12:123312450:A:G	0	123312450	G	A
12	chr12:123313527:A:G	0	123313527	G	A
12	chr12:123315391:C:T	0	123315391	T	C
12	chr12:123315829:A:G	0	123315829	G	A
12	chr12:123316273:A:G	0	123316273	G	A
12	chr12:123316318:G:A	0	123316318	A	G
12	chr12:123316947:C:G	0	123316947	G	C
12	chr12:123317309:T:C	0	123317309	C	T
12	chr12:123318143:A:G	0	123318143	G	A
12	chr12:123318267:T:C	0	123318267	C	T
12	chr12:123318540:C:T	0	123318540	T	C
12	chr12:123318865:CAG:C	0	123318865	C	CAG
12	chr12:123318922:C:T	0	123318922	T	C
12	chr12:123319333:G:A	0	123319333	A	G
12	chr12:123319843:T:C	0	123319843	C	T
12	chr12:123320174:G:C	0	123320174	C	G
12	chr12:123321403:G:A	0	123321403	A	G
12	chr12:123321672:C:T	0	123321672	T	C
12	chr12:123322418:C:T	0	123322418	T	C
12	chr12:123322471:A:T	0	123322471	T	A
12	chr12:123322815:G:C	0	123322815	C	G
12	chr12:123322998:A:G	0	123322998	G	A
12	chr12:123325251:G:A	0	123325251	A	G
12	chr12:123325776:AATTTAGG:A	0	123325776	A	AATTTAGG
12	chr12:123325828:T:G	0	123325828	G	T
12	chr12:123325878:C:T	0	123325878	T	C
12	chr12:123325915:T:C	0	123325915	C	T
12	chr12:123326326:G:A	0	123326326	A	G
12	chr12:123326778:T:C	0	123326778	C	T
12	chr12:123326814:A:C	0	123326814	C	A
12	chr12:123326824:G:A	0	123326824	A	G
12	chr12:123327353:G:A	0	123327353	A	G
12	chr12:123327650:G:T	0	123327650	T	G
12	chr12:123327660:C:T	0	123327660	T	C
12	chr12:123328064:A:G	0	123328064	G	A
12	chr12:123328082:G:C	0	123328082	C	G
12	chr12:123328524:C:T	0	123328524	T	C
12	chr12:123328946:C:A	0	123328946	A	C
12	chr12:123329844:C:A	0	123329844	A	C
12	chr12:123331121:A:C	0	123331121	C	A
12	chr12:123332534:C:T	0	123332534	T	C
12	chr12:123332715:T:C	0	123332715	C	T
12	chr12:123332836:G:A	0	123332836	A	G
12	chr12:123332964:A:G	0	123332964	G	A
12	chr12:123333022:G:T	0	123333022	T	G
12	chr12:123333029:C:G	0	123333029	G	C
12	chr12:123333249:T:C	0	123333249	C	T
12	chr12:123333291:AC:A	0	123333291	A	AC
12	chr12:123333460:C:T	0	123333460	T	C
12	chr12:123333637:C:T	0	123333637	T	C
12	chr12:123333877:T:C	0	123333877	C	T
12	chr12:123335850:T:C	0	123335850	C	T
12	chr12:123336233:G:T	0	123336233	T	G
12	chr12:123336687:T:A	0	123336687	A	T
12	chr12:123337811:G:A	0	123337811	A	G
12	chr12:123338092:T:C	0	123338092	C	T
12	chr12:123338164:G:A	0	123338164	A	G
12	chr12:123338313:CA:C	0	123338313	C	CA
12	chr12:123338532:G:A	0	123338532	A	G
12	chr12:123338999:A:G	0	123338999	G	A
12	chr12:123339138:G:A	0	123339138	A	G
12	chr12:123340340:G:A	0	123340340	A	G
12	chr12:123340439:A:G	0	123340439	G	A
12	chr12:123340792:A:G	0	123340792	G	A
12	chr12:123341012:C:T	0	123341012	T	C
12	chr12:123341671:G:A	0	123341671	A	G
12	chr12:123341769:C:A	0	123341769	A	C
12	chr12:123342095:T:C	0	123342095	C	T
12	chr12:123342207:A:G	0	123342207	G	A
12	chr12:123342227:G:A	0	123342227	A	G
12	chr12:123342383:A:G	0	123342383	G	A
12	chr12:123342436:T:G	0	123342436	G	T
12	chr12:123343586:T:A	0	123343586	A	T
12	chr12:123343612:G:C	0	123343612	C	G
12	chr12:123343682:T:A	0	123343682	A	T
12	chr12:123344245:G:A	0	123344245	A	G
12	chr12:123344481:A:G	0	123344481	G	A
12	chr12:123344569:G:A	0	123344569	A	G
12	chr12:123344573:A:G	0	123344573	G	A
12	chr12:123346392:C:T	0	123346392	T	C
12	chr12:123346595:C:T	0	123346595	T	C
12	chr12:123347816:T:C	0	123347816	C	T
12	chr12:123348163:TA:T	0	123348163	T	TA
12	chr12:123348199:G:A	0	123348199	A	G
12	chr12:123348365:T:C	0	123348365	C	T
12	chr12:123348390:G:A	0	123348390	A	G
12	chr12:123349530:TCTATACGTTTATAATAACATCAAAGCAGAAAATAATGTTTTGGTTTTCATTATTATTTTCTGC:T	0	123349530	T	TCTATACGTTTATAATAACATCAAAGCAGAAAATAATGTTTTGGTTTTCATTATTATTTTCTGC
12	chr12:123350686:G:A	0	123350686	A	G
12	chr12:123352744:C:A	0	123352744	A	C
12	chr12:123355147:G:A	0	123355147	A	G
12	chr12:123355340:AAAAT:A	0	123355340	A	AAAAT
12	chr12:123356311:A:T	0	123356311	T	A
12	chr12:123356319:G:A	0	123356319	A	G
12	chr12:123357170:A:G	0	123357170	G	A
12	chr12:123357269:T:C	0	123357269	C	T
12	chr12:123357509:G:A	0	123357509	A	G
12	chr12:123357602:ATGGTGGCGGGTGCC:A	0	123357602	A	ATGGTGGCGGGTGCC
12	chr12:123358123:A:G	0	123358123	G	A
12	chr12:123358350:G:A	0	123358350	A	G
12	chr12:123358470:C:T	0	123358470	T	C
12	chr12:123358692:A:G	0	123358692	G	A
12	chr12:123358832:C:T	0	123358832	T	C
12	chr12:123358907:C:T	0	123358907	T	C
12	chr12:123359437:T:C	0	123359437	C	T
12	chr12:123359541:G:T	0	123359541	T	G
12	chr12:123360011:C:T	0	123360011	T	C
12	chr12:123360489:A:G	0	123360489	G	A
12	chr12:123360804:C:T	0	123360804	T	C
12	chr12:123360878:C:A	0	123360878	A	C
12	chr12:123362265:T:C	0	123362265	C	T
12	chr12:123364349:G:A	0	123364349	A	G
12	chr12:123364553:A:G	0	123364553	G	A
12	chr12:123364725:C:G	0	123364725	G	C
12	chr12:123365082:T:C	0	123365082	C	T
12	chr12:123365227:C:A	0	123365227	A	C
12	chr12:123365374:T:C	0	123365374	C	T
12	chr12:123365650:A:C	0	123365650	C	A
12	chr12:123365994:A:G	0	123365994	G	A
12	chr12:123366377:CAA:C	0	123366377	C	CAA
12	chr12:123366401:C:T	0	123366401	T	C
12	chr12:123366697:T:C	0	123366697	C	T
12	chr12:123367097:G:A	0	123367097	A	G
12	chr12:123368635:C:T	0	123368635	T	C
12	chr12:123368636:A:G	0	123368636	G	A
12	chr12:123370219:G:C	0	123370219	C	G
12	chr12:123370924:A:G	0	123370924	G	A
12	chr12:123371252:G:A	0	123371252	A	G
12	chr12:123371896:G:A	0	123371896	A	G
12	chr12:123372303:A:G	0	123372303	G	A
12	chr12:123372427:G:A	0	123372427	A	G
12	chr12:123372451:G:A	0	123372451	A	G
12	chr12:123372993:A:C	0	123372993	C	A
12	chr12:123373139:C:T	0	123373139	T	C
12	chr12:123373671:T:C	0	123373671	C	T
12	chr12:123373772:C:G	0	123373772	G	C
12	chr12:123374713:C:T	0	123374713	T	C
12	chr12:123375019:T:C	0	123375019	C	T
12	chr12:123375854:T:G	0	123375854	G	T
12	chr12:123375925:C:G	0	123375925	G	C
12	chr12:123376392:T:C	0	123376392	C	T
12	chr12:123376873:G:A	0	123376873	A	G
12	chr12:123376941:G:A	0	123376941	A	G
12	chr12:123377266:C:T	0	123377266	T	C
12	chr12:123378266:T:C	0	123378266	C	T
12	chr12:123379029:C:T	0	123379029	T	C
12	chr12:123379073:G:A	0	123379073	A	G
12	chr12:123379715:C:CTCAAACT	0	123379715	CTCAAACT	C
12	chr12:123380814:T:C	0	123380814	C	T
12	chr12:123381882:G:A	0	123381882	A	G
12	chr12:123382162:G:A	0	123382162	A	G
12	chr12:123382559:C:T	0	123382559	T	C
12	chr12:123382692:C:G	0	123382692	G	C
12	chr12:123382721:T:C	0	123382721	C	T
12	chr12:123383055:T:C	0	123383055	C	T
12	chr12:123383447:G:A	0	123383447	A	G
12	chr12:123387085:G:C	0	123387085	C	G
12	chr12:123387490:A:G	0	123387490	G	A
12	chr12:123390390:C:T	0	123390390	T	C
12	chr12:123390847:C:T	0	123390847	T	C
12	chr12:123390978:T:C	0	123390978	C	T
12	chr12:123391103:C:T	0	123391103	T	C
12	chr12:123392765:A:G	0	123392765	G	A
12	chr12:123393506:G:A	0	123393506	A	G
12	chr12:123393715:T:C	0	123393715	C	T
12	chr12:123394898:C:T	0	123394898	T	C
12	chr12:123395428:T:C	0	123395428	C	T
12	chr12:123396315:T:C	0	123396315	C	T
12	chr12:123396629:A:G	0	123396629	G	A
12	chr12:123396789:GCTTTT:G	0	123396789	G	GCTTTT
12	chr12:123397381:A:G	0	123397381	G	A
12	chr12:123397775:T:A	0	123397775	A	T
12	chr12:123397873:A:G	0	123397873	G	A
12	chr12:123398397:G:A	0	123398397	A	G
12	chr12:123398859:G:A	0	123398859	A	G
12	chr12:123399894:G:A	0	123399894	A	G
12	chr12:123400225:C:T	0	123400225	T	C
12	chr12:123400430:G:A	0	123400430	A	G
12	chr12:123400937:A:G	0	123400937	G	A
12	chr12:123401187:T:C	0	123401187	C	T
12	chr12:123401370:G:A	0	123401370	A	G
12	chr12:123401381:T:C	0	123401381	C	T
12	chr12:123401390:C:T	0	123401390	T	C
12	chr12:123401419:A:G	0	123401419	G	A
12	chr12:123401421:A:T	0	123401421	T	A
12	chr12:123401427:T:C	0	123401427	C	T
12	chr12:123401472:A:C	0	123401472	C	A
12	chr12:123401837:C:T	0	123401837	T	C
12	chr12:123402822:C:T	0	123402822	T	C
12	chr12:123402978:G:A	0	123402978	A	G
12	chr12:123403140:C:T	0	123403140	T	C
12	chr12:123405729:C:T	0	123405729	T	C
12	chr12:123406346:C:T	0	123406346	T	C
12	chr12:123407305:C:G	0	123407305	G	C
12	chr12:123407318:T:G	0	123407318	G	T
12	chr12:123407957:C:T	0	123407957	T	C
12	chr12:123409098:C:T	0	123409098	T	C
12	chr12:123409363:T:C	0	123409363	C	T
12	chr12:123410506:C:T	0	123410506	T	C
12	chr12:123411342:G:T	0	123411342	T	G
12	chr12:123411359:G:C	0	123411359	C	G
12	chr12:123411369:G:GTGGC	0	123411369	GTGGC	G
12	chr12:123411371:A:C	0	123411371	C	A
12	chr12:123411374:C:A	0	123411374	A	C
12	chr12:123412304:G:A	0	123412304	A	G
12	chr12:123412630:A:G	0	123412630	G	A
12	chr12:123413641:G:A	0	123413641	A	G
12	chr12:123413820:T:G	0	123413820	G	T
12	chr12:123415560:G:A	0	123415560	A	G
12	chr12:123415589:G:A	0	123415589	A	G
12	chr12:123416511:C:T	0	123416511	T	C
12	chr12:123416596:T:C	0	123416596	C	T
12	chr12:123416933:C:T	0	123416933	T	C
12	chr12:123417074:G:A	0	123417074	A	G
12	chr12:123417654:G:A	0	123417654	A	G
12	chr12:123417814:G:A	0	123417814	A	G
12	chr12:123419079:C:T	0	123419079	T	C
12	chr12:123420638:T:C	0	123420638	C	T
12	chr12:123421081:T:C	0	123421081	C	T
12	chr12:123421760:C:T	0	123421760	T	C
12	chr12:123423743:T:C	0	123423743	C	T
12	chr12:123424401:G:A	0	123424401	A	G
12	chr12:123424742:C:T	0	123424742	T	C
12	chr12:123424938:G:A	0	123424938	A	G
12	chr12:123425063:T:C	0	123425063	C	T
12	chr12:123427242:A:C	0	123427242	C	A
12	chr12:123427666:T:C	0	123427666	C	T
12	chr12:123428886:A:G	0	123428886	G	A
12	chr12:123429575:G:A	0	123429575	A	G
12	chr12:123430286:G:A	0	123430286	A	G
12	chr12:123431550:A:G	0	123431550	G	A
12	chr12:123432442:A:G	0	123432442	G	A
12	chr12:123435140:A:G	0	123435140	G	A
12	chr12:123435213:A:T	0	123435213	T	A
12	chr12:123435422:T:C	0	123435422	C	T
12	chr12:123439065:G:A	0	123439065	A	G
12	chr12:123440055:A:G	0	123440055	G	A
12	chr12:123442715:A:T	0	123442715	T	A
12	chr12:123443368:G:T	0	123443368	T	G
12	chr12:123444119:A:C	0	123444119	C	A
12	chr12:123447648:G:A	0	123447648	A	G
12	chr12:123447683:T:C	0	123447683	C	T
12	chr12:123447686:G:A	0	123447686	A	G
12	chr12:123447687:G:A	0	123447687	A	G
12	chr12:123449523:G:A	0	123449523	A	G
12	chr12:123449653:C:T	0	123449653	T	C
12	chr12:123449749:C:T	0	123449749	T	C
12	chr12:123449807:C:T	0	123449807	T	C
12	chr12:123451340:C:T	0	123451340	T	C
12	chr12:123451469:C:T	0	123451469	T	C
12	chr12:123451615:G:GT	0	123451615	GT	G
12	chr12:123451618:A:AAGGG	0	123451618	AAGGG	A
12	chr12:123452007:C:A	0	123452007	A	C
12	chr12:123452600:C:T	0	123452600	T	C
12	chr12:123453238:G:A	0	123453238	A	G
12	chr12:123453806:T:A	0	123453806	A	T
12	chr12:123453863:TG:T	0	123453863	T	TG
12	chr12:123453869:G:T	0	123453869	T	G
12	chr12:123453941:A:G	0	123453941	G	A
12	chr12:123454187:T:G	0	123454187	G	T
12	chr12:123454246:T:C	0	123454246	C	T
12	chr12:123454407:T:G	0	123454407	G	T
12	chr12:123454584:G:C	0	123454584	C	G
12	chr12:123454774:C:T	0	123454774	T	C
12	chr12:123454847:T:C	0	123454847	C	T
12	chr12:123454940:C:T	0	123454940	T	C
12	chr12:123455915:A:G	0	123455915	G	A
12	chr12:123456508:T:C	0	123456508	C	T
12	chr12:123457297:C:T	0	123457297	T	C
12	chr12:123457317:T:C	0	123457317	C	T
12	chr12:123458667:T:C	0	123458667	C	T
12	chr12:123459172:A:G	0	123459172	G	A
12	chr12:123461073:T:C	0	123461073	C	T
12	chr12:123461135:A:G	0	123461135	G	A
12	chr12:123461661:T:C	0	123461661	C	T
12	chr12:123461952:C:T	0	123461952	T	C
12	chr12:123462576:G:A	0	123462576	A	G
12	chr12:123463203:G:C	0	123463203	C	G
12	chr12:123464362:C:T	0	123464362	T	C
12	chr12:123465041:C:T	0	123465041	T	C
12	chr12:123465080:A:G	0	123465080	G	A
12	chr12:123466876:G:T	0	123466876	T	G
12	chr12:123466933:GC:G	0	123466933	G	GC
12	chr12:123467485:A:T	0	123467485	T	A
12	chr12:123468192:C:T	0	123468192	T	C
12	chr12:123470811:A:G	0	123470811	G	A
12	chr12:123471298:C:T	0	123471298	T	C
12	chr12:123472202:A:G	0	123472202	G	A
12	chr12:123472357:C:G	0	123472357	G	C
12	chr12:123472794:T:C	0	123472794	C	T
12	chr12:123473320:GC:G	0	123473320	G	GC
12	chr12:123473419:G:A	0	123473419	A	G
12	chr12:123473429:C:T	0	123473429	T	C
12	chr12:123473587:C:T	0	123473587	T	C
12	chr12:123474390:C:T	0	123474390	T	C
12	chr12:123474545:G:A	0	123474545	A	G
12	chr12:123475102:A:G	0	123475102	G	A
12	chr12:123475134:G:A	0	123475134	A	G
12	chr12:123475927:A:G	0	123475927	G	A
12	chr12:123476301:C:T	0	123476301	T	C
12	chr12:123477387:G:A	0	123477387	A	G
12	chr12:123477701:G:T	0	123477701	T	G
12	chr12:123477890:A:G	0	123477890	G	A
12	chr12:123477912:C:G	0	123477912	G	C
12	chr12:123477935:C:T	0	123477935	T	C
12	chr12:123478174:T:A	0	123478174	A	T
12	chr12:123478238:C:T	0	123478238	T	C
12	chr12:123479429:C:T	0	123479429	T	C
12	chr12:123481668:T:A	0	123481668	A	T
12	chr12:123481901:C:T	0	123481901	T	C
12	chr12:123482426:A:G	0	123482426	G	A
12	chr12:123482435:C:T	0	123482435	T	C
12	chr12:123482625:T:C	0	123482625	C	T
12	chr12:123483661:C:CT	0	123483661	CT	C
12	chr12:123484291:C:T	0	123484291	T	C
12	chr12:123484910:C:T	0	123484910	T	C
12	chr12:123485281:A:G	0	123485281	G	A
12	chr12:123485823:G:A	0	123485823	A	G
12	chr12:123486944:G:A	0	123486944	A	G
12	chr12:123488331:CA:C	0	123488331	C	CA
12	chr12:123490179:T:G	0	123490179	G	T
12	chr12:123490713:C:T	0	123490713	T	C
12	chr12:123490838:C:T	0	123490838	T	C
12	chr12:123491038:C:T	0	123491038	T	C
12	chr12:123491268:G:A	0	123491268	A	G
12	chr12:123491654:T:G	0	123491654	G	T
12	chr12:123491770:C:T	0	123491770	T	C
12	chr12:123491771:G:A	0	123491771	A	G
12	chr12:123492314:T:C	0	123492314	C	T
12	chr12:123492381:G:A	0	123492381	A	G
12	chr12:123492850:GT:G	0	123492850	G	GT
12	chr12:123493003:T:C	0	123493003	C	T
12	chr12:123495262:C:T	0	123495262	T	C
12	chr12:123495616:C:T	0	123495616	T	C
12	chr12:123495619:C:A	0	123495619	A	C
12	chr12:123495766:C:T	0	123495766	T	C
12	chr12:123495878:G:A	0	123495878	A	G
12	chr12:123496597:G:A	0	123496597	A	G
12	chr12:123496933:C:T	0	123496933	T	C
12	chr12:123498339:CCAGG:C	0	123498339	C	CCAGG
12	chr12:123498995:A:G	0	123498995	G	A
12	chr12:123499394:G:A	0	123499394	A	G
12	chr12:123501287:T:A	0	123501287	A	T
12	chr12:123502122:G:T	0	123502122	T	G
12	chr12:123502132:A:T	0	123502132	T	A
12	chr12:123502175:G:C	0	123502175	C	G
12	chr12:123502224:A:C	0	123502224	C	A
12	chr12:123502399:G:A	0	123502399	A	G
12	chr12:123502956:C:T	0	123502956	T	C
12	chr12:123503133:A:G	0	123503133	G	A
12	chr12:123503263:C:T	0	123503263	T	C
12	chr12:123503493:G:A	0	123503493	A	G
12	chr12:123503888:C:T	0	123503888	T	C
12	chr12:123504325:C:T	0	123504325	T	C
12	chr12:123504703:G:A	0	123504703	A	G
12	chr12:123505183:G:C	0	123505183	C	G
12	chr12:123506301:T:A	0	123506301	A	T
12	chr12:123506357:A:G	0	123506357	G	A
12	chr12:123506362:T:A	0	123506362	A	T
12	chr12:123507517:T:C	0	123507517	C	T
12	chr12:123507732:G:A	0	123507732	A	G
12	chr12:123509558:C:T	0	123509558	T	C
12	chr12:123509608:G:A	0	123509608	A	G
12	chr12:123510122:A:G	0	123510122	G	A
12	chr12:123513223:T:G	0	123513223	G	T
12	chr12:123513564:G:A	0	123513564	A	G
12	chr12:123513776:A:G	0	123513776	G	A
12	chr12:123514155:C:T	0	123514155	T	C
12	chr12:123515354:T:C	0	123515354	C	T
12	chr12:123516104:G:A	0	123516104	A	G
12	chr12:123517204:G:A	0	123517204	A	G
12	chr12:123517501:T:A	0	123517501	A	T
12	chr12:123518042:A:G	0	123518042	G	A
12	chr12:123518215:A:T	0	123518215	T	A
12	chr12:123518785:G:A	0	123518785	A	G
12	chr12:123518949:C:T	0	123518949	T	C
12	chr12:123520200:T:C	0	123520200	C	T
12	chr12:123520371:C:A	0	123520371	A	C
12	chr12:123520443:T:C	0	123520443	C	T
12	chr12:123520765:G:C	0	123520765	C	G
12	chr12:123520928:G:T	0	123520928	T	G
12	chr12:123521832:C:T	0	123521832	T	C
12	chr12:123522294:C:T	0	123522294	T	C
12	chr12:123522295:C:T	0	123522295	T	C
12	chr12:123523527:T:C	0	123523527	C	T
12	chr12:123523912:C:T	0	123523912	T	C
12	chr12:123526706:G:A	0	123526706	A	G
12	chr12:123526738:C:T	0	123526738	T	C
12	chr12:123526882:T:C	0	123526882	C	T
12	chr12:123527120:T:C	0	123527120	C	T
12	chr12:123527376:C:T	0	123527376	T	C
12	chr12:123527700:A:T	0	123527700	T	A
12	chr12:123528011:T:C	0	123528011	C	T
12	chr12:123528216:T:C	0	123528216	C	T
12	chr12:123528573:G:A	0	123528573	A	G
12	chr12:123528669:C:T	0	123528669	T	C
12	chr12:123528702:A:G	0	123528702	G	A
12	chr12:123528759:A:G	0	123528759	G	A
12	chr12:123528859:A:G	0	123528859	G	A
12	chr12:123529526:C:T	0	123529526	T	C
12	chr12:123529630:T:C	0	123529630	C	T
12	chr12:123529704:C:T	0	123529704	T	C
12	chr12:123531285:C:T	0	123531285	T	C
12	chr12:123531557:G:A	0	123531557	A	G
12	chr12:123531917:C:T	0	123531917	T	C
12	chr12:123532754:T:TG	0	123532754	TG	T
12	chr12:123533021:A:G	0	123533021	G	A
12	chr12:123534508:G:T	0	123534508	T	G
12	chr12:123535503:A:T	0	123535503	T	A
12	chr12:123536138:T:A	0	123536138	A	T
12	chr12:123536161:C:T	0	123536161	T	C
12	chr12:123537510:A:AAC	0	123537510	AAC	A
12	chr12:123537696:C:A	0	123537696	A	C
12	chr12:123539385:C:T	0	123539385	T	C
12	chr12:123539514:A:T	0	123539514	T	A
12	chr12:123539972:G:A	0	123539972	A	G
12	chr12:123541935:A:T	0	123541935	T	A
12	chr12:123543284:C:T	0	123543284	T	C
12	chr12:123544590:A:C	0	123544590	C	A
12	chr12:123544591:C:T	0	123544591	T	C
12	chr12:123545013:G:A	0	123545013	A	G
12	chr12:123545199:A:C	0	123545199	C	A
12	chr12:123546663:C:A	0	123546663	A	C
12	chr12:123547106:T:C	0	123547106	C	T
12	chr12:123547335:C:T	0	123547335	T	C
12	chr12:123548126:C:A	0	123548126	A	C
12	chr12:123548272:A:G	0	123548272	G	A
12	chr12:123548818:G:A	0	123548818	A	G
12	chr12:123549290:C:T	0	123549290	T	C
12	chr12:123549338:A:G	0	123549338	G	A
12	chr12:123549992:C:A	0	123549992	A	C
12	chr12:123550156:A:G	0	123550156	G	A
12	chr12:123550859:T:C	0	123550859	C	T
12	chr12:123551234:G:A	0	123551234	A	G
12	chr12:123551479:T:C	0	123551479	C	T
12	chr12:123551641:T:C	0	123551641	C	T
12	chr12:123552035:G:A	0	123552035	A	G
12	chr12:123552437:G:A	0	123552437	A	G
12	chr12:123553297:T:C	0	123553297	C	T
12	chr12:123553908:CTAAT:C	0	123553908	C	CTAAT
12	chr12:123553988:G:T	0	123553988	T	G
12	chr12:123554448:T:C	0	123554448	C	T
12	chr12:123555833:T:C	0	123555833	C	T
12	chr12:123557544:C:G	0	123557544	G	C
12	chr12:123557664:T:C	0	123557664	C	T
12	chr12:123558099:G:C	0	123558099	C	G
12	chr12:123558474:G:A	0	123558474	A	G
12	chr12:123558749:C:G	0	123558749	G	C
12	chr12:123560027:G:A	0	123560027	A	G
12	chr12:123560943:CAA:C	0	123560943	C	CAA
12	chr12:123561993:T:C	0	123561993	C	T
12	chr12:123563230:C:T	0	123563230	T	C
12	chr12:123563452:G:C	0	123563452	C	G
12	chr12:123564311:A:G	0	123564311	G	A
12	chr12:123564406:G:A	0	123564406	A	G
12	chr12:123565189:G:A	0	123565189	A	G
12	chr12:123565212:T:A	0	123565212	A	T
12	chr12:123565419:G:A	0	123565419	A	G
12	chr12:123565495:G:A	0	123565495	A	G
12	chr12:123566104:A:T	0	123566104	T	A
12	chr12:123566213:A:G	0	123566213	G	A
12	chr12:123566518:T:G	0	123566518	G	T
12	chr12:123566549:G:C	0	123566549	C	G
12	chr12:123567696:G:A	0	123567696	A	G
12	chr12:123568366:T:C	0	123568366	C	T
12	chr12:123568398:G:A	0	123568398	A	G
12	chr12:123568438:A:G	0	123568438	G	A
12	chr12:123568883:A:G	0	123568883	G	A
12	chr12:123568995:G:A	0	123568995	A	G
12	chr12:123569164:T:C	0	123569164	C	T
12	chr12:123569220:C:T	0	123569220	T	C
12	chr12:123569520:A:AGT	0	123569520	AGT	A
12	chr12:123570811:C:T	0	123570811	T	C
12	chr12:123571058:A:G	0	123571058	G	A
12	chr12:123572138:G:A	0	123572138	A	G
12	chr12:123572565:C:A	0	123572565	A	C
12	chr12:123573462:G:A	0	123573462	A	G
12	chr12:123573622:T:C	0	123573622	C	T
12	chr12:123574005:C:T	0	123574005	T	C
12	chr12:123574549:G:T	0	123574549	T	G
12	chr12:123574999:C:T	0	123574999	T	C
12	chr12:123575377:C:T	0	123575377	T	C
12	chr12:123576850:C:T	0	123576850	T	C
12	chr12:123576874:C:T	0	123576874	T	C
12	chr12:123577064:C:T	0	123577064	T	C
12	chr12:123577194:A:C	0	123577194	C	A
12	chr12:123578195:C:T	0	123578195	T	C
12	chr12:123578196:G:A	0	123578196	A	G
12	chr12:123578907:G:A	0	123578907	A	G
12	chr12:123579067:C:A	0	123579067	A	C
12	chr12:123579344:T:C	0	123579344	C	T
12	chr12:123579358:G:A	0	123579358	A	G
12	chr12:123579990:A:G	0	123579990	G	A
12	chr12:123580371:C:T	0	123580371	T	C
12	chr12:123580451:A:G	0	123580451	G	A
12	chr12:123580569:A:G	0	123580569	G	A
12	chr12:123580869:T:C	0	123580869	C	T
12	chr12:123580881:T:C	0	123580881	C	T
12	chr12:123581120:T:C	0	123581120	C	T
12	chr12:123582650:G:A	0	123582650	A	G
12	chr12:123583468:T:C	0	123583468	C	T
12	chr12:123583549:CAAAT:C	0	123583549	C	CAAAT
12	chr12:123583814:C:A	0	123583814	A	C
12	chr12:123584521:C:A	0	123584521	A	C
12	chr12:123585067:T:A	0	123585067	A	T
12	chr12:123585120:A:G	0	123585120	G	A
12	chr12:123585466:G:A	0	123585466	A	G
12	chr12:123586296:T:C	0	123586296	C	T
12	chr12:123586444:G:A	0	123586444	A	G
12	chr12:123586960:AT:A	0	123586960	A	AT
12	chr12:123587181:C:T	0	123587181	T	C
12	chr12:123587218:C:A	0	123587218	A	C
12	chr12:123587317:G:A	0	123587317	A	G
12	chr12:123587721:G:T	0	123587721	T	G
12	chr12:123589364:C:T	0	123589364	T	C
12	chr12:123589818:C:T	0	123589818	T	C
12	chr12:123590564:A:G	0	123590564	G	A
12	chr12:123591056:TAAATC:T	0	123591056	T	TAAATC
12	chr12:123591368:G:T	0	123591368	T	G
12	chr12:123591374:T:C	0	123591374	C	T
12	chr12:123591707:C:T	0	123591707	T	C
12	chr12:123592259:T:C	0	123592259	C	T
12	chr12:123593240:A:AT	0	123593240	AT	A
12	chr12:123593339:A:C	0	123593339	C	A
12	chr12:123594038:C:G	0	123594038	G	C
12	chr12:123594244:C:A	0	123594244	A	C
12	chr12:123595284:G:C	0	123595284	C	G
12	chr12:123595373:A:G	0	123595373	G	A
12	chr12:123596135:A:G	0	123596135	G	A
12	chr12:123597232:G:T	0	123597232	T	G
12	chr12:123599053:C:T	0	123599053	T	C
12	chr12:123599069:C:G	0	123599069	G	C
12	chr12:123599351:G:A	0	123599351	A	G
12	chr12:123599613:T:G	0	123599613	G	T
12	chr12:123600464:C:T	0	123600464	T	C
12	chr12:123600515:G:A	0	123600515	A	G
12	chr12:123600533:T:G	0	123600533	G	T
12	chr12:123600955:G:A	0	123600955	A	G
12	chr12:123601902:C:T	0	123601902	T	C
12	chr12:123601981:A:G	0	123601981	G	A
12	chr12:123602109:C:T	0	123602109	T	C
12	chr12:123603441:G:C	0	123603441	C	G
12	chr12:123603819:T:C	0	123603819	C	T
12	chr12:123603871:C:T	0	123603871	T	C
12	chr12:123603985:T:G	0	123603985	G	T
12	chr12:123604008:G:C	0	123604008	C	G
12	chr12:123606108:C:T	0	123606108	T	C
12	chr12:123606255:G:T	0	123606255	T	G
12	chr12:123606267:G:A	0	123606267	A	G
12	chr12:123606913:G:A	0	123606913	A	G
12	chr12:123607890:G:A	0	123607890	A	G
12	chr12:123609312:T:G	0	123609312	G	T
12	chr12:123609627:T:C	0	123609627	C	T
12	chr12:123609865:T:C	0	123609865	C	T
12	chr12:123610879:C:T	0	123610879	T	C
12	chr12:123611698:G:A	0	123611698	A	G
12	chr12:123612126:G:A	0	123612126	A	G
12	chr12:123612981:A:G	0	123612981	G	A
12	chr12:123613219:A:G	0	123613219	G	A
12	chr12:123613666:T:C	0	123613666	C	T
12	chr12:123613722:A:G	0	123613722	G	A
12	chr12:123614065:C:G	0	123614065	G	C
12	chr12:123615157:G:C	0	123615157	C	G
12	chr12:123615378:T:C	0	123615378	C	T
12	chr12:123615876:A:G	0	123615876	G	A
12	chr12:123615939:G:A	0	123615939	A	G
12	chr12:123616494:T:G	0	123616494	G	T
12	chr12:123617311:C:A	0	123617311	A	C
12	chr12:123617669:G:A	0	123617669	A	G
12	chr12:123618254:C:T	0	123618254	T	C
12	chr12:123618324:T:C	0	123618324	C	T
12	chr12:123618346:G:A	0	123618346	A	G
12	chr12:123618347:G:A	0	123618347	A	G
12	chr12:123618373:T:C	0	123618373	C	T
12	chr12:123618513:A:C	0	123618513	C	A
12	chr12:123619250:A:G	0	123619250	G	A
12	chr12:123619322:C:T	0	123619322	T	C
12	chr12:123619502:A:G	0	123619502	G	A
12	chr12:123619913:C:G	0	123619913	G	C
12	chr12:123620004:A:G	0	123620004	G	A
12	chr12:123620139:G:A	0	123620139	A	G
12	chr12:123620679:A:T	0	123620679	T	A
12	chr12:123620781:T:C	0	123620781	C	T
12	chr12:123620789:G:A	0	123620789	A	G
12	chr12:123621025:A:G	0	123621025	G	A
12	chr12:123621091:G:A	0	123621091	A	G
12	chr12:123621292:T:C	0	123621292	C	T
12	chr12:123621361:A:G	0	123621361	G	A
12	chr12:123621378:G:A	0	123621378	A	G
12	chr12:123621401:C:T	0	123621401	T	C
12	chr12:123622468:G:A	0	123622468	A	G
12	chr12:123623749:T:C	0	123623749	C	T
12	chr12:123624073:G:A	0	123624073	A	G
12	chr12:123624330:CT:C	0	123624330	C	CT
12	chr12:123625441:G:A	0	123625441	A	G
12	chr12:123625470:T:C	0	123625470	C	T
12	chr12:123626128:A:G	0	123626128	G	A
12	chr12:123627452:T:C	0	123627452	C	T
12	chr12:123628318:T:C	0	123628318	C	T
12	chr12:123628772:C:G	0	123628772	G	C
12	chr12:123628913:A:G	0	123628913	G	A
12	chr12:123629418:C:G	0	123629418	G	C
12	chr12:123630005:G:A	0	123630005	A	G
12	chr12:123630653:A:G	0	123630653	G	A
12	chr12:123631264:G:A	0	123631264	A	G
12	chr12:123631578:A:G	0	123631578	G	A
12	chr12:123632038:A:G	0	123632038	G	A
12	chr12:123632261:C:G	0	123632261	G	C
12	chr12:123632710:T:G	0	123632710	G	T
12	chr12:123633137:CAT:C	0	123633137	C	CAT
12	chr12:123634608:A:G	0	123634608	G	A
12	chr12:123635436:G:A	0	123635436	A	G
12	chr12:123635658:C:A	0	123635658	A	C
12	chr12:123636444:C:T	0	123636444	T	C
12	chr12:123636882:A:T	0	123636882	T	A
12	chr12:123637564:A:G	0	123637564	G	A
12	chr12:123637861:G:A	0	123637861	A	G
12	chr12:123638116:C:G	0	123638116	G	C
12	chr12:123638523:G:A	0	123638523	A	G
12	chr12:123638930:G:A	0	123638930	A	G
12	chr12:123640471:G:A	0	123640471	A	G
12	chr12:123641328:C:T	0	123641328	T	C
12	chr12:123641414:C:T	0	123641414	T	C
12	chr12:123641517:G:A	0	123641517	A	G
12	chr12:123641633:A:G	0	123641633	G	A
12	chr12:123641792:C:T	0	123641792	T	C
12	chr12:123642105:C:T	0	123642105	T	C
12	chr12:123642274:A:G	0	123642274	G	A
12	chr12:123643530:A:G	0	123643530	G	A
12	chr12:123643877:C:T	0	123643877	T	C
12	chr12:123644418:G:A	0	123644418	A	G
12	chr12:123644614:C:T	0	123644614	T	C
12	chr12:123645262:G:A	0	123645262	A	G
12	chr12:123645841:A:G	0	123645841	G	A
12	chr12:123645933:C:T	0	123645933	T	C
12	chr12:123647382:G:A	0	123647382	A	G
12	chr12:123648309:G:A	0	123648309	A	G
12	chr12:123650109:C:T	0	123650109	T	C
12	chr12:123650255:C:T	0	123650255	T	C
12	chr12:123650441:A:G	0	123650441	G	A
12	chr12:123652938:C:T	0	123652938	T	C
12	chr12:123653513:G:A	0	123653513	A	G
12	chr12:123655050:A:G	0	123655050	G	A
12	chr12:123656482:C:G	0	123656482	G	C
12	chr12:123656815:A:G	0	123656815	G	A
12	chr12:123657115:C:T	0	123657115	T	C
12	chr12:123657202:A:G	0	123657202	G	A
12	chr12:123658044:A:G	0	123658044	G	A
12	chr12:123658158:A:G	0	123658158	G	A
12	chr12:123658999:A:G	0	123658999	G	A
12	chr12:123659603:C:T	0	123659603	T	C
12	chr12:123659732:G:C	0	123659732	C	G
12	chr12:123659812:T:C	0	123659812	C	T
12	chr12:123659848:A:G	0	123659848	G	A
12	chr12:123660246:T:C	0	123660246	C	T
12	chr12:123661150:T:C	0	123661150	C	T
12	chr12:123662926:A:G	0	123662926	G	A
12	chr12:123663284:A:G	0	123663284	G	A
12	chr12:123663660:A:G	0	123663660	G	A
12	chr12:123664835:C:A	0	123664835	A	C
12	chr12:123665466:T:C	0	123665466	C	T
12	chr12:123666892:A:G	0	123666892	G	A
12	chr12:123667434:A:G	0	123667434	G	A
12	chr12:123669092:A:T	0	123669092	T	A
12	chr12:123669316:T:C	0	123669316	C	T
12	chr12:123669899:T:C	0	123669899	C	T
12	chr12:123670047:AATG:A	0	123670047	A	AATG
12	chr12:123670979:A:G	0	123670979	G	A
12	chr12:123671503:C:T	0	123671503	T	C
12	chr12:123672090:C:T	0	123672090	T	C
12	chr12:123672291:G:A	0	123672291	A	G
12	chr12:123672350:A:G	0	123672350	G	A
12	chr12:123672505:G:A	0	123672505	A	G
12	chr12:123672544:T:C	0	123672544	C	T
12	chr12:123672641:T:G	0	123672641	G	T
12	chr12:123672700:G:A	0	123672700	A	G
12	chr12:123672788:C:T	0	123672788	T	C
12	chr12:123673127:A:T	0	123673127	T	A
12	chr12:123673198:A:G	0	123673198	G	A
12	chr12:123673529:G:A	0	123673529	A	G
12	chr12:123673533:A:G	0	123673533	G	A
12	chr12:123673908:T:C	0	123673908	C	T
12	chr12:123673955:G:A	0	123673955	A	G
12	chr12:123674864:A:G	0	123674864	G	A
12	chr12:123675219:G:A	0	123675219	A	G
12	chr12:123675338:A:T	0	123675338	T	A
12	chr12:123675474:C:G	0	123675474	G	C
12	chr12:123676509:A:G	0	123676509	G	A
12	chr12:123676947:A:G	0	123676947	G	A
12	chr12:123677500:G:C	0	123677500	C	G
12	chr12:123677930:A:G	0	123677930	G	A
12	chr12:123678158:C:T	0	123678158	T	C
12	chr12:123678203:G:A	0	123678203	A	G
12	chr12:123678413:T:C	0	123678413	C	T
12	chr12:123678480:G:A	0	123678480	A	G
12	chr12:123680028:C:T	0	123680028	T	C
12	chr12:123680481:A:AG	0	123680481	AG	A
12	chr12:123680509:C:T	0	123680509	T	C
12	chr12:123680564:T:C	0	123680564	C	T
12	chr12:123681130:C:G	0	123681130	G	C
12	chr12:123681282:T:A	0	123681282	A	T
12	chr12:123681494:T:C	0	123681494	C	T
12	chr12:123681953:T:C	0	123681953	C	T
12	chr12:123682431:G:T	0	123682431	T	G
12	chr12:123682474:T:C	0	123682474	C	T
12	chr12:123682628:C:T	0	123682628	T	C
12	chr12:123683409:C:T	0	123683409	T	C
12	chr12:123683996:A:C	0	123683996	C	A
12	chr12:123684463:C:T	0	123684463	T	C
12	chr12:123684546:A:G	0	123684546	G	A
12	chr12:123684693:C:T	0	123684693	T	C
12	chr12:123684695:T:C	0	123684695	C	T
12	chr12:123686604:C:T	0	123686604	T	C
12	chr12:123686776:T:C	0	123686776	C	T
12	chr12:123687093:A:G	0	123687093	G	A
12	chr12:123687111:C:T	0	123687111	T	C
12	chr12:123687279:T:C	0	123687279	C	T
12	chr12:123687356:A:G	0	123687356	G	A
12	chr12:123687795:T:C	0	123687795	C	T
12	chr12:123688008:A:T	0	123688008	T	A
12	chr12:123688159:A:G	0	123688159	G	A
12	chr12:123688184:G:A	0	123688184	A	G
12	chr12:123688199:T:C	0	123688199	C	T
12	chr12:123688901:C:T	0	123688901	T	C
12	chr12:123689518:T:A	0	123689518	A	T
12	chr12:123689687:G:A	0	123689687	A	G
12	chr12:123690390:A:T	0	123690390	T	A
12	chr12:123691466:T:C	0	123691466	C	T
12	chr12:123691925:G:A	0	123691925	A	G
12	chr12:123691963:C:T	0	123691963	T	C
12	chr12:123691969:A:G	0	123691969	G	A
12	chr12:123692201:A:G	0	123692201	G	A
12	chr12:123692301:T:C	0	123692301	C	T
12	chr12:123692959:G:C	0	123692959	C	G
12	chr12:123692991:C:T	0	123692991	T	C
12	chr12:123693096:G:A	0	123693096	A	G
12	chr12:123693316:G:A	0	123693316	A	G
12	chr12:123693834:T:C	0	123693834	C	T
12	chr12:123694118:C:T	0	123694118	T	C
12	chr12:123694870:T:C	0	123694870	C	T
12	chr12:123695073:G:A	0	123695073	A	G
12	chr12:123695092:A:G	0	123695092	G	A
12	chr12:123695381:T:A	0	123695381	A	T
12	chr12:123695464:T:C	0	123695464	C	T
12	chr12:123695927:T:C	0	123695927	C	T
12	chr12:123697273:A:G	0	123697273	G	A
12	chr12:123697573:C:T	0	123697573	T	C
12	chr12:123697596:T:C	0	123697596	C	T
12	chr12:123698506:C:T	0	123698506	T	C
12	chr12:123698804:TG:T	0	123698804	T	TG
12	chr12:123699257:C:T	0	123699257	T	C
12	chr12:123699280:A:G	0	123699280	G	A
12	chr12:123699497:TA:T	0	123699497	T	TA
12	chr12:123699518:G:A	0	123699518	A	G
12	chr12:123699935:G:C	0	123699935	C	G
12	chr12:123700273:ACCCCAACC:A	0	123700273	A	ACCCCAACC
12	chr12:123700282:A:G	0	123700282	G	A
12	chr12:123700356:C:T	0	123700356	T	C
12	chr12:123700577:C:T	0	123700577	T	C
12	chr12:123700614:A:G	0	123700614	G	A
12	chr12:123700665:C:T	0	123700665	T	C
12	chr12:123701308:G:A	0	123701308	A	G
12	chr12:123701401:T:G	0	123701401	G	T
12	chr12:123702453:T:TG	0	123702453	TG	T
12	chr12:123702533:A:AC	0	123702533	AC	A
12	chr12:123702535:T:C	0	123702535	C	T
12	chr12:123702638:G:A	0	123702638	A	G
12	chr12:123703339:A:G	0	123703339	G	A
12	chr12:123703377:T:C	0	123703377	C	T
12	chr12:123703517:C:T	0	123703517	T	C
12	chr12:123703556:C:T	0	123703556	T	C
12	chr12:123705110:T:C	0	123705110	C	T
12	chr12:123705846:A:T	0	123705846	T	A
12	chr12:123706035:C:T	0	123706035	T	C
12	chr12:123706101:G:A	0	123706101	A	G
12	chr12:123706289:T:C	0	123706289	C	T
12	chr12:123707800:C:T	0	123707800	T	C
12	chr12:123707868:G:A	0	123707868	A	G
12	chr12:123708181:C:T	0	123708181	T	C
12	chr12:123708924:G:A	0	123708924	A	G
12	chr12:123709119:T:C	0	123709119	C	T
12	chr12:123711309:G:T	0	123711309	T	G
12	chr12:123711616:G:C	0	123711616	C	G
12	chr12:123711672:G:A	0	123711672	A	G
12	chr12:123711752:C:A	0	123711752	A	C
12	chr12:123711791:C:A	0	123711791	A	C
12	chr12:123712067:A:G	0	123712067	G	A
12	chr12:123712166:G:C	0	123712166	C	G
12	chr12:123712188:G:C	0	123712188	C	G
12	chr12:123712733:A:C	0	123712733	C	A
12	chr12:123714171:G:C	0	123714171	C	G
12	chr12:123714174:C:T	0	123714174	T	C
12	chr12:123714459:G:A	0	123714459	A	G
12	chr12:123714573:T:C	0	123714573	C	T
12	chr12:123716540:C:T	0	123716540	T	C
12	chr12:123716567:C:G	0	123716567	G	C
12	chr12:123716977:G:A	0	123716977	A	G
12	chr12:123717695:C:T	0	123717695	T	C
12	chr12:123718153:C:T	0	123718153	T	C
12	chr12:123718867:A:AT	0	123718867	AT	A
12	chr12:123719285:G:A	0	123719285	A	G
12	chr12:123719611:T:G	0	123719611	G	T
12	chr12:123719730:T:G	0	123719730	G	T
12	chr12:123719855:G:A	0	123719855	A	G
12	chr12:123720221:C:G	0	123720221	G	C
12	chr12:123720422:C:T	0	123720422	T	C
12	chr12:123720439:A:G	0	123720439	G	A
12	chr12:123720462:C:T	0	123720462	T	C
12	chr12:123720499:G:C	0	123720499	C	G
12	chr12:123721649:T:C	0	123721649	C	T
12	chr12:123722551:T:C	0	123722551	C	T
12	chr12:123722662:C:T	0	123722662	T	C
12	chr12:123722841:T:G	0	123722841	G	T
12	chr12:123722924:C:T	0	123722924	T	C
12	chr12:123723373:C:T	0	123723373	T	C
12	chr12:123723512:A:G	0	123723512	G	A
12	chr12:123723738:C:T	0	123723738	T	C
12	chr12:123723759:A:G	0	123723759	G	A
12	chr12:123724096:T:C	0	123724096	C	T
12	chr12:123724785:T:C	0	123724785	C	T
12	chr12:123724805:C:T	0	123724805	T	C
12	chr12:123725231:G:T	0	123725231	T	G
12	chr12:123725370:G:T	0	123725370	T	G
12	chr12:123726002:C:T	0	123726002	T	C
12	chr12:123726235:T:C	0	123726235	C	T
12	chr12:123726325:C:T	0	123726325	T	C
12	chr12:123727017:A:G	0	123727017	G	A
12	chr12:123727310:G:A	0	123727310	A	G
12	chr12:123728325:A:G	0	123728325	G	A
12	chr12:123728555:CCTT:C	0	123728555	C	CCTT
12	chr12:123729963:T:C	0	123729963	C	T
12	chr12:123729979:C:G	0	123729979	G	C
12	chr12:123730124:G:A	0	123730124	A	G
12	chr12:123730347:A:G	0	123730347	G	A
12	chr12:123730793:A:G	0	123730793	G	A
12	chr12:123731988:G:A	0	123731988	A	G
12	chr12:123732305:T:C	0	123732305	C	T
12	chr12:123732572:C:T	0	123732572	T	C
12	chr12:123733080:A:G	0	123733080	G	A
12	chr12:123733141:C:T	0	123733141	T	C
12	chr12:123733142:C:T	0	123733142	T	C
12	chr12:123733293:C:A	0	123733293	A	C
12	chr12:123733391:C:T	0	123733391	T	C
12	chr12:123733479:T:C	0	123733479	C	T
12	chr12:123733497:T:C	0	123733497	C	T
12	chr12:123733812:T:G	0	123733812	G	T
12	chr12:123734250:A:G	0	123734250	G	A
12	chr12:123734453:G:A	0	123734453	A	G
12	chr12:123734489:C:A	0	123734489	A	C
12	chr12:123734574:A:G	0	123734574	G	A
12	chr12:123735048:T:C	0	123735048	C	T
12	chr12:123735160:TGTGTGTCTGTGTGTGTCTG:T	0	123735160	T	TGTGTGTCTGTGTGTGTCTG
12	chr12:123735244:C:T	0	123735244	T	C
12	chr12:123735363:T:C	0	123735363	C	T
12	chr12:123735975:C:T	0	123735975	T	C
12	chr12:123736332:T:C	0	123736332	C	T
12	chr12:123738140:C:G	0	123738140	G	C
12	chr12:123738148:T:G	0	123738148	G	T
12	chr12:123738263:G:A	0	123738263	A	G
12	chr12:123738264:G:T	0	123738264	T	G
12	chr12:123738362:G:C	0	123738362	C	G
12	chr12:123739297:T:C	0	123739297	C	T
12	chr12:123739563:C:T	0	123739563	T	C
12	chr12:123739664:A:G	0	123739664	G	A
12	chr12:123740207:T:C	0	123740207	C	T
12	chr12:123740526:A:C	0	123740526	C	A
12	chr12:123740777:C:T	0	123740777	T	C
12	chr12:123741516:A:G	0	123741516	G	A
12	chr12:123742123:G:A	0	123742123	A	G
12	chr12:123742253:T:A	0	123742253	A	T
12	chr12:123743414:G:A	0	123743414	A	G
12	chr12:123744882:T:C	0	123744882	C	T
12	chr12:123746821:T:C	0	123746821	C	T
12	chr12:123749493:T:C	0	123749493	C	T
12	chr12:123749641:A:G	0	123749641	G	A
12	chr12:123749706:A:G	0	123749706	G	A
12	chr12:123749758:G:A	0	123749758	A	G
12	chr12:123749898:T:C	0	123749898	C	T
12	chr12:123751343:A:G	0	123751343	G	A
12	chr12:123756182:G:A	0	123756182	A	G
12	chr12:123758606:C:T	0	123758606	T	C
12	chr12:123759160:T:C	0	123759160	C	T
12	chr12:123759725:C:G	0	123759725	G	C
12	chr12:123761267:A:G	0	123761267	G	A
12	chr12:123761457:G:A	0	123761457	A	G
12	chr12:123761585:G:A	0	123761585	A	G
12	chr12:123761635:G:A	0	123761635	A	G
12	chr12:123762363:G:A	0	123762363	A	G
12	chr12:123762662:G:C	0	123762662	C	G
12	chr12:123762665:C:T	0	123762665	T	C
12	chr12:123765271:G:A	0	123765271	A	G
12	chr12:123765364:A:G	0	123765364	G	A
12	chr12:123765862:CATCT:C	0	123765862	C	CATCT
12	chr12:123765926:C:T	0	123765926	T	C
12	chr12:123765933:A:G	0	123765933	G	A
12	chr12:123766036:G:A	0	123766036	A	G
12	chr12:123766069:T:C	0	123766069	C	T
12	chr12:123766335:T:C	0	123766335	C	T
12	chr12:123766346:C:T	0	123766346	T	C
12	chr12:123766613:T:C	0	123766613	C	T
12	chr12:123766684:G:A	0	123766684	A	G
12	chr12:123766699:TTGAG:T	0	123766699	T	TTGAG
12	chr12:123767059:C:G	0	123767059	G	C
12	chr12:123767283:T:A	0	123767283	A	T
12	chr12:123767395:T:C	0	123767395	C	T
12	chr12:123768032:T:C	0	123768032	C	T
12	chr12:123768377:C:T	0	123768377	T	C
12	chr12:123768607:TACAA:T	0	123768607	T	TACAA
12	chr12:123768626:G:A	0	123768626	A	G
12	chr12:123768958:T:C	0	123768958	C	T
12	chr12:123768980:T:C	0	123768980	C	T
12	chr12:123769226:ACCT:A	0	123769226	A	ACCT
12	chr12:123769541:C:T	0	123769541	T	C
12	chr12:123770661:A:G	0	123770661	G	A
12	chr12:123771453:T:G	0	123771453	G	T
12	chr12:123773524:A:G	0	123773524	G	A
12	chr12:123773596:T:C	0	123773596	C	T
12	chr12:123774340:T:C	0	123774340	C	T
12	chr12:123774393:C:G	0	123774393	G	C
12	chr12:123774940:C:T	0	123774940	T	C
12	chr12:123775038:A:G	0	123775038	G	A
12	chr12:123775348:A:G	0	123775348	G	A
12	chr12:123775362:G:T	0	123775362	T	G
12	chr12:123775966:C:T	0	123775966	T	C
12	chr12:123776581:T:C	0	123776581	C	T
12	chr12:123777237:G:C	0	123777237	C	G
12	chr12:123777382:A:G	0	123777382	G	A
12	chr12:123777395:C:T	0	123777395	T	C
12	chr12:123777505:T:C	0	123777505	C	T
12	chr12:123777531:T:C	0	123777531	C	T
12	chr12:123777702:G:A	0	123777702	A	G
12	chr12:123777943:A:G	0	123777943	G	A
12	chr12:123778086:C:T	0	123778086	T	C
12	chr12:123778117:C:T	0	123778117	T	C
12	chr12:123778958:A:G	0	123778958	G	A
12	chr12:123779193:G:A	0	123779193	A	G
12	chr12:123779213:C:T	0	123779213	T	C
12	chr12:123779730:A:G	0	123779730	G	A
12	chr12:123780098:A:AAC	0	123780098	AAC	A
12	chr12:123780506:T:C	0	123780506	C	T
12	chr12:123783156:T:C	0	123783156	C	T
12	chr12:123783734:G:A	0	123783734	A	G
12	chr12:123783911:A:G	0	123783911	G	A
12	chr12:123785558:T:C	0	123785558	C	T
12	chr12:123785564:G:A	0	123785564	A	G
12	chr12:123786392:A:G	0	123786392	G	A
12	chr12:123786690:T:C	0	123786690	C	T
12	chr12:123787529:A:G	0	123787529	G	A
12	chr12:123788354:C:T	0	123788354	T	C
12	chr12:123788481:C:T	0	123788481	T	C
12	chr12:123788561:G:A	0	123788561	A	G
12	chr12:123788800:C:T	0	123788800	T	C
12	chr12:123789262:T:A	0	123789262	A	T
12	chr12:123789927:A:G	0	123789927	G	A
12	chr12:123790234:T:A	0	123790234	A	T
12	chr12:123790540:A:C	0	123790540	C	A
12	chr12:123790604:A:G	0	123790604	G	A
12	chr12:123790797:T:C	0	123790797	C	T
12	chr12:123792362:C:T	0	123792362	T	C
12	chr12:123792652:A:G	0	123792652	G	A
12	chr12:123793393:CA:C	0	123793393	C	CA
12	chr12:123793483:C:T	0	123793483	T	C
12	chr12:123793716:T:C	0	123793716	C	T
12	chr12:123794261:C:T	0	123794261	T	C
12	chr12:123794691:T:C	0	123794691	C	T
12	chr12:123795362:T:C	0	123795362	C	T
12	chr12:123795774:C:A	0	123795774	A	C
12	chr12:123796775:T:C	0	123796775	C	T
12	chr12:123796927:G:A	0	123796927	A	G
12	chr12:123797769:A:G	0	123797769	G	A
12	chr12:123799029:C:T	0	123799029	T	C
12	chr12:123799789:C:T	0	123799789	T	C
12	chr12:123801669:A:G	0	123801669	G	A
12	chr12:123801670:A:G	0	123801670	G	A
12	chr12:123801812:GTT:G	0	123801812	G	GTT
12	chr12:123802219:G:A	0	123802219	A	G
12	chr12:123802521:A:G	0	123802521	G	A
12	chr12:123802586:G:A	0	123802586	A	G
12	chr12:123804160:G:A	0	123804160	A	G
12	chr12:123804268:A:G	0	123804268	G	A
12	chr12:123804597:T:A	0	123804597	A	T
12	chr12:123805686:T:C	0	123805686	C	T
12	chr12:123806548:A:G	0	123806548	G	A
12	chr12:123806987:T:C	0	123806987	C	T
12	chr12:123808201:T:A	0	123808201	A	T
12	chr12:123810924:C:T	0	123810924	T	C
12	chr12:123811130:G:A	0	123811130	A	G
12	chr12:123811972:G:A	0	123811972	A	G
12	chr12:123812661:A:C	0	123812661	C	A
12	chr12:123813483:G:A	0	123813483	A	G
12	chr12:123814240:A:G	0	123814240	G	A
12	chr12:123816326:T:C	0	123816326	C	T
12	chr12:123817471:G:A	0	123817471	A	G
12	chr12:123817663:G:C	0	123817663	C	G
12	chr12:123818148:C:T	0	123818148	T	C
12	chr12:123818564:C:T	0	123818564	T	C
12	chr12:123819699:T:TG	0	123819699	TG	T
12	chr12:123821026:C:G	0	123821026	G	C
12	chr12:123821284:C:T	0	123821284	T	C
12	chr12:123822182:G:A	0	123822182	A	G
12	chr12:123822520:A:G	0	123822520	G	A
12	chr12:123822524:A:G	0	123822524	G	A
12	chr12:123825027:G:A	0	123825027	A	G
12	chr12:123825247:G:A	0	123825247	A	G
12	chr12:123825963:A:G	0	123825963	G	A
12	chr12:123826131:T:A	0	123826131	A	T
12	chr12:123826615:C:T	0	123826615	T	C
12	chr12:123827068:G:A	0	123827068	A	G
12	chr12:123827131:TG:T	0	123827131	T	TG
12	chr12:123829016:C:T	0	123829016	T	C
12	chr12:123829047:G:A	0	123829047	A	G
12	chr12:123829182:T:C	0	123829182	C	T
12	chr12:123829183:G:A	0	123829183	A	G
12	chr12:123830796:T:A	0	123830796	A	T
12	chr12:123832329:A:G	0	123832329	G	A
12	chr12:123832368:G:A	0	123832368	A	G
12	chr12:123832869:A:G	0	123832869	G	A
12	chr12:123833679:C:T	0	123833679	T	C
12	chr12:123834554:T:C	0	123834554	C	T
12	chr12:123835317:T:G	0	123835317	G	T
12	chr12:123835947:C:T	0	123835947	T	C
12	chr12:123836974:T:TC	0	123836974	TC	T
12	chr12:123837151:G:A	0	123837151	A	G
12	chr12:123837749:A:G	0	123837749	G	A
12	chr12:123838206:G:A	0	123838206	A	G
12	chr12:123838933:G:T	0	123838933	T	G
12	chr12:123839045:C:T	0	123839045	T	C
12	chr12:123839456:G:A	0	123839456	A	G
12	chr12:123839733:A:G	0	123839733	G	A
12	chr12:123840208:C:T	0	123840208	T	C
12	chr12:123843319:G:C	0	123843319	C	G
12	chr12:123843694:T:C	0	123843694	C	T
12	chr12:123843842:C:T	0	123843842	T	C
12	chr12:123844702:G:A	0	123844702	A	G
12	chr12:123845213:A:G	0	123845213	G	A
12	chr12:123845642:C:T	0	123845642	T	C
12	chr12:123845764:C:T	0	123845764	T	C
12	chr12:123845995:C:A	0	123845995	A	C
12	chr12:123846989:G:A	0	123846989	A	G
12	chr12:123847933:CAT:C	0	123847933	C	CAT
12	chr12:123848155:A:G	0	123848155	G	A
12	chr12:123848972:C:T	0	123848972	T	C
12	chr12:123850188:AT:A	0	123850188	A	AT
12	chr12:123850193:C:A	0	123850193	A	C
12	chr12:123850254:C:T	0	123850254	T	C
12	chr12:123851445:G:C	0	123851445	C	G
12	chr12:123851927:T:G	0	123851927	G	T
12	chr12:123851931:A:G	0	123851931	G	A
12	chr12:123852381:A:G	0	123852381	G	A
12	chr12:123852545:T:C	0	123852545	C	T
12	chr12:123852960:TAA:T	0	123852960	T	TAA
12	chr12:123853186:T:C	0	123853186	C	T
12	chr12:123853520:G:A	0	123853520	A	G
12	chr12:123854411:C:A	0	123854411	A	C
12	chr12:123855676:A:G	0	123855676	G	A
12	chr12:123855779:T:C	0	123855779	C	T
12	chr12:123857634:G:A	0	123857634	A	G
12	chr12:123858628:T:C	0	123858628	C	T
12	chr12:123858665:A:C	0	123858665	C	A
12	chr12:123858894:G:A	0	123858894	A	G
12	chr12:123859946:C:T	0	123859946	T	C
12	chr12:123860401:A:G	0	123860401	G	A
12	chr12:123860606:A:G	0	123860606	G	A
12	chr12:123860618:C:A	0	123860618	A	C
12	chr12:123861789:T:C	0	123861789	C	T
12	chr12:123862022:G:A	0	123862022	A	G
12	chr12:123862419:C:T	0	123862419	T	C
12	chr12:123863518:C:T	0	123863518	T	C
12	chr12:123863567:G:A	0	123863567	A	G
12	chr12:123863765:C:T	0	123863765	T	C
12	chr12:123864169:G:A	0	123864169	A	G
12	chr12:123864396:T:C	0	123864396	C	T
12	chr12:123865325:G:A	0	123865325	A	G
12	chr12:123865452:A:G	0	123865452	G	A
12	chr12:123865813:G:C	0	123865813	C	G
12	chr12:123865897:C:T	0	123865897	T	C
12	chr12:123865925:A:G	0	123865925	G	A
12	chr12:123866286:C:T	0	123866286	T	C
12	chr12:123866402:A:C	0	123866402	C	A
12	chr12:123866485:T:C	0	123866485	C	T
12	chr12:123867791:T:G	0	123867791	G	T
12	chr12:123867873:G:A	0	123867873	A	G
12	chr12:123868823:G:A	0	123868823	A	G
12	chr12:123869110:T:C	0	123869110	C	T
12	chr12:123869583:C:T	0	123869583	T	C
12	chr12:123872096:T:G	0	123872096	G	T
12	chr12:123872112:T:C	0	123872112	C	T
12	chr12:123872221:G:A	0	123872221	A	G
12	chr12:123872563:G:A	0	123872563	A	G
12	chr12:123872838:C:A	0	123872838	A	C
12	chr12:123873310:G:C	0	123873310	C	G
12	chr12:123873461:A:G	0	123873461	G	A
12	chr12:123874157:G:A	0	123874157	A	G
12	chr12:123874835:C:G	0	123874835	G	C
12	chr12:123874875:A:G	0	123874875	G	A
12	chr12:123875485:C:T	0	123875485	T	C
12	chr12:123876745:C:T	0	123876745	T	C
12	chr12:123877514:C:T	0	123877514	T	C
12	chr12:123878342:C:T	0	123878342	T	C
12	chr12:123879584:G:C	0	123879584	C	G
12	chr12:123879894:T:A	0	123879894	A	T
12	chr12:123882530:T:C	0	123882530	C	T
12	chr12:123882564:G:A	0	123882564	A	G
12	chr12:123884874:T:C	0	123884874	C	T
12	chr12:123886672:A:G	0	123886672	G	A
12	chr12:123887067:C:T	0	123887067	T	C
12	chr12:123887730:G:A	0	123887730	A	G
12	chr12:123887934:C:T	0	123887934	T	C
12	chr12:123888909:C:A	0	123888909	A	C
12	chr12:123889131:T:C	0	123889131	C	T
12	chr12:123890049:A:G	0	123890049	G	A
12	chr12:123890051:A:G	0	123890051	G	A
12	chr12:123890663:A:G	0	123890663	G	A
12	chr12:123891178:A:G	0	123891178	G	A
12	chr12:123891500:G:A	0	123891500	A	G
12	chr12:123891886:T:C	0	123891886	C	T
12	chr12:123892003:C:T	0	123892003	T	C
12	chr12:123892510:C:T	0	123892510	T	C
12	chr12:123892743:T:C	0	123892743	C	T
12	chr12:123892745:C:T	0	123892745	T	C
12	chr12:123892974:C:T	0	123892974	T	C
12	chr12:123893267:A:G	0	123893267	G	A
12	chr12:123893445:G:A	0	123893445	A	G
12	chr12:123893506:C:T	0	123893506	T	C
12	chr12:123893632:T:C	0	123893632	C	T
12	chr12:123893839:G:A	0	123893839	A	G
12	chr12:123894319:T:C	0	123894319	C	T
12	chr12:123894403:T:C	0	123894403	C	T
12	chr12:123894418:C:T	0	123894418	T	C
12	chr12:123895250:A:G	0	123895250	G	A
12	chr12:123895500:A:G	0	123895500	G	A
12	chr12:123896067:T:C	0	123896067	C	T
12	chr12:123896746:A:G	0	123896746	G	A
12	chr12:123897041:G:A	0	123897041	A	G
12	chr12:123897596:C:T	0	123897596	T	C
12	chr12:123898053:G:C	0	123898053	C	G
12	chr12:123898141:G:A	0	123898141	A	G
12	chr12:123898497:T:C	0	123898497	C	T
12	chr12:123898954:T:C	0	123898954	C	T
12	chr12:123899266:T:G	0	123899266	G	T
12	chr12:123900930:G:A	0	123900930	A	G
12	chr12:123900978:A:G	0	123900978	G	A
12	chr12:123901175:G:C	0	123901175	C	G
12	chr12:123901415:T:C	0	123901415	C	T
12	chr12:123901684:A:G	0	123901684	G	A
12	chr12:123902126:C:T	0	123902126	T	C
12	chr12:123902619:A:G	0	123902619	G	A
12	chr12:123902629:C:G	0	123902629	G	C
12	chr12:123902815:G:A	0	123902815	A	G
12	chr12:123903039:A:G	0	123903039	G	A
12	chr12:123903122:C:T	0	123903122	T	C
12	chr12:123903582:A:G	0	123903582	G	A
12	chr12:123903689:A:G	0	123903689	G	A
12	chr12:123903964:A:G	0	123903964	G	A
12	chr12:123904237:G:A	0	123904237	A	G
12	chr12:123904506:A:G	0	123904506	G	A
12	chr12:123905274:A:C	0	123905274	C	A
12	chr12:123906948:C:T	0	123906948	T	C
12	chr12:123907573:G:C	0	123907573	C	G
12	chr12:123908529:T:G	0	123908529	G	T
12	chr12:123908570:G:A	0	123908570	A	G
12	chr12:123909150:G:T	0	123909150	T	G
12	chr12:123910806:A:C	0	123910806	C	A
12	chr12:123914296:A:ACTG	0	123914296	ACTG	A
12	chr12:123914608:G:A	0	123914608	A	G
12	chr12:123915003:T:C	0	123915003	C	T
12	chr12:123915209:GCCTCTCC:G	0	123915209	G	GCCTCTCC
12	chr12:123915404:A:G	0	123915404	G	A
12	chr12:123915479:T:A	0	123915479	A	T
12	chr12:123915558:AC:A	0	123915558	A	AC
12	chr12:123915573:G:A	0	123915573	A	G
12	chr12:123915714:T:C	0	123915714	C	T
12	chr12:123916625:G:A	0	123916625	A	G
12	chr12:123919222:C:T	0	123919222	T	C
12	chr12:123919734:A:G	0	123919734	G	A
12	chr12:123920171:T:C	0	123920171	C	T
12	chr12:123920974:T:C	0	123920974	C	T
12	chr12:123921142:T:C	0	123921142	C	T
12	chr12:123921324:G:A	0	123921324	A	G
12	chr12:123922085:A:C	0	123922085	C	A
12	chr12:123922465:T:G	0	123922465	G	T
12	chr12:123922856:C:T	0	123922856	T	C
12	chr12:123923072:G:C	0	123923072	C	G
12	chr12:123923076:A:C	0	123923076	C	A
12	chr12:123923129:T:C	0	123923129	C	T
12	chr12:123923356:A:C	0	123923356	C	A
12	chr12:123923444:A:G	0	123923444	G	A
12	chr12:123923527:T:C	0	123923527	C	T
12	chr12:123923708:A:G	0	123923708	G	A
```
