## Supplementary material for "Characterization of shared and ancestry-specific signals driving complex traits using multi-ancestry fine-mapping": mesusiecsinfo

```
*************************************************************

  Multiple Ancestry Sum of Single Effect Model (MESuSiE)          

   Visit http://www.xzlab.org/software.html For Update            

            (C) 2022 Boran Gao, Xiang Zhou                        

              GNU General Public License                          

*************************************************************
# Start data processing for sufficient statistics 
# Create MESuSiE object 
# Start data analysis 

# Data analysis is done, and now generates result 

Potential causal SNPs with PIP > 0.5:  

Credible sets for effects: 
$cs
$cs$L1
 [1] 857 864 867 869 875 882 891 893 895 907

$cs$L2
 [1]   2   8   9  12  19  26  27  28  31  32  33  35  36  37  39  40  44  46  48
[20]  51  52  54  55  56  57  60  63  64  65  66  67  68  69  70  71  72  73  74
[39]  76  77  78  79  88  93 104 105 107 114 117 141 199 211 229 230


$cs_category
       L1        L2 
"eur_afr" "eur_afr" 

$purity
   min.abs.corr mean.abs.corr median.abs.corr
L1     0.971967     0.9966768        1.000000
L2     0.652748     0.9271604        0.954929

$cs_index
[1] 1 2

$coverage
[1] 0.9633319 0.9506388

$requested_coverage
[1] 0.95


 Use MESuSiE_Plot() for visualization
# Total time used for the analysis: 0.05 mins
```
