## Supplementary material for "Characterization of shared and ancestry-specific signals driving complex traits using multi-ancestry fine-mapping": mesusieoutput

```
                 eur          afr      eur_afr
   [1,] 1.237688e-04 1.101540e-04 5.194831e-05
   [2,] 2.211020e-03 6.038819e-05 2.990670e-03
   [3,] 7.267205e-05 7.661857e-05 2.180874e-05
   [4,] 7.282482e-05 7.856478e-05 2.263362e-05
   [5,] 7.264820e-05 7.760486e-05 2.198487e-05
   [6,] 7.286210e-05 7.344137e-05 2.139633e-05
   [7,] 7.294339e-05 7.524700e-05 2.199113e-05
   [8,] 2.121744e-02 6.417591e-05 3.537468e-02
   [9,] 2.121744e-02 6.464390e-05 3.616710e-02
  [10,] 3.318301e-04 1.195676e-04 5.841021e-04
  [11,] 7.303370e-05 7.134232e-05 2.110025e-05
  [12,] 2.121744e-02 6.505115e-05 3.653687e-02
  [13,] 7.294339e-05 7.089516e-05 2.086113e-05
  [14,] 7.308224e-05 6.970158e-05 2.072642e-05
  [15,] 3.941584e-04 1.519485e-04 9.383666e-04
  [16,] 7.347630e-05 7.216108e-05 2.149446e-05
  [17,] 7.328621e-05 7.009527e-05 2.106059e-05
  [18,] 7.328621e-05 6.775684e-05 2.042431e-05
  [19,] 2.772931e-03 6.755752e-05 5.070248e-03
  [20,] 5.232713e-05 1.587473e-04 2.535444e-05
  [21,] 7.294339e-05 6.738758e-05 1.994240e-05
  [22,] 7.294339e-05 6.854503e-05 2.024639e-05
  [23,] 7.294339e-05 6.702217e-05 1.984626e-05
  [24,] 7.311871e-05 6.361355e-05 1.608707e-05
  [25,] 4.077099e-04 1.199084e-04 7.276557e-04
  [26,] 2.040010e-02 6.588660e-05 3.647397e-02
  [27,] 2.738611e-02 6.545893e-05 4.767792e-02
  [28,] 2.517976e-02 6.545893e-05 4.382548e-02
  [29,] 4.186347e-04 9.894509e-05 5.772267e-04
  [30,] 7.402976e-05 6.419955e-05 2.036022e-05
  [31,] 4.646133e-04 1.429260e-04 1.030926e-03
  [32,] 6.387142e-04 1.026165e-04 9.425602e-04
  [33,] 1.656793e-02 6.448609e-05 2.751702e-02
  [34,] 5.068559e-05 1.440587e-04 3.367550e-05
  [35,] 1.872485e-03 1.299757e-04 3.849558e-03
  [36,] 1.586993e-02 6.496651e-05 2.694647e-02
  [37,] 1.586993e-02 6.496651e-05 2.694647e-02
  [38,] 7.410029e-05 6.188332e-05 1.969720e-05
  [39,] 1.656793e-02 6.513494e-05 2.835665e-02
  [40,] 1.656793e-02 6.596359e-05 2.942745e-02
  [41,] 7.370911e-05 6.124163e-05 1.928710e-05
  [42,] 7.360416e-05 6.005789e-05 1.902405e-05
  [43,] 7.469134e-05 5.889527e-05 1.893421e-05
  [44,] 2.009571e-03 1.189932e-04 3.672021e-03
  [45,] 5.074934e-05 1.351268e-04 3.069730e-05
  [46,] 1.656793e-02 6.612272e-05 2.963295e-02
  [47,] 7.399880e-05 5.807594e-05 1.848068e-05
  [48,] 1.656793e-02 6.596359e-05 2.942745e-02
  [49,] 7.428713e-05 5.224177e-05 1.677442e-05
  [50,] 9.351344e-05 1.066849e-04 3.557628e-05
  [51,] 2.044138e-02 6.451478e-05 3.371825e-02
  [52,] 1.201591e-03 6.340568e-05 1.785107e-03
  [53,] 4.303137e-04 9.252940e-05 5.243533e-04
  [54,] 3.005585e-03 6.262050e-05 4.373297e-03
  [55,] 6.971551e-04 8.781903e-05 7.745784e-04
  [56,] 3.114576e-03 6.219304e-05 4.443961e-03
  [57,] 1.382366e-02 6.435262e-05 2.227601e-02
  [58,] 7.399880e-05 5.355264e-05 1.709293e-05
  [59,] 3.491692e-04 8.712197e-05 3.782641e-04
  [60,] 2.663546e-03 6.140546e-05 3.684692e-03
  [61,] 5.747673e-04 9.355189e-05 6.751165e-04
  [62,] 7.431073e-05 5.178580e-05 1.666385e-05
  [63,] 5.898953e-03 6.103176e-05 8.137090e-03
  [64,] 2.462566e-03 6.174554e-05 3.407653e-03
  [65,] 1.301561e-03 6.175365e-05 1.773234e-03
  [66,] 1.351494e-03 6.086292e-05 1.805417e-03
  [67,] 8.358520e-03 6.444442e-05 1.337821e-02
  [68,] 2.707559e-03 6.196854e-05 3.842427e-03
  [69,] 2.613706e-03 6.196854e-05 3.707127e-03
  [70,] 1.337553e-03 6.303167e-05 1.910715e-03
  [71,] 1.245364e-03 6.303167e-05 1.775660e-03
  [72,] 1.219717e-03 6.690982e-05 2.076935e-03
  [73,] 1.492729e-03 6.371017e-05 2.220226e-03
  [74,] 1.604833e-03 6.339871e-05 2.360630e-03
  [75,] 4.207965e-04 9.121327e-05 5.099817e-04
  [76,] 3.883420e-03 7.556151e-05 6.031835e-04
  [77,] 1.341661e-03 7.278253e-05 2.793401e-03
  [78,] 1.341661e-03 6.957968e-05 2.511345e-03
  [79,] 6.963731e-04 7.183467e-05 1.303664e-03
  [80,] 6.886538e-05 1.272989e-04 2.350385e-05
  [81,] 5.277790e-05 1.188599e-04 2.546987e-05
  [82,] 5.277790e-05 1.170441e-04 2.511648e-05
  [83,] 5.332329e-05 1.161198e-04 2.307981e-05
  [84,] 6.249671e-05 4.773707e-05 1.299513e-05
  [85,] 6.279501e-05 4.773707e-05 1.269369e-05
  [86,] 5.215639e-05 1.119938e-04 2.723181e-05
  [87,] 5.230648e-05 1.070108e-04 2.512114e-05
  [88,] 8.454352e-04 8.267193e-05 2.090221e-03
  [89,] 5.357070e-05 1.111065e-04 2.085767e-05
  [90,] 6.189357e-05 1.390383e-04 1.581516e-05
  [91,] 5.369980e-05 1.103170e-04 2.077414e-05
  [92,] 6.231516e-05 1.472462e-04 1.609820e-05
  [93,] 4.752936e-04 8.422707e-05 1.163034e-03
  [94,] 5.475397e-05 1.103170e-04 1.794615e-05
  [95,] 5.757722e-05 1.088534e-04 1.511987e-05
  [96,] 5.527839e-05 1.128917e-04 1.744443e-05
  [97,] 5.502849e-05 1.146275e-04 1.818466e-05
  [98,] 5.349859e-05 1.170168e-04 2.259665e-05
  [99,] 6.418859e-05 7.798131e-05 1.900640e-05
 [100,] 5.792137e-05 1.173542e-04 1.557248e-05
 [101,] 5.701304e-05 1.241337e-04 1.628200e-05
 [102,] 5.246293e-05 1.120305e-04 2.582160e-05
 [103,] 6.234790e-05 4.807084e-05 1.315403e-05
 [104,] 7.949680e-04 8.331265e-05 1.984003e-03
 [105,] 8.633115e-04 8.422707e-05 2.223622e-03
 [106,] 5.465788e-05 1.181381e-04 1.908408e-05
 [107,] 9.754261e-04 8.532126e-05 2.538335e-03
 [108,] 5.188855e-05 1.181065e-04 2.997333e-05
 [109,] 5.215639e-05 1.200585e-04 2.874666e-05
 [110,] 5.215639e-05 1.200585e-04 2.874666e-05
 [111,] 6.216533e-05 6.124145e-05 1.497082e-05
 [112,] 5.848781e-05 7.968526e-05 1.323678e-05
 [113,] 5.615801e-05 7.835498e-05 1.310467e-05
 [114,] 1.533837e-03 8.173950e-05 3.764105e-03
 [115,] 5.539493e-05 8.008760e-05 1.339861e-05
 [116,] 6.240361e-05 4.147148e-05 1.172712e-05
 [117,] 5.355062e-04 9.285344e-05 1.509873e-03
 [118,] 5.753719e-05 8.365404e-05 1.323405e-05
 [119,] 5.340629e-05 8.485369e-05 1.459708e-05
 [120,] 5.656288e-05 8.058000e-05 1.319867e-05
 [121,] 5.321770e-05 8.426585e-05 1.486096e-05
 [122,] 5.543057e-05 8.485369e-05 1.376941e-05
 [123,] 5.321770e-05 8.485369e-05 1.496591e-05
 [124,] 5.489764e-05 8.426585e-05 1.386140e-05
 [125,] 5.262952e-05 8.426585e-05 1.615911e-05
 [126,] 5.228860e-05 8.368475e-05 1.692645e-05
 [127,] 5.366287e-05 8.311032e-05 1.413479e-05
 [128,] 5.236085e-05 5.545100e-05 1.255744e-05
 [129,] 6.191453e-05 4.112369e-05 1.178102e-05
 [130,] 5.543416e-05 7.873355e-05 1.329485e-05
 [131,] 5.572999e-05 8.166555e-05 1.345473e-05
 [132,] 4.300112e-04 6.521623e-05 1.137734e-04
 [133,] 6.179857e-05 4.243336e-05 1.230440e-05
 [134,] 5.507736e-05 9.353398e-05 1.452852e-05
 [135,] 5.069394e-05 8.228024e-05 2.286456e-05
 [136,] 5.059871e-05 8.013836e-05 2.287385e-05
 [137,] 5.059871e-05 8.062416e-05 2.302764e-05
 [138,] 6.175462e-05 4.208430e-05 1.209769e-05
 [139,] 6.357083e-05 1.175361e-04 1.949990e-05
 [140,] 5.923979e-05 4.052280e-05 1.115416e-05
 [141,] 3.982456e-04 9.259119e-05 1.057796e-03
 [142,] 6.053536e-05 3.998477e-05 1.113949e-05
 [143,] 5.988866e-05 4.027942e-05 1.113700e-05
 [144,] 5.133438e-05 5.408540e-05 1.350411e-05
 [145,] 5.133099e-05 5.533408e-05 1.370555e-05
 [146,] 2.250215e-04 9.180931e-05 5.568444e-04
 [147,] 5.692688e-05 4.033782e-05 1.129373e-05
 [148,] 5.918655e-05 3.993200e-05 1.113541e-05
 [149,] 5.783615e-05 4.028972e-05 1.113593e-05
 [150,] 5.398108e-05 3.915703e-05 1.076058e-05
 [151,] 5.133099e-05 5.670030e-05 1.394830e-05
 [152,] 6.000156e-05 3.992066e-05 1.109305e-05
 [153,] 5.130837e-05 5.670030e-05 1.371191e-05
 [154,] 5.091834e-05 5.695381e-05 1.339443e-05
 [155,] 5.982854e-05 3.981949e-05 1.109302e-05
 [156,] 6.114802e-05 3.996793e-05 1.109645e-05
 [157,] 5.483269e-05 3.889777e-05 1.089553e-05
 [158,] 6.055132e-05 3.992066e-05 1.109407e-05
 [159,] 6.074495e-05 4.007684e-05 1.109325e-05
 [160,] 1.912494e-04 9.511566e-05 4.947142e-04
 [161,] 6.074495e-05 4.007684e-05 1.109325e-05
 [162,] 5.089999e-05 5.407172e-05 1.299922e-05
 [163,] 1.083229e-04 1.012546e-04 2.687107e-04
 [164,] 9.707715e-05 9.554517e-05 2.319056e-04
 [165,] 5.483269e-05 3.936408e-05 1.076082e-05
 [166,] 5.483269e-05 3.933154e-05 1.076457e-05
 [167,] 1.154895e-04 1.063373e-04 3.250156e-05
 [168,] 1.693629e-04 9.411337e-05 4.247951e-04
 [169,] 5.084637e-05 5.332672e-05 1.303128e-05
 [170,] 5.677271e-05 3.967240e-05 1.078083e-05
 [171,] 6.346660e-05 4.042972e-05 1.110114e-05
 [172,] 5.092946e-05 5.167547e-05 1.258887e-05
 [173,] 5.477244e-05 4.256809e-05 1.192485e-05
 [174,] 5.177841e-05 5.223337e-05 1.404596e-05
 [175,] 6.072732e-05 3.998243e-05 1.105098e-05
 [176,] 5.083761e-05 5.143105e-05 1.278729e-05
 [177,] 5.585809e-05 3.946899e-05 1.071808e-05
 [178,] 1.985598e-04 9.262081e-05 4.915695e-04
 [179,] 6.268383e-05 3.987361e-05 1.106360e-05
 [180,] 6.105228e-05 4.020831e-05 1.102161e-05
 [181,] 5.083507e-05 5.151153e-05 1.284993e-05
 [182,] 5.083577e-05 5.137403e-05 1.285059e-05
 [183,] 5.606004e-05 3.952099e-05 1.071841e-05
 [184,] 6.505097e-05 4.011007e-05 1.108074e-05
 [185,] 5.084459e-05 5.224344e-05 1.287435e-05
 [186,] 5.083761e-05 5.171017e-05 1.283291e-05
 [187,] 2.057656e-04 6.798653e-05 4.819977e-05
 [188,] 6.244229e-05 3.988073e-05 1.106072e-05
 [189,] 5.083507e-05 5.158566e-05 1.286223e-05
 [190,] 1.922979e-04 9.126099e-05 4.650410e-04
 [191,] 2.043442e-04 9.165290e-05 5.004735e-04
 [192,] 5.084439e-05 5.189110e-05 1.300572e-05
 [193,] 5.742607e-05 1.002006e-04 2.582300e-05
 [194,] 5.478832e-05 1.033414e-04 3.731495e-05
 [195,] 1.973546e-04 9.353804e-05 5.001951e-04
 [196,] 5.961674e-05 4.000491e-05 1.102475e-05
 [197,] 1.934712e-04 8.922622e-05 4.527701e-04
 [198,] 5.121298e-05 5.092370e-05 1.336944e-05
 [199,] 3.901542e-04 8.966488e-05 9.859123e-04
 [200,] 6.123541e-05 4.055294e-05 1.109563e-05
 [201,] 1.991511e-04 9.182109e-05 4.873161e-04
 [202,] 6.397836e-05 4.000491e-05 1.107258e-05
 [203,] 6.065164e-05 4.050291e-05 1.109882e-05
 [204,] 5.122280e-05 5.098147e-05 1.337746e-05
 [205,] 2.078337e-04 6.859030e-05 4.956301e-05
 [206,] 6.102907e-05 4.056903e-05 1.109727e-05
 [207,] 5.750627e-05 4.079567e-05 1.128535e-05
 [208,] 5.172561e-05 5.367315e-05 1.433290e-05
 [209,] 5.522826e-05 4.001572e-05 1.073105e-05
 [210,] 6.046060e-05 4.062010e-05 1.110464e-05
 [211,] 4.159017e-04 8.627475e-05 9.981572e-04
 [212,] 6.244229e-05 4.042806e-05 1.105100e-05
 [213,] 5.141769e-05 4.971432e-05 1.328336e-05
 [214,] 2.460724e-04 9.242013e-05 6.202289e-04
 [215,] 2.460724e-04 8.724140e-05 5.782050e-04
 [216,] 6.197610e-05 3.962183e-05 1.106794e-05
 [217,] 5.150133e-05 4.936445e-05 1.326570e-05
 [218,] 6.027475e-05 4.008427e-05 1.109352e-05
 [219,] 6.091420e-05 4.031288e-05 1.109382e-05
 [220,] 6.091420e-05 4.014092e-05 1.109323e-05
 [221,] 5.258746e-05 9.163093e-05 6.082891e-05
 [222,] 1.081075e-04 8.858642e-05 2.359497e-04
 [223,] 6.111752e-05 4.017030e-05 1.113887e-05
 [224,] 5.120090e-05 4.990121e-05 1.315524e-05
 [225,] 2.598621e-04 8.799924e-05 6.165828e-04
 [226,] 6.209356e-05 3.939850e-05 1.115764e-05
 [227,] 3.854910e-04 6.893720e-05 8.446589e-05
 [228,] 5.652925e-05 3.929973e-05 1.082923e-05
 [229,] 4.406130e-04 8.027915e-05 9.349315e-04
 [230,] 4.816932e-04 7.805439e-05 9.789799e-04
 [231,] 5.977915e-05 3.991257e-05 1.118463e-05
 [232,] 6.002570e-05 4.014691e-05 1.122850e-05
 [233,] 1.316577e-04 8.198179e-05 2.628008e-04
 [234,] 1.438724e-04 8.038431e-05 2.806170e-04
 [235,] 5.139275e-05 4.681631e-05 1.231441e-05
 [236,] 5.891517e-05 4.071168e-05 1.123247e-05
 [237,] 9.682796e-05 4.526715e-05 1.380909e-05
 [238,] 5.088572e-05 5.974648e-05 1.323950e-05
 [239,] 5.497152e-05 5.110499e-05 1.176427e-05
 [240,] 5.479236e-05 5.155858e-05 1.183821e-05
 [241,] 5.412301e-05 5.403324e-05 1.162746e-05
 [242,] 5.636890e-05 4.014495e-05 1.134767e-05
 [243,] 5.479236e-05 5.135062e-05 1.181574e-05
 [244,] 8.979118e-05 1.241769e-04 1.919676e-05
 [245,] 6.134202e-05 7.067191e-05 4.919344e-05
 [246,] 6.103495e-05 7.100158e-05 5.116003e-05
 [247,] 5.407674e-05 9.472216e-05 1.525383e-05
 [248,] 6.271258e-05 7.268001e-05 4.388294e-05
 [249,] 5.386844e-05 5.372288e-05 1.163250e-05
 [250,] 5.530105e-05 5.466986e-05 1.151958e-05
 [251,] 9.293473e-05 8.174432e-05 2.033880e-05
 [252,] 6.355160e-05 4.762433e-05 1.269145e-05
 [253,] 5.335080e-05 5.423700e-05 1.176955e-05
 [254,] 1.157341e-04 7.236333e-05 2.015451e-05
 [255,] 6.244530e-05 7.057095e-05 4.297817e-05
 [256,] 5.606789e-05 5.581514e-05 1.152383e-05
 [257,] 5.606789e-05 5.607797e-05 1.154473e-05
 [258,] 6.309883e-05 7.079676e-05 4.082183e-05
 [259,] 5.288575e-05 5.406768e-05 1.184372e-05
 [260,] 5.158952e-05 5.268934e-05 1.202780e-05
 [261,] 6.286762e-05 4.915785e-05 1.310581e-05
 [262,] 5.171295e-05 5.291642e-05 1.201478e-05
 [263,] 5.201873e-05 5.314614e-05 1.195144e-05
 [264,] 5.188117e-05 5.291642e-05 1.196410e-05
 [265,] 5.043997e-05 5.050654e-05 1.291843e-05
 [266,] 5.050741e-05 5.013007e-05 1.295261e-05
 [267,] 5.233489e-05 5.007228e-05 1.309825e-05
 [268,] 5.247442e-05 5.073633e-05 1.340825e-05
 [269,] 6.635098e-05 8.322570e-05 2.522570e-05
 [270,] 5.039139e-05 5.013007e-05 1.274515e-05
 [271,] 5.039139e-05 5.013007e-05 1.274515e-05
 [272,] 5.453697e-05 4.862519e-05 1.395198e-05
 [273,] 5.066339e-05 4.917902e-05 1.294013e-05
 [274,] 5.613298e-05 5.627044e-05 1.476282e-05
 [275,] 6.987445e-05 7.033213e-05 2.443775e-05
 [276,] 6.835178e-05 7.903694e-05 2.661564e-05
 [277,] 5.278463e-05 4.533209e-05 1.170888e-05
 [278,] 6.618986e-05 5.366115e-05 1.523029e-05
 [279,] 9.361010e-05 6.926459e-05 3.121437e-05
 [280,] 5.208166e-05 1.080410e-04 1.915943e-05
 [281,] 5.423952e-05 4.134620e-04 3.723434e-05
 [282,] 1.303903e-04 6.079791e-04 7.573431e-05
 [283,] 1.311981e-04 4.413369e-04 6.105330e-05
 [284,] 6.977686e-05 1.159016e-04 2.316060e-05
 [285,] 1.328483e-04 6.339122e-04 7.539501e-05
 [286,] 1.333056e-04 6.412224e-04 7.548621e-05
 [287,] 5.986836e-05 5.149072e-05 1.215472e-05
 [288,] 6.962566e-05 1.161405e-04 2.319868e-05
 [289,] 1.326549e-04 5.680304e-04 7.009571e-05
 [290,] 1.407747e-04 7.508337e-04 7.817118e-05
 [291,] 5.323872e-05 5.511649e-04 4.582993e-05
 [292,] 1.326561e-04 5.025059e-04 6.534715e-05
 [293,] 1.375923e-04 6.443144e-04 7.295170e-05
 [294,] 5.222647e-05 9.516451e-05 1.756826e-05
 [295,] 5.898737e-05 6.109275e-04 3.639983e-05
 [296,] 8.796071e-05 1.068156e-04 3.554690e-05
 [297,] 7.800539e-05 1.524688e-04 6.767461e-05
 [298,] 8.171180e-05 1.318136e-03 4.809095e-04
 [299,] 8.379458e-05 2.598420e-03 9.249381e-04
 [300,] 5.383196e-05 4.028632e-04 2.118269e-05
 [301,] 5.436408e-05 3.779303e-04 2.039290e-05
 [302,] 5.363591e-05 8.470153e-04 2.745115e-05
 [303,] 5.366670e-05 3.792289e-04 2.101016e-05
 [304,] 7.708248e-05 1.409946e-03 4.504444e-04
 [305,] 5.367215e-05 4.267520e-04 2.178280e-05
 [306,] 7.668912e-05 1.432648e-03 4.513549e-04
 [307,] 5.455993e-05 3.864643e-04 2.047260e-05
 [308,] 5.418649e-05 3.864643e-04 2.076165e-05
 [309,] 5.400899e-05 3.851473e-04 2.089106e-05
 [310,] 5.394670e-05 4.130803e-04 2.136286e-05
 [311,] 5.412199e-05 4.000808e-04 2.100770e-05
 [312,] 5.430340e-05 4.000808e-04 2.085742e-05
 [313,] 5.362224e-05 3.973341e-04 2.142648e-05
 [314,] 7.826131e-05 1.688956e-03 5.495562e-04
 [315,] 7.203241e-05 1.618842e-04 6.467986e-05
 [316,] 5.400899e-05 3.947315e-04 2.104659e-05
 [317,] 5.330226e-05 3.892107e-04 2.165515e-05
 [318,] 5.351269e-05 3.799905e-04 2.129033e-05
 [319,] 5.153436e-05 2.747733e-04 2.231481e-05
 [320,] 7.946095e-05 1.616777e-03 5.514414e-04
 [321,] 7.946095e-05 1.616777e-03 5.514414e-04
 [322,] 8.404162e-05 1.864341e-03 7.063845e-04
 [323,] 8.206989e-05 1.789656e-03 6.477221e-04
 [324,] 7.735844e-05 1.534132e-03 4.975112e-04
 [325,] 9.116298e-05 1.967254e-04 6.138698e-05
 [326,] 5.383756e-05 3.646709e-04 2.078290e-05
 [327,] 7.858191e-05 1.534132e-03 5.155930e-04
 [328,] 7.815328e-05 1.555223e-03 5.154736e-04
 [329,] 7.858191e-05 1.625577e-03 5.450973e-04
 [330,] 7.901777e-05 1.648260e-03 5.587433e-04
 [331,] 7.946095e-05 1.671304e-03 5.727778e-04
 [332,] 5.322853e-05 3.463348e-04 2.034754e-05
 [333,] 7.869578e-05 1.721170e-03 5.753397e-04
 [334,] 7.946095e-05 1.689204e-03 5.782351e-04
 [335,] 7.880548e-05 1.991055e-03 6.587444e-04
 [336,] 7.946095e-05 1.745382e-03 5.953198e-04
 [337,] 5.306661e-05 3.346173e-04 2.031765e-05
 [338,] 7.946095e-05 1.769982e-03 6.027780e-04
 [339,] 7.946095e-05 1.797780e-03 6.111896e-04
 [340,] 7.773177e-05 2.073525e-03 6.593053e-04
 [341,] 7.986614e-05 2.025850e-03 6.905199e-04
 [342,] 8.032349e-05 2.025850e-03 6.993728e-04
 [343,] 8.019509e-05 1.998191e-03 6.884061e-04
 [344,] 7.946095e-05 1.841868e-03 6.244998e-04
 [345,] 7.847939e-05 2.315326e-04 1.034777e-04
 [346,] 5.372674e-05 3.707888e-04 2.102930e-05
 [347,] 7.986614e-05 1.959840e-03 6.674903e-04
 [348,] 6.396430e-05 2.121203e-03 3.628295e-04
 [349,] 8.017715e-05 2.716713e-04 1.233782e-04
 [350,] 7.944095e-05 2.025850e-03 6.822721e-04
 [351,] 8.116020e-05 2.085003e-03 7.341598e-04
 [352,] 8.032349e-05 2.248902e-03 7.675338e-04
 [353,] 5.297741e-05 3.424702e-04 2.134771e-05
 [354,] 6.773343e-05 2.112268e-04 7.620041e-05
 [355,] 6.828423e-05 2.159967e-04 7.875777e-05
 [356,] 5.541110e-05 9.122054e-05 1.691079e-05
 [357,] 8.077182e-05 6.215775e-05 2.269086e-05
 [358,] 6.615115e-05 2.202608e-04 7.594412e-05
 [359,] 6.666710e-05 2.202608e-04 7.696269e-05
 [360,] 6.466976e-05 2.202608e-04 7.298907e-05
 [361,] 5.259855e-05 3.342738e-04 2.169467e-05
 [362,] 6.564641e-05 2.318100e-04 7.832000e-05
 [363,] 5.271920e-05 3.264684e-04 2.138235e-05
 [364,] 7.815328e-05 3.537647e-03 1.073535e-03
 [365,] 6.235873e-05 2.577609e-04 7.816711e-05
 [366,] 6.276061e-05 2.775545e-04 8.421057e-05
 [367,] 5.216802e-05 3.082132e-04 2.184119e-05
 [368,] 5.194344e-05 3.071931e-04 2.224850e-05
 [369,] 6.512356e-05 3.056516e-04 9.804698e-05
 [370,] 5.194344e-05 3.041595e-04 2.217826e-05
 [371,] 6.233088e-05 2.805922e-04 8.383134e-05
 [372,] 6.233088e-05 2.837375e-04 8.461282e-05
 [373,] 6.233088e-05 2.837375e-04 8.461282e-05
 [374,] 5.793430e-05 3.275687e-04 1.855057e-05
 [375,] 6.109558e-05 3.155045e-03 4.422158e-04
 [376,] 6.191087e-05 3.277337e-04 9.403114e-05
 [377,] 6.077353e-05 3.789596e-03 4.944343e-04
 [378,] 5.809076e-05 6.015821e-04 2.252519e-05
 [379,] 1.011552e-04 1.055480e-03 5.974698e-04
 [380,] 6.150044e-05 2.866064e-04 8.303462e-05
 [381,] 8.874066e-05 1.738363e-04 5.680689e-05
 [382,] 6.191087e-05 2.927843e-04 8.567001e-05
 [383,] 6.009939e-05 2.927843e-04 8.049200e-05
 [384,] 5.877718e-05 3.266765e-04 1.826262e-05
 [385,] 6.109942e-05 2.837375e-04 8.124275e-05
 [386,] 6.388732e-05 2.837375e-04 8.879182e-05
 [387,] 6.109558e-05 3.203377e-03 4.475363e-04
 [388,] 6.095800e-05 3.203377e-03 4.416117e-04
 [389,] 5.731867e-05 2.559994e-04 5.903647e-05
 [390,] 6.047885e-05 2.935645e-04 8.176765e-05
 [391,] 6.123782e-05 2.409115e-03 3.622397e-04
 [392,] 6.123782e-05 2.481193e-03 3.707707e-04
 [393,] 6.123782e-05 2.518142e-03 3.751229e-04
 [394,] 6.036162e-05 2.221148e-03 3.093375e-04
 [395,] 5.887127e-05 2.759984e-04 1.830416e-05
 [396,] 5.833068e-05 2.314493e-04 1.777835e-05
 [397,] 5.751886e-05 2.314493e-04 1.805819e-05
 [398,] 5.558534e-05 2.431590e-04 1.922469e-05
 [399,] 6.025052e-05 2.431623e-03 3.276893e-04
 [400,] 5.918646e-05 2.323695e-03 2.674902e-04
 [401,] 5.735611e-05 2.549101e-04 1.854321e-05
 [402,] 8.700360e-05 7.625478e-05 2.401503e-05
 [403,] 5.887127e-05 2.633346e-04 1.811218e-05
 [404,] 5.833068e-05 2.491483e-04 1.806773e-05
 [405,] 5.808323e-05 2.649870e-04 1.841512e-05
 [406,] 8.774056e-05 7.211188e-05 2.304883e-05
 [407,] 8.774033e-05 6.413443e-05 2.007179e-05
 [408,] 9.051310e-05 6.400524e-05 2.065523e-05
 [409,] 5.465779e-05 1.786873e-04 3.979325e-05
 [410,] 1.246225e-04 1.094411e-04 8.189411e-05
 [411,] 6.271189e-05 3.806531e-04 9.998810e-05
 [412,] 6.365862e-05 1.200840e-03 2.597297e-04
 [413,] 5.362807e-05 7.795697e-05 1.641116e-05
 [414,] 7.751926e-05 3.650717e-04 1.194342e-04
 [415,] 8.113567e-05 1.692123e-04 3.259326e-05
 [416,] 7.663287e-05 3.587258e-04 1.142368e-04
 [417,] 7.870869e-05 3.631000e-04 1.234315e-04
 [418,] 1.043846e-04 1.453090e-03 6.867760e-04
 [419,] 7.846898e-05 3.706817e-04 1.249254e-04
 [420,] 8.099398e-05 1.723725e-04 3.213731e-05
 [421,] 9.740435e-05 1.609982e-03 6.439400e-04
 [422,] 9.673190e-05 1.568094e-03 6.161878e-04
 [423,] 7.628116e-05 3.714848e-04 1.181783e-04
 [424,] 5.363291e-05 2.255411e-04 4.345699e-05
 [425,] 9.441019e-05 1.607914e-04 4.795382e-05
 [426,] 9.641312e-05 1.570470e-03 6.123686e-04
 [427,] 8.061450e-05 1.725676e-04 3.282425e-05
 [428,] 9.641312e-05 1.529510e-03 5.967958e-04
 [429,] 8.743326e-05 1.126058e-04 2.821553e-05
 [430,] 8.065034e-05 1.701692e-04 3.228683e-05
 [431,] 9.658018e-05 1.549835e-03 6.073457e-04
 [432,] 1.019899e-04 1.512187e-03 6.810832e-04
 [433,] 1.015484e-04 1.512187e-03 6.745634e-04
 [434,] 9.690199e-05 1.659303e-03 6.557231e-04
 [435,] 9.624764e-05 1.507284e-03 5.856187e-04
 [436,] 9.690199e-05 1.681754e-03 6.643822e-04
 [437,] 9.641312e-05 1.681754e-03 6.554074e-04
 [438,] 7.651291e-05 3.803203e-04 1.219319e-04
 [439,] 1.011360e-04 1.532358e-03 6.772644e-04
 [440,] 8.062493e-05 1.659815e-04 3.204136e-05
 [441,] 8.063688e-05 1.666856e-04 3.202567e-05
 [442,] 1.009216e-04 1.532358e-03 6.740175e-04
 [443,] 8.097455e-05 1.713556e-04 3.118897e-05
 [444,] 9.545943e-05 1.727705e-03 6.544805e-04
 [445,] 9.670435e-05 1.681754e-03 6.630900e-04
 [446,] 9.561726e-05 1.613023e-03 6.151045e-04
 [447,] 9.531870e-05 1.727705e-03 6.517296e-04
 [448,] 1.021911e-04 1.529326e-03 6.917394e-04
 [449,] 7.566078e-05 3.883431e-04 1.207338e-04
 [450,] 9.545943e-05 1.807826e-03 6.839156e-04
 [451,] 9.501041e-05 1.751216e-03 6.541759e-04
 [452,] 9.733679e-05 1.483831e-04 4.840721e-05
 [453,] 8.060552e-05 1.514713e-04 3.066542e-05
 [454,] 7.768041e-05 1.188958e-04 2.543630e-05
 [455,] 8.058768e-05 1.558118e-04 3.140693e-05
 [456,] 9.428066e-05 1.729462e-03 6.316973e-04
 [457,] 7.586337e-05 3.924628e-04 1.227554e-04
 [458,] 8.058328e-05 1.457345e-04 3.042387e-05
 [459,] 9.470819e-05 1.902096e-03 7.020249e-04
 [460,] 8.103781e-05 1.695714e-04 3.600549e-05
 [461,] 8.060552e-05 1.448858e-04 2.993638e-05
 [462,] 9.470819e-05 1.775094e-03 6.566347e-04
 [463,] 7.651291e-05 4.120594e-04 1.314688e-04
 [464,] 1.009216e-04 1.575963e-03 6.929901e-04
 [465,] 9.470819e-05 1.848984e-03 6.830585e-04
 [466,] 8.060552e-05 1.422254e-04 2.963809e-05
 [467,] 9.470819e-05 1.848984e-03 6.830585e-04
 [468,] 8.034792e-05 1.403632e-04 2.931393e-05
 [469,] 9.428066e-05 1.874388e-03 6.827479e-04
 [470,] 7.509552e-05 4.596138e-04 1.391772e-04
 [471,] 9.428066e-05 1.874388e-03 6.827479e-04
 [472,] 7.704824e-05 4.537043e-04 1.470894e-04
 [473,] 9.712229e-05 1.874388e-03 7.455801e-04
 [474,] 1.032580e-04 1.575963e-03 7.308383e-04
 [475,] 8.036757e-05 1.358066e-04 2.865497e-05
 [476,] 1.023493e-04 1.575963e-03 7.170055e-04
 [477,] 9.627901e-05 1.823971e-03 7.091743e-04
 [478,] 9.627901e-05 1.823971e-03 7.091743e-04
 [479,] 7.681941e-05 4.543956e-04 1.462078e-04
 [480,] 9.563547e-05 1.823971e-03 6.960984e-04
 [481,] 5.256586e-05 1.395760e-04 2.768369e-05
 [482,] 1.030456e-04 1.685023e-03 7.776754e-04
 [483,] 7.740003e-05 4.334353e-04 1.413786e-04
 [484,] 1.028729e-04 1.433800e-03 6.577901e-04
 [485,] 1.028729e-04 1.452658e-03 6.664001e-04
 [486,] 9.690199e-05 1.612691e-03 6.369954e-04
 [487,] 9.740435e-05 1.725734e-03 6.899241e-04
 [488,] 7.717300e-05 4.286079e-04 1.389282e-04
 [489,] 9.810158e-05 1.634288e-03 6.663023e-04
 [490,] 8.058473e-05 1.361513e-04 2.921340e-05
 [491,] 8.058473e-05 1.360444e-04 2.920044e-05
 [492,] 9.810158e-05 1.612691e-03 6.576725e-04
 [493,] 9.740435e-05 1.591420e-03 6.373917e-04
 [494,] 9.758075e-05 1.591420e-03 6.403880e-04
 [495,] 9.828440e-05 1.570470e-03 6.438066e-04
 [496,] 8.058473e-05 1.349864e-04 2.907209e-05
 [497,] 9.775878e-05 1.549835e-03 6.269330e-04
 [498,] 1.036859e-04 1.527418e-03 7.066945e-04
 [499,] 9.104299e-05 1.533145e-04 3.865760e-05
 [500,] 9.938998e-05 1.629615e-04 5.464733e-05
 [501,] 1.039310e-04 2.781879e-03 1.170139e-03
 [502,] 1.039310e-04 2.781879e-03 1.170139e-03
 [503,] 1.058297e-04 3.190082e-03 1.408990e-03
 [504,] 8.797672e-05 1.665145e-04 3.982922e-05
 [505,] 1.036766e-04 2.560385e-03 1.070214e-03
 [506,] 1.038101e-04 2.560385e-03 1.074145e-03
 [507,] 7.913738e-05 5.070889e-04 1.426304e-04
 [508,] 1.038101e-04 2.656067e-03 1.113947e-03
 [509,] 1.228673e-04 3.058960e-03 1.894593e-03
 [510,] 1.060820e-04 5.274850e-03 2.339456e-03
 [511,] 1.168122e-04 3.944886e-03 2.214201e-03
 [512,] 1.245856e-04 3.944886e-03 2.525168e-03
 [513,] 1.174765e-04 3.832203e-03 2.175385e-03
 [514,] 9.219664e-05 4.924082e-04 2.211653e-04
 [515,] 1.176851e-04 3.675739e-03 2.092513e-03
 [516,] 1.183653e-04 3.623254e-03 2.086444e-03
 [517,] 1.183653e-04 3.623254e-03 2.086444e-03
 [518,] 9.300085e-05 4.978524e-04 2.269519e-04
 [519,] 8.034329e-05 2.664274e-04 3.394788e-05
 [520,] 1.183653e-04 3.421548e-03 1.967849e-03
 [521,] 1.211608e-04 3.278522e-03 1.972371e-03
 [522,] 1.197478e-04 2.288375e-03 1.334432e-03
 [523,] 8.895355e-05 3.611285e-04 1.531140e-04
 [524,] 8.095315e-05 2.582452e-04 3.279683e-05
 [525,] 8.134166e-05 2.570634e-04 3.230955e-05
 [526,] 1.204309e-04 2.138908e-03 1.256259e-03
 [527,] 8.018521e-05 2.649612e-04 3.428177e-05
 [528,] 8.076986e-05 2.638703e-04 3.337846e-05
 [529,] 8.059382e-05 2.568269e-04 3.321409e-05
 [530,] 1.181221e-04 2.138908e-03 1.212885e-03
 [531,] 5.979974e-05 6.317918e-05 1.414924e-05
 [532,] 8.050851e-05 2.548472e-04 3.322309e-05
 [533,] 8.068094e-05 2.447591e-04 3.240346e-05
 [534,] 7.944214e-05 2.457909e-04 3.445907e-05
 [535,] 7.932976e-05 2.511191e-04 3.507901e-05
 [536,] 7.907904e-05 2.478182e-04 3.551590e-05
 [537,] 7.932976e-05 2.468338e-04 3.479109e-05
 [538,] 7.892736e-05 2.351572e-04 3.628260e-05
 [539,] 7.853111e-05 2.822809e-04 4.085364e-05
 [540,] 7.927616e-05 2.372894e-04 3.426526e-05
 [541,] 7.259908e-05 1.318991e-04 2.160867e-05
 [542,] 5.408610e-05 2.425849e-04 4.789804e-05
 [543,] 7.932976e-05 2.274856e-04 3.345546e-05
 [544,] 7.917416e-05 2.379697e-04 3.457136e-05
 [545,] 7.912574e-05 2.348981e-04 3.448004e-05
 [546,] 7.917416e-05 2.354932e-04 3.439676e-05
 [547,] 7.917416e-05 2.367631e-04 3.449442e-05
 [548,] 7.917416e-05 2.434405e-04 3.503159e-05
 [549,] 7.917416e-05 2.236780e-04 3.355953e-05
 [550,] 7.917416e-05 2.236780e-04 3.355953e-05
 [551,] 7.917416e-05 2.367631e-04 3.449442e-05
 [552,] 7.890281e-05 2.242395e-04 3.553264e-05
 [553,] 9.266098e-05 2.668010e-04 7.190292e-05
 [554,] 7.912574e-05 1.121290e-04 2.446700e-05
 [555,] 1.295960e-04 1.297533e-04 2.838293e-05
 [556,] 9.390098e-05 1.121657e-03 5.096741e-04
 [557,] 7.741173e-05 5.799724e-05 2.163370e-05
 [558,] 1.246478e-04 1.502646e-03 9.298943e-04
 [559,] 1.230458e-04 1.439008e-03 8.704174e-04
 [560,] 1.244639e-04 1.607536e-03 9.919768e-04
 [561,] 1.225243e-04 1.797520e-03 1.088012e-03
 [562,] 1.038392e-04 8.134202e-04 4.450075e-04
 [563,] 8.669149e-05 9.176206e-05 2.513839e-05
 [564,] 1.043935e-04 8.035972e-04 4.434883e-04
 [565,] 8.665920e-05 9.122229e-05 2.499135e-05
 [566,] 1.271702e-04 1.821477e-03 1.170818e-03
 [567,] 1.055220e-04 8.035972e-04 4.511524e-04
 [568,] 1.271702e-04 1.821477e-03 1.170818e-03
 [569,] 8.665920e-05 9.106762e-05 2.495552e-05
 [570,] 8.341965e-05 9.114601e-05 2.208353e-05
 [571,] 1.049544e-04 8.557902e-04 4.765462e-04
 [572,] 1.235735e-04 1.639552e-03 1.003559e-03
 [573,] 1.049544e-04 8.557902e-04 4.765462e-04
 [574,] 1.255277e-04 1.750678e-03 1.099049e-03
 [575,] 8.656884e-05 9.047941e-05 2.475343e-05
 [576,] 8.665920e-05 9.046201e-05 2.479858e-05
 [577,] 1.235735e-04 1.683005e-03 1.031248e-03
 [578,] 8.665920e-05 9.040479e-05 2.478187e-05
 [579,] 1.235735e-04 1.683005e-03 1.031248e-03
 [580,] 1.235735e-04 1.683005e-03 1.031248e-03
 [581,] 8.662799e-05 9.040479e-05 2.476519e-05
 [582,] 1.297272e-04 1.750678e-03 1.160553e-03
 [583,] 1.049544e-04 8.557902e-04 4.765462e-04
 [584,] 1.268779e-04 1.773923e-03 1.134520e-03
 [585,] 1.266164e-04 1.773923e-03 1.130611e-03
 [586,] 1.225243e-04 1.661116e-03 1.002433e-03
 [587,] 1.043935e-04 3.733951e-04 2.058885e-04
 [588,] 8.662799e-05 1.810481e-04 4.070773e-05
 [589,] 8.669149e-05 9.382031e-05 2.570459e-05
 [590,] 1.038392e-04 8.340250e-04 4.566795e-04
 [591,] 1.043935e-04 8.247527e-04 4.555571e-04
 [592,] 1.678477e-04 1.305446e-03 1.312215e-03
 [593,] 8.678932e-05 9.034383e-05 2.481987e-05
 [594,] 1.469109e-04 1.383334e-03 1.172920e-03
 [595,] 1.820297e-04 1.178981e-03 1.289932e-03
 [596,] 1.317062e-04 1.555979e-03 1.055636e-03
 [597,] 1.352740e-04 1.576272e-03 1.115048e-03
 [598,] 1.352740e-04 1.576272e-03 1.115048e-03
 [599,] 5.995409e-05 7.048088e-05 2.052675e-05
 [600,] 9.843300e-05 8.557902e-04 4.284651e-04
 [601,] 1.189588e-04 1.596869e-03 9.188021e-04
 [602,] 1.226748e-04 1.727118e-03 1.049067e-03
 [603,] 1.182057e-04 1.596869e-03 9.082896e-04
 [604,] 1.237249e-04 1.727118e-03 1.064616e-03
 [605,] 1.104950e-04 1.596869e-03 7.981065e-04
 [606,] 1.293395e-04 8.205554e-04 6.306915e-04
 [607,] 9.612231e-05 8.664350e-04 4.160213e-04
 [608,] 1.107011e-04 1.821477e-03 9.087584e-04
 [609,] 5.722589e-05 4.243942e-04 7.387158e-05
 [610,] 9.338578e-05 8.557902e-04 3.902053e-04
 [611,] 1.124727e-04 1.797520e-03 9.269076e-04
 [612,] 1.213488e-04 1.749988e-03 1.043398e-03
 [613,] 1.141031e-04 1.821477e-03 9.672515e-04
 [614,] 9.472839e-05 8.753665e-04 4.085799e-04
 [615,] 9.517236e-05 8.992996e-04 4.236385e-04
 [616,] 1.259996e-04 1.504437e-03 1.026256e-03
 [617,] 1.347971e-04 1.322118e-03 9.957991e-04
 [618,] 8.633616e-05 9.047465e-05 2.461115e-05
 [619,] 8.639380e-05 8.990821e-05 2.450664e-05
 [620,] 7.602533e-05 1.110417e-04 2.636887e-05
 [621,] 1.465492e-04 1.356203e-03 1.147194e-03
 [622,] 1.188667e-04 1.820699e-03 1.047193e-03
 [623,] 9.658318e-05 1.059438e-03 5.094046e-04
 [624,] 9.566695e-05 9.907335e-04 4.685389e-04
 [625,] 8.972044e-05 9.424818e-04 3.967880e-04
 [626,] 8.624870e-05 8.907466e-05 2.421826e-05
 [627,] 9.566695e-05 1.085524e-03 5.114857e-04
 [628,] 1.095825e-04 1.821477e-03 8.890295e-04
 [629,] 9.566695e-05 9.907335e-04 4.685389e-04
 [630,] 9.517236e-05 9.907335e-04 4.641197e-04
 [631,] 9.517236e-05 1.055095e-03 4.929930e-04
 [632,] 9.995176e-05 1.122628e-03 5.716196e-04
 [633,] 9.077394e-05 1.003237e-03 4.293340e-04
 [634,] 9.517236e-05 1.003237e-03 4.697382e-04
 [635,] 9.566695e-05 1.015921e-03 4.799757e-04
 [636,] 8.626031e-05 9.131509e-05 2.472100e-05
 [637,] 8.749029e-05 9.943079e-04 4.078744e-04
 [638,] 1.006618e-04 1.213222e-03 6.313638e-04
 [639,] 9.385642e-05 1.332427e-03 5.998624e-04
 [640,] 1.289993e-04 1.445938e-03 1.022870e-03
 [641,] 8.642500e-05 1.794168e-04 3.949473e-05
 [642,] 9.010856e-05 4.326736e-04 1.890837e-04
 [643,] 5.771775e-05 8.940454e-05 2.147376e-05
 [644,] 8.968823e-05 4.373589e-04 1.894936e-04
 [645,] 8.817147e-05 4.145272e-04 1.745402e-04
 [646,] 8.968823e-05 4.421054e-04 1.914790e-04
 [647,] 9.088764e-05 4.421054e-04 1.960001e-04
 [648,] 8.811835e-05 4.015187e-04 1.690810e-04
 [649,] 9.088764e-05 4.469141e-04 1.980663e-04
 [650,] 1.349052e-04 1.464695e-03 1.107729e-03
 [651,] 1.331106e-04 1.259172e-03 9.292728e-04
 [652,] 1.210197e-04 1.356203e-03 8.671797e-04
 [653,] 8.630310e-05 2.017467e-04 4.178322e-05
 [654,] 1.088609e-04 2.017620e-03 9.712331e-04
 [655,] 8.630310e-05 1.323738e-04 3.183127e-05
 [656,] 8.646354e-05 1.860220e-04 4.058840e-05
 [657,] 8.596762e-05 2.133525e-04 4.372398e-05
 [658,] 1.091024e-04 1.794684e-03 8.656219e-04
 [659,] 1.050103e-04 2.190382e-03 9.600588e-04
 [660,] 9.128445e-05 4.245036e-04 1.898416e-04
 [661,] 8.628817e-05 1.888074e-04 3.990010e-05
 [662,] 8.427185e-05 4.156300e-04 1.603856e-04
 [663,] 9.272343e-05 9.364659e-05 4.142029e-05
 [664,] 8.622026e-05 1.927085e-04 3.969906e-05
 [665,] 8.557867e-05 1.245532e-04 5.029884e-05
 [666,] 8.722968e-05 3.810736e-04 1.582955e-04
 [667,] 8.697279e-05 3.870561e-04 1.598217e-04
 [668,] 8.772341e-05 1.207984e-04 5.068200e-05
 [669,] 1.036946e-04 2.812576e-04 1.181507e-04
 [670,] 8.630310e-05 1.898000e-04 4.011984e-05
 [671,] 8.539680e-05 8.554493e-05 3.396304e-05
 [672,] 8.572395e-05 2.438081e-04 9.916774e-05
 [673,] 8.605471e-05 1.937579e-04 4.018601e-05
 [674,] 9.088764e-05 8.991361e-05 3.858005e-05
 [675,] 1.058485e-04 2.508675e-04 1.089994e-04
 [676,] 1.069582e-04 2.394821e-04 1.058230e-04
 [677,] 8.572395e-05 2.500382e-04 1.013752e-04
 [678,] 8.623815e-05 1.514531e-04 3.426985e-05
 [679,] 8.621291e-05 1.511622e-04 3.395576e-05
 [680,] 8.618700e-05 1.071139e-04 4.318397e-05
 [681,] 8.521213e-05 1.058476e-04 4.199647e-05
 [682,] 8.619726e-05 1.531556e-04 3.399587e-05
 [683,] 8.813258e-05 1.207254e-04 5.326315e-05
 [684,] 8.219997e-05 2.631661e-04 9.783540e-05
 [685,] 8.984275e-05 1.549859e-04 4.103484e-05
 [686,] 8.640660e-05 1.484834e-04 3.338130e-05
 [687,] 8.151643e-05 1.197189e-04 2.723508e-05
 [688,] 7.940630e-05 1.437036e-04 4.792342e-05
 [689,] 8.396352e-05 2.534160e-04 7.056420e-05
 [690,] 1.286818e-04 2.955689e-04 1.752562e-04
 [691,] 1.044989e-04 1.452417e-04 2.792532e-05
 [692,] 1.213237e-04 4.539244e-04 2.485762e-04
 [693,] 1.213237e-04 4.539244e-04 2.485762e-04
 [694,] 8.804804e-05 1.949647e-04 4.256582e-05
 [695,] 1.230398e-04 1.196281e-04 5.883015e-05
 [696,] 8.376786e-05 5.862889e-05 1.977998e-05
 [697,] 9.093321e-05 9.725873e-05 3.225936e-05
 [698,] 9.051065e-05 2.200957e-04 7.896559e-05
 [699,] 9.149159e-05 1.160348e-04 2.919340e-05
 [700,] 1.142476e-04 5.528612e-04 4.296816e-05
 [701,] 8.919554e-05 3.503522e-04 1.023003e-04
 [702,] 1.181686e-04 6.881039e-04 4.907163e-05
 [703,] 8.541366e-05 2.986177e-04 8.066353e-05
 [704,] 1.314401e-04 5.425224e-04 4.175658e-05
 [705,] 8.856386e-05 6.194161e-04 1.660562e-04
 [706,] 8.874735e-05 2.449334e-04 6.935962e-05
 [707,] 1.301281e-04 2.093361e-04 2.319829e-05
 [708,] 1.062431e-04 9.957575e-05 3.099744e-05
 [709,] 5.669749e-05 7.068953e-05 2.013342e-05
 [710,] 8.932498e-05 2.490858e-04 7.354494e-05
 [711,] 7.063423e-05 6.664845e-05 1.185539e-05
 [712,] 1.005151e-04 2.039894e-04 7.912879e-05
 [713,] 9.849183e-05 1.621402e-04 5.990152e-05
 [714,] 9.152540e-05 3.968205e-04 4.243045e-05
 [715,] 1.071591e-04 3.128624e-04 3.345465e-05
 [716,] 1.094400e-04 2.303368e-04 2.938784e-05
 [717,] 8.014554e-05 6.973764e-05 1.165613e-05
 [718,] 8.220835e-05 7.066558e-05 1.161956e-05
 [719,] 1.053842e-04 4.935423e-04 4.567817e-05
 [720,] 1.005758e-04 2.850942e-04 1.105803e-04
 [721,] 1.886995e-04 1.074242e-04 3.212666e-05
 [722,] 1.117662e-04 7.574952e-04 5.584763e-05
 [723,] 7.024115e-05 1.529779e-04 1.669406e-05
 [724,] 1.016834e-04 3.606169e-04 1.441699e-04
 [725,] 6.118080e-05 6.041906e-05 1.692323e-05
 [726,] 6.725077e-05 1.325195e-04 1.619506e-05
 [727,] 5.615141e-05 1.125570e-04 1.847377e-05
 [728,] 5.793081e-05 1.157160e-04 1.776304e-05
 [729,] 5.762750e-05 5.251617e-05 1.362603e-05
 [730,] 5.772956e-05 1.130493e-04 1.762879e-05
 [731,] 5.793081e-05 1.123016e-04 1.747081e-05
 [732,] 5.772956e-05 1.921905e-04 2.378520e-05
 [733,] 1.037561e-04 3.759604e-04 1.568523e-04
 [734,] 5.730553e-05 1.262712e-04 1.899278e-05
 [735,] 6.148636e-05 1.054095e-04 1.947066e-05
 [736,] 5.818851e-05 6.187600e-05 1.486191e-05
 [737,] 5.788360e-05 1.271256e-04 1.874429e-05
 [738,] 5.818851e-05 5.748619e-05 1.427494e-05
 [739,] 1.025267e-04 4.009074e-04 1.636260e-04
 [740,] 5.797519e-05 1.213238e-04 1.775343e-05
 [741,] 5.759302e-05 1.221404e-04 1.847928e-05
 [742,] 5.815426e-05 6.333935e-05 1.509749e-05
 [743,] 5.662537e-05 1.193884e-04 1.880041e-05
 [744,] 5.706785e-05 5.189665e-05 1.291110e-05
 [745,] 6.505815e-05 7.851182e-05 1.283577e-05
 [746,] 5.636937e-05 7.876620e-05 1.684622e-05
 [747,] 1.005342e-04 3.974157e-04 1.544414e-04
 [748,] 5.651086e-05 1.139802e-04 1.837443e-05
 [749,] 5.709977e-05 1.203117e-04 1.859442e-05
 [750,] 5.770610e-05 1.203117e-04 1.826452e-05
 [751,] 1.025499e-04 4.204431e-04 1.717344e-04
 [752,] 1.005342e-04 4.260285e-04 1.654994e-04
 [753,] 1.023053e-04 4.260285e-04 1.730212e-04
 [754,] 1.035928e-04 4.511462e-04 1.888836e-04
 [755,] 5.717796e-05 5.223154e-05 1.357644e-05
 [756,] 1.032052e-04 4.552564e-04 1.889433e-04
 [757,] 5.768073e-05 6.332643e-05 1.509859e-05
 [758,] 5.714732e-05 1.221360e-04 1.829523e-05
 [759,] 5.827752e-05 6.651439e-05 1.499640e-05
 [760,] 5.795167e-05 6.472301e-05 1.499040e-05
 [761,] 5.754463e-05 1.247825e-04 1.873017e-05
 [762,] 6.030007e-05 7.110079e-05 1.863975e-05
 [763,] 1.005342e-04 4.371431e-04 1.697894e-04
 [764,] 1.003079e-04 4.410739e-04 1.702672e-04
 [765,] 5.654555e-05 1.319647e-04 1.947316e-05
 [766,] 1.002020e-04 4.856802e-04 1.867762e-04
 [767,] 5.731991e-05 1.247334e-04 1.885232e-05
 [768,] 5.729599e-05 5.190668e-05 1.341329e-05
 [769,] 1.006427e-04 2.727008e-04 1.062191e-04
 [770,] 6.170762e-05 1.070094e-04 1.957344e-05
 [771,] 1.066760e-04 2.325061e-04 2.971864e-05
 [772,] 5.659587e-05 9.889646e-05 1.686443e-05
 [773,] 5.605946e-05 1.011493e-04 1.738604e-05
 [774,] 5.526871e-05 9.896179e-05 1.770514e-05
 [775,] 5.659587e-05 1.050866e-04 1.745545e-05
 [776,] 1.034990e-04 3.053008e-04 1.250474e-04
 [777,] 5.690512e-05 1.010767e-04 1.688926e-05
 [778,] 5.815835e-05 6.022706e-05 1.467183e-05
 [779,] 5.788360e-05 9.826139e-05 1.620849e-05
 [780,] 6.274056e-05 1.078692e-04 2.008724e-05
 [781,] 5.897601e-05 6.023068e-05 1.483068e-05
 [782,] 1.067942e-04 2.559415e-04 1.126684e-04
 [783,] 5.813357e-05 8.501041e-05 1.493027e-05
 [784,] 1.042022e-04 2.268432e-04 9.465792e-05
 [785,] 5.826887e-05 5.156803e-05 1.346274e-05
 [786,] 5.659036e-05 8.460758e-05 1.542251e-05
 [787,] 5.677613e-05 8.460758e-05 1.534692e-05
 [788,] 1.058101e-04 8.176905e-04 3.602355e-04
 [789,] 6.049867e-05 6.113286e-05 1.669895e-05
 [790,] 1.170886e-04 1.133490e-04 2.715506e-05
 [791,] 5.775311e-05 5.997302e-05 1.516619e-05
 [792,] 1.014054e-04 7.933323e-05 2.966094e-05
 [793,] 5.779110e-05 5.947513e-05 1.512175e-05
 [794,] 1.004449e-04 8.029897e-05 2.959490e-05
 [795,] 5.779110e-05 6.225446e-05 1.560068e-05
 [796,] 5.851989e-05 4.731875e-05 1.158226e-05
 [797,] 5.769295e-05 1.111327e-04 1.966344e-05
 [798,] 5.766789e-05 1.082333e-04 1.936785e-05
 [799,] 6.098907e-05 1.470157e-04 2.621748e-05
 [800,] 9.785178e-05 5.192319e-05 1.806079e-05
 [801,] 5.762301e-05 1.114298e-04 1.938813e-05
 [802,] 5.762301e-05 1.115445e-04 1.939601e-05
 [803,] 5.762301e-05 1.115445e-04 1.939601e-05
 [804,] 1.093140e-04 1.147165e-04 3.517649e-05
 [805,] 5.763640e-05 1.122658e-04 1.952054e-05
 [806,] 5.842632e-05 4.785193e-05 1.149625e-05
 [807,] 5.763640e-05 1.123830e-04 1.952871e-05
 [808,] 7.223092e-05 3.988660e-04 4.162005e-05
 [809,] 6.056658e-05 1.212292e-04 2.347003e-05
 [810,] 5.767425e-05 1.127634e-04 1.970762e-05
 [811,] 9.839539e-05 5.502475e-05 1.940282e-05
 [812,] 5.773125e-05 1.068286e-04 1.941488e-05
 [813,] 9.831642e-05 5.177692e-05 1.812400e-05
 [814,] 5.596927e-05 4.238331e-05 2.705538e-04
 [815,] 9.831642e-05 5.225765e-05 1.831836e-05
 [816,] 5.819177e-05 4.800019e-05 1.150524e-05
 [817,] 5.763640e-05 1.082280e-04 1.923810e-05
 [818,] 5.763640e-05 1.081314e-04 1.922838e-05
 [819,] 5.761250e-05 1.081314e-04 1.890801e-05
 [820,] 7.680570e-05 1.169307e-04 1.856815e-05
 [821,] 5.772244e-05 1.079227e-04 1.947628e-05
 [822,] 5.678126e-05 4.873908e-05 1.169037e-05
 [823,] 5.769295e-05 1.072813e-04 1.935338e-05
 [824,] 5.769295e-05 1.069794e-04 1.932730e-05
 [825,] 5.769295e-05 1.068789e-04 1.931964e-05
 [826,] 5.769295e-05 1.068789e-04 1.931964e-05
 [827,] 9.859802e-05 5.177692e-05 1.817326e-05
 [828,] 5.762018e-05 1.073959e-04 1.908662e-05
 [829,] 5.973343e-05 1.143753e-04 2.188024e-05
 [830,] 5.754656e-05 4.649510e-05 1.143291e-05
 [831,] 2.297522e-04 1.243295e-04 2.738351e-05
 [832,] 5.769295e-05 1.076233e-04 1.937307e-05
 [833,] 5.769295e-05 1.072060e-04 1.934145e-05
 [834,] 5.769295e-05 1.063759e-04 1.927823e-05
 [835,] 6.128055e-05 1.130443e-04 2.314940e-05
 [836,] 9.889783e-05 5.277351e-05 1.863312e-05
 [837,] 5.772244e-05 1.067939e-04 1.938229e-05
 [838,] 6.249834e-05 1.120931e-04 2.397629e-05
 [839,] 5.775311e-05 1.062954e-04 1.940635e-05
 [840,] 5.769295e-05 1.040460e-04 1.909580e-05
 [841,] 5.754656e-05 4.659028e-05 1.145809e-05
 [842,] 5.769295e-05 1.029378e-04 1.900929e-05
 [843,] 6.128055e-05 1.082385e-04 2.252661e-05
 [844,] 5.580487e-05 4.324712e-05 3.811008e-04
 [845,] 5.772244e-05 1.001643e-04 1.884998e-05
 [846,] 5.772244e-05 9.999885e-05 1.883637e-05
 [847,] 5.769295e-05 9.999885e-05 1.877584e-05
 [848,] 5.764428e-05 9.992088e-05 1.864364e-05
 [849,] 6.177035e-05 1.085319e-04 2.026189e-05
 [850,] 5.695388e-05 1.215687e-04 1.759395e-05
 [851,] 9.766839e-05 4.447324e-05 1.500893e-05
 [852,] 5.387306e-05 4.093879e-05 1.111159e-05
 [853,] 9.699821e-05 4.489282e-05 1.528731e-05
 [854,] 9.504899e-05 4.435879e-05 1.486546e-05
 [855,] 9.513425e-05 4.393661e-05 1.468726e-05
 [856,] 5.416269e-05 4.093227e-05 1.105840e-05
 [857,] 5.550949e-05 4.966208e-05 1.004720e-01
 [858,] 1.132706e-04 8.803764e-05 3.397179e-05
 [859,] 1.123510e-04 8.906833e-05 3.441715e-05
 [860,] 9.513425e-05 4.406995e-05 1.474683e-05
 [861,] 5.835546e-05 4.416581e-05 1.123112e-05
 [862,] 5.835546e-05 4.407218e-05 1.122700e-05
 [863,] 9.540519e-05 4.399880e-05 1.474098e-05
 [864,] 5.552071e-05 4.786392e-05 1.220731e-01
 [865,] 9.549411e-05 4.393661e-05 1.472111e-05
 [866,] 5.906975e-05 4.397990e-05 1.120899e-05
 [867,] 5.552071e-05 4.786392e-05 1.220731e-01
 [868,] 1.142247e-04 9.064364e-05 3.613890e-05
 [869,] 5.552071e-05 4.798967e-05 1.262765e-01
 [870,] 9.956119e-05 4.399880e-05 1.496883e-05
 [871,] 5.857257e-05 4.379125e-05 1.121132e-05
 [872,] 9.946041e-05 4.399880e-05 1.496070e-05
 [873,] 9.946041e-05 4.399880e-05 1.496070e-05
 [874,] 9.946041e-05 4.386784e-05 1.489693e-05
 [875,] 5.555261e-05 4.748441e-05 1.190435e-01
 [876,] 9.956119e-05 4.393661e-05 1.493854e-05
 [877,] 5.857257e-05 4.343881e-05 1.120025e-05
 [878,] 9.967413e-05 4.386784e-05 1.491372e-05
 [879,] 9.967413e-05 4.386784e-05 1.491372e-05
 [880,] 1.009132e-04 4.331100e-05 1.467015e-05
 [881,] 9.988002e-05 4.373406e-05 1.486307e-05
 [882,] 5.552071e-05 4.699261e-05 9.545393e-02
 [883,] 9.977666e-05 4.373406e-05 1.485526e-05
 [884,] 9.847742e-05 4.366903e-05 1.471267e-05
 [885,] 9.988002e-05 4.380033e-05 1.489618e-05
 [886,] 5.857257e-05 5.792480e-05 1.234644e-05
 [887,] 1.003138e-04 4.397169e-05 1.501487e-05
 [888,] 9.977666e-05 4.390229e-05 1.493872e-05
 [889,] 9.977666e-05 4.404234e-05 1.500737e-05
 [890,] 9.988002e-05 4.404234e-05 1.501564e-05
 [891,] 5.547298e-05 4.833417e-05 1.123968e-01
 [892,] 9.956119e-05 4.351893e-05 1.473105e-05
 [893,] 5.545486e-05 4.764022e-05 8.247392e-02
 [894,] 6.009549e-05 4.386505e-05 1.119379e-05
 [895,] 5.543237e-05 4.833417e-05 6.931094e-02
 [896,] 6.323411e-05 4.265347e-05 1.128931e-05
 [897,] 9.967708e-05 4.403088e-05 1.499379e-05
 [898,] 6.460464e-05 4.329586e-05 1.127309e-05
 [899,] 6.496116e-05 4.337424e-05 1.127461e-05
 [900,] 7.588971e-05 4.375303e-05 1.320663e-05
 [901,] 9.954846e-05 4.536376e-05 1.565786e-05
 [902,] 9.954846e-05 4.536376e-05 1.565786e-05
 [903,] 9.820860e-05 4.500649e-05 1.535197e-05
 [904,] 9.966187e-05 4.536376e-05 1.566850e-05
 [905,] 9.840972e-05 4.527511e-05 1.549423e-05
 [906,] 6.245761e-05 4.407509e-05 1.122703e-05
 [907,] 5.551169e-05 4.867096e-05 1.375810e-02
 [908,] 5.609065e-05 4.372406e-05 1.640464e-03
 [909,] 5.565064e-05 4.364358e-05 1.029090e-03
 [910,] 6.320420e-05 4.092171e-05 1.164107e-05
 [911,] 5.570783e-05 4.391929e-05 1.365531e-03
 [912,] 9.940411e-05 4.260046e-05 1.412272e-05
 [913,] 5.568109e-05 4.403995e-05 1.488673e-03
 [914,] 9.928058e-05 4.260046e-05 1.411696e-05
 [915,] 5.573266e-05 4.391929e-05 1.581124e-03
 [916,] 9.872677e-05 4.263286e-05 1.402050e-05
 [917,] 5.571428e-05 4.391929e-05 1.336394e-03
 [918,] 5.562312e-05 4.391929e-05 1.155106e-03
 [919,] 6.178096e-05 4.089968e-05 1.157313e-05
 [920,] 6.213924e-05 4.087875e-05 1.160771e-05
 [921,] 5.571428e-05 4.398576e-05 1.379868e-03
 [922,] 5.571428e-05 4.414329e-05 1.342889e-03
 [923,] 5.563452e-05 4.378397e-05 1.264919e-03
 [924,] 5.559252e-05 4.378397e-05 1.171955e-03
 [925,] 1.100119e-04 9.648257e-05 4.077172e-05
 [926,] 6.238885e-05 4.082249e-05 1.166600e-05
 [927,] 9.841260e-05 4.248077e-05 1.398351e-05
 [928,] 6.202482e-05 4.079043e-05 1.167303e-05
 [929,] 5.563452e-05 4.359289e-05 1.145850e-03
 [930,] 1.096645e-04 9.502872e-05 3.973463e-05
 [931,] 9.483338e-05 1.019931e-04 2.835732e-05
 [932,] 9.829827e-05 4.248077e-05 1.397850e-05
 [933,] 9.809521e-05 4.238882e-05 1.388808e-05
 [934,] 9.809521e-05 4.559446e-05 1.559663e-05
 [935,] 5.559252e-05 4.944530e-05 2.020020e-03
 [936,] 6.148732e-05 4.198559e-05 1.149581e-05
 [937,] 1.329560e-04 6.519290e-05 3.121987e-05
 [938,] 9.719646e-05 4.616275e-05 1.576517e-05
 [939,] 9.663373e-05 4.616275e-05 1.569920e-05
 [940,] 9.719646e-05 4.253926e-05 1.397724e-05
 [941,] 5.562312e-05 4.431541e-05 1.303589e-03
 [942,] 7.284543e-05 4.087556e-05 1.223587e-05
 [943,] 9.627310e-05 4.675956e-05 1.590483e-05
 [944,] 9.672362e-05 4.675956e-05 1.596298e-05
 [945,] 9.663373e-05 4.686577e-05 1.599607e-05
 [946,] 1.746773e-04 9.820702e-05 6.716957e-05
 [947,] 9.654469e-05 4.608980e-05 1.565749e-05
 [948,] 5.558235e-05 5.209377e-05 3.247194e-03
 [949,] 9.547540e-05 4.599426e-05 1.546747e-05
 [950,] 9.644676e-05 4.682944e-05 1.597469e-05
 [951,] 9.635951e-05 4.682944e-05 1.596312e-05
 [952,] 5.549750e-05 5.123794e-05 2.572110e-03
 [953,] 5.549750e-05 5.123794e-05 2.572110e-03
 [954,] 9.627310e-05 4.682944e-05 1.595158e-05
 [955,] 5.555848e-05 5.141424e-05 3.107733e-03
 [956,] 7.329278e-05 4.348041e-05 1.134290e-05
 [957,] 5.555848e-05 5.192496e-05 3.436185e-03
 [958,] 9.618754e-05 4.743430e-05 1.617085e-05
 [959,] 9.575429e-05 4.346729e-05 1.440999e-05
 [960,] 5.555164e-05 4.604576e-05 1.834316e-03
 [961,] 9.547540e-05 4.341178e-05 1.431732e-05
 [962,] 7.592932e-05 4.405786e-05 1.134166e-05
 [963,] 1.869881e-04 9.855204e-05 7.229354e-05
 [964,] 7.254540e-05 4.130825e-05 1.264444e-05
 [965,] 1.695411e-04 4.169342e-05 1.399169e-05
 [966,] 1.724164e-04 9.797749e-05 6.612049e-05
 [967,] 9.587265e-05 4.774425e-05 1.622965e-05
 [968,] 9.629123e-05 4.792530e-05 1.636527e-05
 [969,] 1.842942e-04 9.926004e-05 7.226461e-05
 [970,] 1.695411e-04 4.149582e-05 1.415335e-05
 [971,] 1.561085e-04 4.136216e-05 1.405828e-05
 [972,] 1.695411e-04 4.138712e-05 1.425881e-05
 [973,] 9.539183e-05 4.736567e-05 1.602087e-05
 [974,] 7.948116e-05 4.327631e-05 1.153395e-05
 [975,] 1.756459e-04 4.142806e-05 1.431920e-05
 [976,] 1.852429e-04 9.974464e-05 7.324618e-05
 [977,] 1.764989e-04 9.974464e-05 6.989706e-05
 [978,] 1.134461e-04 1.018926e-04 3.101537e-05
 [979,] 1.816624e-04 9.821241e-05 6.979354e-05
 [980,] 1.736248e-04 9.985751e-05 6.881427e-05
 [981,] 1.942642e-04 1.007232e-04 7.822582e-05
 [982,] 1.686216e-04 4.696580e-05 1.274998e-05
 [983,] 8.630434e-05 5.206509e-05 1.116759e-05
 [984,] 9.612488e-05 6.293810e-05 2.207490e-05
 [985,] 1.866087e-04 1.009663e-04 7.558491e-05
 [986,] 1.913477e-04 1.008503e-04 7.727698e-05
 [987,] 1.722527e-04 4.734662e-05 1.273667e-05
 [988,] 9.620764e-05 6.315576e-05 2.218351e-05
 [989,] 1.903294e-04 9.985776e-05 7.543424e-05
 [990,] 1.894111e-04 1.009663e-04 7.668468e-05
 [991,] 1.710287e-04 4.684251e-05 1.285794e-05
 [992,] 1.913477e-04 1.030345e-04 8.037773e-05
 [993,] 1.913477e-04 1.031700e-04 8.056940e-05
 [994,] 1.710287e-04 4.873492e-05 1.270458e-05
 [995,] 1.903294e-04 1.030345e-04 7.995859e-05
 [996,] 1.903294e-04 1.016668e-04 7.803357e-05
 [997,] 9.522763e-05 5.224990e-05 1.126679e-05
 [998,] 1.884998e-04 1.031700e-04 7.939190e-05
 [999,] 1.884998e-04 1.030345e-04 7.920410e-05
[1000,] 1.151255e-04 1.025657e-04 3.124746e-05
[1001,] 1.686216e-04 4.873492e-05 1.269433e-05
[1002,] 9.683004e-05 6.948645e-05 2.477931e-05
[1003,] 1.875054e-04 1.027649e-04 7.842213e-05
[1004,] 9.531744e-05 5.224990e-05 1.126753e-05
[1005,] 1.140316e-04 1.024851e-04 3.112616e-05
[1006,] 1.866087e-04 1.027649e-04 7.805359e-05
[1007,] 1.856302e-04 1.027649e-04 7.765093e-05
[1008,] 1.136696e-04 1.024166e-04 3.111150e-05
[1009,] 1.724629e-04 4.873492e-05 1.271078e-05
[1010,] 9.655659e-05 6.948645e-05 2.467492e-05
[1011,] 1.651104e-04 4.873492e-05 1.267970e-05
[1012,] 9.647042e-05 6.948645e-05 2.464155e-05
[1013,] 1.674381e-04 4.859289e-05 1.269753e-05
[1014,] 1.145147e-04 1.022779e-04 3.137551e-05
[1015,] 1.145147e-04 1.022599e-04 3.138888e-05
[1016,] 1.710287e-04 4.859289e-05 1.271327e-05
[1017,] 1.785063e-04 1.052128e-04 7.784074e-05
[1018,] 1.674381e-04 4.845253e-05 1.270599e-05
[1019,] 1.837849e-04 1.045268e-04 7.924444e-05
[1020,] 9.629123e-05 6.914894e-05 2.444553e-05
[1021,] 6.701698e-05 4.383232e-05 1.186282e-05
[1022,] 9.629123e-05 6.914894e-05 2.444553e-05
[1023,] 9.592698e-05 5.302965e-05 1.125091e-05
[1024,] 9.629123e-05 6.881479e-05 2.432089e-05
[1025,] 1.662677e-04 4.816169e-05 1.271920e-05
[1026,] 9.629123e-05 6.852058e-05 2.421110e-05
[1027,] 9.629123e-05 6.819270e-05 2.408870e-05
[1028,] 9.720389e-05 6.786810e-05 2.429883e-05
[1029,] 9.711163e-05 6.722859e-05 2.402175e-05
[1030,] 9.711163e-05 6.754674e-05 2.414347e-05
[1031,] 1.829165e-04 1.053666e-04 7.998106e-05
[1032,] 1.617146e-04 4.763062e-05 1.273354e-05
[1033,] 9.711163e-05 6.722859e-05 2.402175e-05
[1034,] 1.606077e-04 4.763062e-05 1.272780e-05
[1035,] 9.711163e-05 6.694845e-05 2.391454e-05
[1036,] 9.711163e-05 6.694845e-05 2.391454e-05
[1037,] 9.932415e-05 6.632721e-05 2.428590e-05
[1038,] 1.573597e-04 4.712507e-05 1.274855e-05
[1039,] 1.552536e-04 4.712507e-05 1.273664e-05
[1040,] 9.701016e-05 5.169944e-05 1.130085e-05
[1041,] 9.316005e-05 5.169944e-05 1.126597e-05
[1042,] 9.701012e-05 6.602123e-05 2.352537e-05
[1043,] 9.792155e-05 6.602123e-05 2.382228e-05
[1044,] 9.664360e-05 6.602123e-05 2.340041e-05
[1045,] 9.691966e-05 6.602123e-05 2.349485e-05
[1046,] 1.811144e-04 1.045758e-04 7.815667e-05
[1047,] 9.675198e-05 6.571832e-05 2.327360e-05
[1048,] 9.675198e-05 6.571832e-05 2.327360e-05
[1049,] 9.666604e-05 6.602123e-05 2.335821e-05
[1050,] 9.592698e-05 5.132622e-05 1.130430e-05
[1051,] 1.847478e-04 1.066646e-04 8.243375e-05
[1052,] 9.801445e-05 5.050408e-05 1.141893e-05
[1053,] 9.666604e-05 6.545160e-05 2.314336e-05
[1054,] 9.666604e-05 6.545160e-05 2.314336e-05
[1055,] 9.658093e-05 6.545160e-05 2.311406e-05
[1056,] 9.658093e-05 6.545160e-05 2.311406e-05
[1057,] 9.648732e-05 6.545160e-05 2.308159e-05
[1058,] 1.112751e-04 4.717226e-05 1.269743e-05
[1059,] 9.666604e-05 6.545160e-05 2.314336e-05
[1060,] 1.651104e-04 4.664434e-05 1.284020e-05
[1061,] 1.662677e-04 4.652796e-05 1.286030e-05
[1062,] 9.658093e-05 6.515438e-05 2.300216e-05
[1063,] 9.914116e-05 5.097709e-05 1.135295e-05
[1064,] 1.148771e-04 1.022345e-04 3.146825e-05
[1065,] 9.666604e-05 6.139832e-05 2.160876e-05
[1066,] 9.683874e-05 6.114188e-05 2.156201e-05
[1067,] 1.466265e-04 8.230906e-05 4.843037e-05
[1068,] 1.802663e-04 1.078418e-04 8.200817e-05
[1069,] 1.819689e-04 1.078418e-04 8.280053e-05
[1070,] 9.693612e-05 6.114188e-05 2.159031e-05
[1071,] 9.666604e-05 6.091611e-05 2.142541e-05
[1072,] 1.008473e-04 6.091611e-05 2.249967e-05
[1073,] 9.675198e-05 6.091611e-05 2.145053e-05
[1074,] 9.666604e-05 6.091611e-05 2.142541e-05
[1075,] 9.675198e-05 6.066454e-05 2.135456e-05
[1076,] 1.628340e-04 4.449473e-05 1.325097e-05
[1077,] 9.675198e-05 6.066454e-05 2.135456e-05
[1078,] 9.675198e-05 6.041551e-05 2.125951e-05
[1079,] 9.675198e-05 6.041551e-05 2.125951e-05
[1080,] 1.639658e-04 4.441135e-05 1.328211e-05
[1081,] 1.811144e-04 1.076897e-04 8.220602e-05
[1082,] 1.779721e-04 1.092437e-04 8.256787e-05
[1083,] 9.675198e-05 6.491360e-05 2.296915e-05
[1084,] 9.675198e-05 6.491360e-05 2.296915e-05
[1085,] 9.675198e-05 6.462188e-05 2.285869e-05
[1086,] 1.802663e-04 1.078418e-04 8.200817e-05
[1087,] 9.702561e-05 6.462251e-05 2.294869e-05
[1088,] 9.711037e-05 6.282960e-05 2.227942e-05
[1089,] 1.146310e-04 1.012488e-04 3.662962e-05
[1090,] 9.299178e-05 4.838150e-05 1.147958e-05
[1091,] 9.720446e-05 6.203313e-05 2.200104e-05
[1092,] 9.711037e-05 6.203313e-05 2.197340e-05
[1093,] 1.595922e-04 4.539937e-05 1.304786e-05
[1094,] 9.711037e-05 6.203313e-05 2.197340e-05
[1095,] 9.720446e-05 6.203313e-05 2.200104e-05
[1096,] 9.199050e-05 4.867883e-05 1.144392e-05
[1097,] 1.758779e-04 1.086952e-04 8.098988e-05
[1098,] 9.720446e-05 6.203313e-05 2.200104e-05
[1099,] 9.720446e-05 6.176409e-05 2.189729e-05
[1100,] 9.720446e-05 6.176409e-05 2.189729e-05
[1101,] 1.522143e-04 4.530297e-05 1.299760e-05
[1102,] 9.720446e-05 6.151986e-05 2.180306e-05
[1103,] 9.720446e-05 6.151986e-05 2.180306e-05
[1104,] 9.684172e-05 6.363298e-05 2.250299e-05
[1105,] 9.905575e-05 6.101657e-05 2.206390e-05
[1106,] 9.712362e-05 6.101657e-05 2.154520e-05
[1107,] 9.712362e-05 6.101657e-05 2.154520e-05
[1108,] 9.712362e-05 6.101657e-05 2.154520e-05
[1109,] 9.899674e-05 4.783258e-05 1.163645e-05
[1110,] 1.585146e-04 4.502176e-05 1.310178e-05
[1111,] 9.585459e-05 4.783258e-05 1.158311e-05
[1112,] 1.585146e-04 4.502176e-05 1.310178e-05
[1113,] 1.758779e-04 1.089912e-04 8.135715e-05
[1114,] 9.694222e-05 6.077933e-05 2.140219e-05
[1115,] 9.721563e-05 6.077933e-05 2.148014e-05
[1116,] 9.199050e-05 4.824184e-05 1.147376e-05
[1117,] 9.109793e-05 4.796739e-05 1.147942e-05
[1118,] 1.574490e-04 4.484089e-05 1.312483e-05
[1119,] 9.730852e-05 6.029046e-05 2.131737e-05
[1120,] 9.740229e-05 6.111727e-05 2.166321e-05
[1121,] 9.740229e-05 6.029046e-05 2.134306e-05
[1122,] 9.740229e-05 6.029046e-05 2.134306e-05
[1123,] 9.740229e-05 6.029046e-05 2.134306e-05
[1124,] 1.770750e-04 1.085707e-04 8.126601e-05
[1125,] 9.630152e-05 5.860328e-05 2.034469e-05
[1126,] 1.574490e-04 4.493067e-05 1.310813e-05
[1127,] 9.758375e-05 6.029046e-05 2.139229e-05
[1128,] 1.574490e-04 4.484089e-05 1.312483e-05
[1129,] 1.574490e-04 4.484089e-05 1.312483e-05
[1130,] 1.003867e-04 6.006004e-05 2.199109e-05
[1131,] 9.392008e-05 4.658134e-05 1.173230e-05
[1132,] 1.005484e-04 6.006004e-05 2.202785e-05
[1133,] 9.392008e-05 4.658134e-05 1.173230e-05
[1134,] 9.787544e-05 5.881686e-05 2.087971e-05
[1135,] 9.797445e-05 5.881686e-05 2.090423e-05
[1136,] 9.797445e-05 5.881686e-05 2.090423e-05
[1137,] 1.577102e-04 4.449856e-05 1.330563e-05
[1138,] 9.797445e-05 5.881686e-05 2.090423e-05
[1139,] 1.753830e-04 1.086685e-04 8.055575e-05
[1140,] 9.806523e-05 5.860328e-05 2.084192e-05
[1141,] 9.806523e-05 5.860328e-05 2.084192e-05
[1142,] 9.299178e-05 4.658134e-05 1.171246e-05
[1143,] 1.566665e-04 4.441855e-05 1.331292e-05
[1144,] 1.770750e-04 1.092084e-04 8.201284e-05
[1145,] 1.566665e-04 4.425527e-05 1.335308e-05
[1146,] 9.825851e-05 5.816319e-05 2.067966e-05
[1147,] 9.825851e-05 5.816319e-05 2.067966e-05
[1148,] 1.000175e-04 4.646639e-05 1.188368e-05
[1149,] 9.835882e-05 5.816319e-05 2.070344e-05
[1150,] 9.835882e-05 5.795579e-05 2.062074e-05
[1151,] 7.273147e-05 4.267845e-05 1.297165e-05
[1152,] 1.787941e-04 1.085610e-04 8.198750e-05
[1153,] 1.363536e-04 6.377806e-05 2.988968e-05
[1154,] 1.088626e-04 1.143328e-04 4.469224e-05
[1155,] 9.886416e-05 5.667050e-05 2.021697e-05
[1156,] 9.815909e-05 5.708025e-05 2.022573e-05
[1157,] 9.796290e-05 5.708025e-05 2.018067e-05
[1158,] 9.786612e-05 5.708025e-05 2.015823e-05
[1159,] 9.777890e-05 5.604247e-05 1.971635e-05
[1160,] 1.556342e-04 4.359782e-05 1.367371e-05
[1161,] 9.777890e-05 5.604247e-05 1.971635e-05
[1162,] 9.777890e-05 5.604247e-05 1.971635e-05
[1163,] 1.535035e-04 4.359782e-05 1.364358e-05
[1164,] 9.777890e-05 5.604247e-05 1.971635e-05
[1165,] 1.515197e-04 4.359782e-05 1.361540e-05
[1166,] 1.773639e-04 1.087402e-04 8.139812e-05
[1167,] 1.141145e-04 1.005645e-04 3.500077e-05
[1168,] 9.806055e-05 5.604247e-05 1.977836e-05
[1169,] 1.495793e-04 4.359782e-05 1.358770e-05
[1170,] 1.495793e-04 4.359782e-05 1.358770e-05
[1171,] 9.815909e-05 5.604247e-05 1.979978e-05
[1172,] 9.815909e-05 5.604247e-05 1.979978e-05
[1173,] 1.150425e-04 1.014279e-04 3.608949e-05
[1174,] 9.412057e-05 4.575059e-05 1.193373e-05
[1175,] 1.790699e-04 1.085397e-04 8.192511e-05
[1176,] 1.358098e-04 9.726444e-05 5.069033e-05
[1177,] 9.777489e-05 5.604247e-05 1.968432e-05
[1178,] 9.786871e-05 6.411997e-05 2.285947e-05
[1179,] 1.790699e-04 1.098138e-04 8.352895e-05
[1180,] 9.777489e-05 5.604247e-05 1.968432e-05
[1181,] 1.790699e-04 1.098138e-04 8.352895e-05
[1182,] 9.777489e-05 5.604247e-05 1.968432e-05
[1183,] 9.681455e-05 5.490125e-05 1.901037e-05
[1184,] 9.777489e-05 5.622848e-05 1.975765e-05
[1185,] 1.808029e-04 1.099513e-04 8.454827e-05
[1186,] 9.786871e-05 5.604247e-05 1.970531e-05
[1187,] 1.094791e-04 1.160800e-04 4.581229e-05
[1188,] 1.094791e-04 1.163832e-04 4.595605e-05
[1189,] 9.796338e-05 5.604247e-05 1.972635e-05
[1190,] 1.773639e-04 1.112522e-04 8.448554e-05
[1191,] 9.805892e-05 5.456210e-05 1.914434e-05
[1192,] 1.773639e-04 1.103451e-04 8.334290e-05
[1193,] 1.751895e-04 1.104974e-04 8.237891e-05
[1194,] 9.843378e-05 5.263934e-05 1.841224e-05
[1195,] 1.751895e-04 1.121032e-04 8.433922e-05
[1196,] 9.899674e-05 4.561080e-05 1.216764e-05
[1197,] 9.882045e-05 5.508907e-05 1.948292e-05
[1198,] 9.912618e-05 5.508907e-05 1.954372e-05
[1199,] 1.777210e-04 1.107244e-04 8.389095e-05
[1200,] 9.902340e-05 5.586971e-05 1.984157e-05
[1201,] 9.902340e-05 5.508907e-05 1.952341e-05
[1202,] 9.902340e-05 5.526300e-05 1.959440e-05
[1203,] 9.743173e-05 5.526300e-05 1.925890e-05
[1204,] 9.892149e-05 5.526300e-05 1.957395e-05
[1205,] 1.569272e-04 4.362318e-05 1.382550e-05
[1206,] 1.022236e-04 4.584726e-05 1.220597e-05
[1207,] 9.899674e-05 4.551477e-05 1.218599e-05
[1208,] 9.843378e-05 5.543864e-05 1.954482e-05
[1209,] 1.355389e-04 4.531851e-05 1.315615e-05
[1210,] 1.590064e-04 4.361444e-05 1.402166e-05
[1211,] 1.622123e-04 4.372244e-05 1.401913e-05
[1212,] 9.805170e-05 5.583122e-05 1.960752e-05
[1213,] 9.814594e-05 5.409491e-05 1.893374e-05
[1214,] 1.622123e-04 4.372244e-05 1.401913e-05
[1215,] 1.633048e-04 4.356118e-05 1.411543e-05
[1216,] 1.622123e-04 4.350435e-05 1.412827e-05
[1217,] 1.727937e-04 1.066262e-04 7.638505e-05
[1218,] 1.373605e-04 4.446072e-05 1.366065e-05
[1219,] 1.644094e-04 4.350263e-05 1.416384e-05
[1220,] 9.711167e-05 5.488978e-05 1.899958e-05
[1221,] 1.106947e-04 1.116121e-04 4.433297e-05
[1222,] 9.719492e-05 5.559270e-05 1.929019e-05
[1223,] 1.133097e-04 4.566622e-05 1.262252e-05
[1224,] 1.690822e-04 4.361444e-05 1.416734e-05
[1225,] 1.656920e-04 4.359023e-05 1.431132e-05
[1226,] 1.813743e-04 1.099723e-04 8.450513e-05
[1227,] 1.656920e-04 4.363965e-05 1.428259e-05
[1228,] 1.547927e-04 4.379449e-05 1.403453e-05
[1229,] 9.727899e-05 5.710179e-05 1.989198e-05
[1230,] 9.974859e-05 9.185690e-05 3.896463e-05
[1231,] 9.735613e-05 5.648864e-05 1.966318e-05
[1232,] 1.417494e-04 4.354677e-05 1.411376e-05
[1233,] 1.477541e-04 1.103950e-04 6.813961e-05
[1234,] 9.697903e-05 5.989427e-05 2.083593e-05
[1235,] 6.566419e-05 6.255642e-05 1.282858e-05
[1236,] 1.414508e-04 1.095545e-04 6.418203e-05
[1237,] 1.031898e-04 4.607661e-05 1.246715e-05
[1238,] 9.619064e-05 5.594125e-05 1.894246e-05
[1239,] 1.375993e-04 4.497478e-05 1.373525e-05
[1240,] 1.357650e-04 4.491603e-05 1.386698e-05
[1241,] 1.357650e-04 4.491603e-05 1.386698e-05
[1242,] 1.021316e-04 4.563339e-05 1.264080e-05
[1243,] 9.693031e-05 5.706160e-05 1.969708e-05
[1244,] 8.536164e-05 5.554797e-05 1.661983e-05
[1245,] 1.123435e-04 1.008383e-04 3.329861e-05
[1246,] 7.425044e-05 4.372619e-05 1.444082e-05
[1247,] 6.863576e-05 5.161901e-05 1.177903e-05
[1248,] 7.778332e-05 1.107112e-04 2.277172e-05
[1249,] 6.965124e-05 4.361591e-05 1.384142e-05
[1250,] 1.096695e-04 1.061380e-04 2.799612e-05
[1251,] 6.868668e-05 4.361591e-05 1.374000e-05
[1252,] 6.646480e-05 4.340544e-05 1.325768e-05
[1253,] 1.043244e-04 6.285207e-05 2.390283e-05
[1254,] 5.620908e-05 5.390339e-04 5.631661e-05
[1255,] 1.035342e-04 6.632705e-05 2.522218e-05
[1256,] 5.471375e-05 4.439831e-04 4.552629e-05
[1257,] 1.159476e-04 6.378670e-05 2.657368e-05
[1258,] 1.077363e-04 6.022110e-05 2.327637e-05
[1259,] 1.063166e-04 6.199737e-05 2.384304e-05
[1260,] 1.402048e-04 9.956792e-05 3.558784e-05
[1261,] 1.026739e-04 6.177277e-05 2.296201e-05
[1262,] 5.337727e-05 3.676270e-04 3.619770e-05
[1263,] 8.665512e-05 1.081284e-04 2.729574e-05
[1264,] 8.611400e-05 1.081012e-04 2.718342e-05
[1265,] 1.089130e-04 6.859486e-05 2.758452e-05
[1266,] 6.520580e-05 4.708166e-05 1.532392e-05
[1267,] 5.645303e-05 4.265294e-04 4.970661e-05
[1268,] 7.454358e-05 8.163939e-05 1.269760e-05
[1269,] 7.036658e-05 7.960014e-05 1.285393e-05
[1270,] 7.109300e-05 7.811092e-05 1.272927e-05
[1271,] 7.238288e-05 5.365005e-05 1.847475e-05
[1272,] 9.748296e-05 1.151946e-04 3.858731e-05
[1273,] 5.760658e-05 5.708666e-05 1.224104e-05
[1274,] 6.046729e-05 6.160836e-05 1.275011e-05
[1275,] 6.058696e-05 6.477816e-05 1.311438e-05
[1276,] 6.017124e-05 6.983430e-05 1.359103e-05
[1277,] 1.096988e-04 6.640854e-05 2.034792e-05
[1278,] 5.751249e-05 7.278313e-05 1.598743e-05
[1279,] 1.030899e-04 1.310484e-04 5.283481e-05
[1280,] 5.498080e-05 4.413867e-05 1.198643e-05
[1281,] 5.542021e-05 4.401104e-05 1.199571e-05
[1282,] 5.542222e-05 4.434220e-05 1.206353e-05
[1283,] 5.969606e-05 5.378344e-05 1.523452e-05
[1284,] 5.544127e-05 4.408734e-05 1.200029e-05
[1285,] 5.542263e-05 4.426558e-05 1.203896e-05
[1286,] 5.586292e-05 4.423282e-05 1.207814e-05
[1287,] 5.656935e-05 4.437732e-05 1.218478e-05
[1288,] 5.693222e-05 5.341573e-05 1.407119e-05
[1289,] 5.587594e-05 4.456547e-05 1.213959e-05
[1290,] 5.793785e-05 5.099927e-05 1.438760e-05
[1291,] 5.900064e-05 5.815772e-05 1.427532e-05
[1292,] 2.387583e-04 6.410125e-05 3.136652e-05
[1293,] 1.997963e-04 1.159770e-04 9.102022e-05
[1294,] 6.094195e-05 9.640746e-05 1.888845e-05
[1295,] 2.128471e-04 1.157847e-04 9.725081e-05
[1296,] 6.193577e-05 9.630431e-05 1.940313e-05
[1297,] 6.094195e-05 9.629949e-05 1.908660e-05
[1298,] 6.445812e-05 9.642208e-05 1.981752e-05
[1299,] 6.445812e-05 9.638939e-05 1.978806e-05
[1300,] 1.963359e-04 1.137313e-04 8.603505e-05
[1301,] 6.445812e-05 9.638788e-05 1.988147e-05
[1302,] 2.145939e-04 1.126732e-04 9.286856e-05
[1303,] 1.960715e-04 1.091514e-04 7.900225e-05
[1304,] 6.325944e-05 9.694454e-05 1.894862e-05
[1305,] 2.171445e-04 1.084523e-04 8.662549e-05
[1306,] 1.867606e-04 1.115811e-04 7.839581e-05
[1307,] 5.917528e-05 9.751429e-05 1.942236e-05
[1308,] 2.434346e-04 1.075180e-04 9.528207e-05
[1309,] 6.026600e-05 9.692633e-05 1.962505e-05
[1310,] 5.755774e-05 9.673800e-05 1.889637e-05
[1311,] 5.796786e-05 9.587020e-05 1.862444e-05
[1312,] 6.667704e-05 1.042609e-04 2.423296e-05
[1313,] 6.715759e-05 1.031883e-04 2.412976e-05
[1314,] 8.000617e-05 1.023997e-04 2.880453e-05
[1315,] 7.152983e-05 9.865035e-05 2.379298e-05
[1316,] 7.034609e-05 9.737483e-05 2.235075e-05
[1317,] 7.846813e-05 9.704735e-05 2.430237e-05
[1318,] 7.798815e-05 9.710089e-05 2.369287e-05
[1319,] 1.558264e-04 1.603719e-04 3.103354e-05
[1320,] 9.703390e-05 9.381619e-05 2.798832e-05
[1321,] 8.646718e-05 9.697541e-05 2.570732e-05
[1322,] 9.008919e-05 9.640874e-05 2.626776e-05
[1323,] 7.321422e-05 1.073857e-04 2.368914e-05
[1324,] 1.146658e-04 9.722791e-05 3.028970e-05
[1325,] 5.570975e-04 1.057247e-04 2.020330e-04
[1326,] 5.172365e-04 1.154644e-04 1.550465e-04
[1327,] 5.383440e-04 1.054356e-04 1.933458e-04
[1328,] 7.410201e-04 1.057277e-04 2.760515e-04
[1329,] 8.240672e-04 1.062228e-04 3.127416e-04
[1330,] 7.506567e-04 1.059355e-04 2.829149e-04
[1331,] 9.634561e-05 9.167920e-05 2.647917e-05
[1332,] 1.115081e-04 1.202651e-04 2.127980e-05
[1333,] 7.506567e-04 9.635019e-05 1.247252e-04
[1334,] 5.847938e-04 1.050405e-04 2.103356e-04
[1335,] 9.499157e-05 7.072738e-05 2.031787e-05
[1336,] 9.636733e-05 8.567136e-05 2.265297e-05
[1337,] 8.187434e-05 8.786779e-05 1.398969e-05
[1338,] 7.465540e-05 1.134313e-04 1.391296e-05
[1339,] 7.465540e-05 1.134313e-04 1.391296e-05
[1340,] 9.266084e-05 8.227646e-05 2.297295e-05
[1341,] 9.263016e-05 8.171512e-05 2.288048e-05
[1342,] 1.526025e-04 1.107726e-04 3.368974e-05
[1343,] 1.507842e-04 1.036410e-04 7.536632e-05
[1344,] 1.519555e-04 1.171343e-04 8.953794e-05
[1345,] 9.503811e-05 7.675545e-05 2.128406e-05
[1346,] 7.342698e-05 1.148461e-04 1.394018e-05
[1347,] 1.559182e-04 1.154856e-04 9.013472e-05
[1348,] 7.283124e-05 1.155955e-04 1.396850e-05
[1349,] 1.578184e-04 1.210923e-04 9.736789e-05
[1350,] 1.362971e-04 1.073950e-04 3.157603e-05
[1351,] 6.657673e-05 1.067483e-04 2.792795e-05
[1352,] 1.349721e-04 1.066605e-04 3.154109e-05
[1353,] 7.652733e-05 1.194727e-04 1.387562e-05
[1354,] 9.477551e-05 7.686197e-05 2.129597e-05
[1355,] 1.325164e-04 1.071488e-04 3.077779e-05
[1356,] 6.174211e-05 1.168795e-04 1.473245e-05
[1357,] 1.345474e-04 1.071761e-04 3.102695e-05
[1358,] 8.222553e-05 1.205176e-04 1.375744e-05
[1359,] 9.580036e-05 7.686197e-05 2.105722e-05
[1360,] 8.222553e-05 1.209706e-04 1.376081e-05
[1361,] 8.222553e-05 1.228573e-04 1.377534e-05
[1362,] 8.293223e-05 1.214263e-04 1.375360e-05
[1363,] 1.345474e-04 1.071628e-04 3.094545e-05
[1364,] 8.293223e-05 1.200675e-04 1.374412e-05
[1365,] 8.293223e-05 1.228573e-04 1.376402e-05
[1366,] 6.383262e-05 1.085011e-04 2.519807e-05
[1367,] 8.373250e-05 1.214263e-04 1.374257e-05
[1368,] 1.360218e-04 1.069991e-04 3.117718e-05
[1369,] 9.686757e-05 8.404511e-05 2.209141e-05
[1370,] 8.293223e-05 1.215918e-04 1.374151e-05
[1371,] 6.373849e-05 1.078110e-04 2.495025e-05
[1372,] 8.533598e-05 1.211321e-04 1.361626e-05
[1373,] 8.538184e-05 1.221008e-04 1.371255e-05
[1374,] 8.454893e-05 1.221008e-04 1.372263e-05
[1375,] 9.323556e-05 8.165279e-05 2.191021e-05
[1376,] 9.503267e-05 7.632886e-05 2.087262e-05
[1377,] 1.533363e-04 1.241719e-04 9.733891e-05
[1378,] 8.365485e-05 1.053549e-04 1.358496e-05
[1379,] 8.198117e-05 1.025532e-04 1.358415e-05
[1380,] 1.299871e-04 1.095759e-04 2.931801e-05
[1381,] 1.489050e-04 1.098890e-04 3.219980e-05
[1382,] 6.019818e-04 1.000448e-04 8.835863e-05
[1383,] 1.400413e-04 1.368575e-04 9.900451e-05
[1384,] 7.520434e-04 1.134868e-04 2.694025e-04
[1385,] 2.688763e-04 6.383390e-05 1.968981e-05
[1386,] 1.215624e-04 1.633836e-04 9.983261e-05
[1387,] 5.873221e-04 9.976262e-05 8.637217e-05
[1388,] 1.032962e-04 9.325456e-05 2.198461e-05
[1389,] 6.198661e-04 1.009936e-04 8.659261e-05
[1390,] 1.562078e-04 1.097945e-04 3.314945e-05
[1391,] 6.253282e-04 1.002213e-04 8.788908e-05
[1392,] 1.562078e-04 1.083773e-04 3.377141e-05
[1393,] 1.033735e-04 9.761779e-05 2.246008e-05
[1394,] 1.029598e-04 9.576174e-05 2.229294e-05
[1395,] 2.265260e-04 9.844056e-05 1.692393e-05
[1396,] 1.490616e-04 1.211413e-04 2.947998e-05
[1397,] 1.059751e-04 8.305500e-05 2.038332e-05
[1398,] 1.467072e-04 1.206106e-04 2.931141e-05
[1399,] 1.716779e-04 1.137529e-04 3.478710e-05
[1400,] 1.716779e-04 1.134237e-04 3.491792e-05
[1401,] 1.734344e-04 1.133853e-04 3.518642e-05
[1402,] 6.487052e-05 1.148160e-04 2.689379e-05
[1403,] 1.032626e-04 8.179217e-05 2.085069e-05
[1404,] 1.734344e-04 1.131339e-04 3.529004e-05
[1405,] 9.529681e-05 1.319828e-04 1.386390e-05
[1406,] 1.734344e-04 1.130583e-04 3.532154e-05
[1407,] 1.790519e-04 1.127738e-04 3.625935e-05
[1408,] 6.422551e-05 1.133111e-04 2.611975e-05
[1409,] 1.071975e-04 8.049546e-05 2.003245e-05
[1410,] 6.379499e-05 1.137534e-04 2.550415e-05
[1411,] 1.752176e-04 1.128819e-04 3.565513e-05
[1412,] 1.752176e-04 1.124630e-04 3.580623e-05
[1413,] 9.189274e-05 1.367682e-04 1.383187e-05
[1414,] 1.729060e-04 1.101035e-04 3.550945e-05
[1415,] 1.729060e-04 1.119424e-04 3.566564e-05
[1416,] 1.082425e-04 7.828289e-05 1.973039e-05
[1417,] 1.108226e-04 7.730839e-05 1.956777e-05
[1418,] 9.497260e-05 1.653696e-04 1.397370e-05
[1419,] 1.646093e-04 1.117748e-04 3.447148e-05
[1420,] 1.185712e-04 8.042675e-05 1.950958e-05
[1421,] 1.651371e-04 1.114347e-04 3.466696e-05
[1422,] 9.396567e-05 1.528733e-04 1.388676e-05
[1423,] 1.642536e-04 1.163628e-04 3.289741e-05
[1424,] 9.486932e-05 1.474788e-04 1.382280e-05
[1425,] 1.195520e-04 7.905854e-05 1.940706e-05
[1426,] 1.013254e-04 1.488291e-04 1.377106e-05
[1427,] 9.908707e-05 1.556383e-04 1.383001e-05
[1428,] 2.920289e-04 9.525158e-05 1.803676e-05
[1429,] 9.693624e-05 1.470678e-04 1.379297e-05
[1430,] 1.688271e-04 1.100492e-04 3.837041e-05
[1431,] 7.203562e-05 1.377983e-04 3.265654e-05
[1432,] 1.693948e-04 1.660873e-04 1.307897e-05
[1433,] 7.483809e-05 1.425635e-04 3.567239e-05
[1434,] 7.528305e-05 1.430676e-04 3.622553e-05
[1435,] 1.580200e-04 1.024455e-04 1.957852e-05
[1436,] 6.975148e-04 1.846272e-04 1.573351e-05
[1437,] 1.718379e-04 1.199573e-04 2.014645e-05
[1438,] 7.574319e-05 1.432136e-04 3.672420e-05
[1439,] 2.159379e-03 8.966746e-05 3.918110e-05
[1440,] 7.574319e-05 1.456342e-04 3.720958e-05
[1441,] 1.580200e-04 9.936906e-05 1.944260e-05
[1442,] 7.597902e-05 1.465092e-04 3.766606e-05
[1443,] 7.597902e-05 1.465092e-04 3.766606e-05
[1444,] 1.577991e-04 9.246913e-05 1.915469e-05
[1445,] 7.597902e-05 1.468975e-04 3.774176e-05
[1446,] 6.525091e-04 1.915202e-04 1.528284e-05
[1447,] 1.546653e-04 9.902041e-05 1.946579e-05
[1448,] 6.940203e-04 1.892954e-04 1.552287e-05
[1449,] 1.851571e-03 9.773050e-05 3.344014e-05
[1450,] 7.528305e-05 1.471028e-04 3.706660e-05
[1451,] 7.597902e-05 1.472880e-04 3.781775e-05
[1452,] 7.646240e-05 1.471028e-04 3.827235e-05
[1453,] 7.597902e-05 1.474943e-04 3.785786e-05
[1454,] 4.980104e-04 1.018024e-04 1.002618e-04
[1455,] 6.774145e-04 1.684753e-04 1.598028e-05
[1456,] 7.671000e-05 1.472880e-04 3.855921e-05
[1457,] 2.104792e-03 8.957322e-05 3.842632e-05
[1458,] 7.597902e-05 1.478880e-04 3.793428e-05
[1459,] 1.946510e-03 9.703993e-05 3.400138e-05
[1460,] 2.354049e-04 2.007797e-04 2.716199e-04
[1461,] 6.612819e-04 1.898735e-04 1.527862e-05
[1462,] 7.668791e-05 1.453364e-04 3.799784e-05
[1463,] 2.493020e-04 2.004688e-04 2.922118e-04
[1464,] 1.548838e-04 9.867026e-05 1.939860e-05
[1465,] 7.597902e-05 1.459204e-04 3.755107e-05
[1466,] 6.774145e-04 1.888158e-04 1.537532e-05
[1467,] 7.538150e-05 1.482733e-04 3.740526e-05
[1468,] 6.531895e-04 1.898735e-04 1.524144e-05
[1469,] 4.431725e-04 9.214183e-05 1.015273e-04
[1470,] 4.876873e-04 1.018268e-04 9.816610e-05
[1471,] 1.806083e-03 9.672133e-05 3.313328e-05
[1472,] 7.515565e-05 1.490741e-04 3.731744e-05
[1473,] 7.214101e-04 1.888158e-04 1.557325e-05
[1474,] 7.386304e-05 1.384150e-04 3.401101e-05
[1475,] 7.561116e-05 1.284298e-04 3.373620e-05
[1476,] 1.946510e-03 9.549854e-05 3.452602e-05
[1477,] 7.491156e-05 1.494777e-04 3.713231e-05
[1478,] 2.258235e-04 2.039579e-04 2.625336e-04
[1479,] 1.553936e-04 9.682322e-05 1.930848e-05
[1480,] 7.491156e-05 1.496910e-04 3.717131e-05
[1481,] 7.491156e-05 1.496910e-04 3.717131e-05
[1482,] 2.340976e-04 2.049952e-04 2.767579e-04
[1483,] 7.515565e-05 1.496910e-04 3.743175e-05
[1484,] 4.873127e-04 1.019568e-04 9.783702e-05
[1485,] 7.515565e-05 1.499049e-04 3.747132e-05
[1486,] 7.515565e-05 1.500979e-04 3.750701e-05
[1487,] 1.660091e-04 1.218392e-04 8.477575e-05
[1488,] 9.325279e-05 1.040052e-04 2.521951e-05
[1489,] 2.237697e-04 2.046365e-04 2.604918e-04
[1490,] 4.713248e-04 1.021984e-04 9.425345e-05
[1491,] 1.582790e-04 9.630157e-05 1.924169e-05
[1492,] 7.426873e-05 1.500979e-04 3.654932e-05
[1493,] 1.851571e-03 9.580911e-05 3.375439e-05
[1494,] 4.628218e-04 1.023015e-04 9.246962e-05
[1495,] 1.558598e-04 9.604301e-05 1.926800e-05
[1496,] 4.628218e-04 1.023633e-04 9.226430e-05
[1497,] 7.728892e-04 1.888158e-04 1.579811e-05
[1498,] 4.545068e-04 1.024887e-04 9.046674e-05
[1499,] 7.540134e-04 1.888158e-04 1.571648e-05
[1500,] 7.253447e-05 1.500979e-04 3.459802e-05
[1501,] 4.628218e-04 1.025324e-04 9.171471e-05
[1502,] 7.728892e-04 1.910465e-04 1.574467e-05
[1503,] 7.346262e-05 1.494777e-04 3.555261e-05
[1504,] 7.248956e-05 1.494777e-04 3.444709e-05
[1505,] 2.082726e-04 2.039579e-04 2.362085e-04
[1506,] 7.271317e-05 1.496910e-04 3.473945e-05
[1507,] 8.356231e-04 1.999976e-04 1.579468e-05
[1508,] 7.923286e-04 1.755875e-04 1.623824e-05
[1509,] 7.923286e-04 1.765436e-04 1.621026e-05
[1510,] 7.168435e-05 1.500979e-04 3.358840e-05
[1511,] 7.366018e-05 1.496902e-04 3.580850e-05
[1512,] 7.346097e-05 1.490818e-04 3.548384e-05
[1513,] 7.307336e-05 1.494934e-04 3.511805e-05
[1514,] 4.298762e-04 1.026834e-04 8.576390e-05
[1515,] 7.307336e-05 1.492776e-04 3.508239e-05
[1516,] 7.327001e-05 1.496910e-04 3.537270e-05
[1517,] 7.307336e-05 1.494934e-04 3.511805e-05
[1518,] 1.574067e-04 9.699533e-05 1.923571e-05
[1519,] 7.307336e-05 1.492776e-04 3.508239e-05
[1520,] 7.307336e-05 1.488670e-04 3.501449e-05
[1521,] 7.307336e-05 1.494934e-04 3.511805e-05
[1522,] 1.898367e-03 8.866711e-05 3.688315e-05
[1523,] 7.307336e-05 1.490818e-04 3.505002e-05
[1524,] 7.288492e-05 1.492776e-04 3.486878e-05
[1525,] 7.288492e-05 1.492776e-04 3.486878e-05
[1526,] 2.082726e-04 2.019792e-04 2.334646e-04
[1527,] 1.129700e-04 1.227089e-04 2.618133e-05
[1528,] 7.217029e-05 1.488836e-04 3.398143e-05
[1529,] 4.378515e-04 1.030746e-04 8.616437e-05
[1530,] 7.253447e-05 1.486726e-04 3.437031e-05
[1531,] 1.573390e-04 1.217463e-04 7.931069e-05
[1532,] 1.544214e-04 9.510076e-05 1.918105e-05
[1533,] 1.529987e-04 9.322439e-05 1.912476e-05
[1534,] 8.312828e-04 1.964675e-04 1.576825e-05
[1535,] 7.095273e-05 1.842946e-04 2.132184e-05
[1536,] 6.949454e-05 1.480640e-04 3.043190e-05
[1537,] 7.355066e-05 2.101536e-04 2.166994e-05
[1538,] 3.907366e-04 1.034444e-04 7.748833e-05
[1539,] 7.655185e-04 1.920063e-04 1.560403e-05
[1540,] 2.616649e-03 9.154398e-05 5.079325e-04
[1541,] 7.293084e-05 2.268378e-04 6.404654e-05
[1542,] 7.267173e-05 2.256866e-04 6.324475e-05
[1543,] 3.845044e-04 1.035632e-04 7.619700e-05
[1544,] 3.122972e-03 9.152628e-05 5.796327e-04
[1545,] 7.655185e-04 1.908853e-04 1.562980e-05
[1546,] 2.024876e-04 1.242716e-04 2.176665e-05
[1547,] 2.898835e-03 9.153250e-05 5.493213e-04
[1548,] 2.960187e-03 9.153129e-05 5.585586e-04
[1549,] 7.112007e-04 1.897736e-04 1.542241e-05
[1550,] 6.946608e-04 1.855240e-04 1.544522e-05
[1551,] 2.656876e-03 9.152684e-05 5.042840e-04
[1552,] 2.973346e-03 9.152628e-05 5.553596e-04
[1553,] 2.898835e-03 9.152582e-05 5.423473e-04
[1554,] 2.749086e-03 9.158857e-05 5.171630e-04
[1555,] 2.680848e-03 9.158845e-05 5.035771e-04
[1556,] 3.981591e-04 1.050861e-04 7.673230e-05
[1557,] 2.898835e-03 9.158974e-05 5.357068e-04
[1558,] 2.898835e-03 9.158888e-05 5.374131e-04
[1559,] 2.898835e-03 9.158926e-05 5.365592e-04
[1560,] 7.112007e-04 1.855240e-04 1.551953e-05
[1561,] 1.239177e-04 8.949520e-05 1.912502e-05
[1562,] 2.973346e-03 9.159033e-05 5.467899e-04
[1563,] 2.898835e-03 9.160564e-05 5.248410e-04
[1564,] 3.046530e-03 9.147481e-05 5.805322e-04
[1565,] 1.222291e-04 8.904909e-05 1.915198e-05
[1566,] 1.219046e-04 8.882800e-05 1.914920e-05
[1567,] 1.067423e-02 8.490249e-05 8.314140e-05
[1568,] 2.680274e-03 9.191048e-05 5.606514e-04
[1569,] 1.840055e-03 9.181192e-05 3.911510e-04
[1570,] 3.928881e-04 9.258016e-05 8.957318e-05
[1571,] 5.317007e-04 1.584834e-04 1.528449e-05
[1572,] 3.991367e-04 1.656604e-04 1.436486e-05
[1573,] 2.452905e-03 9.164157e-05 5.199208e-04
[1574,] 5.178935e-04 1.519364e-04 1.538959e-05
[1575,] 8.328824e-05 9.016974e-05 1.593152e-05
[1576,] 8.167079e-05 8.967618e-05 1.582588e-05
[1577,] 1.152170e-04 9.188872e-05 1.959095e-05
[1578,] 4.955030e-04 8.461347e-05 2.005158e-05
[1579,] 8.005328e-05 8.885042e-05 1.571284e-05
[1580,] 5.957823e-04 1.165069e-04 1.627107e-05
[1581,] 1.146564e-04 9.431895e-05 1.980352e-05
[1582,] 1.146564e-04 9.482736e-05 1.984255e-05
[1583,] 8.651531e-05 9.350920e-05 1.585587e-05
[1584,] 4.797488e-04 8.799583e-05 1.947177e-05
[1585,] 1.149357e-04 9.665469e-05 1.996753e-05
[1586,] 4.576363e-04 8.846207e-05 1.928717e-05
[1587,] 4.541923e-04 8.822823e-05 1.928716e-05
[1588,] 3.103561e-04 1.334516e-04 1.470719e-05
[1589,] 1.119142e-04 9.612489e-05 2.011541e-05
[1590,] 8.634320e-05 9.377100e-05 1.580318e-05
[1591,] 8.634320e-05 9.615544e-05 1.568423e-05
[1592,] 4.029040e-04 7.753720e-05 2.019632e-05
[1593,] 1.108654e-04 8.465707e-05 1.924741e-05
[1594,] 1.091193e-04 8.505614e-05 1.936612e-05
[1595,] 1.121856e-04 8.647048e-05 1.924589e-05
[1596,] 1.113915e-04 8.668038e-05 1.929899e-05
[1597,] 4.323991e-04 9.146683e-05 1.189257e-04
[1598,] 1.087008e-04 8.720015e-05 1.957892e-05
[1599,] 1.089381e-04 8.689154e-05 1.952569e-05
[1600,] 8.058677e-05 9.179267e-05 1.553499e-05
[1601,] 1.105885e-04 8.668038e-05 1.933895e-05
[1602,] 4.519281e-04 9.944222e-05 1.614469e-05
[1603,] 1.100798e-04 8.647048e-05 1.934896e-05
[1604,] 4.462549e-04 9.899864e-05 1.612563e-05
[1605,] 1.076190e-04 8.647048e-05 1.948647e-05
[1606,] 1.054521e-04 8.564342e-05 1.963886e-05
[1607,] 8.255109e-05 9.221159e-05 1.560421e-05
[1608,] 1.073616e-04 8.668038e-05 1.951968e-05
[1609,] 3.927696e-04 9.744632e-05 1.562984e-05
[1610,] 1.067827e-04 8.564342e-05 1.955096e-05
[1611,] 8.336970e-05 9.141286e-05 1.569512e-05
[1612,] 3.076213e-04 7.839001e-05 3.163436e-05
[1613,] 1.108560e-04 7.920004e-05 2.517536e-05
[1614,] 3.948379e-04 7.764840e-05 3.606869e-05
[1615,] 4.040392e-04 8.128493e-05 9.643669e-05
[1616,] 1.124367e-04 8.505744e-05 1.925623e-05
[1617,] 1.089693e-03 9.037651e-05 2.182203e-05
[1618,] 1.111439e-04 8.505744e-05 1.931332e-05
[1619,] 1.265234e-04 8.668699e-05 1.872557e-05
[1620,] 1.246705e-04 8.781325e-05 1.845048e-05
[1621,] 1.143513e-04 9.937905e-05 2.025768e-05
[1622,] 4.578835e-04 7.812213e-05 3.780086e-05
[1623,] 4.587256e-04 7.680700e-05 3.945682e-05
[1624,] 1.249017e-03 9.764607e-05 2.137340e-05
[1625,] 1.233146e-04 8.936226e-05 1.817150e-05
[1626,] 1.339656e-04 9.116048e-05 1.861024e-05
[1627,] 1.079774e-03 7.911082e-05 5.856575e-05
[1628,] 1.257185e-04 1.020721e-04 1.704060e-05
[1629,] 3.956576e-04 7.903116e-05 3.447454e-05
[1630,] 1.263922e-04 9.407478e-05 1.780503e-05
[1631,] 1.238838e-04 9.087707e-05 1.798440e-05
[1632,] 4.417544e-04 8.034659e-05 3.577759e-05
[1633,] 1.334476e-04 9.480244e-05 1.812883e-05
[1634,] 1.164007e-04 9.588376e-05 1.708909e-05
[1635,] 3.893055e-04 8.215070e-05 3.242954e-05
[1636,] 1.181538e-04 9.645547e-05 1.714070e-05
[1637,] 4.064474e-04 8.290131e-05 3.261040e-05
[1638,] 1.149208e-04 9.662866e-05 1.695127e-05
[1639,] 1.149208e-04 9.682200e-05 1.693701e-05
[1640,] 1.134710e-04 9.682200e-05 1.685832e-05
[1641,] 1.134710e-04 9.681526e-05 1.681892e-05
[1642,] 1.134710e-04 9.701082e-05 1.680503e-05
[1643,] 1.166379e-04 9.701082e-05 1.697482e-05
[1644,] 1.166379e-04 9.876858e-05 1.688980e-05
[1645,] 1.166379e-04 9.701082e-05 1.697482e-05
[1646,] 1.149208e-04 9.701082e-05 1.688277e-05
[1647,] 3.894735e-04 8.345858e-05 3.162367e-05
[1648,] 1.149208e-04 9.681526e-05 1.689694e-05
[1649,] 1.134710e-04 9.681526e-05 1.681892e-05
[1650,] 4.149380e-04 8.276037e-05 3.304102e-05
[1651,] 1.166379e-04 9.662067e-05 1.700389e-05
[1652,] 4.064474e-04 8.302884e-05 3.254849e-05
[1653,] 1.181538e-04 9.662067e-05 1.708569e-05
[1654,] 1.181538e-04 9.644638e-05 1.709910e-05
[1655,] 1.181538e-04 9.644638e-05 1.709910e-05
[1656,] 1.181538e-04 9.625363e-05 1.711405e-05
[1657,] 1.192153e-04 9.120667e-05 1.766769e-05
[1658,] 1.181538e-04 9.605076e-05 1.708735e-05
[1659,] 1.149208e-04 9.605076e-05 1.691246e-05
[1660,] 3.816234e-04 8.201153e-05 3.177108e-05
[1661,] 1.149208e-04 9.661316e-05 1.687104e-05
[1662,] 1.120507e-04 9.740245e-05 1.666315e-05
[1663,] 1.120507e-04 9.720364e-05 1.667661e-05
[1664,] 1.085093e-04 9.758223e-05 1.646495e-05
[1665,] 1.106592e-04 9.778293e-05 1.656482e-05
[1666,] 3.445197e-04 8.339736e-05 2.951403e-05
[1667,] 3.445197e-04 8.368966e-05 2.939678e-05
[1668,] 3.657688e-04 8.397038e-05 3.020768e-05
[1669,] 1.074183e-04 9.231800e-05 1.681852e-05
[1670,] 1.094316e-04 9.839112e-05 1.646231e-05
[1671,] 1.100957e-04 9.199188e-05 1.700383e-05
[1672,] 1.098709e-04 7.975044e-05 1.901325e-05
[1673,] 3.445197e-04 8.391283e-05 2.914462e-05
[1674,] 1.103647e-04 7.852433e-05 1.891956e-05
[1675,] 9.175625e-04 9.511301e-05 1.981703e-05
[1676,] 1.092958e-04 9.920542e-05 1.636928e-05
[1677,] 3.377825e-04 8.376379e-05 2.890740e-05
[1678,] 9.175625e-04 9.373994e-05 2.000170e-05
[1679,] 3.445197e-04 8.333627e-05 2.937200e-05
[1680,] 1.159298e-04 9.681579e-05 2.002512e-05
[1681,] 1.092958e-04 9.960567e-05 1.634577e-05
[1682,] 1.092958e-04 9.960567e-05 1.634577e-05
[1683,] 1.092958e-04 9.960567e-05 1.634577e-05
[1684,] 1.092958e-04 9.960567e-05 1.634577e-05
[1685,] 9.175625e-04 9.250276e-05 2.017560e-05
[1686,] 3.377825e-04 8.304545e-05 2.918957e-05
[1687,] 3.514266e-04 8.319045e-05 2.973512e-05
[1688,] 9.175625e-04 9.250276e-05 2.017560e-05
[1689,] 3.377825e-04 8.304545e-05 2.918957e-05
[1690,] 1.111439e-04 7.792816e-05 1.886182e-05
[1691,] 3.377825e-04 8.319045e-05 2.913161e-05
[1692,] 1.120507e-04 1.000311e-04 1.645829e-05
[1693,] 1.065217e-04 1.052278e-04 1.589554e-05
[1694,] 1.052875e-04 1.002455e-04 1.611105e-05
[1695,] 1.113988e-04 7.777761e-05 1.884648e-05
[1696,] 3.241661e-04 8.333627e-05 2.846418e-05
[1697,] 1.052418e-04 1.024795e-04 1.599589e-05
[1698,] 1.052418e-04 1.004393e-04 1.609858e-05
[1699,] 1.103647e-04 7.850007e-05 1.891809e-05
[1700,] 1.052418e-04 9.899628e-05 1.617670e-05
[1701,] 9.665057e-04 9.574187e-05 2.004146e-05
[1702,] 1.052418e-04 1.004393e-04 1.609858e-05
[1703,] 1.052418e-04 1.004393e-04 1.609858e-05
[1704,] 1.106142e-04 7.733153e-05 1.884270e-05
[1705,] 1.052418e-04 1.002455e-04 1.610880e-05
[1706,] 1.101169e-04 7.834609e-05 1.891641e-05
[1707,] 1.052418e-04 1.002455e-04 1.610880e-05
[1708,] 1.103271e-03 9.283477e-05 2.109639e-05
[1709,] 3.241661e-04 8.241369e-05 2.898755e-05
[1710,] 1.103647e-04 7.762316e-05 1.888886e-05
[1711,] 1.065217e-04 9.981787e-05 1.619524e-05
[1712,] 1.065217e-04 9.981787e-05 1.619524e-05
[1713,] 1.052418e-04 9.981787e-05 1.613164e-05
[1714,] 1.065217e-04 9.959312e-05 1.624265e-05
[1715,] 1.065217e-04 9.938338e-05 1.625448e-05
[1716,] 1.092958e-04 9.898776e-05 1.641880e-05
[1717,] 1.542135e-04 8.209443e-05 2.212433e-05
[1718,] 1.065217e-04 9.919552e-05 1.626518e-05
[1719,] 1.124367e-04 7.942509e-05 1.893302e-05
[1720,] 1.021721e-04 9.878104e-05 1.606707e-05
[1721,] 3.087128e-04 8.173801e-05 2.853066e-05
[1722,] 1.065217e-04 9.857536e-05 1.630109e-05
[1723,] 1.065217e-04 9.839112e-05 1.631195e-05
[1724,] 1.065217e-04 9.818737e-05 1.632406e-05
[1725,] 1.113988e-04 7.911289e-05 1.896697e-05
[1726,] 1.079600e-04 9.798465e-05 1.641107e-05
[1727,] 8.952769e-04 9.031064e-05 2.053038e-05
[1728,] 1.065217e-04 9.740245e-05 1.637173e-05
[1729,] 6.652328e-04 1.087314e-04 2.047943e-04
[1730,] 1.100611e-04 7.987777e-05 1.910694e-05
[1731,] 1.075668e-03 9.375857e-05 2.117960e-05
[1732,] 1.065217e-04 9.643775e-05 1.643265e-05
[1733,] 1.065217e-04 9.624377e-05 1.644523e-05
[1734,] 1.166668e-04 9.560978e-05 1.997803e-05
[1735,] 1.087433e-04 8.925712e-05 1.716886e-05
[1736,] 1.134710e-04 9.549648e-05 1.687498e-05
[1737,] 1.052418e-04 9.568670e-05 1.641231e-05
[1738,] 1.065217e-04 9.530722e-05 1.650753e-05
[1739,] 1.087433e-04 8.863605e-05 1.722975e-05
[1740,] 1.065217e-04 9.511890e-05 1.652038e-05
[1741,] 1.027586e-04 9.439348e-05 1.636088e-05
[1742,] 3.305619e-04 8.063598e-05 3.024256e-05
[1743,] 3.179259e-04 8.089445e-05 2.950415e-05
```
