## Supplementary material for "Characterization of shared and ancestry-specific signals driving complex traits using multi-ancestry fine-mapping": s1_data_1kg.pvar

```
##FILTER=<ID=PASS,Description="All filters passed">
##reference=ftp://ftp.1000genomes.ebi.ac.uk//vol1/ftp/technical/reference/phase2_reference_assembly_sequence/hs37d5.fa.gz
##contig=<ID=12,assembly=b37,length=133851895>
##ALT=<ID=CNV,Description="Copy Number Polymorphism">
##ALT=<ID=DEL,Description="Deletion">
##ALT=<ID=DUP,Description="Duplication">
##ALT=<ID=INS:ME:ALU,Description="Insertion of ALU element">
##ALT=<ID=INS:ME:LINE1,Description="Insertion of LINE1 element">
##ALT=<ID=INS:ME:SVA,Description="Insertion of SVA element">
##ALT=<ID=INS:MT,Description="Nuclear Mitochondrial Insertion">
##ALT=<ID=INV,Description="Inversion">
##ALT=<ID=CN0,Description="Copy number allele: 0 copies">
##ALT=<ID=CN1,Description="Copy number allele: 1 copy">
##ALT=<ID=CN2,Description="Copy number allele: 2 copies">
##ALT=<ID=CN3,Description="Copy number allele: 3 copies">
##ALT=<ID=CN4,Description="Copy number allele: 4 copies">
##ALT=<ID=CN5,Description="Copy number allele: 5 copies">
##ALT=<ID=CN6,Description="Copy number allele: 6 copies">
##ALT=<ID=CN7,Description="Copy number allele: 7 copies">
##ALT=<ID=CN8,Description="Copy number allele: 8 copies">
##ALT=<ID=CN9,Description="Copy number allele: 9 copies">
##ALT=<ID=CN10,Description="Copy number allele: 10 copies">
##ALT=<ID=CN11,Description="Copy number allele: 11 copies">
##ALT=<ID=CN12,Description="Copy number allele: 12 copies">
##ALT=<ID=CN13,Description="Copy number allele: 13 copies">
##ALT=<ID=CN14,Description="Copy number allele: 14 copies">
##ALT=<ID=CN15,Description="Copy number allele: 15 copies">
##ALT=<ID=CN16,Description="Copy number allele: 16 copies">
##ALT=<ID=CN17,Description="Copy number allele: 17 copies">
##ALT=<ID=CN18,Description="Copy number allele: 18 copies">
##ALT=<ID=CN19,Description="Copy number allele: 19 copies">
##ALT=<ID=CN20,Description="Copy number allele: 20 copies">
##ALT=<ID=CN21,Description="Copy number allele: 21 copies">
##ALT=<ID=CN22,Description="Copy number allele: 22 copies">
##ALT=<ID=CN23,Description="Copy number allele: 23 copies">
##ALT=<ID=CN24,Description="Copy number allele: 24 copies">
##ALT=<ID=CN25,Description="Copy number allele: 25 copies">
##ALT=<ID=CN26,Description="Copy number allele: 26 copies">
##ALT=<ID=CN27,Description="Copy number allele: 27 copies">
##ALT=<ID=CN28,Description="Copy number allele: 28 copies">
##ALT=<ID=CN29,Description="Copy number allele: 29 copies">
##ALT=<ID=CN30,Description="Copy number allele: 30 copies">
##ALT=<ID=CN31,Description="Copy number allele: 31 copies">
##ALT=<ID=CN32,Description="Copy number allele: 32 copies">
##ALT=<ID=CN33,Description="Copy number allele: 33 copies">
##ALT=<ID=CN34,Description="Copy number allele: 34 copies">
##ALT=<ID=CN35,Description="Copy number allele: 35 copies">
##ALT=<ID=CN36,Description="Copy number allele: 36 copies">
##ALT=<ID=CN37,Description="Copy number allele: 37 copies">
##ALT=<ID=CN38,Description="Copy number allele: 38 copies">
##ALT=<ID=CN39,Description="Copy number allele: 39 copies">
##ALT=<ID=CN40,Description="Copy number allele: 40 copies">
##ALT=<ID=CN41,Description="Copy number allele: 41 copies">
##ALT=<ID=CN42,Description="Copy number allele: 42 copies">
##ALT=<ID=CN43,Description="Copy number allele: 43 copies">
##ALT=<ID=CN44,Description="Copy number allele: 44 copies">
##ALT=<ID=CN45,Description="Copy number allele: 45 copies">
##ALT=<ID=CN46,Description="Copy number allele: 46 copies">
##ALT=<ID=CN47,Description="Copy number allele: 47 copies">
##ALT=<ID=CN48,Description="Copy number allele: 48 copies">
##ALT=<ID=CN49,Description="Copy number allele: 49 copies">
##ALT=<ID=CN50,Description="Copy number allele: 50 copies">
##ALT=<ID=CN51,Description="Copy number allele: 51 copies">
##ALT=<ID=CN52,Description="Copy number allele: 52 copies">
##ALT=<ID=CN53,Description="Copy number allele: 53 copies">
##ALT=<ID=CN54,Description="Copy number allele: 54 copies">
##ALT=<ID=CN55,Description="Copy number allele: 55 copies">
##ALT=<ID=CN56,Description="Copy number allele: 56 copies">
##ALT=<ID=CN57,Description="Copy number allele: 57 copies">
##ALT=<ID=CN58,Description="Copy number allele: 58 copies">
##ALT=<ID=CN59,Description="Copy number allele: 59 copies">
##ALT=<ID=CN60,Description="Copy number allele: 60 copies">
##ALT=<ID=CN61,Description="Copy number allele: 61 copies">
##ALT=<ID=CN62,Description="Copy number allele: 62 copies">
##ALT=<ID=CN63,Description="Copy number allele: 63 copies">
##ALT=<ID=CN64,Description="Copy number allele: 64 copies">
##ALT=<ID=CN65,Description="Copy number allele: 65 copies">
##ALT=<ID=CN66,Description="Copy number allele: 66 copies">
##ALT=<ID=CN67,Description="Copy number allele: 67 copies">
##ALT=<ID=CN68,Description="Copy number allele: 68 copies">
##ALT=<ID=CN69,Description="Copy number allele: 69 copies">
##ALT=<ID=CN70,Description="Copy number allele: 70 copies">
##ALT=<ID=CN71,Description="Copy number allele: 71 copies">
##ALT=<ID=CN72,Description="Copy number allele: 72 copies">
##ALT=<ID=CN73,Description="Copy number allele: 73 copies">
##ALT=<ID=CN74,Description="Copy number allele: 74 copies">
##ALT=<ID=CN75,Description="Copy number allele: 75 copies">
##ALT=<ID=CN76,Description="Copy number allele: 76 copies">
##ALT=<ID=CN77,Description="Copy number allele: 77 copies">
##ALT=<ID=CN78,Description="Copy number allele: 78 copies">
##ALT=<ID=CN79,Description="Copy number allele: 79 copies">
##ALT=<ID=CN80,Description="Copy number allele: 80 copies">
##ALT=<ID=CN81,Description="Copy number allele: 81 copies">
##ALT=<ID=CN82,Description="Copy number allele: 82 copies">
##ALT=<ID=CN83,Description="Copy number allele: 83 copies">
##ALT=<ID=CN84,Description="Copy number allele: 84 copies">
##ALT=<ID=CN85,Description="Copy number allele: 85 copies">
##ALT=<ID=CN86,Description="Copy number allele: 86 copies">
##ALT=<ID=CN87,Description="Copy number allele: 87 copies">
##ALT=<ID=CN88,Description="Copy number allele: 88 copies">
##ALT=<ID=CN89,Description="Copy number allele: 89 copies">
##ALT=<ID=CN90,Description="Copy number allele: 90 copies">
##ALT=<ID=CN91,Description="Copy number allele: 91 copies">
##ALT=<ID=CN92,Description="Copy number allele: 92 copies">
##ALT=<ID=CN93,Description="Copy number allele: 93 copies">
##ALT=<ID=CN94,Description="Copy number allele: 94 copies">
##ALT=<ID=CN95,Description="Copy number allele: 95 copies">
##ALT=<ID=CN96,Description="Copy number allele: 96 copies">
##ALT=<ID=CN97,Description="Copy number allele: 97 copies">
##ALT=<ID=CN98,Description="Copy number allele: 98 copies">
##ALT=<ID=CN99,Description="Copy number allele: 99 copies">
##ALT=<ID=CN100,Description="Copy number allele: 100 copies">
##ALT=<ID=CN101,Description="Copy number allele: 101 copies">
##ALT=<ID=CN102,Description="Copy number allele: 102 copies">
##ALT=<ID=CN103,Description="Copy number allele: 103 copies">
##ALT=<ID=CN104,Description="Copy number allele: 104 copies">
##ALT=<ID=CN105,Description="Copy number allele: 105 copies">
##ALT=<ID=CN106,Description="Copy number allele: 106 copies">
##ALT=<ID=CN107,Description="Copy number allele: 107 copies">
##ALT=<ID=CN108,Description="Copy number allele: 108 copies">
##ALT=<ID=CN109,Description="Copy number allele: 109 copies">
##ALT=<ID=CN110,Description="Copy number allele: 110 copies">
##ALT=<ID=CN111,Description="Copy number allele: 111 copies">
##ALT=<ID=CN112,Description="Copy number allele: 112 copies">
##ALT=<ID=CN113,Description="Copy number allele: 113 copies">
##ALT=<ID=CN114,Description="Copy number allele: 114 copies">
##ALT=<ID=CN115,Description="Copy number allele: 115 copies">
##ALT=<ID=CN116,Description="Copy number allele: 116 copies">
##ALT=<ID=CN117,Description="Copy number allele: 117 copies">
##ALT=<ID=CN118,Description="Copy number allele: 118 copies">
##ALT=<ID=CN119,Description="Copy number allele: 119 copies">
##ALT=<ID=CN120,Description="Copy number allele: 120 copies">
##ALT=<ID=CN121,Description="Copy number allele: 121 copies">
##ALT=<ID=CN122,Description="Copy number allele: 122 copies">
##ALT=<ID=CN123,Description="Copy number allele: 123 copies">
##ALT=<ID=CN124,Description="Copy number allele: 124 copies">
##INFO=<ID=CIEND,Number=2,Type=Integer,Description="Confidence interval around END for imprecise variants">
##INFO=<ID=CIPOS,Number=2,Type=Integer,Description="Confidence interval around POS for imprecise variants">
##INFO=<ID=CS,Number=1,Type=String,Description="Source call set.">
##INFO=<ID=END,Number=1,Type=Integer,Description="End coordinate of this variant">
##INFO=<ID=IMPRECISE,Number=0,Type=Flag,Description="Imprecise structural variation">
##INFO=<ID=MC,Number=.,Type=String,Description="Merged calls.">
##INFO=<ID=MEINFO,Number=4,Type=String,Description="Mobile element info of the form NAME,START,END<POLARITY; If there is only 5' OR 3' support for this call, will be NULL NULL for START and END">
##INFO=<ID=MEND,Number=1,Type=Integer,Description="Mitochondrial end coordinate of inserted sequence">
##INFO=<ID=MLEN,Number=1,Type=Integer,Description="Estimated length of mitochondrial insert">
##INFO=<ID=MSTART,Number=1,Type=Integer,Description="Mitochondrial start coordinate of inserted sequence">
##INFO=<ID=SVLEN,Number=.,Type=Integer,Description="SV length. It is only calculated for structural variation MEIs. For other types of SVs; one may calculate the SV length by INFO:END-START+1, or by finding the difference between lengthes of REF and ALT alleles">
##INFO=<ID=SVTYPE,Number=1,Type=String,Description="Type of structural variant">
##INFO=<ID=TSD,Number=1,Type=String,Description="Precise Target Site Duplication for bases, if unknown, value will be NULL">
##INFO=<ID=AC,Number=A,Type=Integer,Description="Total number of alternate alleles in called genotypes">
##INFO=<ID=AF,Number=A,Type=Float,Description="Estimated allele frequency in the range (0,1)">
##INFO=<ID=NS,Number=1,Type=Integer,Description="Number of samples with data">
##INFO=<ID=AN,Number=1,Type=Integer,Description="Total number of alleles in called genotypes">
##INFO=<ID=EAS_AF,Number=A,Type=Float,Description="Allele frequency in the EAS populations calculated from AC and AN, in the range (0,1)">
##INFO=<ID=EUR_AF,Number=A,Type=Float,Description="Allele frequency in the EUR populations calculated from AC and AN, in the range (0,1)">
##INFO=<ID=AFR_AF,Number=A,Type=Float,Description="Allele frequency in the AFR populations calculated from AC and AN, in the range (0,1)">
##INFO=<ID=AMR_AF,Number=A,Type=Float,Description="Allele frequency in the AMR populations calculated from AC and AN, in the range (0,1)">
##INFO=<ID=SAS_AF,Number=A,Type=Float,Description="Allele frequency in the SAS populations calculated from AC and AN, in the range (0,1)">
##INFO=<ID=DP,Number=1,Type=Integer,Description="Total read depth; only low coverage data were counted towards the DP, exome data were not used">
##INFO=<ID=AA,Number=1,Type=String,Description="Ancestral Allele. Format: AA|REF|ALT|IndelType. AA: Ancestral allele, REF:Reference Allele, ALT:Alternate Allele, IndelType:Type of Indel (REF, ALT and IndelType are only defined for indels)">
##INFO=<ID=VT,Number=.,Type=String,Description="indicates what type of variant the line represents">
##INFO=<ID=EX_TARGET,Number=0,Type=Flag,Description="indicates whether a variant is within the exon pull down target boundaries">
##INFO=<ID=MULTI_ALLELIC,Number=0,Type=Flag,Description="indicates whether a site is multi-allelic">
#CHROM	POS	ID	REF	ALT	QUAL	FILTER	INFO
12	122902222	rs34220678	G	A	100	PASS	AC=139;AF=0.0277556;AN=5008;NS=2504;DP=13671;EAS_AF=0.002;AMR_AF=0.0432;AFR_AF=0.0015;EUR_AF=0.0875;SAS_AF=0.0174;AA=G|||;VT=SNP
12	122902840	rs4758666	C	T	100	PASS	AC=3837;AF=0.766174;AN=5008;NS=2504;DP=20131;EAS_AF=0.8502;AMR_AF=0.6643;AFR_AF=0.7194;EUR_AF=0.7515;SAS_AF=0.8303;AA=T|||;VT=SNP
12	122903468	rs11058062	A	C	100	PASS	AC=899;AF=0.179513;AN=5008;NS=2504;DP=16493;EAS_AF=0.4454;AMR_AF=0.1124;AFR_AF=0.0242;EUR_AF=0.1004;SAS_AF=0.2444;AA=A|||;VT=SNP
12	122904459	rs10846839	G	T	100	PASS	AC=1091;AF=0.217851;AN=5008;NS=2504;DP=11335;EAS_AF=0.4454;AMR_AF=0.1167;AFR_AF=0.1672;EUR_AF=0.1004;SAS_AF=0.2444;AA=G|||;VT=SNP
12	122905511	rs11058064	T	C	100	PASS	AC=1090;AF=0.217652;AN=5008;NS=2504;DP=19055;EAS_AF=0.4454;AMR_AF=0.1167;AFR_AF=0.1664;EUR_AF=0.1004;SAS_AF=0.2444;AA=T|||;VT=SNP
12	122908476	rs7972135	T	C	100	PASS	AC=209;AF=0.0417332;AN=5008;NS=2504;DP=18632;EAS_AF=0.002;AMR_AF=0.036;AFR_AF=0;EUR_AF=0.0755;SAS_AF=0.1084;AA=T|||;VT=SNP
12	122909748	rs74472681	C	A	100	PASS	AC=899;AF=0.179513;AN=5008;NS=2504;DP=16365;EAS_AF=0.4454;AMR_AF=0.1124;AFR_AF=0.0242;EUR_AF=0.1004;SAS_AF=0.2444;AA=c|||;VT=SNP
12	122910014	rs11058099	G	C	100	PASS	AC=1089;AF=0.217452;AN=5008;NS=2504;DP=17032;EAS_AF=0.4454;AMR_AF=0.1167;AFR_AF=0.1657;EUR_AF=0.1004;SAS_AF=0.2444;AA=g|||;VT=SNP
12	122910180	rs10773152	T	C	100	PASS	AC=4121;AF=0.822883;AN=5008;NS=2504;DP=17134;EAS_AF=0.8512;AMR_AF=0.6945;AFR_AF=0.8797;EUR_AF=0.7624;SAS_AF=0.8701;AA=t|||;VT=SNP
12	122910898	rs117438355	T	G	100	PASS	AC=21;AF=0.00419329;AN=5008;NS=2504;DP=22250;EAS_AF=0;AMR_AF=0.0086;AFR_AF=0;EUR_AF=0.0139;SAS_AF=0.001;AA=t|||;VT=SNP
12	122911488	rs148207727	C	T	100	PASS	AC=22;AF=0.00439297;AN=5008;NS=2504;DP=12506;EAS_AF=0;AMR_AF=0.0058;AFR_AF=0;EUR_AF=0.0159;SAS_AF=0.002;AA=C|||;VT=SNP
12	122911861	rs7135419	T	A	100	PASS	AC=4120;AF=0.822684;AN=5008;NS=2504;DP=11050;EAS_AF=0.8512;AMR_AF=0.6931;AFR_AF=0.8797;EUR_AF=0.7624;SAS_AF=0.8701;AA=N|||;VT=SNP
12	122912087	rs10846852	C	T	100	PASS	AC=2055;AF=0.410343;AN=5008;NS=2504;DP=13686;EAS_AF=0.4028;AMR_AF=0.5159;AFR_AF=0.0545;EUR_AF=0.6481;SAS_AF=0.5798;AA=c|||;VT=SNP
12	122912186	rs10846854	G	T	100	PASS	AC=899;AF=0.179513;AN=5008;NS=2504;DP=17238;EAS_AF=0.4454;AMR_AF=0.1124;AFR_AF=0.0242;EUR_AF=0.1004;SAS_AF=0.2444;AA=g|||;VT=SNP
12	122913657	rs34129612	T	C	100	PASS	AC=4121;AF=0.822883;AN=5008;NS=2504;DP=13310;EAS_AF=0.8512;AMR_AF=0.6931;AFR_AF=0.8805;EUR_AF=0.7624;SAS_AF=0.8701;AA=N|||;VT=SNP
12	122913959	rs74570034	A	C	100	PASS	AC=899;AF=0.179513;AN=5008;NS=2504;DP=15056;EAS_AF=0.4454;AMR_AF=0.1124;AFR_AF=0.0242;EUR_AF=0.1004;SAS_AF=0.2444;AA=N|||;VT=SNP
12	122913972	rs114895036	A	T	100	PASS	AC=98;AF=0.0195687;AN=5008;NS=2504;DP=14723;EAS_AF=0.001;AMR_AF=0.0115;AFR_AF=0.0204;EUR_AF=0.0378;SAS_AF=0.0245;AA=N|||;VT=SNP
12	122914561	rs74943525	G	A	100	PASS	AC=900;AF=0.179712;AN=5008;NS=2504;DP=12473;EAS_AF=0.4454;AMR_AF=0.1124;AFR_AF=0.025;EUR_AF=0.1004;SAS_AF=0.2444;AA=g|||;VT=SNP
12	122915054	rs7959550	C	T	100	PASS	AC=2739;AF=0.546925;AN=5008;NS=2504;DP=18863;EAS_AF=0.4048;AMR_AF=0.5476;AFR_AF=0.5514;EUR_AF=0.6511;SAS_AF=0.5798;AA=c|||;VT=SNP
12	122916073	rs149253592	G	A	100	PASS	AC=44;AF=0.00878594;AN=5008;NS=2504;DP=15069;EAS_AF=0;AMR_AF=0.0086;AFR_AF=0.0023;EUR_AF=0.0268;SAS_AF=0.0082;AA=G|||;VT=SNP
12	122916433	rs11058135	G	A	100	PASS	AC=900;AF=0.179712;AN=5008;NS=2504;DP=16809;EAS_AF=0.4454;AMR_AF=0.1124;AFR_AF=0.0242;EUR_AF=0.1014;SAS_AF=0.2444;AA=G|||;VT=SNP
12	122916434	rs11058136	G	A	100	PASS	AC=900;AF=0.179712;AN=5008;NS=2504;DP=16884;EAS_AF=0.4454;AMR_AF=0.1124;AFR_AF=0.0242;EUR_AF=0.1014;SAS_AF=0.2444;AA=G|||;VT=SNP
12	122917036	rs12229152	G	C	100	PASS	AC=900;AF=0.179712;AN=5008;NS=2504;DP=18039;EAS_AF=0.4454;AMR_AF=0.1124;AFR_AF=0.0242;EUR_AF=0.1014;SAS_AF=0.2444;AA=N|||;VT=SNP
12	122917213	rs113102400	G	A	100	PASS	AC=16;AF=0.00319489;AN=5008;NS=2504;DP=16050;EAS_AF=0;AMR_AF=0.0029;AFR_AF=0;EUR_AF=0.0129;SAS_AF=0.001;AA=g|||;VT=SNP
12	122917423	rs12314643	C	T	100	PASS	AC=3831;AF=0.764976;AN=5008;NS=2504;DP=19378;EAS_AF=0.8502;AMR_AF=0.6657;AFR_AF=0.7179;EUR_AF=0.7515;SAS_AF=0.8252;AA=N|||;VT=SNP
12	122917435	rs10846871	C	T	100	PASS	AC=1778;AF=0.355032;AN=5008;NS=2504;DP=18676;EAS_AF=0.3998;AMR_AF=0.4669;AFR_AF=0.0477;EUR_AF=0.5378;SAS_AF=0.4571;AA=N|||;VT=SNP
12	122917986	rs148991367	C	A	100	PASS	AC=47;AF=0.00938498;AN=5008;NS=2504;DP=14613;EAS_AF=0;AMR_AF=0.0101;AFR_AF=0;EUR_AF=0.0139;SAS_AF=0.0266;AA=C|||;VT=SNP
12	122919584	rs11058143	C	A	100	PASS	AC=899;AF=0.179513;AN=5008;NS=2504;DP=15176;EAS_AF=0.4454;AMR_AF=0.1124;AFR_AF=0.0242;EUR_AF=0.1004;SAS_AF=0.2444;AA=C|||;VT=SNP
12	122919736	rs11058144	T	G	100	PASS	AC=1091;AF=0.217851;AN=5008;NS=2504;DP=11327;EAS_AF=0.4454;AMR_AF=0.1167;AFR_AF=0.1672;EUR_AF=0.1004;SAS_AF=0.2444;AA=T|||;VT=SNP
12	122919996	rs12427143	A	G	100	PASS	AC=899;AF=0.179513;AN=5008;NS=2504;DP=8934;EAS_AF=0.4454;AMR_AF=0.1124;AFR_AF=0.0242;EUR_AF=0.1004;SAS_AF=0.2444;AA=A|||;VT=SNP
12	122920483	rs147912333	G	A	100	PASS	AC=15;AF=0.00299521;AN=5008;NS=2504;DP=15659;EAS_AF=0;AMR_AF=0.0029;AFR_AF=0.0008;EUR_AF=0.0109;SAS_AF=0.001;AA=G|||;VT=SNP
12	122920524	rs139346647	G	A	100	PASS	AC=60;AF=0.0119808;AN=5008;NS=2504;DP=17138;EAS_AF=0.001;AMR_AF=0.0115;AFR_AF=0.0023;EUR_AF=0.0338;SAS_AF=0.0143;AA=G|||;VT=SNP
12	122921235	rs10846879	G	A	100	PASS	AC=1142;AF=0.228035;AN=5008;NS=2504;DP=14856;EAS_AF=0.4474;AMR_AF=0.1311;AFR_AF=0.1596;EUR_AF=0.1093;SAS_AF=0.2853;AA=G|||;VT=SNP
12	122921339	rs2341438	G	A	100	PASS	AC=2711;AF=0.541334;AN=5008;NS=2504;DP=17804;EAS_AF=0.4038;AMR_AF=0.549;AFR_AF=0.5295;EUR_AF=0.6511;SAS_AF=0.5808;AA=G|||;VT=SNP
12	122921512	rs10734918	A	C	100	PASS	AC=4122;AF=0.823083;AN=5008;NS=2504;DP=13270;EAS_AF=0.8512;AMR_AF=0.6931;AFR_AF=0.8805;EUR_AF=0.7624;SAS_AF=0.8712;AA=C|||;VT=SNP
12	122922156	rs74334400	C	T	100	PASS	AC=59;AF=0.0117812;AN=5008;NS=2504;DP=20302;EAS_AF=0.001;AMR_AF=0.0231;AFR_AF=0.0015;EUR_AF=0.0229;SAS_AF=0.0174;AA=C|||;VT=SNP
12	122924778	rs4758662	G	A	100	PASS	AC=4122;AF=0.823083;AN=5008;NS=2504;DP=16727;EAS_AF=0.8512;AMR_AF=0.6945;AFR_AF=0.8805;EUR_AF=0.7624;SAS_AF=0.8701;AA=g|||;VT=SNP
12	122924819	rs4758643	A	T	100	PASS	AC=4122;AF=0.823083;AN=5008;NS=2504;DP=18842;EAS_AF=0.8512;AMR_AF=0.6945;AFR_AF=0.8805;EUR_AF=0.7624;SAS_AF=0.8701;AA=T|||;VT=SNP
12	122925178	rs148538438	G	A	100	PASS	AC=33;AF=0.00658946;AN=5008;NS=2504;DP=18778;EAS_AF=0;AMR_AF=0.013;AFR_AF=0.0015;EUR_AF=0.0219;SAS_AF=0;AA=G|||;VT=SNP
12	122925296	rs11830957	C	A	100	PASS	AC=2048;AF=0.408946;AN=5008;NS=2504;DP=13996;EAS_AF=0.4028;AMR_AF=0.5144;AFR_AF=0.0552;EUR_AF=0.6412;SAS_AF=0.5798;AA=c|||;VT=SNP
12	122926219	rs11058159	G	A	100	PASS	AC=906;AF=0.180911;AN=5008;NS=2504;DP=15016;EAS_AF=0.4454;AMR_AF=0.1124;AFR_AF=0.0242;EUR_AF=0.1064;SAS_AF=0.2454;AA=g|||;VT=SNP
12	122926979	rs7964981	C	T	100	PASS	AC=2705;AF=0.540136;AN=5008;NS=2504;DP=10059;EAS_AF=0.4018;AMR_AF=0.549;AFR_AF=0.5303;EUR_AF=0.6441;SAS_AF=0.5828;AA=c|||;VT=SNP
12	122927031	rs553868009	C	G	100	PASS	AC=14;AF=0.00279553;AN=5008;NS=2504;DP=11396;EAS_AF=0;AMR_AF=0.0014;AFR_AF=0;EUR_AF=0.0129;SAS_AF=0;AA=c|||;VT=SNP
12	122929014	rs10773162	G	A	100	PASS	AC=2189;AF=0.437101;AN=5008;NS=2504;DP=15753;EAS_AF=0.4028;AMR_AF=0.5259;AFR_AF=0.152;EUR_AF=0.6431;SAS_AF=0.5828;AA=G|||;VT=SNP
12	122929436	rs143627950	C	T	100	PASS	AC=30;AF=0.00599042;AN=5008;NS=2504;DP=15877;EAS_AF=0;AMR_AF=0.0043;AFR_AF=0.0008;EUR_AF=0.0189;SAS_AF=0.0072;AA=C|||;VT=SNP
12	122929802	rs148085105	G	C	100	PASS	AC=33;AF=0.00658946;AN=5008;NS=2504;DP=19730;EAS_AF=0;AMR_AF=0.013;AFR_AF=0.0015;EUR_AF=0.0219;SAS_AF=0;AA=G|||;VT=SNP
12	122929822	rs6489002	T	C	100	PASS	AC=4113;AF=0.821286;AN=5008;NS=2504;DP=19983;EAS_AF=0.8512;AMR_AF=0.6931;AFR_AF=0.8737;EUR_AF=0.7624;SAS_AF=0.8712;AA=T|||;VT=SNP
12	122931065	rs11058178	G	A	100	PASS	AC=1751;AF=0.349641;AN=5008;NS=2504;DP=19323;EAS_AF=0.377;AMR_AF=0.4669;AFR_AF=0.0484;EUR_AF=0.5298;SAS_AF=0.4601;AA=G|||;VT=SNP
12	122931150	rs7970007	G	A	100	PASS	AC=2574;AF=0.513978;AN=5008;NS=2504;DP=19502;EAS_AF=0.3829;AMR_AF=0.5519;AFR_AF=0.4077;EUR_AF=0.6541;SAS_AF=0.6217;AA=A|||;VT=SNP
12	122931559	rs10744208	C	A	100	PASS	AC=4113;AF=0.821286;AN=5008;NS=2504;DP=18535;EAS_AF=0.8512;AMR_AF=0.6931;AFR_AF=0.8737;EUR_AF=0.7624;SAS_AF=0.8712;AA=A|||;VT=SNP
12	122931568	rs10744209	G	A	100	PASS	AC=4117;AF=0.822085;AN=5008;NS=2504;DP=18274;EAS_AF=0.8512;AMR_AF=0.6931;AFR_AF=0.8767;EUR_AF=0.7624;SAS_AF=0.8712;AA=A|||;VT=SNP
12	122931754	rs61954450	T	C	100	PASS	AC=929;AF=0.185503;AN=5008;NS=2504;DP=17430;EAS_AF=0.4683;AMR_AF=0.1124;AFR_AF=0.0242;EUR_AF=0.1074;SAS_AF=0.2444;AA=T|||;VT=SNP
12	122931793	rs10744210	A	G	100	PASS	AC=4112;AF=0.821086;AN=5008;NS=2504;DP=15563;EAS_AF=0.8512;AMR_AF=0.6931;AFR_AF=0.8737;EUR_AF=0.7624;SAS_AF=0.8701;AA=G|||;VT=SNP
12	122931820	rs10744211	A	G	100	PASS	AC=4095;AF=0.817692;AN=5008;NS=2504;DP=15048;EAS_AF=0.8512;AMR_AF=0.6931;AFR_AF=0.8638;EUR_AF=0.7624;SAS_AF=0.8661;AA=A|||;VT=SNP
12	122932418	rs11058186	A	G	100	PASS	AC=929;AF=0.185503;AN=5008;NS=2504;DP=14275;EAS_AF=0.4683;AMR_AF=0.1124;AFR_AF=0.0242;EUR_AF=0.1074;SAS_AF=0.2444;AA=A|||;VT=SNP
12	122932472	rs10846896	T	C	100	PASS	AC=1681;AF=0.335663;AN=5008;NS=2504;DP=13133;EAS_AF=0.4683;AMR_AF=0.147;AFR_AF=0.5726;EUR_AF=0.1103;SAS_AF=0.2444;AA=T|||;VT=SNP
12	122932805	rs143246898	C	T	100	PASS	AC=46;AF=0.0091853;AN=5008;NS=2504;DP=12172;EAS_AF=0;AMR_AF=0.0101;AFR_AF=0.0076;EUR_AF=0.0249;SAS_AF=0.0041;AA=C|||;VT=SNP
12	122933145	rs4758697	T	C	100	PASS	AC=930;AF=0.185703;AN=5008;NS=2504;DP=15589;EAS_AF=0.4683;AMR_AF=0.1124;AFR_AF=0.0242;EUR_AF=0.1074;SAS_AF=0.2454;AA=T|||;VT=SNP
12	122933151	rs7978119	G	A	100	PASS	AC=2412;AF=0.481629;AN=5008;NS=2504;DP=15753;EAS_AF=0.3829;AMR_AF=0.5461;AFR_AF=0.2912;EUR_AF=0.6521;SAS_AF=0.6196;AA=G|||;VT=SNP
12	122933155	rs10846899	T	A	100	PASS	AC=1749;AF=0.349241;AN=5008;NS=2504;DP=15820;EAS_AF=0.377;AMR_AF=0.4669;AFR_AF=0.0484;EUR_AF=0.5298;SAS_AF=0.4581;AA=T|||;VT=SNP
12	122934001	rs10773167	C	T	100	PASS	AC=4165;AF=0.831669;AN=5008;NS=2504;DP=17201;EAS_AF=0.8512;AMR_AF=0.6974;AFR_AF=0.9115;EUR_AF=0.7624;SAS_AF=0.8701;AA=T|||;VT=SNP
12	122935163	rs11058206	C	T	100	PASS	AC=929;AF=0.185503;AN=5008;NS=2504;DP=12857;EAS_AF=0.4683;AMR_AF=0.1124;AFR_AF=0.0242;EUR_AF=0.1074;SAS_AF=0.2444;AA=C|||;VT=SNP
12	122935945	rs11058209	A	G	100	PASS	AC=4112;AF=0.821086;AN=5008;NS=2504;DP=11778;EAS_AF=0.8512;AMR_AF=0.6931;AFR_AF=0.8729;EUR_AF=0.7624;SAS_AF=0.8712;AA=a|||;VT=SNP
12	122936627	rs117849902	G	A	100	PASS	AC=63;AF=0.0125799;AN=5008;NS=2504;DP=15184;EAS_AF=0;AMR_AF=0.0101;AFR_AF=0.0008;EUR_AF=0.0089;SAS_AF=0.047;AA=G|||;VT=SNP
12	122936633	rs112392143	A	G	100	PASS	AC=214;AF=0.0427316;AN=5008;NS=2504;DP=15222;EAS_AF=0.002;AMR_AF=0.036;AFR_AF=0.0023;EUR_AF=0.0775;SAS_AF=0.1084;AA=A|||;VT=SNP
12	122937725	rs2173581	C	T	100	PASS	AC=920;AF=0.183706;AN=5008;NS=2504;DP=17971;EAS_AF=0.4514;AMR_AF=0.111;AFR_AF=0.0348;EUR_AF=0.1083;SAS_AF=0.2382;AA=c|||;VT=SNP
12	122937769	rs12824888	G	C	100	PASS	AC=159;AF=0.0317492;AN=5008;NS=2504;DP=17657;EAS_AF=0.002;AMR_AF=0.0476;AFR_AF=0.0023;EUR_AF=0.1014;SAS_AF=0.0194;AA=g|||;VT=SNP
12	122938003	rs1973463	A	G	100	PASS	AC=3935;AF=0.785743;AN=5008;NS=2504;DP=18808;EAS_AF=0.8562;AMR_AF=0.6844;AFR_AF=0.7451;EUR_AF=0.7594;SAS_AF=0.8671;AA=-|||;VT=SNP
12	122938466	rs12423420	G	A	100	PASS	AC=3692;AF=0.73722;AN=5008;NS=2504;DP=19601;EAS_AF=0.8611;AMR_AF=0.6297;AFR_AF=0.6399;EUR_AF=0.7356;SAS_AF=0.819;AA=g|||;VT=SNP
12	122938768	rs12812332	A	G	100	PASS	AC=2289;AF=0.457069;AN=5008;NS=2504;DP=15604;EAS_AF=0.3869;AMR_AF=0.4971;AFR_AF=0.264;EUR_AF=0.6372;SAS_AF=0.5767;AA=a|||;VT=SNP
12	122938958	rs11058226	T	C	100	PASS	AC=3546;AF=0.708067;AN=5008;NS=2504;DP=18782;EAS_AF=0.8611;AMR_AF=0.6254;AFR_AF=0.528;EUR_AF=0.7465;SAS_AF=0.8129;AA=c|||;VT=SNP
12	122939450	rs10846912	C	T	100	PASS	AC=2619;AF=0.522963;AN=5008;NS=2504;DP=18423;EAS_AF=0.3869;AMR_AF=0.513;AFR_AF=0.5038;EUR_AF=0.6392;SAS_AF=0.5767;AA=t|||;VT=SNP
12	122939655	rs10773172	G	A	100	PASS	AC=3547;AF=0.708267;AN=5008;NS=2504;DP=15660;EAS_AF=0.8611;AMR_AF=0.6254;AFR_AF=0.5287;EUR_AF=0.7465;SAS_AF=0.8129;AA=a|||;VT=SNP
12	122940075	rs11058233	A	G	100	PASS	AC=3925;AF=0.783746;AN=5008;NS=2504;DP=11892;EAS_AF=0.8621;AMR_AF=0.6527;AFR_AF=0.7534;EUR_AF=0.7575;SAS_AF=0.864;AA=G|||;VT=SNP
12	122940996	rs11058237	A	G	100	PASS	AC=930;AF=0.185703;AN=5008;NS=2504;DP=19471;EAS_AF=0.4752;AMR_AF=0.1138;AFR_AF=0.025;EUR_AF=0.1074;SAS_AF=0.2362;AA=a|||;VT=SNP
12	122941349	rs12314537	A	G	100	PASS	AC=2657;AF=0.530551;AN=5008;NS=2504;DP=17677;EAS_AF=0.3819;AMR_AF=0.513;AFR_AF=0.5363;EUR_AF=0.6392;SAS_AF=0.5767;AA=N|||;VT=SNP
12	122942070	rs10744217	A	G	100	PASS	AC=3751;AF=0.749002;AN=5008;NS=2504;DP=17773;EAS_AF=0.8611;AMR_AF=0.6383;AFR_AF=0.6702;EUR_AF=0.7485;SAS_AF=0.819;AA=N|||;VT=SNP
12	122942185	rs10744218	G	A	100	PASS	AC=2623;AF=0.523762;AN=5008;NS=2504;DP=18070;EAS_AF=0.377;AMR_AF=0.5173;AFR_AF=0.5091;EUR_AF=0.6382;SAS_AF=0.5818;AA=G|||;VT=SNP
12	122942841	rs78695278	C	T	100	PASS	AC=946;AF=0.188898;AN=5008;NS=2504;DP=13468;EAS_AF=0.4742;AMR_AF=0.1124;AFR_AF=0.0371;EUR_AF=0.1074;SAS_AF=0.2382;AA=c|||;VT=SNP
12	122943231	rs10846920	C	T	100	PASS	AC=3486;AF=0.696086;AN=5008;NS=2504;DP=10934;EAS_AF=0.8571;AMR_AF=0.6225;AFR_AF=0.4924;EUR_AF=0.7455;SAS_AF=0.8067;AA=t|||;VT=SNP
12	122943376	rs10846921	A	C	100	PASS	AC=3728;AF=0.744409;AN=5008;NS=2504;DP=15323;EAS_AF=0.8611;AMR_AF=0.6369;AFR_AF=0.6619;EUR_AF=0.7495;SAS_AF=0.8067;AA=N|||;VT=SNP
12	122943453	rs76506749	T	G	100	PASS	AC=275;AF=0.0549121;AN=5008;NS=2504;DP=16155;EAS_AF=0.003;AMR_AF=0.049;AFR_AF=0.0053;EUR_AF=0.1103;SAS_AF=0.1227;AA=t|||;VT=SNP
12	122943545	rs11058251	A	C	100	PASS	AC=2967;AF=0.592452;AN=5008;NS=2504;DP=14939;EAS_AF=0.8532;AMR_AF=0.598;AFR_AF=0.1195;EUR_AF=0.7455;SAS_AF=0.8016;AA=a|||;VT=SNP
12	122943915	rs4758644	A	C	100	PASS	AC=2970;AF=0.593051;AN=5008;NS=2504;DP=15448;EAS_AF=0.8562;AMR_AF=0.598;AFR_AF=0.1195;EUR_AF=0.7455;SAS_AF=0.8016;AA=a|||;VT=SNP
12	122943980	rs7398014	T	C	100	PASS	AC=4149;AF=0.828474;AN=5008;NS=2504;DP=16687;EAS_AF=0.8571;AMR_AF=0.6671;AFR_AF=0.9183;EUR_AF=0.7584;SAS_AF=0.864;AA=N|||;VT=SNP
12	122944713	rs10773176	A	G	100	PASS	AC=3513;AF=0.701478;AN=5008;NS=2504;DP=16246;EAS_AF=0.8571;AMR_AF=0.6282;AFR_AF=0.5083;EUR_AF=0.7465;SAS_AF=0.8078;AA=G|||;VT=SNP
12	122944752	rs10773178	T	C	100	PASS	AC=3515;AF=0.701877;AN=5008;NS=2504;DP=14247;EAS_AF=0.8571;AMR_AF=0.6282;AFR_AF=0.5098;EUR_AF=0.7465;SAS_AF=0.8078;AA=C|||;VT=SNP
12	122946075	rs61956095	C	T	100	PASS	AC=33;AF=0.00658946;AN=5008;NS=2504;DP=16482;EAS_AF=0;AMR_AF=0.013;AFR_AF=0.0008;EUR_AF=0.0229;SAS_AF=0;AA=c|||;VT=SNP
12	122946487	rs4758645	G	A	100	PASS	AC=3348;AF=0.66853;AN=5008;NS=2504;DP=13553;EAS_AF=0.8532;AMR_AF=0.6153;AFR_AF=0.3986;EUR_AF=0.7465;SAS_AF=0.8006;AA=G|||;VT=SNP
12	122946507	rs4758646	G	A	100	PASS	AC=3349;AF=0.66873;AN=5008;NS=2504;DP=14126;EAS_AF=0.8532;AMR_AF=0.6153;AFR_AF=0.3994;EUR_AF=0.7465;SAS_AF=0.8006;AA=G|||;VT=SNP
12	122947265	rs7316114	A	G	100	PASS	AC=3763;AF=0.751398;AN=5008;NS=2504;DP=16120;EAS_AF=0.8571;AMR_AF=0.6412;AFR_AF=0.6906;EUR_AF=0.7485;SAS_AF=0.8057;AA=G|||;VT=SNP
12	122947525	rs117114390	C	T	100	PASS	AC=34;AF=0.00678914;AN=5008;NS=2504;DP=18709;EAS_AF=0.001;AMR_AF=0.0072;AFR_AF=0.0008;EUR_AF=0.0239;SAS_AF=0.0031;AA=C|||;VT=SNP
12	122947733	rs10744220	T	C	100	PASS	AC=3352;AF=0.669329;AN=5008;NS=2504;DP=14105;EAS_AF=0.8532;AMR_AF=0.6153;AFR_AF=0.3979;EUR_AF=0.7465;SAS_AF=0.8057;AA=C|||;VT=SNP
12	122947871	rs10846931	C	G	100	PASS	AC=3353;AF=0.669529;AN=5008;NS=2504;DP=11325;EAS_AF=0.8532;AMR_AF=0.6167;AFR_AF=0.3979;EUR_AF=0.7465;SAS_AF=0.8057;AA=G|||;VT=SNP
12	122948092	rs11058272	G	A	100	PASS	AC=1995;AF=0.398363;AN=5008;NS=2504;DP=13318;EAS_AF=0.3819;AMR_AF=0.4827;AFR_AF=0.053;EUR_AF=0.6382;SAS_AF=0.5757;AA=G|||;VT=SNP
12	122948907	rs116896792	T	C	100	PASS	AC=145;AF=0.0289537;AN=5008;NS=2504;DP=20242;EAS_AF=0;AMR_AF=0.0793;AFR_AF=0.0008;EUR_AF=0.0726;SAS_AF=0.0164;AA=T|||;VT=SNP
12	122949673	rs7301515	T	C	100	PASS	AC=4320;AF=0.86262;AN=5008;NS=2504;DP=13899;EAS_AF=0.9325;AMR_AF=0.67;AFR_AF=0.969;EUR_AF=0.7584;SAS_AF=0.8906;AA=t|||;VT=SNP
12	122949939	rs551766481	C	A	100	PASS	AC=46;AF=0.0091853;AN=5008;NS=2504;DP=11423;EAS_AF=0;AMR_AF=0.0173;AFR_AF=0.0015;EUR_AF=0.0308;SAS_AF=0.001;AA=c|||;VT=SNP
12	122950035	rs7963773	A	G	100	PASS	AC=3926;AF=0.783946;AN=5008;NS=2504;DP=12359;EAS_AF=0.8571;AMR_AF=0.647;AFR_AF=0.8116;EUR_AF=0.7495;SAS_AF=0.8037;AA=a|||;VT=SNP
12	122950191	rs138555178	C	T	100	PASS	AC=28;AF=0.00559105;AN=5008;NS=2504;DP=10253;EAS_AF=0;AMR_AF=0.0043;AFR_AF=0.003;EUR_AF=0.0209;SAS_AF=0;AA=c|||;VT=SNP
12	122950375	rs7964138	A	G	100	PASS	AC=3926;AF=0.783946;AN=5008;NS=2504;DP=15529;EAS_AF=0.8571;AMR_AF=0.647;AFR_AF=0.8116;EUR_AF=0.7495;SAS_AF=0.8037;AA=g|||;VT=SNP
12	122951119	rs12425970	G	T	100	PASS	AC=3184;AF=0.635783;AN=5008;NS=2504;DP=16157;EAS_AF=0.8512;AMR_AF=0.611;AFR_AF=0.2799;EUR_AF=0.7465;SAS_AF=0.7986;AA=G|||;VT=SNP
12	122952923	rs11609474	A	T	100	PASS	AC=237;AF=0.0473243;AN=5008;NS=2504;DP=13258;EAS_AF=0.002;AMR_AF=0.0836;AFR_AF=0.0068;EUR_AF=0.1392;SAS_AF=0.0286;AA=A|||;VT=SNP
12	122954925	rs190887011	C	G	100	PASS	AC=37;AF=0.00738818;AN=5008;NS=2504;DP=13658;EAS_AF=0;AMR_AF=0.0115;AFR_AF=0.0015;EUR_AF=0.0179;SAS_AF=0.0092;AA=C|||;VT=SNP
12	122956842	rs11608711	A	C	100	PASS	AC=2900;AF=0.579073;AN=5008;NS=2504;DP=12933;EAS_AF=0.3829;AMR_AF=0.4914;AFR_AF=0.7958;EUR_AF=0.5557;SAS_AF=0.5746;AA=C|||;VT=SNP
12	122957085	rs7132830	G	A	100	PASS	AC=2899;AF=0.578874;AN=5008;NS=2504;DP=16238;EAS_AF=0.3829;AMR_AF=0.4914;AFR_AF=0.7958;EUR_AF=0.5557;SAS_AF=0.5736;AA=A|||;VT=SNP
12	122959902	rs10846968	T	C	100	PASS	AC=2901;AF=0.579273;AN=5008;NS=2504;DP=18622;EAS_AF=0.3839;AMR_AF=0.4928;AFR_AF=0.7958;EUR_AF=0.5557;SAS_AF=0.5736;AA=C|||;VT=SNP
12	122960886	rs61956097	G	A	100	PASS	AC=1057;AF=0.211062;AN=5008;NS=2504;DP=20161;EAS_AF=0.4722;AMR_AF=0.1542;AFR_AF=0.0272;EUR_AF=0.1889;SAS_AF=0.2536;AA=G|||;VT=SNP
12	122961353	rs143791784	T	C	100	PASS	AC=39;AF=0.00778754;AN=5008;NS=2504;DP=15637;EAS_AF=0.001;AMR_AF=0.0072;AFR_AF=0.0008;EUR_AF=0.0288;SAS_AF=0.0031;AA=T|||;VT=SNP
12	122962286	rs112206622	G	A	100	PASS	AC=1161;AF=0.231829;AN=5008;NS=2504;DP=10542;EAS_AF=0.4722;AMR_AF=0.1657;AFR_AF=0.0991;EUR_AF=0.1899;SAS_AF=0.2536;AA=g|||;VT=SNP
12	122963011	rs6416295	T	C	100	PASS	AC=2900;AF=0.579073;AN=5008;NS=2504;DP=19989;EAS_AF=0.3829;AMR_AF=0.4928;AFR_AF=0.7958;EUR_AF=0.5557;SAS_AF=0.5736;AA=C|||;VT=SNP
12	122963180	rs6489014	A	G	100	PASS	AC=2902;AF=0.579473;AN=5008;NS=2504;DP=18813;EAS_AF=0.3839;AMR_AF=0.4928;AFR_AF=0.7958;EUR_AF=0.5557;SAS_AF=0.5746;AA=G|||;VT=SNP
12	122963550	rs12369179	C	T	100	PASS	AC=145;AF=0.0289537;AN=5008;NS=2504;DP=19727;EAS_AF=0;AMR_AF=0.0807;AFR_AF=0.0015;EUR_AF=0.0706;SAS_AF=0.0164;AA=C|||;VT=SNP
12	122964708	rs10846978	T	C	100	PASS	AC=4123;AF=0.823283;AN=5008;NS=2504;DP=18042;EAS_AF=0.8562;AMR_AF=0.6643;AFR_AF=0.9107;EUR_AF=0.7525;SAS_AF=0.8569;AA=C|||;VT=SNP;EX_TARGET
12	122965622	rs118045938	T	C	100	PASS	AC=39;AF=0.00778754;AN=5008;NS=2504;DP=18984;EAS_AF=0.001;AMR_AF=0.0072;AFR_AF=0.0008;EUR_AF=0.0288;SAS_AF=0.0031;AA=T|||;VT=SNP
12	122965724	rs73222259	C	A	100	PASS	AC=195;AF=0.0389377;AN=5008;NS=2504;DP=17965;EAS_AF=0.001;AMR_AF=0.0749;AFR_AF=0.0045;EUR_AF=0.1093;SAS_AF=0.0266;AA=C|||;VT=SNP
12	122966373	rs4758692	T	C	100	PASS	AC=2108;AF=0.420927;AN=5008;NS=2504;DP=17696;EAS_AF=0.3829;AMR_AF=0.4568;AFR_AF=0.2428;EUR_AF=0.5527;SAS_AF=0.5399;AA=T|||;VT=SNP
12	122968450	rs12817342	T	C	100	PASS	AC=1575;AF=0.314497;AN=5008;NS=2504;DP=18614;EAS_AF=0.379;AMR_AF=0.389;AFR_AF=0.0492;EUR_AF=0.4423;SAS_AF=0.4223;AA=T|||;VT=SNP
12	122969042	rs11058362	T	C	100	PASS	AC=2900;AF=0.579073;AN=5008;NS=2504;DP=16481;EAS_AF=0.3829;AMR_AF=0.4928;AFR_AF=0.7958;EUR_AF=0.5557;SAS_AF=0.5736;AA=C|||;VT=SNP
12	122969716	rs10846993	C	T	100	PASS	AC=1572;AF=0.313898;AN=5008;NS=2504;DP=18205;EAS_AF=0.378;AMR_AF=0.389;AFR_AF=0.0484;EUR_AF=0.4423;SAS_AF=0.4213;AA=C|||;VT=SNP
12	122970156	rs10773208	T	C	100	PASS	AC=4137;AF=0.826078;AN=5008;NS=2504;DP=16302;EAS_AF=0.8562;AMR_AF=0.6643;AFR_AF=0.9213;EUR_AF=0.7525;SAS_AF=0.8569;AA=C|||;VT=SNP
12	122970947	rs117433475	G	A	100	PASS	AC=91;AF=0.0181709;AN=5008;NS=2504;DP=11331;EAS_AF=0;AMR_AF=0.0259;AFR_AF=0.003;EUR_AF=0.0537;SAS_AF=0.0153;AA=G|||;VT=SNP
12	122971142	rs11058375	A	T	100	PASS	AC=50;AF=0.00998403;AN=5008;NS=2504;DP=13724;EAS_AF=0;AMR_AF=0.0274;AFR_AF=0.0008;EUR_AF=0.0268;SAS_AF=0.0031;AA=A|||;VT=SNP
12	122972252	rs4758657	G	C	100	PASS	AC=2900;AF=0.579073;AN=5008;NS=2504;DP=15007;EAS_AF=0.3829;AMR_AF=0.4928;AFR_AF=0.795;EUR_AF=0.5567;SAS_AF=0.5736;AA=C|||;VT=SNP
12	122973666	rs4758658	C	T	100	PASS	AC=1839;AF=0.367212;AN=5008;NS=2504;DP=19427;EAS_AF=0.381;AMR_AF=0.438;AFR_AF=0.0514;EUR_AF=0.5517;SAS_AF=0.5399;AA=C|||;VT=SNP
12	122973701	rs78494940	T	G	100	PASS	AC=206;AF=0.0411342;AN=5008;NS=2504;DP=19350;EAS_AF=0.002;AMR_AF=0.0375;AFR_AF=0.0023;EUR_AF=0.0716;SAS_AF=0.1053;AA=T|||;VT=SNP
12	122973836	rs117697674	A	G	100	PASS	AC=32;AF=0.00638978;AN=5008;NS=2504;DP=21853;EAS_AF=0;AMR_AF=0.0216;AFR_AF=0;EUR_AF=0.0159;SAS_AF=0.001;AA=A|||;VT=SNP
12	122974253	rs7955513	C	T	100	PASS	AC=2897;AF=0.578474;AN=5008;NS=2504;DP=15387;EAS_AF=0.3829;AMR_AF=0.4914;AFR_AF=0.7958;EUR_AF=0.5557;SAS_AF=0.5716;AA=T|||;VT=SNP
12	122974833	rs7311573	G	C	100	PASS	AC=2896;AF=0.578275;AN=5008;NS=2504;DP=16240;EAS_AF=0.3829;AMR_AF=0.4914;AFR_AF=0.7958;EUR_AF=0.5557;SAS_AF=0.5706;AA=C|||;VT=SNP
12	122975801	rs117426925	T	A	100	PASS	AC=33;AF=0.00658946;AN=5008;NS=2504;DP=18402;EAS_AF=0;AMR_AF=0.0101;AFR_AF=0.0015;EUR_AF=0.0169;SAS_AF=0.0072;AA=T|||;VT=SNP
12	122975949	rs7303688	A	G	100	PASS	AC=2895;AF=0.578075;AN=5008;NS=2504;DP=15670;EAS_AF=0.3819;AMR_AF=0.4914;AFR_AF=0.7958;EUR_AF=0.5557;SAS_AF=0.5706;AA=G|||;VT=SNP
12	122976353	rs35483694	C	G	100	PASS	AC=397;AF=0.0792732;AN=5008;NS=2504;DP=13418;EAS_AF=0.003;AMR_AF=0.0937;AFR_AF=0.0212;EUR_AF=0.2038;SAS_AF=0.0982;AA=C|||;VT=SNP
12	122976762	rs73222264	C	G	100	PASS	AC=35;AF=0.00698882;AN=5008;NS=2504;DP=23440;EAS_AF=0;AMR_AF=0.0058;AFR_AF=0.0015;EUR_AF=0.0268;SAS_AF=0.002;AA=C|||;VT=SNP
12	122978117	rs12828165	C	T	100	PASS	AC=2104;AF=0.420128;AN=5008;NS=2504;DP=13754;EAS_AF=0.3829;AMR_AF=0.4553;AFR_AF=0.2428;EUR_AF=0.5527;SAS_AF=0.5368;AA=C|||;VT=SNP
12	122978407	rs7486949	G	A	100	PASS	AC=2142;AF=0.427716;AN=5008;NS=2504;DP=13149;EAS_AF=0.3829;AMR_AF=0.4568;AFR_AF=0.2708;EUR_AF=0.5527;SAS_AF=0.5368;AA=G|||;VT=SNP
12	122979776	rs80284715	C	T	100	PASS	AC=267;AF=0.0533147;AN=5008;NS=2504;DP=18134;EAS_AF=0.003;AMR_AF=0.049;AFR_AF=0.003;EUR_AF=0.1093;SAS_AF=0.1186;AA=C|||;VT=SNP
12	122979914	rs11058398	A	T	100	PASS	AC=2923;AF=0.583666;AN=5008;NS=2504;DP=16582;EAS_AF=0.4058;AMR_AF=0.4928;AFR_AF=0.7958;EUR_AF=0.5557;SAS_AF=0.5736;AA=T|||;VT=SNP
12	122980162	rs12426619	C	T	100	PASS	AC=1048;AF=0.209265;AN=5008;NS=2504;DP=17017;EAS_AF=0.4494;AMR_AF=0.1571;AFR_AF=0.0386;EUR_AF=0.1879;SAS_AF=0.2515;AA=C|||;VT=SNP
12	122980260	rs111460882	T	A	100	PASS	AC=35;AF=0.00698882;AN=5008;NS=2504;DP=15183;EAS_AF=0;AMR_AF=0.0058;AFR_AF=0.0015;EUR_AF=0.0268;SAS_AF=0.002;AA=T|||;VT=SNP
12	122981053	rs11058402	A	G	100	PASS	AC=4138;AF=0.826278;AN=5008;NS=2504;DP=14487;EAS_AF=0.8562;AMR_AF=0.6643;AFR_AF=0.9213;EUR_AF=0.7535;SAS_AF=0.8569;AA=G|||;VT=SNP
12	122981059	rs77786029	C	T	100	PASS	AC=55;AF=0.0109824;AN=5008;NS=2504;DP=14713;EAS_AF=0;AMR_AF=0.0159;AFR_AF=0;EUR_AF=0.0328;SAS_AF=0.0112;AA=C|||;VT=SNP
12	122983460	rs7314638	A	G	100	PASS	AC=4123;AF=0.823283;AN=5008;NS=2504;DP=17031;EAS_AF=0.8562;AMR_AF=0.6643;AFR_AF=0.9107;EUR_AF=0.7525;SAS_AF=0.8569;AA=G|||;VT=SNP
12	122983973	rs12825762	G	A	100	PASS	AC=2127;AF=0.42472;AN=5008;NS=2504;DP=14109;EAS_AF=0.4048;AMR_AF=0.4553;AFR_AF=0.2436;EUR_AF=0.5527;SAS_AF=0.5368;AA=G|||;VT=SNP
12	122985057	rs1473553	G	T	100	PASS	AC=4128;AF=0.824281;AN=5008;NS=2504;DP=12168;EAS_AF=0.8552;AMR_AF=0.6628;AFR_AF=0.9206;EUR_AF=0.7485;SAS_AF=0.8548;AA=T|||;VT=SNP
12	122985598	rs7296680	T	A	100	PASS	AC=2919;AF=0.582867;AN=5008;NS=2504;DP=16618;EAS_AF=0.4048;AMR_AF=0.4928;AFR_AF=0.7958;EUR_AF=0.5557;SAS_AF=0.5706;AA=A|||;VT=SNP
12	122986267	rs4356269	C	T	100	PASS	AC=2919;AF=0.582867;AN=5008;NS=2504;DP=18819;EAS_AF=0.4048;AMR_AF=0.4928;AFR_AF=0.7958;EUR_AF=0.5557;SAS_AF=0.5706;AA=T|||;VT=SNP
12	122986393	rs78111011	C	A	100	PASS	AC=266;AF=0.053115;AN=5008;NS=2504;DP=19671;EAS_AF=0.003;AMR_AF=0.049;AFR_AF=0.003;EUR_AF=0.1093;SAS_AF=0.1176;AA=C|||;VT=SNP
12	122986534	rs11615830	C	T	100	PASS	AC=2920;AF=0.583067;AN=5008;NS=2504;DP=17152;EAS_AF=0.4048;AMR_AF=0.4928;AFR_AF=0.7958;EUR_AF=0.5557;SAS_AF=0.5716;AA=T|||;VT=SNP
12	122988779	rs1499681	A	G	100	PASS	AC=506;AF=0.101038;AN=5008;NS=2504;DP=18010;EAS_AF=0.003;AMR_AF=0.0692;AFR_AF=0.1868;EUR_AF=0.1074;SAS_AF=0.1022;AA=A|||;VT=SNP
12	122988800	rs4237789	C	T	100	PASS	AC=2167;AF=0.432708;AN=5008;NS=2504;DP=17810;EAS_AF=0.5476;AMR_AF=0.1916;AFR_AF=0.6936;EUR_AF=0.2038;SAS_AF=0.3681;AA=T|||;VT=SNP
12	122988835	rs148009304	G	A	100	PASS	AC=21;AF=0.00419329;AN=5008;NS=2504;DP=16210;EAS_AF=0;AMR_AF=0.0043;AFR_AF=0.0008;EUR_AF=0.0169;SAS_AF=0;AA=G|||;VT=SNP
12	122988843	rs12818552	C	A	100	PASS	AC=1249;AF=0.249401;AN=5008;NS=2504;DP=15962;EAS_AF=0.2827;AMR_AF=0.3314;AFR_AF=0.0408;EUR_AF=0.4354;SAS_AF=0.2474;AA=C|||;VT=SNP
12	122989235	rs4758660	A	C	100	PASS	AC=2146;AF=0.428514;AN=5008;NS=2504;DP=15635;EAS_AF=0.4335;AMR_AF=0.451;AFR_AF=0.2443;EUR_AF=0.5447;SAS_AF=0.5368;AA=A|||;VT=SNP
12	122989412	rs10998	G	A	100	PASS	AC=4126;AF=0.823882;AN=5008;NS=2504;DP=15090;EAS_AF=0.8542;AMR_AF=0.6628;AFR_AF=0.9198;EUR_AF=0.7495;SAS_AF=0.8538;AA=A|||;VT=SNP
12	122990042	rs1115154	A	G	100	PASS	AC=132;AF=0.0263578;AN=5008;NS=2504;DP=19294;EAS_AF=0.002;AMR_AF=0.0231;AFR_AF=0.0023;EUR_AF=0.0398;SAS_AF=0.0726;AA=A|||;VT=SNP
12	122990575	rs144762317	C	T	100	PASS	AC=34;AF=0.00678914;AN=5008;NS=2504;DP=13448;EAS_AF=0;AMR_AF=0.0101;AFR_AF=0;EUR_AF=0.0239;SAS_AF=0.0031;AA=C|||;VT=SNP
12	122990671	rs61956119	G	A	100	PASS	AC=2142;AF=0.427716;AN=5008;NS=2504;DP=14478;EAS_AF=0.4345;AMR_AF=0.4496;AFR_AF=0.2428;EUR_AF=0.5437;SAS_AF=0.5358;AA=G|||;VT=SNP
12	122991279	rs11058480	C	T	100	PASS	AC=1068;AF=0.213259;AN=5008;NS=2504;DP=18883;EAS_AF=0.4216;AMR_AF=0.1571;AFR_AF=0.0756;EUR_AF=0.1849;SAS_AF=0.2536;AA=C|||;VT=SNP
12	122991478	rs9988963	C	G	100	PASS	AC=4095;AF=0.817692;AN=5008;NS=2504;DP=17149;EAS_AF=0.8552;AMR_AF=0.6542;AFR_AF=0.91;EUR_AF=0.7386;SAS_AF=0.8517;AA=G|||;VT=SNP;EX_TARGET
12	122991986	rs10734920	C	T	100	PASS	AC=4933;AF=0.985024;AN=5008;NS=2504;DP=16421;EAS_AF=0.999;AMR_AF=0.9222;AFR_AF=0.9977;EUR_AF=0.9841;SAS_AF=0.999;AA=T|||;VT=SNP
12	122993011	rs10773230	C	T	100	PASS	AC=2143;AF=0.427915;AN=5008;NS=2504;DP=18013;EAS_AF=0.4365;AMR_AF=0.4496;AFR_AF=0.2428;EUR_AF=0.5427;SAS_AF=0.5358;AA=C|||;VT=SNP
12	122993499	rs190385975	G	A	100	PASS	AC=31;AF=0.0061901;AN=5008;NS=2504;DP=17169;EAS_AF=0;AMR_AF=0.0159;AFR_AF=0.0015;EUR_AF=0.0169;SAS_AF=0.001;AA=G|||;VT=SNP
12	122993879	rs7298839	C	T	100	PASS	AC=2930;AF=0.585064;AN=5008;NS=2504;DP=15772;EAS_AF=0.4345;AMR_AF=0.4856;AFR_AF=0.7973;EUR_AF=0.5457;SAS_AF=0.5644;AA=c|||;VT=SNP
12	122993932	rs11610303	G	T	100	PASS	AC=1870;AF=0.373403;AN=5008;NS=2504;DP=16754;EAS_AF=0.4325;AMR_AF=0.4323;AFR_AF=0.0514;EUR_AF=0.5417;SAS_AF=0.5327;AA=G|||;VT=SNP
12	122994609	rs7967928	C	T	100	PASS	AC=2930;AF=0.585064;AN=5008;NS=2504;DP=16491;EAS_AF=0.4345;AMR_AF=0.4856;AFR_AF=0.7973;EUR_AF=0.5457;SAS_AF=0.5644;AA=T|||;VT=SNP
12	122995047	rs7136564	G	C	100	PASS	AC=2392;AF=0.477636;AN=5008;NS=2504;DP=17751;EAS_AF=0.4345;AMR_AF=0.4582;AFR_AF=0.4092;EUR_AF=0.5447;SAS_AF=0.5593;AA=G|||;VT=SNP
12	122995372	rs6489051	C	T	100	PASS	AC=2929;AF=0.584864;AN=5008;NS=2504;DP=18814;EAS_AF=0.4345;AMR_AF=0.4856;AFR_AF=0.7965;EUR_AF=0.5457;SAS_AF=0.5644;AA=c|||;VT=SNP
12	122995480	rs113783639	C	G	100	PASS	AC=195;AF=0.0389377;AN=5008;NS=2504;DP=17214;EAS_AF=0.001;AMR_AF=0.0749;AFR_AF=0.0045;EUR_AF=0.1093;SAS_AF=0.0266;AA=C|||;VT=SNP
12	122996221	rs1532578	C	G	100	PASS	AC=2397;AF=0.478634;AN=5008;NS=2504;DP=16837;EAS_AF=0.4345;AMR_AF=0.4582;AFR_AF=0.41;EUR_AF=0.5447;SAS_AF=0.5634;AA=C|||;VT=SNP
12	122996613	rs10847090	G	A	100	PASS	AC=2930;AF=0.585064;AN=5008;NS=2504;DP=19217;EAS_AF=0.4345;AMR_AF=0.4856;AFR_AF=0.7973;EUR_AF=0.5457;SAS_AF=0.5644;AA=A|||;VT=SNP
12	122999080	rs7297866	C	T	100	PASS	AC=2930;AF=0.585064;AN=5008;NS=2504;DP=13061;EAS_AF=0.4345;AMR_AF=0.4856;AFR_AF=0.7973;EUR_AF=0.5457;SAS_AF=0.5644;AA=T|||;VT=SNP
12	122999535	rs6489056	C	T	100	PASS	AC=2228;AF=0.444888;AN=5008;NS=2504;DP=19247;EAS_AF=0.4345;AMR_AF=0.4597;AFR_AF=0.3048;EUR_AF=0.5437;SAS_AF=0.5327;AA=C|||;VT=SNP
12	122999891	rs61956121	T	C	100	PASS	AC=1484;AF=0.296326;AN=5008;NS=2504;DP=21091;EAS_AF=0.3988;AMR_AF=0.3746;AFR_AF=0.0401;EUR_AF=0.3877;SAS_AF=0.3875;AA=T|||;VT=SNP
12	123000055	rs61453559	T	C	100	PASS	AC=1101;AF=0.219848;AN=5008;NS=2504;DP=17418;EAS_AF=0.4206;AMR_AF=0.1614;AFR_AF=0.0938;EUR_AF=0.1859;SAS_AF=0.2597;AA=T|||;VT=SNP
12	123001193	rs58600355	A	T	100	PASS	AC=1880;AF=0.375399;AN=5008;NS=2504;DP=22585;EAS_AF=0.4335;AMR_AF=0.4323;AFR_AF=0.0522;EUR_AF=0.5417;SAS_AF=0.5409;AA=A|||;VT=SNP
12	123001692	rs78525750	A	G	100	PASS	AC=117;AF=0.0233626;AN=5008;NS=2504;DP=19388;EAS_AF=0.001;AMR_AF=0.0418;AFR_AF=0.0015;EUR_AF=0.0785;SAS_AF=0.0061;AA=A|||;VT=SNP
12	123001737	rs57311174	G	A	100	PASS	AC=2136;AF=0.426518;AN=5008;NS=2504;DP=18084;EAS_AF=0.4355;AMR_AF=0.4496;AFR_AF=0.2436;EUR_AF=0.5427;SAS_AF=0.5286;AA=G|||;VT=SNP
12	123002143	rs6416298	C	T	100	PASS	AC=4293;AF=0.857228;AN=5008;NS=2504;DP=18258;EAS_AF=0.9345;AMR_AF=0.6628;AFR_AF=0.969;EUR_AF=0.7425;SAS_AF=0.8824;AA=T|||;VT=SNP
12	123003278	rs10847103	C	T	100	PASS	AC=1078;AF=0.215256;AN=5008;NS=2504;DP=20423;EAS_AF=0.4187;AMR_AF=0.1599;AFR_AF=0.0764;EUR_AF=0.1869;SAS_AF=0.2618;AA=C|||;VT=SNP
12	123003317	rs11058562	T	C	100	PASS	AC=1684;AF=0.336262;AN=5008;NS=2504;DP=20602;EAS_AF=0.4315;AMR_AF=0.402;AFR_AF=0.0492;EUR_AF=0.4811;SAS_AF=0.4305;AA=T|||;VT=SNP
12	123004306	rs7134381	C	T	100	PASS	AC=2929;AF=0.584864;AN=5008;NS=2504;DP=19199;EAS_AF=0.4355;AMR_AF=0.487;AFR_AF=0.7995;EUR_AF=0.5457;SAS_AF=0.5583;AA=T|||;VT=SNP
12	123006263	rs10744242	C	T	100	PASS	AC=2933;AF=0.585663;AN=5008;NS=2504;DP=18566;EAS_AF=0.4355;AMR_AF=0.487;AFR_AF=0.798;EUR_AF=0.5457;SAS_AF=0.5644;AA=T|||;VT=SNP
12	123006336	rs11614176	G	A	100	PASS	AC=94;AF=0.01877;AN=5008;NS=2504;DP=19368;EAS_AF=0.001;AMR_AF=0.0259;AFR_AF=0.003;EUR_AF=0.0557;SAS_AF=0.0153;AA=G|||;VT=SNP
12	123006368	rs7307867	T	C	100	PASS	AC=2933;AF=0.585663;AN=5008;NS=2504;DP=19722;EAS_AF=0.4355;AMR_AF=0.487;AFR_AF=0.798;EUR_AF=0.5457;SAS_AF=0.5644;AA=C|||;VT=SNP
12	123006408	rs11058575	C	T	100	PASS	AC=1080;AF=0.215655;AN=5008;NS=2504;DP=19702;EAS_AF=0.4187;AMR_AF=0.1585;AFR_AF=0.0817;EUR_AF=0.1859;SAS_AF=0.2587;AA=C|||;VT=SNP
12	123009498	rs12816396	A	T	100	PASS	AC=926;AF=0.184904;AN=5008;NS=2504;DP=15141;EAS_AF=0.0357;AMR_AF=0.0821;AFR_AF=0.3812;EUR_AF=0.1581;SAS_AF=0.1738;AA=A|||;VT=SNP
12	123012333	rs74979707	T	C	100	PASS	AC=313;AF=0.0625;AN=5008;NS=2504;DP=18697;EAS_AF=0.003;AMR_AF=0.0447;AFR_AF=0.0136;EUR_AF=0.1024;SAS_AF=0.1616;AA=T|||;VT=SNP
12	123012511	rs73222277	C	T	100	PASS	AC=31;AF=0.0061901;AN=5008;NS=2504;DP=21824;EAS_AF=0;AMR_AF=0;AFR_AF=0.0023;EUR_AF=0.0219;SAS_AF=0.0061;AA=C|||;VT=SNP
12	123013673	rs74976900	G	T	100	PASS	AC=84;AF=0.0167732;AN=5008;NS=2504;DP=16872;EAS_AF=0;AMR_AF=0.0259;AFR_AF=0.003;EUR_AF=0.0467;SAS_AF=0.0153;AA=G|||;VT=SNP
12	123013680	rs35416556	C	T	100	PASS	AC=84;AF=0.0167732;AN=5008;NS=2504;DP=16818;EAS_AF=0;AMR_AF=0.0259;AFR_AF=0.003;EUR_AF=0.0467;SAS_AF=0.0153;AA=C|||;VT=SNP
12	123014784	rs148937892	G	A	100	PASS	AC=41;AF=0.0081869;AN=5008;NS=2504;DP=19927;EAS_AF=0;AMR_AF=0.0159;AFR_AF=0.0015;EUR_AF=0.0278;SAS_AF=0;AA=G|||;VT=SNP;EX_TARGET
12	123017211	rs142711555	T	C	100	PASS	AC=24;AF=0.00479233;AN=5008;NS=2504;DP=20795;EAS_AF=0;AMR_AF=0.0043;AFR_AF=0;EUR_AF=0.0109;SAS_AF=0.0102;AA=T|||;VT=SNP
12	123017859	rs11833514	G	A	100	PASS	AC=263;AF=0.052516;AN=5008;NS=2504;DP=15126;EAS_AF=0.003;AMR_AF=0.0418;AFR_AF=0.0144;EUR_AF=0.0994;SAS_AF=0.1145;AA=G|||;VT=SNP
12	123018475	rs11615433	T	C	100	PASS	AC=234;AF=0.0467252;AN=5008;NS=2504;DP=20085;EAS_AF=0.001;AMR_AF=0.085;AFR_AF=0.0068;EUR_AF=0.1382;SAS_AF=0.0266;AA=T|||;VT=SNP
12	123018762	rs11058607	A	G	100	PASS	AC=1367;AF=0.272963;AN=5008;NS=2504;DP=19607;EAS_AF=0.4464;AMR_AF=0.183;AFR_AF=0.1929;EUR_AF=0.2425;SAS_AF=0.2975;AA=A|||;VT=SNP
12	123018894	rs10734924	T	G	100	PASS	AC=4102;AF=0.819089;AN=5008;NS=2504;DP=19639;EAS_AF=0.8542;AMR_AF=0.6542;AFR_AF=0.9107;EUR_AF=0.7406;SAS_AF=0.8569;AA=G|||;VT=SNP
12	123019935	rs7485035	C	T	100	PASS	AC=1222;AF=0.24401;AN=5008;NS=2504;DP=18522;EAS_AF=0.4435;AMR_AF=0.1772;AFR_AF=0.0908;EUR_AF=0.2396;SAS_AF=0.2975;AA=C|||;VT=SNP
12	123020823	rs7977922	G	A	100	PASS	AC=1775;AF=0.354433;AN=5008;NS=2504;DP=12410;EAS_AF=0.4444;AMR_AF=0.1988;AFR_AF=0.4955;EUR_AF=0.2425;SAS_AF=0.2965;AA=G|||;VT=SNP
12	123021016	rs113989486	G	A	100	PASS	AC=248;AF=0.0495208;AN=5008;NS=2504;DP=15236;EAS_AF=0.003;AMR_AF=0.0403;AFR_AF=0.0038;EUR_AF=0.0994;SAS_AF=0.1145;AA=G|||;VT=SNP
12	123021021	rs12370850	G	A	100	PASS	AC=1498;AF=0.299121;AN=5008;NS=2504;DP=15194;EAS_AF=0.4048;AMR_AF=0.3732;AFR_AF=0.0522;EUR_AF=0.3907;SAS_AF=0.3773;AA=G|||;VT=SNP
12	123023566	rs77576117	G	A	100	PASS	AC=91;AF=0.0181709;AN=5008;NS=2504;DP=20325;EAS_AF=0;AMR_AF=0.0259;AFR_AF=0.003;EUR_AF=0.0537;SAS_AF=0.0153;AA=G|||;VT=SNP
12	123024424	rs117441421	G	A	100	PASS	AC=32;AF=0.00638978;AN=5008;NS=2504;DP=12866;EAS_AF=0;AMR_AF=0.0101;AFR_AF=0;EUR_AF=0.0219;SAS_AF=0.0031;AA=G|||;VT=SNP
12	123024476	rs147730268	G	T	100	PASS	AC=147;AF=0.029353;AN=5008;NS=2504;DP=11926;EAS_AF=0;AMR_AF=0.085;AFR_AF=0.0008;EUR_AF=0.0706;SAS_AF=0.0164;AA=G|||;VT=SNP
12	123025545	rs10847141	G	A	100	PASS	AC=1501;AF=0.29972;AN=5008;NS=2504;DP=13565;EAS_AF=0.4058;AMR_AF=0.3732;AFR_AF=0.0522;EUR_AF=0.3917;SAS_AF=0.3783;AA=G|||;VT=SNP
12	123025576	rs6489071	C	G	100	PASS	AC=4014;AF=0.801518;AN=5008;NS=2504;DP=13502;EAS_AF=0.8532;AMR_AF=0.6484;AFR_AF=0.9002;EUR_AF=0.7346;SAS_AF=0.7924;AA=G|||;VT=SNP
12	123025682	rs112162374	C	T	100	PASS	AC=47;AF=0.00938498;AN=5008;NS=2504;DP=14307;EAS_AF=0;AMR_AF=0.0187;AFR_AF=0.0008;EUR_AF=0.0278;SAS_AF=0.0051;AA=C|||;VT=SNP
12	123027648	rs147962382	C	T	100	PASS	AC=41;AF=0.0081869;AN=5008;NS=2504;DP=13550;EAS_AF=0.001;AMR_AF=0.0072;AFR_AF=0.0008;EUR_AF=0.0308;SAS_AF=0.0031;AA=C|||;VT=SNP
12	123027811	rs7976597	T	C	100	PASS	AC=1231;AF=0.245807;AN=5008;NS=2504;DP=19388;EAS_AF=0.4494;AMR_AF=0.1758;AFR_AF=0.0885;EUR_AF=0.2465;SAS_AF=0.2975;AA=T|||;VT=SNP
12	123028096	rs61956128	T	C	100	PASS	AC=1362;AF=0.271965;AN=5008;NS=2504;DP=16327;EAS_AF=0.4444;AMR_AF=0.1816;AFR_AF=0.1929;EUR_AF=0.2416;SAS_AF=0.2965;AA=T|||;VT=SNP
12	123029865	rs11058649	C	T	100	PASS	AC=1873;AF=0.374002;AN=5008;NS=2504;DP=14894;EAS_AF=0.4454;AMR_AF=0.2089;AFR_AF=0.5635;EUR_AF=0.2425;SAS_AF=0.2965;AA=c|||;VT=SNP
12	123030285	rs7953379	A	G	100	PASS	AC=2491;AF=0.497404;AN=5008;NS=2504;DP=14410;EAS_AF=0.4484;AMR_AF=0.2723;AFR_AF=0.8321;EUR_AF=0.3429;SAS_AF=0.4141;AA=G|||;VT=SNP
12	123030304	rs150005849	G	A	100	PASS	AC=28;AF=0.00559105;AN=5008;NS=2504;DP=13911;EAS_AF=0;AMR_AF=0.0043;AFR_AF=0.0008;EUR_AF=0.0199;SAS_AF=0.0041;AA=G|||;VT=SNP
12	123030788	rs7968222	G	T	100	PASS	AC=672;AF=0.134185;AN=5008;NS=2504;DP=16728;EAS_AF=0.006;AMR_AF=0.0735;AFR_AF=0.3011;EUR_AF=0.1014;SAS_AF=0.1176;AA=G|||;VT=SNP;EX_TARGET
12	123031330	rs78620163	A	G	100	PASS	AC=265;AF=0.0529153;AN=5008;NS=2504;DP=16845;EAS_AF=0.003;AMR_AF=0.0432;AFR_AF=0.0144;EUR_AF=0.1004;SAS_AF=0.1145;AA=A|||;VT=SNP
12	123032875	rs191591509	G	C	100	PASS	AC=40;AF=0.00798722;AN=5008;NS=2504;DP=12343;EAS_AF=0;AMR_AF=0.0115;AFR_AF=0.0015;EUR_AF=0.0189;SAS_AF=0.0112;AA=G|||;VT=SNP
12	123032909	rs142998644	G	A	100	PASS	AC=265;AF=0.0529153;AN=5008;NS=2504;DP=12770;EAS_AF=0.003;AMR_AF=0.0432;AFR_AF=0.0151;EUR_AF=0.0994;SAS_AF=0.1145;AA=A|||;VT=SNP
12	123033230	rs11833424	A	G	100	PASS	AC=264;AF=0.0527157;AN=5008;NS=2504;DP=18380;EAS_AF=0.003;AMR_AF=0.0432;AFR_AF=0.0144;EUR_AF=0.0994;SAS_AF=0.1145;AA=A|||;VT=SNP
12	123033455	rs34864383	C	T	100	PASS	AC=1498;AF=0.299121;AN=5008;NS=2504;DP=17501;EAS_AF=0.4028;AMR_AF=0.3732;AFR_AF=0.0522;EUR_AF=0.3917;SAS_AF=0.3783;AA=C|||;VT=SNP
12	123034013	rs117907329	C	T	100	PASS	AC=264;AF=0.0527157;AN=5008;NS=2504;DP=17283;EAS_AF=0.003;AMR_AF=0.0432;AFR_AF=0.0144;EUR_AF=0.0994;SAS_AF=0.1145;AA=C|||;VT=SNP
12	123034022	rs35139892	C	A	100	PASS	AC=1363;AF=0.272165;AN=5008;NS=2504;DP=16359;EAS_AF=0.4454;AMR_AF=0.1816;AFR_AF=0.1929;EUR_AF=0.2416;SAS_AF=0.2965;AA=C|||;VT=SNP
12	123034739	rs10847169	A	G	100	PASS	AC=1509;AF=0.301318;AN=5008;NS=2504;DP=13195;EAS_AF=0.4028;AMR_AF=0.3818;AFR_AF=0.0522;EUR_AF=0.3956;SAS_AF=0.3793;AA=A|||;VT=SNP
12	123034931	rs10847170	A	G	100	PASS	AC=1493;AF=0.298123;AN=5008;NS=2504;DP=16239;EAS_AF=0.4028;AMR_AF=0.3804;AFR_AF=0.0416;EUR_AF=0.3956;SAS_AF=0.3783;AA=A|||;VT=SNP
12	123034976	rs12819165	A	G	100	PASS	AC=1364;AF=0.272364;AN=5008;NS=2504;DP=17182;EAS_AF=0.4454;AMR_AF=0.183;AFR_AF=0.1929;EUR_AF=0.2416;SAS_AF=0.2965;AA=A|||;VT=SNP
12	123037308	rs12827322	T	C	100	PASS	AC=1363;AF=0.272165;AN=5008;NS=2504;DP=20779;EAS_AF=0.4454;AMR_AF=0.1816;AFR_AF=0.1929;EUR_AF=0.2416;SAS_AF=0.2965;AA=T|||;VT=SNP
12	123037471	rs7297692	A	G	100	PASS	AC=2470;AF=0.493211;AN=5008;NS=2504;DP=19598;EAS_AF=0.4722;AMR_AF=0.2738;AFR_AF=0.7973;EUR_AF=0.3429;SAS_AF=0.4141;AA=a|||;VT=SNP
12	123037972	rs78113440	G	A	100	PASS	AC=30;AF=0.00599042;AN=5008;NS=2504;DP=19115;EAS_AF=0;AMR_AF=0.0101;AFR_AF=0;EUR_AF=0.0229;SAS_AF=0;AA=G|||;VT=SNP
12	123038045	rs36008586	C	T	100	PASS	AC=1776;AF=0.354633;AN=5008;NS=2504;DP=18078;EAS_AF=0.4454;AMR_AF=0.2003;AFR_AF=0.4955;EUR_AF=0.2416;SAS_AF=0.2965;AA=C|||;VT=SNP
12	123038547	rs74864444	G	A	100	PASS	AC=264;AF=0.0527157;AN=5008;NS=2504;DP=10434;EAS_AF=0.003;AMR_AF=0.0432;AFR_AF=0.0144;EUR_AF=0.0994;SAS_AF=0.1145;AA=G|||;VT=SNP
12	123040382	rs61956132	C	T	100	PASS	AC=1364;AF=0.272364;AN=5008;NS=2504;DP=17317;EAS_AF=0.4454;AMR_AF=0.1816;AFR_AF=0.1936;EUR_AF=0.2416;SAS_AF=0.2965;AA=C|||;VT=SNP
12	123040773	rs117758059	C	G	100	PASS	AC=247;AF=0.0493211;AN=5008;NS=2504;DP=16542;EAS_AF=0.003;AMR_AF=0.0403;AFR_AF=0.0038;EUR_AF=0.0994;SAS_AF=0.1135;AA=C|||;VT=SNP
12	123040985	rs10847179	T	C	100	PASS	AC=4127;AF=0.824081;AN=5008;NS=2504;DP=14498;EAS_AF=0.8542;AMR_AF=0.6657;AFR_AF=0.9213;EUR_AF=0.7445;SAS_AF=0.8558;AA=C|||;VT=SNP
12	123041071	rs12230600	T	C	100	PASS	AC=1365;AF=0.272564;AN=5008;NS=2504;DP=10857;EAS_AF=0.4454;AMR_AF=0.1816;AFR_AF=0.1936;EUR_AF=0.2416;SAS_AF=0.2975;AA=T|||;VT=SNP
12	123041528	rs11058710	C	G	100	PASS	AC=1508;AF=0.301118;AN=5008;NS=2504;DP=13875;EAS_AF=0.4038;AMR_AF=0.3818;AFR_AF=0.0522;EUR_AF=0.3946;SAS_AF=0.3783;AA=C|||;VT=SNP
12	123041693	rs35951057	A	G	100	PASS	AC=23;AF=0.00459265;AN=5008;NS=2504;DP=19712;EAS_AF=0;AMR_AF=0.0029;AFR_AF=0.0008;EUR_AF=0.0199;SAS_AF=0;AA=A|||;VT=SNP
12	123042642	rs7955203	A	T	100	PASS	AC=3993;AF=0.797324;AN=5008;NS=2504;DP=16533;EAS_AF=0.8472;AMR_AF=0.6499;AFR_AF=0.8956;EUR_AF=0.7306;SAS_AF=0.7863;AA=T|||;VT=SNP
12	123043145	rs10773302	G	T	100	PASS	AC=4023;AF=0.803315;AN=5008;NS=2504;DP=17588;EAS_AF=0.8532;AMR_AF=0.6571;AFR_AF=0.9002;EUR_AF=0.7376;SAS_AF=0.7924;AA=T|||;VT=SNP
12	123043700	rs76663592	T	C	100	PASS	AC=619;AF=0.123602;AN=5008;NS=2504;DP=17113;EAS_AF=0.005;AMR_AF=0.0634;AFR_AF=0.2685;EUR_AF=0.1004;SAS_AF=0.1166;AA=C|||;VT=SNP
12	123043764	rs11058721	A	G	100	PASS	AC=2492;AF=0.497604;AN=5008;NS=2504;DP=14602;EAS_AF=0.4494;AMR_AF=0.2723;AFR_AF=0.8321;EUR_AF=0.3429;SAS_AF=0.4141;AA=G|||;VT=SNP
12	123043809	rs79897940	C	T	100	PASS	AC=264;AF=0.0527157;AN=5008;NS=2504;DP=15966;EAS_AF=0.003;AMR_AF=0.0432;AFR_AF=0.0151;EUR_AF=0.0994;SAS_AF=0.1135;AA=C|||;VT=SNP
12	123044108	rs7954088	C	A	100	PASS	AC=619;AF=0.123602;AN=5008;NS=2504;DP=14999;EAS_AF=0.005;AMR_AF=0.0634;AFR_AF=0.2685;EUR_AF=0.1004;SAS_AF=0.1166;AA=A|||;VT=SNP
12	123044950	rs7301815	T	C	100	PASS	AC=2518;AF=0.502796;AN=5008;NS=2504;DP=19094;EAS_AF=0.4514;AMR_AF=0.2767;AFR_AF=0.848;EUR_AF=0.3429;SAS_AF=0.4141;AA=C|||;VT=SNP
12	123045870	rs7302249	A	T	100	PASS	AC=279;AF=0.0557109;AN=5008;NS=2504;DP=11037;EAS_AF=0.0099;AMR_AF=0.0187;AFR_AF=0.1165;EUR_AF=0.0348;SAS_AF=0.0685;AA=T|||;VT=SNP
12	123046111	rs112718067	G	A	100	PASS	AC=263;AF=0.052516;AN=5008;NS=2504;DP=11225;EAS_AF=0.003;AMR_AF=0.0432;AFR_AF=0.0144;EUR_AF=0.0994;SAS_AF=0.1135;AA=G|||;VT=SNP
12	123048055	rs138483950	G	A	100	PASS	AC=28;AF=0.00559105;AN=5008;NS=2504;DP=15408;EAS_AF=0;AMR_AF=0.0043;AFR_AF=0.0008;EUR_AF=0.0199;SAS_AF=0.0041;AA=G|||;VT=SNP
12	123048165	rs112484578	C	T	100	PASS	AC=264;AF=0.0527157;AN=5008;NS=2504;DP=15523;EAS_AF=0.003;AMR_AF=0.0432;AFR_AF=0.0136;EUR_AF=0.0994;SAS_AF=0.1155;AA=C|||;VT=SNP
12	123048335	rs74921432	A	T	100	PASS	AC=263;AF=0.052516;AN=5008;NS=2504;DP=16522;EAS_AF=0.003;AMR_AF=0.0432;AFR_AF=0.0144;EUR_AF=0.0994;SAS_AF=0.1135;AA=A|||;VT=SNP
12	123048603	rs112596316	C	A	100	PASS	AC=263;AF=0.052516;AN=5008;NS=2504;DP=15718;EAS_AF=0.003;AMR_AF=0.0432;AFR_AF=0.0144;EUR_AF=0.0994;SAS_AF=0.1135;AA=C|||;VT=SNP
12	123048618	rs10744275	A	G	100	PASS	AC=4126;AF=0.823882;AN=5008;NS=2504;DP=15352;EAS_AF=0.8532;AMR_AF=0.6643;AFR_AF=0.9221;EUR_AF=0.7445;SAS_AF=0.8558;AA=G|||;VT=SNP
12	123049746	rs10847189	G	T	100	PASS	AC=1494;AF=0.298323;AN=5008;NS=2504;DP=14099;EAS_AF=0.4028;AMR_AF=0.3804;AFR_AF=0.0424;EUR_AF=0.3936;SAS_AF=0.3804;AA=G|||;VT=SNP
12	123049939	rs111555507	T	C	100	PASS	AC=264;AF=0.0527157;AN=5008;NS=2504;DP=10927;EAS_AF=0.003;AMR_AF=0.0432;AFR_AF=0.0144;EUR_AF=0.0994;SAS_AF=0.1145;AA=T|||;VT=SNP
12	123051018	rs6489111	A	G	100	PASS	AC=2496;AF=0.498403;AN=5008;NS=2504;DP=15655;EAS_AF=0.4504;AMR_AF=0.2723;AFR_AF=0.8321;EUR_AF=0.3429;SAS_AF=0.4172;AA=G|||;VT=SNP
12	123051021	rs11058772	A	T	100	PASS	AC=1779;AF=0.355232;AN=5008;NS=2504;DP=15725;EAS_AF=0.4454;AMR_AF=0.1988;AFR_AF=0.4962;EUR_AF=0.2416;SAS_AF=0.2996;AA=A|||;VT=SNP
12	123051107	rs4579965	A	G	100	PASS	AC=1508;AF=0.301118;AN=5008;NS=2504;DP=17296;EAS_AF=0.4048;AMR_AF=0.3804;AFR_AF=0.0522;EUR_AF=0.3946;SAS_AF=0.3783;AA=A|||;VT=SNP
12	123051796	rs112895382	T	C	100	PASS	AC=88;AF=0.0175719;AN=5008;NS=2504;DP=11848;EAS_AF=0.001;AMR_AF=0.0331;AFR_AF=0.0008;EUR_AF=0.0527;SAS_AF=0.0102;AA=T|||;VT=SNP
12	123053377	rs113046517	C	T	100	PASS	AC=264;AF=0.0527157;AN=5008;NS=2504;DP=16058;EAS_AF=0.003;AMR_AF=0.0432;AFR_AF=0.0144;EUR_AF=0.0994;SAS_AF=0.1145;AA=C|||;VT=SNP
12	123053427	rs7952940	T	C	100	PASS	AC=4847;AF=0.967851;AN=5008;NS=2504;DP=17887;EAS_AF=0.999;AMR_AF=0.8689;AFR_AF=0.997;EUR_AF=0.9612;SAS_AF=0.9734;AA=C|||;VT=SNP
12	123053488	rs12227778	A	G	100	PASS	AC=1265;AF=0.252596;AN=5008;NS=2504;DP=18044;EAS_AF=0.4454;AMR_AF=0.196;AFR_AF=0.0151;EUR_AF=0.2853;SAS_AF=0.3814;AA=A|||;VT=SNP
12	123054055	rs1021705	A	T	100	PASS	AC=1548;AF=0.309105;AN=5008;NS=2504;DP=21478;EAS_AF=0.3998;AMR_AF=0.3804;AFR_AF=0.0582;EUR_AF=0.3976;SAS_AF=0.4131;AA=A|||;VT=SNP
12	123055224	rs4411309	T	A	100	PASS	AC=4990;AF=0.996406;AN=5008;NS=2504;DP=15584;EAS_AF=0.999;AMR_AF=0.9957;AFR_AF=1;EUR_AF=0.9861;SAS_AF=1;AA=A|||;VT=SNP
12	123056046	rs117004589	C	A	100	PASS	AC=44;AF=0.00878594;AN=5008;NS=2504;DP=10393;EAS_AF=0;AMR_AF=0.0173;AFR_AF=0.0008;EUR_AF=0.0239;SAS_AF=0.0072;AA=C|||;VT=SNP
12	123056593	rs75783835	A	G	100	PASS	AC=263;AF=0.052516;AN=5008;NS=2504;DP=18984;EAS_AF=0.003;AMR_AF=0.0432;AFR_AF=0.0136;EUR_AF=0.0994;SAS_AF=0.1145;AA=A|||;VT=SNP
12	123056667	rs7980407	G	A	100	PASS	AC=359;AF=0.0716853;AN=5008;NS=2504;DP=16734;EAS_AF=0.003;AMR_AF=0.0533;AFR_AF=0.0802;EUR_AF=0.1004;SAS_AF=0.1145;AA=G|||;VT=SNP
12	123057652	rs73222285	G	C	100	PASS	AC=37;AF=0.00738818;AN=5008;NS=2504;DP=17398;EAS_AF=0;AMR_AF=0.013;AFR_AF=0.0008;EUR_AF=0.0258;SAS_AF=0.001;AA=G|||;VT=SNP;EX_TARGET
12	123057792	rs61751322	A	G	100	PASS	AC=92;AF=0.0183706;AN=5008;NS=2504;DP=19334;EAS_AF=0;AMR_AF=0.0331;AFR_AF=0.003;EUR_AF=0.0616;SAS_AF=0.0031;AA=A|||;VT=SNP;EX_TARGET
12	123058260	rs75269781	C	T	100	PASS	AC=263;AF=0.052516;AN=5008;NS=2504;DP=21707;EAS_AF=0.003;AMR_AF=0.0432;AFR_AF=0.0136;EUR_AF=0.0994;SAS_AF=0.1145;AA=C|||;VT=SNP
12	123062489	rs11058796	A	G	100	PASS	AC=1220;AF=0.24361;AN=5008;NS=2504;DP=14778;EAS_AF=0.4444;AMR_AF=0.1758;AFR_AF=0.0915;EUR_AF=0.2386;SAS_AF=0.2955;AA=A|||;VT=SNP
12	123062594	rs11058797	C	T	100	PASS	AC=1497;AF=0.298922;AN=5008;NS=2504;DP=15338;EAS_AF=0.4038;AMR_AF=0.3818;AFR_AF=0.0424;EUR_AF=0.3946;SAS_AF=0.3804;AA=c|||;VT=SNP
12	123063467	rs7979863	G	A	100	PASS	AC=2482;AF=0.495607;AN=5008;NS=2504;DP=16341;EAS_AF=0.4494;AMR_AF=0.2723;AFR_AF=0.8253;EUR_AF=0.3429;SAS_AF=0.4131;AA=A|||;VT=SNP
12	123063912	rs7316149	G	A	100	PASS	AC=4111;AF=0.820887;AN=5008;NS=2504;DP=12710;EAS_AF=0.8532;AMR_AF=0.6657;AFR_AF=0.91;EUR_AF=0.7445;SAS_AF=0.8558;AA=-|||;VT=SNP
12	123065499	rs151296925	C	T	100	PASS	AC=246;AF=0.0491214;AN=5008;NS=2504;DP=13442;EAS_AF=0.003;AMR_AF=0.0418;AFR_AF=0.0038;EUR_AF=0.0984;SAS_AF=0.1125;AA=C|||;VT=SNP
12	123065993	rs11058812	A	G	100	PASS	AC=1221;AF=0.24381;AN=5008;NS=2504;DP=16714;EAS_AF=0.4444;AMR_AF=0.1758;AFR_AF=0.0915;EUR_AF=0.2396;SAS_AF=0.2955;AA=A|||;VT=SNP
12	123066369	rs34263900	T	A	100	PASS	AC=72;AF=0.014377;AN=5008;NS=2504;DP=19531;EAS_AF=0.001;AMR_AF=0.0144;AFR_AF=0.0023;EUR_AF=0.0537;SAS_AF=0.0041;AA=T|||;VT=SNP
12	123066685	rs10847227	C	T	100	PASS	AC=1770;AF=0.353435;AN=5008;NS=2504;DP=19226;EAS_AF=0.4425;AMR_AF=0.1988;AFR_AF=0.4947;EUR_AF=0.2416;SAS_AF=0.2955;AA=C|||;VT=SNP
12	123067587	rs7398861	G	A	100	PASS	AC=1496;AF=0.298722;AN=5008;NS=2504;DP=21624;EAS_AF=0.4048;AMR_AF=0.3818;AFR_AF=0.0416;EUR_AF=0.3946;SAS_AF=0.3793;AA=G|||;VT=SNP
12	123067937	rs75615229	C	A	100	PASS	AC=259;AF=0.0517173;AN=5008;NS=2504;DP=23471;EAS_AF=0.003;AMR_AF=0.0432;AFR_AF=0.0136;EUR_AF=0.0954;SAS_AF=0.1145;AA=C|||;VT=SNP
12	123068515	rs10847234	T	C	100	PASS	AC=1513;AF=0.302117;AN=5008;NS=2504;DP=18782;EAS_AF=0.4058;AMR_AF=0.3833;AFR_AF=0.0522;EUR_AF=0.3956;SAS_AF=0.3793;AA=T|||;VT=SNP
12	123069722	rs7310366	T	C	100	PASS	AC=2509;AF=0.500998;AN=5008;NS=2504;DP=16537;EAS_AF=0.4484;AMR_AF=0.2723;AFR_AF=0.8253;EUR_AF=0.3429;SAS_AF=0.4417;AA=C|||;VT=SNP
12	123069759	rs10847235	A	T	100	PASS	AC=1229;AF=0.245407;AN=5008;NS=2504;DP=16413;EAS_AF=0.4435;AMR_AF=0.1816;AFR_AF=0.0915;EUR_AF=0.2435;SAS_AF=0.2965;AA=a|||;VT=SNP
12	123069838	rs11058839	C	T	100	PASS	AC=1512;AF=0.301917;AN=5008;NS=2504;DP=17598;EAS_AF=0.4058;AMR_AF=0.3833;AFR_AF=0.0522;EUR_AF=0.3946;SAS_AF=0.3793;AA=C|||;VT=SNP
12	123069857	rs11058840	C	T	100	PASS	AC=1511;AF=0.301717;AN=5008;NS=2504;DP=17584;EAS_AF=0.4048;AMR_AF=0.3833;AFR_AF=0.0522;EUR_AF=0.3946;SAS_AF=0.3793;AA=C|||;VT=SNP
12	123070038	rs140721718	T	C	100	PASS	AC=24;AF=0.00479233;AN=5008;NS=2504;DP=20573;EAS_AF=0;AMR_AF=0.0043;AFR_AF=0;EUR_AF=0.0109;SAS_AF=0.0102;AA=T|||;VT=SNP
12	123070218	rs36117464	G	A	100	PASS	AC=65;AF=0.0129792;AN=5008;NS=2504;DP=20114;EAS_AF=0.001;AMR_AF=0.0115;AFR_AF=0.0008;EUR_AF=0.0417;SAS_AF=0.0133;AA=G|||;VT=SNP;EX_TARGET
12	123070616	rs7137722	G	T	100	PASS	AC=4280;AF=0.854633;AN=5008;NS=2504;DP=19596;EAS_AF=0.9315;AMR_AF=0.6614;AFR_AF=0.969;EUR_AF=0.7326;SAS_AF=0.8834;AA=T|||;VT=SNP
12	123071071	rs12829891	T	C	100	PASS	AC=1221;AF=0.24381;AN=5008;NS=2504;DP=14033;EAS_AF=0.4435;AMR_AF=0.1758;AFR_AF=0.0915;EUR_AF=0.2396;SAS_AF=0.2965;AA=T|||;VT=SNP
12	123074248	rs11612869	G	A	100	PASS	AC=1512;AF=0.301917;AN=5008;NS=2504;DP=12841;EAS_AF=0.4058;AMR_AF=0.3833;AFR_AF=0.0522;EUR_AF=0.3946;SAS_AF=0.3793;AA=G|||;VT=SNP
12	123074487	rs146677327	C	T	100	PASS	AC=18;AF=0.00359425;AN=5008;NS=2504;DP=11275;EAS_AF=0;AMR_AF=0;AFR_AF=0.0023;EUR_AF=0.0149;SAS_AF=0;AA=C|||;VT=SNP
12	123074890	rs1392236	C	G	100	PASS	AC=4109;AF=0.820487;AN=5008;NS=2504;DP=12241;EAS_AF=0.8542;AMR_AF=0.6643;AFR_AF=0.9092;EUR_AF=0.7435;SAS_AF=0.8558;AA=G|||;VT=SNP
12	123075733	rs7314410	G	A	100	PASS	AC=263;AF=0.052516;AN=5008;NS=2504;DP=19153;EAS_AF=0.003;AMR_AF=0.0432;AFR_AF=0.0136;EUR_AF=0.0994;SAS_AF=0.1145;AA=A|||;VT=SNP
12	123076778	rs7972728	C	A	100	PASS	AC=4109;AF=0.820487;AN=5008;NS=2504;DP=13197;EAS_AF=0.8542;AMR_AF=0.6643;AFR_AF=0.9092;EUR_AF=0.7445;SAS_AF=0.8548;AA=A|||;VT=SNP
12	123077350	rs11058862	C	T	100	PASS	AC=1867;AF=0.372804;AN=5008;NS=2504;DP=19029;EAS_AF=0.4048;AMR_AF=0.3963;AFR_AF=0.3116;EUR_AF=0.3986;SAS_AF=0.3793;AA=C|||;VT=SNP
12	123077485	rs10744287	T	A	100	PASS	AC=3287;AF=0.65635;AN=5008;NS=2504;DP=19027;EAS_AF=0.8472;AMR_AF=0.5821;AFR_AF=0.5522;EUR_AF=0.6362;SAS_AF=0.6738;AA=T|||;VT=SNP
12	123077951	rs149387833	C	T	100	PASS	AC=41;AF=0.0081869;AN=5008;NS=2504;DP=14524;EAS_AF=0.001;AMR_AF=0.0072;AFR_AF=0.0008;EUR_AF=0.0308;SAS_AF=0.0031;AA=C|||;VT=SNP
12	123078286	rs190358128	G	C	100	PASS	AC=21;AF=0.00419329;AN=5008;NS=2504;DP=19331;EAS_AF=0;AMR_AF=0.0014;AFR_AF=0;EUR_AF=0.0199;SAS_AF=0;AA=G|||;VT=SNP
12	123078717	rs75333702	C	A	100	PASS	AC=41;AF=0.0081869;AN=5008;NS=2504;DP=19370;EAS_AF=0;AMR_AF=0.0058;AFR_AF=0.0015;EUR_AF=0.0249;SAS_AF=0.0102;AA=C|||;VT=SNP
12	123079020	rs10847242	T	G	100	PASS	AC=3407;AF=0.680312;AN=5008;NS=2504;DP=19228;EAS_AF=0.8482;AMR_AF=0.5937;AFR_AF=0.6135;EUR_AF=0.6372;SAS_AF=0.7035;AA=T|||;VT=SNP
12	123079035	rs4319547	A	G	100	PASS	AC=4111;AF=0.820887;AN=5008;NS=2504;DP=18536;EAS_AF=0.8542;AMR_AF=0.6657;AFR_AF=0.9092;EUR_AF=0.7445;SAS_AF=0.8558;AA=G|||;VT=SNP
12	123079670	rs148880360	G	T	100	PASS	AC=263;AF=0.052516;AN=5008;NS=2504;DP=14497;EAS_AF=0.003;AMR_AF=0.0432;AFR_AF=0.0136;EUR_AF=0.0994;SAS_AF=0.1145;AA=G|||;VT=SNP
12	123079766	rs11058868	C	A	100	PASS	AC=1902;AF=0.379792;AN=5008;NS=2504;DP=18088;EAS_AF=0.4425;AMR_AF=0.2089;AFR_AF=0.5915;EUR_AF=0.2425;SAS_AF=0.2914;AA=A|||;VT=SNP
12	123080084	rs74892415	G	A	100	PASS	AC=264;AF=0.0527157;AN=5008;NS=2504;DP=18113;EAS_AF=0.003;AMR_AF=0.0432;AFR_AF=0.0144;EUR_AF=0.0994;SAS_AF=0.1145;AA=G|||;VT=SNP
12	123083168	rs2342083	G	A	100	PASS	AC=4848;AF=0.968051;AN=5008;NS=2504;DP=14855;EAS_AF=0.999;AMR_AF=0.8674;AFR_AF=0.997;EUR_AF=0.9622;SAS_AF=0.9744;AA=A|||;VT=SNP
12	123083462	rs11058879	T	A	100	PASS	AC=27;AF=0.00539137;AN=5008;NS=2504;DP=11900;EAS_AF=0;AMR_AF=0;AFR_AF=0.0015;EUR_AF=0.0199;SAS_AF=0.0051;AA=T|||;VT=SNP
12	123083508	rs9705654	T	C	100	PASS	AC=3992;AF=0.797125;AN=5008;NS=2504;DP=11126;EAS_AF=0.8542;AMR_AF=0.6484;AFR_AF=0.8805;EUR_AF=0.7336;SAS_AF=0.7965;AA=C|||;VT=SNP
12	123083756	rs117022682	G	A	100	PASS	AC=90;AF=0.0179712;AN=5008;NS=2504;DP=13438;EAS_AF=0;AMR_AF=0.0245;AFR_AF=0.003;EUR_AF=0.0298;SAS_AF=0.0399;AA=G|||;VT=SNP
12	123084806	rs2062505	C	T	100	PASS	AC=1502;AF=0.29992;AN=5008;NS=2504;DP=17168;EAS_AF=0.4067;AMR_AF=0.3732;AFR_AF=0.0522;EUR_AF=0.3907;SAS_AF=0.3793;AA=C|||;VT=SNP
12	123084836	rs2062506	A	G	100	PASS	AC=4099;AF=0.81849;AN=5008;NS=2504;DP=16433;EAS_AF=0.8532;AMR_AF=0.6542;AFR_AF=0.9092;EUR_AF=0.7406;SAS_AF=0.8569;AA=G|||;VT=SNP
12	123085160	rs77594340	T	C	100	PASS	AC=17;AF=0.00339457;AN=5008;NS=2504;DP=17975;EAS_AF=0;AMR_AF=0.0029;AFR_AF=0.0023;EUR_AF=0.0109;SAS_AF=0.001;AA=T|||;VT=SNP
12	123085754	rs11058904	C	T	100	PASS	AC=1186;AF=0.236821;AN=5008;NS=2504;DP=12219;EAS_AF=0.4435;AMR_AF=0.1744;AFR_AF=0.0908;EUR_AF=0.2376;SAS_AF=0.2648;AA=C|||;VT=SNP
12	123086587	rs142232333	T	C	100	PASS	AC=19;AF=0.00379393;AN=5008;NS=2504;DP=13410;EAS_AF=0;AMR_AF=0.0014;AFR_AF=0;EUR_AF=0.0119;SAS_AF=0.0061;AA=T|||;VT=SNP
12	123086796	rs74879342	T	C	100	PASS	AC=263;AF=0.052516;AN=5008;NS=2504;DP=11664;EAS_AF=0.003;AMR_AF=0.0432;AFR_AF=0.0136;EUR_AF=0.0994;SAS_AF=0.1145;AA=T|||;VT=SNP
12	123086862	rs138364846	G	T	100	PASS	AC=18;AF=0.00359425;AN=5008;NS=2504;DP=12334;EAS_AF=0;AMR_AF=0.0058;AFR_AF=0.0008;EUR_AF=0.0119;SAS_AF=0.001;AA=G|||;VT=SNP
12	123087442	rs7307735	A	G	100	PASS	AC=4007;AF=0.80012;AN=5008;NS=2504;DP=19460;EAS_AF=0.8542;AMR_AF=0.647;AFR_AF=0.8775;EUR_AF=0.7336;SAS_AF=0.817;AA=G|||;VT=SNP;EX_TARGET
12	123088193	rs143575566	T	C	100	PASS	AC=734;AF=0.146565;AN=5008;NS=2504;DP=16522;EAS_AF=0.005;AMR_AF=0.0735;AFR_AF=0.3306;EUR_AF=0.1014;SAS_AF=0.1421;AA=C|||;VT=SNP
12	123088351	rs57721222	A	G	100	PASS	AC=1220;AF=0.24361;AN=5008;NS=2504;DP=17766;EAS_AF=0.4425;AMR_AF=0.1758;AFR_AF=0.0915;EUR_AF=0.2396;SAS_AF=0.2965;AA=A|||;VT=SNP
12	123088756	rs35825023	G	A	100	PASS	AC=1182;AF=0.236022;AN=5008;NS=2504;DP=10020;EAS_AF=0.4425;AMR_AF=0.1744;AFR_AF=0.0908;EUR_AF=0.2376;SAS_AF=0.2618;AA=G|||;VT=SNP
12	123090237	rs7398939	C	T	100	PASS	AC=1439;AF=0.28734;AN=5008;NS=2504;DP=16866;EAS_AF=0.4058;AMR_AF=0.3718;AFR_AF=0.0416;EUR_AF=0.3887;SAS_AF=0.3333;AA=C|||;VT=SNP
12	123090380	rs2342082	T	C	100	PASS	AC=4264;AF=0.851438;AN=5008;NS=2504;DP=19036;EAS_AF=0.9355;AMR_AF=0.6729;AFR_AF=0.9697;EUR_AF=0.7475;SAS_AF=0.8384;AA=T|||;VT=SNP
12	123091756	rs137935047	G	A	100	PASS	AC=38;AF=0.00758786;AN=5008;NS=2504;DP=15871;EAS_AF=0;AMR_AF=0.0058;AFR_AF=0.003;EUR_AF=0.0268;SAS_AF=0.0031;AA=G|||;VT=SNP
12	123091759	rs7954964	C	T	100	PASS	AC=1182;AF=0.236022;AN=5008;NS=2504;DP=16103;EAS_AF=0.4425;AMR_AF=0.1744;AFR_AF=0.0908;EUR_AF=0.2376;SAS_AF=0.2618;AA=C|||;VT=SNP
12	123093541	rs7979860	G	T	100	PASS	AC=1837;AF=0.366813;AN=5008;NS=2504;DP=16870;EAS_AF=0.4325;AMR_AF=0.2061;AFR_AF=0.5711;EUR_AF=0.2406;SAS_AF=0.2669;AA=G|||;VT=SNP
12	123093728	rs11611668	C	T	100	PASS	AC=1510;AF=0.301518;AN=5008;NS=2504;DP=16105;EAS_AF=0.4058;AMR_AF=0.3746;AFR_AF=0.0537;EUR_AF=0.3966;SAS_AF=0.3793;AA=C|||;VT=SNP
12	123094720	rs2277346	G	C	100	PASS	AC=2483;AF=0.495807;AN=5008;NS=2504;DP=18837;EAS_AF=0.4484;AMR_AF=0.2752;AFR_AF=0.848;EUR_AF=0.341;SAS_AF=0.3845;AA=C|||;VT=SNP
12	123095041	rs1392237	T	C	100	PASS	AC=1189;AF=0.23742;AN=5008;NS=2504;DP=17345;EAS_AF=0.4435;AMR_AF=0.1758;AFR_AF=0.0908;EUR_AF=0.2376;SAS_AF=0.2669;AA=T|||;VT=SNP
12	123096205	rs138717843	A	G	100	PASS	AC=25;AF=0.00499201;AN=5008;NS=2504;DP=20265;EAS_AF=0;AMR_AF=0.0058;AFR_AF=0.0008;EUR_AF=0.0199;SAS_AF=0;AA=A|||;VT=SNP
12	123096614	rs74459683	T	G	100	PASS	AC=394;AF=0.0786741;AN=5008;NS=2504;DP=17224;EAS_AF=0.003;AMR_AF=0.0576;AFR_AF=0.1021;EUR_AF=0.1014;SAS_AF=0.1166;AA=N|||;VT=SNP
12	123097023	rs2173628	G	A	100	PASS	AC=4111;AF=0.820887;AN=5008;NS=2504;DP=13246;EAS_AF=0.8532;AMR_AF=0.6571;AFR_AF=0.9198;EUR_AF=0.7396;SAS_AF=0.8538;AA=g|||;VT=SNP
12	123098858	rs66893471	T	C	100	PASS	AC=1248;AF=0.249201;AN=5008;NS=2504;DP=18594;EAS_AF=0.4435;AMR_AF=0.1787;AFR_AF=0.1089;EUR_AF=0.2396;SAS_AF=0.2986;AA=T|||;VT=SNP
12	123100188	rs34023619	G	A	100	PASS	AC=70;AF=0.0139776;AN=5008;NS=2504;DP=16239;EAS_AF=0.001;AMR_AF=0.0144;AFR_AF=0.0023;EUR_AF=0.0517;SAS_AF=0.0041;AA=G|||;VT=SNP
12	123100282	rs11059000	C	T	100	PASS	AC=1500;AF=0.299521;AN=5008;NS=2504;DP=16420;EAS_AF=0.4058;AMR_AF=0.3746;AFR_AF=0.0522;EUR_AF=0.3897;SAS_AF=0.3783;AA=C|||;VT=SNP
12	123100397	rs6489156	C	T	100	PASS	AC=3949;AF=0.788538;AN=5008;NS=2504;DP=18227;EAS_AF=0.8512;AMR_AF=0.6455;AFR_AF=0.879;EUR_AF=0.7306;SAS_AF=0.7628;AA=T|||;VT=SNP
12	123100960	rs181388770	C	G	100	PASS	AC=100;AF=0.0199681;AN=5008;NS=2504;DP=15489;EAS_AF=0;AMR_AF=0.013;AFR_AF=0.0023;EUR_AF=0.0368;SAS_AF=0.0521;AA=C|||;VT=SNP
12	123101673	rs6489157	G	C	100	PASS	AC=3976;AF=0.79393;AN=5008;NS=2504;DP=19304;EAS_AF=0.8532;AMR_AF=0.6484;AFR_AF=0.8994;EUR_AF=0.7306;SAS_AF=0.7587;AA=C|||;VT=SNP
12	123102921	rs11837038	T	G	100	PASS	AC=264;AF=0.0527157;AN=5008;NS=2504;DP=20176;EAS_AF=0.003;AMR_AF=0.0432;AFR_AF=0.0136;EUR_AF=0.0994;SAS_AF=0.1155;AA=T|||;VT=SNP;EX_TARGET
12	123103893	rs11059008	A	G	100	PASS	AC=1225;AF=0.244609;AN=5008;NS=2504;DP=19548;EAS_AF=0.4435;AMR_AF=0.1772;AFR_AF=0.0915;EUR_AF=0.2396;SAS_AF=0.2996;AA=A|||;VT=SNP
12	123104687	rs10847298	G	A	100	PASS	AC=1521;AF=0.303714;AN=5008;NS=2504;DP=13259;EAS_AF=0.4058;AMR_AF=0.3746;AFR_AF=0.0681;EUR_AF=0.3897;SAS_AF=0.3783;AA=G|||;VT=SNP
12	123105143	rs2270775	C	T	100	PASS	AC=1186;AF=0.236821;AN=5008;NS=2504;DP=21635;EAS_AF=0.4425;AMR_AF=0.1744;AFR_AF=0.0908;EUR_AF=0.2376;SAS_AF=0.2658;AA=C|||;VT=SNP;EX_TARGET
12	123106893	rs1014188	G	A	100	PASS	AC=264;AF=0.0527157;AN=5008;NS=2504;DP=17160;EAS_AF=0.003;AMR_AF=0.0432;AFR_AF=0.0136;EUR_AF=0.0994;SAS_AF=0.1155;AA=G|||;VT=SNP
12	123108356	rs7974671	G	A	100	PASS	AC=264;AF=0.0527157;AN=5008;NS=2504;DP=18056;EAS_AF=0.003;AMR_AF=0.0432;AFR_AF=0.0136;EUR_AF=0.0994;SAS_AF=0.1155;AA=G|||;VT=SNP
12	123108563	rs11059023	C	T	100	PASS	AC=1185;AF=0.236621;AN=5008;NS=2504;DP=16780;EAS_AF=0.4425;AMR_AF=0.1758;AFR_AF=0.093;EUR_AF=0.2356;SAS_AF=0.2628;AA=C|||;VT=SNP
12	123108990	rs11059028	T	C	100	PASS	AC=1183;AF=0.236222;AN=5008;NS=2504;DP=16815;EAS_AF=0.4425;AMR_AF=0.1744;AFR_AF=0.093;EUR_AF=0.2356;SAS_AF=0.2618;AA=T|||;VT=SNP
12	123109673	rs7309140	T	C	100	PASS	AC=427;AF=0.0852636;AN=5008;NS=2504;DP=17543;EAS_AF=0.003;AMR_AF=0.0562;AFR_AF=0.1293;EUR_AF=0.1004;SAS_AF=0.1155;AA=C|||;VT=SNP
12	123110230	rs36103570	T	C	100	PASS	AC=71;AF=0.0141773;AN=5008;NS=2504;DP=18063;EAS_AF=0.001;AMR_AF=0.0144;AFR_AF=0.0023;EUR_AF=0.0527;SAS_AF=0.0041;AA=T|||;VT=SNP
12	123110365	rs6489158	T	G	100	PASS	AC=3350;AF=0.66893;AN=5008;NS=2504;DP=16676;EAS_AF=0.8472;AMR_AF=0.5821;AFR_AF=0.6301;EUR_AF=0.6292;SAS_AF=0.6401;AA=T|||;VT=SNP
12	123110393	rs77842044	G	A	100	PASS	AC=264;AF=0.0527157;AN=5008;NS=2504;DP=16489;EAS_AF=0.003;AMR_AF=0.0432;AFR_AF=0.0136;EUR_AF=0.0994;SAS_AF=0.1155;AA=G|||;VT=SNP
12	123110422	rs7309390	A	G	100	PASS	AC=3991;AF=0.796925;AN=5008;NS=2504;DP=15919;EAS_AF=0.8522;AMR_AF=0.6556;AFR_AF=0.879;EUR_AF=0.7356;SAS_AF=0.7924;AA=G|||;VT=SNP
12	123110453	rs35685258	G	A	100	PASS	AC=1180;AF=0.235623;AN=5008;NS=2504;DP=16167;EAS_AF=0.4425;AMR_AF=0.1744;AFR_AF=0.0908;EUR_AF=0.2356;SAS_AF=0.2618;AA=G|||;VT=SNP
12	123110585	rs3803004	G	A	100	PASS	AC=1500;AF=0.299521;AN=5008;NS=2504;DP=17533;EAS_AF=0.4048;AMR_AF=0.3746;AFR_AF=0.053;EUR_AF=0.3897;SAS_AF=0.3783;AA=G|||;VT=SNP
12	123110654	rs3803005	T	C	100	PASS	AC=3979;AF=0.794529;AN=5008;NS=2504;DP=18081;EAS_AF=0.8522;AMR_AF=0.6484;AFR_AF=0.9002;EUR_AF=0.7296;SAS_AF=0.7628;AA=C|||;VT=SNP
12	123110785	rs78276281	C	A	100	PASS	AC=42;AF=0.00838658;AN=5008;NS=2504;DP=18448;EAS_AF=0.001;AMR_AF=0.0072;AFR_AF=0.0008;EUR_AF=0.0318;SAS_AF=0.0031;AA=C|||;VT=SNP;EX_TARGET
12	123112356	rs7296826	G	A	100	PASS	AC=1772;AF=0.353834;AN=5008;NS=2504;DP=19387;EAS_AF=0.4435;AMR_AF=0.1988;AFR_AF=0.497;EUR_AF=0.2396;SAS_AF=0.2955;AA=G|||;VT=SNP
12	123112806	rs6489159	G	A	100	PASS	AC=4294;AF=0.857428;AN=5008;NS=2504;DP=18878;EAS_AF=0.9335;AMR_AF=0.6628;AFR_AF=0.9697;EUR_AF=0.7416;SAS_AF=0.8845;AA=A|||;VT=SNP
12	123113417	rs10773378	G	C	100	PASS	AC=2490;AF=0.497204;AN=5008;NS=2504;DP=15522;EAS_AF=0.4474;AMR_AF=0.2752;AFR_AF=0.8321;EUR_AF=0.341;SAS_AF=0.4141;AA=C|||;VT=SNP
12	123115591	rs7960415	C	G	100	PASS	AC=264;AF=0.0527157;AN=5008;NS=2504;DP=14254;EAS_AF=0.003;AMR_AF=0.0432;AFR_AF=0.0136;EUR_AF=0.0994;SAS_AF=0.1155;AA=C|||;VT=SNP
12	123115771	rs7966094	A	G	100	PASS	AC=4097;AF=0.818091;AN=5008;NS=2504;DP=15575;EAS_AF=0.8532;AMR_AF=0.6556;AFR_AF=0.9092;EUR_AF=0.7386;SAS_AF=0.8558;AA=G|||;VT=SNP
12	123116172	rs141556355	A	C	100	PASS	AC=64;AF=0.0127796;AN=5008;NS=2504;DP=17564;EAS_AF=0.001;AMR_AF=0.0115;AFR_AF=0.0008;EUR_AF=0.0417;SAS_AF=0.0123;AA=A|||;VT=SNP
12	123116209	rs7295397	C	T	100	PASS	AC=4058;AF=0.810304;AN=5008;NS=2504;DP=19204;EAS_AF=0.8532;AMR_AF=0.6542;AFR_AF=0.9085;EUR_AF=0.7366;SAS_AF=0.82;AA=T|||;VT=SNP
12	123116355	rs73409839	G	A	100	PASS	AC=1188;AF=0.23722;AN=5008;NS=2504;DP=13997;EAS_AF=0.4425;AMR_AF=0.1729;AFR_AF=0.0961;EUR_AF=0.2376;SAS_AF=0.2618;AA=G|||;VT=SNP
12	123116483	rs113166793	G	A	100	PASS	AC=265;AF=0.0529153;AN=5008;NS=2504;DP=12004;EAS_AF=0.003;AMR_AF=0.0432;AFR_AF=0.0136;EUR_AF=0.1004;SAS_AF=0.1155;AA=G|||;VT=SNP
12	123116678	rs7316493	T	C	100	PASS	AC=903;AF=0.180312;AN=5008;NS=2504;DP=19442;EAS_AF=0.005;AMR_AF=0.0821;AFR_AF=0.4713;EUR_AF=0.1014;SAS_AF=0.1186;AA=C|||;VT=SNP
12	123116854	rs61954998	T	C	100	PASS	AC=1189;AF=0.23742;AN=5008;NS=2504;DP=10653;EAS_AF=0.4435;AMR_AF=0.1729;AFR_AF=0.093;EUR_AF=0.2376;SAS_AF=0.2658;AA=T|||;VT=SNP
12	123117425	rs7316734	A	G	100	PASS	AC=3959;AF=0.790535;AN=5008;NS=2504;DP=16095;EAS_AF=0.8542;AMR_AF=0.6542;AFR_AF=0.8782;EUR_AF=0.7336;SAS_AF=0.7618;AA=G|||;VT=SNP
12	123118476	rs117269855	C	T	100	PASS	AC=55;AF=0.0109824;AN=5008;NS=2504;DP=19654;EAS_AF=0;AMR_AF=0.0288;AFR_AF=0.0008;EUR_AF=0.0298;SAS_AF=0.0041;AA=C|||;VT=SNP
12	123119472	rs7397990	T	C	100	PASS	AC=3788;AF=0.75639;AN=5008;NS=2504;DP=18102;EAS_AF=0.8532;AMR_AF=0.6484;AFR_AF=0.7519;EUR_AF=0.7336;SAS_AF=0.7628;AA=C|||;VT=SNP
12	123119563	rs10847329	C	T	100	PASS	AC=1482;AF=0.295927;AN=5008;NS=2504;DP=17493;EAS_AF=0.4048;AMR_AF=0.3746;AFR_AF=0.0416;EUR_AF=0.3887;SAS_AF=0.3763;AA=C|||;VT=SNP
12	123119599	rs7964259	T	C	100	PASS	AC=723;AF=0.144369;AN=5008;NS=2504;DP=17458;EAS_AF=0.005;AMR_AF=0.0735;AFR_AF=0.3419;EUR_AF=0.1014;SAS_AF=0.1155;AA=C|||;VT=SNP
12	123119707	rs34031587	C	T	100	PASS	AC=1186;AF=0.236821;AN=5008;NS=2504;DP=20316;EAS_AF=0.4435;AMR_AF=0.1729;AFR_AF=0.09;EUR_AF=0.2376;SAS_AF=0.2669;AA=C|||;VT=SNP
12	123120354	rs76869145	T	C	100	PASS	AC=553;AF=0.110423;AN=5008;NS=2504;DP=20171;EAS_AF=0.003;AMR_AF=0.062;AFR_AF=0.1868;EUR_AF=0.1083;SAS_AF=0.1544;AA=T|||;VT=SNP
12	123120600	rs78684493	A	G	100	PASS	AC=300;AF=0.0599042;AN=5008;NS=2504;DP=19354;EAS_AF=0.003;AMR_AF=0.0461;AFR_AF=0.0371;EUR_AF=0.1014;SAS_AF=0.1166;AA=A|||;VT=SNP
12	123120753	rs113423479	A	G	100	PASS	AC=923;AF=0.184305;AN=5008;NS=2504;DP=17054;EAS_AF=0.3026;AMR_AF=0.1081;AFR_AF=0.1475;EUR_AF=0.1402;SAS_AF=0.2117;AA=A|||;VT=SNP
12	123120759	rs111282334	T	G	100	PASS	AC=74;AF=0.0147764;AN=5008;NS=2504;DP=16671;EAS_AF=0.001;AMR_AF=0.0245;AFR_AF=0.0023;EUR_AF=0.0298;SAS_AF=0.0235;AA=T|||;VT=SNP
12	123121234	rs71456751	C	T	100	PASS	AC=299;AF=0.0597045;AN=5008;NS=2504;DP=12718;EAS_AF=0.003;AMR_AF=0.0447;AFR_AF=0.0371;EUR_AF=0.1024;SAS_AF=0.1155;AA=C|||;VT=SNP
12	123121365	rs61955000	A	G	100	PASS	AC=2524;AF=0.503994;AN=5008;NS=2504;DP=16734;EAS_AF=0.4732;AMR_AF=0.4366;AFR_AF=0.5726;EUR_AF=0.4622;SAS_AF=0.5337;AA=a|||;VT=SNP
12	123121706	rs11614147	G	T	100	PASS	AC=1481;AF=0.295727;AN=5008;NS=2504;DP=14145;EAS_AF=0.4802;AMR_AF=0.3501;AFR_AF=0.0408;EUR_AF=0.3519;SAS_AF=0.3538;AA=G|||;VT=SNP
12	123122358	rs11614277	G	A	100	PASS	AC=1502;AF=0.29992;AN=5008;NS=2504;DP=21917;EAS_AF=0.4821;AMR_AF=0.3501;AFR_AF=0.0408;EUR_AF=0.3509;SAS_AF=0.3742;AA=G|||;VT=SNP
12	123123258	rs10847335	A	C	100	PASS	AC=1813;AF=0.362021;AN=5008;NS=2504;DP=16169;EAS_AF=0.4851;AMR_AF=0.3948;AFR_AF=0.0862;EUR_AF=0.4533;SAS_AF=0.4908;AA=A|||;VT=SNP
12	123123414	rs34773022	G	A	100	PASS	AC=1226;AF=0.244808;AN=5008;NS=2504;DP=16980;EAS_AF=0.369;AMR_AF=0.1844;AFR_AF=0.143;EUR_AF=0.2455;SAS_AF=0.2965;AA=g|||;VT=SNP
12	123123684	rs11059097	T	A	100	PASS	AC=1502;AF=0.29992;AN=5008;NS=2504;DP=11865;EAS_AF=0.4821;AMR_AF=0.3501;AFR_AF=0.0408;EUR_AF=0.3509;SAS_AF=0.3742;AA=T|||;VT=SNP
12	123124138	rs113480808	T	C	100	PASS	AC=231;AF=0.0461262;AN=5008;NS=2504;DP=13957;EAS_AF=0.0496;AMR_AF=0.0663;AFR_AF=0.0038;EUR_AF=0.1173;SAS_AF=0.0123;AA=T|||;VT=SNP
12	123124225	rs7295105	G	A	100	PASS	AC=3996;AF=0.797923;AN=5008;NS=2504;DP=13055;EAS_AF=0.8562;AMR_AF=0.6326;AFR_AF=0.9183;EUR_AF=0.7028;SAS_AF=0.7904;AA=A|||;VT=SNP
12	123124301	rs7307233	C	G	100	PASS	AC=3983;AF=0.795327;AN=5008;NS=2504;DP=15516;EAS_AF=0.8571;AMR_AF=0.6326;AFR_AF=0.9077;EUR_AF=0.7028;SAS_AF=0.7904;AA=G|||;VT=SNP
12	123124702	rs11059100	G	A	100	PASS	AC=2026;AF=0.404553;AN=5008;NS=2504;DP=18187;EAS_AF=0.6369;AMR_AF=0.4107;AFR_AF=0.1135;EUR_AF=0.4592;SAS_AF=0.498;AA=G|||;VT=SNP
12	123124778	rs10773394	C	A	100	PASS	AC=3633;AF=0.725439;AN=5008;NS=2504;DP=18998;EAS_AF=0.8552;AMR_AF=0.6052;AFR_AF=0.6626;EUR_AF=0.7008;SAS_AF=0.7873;AA=A|||;VT=SNP
12	123125044	rs145280896	C	T	100	PASS	AC=37;AF=0.00738818;AN=5008;NS=2504;DP=15333;EAS_AF=0;AMR_AF=0.0144;AFR_AF=0.0015;EUR_AF=0.0249;SAS_AF=0;AA=C|||;VT=SNP
12	123125467	rs73224112	A	G	100	PASS	AC=71;AF=0.0141773;AN=5008;NS=2504;DP=14696;EAS_AF=0.001;AMR_AF=0.0231;AFR_AF=0.0015;EUR_AF=0.0298;SAS_AF=0.0225;AA=A|||;VT=SNP
12	123125897	rs9795701	T	C	100	PASS	AC=2491;AF=0.497404;AN=5008;NS=2504;DP=12512;EAS_AF=0.4851;AMR_AF=0.4294;AFR_AF=0.5794;EUR_AF=0.4553;SAS_AF=0.4908;AA=C|||;VT=SNP
12	123126288	rs73224116	C	G	100	PASS	AC=1847;AF=0.36881;AN=5008;NS=2504;DP=13496;EAS_AF=0.4851;AMR_AF=0.3963;AFR_AF=0.1112;EUR_AF=0.4533;SAS_AF=0.4908;AA=c|||;VT=SNP
12	123127276	rs61955003	C	G	100	PASS	AC=331;AF=0.0660942;AN=5008;NS=2504;DP=19968;EAS_AF=0.0179;AMR_AF=0.0793;AFR_AF=0.0242;EUR_AF=0.1531;SAS_AF=0.0736;AA=C|||;VT=SNP
12	123129304	rs11059120	C	T	100	PASS	AC=844;AF=0.16853;AN=5008;NS=2504;DP=13763;EAS_AF=0.3393;AMR_AF=0.1527;AFR_AF=0.0106;EUR_AF=0.1839;SAS_AF=0.2014;AA=C|||;VT=SNP
12	123130591	rs7134265	A	G	100	PASS	AC=2753;AF=0.54972;AN=5008;NS=2504;DP=14614;EAS_AF=0.4861;AMR_AF=0.4481;AFR_AF=0.7648;EUR_AF=0.4573;SAS_AF=0.4918;AA=G|||;VT=SNP
12	123130764	rs55995122	C	T	100	PASS	AC=315;AF=0.0628994;AN=5008;NS=2504;DP=14488;EAS_AF=0.2063;AMR_AF=0.0375;AFR_AF=0.0023;EUR_AF=0.0278;SAS_AF=0.0511;AA=C|||;VT=SNP
12	123131498	rs7959238	A	T	100	PASS	AC=3982;AF=0.795128;AN=5008;NS=2504;DP=19138;EAS_AF=0.8571;AMR_AF=0.6326;AFR_AF=0.907;EUR_AF=0.7038;SAS_AF=0.7894;AA=T|||;VT=SNP
12	123131578	rs35297311	A	C	100	PASS	AC=1822;AF=0.363818;AN=5008;NS=2504;DP=16984;EAS_AF=0.4841;AMR_AF=0.3948;AFR_AF=0.0953;EUR_AF=0.4533;SAS_AF=0.4888;AA=A|||;VT=SNP
12	123131651	rs35157148	C	T	100	PASS	AC=1822;AF=0.363818;AN=5008;NS=2504;DP=15319;EAS_AF=0.4841;AMR_AF=0.3948;AFR_AF=0.0953;EUR_AF=0.4533;SAS_AF=0.4888;AA=C|||;VT=SNP
12	123131824	rs7954006	C	A	100	PASS	AC=3981;AF=0.794928;AN=5008;NS=2504;DP=18482;EAS_AF=0.8571;AMR_AF=0.6326;AFR_AF=0.9062;EUR_AF=0.7038;SAS_AF=0.7894;AA=A|||;VT=SNP
12	123132255	rs7397194	C	G	100	PASS	AC=2756;AF=0.550319;AN=5008;NS=2504;DP=19146;EAS_AF=0.4871;AMR_AF=0.4481;AFR_AF=0.7648;EUR_AF=0.4583;SAS_AF=0.4928;AA=G|||;VT=SNP
12	123134609	rs73224181	A	G	100	PASS	AC=71;AF=0.0141773;AN=5008;NS=2504;DP=17171;EAS_AF=0.001;AMR_AF=0.0231;AFR_AF=0.0015;EUR_AF=0.0298;SAS_AF=0.0225;AA=A|||;VT=SNP
12	123134731	rs7398147	C	T	100	PASS	AC=2531;AF=0.505391;AN=5008;NS=2504;DP=14499;EAS_AF=0.4871;AMR_AF=0.4294;AFR_AF=0.6104;EUR_AF=0.4533;SAS_AF=0.4898;AA=C|||;VT=SNP
12	123135148	rs138608943	G	A	100	PASS	AC=42;AF=0.00838658;AN=5008;NS=2504;DP=17485;EAS_AF=0;AMR_AF=0.0086;AFR_AF=0.0023;EUR_AF=0.0229;SAS_AF=0.0102;AA=G|||;VT=SNP
12	123135240	rs11059214	G	T	100	PASS	AC=851;AF=0.169928;AN=5008;NS=2504;DP=16264;EAS_AF=0.3393;AMR_AF=0.1527;AFR_AF=0.0159;EUR_AF=0.1839;SAS_AF=0.2014;AA=G|||;VT=SNP
12	123136244	rs6489179	A	C	100	PASS	AC=2527;AF=0.504593;AN=5008;NS=2504;DP=17933;EAS_AF=0.4871;AMR_AF=0.4294;AFR_AF=0.6051;EUR_AF=0.4533;SAS_AF=0.4928;AA=C|||;VT=SNP
12	123136493	rs7137187	A	G	100	PASS	AC=4994;AF=0.997204;AN=5008;NS=2504;DP=17070;EAS_AF=1;AMR_AF=0.9986;AFR_AF=1;EUR_AF=0.9871;SAS_AF=1;AA=G|||;VT=SNP
12	123137721	rs142664188	C	G	100	PASS	AC=19;AF=0.00379393;AN=5008;NS=2504;DP=14269;EAS_AF=0;AMR_AF=0.0043;AFR_AF=0;EUR_AF=0.0119;SAS_AF=0.0041;AA=C|||;VT=SNP
12	123137794	rs11059237	A	G	100	PASS	AC=2742;AF=0.547524;AN=5008;NS=2504;DP=13658;EAS_AF=0.4871;AMR_AF=0.4395;AFR_AF=0.764;EUR_AF=0.4523;SAS_AF=0.4918;AA=G|||;VT=SNP
12	123139084	rs34357107	T	G	100	PASS	AC=2742;AF=0.547524;AN=5008;NS=2504;DP=13935;EAS_AF=0.4871;AMR_AF=0.4395;AFR_AF=0.764;EUR_AF=0.4523;SAS_AF=0.4918;AA=N|||;VT=SNP
12	123139394	rs80265946	C	A	100	PASS	AC=56;AF=0.0111821;AN=5008;NS=2504;DP=20491;EAS_AF=0;AMR_AF=0.0144;AFR_AF=0;EUR_AF=0.0338;SAS_AF=0.0123;AA=c|||;VT=SNP
12	123139553	rs76554679	A	G	100	PASS	AC=299;AF=0.0597045;AN=5008;NS=2504;DP=18637;EAS_AF=0.003;AMR_AF=0.0432;AFR_AF=0.0393;EUR_AF=0.0984;SAS_AF=0.1176;AA=a|||;VT=SNP
12	123140411	rs73224188	G	A	100	PASS	AC=2738;AF=0.546725;AN=5008;NS=2504;DP=13493;EAS_AF=0.4861;AMR_AF=0.4337;AFR_AF=0.764;EUR_AF=0.4523;SAS_AF=0.4928;AA=A|||;VT=SNP
12	123140597	rs645348	A	G	100	PASS	AC=2735;AF=0.546126;AN=5008;NS=2504;DP=13196;EAS_AF=0.4861;AMR_AF=0.4337;AFR_AF=0.764;EUR_AF=0.4523;SAS_AF=0.4898;AA=A|||;VT=SNP
12	123141346	rs11059257	T	A	100	PASS	AC=1509;AF=0.301318;AN=5008;NS=2504;DP=19712;EAS_AF=0.4812;AMR_AF=0.3357;AFR_AF=0.0567;EUR_AF=0.3499;SAS_AF=0.3722;AA=T|||;VT=SNP
12	123141401	rs117762833	C	T	100	PASS	AC=17;AF=0.00339457;AN=5008;NS=2504;DP=20186;EAS_AF=0;AMR_AF=0;AFR_AF=0;EUR_AF=0.0149;SAS_AF=0.002;AA=C|||;VT=SNP
12	123141687	rs11059258	G	A	100	PASS	AC=1513;AF=0.302117;AN=5008;NS=2504;DP=18647;EAS_AF=0.4821;AMR_AF=0.3372;AFR_AF=0.0567;EUR_AF=0.3489;SAS_AF=0.3753;AA=G|||;VT=SNP
12	123142266	rs7962159	G	A	100	PASS	AC=259;AF=0.0517173;AN=5008;NS=2504;DP=12808;EAS_AF=0.003;AMR_AF=0.0403;AFR_AF=0.0129;EUR_AF=0.0984;SAS_AF=0.1145;AA=G|||;VT=SNP
12	123142323	rs142917618	G	A	100	PASS	AC=57;AF=0.0113818;AN=5008;NS=2504;DP=15243;EAS_AF=0.001;AMR_AF=0.0115;AFR_AF=0.0008;EUR_AF=0.0417;SAS_AF=0.0051;AA=G|||;VT=SNP
12	123142617	rs140998934	G	A	100	PASS	AC=110;AF=0.0219649;AN=5008;NS=2504;DP=14195;EAS_AF=0.001;AMR_AF=0.0173;AFR_AF=0.0023;EUR_AF=0.0567;SAS_AF=0.0378;AA=G|||;VT=SNP
12	123143965	rs77894797	A	G	100	PASS	AC=296;AF=0.0591054;AN=5008;NS=2504;DP=17689;EAS_AF=0.003;AMR_AF=0.0432;AFR_AF=0.0393;EUR_AF=0.0984;SAS_AF=0.1145;AA=A|||;VT=SNP
12	123144189	rs78440611	A	G	100	PASS	AC=259;AF=0.0517173;AN=5008;NS=2504;DP=18719;EAS_AF=0.003;AMR_AF=0.0403;AFR_AF=0.0129;EUR_AF=0.0984;SAS_AF=0.1145;AA=A|||;VT=SNP
12	123144293	rs10847415	T	C	100	PASS	AC=4173;AF=0.833267;AN=5008;NS=2504;DP=17864;EAS_AF=0.9375;AMR_AF=0.634;AFR_AF=0.969;EUR_AF=0.7028;SAS_AF=0.818;AA=C|||;VT=SNP
12	123144307	rs35296629	G	A	100	PASS	AC=131;AF=0.0261581;AN=5008;NS=2504;DP=17922;EAS_AF=0.001;AMR_AF=0.0159;AFR_AF=0.0227;EUR_AF=0.0557;SAS_AF=0.0337;AA=G|||;VT=SNP
12	123144441	rs612465	G	C	100	PASS	AC=2741;AF=0.547324;AN=5008;NS=2504;DP=20186;EAS_AF=0.4861;AMR_AF=0.4337;AFR_AF=0.7663;EUR_AF=0.4523;SAS_AF=0.4928;AA=C|||;VT=SNP
12	123144580	rs2936731	G	T	100	PASS	AC=2739;AF=0.546925;AN=5008;NS=2504;DP=17893;EAS_AF=0.4861;AMR_AF=0.4337;AFR_AF=0.7648;EUR_AF=0.4523;SAS_AF=0.4928;AA=T|||;VT=SNP
12	123145828	rs12821949	C	T	100	PASS	AC=1505;AF=0.300519;AN=5008;NS=2504;DP=17295;EAS_AF=0.4812;AMR_AF=0.3357;AFR_AF=0.056;EUR_AF=0.3469;SAS_AF=0.3722;AA=c|||;VT=SNP
12	123145864	rs2245199	C	T	100	PASS	AC=2435;AF=0.486222;AN=5008;NS=2504;DP=18071;EAS_AF=0.4861;AMR_AF=0.4179;AFR_AF=0.5401;EUR_AF=0.4533;SAS_AF=0.4959;AA=c|||;VT=SNP
12	123148060	rs56060411	G	A	100	PASS	AC=193;AF=0.0385383;AN=5008;NS=2504;DP=12075;EAS_AF=0.002;AMR_AF=0.0288;AFR_AF=0.0023;EUR_AF=0.0606;SAS_AF=0.1094;AA=g|||;VT=SNP
12	123148936	rs147522256	G	A	100	PASS	AC=32;AF=0.00638978;AN=5008;NS=2504;DP=15759;EAS_AF=0;AMR_AF=0.0231;AFR_AF=0;EUR_AF=0.0149;SAS_AF=0.001;AA=a|||;VT=SNP
12	123149068	rs186471389	A	G	100	PASS	AC=19;AF=0.00379393;AN=5008;NS=2504;DP=16335;EAS_AF=0.001;AMR_AF=0.0058;AFR_AF=0;EUR_AF=0.0119;SAS_AF=0.002;AA=A|||;VT=SNP
12	123149926	rs117394831	T	C	100	PASS	AC=43;AF=0.00858626;AN=5008;NS=2504;DP=12451;EAS_AF=0;AMR_AF=0.0115;AFR_AF=0.0015;EUR_AF=0.0199;SAS_AF=0.0133;AA=T|||;VT=SNP
12	123151953	rs7307887	T	C	100	PASS	AC=1160;AF=0.231629;AN=5008;NS=2504;DP=15320;EAS_AF=0.2808;AMR_AF=0.1988;AFR_AF=0.0946;EUR_AF=0.2823;SAS_AF=0.3374;AA=t|||;VT=SNP
12	123152216	rs4759370	G	A	100	PASS	AC=106;AF=0.0211661;AN=5008;NS=2504;DP=14324;EAS_AF=0.001;AMR_AF=0.0187;AFR_AF=0.0023;EUR_AF=0.0596;SAS_AF=0.0297;AA=G|||;VT=SNP
12	123152363	rs11059306	T	G	100	PASS	AC=956;AF=0.190895;AN=5008;NS=2504;DP=14832;EAS_AF=0.2758;AMR_AF=0.17;AFR_AF=0.0998;EUR_AF=0.1978;SAS_AF=0.2342;AA=T|||;VT=SNP
12	123152855	rs117210083	T	C	100	PASS	AC=37;AF=0.00738818;AN=5008;NS=2504;DP=15485;EAS_AF=0;AMR_AF=0.0173;AFR_AF=0.0015;EUR_AF=0.0219;SAS_AF=0.001;AA=T|||;VT=SNP
12	123153825	rs6489190	C	T	100	PASS	AC=932;AF=0.186102;AN=5008;NS=2504;DP=20035;EAS_AF=0.2768;AMR_AF=0.17;AFR_AF=0.0832;EUR_AF=0.1958;SAS_AF=0.2331;AA=C|||;VT=SNP
12	123154039	rs6489191	A	G	100	PASS	AC=3260;AF=0.650958;AN=5008;NS=2504;DP=20439;EAS_AF=0.7718;AMR_AF=0.5735;AFR_AF=0.6089;EUR_AF=0.6074;SAS_AF=0.683;AA=G|||;VT=SNP
12	123155218	rs35576166	T	A	100	PASS	AC=79;AF=0.0157748;AN=5008;NS=2504;DP=12339;EAS_AF=0.001;AMR_AF=0.0173;AFR_AF=0.0023;EUR_AF=0.0586;SAS_AF=0.0041;AA=T|||;VT=SNP
12	123155263	rs9788287	G	A	100	PASS	AC=798;AF=0.159345;AN=5008;NS=2504;DP=10943;EAS_AF=0.2748;AMR_AF=0.1542;AFR_AF=0.0234;EUR_AF=0.173;SAS_AF=0.2137;AA=G|||;VT=SNP
12	123155443	rs582927	C	G	100	PASS	AC=870;AF=0.173722;AN=5008;NS=2504;DP=14602;EAS_AF=0.003;AMR_AF=0.0576;AFR_AF=0.5159;EUR_AF=0.0706;SAS_AF=0.0757;AA=G|||;VT=SNP
12	123155683	rs34371863	C	T	100	PASS	AC=100;AF=0.0199681;AN=5008;NS=2504;DP=15700;EAS_AF=0.001;AMR_AF=0.0173;AFR_AF=0.0023;EUR_AF=0.0567;SAS_AF=0.0276;AA=C|||;VT=SNP
12	123155899	rs584844	C	T	100	PASS	AC=2050;AF=0.409345;AN=5008;NS=2504;DP=18580;EAS_AF=0.3988;AMR_AF=0.3213;AFR_AF=0.593;EUR_AF=0.3559;SAS_AF=0.2894;AA=T|||;VT=SNP
12	123156551	rs598322	T	C	100	PASS	AC=2582;AF=0.515575;AN=5008;NS=2504;DP=19441;EAS_AF=0.4514;AMR_AF=0.4164;AFR_AF=0.7042;EUR_AF=0.5278;SAS_AF=0.3845;AA=C|||;VT=SNP
12	123156676	rs7350636	G	C	100	PASS	AC=1447;AF=0.288938;AN=5008;NS=2504;DP=20320;EAS_AF=0.4058;AMR_AF=0.3343;AFR_AF=0.202;EUR_AF=0.3807;SAS_AF=0.1595;AA=G|||;VT=SNP
12	123156717	rs117657573	G	A	100	PASS	AC=199;AF=0.0397364;AN=5008;NS=2504;DP=19750;EAS_AF=0.0268;AMR_AF=0.0115;AFR_AF=0.0363;EUR_AF=0.0199;SAS_AF=0.0982;AA=G|||;VT=SNP
12	123156900	rs117921591	C	T	100	PASS	AC=199;AF=0.0397364;AN=5008;NS=2504;DP=20203;EAS_AF=0.0268;AMR_AF=0.0115;AFR_AF=0.0363;EUR_AF=0.0199;SAS_AF=0.0982;AA=C|||;VT=SNP
12	123157029	rs527877	C	T	100	PASS	AC=542;AF=0.108227;AN=5008;NS=2504;DP=21972;EAS_AF=0.002;AMR_AF=0.0432;AFR_AF=0.2035;EUR_AF=0.1282;SAS_AF=0.1145;AA=c|||;VT=SNP
12	123157730	rs10450705	G	A	100	PASS	AC=201;AF=0.0401358;AN=5008;NS=2504;DP=16761;EAS_AF=0.0268;AMR_AF=0.0115;AFR_AF=0.0378;EUR_AF=0.0199;SAS_AF=0.0982;AA=G|||;VT=SNP
12	123158062	rs117750369	G	A	100	PASS	AC=199;AF=0.0397364;AN=5008;NS=2504;DP=17212;EAS_AF=0.0268;AMR_AF=0.0115;AFR_AF=0.0363;EUR_AF=0.0199;SAS_AF=0.0982;AA=G|||;VT=SNP
12	123158193	rs474564	G	C	100	PASS	AC=3059;AF=0.610823;AN=5008;NS=2504;DP=19206;EAS_AF=0.6171;AMR_AF=0.4683;AFR_AF=0.7126;EUR_AF=0.5676;SAS_AF=0.6125;AA=C|||;VT=SNP
12	123158245	rs150434500	T	C	100	PASS	AC=29;AF=0.00579073;AN=5008;NS=2504;DP=16421;EAS_AF=0;AMR_AF=0.0058;AFR_AF=0.0008;EUR_AF=0.0219;SAS_AF=0.002;AA=T|||;VT=SNP
12	123158268	rs117842906	G	A	100	PASS	AC=33;AF=0.00658946;AN=5008;NS=2504;DP=16075;EAS_AF=0;AMR_AF=0.0187;AFR_AF=0.0008;EUR_AF=0.0169;SAS_AF=0.002;AA=G|||;VT=SNP
12	123158291	rs642895	C	T	100	PASS	AC=537;AF=0.107228;AN=5008;NS=2504;DP=16298;EAS_AF=0.002;AMR_AF=0.0432;AFR_AF=0.1997;EUR_AF=0.1282;SAS_AF=0.1145;AA=C|||;VT=SNP
12	123158783	rs11059328	C	T	100	PASS	AC=201;AF=0.0401358;AN=5008;NS=2504;DP=16413;EAS_AF=0.0268;AMR_AF=0.0115;AFR_AF=0.0378;EUR_AF=0.0199;SAS_AF=0.0982;AA=C|||;VT=SNP
12	123159176	rs838778	A	G	100	PASS	AC=537;AF=0.107228;AN=5008;NS=2504;DP=16948;EAS_AF=0.002;AMR_AF=0.0432;AFR_AF=0.1997;EUR_AF=0.1282;SAS_AF=0.1145;AA=A|||;VT=SNP
12	123159400	rs2133633	A	G	100	PASS	AC=536;AF=0.107029;AN=5008;NS=2504;DP=13954;EAS_AF=0.002;AMR_AF=0.0389;AFR_AF=0.1997;EUR_AF=0.1272;SAS_AF=0.1176;AA=a|||;VT=SNP
12	123159426	rs1097964	T	C	100	PASS	AC=533;AF=0.10643;AN=5008;NS=2504;DP=13883;EAS_AF=0.002;AMR_AF=0.0389;AFR_AF=0.1989;EUR_AF=0.1282;SAS_AF=0.1145;AA=T|||;VT=SNP
12	123159814	rs515431	G	A	100	PASS	AC=538;AF=0.107428;AN=5008;NS=2504;DP=15684;EAS_AF=0.002;AMR_AF=0.0432;AFR_AF=0.2005;EUR_AF=0.1282;SAS_AF=0.1145;AA=G|||;VT=SNP
12	123160180	rs11059333	T	C	100	PASS	AC=203;AF=0.0405351;AN=5008;NS=2504;DP=18800;EAS_AF=0.0268;AMR_AF=0.0115;AFR_AF=0.0386;EUR_AF=0.0199;SAS_AF=0.0992;AA=T|||;VT=SNP
12	123160304	rs10847446	G	A	100	PASS	AC=1286;AF=0.256789;AN=5008;NS=2504;DP=19822;EAS_AF=0.3938;AMR_AF=0.3256;AFR_AF=0.0961;EUR_AF=0.3807;SAS_AF=0.1564;AA=G|||;VT=SNP
12	123160365	rs12231722	G	C	100	PASS	AC=202;AF=0.0403355;AN=5008;NS=2504;DP=19805;EAS_AF=0.0268;AMR_AF=0.0115;AFR_AF=0.0386;EUR_AF=0.0199;SAS_AF=0.0982;AA=G|||;VT=SNP
12	123160494	rs11059337	A	T	100	PASS	AC=202;AF=0.0403355;AN=5008;NS=2504;DP=19542;EAS_AF=0.0268;AMR_AF=0.0115;AFR_AF=0.0386;EUR_AF=0.0199;SAS_AF=0.0982;AA=T|||;VT=SNP
12	123160730	rs486036	G	T	100	PASS	AC=538;AF=0.107428;AN=5008;NS=2504;DP=18790;EAS_AF=0.002;AMR_AF=0.0432;AFR_AF=0.2005;EUR_AF=0.1282;SAS_AF=0.1145;AA=G|||;VT=SNP
12	123160886	rs645987	A	G	100	PASS	AC=864;AF=0.172524;AN=5008;NS=2504;DP=19148;EAS_AF=0.002;AMR_AF=0.0677;AFR_AF=0.4228;EUR_AF=0.1272;SAS_AF=0.1309;AA=A|||;VT=SNP
12	123160901	rs646001	G	A	100	PASS	AC=2495;AF=0.498203;AN=5008;NS=2504;DP=18978;EAS_AF=0.4226;AMR_AF=0.4107;AFR_AF=0.6634;EUR_AF=0.5278;SAS_AF=0.3845;AA=A|||;VT=SNP
12	123161014	rs6489201	A	G	100	PASS	AC=1267;AF=0.252995;AN=5008;NS=2504;DP=21063;EAS_AF=0.4067;AMR_AF=0.3213;AFR_AF=0.0749;EUR_AF=0.3797;SAS_AF=0.1564;AA=A|||;VT=SNP
12	123161187	rs187574536	T	A	100	PASS	AC=30;AF=0.00599042;AN=5008;NS=2504;DP=13344;EAS_AF=0;AMR_AF=0.0058;AFR_AF=0.0008;EUR_AF=0.0219;SAS_AF=0.0031;AA=T|||;VT=SNP
12	123161331	rs190655907	C	T	100	PASS	AC=10;AF=0.00199681;AN=5008;NS=2504;DP=12825;EAS_AF=0;AMR_AF=0;AFR_AF=0.0008;EUR_AF=0.008;SAS_AF=0.001;AA=C|||;VT=SNP
12	123161990	rs11610408	C	T	100	PASS	AC=1097;AF=0.21905;AN=5008;NS=2504;DP=19156;EAS_AF=0.5942;AMR_AF=0.1196;AFR_AF=0.0166;EUR_AF=0.0656;SAS_AF=0.3344;AA=C|||;VT=SNP
12	123162566	rs7966605	T	C	100	PASS	AC=2391;AF=0.477436;AN=5008;NS=2504;DP=16946;EAS_AF=0.502;AMR_AF=0.4395;AFR_AF=0.5386;EUR_AF=0.5825;SAS_AF=0.2883;AA=C|||;VT=SNP
12	123162656	rs4759404	C	T	100	PASS	AC=1078;AF=0.215256;AN=5008;NS=2504;DP=14069;EAS_AF=0.4692;AMR_AF=0.1772;AFR_AF=0.1891;EUR_AF=0.1769;SAS_AF=0.0552;AA=c|||;VT=SNP
12	123162786	rs4759364	C	T	100	PASS	AC=1193;AF=0.238219;AN=5008;NS=2504;DP=14669;EAS_AF=0.4504;AMR_AF=0.1873;AFR_AF=0.2874;EUR_AF=0.174;SAS_AF=0.0552;AA=C|||;VT=SNP
12	123162845	rs147433011	T	C	100	PASS	AC=29;AF=0.00579073;AN=5008;NS=2504;DP=12623;EAS_AF=0;AMR_AF=0.013;AFR_AF=0.0061;EUR_AF=0.0119;SAS_AF=0;AA=T|||;VT=SNP
12	123162954	rs2088678	T	C	100	PASS	AC=1054;AF=0.210463;AN=5008;NS=2504;DP=11960;EAS_AF=0.0327;AMR_AF=0.2507;AFR_AF=0.1634;EUR_AF=0.4066;SAS_AF=0.227;AA=T|||;VT=SNP
12	123163173	rs10773429	C	T	100	PASS	AC=1105;AF=0.220647;AN=5008;NS=2504;DP=14730;EAS_AF=0.0327;AMR_AF=0.2536;AFR_AF=0.2005;EUR_AF=0.4066;SAS_AF=0.227;AA=C|||;VT=SNP
12	123163803	rs11059356	G	A	100	PASS	AC=1061;AF=0.211861;AN=5008;NS=2504;DP=20275;EAS_AF=0.0387;AMR_AF=0.2507;AFR_AF=0.1634;EUR_AF=0.4085;SAS_AF=0.226;AA=G|||;VT=SNP
12	123163848	rs10847452	G	T	100	PASS	AC=1021;AF=0.203874;AN=5008;NS=2504;DP=21723;EAS_AF=0.0327;AMR_AF=0.2493;AFR_AF=0.1399;EUR_AF=0.4066;SAS_AF=0.226;AA=G|||;VT=SNP
12	123164062	rs35683065	G	C	100	PASS	AC=1273;AF=0.254193;AN=5008;NS=2504;DP=16509;EAS_AF=0.4692;AMR_AF=0.1902;AFR_AF=0.3306;EUR_AF=0.1759;SAS_AF=0.0552;AA=G|||;VT=SNP
12	123164553	rs10847456	C	T	100	PASS	AC=1031;AF=0.205871;AN=5008;NS=2504;DP=17849;EAS_AF=0.0327;AMR_AF=0.2493;AFR_AF=0.1452;EUR_AF=0.4095;SAS_AF=0.226;AA=T|||;VT=SNP
12	123165081	rs6489203	G	A	100	PASS	AC=1218;AF=0.243211;AN=5008;NS=2504;DP=13364;EAS_AF=0.4663;AMR_AF=0.1873;AFR_AF=0.2927;EUR_AF=0.1759;SAS_AF=0.0552;AA=G|||;VT=SNP
12	123165562	rs7969474	C	T	100	PASS	AC=1107;AF=0.221046;AN=5008;NS=2504;DP=16844;EAS_AF=0.0337;AMR_AF=0.2536;AFR_AF=0.2005;EUR_AF=0.4095;SAS_AF=0.2249;AA=C|||;VT=SNP
12	123165668	rs192203797	C	T	100	PASS	AC=18;AF=0.00359425;AN=5008;NS=2504;DP=17684;EAS_AF=0;AMR_AF=0.0014;AFR_AF=0.0008;EUR_AF=0.0159;SAS_AF=0;AA=C|||;VT=SNP
12	123165669	rs182085268	A	G	100	PASS	AC=18;AF=0.00359425;AN=5008;NS=2504;DP=17591;EAS_AF=0;AMR_AF=0.0014;AFR_AF=0.0008;EUR_AF=0.0159;SAS_AF=0;AA=A|||;VT=SNP
12	123165673	rs36030505	G	A	100	PASS	AC=18;AF=0.00359425;AN=5008;NS=2504;DP=17406;EAS_AF=0;AMR_AF=0.0014;AFR_AF=0.0008;EUR_AF=0.0159;SAS_AF=0;AA=G|||;VT=SNP
12	123165883	rs7958805	G	T	100	PASS	AC=1107;AF=0.221046;AN=5008;NS=2504;DP=21250;EAS_AF=0.0337;AMR_AF=0.2536;AFR_AF=0.2005;EUR_AF=0.4095;SAS_AF=0.2249;AA=g|||;VT=SNP
12	123165949	rs118029747	A	G	100	PASS	AC=18;AF=0.00359425;AN=5008;NS=2504;DP=18605;EAS_AF=0;AMR_AF=0.0058;AFR_AF=0;EUR_AF=0.0139;SAS_AF=0;AA=A|||;VT=SNP
12	123166094	rs7959072	G	T	100	PASS	AC=1107;AF=0.221046;AN=5008;NS=2504;DP=18091;EAS_AF=0.0337;AMR_AF=0.2536;AFR_AF=0.2005;EUR_AF=0.4095;SAS_AF=0.2249;AA=G|||;VT=SNP
12	123166252	rs10773433	A	G	100	PASS	AC=1114;AF=0.222444;AN=5008;NS=2504;DP=21548;EAS_AF=0.0337;AMR_AF=0.2536;AFR_AF=0.2005;EUR_AF=0.4105;SAS_AF=0.2311;AA=G|||;VT=SNP
12	123166296	rs10773434	A	T	100	PASS	AC=1115;AF=0.222644;AN=5008;NS=2504;DP=21892;EAS_AF=0.0337;AMR_AF=0.2536;AFR_AF=0.2005;EUR_AF=0.4105;SAS_AF=0.2321;AA=T|||;VT=SNP
12	123166298	rs10773435	G	C	100	PASS	AC=1110;AF=0.221645;AN=5008;NS=2504;DP=21828;EAS_AF=0.0337;AMR_AF=0.2536;AFR_AF=0.2005;EUR_AF=0.4105;SAS_AF=0.227;AA=G|||;VT=SNP
12	123166354	rs147417993	G	A	100	PASS	AC=30;AF=0.00599042;AN=5008;NS=2504;DP=20826;EAS_AF=0;AMR_AF=0.0101;AFR_AF=0;EUR_AF=0.0159;SAS_AF=0.0072;AA=G|||;VT=SNP
12	123166371	rs10773436	A	G	100	PASS	AC=1111;AF=0.221845;AN=5008;NS=2504;DP=20544;EAS_AF=0.0337;AMR_AF=0.2536;AFR_AF=0.2005;EUR_AF=0.4085;SAS_AF=0.2301;AA=G|||;VT=SNP
12	123166913	rs7296217	T	A	100	PASS	AC=1216;AF=0.242812;AN=5008;NS=2504;DP=17898;EAS_AF=0.4613;AMR_AF=0.1873;AFR_AF=0.295;EUR_AF=0.1759;SAS_AF=0.0552;AA=T|||;VT=SNP
12	123167138	rs644626	T	C	100	PASS	AC=2360;AF=0.471246;AN=5008;NS=2504;DP=18941;EAS_AF=0.494;AMR_AF=0.4424;AFR_AF=0.5189;EUR_AF=0.5855;SAS_AF=0.2863;AA=C|||;VT=SNP
12	123167344	rs7970419	G	A	100	PASS	AC=1107;AF=0.221046;AN=5008;NS=2504;DP=16553;EAS_AF=0.0337;AMR_AF=0.2536;AFR_AF=0.2005;EUR_AF=0.4095;SAS_AF=0.2249;AA=A|||;VT=SNP
12	123167793	rs7309056	G	T	100	PASS	AC=1057;AF=0.211062;AN=5008;NS=2504;DP=14848;EAS_AF=0.0337;AMR_AF=0.2507;AFR_AF=0.1634;EUR_AF=0.4105;SAS_AF=0.2249;AA=G|||;VT=SNP
12	123168193	rs6489204	G	A	100	PASS	AC=1022;AF=0.204073;AN=5008;NS=2504;DP=14660;EAS_AF=0.0337;AMR_AF=0.2478;AFR_AF=0.1392;EUR_AF=0.4095;SAS_AF=0.2249;AA=G|||;VT=SNP
12	123168333	rs6489205	T	A	100	PASS	AC=1004;AF=0.200479;AN=5008;NS=2504;DP=17070;EAS_AF=0.0337;AMR_AF=0.2435;AFR_AF=0.1551;EUR_AF=0.3926;SAS_AF=0.2055;AA=T|||;VT=SNP
12	123168636	rs7969523	T	G	100	PASS	AC=1216;AF=0.242812;AN=5008;NS=2504;DP=14769;EAS_AF=0.4633;AMR_AF=0.1873;AFR_AF=0.2927;EUR_AF=0.1759;SAS_AF=0.0562;AA=T|||;VT=SNP
12	123168647	rs117229593	T	A	100	PASS	AC=40;AF=0.00798722;AN=5008;NS=2504;DP=14886;EAS_AF=0;AMR_AF=0.0072;AFR_AF=0.0008;EUR_AF=0.0308;SAS_AF=0.0031;AA=T|||;VT=SNP
12	123169235	rs71456760	G	T	100	PASS	AC=39;AF=0.00778754;AN=5008;NS=2504;DP=18748;EAS_AF=0;AMR_AF=0.0144;AFR_AF=0.0008;EUR_AF=0.0258;SAS_AF=0.002;AA=G|||;VT=SNP
12	123170301	rs11059384	C	A	100	PASS	AC=1215;AF=0.242612;AN=5008;NS=2504;DP=15371;EAS_AF=0.4633;AMR_AF=0.1873;AFR_AF=0.292;EUR_AF=0.1759;SAS_AF=0.0562;AA=c|||;VT=SNP
12	123171089	rs635400	A	G	100	PASS	AC=1702;AF=0.339856;AN=5008;NS=2504;DP=20351;EAS_AF=0.4633;AMR_AF=0.2118;AFR_AF=0.5938;EUR_AF=0.1769;SAS_AF=0.1278;AA=G|||;VT=SNP
12	123171218	rs2454722	A	G	100	PASS	AC=1649;AF=0.329273;AN=5008;NS=2504;DP=19848;EAS_AF=0.4603;AMR_AF=0.2089;AFR_AF=0.5575;EUR_AF=0.1769;SAS_AF=0.1278;AA=G|||;VT=SNP
12	123171407	rs151082097	C	G	100	PASS	AC=39;AF=0.00778754;AN=5008;NS=2504;DP=18465;EAS_AF=0;AMR_AF=0.0216;AFR_AF=0.0008;EUR_AF=0.0159;SAS_AF=0.0072;AA=C|||;VT=SNP
12	123172280	rs149018547	C	T	100	PASS	AC=41;AF=0.0081869;AN=5008;NS=2504;DP=15099;EAS_AF=0;AMR_AF=0.0216;AFR_AF=0.0008;EUR_AF=0.0249;SAS_AF=0;AA=A|||;VT=SNP
12	123172330	rs2244689	A	G	100	PASS	AC=1299;AF=0.259385;AN=5008;NS=2504;DP=14856;EAS_AF=0.4603;AMR_AF=0.1916;AFR_AF=0.3517;EUR_AF=0.1759;SAS_AF=0.0613;AA=G|||;VT=SNP
12	123172353	rs73224198	T	A	100	PASS	AC=520;AF=0.103834;AN=5008;NS=2504;DP=15865;EAS_AF=0.1835;AMR_AF=0.049;AFR_AF=0.0091;EUR_AF=0.0507;SAS_AF=0.2434;AA=T|||;VT=SNP
12	123172612	rs531791	T	C	100	PASS	AC=1116;AF=0.222843;AN=5008;NS=2504;DP=12479;EAS_AF=0.0337;AMR_AF=0.2536;AFR_AF=0.2073;EUR_AF=0.4095;SAS_AF=0.2249;AA=T|||;VT=SNP
12	123172822	rs630408	C	T	100	PASS	AC=1248;AF=0.249201;AN=5008;NS=2504;DP=18993;EAS_AF=0.4603;AMR_AF=0.1888;AFR_AF=0.3147;EUR_AF=0.1759;SAS_AF=0.0613;AA=C|||;VT=SNP
12	123173639	rs562042	A	G	100	PASS	AC=1248;AF=0.249201;AN=5008;NS=2504;DP=14689;EAS_AF=0.4603;AMR_AF=0.1888;AFR_AF=0.3147;EUR_AF=0.1759;SAS_AF=0.0613;AA=A|||;VT=SNP
12	123174743	rs601339	A	G	100	PASS	AC=1248;AF=0.249201;AN=5008;NS=2504;DP=15042;EAS_AF=0.4603;AMR_AF=0.1888;AFR_AF=0.3147;EUR_AF=0.1759;SAS_AF=0.0613;AA=G|||;VT=SNP
12	123175129	rs589154	C	T	100	PASS	AC=1248;AF=0.249201;AN=5008;NS=2504;DP=15806;EAS_AF=0.4603;AMR_AF=0.1888;AFR_AF=0.3147;EUR_AF=0.1759;SAS_AF=0.0613;AA=C|||;VT=SNP
12	123175965	rs585465	C	T	100	PASS	AC=1247;AF=0.249002;AN=5008;NS=2504;DP=11575;EAS_AF=0.4603;AMR_AF=0.1888;AFR_AF=0.3139;EUR_AF=0.1759;SAS_AF=0.0613;AA=C|||;VT=SNP
12	123177108	rs10773445	A	G	100	PASS	AC=1087;AF=0.217053;AN=5008;NS=2504;DP=20434;EAS_AF=0.0337;AMR_AF=0.2522;AFR_AF=0.1846;EUR_AF=0.4095;SAS_AF=0.227;AA=A|||;VT=SNP
12	123177128	rs568853	G	A	100	PASS	AC=1248;AF=0.249201;AN=5008;NS=2504;DP=20102;EAS_AF=0.4603;AMR_AF=0.1888;AFR_AF=0.3139;EUR_AF=0.1769;SAS_AF=0.0613;AA=G|||;VT=SNP
12	123178280	rs4759361	T	A	100	PASS	AC=1160;AF=0.231629;AN=5008;NS=2504;DP=17924;EAS_AF=0.4593;AMR_AF=0.1844;AFR_AF=0.2549;EUR_AF=0.1759;SAS_AF=0.0562;AA=T|||;VT=SNP
12	123178410	rs491489	C	T	100	PASS	AC=1272;AF=0.253994;AN=5008;NS=2504;DP=16048;EAS_AF=0.4603;AMR_AF=0.2089;AFR_AF=0.3147;EUR_AF=0.1859;SAS_AF=0.0613;AA=T|||;VT=SNP
12	123178817	rs632393	G	A	100	PASS	AC=1248;AF=0.249201;AN=5008;NS=2504;DP=18741;EAS_AF=0.4603;AMR_AF=0.1888;AFR_AF=0.3147;EUR_AF=0.1759;SAS_AF=0.0613;AA=G|||;VT=SNP
12	123179430	rs11059418	C	T	100	PASS	AC=1035;AF=0.206669;AN=5008;NS=2504;DP=19640;EAS_AF=0.0337;AMR_AF=0.2493;AFR_AF=0.1467;EUR_AF=0.4095;SAS_AF=0.227;AA=C|||;VT=SNP
12	123179461	rs2649991	A	G	100	PASS	AC=1248;AF=0.249201;AN=5008;NS=2504;DP=19301;EAS_AF=0.4603;AMR_AF=0.1888;AFR_AF=0.3147;EUR_AF=0.1759;SAS_AF=0.0613;AA=a|||;VT=SNP
12	123179771	rs525215	G	A	100	PASS	AC=1248;AF=0.249201;AN=5008;NS=2504;DP=16865;EAS_AF=0.4603;AMR_AF=0.1888;AFR_AF=0.3147;EUR_AF=0.1759;SAS_AF=0.0613;AA=A|||;VT=SNP
12	123179842	rs1696336	C	G	100	PASS	AC=1287;AF=0.256989;AN=5008;NS=2504;DP=14949;EAS_AF=0.4643;AMR_AF=0.1902;AFR_AF=0.3336;EUR_AF=0.1759;SAS_AF=0.0706;AA=G|||;VT=SNP
12	123180061	rs1798219	A	C	100	PASS	AC=1243;AF=0.248203;AN=5008;NS=2504;DP=15607;EAS_AF=0.4603;AMR_AF=0.1888;AFR_AF=0.3147;EUR_AF=0.1759;SAS_AF=0.0562;AA=A|||;VT=SNP
12	123181661	rs645491	T	C	100	PASS	AC=1247;AF=0.249002;AN=5008;NS=2504;DP=16551;EAS_AF=0.4603;AMR_AF=0.1888;AFR_AF=0.3169;EUR_AF=0.1759;SAS_AF=0.0573;AA=N|||;VT=SNP
12	123181855	rs509548	T	A	100	PASS	AC=1242;AF=0.248003;AN=5008;NS=2504;DP=19460;EAS_AF=0.4583;AMR_AF=0.1888;AFR_AF=0.3147;EUR_AF=0.175;SAS_AF=0.0583;AA=G|||;VT=SNP
12	123182151	rs643285	G	A	100	PASS	AC=1244;AF=0.248403;AN=5008;NS=2504;DP=21590;EAS_AF=0.4583;AMR_AF=0.1902;AFR_AF=0.3162;EUR_AF=0.1759;SAS_AF=0.0562;AA=g|||;VT=SNP
12	123182310	rs535010	C	G	100	PASS	AC=2735;AF=0.546126;AN=5008;NS=2504;DP=20631;EAS_AF=0.494;AMR_AF=0.4611;AFR_AF=0.7564;EUR_AF=0.5686;SAS_AF=0.3528;AA=g|||;VT=SNP
12	123182332	rs7972971	T	G	100	PASS	AC=1055;AF=0.210663;AN=5008;NS=2504;DP=20878;EAS_AF=0.0337;AMR_AF=0.2478;AFR_AF=0.1831;EUR_AF=0.3857;SAS_AF=0.2239;AA=t|||;VT=SNP
12	123183017	rs7956284	G	A	100	PASS	AC=1213;AF=0.242212;AN=5008;NS=2504;DP=17660;EAS_AF=0.4603;AMR_AF=0.1873;AFR_AF=0.292;EUR_AF=0.1759;SAS_AF=0.0573;AA=g|||;VT=SNP
12	123184235	rs4453272	T	C	100	PASS	AC=1258;AF=0.251198;AN=5008;NS=2504;DP=21456;EAS_AF=0.4613;AMR_AF=0.1931;AFR_AF=0.3139;EUR_AF=0.1869;SAS_AF=0.0573;AA=C|||;VT=SNP
12	123185601	rs586573	G	A	100	PASS	AC=2701;AF=0.539337;AN=5008;NS=2504;DP=15773;EAS_AF=0.4901;AMR_AF=0.4568;AFR_AF=0.739;EUR_AF=0.5656;SAS_AF=0.3517;AA=A|||;VT=SNP
12	123186064	rs147030932	C	G	100	PASS	AC=21;AF=0.00419329;AN=5008;NS=2504;DP=23957;EAS_AF=0.001;AMR_AF=0.0043;AFR_AF=0;EUR_AF=0.0159;SAS_AF=0.001;AA=C|||;VT=SNP
12	123186458	rs582856	T	C	100	PASS	AC=1241;AF=0.247804;AN=5008;NS=2504;DP=21979;EAS_AF=0.4603;AMR_AF=0.1873;AFR_AF=0.3094;EUR_AF=0.1769;SAS_AF=0.0613;AA=C|||;VT=SNP
12	123186539	rs582452	A	G	100	PASS	AC=1252;AF=0.25;AN=5008;NS=2504;DP=21218;EAS_AF=0.4603;AMR_AF=0.1888;AFR_AF=0.3132;EUR_AF=0.1799;SAS_AF=0.0634;AA=G|||;VT=SNP
12	123187273	rs137895931	G	A	100	PASS	AC=19;AF=0.00379393;AN=5008;NS=2504;DP=21605;EAS_AF=0;AMR_AF=0.0072;AFR_AF=0;EUR_AF=0.0139;SAS_AF=0;AA=G|||;VT=SNP;EX_TARGET
12	123188076	rs545234	G	T	100	PASS	AC=1245;AF=0.248602;AN=5008;NS=2504;DP=17692;EAS_AF=0.4603;AMR_AF=0.1888;AFR_AF=0.3162;EUR_AF=0.1759;SAS_AF=0.0562;AA=g|||;VT=SNP
12	123188531	rs145305866	C	G	100	PASS	AC=17;AF=0.00339457;AN=5008;NS=2504;DP=17820;EAS_AF=0;AMR_AF=0.0043;AFR_AF=0;EUR_AF=0.0099;SAS_AF=0.0041;AA=c|||;VT=SNP
12	123188577	rs116950578	C	T	100	PASS	AC=67;AF=0.0133786;AN=5008;NS=2504;DP=18633;EAS_AF=0;AMR_AF=0.0216;AFR_AF=0.003;EUR_AF=0.0378;SAS_AF=0.0102;AA=c|||;VT=SNP
12	123189208	rs7305589	C	T	100	PASS	AC=1066;AF=0.212859;AN=5008;NS=2504;DP=17445;EAS_AF=0.0337;AMR_AF=0.2507;AFR_AF=0.1838;EUR_AF=0.3926;SAS_AF=0.2249;AA=c|||;VT=SNP
12	123189285	rs112378089	T	G	100	PASS	AC=87;AF=0.0173722;AN=5008;NS=2504;DP=16925;EAS_AF=0;AMR_AF=0.0288;AFR_AF=0.003;EUR_AF=0.0527;SAS_AF=0.0102;AA=N|||;VT=SNP
12	123189499	rs6489222	A	G	100	PASS	AC=2318;AF=0.462859;AN=5008;NS=2504;DP=16828;EAS_AF=0.495;AMR_AF=0.4395;AFR_AF=0.5;EUR_AF=0.5686;SAS_AF=0.2873;AA=N|||;VT=SNP
12	123189678	rs488391	C	T	100	PASS	AC=2317;AF=0.46266;AN=5008;NS=2504;DP=15483;EAS_AF=0.494;AMR_AF=0.4395;AFR_AF=0.5;EUR_AF=0.5686;SAS_AF=0.2873;AA=c|||;VT=SNP
12	123189794	rs7133768	T	C	100	PASS	AC=623;AF=0.124401;AN=5008;NS=2504;DP=16802;EAS_AF=0.005;AMR_AF=0.2104;AFR_AF=0.0303;EUR_AF=0.2942;SAS_AF=0.1391;AA=t|||;VT=SNP
12	123190086	rs61955028	G	A	100	PASS	AC=43;AF=0.00858626;AN=5008;NS=2504;DP=19266;EAS_AF=0;AMR_AF=0.013;AFR_AF=0.0023;EUR_AF=0.0209;SAS_AF=0.0102;AA=g|||;VT=SNP
12	123190230	rs7974561	C	A	100	PASS	AC=1232;AF=0.246006;AN=5008;NS=2504;DP=16020;EAS_AF=0.3333;AMR_AF=0.3934;AFR_AF=0.0151;EUR_AF=0.2336;SAS_AF=0.3763;AA=c|||;VT=SNP
12	123190700	rs9668547	A	T	100	PASS	AC=2318;AF=0.462859;AN=5008;NS=2504;DP=11873;EAS_AF=0.494;AMR_AF=0.4395;AFR_AF=0.5008;EUR_AF=0.5686;SAS_AF=0.2873;AA=N|||;VT=SNP
12	123190945	rs9668559	A	C	100	PASS	AC=2319;AF=0.463059;AN=5008;NS=2504;DP=15890;EAS_AF=0.494;AMR_AF=0.4395;AFR_AF=0.5008;EUR_AF=0.5686;SAS_AF=0.2883;AA=N|||;VT=SNP
12	123191375	rs2454718	T	C	100	PASS	AC=2342;AF=0.467652;AN=5008;NS=2504;DP=14487;EAS_AF=0.494;AMR_AF=0.4409;AFR_AF=0.5182;EUR_AF=0.5686;SAS_AF=0.2873;AA=t|||;VT=SNP
12	123191491	rs10444445	T	A	100	PASS	AC=1068;AF=0.213259;AN=5008;NS=2504;DP=18084;EAS_AF=0.0337;AMR_AF=0.2507;AFR_AF=0.1838;EUR_AF=0.3926;SAS_AF=0.227;AA=t|||;VT=SNP
12	123191912	rs1798184	C	T	100	PASS	AC=2320;AF=0.463259;AN=5008;NS=2504;DP=19347;EAS_AF=0.495;AMR_AF=0.4395;AFR_AF=0.5015;EUR_AF=0.5686;SAS_AF=0.2873;AA=c|||;VT=SNP
12	123192170	rs10773474	T	C	100	PASS	AC=1064;AF=0.21246;AN=5008;NS=2504;DP=20959;EAS_AF=0.0337;AMR_AF=0.2493;AFR_AF=0.1831;EUR_AF=0.3926;SAS_AF=0.2249;AA=t|||;VT=SNP
12	123192454	rs526276	C	T	100	PASS	AC=1279;AF=0.255391;AN=5008;NS=2504;DP=17212;EAS_AF=0.4613;AMR_AF=0.1902;AFR_AF=0.3396;EUR_AF=0.1759;SAS_AF=0.0573;AA=c|||;VT=SNP
12	123192508	rs2649984	T	C	100	PASS	AC=136;AF=0.0271565;AN=5008;NS=2504;DP=17970;EAS_AF=0;AMR_AF=0.0476;AFR_AF=0.0015;EUR_AF=0.0746;SAS_AF=0.0266;AA=t|||;VT=SNP
12	123192599	rs11059476	C	T	100	PASS	AC=73;AF=0.0145767;AN=5008;NS=2504;DP=19867;EAS_AF=0;AMR_AF=0.0331;AFR_AF=0.0015;EUR_AF=0.0447;SAS_AF=0.0031;AA=c|||;VT=SNP
12	123192738	rs117195351	T	A	100	PASS	AC=43;AF=0.00858626;AN=5008;NS=2504;DP=17268;EAS_AF=0;AMR_AF=0.0072;AFR_AF=0.0008;EUR_AF=0.0338;SAS_AF=0.0031;AA=t|||;VT=SNP
12	123194636	rs602293	C	T	100	PASS	AC=2314;AF=0.462061;AN=5008;NS=2504;DP=16753;EAS_AF=0.4931;AMR_AF=0.4366;AFR_AF=0.4992;EUR_AF=0.5726;SAS_AF=0.2843;AA=t|||;VT=SNP
12	123195014	rs600501	A	G	100	PASS	AC=2323;AF=0.463858;AN=5008;NS=2504;DP=18255;EAS_AF=0.495;AMR_AF=0.4409;AFR_AF=0.5015;EUR_AF=0.5716;SAS_AF=0.2863;AA=N|||;VT=SNP
12	123195036	rs11059504	G	T	100	PASS	AC=1070;AF=0.213658;AN=5008;NS=2504;DP=16113;EAS_AF=0.0337;AMR_AF=0.2493;AFR_AF=0.1838;EUR_AF=0.3946;SAS_AF=0.228;AA=g|||;VT=SNP
12	123195310	rs11059507	T	C	100	PASS	AC=1070;AF=0.213658;AN=5008;NS=2504;DP=19962;EAS_AF=0.0337;AMR_AF=0.2493;AFR_AF=0.1838;EUR_AF=0.3956;SAS_AF=0.227;AA=t|||;VT=SNP
12	123195427	rs588293	G	A	100	PASS	AC=2751;AF=0.549321;AN=5008;NS=2504;DP=21005;EAS_AF=0.495;AMR_AF=0.4625;AFR_AF=0.7579;EUR_AF=0.5726;SAS_AF=0.3609;AA=a|||;VT=SNP
12	123195800	rs61955029	T	G	100	PASS	AC=1069;AF=0.213458;AN=5008;NS=2504;DP=21698;EAS_AF=0.0337;AMR_AF=0.2493;AFR_AF=0.1823;EUR_AF=0.3956;SAS_AF=0.228;AA=t|||;VT=SNP
12	123196078	rs73226103	C	G	100	PASS	AC=143;AF=0.0285543;AN=5008;NS=2504;DP=20882;EAS_AF=0.001;AMR_AF=0.0519;AFR_AF=0.0242;EUR_AF=0.0646;SAS_AF=0.0092;AA=-|||;VT=SNP
12	123196457	rs138848243	G	A	100	PASS	AC=38;AF=0.00758786;AN=5008;NS=2504;DP=18839;EAS_AF=0;AMR_AF=0.0115;AFR_AF=0.0015;EUR_AF=0.0169;SAS_AF=0.0112;AA=g|||;VT=SNP
12	123196474	rs681317	A	G	100	PASS	AC=2323;AF=0.463858;AN=5008;NS=2504;DP=19080;EAS_AF=0.495;AMR_AF=0.4409;AFR_AF=0.5023;EUR_AF=0.5716;SAS_AF=0.2853;AA=N|||;VT=SNP
12	123196508	rs680934	T	C	100	PASS	AC=2323;AF=0.463858;AN=5008;NS=2504;DP=19734;EAS_AF=0.495;AMR_AF=0.4409;AFR_AF=0.5015;EUR_AF=0.5716;SAS_AF=0.2863;AA=N|||;VT=SNP
12	123196572	rs680838	T	C	100	PASS	AC=2323;AF=0.463858;AN=5008;NS=2504;DP=20107;EAS_AF=0.495;AMR_AF=0.4409;AFR_AF=0.5023;EUR_AF=0.5716;SAS_AF=0.2853;AA=t|||;VT=SNP
12	123198832	rs55776099	G	A	100	PASS	AC=980;AF=0.195687;AN=5008;NS=2504;DP=14625;EAS_AF=0.0337;AMR_AF=0.2392;AFR_AF=0.1475;EUR_AF=0.3618;SAS_AF=0.226;AA=g|||;VT=SNP
12	123198921	rs2262194	T	G	100	PASS	AC=1294;AF=0.258387;AN=5008;NS=2504;DP=16204;EAS_AF=0.4613;AMR_AF=0.1988;AFR_AF=0.3192;EUR_AF=0.2097;SAS_AF=0.0593;AA=t|||;VT=SNP
12	123198936	rs2256936	C	T	100	PASS	AC=2321;AF=0.463458;AN=5008;NS=2504;DP=16957;EAS_AF=0.4931;AMR_AF=0.4409;AFR_AF=0.5015;EUR_AF=0.5716;SAS_AF=0.2863;AA=c|||;VT=SNP
12	123199410	rs113740515	G	A	100	PASS	AC=1239;AF=0.247404;AN=5008;NS=2504;DP=18532;EAS_AF=0.4514;AMR_AF=0.2017;AFR_AF=0.2852;EUR_AF=0.2068;SAS_AF=0.0603;AA=g|||;VT=SNP
12	123199676	rs28675952	A	C	100	PASS	AC=1018;AF=0.203275;AN=5008;NS=2504;DP=20024;EAS_AF=0.0635;AMR_AF=0.2421;AFR_AF=0.1467;EUR_AF=0.3658;SAS_AF=0.229;AA=a|||;VT=SNP
12	123199755	rs493623	A	G	100	PASS	AC=2081;AF=0.415535;AN=5008;NS=2504;DP=14407;EAS_AF=0.3978;AMR_AF=0.4107;AFR_AF=0.4539;EUR_AF=0.5258;SAS_AF=0.272;AA=N|||;VT=SNP
12	123199842	rs61955033	T	C	100	PASS	AC=2326;AF=0.464457;AN=5008;NS=2504;DP=18455;EAS_AF=0.495;AMR_AF=0.4409;AFR_AF=0.5008;EUR_AF=0.5716;SAS_AF=0.2904;AA=N|||;VT=SNP
12	123200016	rs139948644	C	T	100	PASS	AC=43;AF=0.00858626;AN=5008;NS=2504;DP=22885;EAS_AF=0;AMR_AF=0.0216;AFR_AF=0.0008;EUR_AF=0.0258;SAS_AF=0.001;AA=c|||;VT=SNP
12	123200247	rs56308926	G	C	100	PASS	AC=4487;AF=0.895966;AN=5008;NS=2504;DP=13762;EAS_AF=0.8393;AMR_AF=0.9481;AFR_AF=0.9894;EUR_AF=0.9324;SAS_AF=0.7536;AA=c|||;VT=SNP;EX_TARGET
12	123200768	rs1798192	T	G	100	PASS	AC=2324;AF=0.464058;AN=5008;NS=2504;DP=21393;EAS_AF=0.495;AMR_AF=0.4409;AFR_AF=0.5008;EUR_AF=0.5716;SAS_AF=0.2883;AA=t|||;VT=SNP;EX_TARGET
12	123200937	rs1696352	T	G	100	PASS	AC=2322;AF=0.463658;AN=5008;NS=2504;DP=18413;EAS_AF=0.495;AMR_AF=0.4409;AFR_AF=0.5008;EUR_AF=0.5726;SAS_AF=0.2853;AA=N|||;VT=SNP;EX_TARGET
12	123201291	rs3825156	A	G	100	PASS	AC=1061;AF=0.211861;AN=5008;NS=2504;DP=18061;EAS_AF=0.0347;AMR_AF=0.2406;AFR_AF=0.1815;EUR_AF=0.3618;SAS_AF=0.2607;AA=G|||;VT=SNP;EX_TARGET
12	123201508	rs2256572	A	G	100	PASS	AC=2347;AF=0.46865;AN=5008;NS=2504;DP=17885;EAS_AF=0.495;AMR_AF=0.4409;AFR_AF=0.4977;EUR_AF=0.5716;SAS_AF=0.316;AA=A|||;VT=SNP
12	123201539	rs28710048	C	G	100	PASS	AC=2355;AF=0.470248;AN=5008;NS=2504;DP=18785;EAS_AF=0.495;AMR_AF=0.4409;AFR_AF=0.5008;EUR_AF=0.5736;SAS_AF=0.318;AA=A|||;VT=SNP
12	123201925	rs71456771	G	T	100	PASS	AC=1295;AF=0.258586;AN=5008;NS=2504;DP=16281;EAS_AF=0.4613;AMR_AF=0.1988;AFR_AF=0.3192;EUR_AF=0.2097;SAS_AF=0.0603;AA=T|||;VT=SNP
12	123203258	rs488635	T	G	100	PASS	AC=1320;AF=0.263578;AN=5008;NS=2504;DP=15879;EAS_AF=0.4613;AMR_AF=0.2003;AFR_AF=0.3381;EUR_AF=0.2097;SAS_AF=0.0593;AA=T|||;VT=SNP
12	123203360	rs3858543	C	T	100	PASS	AC=1481;AF=0.295727;AN=5008;NS=2504;DP=18460;EAS_AF=0.3681;AMR_AF=0.4885;AFR_AF=0.0197;EUR_AF=0.3569;SAS_AF=0.3947;AA=C|||;VT=SNP
12	123203731	rs2454703	T	C	100	PASS	AC=2379;AF=0.47504;AN=5008;NS=2504;DP=16138;EAS_AF=0.494;AMR_AF=0.4424;AFR_AF=0.5197;EUR_AF=0.5706;SAS_AF=0.32;AA=C|||;VT=SNP
12	123203986	rs34699072	C	T	100	PASS	AC=1264;AF=0.252396;AN=5008;NS=2504;DP=15242;EAS_AF=0.4653;AMR_AF=0.1974;AFR_AF=0.2943;EUR_AF=0.2097;SAS_AF=0.0593;AA=C|||;VT=SNP
12	123204297	rs3104614	C	T	100	PASS	AC=1292;AF=0.257987;AN=5008;NS=2504;DP=16450;EAS_AF=0.4653;AMR_AF=0.1988;AFR_AF=0.3147;EUR_AF=0.2097;SAS_AF=0.0593;AA=C|||;VT=SNP
12	123204419	rs3104613	G	T	100	PASS	AC=1291;AF=0.257788;AN=5008;NS=2504;DP=15121;EAS_AF=0.4653;AMR_AF=0.1988;AFR_AF=0.3139;EUR_AF=0.2097;SAS_AF=0.0593;AA=G|||;VT=SNP
12	123206340	rs580063	T	C	100	PASS	AC=1305;AF=0.260583;AN=5008;NS=2504;DP=18756;EAS_AF=0.4653;AMR_AF=0.1988;AFR_AF=0.3245;EUR_AF=0.2097;SAS_AF=0.0593;AA=T|||;VT=SNP
12	123206691	rs10847570	G	A	100	PASS	AC=985;AF=0.196685;AN=5008;NS=2504;DP=21186;EAS_AF=0.0327;AMR_AF=0.2363;AFR_AF=0.1808;EUR_AF=0.336;SAS_AF=0.2157;AA=G|||;VT=SNP
12	123206933	rs11059583	T	A	100	PASS	AC=1276;AF=0.254792;AN=5008;NS=2504;DP=17471;EAS_AF=0.0327;AMR_AF=0.2565;AFR_AF=0.3381;EUR_AF=0.336;SAS_AF=0.2863;AA=T|||;VT=SNP
12	123207805	rs10847574	A	C	100	PASS	AC=1271;AF=0.253794;AN=5008;NS=2504;DP=21595;EAS_AF=0.0327;AMR_AF=0.255;AFR_AF=0.3381;EUR_AF=0.334;SAS_AF=0.2843;AA=A|||;VT=SNP
12	123208929	rs6489237	C	T	100	PASS	AC=1275;AF=0.254593;AN=5008;NS=2504;DP=10135;EAS_AF=0.0327;AMR_AF=0.2565;AFR_AF=0.3374;EUR_AF=0.334;SAS_AF=0.2883;AA=C|||;VT=SNP
12	123209159	rs2454702	C	T	100	PASS	AC=1303;AF=0.260184;AN=5008;NS=2504;DP=12181;EAS_AF=0.4653;AMR_AF=0.1988;AFR_AF=0.323;EUR_AF=0.2097;SAS_AF=0.0593;AA=C|||;VT=SNP
12	123209295	rs3922628	T	A	100	PASS	AC=1276;AF=0.254792;AN=5008;NS=2504;DP=15450;EAS_AF=0.4653;AMR_AF=0.1974;AFR_AF=0.3018;EUR_AF=0.2107;SAS_AF=0.0603;AA=T|||;VT=SNP
12	123211327	rs10773515	T	C	100	PASS	AC=1308;AF=0.261182;AN=5008;NS=2504;DP=9784;EAS_AF=0.0327;AMR_AF=0.2579;AFR_AF=0.3555;EUR_AF=0.336;SAS_AF=0.2945;AA=C|||;VT=SNP
12	123211817	rs1696348	A	G	100	PASS	AC=4562;AF=0.910942;AN=5008;NS=2504;DP=14103;EAS_AF=0.8611;AMR_AF=0.9611;AFR_AF=0.9887;EUR_AF=0.9334;SAS_AF=0.7986;AA=G|||;VT=SNP
12	123212108	rs7307192	C	G	100	PASS	AC=1283;AF=0.25619;AN=5008;NS=2504;DP=17218;EAS_AF=0.0327;AMR_AF=0.2565;AFR_AF=0.3374;EUR_AF=0.336;SAS_AF=0.2945;AA=G|||;VT=SNP
12	123212236	rs7313367	A	G	100	PASS	AC=1278;AF=0.255192;AN=5008;NS=2504;DP=17663;EAS_AF=0.0327;AMR_AF=0.2565;AFR_AF=0.3374;EUR_AF=0.336;SAS_AF=0.2894;AA=A|||;VT=SNP
12	123212740	rs7131791	A	G	100	PASS	AC=1234;AF=0.246406;AN=5008;NS=2504;DP=20899;EAS_AF=0.0327;AMR_AF=0.2536;AFR_AF=0.3018;EUR_AF=0.336;SAS_AF=0.2945;AA=G|||;VT=SNP
12	123213236	rs513567	A	G	100	PASS	AC=4564;AF=0.911342;AN=5008;NS=2504;DP=17256;EAS_AF=0.8621;AMR_AF=0.9611;AFR_AF=0.9894;EUR_AF=0.9334;SAS_AF=0.7986;AA=G|||;VT=SNP
12	123213376	rs146228231	T	C	100	PASS	AC=38;AF=0.00758786;AN=5008;NS=2504;DP=16781;EAS_AF=0;AMR_AF=0.0202;AFR_AF=0.0008;EUR_AF=0.0159;SAS_AF=0.0072;AA=T|||;VT=SNP
12	123214070	rs151008795	G	A	100	PASS	AC=12;AF=0.00239617;AN=5008;NS=2504;DP=18956;EAS_AF=0;AMR_AF=0.0029;AFR_AF=0;EUR_AF=0.0089;SAS_AF=0.001;AA=G|||;VT=SNP;EX_TARGET
12	123215410	rs527902	T	C	100	PASS	AC=4563;AF=0.911142;AN=5008;NS=2504;DP=15278;EAS_AF=0.8621;AMR_AF=0.9611;AFR_AF=0.9803;EUR_AF=0.9354;SAS_AF=0.8078;AA=C|||;VT=SNP
12	123215734	rs525017	T	C	100	PASS	AC=4612;AF=0.920927;AN=5008;NS=2504;DP=16231;EAS_AF=0.87;AMR_AF=0.964;AFR_AF=0.9917;EUR_AF=0.9364;SAS_AF=0.8313;AA=C|||;VT=SNP
12	123215850	rs4759383	T	C	100	PASS	AC=1984;AF=0.396166;AN=5008;NS=2504;DP=16681;EAS_AF=0.369;AMR_AF=0.5231;AFR_AF=0.2806;EUR_AF=0.4235;SAS_AF=0.4622;AA=T|||;VT=SNP
12	123216469	rs496911	G	A	100	PASS	AC=1687;AF=0.336861;AN=5008;NS=2504;DP=18065;EAS_AF=0.502;AMR_AF=0.3213;AFR_AF=0.2269;EUR_AF=0.4016;SAS_AF=0.2597;AA=G|||;VT=SNP
12	123218732	rs147693262	C	T	100	PASS	AC=25;AF=0.00499201;AN=5008;NS=2504;DP=19175;EAS_AF=0;AMR_AF=0.0014;AFR_AF=0.0008;EUR_AF=0.0219;SAS_AF=0.001;AA=c|||;VT=SNP
12	123219785	rs11059650	C	T	100	PASS	AC=1811;AF=0.361621;AN=5008;NS=2504;DP=16812;EAS_AF=0.3889;AMR_AF=0.5317;AFR_AF=0.1271;EUR_AF=0.4294;SAS_AF=0.4601;AA=C|||;VT=SNP
12	123220379	rs137929115	C	T	100	PASS	AC=22;AF=0.00439297;AN=5008;NS=2504;DP=17360;EAS_AF=0;AMR_AF=0.0043;AFR_AF=0.0015;EUR_AF=0.0169;SAS_AF=0;AA=C|||;VT=SNP
12	123220416	rs34623699	C	T	100	PASS	AC=251;AF=0.0501198;AN=5008;NS=2504;DP=16917;EAS_AF=0;AMR_AF=0.0519;AFR_AF=0.0711;EUR_AF=0.0994;SAS_AF=0.0215;AA=C|||;VT=SNP
12	123220549	rs4759368	A	G	100	PASS	AC=2316;AF=0.46246;AN=5008;NS=2504;DP=21379;EAS_AF=0.4831;AMR_AF=0.5576;AFR_AF=0.3918;EUR_AF=0.4284;SAS_AF=0.5041;AA=G|||;VT=SNP
12	123223330	rs2245611	C	T	100	PASS	AC=1355;AF=0.270567;AN=5008;NS=2504;DP=14799;EAS_AF=0.1855;AMR_AF=0.2795;AFR_AF=0.3381;EUR_AF=0.3618;SAS_AF=0.1667;AA=C|||;VT=SNP
12	123223920	rs7138436	G	T	100	PASS	AC=3609;AF=0.720647;AN=5008;NS=2504;DP=16317;EAS_AF=0.7331;AMR_AF=0.902;AFR_AF=0.5756;EUR_AF=0.8608;SAS_AF=0.6309;AA=G|||;VT=SNP
12	123224144	rs192235575	G	A	100	PASS	AC=21;AF=0.00419329;AN=5008;NS=2504;DP=17137;EAS_AF=0;AMR_AF=0.0115;AFR_AF=0;EUR_AF=0.0109;SAS_AF=0.002;AA=G|||;VT=SNP
12	123224909	rs548349	T	C	100	PASS	AC=4548;AF=0.908147;AN=5008;NS=2504;DP=22138;EAS_AF=0.9891;AMR_AF=0.9697;AFR_AF=0.9342;EUR_AF=0.9165;SAS_AF=0.7372;AA=C|||;VT=SNP
12	123225555	rs61955056	G	A	100	PASS	AC=48;AF=0.00958466;AN=5008;NS=2504;DP=15114;EAS_AF=0;AMR_AF=0.0159;AFR_AF=0.0008;EUR_AF=0.0298;SAS_AF=0.0061;AA=G|||;VT=SNP
12	123225627	rs145759662	T	G	100	PASS	AC=9;AF=0.00179712;AN=5008;NS=2504;DP=15627;EAS_AF=0;AMR_AF=0.0014;AFR_AF=0;EUR_AF=0.008;SAS_AF=0;AA=T|||;VT=SNP
12	123225748	rs9645762	C	T	100	PASS	AC=3607;AF=0.720248;AN=5008;NS=2504;DP=13457;EAS_AF=0.7341;AMR_AF=0.902;AFR_AF=0.5749;EUR_AF=0.8608;SAS_AF=0.6288;AA=C|||;VT=SNP
12	123227104	rs146975724	G	A	100	PASS	AC=43;AF=0.00858626;AN=5008;NS=2504;DP=16599;EAS_AF=0;AMR_AF=0.0072;AFR_AF=0.0008;EUR_AF=0.0338;SAS_AF=0.0031;AA=G|||;VT=SNP
12	123227180	rs2253504	C	T	100	PASS	AC=3609;AF=0.720647;AN=5008;NS=2504;DP=17555;EAS_AF=0.7341;AMR_AF=0.902;AFR_AF=0.5764;EUR_AF=0.8588;SAS_AF=0.6309;AA=C|||;VT=SNP
12	123229106	rs10466883	G	T	100	PASS	AC=913;AF=0.182308;AN=5008;NS=2504;DP=16983;EAS_AF=0.256;AMR_AF=0.0634;AFR_AF=0.3404;EUR_AF=0.0567;SAS_AF=0.1063;AA=T|||;VT=SNP
12	123229545	rs652533	C	T	100	PASS	AC=3607;AF=0.720248;AN=5008;NS=2504;DP=16587;EAS_AF=0.7331;AMR_AF=0.902;AFR_AF=0.5764;EUR_AF=0.8588;SAS_AF=0.6299;AA=C|||;VT=SNP
12	123229693	rs651683	C	G	100	PASS	AC=4546;AF=0.907748;AN=5008;NS=2504;DP=18437;EAS_AF=0.9891;AMR_AF=0.9697;AFR_AF=0.9342;EUR_AF=0.9145;SAS_AF=0.7372;AA=G|||;VT=SNP
12	123231606	rs10466884	G	A	100	PASS	AC=463;AF=0.0924521;AN=5008;NS=2504;DP=14887;EAS_AF=0.254;AMR_AF=0.0447;AFR_AF=0.025;EUR_AF=0.0547;SAS_AF=0.09;AA=G|||;VT=SNP
12	123233892	rs11059711	G	A	100	PASS	AC=472;AF=0.0942492;AN=5008;NS=2504;DP=15638;EAS_AF=0.254;AMR_AF=0.0447;AFR_AF=0.0318;EUR_AF=0.0547;SAS_AF=0.09;AA=G|||;VT=SNP
12	123234477	rs117453081	G	T	100	PASS	AC=46;AF=0.0091853;AN=5008;NS=2504;DP=20661;EAS_AF=0.001;AMR_AF=0.0245;AFR_AF=0.0023;EUR_AF=0.0229;SAS_AF=0.002;AA=G|||;VT=SNP
12	123235240	rs116862333	T	C	100	PASS	AC=35;AF=0.00698882;AN=5008;NS=2504;DP=13452;EAS_AF=0;AMR_AF=0.0231;AFR_AF=0;EUR_AF=0.0169;SAS_AF=0.002;AA=T|||;VT=SNP
12	123235978	rs11059724	T	G	100	PASS	AC=1403;AF=0.280152;AN=5008;NS=2504;DP=21581;EAS_AF=0.2669;AMR_AF=0.098;AFR_AF=0.4236;EUR_AF=0.1412;SAS_AF=0.3722;AA=G|||;VT=SNP
12	123236244	rs117891440	G	C	100	PASS	AC=21;AF=0.00419329;AN=5008;NS=2504;DP=19605;EAS_AF=0;AMR_AF=0.0086;AFR_AF=0;EUR_AF=0.0139;SAS_AF=0.001;AA=g|||;VT=SNP
12	123236499	rs10773547	G	A	100	PASS	AC=2244;AF=0.448083;AN=5008;NS=2504;DP=13306;EAS_AF=0.5496;AMR_AF=0.6167;AFR_AF=0.2352;EUR_AF=0.497;SAS_AF=0.4611;AA=A|||;VT=SNP
12	123236546	rs11059729	T	C	100	PASS	AC=355;AF=0.0708866;AN=5008;NS=2504;DP=12589;EAS_AF=0.0109;AMR_AF=0.0274;AFR_AF=0.0575;EUR_AF=0.0567;SAS_AF=0.1963;AA=T|||;VT=SNP
12	123238416	rs79350782	G	T	100	PASS	AC=474;AF=0.0946486;AN=5008;NS=2504;DP=21860;EAS_AF=0.254;AMR_AF=0.0447;AFR_AF=0.0318;EUR_AF=0.0547;SAS_AF=0.092;AA=G|||;VT=SNP
12	123238797	rs2649896	G	A	100	PASS	AC=487;AF=0.0972444;AN=5008;NS=2504;DP=19917;EAS_AF=0.0109;AMR_AF=0.0346;AFR_AF=0.0825;EUR_AF=0.0855;SAS_AF=0.2628;AA=G|||;VT=SNP
12	123239059	rs117742602	A	G	100	PASS	AC=20;AF=0.00399361;AN=5008;NS=2504;DP=19289;EAS_AF=0.001;AMR_AF=0.0043;AFR_AF=0;EUR_AF=0.0159;SAS_AF=0;AA=A|||;VT=SNP
12	123239620	rs12310386	A	C	100	PASS	AC=465;AF=0.0928514;AN=5008;NS=2504;DP=17710;EAS_AF=0.254;AMR_AF=0.0432;AFR_AF=0.0257;EUR_AF=0.0547;SAS_AF=0.092;AA=A|||;VT=SNP
12	123239978	rs148874285	T	G	100	PASS	AC=117;AF=0.0233626;AN=5008;NS=2504;DP=13848;EAS_AF=0.002;AMR_AF=0.0447;AFR_AF=0.0045;EUR_AF=0.0646;SAS_AF=0.0133;AA=T|||;VT=SNP
12	123240058	rs1260123	A	G	100	PASS	AC=4547;AF=0.907947;AN=5008;NS=2504;DP=14066;EAS_AF=0.9891;AMR_AF=0.9697;AFR_AF=0.9349;EUR_AF=0.9145;SAS_AF=0.7372;AA=G|||;VT=SNP
12	123240082	rs75789455	C	T	100	PASS	AC=467;AF=0.0932508;AN=5008;NS=2504;DP=14722;EAS_AF=0.254;AMR_AF=0.0447;AFR_AF=0.031;EUR_AF=0.0547;SAS_AF=0.0859;AA=c|||;VT=SNP
12	123240297	rs57366988	G	A	100	PASS	AC=914;AF=0.182508;AN=5008;NS=2504;DP=17349;EAS_AF=0.256;AMR_AF=0.0634;AFR_AF=0.3404;EUR_AF=0.0557;SAS_AF=0.1084;AA=A|||;VT=SNP
12	123241608	rs75876669	C	T	100	PASS	AC=914;AF=0.182508;AN=5008;NS=2504;DP=18996;EAS_AF=0.256;AMR_AF=0.0634;AFR_AF=0.3404;EUR_AF=0.0557;SAS_AF=0.1084;AA=T|||;VT=SNP
12	123241687	rs75955869	A	C	100	PASS	AC=473;AF=0.0944489;AN=5008;NS=2504;DP=18931;EAS_AF=0.254;AMR_AF=0.0447;AFR_AF=0.031;EUR_AF=0.0547;SAS_AF=0.092;AA=A|||;VT=SNP
12	123241926	rs74970176	A	T	100	PASS	AC=458;AF=0.0914537;AN=5008;NS=2504;DP=18707;EAS_AF=0.254;AMR_AF=0.0432;AFR_AF=0.0257;EUR_AF=0.0547;SAS_AF=0.0849;AA=A|||;VT=SNP
12	123242443	rs112898406	T	C	100	PASS	AC=21;AF=0.00419329;AN=5008;NS=2504;DP=17733;EAS_AF=0;AMR_AF=0.0115;AFR_AF=0;EUR_AF=0.007;SAS_AF=0.0061;AA=T|||;VT=SNP
12	123242877	rs12316263	A	G	100	PASS	AC=473;AF=0.0944489;AN=5008;NS=2504;DP=14840;EAS_AF=0.254;AMR_AF=0.0447;AFR_AF=0.031;EUR_AF=0.0547;SAS_AF=0.092;AA=A|||;VT=SNP
12	123243346	rs112064785	C	G	100	PASS	AC=472;AF=0.0942492;AN=5008;NS=2504;DP=16784;EAS_AF=0.254;AMR_AF=0.0432;AFR_AF=0.031;EUR_AF=0.0547;SAS_AF=0.092;AA=C|||;VT=SNP
12	123243687	rs2649902	G	A	100	PASS	AC=3607;AF=0.720248;AN=5008;NS=2504;DP=15440;EAS_AF=0.7331;AMR_AF=0.902;AFR_AF=0.5772;EUR_AF=0.8588;SAS_AF=0.6288;AA=G|||;VT=SNP
12	123244603	rs12321556	T	G	100	PASS	AC=914;AF=0.182508;AN=5008;NS=2504;DP=20595;EAS_AF=0.256;AMR_AF=0.0634;AFR_AF=0.3404;EUR_AF=0.0557;SAS_AF=0.1084;AA=G|||;VT=SNP
12	123244859	rs2649903	A	G	100	PASS	AC=4547;AF=0.907947;AN=5008;NS=2504;DP=19990;EAS_AF=0.9891;AMR_AF=0.9697;AFR_AF=0.9349;EUR_AF=0.9145;SAS_AF=0.7372;AA=G|||;VT=SNP
12	123244984	rs2656812	C	A	100	PASS	AC=4547;AF=0.907947;AN=5008;NS=2504;DP=16426;EAS_AF=0.9891;AMR_AF=0.9697;AFR_AF=0.9349;EUR_AF=0.9145;SAS_AF=0.7372;AA=A|||;VT=SNP
12	123245227	rs113204814	G	A	100	PASS	AC=142;AF=0.0283546;AN=5008;NS=2504;DP=15363;EAS_AF=0;AMR_AF=0.0576;AFR_AF=0.0008;EUR_AF=0.0746;SAS_AF=0.0266;AA=G|||;VT=SNP
12	123245514	rs80140873	C	G	100	PASS	AC=915;AF=0.182708;AN=5008;NS=2504;DP=19003;EAS_AF=0.256;AMR_AF=0.0634;AFR_AF=0.3411;EUR_AF=0.0557;SAS_AF=0.1084;AA=G|||;VT=SNP
12	123246355	rs1260121	G	A	100	PASS	AC=4454;AF=0.889377;AN=5008;NS=2504;DP=19941;EAS_AF=0.9891;AMR_AF=0.964;AFR_AF=0.8691;EUR_AF=0.9135;SAS_AF=0.7362;AA=A|||;VT=SNP
12	123246781	rs78591962	T	A	100	PASS	AC=465;AF=0.0928514;AN=5008;NS=2504;DP=16333;EAS_AF=0.254;AMR_AF=0.0418;AFR_AF=0.0265;EUR_AF=0.0547;SAS_AF=0.092;AA=T|||;VT=SNP;EX_TARGET
12	123246797	rs75389155	A	G	100	PASS	AC=474;AF=0.0946486;AN=5008;NS=2504;DP=16168;EAS_AF=0.254;AMR_AF=0.0432;AFR_AF=0.031;EUR_AF=0.0567;SAS_AF=0.092;AA=A|||;VT=SNP;EX_TARGET
12	123246869	rs78501176	A	C	100	PASS	AC=467;AF=0.0932508;AN=5008;NS=2504;DP=15940;EAS_AF=0.254;AMR_AF=0.0447;AFR_AF=0.0318;EUR_AF=0.0547;SAS_AF=0.0849;AA=A|||;VT=SNP
12	123247506	rs3817095	T	C	100	PASS	AC=464;AF=0.0926518;AN=5008;NS=2504;DP=18891;EAS_AF=0.254;AMR_AF=0.0418;AFR_AF=0.0257;EUR_AF=0.0547;SAS_AF=0.092;AA=T|||;VT=SNP
12	123248255	rs111933537	A	C	100	PASS	AC=197;AF=0.0393371;AN=5008;NS=2504;DP=18551;EAS_AF=0;AMR_AF=0.0447;AFR_AF=0.0393;EUR_AF=0.0944;SAS_AF=0.0194;AA=A|||;VT=SNP
12	123248481	rs80220833	T	G	100	PASS	AC=849;AF=0.169529;AN=5008;NS=2504;DP=18151;EAS_AF=0.254;AMR_AF=0.0605;AFR_AF=0.2943;EUR_AF=0.0557;SAS_AF=0.1084;AA=T|||;VT=SNP
12	123248701	rs77347649	A	T	100	PASS	AC=99;AF=0.0197684;AN=5008;NS=2504;DP=19460;EAS_AF=0;AMR_AF=0.0029;AFR_AF=0.0023;EUR_AF=0.0288;SAS_AF=0.0665;AA=A|||;VT=SNP
12	123249072	rs1260120	G	A	100	PASS	AC=3606;AF=0.720048;AN=5008;NS=2504;DP=16517;EAS_AF=0.7331;AMR_AF=0.902;AFR_AF=0.5772;EUR_AF=0.8588;SAS_AF=0.6278;AA=G|||;VT=SNP
12	123249102	rs113903550	G	A	100	PASS	AC=464;AF=0.0926518;AN=5008;NS=2504;DP=15912;EAS_AF=0.253;AMR_AF=0.0418;AFR_AF=0.0265;EUR_AF=0.0547;SAS_AF=0.092;AA=G|||;VT=SNP
12	123250394	rs61176973	G	A	100	PASS	AC=464;AF=0.0926518;AN=5008;NS=2504;DP=18215;EAS_AF=0.254;AMR_AF=0.0418;AFR_AF=0.0257;EUR_AF=0.0547;SAS_AF=0.092;AA=G|||;VT=SNP
12	123251367	rs839357	A	G	100	PASS	AC=4687;AF=0.935903;AN=5008;NS=2504;DP=19132;EAS_AF=0.9891;AMR_AF=0.9741;AFR_AF=0.9675;EUR_AF=0.9433;SAS_AF=0.8037;AA=G|||;VT=SNP
12	123251637	rs839356	C	A	100	PASS	AC=4539;AF=0.90635;AN=5008;NS=2504;DP=19481;EAS_AF=0.9891;AMR_AF=0.9697;AFR_AF=0.9349;EUR_AF=0.9145;SAS_AF=0.729;AA=A|||;VT=SNP
12	123254538	rs2154	A	G	100	PASS	AC=309;AF=0.0617013;AN=5008;NS=2504;DP=15767;EAS_AF=0.002;AMR_AF=0.1326;AFR_AF=0.0068;EUR_AF=0.0944;SAS_AF=0.1135;AA=A|||;VT=SNP
12	123254699	rs1975761	C	A	100	PASS	AC=4523;AF=0.903155;AN=5008;NS=2504;DP=17325;EAS_AF=0.9891;AMR_AF=0.9654;AFR_AF=0.9198;EUR_AF=0.9145;SAS_AF=0.7362;AA=A|||;VT=SNP
12	123254762	rs11059834	T	C	100	PASS	AC=466;AF=0.0930511;AN=5008;NS=2504;DP=16879;EAS_AF=0.255;AMR_AF=0.0418;AFR_AF=0.0265;EUR_AF=0.0547;SAS_AF=0.092;AA=T|||;VT=SNP
12	123255058	rs150447436	A	G	100	PASS	AC=54;AF=0.0107827;AN=5008;NS=2504;DP=16846;EAS_AF=0;AMR_AF=0.0072;AFR_AF=0.0015;EUR_AF=0.0159;SAS_AF=0.0317;AA=A|||;VT=SNP
12	123255733	rs1671688	A	T	100	PASS	AC=3607;AF=0.720248;AN=5008;NS=2504;DP=19612;EAS_AF=0.7321;AMR_AF=0.902;AFR_AF=0.5787;EUR_AF=0.8588;SAS_AF=0.6278;AA=A|||;VT=SNP
12	123257352	rs2649914	A	G	100	PASS	AC=4516;AF=0.901757;AN=5008;NS=2504;DP=15866;EAS_AF=0.9891;AMR_AF=0.9654;AFR_AF=0.9198;EUR_AF=0.9145;SAS_AF=0.729;AA=a|||;VT=SNP
12	123257573	rs117245107	A	G	100	PASS	AC=37;AF=0.00738818;AN=5008;NS=2504;DP=17326;EAS_AF=0;AMR_AF=0.0216;AFR_AF=0.0008;EUR_AF=0.0159;SAS_AF=0.0051;AA=A|||;VT=SNP
12	123257622	rs78552965	G	A	100	PASS	AC=468;AF=0.0934505;AN=5008;NS=2504;DP=16741;EAS_AF=0.255;AMR_AF=0.0447;AFR_AF=0.0318;EUR_AF=0.0547;SAS_AF=0.0849;AA=G|||;VT=SNP
12	123258583	rs1671687	T	C	100	PASS	AC=4515;AF=0.901558;AN=5008;NS=2504;DP=17880;EAS_AF=0.9881;AMR_AF=0.9654;AFR_AF=0.9198;EUR_AF=0.9145;SAS_AF=0.729;AA=C|||;VT=SNP
12	123258609	rs61955059	A	G	100	PASS	AC=55;AF=0.0109824;AN=5008;NS=2504;DP=17452;EAS_AF=0;AMR_AF=0.0202;AFR_AF=0.0008;EUR_AF=0.0328;SAS_AF=0.0072;AA=A|||;VT=SNP
12	123258997	rs185886243	C	T	100	PASS	AC=21;AF=0.00419329;AN=5008;NS=2504;DP=9144;EAS_AF=0;AMR_AF=0.0072;AFR_AF=0;EUR_AF=0.008;SAS_AF=0.0082;AA=C|||;VT=SNP
12	123260285	rs839355	A	G	100	PASS	AC=4513;AF=0.901158;AN=5008;NS=2504;DP=16898;EAS_AF=0.9891;AMR_AF=0.9654;AFR_AF=0.9175;EUR_AF=0.9145;SAS_AF=0.729;AA=G|||;VT=SNP
12	123260840	rs34444845	C	T	100	PASS	AC=18;AF=0.00359425;AN=5008;NS=2504;DP=19247;EAS_AF=0;AMR_AF=0.0014;AFR_AF=0.0008;EUR_AF=0.0159;SAS_AF=0;AA=C|||;VT=SNP
12	123261962	rs12307038	T	C	100	PASS	AC=467;AF=0.0932508;AN=5008;NS=2504;DP=22201;EAS_AF=0.254;AMR_AF=0.0447;AFR_AF=0.0318;EUR_AF=0.0547;SAS_AF=0.0849;AA=T|||;VT=SNP
12	123262043	rs61956960	C	T	100	PASS	AC=14;AF=0.00279553;AN=5008;NS=2504;DP=21883;EAS_AF=0;AMR_AF=0.0086;AFR_AF=0.0008;EUR_AF=0.007;SAS_AF=0;AA=C|||;VT=SNP;EX_TARGET
12	123262476	rs117814385	C	T	100	PASS	AC=9;AF=0.00179712;AN=5008;NS=2504;DP=21054;EAS_AF=0;AMR_AF=0.0014;AFR_AF=0;EUR_AF=0.008;SAS_AF=0;AA=C|||;VT=SNP
12	123263329	rs701484	G	A	100	PASS	AC=3701;AF=0.739018;AN=5008;NS=2504;DP=17370;EAS_AF=0.7361;AMR_AF=0.9092;AFR_AF=0.643;EUR_AF=0.8588;SAS_AF=0.6278;AA=G|||;VT=SNP
12	123263421	rs116988067	G	A	100	PASS	AC=10;AF=0.00199681;AN=5008;NS=2504;DP=18204;EAS_AF=0;AMR_AF=0.0014;AFR_AF=0;EUR_AF=0.008;SAS_AF=0.001;AA=G|||;VT=SNP
12	123264709	rs12310901	A	T	100	PASS	AC=895;AF=0.178714;AN=5008;NS=2504;DP=15684;EAS_AF=0.256;AMR_AF=0.0634;AFR_AF=0.3313;EUR_AF=0.0557;SAS_AF=0.1012;AA=T|||;VT=SNP
12	123265277	rs12303270	G	A	100	PASS	AC=467;AF=0.0932508;AN=5008;NS=2504;DP=14269;EAS_AF=0.254;AMR_AF=0.0447;AFR_AF=0.0318;EUR_AF=0.0547;SAS_AF=0.0849;AA=G|||;VT=SNP
12	123265410	rs839354	C	T	100	PASS	AC=4544;AF=0.907348;AN=5008;NS=2504;DP=13601;EAS_AF=0.9891;AMR_AF=0.9697;AFR_AF=0.9387;EUR_AF=0.9145;SAS_AF=0.729;AA=T|||;VT=SNP
12	123265688	rs12312837	A	G	100	PASS	AC=467;AF=0.0932508;AN=5008;NS=2504;DP=18448;EAS_AF=0.254;AMR_AF=0.0447;AFR_AF=0.0318;EUR_AF=0.0547;SAS_AF=0.0849;AA=A|||;VT=SNP;EX_TARGET
12	123265952	rs1798563	A	G	100	PASS	AC=4518;AF=0.902157;AN=5008;NS=2504;DP=16807;EAS_AF=0.9891;AMR_AF=0.9654;AFR_AF=0.9213;EUR_AF=0.9145;SAS_AF=0.729;AA=G|||;VT=SNP
12	123266383	rs839352	A	G	100	PASS	AC=4885;AF=0.975439;AN=5008;NS=2504;DP=14123;EAS_AF=0.999;AMR_AF=0.9856;AFR_AF=0.997;EUR_AF=0.9573;SAS_AF=0.9335;AA=G|||;VT=SNP
12	123267137	rs12302287	C	T	100	PASS	AC=467;AF=0.0932508;AN=5008;NS=2504;DP=17399;EAS_AF=0.254;AMR_AF=0.0447;AFR_AF=0.0318;EUR_AF=0.0547;SAS_AF=0.0849;AA=C|||;VT=SNP
12	123267421	rs11059932	G	A	100	PASS	AC=3609;AF=0.720647;AN=5008;NS=2504;DP=14103;EAS_AF=0.7331;AMR_AF=0.902;AFR_AF=0.5794;EUR_AF=0.8588;SAS_AF=0.6278;AA=G|||;VT=SNP
12	123267866	rs12303951	C	A	100	PASS	AC=467;AF=0.0932508;AN=5008;NS=2504;DP=10356;EAS_AF=0.254;AMR_AF=0.0447;AFR_AF=0.0318;EUR_AF=0.0547;SAS_AF=0.0849;AA=C|||;VT=SNP
12	123268000	rs2936730	C	G	100	PASS	AC=3609;AF=0.720647;AN=5008;NS=2504;DP=11854;EAS_AF=0.7321;AMR_AF=0.902;AFR_AF=0.5802;EUR_AF=0.8588;SAS_AF=0.6278;AA=C|||;VT=SNP
12	123268181	rs60469279	C	T	100	PASS	AC=467;AF=0.0932508;AN=5008;NS=2504;DP=14949;EAS_AF=0.254;AMR_AF=0.0447;AFR_AF=0.0318;EUR_AF=0.0547;SAS_AF=0.0849;AA=C|||;VT=SNP
12	123268348	rs4759394	A	C	100	PASS	AC=67;AF=0.0133786;AN=5008;NS=2504;DP=16031;EAS_AF=0.002;AMR_AF=0.0317;AFR_AF=0.0015;EUR_AF=0.0388;SAS_AF=0.002;AA=a|||;VT=SNP
12	123268734	rs12305822	C	T	100	PASS	AC=908;AF=0.18131;AN=5008;NS=2504;DP=18120;EAS_AF=0.256;AMR_AF=0.0634;AFR_AF=0.3411;EUR_AF=0.0557;SAS_AF=0.1012;AA=T|||;VT=SNP
12	123268777	rs1696355	A	T	100	PASS	AC=4518;AF=0.902157;AN=5008;NS=2504;DP=16912;EAS_AF=0.9891;AMR_AF=0.9654;AFR_AF=0.9213;EUR_AF=0.9145;SAS_AF=0.729;AA=T|||;VT=SNP
12	123268884	rs75875275	A	G	100	PASS	AC=909;AF=0.18151;AN=5008;NS=2504;DP=15475;EAS_AF=0.256;AMR_AF=0.0634;AFR_AF=0.3419;EUR_AF=0.0557;SAS_AF=0.1012;AA=G|||;VT=SNP
12	123269423	rs192413221	C	T	100	PASS	AC=21;AF=0.00419329;AN=5008;NS=2504;DP=16394;EAS_AF=0;AMR_AF=0.0072;AFR_AF=0;EUR_AF=0.008;SAS_AF=0.0082;AA=C|||;VT=SNP
12	123269441	rs11059953	T	C	100	PASS	AC=467;AF=0.0932508;AN=5008;NS=2504;DP=15555;EAS_AF=0.254;AMR_AF=0.0447;AFR_AF=0.0318;EUR_AF=0.0547;SAS_AF=0.0849;AA=T|||;VT=SNP
12	123269591	rs11059954	C	T	100	PASS	AC=459;AF=0.0916534;AN=5008;NS=2504;DP=17027;EAS_AF=0.254;AMR_AF=0.0447;AFR_AF=0.0257;EUR_AF=0.0547;SAS_AF=0.0849;AA=C|||;VT=SNP
12	123269814	rs1696320	A	G	100	PASS	AC=3611;AF=0.721046;AN=5008;NS=2504;DP=17573;EAS_AF=0.7331;AMR_AF=0.902;AFR_AF=0.5802;EUR_AF=0.8588;SAS_AF=0.6288;AA=A|||;VT=SNP
12	123270717	rs1671679	C	T	100	PASS	AC=468;AF=0.0934505;AN=5008;NS=2504;DP=16721;EAS_AF=0.254;AMR_AF=0.0447;AFR_AF=0.0318;EUR_AF=0.0547;SAS_AF=0.0859;AA=C|||;VT=SNP
12	123270798	rs7967318	C	T	100	PASS	AC=2147;AF=0.428714;AN=5008;NS=2504;DP=13523;EAS_AF=0.5466;AMR_AF=0.6095;AFR_AF=0.1694;EUR_AF=0.497;SAS_AF=0.4591;AA=C|||;VT=SNP
12	123273206	rs7486414	G	A	100	PASS	AC=933;AF=0.186302;AN=5008;NS=2504;DP=20791;EAS_AF=0.256;AMR_AF=0.0677;AFR_AF=0.3585;EUR_AF=0.0557;SAS_AF=0.1002;AA=A|||;VT=SNP
12	123273573	rs76417864	A	G	100	PASS	AC=77;AF=0.0153754;AN=5008;NS=2504;DP=21664;EAS_AF=0;AMR_AF=0.0187;AFR_AF=0;EUR_AF=0.0258;SAS_AF=0.0389;AA=A|||;VT=SNP
12	123274480	rs190345452	A	G	100	PASS	AC=121;AF=0.0241613;AN=5008;NS=2504;DP=17700;EAS_AF=0.001;AMR_AF=0.0303;AFR_AF=0.0053;EUR_AF=0.0795;SAS_AF=0.0123;AA=A|||;VT=SNP
12	123274786	rs71456775	C	A	100	PASS	AC=20;AF=0.00399361;AN=5008;NS=2504;DP=13886;EAS_AF=0;AMR_AF=0.0014;AFR_AF=0.0008;EUR_AF=0.0179;SAS_AF=0;AA=C|||;VT=SNP
12	123275030	rs6489240	T	C	100	PASS	AC=3610;AF=0.720847;AN=5008;NS=2504;DP=16075;EAS_AF=0.7331;AMR_AF=0.902;AFR_AF=0.5794;EUR_AF=0.8588;SAS_AF=0.6288;AA=T|||;VT=SNP
12	123275222	rs142876831	A	G	100	PASS	AC=20;AF=0.00399361;AN=5008;NS=2504;DP=18426;EAS_AF=0;AMR_AF=0.0043;AFR_AF=0;EUR_AF=0.0119;SAS_AF=0.0051;AA=A|||;VT=SNP
12	123275609	rs7311386	G	A	100	PASS	AC=933;AF=0.186302;AN=5008;NS=2504;DP=18547;EAS_AF=0.256;AMR_AF=0.0677;AFR_AF=0.3585;EUR_AF=0.0557;SAS_AF=0.1002;AA=A|||;VT=SNP
12	123275771	rs7138313	C	T	100	PASS	AC=926;AF=0.184904;AN=5008;NS=2504;DP=14508;EAS_AF=0.256;AMR_AF=0.0677;AFR_AF=0.3533;EUR_AF=0.0557;SAS_AF=0.1002;AA=T|||;VT=SNP
12	123275773	rs12319160	C	T	100	PASS	AC=467;AF=0.0932508;AN=5008;NS=2504;DP=14779;EAS_AF=0.254;AMR_AF=0.0447;AFR_AF=0.0318;EUR_AF=0.0547;SAS_AF=0.0849;AA=c|||;VT=SNP
12	123275952	rs75381856	T	C	100	PASS	AC=468;AF=0.0934505;AN=5008;NS=2504;DP=16461;EAS_AF=0.255;AMR_AF=0.0447;AFR_AF=0.0318;EUR_AF=0.0547;SAS_AF=0.0849;AA=T|||;VT=SNP
12	123276924	rs839363	C	T	100	PASS	AC=3606;AF=0.720048;AN=5008;NS=2504;DP=14312;EAS_AF=0.7331;AMR_AF=0.902;AFR_AF=0.5764;EUR_AF=0.8588;SAS_AF=0.6288;AA=C|||;VT=SNP
12	123277131	rs74741778	T	G	100	PASS	AC=467;AF=0.0932508;AN=5008;NS=2504;DP=16795;EAS_AF=0.254;AMR_AF=0.0447;AFR_AF=0.0318;EUR_AF=0.0547;SAS_AF=0.0849;AA=T|||;VT=SNP
12	123277170	rs839362	G	A	100	PASS	AC=4539;AF=0.90635;AN=5008;NS=2504;DP=16337;EAS_AF=0.9891;AMR_AF=0.9697;AFR_AF=0.9349;EUR_AF=0.9145;SAS_AF=0.729;AA=A|||;VT=SNP
12	123277213	rs839361	A	G	100	PASS	AC=4539;AF=0.90635;AN=5008;NS=2504;DP=15313;EAS_AF=0.9891;AMR_AF=0.9697;AFR_AF=0.9349;EUR_AF=0.9145;SAS_AF=0.729;AA=G|||;VT=SNP
12	123277217	rs113956084	T	C	100	PASS	AC=467;AF=0.0932508;AN=5008;NS=2504;DP=15378;EAS_AF=0.254;AMR_AF=0.0447;AFR_AF=0.0318;EUR_AF=0.0547;SAS_AF=0.0849;AA=C|||;VT=SNP
12	123277697	rs71456776	G	T	100	PASS	AC=40;AF=0.00798722;AN=5008;NS=2504;DP=21193;EAS_AF=0;AMR_AF=0.0144;AFR_AF=0.0008;EUR_AF=0.0268;SAS_AF=0.002;AA=G|||;VT=SNP
12	123277741	rs78935817	C	T	100	PASS	AC=468;AF=0.0934505;AN=5008;NS=2504;DP=20881;EAS_AF=0.254;AMR_AF=0.0447;AFR_AF=0.0325;EUR_AF=0.0547;SAS_AF=0.0849;AA=C|||;VT=SNP
12	123277965	rs80023119	A	C	100	PASS	AC=468;AF=0.0934505;AN=5008;NS=2504;DP=18754;EAS_AF=0.254;AMR_AF=0.0447;AFR_AF=0.0318;EUR_AF=0.0547;SAS_AF=0.0859;AA=A|||;VT=SNP
12	123278460	rs79426485	A	T	100	PASS	AC=467;AF=0.0932508;AN=5008;NS=2504;DP=18289;EAS_AF=0.254;AMR_AF=0.0447;AFR_AF=0.0318;EUR_AF=0.0547;SAS_AF=0.0849;AA=A|||;VT=SNP
12	123279158	rs2649895	A	G	100	PASS	AC=4539;AF=0.90635;AN=5008;NS=2504;DP=20776;EAS_AF=0.9891;AMR_AF=0.9697;AFR_AF=0.9349;EUR_AF=0.9145;SAS_AF=0.729;AA=a|||;VT=SNP
12	123279564	rs75481785	G	A	100	PASS	AC=469;AF=0.0936502;AN=5008;NS=2504;DP=20756;EAS_AF=0.254;AMR_AF=0.0461;AFR_AF=0.0318;EUR_AF=0.0547;SAS_AF=0.0859;AA=g|||;VT=SNP
12	123279862	rs12321100	T	C	100	PASS	AC=470;AF=0.0938498;AN=5008;NS=2504;DP=17805;EAS_AF=0.254;AMR_AF=0.0447;AFR_AF=0.0318;EUR_AF=0.0547;SAS_AF=0.0879;AA=T|||;VT=SNP
12	123280033	rs2649894	T	C	100	PASS	AC=4499;AF=0.898363;AN=5008;NS=2504;DP=14231;EAS_AF=0.9891;AMR_AF=0.9697;AFR_AF=0.8094;EUR_AF=0.9453;SAS_AF=0.8262;AA=C|||;VT=SNP
12	123280196	rs2604850	T	C	100	PASS	AC=4573;AF=0.913139;AN=5008;NS=2504;DP=18101;EAS_AF=0.9782;AMR_AF=0.9769;AFR_AF=0.8464;EUR_AF=0.9493;SAS_AF=0.8538;AA=C|||;VT=SNP
12	123281167	rs12313538	G	A	100	PASS	AC=426;AF=0.0850639;AN=5008;NS=2504;DP=11554;EAS_AF=0.2312;AMR_AF=0.0331;AFR_AF=0.0393;EUR_AF=0.0368;SAS_AF=0.0828;AA=G|||;VT=SNP
12	123281175	rs12318871	C	T	100	PASS	AC=426;AF=0.0850639;AN=5008;NS=2504;DP=11612;EAS_AF=0.2312;AMR_AF=0.0331;AFR_AF=0.0393;EUR_AF=0.0368;SAS_AF=0.0828;AA=C|||;VT=SNP
12	123281262	rs12313600	G	A	100	PASS	AC=425;AF=0.0848642;AN=5008;NS=2504;DP=13066;EAS_AF=0.2302;AMR_AF=0.0331;AFR_AF=0.0393;EUR_AF=0.0368;SAS_AF=0.0828;AA=G|||;VT=SNP
12	123281967	rs10744394	G	A	100	PASS	AC=4313;AF=0.861222;AN=5008;NS=2504;DP=15676;EAS_AF=0.9871;AMR_AF=0.9568;AFR_AF=0.6891;EUR_AF=0.9414;SAS_AF=0.8139;AA=A|||;VT=SNP;EX_TARGET
12	123282275	rs12315520	G	C	100	PASS	AC=421;AF=0.0840655;AN=5008;NS=2504;DP=14677;EAS_AF=0.2312;AMR_AF=0.0331;AFR_AF=0.0356;EUR_AF=0.0368;SAS_AF=0.0828;AA=G|||;VT=SNP
12	123282292	rs12298293	T	C	100	PASS	AC=421;AF=0.0840655;AN=5008;NS=2504;DP=15053;EAS_AF=0.2312;AMR_AF=0.0331;AFR_AF=0.0356;EUR_AF=0.0368;SAS_AF=0.0828;AA=T|||;VT=SNP
12	123282532	rs4759393	G	A	100	PASS	AC=3742;AF=0.747204;AN=5008;NS=2504;DP=20659;EAS_AF=0.753;AMR_AF=0.9135;AFR_AF=0.5552;EUR_AF=0.9046;SAS_AF=0.7209;AA=G|||;VT=SNP
12	123282926	rs79433554	G	A	100	PASS	AC=422;AF=0.0842652;AN=5008;NS=2504;DP=16975;EAS_AF=0.2321;AMR_AF=0.0331;AFR_AF=0.0356;EUR_AF=0.0368;SAS_AF=0.0828;AA=G|||;VT=SNP
12	123283537	rs112365238	G	A	100	PASS	AC=77;AF=0.0153754;AN=5008;NS=2504;DP=13756;EAS_AF=0;AMR_AF=0.0187;AFR_AF=0.0008;EUR_AF=0.0258;SAS_AF=0.0378;AA=G|||;VT=SNP
12	123283841	rs839360	A	G	100	PASS	AC=899;AF=0.179513;AN=5008;NS=2504;DP=16085;EAS_AF=0.249;AMR_AF=0.0562;AFR_AF=0.3555;EUR_AF=0.0378;SAS_AF=0.1033;AA=G|||;VT=SNP
12	123283864	rs12297553	C	T	100	PASS	AC=424;AF=0.0846645;AN=5008;NS=2504;DP=16188;EAS_AF=0.2401;AMR_AF=0.0331;AFR_AF=0.0363;EUR_AF=0.0358;SAS_AF=0.0767;AA=N|||;VT=SNP
12	123284395	rs77908463	C	T	100	PASS	AC=450;AF=0.0898562;AN=5008;NS=2504;DP=14968;EAS_AF=0.2312;AMR_AF=0.0375;AFR_AF=0.0567;EUR_AF=0.0368;SAS_AF=0.0808;AA=C|||;VT=SNP
12	123284472	rs75482067	G	A	100	PASS	AC=422;AF=0.0842652;AN=5008;NS=2504;DP=17050;EAS_AF=0.2312;AMR_AF=0.0346;AFR_AF=0.0363;EUR_AF=0.0368;SAS_AF=0.0818;AA=A|||;VT=SNP
12	123285110	rs138436155	G	C	100	PASS	AC=64;AF=0.0127796;AN=5008;NS=2504;DP=12121;EAS_AF=0;AMR_AF=0.0274;AFR_AF=0;EUR_AF=0.0437;SAS_AF=0.001;AA=G|||;VT=SNP
12	123285124	rs12321131	G	A	100	PASS	AC=421;AF=0.0840655;AN=5008;NS=2504;DP=11936;EAS_AF=0.2312;AMR_AF=0.0346;AFR_AF=0.0363;EUR_AF=0.0368;SAS_AF=0.0808;AA=G|||;VT=SNP
12	123285131	rs4759392	C	T	100	PASS	AC=3675;AF=0.733826;AN=5008;NS=2504;DP=12019;EAS_AF=0.756;AMR_AF=0.9179;AFR_AF=0.5613;EUR_AF=0.8728;SAS_AF=0.6708;AA=C|||;VT=SNP
12	123286287	rs75175797	G	A	100	PASS	AC=27;AF=0.00539137;AN=5008;NS=2504;DP=20176;EAS_AF=0;AMR_AF=0.0014;AFR_AF=0;EUR_AF=0.0258;SAS_AF=0;AA=G|||;VT=SNP;EX_TARGET
12	123286478	rs11060064	C	T	100	PASS	AC=421;AF=0.0840655;AN=5008;NS=2504;DP=20641;EAS_AF=0.2312;AMR_AF=0.0346;AFR_AF=0.0363;EUR_AF=0.0368;SAS_AF=0.0808;AA=C|||;VT=SNP
12	123286491	rs11060065	A	G	100	PASS	AC=423;AF=0.0844649;AN=5008;NS=2504;DP=21160;EAS_AF=0.2312;AMR_AF=0.0346;AFR_AF=0.0378;EUR_AF=0.0368;SAS_AF=0.0808;AA=A|||;VT=SNP
12	123286774	rs79775390	C	T	100	PASS	AC=421;AF=0.0840655;AN=5008;NS=2504;DP=18188;EAS_AF=0.2312;AMR_AF=0.0346;AFR_AF=0.0363;EUR_AF=0.0368;SAS_AF=0.0808;AA=C|||;VT=SNP
12	123286780	rs7294991	C	T	100	PASS	AC=3698;AF=0.738419;AN=5008;NS=2504;DP=18078;EAS_AF=0.756;AMR_AF=0.9179;AFR_AF=0.5779;EUR_AF=0.8728;SAS_AF=0.6718;AA=C|||;VT=SNP
12	123287029	rs7305256	T	C	100	PASS	AC=4201;AF=0.838858;AN=5008;NS=2504;DP=11347;EAS_AF=0.9891;AMR_AF=0.9582;AFR_AF=0.6717;EUR_AF=0.9095;SAS_AF=0.7526;AA=C|||;VT=SNP
12	123287329	rs75794148	C	G	100	PASS	AC=421;AF=0.0840655;AN=5008;NS=2504;DP=17235;EAS_AF=0.2312;AMR_AF=0.0346;AFR_AF=0.0363;EUR_AF=0.0368;SAS_AF=0.0808;AA=C|||;VT=SNP
12	123287445	rs113377308	C	T	100	PASS	AC=64;AF=0.0127796;AN=5008;NS=2504;DP=17266;EAS_AF=0;AMR_AF=0.0274;AFR_AF=0.003;EUR_AF=0.0318;SAS_AF=0.0092;AA=C|||;VT=SNP
12	123287708	rs58182048	C	T	100	PASS	AC=403;AF=0.0804712;AN=5008;NS=2504;DP=18402;EAS_AF=0.2312;AMR_AF=0.0303;AFR_AF=0.025;EUR_AF=0.0368;SAS_AF=0.0808;AA=C|||;VT=SNP
12	123288313	rs77422670	T	C	100	PASS	AC=450;AF=0.0898562;AN=5008;NS=2504;DP=18389;EAS_AF=0.2292;AMR_AF=0.0331;AFR_AF=0.0537;EUR_AF=0.0368;SAS_AF=0.09;AA=T|||;VT=SNP
12	123288439	rs7309225	A	G	100	PASS	AC=3832;AF=0.765176;AN=5008;NS=2504;DP=18109;EAS_AF=0.7589;AMR_AF=0.9251;AFR_AF=0.6732;EUR_AF=0.8728;SAS_AF=0.6718;AA=A|||;VT=SNP
12	123288739	rs6489241	C	G	100	PASS	AC=4141;AF=0.826877;AN=5008;NS=2504;DP=19269;EAS_AF=0.9871;AMR_AF=0.9539;AFR_AF=0.6301;EUR_AF=0.9095;SAS_AF=0.7526;AA=G|||;VT=SNP
12	123289149	rs117953637	A	C	100	PASS	AC=15;AF=0.00299521;AN=5008;NS=2504;DP=17490;EAS_AF=0;AMR_AF=0.0029;AFR_AF=0;EUR_AF=0.0119;SAS_AF=0.001;AA=a|||;VT=SNP
12	123289395	rs10847742	A	G	100	PASS	AC=4112;AF=0.821086;AN=5008;NS=2504;DP=11906;EAS_AF=0.9871;AMR_AF=0.9524;AFR_AF=0.6089;EUR_AF=0.9095;SAS_AF=0.7526;AA=g|||;VT=SNP
12	123291085	rs9788290	G	A	100	PASS	AC=401;AF=0.0800719;AN=5008;NS=2504;DP=15464;EAS_AF=0.2292;AMR_AF=0.0303;AFR_AF=0.025;EUR_AF=0.0368;SAS_AF=0.0808;AA=G|||;VT=SNP
12	123291506	rs10847749	C	T	100	PASS	AC=4098;AF=0.818291;AN=5008;NS=2504;DP=16727;EAS_AF=0.9871;AMR_AF=0.9524;AFR_AF=0.5983;EUR_AF=0.9095;SAS_AF=0.7526;AA=C|||;VT=SNP
12	123291742	rs10847751	C	T	100	PASS	AC=4099;AF=0.81849;AN=5008;NS=2504;DP=17947;EAS_AF=0.9871;AMR_AF=0.9524;AFR_AF=0.5991;EUR_AF=0.9095;SAS_AF=0.7526;AA=c|||;VT=SNP
12	123291838	rs193140864	G	A	100	PASS	AC=13;AF=0.00259585;AN=5008;NS=2504;DP=16937;EAS_AF=0;AMR_AF=0;AFR_AF=0.0015;EUR_AF=0.0109;SAS_AF=0;AA=g|||;VT=SNP
12	123292179	rs967281	A	G	100	PASS	AC=4099;AF=0.81849;AN=5008;NS=2504;DP=17963;EAS_AF=0.9871;AMR_AF=0.9524;AFR_AF=0.5991;EUR_AF=0.9095;SAS_AF=0.7526;AA=g|||;VT=SNP
12	123292186	rs77970074	T	G	100	PASS	AC=418;AF=0.0834665;AN=5008;NS=2504;DP=17931;EAS_AF=0.2292;AMR_AF=0.0331;AFR_AF=0.0363;EUR_AF=0.0368;SAS_AF=0.0808;AA=t|||;VT=SNP
12	123292503	rs11060112	A	C	100	PASS	AC=680;AF=0.135783;AN=5008;NS=2504;DP=21340;EAS_AF=0.1925;AMR_AF=0.1902;AFR_AF=0.0265;EUR_AF=0.2485;SAS_AF=0.0706;AA=A|||;VT=SNP
12	123292915	rs4038080	T	C	100	PASS	AC=4099;AF=0.81849;AN=5008;NS=2504;DP=21684;EAS_AF=0.9871;AMR_AF=0.9524;AFR_AF=0.5991;EUR_AF=0.9095;SAS_AF=0.7526;AA=C|||;VT=SNP
12	123292922	rs4038081	G	A	100	PASS	AC=4112;AF=0.821086;AN=5008;NS=2504;DP=21790;EAS_AF=0.9871;AMR_AF=0.9524;AFR_AF=0.6089;EUR_AF=0.9095;SAS_AF=0.7526;AA=A|||;VT=SNP
12	123293048	rs4307760	C	G	100	PASS	AC=4098;AF=0.818291;AN=5008;NS=2504;DP=20932;EAS_AF=0.9871;AMR_AF=0.951;AFR_AF=0.5991;EUR_AF=0.9095;SAS_AF=0.7526;AA=G|||;VT=SNP
12	123293302	rs4424710	T	G	100	PASS	AC=4099;AF=0.81849;AN=5008;NS=2504;DP=21095;EAS_AF=0.9871;AMR_AF=0.9524;AFR_AF=0.5991;EUR_AF=0.9095;SAS_AF=0.7526;AA=G|||;VT=SNP
12	123293559	rs3844369	T	C	100	PASS	AC=4099;AF=0.81849;AN=5008;NS=2504;DP=20884;EAS_AF=0.9871;AMR_AF=0.9524;AFR_AF=0.5991;EUR_AF=0.9095;SAS_AF=0.7526;AA=T|||;VT=SNP
12	123293656	rs3852535	G	A	100	PASS	AC=4099;AF=0.81849;AN=5008;NS=2504;DP=20885;EAS_AF=0.9871;AMR_AF=0.9524;AFR_AF=0.5991;EUR_AF=0.9095;SAS_AF=0.7526;AA=A|||;VT=SNP
12	123293807	rs4426165	T	C	100	PASS	AC=4234;AF=0.845447;AN=5008;NS=2504;DP=20439;EAS_AF=0.9891;AMR_AF=0.9582;AFR_AF=0.6899;EUR_AF=0.9095;SAS_AF=0.7618;AA=C|||;VT=SNP
12	123294710	rs9795629	G	A	100	PASS	AC=4086;AF=0.815895;AN=5008;NS=2504;DP=15881;EAS_AF=0.9762;AMR_AF=0.951;AFR_AF=0.5991;EUR_AF=0.9085;SAS_AF=0.7526;AA=A|||;VT=SNP
12	123296118	rs7957643	G	A	100	PASS	AC=4099;AF=0.81849;AN=5008;NS=2504;DP=12105;EAS_AF=0.9871;AMR_AF=0.9524;AFR_AF=0.5991;EUR_AF=0.9095;SAS_AF=0.7526;AA=G|||;VT=SNP
12	123296204	rs138062324	G	A	100	PASS	AC=494;AF=0.0986422;AN=5008;NS=2504;DP=11300;EAS_AF=0.002;AMR_AF=0.183;AFR_AF=0.0408;EUR_AF=0.169;SAS_AF=0.1442;AA=G|||;VT=SNP
12	123296294	rs12817488	G	A	100	PASS	AC=2083;AF=0.415935;AN=5008;NS=2504;DP=12785;EAS_AF=0.5466;AMR_AF=0.4481;AFR_AF=0.2458;EUR_AF=0.4473;SAS_AF=0.456;AA=G|||;VT=SNP
12	123296849	rs7960548	T	C	100	PASS	AC=4112;AF=0.821086;AN=5008;NS=2504;DP=14779;EAS_AF=0.9871;AMR_AF=0.9524;AFR_AF=0.6089;EUR_AF=0.9095;SAS_AF=0.7526;AA=t|||;VT=SNP
12	123296872	rs148544227	G	A	100	PASS	AC=139;AF=0.0277556;AN=5008;NS=2504;DP=14745;EAS_AF=0;AMR_AF=0.0029;AFR_AF=0.0242;EUR_AF=0.0318;SAS_AF=0.0746;AA=g|||;VT=SNP
12	123297107	rs11060142	G	T	100	PASS	AC=4099;AF=0.81849;AN=5008;NS=2504;DP=13864;EAS_AF=0.9871;AMR_AF=0.9524;AFR_AF=0.5991;EUR_AF=0.9095;SAS_AF=0.7526;AA=G|||;VT=SNP
12	123297419	rs10773599	A	T	100	PASS	AC=4100;AF=0.81869;AN=5008;NS=2504;DP=20676;EAS_AF=0.9871;AMR_AF=0.9524;AFR_AF=0.5998;EUR_AF=0.9095;SAS_AF=0.7526;AA=T|||;VT=SNP
12	123297718	rs4759391	T	A	100	PASS	AC=4100;AF=0.81869;AN=5008;NS=2504;DP=22405;EAS_AF=0.9871;AMR_AF=0.9524;AFR_AF=0.5998;EUR_AF=0.9095;SAS_AF=0.7526;AA=A|||;VT=SNP
12	123297902	rs55716280	C	T	100	PASS	AC=129;AF=0.0257588;AN=5008;NS=2504;DP=18629;EAS_AF=0;AMR_AF=0.0029;AFR_AF=0.0234;EUR_AF=0.0318;SAS_AF=0.0654;AA=C|||;VT=SNP;EX_TARGET
12	123298221	rs10847775	G	A	100	PASS	AC=4100;AF=0.81869;AN=5008;NS=2504;DP=15185;EAS_AF=0.9871;AMR_AF=0.9524;AFR_AF=0.5998;EUR_AF=0.9095;SAS_AF=0.7526;AA=G|||;VT=SNP
12	123298556	rs12811036	T	C	100	PASS	AC=4099;AF=0.81849;AN=5008;NS=2504;DP=10996;EAS_AF=0.9871;AMR_AF=0.9524;AFR_AF=0.5991;EUR_AF=0.9095;SAS_AF=0.7526;AA=C|||;VT=SNP
12	123298721	rs12367291	G	A	100	PASS	AC=4102;AF=0.819089;AN=5008;NS=2504;DP=12914;EAS_AF=0.9881;AMR_AF=0.9524;AFR_AF=0.6006;EUR_AF=0.9095;SAS_AF=0.7526;AA=G|||;VT=SNP
12	123298742	rs12369710	T	C	100	PASS	AC=4101;AF=0.81889;AN=5008;NS=2504;DP=12986;EAS_AF=0.9881;AMR_AF=0.9524;AFR_AF=0.5998;EUR_AF=0.9095;SAS_AF=0.7526;AA=C|||;VT=SNP
12	123298754	rs143849382	G	A	100	PASS	AC=88;AF=0.0175719;AN=5008;NS=2504;DP=12593;EAS_AF=0.002;AMR_AF=0.0403;AFR_AF=0.0045;EUR_AF=0.0497;SAS_AF=0.002;AA=G|||;VT=SNP
12	123298932	rs11060152	G	A	100	PASS	AC=4100;AF=0.81869;AN=5008;NS=2504;DP=15355;EAS_AF=0.9871;AMR_AF=0.9524;AFR_AF=0.5998;EUR_AF=0.9095;SAS_AF=0.7526;AA=G|||;VT=SNP
12	123299236	rs10744401	T	G	100	PASS	AC=4235;AF=0.845647;AN=5008;NS=2504;DP=16004;EAS_AF=0.9891;AMR_AF=0.9582;AFR_AF=0.6906;EUR_AF=0.9095;SAS_AF=0.7618;AA=G|||;VT=SNP
12	123299306	rs7303973	T	C	100	PASS	AC=4590;AF=0.916534;AN=5008;NS=2504;DP=18315;EAS_AF=0.9891;AMR_AF=0.9741;AFR_AF=0.8775;EUR_AF=0.9423;SAS_AF=0.8272;AA=C|||;VT=SNP
12	123299525	rs4038070	C	T	100	PASS	AC=4089;AF=0.816494;AN=5008;NS=2504;DP=18098;EAS_AF=0.9821;AMR_AF=0.9467;AFR_AF=0.5998;EUR_AF=0.9095;SAS_AF=0.7505;AA=C|||;VT=SNP
12	123300079	rs150319356	C	T	100	PASS	AC=26;AF=0.00519169;AN=5008;NS=2504;DP=14022;EAS_AF=0.001;AMR_AF=0.0043;AFR_AF=0.0015;EUR_AF=0.0159;SAS_AF=0.0041;AA=C|||;VT=SNP
12	123300453	rs1798560	C	G	100	PASS	AC=603;AF=0.120407;AN=5008;NS=2504;DP=19788;EAS_AF=0.002;AMR_AF=0.0303;AFR_AF=0.3585;EUR_AF=0.0328;SAS_AF=0.0746;AA=G|||;VT=SNP
12	123300571	rs1798561	C	T	100	PASS	AC=608;AF=0.121406;AN=5008;NS=2504;DP=18596;EAS_AF=0.002;AMR_AF=0.0317;AFR_AF=0.3616;EUR_AF=0.0328;SAS_AF=0.0746;AA=C|||;VT=SNP
12	123300884	rs77319435	T	C	100	PASS	AC=249;AF=0.0497204;AN=5008;NS=2504;DP=19049;EAS_AF=0;AMR_AF=0.0101;AFR_AF=0.1089;EUR_AF=0.0328;SAS_AF=0.0665;AA=T|||;VT=SNP
12	123300932	rs1696322	T	G	100	PASS	AC=575;AF=0.114816;AN=5008;NS=2504;DP=18468;EAS_AF=0.002;AMR_AF=0.0274;AFR_AF=0.3389;EUR_AF=0.0328;SAS_AF=0.0746;AA=T|||;VT=SNP
12	123301093	rs1696323	A	G	100	PASS	AC=603;AF=0.120407;AN=5008;NS=2504;DP=15712;EAS_AF=0.002;AMR_AF=0.0303;AFR_AF=0.3533;EUR_AF=0.0328;SAS_AF=0.0818;AA=G|||;VT=SNP
12	123301094	rs1798565	A	G	100	PASS	AC=603;AF=0.120407;AN=5008;NS=2504;DP=15659;EAS_AF=0.002;AMR_AF=0.0303;AFR_AF=0.3533;EUR_AF=0.0328;SAS_AF=0.0818;AA=G|||;VT=SNP
12	123301341	rs1696325	A	G	100	PASS	AC=595;AF=0.11881;AN=5008;NS=2504;DP=14155;EAS_AF=0.002;AMR_AF=0.0303;AFR_AF=0.3525;EUR_AF=0.0328;SAS_AF=0.0746;AA=a|||;VT=SNP
12	123301358	rs116736246	T	A	100	PASS	AC=724;AF=0.144569;AN=5008;NS=2504;DP=13416;EAS_AF=0.005;AMR_AF=0.0634;AFR_AF=0.3593;EUR_AF=0.1083;SAS_AF=0.093;AA=T|||;VT=SNP
12	123301982	rs2656814	T	C	100	PASS	AC=593;AF=0.118411;AN=5008;NS=2504;DP=18772;EAS_AF=0.002;AMR_AF=0.0303;AFR_AF=0.351;EUR_AF=0.0328;SAS_AF=0.0746;AA=c|||;VT=SNP
12	123302166	rs2649899	T	C	100	PASS	AC=593;AF=0.118411;AN=5008;NS=2504;DP=19122;EAS_AF=0.002;AMR_AF=0.0303;AFR_AF=0.351;EUR_AF=0.0328;SAS_AF=0.0746;AA=c|||;VT=SNP
12	123302180	rs2656815	G	A	100	PASS	AC=4872;AF=0.972843;AN=5008;NS=2504;DP=19624;EAS_AF=0.998;AMR_AF=0.9856;AFR_AF=0.997;EUR_AF=0.9533;SAS_AF=0.9254;AA=a|||;VT=SNP
12	123302369	rs1696316	G	A	100	PASS	AC=593;AF=0.118411;AN=5008;NS=2504;DP=21346;EAS_AF=0.002;AMR_AF=0.0303;AFR_AF=0.351;EUR_AF=0.0328;SAS_AF=0.0746;AA=g|||;VT=SNP
12	123302429	rs74575059	G	A	100	PASS	AC=116;AF=0.0231629;AN=5008;NS=2504;DP=18455;EAS_AF=0;AMR_AF=0.0029;AFR_AF=0.0136;EUR_AF=0.0318;SAS_AF=0.0654;AA=g|||;VT=SNP
12	123302774	rs4759390	C	T	100	PASS	AC=3670;AF=0.732827;AN=5008;NS=2504;DP=16588;EAS_AF=0.749;AMR_AF=0.9063;AFR_AF=0.5764;EUR_AF=0.8668;SAS_AF=0.6667;AA=C|||;VT=SNP
12	123302978	rs1619142	T	C	100	PASS	AC=594;AF=0.11861;AN=5008;NS=2504;DP=11458;EAS_AF=0.002;AMR_AF=0.0303;AFR_AF=0.3517;EUR_AF=0.0328;SAS_AF=0.0746;AA=t|||;VT=SNP
12	123303079	rs2456151	G	A	100	PASS	AC=594;AF=0.11861;AN=5008;NS=2504;DP=16115;EAS_AF=0.002;AMR_AF=0.0303;AFR_AF=0.3517;EUR_AF=0.0328;SAS_AF=0.0746;AA=G|||;VT=SNP
12	123303141	rs1671683	C	T	100	PASS	AC=594;AF=0.11861;AN=5008;NS=2504;DP=16283;EAS_AF=0.002;AMR_AF=0.0303;AFR_AF=0.3517;EUR_AF=0.0328;SAS_AF=0.0746;AA=C|||;VT=SNP
12	123303509	rs1671682	T	A	100	PASS	AC=594;AF=0.11861;AN=5008;NS=2504;DP=18042;EAS_AF=0.002;AMR_AF=0.0303;AFR_AF=0.3517;EUR_AF=0.0328;SAS_AF=0.0746;AA=A|||;VT=SNP
12	123303586	rs11060180	A	G	100	PASS	AC=1260;AF=0.251597;AN=5008;NS=2504;DP=18342;EAS_AF=0.2183;AMR_AF=0.4395;AFR_AF=0.0673;EUR_AF=0.4354;SAS_AF=0.2127;AA=A|||;VT=SNP
12	123303619	rs1671681	A	G	100	PASS	AC=594;AF=0.11861;AN=5008;NS=2504;DP=18270;EAS_AF=0.002;AMR_AF=0.0303;AFR_AF=0.3517;EUR_AF=0.0328;SAS_AF=0.0746;AA=A|||;VT=SNP
12	123303866	rs73415582	C	A	100	PASS	AC=322;AF=0.0642971;AN=5008;NS=2504;DP=20942;EAS_AF=0.002;AMR_AF=0.0187;AFR_AF=0.1581;EUR_AF=0.0338;SAS_AF=0.0654;AA=C|||;VT=SNP
12	123303945	rs1798569	C	A	100	PASS	AC=594;AF=0.11861;AN=5008;NS=2504;DP=18869;EAS_AF=0.002;AMR_AF=0.0303;AFR_AF=0.3517;EUR_AF=0.0328;SAS_AF=0.0746;AA=A|||;VT=SNP
12	123304922	rs79255256	G	A	100	PASS	AC=42;AF=0.00838658;AN=5008;NS=2504;DP=12343;EAS_AF=0;AMR_AF=0.0058;AFR_AF=0.0008;EUR_AF=0.0338;SAS_AF=0.0031;AA=G|||;VT=SNP
12	123306035	rs937520	C	T	100	PASS	AC=641;AF=0.127995;AN=5008;NS=2504;DP=11097;EAS_AF=0.2242;AMR_AF=0.0519;AFR_AF=0.1936;EUR_AF=0.0368;SAS_AF=0.0879;AA=C|||;VT=SNP
12	123306547	rs2649908	A	G	100	PASS	AC=662;AF=0.132188;AN=5008;NS=2504;DP=11605;EAS_AF=0.2252;AMR_AF=0.0548;AFR_AF=0.2073;EUR_AF=0.0368;SAS_AF=0.0879;AA=-|||;VT=SNP
12	123306558	rs75471208	G	A	100	PASS	AC=431;AF=0.0860623;AN=5008;NS=2504;DP=10842;EAS_AF=0.2242;AMR_AF=0.0375;AFR_AF=0.0424;EUR_AF=0.0368;SAS_AF=0.0879;AA=-|||;VT=SNP
12	123306782	rs113157877	C	T	100	PASS	AC=101;AF=0.0201677;AN=5008;NS=2504;DP=15445;EAS_AF=0.001;AMR_AF=0.0029;AFR_AF=0;EUR_AF=0.0308;SAS_AF=0.0685;AA=-|||;VT=SNP
12	123306816	rs138114493	C	T	100	PASS	AC=29;AF=0.00579073;AN=5008;NS=2504;DP=15299;EAS_AF=0;AMR_AF=0.0043;AFR_AF=0.0008;EUR_AF=0.0229;SAS_AF=0.002;AA=-|||;VT=SNP
12	123306926	rs180786817	C	T	100	PASS	AC=22;AF=0.00439297;AN=5008;NS=2504;DP=16024;EAS_AF=0;AMR_AF=0.0144;AFR_AF=0;EUR_AF=0.0109;SAS_AF=0.001;AA=-|||;VT=SNP
12	123307311	rs77528804	A	G	100	PASS	AC=51;AF=0.0101837;AN=5008;NS=2504;DP=19376;EAS_AF=0;AMR_AF=0.0187;AFR_AF=0;EUR_AF=0.0368;SAS_AF=0.001;AA=N|||;VT=SNP
12	123307736	rs2649909	G	T	100	PASS	AC=644;AF=0.128594;AN=5008;NS=2504;DP=16948;EAS_AF=0.2232;AMR_AF=0.0519;AFR_AF=0.1967;EUR_AF=0.0368;SAS_AF=0.0879;AA=G|||;VT=SNP
12	123307754	rs7954285	C	T	100	PASS	AC=3706;AF=0.740016;AN=5008;NS=2504;DP=17793;EAS_AF=0.7569;AMR_AF=0.9078;AFR_AF=0.5787;EUR_AF=0.8678;SAS_AF=0.6902;AA=C|||;VT=SNP
12	123307755	rs2604851	A	G	100	PASS	AC=4728;AF=0.944089;AN=5008;NS=2504;DP=17845;EAS_AF=0.9831;AMR_AF=0.9755;AFR_AF=0.9675;EUR_AF=0.9364;SAS_AF=0.8579;AA=G|||;VT=SNP
12	123307863	rs78108054	A	C	100	PASS	AC=26;AF=0.00519169;AN=5008;NS=2504;DP=17436;EAS_AF=0;AMR_AF=0.0014;AFR_AF=0;EUR_AF=0.0249;SAS_AF=0;AA=A|||;VT=SNP
12	123308615	rs4759389	A	G	100	PASS	AC=3706;AF=0.740016;AN=5008;NS=2504;DP=20258;EAS_AF=0.7569;AMR_AF=0.9078;AFR_AF=0.5787;EUR_AF=0.8678;SAS_AF=0.6902;AA=a|||;VT=SNP
12	123309160	rs111269428	A	G	100	PASS	AC=165;AF=0.0329473;AN=5008;NS=2504;DP=17599;EAS_AF=0.001;AMR_AF=0.0072;AFR_AF=0.0446;EUR_AF=0.0308;SAS_AF=0.0706;AA=a|||;VT=SNP
12	123309196	rs1696327	T	C	100	PASS	AC=4723;AF=0.943091;AN=5008;NS=2504;DP=19346;EAS_AF=0.9831;AMR_AF=0.9755;AFR_AF=0.9637;EUR_AF=0.9364;SAS_AF=0.8579;AA=c|||;VT=SNP
12	123309398	rs59058900	G	A	100	PASS	AC=361;AF=0.0720847;AN=5008;NS=2504;DP=16940;EAS_AF=0.003;AMR_AF=0.0144;AFR_AF=0.1868;EUR_AF=0.0318;SAS_AF=0.0706;AA=g|||;VT=SNP
12	123309422	rs11060208	G	A	100	PASS	AC=431;AF=0.0860623;AN=5008;NS=2504;DP=15962;EAS_AF=0.2232;AMR_AF=0.0375;AFR_AF=0.0431;EUR_AF=0.0368;SAS_AF=0.0879;AA=g|||;VT=SNP
12	123309475	rs7398546	T	C	100	PASS	AC=3706;AF=0.740016;AN=5008;NS=2504;DP=14578;EAS_AF=0.7569;AMR_AF=0.9078;AFR_AF=0.5787;EUR_AF=0.8678;SAS_AF=0.6902;AA=t|||;VT=SNP
12	123309544	rs11060209	A	G	100	PASS	AC=431;AF=0.0860623;AN=5008;NS=2504;DP=13717;EAS_AF=0.2232;AMR_AF=0.0375;AFR_AF=0.0431;EUR_AF=0.0368;SAS_AF=0.0879;AA=a|||;VT=SNP
12	123309744	rs11060211	T	A	100	PASS	AC=4723;AF=0.943091;AN=5008;NS=2504;DP=14884;EAS_AF=0.9831;AMR_AF=0.9755;AFR_AF=0.9637;EUR_AF=0.9364;SAS_AF=0.8579;AA=t|||;VT=SNP
12	123310199	rs7487095	A	G	100	PASS	AC=4350;AF=0.86861;AN=5008;NS=2504;DP=10704;EAS_AF=0.9792;AMR_AF=0.9611;AFR_AF=0.7753;EUR_AF=0.9046;SAS_AF=0.7781;AA=a|||;VT=SNP
12	123311243	rs77166802	G	A	100	PASS	AC=87;AF=0.0173722;AN=5008;NS=2504;DP=17861;EAS_AF=0.002;AMR_AF=0.0432;AFR_AF=0.0015;EUR_AF=0.0507;SAS_AF=0.002;AA=g|||;VT=SNP
12	123311853	rs10773627	A	G	100	PASS	AC=3705;AF=0.739816;AN=5008;NS=2504;DP=16903;EAS_AF=0.7569;AMR_AF=0.9078;AFR_AF=0.5779;EUR_AF=0.8678;SAS_AF=0.6902;AA=A|||;VT=SNP
12	123311981	rs1696326	C	T	100	PASS	AC=645;AF=0.128794;AN=5008;NS=2504;DP=16753;EAS_AF=0.2232;AMR_AF=0.0533;AFR_AF=0.1967;EUR_AF=0.0368;SAS_AF=0.0879;AA=C|||;VT=SNP
12	123312051	rs897393	C	T	100	PASS	AC=3709;AF=0.740615;AN=5008;NS=2504;DP=16651;EAS_AF=0.7569;AMR_AF=0.9092;AFR_AF=0.5802;EUR_AF=0.8678;SAS_AF=0.6902;AA=C|||;VT=SNP
12	123312881	rs60308342	C	T	100	PASS	AC=434;AF=0.0866613;AN=5008;NS=2504;DP=11461;EAS_AF=0.2232;AMR_AF=0.0375;AFR_AF=0.0454;EUR_AF=0.0368;SAS_AF=0.0879;AA=C|||;VT=SNP
12	123312898	rs2936735	T	C	100	PASS	AC=4723;AF=0.943091;AN=5008;NS=2504;DP=11140;EAS_AF=0.9831;AMR_AF=0.9755;AFR_AF=0.9637;EUR_AF=0.9364;SAS_AF=0.8579;AA=C|||;VT=SNP
12	123312920	rs185839396	C	T	100	PASS	AC=164;AF=0.0327476;AN=5008;NS=2504;DP=10158;EAS_AF=0.001;AMR_AF=0.0072;AFR_AF=0.0439;EUR_AF=0.0308;SAS_AF=0.0706;AA=C|||;VT=SNP
12	123312944	rs143336111	C	G	100	PASS	AC=373;AF=0.0744808;AN=5008;NS=2504;DP=10184;EAS_AF=0.003;AMR_AF=0.0144;AFR_AF=0.1891;EUR_AF=0.0318;SAS_AF=0.0798;AA=C|||;VT=SNP
12	123313154	rs2649904	A	G	100	PASS	AC=4723;AF=0.943091;AN=5008;NS=2504;DP=16945;EAS_AF=0.9831;AMR_AF=0.9755;AFR_AF=0.9637;EUR_AF=0.9364;SAS_AF=0.8579;AA=G|||;VT=SNP
12	123313165	rs59769449	T	C	100	PASS	AC=372;AF=0.0742812;AN=5008;NS=2504;DP=16799;EAS_AF=0.003;AMR_AF=0.0144;AFR_AF=0.1884;EUR_AF=0.0318;SAS_AF=0.0798;AA=T|||;VT=SNP
12	123313643	rs1799618	A	C	100	PASS	AC=644;AF=0.128594;AN=5008;NS=2504;DP=18402;EAS_AF=0.2232;AMR_AF=0.0533;AFR_AF=0.1967;EUR_AF=0.0368;SAS_AF=0.0869;AA=t|||;VT=SNP
12	123313697	rs1671686	G	C	100	PASS	AC=4731;AF=0.944688;AN=5008;NS=2504;DP=18996;EAS_AF=0.9831;AMR_AF=0.9755;AFR_AF=0.9697;EUR_AF=0.9364;SAS_AF=0.8579;AA=c|||;VT=SNP
12	123314125	rs1671685	C	T	100	PASS	AC=645;AF=0.128794;AN=5008;NS=2504;DP=16153;EAS_AF=0.2232;AMR_AF=0.0533;AFR_AF=0.1967;EUR_AF=0.0368;SAS_AF=0.0879;AA=C|||;VT=SNP
12	123314139	rs1696349	A	C	100	PASS	AC=645;AF=0.128794;AN=5008;NS=2504;DP=16056;EAS_AF=0.2232;AMR_AF=0.0533;AFR_AF=0.1967;EUR_AF=0.0368;SAS_AF=0.0879;AA=C|||;VT=SNP
12	123314471	rs1671684	G	T	100	PASS	AC=4723;AF=0.943091;AN=5008;NS=2504;DP=16888;EAS_AF=0.9831;AMR_AF=0.9755;AFR_AF=0.9637;EUR_AF=0.9364;SAS_AF=0.8579;AA=T|||;VT=SNP
12	123314853	rs80029885	G	A	100	PASS	AC=405;AF=0.0808706;AN=5008;NS=2504;DP=18855;EAS_AF=0.2232;AMR_AF=0.0346;AFR_AF=0.025;EUR_AF=0.0368;SAS_AF=0.0879;AA=G|||;VT=SNP
12	123314899	rs10847826	G	C	100	PASS	AC=3705;AF=0.739816;AN=5008;NS=2504;DP=18584;EAS_AF=0.7569;AMR_AF=0.9078;AFR_AF=0.5787;EUR_AF=0.8678;SAS_AF=0.6892;AA=G|||;VT=SNP
12	123314915	rs146764950	C	T	100	PASS	AC=60;AF=0.0119808;AN=5008;NS=2504;DP=18624;EAS_AF=0;AMR_AF=0.0187;AFR_AF=0.0015;EUR_AF=0.0408;SAS_AF=0.0041;AA=C|||;VT=SNP
12	123314952	rs111589530	C	T	100	PASS	AC=432;AF=0.086262;AN=5008;NS=2504;DP=19685;EAS_AF=0.2232;AMR_AF=0.0375;AFR_AF=0.0439;EUR_AF=0.0368;SAS_AF=0.0879;AA=C|||;VT=SNP
12	123315903	rs78661168	G	C	100	PASS	AC=431;AF=0.0860623;AN=5008;NS=2504;DP=17226;EAS_AF=0.2232;AMR_AF=0.0375;AFR_AF=0.0431;EUR_AF=0.0368;SAS_AF=0.0879;AA=G|||;VT=SNP
12	123316104	rs59922385	A	G	100	PASS	AC=654;AF=0.130591;AN=5008;NS=2504;DP=16602;EAS_AF=0.2232;AMR_AF=0.0533;AFR_AF=0.2035;EUR_AF=0.0368;SAS_AF=0.0879;AA=A|||;VT=SNP
12	123316566	rs4759355	A	G	100	PASS	AC=3716;AF=0.742013;AN=5008;NS=2504;DP=23476;EAS_AF=0.7639;AMR_AF=0.9135;AFR_AF=0.5779;EUR_AF=0.8678;SAS_AF=0.6902;AA=A|||;VT=SNP
12	123316800	rs4759354	A	G	100	PASS	AC=4730;AF=0.944489;AN=5008;NS=2504;DP=21503;EAS_AF=0.9901;AMR_AF=0.9813;AFR_AF=0.9607;EUR_AF=0.9364;SAS_AF=0.8579;AA=G|||;VT=SNP
12	123316881	rs4759353	C	A	100	PASS	AC=4708;AF=0.940096;AN=5008;NS=2504;DP=20375;EAS_AF=0.9831;AMR_AF=0.9755;AFR_AF=0.9607;EUR_AF=0.9364;SAS_AF=0.8466;AA=A|||;VT=SNP
12	123317099	rs2880678	C	T	100	PASS	AC=3702;AF=0.739217;AN=5008;NS=2504;DP=18764;EAS_AF=0.7579;AMR_AF=0.9078;AFR_AF=0.5756;EUR_AF=0.8678;SAS_AF=0.6892;AA=C|||;VT=SNP
12	123317182	rs2343685	C	G	100	PASS	AC=3700;AF=0.738818;AN=5008;NS=2504;DP=18669;EAS_AF=0.7569;AMR_AF=0.9078;AFR_AF=0.5764;EUR_AF=0.8678;SAS_AF=0.6871;AA=C|||;VT=SNP
12	123317577	rs111610070	G	A	100	PASS	AC=164;AF=0.0327476;AN=5008;NS=2504;DP=16240;EAS_AF=0.001;AMR_AF=0.0072;AFR_AF=0.0439;EUR_AF=0.0308;SAS_AF=0.0706;AA=g|||;VT=SNP
12	123317740	rs73421642	G	C	100	PASS	AC=975;AF=0.194688;AN=5008;NS=2504;DP=14800;EAS_AF=0.2262;AMR_AF=0.0663;AFR_AF=0.3608;EUR_AF=0.0686;SAS_AF=0.1585;AA=G|||;VT=SNP
12	123318392	rs897388	C	G	100	PASS	AC=4720;AF=0.942492;AN=5008;NS=2504;DP=19958;EAS_AF=0.9831;AMR_AF=0.9755;AFR_AF=0.9607;EUR_AF=0.9374;SAS_AF=0.8579;AA=G|||;VT=SNP
12	123318455	rs146459385	G	A	100	PASS	AC=61;AF=0.0121805;AN=5008;NS=2504;DP=16803;EAS_AF=0;AMR_AF=0.0159;AFR_AF=0;EUR_AF=0.0368;SAS_AF=0.0133;AA=G|||;VT=SNP
12	123318626	rs2100500	G	C	100	PASS	AC=586;AF=0.117013;AN=5008;NS=2504;DP=16556;EAS_AF=0.2242;AMR_AF=0.0447;AFR_AF=0.0802;EUR_AF=0.0676;SAS_AF=0.1585;AA=G|||;VT=SNP
12	123319647	rs112066678	A	C	100	PASS	AC=735;AF=0.146765;AN=5008;NS=2504;DP=9213;EAS_AF=0.2272;AMR_AF=0.0504;AFR_AF=0.1778;EUR_AF=0.0716;SAS_AF=0.1677;AA=a|||;VT=SNP
12	123321497	rs12314544	G	T	100	PASS	AC=779;AF=0.155551;AN=5008;NS=2504;DP=20254;EAS_AF=0.2252;AMR_AF=0.0576;AFR_AF=0.2935;EUR_AF=0.0378;SAS_AF=0.0879;AA=t|||;VT=SNP
12	123321819	rs79798267	A	T	100	PASS	AC=767;AF=0.153155;AN=5008;NS=2504;DP=18470;EAS_AF=0.2252;AMR_AF=0.0576;AFR_AF=0.2844;EUR_AF=0.0378;SAS_AF=0.0879;AA=a|||;VT=SNP
12	123322011	rs76630990	G	A	100	PASS	AC=767;AF=0.153155;AN=5008;NS=2504;DP=16889;EAS_AF=0.2252;AMR_AF=0.0576;AFR_AF=0.2844;EUR_AF=0.0378;SAS_AF=0.0879;AA=G|||;VT=SNP
12	123322203	rs117708738	A	G	100	PASS	AC=87;AF=0.0173722;AN=5008;NS=2504;DP=19110;EAS_AF=0.002;AMR_AF=0.0432;AFR_AF=0.0015;EUR_AF=0.0507;SAS_AF=0.002;AA=A|||;VT=SNP
12	123322415	rs73228032	C	A	100	PASS	AC=190;AF=0.0379393;AN=5008;NS=2504;DP=10804;EAS_AF=0.001;AMR_AF=0.0793;AFR_AF=0.003;EUR_AF=0.1074;SAS_AF=0.0225;AA=C|||;VT=SNP
12	123322560	rs10847839	T	C	100	PASS	AC=1704;AF=0.340256;AN=5008;NS=2504;DP=17806;EAS_AF=0.5615;AMR_AF=0.4625;AFR_AF=0.0174;EUR_AF=0.3479;SAS_AF=0.454;AA=T|||;VT=SNP
12	123323135	rs921808	C	T	100	PASS	AC=3700;AF=0.738818;AN=5008;NS=2504;DP=22502;EAS_AF=0.7569;AMR_AF=0.9078;AFR_AF=0.5764;EUR_AF=0.8638;SAS_AF=0.6912;AA=C|||;VT=SNP
12	123323357	rs12299742	T	G	100	PASS	AC=784;AF=0.15655;AN=5008;NS=2504;DP=18542;EAS_AF=0.2252;AMR_AF=0.0576;AFR_AF=0.295;EUR_AF=0.0408;SAS_AF=0.0879;AA=G|||;VT=SNP
12	123324810	rs117703564	A	G	100	PASS	AC=17;AF=0.00339457;AN=5008;NS=2504;DP=20032;EAS_AF=0;AMR_AF=0.0014;AFR_AF=0.0023;EUR_AF=0.0119;SAS_AF=0.001;AA=A|||;VT=SNP
12	123325296	rs754080	G	A	100	PASS	AC=564;AF=0.11262;AN=5008;NS=2504;DP=17330;EAS_AF=0.2252;AMR_AF=0.0432;AFR_AF=0.1362;EUR_AF=0.0408;SAS_AF=0.0879;AA=G|||;VT=SNP
12	123325568	rs735378	G	A	100	PASS	AC=785;AF=0.156749;AN=5008;NS=2504;DP=16146;EAS_AF=0.2252;AMR_AF=0.0576;AFR_AF=0.2958;EUR_AF=0.0408;SAS_AF=0.0879;AA=G|||;VT=SNP
12	123325895	rs1979237	C	T	100	PASS	AC=564;AF=0.11262;AN=5008;NS=2504;DP=15665;EAS_AF=0.2252;AMR_AF=0.0432;AFR_AF=0.1362;EUR_AF=0.0408;SAS_AF=0.0879;AA=C|||;VT=SNP
12	123325993	rs1979236	G	A	100	PASS	AC=786;AF=0.156949;AN=5008;NS=2504;DP=16856;EAS_AF=0.2252;AMR_AF=0.0576;AFR_AF=0.2965;EUR_AF=0.0408;SAS_AF=0.0879;AA=A|||;VT=SNP
12	123326242	rs117974318	G	C	100	PASS	AC=10;AF=0.00199681;AN=5008;NS=2504;DP=18554;EAS_AF=0;AMR_AF=0.0014;AFR_AF=0;EUR_AF=0.0089;SAS_AF=0;AA=G|||;VT=SNP
12	123326326	rs897392	G	A	100	PASS	AC=3650;AF=0.728834;AN=5008;NS=2504;DP=17450;EAS_AF=0.7569;AMR_AF=0.8919;AFR_AF=0.5741;EUR_AF=0.834;SAS_AF=0.6851;AA=G|||;VT=SNP
12	123326374	rs897391	G	A	100	PASS	AC=3700;AF=0.738818;AN=5008;NS=2504;DP=18131;EAS_AF=0.7569;AMR_AF=0.9078;AFR_AF=0.5764;EUR_AF=0.8648;SAS_AF=0.6902;AA=G|||;VT=SNP
12	123326499	rs78245747	G	T	100	PASS	AC=428;AF=0.0854633;AN=5008;NS=2504;DP=19618;EAS_AF=0.2232;AMR_AF=0.0375;AFR_AF=0.0386;EUR_AF=0.0398;SAS_AF=0.0879;AA=G|||;VT=SNP
12	123326598	rs10847864	G	T	100	PASS	AC=1627;AF=0.32488;AN=5008;NS=2504;DP=18932;EAS_AF=0.5298;AMR_AF=0.3862;AFR_AF=0.0454;EUR_AF=0.339;SAS_AF=0.4335;AA=A|||;VT=SNP
12	123326899	rs117566398	T	G	100	PASS	AC=47;AF=0.00938498;AN=5008;NS=2504;DP=19054;EAS_AF=0;AMR_AF=0.0058;AFR_AF=0.0008;EUR_AF=0.0129;SAS_AF=0.0297;AA=T|||;VT=SNP
12	123327004	rs111374106	T	A	100	PASS	AC=121;AF=0.0241613;AN=5008;NS=2504;DP=18034;EAS_AF=0.001;AMR_AF=0.0029;AFR_AF=0.0144;EUR_AF=0.0308;SAS_AF=0.0695;AA=T|||;VT=SNP
12	123327143	rs12426809	C	T	100	PASS	AC=3700;AF=0.738818;AN=5008;NS=2504;DP=16901;EAS_AF=0.7569;AMR_AF=0.9078;AFR_AF=0.5764;EUR_AF=0.8648;SAS_AF=0.6902;AA=C|||;VT=SNP
12	123327160	rs12319654	C	T	100	PASS	AC=408;AF=0.0814696;AN=5008;NS=2504;DP=17065;EAS_AF=0.2232;AMR_AF=0.0346;AFR_AF=0.025;EUR_AF=0.0398;SAS_AF=0.0879;AA=C|||;VT=SNP
12	123327361	rs12314494	G	A	100	PASS	AC=562;AF=0.11222;AN=5008;NS=2504;DP=18732;EAS_AF=0.2252;AMR_AF=0.0432;AFR_AF=0.1346;EUR_AF=0.0408;SAS_AF=0.0879;AA=G|||;VT=SNP
12	123327445	rs12298664	T	C	100	PASS	AC=411;AF=0.0820687;AN=5008;NS=2504;DP=18231;EAS_AF=0.2232;AMR_AF=0.0346;AFR_AF=0.0272;EUR_AF=0.0398;SAS_AF=0.0879;AA=T|||;VT=SNP
12	123327900	rs10773657	C	A	100	PASS	AC=3803;AF=0.759385;AN=5008;NS=2504;DP=19470;EAS_AF=0.7569;AMR_AF=0.9135;AFR_AF=0.6437;EUR_AF=0.8648;SAS_AF=0.7004;AA=C|||;VT=SNP
12	123328044	rs76699894	G	C	100	PASS	AC=163;AF=0.0325479;AN=5008;NS=2504;DP=20070;EAS_AF=0.001;AMR_AF=0.0072;AFR_AF=0.0439;EUR_AF=0.0308;SAS_AF=0.0695;AA=G|||;VT=SNP
12	123328359	rs10847869	C	G	100	PASS	AC=3701;AF=0.739018;AN=5008;NS=2504;DP=19810;EAS_AF=0.7569;AMR_AF=0.9078;AFR_AF=0.5764;EUR_AF=0.8648;SAS_AF=0.6912;AA=C|||;VT=SNP
12	123328378	rs76385829	C	T	100	PASS	AC=595;AF=0.11881;AN=5008;NS=2504;DP=19671;EAS_AF=0.2242;AMR_AF=0.0461;AFR_AF=0.0847;EUR_AF=0.0706;SAS_AF=0.1575;AA=C|||;VT=SNP
12	123328666	rs55650312	A	G	100	PASS	AC=163;AF=0.0325479;AN=5008;NS=2504;DP=18708;EAS_AF=0.001;AMR_AF=0.0072;AFR_AF=0.0439;EUR_AF=0.0308;SAS_AF=0.0695;AA=a|||;VT=SNP
12	123329101	rs11060344	A	G	100	PASS	AC=192;AF=0.0383387;AN=5008;NS=2504;DP=19291;EAS_AF=0.001;AMR_AF=0.0793;AFR_AF=0.003;EUR_AF=0.1093;SAS_AF=0.0225;AA=A|||;VT=SNP
12	123329189	rs7303024	C	T	100	PASS	AC=944;AF=0.188498;AN=5008;NS=2504;DP=19622;EAS_AF=0.2262;AMR_AF=0.0648;AFR_AF=0.3366;EUR_AF=0.0716;SAS_AF=0.1575;AA=T|||;VT=SNP
12	123329431	rs4759352	T	C	100	PASS	AC=4698;AF=0.938099;AN=5008;NS=2504;DP=18982;EAS_AF=0.9812;AMR_AF=0.9741;AFR_AF=0.9455;EUR_AF=0.9364;SAS_AF=0.8599;AA=C|||;VT=SNP
12	123329439	rs4759351	A	G	100	PASS	AC=4694;AF=0.9373;AN=5008;NS=2504;DP=18964;EAS_AF=0.9802;AMR_AF=0.9741;AFR_AF=0.9433;EUR_AF=0.9364;SAS_AF=0.8599;AA=A|||;VT=SNP
12	123329690	rs897390	T	C	100	PASS	AC=4650;AF=0.928514;AN=5008;NS=2504;DP=18493;EAS_AF=0.9802;AMR_AF=0.9467;AFR_AF=0.9599;EUR_AF=0.9026;SAS_AF=0.8466;AA=C|||;VT=SNP
12	123329737	rs56272219	A	G	100	PASS	AC=773;AF=0.154353;AN=5008;NS=2504;DP=19117;EAS_AF=0.2262;AMR_AF=0.0519;AFR_AF=0.2073;EUR_AF=0.0716;SAS_AF=0.1667;AA=A|||;VT=SNP
12	123329741	rs80105191	T	C	100	PASS	AC=575;AF=0.114816;AN=5008;NS=2504;DP=19003;EAS_AF=0.2252;AMR_AF=0.0418;AFR_AF=0.1445;EUR_AF=0.0408;SAS_AF=0.089;AA=T|||;VT=SNP
12	123330665	rs1532835	G	A	100	PASS	AC=3909;AF=0.780551;AN=5008;NS=2504;DP=18132;EAS_AF=0.754;AMR_AF=0.9207;AFR_AF=0.7292;EUR_AF=0.8648;SAS_AF=0.6912;AA=G|||;VT=SNP
12	123330898	rs76826575	G	T	100	PASS	AC=62;AF=0.0123802;AN=5008;NS=2504;DP=22315;EAS_AF=0;AMR_AF=0.0231;AFR_AF=0.0023;EUR_AF=0.0338;SAS_AF=0.0092;AA=G|||;VT=SNP
12	123331094	rs937766	G	T	100	PASS	AC=3910;AF=0.780751;AN=5008;NS=2504;DP=19205;EAS_AF=0.754;AMR_AF=0.9222;AFR_AF=0.7292;EUR_AF=0.8648;SAS_AF=0.6912;AA=G|||;VT=SNP
12	123331301	rs2343108	C	T	100	PASS	AC=3858;AF=0.770367;AN=5008;NS=2504;DP=17068;EAS_AF=0.754;AMR_AF=0.9207;AFR_AF=0.7247;EUR_AF=0.8598;SAS_AF=0.6503;AA=c|||;VT=SNP
12	123331335	rs111617129	G	A	100	PASS	AC=123;AF=0.0245607;AN=5008;NS=2504;DP=16483;EAS_AF=0.002;AMR_AF=0.0029;AFR_AF=0.0144;EUR_AF=0.0308;SAS_AF=0.0706;AA=g|||;VT=SNP
12	123331344	rs897384	T	C	100	PASS	AC=4721;AF=0.942692;AN=5008;NS=2504;DP=16705;EAS_AF=0.9802;AMR_AF=0.9755;AFR_AF=0.9637;EUR_AF=0.9364;SAS_AF=0.8589;AA=C|||;VT=SNP
12	123331663	rs75714556	A	G	100	PASS	AC=46;AF=0.0091853;AN=5008;NS=2504;DP=16746;EAS_AF=0;AMR_AF=0.0144;AFR_AF=0;EUR_AF=0.0358;SAS_AF=0;AA=A|||;VT=SNP
12	123331944	rs117853383	G	A	100	PASS	AC=52;AF=0.0103834;AN=5008;NS=2504;DP=15914;EAS_AF=0;AMR_AF=0.0187;AFR_AF=0;EUR_AF=0.0378;SAS_AF=0.001;AA=G|||;VT=SNP
12	123332032	rs3817094	T	C	100	PASS	AC=3918;AF=0.782348;AN=5008;NS=2504;DP=15382;EAS_AF=0.755;AMR_AF=0.9222;AFR_AF=0.7277;EUR_AF=0.8648;SAS_AF=0.7004;AA=C|||;VT=SNP
12	123332354	rs2292131	C	T	100	PASS	AC=409;AF=0.0816693;AN=5008;NS=2504;DP=19073;EAS_AF=0.2232;AMR_AF=0.0346;AFR_AF=0.0257;EUR_AF=0.0398;SAS_AF=0.0879;AA=C|||;VT=SNP
12	123332834	rs2292132	T	C	100	PASS	AC=3910;AF=0.780751;AN=5008;NS=2504;DP=16563;EAS_AF=0.754;AMR_AF=0.9222;AFR_AF=0.7292;EUR_AF=0.8648;SAS_AF=0.6912;AA=T|||;VT=SNP
12	123333065	rs2135014	C	T	100	PASS	AC=3909;AF=0.780551;AN=5008;NS=2504;DP=19092;EAS_AF=0.754;AMR_AF=0.9222;AFR_AF=0.7284;EUR_AF=0.8648;SAS_AF=0.6912;AA=C|||;VT=SNP;EX_TARGET
12	123333610	rs3896871	G	T	100	PASS	AC=3918;AF=0.782348;AN=5008;NS=2504;DP=17223;EAS_AF=0.754;AMR_AF=0.9207;AFR_AF=0.7292;EUR_AF=0.8648;SAS_AF=0.7004;AA=T|||;VT=SNP
12	123333611	rs3896870	T	C	100	PASS	AC=3884;AF=0.775559;AN=5008;NS=2504;DP=17432;EAS_AF=0.7421;AMR_AF=0.9107;AFR_AF=0.7254;EUR_AF=0.8569;SAS_AF=0.6984;AA=C|||;VT=SNP
12	123333689	rs4759350	A	G	100	PASS	AC=86;AF=0.0171725;AN=5008;NS=2504;DP=17562;EAS_AF=0.002;AMR_AF=0.0432;AFR_AF=0.0015;EUR_AF=0.0497;SAS_AF=0.002;AA=A|||;VT=SNP
12	123333824	rs3852536	C	T	100	PASS	AC=3908;AF=0.780351;AN=5008;NS=2504;DP=18532;EAS_AF=0.754;AMR_AF=0.9222;AFR_AF=0.7284;EUR_AF=0.8638;SAS_AF=0.6912;AA=c|||;VT=SNP
12	123334033	rs2292134	C	G	100	PASS	AC=3910;AF=0.780751;AN=5008;NS=2504;DP=17616;EAS_AF=0.754;AMR_AF=0.9222;AFR_AF=0.7292;EUR_AF=0.8648;SAS_AF=0.6912;AA=C|||;VT=SNP
12	123334075	rs2292135	G	A	100	PASS	AC=3913;AF=0.78135;AN=5008;NS=2504;DP=16923;EAS_AF=0.754;AMR_AF=0.9222;AFR_AF=0.73;EUR_AF=0.8648;SAS_AF=0.6933;AA=G|||;VT=SNP
12	123334442	rs35465127	C	T	100	PASS	AC=20;AF=0.00399361;AN=5008;NS=2504;DP=19620;EAS_AF=0;AMR_AF=0.0029;AFR_AF=0.0008;EUR_AF=0.0169;SAS_AF=0;AA=C|||;VT=SNP;EX_TARGET
12	123335483	rs2271048	A	G	100	PASS	AC=4726;AF=0.94369;AN=5008;NS=2504;DP=14471;EAS_AF=0.9782;AMR_AF=0.9755;AFR_AF=0.9629;EUR_AF=0.9364;SAS_AF=0.8671;AA=G|||;VT=SNP
12	123335488	rs2271049	G	A	100	PASS	AC=3844;AF=0.767572;AN=5008;NS=2504;DP=14551;EAS_AF=0.752;AMR_AF=0.8948;AFR_AF=0.7254;EUR_AF=0.825;SAS_AF=0.6912;AA=C|||;VT=SNP
12	123335527	rs2271050	C	T	100	PASS	AC=3475;AF=0.69389;AN=5008;NS=2504;DP=14504;EAS_AF=0.747;AMR_AF=0.8876;AFR_AF=0.4531;EUR_AF=0.838;SAS_AF=0.6789;AA=C|||;VT=SNP
12	123336789	rs10744422	T	C	100	PASS	AC=3961;AF=0.790935;AN=5008;NS=2504;DP=19421;EAS_AF=0.752;AMR_AF=0.9251;AFR_AF=0.7617;EUR_AF=0.8648;SAS_AF=0.6994;AA=C|||;VT=SNP
12	123337761	rs12298151	G	A	100	PASS	AC=726;AF=0.144968;AN=5008;NS=2504;DP=11827;EAS_AF=0.2262;AMR_AF=0.0504;AFR_AF=0.1785;EUR_AF=0.0716;SAS_AF=0.1585;AA=G|||;VT=SNP
12	123338287	rs7485652	A	G	100	PASS	AC=4734;AF=0.945288;AN=5008;NS=2504;DP=15921;EAS_AF=0.9901;AMR_AF=0.9813;AFR_AF=0.9629;EUR_AF=0.9374;SAS_AF=0.8579;AA=G|||;VT=SNP
12	123338964	rs936083	A	G	100	PASS	AC=3934;AF=0.785543;AN=5008;NS=2504;DP=13270;EAS_AF=0.7639;AMR_AF=0.928;AFR_AF=0.7307;EUR_AF=0.8648;SAS_AF=0.6994;AA=G|||;VT=SNP
12	123339117	rs11060406	C	T	100	PASS	AC=36;AF=0.0071885;AN=5008;NS=2504;DP=17020;EAS_AF=0;AMR_AF=0.0115;AFR_AF=0.0015;EUR_AF=0.0258;SAS_AF=0;AA=C|||;VT=SNP
12	123339132	rs7958723	C	T	100	PASS	AC=167;AF=0.0333466;AN=5008;NS=2504;DP=18001;EAS_AF=0;AMR_AF=0.0202;AFR_AF=0.1074;EUR_AF=0.0089;SAS_AF=0.002;AA=C|||;VT=SNP
12	123339135	rs78501984	T	G	100	PASS	AC=343;AF=0.0684904;AN=5008;NS=2504;DP=18098;EAS_AF=0.002;AMR_AF=0.1383;AFR_AF=0.0061;EUR_AF=0.0944;SAS_AF=0.1452;AA=T|||;VT=SNP
12	123339358	rs2292137	C	G	100	PASS	AC=806;AF=0.160942;AN=5008;NS=2504;DP=18640;EAS_AF=0.2014;AMR_AF=0.2147;AFR_AF=0.031;EUR_AF=0.333;SAS_AF=0.0798;AA=C|||;VT=SNP
12	123339712	rs2292138	A	G	100	PASS	AC=3933;AF=0.785343;AN=5008;NS=2504;DP=15534;EAS_AF=0.7639;AMR_AF=0.928;AFR_AF=0.73;EUR_AF=0.8648;SAS_AF=0.6994;AA=A|||;VT=SNP
12	123340411	rs61955162	G	A	100	PASS	AC=31;AF=0.0061901;AN=5008;NS=2504;DP=15779;EAS_AF=0.001;AMR_AF=0.013;AFR_AF=0.0008;EUR_AF=0.0189;SAS_AF=0.001;AA=G|||;VT=SNP;EX_TARGET
12	123341289	rs897386	A	C	100	PASS	AC=3724;AF=0.74361;AN=5008;NS=2504;DP=15033;EAS_AF=0.7639;AMR_AF=0.9135;AFR_AF=0.5794;EUR_AF=0.8648;SAS_AF=0.6994;AA=A|||;VT=SNP
12	123341297	rs897385	A	G	100	PASS	AC=3933;AF=0.785343;AN=5008;NS=2504;DP=14760;EAS_AF=0.7639;AMR_AF=0.928;AFR_AF=0.73;EUR_AF=0.8648;SAS_AF=0.6994;AA=G|||;VT=SNP
12	123341833	rs7138398	G	C	100	PASS	AC=3933;AF=0.785343;AN=5008;NS=2504;DP=18388;EAS_AF=0.7639;AMR_AF=0.928;AFR_AF=0.73;EUR_AF=0.8648;SAS_AF=0.6994;AA=G|||;VT=SNP
12	123341863	rs2343109	G	C	100	PASS	AC=3716;AF=0.742013;AN=5008;NS=2504;DP=20526;EAS_AF=0.7639;AMR_AF=0.9135;AFR_AF=0.5794;EUR_AF=0.8658;SAS_AF=0.6902;AA=G|||;VT=SNP
12	123342229	rs1587856	A	G	100	PASS	AC=3933;AF=0.785343;AN=5008;NS=2504;DP=22928;EAS_AF=0.7639;AMR_AF=0.928;AFR_AF=0.73;EUR_AF=0.8648;SAS_AF=0.6994;AA=A|||;VT=SNP
12	123342322	rs59192320	A	T	100	PASS	AC=757;AF=0.151158;AN=5008;NS=2504;DP=23263;EAS_AF=0.2262;AMR_AF=0.0519;AFR_AF=0.2012;EUR_AF=0.0716;SAS_AF=0.1585;AA=A|||;VT=SNP
12	123342885	rs12313006	C	T	100	PASS	AC=899;AF=0.179513;AN=5008;NS=2504;DP=17291;EAS_AF=0.2292;AMR_AF=0.062;AFR_AF=0.2995;EUR_AF=0.0716;SAS_AF=0.1605;AA=T|||;VT=SNP;EX_TARGET
12	123344021	rs2271051	G	A	100	PASS	AC=794;AF=0.158546;AN=5008;NS=2504;DP=17128;EAS_AF=0.2262;AMR_AF=0.0504;AFR_AF=0.2239;EUR_AF=0.0706;SAS_AF=0.1677;AA=A|||;VT=SNP;EX_TARGET
12	123344910	rs937765	A	C	100	PASS	AC=4682;AF=0.934904;AN=5008;NS=2504;DP=15826;EAS_AF=0.9901;AMR_AF=0.9798;AFR_AF=0.9319;EUR_AF=0.9364;SAS_AF=0.8487;AA=C|||;VT=SNP
12	123345090	rs2292139	G	A	100	PASS	AC=407;AF=0.08127;AN=5008;NS=2504;DP=13828;EAS_AF=0.2222;AMR_AF=0.0346;AFR_AF=0.025;EUR_AF=0.0398;SAS_AF=0.0879;AA=G|||;VT=SNP
12	123345347	rs7306948	G	A	100	PASS	AC=4674;AF=0.933307;AN=5008;NS=2504;DP=14267;EAS_AF=0.9891;AMR_AF=0.9798;AFR_AF=0.9304;EUR_AF=0.9364;SAS_AF=0.8436;AA=G|||;VT=SNP
12	123345360	rs7298176	T	C	100	PASS	AC=4742;AF=0.946885;AN=5008;NS=2504;DP=13880;EAS_AF=0.9901;AMR_AF=0.9813;AFR_AF=0.9705;EUR_AF=0.9364;SAS_AF=0.8569;AA=C|||;VT=SNP
12	123345509	rs34149579	G	T	100	PASS	AC=60;AF=0.0119808;AN=5008;NS=2504;DP=17206;EAS_AF=0;AMR_AF=0.0159;AFR_AF=0;EUR_AF=0.0358;SAS_AF=0.0133;AA=G|||;VT=SNP;EX_TARGET
12	123345736	rs10847910	C	G	100	PASS	AC=4447;AF=0.887979;AN=5008;NS=2504;DP=17039;EAS_AF=0.9901;AMR_AF=0.964;AFR_AF=0.7617;EUR_AF=0.9364;SAS_AF=0.8497;AA=C|||;VT=SNP;EX_TARGET
12	123345787	rs76137672	G	A	100	PASS	AC=406;AF=0.0810703;AN=5008;NS=2504;DP=16171;EAS_AF=0.2212;AMR_AF=0.0346;AFR_AF=0.025;EUR_AF=0.0398;SAS_AF=0.0879;AA=G|||;VT=SNP
12	123346177	rs75217947	G	C	100	PASS	AC=404;AF=0.0806709;AN=5008;NS=2504;DP=20085;EAS_AF=0.2222;AMR_AF=0.0317;AFR_AF=0.025;EUR_AF=0.0388;SAS_AF=0.0879;AA=G|||;VT=SNP
12	123346801	rs117614751	A	C	100	PASS	AC=36;AF=0.0071885;AN=5008;NS=2504;DP=15828;EAS_AF=0;AMR_AF=0.0231;AFR_AF=0;EUR_AF=0.0169;SAS_AF=0.0031;AA=A|||;VT=SNP
12	123346971	rs7958155	G	A	100	PASS	AC=4796;AF=0.957668;AN=5008;NS=2504;DP=15567;EAS_AF=0.996;AMR_AF=0.9856;AFR_AF=0.9924;EUR_AF=0.9433;SAS_AF=0.8661;AA=A|||;VT=SNP
12	123347609	rs4759382	A	G	100	PASS	AC=3754;AF=0.749601;AN=5008;NS=2504;DP=17937;EAS_AF=0.7649;AMR_AF=0.9179;AFR_AF=0.6059;EUR_AF=0.8648;SAS_AF=0.6902;AA=G|||;VT=SNP
12	123347702	rs4759438	C	G	100	PASS	AC=4732;AF=0.944888;AN=5008;NS=2504;DP=17592;EAS_AF=0.9901;AMR_AF=0.9813;AFR_AF=0.9629;EUR_AF=0.9364;SAS_AF=0.8569;AA=G|||;VT=SNP
12	123348480	rs4759381	G	A	100	PASS	AC=4099;AF=0.81849;AN=5008;NS=2504;DP=13075;EAS_AF=0.7649;AMR_AF=0.9352;AFR_AF=0.8578;EUR_AF=0.8658;SAS_AF=0.6892;AA=g|||;VT=SNP
12	123348925	rs2061101	C	A	100	PASS	AC=3842;AF=0.767173;AN=5008;NS=2504;DP=14686;EAS_AF=0.8135;AMR_AF=0.9164;AFR_AF=0.6755;EUR_AF=0.8529;SAS_AF=0.6493;AA=C|||;VT=SNP
12	123349070	rs2061099	T	C	100	PASS	AC=4733;AF=0.945088;AN=5008;NS=2504;DP=18262;EAS_AF=0.9901;AMR_AF=0.9813;AFR_AF=0.9637;EUR_AF=0.9364;SAS_AF=0.8569;AA=C|||;VT=SNP
12	123349410	rs2061098	T	C	100	PASS	AC=3900;AF=0.778754;AN=5008;NS=2504;DP=17816;EAS_AF=0.8135;AMR_AF=0.9207;AFR_AF=0.6755;EUR_AF=0.8658;SAS_AF=0.6922;AA=T|||;VT=SNP
12	123350135	rs149654682	G	A	100	PASS	AC=37;AF=0.00738818;AN=5008;NS=2504;DP=17005;EAS_AF=0;AMR_AF=0.0231;AFR_AF=0;EUR_AF=0.0169;SAS_AF=0.0041;AA=G|||;VT=SNP
12	123350204	rs12255	C	T	100	PASS	AC=3834;AF=0.765575;AN=5008;NS=2504;DP=18190;EAS_AF=0.7669;AMR_AF=0.9179;AFR_AF=0.6664;EUR_AF=0.8648;SAS_AF=0.6881;AA=C|||;VT=SNP
12	123350610	rs147596034	G	A	100	PASS	AC=22;AF=0.00439297;AN=5008;NS=2504;DP=15872;EAS_AF=0;AMR_AF=0.0072;AFR_AF=0;EUR_AF=0.0159;SAS_AF=0.001;AA=G|||;VT=SNP
12	123351448	rs141247814	A	G	100	PASS	AC=12;AF=0.00239617;AN=5008;NS=2504;DP=17408;EAS_AF=0;AMR_AF=0.0029;AFR_AF=0;EUR_AF=0.0089;SAS_AF=0.001;AA=A|||;VT=SNP
12	123352179	rs3825143	C	T	100	PASS	AC=3685;AF=0.735823;AN=5008;NS=2504;DP=16786;EAS_AF=0.7649;AMR_AF=0.9121;AFR_AF=0.5598;EUR_AF=0.8648;SAS_AF=0.6861;AA=C|||;VT=SNP;EX_TARGET
12	123354545	rs7972447	C	G	100	PASS	AC=3738;AF=0.746406;AN=5008;NS=2504;DP=18750;EAS_AF=0.8115;AMR_AF=0.9121;AFR_AF=0.5605;EUR_AF=0.8648;SAS_AF=0.6912;AA=C|||;VT=SNP
12	123354633	rs117119322	G	A	100	PASS	AC=11;AF=0.00219649;AN=5008;NS=2504;DP=17001;EAS_AF=0;AMR_AF=0.0014;AFR_AF=0.0008;EUR_AF=0.0089;SAS_AF=0;AA=G|||;VT=SNP
12	123354878	rs113128920	C	T	100	PASS	AC=163;AF=0.0325479;AN=5008;NS=2504;DP=16967;EAS_AF=0.001;AMR_AF=0.0072;AFR_AF=0.0431;EUR_AF=0.0308;SAS_AF=0.0706;AA=C|||;VT=SNP
12	123354980	rs74985067	G	A	100	PASS	AC=376;AF=0.0750799;AN=5008;NS=2504;DP=18174;EAS_AF=0.1726;AMR_AF=0.0375;AFR_AF=0.0401;EUR_AF=0.0398;SAS_AF=0.0849;AA=G|||;VT=SNP
12	123356476	rs118162845	C	T	100	PASS	AC=16;AF=0.00319489;AN=5008;NS=2504;DP=16333;EAS_AF=0;AMR_AF=0.0029;AFR_AF=0.0008;EUR_AF=0.0129;SAS_AF=0;AA=C|||;VT=SNP
12	123356897	rs11615202	C	G	100	PASS	AC=19;AF=0.00379393;AN=5008;NS=2504;DP=18550;EAS_AF=0;AMR_AF=0.0086;AFR_AF=0.0008;EUR_AF=0.0119;SAS_AF=0;AA=C|||;VT=SNP
12	123357011	rs4759384	T	C	100	PASS	AC=4732;AF=0.944888;AN=5008;NS=2504;DP=19738;EAS_AF=0.9901;AMR_AF=0.9813;AFR_AF=0.9622;EUR_AF=0.9364;SAS_AF=0.8579;AA=C|||;VT=SNP
12	123357194	rs117317121	G	A	100	PASS	AC=23;AF=0.00459265;AN=5008;NS=2504;DP=16606;EAS_AF=0;AMR_AF=0.0086;AFR_AF=0.0038;EUR_AF=0.0119;SAS_AF=0;AA=G|||;VT=SNP
12	123358382	rs76762027	G	A	100	PASS	AC=13;AF=0.00259585;AN=5008;NS=2504;DP=20083;EAS_AF=0;AMR_AF=0.0029;AFR_AF=0;EUR_AF=0.0109;SAS_AF=0;AA=G|||;VT=SNP
12	123359841	rs61273236	T	G	100	PASS	AC=168;AF=0.0335463;AN=5008;NS=2504;DP=12928;EAS_AF=0;AMR_AF=0.0202;AFR_AF=0.1082;EUR_AF=0.0089;SAS_AF=0.002;AA=T|||;VT=SNP
12	123360151	rs6489245	G	A	100	PASS	AC=3793;AF=0.757388;AN=5008;NS=2504;DP=16086;EAS_AF=0.8165;AMR_AF=0.9107;AFR_AF=0.6082;EUR_AF=0.8648;SAS_AF=0.6789;AA=A|||;VT=SNP
12	123361501	rs3852537	T	C	100	PASS	AC=3694;AF=0.73762;AN=5008;NS=2504;DP=17183;EAS_AF=0.7698;AMR_AF=0.9121;AFR_AF=0.5598;EUR_AF=0.8648;SAS_AF=0.6902;AA=T|||;VT=SNP
12	123361993	rs56260598	A	G	100	PASS	AC=121;AF=0.0241613;AN=5008;NS=2504;DP=20114;EAS_AF=0.001;AMR_AF=0.0029;AFR_AF=0.0136;EUR_AF=0.0308;SAS_AF=0.0706;AA=A|||;VT=SNP
12	123362483	rs77577184	A	T	100	PASS	AC=191;AF=0.038139;AN=5008;NS=2504;DP=20068;EAS_AF=0.001;AMR_AF=0.0072;AFR_AF=0.0635;EUR_AF=0.0318;SAS_AF=0.0706;AA=A|||;VT=SNP
12	123363562	rs7138257	C	T	100	PASS	AC=4729;AF=0.944289;AN=5008;NS=2504;DP=19097;EAS_AF=0.9901;AMR_AF=0.9813;AFR_AF=0.9607;EUR_AF=0.9364;SAS_AF=0.8569;AA=T|||;VT=SNP
12	123364198	rs7139055	C	T	100	PASS	AC=4038;AF=0.80631;AN=5008;NS=2504;DP=21152;EAS_AF=0.8145;AMR_AF=0.9294;AFR_AF=0.7708;EUR_AF=0.8648;SAS_AF=0.6984;AA=c|||;VT=SNP
12	123365454	rs145226114	C	T	100	PASS	AC=43;AF=0.00858626;AN=5008;NS=2504;DP=20514;EAS_AF=0.001;AMR_AF=0.0216;AFR_AF=0.0008;EUR_AF=0.0189;SAS_AF=0.0072;AA=C|||;VT=SNP
12	123365867	rs78462864	C	T	100	PASS	AC=351;AF=0.0700879;AN=5008;NS=2504;DP=20759;EAS_AF=0.1716;AMR_AF=0.0346;AFR_AF=0.0242;EUR_AF=0.0398;SAS_AF=0.0838;AA=C|||;VT=SNP
12	123366881	rs111668136	T	G	100	PASS	AC=121;AF=0.0241613;AN=5008;NS=2504;DP=16240;EAS_AF=0.001;AMR_AF=0.0029;AFR_AF=0.0136;EUR_AF=0.0308;SAS_AF=0.0706;AA=T|||;VT=SNP
12	123367093	rs147113856	C	G	100	PASS	AC=18;AF=0.00359425;AN=5008;NS=2504;DP=19785;EAS_AF=0;AMR_AF=0.0014;AFR_AF=0.0008;EUR_AF=0.0099;SAS_AF=0.0061;AA=C|||;VT=SNP
12	123367786	rs12303328	C	A	100	PASS	AC=353;AF=0.0704872;AN=5008;NS=2504;DP=18724;EAS_AF=0.1716;AMR_AF=0.0346;AFR_AF=0.0257;EUR_AF=0.0398;SAS_AF=0.0838;AA=C|||;VT=SNP
12	123368419	rs10744434	T	A	100	PASS	AC=3696;AF=0.738019;AN=5008;NS=2504;DP=22032;EAS_AF=0.7688;AMR_AF=0.9121;AFR_AF=0.5598;EUR_AF=0.8648;SAS_AF=0.6933;AA=T|||;VT=SNP
12	123369129	rs1037593	A	G	100	PASS	AC=4731;AF=0.944688;AN=5008;NS=2504;DP=17214;EAS_AF=0.9901;AMR_AF=0.9813;AFR_AF=0.9614;EUR_AF=0.9364;SAS_AF=0.8579;AA=G|||;VT=SNP
12	123375237	rs149539973	G	A	100	PASS	AC=12;AF=0.00239617;AN=5008;NS=2504;DP=19549;EAS_AF=0;AMR_AF=0.0014;AFR_AF=0;EUR_AF=0.0109;SAS_AF=0;AA=G|||;VT=SNP
12	123375732	rs140689322	G	A	100	PASS	AC=37;AF=0.00738818;AN=5008;NS=2504;DP=21716;EAS_AF=0;AMR_AF=0.0058;AFR_AF=0.0008;EUR_AF=0.0298;SAS_AF=0.002;AA=G|||;VT=SNP
12	123376074	rs185123361	A	G	100	PASS	AC=19;AF=0.00379393;AN=5008;NS=2504;DP=21215;EAS_AF=0;AMR_AF=0.0029;AFR_AF=0.0008;EUR_AF=0.0099;SAS_AF=0.0061;AA=A|||;VT=SNP
12	123376419	rs2343107	C	T	100	PASS	AC=4745;AF=0.947484;AN=5008;NS=2504;DP=18269;EAS_AF=0.9901;AMR_AF=0.9813;AFR_AF=0.972;EUR_AF=0.9364;SAS_AF=0.8579;AA=T|||;VT=SNP
12	123376571	rs12811983	C	T	100	PASS	AC=19;AF=0.00379393;AN=5008;NS=2504;DP=17432;EAS_AF=0;AMR_AF=0.0014;AFR_AF=0.0008;EUR_AF=0.0169;SAS_AF=0;AA=C|||;VT=SNP
12	123377470	rs4759386	T	C	100	PASS	AC=3753;AF=0.749401;AN=5008;NS=2504;DP=16043;EAS_AF=0.8105;AMR_AF=0.9135;AFR_AF=0.5711;EUR_AF=0.8638;SAS_AF=0.6933;AA=T|||;VT=SNP
12	123377569	rs4759387	C	T	100	PASS	AC=3737;AF=0.746206;AN=5008;NS=2504;DP=13793;EAS_AF=0.8105;AMR_AF=0.9121;AFR_AF=0.559;EUR_AF=0.8648;SAS_AF=0.6933;AA=C|||;VT=SNP
12	123377751	rs56294931	T	C	100	PASS	AC=120;AF=0.0239617;AN=5008;NS=2504;DP=18274;EAS_AF=0.001;AMR_AF=0.0029;AFR_AF=0.0129;EUR_AF=0.0308;SAS_AF=0.0706;AA=T|||;VT=SNP
12	123377821	rs1026395	T	C	100	PASS	AC=4731;AF=0.944688;AN=5008;NS=2504;DP=19881;EAS_AF=0.9901;AMR_AF=0.9813;AFR_AF=0.9622;EUR_AF=0.9364;SAS_AF=0.8569;AA=C|||;VT=SNP
12	123379193	rs11060623	C	T	100	PASS	AC=786;AF=0.156949;AN=5008;NS=2504;DP=17471;EAS_AF=0.1964;AMR_AF=0.2637;AFR_AF=0.0257;EUR_AF=0.2773;SAS_AF=0.0941;AA=C|||;VT=SNP
12	123379477	rs7980541	C	T	100	PASS	AC=3688;AF=0.736422;AN=5008;NS=2504;DP=17996;EAS_AF=0.7679;AMR_AF=0.9121;AFR_AF=0.5582;EUR_AF=0.8648;SAS_AF=0.6881;AA=C|||;VT=SNP
12	123379493	rs10744439	G	A	100	PASS	AC=4754;AF=0.949281;AN=5008;NS=2504;DP=18087;EAS_AF=0.9901;AMR_AF=0.9841;AFR_AF=0.972;EUR_AF=0.9423;SAS_AF=0.8589;AA=A|||;VT=SNP
12	123379921	rs4759388	T	A	100	PASS	AC=4728;AF=0.944089;AN=5008;NS=2504;DP=13721;EAS_AF=0.9901;AMR_AF=0.9813;AFR_AF=0.9607;EUR_AF=0.9364;SAS_AF=0.8558;AA=A|||;VT=SNP
12	123382641	rs1983098	G	A	100	PASS	AC=4452;AF=0.888978;AN=5008;NS=2504;DP=15307;EAS_AF=0.9306;AMR_AF=0.9712;AFR_AF=0.8896;EUR_AF=0.8976;SAS_AF=0.7781;AA=g|||;VT=SNP
12	123382646	rs4759356	A	G	100	PASS	AC=3853;AF=0.769369;AN=5008;NS=2504;DP=15355;EAS_AF=0.7321;AMR_AF=0.9207;AFR_AF=0.702;EUR_AF=0.8608;SAS_AF=0.6973;AA=a|||;VT=SNP
12	123382660	rs112158505	T	C	100	PASS	AC=849;AF=0.169529;AN=5008;NS=2504;DP=15599;EAS_AF=0.2202;AMR_AF=0.0922;AFR_AF=0.2746;EUR_AF=0.0984;SAS_AF=0.1033;AA=c|||;VT=SNP
12	123382664	rs113929599	C	A	100	PASS	AC=763;AF=0.152356;AN=5008;NS=2504;DP=15650;EAS_AF=0.2183;AMR_AF=0.0591;AFR_AF=0.2738;EUR_AF=0.0457;SAS_AF=0.0961;AA=N|||;VT=SNP
12	123382719	rs2168279	A	G	100	PASS	AC=4049;AF=0.808506;AN=5008;NS=2504;DP=16798;EAS_AF=0.9861;AMR_AF=0.951;AFR_AF=0.4841;EUR_AF=0.9493;SAS_AF=0.818;AA=a|||;VT=SNP
12	123383147	rs80024005	G	T	100	PASS	AC=366;AF=0.0730831;AN=5008;NS=2504;DP=20290;EAS_AF=0.2153;AMR_AF=0.0303;AFR_AF=0.0091;EUR_AF=0.0348;SAS_AF=0.0828;AA=g|||;VT=SNP
12	123383148	rs76446716	C	T	100	PASS	AC=366;AF=0.0730831;AN=5008;NS=2504;DP=20269;EAS_AF=0.2153;AMR_AF=0.0303;AFR_AF=0.0091;EUR_AF=0.0348;SAS_AF=0.0828;AA=c|||;VT=SNP
12	123383339	rs7306047	A	G	100	PASS	AC=4656;AF=0.929712;AN=5008;NS=2504;DP=22265;EAS_AF=0.9901;AMR_AF=0.9813;AFR_AF=0.9047;EUR_AF=0.9414;SAS_AF=0.8528;AA=a|||;VT=SNP
12	123383716	rs79454364	T	C	100	PASS	AC=317;AF=0.0632987;AN=5008;NS=2504;DP=18882;EAS_AF=0.1677;AMR_AF=0.0288;AFR_AF=0.0091;EUR_AF=0.0348;SAS_AF=0.0828;AA=t|||;VT=SNP
12	123385443	rs6489247	T	C	100	PASS	AC=4322;AF=0.863019;AN=5008;NS=2504;DP=15932;EAS_AF=0.8214;AMR_AF=0.951;AFR_AF=0.8873;EUR_AF=0.9066;SAS_AF=0.7658;AA=t|||;VT=SNP
12	123386495	rs76465767	T	C	100	PASS	AC=127;AF=0.0253594;AN=5008;NS=2504;DP=15930;EAS_AF=0.003;AMR_AF=0.0029;AFR_AF=0.0136;EUR_AF=0.0348;SAS_AF=0.0706;AA=t|||;VT=SNP
12	123386557	rs147820843	C	T	100	PASS	AC=27;AF=0.00539137;AN=5008;NS=2504;DP=15527;EAS_AF=0;AMR_AF=0.0014;AFR_AF=0;EUR_AF=0.0258;SAS_AF=0;AA=c|||;VT=SNP
12	123386693	rs147009864	G	A	100	PASS	AC=13;AF=0.00259585;AN=5008;NS=2504;DP=15848;EAS_AF=0;AMR_AF=0.0029;AFR_AF=0;EUR_AF=0.0099;SAS_AF=0.001;AA=g|||;VT=SNP
12	123387633	rs74615202	T	G	100	PASS	AC=273;AF=0.0545128;AN=5008;NS=2504;DP=19515;EAS_AF=0.1518;AMR_AF=0.0375;AFR_AF=0.0091;EUR_AF=0.0596;SAS_AF=0.0225;AA=t|||;VT=SNP
12	123387922	rs10847980	T	G	100	PASS	AC=892;AF=0.178115;AN=5008;NS=2504;DP=3806;EAS_AF=0.1875;AMR_AF=0.1066;AFR_AF=0.32;EUR_AF=0.0755;SAS_AF=0.1329;AA=t|||;VT=SNP
12	123393058	rs78140707	C	G	100	PASS	AC=81;AF=0.0161741;AN=5008;NS=2504;DP=16384;EAS_AF=0.002;AMR_AF=0.0245;AFR_AF=0.0015;EUR_AF=0.0527;SAS_AF=0.0072;AA=C|||;VT=SNP
12	123394644	rs57569021	A	G	100	PASS	AC=332;AF=0.0662939;AN=5008;NS=2504;DP=18613;EAS_AF=0;AMR_AF=0.0259;AFR_AF=0.2262;EUR_AF=0.007;SAS_AF=0.0082;AA=A|||;VT=SNP
12	123394850	rs1471022	T	C	100	PASS	AC=734;AF=0.146565;AN=5008;NS=2504;DP=18076;EAS_AF=0.2421;AMR_AF=0.0562;AFR_AF=0.1596;EUR_AF=0.1044;SAS_AF=0.138;AA=T|||;VT=SNP
12	123395555	rs75438052	A	C	100	PASS	AC=437;AF=0.0872604;AN=5008;NS=2504;DP=16644;EAS_AF=0.2083;AMR_AF=0.0403;AFR_AF=0.0431;EUR_AF=0.0586;SAS_AF=0.0849;AA=A|||;VT=SNP
12	123395794	rs183792516	G	A	100	PASS	AC=68;AF=0.0135783;AN=5008;NS=2504;DP=9409;EAS_AF=0.001;AMR_AF=0.0375;AFR_AF=0.0015;EUR_AF=0.0338;SAS_AF=0.0051;AA=G|||;VT=SNP
12	123396561	rs11060703	A	G	100	PASS	AC=389;AF=0.0776757;AN=5008;NS=2504;DP=16904;EAS_AF=0.003;AMR_AF=0.0317;AFR_AF=0.2148;EUR_AF=0.0278;SAS_AF=0.0532;AA=A|||;VT=SNP
12	123396799	rs7313915	C	T	100	PASS	AC=1561;AF=0.311701;AN=5008;NS=2504;DP=20391;EAS_AF=0.2341;AMR_AF=0.1527;AFR_AF=0.7027;EUR_AF=0.0994;SAS_AF=0.1943;AA=c|||;VT=SNP
12	123396818	rs190157588	A	C	100	PASS	AC=14;AF=0.00279553;AN=5008;NS=2504;DP=18194;EAS_AF=0;AMR_AF=0;AFR_AF=0.0015;EUR_AF=0.0109;SAS_AF=0.001;AA=A|||;VT=SNP
12	123397136	rs11060708	G	C	100	PASS	AC=506;AF=0.101038;AN=5008;NS=2504;DP=18418;EAS_AF=0.1885;AMR_AF=0.085;AFR_AF=0.0401;EUR_AF=0.0706;SAS_AF=0.136;AA=G|||;VT=SNP
12	123398531	rs117942921	G	C	100	PASS	AC=94;AF=0.01877;AN=5008;NS=2504;DP=18994;EAS_AF=0;AMR_AF=0.0432;AFR_AF=0.0015;EUR_AF=0.0557;SAS_AF=0.0061;AA=G|||;VT=SNP
12	123399478	rs11060725	G	T	100	PASS	AC=544;AF=0.108626;AN=5008;NS=2504;DP=18445;EAS_AF=0.2093;AMR_AF=0.0519;AFR_AF=0.0651;EUR_AF=0.0855;SAS_AF=0.1278;AA=G|||;VT=SNP
12	123400272	rs189166143	C	T	100	PASS	AC=54;AF=0.0107827;AN=5008;NS=2504;DP=16396;EAS_AF=0;AMR_AF=0;AFR_AF=0.0008;EUR_AF=0.0129;SAS_AF=0.0409;AA=C|||;VT=SNP
12	123400364	rs181920808	T	C	100	PASS	AC=23;AF=0.00459265;AN=5008;NS=2504;DP=16428;EAS_AF=0;AMR_AF=0.0029;AFR_AF=0.0008;EUR_AF=0.0179;SAS_AF=0.002;AA=T|||;VT=SNP
12	123400869	rs74418502	T	A	100	PASS	AC=406;AF=0.0810703;AN=5008;NS=2504;DP=15773;EAS_AF=0.2073;AMR_AF=0.0375;AFR_AF=0.0295;EUR_AF=0.0586;SAS_AF=0.0746;AA=T|||;VT=SNP
12	123403458	rs73230014	A	G	100	PASS	AC=108;AF=0.0215655;AN=5008;NS=2504;DP=20642;EAS_AF=0.001;AMR_AF=0.0115;AFR_AF=0.0151;EUR_AF=0.0268;SAS_AF=0.0532;AA=A|||;VT=SNP
12	123403577	rs77329346	A	G	100	PASS	AC=324;AF=0.0646965;AN=5008;NS=2504;DP=21796;EAS_AF=0.1637;AMR_AF=0.0317;AFR_AF=0.0038;EUR_AF=0.0586;SAS_AF=0.0746;AA=A|||;VT=SNP
12	123403710	rs11060762	C	A	100	PASS	AC=480;AF=0.0958466;AN=5008;NS=2504;DP=21788;EAS_AF=0.1637;AMR_AF=0.0504;AFR_AF=0.0522;EUR_AF=0.0855;SAS_AF=0.1278;AA=C|||;VT=SNP
12	123403861	rs11060765	C	T	100	PASS	AC=116;AF=0.0231629;AN=5008;NS=2504;DP=18355;EAS_AF=0.001;AMR_AF=0.0144;AFR_AF=0.0197;EUR_AF=0.0268;SAS_AF=0.0532;AA=C|||;VT=SNP
12	123404432	rs11060770	A	G	100	PASS	AC=49;AF=0.00978435;AN=5008;NS=2504;DP=12236;EAS_AF=0.0188;AMR_AF=0.0043;AFR_AF=0.0045;EUR_AF=0.005;SAS_AF=0.0164;AA=G|||;VT=SNP
12	123404966	rs7953894	C	A	100	PASS	AC=3312;AF=0.661342;AN=5008;NS=2504;DP=14082;EAS_AF=0.7024;AMR_AF=0.572;AFR_AF=0.736;EUR_AF=0.506;SAS_AF=0.7413;AA=A|||;VT=SNP
12	123407985	rs4759400	C	T	100	PASS	AC=313;AF=0.0625;AN=5008;NS=2504;DP=13780;EAS_AF=0.1627;AMR_AF=0.0331;AFR_AF=0.0038;EUR_AF=0.0606;SAS_AF=0.0613;AA=C|||;VT=SNP
12	123409694	rs11609798	G	C	100	PASS	AC=1977;AF=0.394768;AN=5008;NS=2504;DP=18098;EAS_AF=0.6716;AMR_AF=0.4323;AFR_AF=0.0386;EUR_AF=0.4205;SAS_AF=0.5378;AA=g|||;VT=SNP
12	123409705	rs4759360	C	T	100	PASS	AC=307;AF=0.0613019;AN=5008;NS=2504;DP=18529;EAS_AF=0.1617;AMR_AF=0.0259;AFR_AF=0.003;EUR_AF=0.0447;SAS_AF=0.0787;AA=C|||;VT=SNP
12	123411622	rs2343106	G	A	100	PASS	AC=104;AF=0.0207668;AN=5008;NS=2504;DP=18395;EAS_AF=0.001;AMR_AF=0.0115;AFR_AF=0.0151;EUR_AF=0.0268;SAS_AF=0.0491;AA=G|||;VT=SNP
12	123411702	rs7488814	T	C	100	PASS	AC=109;AF=0.0217652;AN=5008;NS=2504;DP=17431;EAS_AF=0.001;AMR_AF=0.0115;AFR_AF=0.0189;EUR_AF=0.0268;SAS_AF=0.0491;AA=T|||;VT=SNP
12	123411870	rs146903396	C	T	100	PASS	AC=41;AF=0.0081869;AN=5008;NS=2504;DP=14520;EAS_AF=0;AMR_AF=0.0072;AFR_AF=0.0008;EUR_AF=0.0328;SAS_AF=0.002;AA=C|||;VT=SNP
12	123411902	rs80172058	A	G	100	PASS	AC=321;AF=0.0640974;AN=5008;NS=2504;DP=15857;EAS_AF=0.1637;AMR_AF=0.0259;AFR_AF=0.0129;EUR_AF=0.0457;SAS_AF=0.0767;AA=A|||;VT=SNP
12	123414349	rs2270788	T	C	100	PASS	AC=1500;AF=0.299521;AN=5008;NS=2504;DP=15799;EAS_AF=0.2044;AMR_AF=0.1484;AFR_AF=0.6959;EUR_AF=0.0964;SAS_AF=0.1779;AA=C|||;VT=SNP
12	123416348	rs10848076	A	G	100	PASS	AC=1501;AF=0.29972;AN=5008;NS=2504;DP=20412;EAS_AF=0.1994;AMR_AF=0.1427;AFR_AF=0.708;EUR_AF=0.0855;SAS_AF=0.183;AA=G|||;VT=SNP
12	123418055	rs148188282	C	T	100	PASS	AC=53;AF=0.0105831;AN=5008;NS=2504;DP=11744;EAS_AF=0;AMR_AF=0.0173;AFR_AF=0;EUR_AF=0.0388;SAS_AF=0.002;AA=C|||;VT=SNP
12	123418231	rs73230017	G	A	100	PASS	AC=457;AF=0.091254;AN=5008;NS=2504;DP=11147;EAS_AF=0.1726;AMR_AF=0.0375;AFR_AF=0.0469;EUR_AF=0.0726;SAS_AF=0.1247;AA=G|||;VT=SNP
12	123418656	rs142514180	G	T	100	PASS	AC=26;AF=0.00519169;AN=5008;NS=2504;DP=16283;EAS_AF=0;AMR_AF=0.0014;AFR_AF=0.0015;EUR_AF=0.0169;SAS_AF=0.0061;AA=G|||;VT=SNP
12	123421902	rs117008981	T	C	100	PASS	AC=240;AF=0.0479233;AN=5008;NS=2504;DP=16893;EAS_AF=0.001;AMR_AF=0.0836;AFR_AF=0.0272;EUR_AF=0.1183;SAS_AF=0.0266;AA=T|||;VT=SNP
12	123424071	rs11060853	A	G	100	PASS	AC=1996;AF=0.398562;AN=5008;NS=2504;DP=19535;EAS_AF=0.6726;AMR_AF=0.4366;AFR_AF=0.0522;EUR_AF=0.4165;SAS_AF=0.5389;AA=A|||;VT=SNP
12	123425261	rs118097728	C	T	100	PASS	AC=20;AF=0.00399361;AN=5008;NS=2504;DP=18338;EAS_AF=0;AMR_AF=0.0072;AFR_AF=0;EUR_AF=0.0139;SAS_AF=0.001;AA=C|||;VT=SNP
12	123425575	rs4148866	C	T	100	PASS	AC=1987;AF=0.396765;AN=5008;NS=2504;DP=17144;EAS_AF=0.6696;AMR_AF=0.4366;AFR_AF=0.0484;EUR_AF=0.4155;SAS_AF=0.5389;AA=C|||;VT=SNP
12	123426365	rs142928729	G	A	100	PASS	AC=27;AF=0.00539137;AN=5008;NS=2504;DP=17100;EAS_AF=0;AMR_AF=0.0043;AFR_AF=0;EUR_AF=0.0239;SAS_AF=0;AA=G|||;VT=SNP
12	123426873	rs7298563	A	G	100	PASS	AC=1499;AF=0.299321;AN=5008;NS=2504;DP=13782;EAS_AF=0.2004;AMR_AF=0.1427;AFR_AF=0.7057;EUR_AF=0.0855;SAS_AF=0.183;AA=G|||;VT=SNP
12	123427951	rs79304919	C	T	100	PASS	AC=343;AF=0.0684904;AN=5008;NS=2504;DP=19857;EAS_AF=0.1647;AMR_AF=0.0259;AFR_AF=0.0303;EUR_AF=0.0457;SAS_AF=0.0746;AA=C|||;VT=SNP
12	123429668	rs75832329	C	A	100	PASS	AC=139;AF=0.0277556;AN=5008;NS=2504;DP=20964;EAS_AF=0.001;AMR_AF=0.0476;AFR_AF=0.0045;EUR_AF=0.0845;SAS_AF=0.0143;AA=C|||;VT=SNP
12	123430082	rs12815479	C	T	100	PASS	AC=170;AF=0.0339457;AN=5008;NS=2504;DP=18056;EAS_AF=0;AMR_AF=0.0288;AFR_AF=0.0015;EUR_AF=0.0795;SAS_AF=0.0695;AA=C|||;VT=SNP
12	123430152	rs117572343	C	T	100	PASS	AC=114;AF=0.0227636;AN=5008;NS=2504;DP=17350;EAS_AF=0;AMR_AF=0.0331;AFR_AF=0.0076;EUR_AF=0.0726;SAS_AF=0.0082;AA=C|||;VT=SNP
12	123434524	rs11060942	G	A	100	PASS	AC=109;AF=0.0217652;AN=5008;NS=2504;DP=15130;EAS_AF=0.001;AMR_AF=0.0115;AFR_AF=0.0174;EUR_AF=0.0278;SAS_AF=0.0501;AA=G|||;VT=SNP
12	123437129	rs61955191	C	T	100	PASS	AC=63;AF=0.0125799;AN=5008;NS=2504;DP=16614;EAS_AF=0;AMR_AF=0.0245;AFR_AF=0.0023;EUR_AF=0.0368;SAS_AF=0.0061;AA=C|||;VT=SNP
12	123437582	rs73230019	C	T	100	PASS	AC=111;AF=0.0221645;AN=5008;NS=2504;DP=20481;EAS_AF=0.001;AMR_AF=0.0115;AFR_AF=0.0197;EUR_AF=0.0268;SAS_AF=0.0501;AA=C|||;VT=SNP
12	123438917	rs111835289	A	G	100	PASS	AC=482;AF=0.096246;AN=5008;NS=2504;DP=15484;EAS_AF=0.0228;AMR_AF=0.0749;AFR_AF=0.1974;EUR_AF=0.0388;SAS_AF=0.1094;AA=G|||;VT=SNP
12	123441171	rs11060993	A	G	100	PASS	AC=1481;AF=0.295727;AN=5008;NS=2504;DP=18235;EAS_AF=0.1974;AMR_AF=0.1441;AFR_AF=0.6921;EUR_AF=0.0865;SAS_AF=0.184;AA=G|||;VT=SNP
12	123444507	rs58843120	G	T	100	PASS	AC=32;AF=0.00638978;AN=5008;NS=2504;DP=15766;EAS_AF=0;AMR_AF=0.0029;AFR_AF=0.0008;EUR_AF=0.0199;SAS_AF=0.0092;AA=G|||;VT=SNP;EX_TARGET
12	123445796	rs11061016	G	A	100	PASS	AC=111;AF=0.0221645;AN=5008;NS=2504;DP=12654;EAS_AF=0.001;AMR_AF=0.0115;AFR_AF=0.0197;EUR_AF=0.0268;SAS_AF=0.0501;AA=G|||;VT=SNP
12	123447928	rs4275659	T	C	100	PASS	AC=2446;AF=0.488419;AN=5008;NS=2504;DP=21750;EAS_AF=0.6815;AMR_AF=0.6023;AFR_AF=0.059;EUR_AF=0.6899;SAS_AF=0.5818;AA=T|||;VT=SNP
12	123449432	rs3782289	T	C	100	PASS	AC=362;AF=0.0722843;AN=5008;NS=2504;DP=19781;EAS_AF=0.1677;AMR_AF=0.0274;AFR_AF=0.0408;EUR_AF=0.0467;SAS_AF=0.0746;AA=T|||;VT=SNP
12	123450765	rs4148856	G	C	100	PASS	AC=3890;AF=0.776757;AN=5008;NS=2504;DP=12544;EAS_AF=0.8681;AMR_AF=0.7435;AFR_AF=0.7345;EUR_AF=0.7763;SAS_AF=0.7638;AA=C|||;VT=SNP
12	123450867	rs11061056	G	A	100	PASS	AC=35;AF=0.00698882;AN=5008;NS=2504;DP=11686;EAS_AF=0;AMR_AF=0.0115;AFR_AF=0.0015;EUR_AF=0.0239;SAS_AF=0.001;AA=G|||;VT=SNP
12	123451018	rs61955196	G	C	100	PASS	AC=2439;AF=0.487021;AN=5008;NS=2504;DP=10131;EAS_AF=0.6776;AMR_AF=0.6009;AFR_AF=0.059;EUR_AF=0.6899;SAS_AF=0.5798;AA=G|||;VT=SNP
12	123452527	rs116887147	T	C	100	PASS	AC=63;AF=0.0125799;AN=5008;NS=2504;DP=19940;EAS_AF=0;AMR_AF=0.0245;AFR_AF=0.0023;EUR_AF=0.0368;SAS_AF=0.0061;AA=T|||;VT=SNP
12	123453034	rs10734978	C	T	100	PASS	AC=4746;AF=0.947684;AN=5008;NS=2504;DP=19970;EAS_AF=1;AMR_AF=0.9726;AFR_AF=0.823;EUR_AF=0.994;SAS_AF=0.9969;AA=c|||;VT=SNP
12	123457143	rs111341183	C	T	100	PASS	AC=83;AF=0.0165735;AN=5008;NS=2504;DP=17904;EAS_AF=0.001;AMR_AF=0.0014;AFR_AF=0.0015;EUR_AF=0.0338;SAS_AF=0.046;AA=T|||;VT=SNP
12	123457619	rs7296418	C	T	100	PASS	AC=3275;AF=0.653954;AN=5008;NS=2504;DP=18743;EAS_AF=0.6667;AMR_AF=0.6542;AFR_AF=0.6634;EUR_AF=0.6948;SAS_AF=0.5859;AA=T|||;VT=SNP
12	123459109	rs150302366	G	A	100	PASS	AC=100;AF=0.0199681;AN=5008;NS=2504;DP=16244;EAS_AF=0;AMR_AF=0.0115;AFR_AF=0.003;EUR_AF=0.0298;SAS_AF=0.0593;AA=G|||;VT=SNP
12	123460719	rs883562	C	G	100	PASS	AC=2430;AF=0.485224;AN=5008;NS=2504;DP=20870;EAS_AF=0.6637;AMR_AF=0.6037;AFR_AF=0.0598;EUR_AF=0.6918;SAS_AF=0.5798;AA=C|||;VT=SNP
12	123460823	rs883563	A	G	100	PASS	AC=3761;AF=0.750998;AN=5008;NS=2504;DP=18718;EAS_AF=0.8343;AMR_AF=0.6945;AFR_AF=0.7352;EUR_AF=0.7674;SAS_AF=0.7096;AA=G|||;VT=SNP
12	123460962	rs884956	T	C	100	PASS	AC=2430;AF=0.485224;AN=5008;NS=2504;DP=20765;EAS_AF=0.6637;AMR_AF=0.6023;AFR_AF=0.0605;EUR_AF=0.6918;SAS_AF=0.5798;AA=T|||;VT=SNP;EX_TARGET
12	123461117	rs117913606	G	A	100	PASS	AC=140;AF=0.0279553;AN=5008;NS=2504;DP=19692;EAS_AF=0.001;AMR_AF=0.0461;AFR_AF=0.0045;EUR_AF=0.0845;SAS_AF=0.0164;AA=G|||;VT=SNP
12	123461284	rs36004829	G	A	100	PASS	AC=87;AF=0.0173722;AN=5008;NS=2504;DP=17980;EAS_AF=0.001;AMR_AF=0.0115;AFR_AF=0.0023;EUR_AF=0.0268;SAS_AF=0.0491;AA=G|||;VT=SNP;EX_TARGET
12	123464279	rs3759115	T	C	100	PASS	AC=2431;AF=0.485423;AN=5008;NS=2504;DP=17453;EAS_AF=0.6647;AMR_AF=0.6037;AFR_AF=0.0598;EUR_AF=0.6918;SAS_AF=0.5798;AA=T|||;VT=SNP
12	123466111	rs55742290	C	T	100	PASS	AC=2411;AF=0.48143;AN=5008;NS=2504;DP=18170;EAS_AF=0.6438;AMR_AF=0.6052;AFR_AF=0.0598;EUR_AF=0.6918;SAS_AF=0.5798;AA=C|||;VT=SNP;EX_TARGET
12	123468733	rs67306085	T	C	100	PASS	AC=21;AF=0.00419329;AN=5008;NS=2504;DP=12820;EAS_AF=0;AMR_AF=0.0014;AFR_AF=0.0008;EUR_AF=0.0189;SAS_AF=0;AA=T|||;VT=SNP
12	123469141	rs1568918	C	T	100	PASS	AC=300;AF=0.0599042;AN=5008;NS=2504;DP=16027;EAS_AF=0.1677;AMR_AF=0.0231;AFR_AF=0.0106;EUR_AF=0.0437;SAS_AF=0.0583;AA=C|||;VT=SNP
12	123469647	rs3741530	G	T	100	PASS	AC=2426;AF=0.484425;AN=5008;NS=2504;DP=16722;EAS_AF=0.6637;AMR_AF=0.6037;AFR_AF=0.0598;EUR_AF=0.6918;SAS_AF=0.5757;AA=G|||;VT=SNP
12	123471094	rs12811109	G	A	100	PASS	AC=613;AF=0.122404;AN=5008;NS=2504;DP=15693;EAS_AF=0.002;AMR_AF=0.1873;AFR_AF=0.0431;EUR_AF=0.2157;SAS_AF=0.2117;AA=G|||;VT=SNP;EX_TARGET
12	123472472	rs73230029	G	A	100	PASS	AC=53;AF=0.0105831;AN=5008;NS=2504;DP=19347;EAS_AF=0;AMR_AF=0.0216;AFR_AF=0.0023;EUR_AF=0.0249;SAS_AF=0.0102;AA=G|||;VT=SNP;EX_TARGET
12	123473254	rs1463877	T	C	100	PASS	AC=3938;AF=0.786342;AN=5008;NS=2504;DP=15979;EAS_AF=0.8542;AMR_AF=0.7493;AFR_AF=0.7791;EUR_AF=0.7753;SAS_AF=0.7638;AA=C|||;VT=SNP;EX_TARGET
12	123474529	rs11612594	G	A	100	PASS	AC=94;AF=0.01877;AN=5008;NS=2504;DP=12128;EAS_AF=0;AMR_AF=0.036;AFR_AF=0.0038;EUR_AF=0.0547;SAS_AF=0.0092;AA=G|||;VT=SNP;EX_TARGET
12	123476586	rs7135296	G	A	100	PASS	AC=2418;AF=0.482827;AN=5008;NS=2504;DP=14910;EAS_AF=0.6607;AMR_AF=0.6023;AFR_AF=0.0605;EUR_AF=0.6889;SAS_AF=0.5736;AA=G|||;VT=SNP
12	123477311	rs937564	T	C	100	PASS	AC=3904;AF=0.779553;AN=5008;NS=2504;DP=15118;EAS_AF=0.8522;AMR_AF=0.7464;AFR_AF=0.7579;EUR_AF=0.7753;SAS_AF=0.7618;AA=C|||;VT=SNP
12	123478378	rs11061244	A	G	100	PASS	AC=106;AF=0.0211661;AN=5008;NS=2504;DP=19365;EAS_AF=0.001;AMR_AF=0.0115;AFR_AF=0.0159;EUR_AF=0.0278;SAS_AF=0.0491;AA=A|||;VT=SNP
12	123480034	rs61751326	G	A	100	PASS	AC=102;AF=0.0203674;AN=5008;NS=2504;DP=15691;EAS_AF=0.001;AMR_AF=0.0115;AFR_AF=0.0136;EUR_AF=0.0268;SAS_AF=0.0491;AA=G|||;VT=SNP;EX_TARGET
12	123480323	rs74954864	C	T	100	PASS	AC=364;AF=0.0726837;AN=5008;NS=2504;DP=14972;EAS_AF=0.1677;AMR_AF=0.0274;AFR_AF=0.0416;EUR_AF=0.0457;SAS_AF=0.0767;AA=C|||;VT=SNP
12	123480996	rs111787219	C	T	100	PASS	AC=39;AF=0.00778754;AN=5008;NS=2504;DP=15384;EAS_AF=0.001;AMR_AF=0.0231;AFR_AF=0.0015;EUR_AF=0.0179;SAS_AF=0.002;AA=C|||;VT=SNP;EX_TARGET
12	123482424	rs61955214	T	C	100	PASS	AC=2391;AF=0.477436;AN=5008;NS=2504;DP=20166;EAS_AF=0.6637;AMR_AF=0.5922;AFR_AF=0.1014;EUR_AF=0.666;SAS_AF=0.5184;AA=T|||;VT=SNP
12	123483426	rs1984658	G	A	100	PASS	AC=2418;AF=0.482827;AN=5008;NS=2504;DP=14642;EAS_AF=0.6627;AMR_AF=0.6023;AFR_AF=0.0598;EUR_AF=0.6899;SAS_AF=0.5716;AA=G|||;VT=SNP
12	123484647	rs190750361	C	T	100	PASS	AC=20;AF=0.00399361;AN=5008;NS=2504;DP=17129;EAS_AF=0;AMR_AF=0.0072;AFR_AF=0;EUR_AF=0.0139;SAS_AF=0.001;AA=C|||;VT=SNP
12	123485188	rs883263	A	G	100	PASS	AC=3899;AF=0.778554;AN=5008;NS=2504;DP=16434;EAS_AF=0.8552;AMR_AF=0.7435;AFR_AF=0.7511;EUR_AF=0.7753;SAS_AF=0.7648;AA=G|||;VT=SNP
12	123485193	rs11061275	G	A	100	PASS	AC=110;AF=0.0219649;AN=5008;NS=2504;DP=16407;EAS_AF=0.001;AMR_AF=0.0115;AFR_AF=0.0197;EUR_AF=0.0268;SAS_AF=0.0491;AA=G|||;VT=SNP
12	123486282	rs28755851	A	T	100	PASS	AC=2425;AF=0.484225;AN=5008;NS=2504;DP=20815;EAS_AF=0.6637;AMR_AF=0.6023;AFR_AF=0.0605;EUR_AF=0.6928;SAS_AF=0.5736;AA=A|||;VT=SNP
12	123488393	rs77674871	C	T	100	PASS	AC=165;AF=0.0329473;AN=5008;NS=2504;DP=17304;EAS_AF=0;AMR_AF=0.0548;AFR_AF=0.0045;EUR_AF=0.1034;SAS_AF=0.0174;AA=C|||;VT=SNP
12	123488399	rs112484459	C	A	100	PASS	AC=73;AF=0.0145767;AN=5008;NS=2504;DP=17359;EAS_AF=0.001;AMR_AF=0.0014;AFR_AF=0.0015;EUR_AF=0.0328;SAS_AF=0.0368;AA=C|||;VT=SNP
12	123488908	rs147952742	G	A	100	PASS	AC=34;AF=0.00678914;AN=5008;NS=2504;DP=20413;EAS_AF=0;AMR_AF=0.0144;AFR_AF=0;EUR_AF=0.0219;SAS_AF=0.002;AA=G|||;VT=SNP
12	123489489	rs144470805	G	C	100	PASS	AC=29;AF=0.00579073;AN=5008;NS=2504;DP=18607;EAS_AF=0.001;AMR_AF=0.0029;AFR_AF=0.0015;EUR_AF=0.0139;SAS_AF=0.0102;AA=G|||;VT=SNP
12	123491572	rs940904	G	A	100	PASS	AC=3627;AF=0.724241;AN=5008;NS=2504;DP=15830;EAS_AF=0.8264;AMR_AF=0.6455;AFR_AF=0.6974;EUR_AF=0.7346;SAS_AF=0.7004;AA=A|||;VT=SNP
12	123492112	rs3897102	C	T	100	PASS	AC=1963;AF=0.391973;AN=5008;NS=2504;DP=19290;EAS_AF=0.6617;AMR_AF=0.4424;AFR_AF=0.0325;EUR_AF=0.4274;SAS_AF=0.5276;AA=C|||;VT=SNP
12	123493123	rs12820906	A	G	100	PASS	AC=913;AF=0.182308;AN=5008;NS=2504;DP=21485;EAS_AF=0.1458;AMR_AF=0.2666;AFR_AF=0.0719;EUR_AF=0.2505;SAS_AF=0.2393;AA=A|||;VT=SNP
12	123493772	rs117992630	A	G	100	PASS	AC=22;AF=0.00439297;AN=5008;NS=2504;DP=21137;EAS_AF=0;AMR_AF=0.0086;AFR_AF=0.0008;EUR_AF=0.0109;SAS_AF=0.0041;AA=A|||;VT=SNP
12	123495289	rs78351440	C	A	100	PASS	AC=322;AF=0.0642971;AN=5008;NS=2504;DP=20303;EAS_AF=0.1677;AMR_AF=0.0231;AFR_AF=0.0113;EUR_AF=0.0467;SAS_AF=0.0767;AA=C|||;VT=SNP
12	123495635	rs117242663	G	A	100	PASS	AC=20;AF=0.00399361;AN=5008;NS=2504;DP=20277;EAS_AF=0;AMR_AF=0.0014;AFR_AF=0;EUR_AF=0.0139;SAS_AF=0.0051;AA=G|||;VT=SNP
12	123496927	rs940906	A	G	100	PASS	AC=4747;AF=0.947883;AN=5008;NS=2504;DP=18235;EAS_AF=1;AMR_AF=0.9712;AFR_AF=0.826;EUR_AF=0.992;SAS_AF=0.9969;AA=G|||;VT=SNP
12	123498253	rs7305511	G	T	100	PASS	AC=2417;AF=0.482628;AN=5008;NS=2504;DP=21202;EAS_AF=0.6637;AMR_AF=0.598;AFR_AF=0.0598;EUR_AF=0.6889;SAS_AF=0.5736;AA=G|||;VT=SNP
12	123501972	rs12425850	T	C	100	PASS	AC=2426;AF=0.484425;AN=5008;NS=2504;DP=20331;EAS_AF=0.6637;AMR_AF=0.6023;AFR_AF=0.0598;EUR_AF=0.6909;SAS_AF=0.5777;AA=T|||;VT=SNP
12	123502044	rs12425009	C	T	100	PASS	AC=2423;AF=0.483826;AN=5008;NS=2504;DP=20259;EAS_AF=0.6637;AMR_AF=0.6023;AFR_AF=0.0598;EUR_AF=0.6909;SAS_AF=0.5746;AA=C|||;VT=SNP
12	123502904	rs7398697	C	T	100	PASS	AC=366;AF=0.0730831;AN=5008;NS=2504;DP=11254;EAS_AF=0.1687;AMR_AF=0.0274;AFR_AF=0.0416;EUR_AF=0.0467;SAS_AF=0.0767;AA=C|||;VT=SNP
12	123504147	rs61955217	C	T	100	PASS	AC=35;AF=0.00698882;AN=5008;NS=2504;DP=16506;EAS_AF=0;AMR_AF=0.0058;AFR_AF=0;EUR_AF=0.0298;SAS_AF=0.001;AA=C|||;VT=SNP
12	123504567	rs148959280	C	T	100	PASS	AC=29;AF=0.00579073;AN=5008;NS=2504;DP=17041;EAS_AF=0.001;AMR_AF=0.0029;AFR_AF=0.0015;EUR_AF=0.0139;SAS_AF=0.0102;AA=C|||;VT=SNP
12	123504842	rs112753273	A	G	100	PASS	AC=33;AF=0.00658946;AN=5008;NS=2504;DP=15947;EAS_AF=0;AMR_AF=0.0101;AFR_AF=0.0015;EUR_AF=0.0239;SAS_AF=0;AA=A|||;VT=SNP
12	123507484	rs75338281	G	A	100	PASS	AC=309;AF=0.0617013;AN=5008;NS=2504;DP=18778;EAS_AF=0.1677;AMR_AF=0.0231;AFR_AF=0.0015;EUR_AF=0.0467;SAS_AF=0.0767;AA=G|||;VT=SNP
12	123508061	rs4759362	G	C	100	PASS	AC=354;AF=0.0706869;AN=5008;NS=2504;DP=20278;EAS_AF=0.1677;AMR_AF=0.0274;AFR_AF=0.0333;EUR_AF=0.0467;SAS_AF=0.0767;AA=G|||;VT=SNP
12	123512691	rs147120854	C	T	100	PASS	AC=29;AF=0.00579073;AN=5008;NS=2504;DP=17824;EAS_AF=0.001;AMR_AF=0.0029;AFR_AF=0.0015;EUR_AF=0.0139;SAS_AF=0.0102;AA=c|||;VT=SNP
12	123513326	rs140137757	C	T	100	PASS	AC=29;AF=0.00579073;AN=5008;NS=2504;DP=19514;EAS_AF=0;AMR_AF=0.0086;AFR_AF=0;EUR_AF=0.0199;SAS_AF=0.0031;AA=C|||;VT=SNP
12	123513941	rs186699378	T	C	100	PASS	AC=19;AF=0.00379393;AN=5008;NS=2504;DP=20324;EAS_AF=0;AMR_AF=0;AFR_AF=0.0008;EUR_AF=0.0169;SAS_AF=0.001;AA=T|||;VT=SNP
12	123514174	rs112229542	G	A	100	PASS	AC=31;AF=0.0061901;AN=5008;NS=2504;DP=23450;EAS_AF=0;AMR_AF=0.0144;AFR_AF=0.0015;EUR_AF=0.0179;SAS_AF=0.001;AA=G|||;VT=SNP
12	123516317	rs77193970	G	A	100	PASS	AC=369;AF=0.0736821;AN=5008;NS=2504;DP=22108;EAS_AF=0.1677;AMR_AF=0.0274;AFR_AF=0.0446;EUR_AF=0.0467;SAS_AF=0.0767;AA=G|||;VT=SNP
12	123516411	rs76573394	C	T	100	PASS	AC=44;AF=0.00878594;AN=5008;NS=2504;DP=22737;EAS_AF=0;AMR_AF=0.0072;AFR_AF=0;EUR_AF=0.0358;SAS_AF=0.0031;AA=C|||;VT=SNP
12	123516917	rs1630820	C	G	100	PASS	AC=3725;AF=0.74381;AN=5008;NS=2504;DP=20338;EAS_AF=0.8323;AMR_AF=0.6916;AFR_AF=0.7148;EUR_AF=0.7664;SAS_AF=0.7055;AA=G|||;VT=SNP
12	123517345	rs74654764	C	T	100	PASS	AC=369;AF=0.0736821;AN=5008;NS=2504;DP=19129;EAS_AF=0.1677;AMR_AF=0.0274;AFR_AF=0.0446;EUR_AF=0.0467;SAS_AF=0.0767;AA=C|||;VT=SNP
12	123517814	rs2844287	C	T	100	PASS	AC=111;AF=0.0221645;AN=5008;NS=2504;DP=21697;EAS_AF=0.001;AMR_AF=0.0115;AFR_AF=0.0204;EUR_AF=0.0268;SAS_AF=0.0491;AA=C|||;VT=SNP
12	123518866	rs641760	T	C	100	PASS	AC=3920;AF=0.782748;AN=5008;NS=2504;DP=18404;EAS_AF=0.8542;AMR_AF=0.7478;AFR_AF=0.7663;EUR_AF=0.7753;SAS_AF=0.7638;AA=C|||;VT=SNP
12	123519112	rs17884869	G	A	100	PASS	AC=35;AF=0.00698882;AN=5008;NS=2504;DP=18766;EAS_AF=0;AMR_AF=0.0101;AFR_AF=0;EUR_AF=0.0258;SAS_AF=0.002;AA=G|||;VT=SNP;EX_TARGET
12	123519172	rs139063938	G	C	100	PASS	AC=44;AF=0.00878594;AN=5008;NS=2504;DP=20520;EAS_AF=0;AMR_AF=0.0072;AFR_AF=0;EUR_AF=0.0358;SAS_AF=0.0031;AA=G|||;VT=SNP
12	123520071	rs11613937	C	T	100	PASS	AC=2416;AF=0.482428;AN=5008;NS=2504;DP=15422;EAS_AF=0.6627;AMR_AF=0.5994;AFR_AF=0.0605;EUR_AF=0.6859;SAS_AF=0.5746;AA=C|||;VT=SNP
12	123521867	rs74912794	G	A	100	PASS	AC=22;AF=0.00439297;AN=5008;NS=2504;DP=21834;EAS_AF=0;AMR_AF=0.0043;AFR_AF=0;EUR_AF=0.0139;SAS_AF=0.0051;AA=G|||;VT=SNP
12	123522150	rs520088	C	G	100	PASS	AC=3860;AF=0.770767;AN=5008;NS=2504;DP=19644;EAS_AF=0.8552;AMR_AF=0.7378;AFR_AF=0.7254;EUR_AF=0.7753;SAS_AF=0.7638;AA=G|||;VT=SNP
12	123522523	rs523682	C	T	100	PASS	AC=110;AF=0.0219649;AN=5008;NS=2504;DP=18786;EAS_AF=0.001;AMR_AF=0.0115;AFR_AF=0.0197;EUR_AF=0.0268;SAS_AF=0.0491;AA=C|||;VT=SNP
12	123522924	rs117559704	G	A	100	PASS	AC=38;AF=0.00758786;AN=5008;NS=2504;DP=19283;EAS_AF=0;AMR_AF=0.0231;AFR_AF=0;EUR_AF=0.0189;SAS_AF=0.0031;AA=G|||;VT=SNP
12	123523991	rs76678615	A	G	100	PASS	AC=31;AF=0.0061901;AN=5008;NS=2504;DP=19797;EAS_AF=0;AMR_AF=0.0072;AFR_AF=0.0008;EUR_AF=0.0239;SAS_AF=0.001;AA=A|||;VT=SNP
12	123525280	rs34580115	A	G	100	PASS	AC=439;AF=0.0876597;AN=5008;NS=2504;DP=15494;EAS_AF=0.001;AMR_AF=0.1585;AFR_AF=0.0159;EUR_AF=0.2624;SAS_AF=0.044;AA=a|||;VT=SNP
12	123528405	rs655293	G	A	100	PASS	AC=3899;AF=0.778554;AN=5008;NS=2504;DP=20507;EAS_AF=0.8542;AMR_AF=0.745;AFR_AF=0.7519;EUR_AF=0.7753;SAS_AF=0.7638;AA=A|||;VT=SNP
12	123529056	rs11608811	A	G	100	PASS	AC=2461;AF=0.491414;AN=5008;NS=2504;DP=18828;EAS_AF=0.6637;AMR_AF=0.6023;AFR_AF=0.0598;EUR_AF=0.6918;SAS_AF=0.6125;AA=A|||;VT=SNP
12	123532142	rs80326885	T	C	100	PASS	AC=44;AF=0.00878594;AN=5008;NS=2504;DP=18479;EAS_AF=0;AMR_AF=0.0072;AFR_AF=0;EUR_AF=0.0358;SAS_AF=0.0031;AA=T|||;VT=SNP
12	123533239	rs71444568	G	A	100	PASS	AC=844;AF=0.16853;AN=5008;NS=2504;DP=14893;EAS_AF=0.1438;AMR_AF=0.2277;AFR_AF=0.0696;EUR_AF=0.2177;SAS_AF=0.2352;AA=-|||;VT=SNP
12	123539955	rs4148857	T	C	100	PASS	AC=287;AF=0.0573083;AN=5008;NS=2504;DP=19397;EAS_AF=0.1677;AMR_AF=0.0231;AFR_AF=0.0113;EUR_AF=0.0467;SAS_AF=0.0409;AA=T|||;VT=SNP
12	123540022	rs4148858	G	A	100	PASS	AC=288;AF=0.057508;AN=5008;NS=2504;DP=21674;EAS_AF=0.1677;AMR_AF=0.0231;AFR_AF=0.0113;EUR_AF=0.0467;SAS_AF=0.0419;AA=G|||;VT=SNP
12	123540756	rs117711868	G	A	100	PASS	AC=24;AF=0.00479233;AN=5008;NS=2504;DP=20092;EAS_AF=0;AMR_AF=0.0014;AFR_AF=0.0015;EUR_AF=0.0159;SAS_AF=0.0051;AA=G|||;VT=SNP
12	123541606	rs10773921	C	T	100	PASS	AC=2452;AF=0.489617;AN=5008;NS=2504;DP=20053;EAS_AF=0.6617;AMR_AF=0.6009;AFR_AF=0.0598;EUR_AF=0.6889;SAS_AF=0.6094;AA=C|||;VT=SNP
12	123541717	rs56156212	T	A	100	PASS	AC=85;AF=0.0169728;AN=5008;NS=2504;DP=14756;EAS_AF=0.001;AMR_AF=0.0043;AFR_AF=0.0008;EUR_AF=0.0338;SAS_AF=0.047;AA=T|||;VT=SNP
12	123542492	rs4148859	T	C	100	PASS	AC=287;AF=0.0573083;AN=5008;NS=2504;DP=17884;EAS_AF=0.1677;AMR_AF=0.0231;AFR_AF=0.0113;EUR_AF=0.0467;SAS_AF=0.0409;AA=T|||;VT=SNP
12	123544878	rs7957096	A	G	100	PASS	AC=2682;AF=0.535543;AN=5008;NS=2504;DP=16900;EAS_AF=0.6657;AMR_AF=0.611;AFR_AF=0.2186;EUR_AF=0.6918;SAS_AF=0.6155;AA=G|||;VT=SNP
12	123545834	rs75200457	C	T	100	PASS	AC=77;AF=0.0153754;AN=5008;NS=2504;DP=22543;EAS_AF=0;AMR_AF=0.0303;AFR_AF=0.0038;EUR_AF=0.0447;SAS_AF=0.0061;AA=C|||;VT=SNP
12	123545899	rs117379455	G	A	100	PASS	AC=77;AF=0.0153754;AN=5008;NS=2504;DP=22186;EAS_AF=0;AMR_AF=0.0303;AFR_AF=0.0038;EUR_AF=0.0447;SAS_AF=0.0061;AA=G|||;VT=SNP
12	123546675	rs118144087	C	T	100	PASS	AC=17;AF=0.00339457;AN=5008;NS=2504;DP=17546;EAS_AF=0;AMR_AF=0.0029;AFR_AF=0;EUR_AF=0.0149;SAS_AF=0;AA=C|||;VT=SNP
12	123550813	rs585522	A	G	100	PASS	AC=3741;AF=0.747005;AN=5008;NS=2504;DP=22014;EAS_AF=0.8343;AMR_AF=0.6931;AFR_AF=0.7247;EUR_AF=0.7664;SAS_AF=0.7055;AA=G|||;VT=SNP
12	123550962	rs484200	T	C	100	PASS	AC=110;AF=0.0219649;AN=5008;NS=2504;DP=22120;EAS_AF=0.001;AMR_AF=0.0115;AFR_AF=0.0197;EUR_AF=0.0268;SAS_AF=0.0491;AA=T|||;VT=SNP
12	123552878	rs141334361	G	A	100	PASS	AC=30;AF=0.00599042;AN=5008;NS=2504;DP=11258;EAS_AF=0.001;AMR_AF=0.0173;AFR_AF=0.0008;EUR_AF=0.0149;SAS_AF=0.001;AA=G|||;VT=SNP
12	123554082	rs77064381	T	C	100	PASS	AC=116;AF=0.0231629;AN=5008;NS=2504;DP=15842;EAS_AF=0;AMR_AF=0.0447;AFR_AF=0.003;EUR_AF=0.0646;SAS_AF=0.0164;AA=T|||;VT=SNP
12	123554186	rs77402445	C	T	100	PASS	AC=285;AF=0.0569089;AN=5008;NS=2504;DP=16277;EAS_AF=0.1647;AMR_AF=0.0231;AFR_AF=0.0113;EUR_AF=0.0467;SAS_AF=0.0419;AA=C|||;VT=SNP
12	123554695	rs118149403	T	C	100	PASS	AC=66;AF=0.0131789;AN=5008;NS=2504;DP=20925;EAS_AF=0.001;AMR_AF=0.0389;AFR_AF=0.0015;EUR_AF=0.0308;SAS_AF=0.0051;AA=T|||;VT=SNP
12	123555116	rs35246351	C	T	100	PASS	AC=43;AF=0.00858626;AN=5008;NS=2504;DP=20143;EAS_AF=0;AMR_AF=0.0216;AFR_AF=0.0008;EUR_AF=0.0229;SAS_AF=0.0041;AA=C|||;VT=SNP
12	123556575	rs55736565	T	G	100	PASS	AC=19;AF=0.00379393;AN=5008;NS=2504;DP=21282;EAS_AF=0;AMR_AF=0;AFR_AF=0.0015;EUR_AF=0.0149;SAS_AF=0.002;AA=T|||;VT=SNP
12	123556647	rs117210587	C	T	100	PASS	AC=31;AF=0.0061901;AN=5008;NS=2504;DP=22144;EAS_AF=0;AMR_AF=0.0014;AFR_AF=0.0023;EUR_AF=0.0209;SAS_AF=0.0061;AA=C|||;VT=SNP
12	123557023	rs139593774	G	A	100	PASS	AC=12;AF=0.00239617;AN=5008;NS=2504;DP=22953;EAS_AF=0;AMR_AF=0.0058;AFR_AF=0.0008;EUR_AF=0.007;SAS_AF=0;AA=G|||;VT=SNP
12	123558705	rs7964876	C	T	100	PASS	AC=135;AF=0.0269569;AN=5008;NS=2504;DP=21082;EAS_AF=0;AMR_AF=0.0274;AFR_AF=0.0015;EUR_AF=0.0646;SAS_AF=0.0501;AA=C|||;VT=SNP
12	123560289	rs1260294	T	C	100	PASS	AC=605;AF=0.120807;AN=5008;NS=2504;DP=17795;EAS_AF=0.002;AMR_AF=0.1902;AFR_AF=0.0408;EUR_AF=0.2167;SAS_AF=0.2035;AA=T|||;VT=SNP
12	123560731	rs596940	T	C	100	PASS	AC=446;AF=0.0890575;AN=5008;NS=2504;DP=18852;EAS_AF=0.1647;AMR_AF=0.0389;AFR_AF=0.0643;EUR_AF=0.0755;SAS_AF=0.0941;AA=T|||;VT=SNP
12	123561248	rs61955223	A	G	100	PASS	AC=21;AF=0.00419329;AN=5008;NS=2504;DP=19290;EAS_AF=0;AMR_AF=0.0086;AFR_AF=0.0008;EUR_AF=0.0139;SAS_AF=0;AA=A|||;VT=SNP
12	123561422	rs148548146	C	T	100	PASS	AC=17;AF=0.00339457;AN=5008;NS=2504;DP=21095;EAS_AF=0.001;AMR_AF=0.0014;AFR_AF=0.0015;EUR_AF=0.0109;SAS_AF=0.002;AA=C|||;VT=SNP
12	123561638	rs73230051	C	T	100	PASS	AC=442;AF=0.0882588;AN=5008;NS=2504;DP=20872;EAS_AF=0.001;AMR_AF=0.1614;AFR_AF=0.0174;EUR_AF=0.2624;SAS_AF=0.0429;AA=C|||;VT=SNP
12	123565652	rs12810157	G	A	100	PASS	AC=60;AF=0.0119808;AN=5008;NS=2504;DP=19117;EAS_AF=0;AMR_AF=0.0259;AFR_AF=0.0015;EUR_AF=0.0358;SAS_AF=0.0041;AA=G|||;VT=SNP
12	123565972	rs142663714	C	G	100	PASS	AC=30;AF=0.00599042;AN=5008;NS=2504;DP=17540;EAS_AF=0;AMR_AF=0.0086;AFR_AF=0;EUR_AF=0.0199;SAS_AF=0.0041;AA=C|||;VT=SNP
12	123568619	rs4148862	A	C	100	PASS	AC=3278;AF=0.654553;AN=5008;NS=2504;DP=15459;EAS_AF=0.6696;AMR_AF=0.6513;AFR_AF=0.643;EUR_AF=0.6928;SAS_AF=0.6176;AA=C|||;VT=SNP
12	123569375	rs4148863	A	G	100	PASS	AC=2466;AF=0.492412;AN=5008;NS=2504;DP=17915;EAS_AF=0.6677;AMR_AF=0.6037;AFR_AF=0.0605;EUR_AF=0.6909;SAS_AF=0.6125;AA=A|||;VT=SNP
12	123570534	rs142068359	C	T	100	PASS	AC=30;AF=0.00599042;AN=5008;NS=2504;DP=19393;EAS_AF=0;AMR_AF=0.0086;AFR_AF=0;EUR_AF=0.0199;SAS_AF=0.0041;AA=c|||;VT=SNP
12	123571096	rs78299420	C	T	100	PASS	AC=82;AF=0.0163738;AN=5008;NS=2504;DP=20533;EAS_AF=0.001;AMR_AF=0.0043;AFR_AF=0.0008;EUR_AF=0.0318;SAS_AF=0.046;AA=C|||;VT=SNP
12	123572495	rs10848428	C	T	100	PASS	AC=2467;AF=0.492612;AN=5008;NS=2504;DP=19141;EAS_AF=0.6687;AMR_AF=0.6023;AFR_AF=0.0598;EUR_AF=0.6918;SAS_AF=0.6135;AA=C|||;VT=SNP
12	123572794	rs7312673	A	G	100	PASS	AC=97;AF=0.019369;AN=5008;NS=2504;DP=17585;EAS_AF=0;AMR_AF=0.0432;AFR_AF=0.0015;EUR_AF=0.0557;SAS_AF=0.0092;AA=A|||;VT=SNP
12	123575742	rs1727307	A	G	100	PASS	AC=3306;AF=0.660144;AN=5008;NS=2504;DP=20070;EAS_AF=0.6706;AMR_AF=0.6513;AFR_AF=0.6649;EUR_AF=0.6928;SAS_AF=0.6155;AA=G|||;VT=SNP
12	123575884	rs61955225	A	C	100	PASS	AC=36;AF=0.0071885;AN=5008;NS=2504;DP=21905;EAS_AF=0;AMR_AF=0.0072;AFR_AF=0;EUR_AF=0.0298;SAS_AF=0.001;AA=A|||;VT=SNP
12	123580657	rs4148864	C	T	100	PASS	AC=328;AF=0.0654952;AN=5008;NS=2504;DP=18635;EAS_AF=0.1647;AMR_AF=0.0274;AFR_AF=0.0454;EUR_AF=0.0427;SAS_AF=0.0409;AA=C|||;VT=SNP
12	123581879	rs140979865	C	A	100	PASS	AC=45;AF=0.00898562;AN=5008;NS=2504;DP=14584;EAS_AF=0;AMR_AF=0.0259;AFR_AF=0.0008;EUR_AF=0.0209;SAS_AF=0.0051;AA=C|||;VT=SNP
12	123582855	rs947800	G	C	100	PASS	AC=116;AF=0.0231629;AN=5008;NS=2504;DP=20391;EAS_AF=0.001;AMR_AF=0.0115;AFR_AF=0.0197;EUR_AF=0.0288;SAS_AF=0.0532;AA=G|||;VT=SNP
12	123584741	rs947801	T	C	100	PASS	AC=116;AF=0.0231629;AN=5008;NS=2504;DP=22321;EAS_AF=0.001;AMR_AF=0.0115;AFR_AF=0.0197;EUR_AF=0.0288;SAS_AF=0.0532;AA=T|||;VT=SNP
12	123585705	rs117689661	C	T	100	PASS	AC=67;AF=0.0133786;AN=5008;NS=2504;DP=23688;EAS_AF=0.001;AMR_AF=0.0389;AFR_AF=0.0015;EUR_AF=0.0318;SAS_AF=0.0051;AA=C|||;VT=SNP
12	123586688	rs1790094	T	C	100	PASS	AC=2468;AF=0.492812;AN=5008;NS=2504;DP=19906;EAS_AF=0.6677;AMR_AF=0.6037;AFR_AF=0.0598;EUR_AF=0.6948;SAS_AF=0.6115;AA=T|||;VT=SNP
12	123586782	rs79769662	G	A	100	PASS	AC=100;AF=0.0199681;AN=5008;NS=2504;DP=20316;EAS_AF=0;AMR_AF=0.0115;AFR_AF=0.0023;EUR_AF=0.0298;SAS_AF=0.0603;AA=G|||;VT=SNP
12	123587714	rs117065261	A	G	100	PASS	AC=21;AF=0.00419329;AN=5008;NS=2504;DP=22821;EAS_AF=0;AMR_AF=0.0029;AFR_AF=0;EUR_AF=0.0139;SAS_AF=0.0051;AA=A|||;VT=SNP
12	123589293	rs12372667	C	T	100	PASS	AC=111;AF=0.0221645;AN=5008;NS=2504;DP=18343;EAS_AF=0.001;AMR_AF=0.0115;AFR_AF=0.0197;EUR_AF=0.0249;SAS_AF=0.0521;AA=C|||;VT=SNP
12	123589580	rs191264488	C	A	100	PASS	AC=3;AF=0.000599042;AN=5008;NS=2504;DP=18292;EAS_AF=0;AMR_AF=0;AFR_AF=0;EUR_AF=0.003;SAS_AF=0;AA=C|||;VT=SNP
12	123590165	rs1617156	T	C	100	PASS	AC=3865;AF=0.771765;AN=5008;NS=2504;DP=20477;EAS_AF=0.8562;AMR_AF=0.7363;AFR_AF=0.7262;EUR_AF=0.7734;SAS_AF=0.7699;AA=C|||;VT=SNP
12	123591596	rs1790106	G	T	100	PASS	AC=2460;AF=0.491214;AN=5008;NS=2504;DP=17857;EAS_AF=0.6677;AMR_AF=0.6023;AFR_AF=0.0598;EUR_AF=0.6889;SAS_AF=0.6104;AA=G|||;VT=SNP
12	123591781	rs117860345	C	T	100	PASS	AC=23;AF=0.00459265;AN=5008;NS=2504;DP=15968;EAS_AF=0;AMR_AF=0.0014;AFR_AF=0.0015;EUR_AF=0.0149;SAS_AF=0.0051;AA=C|||;VT=SNP
12	123593382	rs7132277	C	T	100	PASS	AC=575;AF=0.114816;AN=5008;NS=2504;DP=19524;EAS_AF=0.002;AMR_AF=0.1873;AFR_AF=0.0401;EUR_AF=0.1998;SAS_AF=0.1933;AA=C|||;VT=SNP
12	123593485	rs7299943	T	A	100	PASS	AC=1118;AF=0.223243;AN=5008;NS=2504;DP=20774;EAS_AF=0.1438;AMR_AF=0.2622;AFR_AF=0.2784;EUR_AF=0.2078;SAS_AF=0.2188;AA=T|||;VT=SNP
12	123593899	rs73230058	C	T	100	PASS	AC=145;AF=0.0289537;AN=5008;NS=2504;DP=19851;EAS_AF=0.001;AMR_AF=0.0533;AFR_AF=0.003;EUR_AF=0.0805;SAS_AF=0.0225;AA=C|||;VT=SNP
12	123593976	rs140099343	G	A	100	PASS	AC=39;AF=0.00778754;AN=5008;NS=2504;DP=17353;EAS_AF=0;AMR_AF=0.0159;AFR_AF=0;EUR_AF=0.0249;SAS_AF=0.0031;AA=G|||;VT=SNP
12	123594402	rs75589918	G	C	100	PASS	AC=332;AF=0.0662939;AN=5008;NS=2504;DP=21386;EAS_AF=0.1657;AMR_AF=0.0274;AFR_AF=0.0446;EUR_AF=0.0467;SAS_AF=0.0409;AA=G|||;VT=SNP
12	123595064	rs12423255	G	A	100	PASS	AC=443;AF=0.0884585;AN=5008;NS=2504;DP=20055;EAS_AF=0.001;AMR_AF=0.1585;AFR_AF=0.0174;EUR_AF=0.2634;SAS_AF=0.045;AA=G|||;VT=SNP
12	123595163	rs949143	G	A	100	PASS	AC=2461;AF=0.491414;AN=5008;NS=2504;DP=21127;EAS_AF=0.6657;AMR_AF=0.6023;AFR_AF=0.0598;EUR_AF=0.6909;SAS_AF=0.6115;AA=G|||;VT=SNP
12	123595749	rs4148865	C	A	100	PASS	AC=283;AF=0.0565096;AN=5008;NS=2504;DP=18822;EAS_AF=0.1637;AMR_AF=0.0231;AFR_AF=0.0113;EUR_AF=0.0467;SAS_AF=0.0409;AA=C|||;VT=SNP
12	123597239	rs11061613	C	T	100	PASS	AC=111;AF=0.0221645;AN=5008;NS=2504;DP=14442;EAS_AF=0.001;AMR_AF=0.0115;AFR_AF=0.0197;EUR_AF=0.0249;SAS_AF=0.0521;AA=C|||;VT=SNP
12	123600086	rs1727326	C	G	100	PASS	AC=4564;AF=0.911342;AN=5008;NS=2504;DP=16553;EAS_AF=0.998;AMR_AF=0.8473;AFR_AF=0.9955;EUR_AF=0.8529;SAS_AF=0.8139;AA=G|||;VT=SNP
12	123600864	rs11061615	T	G	100	PASS	AC=32;AF=0.00638978;AN=5008;NS=2504;DP=21403;EAS_AF=0;AMR_AF=0.0115;AFR_AF=0.0015;EUR_AF=0.0209;SAS_AF=0.001;AA=T|||;VT=SNP
12	123601033	rs140550237	C	T	100	PASS	AC=232;AF=0.0463259;AN=5008;NS=2504;DP=18191;EAS_AF=0;AMR_AF=0.0231;AFR_AF=0.1573;EUR_AF=0.006;SAS_AF=0.002;AA=C|||;VT=SNP
12	123604053	rs7975763	C	T	100	PASS	AC=1238;AF=0.247204;AN=5008;NS=2504;DP=14906;EAS_AF=0.1647;AMR_AF=0.3069;AFR_AF=0.2821;EUR_AF=0.2157;SAS_AF=0.2751;AA=C|||;VT=SNP
12	123604492	rs1790121	G	A	100	PASS	AC=2461;AF=0.491414;AN=5008;NS=2504;DP=16389;EAS_AF=0.6657;AMR_AF=0.6037;AFR_AF=0.0598;EUR_AF=0.6899;SAS_AF=0.6115;AA=G|||;VT=SNP
12	123606739	rs1790122	G	A	100	PASS	AC=2462;AF=0.491613;AN=5008;NS=2504;DP=19855;EAS_AF=0.6657;AMR_AF=0.6037;AFR_AF=0.0605;EUR_AF=0.6899;SAS_AF=0.6115;AA=G|||;VT=SNP
12	123610753	rs116918050	T	C	100	PASS	AC=78;AF=0.0155751;AN=5008;NS=2504;DP=18495;EAS_AF=0;AMR_AF=0.0259;AFR_AF=0.0015;EUR_AF=0.0437;SAS_AF=0.0143;AA=T|||;VT=SNP
12	123610989	rs76258382	C	T	100	PASS	AC=53;AF=0.0105831;AN=5008;NS=2504;DP=21320;EAS_AF=0;AMR_AF=0.0187;AFR_AF=0;EUR_AF=0.0378;SAS_AF=0.002;AA=C|||;VT=SNP
12	123612436	rs78753733	A	G	100	PASS	AC=378;AF=0.0754792;AN=5008;NS=2504;DP=14747;EAS_AF=0.2034;AMR_AF=0.0274;AFR_AF=0.0454;EUR_AF=0.0487;SAS_AF=0.046;AA=A|||;VT=SNP
12	123612452	rs56347904	A	G	100	PASS	AC=108;AF=0.0215655;AN=5008;NS=2504;DP=15455;EAS_AF=0.001;AMR_AF=0.0115;AFR_AF=0.0174;EUR_AF=0.0268;SAS_AF=0.0501;AA=a|||;VT=SNP
12	123613565	rs1790120	A	C	100	PASS	AC=4165;AF=0.831669;AN=5008;NS=2504;DP=17150;EAS_AF=0.8562;AMR_AF=0.7709;AFR_AF=0.947;EUR_AF=0.7783;SAS_AF=0.7485;AA=C|||;VT=SNP
12	123614609	rs10846468	C	A	100	PASS	AC=210;AF=0.0419329;AN=5008;NS=2504;DP=17636;EAS_AF=0.0218;AMR_AF=0.0605;AFR_AF=0.0287;EUR_AF=0.0338;SAS_AF=0.0757;AA=C|||;VT=SNP
12	123614813	rs2510885	G	C	100	PASS	AC=3021;AF=0.603235;AN=5008;NS=2504;DP=18006;EAS_AF=0.8552;AMR_AF=0.6902;AFR_AF=0.1392;EUR_AF=0.7684;SAS_AF=0.7393;AA=G|||;VT=SNP
12	123614832	rs79665790	G	A	100	PASS	AC=305;AF=0.0609026;AN=5008;NS=2504;DP=18252;EAS_AF=0.1389;AMR_AF=0.0303;AFR_AF=0.0446;EUR_AF=0.0477;SAS_AF=0.0378;AA=G|||;VT=SNP
12	123615098	rs1790119	C	A	100	PASS	AC=3015;AF=0.602037;AN=5008;NS=2504;DP=16554;EAS_AF=0.8542;AMR_AF=0.6902;AFR_AF=0.1384;EUR_AF=0.7684;SAS_AF=0.7352;AA=C|||;VT=SNP
12	123615869	rs76205535	A	C	100	PASS	AC=257;AF=0.0513179;AN=5008;NS=2504;DP=19618;EAS_AF=0.1379;AMR_AF=0.0259;AFR_AF=0.0113;EUR_AF=0.0477;SAS_AF=0.0378;AA=A|||;VT=SNP
12	123616514	rs1727294	A	G	100	PASS	AC=3015;AF=0.602037;AN=5008;NS=2504;DP=21641;EAS_AF=0.8552;AMR_AF=0.6902;AFR_AF=0.1346;EUR_AF=0.7684;SAS_AF=0.7393;AA=G|||;VT=SNP
12	123616861	rs1727295	G	A	100	PASS	AC=2518;AF=0.502796;AN=5008;NS=2504;DP=17664;EAS_AF=0.6944;AMR_AF=0.6066;AFR_AF=0.0605;EUR_AF=0.7008;SAS_AF=0.6258;AA=G|||;VT=SNP
12	123618544	rs1790116	G	T	100	PASS	AC=3164;AF=0.631789;AN=5008;NS=2504;DP=19559;EAS_AF=0.9752;AMR_AF=0.7219;AFR_AF=0.1384;EUR_AF=0.7684;SAS_AF=0.7403;AA=T|||;VT=SNP
12	123618603	rs1727316	C	T	100	PASS	AC=3152;AF=0.629393;AN=5008;NS=2504;DP=19424;EAS_AF=0.9752;AMR_AF=0.7205;AFR_AF=0.1301;EUR_AF=0.7684;SAS_AF=0.7403;AA=T|||;VT=SNP
12	123618894	rs6488865	G	A	100	PASS	AC=319;AF=0.0636981;AN=5008;NS=2504;DP=18627;EAS_AF=0;AMR_AF=0.0303;AFR_AF=0.2156;EUR_AF=0.0109;SAS_AF=0.002;AA=G|||;VT=SNP
12	123618942	rs1727317	T	C	100	PASS	AC=4276;AF=0.853834;AN=5008;NS=2504;DP=17339;EAS_AF=0.9772;AMR_AF=0.8012;AFR_AF=0.9274;EUR_AF=0.7773;SAS_AF=0.7434;AA=C|||;VT=SNP
12	123619086	rs148023873	C	G	100	PASS	AC=23;AF=0.00459265;AN=5008;NS=2504;DP=19538;EAS_AF=0;AMR_AF=0.013;AFR_AF=0.0008;EUR_AF=0.0129;SAS_AF=0;AA=C|||;VT=SNP
12	123619648	rs78856743	G	A	100	PASS	AC=391;AF=0.0780751;AN=5008;NS=2504;DP=17721;EAS_AF=0.2589;AMR_AF=0.0576;AFR_AF=0.0015;EUR_AF=0.0477;SAS_AF=0.0409;AA=g|||;VT=SNP
12	123619838	rs1616131	G	A	100	PASS	AC=3384;AF=0.675719;AN=5008;NS=2504;DP=18776;EAS_AF=0.9772;AMR_AF=0.7349;AFR_AF=0.2958;EUR_AF=0.7694;SAS_AF=0.7403;AA=G|||;VT=SNP
12	123619856	rs1616181	T	A	100	PASS	AC=3384;AF=0.675719;AN=5008;NS=2504;DP=19039;EAS_AF=0.9772;AMR_AF=0.7349;AFR_AF=0.2958;EUR_AF=0.7694;SAS_AF=0.7403;AA=T|||;VT=SNP
12	123620244	rs1619483	C	T	100	PASS	AC=4928;AF=0.984026;AN=5008;NS=2504;DP=19808;EAS_AF=0.999;AMR_AF=0.9971;AFR_AF=0.9985;EUR_AF=0.9791;SAS_AF=0.9448;AA=T|||;VT=SNP
12	123620893	rs117833576	C	A	100	PASS	AC=34;AF=0.00678914;AN=5008;NS=2504;DP=18097;EAS_AF=0;AMR_AF=0.0216;AFR_AF=0;EUR_AF=0.0179;SAS_AF=0.001;AA=C|||;VT=SNP
12	123621210	rs1727318	T	C	100	PASS	AC=3383;AF=0.675519;AN=5008;NS=2504;DP=17033;EAS_AF=0.9772;AMR_AF=0.7349;AFR_AF=0.295;EUR_AF=0.7694;SAS_AF=0.7403;AA=C|||;VT=SNP
12	123621448	rs141838768	T	A	100	PASS	AC=60;AF=0.0119808;AN=5008;NS=2504;DP=17050;EAS_AF=0.002;AMR_AF=0.0187;AFR_AF=0.0015;EUR_AF=0.0278;SAS_AF=0.0153;AA=T|||;VT=SNP
12	123622209	rs2851441	A	G	100	PASS	AC=3386;AF=0.676118;AN=5008;NS=2504;DP=19227;EAS_AF=0.9772;AMR_AF=0.7363;AFR_AF=0.295;EUR_AF=0.7694;SAS_AF=0.7423;AA=G|||;VT=SNP
12	123622495	rs137989642	G	C	100	PASS	AC=22;AF=0.00439297;AN=5008;NS=2504;DP=18575;EAS_AF=0;AMR_AF=0.013;AFR_AF=0;EUR_AF=0.0119;SAS_AF=0.001;AA=G|||;VT=SNP
12	123622686	rs12371718	C	T	100	PASS	AC=57;AF=0.0113818;AN=5008;NS=2504;DP=18997;EAS_AF=0;AMR_AF=0.0115;AFR_AF=0.0053;EUR_AF=0.0229;SAS_AF=0.0194;AA=C|||;VT=SNP
12	123622731	rs1611973	C	G	100	PASS	AC=2500;AF=0.499201;AN=5008;NS=2504;DP=18578;EAS_AF=0.6944;AMR_AF=0.598;AFR_AF=0.062;EUR_AF=0.6889;SAS_AF=0.6237;AA=C|||;VT=SNP
12	123623174	rs2695482	C	T	100	PASS	AC=3384;AF=0.675719;AN=5008;NS=2504;DP=14682;EAS_AF=0.9772;AMR_AF=0.7349;AFR_AF=0.2943;EUR_AF=0.7694;SAS_AF=0.7423;AA=T|||;VT=SNP
12	123623763	rs113173910	G	A	100	PASS	AC=277;AF=0.0553115;AN=5008;NS=2504;DP=17062;EAS_AF=0.002;AMR_AF=0.0965;AFR_AF=0.0061;EUR_AF=0.1561;SAS_AF=0.044;AA=G|||;VT=SNP
12	123624009	rs71456786	C	T	100	PASS	AC=39;AF=0.00778754;AN=5008;NS=2504;DP=11931;EAS_AF=0;AMR_AF=0.0202;AFR_AF=0.0008;EUR_AF=0.0219;SAS_AF=0.002;AA=C|||;VT=SNP
12	123626145	rs141086017	A	C	100	PASS	AC=42;AF=0.00838658;AN=5008;NS=2504;DP=18070;EAS_AF=0;AMR_AF=0.0231;AFR_AF=0.0008;EUR_AF=0.0199;SAS_AF=0.0051;AA=A|||;VT=SNP
12	123626982	rs1106240	C	T	100	PASS	AC=4273;AF=0.853235;AN=5008;NS=2504;DP=21178;EAS_AF=0.9772;AMR_AF=0.8012;AFR_AF=0.9259;EUR_AF=0.7763;SAS_AF=0.7434;AA=T|||;VT=SNP
12	123627016	rs1106241	T	C	100	PASS	AC=3380;AF=0.67492;AN=5008;NS=2504;DP=20654;EAS_AF=0.9772;AMR_AF=0.7349;AFR_AF=0.292;EUR_AF=0.7694;SAS_AF=0.7413;AA=T|||;VT=SNP
12	123627491	rs11057167	T	A	100	PASS	AC=57;AF=0.0113818;AN=5008;NS=2504;DP=16345;EAS_AF=0;AMR_AF=0.0115;AFR_AF=0.0053;EUR_AF=0.0229;SAS_AF=0.0194;AA=T|||;VT=SNP
12	123627905	rs77250160	T	C	100	PASS	AC=388;AF=0.077476;AN=5008;NS=2504;DP=17206;EAS_AF=0.256;AMR_AF=0.0576;AFR_AF=0.0015;EUR_AF=0.0477;SAS_AF=0.0409;AA=T|||;VT=SNP
12	123627972	rs77380554	G	C	100	PASS	AC=110;AF=0.0219649;AN=5008;NS=2504;DP=18431;EAS_AF=0;AMR_AF=0.0115;AFR_AF=0.0023;EUR_AF=0.0328;SAS_AF=0.0675;AA=G|||;VT=SNP
12	123630839	rs117389598	C	T	100	PASS	AC=132;AF=0.0263578;AN=5008;NS=2504;DP=17150;EAS_AF=0;AMR_AF=0.0115;AFR_AF=0.0015;EUR_AF=0.0567;SAS_AF=0.0665;AA=C|||;VT=SNP
12	123631989	rs79375927	G	A	100	PASS	AC=284;AF=0.0567093;AN=5008;NS=2504;DP=17462;EAS_AF=0;AMR_AF=0.0288;AFR_AF=0.1936;EUR_AF=0.006;SAS_AF=0.002;AA=G|||;VT=SNP
12	123632264	rs78085991	G	A	100	PASS	AC=808;AF=0.161342;AN=5008;NS=2504;DP=19971;EAS_AF=0;AMR_AF=0.0605;AFR_AF=0.5726;EUR_AF=0.007;SAS_AF=0.002;AA=G|||;VT=SNP
12	123632276	rs1569068	G	A	100	PASS	AC=3392;AF=0.677316;AN=5008;NS=2504;DP=20045;EAS_AF=0.9762;AMR_AF=0.7349;AFR_AF=0.3033;EUR_AF=0.7694;SAS_AF=0.7393;AA=G|||;VT=SNP
12	123632367	rs58991895	C	G	100	PASS	AC=452;AF=0.0902556;AN=5008;NS=2504;DP=18687;EAS_AF=0.2579;AMR_AF=0.0634;AFR_AF=0.0454;EUR_AF=0.0477;SAS_AF=0.0409;AA=C|||;VT=SNP
12	123632930	rs1727302	G	A	100	PASS	AC=2941;AF=0.58726;AN=5008;NS=2504;DP=19978;EAS_AF=0.7192;AMR_AF=0.6729;AFR_AF=0.2564;EUR_AF=0.7217;SAS_AF=0.6994;AA=G|||;VT=SNP
12	123633057	rs74703625	C	T	100	PASS	AC=452;AF=0.0902556;AN=5008;NS=2504;DP=21469;EAS_AF=0.2579;AMR_AF=0.0634;AFR_AF=0.0454;EUR_AF=0.0477;SAS_AF=0.0409;AA=C|||;VT=SNP
12	123633382	rs1727305	T	C	100	PASS	AC=2499;AF=0.499002;AN=5008;NS=2504;DP=20279;EAS_AF=0.6954;AMR_AF=0.598;AFR_AF=0.0605;EUR_AF=0.6889;SAS_AF=0.6237;AA=T|||;VT=SNP
12	123633424	rs1790090	G	A	100	PASS	AC=3396;AF=0.678115;AN=5008;NS=2504;DP=20185;EAS_AF=0.9772;AMR_AF=0.7363;AFR_AF=0.3041;EUR_AF=0.7694;SAS_AF=0.7403;AA=G|||;VT=SNP
12	123634043	rs949142	T	C	100	PASS	AC=3397;AF=0.678315;AN=5008;NS=2504;DP=19477;EAS_AF=0.9772;AMR_AF=0.7363;AFR_AF=0.3048;EUR_AF=0.7694;SAS_AF=0.7403;AA=C|||;VT=SNP
12	123634122	rs884548	A	G	100	PASS	AC=3397;AF=0.678315;AN=5008;NS=2504;DP=20247;EAS_AF=0.9772;AMR_AF=0.7363;AFR_AF=0.3048;EUR_AF=0.7694;SAS_AF=0.7403;AA=G|||;VT=SNP
12	123634891	rs112681709	G	A	100	PASS	AC=57;AF=0.0113818;AN=5008;NS=2504;DP=10582;EAS_AF=0;AMR_AF=0.0115;AFR_AF=0.0053;EUR_AF=0.0229;SAS_AF=0.0194;AA=G|||;VT=SNP
12	123635096	rs1716183	C	T	100	PASS	AC=1637;AF=0.326877;AN=5008;NS=2504;DP=8224;EAS_AF=0.0228;AMR_AF=0.1599;AFR_AF=0.8487;EUR_AF=0.175;SAS_AF=0.2096;AA=C|||;VT=SNP
12	123636841	rs1790108	A	G	100	PASS	AC=3184;AF=0.635783;AN=5008;NS=2504;DP=20694;EAS_AF=0.9772;AMR_AF=0.7262;AFR_AF=0.1483;EUR_AF=0.7684;SAS_AF=0.7423;AA=G|||;VT=SNP
12	123637509	rs1716184	G	C	100	PASS	AC=2495;AF=0.498203;AN=5008;NS=2504;DP=20127;EAS_AF=0.6954;AMR_AF=0.5965;AFR_AF=0.0605;EUR_AF=0.6889;SAS_AF=0.6207;AA=G|||;VT=SNP
12	123637698	rs55863153	A	C	100	PASS	AC=39;AF=0.00778754;AN=5008;NS=2504;DP=17728;EAS_AF=0;AMR_AF=0.0029;AFR_AF=0.0008;EUR_AF=0.0179;SAS_AF=0.0184;AA=A|||;VT=SNP
12	123637752	rs1790109	C	G	100	PASS	AC=3179;AF=0.634784;AN=5008;NS=2504;DP=18000;EAS_AF=0.9772;AMR_AF=0.7262;AFR_AF=0.1475;EUR_AF=0.7684;SAS_AF=0.7382;AA=C|||;VT=SNP
12	123638052	rs1260315	G	A	100	PASS	AC=301;AF=0.0601038;AN=5008;NS=2504;DP=17889;EAS_AF=0;AMR_AF=0.0303;AFR_AF=0.2057;EUR_AF=0.006;SAS_AF=0.002;AA=G|||;VT=SNP
12	123638070	rs1716185	A	T	100	PASS	AC=3179;AF=0.634784;AN=5008;NS=2504;DP=18320;EAS_AF=0.9772;AMR_AF=0.7262;AFR_AF=0.1475;EUR_AF=0.7684;SAS_AF=0.7382;AA=T|||;VT=SNP
12	123638457	rs148781207	C	T	100	PASS	AC=34;AF=0.00678914;AN=5008;NS=2504;DP=17540;EAS_AF=0.001;AMR_AF=0.0086;AFR_AF=0.0015;EUR_AF=0.0169;SAS_AF=0.0082;AA=C|||;VT=SNP
12	123638580	rs1627724	T	A	100	PASS	AC=3179;AF=0.634784;AN=5008;NS=2504;DP=16010;EAS_AF=0.9772;AMR_AF=0.7262;AFR_AF=0.1475;EUR_AF=0.7684;SAS_AF=0.7382;AA=T|||;VT=SNP
12	123638930	rs1727315	G	A	100	PASS	AC=3182;AF=0.635383;AN=5008;NS=2504;DP=16923;EAS_AF=0.9772;AMR_AF=0.7262;AFR_AF=0.1475;EUR_AF=0.7684;SAS_AF=0.7413;AA=A|||;VT=SNP
12	123639183	rs11057171	C	T	100	PASS	AC=52;AF=0.0103834;AN=5008;NS=2504;DP=17725;EAS_AF=0;AMR_AF=0.0115;AFR_AF=0.0015;EUR_AF=0.0229;SAS_AF=0.0194;AA=C|||;VT=SNP
12	123639869	rs61187102	G	C	100	PASS	AC=447;AF=0.0892572;AN=5008;NS=2504;DP=14897;EAS_AF=0.2579;AMR_AF=0.0634;AFR_AF=0.0416;EUR_AF=0.0477;SAS_AF=0.0409;AA=G|||;VT=SNP
12	123640664	rs1727314	C	A	100	PASS	AC=3174;AF=0.633786;AN=5008;NS=2504;DP=17892;EAS_AF=0.9772;AMR_AF=0.7262;AFR_AF=0.1415;EUR_AF=0.7684;SAS_AF=0.7413;AA=A|||;VT=SNP
12	123640853	rs1727313	C	G	100	PASS	AC=4277;AF=0.854034;AN=5008;NS=2504;DP=17480;EAS_AF=0.9772;AMR_AF=0.8012;AFR_AF=0.9266;EUR_AF=0.7763;SAS_AF=0.7464;AA=G|||;VT=SNP
12	123640870	rs56315722	T	G	100	PASS	AC=27;AF=0.00539137;AN=5008;NS=2504;DP=17513;EAS_AF=0;AMR_AF=0.0014;AFR_AF=0.0008;EUR_AF=0.0169;SAS_AF=0.0082;AA=T|||;VT=SNP
12	123641200	rs1051434	C	T	100	PASS	AC=2492;AF=0.497604;AN=5008;NS=2504;DP=17956;EAS_AF=0.6935;AMR_AF=0.5965;AFR_AF=0.0605;EUR_AF=0.6889;SAS_AF=0.6196;AA=C|||;VT=SNP
12	123641899	rs7311411	A	G	100	PASS	AC=75;AF=0.014976;AN=5008;NS=2504;DP=16258;EAS_AF=0;AMR_AF=0.0346;AFR_AF=0.0015;EUR_AF=0.0408;SAS_AF=0.0082;AA=A|||;VT=SNP
12	123642538	rs1716162	T	A	100	PASS	AC=2837;AF=0.566494;AN=5008;NS=2504;DP=14736;EAS_AF=0.8532;AMR_AF=0.6268;AFR_AF=0.1581;EUR_AF=0.6779;SAS_AF=0.6656;AA=t|||;VT=SNP
12	123642955	rs2682429	C	G	100	PASS	AC=3171;AF=0.633187;AN=5008;NS=2504;DP=16372;EAS_AF=0.9772;AMR_AF=0.7262;AFR_AF=0.1415;EUR_AF=0.7684;SAS_AF=0.7382;AA=G|||;VT=SNP
12	123643420	rs2695481	T	C	100	PASS	AC=3174;AF=0.633786;AN=5008;NS=2504;DP=17289;EAS_AF=0.9772;AMR_AF=0.7262;AFR_AF=0.1415;EUR_AF=0.7684;SAS_AF=0.7413;AA=C|||;VT=SNP
12	123643689	rs2851438	T	C	100	PASS	AC=3174;AF=0.633786;AN=5008;NS=2504;DP=18080;EAS_AF=0.9772;AMR_AF=0.7262;AFR_AF=0.1415;EUR_AF=0.7684;SAS_AF=0.7413;AA=C|||;VT=SNP
12	123643729	rs10744147	A	G	100	PASS	AC=3990;AF=0.796725;AN=5008;NS=2504;DP=15254;EAS_AF=0.9772;AMR_AF=0.7867;AFR_AF=0.7201;EUR_AF=0.7753;SAS_AF=0.7434;AA=G|||;VT=SNP
12	123644001	rs11057173	C	T	100	PASS	AC=57;AF=0.0113818;AN=5008;NS=2504;DP=17754;EAS_AF=0;AMR_AF=0.0115;AFR_AF=0.0053;EUR_AF=0.0229;SAS_AF=0.0194;AA=C|||;VT=SNP
12	123644043	rs61041384	T	C	100	PASS	AC=452;AF=0.0902556;AN=5008;NS=2504;DP=17305;EAS_AF=0.2579;AMR_AF=0.0634;AFR_AF=0.0454;EUR_AF=0.0477;SAS_AF=0.0409;AA=T|||;VT=SNP
12	123644056	rs1047158	C	A	100	PASS	AC=3171;AF=0.633187;AN=5008;NS=2504;DP=17364;EAS_AF=0.9772;AMR_AF=0.7262;AFR_AF=0.1415;EUR_AF=0.7684;SAS_AF=0.7382;AA=A|||;VT=SNP
12	123644714	rs10772993	A	G	100	PASS	AC=3990;AF=0.796725;AN=5008;NS=2504;DP=15678;EAS_AF=0.9772;AMR_AF=0.7867;AFR_AF=0.7201;EUR_AF=0.7753;SAS_AF=0.7434;AA=G|||;VT=SNP
12	123645323	rs1260317	T	C	100	PASS	AC=817;AF=0.163139;AN=5008;NS=2504;DP=19870;EAS_AF=0;AMR_AF=0.0605;AFR_AF=0.5794;EUR_AF=0.007;SAS_AF=0.002;AA=T|||;VT=SNP;EX_TARGET
12	123645803	rs1051431	G	A	100	PASS	AC=3171;AF=0.633187;AN=5008;NS=2504;DP=16679;EAS_AF=0.9772;AMR_AF=0.7262;AFR_AF=0.1415;EUR_AF=0.7684;SAS_AF=0.7382;AA=A|||;VT=SNP;EX_TARGET
12	123645988	rs1260319	T	C	100	PASS	AC=300;AF=0.0599042;AN=5008;NS=2504;DP=16775;EAS_AF=0;AMR_AF=0.0303;AFR_AF=0.205;EUR_AF=0.006;SAS_AF=0.002;AA=T|||;VT=SNP
12	123647725	rs1727296	G	C	100	PASS	AC=3173;AF=0.633586;AN=5008;NS=2504;DP=18248;EAS_AF=0.9772;AMR_AF=0.7262;AFR_AF=0.1422;EUR_AF=0.7684;SAS_AF=0.7393;AA=G|||;VT=SNP;EX_TARGET
12	123648032	rs1727293	C	T	100	PASS	AC=2494;AF=0.498003;AN=5008;NS=2504;DP=17781;EAS_AF=0.6935;AMR_AF=0.5965;AFR_AF=0.0605;EUR_AF=0.6889;SAS_AF=0.6217;AA=C|||;VT=SNP
12	123648881	rs1716165	C	T	100	PASS	AC=3174;AF=0.633786;AN=5008;NS=2504;DP=20021;EAS_AF=0.9772;AMR_AF=0.7262;AFR_AF=0.1415;EUR_AF=0.7684;SAS_AF=0.7413;AA=T|||;VT=SNP
12	123649486	rs1617434	A	G	100	PASS	AC=3989;AF=0.796526;AN=5008;NS=2504;DP=16993;EAS_AF=0.9772;AMR_AF=0.7867;AFR_AF=0.7194;EUR_AF=0.7753;SAS_AF=0.7434;AA=G|||;VT=SNP
12	123650335	rs1615350	C	T	100	PASS	AC=2733;AF=0.545727;AN=5008;NS=2504;DP=19274;EAS_AF=0.7192;AMR_AF=0.6628;AFR_AF=0.1059;EUR_AF=0.7207;SAS_AF=0.6984;AA=C|||;VT=SNP
12	123650714	rs1618679	A	G	100	PASS	AC=3183;AF=0.635583;AN=5008;NS=2504;DP=20110;EAS_AF=0.9772;AMR_AF=0.7262;AFR_AF=0.1475;EUR_AF=0.7684;SAS_AF=0.7423;AA=G|||;VT=SNP
12	123651018	rs1621194	T	C	100	PASS	AC=3183;AF=0.635583;AN=5008;NS=2504;DP=19851;EAS_AF=0.9772;AMR_AF=0.7262;AFR_AF=0.1475;EUR_AF=0.7684;SAS_AF=0.7423;AA=C|||;VT=SNP
12	123651162	rs1716167	A	G	100	PASS	AC=3175;AF=0.633986;AN=5008;NS=2504;DP=18833;EAS_AF=0.9772;AMR_AF=0.7262;AFR_AF=0.1437;EUR_AF=0.7684;SAS_AF=0.7393;AA=A|||;VT=SNP;EX_TARGET
12	123651738	rs77983490	G	A	100	PASS	AC=60;AF=0.0119808;AN=5008;NS=2504;DP=21121;EAS_AF=0;AMR_AF=0.0159;AFR_AF=0.0008;EUR_AF=0.0189;SAS_AF=0.0297;AA=G|||;VT=SNP
12	123651966	rs1716168	G	C	100	PASS	AC=3184;AF=0.635783;AN=5008;NS=2504;DP=20209;EAS_AF=0.9772;AMR_AF=0.7262;AFR_AF=0.1475;EUR_AF=0.7694;SAS_AF=0.7423;AA=C|||;VT=SNP
12	123652527	rs34484751	A	C	100	PASS	AC=58;AF=0.0115815;AN=5008;NS=2504;DP=19783;EAS_AF=0;AMR_AF=0.0043;AFR_AF=0.0008;EUR_AF=0.0229;SAS_AF=0.0317;AA=A|||;VT=SNP
12	123652848	rs117169430	G	A	100	PASS	AC=24;AF=0.00479233;AN=5008;NS=2504;DP=15677;EAS_AF=0;AMR_AF=0.0043;AFR_AF=0.0008;EUR_AF=0.0189;SAS_AF=0.001;AA=G|||;VT=SNP
12	123653556	rs2682426	C	T	100	PASS	AC=3240;AF=0.646965;AN=5008;NS=2504;DP=14893;EAS_AF=0.998;AMR_AF=0.7291;AFR_AF=0.1369;EUR_AF=0.7704;SAS_AF=0.7894;AA=c|||;VT=SNP
12	123653592	rs2851437	C	A	100	PASS	AC=3104;AF=0.619808;AN=5008;NS=2504;DP=14550;EAS_AF=0.998;AMR_AF=0.6974;AFR_AF=0.121;EUR_AF=0.7316;SAS_AF=0.7342;AA=t|||;VT=SNP
12	123654498	rs1727291	G	A	100	PASS	AC=832;AF=0.166134;AN=5008;NS=2504;DP=17018;EAS_AF=0;AMR_AF=0.062;AFR_AF=0.59;EUR_AF=0.007;SAS_AF=0.002;AA=-|||;VT=SNP
12	123654778	rs2950537	C	T	100	PASS	AC=3265;AF=0.651957;AN=5008;NS=2504;DP=13810;EAS_AF=0.998;AMR_AF=0.7305;AFR_AF=0.152;EUR_AF=0.7704;SAS_AF=0.7935;AA=c|||;VT=SNP
12	123654812	rs3018098	T	C	100	PASS	AC=3268;AF=0.652556;AN=5008;NS=2504;DP=16321;EAS_AF=0.998;AMR_AF=0.7305;AFR_AF=0.152;EUR_AF=0.7704;SAS_AF=0.7965;AA=t|||;VT=SNP
12	123655049	rs1790097	A	G	100	PASS	AC=4392;AF=0.876997;AN=5008;NS=2504;DP=17286;EAS_AF=0.998;AMR_AF=0.8084;AFR_AF=0.9539;EUR_AF=0.7783;SAS_AF=0.7986;AA=g|||;VT=SNP
12	123655457	rs1716177	C	T	100	PASS	AC=3272;AF=0.653355;AN=5008;NS=2504;DP=18324;EAS_AF=0.998;AMR_AF=0.7334;AFR_AF=0.152;EUR_AF=0.7734;SAS_AF=0.7955;AA=c|||;VT=SNP
12	123655467	rs1716176	T	G	100	PASS	AC=3272;AF=0.653355;AN=5008;NS=2504;DP=18056;EAS_AF=0.998;AMR_AF=0.7334;AFR_AF=0.152;EUR_AF=0.7734;SAS_AF=0.7955;AA=g|||;VT=SNP
12	123655481	rs1790098	A	C	100	PASS	AC=3272;AF=0.653355;AN=5008;NS=2504;DP=18217;EAS_AF=0.998;AMR_AF=0.7334;AFR_AF=0.152;EUR_AF=0.7734;SAS_AF=0.7955;AA=c|||;VT=SNP
12	123655898	rs143412900	G	A	100	PASS	AC=42;AF=0.00838658;AN=5008;NS=2504;DP=20232;EAS_AF=0;AMR_AF=0.0159;AFR_AF=0;EUR_AF=0.0268;SAS_AF=0.0041;AA=g|||;VT=SNP
12	123656533	rs1790099	C	T	100	PASS	AC=3044;AF=0.607827;AN=5008;NS=2504;DP=18069;EAS_AF=0.997;AMR_AF=0.6643;AFR_AF=0.1445;EUR_AF=0.6879;SAS_AF=0.7106;AA=t|||;VT=SNP
12	123656544	rs4759367	G	A	100	PASS	AC=461;AF=0.0920527;AN=5008;NS=2504;DP=17984;EAS_AF=0.2688;AMR_AF=0.0634;AFR_AF=0.0424;EUR_AF=0.0477;SAS_AF=0.0429;AA=g|||;VT=SNP
12	123656725	rs1790100	G	T	100	PASS	AC=3266;AF=0.652157;AN=5008;NS=2504;DP=17563;EAS_AF=0.998;AMR_AF=0.732;AFR_AF=0.152;EUR_AF=0.7704;SAS_AF=0.7935;AA=c|||;VT=SNP
12	123656809	rs2682427	G	A	100	PASS	AC=1969;AF=0.393171;AN=5008;NS=2504;DP=20695;EAS_AF=0.6855;AMR_AF=0.4164;AFR_AF=0.0234;EUR_AF=0.3946;SAS_AF=0.5736;AA=g|||;VT=SNP
12	123657105	rs148129654	C	G	100	PASS	AC=19;AF=0.00379393;AN=5008;NS=2504;DP=17287;EAS_AF=0;AMR_AF=0.0043;AFR_AF=0;EUR_AF=0.0129;SAS_AF=0.0031;AA=c|||;VT=SNP
12	123657338	rs2049114	T	C	100	PASS	AC=3274;AF=0.653754;AN=5008;NS=2504;DP=17127;EAS_AF=0.998;AMR_AF=0.7334;AFR_AF=0.152;EUR_AF=0.7744;SAS_AF=0.7965;AA=c|||;VT=SNP
12	123658014	rs12368208	G	A	100	PASS	AC=57;AF=0.0113818;AN=5008;NS=2504;DP=20512;EAS_AF=0;AMR_AF=0.0115;AFR_AF=0.0053;EUR_AF=0.0229;SAS_AF=0.0194;AA=g|||;VT=SNP
12	123658258	rs1727309	A	G	100	PASS	AC=4347;AF=0.868011;AN=5008;NS=2504;DP=19927;EAS_AF=0.998;AMR_AF=0.8069;AFR_AF=0.9175;EUR_AF=0.7823;SAS_AF=0.7986;AA=g|||;VT=SNP
12	123658388	rs1716175	A	T	100	PASS	AC=3271;AF=0.653155;AN=5008;NS=2504;DP=20823;EAS_AF=0.998;AMR_AF=0.7334;AFR_AF=0.152;EUR_AF=0.7744;SAS_AF=0.7935;AA=t|||;VT=SNP
12	123659380	rs2682428	G	C	100	PASS	AC=353;AF=0.0704872;AN=5008;NS=2504;DP=17954;EAS_AF=0;AMR_AF=0.036;AFR_AF=0.2421;EUR_AF=0.006;SAS_AF=0.002;AA=G|||;VT=SNP
12	123659542	rs1790123	C	T	100	PASS	AC=4112;AF=0.821086;AN=5008;NS=2504;DP=17668;EAS_AF=0.998;AMR_AF=0.7954;AFR_AF=0.7466;EUR_AF=0.7813;SAS_AF=0.7986;AA=T|||;VT=SNP
12	123660005	rs2695474	C	A	100	PASS	AC=842;AF=0.168131;AN=5008;NS=2504;DP=13104;EAS_AF=0;AMR_AF=0.0634;AFR_AF=0.5968;EUR_AF=0.007;SAS_AF=0.002;AA=C|||;VT=SNP
12	123660100	rs79652218	T	C	100	PASS	AC=469;AF=0.0936502;AN=5008;NS=2504;DP=12963;EAS_AF=0.2698;AMR_AF=0.0663;AFR_AF=0.0431;EUR_AF=0.0507;SAS_AF=0.044;AA=T|||;VT=SNP
12	123660510	rs1727310	A	G	100	PASS	AC=4399;AF=0.878395;AN=5008;NS=2504;DP=9876;EAS_AF=0.998;AMR_AF=0.8127;AFR_AF=0.9539;EUR_AF=0.7823;SAS_AF=0.7986;AA=G|||;VT=SNP
12	123660716	rs1727311	T	G	100	PASS	AC=4350;AF=0.86861;AN=5008;NS=2504;DP=14064;EAS_AF=0.998;AMR_AF=0.8084;AFR_AF=0.9175;EUR_AF=0.7843;SAS_AF=0.7986;AA=G|||;VT=SNP
12	123660717	rs1716174	T	C	100	PASS	AC=4350;AF=0.86861;AN=5008;NS=2504;DP=14314;EAS_AF=0.998;AMR_AF=0.8084;AFR_AF=0.9175;EUR_AF=0.7843;SAS_AF=0.7986;AA=C|||;VT=SNP
12	123660721	rs1716173	A	T	100	PASS	AC=3277;AF=0.654353;AN=5008;NS=2504;DP=14413;EAS_AF=0.998;AMR_AF=0.7349;AFR_AF=0.152;EUR_AF=0.7763;SAS_AF=0.7965;AA=T|||;VT=SNP
12	123662674	rs78538199	A	G	100	PASS	AC=467;AF=0.0932508;AN=5008;NS=2504;DP=17401;EAS_AF=0.2698;AMR_AF=0.0663;AFR_AF=0.0424;EUR_AF=0.0507;SAS_AF=0.0429;AA=A|||;VT=SNP
12	123663351	rs1790124	G	A	100	PASS	AC=3267;AF=0.652356;AN=5008;NS=2504;DP=19318;EAS_AF=0.998;AMR_AF=0.732;AFR_AF=0.152;EUR_AF=0.7714;SAS_AF=0.7935;AA=G|||;VT=SNP
12	123663660	rs1716164	G	A	100	PASS	AC=3271;AF=0.653155;AN=5008;NS=2504;DP=19398;EAS_AF=0.998;AMR_AF=0.732;AFR_AF=0.1528;EUR_AF=0.7714;SAS_AF=0.7965;AA=A|||;VT=SNP
12	123663844	rs11057182	G	A	100	PASS	AC=57;AF=0.0113818;AN=5008;NS=2504;DP=16883;EAS_AF=0;AMR_AF=0.0115;AFR_AF=0.0053;EUR_AF=0.0229;SAS_AF=0.0194;AA=G|||;VT=SNP
12	123664205	rs1727300	C	T	100	PASS	AC=3270;AF=0.652955;AN=5008;NS=2504;DP=16542;EAS_AF=0.998;AMR_AF=0.732;AFR_AF=0.152;EUR_AF=0.7714;SAS_AF=0.7965;AA=T|||;VT=SNP
12	123664438	rs3759113	A	C	100	PASS	AC=410;AF=0.081869;AN=5008;NS=2504;DP=19265;EAS_AF=0.2698;AMR_AF=0.0605;AFR_AF=0.0023;EUR_AF=0.0507;SAS_AF=0.0429;AA=A|||;VT=SNP
12	123664514	rs1727301	G	A	100	PASS	AC=1970;AF=0.393371;AN=5008;NS=2504;DP=19244;EAS_AF=0.6855;AMR_AF=0.4179;AFR_AF=0.0234;EUR_AF=0.3956;SAS_AF=0.5726;AA=G|||;VT=SNP;EX_TARGET
12	123665113	rs2851447	G	C	100	PASS	AC=2817;AF=0.5625;AN=5008;NS=2504;DP=19077;EAS_AF=0.7341;AMR_AF=0.67;AFR_AF=0.1127;EUR_AF=0.7237;SAS_AF=0.7515;AA=G|||;VT=SNP
12	123665256	rs1790125	C	T	100	PASS	AC=3278;AF=0.654553;AN=5008;NS=2504;DP=16439;EAS_AF=0.998;AMR_AF=0.7363;AFR_AF=0.1551;EUR_AF=0.7753;SAS_AF=0.7935;AA=C|||;VT=SNP
12	123665271	rs61957464	T	C	100	PASS	AC=72;AF=0.014377;AN=5008;NS=2504;DP=16237;EAS_AF=0;AMR_AF=0.0274;AFR_AF=0.0038;EUR_AF=0.0427;SAS_AF=0.0051;AA=T|||;VT=SNP
12	123665289	rs149003910	G	A	100	PASS	AC=69;AF=0.013778;AN=5008;NS=2504;DP=16205;EAS_AF=0.001;AMR_AF=0.0389;AFR_AF=0.0023;EUR_AF=0.0328;SAS_AF=0.0051;AA=G|||;VT=SNP
12	123665695	rs1727306	A	G	100	PASS	AC=3278;AF=0.654553;AN=5008;NS=2504;DP=18379;EAS_AF=0.998;AMR_AF=0.7363;AFR_AF=0.1551;EUR_AF=0.7753;SAS_AF=0.7935;AA=A|||;VT=SNP;EX_TARGET
12	123666075	rs10846476	G	A	100	PASS	AC=311;AF=0.0621006;AN=5008;NS=2504;DP=16851;EAS_AF=0.0417;AMR_AF=0.0706;AFR_AF=0.0439;EUR_AF=0.0338;SAS_AF=0.1309;AA=G|||;VT=SNP
12	123666297	rs10846477	T	G	100	PASS	AC=302;AF=0.0603035;AN=5008;NS=2504;DP=15385;EAS_AF=0.0417;AMR_AF=0.0692;AFR_AF=0.0386;EUR_AF=0.0338;SAS_AF=0.1299;AA=T|||;VT=SNP
12	123666538	rs77512518	C	T	100	PASS	AC=468;AF=0.0934505;AN=5008;NS=2504;DP=14057;EAS_AF=0.2698;AMR_AF=0.0663;AFR_AF=0.0424;EUR_AF=0.0507;SAS_AF=0.044;AA=C|||;VT=SNP
12	123666649	rs12229700	G	A	100	PASS	AC=2488;AF=0.496805;AN=5008;NS=2504;DP=13616;EAS_AF=0.6865;AMR_AF=0.598;AFR_AF=0.0598;EUR_AF=0.6909;SAS_AF=0.6207;AA=g|||;VT=SNP
12	123666948	rs10846478	A	G	100	PASS	AC=3277;AF=0.654353;AN=5008;NS=2504;DP=13321;EAS_AF=0.998;AMR_AF=0.7349;AFR_AF=0.1528;EUR_AF=0.7753;SAS_AF=0.7965;AA=G|||;VT=SNP
12	123666973	rs143553753	G	A	100	PASS	AC=23;AF=0.00459265;AN=5008;NS=2504;DP=12688;EAS_AF=0;AMR_AF=0.0043;AFR_AF=0.0008;EUR_AF=0.0149;SAS_AF=0.0041;AA=G|||;VT=SNP
12	123666978	rs117316697	A	C	100	PASS	AC=23;AF=0.00459265;AN=5008;NS=2504;DP=12591;EAS_AF=0;AMR_AF=0.0058;AFR_AF=0;EUR_AF=0.0149;SAS_AF=0.0041;AA=A|||;VT=SNP
12	123667354	rs2851436	G	T	100	PASS	AC=3273;AF=0.653554;AN=5008;NS=2504;DP=11530;EAS_AF=0.998;AMR_AF=0.7349;AFR_AF=0.152;EUR_AF=0.7753;SAS_AF=0.7935;AA=G|||;VT=SNP
12	123667950	rs1790105	T	C	100	PASS	AC=3273;AF=0.653554;AN=5008;NS=2504;DP=13145;EAS_AF=0.998;AMR_AF=0.7349;AFR_AF=0.152;EUR_AF=0.7753;SAS_AF=0.7935;AA=C|||;VT=SNP
12	123667952	rs1616484	A	G	100	PASS	AC=2490;AF=0.497204;AN=5008;NS=2504;DP=13296;EAS_AF=0.6865;AMR_AF=0.598;AFR_AF=0.0613;EUR_AF=0.6909;SAS_AF=0.6207;AA=G|||;VT=SNP
12	123668022	rs1615694	A	G	100	PASS	AC=3276;AF=0.654153;AN=5008;NS=2504;DP=15519;EAS_AF=0.998;AMR_AF=0.7349;AFR_AF=0.152;EUR_AF=0.7753;SAS_AF=0.7965;AA=G|||;VT=SNP
12	123668043	rs4759406	C	T	100	PASS	AC=470;AF=0.0938498;AN=5008;NS=2504;DP=13926;EAS_AF=0.2698;AMR_AF=0.0663;AFR_AF=0.0424;EUR_AF=0.0507;SAS_AF=0.046;AA=C|||;VT=SNP
12	123669235	rs1790135	C	T	100	PASS	AC=2804;AF=0.559904;AN=5008;NS=2504;DP=15140;EAS_AF=0.7282;AMR_AF=0.6686;AFR_AF=0.1082;EUR_AF=0.7247;SAS_AF=0.7505;AA=C|||;VT=SNP
12	123669468	rs1716159	T	C	100	PASS	AC=3268;AF=0.652556;AN=5008;NS=2504;DP=18661;EAS_AF=0.998;AMR_AF=0.7334;AFR_AF=0.149;EUR_AF=0.7753;SAS_AF=0.7935;AA=T|||;VT=SNP
12	123669508	rs1716158	A	G	100	PASS	AC=3276;AF=0.654153;AN=5008;NS=2504;DP=17567;EAS_AF=0.998;AMR_AF=0.7349;AFR_AF=0.152;EUR_AF=0.7753;SAS_AF=0.7965;AA=G|||;VT=SNP
12	123670203	rs142793829	G	C	100	PASS	AC=31;AF=0.0061901;AN=5008;NS=2504;DP=17707;EAS_AF=0;AMR_AF=0.013;AFR_AF=0;EUR_AF=0.0189;SAS_AF=0.0031;AA=G|||;VT=SNP
12	123670473	rs1716157	T	C	100	PASS	AC=3273;AF=0.653554;AN=5008;NS=2504;DP=16362;EAS_AF=0.998;AMR_AF=0.7349;AFR_AF=0.152;EUR_AF=0.7753;SAS_AF=0.7935;AA=T|||;VT=SNP
12	123671310	rs1716156	T	C	100	PASS	AC=3276;AF=0.654153;AN=5008;NS=2504;DP=18807;EAS_AF=0.998;AMR_AF=0.7349;AFR_AF=0.152;EUR_AF=0.7753;SAS_AF=0.7965;AA=C|||;VT=SNP
12	123671438	rs147551790	G	A	100	PASS	AC=120;AF=0.0239617;AN=5008;NS=2504;DP=20040;EAS_AF=0;AMR_AF=0.0476;AFR_AF=0.0038;EUR_AF=0.0656;SAS_AF=0.0164;AA=G|||;VT=SNP
12	123671486	rs11057186	C	T	100	PASS	AC=53;AF=0.0105831;AN=5008;NS=2504;DP=18026;EAS_AF=0;AMR_AF=0.0115;AFR_AF=0.0015;EUR_AF=0.0229;SAS_AF=0.0204;AA=C|||;VT=SNP
12	123671665	rs76152284	G	C	100	PASS	AC=467;AF=0.0932508;AN=5008;NS=2504;DP=16671;EAS_AF=0.2698;AMR_AF=0.0663;AFR_AF=0.0424;EUR_AF=0.0507;SAS_AF=0.0429;AA=G|||;VT=SNP
12	123671761	rs10772995	T	C	100	PASS	AC=3277;AF=0.654353;AN=5008;NS=2504;DP=17341;EAS_AF=0.998;AMR_AF=0.7349;AFR_AF=0.152;EUR_AF=0.7753;SAS_AF=0.7975;AA=C|||;VT=SNP
12	123672634	rs1790087	T	C	100	PASS	AC=3274;AF=0.653754;AN=5008;NS=2504;DP=17257;EAS_AF=0.998;AMR_AF=0.7349;AFR_AF=0.152;EUR_AF=0.7753;SAS_AF=0.7945;AA=T|||;VT=SNP
12	123673258	rs1790088	G	A	100	PASS	AC=2491;AF=0.497404;AN=5008;NS=2504;DP=17734;EAS_AF=0.6865;AMR_AF=0.5994;AFR_AF=0.0613;EUR_AF=0.6909;SAS_AF=0.6207;AA=G|||;VT=SNP
12	123674251	rs2947099	G	A	100	PASS	AC=3268;AF=0.652556;AN=5008;NS=2504;DP=17916;EAS_AF=0.998;AMR_AF=0.732;AFR_AF=0.152;EUR_AF=0.7714;SAS_AF=0.7945;AA=G|||;VT=SNP
12	123676763	rs2102949	G	A	100	PASS	AC=2803;AF=0.559704;AN=5008;NS=2504;DP=20315;EAS_AF=0.7282;AMR_AF=0.6686;AFR_AF=0.1074;EUR_AF=0.7247;SAS_AF=0.7505;AA=G|||;VT=SNP
12	123676841	rs10846479	T	C	100	PASS	AC=303;AF=0.0605032;AN=5008;NS=2504;DP=18720;EAS_AF=0.0417;AMR_AF=0.0692;AFR_AF=0.0386;EUR_AF=0.0338;SAS_AF=0.1309;AA=T|||;VT=SNP
12	123677810	rs4460848	A	G	100	PASS	AC=2806;AF=0.560304;AN=5008;NS=2504;DP=12558;EAS_AF=0.7282;AMR_AF=0.6686;AFR_AF=0.1097;EUR_AF=0.7247;SAS_AF=0.7505;AA=A|||;VT=SNP
12	123678614	rs60296110	G	A	100	PASS	AC=461;AF=0.0920527;AN=5008;NS=2504;DP=12826;EAS_AF=0.2698;AMR_AF=0.0634;AFR_AF=0.0424;EUR_AF=0.0467;SAS_AF=0.0429;AA=g|||;VT=SNP
12	123680563	rs1727286	T	C	100	PASS	AC=2490;AF=0.497204;AN=5008;NS=2504;DP=16924;EAS_AF=0.6865;AMR_AF=0.5994;AFR_AF=0.0613;EUR_AF=0.6909;SAS_AF=0.6196;AA=T|||;VT=SNP
12	123680597	rs12827129	A	T	100	PASS	AC=39;AF=0.00778754;AN=5008;NS=2504;DP=19301;EAS_AF=0;AMR_AF=0.0187;AFR_AF=0.0015;EUR_AF=0.0219;SAS_AF=0.002;AA=A|||;VT=SNP
12	123680765	rs148402826	T	C	100	PASS	AC=121;AF=0.0241613;AN=5008;NS=2504;DP=14979;EAS_AF=0;AMR_AF=0.0476;AFR_AF=0.0038;EUR_AF=0.0666;SAS_AF=0.0164;AA=T|||;VT=SNP
12	123680819	rs75648402	C	T	100	PASS	AC=461;AF=0.0920527;AN=5008;NS=2504;DP=16028;EAS_AF=0.2698;AMR_AF=0.0634;AFR_AF=0.0424;EUR_AF=0.0467;SAS_AF=0.0429;AA=C|||;VT=SNP
12	123680935	rs79033960	T	C	100	PASS	AC=462;AF=0.0922524;AN=5008;NS=2504;DP=18026;EAS_AF=0.2698;AMR_AF=0.0634;AFR_AF=0.0431;EUR_AF=0.0467;SAS_AF=0.0429;AA=T|||;VT=SNP
12	123681222	rs1790095	G	A	100	PASS	AC=3271;AF=0.653155;AN=5008;NS=2504;DP=17148;EAS_AF=0.998;AMR_AF=0.7334;AFR_AF=0.152;EUR_AF=0.7714;SAS_AF=0.7965;AA=A|||;VT=SNP
12	123681637	rs77015199	G	C	100	PASS	AC=461;AF=0.0920527;AN=5008;NS=2504;DP=13036;EAS_AF=0.2698;AMR_AF=0.0634;AFR_AF=0.0424;EUR_AF=0.0467;SAS_AF=0.0429;AA=G|||;VT=SNP
12	123682081	rs1716180	G	A	100	PASS	AC=2806;AF=0.560304;AN=5008;NS=2504;DP=16421;EAS_AF=0.7282;AMR_AF=0.6686;AFR_AF=0.1097;EUR_AF=0.7247;SAS_AF=0.7505;AA=G|||;VT=SNP
12	123682316	rs150378933	G	A	100	PASS	AC=462;AF=0.0922524;AN=5008;NS=2504;DP=13134;EAS_AF=0.2698;AMR_AF=0.0634;AFR_AF=0.0431;EUR_AF=0.0467;SAS_AF=0.0429;AA=G|||;VT=SNP
12	123682594	rs11610710	G	A	100	PASS	AC=2490;AF=0.497204;AN=5008;NS=2504;DP=11958;EAS_AF=0.6865;AMR_AF=0.5994;AFR_AF=0.0613;EUR_AF=0.6909;SAS_AF=0.6196;AA=G|||;VT=SNP
12	123683563	rs1790126	C	T	100	PASS	AC=3270;AF=0.652955;AN=5008;NS=2504;DP=14761;EAS_AF=0.998;AMR_AF=0.732;AFR_AF=0.152;EUR_AF=0.7714;SAS_AF=0.7965;AA=T|||;VT=SNP
12	123683668	rs7312706	T	C	100	PASS	AC=37;AF=0.00738818;AN=5008;NS=2504;DP=13806;EAS_AF=0;AMR_AF=0.0216;AFR_AF=0;EUR_AF=0.0189;SAS_AF=0.0031;AA=T|||;VT=SNP
12	123683976	rs74240768	T	C	100	PASS	AC=462;AF=0.0922524;AN=5008;NS=2504;DP=18285;EAS_AF=0.2698;AMR_AF=0.0634;AFR_AF=0.0431;EUR_AF=0.0467;SAS_AF=0.0429;AA=T|||;VT=SNP
12	123684003	rs61955270	G	A	100	PASS	AC=125;AF=0.0249601;AN=5008;NS=2504;DP=17911;EAS_AF=0;AMR_AF=0.0432;AFR_AF=0.0136;EUR_AF=0.0656;SAS_AF=0.0112;AA=G|||;VT=SNP
12	123684208	rs79169804	C	T	100	PASS	AC=461;AF=0.0920527;AN=5008;NS=2504;DP=15230;EAS_AF=0.2698;AMR_AF=0.0634;AFR_AF=0.0424;EUR_AF=0.0467;SAS_AF=0.0429;AA=C|||;VT=SNP
12	123686127	rs1716182	A	C	100	PASS	AC=3267;AF=0.652356;AN=5008;NS=2504;DP=18162;EAS_AF=0.998;AMR_AF=0.732;AFR_AF=0.152;EUR_AF=0.7714;SAS_AF=0.7935;AA=A|||;VT=SNP
12	123686150	rs12813841	C	T	100	PASS	AC=23;AF=0.00459265;AN=5008;NS=2504;DP=17831;EAS_AF=0;AMR_AF=0.0144;AFR_AF=0;EUR_AF=0.0109;SAS_AF=0.002;AA=C|||;VT=SNP
12	123686224	rs1402274	T	C	100	PASS	AC=3267;AF=0.652356;AN=5008;NS=2504;DP=20436;EAS_AF=0.998;AMR_AF=0.732;AFR_AF=0.152;EUR_AF=0.7714;SAS_AF=0.7935;AA=C|||;VT=SNP
12	123687774	rs3759111	C	T	100	PASS	AC=451;AF=0.0900559;AN=5008;NS=2504;DP=20387;EAS_AF=0.2698;AMR_AF=0.0562;AFR_AF=0.0424;EUR_AF=0.0417;SAS_AF=0.0429;AA=C|||;VT=SNP;EX_TARGET
12	123688228	rs74240769	C	A	100	PASS	AC=461;AF=0.0920527;AN=5008;NS=2504;DP=18659;EAS_AF=0.2698;AMR_AF=0.0634;AFR_AF=0.0424;EUR_AF=0.0467;SAS_AF=0.0429;AA=C|||;VT=SNP
12	123688283	rs144354883	T	A	100	PASS	AC=35;AF=0.00698882;AN=5008;NS=2504;DP=17870;EAS_AF=0;AMR_AF=0.0058;AFR_AF=0;EUR_AF=0.0288;SAS_AF=0.002;AA=T|||;VT=SNP
12	123688484	rs11057189	T	G	100	PASS	AC=2810;AF=0.561102;AN=5008;NS=2504;DP=16780;EAS_AF=0.7282;AMR_AF=0.6686;AFR_AF=0.1127;EUR_AF=0.7247;SAS_AF=0.7505;AA=T|||;VT=SNP
12	123688780	rs113804400	C	T	100	PASS	AC=57;AF=0.0113818;AN=5008;NS=2504;DP=16639;EAS_AF=0;AMR_AF=0.0115;AFR_AF=0.0053;EUR_AF=0.0229;SAS_AF=0.0194;AA=C|||;VT=SNP
12	123688805	rs74917517	C	T	100	PASS	AC=462;AF=0.0922524;AN=5008;NS=2504;DP=14604;EAS_AF=0.2698;AMR_AF=0.0634;AFR_AF=0.0424;EUR_AF=0.0467;SAS_AF=0.044;AA=C|||;VT=SNP
12	123689328	rs75338498	G	A	100	PASS	AC=417;AF=0.0832668;AN=5008;NS=2504;DP=18006;EAS_AF=0.2698;AMR_AF=0.0576;AFR_AF=0.0121;EUR_AF=0.0467;SAS_AF=0.0429;AA=G|||;VT=SNP
12	123689386	rs2695479	T	C	100	PASS	AC=4342;AF=0.867013;AN=5008;NS=2504;DP=18719;EAS_AF=0.998;AMR_AF=0.8055;AFR_AF=0.9168;EUR_AF=0.7793;SAS_AF=0.7986;AA=C|||;VT=SNP
12	123689521	rs2695478	C	T	100	PASS	AC=4394;AF=0.877396;AN=5008;NS=2504;DP=19510;EAS_AF=0.998;AMR_AF=0.8098;AFR_AF=0.9539;EUR_AF=0.7793;SAS_AF=0.7986;AA=T|||;VT=SNP
12	123689674	rs4759407	C	T	100	PASS	AC=461;AF=0.0920527;AN=5008;NS=2504;DP=20194;EAS_AF=0.2698;AMR_AF=0.0634;AFR_AF=0.0424;EUR_AF=0.0467;SAS_AF=0.0429;AA=C|||;VT=SNP
12	123689897	rs1790129	G	A	100	PASS	AC=2510;AF=0.501198;AN=5008;NS=2504;DP=18193;EAS_AF=0.7093;AMR_AF=0.5994;AFR_AF=0.059;EUR_AF=0.6909;SAS_AF=0.6196;AA=g|||;VT=SNP
12	123691742	rs74240770	T	G	100	PASS	AC=484;AF=0.0966454;AN=5008;NS=2504;DP=13734;EAS_AF=0.2688;AMR_AF=0.0663;AFR_AF=0.059;EUR_AF=0.0467;SAS_AF=0.0429;AA=T|||;VT=SNP
12	123692305	rs1727290	T	C	100	PASS	AC=3268;AF=0.652556;AN=5008;NS=2504;DP=16106;EAS_AF=0.998;AMR_AF=0.732;AFR_AF=0.152;EUR_AF=0.7714;SAS_AF=0.7945;AA=t|||;VT=SNP
12	123692378	rs138377250	C	T	100	PASS	AC=460;AF=0.091853;AN=5008;NS=2504;DP=14321;EAS_AF=0.2688;AMR_AF=0.0634;AFR_AF=0.0424;EUR_AF=0.0467;SAS_AF=0.0429;AA=C|||;VT=SNP
12	123692812	rs76095298	C	A	100	PASS	AC=460;AF=0.091853;AN=5008;NS=2504;DP=15787;EAS_AF=0.2688;AMR_AF=0.0634;AFR_AF=0.0424;EUR_AF=0.0467;SAS_AF=0.0429;AA=C|||;VT=SNP
12	123692965	rs1270594	A	T	100	PASS	AC=4098;AF=0.818291;AN=5008;NS=2504;DP=13063;EAS_AF=0.998;AMR_AF=0.7939;AFR_AF=0.7405;EUR_AF=0.7783;SAS_AF=0.7965;AA=T|||;VT=SNP
12	123693363	rs76872194	C	A	100	PASS	AC=460;AF=0.091853;AN=5008;NS=2504;DP=16002;EAS_AF=0.2688;AMR_AF=0.0634;AFR_AF=0.0424;EUR_AF=0.0467;SAS_AF=0.0429;AA=C|||;VT=SNP
12	123693420	rs11057192	T	C	100	PASS	AC=3267;AF=0.652356;AN=5008;NS=2504;DP=17977;EAS_AF=0.998;AMR_AF=0.732;AFR_AF=0.152;EUR_AF=0.7714;SAS_AF=0.7935;AA=t|||;VT=SNP
12	123694206	rs2695476	T	C	100	PASS	AC=4340;AF=0.866613;AN=5008;NS=2504;DP=19082;EAS_AF=0.998;AMR_AF=0.8055;AFR_AF=0.9168;EUR_AF=0.7793;SAS_AF=0.7965;AA=C|||;VT=SNP
12	123694250	rs2851443	C	T	100	PASS	AC=2805;AF=0.560104;AN=5008;NS=2504;DP=16928;EAS_AF=0.7292;AMR_AF=0.6686;AFR_AF=0.1097;EUR_AF=0.7247;SAS_AF=0.7485;AA=C|||;VT=SNP
12	123694724	rs2682434	C	T	100	PASS	AC=3265;AF=0.651957;AN=5008;NS=2504;DP=16987;EAS_AF=0.998;AMR_AF=0.732;AFR_AF=0.152;EUR_AF=0.7714;SAS_AF=0.7914;AA=T|||;VT=SNP
12	123695918	rs10744148	C	T	100	PASS	AC=3265;AF=0.651957;AN=5008;NS=2504;DP=17100;EAS_AF=0.998;AMR_AF=0.732;AFR_AF=0.152;EUR_AF=0.7714;SAS_AF=0.7914;AA=T|||;VT=SNP
12	123696963	rs74240771	G	A	100	PASS	AC=461;AF=0.0920527;AN=5008;NS=2504;DP=18470;EAS_AF=0.2688;AMR_AF=0.0634;AFR_AF=0.0431;EUR_AF=0.0467;SAS_AF=0.0429;AA=g|||;VT=SNP
12	123697007	rs3018099	C	T	100	PASS	AC=2803;AF=0.559704;AN=5008;NS=2504;DP=18307;EAS_AF=0.7302;AMR_AF=0.6686;AFR_AF=0.1074;EUR_AF=0.7247;SAS_AF=0.7485;AA=C|||;VT=SNP
12	123697041	rs2682433	G	A	100	PASS	AC=669;AF=0.133586;AN=5008;NS=2504;DP=17548;EAS_AF=0.002;AMR_AF=0.1945;AFR_AF=0.084;EUR_AF=0.2207;SAS_AF=0.2035;AA=G|||;VT=SNP
12	123697357	rs4372492	T	C	100	PASS	AC=3265;AF=0.651957;AN=5008;NS=2504;DP=12107;EAS_AF=0.998;AMR_AF=0.732;AFR_AF=0.152;EUR_AF=0.7714;SAS_AF=0.7914;AA=T|||;VT=SNP
12	123697531	rs10772996	T	C	100	PASS	AC=3268;AF=0.652556;AN=5008;NS=2504;DP=12340;EAS_AF=0.998;AMR_AF=0.732;AFR_AF=0.152;EUR_AF=0.7714;SAS_AF=0.7945;AA=t|||;VT=SNP
12	123697601	rs145337541	T	C	100	PASS	AC=36;AF=0.0071885;AN=5008;NS=2504;DP=13374;EAS_AF=0;AMR_AF=0.0216;AFR_AF=0;EUR_AF=0.0179;SAS_AF=0.0031;AA=T|||;VT=SNP
12	123697898	rs1790134	T	C	100	PASS	AC=2485;AF=0.496206;AN=5008;NS=2504;DP=18748;EAS_AF=0.6875;AMR_AF=0.598;AFR_AF=0.059;EUR_AF=0.6909;SAS_AF=0.6176;AA=t|||;VT=SNP
12	123697972	rs11057195	G	C	100	PASS	AC=52;AF=0.0103834;AN=5008;NS=2504;DP=19554;EAS_AF=0;AMR_AF=0.0115;AFR_AF=0.0015;EUR_AF=0.0229;SAS_AF=0.0194;AA=G|||;VT=SNP
12	123698332	rs1727325	G	C	100	PASS	AC=3265;AF=0.651957;AN=5008;NS=2504;DP=22802;EAS_AF=0.998;AMR_AF=0.732;AFR_AF=0.152;EUR_AF=0.7714;SAS_AF=0.7914;AA=G|||;VT=SNP
12	123698603	rs1727324	A	T	100	PASS	AC=4392;AF=0.876997;AN=5008;NS=2504;DP=20814;EAS_AF=0.998;AMR_AF=0.8098;AFR_AF=0.9539;EUR_AF=0.7793;SAS_AF=0.7965;AA=T|||;VT=SNP
12	123698790	rs1727323	T	C	100	PASS	AC=3265;AF=0.651957;AN=5008;NS=2504;DP=20156;EAS_AF=0.998;AMR_AF=0.732;AFR_AF=0.152;EUR_AF=0.7714;SAS_AF=0.7914;AA=C|||;VT=SNP
12	123699520	rs1727322	A	G	100	PASS	AC=4392;AF=0.876997;AN=5008;NS=2504;DP=16692;EAS_AF=0.998;AMR_AF=0.8098;AFR_AF=0.9539;EUR_AF=0.7793;SAS_AF=0.7965;AA=G|||;VT=SNP
12	123699811	rs116912920	T	C	100	PASS	AC=20;AF=0.00399361;AN=5008;NS=2504;DP=15344;EAS_AF=0;AMR_AF=0.0029;AFR_AF=0;EUR_AF=0.0179;SAS_AF=0;AA=T|||;VT=SNP
12	123700225	rs1716160	C	T	100	PASS	AC=3265;AF=0.651957;AN=5008;NS=2504;DP=16358;EAS_AF=0.998;AMR_AF=0.732;AFR_AF=0.152;EUR_AF=0.7714;SAS_AF=0.7914;AA=C|||;VT=SNP
12	123700476	rs1727320	T	A	100	PASS	AC=3265;AF=0.651957;AN=5008;NS=2504;DP=17611;EAS_AF=0.998;AMR_AF=0.732;AFR_AF=0.152;EUR_AF=0.7714;SAS_AF=0.7914;AA=T|||;VT=SNP
12	123700867	rs1716161	A	G	100	PASS	AC=832;AF=0.166134;AN=5008;NS=2504;DP=18176;EAS_AF=0;AMR_AF=0.062;AFR_AF=0.59;EUR_AF=0.007;SAS_AF=0.002;AA=A|||;VT=SNP
12	123701010	rs1790131	G	T	100	PASS	AC=3268;AF=0.652556;AN=5008;NS=2504;DP=17177;EAS_AF=0.998;AMR_AF=0.732;AFR_AF=0.152;EUR_AF=0.7714;SAS_AF=0.7945;AA=T|||;VT=SNP
12	123701270	rs1790130	A	C	100	PASS	AC=3265;AF=0.651957;AN=5008;NS=2504;DP=13187;EAS_AF=0.998;AMR_AF=0.732;AFR_AF=0.152;EUR_AF=0.7714;SAS_AF=0.7914;AA=C|||;VT=SNP
12	123701353	rs1727319	T	C	100	PASS	AC=2803;AF=0.559704;AN=5008;NS=2504;DP=12586;EAS_AF=0.7292;AMR_AF=0.6686;AFR_AF=0.1097;EUR_AF=0.7227;SAS_AF=0.7485;AA=T|||;VT=SNP
12	123701869	rs2682432	C	T	100	PASS	AC=838;AF=0.167332;AN=5008;NS=2504;DP=10662;EAS_AF=0.002;AMR_AF=0.062;AFR_AF=0.5923;EUR_AF=0.007;SAS_AF=0.0031;AA=C|||;VT=SNP
12	123702767	rs12372699	G	T	100	PASS	AC=55;AF=0.0109824;AN=5008;NS=2504;DP=18400;EAS_AF=0;AMR_AF=0.0115;AFR_AF=0.0053;EUR_AF=0.0209;SAS_AF=0.0194;AA=G|||;VT=SNP
12	123703103	rs2851451	T	C	100	PASS	AC=3268;AF=0.652556;AN=5008;NS=2504;DP=17571;EAS_AF=0.998;AMR_AF=0.732;AFR_AF=0.152;EUR_AF=0.7714;SAS_AF=0.7945;AA=C|||;VT=SNP
12	123703226	rs2682431	T	A	100	PASS	AC=3268;AF=0.652556;AN=5008;NS=2504;DP=17953;EAS_AF=0.998;AMR_AF=0.732;AFR_AF=0.152;EUR_AF=0.7714;SAS_AF=0.7945;AA=A|||;VT=SNP
12	123703501	rs2851450	C	T	100	PASS	AC=3269;AF=0.652756;AN=5008;NS=2504;DP=17076;EAS_AF=0.998;AMR_AF=0.732;AFR_AF=0.1528;EUR_AF=0.7714;SAS_AF=0.7945;AA=T|||;VT=SNP
12	123703581	rs2682430	A	C	100	PASS	AC=3265;AF=0.651957;AN=5008;NS=2504;DP=15810;EAS_AF=0.998;AMR_AF=0.732;AFR_AF=0.152;EUR_AF=0.7714;SAS_AF=0.7914;AA=C|||;VT=SNP
12	123704017	rs149790924	G	A	100	PASS	AC=106;AF=0.0211661;AN=5008;NS=2504;DP=15465;EAS_AF=0.001;AMR_AF=0.0115;AFR_AF=0.0023;EUR_AF=0.0298;SAS_AF=0.0654;AA=G|||;VT=SNP
12	123704569	rs2695480	C	T	100	PASS	AC=4325;AF=0.863618;AN=5008;NS=2504;DP=15818;EAS_AF=0.998;AMR_AF=0.8055;AFR_AF=0.9054;EUR_AF=0.7793;SAS_AF=0.7965;AA=c|||;VT=SNP
12	123704598	rs1716178	G	A	100	PASS	AC=2484;AF=0.496006;AN=5008;NS=2504;DP=15490;EAS_AF=0.6855;AMR_AF=0.598;AFR_AF=0.059;EUR_AF=0.6918;SAS_AF=0.6176;AA=G|||;VT=SNP
12	123704844	rs1790101	T	C	100	PASS	AC=3262;AF=0.651358;AN=5008;NS=2504;DP=18914;EAS_AF=0.998;AMR_AF=0.732;AFR_AF=0.1505;EUR_AF=0.7704;SAS_AF=0.7914;AA=C|||;VT=SNP
12	123704890	rs1790102	G	A	100	PASS	AC=3265;AF=0.651957;AN=5008;NS=2504;DP=16582;EAS_AF=0.998;AMR_AF=0.732;AFR_AF=0.152;EUR_AF=0.7714;SAS_AF=0.7914;AA=A|||;VT=SNP
12	123705242	rs1630693	A	G	100	PASS	AC=3268;AF=0.652556;AN=5008;NS=2504;DP=18653;EAS_AF=0.998;AMR_AF=0.732;AFR_AF=0.152;EUR_AF=0.7714;SAS_AF=0.7945;AA=G|||;VT=SNP
12	123705330	rs1630905	A	C	100	PASS	AC=3269;AF=0.652756;AN=5008;NS=2504;DP=14328;EAS_AF=0.998;AMR_AF=0.732;AFR_AF=0.152;EUR_AF=0.7724;SAS_AF=0.7945;AA=a|||;VT=SNP
12	123705559	rs1790103	G	A	100	PASS	AC=817;AF=0.163139;AN=5008;NS=2504;DP=17386;EAS_AF=0;AMR_AF=0.062;AFR_AF=0.5787;EUR_AF=0.007;SAS_AF=0.002;AA=A|||;VT=SNP
12	123705962	rs36121382	C	T	100	PASS	AC=463;AF=0.0924521;AN=5008;NS=2504;DP=18744;EAS_AF=0.2679;AMR_AF=0.0663;AFR_AF=0.0424;EUR_AF=0.0487;SAS_AF=0.0429;AA=C|||;VT=SNP;EX_TARGET
12	123707156	rs11057199	G	A	100	PASS	AC=56;AF=0.0111821;AN=5008;NS=2504;DP=16691;EAS_AF=0;AMR_AF=0.0115;AFR_AF=0.0053;EUR_AF=0.0219;SAS_AF=0.0194;AA=G|||;VT=SNP
12	123708063	rs1626899	A	G	100	PASS	AC=3268;AF=0.652556;AN=5008;NS=2504;DP=20149;EAS_AF=0.998;AMR_AF=0.732;AFR_AF=0.152;EUR_AF=0.7714;SAS_AF=0.7945;AA=G|||;VT=SNP
12	123708490	rs10744149	T	A	100	PASS	AC=3311;AF=0.661142;AN=5008;NS=2504;DP=11023;EAS_AF=0.997;AMR_AF=0.7363;AFR_AF=0.1831;EUR_AF=0.7714;SAS_AF=0.7945;AA=t|||;VT=SNP
12	123709181	rs113815499	C	G	100	PASS	AC=26;AF=0.00519169;AN=5008;NS=2504;DP=18027;EAS_AF=0;AMR_AF=0.0029;AFR_AF=0.0008;EUR_AF=0.0179;SAS_AF=0.0051;AA=C|||;VT=SNP
12	123709406	rs56104963	A	C	100	PASS	AC=34;AF=0.00678914;AN=5008;NS=2504;DP=18621;EAS_AF=0;AMR_AF=0.0115;AFR_AF=0.0015;EUR_AF=0.0189;SAS_AF=0.0051;AA=A|||;VT=SNP
12	123709409	rs1790104	C	T	100	PASS	AC=2485;AF=0.496206;AN=5008;NS=2504;DP=18499;EAS_AF=0.6885;AMR_AF=0.598;AFR_AF=0.059;EUR_AF=0.6909;SAS_AF=0.6166;AA=C|||;VT=SNP
12	123709612	rs145856309	A	T	100	PASS	AC=56;AF=0.0111821;AN=5008;NS=2504;DP=19889;EAS_AF=0;AMR_AF=0.0202;AFR_AF=0;EUR_AF=0.0378;SAS_AF=0.0041;AA=A|||;VT=SNP
12	123709927	rs10846486	G	A	100	PASS	AC=3264;AF=0.651757;AN=5008;NS=2504;DP=11158;EAS_AF=0.998;AMR_AF=0.732;AFR_AF=0.1513;EUR_AF=0.7714;SAS_AF=0.7914;AA=G|||;VT=SNP
12	123710364	rs1790096	C	T	100	PASS	AC=2485;AF=0.496206;AN=5008;NS=2504;DP=13265;EAS_AF=0.6885;AMR_AF=0.598;AFR_AF=0.059;EUR_AF=0.6909;SAS_AF=0.6166;AA=C|||;VT=SNP
12	123710835	rs1626703	A	C	100	PASS	AC=2546;AF=0.508387;AN=5008;NS=2504;DP=12590;EAS_AF=0.6895;AMR_AF=0.6153;AFR_AF=0.0598;EUR_AF=0.7296;SAS_AF=0.6247;AA=A|||;VT=SNP
12	123711429	rs117954491	C	T	100	PASS	AC=106;AF=0.0211661;AN=5008;NS=2504;DP=17124;EAS_AF=0;AMR_AF=0.0101;AFR_AF=0.0023;EUR_AF=0.0308;SAS_AF=0.0665;AA=C|||;VT=SNP
12	123712416	rs2851435	G	A	100	PASS	AC=4088;AF=0.816294;AN=5008;NS=2504;DP=20596;EAS_AF=0.998;AMR_AF=0.7939;AFR_AF=0.7322;EUR_AF=0.7793;SAS_AF=0.7965;AA=A|||;VT=SNP
12	123712712	rs1716172	G	T	100	PASS	AC=3253;AF=0.649561;AN=5008;NS=2504;DP=17314;EAS_AF=0.998;AMR_AF=0.732;AFR_AF=0.1445;EUR_AF=0.7664;SAS_AF=0.7945;AA=T|||;VT=SNP
12	123713122	rs143652794	C	A	100	PASS	AC=39;AF=0.00778754;AN=5008;NS=2504;DP=14698;EAS_AF=0.001;AMR_AF=0.0086;AFR_AF=0.0015;EUR_AF=0.0179;SAS_AF=0.0123;AA=C|||;VT=SNP
12	123714236	rs1727334	A	G	100	PASS	AC=3267;AF=0.652356;AN=5008;NS=2504;DP=17551;EAS_AF=0.998;AMR_AF=0.732;AFR_AF=0.1543;EUR_AF=0.7674;SAS_AF=0.7945;AA=G|||;VT=SNP
12	123714689	rs60077920	T	C	100	PASS	AC=463;AF=0.0924521;AN=5008;NS=2504;DP=18526;EAS_AF=0.2679;AMR_AF=0.0605;AFR_AF=0.0424;EUR_AF=0.0497;SAS_AF=0.046;AA=T|||;VT=SNP
12	123714736	rs57676984	T	A	100	PASS	AC=463;AF=0.0924521;AN=5008;NS=2504;DP=20190;EAS_AF=0.2679;AMR_AF=0.0605;AFR_AF=0.0424;EUR_AF=0.0497;SAS_AF=0.046;AA=T|||;VT=SNP
12	123715113	rs941306	C	T	100	PASS	AC=3270;AF=0.652955;AN=5008;NS=2504;DP=19942;EAS_AF=0.998;AMR_AF=0.732;AFR_AF=0.1543;EUR_AF=0.7674;SAS_AF=0.7975;AA=T|||;VT=SNP
12	123715266	rs941305	T	C	100	PASS	AC=3267;AF=0.652356;AN=5008;NS=2504;DP=19986;EAS_AF=0.998;AMR_AF=0.732;AFR_AF=0.1543;EUR_AF=0.7674;SAS_AF=0.7945;AA=C|||;VT=SNP
12	123715773	rs4759408	C	A	100	PASS	AC=420;AF=0.0838658;AN=5008;NS=2504;DP=15349;EAS_AF=0.2688;AMR_AF=0.0548;AFR_AF=0.0121;EUR_AF=0.0497;SAS_AF=0.046;AA=C|||;VT=SNP
12	123716376	rs1716171	C	T	100	PASS	AC=3267;AF=0.652356;AN=5008;NS=2504;DP=15795;EAS_AF=0.998;AMR_AF=0.732;AFR_AF=0.1543;EUR_AF=0.7674;SAS_AF=0.7945;AA=T|||;VT=SNP
12	123716466	rs75037792	G	A	100	PASS	AC=463;AF=0.0924521;AN=5008;NS=2504;DP=16073;EAS_AF=0.2679;AMR_AF=0.0605;AFR_AF=0.0424;EUR_AF=0.0497;SAS_AF=0.046;AA=G|||;VT=SNP
12	123716513	rs1716170	C	T	100	PASS	AC=3267;AF=0.652356;AN=5008;NS=2504;DP=16808;EAS_AF=0.998;AMR_AF=0.732;AFR_AF=0.1543;EUR_AF=0.7674;SAS_AF=0.7945;AA=C|||;VT=SNP
12	123716930	rs1716169	A	T	100	PASS	AC=4222;AF=0.843051;AN=5008;NS=2504;DP=17605;EAS_AF=0.997;AMR_AF=0.8026;AFR_AF=0.8313;EUR_AF=0.7744;SAS_AF=0.7996;AA=A|||;VT=SNP
12	123717070	rs191114234	T	C	100	PASS	AC=22;AF=0.00439297;AN=5008;NS=2504;DP=15485;EAS_AF=0;AMR_AF=0.0159;AFR_AF=0;EUR_AF=0.0099;SAS_AF=0.001;AA=T|||;VT=SNP
12	123717216	rs28362667	G	A	100	PASS	AC=419;AF=0.0836661;AN=5008;NS=2504;DP=12410;EAS_AF=0.2679;AMR_AF=0.0548;AFR_AF=0.0121;EUR_AF=0.0497;SAS_AF=0.046;AA=G|||;VT=SNP
12	123717362	rs1619283	A	G	100	PASS	AC=2487;AF=0.496605;AN=5008;NS=2504;DP=15021;EAS_AF=0.6895;AMR_AF=0.5994;AFR_AF=0.059;EUR_AF=0.6859;SAS_AF=0.6217;AA=A|||;VT=SNP
12	123717444	rs117107860	C	T	100	PASS	AC=79;AF=0.0157748;AN=5008;NS=2504;DP=14119;EAS_AF=0;AMR_AF=0.0231;AFR_AF=0.0023;EUR_AF=0.0437;SAS_AF=0.0164;AA=C|||;VT=SNP
12	123718301	rs1727332	C	T	100	PASS	AC=2789;AF=0.556909;AN=5008;NS=2504;DP=18004;EAS_AF=0.7292;AMR_AF=0.67;AFR_AF=0.1067;EUR_AF=0.7177;SAS_AF=0.7423;AA=C|||;VT=SNP
12	123718879	rs1727331	C	G	100	PASS	AC=2843;AF=0.567692;AN=5008;NS=2504;DP=17341;EAS_AF=0.7411;AMR_AF=0.6715;AFR_AF=0.1354;EUR_AF=0.7167;SAS_AF=0.7464;AA=C|||;VT=SNP
12	123719444	rs7304782	G	A	100	PASS	AC=2799;AF=0.558906;AN=5008;NS=2504;DP=18531;EAS_AF=0.7411;AMR_AF=0.67;AFR_AF=0.1036;EUR_AF=0.7157;SAS_AF=0.7464;AA=G|||;VT=SNP
12	123719528	rs7139321	T	G	100	PASS	AC=2461;AF=0.491414;AN=5008;NS=2504;DP=17479;EAS_AF=0.6994;AMR_AF=0.5922;AFR_AF=0.0582;EUR_AF=0.6541;SAS_AF=0.6237;AA=T|||;VT=SNP
12	123719585	rs4759409	G	C	100	PASS	AC=3263;AF=0.651558;AN=5008;NS=2504;DP=18948;EAS_AF=0.998;AMR_AF=0.7305;AFR_AF=0.1505;EUR_AF=0.7674;SAS_AF=0.7965;AA=C|||;VT=SNP
12	123719836	rs61953361	C	T	100	PASS	AC=38;AF=0.00758786;AN=5008;NS=2504;DP=21739;EAS_AF=0;AMR_AF=0.0072;AFR_AF=0;EUR_AF=0.0318;SAS_AF=0.001;AA=C|||;VT=SNP
12	123719880	rs10772997	C	A	100	PASS	AC=2806;AF=0.560304;AN=5008;NS=2504;DP=20406;EAS_AF=0.7421;AMR_AF=0.67;AFR_AF=0.1074;EUR_AF=0.7167;SAS_AF=0.7464;AA=C|||;VT=SNP
12	123720391	rs111818294	G	A	100	PASS	AC=459;AF=0.0916534;AN=5008;NS=2504;DP=13071;EAS_AF=0.256;AMR_AF=0.062;AFR_AF=0.0461;EUR_AF=0.0507;SAS_AF=0.047;AA=G|||;VT=SNP
12	123720775	rs11057202	G	T	100	PASS	AC=2809;AF=0.560903;AN=5008;NS=2504;DP=18392;EAS_AF=0.7431;AMR_AF=0.6715;AFR_AF=0.1074;EUR_AF=0.7177;SAS_AF=0.7464;AA=G|||;VT=SNP
12	123720810	rs12825832	A	G	100	PASS	AC=38;AF=0.00758786;AN=5008;NS=2504;DP=17850;EAS_AF=0;AMR_AF=0.0173;AFR_AF=0.0008;EUR_AF=0.0229;SAS_AF=0.002;AA=A|||;VT=SNP
12	123720970	rs112885526	A	G	100	PASS	AC=454;AF=0.090655;AN=5008;NS=2504;DP=14721;EAS_AF=0.256;AMR_AF=0.0605;AFR_AF=0.0431;EUR_AF=0.0507;SAS_AF=0.047;AA=A|||;VT=SNP
12	123721177	rs10772998	T	G	100	PASS	AC=3261;AF=0.651158;AN=5008;NS=2504;DP=17066;EAS_AF=0.998;AMR_AF=0.7305;AFR_AF=0.1505;EUR_AF=0.7684;SAS_AF=0.7935;AA=G|||;VT=SNP
12	123721614	rs10744150	A	C	100	PASS	AC=2807;AF=0.560503;AN=5008;NS=2504;DP=16052;EAS_AF=0.7421;AMR_AF=0.67;AFR_AF=0.1074;EUR_AF=0.7177;SAS_AF=0.7464;AA=A|||;VT=SNP
12	123722833	rs78866909	C	T	100	PASS	AC=410;AF=0.081869;AN=5008;NS=2504;DP=21834;EAS_AF=0.256;AMR_AF=0.0548;AFR_AF=0.0129;EUR_AF=0.0507;SAS_AF=0.047;AA=C|||;VT=SNP
12	123722927	rs141296739	A	G	100	PASS	AC=17;AF=0.00339457;AN=5008;NS=2504;DP=18625;EAS_AF=0.001;AMR_AF=0.0014;AFR_AF=0.0008;EUR_AF=0.0119;SAS_AF=0.002;AA=A|||;VT=SNP
12	123723735	rs10744151	G	C	100	PASS	AC=2804;AF=0.559904;AN=5008;NS=2504;DP=17349;EAS_AF=0.7421;AMR_AF=0.6643;AFR_AF=0.1074;EUR_AF=0.7187;SAS_AF=0.7464;AA=G|||;VT=SNP
12	123724880	rs58809476	C	T	100	PASS	AC=920;AF=0.183706;AN=5008;NS=2504;DP=14474;EAS_AF=0.002;AMR_AF=0.2118;AFR_AF=0.2648;EUR_AF=0.2227;SAS_AF=0.2014;AA=c|||;VT=SNP
12	123725395	rs12829456	C	T	100	PASS	AC=633;AF=0.126398;AN=5008;NS=2504;DP=15370;EAS_AF=0.002;AMR_AF=0.196;AFR_AF=0.0567;EUR_AF=0.2217;SAS_AF=0.2014;AA=C|||;VT=SNP
12	123725780	rs118093046	C	T	100	PASS	AC=151;AF=0.0301518;AN=5008;NS=2504;DP=15533;EAS_AF=0.001;AMR_AF=0.1023;AFR_AF=0.0023;EUR_AF=0.0318;SAS_AF=0.045;AA=C|||;VT=SNP
12	123725827	rs11057204	T	C	100	PASS	AC=3261;AF=0.651158;AN=5008;NS=2504;DP=15393;EAS_AF=0.998;AMR_AF=0.7248;AFR_AF=0.1505;EUR_AF=0.7694;SAS_AF=0.7965;AA=C|||;VT=SNP
12	123725954	rs11057205	G	A	100	PASS	AC=2804;AF=0.559904;AN=5008;NS=2504;DP=15823;EAS_AF=0.7421;AMR_AF=0.6643;AFR_AF=0.1074;EUR_AF=0.7187;SAS_AF=0.7464;AA=G|||;VT=SNP
12	123725977	rs34841857	C	T	100	PASS	AC=2462;AF=0.491613;AN=5008;NS=2504;DP=15879;EAS_AF=0.6994;AMR_AF=0.5879;AFR_AF=0.0598;EUR_AF=0.6561;SAS_AF=0.6237;AA=C|||;VT=SNP
12	123726134	rs10846487	A	G	100	PASS	AC=3261;AF=0.651158;AN=5008;NS=2504;DP=18221;EAS_AF=0.998;AMR_AF=0.7248;AFR_AF=0.1505;EUR_AF=0.7694;SAS_AF=0.7965;AA=G|||;VT=SNP
12	123726834	rs7313483	C	T	100	PASS	AC=3262;AF=0.651358;AN=5008;NS=2504;DP=20089;EAS_AF=0.998;AMR_AF=0.7248;AFR_AF=0.1513;EUR_AF=0.7694;SAS_AF=0.7965;AA=T|||;VT=SNP
12	123727443	rs1879379	G	A	100	PASS	AC=2460;AF=0.491214;AN=5008;NS=2504;DP=20150;EAS_AF=0.6994;AMR_AF=0.5865;AFR_AF=0.059;EUR_AF=0.6561;SAS_AF=0.6237;AA=G|||;VT=SNP
12	123728230	rs10772999	G	A	100	PASS	AC=2804;AF=0.559904;AN=5008;NS=2504;DP=17105;EAS_AF=0.7421;AMR_AF=0.6643;AFR_AF=0.1074;EUR_AF=0.7187;SAS_AF=0.7464;AA=G|||;VT=SNP
12	123728702	rs12817892	G	A	100	PASS	AC=629;AF=0.125599;AN=5008;NS=2504;DP=20074;EAS_AF=0.002;AMR_AF=0.1902;AFR_AF=0.0567;EUR_AF=0.2217;SAS_AF=0.2014;AA=G|||;VT=SNP
12	123728739	rs12818067	G	A	100	PASS	AC=917;AF=0.183107;AN=5008;NS=2504;DP=20252;EAS_AF=0.002;AMR_AF=0.2061;AFR_AF=0.2655;EUR_AF=0.2227;SAS_AF=0.2014;AA=G|||;VT=SNP
12	123729268	rs7137286	C	T	100	PASS	AC=2810;AF=0.561102;AN=5008;NS=2504;DP=15193;EAS_AF=0.7431;AMR_AF=0.6715;AFR_AF=0.1074;EUR_AF=0.7187;SAS_AF=0.7464;AA=C|||;VT=SNP
12	123729541	rs117648098	G	A	100	PASS	AC=82;AF=0.0163738;AN=5008;NS=2504;DP=11595;EAS_AF=0;AMR_AF=0.0058;AFR_AF=0.0008;EUR_AF=0.0219;SAS_AF=0.0562;AA=G|||;VT=SNP
12	123729621	rs34341465	G	A	100	PASS	AC=918;AF=0.183307;AN=5008;NS=2504;DP=14459;EAS_AF=0.002;AMR_AF=0.2061;AFR_AF=0.2655;EUR_AF=0.2227;SAS_AF=0.2025;AA=G|||;VT=SNP
12	123730522	rs117259546	T	C	100	PASS	AC=18;AF=0.00359425;AN=5008;NS=2504;DP=21787;EAS_AF=0;AMR_AF=0.0043;AFR_AF=0;EUR_AF=0.0129;SAS_AF=0.002;AA=T|||;VT=SNP
12	123730764	rs141447754	C	T	100	PASS	AC=124;AF=0.0247604;AN=5008;NS=2504;DP=15984;EAS_AF=0;AMR_AF=0.0476;AFR_AF=0.0045;EUR_AF=0.0656;SAS_AF=0.0194;AA=C|||;VT=SNP
12	123730830	rs11057206	T	C	100	PASS	AC=3261;AF=0.651158;AN=5008;NS=2504;DP=17426;EAS_AF=0.998;AMR_AF=0.7305;AFR_AF=0.1505;EUR_AF=0.7684;SAS_AF=0.7935;AA=C|||;VT=SNP
12	123730891	rs11057207	T	G	100	PASS	AC=2807;AF=0.560503;AN=5008;NS=2504;DP=18431;EAS_AF=0.7421;AMR_AF=0.67;AFR_AF=0.1074;EUR_AF=0.7177;SAS_AF=0.7464;AA=T|||;VT=SNP
12	123731342	rs185495689	A	G	100	PASS	AC=20;AF=0.00399361;AN=5008;NS=2504;DP=11685;EAS_AF=0;AMR_AF=0.0043;AFR_AF=0;EUR_AF=0.0139;SAS_AF=0.0031;AA=A|||;VT=SNP
12	123731423	rs11532322	A	G	100	PASS	AC=2796;AF=0.558307;AN=5008;NS=2504;DP=12526;EAS_AF=0.7421;AMR_AF=0.67;AFR_AF=0.0991;EUR_AF=0.7177;SAS_AF=0.7464;AA=A|||;VT=SNP
12	123731439	rs61953388	G	A	100	PASS	AC=331;AF=0.0660942;AN=5008;NS=2504;DP=12972;EAS_AF=0.0427;AMR_AF=0.0764;AFR_AF=0.0393;EUR_AF=0.0626;SAS_AF=0.1227;AA=g|||;VT=SNP
12	123733086	rs2337630	A	T	100	PASS	AC=2463;AF=0.491813;AN=5008;NS=2504;DP=19816;EAS_AF=0.6994;AMR_AF=0.5937;AFR_AF=0.0582;EUR_AF=0.6551;SAS_AF=0.6237;AA=A|||;VT=SNP
12	123733123	rs4594040	T	C	100	PASS	AC=454;AF=0.090655;AN=5008;NS=2504;DP=20359;EAS_AF=0.256;AMR_AF=0.0605;AFR_AF=0.0431;EUR_AF=0.0507;SAS_AF=0.047;AA=T|||;VT=SNP
12	123733324	rs2337631	C	A	100	PASS	AC=2461;AF=0.491414;AN=5008;NS=2504;DP=22603;EAS_AF=0.6994;AMR_AF=0.5922;AFR_AF=0.0575;EUR_AF=0.6551;SAS_AF=0.6237;AA=C|||;VT=SNP
12	123733621	rs11057209	A	G	100	PASS	AC=2793;AF=0.557708;AN=5008;NS=2504;DP=22071;EAS_AF=0.7421;AMR_AF=0.6686;AFR_AF=0.0976;EUR_AF=0.7177;SAS_AF=0.7464;AA=A|||;VT=SNP
12	123733799	rs11057210	A	G	100	PASS	AC=3262;AF=0.651358;AN=5008;NS=2504;DP=18098;EAS_AF=0.998;AMR_AF=0.7305;AFR_AF=0.149;EUR_AF=0.7684;SAS_AF=0.7965;AA=G|||;VT=SNP
12	123733818	rs116728885	C	A	100	PASS	AC=118;AF=0.0235623;AN=5008;NS=2504;DP=18086;EAS_AF=0;AMR_AF=0.0216;AFR_AF=0.0703;EUR_AF=0.008;SAS_AF=0.002;AA=C|||;VT=SNP
12	123734055	rs11531106	G	A	100	PASS	AC=330;AF=0.0658946;AN=5008;NS=2504;DP=15197;EAS_AF=0.0427;AMR_AF=0.0749;AFR_AF=0.0393;EUR_AF=0.0626;SAS_AF=0.1227;AA=g|||;VT=SNP
12	123734082	rs11537458	G	A	100	PASS	AC=178;AF=0.0355431;AN=5008;NS=2504;DP=14171;EAS_AF=0.0238;AMR_AF=0.0562;AFR_AF=0.0144;EUR_AF=0.0408;SAS_AF=0.0562;AA=G|||;VT=SNP
12	123734296	rs4474479	C	T	100	PASS	AC=454;AF=0.090655;AN=5008;NS=2504;DP=14810;EAS_AF=0.256;AMR_AF=0.0605;AFR_AF=0.0431;EUR_AF=0.0507;SAS_AF=0.047;AA=C|||;VT=SNP
12	123734368	rs4474478	C	T	100	PASS	AC=457;AF=0.091254;AN=5008;NS=2504;DP=18287;EAS_AF=0.2569;AMR_AF=0.0605;AFR_AF=0.0431;EUR_AF=0.0507;SAS_AF=0.0491;AA=C|||;VT=SNP
12	123734558	rs2090764	A	G	100	PASS	AC=467;AF=0.0932508;AN=5008;NS=2504;DP=18362;EAS_AF=0.2688;AMR_AF=0.0605;AFR_AF=0.0431;EUR_AF=0.0507;SAS_AF=0.047;AA=A|||;VT=SNP
12	123734774	rs4268544	T	G	100	PASS	AC=3264;AF=0.651757;AN=5008;NS=2504;DP=18694;EAS_AF=0.998;AMR_AF=0.732;AFR_AF=0.1498;EUR_AF=0.7684;SAS_AF=0.7965;AA=G|||;VT=SNP
12	123735294	rs143934899	G	A	100	PASS	AC=19;AF=0.00379393;AN=5008;NS=2504;DP=19339;EAS_AF=0;AMR_AF=0.0043;AFR_AF=0;EUR_AF=0.0139;SAS_AF=0.002;AA=G|||;VT=SNP
12	123735937	rs1609520	G	A	100	PASS	AC=2945;AF=0.588059;AN=5008;NS=2504;DP=17395;EAS_AF=0.7292;AMR_AF=0.6744;AFR_AF=0.2163;EUR_AF=0.7177;SAS_AF=0.7505;AA=G|||;VT=SNP
12	123736084	rs10773000	G	T	100	PASS	AC=1750;AF=0.349441;AN=5008;NS=2504;DP=16854;EAS_AF=0.3125;AMR_AF=0.3775;AFR_AF=0.3381;EUR_AF=0.3588;SAS_AF=0.3732;AA=T|||;VT=SNP
12	123736169	rs112690433	T	G	100	PASS	AC=144;AF=0.028754;AN=5008;NS=2504;DP=17123;EAS_AF=0.001;AMR_AF=0.049;AFR_AF=0.0015;EUR_AF=0.0765;SAS_AF=0.0307;AA=T|||;VT=SNP
12	123736345	rs2337632	A	G	100	PASS	AC=3192;AF=0.63738;AN=5008;NS=2504;DP=19481;EAS_AF=0.8958;AMR_AF=0.6585;AFR_AF=0.4387;EUR_AF=0.6183;SAS_AF=0.6442;AA=A|||;VT=SNP
12	123736943	rs74651379	C	A	100	PASS	AC=468;AF=0.0934505;AN=5008;NS=2504;DP=14177;EAS_AF=0.2698;AMR_AF=0.0605;AFR_AF=0.0424;EUR_AF=0.0507;SAS_AF=0.0481;AA=C|||;VT=SNP
12	123737270	rs75315573	G	A	100	PASS	AC=468;AF=0.0934505;AN=5008;NS=2504;DP=12883;EAS_AF=0.2698;AMR_AF=0.0605;AFR_AF=0.0424;EUR_AF=0.0507;SAS_AF=0.0481;AA=G|||;VT=SNP
12	123737690	rs144045151	G	T	100	PASS	AC=63;AF=0.0125799;AN=5008;NS=2504;DP=9449;EAS_AF=0;AMR_AF=0.0159;AFR_AF=0.0333;EUR_AF=0.007;SAS_AF=0.001;AA=G|||;VT=SNP
12	123737826	rs11057213	C	A	100	PASS	AC=46;AF=0.0091853;AN=5008;NS=2504;DP=13089;EAS_AF=0;AMR_AF=0.0115;AFR_AF=0.0015;EUR_AF=0.0199;SAS_AF=0.0164;AA=C|||;VT=SNP
12	123737933	rs76582395	G	T	100	PASS	AC=121;AF=0.0241613;AN=5008;NS=2504;DP=15939;EAS_AF=0;AMR_AF=0.0274;AFR_AF=0.0015;EUR_AF=0.0785;SAS_AF=0.0215;AA=G|||;VT=SNP
12	123738265	rs78651634	G	A	100	PASS	AC=39;AF=0.00778754;AN=5008;NS=2504;DP=17860;EAS_AF=0;AMR_AF=0.0144;AFR_AF=0;EUR_AF=0.0258;SAS_AF=0.0031;AA=G|||;VT=SNP;EX_TARGET
12	123738494	rs2280424	C	T	100	PASS	AC=455;AF=0.0908546;AN=5008;NS=2504;DP=19339;EAS_AF=0.2569;AMR_AF=0.0605;AFR_AF=0.0424;EUR_AF=0.0507;SAS_AF=0.0481;AA=C|||;VT=SNP;EX_TARGET
12	123738678	rs1568427	A	G	100	PASS	AC=2805;AF=0.560104;AN=5008;NS=2504;DP=18540;EAS_AF=0.7411;AMR_AF=0.6671;AFR_AF=0.1067;EUR_AF=0.7187;SAS_AF=0.7474;AA=A|||;VT=SNP
12	123738876	rs1568428	C	T	100	PASS	AC=2467;AF=0.492612;AN=5008;NS=2504;DP=18241;EAS_AF=0.6964;AMR_AF=0.5865;AFR_AF=0.0582;EUR_AF=0.667;SAS_AF=0.6237;AA=C|||;VT=SNP
12	123739111	rs1879380	G	A	100	PASS	AC=589;AF=0.117612;AN=5008;NS=2504;DP=18970;EAS_AF=0.002;AMR_AF=0.1931;AFR_AF=0.025;EUR_AF=0.2217;SAS_AF=0.2014;AA=G|||;VT=SNP
12	123740129	rs185284989	G	A	100	PASS	AC=27;AF=0.00539137;AN=5008;NS=2504;DP=16346;EAS_AF=0;AMR_AF=0;AFR_AF=0.0015;EUR_AF=0.0129;SAS_AF=0.0123;AA=G|||;VT=SNP
12	123740328	rs60254089	C	T	100	PASS	AC=469;AF=0.0936502;AN=5008;NS=2504;DP=18439;EAS_AF=0.2698;AMR_AF=0.0605;AFR_AF=0.0424;EUR_AF=0.0507;SAS_AF=0.0491;AA=C|||;VT=SNP
12	123740843	rs4759411	C	G	100	PASS	AC=468;AF=0.0934505;AN=5008;NS=2504;DP=21036;EAS_AF=0.2698;AMR_AF=0.0605;AFR_AF=0.0424;EUR_AF=0.0507;SAS_AF=0.0481;AA=C|||;VT=SNP
12	123741200	rs10773001	A	G	100	PASS	AC=3264;AF=0.651757;AN=5008;NS=2504;DP=17580;EAS_AF=0.998;AMR_AF=0.7277;AFR_AF=0.149;EUR_AF=0.7694;SAS_AF=0.7996;AA=G|||;VT=SNP
12	123741706	rs11554169	C	A	100	PASS	AC=468;AF=0.0934505;AN=5008;NS=2504;DP=18698;EAS_AF=0.2698;AMR_AF=0.0605;AFR_AF=0.0424;EUR_AF=0.0507;SAS_AF=0.0481;AA=C|||;VT=SNP
12	123741776	rs1969354	T	C	100	PASS	AC=3262;AF=0.651358;AN=5008;NS=2504;DP=17367;EAS_AF=0.998;AMR_AF=0.7262;AFR_AF=0.149;EUR_AF=0.7694;SAS_AF=0.7986;AA=C|||;VT=SNP
12	123741932	rs11057214	G	A	100	PASS	AC=303;AF=0.0605032;AN=5008;NS=2504;DP=16144;EAS_AF=0.0437;AMR_AF=0.0764;AFR_AF=0.0265;EUR_AF=0.0517;SAS_AF=0.1217;AA=G|||;VT=SNP
12	123742032	rs76029248	A	C	100	PASS	AC=467;AF=0.0932508;AN=5008;NS=2504;DP=17563;EAS_AF=0.2688;AMR_AF=0.0605;AFR_AF=0.0424;EUR_AF=0.0507;SAS_AF=0.0481;AA=A|||;VT=SNP
12	123742061	rs1969355	G	A	100	PASS	AC=2791;AF=0.557308;AN=5008;NS=2504;DP=17652;EAS_AF=0.7292;AMR_AF=0.6657;AFR_AF=0.1067;EUR_AF=0.7187;SAS_AF=0.7464;AA=G|||;VT=SNP
12	123742093	rs1533703	T	G	100	PASS	AC=3258;AF=0.650559;AN=5008;NS=2504;DP=18587;EAS_AF=0.998;AMR_AF=0.7262;AFR_AF=0.149;EUR_AF=0.7694;SAS_AF=0.7945;AA=G|||;VT=SNP
12	123742563	rs4759371	T	C	100	PASS	AC=3257;AF=0.650359;AN=5008;NS=2504;DP=16941;EAS_AF=0.998;AMR_AF=0.7262;AFR_AF=0.149;EUR_AF=0.7684;SAS_AF=0.7945;AA=C|||;VT=SNP
12	123742665	rs4759372	C	T	100	PASS	AC=424;AF=0.0846645;AN=5008;NS=2504;DP=15556;EAS_AF=0.2688;AMR_AF=0.0548;AFR_AF=0.0129;EUR_AF=0.0507;SAS_AF=0.0481;AA=c|||;VT=SNP
12	123743145	rs76327404	T	C	100	PASS	AC=467;AF=0.0932508;AN=5008;NS=2504;DP=21480;EAS_AF=0.2688;AMR_AF=0.0605;AFR_AF=0.0424;EUR_AF=0.0507;SAS_AF=0.0481;AA=T|||;VT=SNP
12	123743436	rs4759413	T	A	100	PASS	AC=467;AF=0.0932508;AN=5008;NS=2504;DP=20309;EAS_AF=0.2688;AMR_AF=0.0605;AFR_AF=0.0424;EUR_AF=0.0507;SAS_AF=0.0481;AA=T|||;VT=SNP
12	123743445	rs10734900	G	A	100	PASS	AC=2790;AF=0.557109;AN=5008;NS=2504;DP=20127;EAS_AF=0.7292;AMR_AF=0.6657;AFR_AF=0.1067;EUR_AF=0.7177;SAS_AF=0.7464;AA=G|||;VT=SNP
12	123743447	rs10734901	G	A	100	PASS	AC=2790;AF=0.557109;AN=5008;NS=2504;DP=20116;EAS_AF=0.7292;AMR_AF=0.6657;AFR_AF=0.1067;EUR_AF=0.7177;SAS_AF=0.7464;AA=G|||;VT=SNP
12	123743645	rs4759414	C	A	100	PASS	AC=467;AF=0.0932508;AN=5008;NS=2504;DP=20530;EAS_AF=0.2688;AMR_AF=0.0605;AFR_AF=0.0424;EUR_AF=0.0507;SAS_AF=0.0481;AA=C|||;VT=SNP
12	123743674	rs4759415	T	C	100	PASS	AC=3260;AF=0.650958;AN=5008;NS=2504;DP=20195;EAS_AF=0.998;AMR_AF=0.7262;AFR_AF=0.149;EUR_AF=0.7684;SAS_AF=0.7975;AA=C|||;VT=SNP
12	123743883	rs10732573	G	C	100	PASS	AC=2791;AF=0.557308;AN=5008;NS=2504;DP=19701;EAS_AF=0.7292;AMR_AF=0.6657;AFR_AF=0.1067;EUR_AF=0.7177;SAS_AF=0.7474;AA=G|||;VT=SNP
12	123743927	rs10846489	G	A	100	PASS	AC=2450;AF=0.489217;AN=5008;NS=2504;DP=18795;EAS_AF=0.6835;AMR_AF=0.5865;AFR_AF=0.0567;EUR_AF=0.665;SAS_AF=0.6237;AA=g|||;VT=SNP
12	123744082	rs112294465	C	A	100	PASS	AC=23;AF=0.00459265;AN=5008;NS=2504;DP=17273;EAS_AF=0;AMR_AF=0;AFR_AF=0.0008;EUR_AF=0.0149;SAS_AF=0.0072;AA=C|||;VT=SNP
12	123744746	rs7961303	T	C	100	PASS	AC=4183;AF=0.835264;AN=5008;NS=2504;DP=22038;EAS_AF=1;AMR_AF=0.9366;AFR_AF=0.4168;EUR_AF=0.992;SAS_AF=0.998;AA=C|||;VT=SNP
12	123744955	rs1980251	G	A	100	PASS	AC=2791;AF=0.557308;AN=5008;NS=2504;DP=19238;EAS_AF=0.7292;AMR_AF=0.6657;AFR_AF=0.1067;EUR_AF=0.7177;SAS_AF=0.7474;AA=g|||;VT=SNP
12	123745149	rs78197735	G	T	100	PASS	AC=467;AF=0.0932508;AN=5008;NS=2504;DP=19235;EAS_AF=0.2688;AMR_AF=0.0605;AFR_AF=0.0424;EUR_AF=0.0507;SAS_AF=0.0481;AA=G|||;VT=SNP
12	123745178	rs1980252	C	G	100	PASS	AC=3266;AF=0.652157;AN=5008;NS=2504;DP=18595;EAS_AF=0.998;AMR_AF=0.7277;AFR_AF=0.152;EUR_AF=0.7684;SAS_AF=0.7986;AA=G|||;VT=SNP
12	123745359	rs2337934	A	G	100	PASS	AC=3261;AF=0.651158;AN=5008;NS=2504;DP=16874;EAS_AF=0.998;AMR_AF=0.7262;AFR_AF=0.149;EUR_AF=0.7684;SAS_AF=0.7986;AA=G|||;VT=SNP
12	123745809	rs6633	G	T	100	PASS	AC=632;AF=0.126198;AN=5008;NS=2504;DP=19734;EAS_AF=0.002;AMR_AF=0.1945;AFR_AF=0.0575;EUR_AF=0.2227;SAS_AF=0.1994;AA=G|||;VT=SNP
12	123745869	rs1801957	C	T	100	PASS	AC=68;AF=0.0135783;AN=5008;NS=2504;DP=19806;EAS_AF=0.001;AMR_AF=0.0375;AFR_AF=0.0023;EUR_AF=0.0328;SAS_AF=0.0051;AA=C|||;VT=SNP
12	123746357	rs4759416	C	G	100	PASS	AC=3258;AF=0.650559;AN=5008;NS=2504;DP=19605;EAS_AF=0.998;AMR_AF=0.7277;AFR_AF=0.149;EUR_AF=0.7684;SAS_AF=0.7945;AA=G|||;VT=SNP;EX_TARGET
12	123746510	rs4759417	C	T	100	PASS	AC=3272;AF=0.653355;AN=5008;NS=2504;DP=21534;EAS_AF=0.998;AMR_AF=0.7262;AFR_AF=0.1581;EUR_AF=0.7674;SAS_AF=0.7986;AA=T|||;VT=SNP
12	123746531	rs4759418	C	G	100	PASS	AC=455;AF=0.0908546;AN=5008;NS=2504;DP=21850;EAS_AF=0.2569;AMR_AF=0.0605;AFR_AF=0.0424;EUR_AF=0.0507;SAS_AF=0.0481;AA=C|||;VT=SNP
12	123746795	rs11057215	G	A	100	PASS	AC=48;AF=0.00958466;AN=5008;NS=2504;DP=17176;EAS_AF=0;AMR_AF=0.0115;AFR_AF=0.003;EUR_AF=0.0199;SAS_AF=0.0164;AA=G|||;VT=SNP
12	123746961	rs10773002	A	T	100	PASS	AC=2813;AF=0.561701;AN=5008;NS=2504;DP=20516;EAS_AF=0.7411;AMR_AF=0.6657;AFR_AF=0.1157;EUR_AF=0.7167;SAS_AF=0.7464;AA=A|||;VT=SNP
12	123747258	rs61953391	G	A	100	PASS	AC=28;AF=0.00559105;AN=5008;NS=2504;DP=17295;EAS_AF=0;AMR_AF=0.0086;AFR_AF=0;EUR_AF=0.0209;SAS_AF=0.001;AA=G|||;VT=SNP
12	123747714	rs112257759	C	T	100	PASS	AC=46;AF=0.0091853;AN=5008;NS=2504;DP=13573;EAS_AF=0;AMR_AF=0.0115;AFR_AF=0.0015;EUR_AF=0.0199;SAS_AF=0.0164;AA=C|||;VT=SNP
12	123748216	rs61231969	C	A	100	PASS	AC=455;AF=0.0908546;AN=5008;NS=2504;DP=18894;EAS_AF=0.256;AMR_AF=0.0605;AFR_AF=0.0431;EUR_AF=0.0507;SAS_AF=0.0481;AA=C|||;VT=SNP
12	123749735	rs12146722	G	A	100	PASS	AC=59;AF=0.0117812;AN=5008;NS=2504;DP=17553;EAS_AF=0;AMR_AF=0.0115;AFR_AF=0.0098;EUR_AF=0.0199;SAS_AF=0.0184;AA=G|||;VT=SNP;EX_TARGET
12	123750228	rs12824957	T	C	100	PASS	AC=630;AF=0.125799;AN=5008;NS=2504;DP=18257;EAS_AF=0.002;AMR_AF=0.1916;AFR_AF=0.0567;EUR_AF=0.2227;SAS_AF=0.2004;AA=T|||;VT=SNP
12	123750748	rs4553407	G	C	100	PASS	AC=2458;AF=0.490815;AN=5008;NS=2504;DP=15418;EAS_AF=0.6855;AMR_AF=0.5893;AFR_AF=0.0567;EUR_AF=0.668;SAS_AF=0.6247;AA=G|||;VT=SNP
12	123750895	rs1402275	A	G	100	PASS	AC=3280;AF=0.654952;AN=5008;NS=2504;DP=14683;EAS_AF=0.998;AMR_AF=0.7277;AFR_AF=0.1641;EUR_AF=0.7674;SAS_AF=0.7975;AA=G|||;VT=SNP
12	123750994	rs10846490	G	A	100	PASS	AC=353;AF=0.0704872;AN=5008;NS=2504;DP=16383;EAS_AF=0.0437;AMR_AF=0.0778;AFR_AF=0.0643;EUR_AF=0.0497;SAS_AF=0.1227;AA=G|||;VT=SNP
12	123751339	rs2030401	G	A	100	PASS	AC=1987;AF=0.396765;AN=5008;NS=2504;DP=19587;EAS_AF=0.6855;AMR_AF=0.4207;AFR_AF=0.0257;EUR_AF=0.4026;SAS_AF=0.5777;AA=G|||;VT=SNP
12	123751726	rs2271976	A	C	100	PASS	AC=823;AF=0.164337;AN=5008;NS=2504;DP=21503;EAS_AF=0.3125;AMR_AF=0.1383;AFR_AF=0.1074;EUR_AF=0.1004;SAS_AF=0.1728;AA=C|||;VT=SNP;EX_TARGET
12	123752263	rs10083067	C	T	100	PASS	AC=314;AF=0.0626997;AN=5008;NS=2504;DP=21189;EAS_AF=0.0437;AMR_AF=0.0778;AFR_AF=0.0356;EUR_AF=0.0497;SAS_AF=0.1217;AA=C|||;VT=SNP
12	123752419	rs75529277	C	T	100	PASS	AC=468;AF=0.0934505;AN=5008;NS=2504;DP=18440;EAS_AF=0.2688;AMR_AF=0.0605;AFR_AF=0.0431;EUR_AF=0.0507;SAS_AF=0.0481;AA=C|||;VT=SNP
12	123752637	rs76514049	G	A	100	PASS	AC=423;AF=0.0844649;AN=5008;NS=2504;DP=18760;EAS_AF=0.2679;AMR_AF=0.0548;AFR_AF=0.0129;EUR_AF=0.0507;SAS_AF=0.0481;AA=G|||;VT=SNP
12	123752905	rs11057222	G	A	100	PASS	AC=352;AF=0.0702875;AN=5008;NS=2504;DP=17314;EAS_AF=0.0437;AMR_AF=0.0778;AFR_AF=0.0643;EUR_AF=0.0497;SAS_AF=0.1217;AA=G|||;VT=SNP
12	123753294	rs73231941	C	T	100	PASS	AC=46;AF=0.0091853;AN=5008;NS=2504;DP=17251;EAS_AF=0;AMR_AF=0.0115;AFR_AF=0.0015;EUR_AF=0.0199;SAS_AF=0.0164;AA=C|||;VT=SNP
12	123753372	rs61953394	T	C	100	PASS	AC=825;AF=0.164736;AN=5008;NS=2504;DP=19526;EAS_AF=0.3125;AMR_AF=0.1383;AFR_AF=0.1082;EUR_AF=0.1004;SAS_AF=0.1738;AA=C|||;VT=SNP
12	123753492	rs10846491	C	G	100	PASS	AC=3273;AF=0.653554;AN=5008;NS=2504;DP=18047;EAS_AF=0.996;AMR_AF=0.7248;AFR_AF=0.1641;EUR_AF=0.7664;SAS_AF=0.7955;AA=G|||;VT=SNP
12	123755033	rs117661481	C	A	100	PASS	AC=69;AF=0.013778;AN=5008;NS=2504;DP=13778;EAS_AF=0.001;AMR_AF=0.0375;AFR_AF=0.0023;EUR_AF=0.0338;SAS_AF=0.0051;AA=C|||;VT=SNP
12	123755055	rs11057223	T	C	100	PASS	AC=826;AF=0.164936;AN=5008;NS=2504;DP=13670;EAS_AF=0.3135;AMR_AF=0.1398;AFR_AF=0.1082;EUR_AF=0.1014;SAS_AF=0.1718;AA=C|||;VT=SNP
12	123755179	rs11057224	A	G	100	PASS	AC=820;AF=0.163738;AN=5008;NS=2504;DP=13571;EAS_AF=0.3125;AMR_AF=0.1383;AFR_AF=0.1074;EUR_AF=0.1004;SAS_AF=0.1697;AA=G|||;VT=SNP
12	123755464	rs139263519	G	A	100	PASS	AC=121;AF=0.0241613;AN=5008;NS=2504;DP=7696;EAS_AF=0;AMR_AF=0.0216;AFR_AF=0.0719;EUR_AF=0.0089;SAS_AF=0.002;AA=G|||;VT=SNP
12	123757144	rs3759114	T	G	100	PASS	AC=469;AF=0.0936502;AN=5008;NS=2504;DP=15660;EAS_AF=0.2688;AMR_AF=0.0605;AFR_AF=0.0431;EUR_AF=0.0507;SAS_AF=0.0491;AA=T|||;VT=SNP
12	123757504	rs75759977	G	T	100	PASS	AC=55;AF=0.0109824;AN=5008;NS=2504;DP=15397;EAS_AF=0;AMR_AF=0.0159;AFR_AF=0;EUR_AF=0.0308;SAS_AF=0.0133;AA=G|||;VT=SNP
12	123757861	rs1109559	G	A	100	PASS	AC=2455;AF=0.490216;AN=5008;NS=2504;DP=17018;EAS_AF=0.6845;AMR_AF=0.5879;AFR_AF=0.0575;EUR_AF=0.666;SAS_AF=0.6247;AA=G|||;VT=SNP
12	123757905	rs1109560	C	A	100	PASS	AC=823;AF=0.164337;AN=5008;NS=2504;DP=15756;EAS_AF=0.3135;AMR_AF=0.1398;AFR_AF=0.1059;EUR_AF=0.1004;SAS_AF=0.1728;AA=A|||;VT=SNP
12	123757975	rs114253550	G	C	100	PASS	AC=340;AF=0.0678914;AN=5008;NS=2504;DP=16914;EAS_AF=0;AMR_AF=0.0331;AFR_AF=0.2322;EUR_AF=0.008;SAS_AF=0.002;AA=G|||;VT=SNP
12	123758235	rs7953929	C	G	100	PASS	AC=910;AF=0.181709;AN=5008;NS=2504;DP=18211;EAS_AF=0.002;AMR_AF=0.2061;AFR_AF=0.2602;EUR_AF=0.2237;SAS_AF=0.2004;AA=C|||;VT=SNP
12	123758312	rs10846492	C	G	100	PASS	AC=352;AF=0.0702875;AN=5008;NS=2504;DP=16768;EAS_AF=0.0437;AMR_AF=0.0778;AFR_AF=0.0643;EUR_AF=0.0497;SAS_AF=0.1217;AA=c|||;VT=SNP
12	123758402	rs10846493	G	C	100	PASS	AC=352;AF=0.0702875;AN=5008;NS=2504;DP=16028;EAS_AF=0.0437;AMR_AF=0.0778;AFR_AF=0.0643;EUR_AF=0.0497;SAS_AF=0.1217;AA=g|||;VT=SNP
12	123758412	rs11057226	G	A	100	PASS	AC=173;AF=0.0345447;AN=5008;NS=2504;DP=15727;EAS_AF=0.0258;AMR_AF=0.0562;AFR_AF=0.0197;EUR_AF=0.0278;SAS_AF=0.0552;AA=G|||;VT=SNP
12	123758439	rs10846494	G	A	100	PASS	AC=349;AF=0.0696885;AN=5008;NS=2504;DP=15780;EAS_AF=0.0437;AMR_AF=0.0778;AFR_AF=0.062;EUR_AF=0.0497;SAS_AF=0.1217;AA=g|||;VT=SNP
12	123760729	rs10846495	G	T	100	PASS	AC=345;AF=0.0688898;AN=5008;NS=2504;DP=15454;EAS_AF=0.0437;AMR_AF=0.0778;AFR_AF=0.062;EUR_AF=0.0497;SAS_AF=0.1176;AA=G|||;VT=SNP
12	123761112	rs149431137	C	T	100	PASS	AC=43;AF=0.00858626;AN=5008;NS=2504;DP=12600;EAS_AF=0;AMR_AF=0.0173;AFR_AF=0;EUR_AF=0.0278;SAS_AF=0.0031;AA=C|||;VT=SNP
12	123761505	rs10846496	G	A	100	PASS	AC=354;AF=0.0706869;AN=5008;NS=2504;DP=12859;EAS_AF=0.0437;AMR_AF=0.0865;AFR_AF=0.062;EUR_AF=0.0527;SAS_AF=0.1176;AA=G|||;VT=SNP
12	123761686	rs10846497	A	G	100	PASS	AC=819;AF=0.163538;AN=5008;NS=2504;DP=11466;EAS_AF=0.3075;AMR_AF=0.1484;AFR_AF=0.1051;EUR_AF=0.1034;SAS_AF=0.1667;AA=G|||;VT=SNP
12	123762004	rs7303754	G	A	100	PASS	AC=2460;AF=0.491214;AN=5008;NS=2504;DP=11138;EAS_AF=0.6915;AMR_AF=0.5807;AFR_AF=0.0575;EUR_AF=0.664;SAS_AF=0.6299;AA=G|||;VT=SNP
12	123762007	rs74843013	C	T	100	PASS	AC=465;AF=0.0928514;AN=5008;NS=2504;DP=11359;EAS_AF=0.2629;AMR_AF=0.062;AFR_AF=0.0439;EUR_AF=0.0507;SAS_AF=0.0491;AA=C|||;VT=SNP
12	123762239	rs9668616	A	C	100	PASS	AC=4194;AF=0.83746;AN=5008;NS=2504;DP=13456;EAS_AF=1;AMR_AF=0.9352;AFR_AF=0.4266;EUR_AF=0.9911;SAS_AF=0.998;AA=N|||;VT=SNP
12	123762465	rs189091123	G	C	100	PASS	AC=27;AF=0.00539137;AN=5008;NS=2504;DP=11564;EAS_AF=0;AMR_AF=0;AFR_AF=0.0008;EUR_AF=0.0159;SAS_AF=0.0102;AA=g|||;VT=SNP
12	123763385	rs10846499	A	G	100	PASS	AC=354;AF=0.0706869;AN=5008;NS=2504;DP=13470;EAS_AF=0.0437;AMR_AF=0.0865;AFR_AF=0.062;EUR_AF=0.0527;SAS_AF=0.1176;AA=G|||;VT=SNP
12	123763423	rs185677409	G	A	100	PASS	AC=16;AF=0.00319489;AN=5008;NS=2504;DP=15026;EAS_AF=0;AMR_AF=0;AFR_AF=0.0008;EUR_AF=0.0109;SAS_AF=0.0041;AA=G|||;VT=SNP
12	123763499	rs10846500	C	T	100	PASS	AC=346;AF=0.0690895;AN=5008;NS=2504;DP=14813;EAS_AF=0.0437;AMR_AF=0.0865;AFR_AF=0.056;EUR_AF=0.0527;SAS_AF=0.1176;AA=C|||;VT=SNP
12	123763533	rs7488490	G	A	100	PASS	AC=813;AF=0.16234;AN=5008;NS=2504;DP=15155;EAS_AF=0.3075;AMR_AF=0.1484;AFR_AF=0.1006;EUR_AF=0.1034;SAS_AF=0.1667;AA=A|||;VT=SNP
12	123763573	rs7486723	T	C	100	PASS	AC=465;AF=0.0928514;AN=5008;NS=2504;DP=15668;EAS_AF=0.2639;AMR_AF=0.062;AFR_AF=0.0446;EUR_AF=0.0507;SAS_AF=0.047;AA=T|||;VT=SNP
12	123764083	rs10444447	C	T	100	PASS	AC=338;AF=0.067492;AN=5008;NS=2504;DP=18832;EAS_AF=0.0437;AMR_AF=0.0764;AFR_AF=0.056;EUR_AF=0.0527;SAS_AF=0.1166;AA=C|||;VT=SNP
12	123764169	rs10444448	A	G	100	PASS	AC=346;AF=0.0690895;AN=5008;NS=2504;DP=16241;EAS_AF=0.0437;AMR_AF=0.0865;AFR_AF=0.056;EUR_AF=0.0527;SAS_AF=0.1176;AA=A|||;VT=SNP
12	123764271	rs10444449	A	G	100	PASS	AC=813;AF=0.16234;AN=5008;NS=2504;DP=15364;EAS_AF=0.3075;AMR_AF=0.1484;AFR_AF=0.1006;EUR_AF=0.1034;SAS_AF=0.1667;AA=A|||;VT=SNP
12	123764715	rs11057231	C	G	100	PASS	AC=356;AF=0.0710863;AN=5008;NS=2504;DP=16719;EAS_AF=0.0437;AMR_AF=0.0865;AFR_AF=0.0658;EUR_AF=0.0527;SAS_AF=0.1145;AA=C|||;VT=SNP
12	123765119	rs113270742	G	A	100	PASS	AC=356;AF=0.0710863;AN=5008;NS=2504;DP=12429;EAS_AF=0.0437;AMR_AF=0.0865;AFR_AF=0.0658;EUR_AF=0.0527;SAS_AF=0.1145;AA=G|||;VT=SNP
12	123765453	rs181186755	G	A	100	PASS	AC=28;AF=0.00559105;AN=5008;NS=2504;DP=9693;EAS_AF=0;AMR_AF=0.0086;AFR_AF=0;EUR_AF=0.0209;SAS_AF=0.001;AA=G|||;VT=SNP
12	123765690	rs75033629	G	C	100	PASS	AC=33;AF=0.00658946;AN=5008;NS=2504;DP=13061;EAS_AF=0;AMR_AF=0.0086;AFR_AF=0;EUR_AF=0.0268;SAS_AF=0;AA=G|||;VT=SNP
12	123766437	rs10444439	A	G	100	PASS	AC=801;AF=0.159944;AN=5008;NS=2504;DP=19132;EAS_AF=0.2986;AMR_AF=0.1484;AFR_AF=0.1021;EUR_AF=0.1034;SAS_AF=0.1616;AA=G|||;VT=SNP
12	123766786	rs61953413	A	G	100	PASS	AC=356;AF=0.0710863;AN=5008;NS=2504;DP=19328;EAS_AF=0.0437;AMR_AF=0.0865;AFR_AF=0.0658;EUR_AF=0.0527;SAS_AF=0.1145;AA=G|||;VT=SNP
12	123766921	rs73231946	C	G	100	PASS	AC=357;AF=0.0712859;AN=5008;NS=2504;DP=16726;EAS_AF=0.0446;AMR_AF=0.0865;AFR_AF=0.0658;EUR_AF=0.0527;SAS_AF=0.1145;AA=G|||;VT=SNP
12	123766974	rs7303355	C	T	100	PASS	AC=386;AF=0.0770767;AN=5008;NS=2504;DP=15579;EAS_AF=0;AMR_AF=0.0403;AFR_AF=0.2632;EUR_AF=0.008;SAS_AF=0.002;AA=C|||;VT=SNP
12	123767929	rs7306755	G	A	100	PASS	AC=626;AF=0.125;AN=5008;NS=2504;DP=15512;EAS_AF=0.003;AMR_AF=0.1902;AFR_AF=0.0514;EUR_AF=0.2227;SAS_AF=0.2035;AA=G|||;VT=SNP
12	123767971	rs11057238	C	A	100	PASS	AC=2473;AF=0.49381;AN=5008;NS=2504;DP=16008;EAS_AF=0.6994;AMR_AF=0.5836;AFR_AF=0.0575;EUR_AF=0.665;SAS_AF=0.6319;AA=C|||;VT=SNP
12	123768105	rs10846501	T	G	100	PASS	AC=356;AF=0.0710863;AN=5008;NS=2504;DP=16729;EAS_AF=0.0437;AMR_AF=0.0865;AFR_AF=0.0658;EUR_AF=0.0527;SAS_AF=0.1145;AA=a|||;VT=SNP
12	123768246	rs11057239	C	T	100	PASS	AC=64;AF=0.0127796;AN=5008;NS=2504;DP=18396;EAS_AF=0;AMR_AF=0.0115;AFR_AF=0.0151;EUR_AF=0.0199;SAS_AF=0.0164;AA=C|||;VT=SNP
12	123768264	rs11057240	G	C	100	PASS	AC=358;AF=0.0714856;AN=5008;NS=2504;DP=18807;EAS_AF=0.0437;AMR_AF=0.0865;AFR_AF=0.0658;EUR_AF=0.0527;SAS_AF=0.1166;AA=C|||;VT=SNP
12	123768844	rs61953416	G	A	100	PASS	AC=65;AF=0.0129792;AN=5008;NS=2504;DP=16921;EAS_AF=0;AMR_AF=0.0245;AFR_AF=0.0023;EUR_AF=0.0398;SAS_AF=0.0051;AA=G|||;VT=SNP
12	123768964	rs11057241	G	A	100	PASS	AC=149;AF=0.0297524;AN=5008;NS=2504;DP=15505;EAS_AF=0.0238;AMR_AF=0.0548;AFR_AF=0.0068;EUR_AF=0.0278;SAS_AF=0.0511;AA=G|||;VT=SNP
12	123769703	rs150489571	C	T	100	PASS	AC=146;AF=0.0291534;AN=5008;NS=2504;DP=16291;EAS_AF=0;AMR_AF=0.0548;AFR_AF=0.0015;EUR_AF=0.0845;SAS_AF=0.0215;AA=C|||;VT=SNP
12	123770140	rs74354194	T	C	100	PASS	AC=109;AF=0.0217652;AN=5008;NS=2504;DP=19146;EAS_AF=0;AMR_AF=0.0288;AFR_AF=0.0015;EUR_AF=0.0775;SAS_AF=0.0092;AA=T|||;VT=SNP
12	123770362	rs11057242	T	C	100	PASS	AC=801;AF=0.159944;AN=5008;NS=2504;DP=17112;EAS_AF=0.2986;AMR_AF=0.1484;AFR_AF=0.1014;EUR_AF=0.1034;SAS_AF=0.1626;AA=t|||;VT=SNP
12	123770887	rs77212643	G	A	100	PASS	AC=446;AF=0.0890575;AN=5008;NS=2504;DP=12843;EAS_AF=0.255;AMR_AF=0.062;AFR_AF=0.0363;EUR_AF=0.0507;SAS_AF=0.0481;AA=G|||;VT=SNP
12	123771015	rs71444571	G	A	100	PASS	AC=630;AF=0.125799;AN=5008;NS=2504;DP=12716;EAS_AF=0.002;AMR_AF=0.1888;AFR_AF=0.056;EUR_AF=0.2217;SAS_AF=0.2045;AA=G|||;VT=SNP
12	123771032	rs9739070	A	G	100	PASS	AC=3915;AF=0.781749;AN=5008;NS=2504;DP=13499;EAS_AF=0.998;AMR_AF=0.7853;AFR_AF=0.6082;EUR_AF=0.7773;SAS_AF=0.7955;AA=G|||;VT=SNP
12	123771070	rs11057243	C	T	100	PASS	AC=350;AF=0.0698882;AN=5008;NS=2504;DP=11214;EAS_AF=0.0437;AMR_AF=0.0865;AFR_AF=0.0613;EUR_AF=0.0527;SAS_AF=0.1145;AA=C|||;VT=SNP
12	123771381	rs61953417	A	T	100	PASS	AC=93;AF=0.0185703;AN=5008;NS=2504;DP=18626;EAS_AF=0.0149;AMR_AF=0.0086;AFR_AF=0.0008;EUR_AF=0.0278;SAS_AF=0.044;AA=A|||;VT=SNP
12	123771475	rs7974099	A	G	100	PASS	AC=2480;AF=0.495208;AN=5008;NS=2504;DP=18823;EAS_AF=0.6994;AMR_AF=0.5836;AFR_AF=0.062;EUR_AF=0.667;SAS_AF=0.6309;AA=A|||;VT=SNP
12	123772108	rs61953418	C	G	100	PASS	AC=158;AF=0.0315495;AN=5008;NS=2504;DP=17123;EAS_AF=0.0258;AMR_AF=0.0562;AFR_AF=0.0113;EUR_AF=0.0278;SAS_AF=0.0511;AA=C|||;VT=SNP
12	123772386	rs10846503	G	C	100	PASS	AC=351;AF=0.0700879;AN=5008;NS=2504;DP=13987;EAS_AF=0.0437;AMR_AF=0.0865;AFR_AF=0.062;EUR_AF=0.0527;SAS_AF=0.1145;AA=G|||;VT=SNP
12	123772531	rs10846504	G	C	100	PASS	AC=351;AF=0.0700879;AN=5008;NS=2504;DP=14570;EAS_AF=0.0437;AMR_AF=0.0865;AFR_AF=0.062;EUR_AF=0.0527;SAS_AF=0.1145;AA=G|||;VT=SNP
12	123772896	rs139473395	G	A	100	PASS	AC=67;AF=0.0133786;AN=5008;NS=2504;DP=14286;EAS_AF=0;AMR_AF=0.0187;AFR_AF=0.034;EUR_AF=0.007;SAS_AF=0.002;AA=G|||;VT=SNP
12	123773263	rs11057244	G	C	100	PASS	AC=158;AF=0.0315495;AN=5008;NS=2504;DP=19233;EAS_AF=0.0258;AMR_AF=0.0562;AFR_AF=0.0113;EUR_AF=0.0278;SAS_AF=0.0511;AA=G|||;VT=SNP
12	123775127	rs10773003	G	A	100	PASS	AC=797;AF=0.159145;AN=5008;NS=2504;DP=15146;EAS_AF=0.2986;AMR_AF=0.1484;AFR_AF=0.0976;EUR_AF=0.1044;SAS_AF=0.1626;AA=A|||;VT=SNP
12	123775264	rs74240779	T	C	100	PASS	AC=445;AF=0.0888578;AN=5008;NS=2504;DP=17280;EAS_AF=0.255;AMR_AF=0.062;AFR_AF=0.0356;EUR_AF=0.0507;SAS_AF=0.0481;AA=T|||;VT=SNP
12	123775385	rs10846505	T	C	100	PASS	AC=802;AF=0.160144;AN=5008;NS=2504;DP=15195;EAS_AF=0.2986;AMR_AF=0.1484;AFR_AF=0.1021;EUR_AF=0.1034;SAS_AF=0.1626;AA=C|||;VT=SNP
12	123775802	rs80200546	T	C	100	PASS	AC=489;AF=0.0976438;AN=5008;NS=2504;DP=19109;EAS_AF=0;AMR_AF=0.0447;AFR_AF=0.3389;EUR_AF=0.008;SAS_AF=0.002;AA=t|||;VT=SNP
12	123776151	rs79015132	A	C	100	PASS	AC=445;AF=0.0888578;AN=5008;NS=2504;DP=17367;EAS_AF=0.255;AMR_AF=0.062;AFR_AF=0.0356;EUR_AF=0.0507;SAS_AF=0.0481;AA=A|||;VT=SNP
12	123777815	rs10846506	G	T	100	PASS	AC=796;AF=0.158946;AN=5008;NS=2504;DP=19968;EAS_AF=0.2986;AMR_AF=0.1484;AFR_AF=0.0976;EUR_AF=0.1034;SAS_AF=0.1626;AA=T|||;VT=SNP
12	123777831	rs11057246	G	A	100	PASS	AC=158;AF=0.0315495;AN=5008;NS=2504;DP=19697;EAS_AF=0.0258;AMR_AF=0.0562;AFR_AF=0.0113;EUR_AF=0.0278;SAS_AF=0.0511;AA=G|||;VT=SNP
12	123778469	rs61953419	G	T	100	PASS	AC=158;AF=0.0315495;AN=5008;NS=2504;DP=19138;EAS_AF=0.0258;AMR_AF=0.0562;AFR_AF=0.0113;EUR_AF=0.0278;SAS_AF=0.0511;AA=G|||;VT=SNP
12	123779489	rs3088303	G	A	100	PASS	AC=802;AF=0.160144;AN=5008;NS=2504;DP=17149;EAS_AF=0.2986;AMR_AF=0.1484;AFR_AF=0.1021;EUR_AF=0.1034;SAS_AF=0.1626;AA=A|||;VT=SNP
12	123781113	rs4281511	T	G	100	PASS	AC=354;AF=0.0706869;AN=5008;NS=2504;DP=17552;EAS_AF=0.0456;AMR_AF=0.0865;AFR_AF=0.0628;EUR_AF=0.0527;SAS_AF=0.1145;AA=t|||;VT=SNP
12	123781206	rs11057248	G	C	100	PASS	AC=796;AF=0.158946;AN=5008;NS=2504;DP=14158;EAS_AF=0.2986;AMR_AF=0.1484;AFR_AF=0.0976;EUR_AF=0.1034;SAS_AF=0.1626;AA=C|||;VT=SNP
12	123781283	rs4313613	T	G	100	PASS	AC=352;AF=0.0702875;AN=5008;NS=2504;DP=14935;EAS_AF=0.0437;AMR_AF=0.0865;AFR_AF=0.0628;EUR_AF=0.0527;SAS_AF=0.1145;AA=T|||;VT=SNP
12	123781386	rs113476796	G	A	100	PASS	AC=445;AF=0.0888578;AN=5008;NS=2504;DP=13885;EAS_AF=0.255;AMR_AF=0.062;AFR_AF=0.0356;EUR_AF=0.0507;SAS_AF=0.0481;AA=G|||;VT=SNP
12	123782039	rs73231950	G	A	100	PASS	AC=1948;AF=0.388978;AN=5008;NS=2504;DP=17074;EAS_AF=0.6984;AMR_AF=0.3991;AFR_AF=0.025;EUR_AF=0.3648;SAS_AF=0.5798;AA=G|||;VT=SNP
12	123782326	rs78314367	T	A	100	PASS	AC=166;AF=0.033147;AN=5008;NS=2504;DP=21291;EAS_AF=0;AMR_AF=0.0288;AFR_AF=0.1029;EUR_AF=0.008;SAS_AF=0.002;AA=T|||;VT=SNP
12	123782445	rs3803001	A	G	100	PASS	AC=445;AF=0.0888578;AN=5008;NS=2504;DP=21327;EAS_AF=0.255;AMR_AF=0.062;AFR_AF=0.0356;EUR_AF=0.0507;SAS_AF=0.0481;AA=G|||;VT=SNP
12	123782866	rs12582153	C	T	100	PASS	AC=2470;AF=0.493211;AN=5008;NS=2504;DP=17407;EAS_AF=0.6994;AMR_AF=0.5836;AFR_AF=0.0575;EUR_AF=0.664;SAS_AF=0.6299;AA=T|||;VT=SNP
12	123783627	rs113381333	A	G	100	PASS	AC=445;AF=0.0888578;AN=5008;NS=2504;DP=17736;EAS_AF=0.255;AMR_AF=0.062;AFR_AF=0.0356;EUR_AF=0.0507;SAS_AF=0.0481;AA=G|||;VT=SNP
12	123783691	rs12367421	T	A	100	PASS	AC=802;AF=0.160144;AN=5008;NS=2504;DP=19145;EAS_AF=0.2986;AMR_AF=0.1484;AFR_AF=0.1021;EUR_AF=0.1034;SAS_AF=0.1626;AA=A|||;VT=SNP
12	123783922	rs77969964	A	C	100	PASS	AC=445;AF=0.0888578;AN=5008;NS=2504;DP=18367;EAS_AF=0.255;AMR_AF=0.062;AFR_AF=0.0356;EUR_AF=0.0507;SAS_AF=0.0481;AA=A|||;VT=SNP
12	123783994	rs12821431	C	T	100	PASS	AC=625;AF=0.1248;AN=5008;NS=2504;DP=18714;EAS_AF=0.002;AMR_AF=0.1888;AFR_AF=0.0514;EUR_AF=0.2217;SAS_AF=0.2055;AA=C|||;VT=SNP
12	123784930	rs76763582	C	T	100	PASS	AC=445;AF=0.0888578;AN=5008;NS=2504;DP=14904;EAS_AF=0.255;AMR_AF=0.062;AFR_AF=0.0356;EUR_AF=0.0507;SAS_AF=0.0481;AA=c|||;VT=SNP
12	123785188	rs7962049	G	C	100	PASS	AC=488;AF=0.0974441;AN=5008;NS=2504;DP=17881;EAS_AF=0;AMR_AF=0.0447;AFR_AF=0.3381;EUR_AF=0.008;SAS_AF=0.002;AA=G|||;VT=SNP
12	123785390	rs72487570	T	C	100	PASS	AC=445;AF=0.0888578;AN=5008;NS=2504;DP=13587;EAS_AF=0.255;AMR_AF=0.062;AFR_AF=0.0356;EUR_AF=0.0507;SAS_AF=0.0481;AA=t|||;VT=SNP
12	123785660	rs182619561	T	C	100	PASS	AC=21;AF=0.00419329;AN=5008;NS=2504;DP=14191;EAS_AF=0;AMR_AF=0.0101;AFR_AF=0.0008;EUR_AF=0.0129;SAS_AF=0;AA=T|||;VT=SNP
12	123787505	rs58537268	C	G	100	PASS	AC=445;AF=0.0888578;AN=5008;NS=2504;DP=16897;EAS_AF=0.255;AMR_AF=0.062;AFR_AF=0.0356;EUR_AF=0.0507;SAS_AF=0.0481;AA=C|||;VT=SNP
12	123787558	rs60755632	A	G	100	PASS	AC=445;AF=0.0888578;AN=5008;NS=2504;DP=17488;EAS_AF=0.255;AMR_AF=0.062;AFR_AF=0.0356;EUR_AF=0.0507;SAS_AF=0.0481;AA=A|||;VT=SNP
12	123787811	rs11057250	C	T	100	PASS	AC=351;AF=0.0700879;AN=5008;NS=2504;DP=18345;EAS_AF=0.0437;AMR_AF=0.0865;AFR_AF=0.062;EUR_AF=0.0527;SAS_AF=0.1145;AA=C|||;VT=SNP
12	123788246	rs12317452	C	T	100	PASS	AC=802;AF=0.160144;AN=5008;NS=2504;DP=14099;EAS_AF=0.2986;AMR_AF=0.1484;AFR_AF=0.1021;EUR_AF=0.1034;SAS_AF=0.1626;AA=t|||;VT=SNP
12	123788542	rs75364398	C	T	100	PASS	AC=439;AF=0.0876597;AN=5008;NS=2504;DP=11515;EAS_AF=0.255;AMR_AF=0.062;AFR_AF=0.031;EUR_AF=0.0507;SAS_AF=0.0481;AA=C|||;VT=SNP
12	123788634	rs61953421	C	T	100	PASS	AC=20;AF=0.00399361;AN=5008;NS=2504;DP=13438;EAS_AF=0;AMR_AF=0.0086;AFR_AF=0.0008;EUR_AF=0.0129;SAS_AF=0;AA=C|||;VT=SNP
12	123788758	rs10773004	G	A	100	PASS	AC=797;AF=0.159145;AN=5008;NS=2504;DP=16058;EAS_AF=0.2986;AMR_AF=0.1484;AFR_AF=0.0983;EUR_AF=0.1034;SAS_AF=0.1626;AA=A|||;VT=SNP
12	123788907	rs58948739	A	G	100	PASS	AC=445;AF=0.0888578;AN=5008;NS=2504;DP=17259;EAS_AF=0.255;AMR_AF=0.062;AFR_AF=0.0356;EUR_AF=0.0507;SAS_AF=0.0481;AA=G|||;VT=SNP
12	123789056	rs76576325	T	G	100	PASS	AC=444;AF=0.0886581;AN=5008;NS=2504;DP=16536;EAS_AF=0.255;AMR_AF=0.062;AFR_AF=0.0356;EUR_AF=0.0507;SAS_AF=0.047;AA=T|||;VT=SNP
12	123789374	rs78862746	G	A	100	PASS	AC=443;AF=0.0884585;AN=5008;NS=2504;DP=17945;EAS_AF=0.255;AMR_AF=0.062;AFR_AF=0.034;EUR_AF=0.0507;SAS_AF=0.0481;AA=A|||;VT=SNP
12	123789943	rs79132992	A	C	100	PASS	AC=489;AF=0.0976438;AN=5008;NS=2504;DP=22271;EAS_AF=0;AMR_AF=0.0447;AFR_AF=0.3389;EUR_AF=0.008;SAS_AF=0.002;AA=A|||;VT=SNP
12	123790007	rs10773005	T	C	100	PASS	AC=812;AF=0.162141;AN=5008;NS=2504;DP=20228;EAS_AF=0.2986;AMR_AF=0.1499;AFR_AF=0.1089;EUR_AF=0.1034;SAS_AF=0.1626;AA=C|||;VT=SNP
12	123790051	rs10773006	T	C	100	PASS	AC=796;AF=0.158946;AN=5008;NS=2504;DP=17307;EAS_AF=0.2986;AMR_AF=0.1484;AFR_AF=0.0983;EUR_AF=0.1034;SAS_AF=0.1616;AA=C|||;VT=SNP
12	123790514	rs78163280	C	T	100	PASS	AC=21;AF=0.00419329;AN=5008;NS=2504;DP=15426;EAS_AF=0;AMR_AF=0.0086;AFR_AF=0.0008;EUR_AF=0.0139;SAS_AF=0;AA=C|||;VT=SNP
12	123790538	rs75801600	T	G	100	PASS	AC=489;AF=0.0976438;AN=5008;NS=2504;DP=15067;EAS_AF=0;AMR_AF=0.0447;AFR_AF=0.3389;EUR_AF=0.008;SAS_AF=0.002;AA=T|||;VT=SNP
12	123791165	rs11608305	C	G	100	PASS	AC=2486;AF=0.496406;AN=5008;NS=2504;DP=20925;EAS_AF=0.6994;AMR_AF=0.585;AFR_AF=0.0688;EUR_AF=0.664;SAS_AF=0.6299;AA=C|||;VT=SNP
12	123791227	rs11057251	C	T	100	PASS	AC=2470;AF=0.493211;AN=5008;NS=2504;DP=18673;EAS_AF=0.6994;AMR_AF=0.5836;AFR_AF=0.0567;EUR_AF=0.665;SAS_AF=0.6299;AA=C|||;VT=SNP
12	123791454	rs11057252	G	A	100	PASS	AC=46;AF=0.0091853;AN=5008;NS=2504;DP=17511;EAS_AF=0;AMR_AF=0.0115;AFR_AF=0.0015;EUR_AF=0.0199;SAS_AF=0.0164;AA=G|||;VT=SNP
12	123791649	rs73231956	T	C	100	PASS	AC=455;AF=0.0908546;AN=5008;NS=2504;DP=16954;EAS_AF=0.003;AMR_AF=0.1556;AFR_AF=0.0083;EUR_AF=0.1461;SAS_AF=0.1902;AA=T|||;VT=SNP
12	123791858	rs80151828	A	G	100	PASS	AC=445;AF=0.0888578;AN=5008;NS=2504;DP=19431;EAS_AF=0.255;AMR_AF=0.062;AFR_AF=0.0356;EUR_AF=0.0507;SAS_AF=0.0481;AA=G|||;VT=SNP
12	123791956	rs77590936	C	T	100	PASS	AC=489;AF=0.0976438;AN=5008;NS=2504;DP=21270;EAS_AF=0;AMR_AF=0.0447;AFR_AF=0.3389;EUR_AF=0.008;SAS_AF=0.002;AA=C|||;VT=SNP
12	123792465	rs117741953	G	A	100	PASS	AC=446;AF=0.0890575;AN=5008;NS=2504;DP=17319;EAS_AF=0.255;AMR_AF=0.062;AFR_AF=0.0356;EUR_AF=0.0517;SAS_AF=0.0481;AA=A|||;VT=SNP
12	123792550	rs77765598	C	T	100	PASS	AC=445;AF=0.0888578;AN=5008;NS=2504;DP=17146;EAS_AF=0.255;AMR_AF=0.062;AFR_AF=0.0356;EUR_AF=0.0507;SAS_AF=0.0481;AA=C|||;VT=SNP
12	123792685	rs80205866	T	C	100	PASS	AC=49;AF=0.00978435;AN=5008;NS=2504;DP=19256;EAS_AF=0;AMR_AF=0.0231;AFR_AF=0.0008;EUR_AF=0.0229;SAS_AF=0.0092;AA=t|||;VT=SNP
12	123792701	rs74240781	T	C	100	PASS	AC=445;AF=0.0888578;AN=5008;NS=2504;DP=19241;EAS_AF=0.255;AMR_AF=0.062;AFR_AF=0.0356;EUR_AF=0.0507;SAS_AF=0.0481;AA=T|||;VT=SNP
12	123792848	rs10846509	C	A	100	PASS	AC=346;AF=0.0690895;AN=5008;NS=2504;DP=19882;EAS_AF=0.0446;AMR_AF=0.085;AFR_AF=0.0582;EUR_AF=0.0527;SAS_AF=0.1145;AA=C|||;VT=SNP
12	123793614	rs61058270	G	A	100	PASS	AC=445;AF=0.0888578;AN=5008;NS=2504;DP=20047;EAS_AF=0.255;AMR_AF=0.062;AFR_AF=0.0356;EUR_AF=0.0507;SAS_AF=0.0481;AA=G|||;VT=SNP
12	123793660	rs57356592	A	G	100	PASS	AC=445;AF=0.0888578;AN=5008;NS=2504;DP=21408;EAS_AF=0.255;AMR_AF=0.062;AFR_AF=0.0356;EUR_AF=0.0507;SAS_AF=0.0481;AA=G|||;VT=SNP
12	123794104	rs3825141	G	T	100	PASS	AC=445;AF=0.0888578;AN=5008;NS=2504;DP=20085;EAS_AF=0.255;AMR_AF=0.062;AFR_AF=0.0356;EUR_AF=0.0507;SAS_AF=0.0481;AA=T|||;VT=SNP;EX_TARGET
12	123794450	rs2277343	A	T	100	PASS	AC=2469;AF=0.493011;AN=5008;NS=2504;DP=18228;EAS_AF=0.6994;AMR_AF=0.5836;AFR_AF=0.0567;EUR_AF=0.664;SAS_AF=0.6299;AA=A|||;VT=SNP
12	123794557	rs10846510	C	G	100	PASS	AC=348;AF=0.0694888;AN=5008;NS=2504;DP=18787;EAS_AF=0.0427;AMR_AF=0.0865;AFR_AF=0.062;EUR_AF=0.0527;SAS_AF=0.1125;AA=C|||;VT=SNP
12	123794581	rs11057254	A	C	100	PASS	AC=2492;AF=0.497604;AN=5008;NS=2504;DP=18607;EAS_AF=0.7004;AMR_AF=0.585;AFR_AF=0.0711;EUR_AF=0.664;SAS_AF=0.6319;AA=A|||;VT=SNP
12	123794759	rs34165714	C	G	100	PASS	AC=36;AF=0.0071885;AN=5008;NS=2504;DP=19485;EAS_AF=0;AMR_AF=0.0014;AFR_AF=0.0008;EUR_AF=0.0179;SAS_AF=0.0164;AA=C|||;VT=SNP
12	123794869	rs4759419	C	A	100	PASS	AC=446;AF=0.0890575;AN=5008;NS=2504;DP=15085;EAS_AF=0.255;AMR_AF=0.0634;AFR_AF=0.0356;EUR_AF=0.0507;SAS_AF=0.0481;AA=C|||;VT=SNP
12	123794871	rs4759420	G	C	100	PASS	AC=3782;AF=0.755192;AN=5008;NS=2504;DP=14859;EAS_AF=0.998;AMR_AF=0.7781;AFR_AF=0.5136;EUR_AF=0.7753;SAS_AF=0.7945;AA=C|||;VT=SNP
12	123794930	rs4759421	G	A	100	PASS	AC=445;AF=0.0888578;AN=5008;NS=2504;DP=14773;EAS_AF=0.255;AMR_AF=0.062;AFR_AF=0.0356;EUR_AF=0.0507;SAS_AF=0.0481;AA=G|||;VT=SNP
12	123795580	rs76466196	C	T	100	PASS	AC=445;AF=0.0888578;AN=5008;NS=2504;DP=19915;EAS_AF=0.255;AMR_AF=0.062;AFR_AF=0.0356;EUR_AF=0.0507;SAS_AF=0.0481;AA=T|||;VT=SNP;EX_TARGET
12	123795759	rs80336138	G	C	100	PASS	AC=445;AF=0.0888578;AN=5008;NS=2504;DP=19101;EAS_AF=0.255;AMR_AF=0.062;AFR_AF=0.0356;EUR_AF=0.0507;SAS_AF=0.0481;AA=G|||;VT=SNP
12	123796091	rs79885827	G	A	100	PASS	AC=445;AF=0.0888578;AN=5008;NS=2504;DP=12192;EAS_AF=0.255;AMR_AF=0.062;AFR_AF=0.0356;EUR_AF=0.0507;SAS_AF=0.0481;AA=G|||;VT=SNP
12	123796238	rs4759375	C	T	100	PASS	AC=789;AF=0.157548;AN=5008;NS=2504;DP=10574;EAS_AF=0.2996;AMR_AF=0.1499;AFR_AF=0.0976;EUR_AF=0.0964;SAS_AF=0.1605;AA=T|||;VT=SNP
12	123796240	rs11057257	T	A	100	PASS	AC=35;AF=0.00698882;AN=5008;NS=2504;DP=10517;EAS_AF=0;AMR_AF=0.0115;AFR_AF=0.0015;EUR_AF=0.0119;SAS_AF=0.0133;AA=T|||;VT=SNP
12	123796762	rs4759376	C	T	100	PASS	AC=445;AF=0.0888578;AN=5008;NS=2504;DP=16136;EAS_AF=0.255;AMR_AF=0.062;AFR_AF=0.0356;EUR_AF=0.0507;SAS_AF=0.0481;AA=C|||;VT=SNP
12	123796849	rs4759377	C	T	100	PASS	AC=796;AF=0.158946;AN=5008;NS=2504;DP=20975;EAS_AF=0.2986;AMR_AF=0.1484;AFR_AF=0.0976;EUR_AF=0.1034;SAS_AF=0.1626;AA=T|||;VT=SNP
12	123796997	rs10082867	A	G	100	PASS	AC=802;AF=0.160144;AN=5008;NS=2504;DP=19479;EAS_AF=0.2986;AMR_AF=0.1484;AFR_AF=0.1014;EUR_AF=0.1034;SAS_AF=0.1636;AA=a|||;VT=SNP
12	123797211	rs79872003	T	A	100	PASS	AC=445;AF=0.0888578;AN=5008;NS=2504;DP=15572;EAS_AF=0.255;AMR_AF=0.062;AFR_AF=0.0356;EUR_AF=0.0507;SAS_AF=0.0481;AA=T|||;VT=SNP
12	123797567	rs11057261	T	C	100	PASS	AC=2487;AF=0.496605;AN=5008;NS=2504;DP=6636;EAS_AF=0.6994;AMR_AF=0.5836;AFR_AF=0.0703;EUR_AF=0.664;SAS_AF=0.6299;AA=T|||;VT=SNP
12	123798074	rs10846513	A	G	100	PASS	AC=158;AF=0.0315495;AN=5008;NS=2504;DP=12358;EAS_AF=0.0258;AMR_AF=0.0562;AFR_AF=0.0113;EUR_AF=0.0278;SAS_AF=0.0511;AA=A|||;VT=SNP
12	123798352	rs74690356	C	T	100	PASS	AC=445;AF=0.0888578;AN=5008;NS=2504;DP=17499;EAS_AF=0.254;AMR_AF=0.062;AFR_AF=0.0356;EUR_AF=0.0507;SAS_AF=0.0491;AA=t|||;VT=SNP
12	123799439	rs142263676	G	A	100	PASS	AC=36;AF=0.0071885;AN=5008;NS=2504;DP=15146;EAS_AF=0.001;AMR_AF=0.0086;AFR_AF=0.0008;EUR_AF=0.0169;SAS_AF=0.0112;AA=G|||;VT=SNP
12	123799636	rs77190493	A	T	100	PASS	AC=49;AF=0.00978435;AN=5008;NS=2504;DP=18188;EAS_AF=0;AMR_AF=0.0231;AFR_AF=0.0008;EUR_AF=0.0229;SAS_AF=0.0092;AA=A|||;VT=SNP
12	123799938	rs61751327	C	T	100	PASS	AC=445;AF=0.0888578;AN=5008;NS=2504;DP=20260;EAS_AF=0.254;AMR_AF=0.062;AFR_AF=0.0356;EUR_AF=0.0507;SAS_AF=0.0491;AA=C|||;VT=SNP;EX_TARGET
12	123799974	rs6488868	A	G	100	PASS	AC=3431;AF=0.685104;AN=5008;NS=2504;DP=19843;EAS_AF=0.9544;AMR_AF=0.6916;AFR_AF=0.4523;EUR_AF=0.7217;SAS_AF=0.68;AA=G|||;VT=SNP;EX_TARGET
12	123800376	rs10846514	A	G	100	PASS	AC=351;AF=0.0700879;AN=5008;NS=2504;DP=21329;EAS_AF=0.0437;AMR_AF=0.0865;AFR_AF=0.062;EUR_AF=0.0527;SAS_AF=0.1145;AA=A|||;VT=SNP
12	123800752	rs10773007	G	T	100	PASS	AC=350;AF=0.0698882;AN=5008;NS=2504;DP=19051;EAS_AF=0.0437;AMR_AF=0.0865;AFR_AF=0.0613;EUR_AF=0.0527;SAS_AF=0.1145;AA=G|||;VT=SNP
12	123800820	rs10773008	A	G	100	PASS	AC=3783;AF=0.755391;AN=5008;NS=2504;DP=18289;EAS_AF=0.998;AMR_AF=0.7781;AFR_AF=0.5136;EUR_AF=0.7763;SAS_AF=0.7945;AA=G|||;VT=SNP
12	123800865	rs77284983	G	A	100	PASS	AC=444;AF=0.0886581;AN=5008;NS=2504;DP=17801;EAS_AF=0.254;AMR_AF=0.062;AFR_AF=0.0356;EUR_AF=0.0507;SAS_AF=0.0481;AA=G|||;VT=SNP
12	123801060	rs77807587	T	C	100	PASS	AC=444;AF=0.0886581;AN=5008;NS=2504;DP=17528;EAS_AF=0.254;AMR_AF=0.062;AFR_AF=0.0356;EUR_AF=0.0507;SAS_AF=0.0481;AA=C|||;VT=SNP
12	123801305	rs117388497	A	G	100	PASS	AC=75;AF=0.014976;AN=5008;NS=2504;DP=13966;EAS_AF=0;AMR_AF=0.0259;AFR_AF=0.0015;EUR_AF=0.0408;SAS_AF=0.0143;AA=A|||;VT=SNP
12	123801311	rs113739544	G	A	100	PASS	AC=446;AF=0.0890575;AN=5008;NS=2504;DP=14517;EAS_AF=0.254;AMR_AF=0.062;AFR_AF=0.0356;EUR_AF=0.0527;SAS_AF=0.0481;AA=G|||;VT=SNP
12	123801494	rs77106645	C	G	100	PASS	AC=444;AF=0.0886581;AN=5008;NS=2504;DP=15398;EAS_AF=0.254;AMR_AF=0.062;AFR_AF=0.0356;EUR_AF=0.0507;SAS_AF=0.0481;AA=C|||;VT=SNP
12	123801672	rs10846515	T	G	100	PASS	AC=3783;AF=0.755391;AN=5008;NS=2504;DP=17960;EAS_AF=0.998;AMR_AF=0.7781;AFR_AF=0.5136;EUR_AF=0.7763;SAS_AF=0.7945;AA=G|||;VT=SNP
12	123801856	rs61751328	T	C	100	PASS	AC=489;AF=0.0976438;AN=5008;NS=2504;DP=19983;EAS_AF=0;AMR_AF=0.0447;AFR_AF=0.3389;EUR_AF=0.008;SAS_AF=0.002;AA=T|||;VT=SNP;EX_TARGET
12	123801940	rs57416942	A	G	100	PASS	AC=443;AF=0.0884585;AN=5008;NS=2504;DP=20611;EAS_AF=0.254;AMR_AF=0.062;AFR_AF=0.0348;EUR_AF=0.0507;SAS_AF=0.0481;AA=A|||;VT=SNP;EX_TARGET
12	123802001	rs181289771	T	C	100	PASS	AC=18;AF=0.00359425;AN=5008;NS=2504;DP=21395;EAS_AF=0;AMR_AF=0.0014;AFR_AF=0.0008;EUR_AF=0.0109;SAS_AF=0.0051;AA=T|||;VT=SNP
12	123802690	rs75225286	A	G	100	PASS	AC=444;AF=0.0886581;AN=5008;NS=2504;DP=18155;EAS_AF=0.254;AMR_AF=0.062;AFR_AF=0.0356;EUR_AF=0.0507;SAS_AF=0.0481;AA=G|||;VT=SNP
12	123802814	rs12317103	T	C	100	PASS	AC=803;AF=0.160343;AN=5008;NS=2504;DP=20320;EAS_AF=0.2976;AMR_AF=0.1484;AFR_AF=0.1029;EUR_AF=0.1034;SAS_AF=0.1636;AA=C|||;VT=SNP
12	123803087	rs111964104	C	T	100	PASS	AC=444;AF=0.0886581;AN=5008;NS=2504;DP=18871;EAS_AF=0.254;AMR_AF=0.062;AFR_AF=0.0356;EUR_AF=0.0507;SAS_AF=0.0481;AA=C|||;VT=SNP
12	123803173	rs112398654	G	A	100	PASS	AC=28;AF=0.00559105;AN=5008;NS=2504;DP=16872;EAS_AF=0.001;AMR_AF=0.0115;AFR_AF=0.0008;EUR_AF=0.0169;SAS_AF=0.001;AA=A|||;VT=SNP
12	123803469	rs10846516	C	T	100	PASS	AC=62;AF=0.0123802;AN=5008;NS=2504;DP=19030;EAS_AF=0;AMR_AF=0.0144;AFR_AF=0.0113;EUR_AF=0.0209;SAS_AF=0.0164;AA=C|||;VT=SNP
12	123803880	rs59295450	G	A	100	PASS	AC=444;AF=0.0886581;AN=5008;NS=2504;DP=20306;EAS_AF=0.254;AMR_AF=0.062;AFR_AF=0.0356;EUR_AF=0.0507;SAS_AF=0.0481;AA=A|||;VT=SNP
12	123803889	rs76230280	C	T	100	PASS	AC=43;AF=0.00858626;AN=5008;NS=2504;DP=20531;EAS_AF=0;AMR_AF=0.0086;AFR_AF=0;EUR_AF=0.0368;SAS_AF=0;AA=C|||;VT=SNP
12	123804390	rs80058611	T	C	100	PASS	AC=444;AF=0.0886581;AN=5008;NS=2504;DP=22519;EAS_AF=0.254;AMR_AF=0.062;AFR_AF=0.0356;EUR_AF=0.0507;SAS_AF=0.0481;AA=T|||;VT=SNP
12	123804721	rs12366872	G	C	100	PASS	AC=798;AF=0.159345;AN=5008;NS=2504;DP=22218;EAS_AF=0.2976;AMR_AF=0.1484;AFR_AF=0.0991;EUR_AF=0.1034;SAS_AF=0.1636;AA=C|||;VT=SNP
12	123804752	rs80299905	C	T	100	PASS	AC=49;AF=0.00978435;AN=5008;NS=2504;DP=23012;EAS_AF=0;AMR_AF=0.0072;AFR_AF=0;EUR_AF=0.0408;SAS_AF=0.0031;AA=C|||;VT=SNP
12	123804771	rs12371973	A	G	100	PASS	AC=352;AF=0.0702875;AN=5008;NS=2504;DP=23409;EAS_AF=0.0437;AMR_AF=0.0865;AFR_AF=0.062;EUR_AF=0.0527;SAS_AF=0.1155;AA=A|||;VT=SNP
12	123805261	rs61760909	G	A	100	PASS	AC=16;AF=0.00319489;AN=5008;NS=2504;DP=19099;EAS_AF=0;AMR_AF=0.0014;AFR_AF=0;EUR_AF=0.0099;SAS_AF=0.0051;AA=G|||;VT=SNP;EX_TARGET
12	123805629	rs11057264	G	C	100	PASS	AC=321;AF=0.0640974;AN=5008;NS=2504;DP=17532;EAS_AF=0.0437;AMR_AF=0.085;AFR_AF=0.0393;EUR_AF=0.0527;SAS_AF=0.1155;AA=G|||;VT=SNP
12	123805950	rs11057265	G	A	100	PASS	AC=73;AF=0.0145767;AN=5008;NS=2504;DP=20084;EAS_AF=0;AMR_AF=0.013;AFR_AF=0.0197;EUR_AF=0.0199;SAS_AF=0.0184;AA=G|||;VT=SNP
12	123806219	rs1060105	C	T	100	PASS	AC=624;AF=0.124601;AN=5008;NS=2504;DP=19285;EAS_AF=0.002;AMR_AF=0.1888;AFR_AF=0.0514;EUR_AF=0.2227;SAS_AF=0.2035;AA=C|||;VT=SNP;EX_TARGET
12	123806389	rs139384845	T	C	100	PASS	AC=20;AF=0.00399361;AN=5008;NS=2504;DP=19730;EAS_AF=0;AMR_AF=0.0058;AFR_AF=0.0008;EUR_AF=0.0129;SAS_AF=0.002;AA=T|||;VT=SNP
12	123806445	rs150063528	A	G	100	PASS	AC=28;AF=0.00559105;AN=5008;NS=2504;DP=19544;EAS_AF=0;AMR_AF=0.0086;AFR_AF=0;EUR_AF=0.0179;SAS_AF=0.0041;AA=A|||;VT=SNP
12	123806666	rs74240784	T	C	100	PASS	AC=444;AF=0.0886581;AN=5008;NS=2504;DP=18519;EAS_AF=0.254;AMR_AF=0.062;AFR_AF=0.0356;EUR_AF=0.0507;SAS_AF=0.0481;AA=T|||;VT=SNP
12	123806908	rs112896539	C	T	100	PASS	AC=46;AF=0.0091853;AN=5008;NS=2504;DP=15323;EAS_AF=0;AMR_AF=0.0115;AFR_AF=0.0015;EUR_AF=0.0199;SAS_AF=0.0164;AA=C|||;VT=SNP
12	123806965	rs77317455	C	T	100	PASS	AC=444;AF=0.0886581;AN=5008;NS=2504;DP=14252;EAS_AF=0.254;AMR_AF=0.062;AFR_AF=0.0356;EUR_AF=0.0507;SAS_AF=0.0481;AA=C|||;VT=SNP
12	123807018	rs77916750	A	T	100	PASS	AC=444;AF=0.0886581;AN=5008;NS=2504;DP=13468;EAS_AF=0.254;AMR_AF=0.062;AFR_AF=0.0356;EUR_AF=0.0507;SAS_AF=0.0481;AA=T|||;VT=SNP
12	123807362	rs55634633	G	C	100	PASS	AC=64;AF=0.0127796;AN=5008;NS=2504;DP=13322;EAS_AF=0;AMR_AF=0.0115;AFR_AF=0.0151;EUR_AF=0.0199;SAS_AF=0.0164;AA=G|||;VT=SNP
12	123807545	rs11057266	A	G	100	PASS	AC=352;AF=0.0702875;AN=5008;NS=2504;DP=18381;EAS_AF=0.0437;AMR_AF=0.0865;AFR_AF=0.062;EUR_AF=0.0527;SAS_AF=0.1155;AA=A|||;VT=SNP
12	123808073	rs11057270	T	C	100	PASS	AC=1228;AF=0.245208;AN=5008;NS=2504;DP=15002;EAS_AF=0.002;AMR_AF=0.2233;AFR_AF=0.4887;EUR_AF=0.2247;SAS_AF=0.2035;AA=T|||;VT=SNP
12	123808932	rs7310756	C	A	100	PASS	AC=4565;AF=0.911542;AN=5008;NS=2504;DP=14004;EAS_AF=0.746;AMR_AF=0.938;AFR_AF=0.9644;EUR_AF=0.9493;SAS_AF=0.953;AA=A|||;VT=SNP
12	123809502	rs76461010	G	T	100	PASS	AC=43;AF=0.00858626;AN=5008;NS=2504;DP=14953;EAS_AF=0;AMR_AF=0.0115;AFR_AF=0;EUR_AF=0.0328;SAS_AF=0.002;AA=G|||;VT=SNP
12	123809798	rs10744152	G	A	100	PASS	AC=4565;AF=0.911542;AN=5008;NS=2504;DP=21260;EAS_AF=0.747;AMR_AF=0.938;AFR_AF=0.9644;EUR_AF=0.9493;SAS_AF=0.9519;AA=A|||;VT=SNP
12	123809845	rs117843331	T	C	100	PASS	AC=18;AF=0.00359425;AN=5008;NS=2504;DP=20397;EAS_AF=0;AMR_AF=0.0014;AFR_AF=0.0008;EUR_AF=0.0109;SAS_AF=0.0051;AA=T|||;VT=SNP
12	123810375	rs7304190	T	G	100	PASS	AC=407;AF=0.08127;AN=5008;NS=2504;DP=16140;EAS_AF=0;AMR_AF=0.0403;AFR_AF=0.2791;EUR_AF=0.008;SAS_AF=0.002;AA=T|||;VT=SNP
12	123810425	rs12304248	C	T	100	PASS	AC=1229;AF=0.245407;AN=5008;NS=2504;DP=15622;EAS_AF=0.002;AMR_AF=0.2219;AFR_AF=0.4902;EUR_AF=0.2247;SAS_AF=0.2035;AA=C|||;VT=SNP
12	123810462	rs12312675	T	C	100	PASS	AC=156;AF=0.0311502;AN=5008;NS=2504;DP=16867;EAS_AF=0.0248;AMR_AF=0.0562;AFR_AF=0.0098;EUR_AF=0.0278;SAS_AF=0.0521;AA=T|||;VT=SNP
12	123810873	rs61388686	G	A	100	PASS	AC=2471;AF=0.493411;AN=5008;NS=2504;DP=16493;EAS_AF=0.7004;AMR_AF=0.5836;AFR_AF=0.0567;EUR_AF=0.664;SAS_AF=0.6309;AA=G|||;VT=SNP;EX_TARGET
12	123811225	rs7955457	C	A	100	PASS	AC=1228;AF=0.245208;AN=5008;NS=2504;DP=17156;EAS_AF=0.002;AMR_AF=0.2219;AFR_AF=0.4902;EUR_AF=0.2237;SAS_AF=0.2035;AA=C|||;VT=SNP
12	123811325	rs7973131	T	C	100	PASS	AC=4564;AF=0.911342;AN=5008;NS=2504;DP=17024;EAS_AF=0.746;AMR_AF=0.938;AFR_AF=0.9644;EUR_AF=0.9493;SAS_AF=0.9519;AA=T|||;VT=SNP
12	123811361	rs7970080	A	C	100	PASS	AC=4564;AF=0.911342;AN=5008;NS=2504;DP=16521;EAS_AF=0.746;AMR_AF=0.938;AFR_AF=0.9644;EUR_AF=0.9493;SAS_AF=0.9519;AA=C|||;VT=SNP
12	123811371	rs7954704	G	A	100	PASS	AC=4212;AF=0.841054;AN=5008;NS=2504;DP=17006;EAS_AF=0.7024;AMR_AF=0.8516;AFR_AF=0.9024;EUR_AF=0.8966;SAS_AF=0.8364;AA=G|||;VT=SNP
12	123812197	rs11057272	G	T	100	PASS	AC=64;AF=0.0127796;AN=5008;NS=2504;DP=17882;EAS_AF=0;AMR_AF=0.0115;AFR_AF=0.0151;EUR_AF=0.0199;SAS_AF=0.0164;AA=G|||;VT=SNP
12	123812207	rs7959415	C	T	100	PASS	AC=4564;AF=0.911342;AN=5008;NS=2504;DP=17783;EAS_AF=0.746;AMR_AF=0.938;AFR_AF=0.9644;EUR_AF=0.9493;SAS_AF=0.9519;AA=T|||;VT=SNP
12	123812611	rs10846517	A	G	100	PASS	AC=4564;AF=0.911342;AN=5008;NS=2504;DP=18068;EAS_AF=0.746;AMR_AF=0.938;AFR_AF=0.9644;EUR_AF=0.9493;SAS_AF=0.9519;AA=A|||;VT=SNP;EX_TARGET
12	123812629	rs28419092	G	C	100	PASS	AC=2471;AF=0.493411;AN=5008;NS=2504;DP=18036;EAS_AF=0.7004;AMR_AF=0.5836;AFR_AF=0.0567;EUR_AF=0.664;SAS_AF=0.6309;AA=G|||;VT=SNP
12	123812763	rs10846518	C	T	100	PASS	AC=353;AF=0.0704872;AN=5008;NS=2504;DP=18135;EAS_AF=0.0437;AMR_AF=0.0865;AFR_AF=0.062;EUR_AF=0.0527;SAS_AF=0.1166;AA=C|||;VT=SNP
12	123812787	rs10846519	A	G	100	PASS	AC=4564;AF=0.911342;AN=5008;NS=2504;DP=18552;EAS_AF=0.746;AMR_AF=0.938;AFR_AF=0.9644;EUR_AF=0.9493;SAS_AF=0.9519;AA=A|||;VT=SNP
12	123813071	rs7297649	C	T	100	PASS	AC=4564;AF=0.911342;AN=5008;NS=2504;DP=18247;EAS_AF=0.746;AMR_AF=0.938;AFR_AF=0.9644;EUR_AF=0.9493;SAS_AF=0.9519;AA=C|||;VT=SNP
12	123813493	rs7301163	C	A	100	PASS	AC=4564;AF=0.911342;AN=5008;NS=2504;DP=18653;EAS_AF=0.746;AMR_AF=0.938;AFR_AF=0.9644;EUR_AF=0.9493;SAS_AF=0.9519;AA=A|||;VT=SNP
12	123814466	rs11057273	T	C	100	PASS	AC=4207;AF=0.840056;AN=5008;NS=2504;DP=22205;EAS_AF=0.7024;AMR_AF=0.8516;AFR_AF=0.8979;EUR_AF=0.8976;SAS_AF=0.8364;AA=T|||;VT=SNP
12	123815654	rs10744153	A	C	100	PASS	AC=4564;AF=0.911342;AN=5008;NS=2504;DP=17258;EAS_AF=0.746;AMR_AF=0.938;AFR_AF=0.9644;EUR_AF=0.9493;SAS_AF=0.9519;AA=c|||;VT=SNP
12	123815668	rs6488869	A	C	100	PASS	AC=4565;AF=0.911542;AN=5008;NS=2504;DP=17377;EAS_AF=0.746;AMR_AF=0.938;AFR_AF=0.9644;EUR_AF=0.9493;SAS_AF=0.953;AA=C|||;VT=SNP
12	123815939	rs7486351	T	A	100	PASS	AC=46;AF=0.0091853;AN=5008;NS=2504;DP=18405;EAS_AF=0;AMR_AF=0.0115;AFR_AF=0.0015;EUR_AF=0.0199;SAS_AF=0.0164;AA=T|||;VT=SNP;EX_TARGET
12	123816129	rs7488340	C	T	100	PASS	AC=4536;AF=0.905751;AN=5008;NS=2504;DP=15047;EAS_AF=0.745;AMR_AF=0.9366;AFR_AF=0.9448;EUR_AF=0.9493;SAS_AF=0.9519;AA=C|||;VT=SNP
12	123816513	rs138796819	T	C	100	PASS	AC=29;AF=0.00579073;AN=5008;NS=2504;DP=17501;EAS_AF=0.001;AMR_AF=0;AFR_AF=0.0008;EUR_AF=0.0169;SAS_AF=0.0102;AA=T|||;VT=SNP
12	123816562	rs11057274	C	A	100	PASS	AC=28;AF=0.00559105;AN=5008;NS=2504;DP=15094;EAS_AF=0;AMR_AF=0.0101;AFR_AF=0.0008;EUR_AF=0.0179;SAS_AF=0.002;AA=C|||;VT=SNP
12	123817081	rs7137243	C	T	100	PASS	AC=4562;AF=0.910942;AN=5008;NS=2504;DP=18595;EAS_AF=0.746;AMR_AF=0.938;AFR_AF=0.9637;EUR_AF=0.9483;SAS_AF=0.9519;AA=C|||;VT=SNP
12	123817262	rs7311304	T	C	100	PASS	AC=4564;AF=0.911342;AN=5008;NS=2504;DP=19285;EAS_AF=0.746;AMR_AF=0.938;AFR_AF=0.9644;EUR_AF=0.9493;SAS_AF=0.9519;AA=C|||;VT=SNP
12	123817383	rs10846520	G	A	100	PASS	AC=4563;AF=0.911142;AN=5008;NS=2504;DP=16942;EAS_AF=0.746;AMR_AF=0.938;AFR_AF=0.9637;EUR_AF=0.9493;SAS_AF=0.9519;AA=G|||;VT=SNP
12	123817477	rs147530811	C	A	100	PASS	AC=31;AF=0.0061901;AN=5008;NS=2504;DP=17444;EAS_AF=0;AMR_AF=0.0115;AFR_AF=0;EUR_AF=0.0189;SAS_AF=0.0041;AA=C|||;VT=SNP
12	123817511	rs11613711	A	G	100	PASS	AC=4564;AF=0.911342;AN=5008;NS=2504;DP=17564;EAS_AF=0.746;AMR_AF=0.938;AFR_AF=0.9644;EUR_AF=0.9493;SAS_AF=0.9519;AA=A|||;VT=SNP
12	123817532	rs112705098	G	A	100	PASS	AC=46;AF=0.0091853;AN=5008;NS=2504;DP=16962;EAS_AF=0.001;AMR_AF=0.0115;AFR_AF=0.0015;EUR_AF=0.0199;SAS_AF=0.0153;AA=G|||;VT=SNP
12	123817563	rs11611677	C	A	100	PASS	AC=2488;AF=0.496805;AN=5008;NS=2504;DP=16707;EAS_AF=0.7004;AMR_AF=0.585;AFR_AF=0.0688;EUR_AF=0.664;SAS_AF=0.6309;AA=C|||;VT=SNP
12	123817569	rs12824685	G	T	100	PASS	AC=581;AF=0.116014;AN=5008;NS=2504;DP=16654;EAS_AF=0.002;AMR_AF=0.1873;AFR_AF=0.0197;EUR_AF=0.2227;SAS_AF=0.2035;AA=G|||;VT=SNP
12	123817570	rs11611679	C	T	100	PASS	AC=4205;AF=0.839657;AN=5008;NS=2504;DP=16552;EAS_AF=0.7024;AMR_AF=0.8516;AFR_AF=0.8979;EUR_AF=0.8966;SAS_AF=0.8354;AA=C|||;VT=SNP
12	123817576	rs11611680	C	G	100	PASS	AC=2471;AF=0.493411;AN=5008;NS=2504;DP=16840;EAS_AF=0.7004;AMR_AF=0.5836;AFR_AF=0.0567;EUR_AF=0.664;SAS_AF=0.6309;AA=C|||;VT=SNP
12	123817649	rs11611694	C	T	100	PASS	AC=4212;AF=0.841054;AN=5008;NS=2504;DP=15594;EAS_AF=0.7024;AMR_AF=0.8516;AFR_AF=0.9024;EUR_AF=0.8966;SAS_AF=0.8364;AA=C|||;VT=SNP
12	123817796	rs12316131	T	C	100	PASS	AC=1223;AF=0.244209;AN=5008;NS=2504;DP=17101;EAS_AF=0.002;AMR_AF=0.2219;AFR_AF=0.4856;EUR_AF=0.2247;SAS_AF=0.2035;AA=T|||;VT=SNP
12	123818007	rs10773009	C	T	100	PASS	AC=355;AF=0.0708866;AN=5008;NS=2504;DP=17112;EAS_AF=0.0437;AMR_AF=0.0865;AFR_AF=0.0643;EUR_AF=0.0527;SAS_AF=0.1155;AA=C|||;VT=SNP
12	123818184	rs7485967	C	T	100	PASS	AC=4564;AF=0.911342;AN=5008;NS=2504;DP=14855;EAS_AF=0.746;AMR_AF=0.938;AFR_AF=0.9644;EUR_AF=0.9493;SAS_AF=0.9519;AA=T|||;VT=SNP
12	123818424	rs7484644	T	C	100	PASS	AC=4564;AF=0.911342;AN=5008;NS=2504;DP=17214;EAS_AF=0.746;AMR_AF=0.938;AFR_AF=0.9644;EUR_AF=0.9493;SAS_AF=0.9519;AA=T|||;VT=SNP
12	123819125	rs11057275	C	T	100	PASS	AC=2488;AF=0.496805;AN=5008;NS=2504;DP=10540;EAS_AF=0.7004;AMR_AF=0.585;AFR_AF=0.0688;EUR_AF=0.664;SAS_AF=0.6309;AA=C|||;VT=SNP
12	123819257	rs7980804	A	T	100	PASS	AC=488;AF=0.0974441;AN=5008;NS=2504;DP=11676;EAS_AF=0;AMR_AF=0.0447;AFR_AF=0.3381;EUR_AF=0.008;SAS_AF=0.002;AA=A|||;VT=SNP
12	123819553	rs77873906	T	C	100	PASS	AC=44;AF=0.00878594;AN=5008;NS=2504;DP=16061;EAS_AF=0;AMR_AF=0.0115;AFR_AF=0;EUR_AF=0.0338;SAS_AF=0.002;AA=t|||;VT=SNP
12	123820397	rs11057276	T	C	100	PASS	AC=2488;AF=0.496805;AN=5008;NS=2504;DP=17717;EAS_AF=0.7004;AMR_AF=0.585;AFR_AF=0.0688;EUR_AF=0.664;SAS_AF=0.6309;AA=T|||;VT=SNP
12	123820780	rs7972811	G	T	100	PASS	AC=4209;AF=0.840455;AN=5008;NS=2504;DP=15005;EAS_AF=0.7024;AMR_AF=0.8516;AFR_AF=0.9002;EUR_AF=0.8966;SAS_AF=0.8364;AA=G|||;VT=SNP
12	123821234	rs7486223	T	A	100	PASS	AC=4566;AF=0.911741;AN=5008;NS=2504;DP=20869;EAS_AF=0.746;AMR_AF=0.938;AFR_AF=0.9644;EUR_AF=0.9493;SAS_AF=0.954;AA=A|||;VT=SNP
12	123821277	rs115735522	G	A	100	PASS	AC=28;AF=0.00559105;AN=5008;NS=2504;DP=20539;EAS_AF=0;AMR_AF=0.0101;AFR_AF=0.0045;EUR_AF=0.0149;SAS_AF=0;AA=G|||;VT=SNP
12	123821609	rs11057278	A	C	100	PASS	AC=64;AF=0.0127796;AN=5008;NS=2504;DP=20268;EAS_AF=0;AMR_AF=0.0115;AFR_AF=0.0151;EUR_AF=0.0199;SAS_AF=0.0164;AA=A|||;VT=SNP
12	123822358	rs7977563	G	A	100	PASS	AC=4572;AF=0.912939;AN=5008;NS=2504;DP=18763;EAS_AF=0.747;AMR_AF=0.938;AFR_AF=0.969;EUR_AF=0.9493;SAS_AF=0.953;AA=A|||;VT=SNP
12	123822560	rs6488870	A	G	100	PASS	AC=4565;AF=0.911542;AN=5008;NS=2504;DP=17703;EAS_AF=0.746;AMR_AF=0.938;AFR_AF=0.9644;EUR_AF=0.9493;SAS_AF=0.953;AA=G|||;VT=SNP
12	123822639	rs6488871	T	C	100	PASS	AC=4564;AF=0.911342;AN=5008;NS=2504;DP=18241;EAS_AF=0.746;AMR_AF=0.938;AFR_AF=0.9644;EUR_AF=0.9493;SAS_AF=0.9519;AA=C|||;VT=SNP
12	123822711	rs7980687	G	A	100	PASS	AC=907;AF=0.18111;AN=5008;NS=2504;DP=19217;EAS_AF=0.002;AMR_AF=0.2017;AFR_AF=0.2579;EUR_AF=0.2237;SAS_AF=0.2035;AA=G|||;VT=SNP
12	123823079	rs7952835	G	A	100	PASS	AC=4564;AF=0.911342;AN=5008;NS=2504;DP=13871;EAS_AF=0.746;AMR_AF=0.938;AFR_AF=0.9644;EUR_AF=0.9493;SAS_AF=0.9519;AA=A|||;VT=SNP
12	123823546	rs11830103	A	G	100	PASS	AC=1228;AF=0.245208;AN=5008;NS=2504;DP=16337;EAS_AF=0.002;AMR_AF=0.2233;AFR_AF=0.4887;EUR_AF=0.2247;SAS_AF=0.2035;AA=A|||;VT=SNP
12	123823685	rs10773010	G	A	100	PASS	AC=351;AF=0.0700879;AN=5008;NS=2504;DP=17891;EAS_AF=0.0437;AMR_AF=0.085;AFR_AF=0.062;EUR_AF=0.0527;SAS_AF=0.1155;AA=G|||;VT=SNP
12	123824202	rs6488872	T	C	100	PASS	AC=4613;AF=0.921126;AN=5008;NS=2504;DP=18913;EAS_AF=0.746;AMR_AF=0.9467;AFR_AF=0.9962;EUR_AF=0.9493;SAS_AF=0.953;AA=C|||;VT=SNP
12	123824516	rs112160305	C	T	100	PASS	AC=31;AF=0.0061901;AN=5008;NS=2504;DP=19070;EAS_AF=0;AMR_AF=0.0029;AFR_AF=0.0015;EUR_AF=0.0189;SAS_AF=0.0082;AA=C|||;VT=SNP
12	123824635	rs67624109	C	T	100	PASS	AC=779;AF=0.155551;AN=5008;NS=2504;DP=19719;EAS_AF=0.002;AMR_AF=0.1945;AFR_AF=0.1649;EUR_AF=0.2237;SAS_AF=0.2035;AA=C|||;VT=SNP
12	123824887	rs6488873	G	A	100	PASS	AC=4213;AF=0.841254;AN=5008;NS=2504;DP=17984;EAS_AF=0.7024;AMR_AF=0.853;AFR_AF=0.9024;EUR_AF=0.8966;SAS_AF=0.8364;AA=G|||;VT=SNP
12	123824986	rs6416289	A	G	100	PASS	AC=4568;AF=0.912141;AN=5008;NS=2504;DP=15557;EAS_AF=0.746;AMR_AF=0.938;AFR_AF=0.9667;EUR_AF=0.9493;SAS_AF=0.953;AA=G|||;VT=SNP
12	123825339	rs7312145	A	G	100	PASS	AC=4207;AF=0.840056;AN=5008;NS=2504;DP=17920;EAS_AF=0.7024;AMR_AF=0.853;AFR_AF=0.8979;EUR_AF=0.8966;SAS_AF=0.8364;AA=A|||;VT=SNP
12	123825389	rs7315453	T	C	100	PASS	AC=4207;AF=0.840056;AN=5008;NS=2504;DP=17314;EAS_AF=0.7024;AMR_AF=0.853;AFR_AF=0.8979;EUR_AF=0.8966;SAS_AF=0.8364;AA=T|||;VT=SNP
12	123825559	rs12322888	C	T	100	PASS	AC=1229;AF=0.245407;AN=5008;NS=2504;DP=20344;EAS_AF=0.003;AMR_AF=0.2233;AFR_AF=0.4887;EUR_AF=0.2247;SAS_AF=0.2035;AA=C|||;VT=SNP;EX_TARGET
12	123826007	rs114474998	T	C	100	PASS	AC=491;AF=0.0980431;AN=5008;NS=2504;DP=16470;EAS_AF=0;AMR_AF=0.0447;AFR_AF=0.3404;EUR_AF=0.008;SAS_AF=0.002;AA=T|||;VT=SNP
12	123826218	rs11612234	G	A	100	PASS	AC=4565;AF=0.911542;AN=5008;NS=2504;DP=11720;EAS_AF=0.746;AMR_AF=0.938;AFR_AF=0.9644;EUR_AF=0.9503;SAS_AF=0.9519;AA=G|||;VT=SNP
12	123826316	rs144127973	C	A	100	PASS	AC=408;AF=0.0814696;AN=5008;NS=2504;DP=12445;EAS_AF=0;AMR_AF=0.0403;AFR_AF=0.2799;EUR_AF=0.008;SAS_AF=0.002;AA=C|||;VT=SNP
12	123826642	rs11608297	T	C	100	PASS	AC=2476;AF=0.494409;AN=5008;NS=2504;DP=9627;EAS_AF=0.7004;AMR_AF=0.5836;AFR_AF=0.0605;EUR_AF=0.664;SAS_AF=0.6309;AA=T|||;VT=SNP
12	123826709	rs11057281	A	G	100	PASS	AC=45;AF=0.00898562;AN=5008;NS=2504;DP=10439;EAS_AF=0;AMR_AF=0.0115;AFR_AF=0.0015;EUR_AF=0.0199;SAS_AF=0.0153;AA=A|||;VT=SNP
12	123826754	rs7962723	A	G	100	PASS	AC=4563;AF=0.911142;AN=5008;NS=2504;DP=11354;EAS_AF=0.746;AMR_AF=0.938;AFR_AF=0.9644;EUR_AF=0.9483;SAS_AF=0.9519;AA=G|||;VT=SNP
12	123826774	rs56197170	G	A	100	PASS	AC=2471;AF=0.493411;AN=5008;NS=2504;DP=11374;EAS_AF=0.7004;AMR_AF=0.5836;AFR_AF=0.0567;EUR_AF=0.664;SAS_AF=0.6309;AA=G|||;VT=SNP
12	123826930	rs10773011	A	G	100	PASS	AC=4565;AF=0.911542;AN=5008;NS=2504;DP=10007;EAS_AF=0.746;AMR_AF=0.938;AFR_AF=0.9644;EUR_AF=0.9493;SAS_AF=0.953;AA=G|||;VT=SNP
12	123826940	rs10773012	A	C	100	PASS	AC=4566;AF=0.911741;AN=5008;NS=2504;DP=10024;EAS_AF=0.746;AMR_AF=0.9395;AFR_AF=0.9644;EUR_AF=0.9493;SAS_AF=0.953;AA=C|||;VT=SNP
12	123826983	rs10773013	T	G	100	PASS	AC=4565;AF=0.911542;AN=5008;NS=2504;DP=10422;EAS_AF=0.746;AMR_AF=0.938;AFR_AF=0.9644;EUR_AF=0.9493;SAS_AF=0.953;AA=G|||;VT=SNP
12	123827106	rs76725288	G	A	100	PASS	AC=490;AF=0.0978435;AN=5008;NS=2504;DP=15539;EAS_AF=0;AMR_AF=0.0447;AFR_AF=0.3396;EUR_AF=0.008;SAS_AF=0.002;AA=G|||;VT=SNP
12	123828133	rs6416290	T	A	100	PASS	AC=4207;AF=0.840056;AN=5008;NS=2504;DP=12868;EAS_AF=0.7024;AMR_AF=0.853;AFR_AF=0.8979;EUR_AF=0.8966;SAS_AF=0.8364;AA=T|||;VT=SNP
12	123828159	rs6488874	G	C	100	PASS	AC=4564;AF=0.911342;AN=5008;NS=2504;DP=15353;EAS_AF=0.746;AMR_AF=0.938;AFR_AF=0.9644;EUR_AF=0.9493;SAS_AF=0.9519;AA=C|||;VT=SNP
12	123828229	rs10846522	T	A	100	PASS	AC=352;AF=0.0702875;AN=5008;NS=2504;DP=17683;EAS_AF=0.0437;AMR_AF=0.085;AFR_AF=0.0628;EUR_AF=0.0527;SAS_AF=0.1155;AA=C|||;VT=SNP
12	123828556	rs11057282	C	T	100	PASS	AC=63;AF=0.0125799;AN=5008;NS=2504;DP=22132;EAS_AF=0;AMR_AF=0.0115;AFR_AF=0.0144;EUR_AF=0.0199;SAS_AF=0.0164;AA=C|||;VT=SNP
12	123828792	rs7955367	G	A	100	PASS	AC=4566;AF=0.911741;AN=5008;NS=2504;DP=20888;EAS_AF=0.746;AMR_AF=0.938;AFR_AF=0.9644;EUR_AF=0.9493;SAS_AF=0.954;AA=A|||;VT=SNP
12	123829028	rs12298826	A	G	100	PASS	AC=1229;AF=0.245407;AN=5008;NS=2504;DP=22211;EAS_AF=0.002;AMR_AF=0.2233;AFR_AF=0.4894;EUR_AF=0.2247;SAS_AF=0.2035;AA=A|||;VT=SNP
12	123829116	rs34997336	G	A	100	PASS	AC=1229;AF=0.245407;AN=5008;NS=2504;DP=19528;EAS_AF=0.002;AMR_AF=0.2233;AFR_AF=0.4894;EUR_AF=0.2247;SAS_AF=0.2035;AA=G|||;VT=SNP
12	123829120	rs11057283	A	G	100	PASS	AC=4566;AF=0.911741;AN=5008;NS=2504;DP=19257;EAS_AF=0.746;AMR_AF=0.938;AFR_AF=0.9644;EUR_AF=0.9493;SAS_AF=0.954;AA=G|||;VT=SNP
12	123830556	rs76328346	T	C	100	PASS	AC=8;AF=0.00159744;AN=5008;NS=2504;DP=20662;EAS_AF=0;AMR_AF=0.0014;AFR_AF=0;EUR_AF=0.007;SAS_AF=0;AA=T|||;VT=SNP
12	123830692	rs11057284	G	C	100	PASS	AC=2493;AF=0.497804;AN=5008;NS=2504;DP=17138;EAS_AF=0.7004;AMR_AF=0.585;AFR_AF=0.0726;EUR_AF=0.664;SAS_AF=0.6309;AA=G|||;VT=SNP
12	123830939	rs7298909	C	T	100	PASS	AC=4209;AF=0.840455;AN=5008;NS=2504;DP=15631;EAS_AF=0.7024;AMR_AF=0.853;AFR_AF=0.8994;EUR_AF=0.8966;SAS_AF=0.8364;AA=C|||;VT=SNP
12	123831142	rs11057285	C	T	100	PASS	AC=349;AF=0.0696885;AN=5008;NS=2504;DP=13347;EAS_AF=0.0437;AMR_AF=0.085;AFR_AF=0.0605;EUR_AF=0.0527;SAS_AF=0.1155;AA=C|||;VT=SNP
12	123831777	rs116439324	G	T	100	PASS	AC=504;AF=0.100639;AN=5008;NS=2504;DP=14427;EAS_AF=0;AMR_AF=0.0461;AFR_AF=0.3495;EUR_AF=0.008;SAS_AF=0.002;AA=g|||;VT=SNP
12	123831976	rs11611141	T	A	100	PASS	AC=4211;AF=0.840855;AN=5008;NS=2504;DP=14613;EAS_AF=0.7024;AMR_AF=0.8559;AFR_AF=0.8994;EUR_AF=0.8966;SAS_AF=0.8364;AA=-|||;VT=SNP
12	123832443	rs61955079	G	A	100	PASS	AC=82;AF=0.0163738;AN=5008;NS=2504;DP=18554;EAS_AF=0;AMR_AF=0.0317;AFR_AF=0.003;EUR_AF=0.0467;SAS_AF=0.0092;AA=G|||;VT=SNP
12	123832746	rs10846523	G	A	100	PASS	AC=4564;AF=0.911342;AN=5008;NS=2504;DP=18778;EAS_AF=0.746;AMR_AF=0.938;AFR_AF=0.9644;EUR_AF=0.9493;SAS_AF=0.9519;AA=A|||;VT=SNP
12	123832854	rs11057287	G	T	100	PASS	AC=4564;AF=0.911342;AN=5008;NS=2504;DP=18982;EAS_AF=0.746;AMR_AF=0.938;AFR_AF=0.9644;EUR_AF=0.9493;SAS_AF=0.9519;AA=T|||;VT=SNP
12	123832912	rs35818434	T	C	100	PASS	AC=2471;AF=0.493411;AN=5008;NS=2504;DP=17548;EAS_AF=0.7004;AMR_AF=0.5836;AFR_AF=0.0567;EUR_AF=0.664;SAS_AF=0.6309;AA=T|||;VT=SNP
12	123832937	rs7971557	G	A	100	PASS	AC=4558;AF=0.910144;AN=5008;NS=2504;DP=17184;EAS_AF=0.746;AMR_AF=0.938;AFR_AF=0.9599;EUR_AF=0.9493;SAS_AF=0.9519;AA=g|||;VT=SNP
12	123832946	rs61955081	G	A	100	PASS	AC=55;AF=0.0109824;AN=5008;NS=2504;DP=16733;EAS_AF=0;AMR_AF=0.0173;AFR_AF=0.0023;EUR_AF=0.0348;SAS_AF=0.0051;AA=G|||;VT=SNP
12	123833718	rs9284166	T	C	100	PASS	AC=4566;AF=0.911741;AN=5008;NS=2504;DP=15951;EAS_AF=0.746;AMR_AF=0.938;AFR_AF=0.9644;EUR_AF=0.9493;SAS_AF=0.954;AA=t|||;VT=SNP
12	123834249	rs139727004	G	A	100	PASS	AC=48;AF=0.00958466;AN=5008;NS=2504;DP=15291;EAS_AF=0;AMR_AF=0.013;AFR_AF=0.0008;EUR_AF=0.0229;SAS_AF=0.0153;AA=G|||;VT=SNP
12	123835233	rs56116847	G	A	100	PASS	AC=1939;AF=0.387181;AN=5008;NS=2504;DP=19865;EAS_AF=0.6994;AMR_AF=0.3934;AFR_AF=0.025;EUR_AF=0.3608;SAS_AF=0.5777;AA=G|||;VT=SNP
12	123835424	rs192546096	G	A	100	PASS	AC=10;AF=0.00199681;AN=5008;NS=2504;DP=17385;EAS_AF=0;AMR_AF=0.0014;AFR_AF=0.0008;EUR_AF=0.007;SAS_AF=0.001;AA=G|||;VT=SNP
12	123835521	rs10846524	T	A	100	PASS	AC=349;AF=0.0696885;AN=5008;NS=2504;DP=17735;EAS_AF=0.0437;AMR_AF=0.085;AFR_AF=0.0605;EUR_AF=0.0527;SAS_AF=0.1155;AA=T|||;VT=SNP
12	123835678	rs9669069	A	G	100	PASS	AC=4475;AF=0.89357;AN=5008;NS=2504;DP=18489;EAS_AF=0.7321;AMR_AF=0.9135;AFR_AF=0.9486;EUR_AF=0.9324;SAS_AF=0.9315;AA=a|||;VT=SNP
12	123836087	rs139717021	G	C	100	PASS	AC=25;AF=0.00499201;AN=5008;NS=2504;DP=19652;EAS_AF=0;AMR_AF=0.0086;AFR_AF=0;EUR_AF=0.0159;SAS_AF=0.0031;AA=G|||;VT=SNP
12	123836339	rs116998155	G	A	100	PASS	AC=23;AF=0.00459265;AN=5008;NS=2504;DP=18521;EAS_AF=0;AMR_AF=0.0144;AFR_AF=0.0008;EUR_AF=0.0119;SAS_AF=0;AA=G|||;VT=SNP
12	123837003	rs73231994	G	A	100	PASS	AC=31;AF=0.0061901;AN=5008;NS=2504;DP=17500;EAS_AF=0;AMR_AF=0.0115;AFR_AF=0.0015;EUR_AF=0.0189;SAS_AF=0.002;AA=G|||;VT=SNP
12	123837291	rs77866843	C	A	100	PASS	AC=257;AF=0.0513179;AN=5008;NS=2504;DP=19692;EAS_AF=0.0437;AMR_AF=0.072;AFR_AF=0.025;EUR_AF=0.0328;SAS_AF=0.0992;AA=C|||;VT=SNP
12	123837375	rs9300256	A	C	100	PASS	AC=4564;AF=0.911342;AN=5008;NS=2504;DP=16002;EAS_AF=0.745;AMR_AF=0.938;AFR_AF=0.966;EUR_AF=0.9493;SAS_AF=0.9509;AA=C|||;VT=SNP
12	123837415	rs146633529	G	A	100	PASS	AC=21;AF=0.00419329;AN=5008;NS=2504;DP=14776;EAS_AF=0;AMR_AF=0.0058;AFR_AF=0;EUR_AF=0.0139;SAS_AF=0.0031;AA=G|||;VT=SNP
12	123838107	rs34896222	C	A	100	PASS	AC=131;AF=0.0261581;AN=5008;NS=2504;DP=17171;EAS_AF=0;AMR_AF=0.0231;AFR_AF=0.0015;EUR_AF=0.0666;SAS_AF=0.047;AA=C|||;VT=SNP
12	123838175	rs112637057	A	T	100	PASS	AC=31;AF=0.0061901;AN=5008;NS=2504;DP=17298;EAS_AF=0;AMR_AF=0.0029;AFR_AF=0.0015;EUR_AF=0.0189;SAS_AF=0.0082;AA=A|||;VT=SNP
12	123839052	rs9795593	C	T	100	PASS	AC=4563;AF=0.911142;AN=5008;NS=2504;DP=17526;EAS_AF=0.745;AMR_AF=0.938;AFR_AF=0.9644;EUR_AF=0.9493;SAS_AF=0.9519;AA=T|||;VT=SNP
12	123839167	rs78678718	G	A	100	PASS	AC=28;AF=0.00559105;AN=5008;NS=2504;DP=17920;EAS_AF=0;AMR_AF=0;AFR_AF=0.0008;EUR_AF=0.0169;SAS_AF=0.0102;AA=G|||;VT=SNP
12	123839694	rs9300257	G	A	100	PASS	AC=4563;AF=0.911142;AN=5008;NS=2504;DP=14379;EAS_AF=0.745;AMR_AF=0.938;AFR_AF=0.9644;EUR_AF=0.9493;SAS_AF=0.9519;AA=A|||;VT=SNP
12	123840020	rs12315739	G	C	100	PASS	AC=4563;AF=0.911142;AN=5008;NS=2504;DP=12387;EAS_AF=0.745;AMR_AF=0.938;AFR_AF=0.9644;EUR_AF=0.9493;SAS_AF=0.9519;AA=G|||;VT=SNP
12	123840590	rs76374625	C	T	100	PASS	AC=21;AF=0.00419329;AN=5008;NS=2504;DP=20037;EAS_AF=0;AMR_AF=0.0058;AFR_AF=0;EUR_AF=0.0169;SAS_AF=0;AA=C|||;VT=SNP
12	123840866	rs9739565	G	A	100	PASS	AC=4563;AF=0.911142;AN=5008;NS=2504;DP=18041;EAS_AF=0.745;AMR_AF=0.938;AFR_AF=0.9644;EUR_AF=0.9493;SAS_AF=0.9519;AA=A|||;VT=SNP
12	123840994	rs9739171	T	G	100	PASS	AC=4208;AF=0.840256;AN=5008;NS=2504;DP=17219;EAS_AF=0.7014;AMR_AF=0.853;AFR_AF=0.8994;EUR_AF=0.8966;SAS_AF=0.8364;AA=T|||;VT=SNP
12	123841002	rs10744154	C	A	100	PASS	AC=4568;AF=0.912141;AN=5008;NS=2504;DP=16915;EAS_AF=0.745;AMR_AF=0.938;AFR_AF=0.9667;EUR_AF=0.9493;SAS_AF=0.954;AA=A|||;VT=SNP
12	123841206	rs9300258	T	G	100	PASS	AC=4946;AF=0.98762;AN=5008;NS=2504;DP=16342;EAS_AF=1;AMR_AF=0.9813;AFR_AF=0.9985;EUR_AF=0.9612;SAS_AF=0.9918;AA=G|||;VT=SNP
12	123841717	rs9669169	A	G	100	PASS	AC=4567;AF=0.911941;AN=5008;NS=2504;DP=20401;EAS_AF=0.745;AMR_AF=0.938;AFR_AF=0.966;EUR_AF=0.9493;SAS_AF=0.954;AA=G|||;VT=SNP
12	123841816	rs9669273	T	C	100	PASS	AC=4216;AF=0.841853;AN=5008;NS=2504;DP=19830;EAS_AF=0.7014;AMR_AF=0.853;AFR_AF=0.9054;EUR_AF=0.8966;SAS_AF=0.8364;AA=T|||;VT=SNP
12	123841991	rs61955082	G	A	100	PASS	AC=29;AF=0.00579073;AN=5008;NS=2504;DP=20301;EAS_AF=0.001;AMR_AF=0.0086;AFR_AF=0;EUR_AF=0.0209;SAS_AF=0.001;AA=G|||;VT=SNP
12	123842056	rs9300259	G	A	100	PASS	AC=4565;AF=0.911542;AN=5008;NS=2504;DP=21771;EAS_AF=0.745;AMR_AF=0.938;AFR_AF=0.966;EUR_AF=0.9493;SAS_AF=0.9519;AA=G|||;VT=SNP
12	123842670	rs9669295	A	G	100	PASS	AC=4216;AF=0.841853;AN=5008;NS=2504;DP=19837;EAS_AF=0.7014;AMR_AF=0.853;AFR_AF=0.9054;EUR_AF=0.8966;SAS_AF=0.8364;AA=A|||;VT=SNP
12	123842897	rs10773014	G	A	100	PASS	AC=349;AF=0.0696885;AN=5008;NS=2504;DP=18535;EAS_AF=0.0437;AMR_AF=0.085;AFR_AF=0.0605;EUR_AF=0.0527;SAS_AF=0.1155;AA=G|||;VT=SNP
12	123843017	rs9668827	C	T	100	PASS	AC=493;AF=0.0984425;AN=5008;NS=2504;DP=15962;EAS_AF=0.001;AMR_AF=0.0447;AFR_AF=0.3411;EUR_AF=0.008;SAS_AF=0.002;AA=C|||;VT=SNP
12	123843379	rs61955083	C	T	100	PASS	AC=156;AF=0.0311502;AN=5008;NS=2504;DP=16790;EAS_AF=0.0248;AMR_AF=0.0548;AFR_AF=0.0098;EUR_AF=0.0278;SAS_AF=0.0532;AA=C|||;VT=SNP
12	123843454	rs75873799	C	T	100	PASS	AC=492;AF=0.0982428;AN=5008;NS=2504;DP=14806;EAS_AF=0;AMR_AF=0.0447;AFR_AF=0.3411;EUR_AF=0.008;SAS_AF=0.002;AA=C|||;VT=SNP
12	123843755	rs149348176	C	A	100	PASS	AC=52;AF=0.0103834;AN=5008;NS=2504;DP=12273;EAS_AF=0;AMR_AF=0.0216;AFR_AF=0.0023;EUR_AF=0.0229;SAS_AF=0.0112;AA=C|||;VT=SNP
12	123843984	rs10773018	T	C	100	PASS	AC=4565;AF=0.911542;AN=5008;NS=2504;DP=12905;EAS_AF=0.745;AMR_AF=0.938;AFR_AF=0.966;EUR_AF=0.9493;SAS_AF=0.9519;AA=C|||;VT=SNP
12	123844088	rs9705407	G	T	100	PASS	AC=4209;AF=0.840455;AN=5008;NS=2504;DP=9967;EAS_AF=0.7014;AMR_AF=0.853;AFR_AF=0.9002;EUR_AF=0.8966;SAS_AF=0.8364;AA=G|||;VT=SNP
12	123844558	rs11503021	C	T	100	PASS	AC=4210;AF=0.840655;AN=5008;NS=2504;DP=19697;EAS_AF=0.7014;AMR_AF=0.853;AFR_AF=0.9009;EUR_AF=0.8966;SAS_AF=0.8364;AA=C|||;VT=SNP
12	123845036	rs28733606	A	G	100	PASS	AC=4567;AF=0.911941;AN=5008;NS=2504;DP=17562;EAS_AF=0.745;AMR_AF=0.938;AFR_AF=0.966;EUR_AF=0.9493;SAS_AF=0.954;AA=N|||;VT=SNP
12	123845149	rs28718696	G	A	100	PASS	AC=4565;AF=0.911542;AN=5008;NS=2504;DP=16889;EAS_AF=0.745;AMR_AF=0.938;AFR_AF=0.966;EUR_AF=0.9493;SAS_AF=0.9519;AA=A|||;VT=SNP
12	123845351	rs28683528	C	T	100	PASS	AC=1223;AF=0.244209;AN=5008;NS=2504;DP=20227;EAS_AF=0.002;AMR_AF=0.2219;AFR_AF=0.4864;EUR_AF=0.2237;SAS_AF=0.2035;AA=C|||;VT=SNP
12	123845425	rs113544203	C	A	100	PASS	AC=64;AF=0.0127796;AN=5008;NS=2504;DP=17790;EAS_AF=0;AMR_AF=0.0115;AFR_AF=0.0151;EUR_AF=0.0199;SAS_AF=0.0164;AA=C|||;VT=SNP
12	123845745	rs61955085	C	T	100	PASS	AC=159;AF=0.0317492;AN=5008;NS=2504;DP=17831;EAS_AF=0.0258;AMR_AF=0.0548;AFR_AF=0.0106;EUR_AF=0.0278;SAS_AF=0.0542;AA=C|||;VT=SNP
12	123846045	rs181189542	A	C	100	PASS	AC=76;AF=0.0151757;AN=5008;NS=2504;DP=15670;EAS_AF=0;AMR_AF=0.036;AFR_AF=0.0015;EUR_AF=0.0398;SAS_AF=0.0092;AA=a|||;VT=SNP
12	123846618	rs28555076	A	G	100	PASS	AC=4934;AF=0.985224;AN=5008;NS=2504;DP=16384;EAS_AF=1;AMR_AF=0.9741;AFR_AF=0.9985;EUR_AF=0.9543;SAS_AF=0.9918;AA=G|||;VT=SNP
12	123846812	rs28631104	T	C	100	PASS	AC=2471;AF=0.493411;AN=5008;NS=2504;DP=13407;EAS_AF=0.6994;AMR_AF=0.5836;AFR_AF=0.0567;EUR_AF=0.665;SAS_AF=0.6309;AA=T|||;VT=SNP
12	123847841	rs28553365	C	T	100	PASS	AC=47;AF=0.00938498;AN=5008;NS=2504;DP=19392;EAS_AF=0;AMR_AF=0.0115;AFR_AF=0.0015;EUR_AF=0.0209;SAS_AF=0.0164;AA=C|||;VT=SNP
12	123848455	rs28660661	C	A	100	PASS	AC=352;AF=0.0702875;AN=5008;NS=2504;DP=18110;EAS_AF=0.0437;AMR_AF=0.0865;AFR_AF=0.062;EUR_AF=0.0527;SAS_AF=0.1155;AA=C|||;VT=SNP
12	123848896	rs28397122	G	A	100	PASS	AC=325;AF=0.0648962;AN=5008;NS=2504;DP=12788;EAS_AF=0.0427;AMR_AF=0.085;AFR_AF=0.062;EUR_AF=0.0517;SAS_AF=0.091;AA=g|||;VT=SNP
12	123848987	rs61955086	G	T	100	PASS	AC=66;AF=0.0131789;AN=5008;NS=2504;DP=11047;EAS_AF=0;AMR_AF=0.0259;AFR_AF=0.0023;EUR_AF=0.0398;SAS_AF=0.0051;AA=G|||;VT=SNP
12	123849051	rs28627651	A	C	100	PASS	AC=4565;AF=0.911542;AN=5008;NS=2504;DP=9129;EAS_AF=0.745;AMR_AF=0.938;AFR_AF=0.966;EUR_AF=0.9493;SAS_AF=0.9519;AA=C|||;VT=SNP
12	123849212	rs117135286	G	A	100	PASS	AC=171;AF=0.0341454;AN=5008;NS=2504;DP=8880;EAS_AF=0;AMR_AF=0.0648;AFR_AF=0.0038;EUR_AF=0.0994;SAS_AF=0.0215;AA=G|||;VT=SNP
12	123849272	rs60754073	C	G	100	PASS	AC=4562;AF=0.910942;AN=5008;NS=2504;DP=8364;EAS_AF=0.7401;AMR_AF=0.938;AFR_AF=0.9682;EUR_AF=0.9493;SAS_AF=0.9509;AA=G|||;VT=SNP
12	123849629	rs28646185	T	C	100	PASS	AC=352;AF=0.0702875;AN=5008;NS=2504;DP=7314;EAS_AF=0.0437;AMR_AF=0.0865;AFR_AF=0.062;EUR_AF=0.0527;SAS_AF=0.1155;AA=T|||;VT=SNP
12	123849774	rs28759130	C	A	100	PASS	AC=4565;AF=0.911542;AN=5008;NS=2504;DP=10098;EAS_AF=0.745;AMR_AF=0.938;AFR_AF=0.966;EUR_AF=0.9493;SAS_AF=0.9519;AA=C|||;VT=SNP
12	123849863	rs28376696	T	C	100	PASS	AC=352;AF=0.0702875;AN=5008;NS=2504;DP=11750;EAS_AF=0.0437;AMR_AF=0.0865;AFR_AF=0.062;EUR_AF=0.0527;SAS_AF=0.1155;AA=T|||;VT=SNP
12	123849921	rs28594416	T	C	100	PASS	AC=4565;AF=0.911542;AN=5008;NS=2504;DP=13224;EAS_AF=0.745;AMR_AF=0.938;AFR_AF=0.966;EUR_AF=0.9493;SAS_AF=0.9519;AA=C|||;VT=SNP
12	123850168	rs28418709	A	G	100	PASS	AC=4612;AF=0.920927;AN=5008;NS=2504;DP=15611;EAS_AF=0.745;AMR_AF=0.9452;AFR_AF=0.9962;EUR_AF=0.9493;SAS_AF=0.954;AA=G|||;VT=SNP
12	123850197	rs28517382	A	C	100	PASS	AC=4565;AF=0.911542;AN=5008;NS=2504;DP=15798;EAS_AF=0.745;AMR_AF=0.938;AFR_AF=0.966;EUR_AF=0.9493;SAS_AF=0.9519;AA=C|||;VT=SNP
12	123850260	rs78092282	G	A	100	PASS	AC=24;AF=0.00479233;AN=5008;NS=2504;DP=19322;EAS_AF=0;AMR_AF=0.0043;AFR_AF=0.0008;EUR_AF=0.0189;SAS_AF=0.001;AA=G|||;VT=SNP
12	123850541	rs61955088	A	G	100	PASS	AC=352;AF=0.0702875;AN=5008;NS=2504;DP=16239;EAS_AF=0.0437;AMR_AF=0.0865;AFR_AF=0.062;EUR_AF=0.0527;SAS_AF=0.1155;AA=A|||;VT=SNP
12	123850948	rs147343115	C	T	100	PASS	AC=492;AF=0.0982428;AN=5008;NS=2504;DP=12272;EAS_AF=0;AMR_AF=0.0447;AFR_AF=0.3411;EUR_AF=0.008;SAS_AF=0.002;AA=C|||;VT=SNP
12	123851244	rs7297888	T	C	100	PASS	AC=4565;AF=0.911542;AN=5008;NS=2504;DP=9735;EAS_AF=0.745;AMR_AF=0.938;AFR_AF=0.966;EUR_AF=0.9493;SAS_AF=0.9519;AA=t|||;VT=SNP
12	123851372	rs61955089	T	C	100	PASS	AC=257;AF=0.0513179;AN=5008;NS=2504;DP=9867;EAS_AF=0.0437;AMR_AF=0.0735;AFR_AF=0.0242;EUR_AF=0.0328;SAS_AF=0.0992;AA=t|||;VT=SNP
12	123851644	rs61955114	G	A	100	PASS	AC=246;AF=0.0491214;AN=5008;NS=2504;DP=10519;EAS_AF=0.0437;AMR_AF=0.0706;AFR_AF=0.0174;EUR_AF=0.0328;SAS_AF=0.0992;AA=G|||;VT=SNP
12	123851965	rs145024122	C	T	100	PASS	AC=23;AF=0.00459265;AN=5008;NS=2504;DP=13223;EAS_AF=0;AMR_AF=0.0043;AFR_AF=0.0008;EUR_AF=0.0179;SAS_AF=0.001;AA=C|||;VT=SNP
12	123852477	rs117718416	C	T	100	PASS	AC=37;AF=0.00738818;AN=5008;NS=2504;DP=18603;EAS_AF=0;AMR_AF=0.0231;AFR_AF=0;EUR_AF=0.0179;SAS_AF=0.0031;AA=c|||;VT=SNP
12	123852510	rs75947414	G	A	100	PASS	AC=146;AF=0.0291534;AN=5008;NS=2504;DP=17940;EAS_AF=0;AMR_AF=0.0562;AFR_AF=0.0023;EUR_AF=0.0825;SAS_AF=0.0215;AA=G|||;VT=SNP
12	123852654	rs28631903	C	G	100	PASS	AC=4565;AF=0.911542;AN=5008;NS=2504;DP=18841;EAS_AF=0.745;AMR_AF=0.938;AFR_AF=0.966;EUR_AF=0.9493;SAS_AF=0.9519;AA=C|||;VT=SNP
12	123853182	rs28421567	C	T	100	PASS	AC=346;AF=0.0690895;AN=5008;NS=2504;DP=18714;EAS_AF=0.0437;AMR_AF=0.085;AFR_AF=0.0582;EUR_AF=0.0527;SAS_AF=0.1155;AA=C|||;VT=SNP
12	123853183	rs28703745	A	G	100	PASS	AC=4565;AF=0.911542;AN=5008;NS=2504;DP=18723;EAS_AF=0.745;AMR_AF=0.938;AFR_AF=0.966;EUR_AF=0.9493;SAS_AF=0.9519;AA=G|||;VT=SNP
12	123853449	rs28675824	G	C	100	PASS	AC=1229;AF=0.245407;AN=5008;NS=2504;DP=15385;EAS_AF=0.002;AMR_AF=0.2219;AFR_AF=0.4902;EUR_AF=0.2247;SAS_AF=0.2035;AA=G|||;VT=SNP
12	123854766	rs28898283	G	C	100	PASS	AC=352;AF=0.0702875;AN=5008;NS=2504;DP=14623;EAS_AF=0.0437;AMR_AF=0.0865;AFR_AF=0.062;EUR_AF=0.0527;SAS_AF=0.1155;AA=G|||;VT=SNP
12	123854859	rs71444573	G	A	100	PASS	AC=57;AF=0.0113818;AN=5008;NS=2504;DP=16401;EAS_AF=0;AMR_AF=0.0231;AFR_AF=0.0015;EUR_AF=0.0338;SAS_AF=0.0051;AA=G|||;VT=SNP
12	123855268	rs144116625	G	A	100	PASS	AC=30;AF=0.00599042;AN=5008;NS=2504;DP=17126;EAS_AF=0;AMR_AF=0.0029;AFR_AF=0.0008;EUR_AF=0.0169;SAS_AF=0.0102;AA=G|||;VT=SNP
12	123855471	rs141159495	A	G	100	PASS	AC=410;AF=0.081869;AN=5008;NS=2504;DP=15079;EAS_AF=0;AMR_AF=0.0403;AFR_AF=0.2814;EUR_AF=0.008;SAS_AF=0.002;AA=A|||;VT=SNP
12	123855799	rs61955117	G	A	100	PASS	AC=352;AF=0.0702875;AN=5008;NS=2504;DP=16651;EAS_AF=0.0437;AMR_AF=0.0865;AFR_AF=0.062;EUR_AF=0.0527;SAS_AF=0.1155;AA=G|||;VT=SNP
12	123856259	rs28604484	A	G	100	PASS	AC=4565;AF=0.911542;AN=5008;NS=2504;DP=9972;EAS_AF=0.7431;AMR_AF=0.938;AFR_AF=0.966;EUR_AF=0.9493;SAS_AF=0.954;AA=G|||;VT=SNP
12	123856358	rs28633324	C	G	100	PASS	AC=322;AF=0.0642971;AN=5008;NS=2504;DP=11920;EAS_AF=0.0437;AMR_AF=0.085;AFR_AF=0.0401;EUR_AF=0.0527;SAS_AF=0.1155;AA=C|||;VT=SNP
12	123856443	rs78455769	G	A	100	PASS	AC=2488;AF=0.496805;AN=5008;NS=2504;DP=13274;EAS_AF=0.6994;AMR_AF=0.585;AFR_AF=0.0673;EUR_AF=0.664;SAS_AF=0.6339;AA=G|||;VT=SNP
12	123856467	rs182029827	C	T	100	PASS	AC=17;AF=0.00339457;AN=5008;NS=2504;DP=13589;EAS_AF=0;AMR_AF=0.0086;AFR_AF=0;EUR_AF=0.0109;SAS_AF=0;AA=C|||;VT=SNP
12	123856850	rs28706693	A	G	100	PASS	AC=4565;AF=0.911542;AN=5008;NS=2504;DP=13709;EAS_AF=0.745;AMR_AF=0.938;AFR_AF=0.966;EUR_AF=0.9493;SAS_AF=0.9519;AA=-|||;VT=SNP
12	123856998	rs28582096	G	A	100	PASS	AC=1226;AF=0.244808;AN=5008;NS=2504;DP=18539;EAS_AF=0.002;AMR_AF=0.2219;AFR_AF=0.4909;EUR_AF=0.2247;SAS_AF=0.1994;AA=G|||;VT=SNP
12	123857540	rs28595660	A	C	100	PASS	AC=4565;AF=0.911542;AN=5008;NS=2504;DP=14810;EAS_AF=0.745;AMR_AF=0.938;AFR_AF=0.966;EUR_AF=0.9493;SAS_AF=0.9519;AA=A|||;VT=SNP
12	123857584	rs143325922	A	C	100	PASS	AC=20;AF=0.00399361;AN=5008;NS=2504;DP=16269;EAS_AF=0;AMR_AF=0.0072;AFR_AF=0;EUR_AF=0.0149;SAS_AF=0;AA=A|||;VT=SNP
12	123857686	rs28454135	C	T	100	PASS	AC=353;AF=0.0704872;AN=5008;NS=2504;DP=14881;EAS_AF=0.0437;AMR_AF=0.0865;AFR_AF=0.0628;EUR_AF=0.0527;SAS_AF=0.1155;AA=C|||;VT=SNP
12	123858218	rs28865692	T	C	100	PASS	AC=4566;AF=0.911741;AN=5008;NS=2504;DP=16268;EAS_AF=0.746;AMR_AF=0.938;AFR_AF=0.966;EUR_AF=0.9493;SAS_AF=0.9519;AA=C|||;VT=SNP
12	123858319	rs28885203	C	G	100	PASS	AC=4570;AF=0.91254;AN=5008;NS=2504;DP=17265;EAS_AF=0.745;AMR_AF=0.938;AFR_AF=0.9682;EUR_AF=0.9493;SAS_AF=0.954;AA=G|||;VT=SNP
12	123858852	rs117560412	G	A	100	PASS	AC=50;AF=0.00998403;AN=5008;NS=2504;DP=14595;EAS_AF=0;AMR_AF=0.0173;AFR_AF=0;EUR_AF=0.0378;SAS_AF=0;AA=G|||;VT=SNP
12	123859260	rs28537583	C	T	100	PASS	AC=4563;AF=0.911142;AN=5008;NS=2504;DP=20893;EAS_AF=0.745;AMR_AF=0.938;AFR_AF=0.9644;EUR_AF=0.9493;SAS_AF=0.9519;AA=T|||;VT=SNP
12	123859566	rs28611282	T	C	100	PASS	AC=4563;AF=0.911142;AN=5008;NS=2504;DP=21345;EAS_AF=0.745;AMR_AF=0.938;AFR_AF=0.9644;EUR_AF=0.9493;SAS_AF=0.9519;AA=C|||;VT=SNP
12	123860025	rs28414347	G	T	100	PASS	AC=4563;AF=0.911142;AN=5008;NS=2504;DP=18496;EAS_AF=0.745;AMR_AF=0.938;AFR_AF=0.9644;EUR_AF=0.9493;SAS_AF=0.9519;AA=T|||;VT=SNP
12	123860401	rs28875264	T	G	100	PASS	AC=64;AF=0.0127796;AN=5008;NS=2504;DP=16279;EAS_AF=0;AMR_AF=0.0115;AFR_AF=0.0151;EUR_AF=0.0199;SAS_AF=0.0164;AA=T|||;VT=SNP
12	123860472	rs28786830	C	G	100	PASS	AC=4207;AF=0.840056;AN=5008;NS=2504;DP=17694;EAS_AF=0.7004;AMR_AF=0.8516;AFR_AF=0.9024;EUR_AF=0.8966;SAS_AF=0.8333;AA=C|||;VT=SNP
12	123860483	rs142436864	G	A	100	PASS	AC=67;AF=0.0133786;AN=5008;NS=2504;DP=17492;EAS_AF=0;AMR_AF=0.0259;AFR_AF=0.0023;EUR_AF=0.0408;SAS_AF=0.0051;AA=G|||;VT=SNP
12	123860939	rs60835840	T	C	100	PASS	AC=2489;AF=0.497005;AN=5008;NS=2504;DP=16835;EAS_AF=0.6984;AMR_AF=0.585;AFR_AF=0.0688;EUR_AF=0.664;SAS_AF=0.6339;AA=T|||;VT=SNP
12	123860959	rs28391346	C	T	100	PASS	AC=37;AF=0.00738818;AN=5008;NS=2504;DP=17064;EAS_AF=0;AMR_AF=0.0159;AFR_AF=0.0008;EUR_AF=0.0229;SAS_AF=0.002;AA=C|||;VT=SNP
12	123861301	rs76691543	C	T	100	PASS	AC=508;AF=0.101438;AN=5008;NS=2504;DP=17587;EAS_AF=0;AMR_AF=0.1873;AFR_AF=0.0174;EUR_AF=0.3012;SAS_AF=0.0532;AA=C|||;VT=SNP
12	123861313	rs73233508	C	T	100	PASS	AC=46;AF=0.0091853;AN=5008;NS=2504;DP=16354;EAS_AF=0;AMR_AF=0.0115;AFR_AF=0.0015;EUR_AF=0.0199;SAS_AF=0.0164;AA=C|||;VT=SNP
12	123861420	rs28450974	G	A	100	PASS	AC=2489;AF=0.497005;AN=5008;NS=2504;DP=14339;EAS_AF=0.6994;AMR_AF=0.585;AFR_AF=0.0681;EUR_AF=0.664;SAS_AF=0.6339;AA=G|||;VT=SNP
12	123861452	rs28413626	G	A	100	PASS	AC=1447;AF=0.288938;AN=5008;NS=2504;DP=17740;EAS_AF=0.002;AMR_AF=0.2536;AFR_AF=0.6369;EUR_AF=0.2286;SAS_AF=0.2014;AA=G|||;VT=SNP
12	123861488	rs28602967	G	A	100	PASS	AC=4572;AF=0.912939;AN=5008;NS=2504;DP=18573;EAS_AF=0.745;AMR_AF=0.9395;AFR_AF=0.9705;EUR_AF=0.9493;SAS_AF=0.9519;AA=A|||;VT=SNP
12	123861813	rs114734194	C	T	100	PASS	AC=407;AF=0.08127;AN=5008;NS=2504;DP=16295;EAS_AF=0;AMR_AF=0.0389;AFR_AF=0.2799;EUR_AF=0.008;SAS_AF=0.002;AA=C|||;VT=SNP
12	123862447	rs12299125	C	T	100	PASS	AC=1288;AF=0.257188;AN=5008;NS=2504;DP=10049;EAS_AF=0.003;AMR_AF=0.2248;AFR_AF=0.5356;EUR_AF=0.2247;SAS_AF=0.1994;AA=T|||;VT=SNP
12	123862813	rs34032470	T	C	100	PASS	AC=2901;AF=0.579273;AN=5008;NS=2504;DP=12628;EAS_AF=0.7004;AMR_AF=0.6254;AFR_AF=0.3502;EUR_AF=0.672;SAS_AF=0.636;AA=T|||;VT=SNP
12	123863265	rs28458312	G	T	100	PASS	AC=1286;AF=0.256789;AN=5008;NS=2504;DP=19909;EAS_AF=0.002;AMR_AF=0.2233;AFR_AF=0.5356;EUR_AF=0.2247;SAS_AF=0.1994;AA=G|||;VT=SNP
12	123863576	rs28690392	C	T	100	PASS	AC=64;AF=0.0127796;AN=5008;NS=2504;DP=17221;EAS_AF=0;AMR_AF=0.0115;AFR_AF=0.0151;EUR_AF=0.0199;SAS_AF=0.0164;AA=C|||;VT=SNP
12	123863620	rs28583837	G	A	100	PASS	AC=780;AF=0.155751;AN=5008;NS=2504;DP=17981;EAS_AF=0.002;AMR_AF=0.1945;AFR_AF=0.1687;EUR_AF=0.2237;SAS_AF=0.1994;AA=G|||;VT=SNP
12	123864695	rs28556815	C	T	100	PASS	AC=4219;AF=0.842452;AN=5008;NS=2504;DP=13125;EAS_AF=0.7014;AMR_AF=0.853;AFR_AF=0.9085;EUR_AF=0.8966;SAS_AF=0.8354;AA=C|||;VT=SNP
12	123865361	rs28809230	T	C	100	PASS	AC=1287;AF=0.256989;AN=5008;NS=2504;DP=15354;EAS_AF=0.002;AMR_AF=0.2248;AFR_AF=0.5356;EUR_AF=0.2247;SAS_AF=0.1994;AA=T|||;VT=SNP
12	123866429	rs28592876	G	A	100	PASS	AC=1284;AF=0.25639;AN=5008;NS=2504;DP=16095;EAS_AF=0.002;AMR_AF=0.2248;AFR_AF=0.534;EUR_AF=0.2237;SAS_AF=0.1994;AA=G|||;VT=SNP
12	123866709	rs112572079	G	A	100	PASS	AC=64;AF=0.0127796;AN=5008;NS=2504;DP=16885;EAS_AF=0;AMR_AF=0.0115;AFR_AF=0.0151;EUR_AF=0.0199;SAS_AF=0.0164;AA=G|||;VT=SNP
12	123867106	rs28503862	C	T	100	PASS	AC=4218;AF=0.842252;AN=5008;NS=2504;DP=21014;EAS_AF=0.7004;AMR_AF=0.853;AFR_AF=0.9085;EUR_AF=0.8966;SAS_AF=0.8354;AA=C|||;VT=SNP
12	123867183	rs116904769	T	C	100	PASS	AC=67;AF=0.0133786;AN=5008;NS=2504;DP=17618;EAS_AF=0.001;AMR_AF=0.0331;AFR_AF=0.0023;EUR_AF=0.0308;SAS_AF=0.0092;AA=T|||;VT=SNP
12	123867239	rs76790152	C	G	100	PASS	AC=427;AF=0.0852636;AN=5008;NS=2504;DP=18149;EAS_AF=0;AMR_AF=0.0418;AFR_AF=0.2935;EUR_AF=0.008;SAS_AF=0.002;AA=C|||;VT=SNP
12	123867268	rs28613486	T	C	100	PASS	AC=4567;AF=0.911941;AN=5008;NS=2504;DP=18029;EAS_AF=0.744;AMR_AF=0.938;AFR_AF=0.9682;EUR_AF=0.9493;SAS_AF=0.9519;AA=C|||;VT=SNP
12	123867602	rs28435460	T	C	100	PASS	AC=4560;AF=0.910543;AN=5008;NS=2504;DP=12717;EAS_AF=0.744;AMR_AF=0.938;AFR_AF=0.9629;EUR_AF=0.9493;SAS_AF=0.9519;AA=C|||;VT=SNP
12	123867994	rs28516750	G	A	100	PASS	AC=4213;AF=0.841254;AN=5008;NS=2504;DP=13752;EAS_AF=0.7004;AMR_AF=0.853;AFR_AF=0.9047;EUR_AF=0.8966;SAS_AF=0.8354;AA=G|||;VT=SNP
12	123871070	rs28636834	A	C	100	PASS	AC=1289;AF=0.257388;AN=5008;NS=2504;DP=17540;EAS_AF=0.002;AMR_AF=0.2248;AFR_AF=0.5363;EUR_AF=0.2256;SAS_AF=0.1994;AA=A|||;VT=SNP
12	123871632	rs28565984	G	C	100	PASS	AC=4219;AF=0.842452;AN=5008;NS=2504;DP=20540;EAS_AF=0.7014;AMR_AF=0.853;AFR_AF=0.9092;EUR_AF=0.8966;SAS_AF=0.8344;AA=G|||;VT=SNP
12	123871717	rs28581850	T	C	100	PASS	AC=4212;AF=0.841054;AN=5008;NS=2504;DP=20471;EAS_AF=0.7014;AMR_AF=0.853;AFR_AF=0.9039;EUR_AF=0.8966;SAS_AF=0.8344;AA=T|||;VT=SNP
12	123872037	rs28475177	A	G	100	PASS	AC=350;AF=0.0698882;AN=5008;NS=2504;DP=23253;EAS_AF=0.0437;AMR_AF=0.085;AFR_AF=0.0598;EUR_AF=0.0527;SAS_AF=0.1176;AA=A|||;VT=SNP
12	123873242	rs28533432	C	T	100	PASS	AC=2899;AF=0.578874;AN=5008;NS=2504;DP=9575;EAS_AF=0.6984;AMR_AF=0.6268;AFR_AF=0.351;EUR_AF=0.671;SAS_AF=0.635;AA=C|||;VT=SNP
12	123874937	rs76801833	C	T	100	PASS	AC=428;AF=0.0854633;AN=5008;NS=2504;DP=17561;EAS_AF=0;AMR_AF=0.0418;AFR_AF=0.2943;EUR_AF=0.008;SAS_AF=0.002;AA=C|||;VT=SNP
12	123875394	rs28660993	C	T	100	PASS	AC=4211;AF=0.840855;AN=5008;NS=2504;DP=20957;EAS_AF=0.7004;AMR_AF=0.853;AFR_AF=0.9039;EUR_AF=0.8966;SAS_AF=0.8344;AA=C|||;VT=SNP
12	123875525	rs28681105	T	C	100	PASS	AC=4569;AF=0.91234;AN=5008;NS=2504;DP=20927;EAS_AF=0.745;AMR_AF=0.938;AFR_AF=0.9682;EUR_AF=0.9493;SAS_AF=0.953;AA=C|||;VT=SNP
12	123875650	rs28573826	C	T	100	PASS	AC=255;AF=0.0509185;AN=5008;NS=2504;DP=22927;EAS_AF=0.0437;AMR_AF=0.072;AFR_AF=0.0219;EUR_AF=0.0328;SAS_AF=0.1012;AA=C|||;VT=SNP
12	123877312	rs28501453	A	G	100	PASS	AC=4568;AF=0.912141;AN=5008;NS=2504;DP=18644;EAS_AF=0.745;AMR_AF=0.938;AFR_AF=0.9682;EUR_AF=0.9493;SAS_AF=0.9519;AA=G|||;VT=SNP
12	123877833	rs148764049	C	T	100	PASS	AC=48;AF=0.00958466;AN=5008;NS=2504;DP=19603;EAS_AF=0;AMR_AF=0.0072;AFR_AF=0;EUR_AF=0.0398;SAS_AF=0.0031;AA=T|||;VT=SNP
12	123878053	rs116448007	G	A	100	PASS	AC=406;AF=0.0810703;AN=5008;NS=2504;DP=20298;EAS_AF=0;AMR_AF=0.0389;AFR_AF=0.2791;EUR_AF=0.008;SAS_AF=0.002;AA=G|||;VT=SNP
12	123878221	rs144563725	G	A	100	PASS	AC=51;AF=0.0101837;AN=5008;NS=2504;DP=18958;EAS_AF=0;AMR_AF=0.0231;AFR_AF=0.0008;EUR_AF=0.0229;SAS_AF=0.0112;AA=G|||;VT=SNP
12	123878262	rs28825193	T	C	100	PASS	AC=2470;AF=0.493211;AN=5008;NS=2504;DP=18065;EAS_AF=0.6994;AMR_AF=0.5836;AFR_AF=0.0567;EUR_AF=0.663;SAS_AF=0.6319;AA=T|||;VT=SNP
12	123878507	rs28820735	C	T	100	PASS	AC=4217;AF=0.842053;AN=5008;NS=2504;DP=16045;EAS_AF=0.7014;AMR_AF=0.853;AFR_AF=0.9085;EUR_AF=0.8966;SAS_AF=0.8333;AA=C|||;VT=SNP
12	123879445	rs28592032	C	T	100	PASS	AC=4210;AF=0.840655;AN=5008;NS=2504;DP=18320;EAS_AF=0.7014;AMR_AF=0.853;AFR_AF=0.9039;EUR_AF=0.8966;SAS_AF=0.8323;AA=C|||;VT=SNP
12	123879975	rs28655516	T	C	100	PASS	AC=352;AF=0.0702875;AN=5008;NS=2504;DP=16131;EAS_AF=0.0437;AMR_AF=0.085;AFR_AF=0.0598;EUR_AF=0.0527;SAS_AF=0.1196;AA=T|||;VT=SNP
12	123880862	rs28410096	T	C	100	PASS	AC=4210;AF=0.840655;AN=5008;NS=2504;DP=21309;EAS_AF=0.7014;AMR_AF=0.853;AFR_AF=0.9039;EUR_AF=0.8966;SAS_AF=0.8323;AA=T|||;VT=SNP
12	123881176	rs28372579	A	G	100	PASS	AC=1105;AF=0.220647;AN=5008;NS=2504;DP=21622;EAS_AF=0.002;AMR_AF=0.2147;AFR_AF=0.4024;EUR_AF=0.2256;SAS_AF=0.1994;AA=A|||;VT=SNP
12	123881928	rs28698461	A	G	100	PASS	AC=64;AF=0.0127796;AN=5008;NS=2504;DP=16513;EAS_AF=0;AMR_AF=0.0115;AFR_AF=0.0151;EUR_AF=0.0199;SAS_AF=0.0164;AA=A|||;VT=SNP
12	123882295	rs28547406	C	T	100	PASS	AC=38;AF=0.00758786;AN=5008;NS=2504;DP=12902;EAS_AF=0;AMR_AF=0.0159;AFR_AF=0.0008;EUR_AF=0.0239;SAS_AF=0.002;AA=C|||;VT=SNP
12	123882322	rs145423006	T	A	100	PASS	AC=429;AF=0.0856629;AN=5008;NS=2504;DP=14696;EAS_AF=0;AMR_AF=0.0418;AFR_AF=0.295;EUR_AF=0.008;SAS_AF=0.002;AA=T|||;VT=SNP
12	123882420	rs114675077	A	G	100	PASS	AC=429;AF=0.0856629;AN=5008;NS=2504;DP=13467;EAS_AF=0;AMR_AF=0.0418;AFR_AF=0.295;EUR_AF=0.008;SAS_AF=0.002;AA=A|||;VT=SNP
12	123882462	rs147935170	C	T	100	PASS	AC=59;AF=0.0117812;AN=5008;NS=2504;DP=13087;EAS_AF=0;AMR_AF=0.0159;AFR_AF=0;EUR_AF=0.0328;SAS_AF=0.0153;AA=C|||;VT=SNP
12	123882718	rs182811425	A	C	100	PASS	AC=35;AF=0.00698882;AN=5008;NS=2504;DP=17200;EAS_AF=0;AMR_AF=0.0014;AFR_AF=0.0008;EUR_AF=0.0169;SAS_AF=0.0164;AA=A|||;VT=SNP
12	123882944	rs28540654	G	A	100	PASS	AC=429;AF=0.0856629;AN=5008;NS=2504;DP=17866;EAS_AF=0;AMR_AF=0.0418;AFR_AF=0.295;EUR_AF=0.008;SAS_AF=0.002;AA=G|||;VT=SNP
12	123883406	rs28532037	G	A	100	PASS	AC=4183;AF=0.835264;AN=5008;NS=2504;DP=18738;EAS_AF=0.7014;AMR_AF=0.8473;AFR_AF=0.8843;EUR_AF=0.8966;SAS_AF=0.8354;AA=G|||;VT=SNP
12	123883853	rs28587386	T	C	100	PASS	AC=4568;AF=0.912141;AN=5008;NS=2504;DP=17314;EAS_AF=0.745;AMR_AF=0.938;AFR_AF=0.9682;EUR_AF=0.9493;SAS_AF=0.9519;AA=C|||;VT=SNP
12	123884070	rs28377694	A	G	100	PASS	AC=1021;AF=0.203874;AN=5008;NS=2504;DP=19097;EAS_AF=0.0456;AMR_AF=0.2867;AFR_AF=0.1316;EUR_AF=0.2883;SAS_AF=0.319;AA=A|||;VT=SNP
12	123884441	rs55932027	G	A	100	PASS	AC=99;AF=0.0197684;AN=5008;NS=2504;DP=16752;EAS_AF=0;AMR_AF=0.0173;AFR_AF=0.0386;EUR_AF=0.0199;SAS_AF=0.0164;AA=G|||;VT=SNP
12	123884536	rs28417583	G	A	100	PASS	AC=4568;AF=0.912141;AN=5008;NS=2504;DP=15878;EAS_AF=0.745;AMR_AF=0.938;AFR_AF=0.9682;EUR_AF=0.9493;SAS_AF=0.9519;AA=A|||;VT=SNP
12	123884772	rs28828722	C	T	100	PASS	AC=100;AF=0.0199681;AN=5008;NS=2504;DP=12743;EAS_AF=0;AMR_AF=0.0173;AFR_AF=0.0386;EUR_AF=0.0209;SAS_AF=0.0164;AA=C|||;VT=SNP
12	123884977	rs28836481	G	A	100	PASS	AC=100;AF=0.0199681;AN=5008;NS=2504;DP=13935;EAS_AF=0;AMR_AF=0.0173;AFR_AF=0.0393;EUR_AF=0.0199;SAS_AF=0.0164;AA=G|||;VT=SNP
12	123885012	rs536147804	A	G	100	PASS	AC=54;AF=0.0107827;AN=5008;NS=2504;DP=14292;EAS_AF=0;AMR_AF=0;AFR_AF=0;EUR_AF=0.0109;SAS_AF=0.044;AA=A|||;VT=SNP
12	123885484	rs28866344	A	G	100	PASS	AC=4186;AF=0.835863;AN=5008;NS=2504;DP=14040;EAS_AF=0.7014;AMR_AF=0.8473;AFR_AF=0.885;EUR_AF=0.8966;SAS_AF=0.8374;AA=A|||;VT=SNP
12	123885758	rs111950701	C	T	100	PASS	AC=391;AF=0.0780751;AN=5008;NS=2504;DP=11329;EAS_AF=0.0437;AMR_AF=0.0908;AFR_AF=0.0885;EUR_AF=0.0527;SAS_AF=0.1166;AA=T|||;VT=SNP
12	123885968	rs28862317	A	T	100	PASS	AC=4561;AF=0.910743;AN=5008;NS=2504;DP=13887;EAS_AF=0.7361;AMR_AF=0.938;AFR_AF=0.9682;EUR_AF=0.9493;SAS_AF=0.954;AA=T|||;VT=SNP
12	123885974	rs28768122	T	C	100	PASS	AC=3308;AF=0.660543;AN=5008;NS=2504;DP=14177;EAS_AF=0.7341;AMR_AF=0.7176;AFR_AF=0.4584;EUR_AF=0.7217;SAS_AF=0.7546;AA=t|||;VT=SNP
12	123886019	rs28861152	A	C	100	PASS	AC=407;AF=0.08127;AN=5008;NS=2504;DP=16941;EAS_AF=0.0437;AMR_AF=0.0908;AFR_AF=0.1006;EUR_AF=0.0527;SAS_AF=0.1166;AA=A|||;VT=SNP
12	123886384	rs28574664	C	T	100	PASS	AC=2470;AF=0.493211;AN=5008;NS=2504;DP=20019;EAS_AF=0.6984;AMR_AF=0.5821;AFR_AF=0.0567;EUR_AF=0.662;SAS_AF=0.635;AA=C|||;VT=SNP
12	123886500	rs28509440	A	G	100	PASS	AC=4610;AF=0.920527;AN=5008;NS=2504;DP=18934;EAS_AF=0.7431;AMR_AF=0.9438;AFR_AF=0.997;EUR_AF=0.9493;SAS_AF=0.954;AA=G|||;VT=SNP
12	123886822	rs115823069	C	T	100	PASS	AC=435;AF=0.086861;AN=5008;NS=2504;DP=16309;EAS_AF=0;AMR_AF=0.0447;AFR_AF=0.298;EUR_AF=0.008;SAS_AF=0.002;AA=C|||;VT=SNP
12	123887369	rs28472704	C	T	100	PASS	AC=1239;AF=0.247404;AN=5008;NS=2504;DP=19587;EAS_AF=0.002;AMR_AF=0.219;AFR_AF=0.5;EUR_AF=0.2266;SAS_AF=0.2004;AA=T|||;VT=SNP
12	123887525	rs146328428	G	A	100	PASS	AC=442;AF=0.0882588;AN=5008;NS=2504;DP=18335;EAS_AF=0;AMR_AF=0.0447;AFR_AF=0.3033;EUR_AF=0.008;SAS_AF=0.002;AA=G|||;VT=SNP
12	123887687	rs28690326	C	T	100	PASS	AC=2894;AF=0.577875;AN=5008;NS=2504;DP=15815;EAS_AF=0.6964;AMR_AF=0.6225;AFR_AF=0.351;EUR_AF=0.67;SAS_AF=0.636;AA=C|||;VT=SNP
12	123890221	rs73216930	G	A	100	PASS	AC=46;AF=0.0091853;AN=5008;NS=2504;DP=15063;EAS_AF=0;AMR_AF=0.0115;AFR_AF=0.0015;EUR_AF=0.0199;SAS_AF=0.0164;AA=G|||;VT=SNP
12	123890276	rs28576953	C	T	100	PASS	AC=1230;AF=0.245607;AN=5008;NS=2504;DP=16356;EAS_AF=0.002;AMR_AF=0.219;AFR_AF=0.4939;EUR_AF=0.2266;SAS_AF=0.1994;AA=C|||;VT=SNP
12	123890893	rs28496545	C	T	100	PASS	AC=2894;AF=0.577875;AN=5008;NS=2504;DP=15463;EAS_AF=0.6964;AMR_AF=0.6239;AFR_AF=0.351;EUR_AF=0.67;SAS_AF=0.635;AA=C|||;VT=SNP
12	123890969	rs143196748	C	G	100	PASS	AC=23;AF=0.00459265;AN=5008;NS=2504;DP=15762;EAS_AF=0;AMR_AF=0.0043;AFR_AF=0.0008;EUR_AF=0.0179;SAS_AF=0.001;AA=C|||;VT=SNP
12	123891107	rs61955125	C	T	100	PASS	AC=2894;AF=0.577875;AN=5008;NS=2504;DP=14505;EAS_AF=0.6964;AMR_AF=0.6239;AFR_AF=0.351;EUR_AF=0.67;SAS_AF=0.635;AA=C|||;VT=SNP
12	123891209	rs73216931	C	T	100	PASS	AC=2466;AF=0.492412;AN=5008;NS=2504;DP=15698;EAS_AF=0.6964;AMR_AF=0.5821;AFR_AF=0.0567;EUR_AF=0.662;SAS_AF=0.6329;AA=C|||;VT=SNP
12	123891852	rs78124268	C	G	100	PASS	AC=433;AF=0.0864617;AN=5008;NS=2504;DP=17640;EAS_AF=0.2579;AMR_AF=0.0634;AFR_AF=0.025;EUR_AF=0.0507;SAS_AF=0.046;AA=C|||;VT=SNP
12	123891865	rs28406193	T	G	100	PASS	AC=3755;AF=0.7498;AN=5008;NS=2504;DP=17888;EAS_AF=0.998;AMR_AF=0.781;AFR_AF=0.4887;EUR_AF=0.7734;SAS_AF=0.8006;AA=G|||;VT=SNP
12	123893322	rs73216932	C	T	100	PASS	AC=61;AF=0.0121805;AN=5008;NS=2504;DP=11853;EAS_AF=0;AMR_AF=0.013;AFR_AF=0.0038;EUR_AF=0.0209;SAS_AF=0.0266;AA=C|||;VT=SNP
12	123893409	rs28508025	G	A	100	PASS	AC=512;AF=0.102236;AN=5008;NS=2504;DP=14555;EAS_AF=0.1825;AMR_AF=0.0965;AFR_AF=0.0499;EUR_AF=0.0736;SAS_AF=0.1237;AA=G|||;VT=SNP
12	123893645	rs28694725	C	T	100	PASS	AC=234;AF=0.0467252;AN=5008;NS=2504;DP=15069;EAS_AF=0;AMR_AF=0.0288;AFR_AF=0.1543;EUR_AF=0.007;SAS_AF=0.0031;AA=C|||;VT=SNP
12	123893663	rs147353607	C	G	100	PASS	AC=48;AF=0.00958466;AN=5008;NS=2504;DP=14818;EAS_AF=0;AMR_AF=0.0144;AFR_AF=0.0023;EUR_AF=0.0298;SAS_AF=0.0051;AA=C|||;VT=SNP
12	123894014	rs74968466	C	T	100	PASS	AC=45;AF=0.00898562;AN=5008;NS=2504;DP=17273;EAS_AF=0;AMR_AF=0.0115;AFR_AF=0.0008;EUR_AF=0.0328;SAS_AF=0.0031;AA=C|||;VT=SNP
12	123894583	rs115523203	C	T	100	PASS	AC=457;AF=0.091254;AN=5008;NS=2504;DP=16208;EAS_AF=0;AMR_AF=0.0447;AFR_AF=0.3147;EUR_AF=0.008;SAS_AF=0.002;AA=C|||;VT=SNP
12	123894641	rs61953484	G	A	100	PASS	AC=160;AF=0.0319489;AN=5008;NS=2504;DP=18040;EAS_AF=0.0258;AMR_AF=0.0576;AFR_AF=0.0106;EUR_AF=0.0278;SAS_AF=0.0532;AA=G|||;VT=SNP
12	123895053	rs56309603	C	T	100	PASS	AC=1928;AF=0.384984;AN=5008;NS=2504;DP=20806;EAS_AF=0.6944;AMR_AF=0.353;AFR_AF=0.0378;EUR_AF=0.3588;SAS_AF=0.5849;AA=C|||;VT=SNP
12	123895197	rs28664930	C	T	100	PASS	AC=44;AF=0.00878594;AN=5008;NS=2504;DP=19872;EAS_AF=0;AMR_AF=0.0086;AFR_AF=0.0015;EUR_AF=0.0199;SAS_AF=0.0164;AA=C|||;VT=SNP
12	123895889	rs115460384	G	T	100	PASS	AC=159;AF=0.0317492;AN=5008;NS=2504;DP=11254;EAS_AF=0;AMR_AF=0.0274;AFR_AF=0.0983;EUR_AF=0.008;SAS_AF=0.002;AA=G|||;VT=SNP
12	123895906	rs28577594	G	C	100	PASS	AC=2570;AF=0.513179;AN=5008;NS=2504;DP=12671;EAS_AF=0.6944;AMR_AF=0.5591;AFR_AF=0.1218;EUR_AF=0.6819;SAS_AF=0.6493;AA=G|||;VT=SNP
12	123895921	rs185889378	C	A	100	PASS	AC=463;AF=0.0924521;AN=5008;NS=2504;DP=12690;EAS_AF=0;AMR_AF=0.0461;AFR_AF=0.3162;EUR_AF=0.008;SAS_AF=0.0051;AA=A|||;VT=SNP
12	123896851	rs28624763	G	A	100	PASS	AC=52;AF=0.0103834;AN=5008;NS=2504;DP=20992;EAS_AF=0;AMR_AF=0.0086;AFR_AF=0.0113;EUR_AF=0.0199;SAS_AF=0.0112;AA=G|||;VT=SNP
12	123897177	rs28569885	A	G	100	PASS	AC=3381;AF=0.67512;AN=5008;NS=2504;DP=20073;EAS_AF=0.998;AMR_AF=0.7435;AFR_AF=0.2216;EUR_AF=0.7833;SAS_AF=0.7955;AA=G|||;VT=SNP
12	123897775	rs148650248	G	A	100	PASS	AC=49;AF=0.00978435;AN=5008;NS=2504;DP=14719;EAS_AF=0.001;AMR_AF=0.0259;AFR_AF=0.0023;EUR_AF=0.0229;SAS_AF=0.0041;AA=G|||;VT=SNP
12	123898188	rs28886709	G	A	100	PASS	AC=1924;AF=0.384185;AN=5008;NS=2504;DP=19191;EAS_AF=0.6895;AMR_AF=0.3559;AFR_AF=0.0522;EUR_AF=0.3559;SAS_AF=0.5675;AA=G|||;VT=SNP
12	123898367	rs28873419	T	G	100	PASS	AC=515;AF=0.102835;AN=5008;NS=2504;DP=18753;EAS_AF=0.0169;AMR_AF=0.0548;AFR_AF=0.2821;EUR_AF=0.0298;SAS_AF=0.0583;AA=T|||;VT=SNP
12	123898369	rs28817269	G	C	100	PASS	AC=1922;AF=0.383786;AN=5008;NS=2504;DP=18699;EAS_AF=0.6895;AMR_AF=0.3545;AFR_AF=0.0514;EUR_AF=0.3559;SAS_AF=0.5675;AA=G|||;VT=SNP
12	123899505	rs2137558	A	C	100	PASS	AC=1898;AF=0.378994;AN=5008;NS=2504;DP=14470;EAS_AF=0.6835;AMR_AF=0.3545;AFR_AF=0.0522;EUR_AF=0.3469;SAS_AF=0.5573;AA=A|||;VT=SNP
12	123900107	rs1660	G	A	100	PASS	AC=444;AF=0.0886581;AN=5008;NS=2504;DP=18825;EAS_AF=0.253;AMR_AF=0.0994;AFR_AF=0.0045;EUR_AF=0.0557;SAS_AF=0.0593;AA=G|||;VT=SNP
12	123900136	rs1662	G	A	100	PASS	AC=1003;AF=0.20028;AN=5008;NS=2504;DP=17951;EAS_AF=0.0536;AMR_AF=0.281;AFR_AF=0.1672;EUR_AF=0.3728;SAS_AF=0.1616;AA=G|||;VT=SNP
12	123901058	rs146898200	C	T	100	PASS	AC=446;AF=0.0890575;AN=5008;NS=2504;DP=13861;EAS_AF=0.253;AMR_AF=0.0994;AFR_AF=0.0045;EUR_AF=0.0557;SAS_AF=0.0613;AA=C|||;VT=SNP
12	123901143	rs28410896	T	C	100	PASS	AC=3956;AF=0.789936;AN=5008;NS=2504;DP=17086;EAS_AF=0.998;AMR_AF=0.7954;AFR_AF=0.6203;EUR_AF=0.7922;SAS_AF=0.7986;AA=C|||;VT=SNP
12	123901480	rs28713448	C	T	100	PASS	AC=1016;AF=0.202875;AN=5008;NS=2504;DP=20613;EAS_AF=0.0565;AMR_AF=0.281;AFR_AF=0.174;EUR_AF=0.3738;SAS_AF=0.1616;AA=C|||;VT=SNP
12	123901621	rs76355364	G	A	100	PASS	AC=535;AF=0.106829;AN=5008;NS=2504;DP=16893;EAS_AF=0.256;AMR_AF=0.1138;AFR_AF=0.062;EUR_AF=0.0557;SAS_AF=0.0613;AA=G|||;VT=SNP
12	123902201	rs77258915	G	A	100	PASS	AC=446;AF=0.0890575;AN=5008;NS=2504;DP=18359;EAS_AF=0.254;AMR_AF=0.0994;AFR_AF=0.0038;EUR_AF=0.0557;SAS_AF=0.0613;AA=G|||;VT=SNP
12	123902361	rs28481863	G	A	100	PASS	AC=3977;AF=0.794129;AN=5008;NS=2504;DP=18203;EAS_AF=0.998;AMR_AF=0.7968;AFR_AF=0.6331;EUR_AF=0.7932;SAS_AF=0.8006;AA=A|||;VT=SNP
12	123902801	rs58491161	G	A	100	PASS	AC=449;AF=0.0896565;AN=5008;NS=2504;DP=18542;EAS_AF=0.255;AMR_AF=0.1009;AFR_AF=0.0045;EUR_AF=0.0557;SAS_AF=0.0613;AA=G|||;VT=SNP
12	123902892	rs71456795	T	C	100	PASS	AC=38;AF=0.00758786;AN=5008;NS=2504;DP=21116;EAS_AF=0;AMR_AF=0.0159;AFR_AF=0.0008;EUR_AF=0.0239;SAS_AF=0.002;AA=T|||;VT=SNP
12	123903400	rs140481490	C	T	100	PASS	AC=90;AF=0.0179712;AN=5008;NS=2504;DP=14764;EAS_AF=0.0327;AMR_AF=0.0101;AFR_AF=0.0008;EUR_AF=0.0169;SAS_AF=0.0327;AA=C|||;VT=SNP
12	123903401	rs145473038	G	A	100	PASS	AC=50;AF=0.00998403;AN=5008;NS=2504;DP=14731;EAS_AF=0;AMR_AF=0.0216;AFR_AF=0.0008;EUR_AF=0.0229;SAS_AF=0.0112;AA=G|||;VT=SNP
12	123903626	rs28715490	C	T	100	PASS	AC=590;AF=0.117812;AN=5008;NS=2504;DP=13083;EAS_AF=0.002;AMR_AF=0.1859;AFR_AF=0.0424;EUR_AF=0.2048;SAS_AF=0.2014;AA=C|||;VT=SNP
12	123905185	rs2048617	T	C	100	PASS	AC=450;AF=0.0898562;AN=5008;NS=2504;DP=17746;EAS_AF=0.255;AMR_AF=0.1009;AFR_AF=0.0045;EUR_AF=0.0557;SAS_AF=0.0624;AA=T|||;VT=SNP
12	123905628	rs28404303	T	C	100	PASS	AC=3465;AF=0.691893;AN=5008;NS=2504;DP=14119;EAS_AF=0.9435;AMR_AF=0.6744;AFR_AF=0.4599;EUR_AF=0.6183;SAS_AF=0.8344;AA=C|||;VT=SNP
12	123906307	rs28676499	C	T	100	PASS	AC=712;AF=0.142173;AN=5008;NS=2504;DP=15647;EAS_AF=0.002;AMR_AF=0.1931;AFR_AF=0.1309;EUR_AF=0.2058;SAS_AF=0.2004;AA=C|||;VT=SNP
12	123907563	rs28625019	G	A	100	PASS	AC=727;AF=0.145168;AN=5008;NS=2504;DP=15815;EAS_AF=0.002;AMR_AF=0.1916;AFR_AF=0.143;EUR_AF=0.2058;SAS_AF=0.2004;AA=G|||;VT=SNP
12	123908126	rs28706696	C	T	100	PASS	AC=712;AF=0.142173;AN=5008;NS=2504;DP=19609;EAS_AF=0.002;AMR_AF=0.1916;AFR_AF=0.1316;EUR_AF=0.2058;SAS_AF=0.2004;AA=T|||;VT=SNP
12	123908570	rs71456796	T	C	100	PASS	AC=59;AF=0.0117812;AN=5008;NS=2504;DP=16550;EAS_AF=0;AMR_AF=0.0259;AFR_AF=0.0015;EUR_AF=0.0328;SAS_AF=0.0061;AA=T|||;VT=SNP
12	123908948	rs4930719	G	A	100	PASS	AC=694;AF=0.138578;AN=5008;NS=2504;DP=13320;EAS_AF=0.002;AMR_AF=0.1888;AFR_AF=0.1248;EUR_AF=0.1988;SAS_AF=0.2004;AA=G|||;VT=SNP
12	123909289	rs73216937	C	T	100	PASS	AC=525;AF=0.104832;AN=5008;NS=2504;DP=14143;EAS_AF=0.256;AMR_AF=0.1167;AFR_AF=0.0522;EUR_AF=0.0557;SAS_AF=0.0624;AA=c|||;VT=SNP
12	123909485	rs56042759	G	A	100	PASS	AC=2116;AF=0.422524;AN=5008;NS=2504;DP=11939;EAS_AF=0.6776;AMR_AF=0.3617;AFR_AF=0.202;EUR_AF=0.3569;SAS_AF=0.5685;AA=G|||;VT=SNP
12	123909610	rs28520455	T	C	100	PASS	AC=854;AF=0.170527;AN=5008;NS=2504;DP=10904;EAS_AF=0.0575;AMR_AF=0.2695;AFR_AF=0.0484;EUR_AF=0.3807;SAS_AF=0.1656;AA=T|||;VT=SNP
12	123910292	rs28699127	G	T	100	PASS	AC=1771;AF=0.353634;AN=5008;NS=2504;DP=15761;EAS_AF=0.3353;AMR_AF=0.3055;AFR_AF=0.2458;EUR_AF=0.3479;SAS_AF=0.5583;AA=G|||;VT=SNP
12	123910479	rs144413875	G	A	100	PASS	AC=36;AF=0.0071885;AN=5008;NS=2504;DP=13636;EAS_AF=0;AMR_AF=0.013;AFR_AF=0.0015;EUR_AF=0.0239;SAS_AF=0.001;AA=G|||;VT=SNP
12	123910785	rs28384208	T	G	100	PASS	AC=1775;AF=0.354433;AN=5008;NS=2504;DP=13065;EAS_AF=0.3373;AMR_AF=0.3055;AFR_AF=0.2458;EUR_AF=0.3479;SAS_AF=0.5603;AA=T|||;VT=SNP
12	123911153	rs76992239	T	C	100	PASS	AC=501;AF=0.10004;AN=5008;NS=2504;DP=16660;EAS_AF=0;AMR_AF=0.1844;AFR_AF=0.0174;EUR_AF=0.3012;SAS_AF=0.0481;AA=T|||;VT=SNP
12	123911789	rs28466887	A	C	100	PASS	AC=1773;AF=0.354034;AN=5008;NS=2504;DP=20242;EAS_AF=0.3353;AMR_AF=0.3069;AFR_AF=0.2458;EUR_AF=0.3469;SAS_AF=0.5603;AA=A|||;VT=SNP
12	123912213	rs28659953	T	C	100	PASS	AC=2674;AF=0.533946;AN=5008;NS=2504;DP=4163;EAS_AF=0.753;AMR_AF=0.4813;AFR_AF=0.4221;EUR_AF=0.4036;SAS_AF=0.6309;AA=C|||;VT=SNP
12	123913433	rs4930718	A	G	100	PASS	AC=654;AF=0.130591;AN=5008;NS=2504;DP=21491;EAS_AF=0.002;AMR_AF=0.1931;AFR_AF=0.0666;EUR_AF=0.2237;SAS_AF=0.2096;AA=A|||;VT=SNP
12	123913697	rs1706477	T	G	100	PASS	AC=1718;AF=0.343051;AN=5008;NS=2504;DP=16472;EAS_AF=0.6607;AMR_AF=0.4308;AFR_AF=0.0499;EUR_AF=0.4374;SAS_AF=0.2526;AA=T|||;VT=SNP
12	123913756	rs28478828	T	C	100	PASS	AC=2052;AF=0.409744;AN=5008;NS=2504;DP=17679;EAS_AF=0.3423;AMR_AF=0.3329;AFR_AF=0.447;EUR_AF=0.3519;SAS_AF=0.5429;AA=C|||;VT=SNP
12	123913912	rs141433349	G	A	100	PASS	AC=38;AF=0.00758786;AN=5008;NS=2504;DP=17332;EAS_AF=0;AMR_AF=0.013;AFR_AF=0;EUR_AF=0.0239;SAS_AF=0.0051;AA=G|||;VT=SNP
12	123913987	rs28470730	C	T	100	PASS	AC=327;AF=0.0652955;AN=5008;NS=2504;DP=14895;EAS_AF=0.003;AMR_AF=0.0331;AFR_AF=0.2201;EUR_AF=0.007;SAS_AF=0.0031;AA=C|||;VT=SNP
12	123914122	rs28576315	G	A	100	PASS	AC=1476;AF=0.294728;AN=5008;NS=2504;DP=16911;EAS_AF=0.3433;AMR_AF=0.2911;AFR_AF=0.0492;EUR_AF=0.337;SAS_AF=0.5358;AA=G|||;VT=SNP
12	123914162	rs28838663	T	G	100	PASS	AC=1526;AF=0.304712;AN=5008;NS=2504;DP=16776;EAS_AF=0.3175;AMR_AF=0.2882;AFR_AF=0.1619;EUR_AF=0.3091;SAS_AF=0.4918;AA=T|||;VT=SNP
12	123914732	rs150108949	A	G	100	PASS	AC=198;AF=0.0395367;AN=5008;NS=2504;DP=13680;EAS_AF=0.005;AMR_AF=0.0605;AFR_AF=0.0053;EUR_AF=0.1093;SAS_AF=0.0348;AA=A|||;VT=SNP
12	123914738	rs138547196	G	C	100	PASS	AC=180;AF=0.0359425;AN=5008;NS=2504;DP=13911;EAS_AF=0.003;AMR_AF=0.0591;AFR_AF=0.0053;EUR_AF=0.0954;SAS_AF=0.0337;AA=G|||;VT=SNP
12	123915711	rs28780730	A	C	100	PASS	AC=604;AF=0.120607;AN=5008;NS=2504;DP=17939;EAS_AF=0.4137;AMR_AF=0.0879;AFR_AF=0.0083;EUR_AF=0.0189;SAS_AF=0.0982;AA=A|||;VT=SNP
12	123916097	rs35416759	A	G	100	PASS	AC=1227;AF=0.245008;AN=5008;NS=2504;DP=14666;EAS_AF=0.3016;AMR_AF=0.3026;AFR_AF=0.09;EUR_AF=0.2982;SAS_AF=0.3006;AA=G|||;VT=SNP
12	123916989	rs951328	A	G	100	PASS	AC=960;AF=0.191693;AN=5008;NS=2504;DP=19133;EAS_AF=0.001;AMR_AF=0.2882;AFR_AF=0.2806;EUR_AF=0.3211;SAS_AF=0.0665;AA=G|||;VT=SNP
12	123917276	rs186269301	G	A	100	PASS	AC=40;AF=0.00798722;AN=5008;NS=2504;DP=18305;EAS_AF=0.001;AMR_AF=0.0216;AFR_AF=0.0015;EUR_AF=0.0159;SAS_AF=0.0061;AA=G|||;VT=SNP
12	123917593	rs28531860	A	G	100	PASS	AC=950;AF=0.189696;AN=5008;NS=2504;DP=18148;EAS_AF=0.001;AMR_AF=0.2867;AFR_AF=0.2738;EUR_AF=0.3211;SAS_AF=0.0665;AA=C|||;VT=SNP
12	123917675	rs116523204	G	A	100	PASS	AC=136;AF=0.0271565;AN=5008;NS=2504;DP=13116;EAS_AF=0;AMR_AF=0.0187;AFR_AF=0.0855;EUR_AF=0.007;SAS_AF=0.0031;AA=G|||;VT=SNP
12	123918076	rs28469812	C	G	100	PASS	AC=43;AF=0.00858626;AN=5008;NS=2504;DP=21522;EAS_AF=0;AMR_AF=0.0058;AFR_AF=0.0023;EUR_AF=0.0308;SAS_AF=0.0051;AA=C|||;VT=SNP
12	123919180	rs113286997	G	A	100	PASS	AC=572;AF=0.114217;AN=5008;NS=2504;DP=11081;EAS_AF=0.2639;AMR_AF=0.1354;AFR_AF=0.0681;EUR_AF=0.0606;SAS_AF=0.0624;AA=G|||;VT=SNP
12	123919299	rs115426700	C	A	100	PASS	AC=41;AF=0.0081869;AN=5008;NS=2504;DP=13733;EAS_AF=0;AMR_AF=0.0159;AFR_AF=0.0015;EUR_AF=0.0268;SAS_AF=0.001;AA=C|||;VT=SNP
12	123919687	rs1706475	A	G	100	PASS	AC=2871;AF=0.573283;AN=5008;NS=2504;DP=13738;EAS_AF=0.6617;AMR_AF=0.6873;AFR_AF=0.4289;EUR_AF=0.6511;SAS_AF=0.5164;AA=A|||;VT=SNP
12	123919969	rs1707730	T	C	100	PASS	AC=3504;AF=0.699681;AN=5008;NS=2504;DP=21239;EAS_AF=0.6657;AMR_AF=0.7363;AFR_AF=0.8669;EUR_AF=0.6571;SAS_AF=0.5266;AA=C|||;VT=SNP
12	123920075	rs1707731	T	C	100	PASS	AC=3503;AF=0.699481;AN=5008;NS=2504;DP=19906;EAS_AF=0.6647;AMR_AF=0.7363;AFR_AF=0.8669;EUR_AF=0.6571;SAS_AF=0.5266;AA=C|||;VT=SNP
12	123921264	rs28434767	G	T	100	PASS	AC=1255;AF=0.250599;AN=5008;NS=2504;DP=13351;EAS_AF=0.2927;AMR_AF=0.3141;AFR_AF=0.1036;EUR_AF=0.3082;SAS_AF=0.3016;AA=G|||;VT=SNP
12	123921349	rs1706476	A	G	100	PASS	AC=3503;AF=0.699481;AN=5008;NS=2504;DP=14545;EAS_AF=0.6647;AMR_AF=0.7363;AFR_AF=0.8669;EUR_AF=0.6571;SAS_AF=0.5266;AA=G|||;VT=SNP
12	123921630	rs78392487	T	C	100	PASS	AC=18;AF=0.00359425;AN=5008;NS=2504;DP=17163;EAS_AF=0;AMR_AF=0.0043;AFR_AF=0;EUR_AF=0.0119;SAS_AF=0.0031;AA=T|||;VT=SNP
12	123923077	rs11507738	C	G	100	PASS	AC=3502;AF=0.699281;AN=5008;NS=2504;DP=8124;EAS_AF=0.6647;AMR_AF=0.7363;AFR_AF=0.8669;EUR_AF=0.6561;SAS_AF=0.5266;AA=g|||;VT=SNP
12	123924528	rs190292714	A	T	100	PASS	AC=69;AF=0.013778;AN=5008;NS=2504;DP=15083;EAS_AF=0;AMR_AF=0.013;AFR_AF=0.0015;EUR_AF=0.0169;SAS_AF=0.0419;AA=A|||;VT=SNP
12	123924602	rs150394413	A	G	100	PASS	AC=312;AF=0.0623003;AN=5008;NS=2504;DP=15305;EAS_AF=0;AMR_AF=0.0288;AFR_AF=0.2035;EUR_AF=0.008;SAS_AF=0.0153;AA=A|||;VT=SNP
12	123924746	rs11507736	G	T	100	PASS	AC=3502;AF=0.699281;AN=5008;NS=2504;DP=15618;EAS_AF=0.6647;AMR_AF=0.7363;AFR_AF=0.8669;EUR_AF=0.6561;SAS_AF=0.5266;AA=T|||;VT=SNP
12	123925513	rs7961025	C	G	100	PASS	AC=2873;AF=0.573682;AN=5008;NS=2504;DP=17612;EAS_AF=0.6647;AMR_AF=0.6888;AFR_AF=0.4402;EUR_AF=0.6491;SAS_AF=0.501;AA=C|||;VT=SNP
12	123926515	rs7299523	G	A	100	PASS	AC=141;AF=0.028155;AN=5008;NS=2504;DP=20587;EAS_AF=0;AMR_AF=0.0317;AFR_AF=0.0015;EUR_AF=0.0606;SAS_AF=0.0573;AA=G|||;VT=SNP
12	123927262	rs11516173	A	T	100	PASS	AC=1275;AF=0.254593;AN=5008;NS=2504;DP=19433;EAS_AF=0.2946;AMR_AF=0.3141;AFR_AF=0.1051;EUR_AF=0.3221;SAS_AF=0.3037;AA=A|||;VT=SNP
12	123927513	rs871163	C	G	100	PASS	AC=3499;AF=0.698682;AN=5008;NS=2504;DP=17283;EAS_AF=0.6637;AMR_AF=0.7363;AFR_AF=0.8669;EUR_AF=0.6561;SAS_AF=0.5245;AA=T|||;VT=SNP
12	123927915	rs13303004	G	T	100	PASS	AC=1208;AF=0.241214;AN=5008;NS=2504;DP=12645;EAS_AF=0.3651;AMR_AF=0.353;AFR_AF=0.0575;EUR_AF=0.326;SAS_AF=0.1953;AA=g|||;VT=SNP
12	123930646	rs13302907	C	G	100	PASS	AC=100;AF=0.0199681;AN=5008;NS=2504;DP=18195;EAS_AF=0;AMR_AF=0.0403;AFR_AF=0.0015;EUR_AF=0.0606;SAS_AF=0.0092;AA=c|||;VT=SNP
12	123932679	rs11526042	C	A	100	PASS	AC=1069;AF=0.213458;AN=5008;NS=2504;DP=16400;EAS_AF=0.251;AMR_AF=0.2522;AFR_AF=0.0613;EUR_AF=0.2962;SAS_AF=0.2679;AA=c|||;VT=SNP
12	123932719	rs7980406	A	T	100	PASS	AC=4340;AF=0.866613;AN=5008;NS=2504;DP=15578;EAS_AF=0.9782;AMR_AF=0.9582;AFR_AF=0.5514;EUR_AF=0.992;SAS_AF=0.9836;AA=A|||;VT=SNP
12	123933110	rs35477377	C	T	100	PASS	AC=110;AF=0.0219649;AN=5008;NS=2504;DP=16172;EAS_AF=0;AMR_AF=0.013;AFR_AF=0.0023;EUR_AF=0.0537;SAS_AF=0.045;AA=C|||;VT=SNP
12	123933400	rs28499899	G	A	100	PASS	AC=2147;AF=0.428714;AN=5008;NS=2504;DP=13588;EAS_AF=0.8095;AMR_AF=0.4049;AFR_AF=0.0363;EUR_AF=0.4523;SAS_AF=0.5593;AA=G|||;VT=SNP
12	123934070	rs34047494	G	A	100	PASS	AC=963;AF=0.192292;AN=5008;NS=2504;DP=21444;EAS_AF=0.002;AMR_AF=0.1729;AFR_AF=0.3177;EUR_AF=0.2157;SAS_AF=0.2086;AA=G|||;VT=SNP
12	123934200	rs11516174	C	T	100	PASS	AC=4474;AF=0.893371;AN=5008;NS=2504;DP=20289;EAS_AF=1;AMR_AF=0.8372;AFR_AF=0.8457;EUR_AF=0.8489;SAS_AF=0.9335;AA=T|||;VT=SNP
12	123934296	rs11516175	C	T	100	PASS	AC=4120;AF=0.822684;AN=5008;NS=2504;DP=19167;EAS_AF=1;AMR_AF=0.8026;AFR_AF=0.5976;EUR_AF=0.8469;SAS_AF=0.9335;AA=C|||;VT=SNP
12	123934354	rs138591826	C	T	100	PASS	AC=111;AF=0.0221645;AN=5008;NS=2504;DP=19276;EAS_AF=0.0089;AMR_AF=0.0504;AFR_AF=0.0242;EUR_AF=0.006;SAS_AF=0.0297;AA=C|||;VT=SNP
12	123934355	rs142696412	G	T	100	PASS	AC=111;AF=0.0221645;AN=5008;NS=2504;DP=19183;EAS_AF=0.0089;AMR_AF=0.0504;AFR_AF=0.0242;EUR_AF=0.006;SAS_AF=0.0297;AA=G|||;VT=SNP
12	123935653	rs75878390	G	C	100	PASS	AC=115;AF=0.0229633;AN=5008;NS=2504;DP=19694;EAS_AF=0.0099;AMR_AF=0.0519;AFR_AF=0.0257;EUR_AF=0.006;SAS_AF=0.0297;AA=G|||;VT=SNP
12	123935689	rs79247594	A	G	100	PASS	AC=17;AF=0.00339457;AN=5008;NS=2504;DP=21648;EAS_AF=0;AMR_AF=0.0043;AFR_AF=0.0008;EUR_AF=0.0119;SAS_AF=0.001;AA=A|||;VT=SNP
12	123935887	rs28483351	C	T	100	PASS	AC=1149;AF=0.229433;AN=5008;NS=2504;DP=18389;EAS_AF=0.0139;AMR_AF=0.2305;AFR_AF=0.3918;EUR_AF=0.2237;SAS_AF=0.2372;AA=C|||;VT=SNP
12	123936016	rs11516176	C	T	100	PASS	AC=2978;AF=0.594649;AN=5008;NS=2504;DP=16894;EAS_AF=0.9851;AMR_AF=0.5706;AFR_AF=0.2126;EUR_AF=0.6233;SAS_AF=0.6963;AA=C|||;VT=SNP
12	123936554	rs11507739	C	A	100	PASS	AC=1156;AF=0.230831;AN=5008;NS=2504;DP=17692;EAS_AF=0.0139;AMR_AF=0.2305;AFR_AF=0.3971;EUR_AF=0.2237;SAS_AF=0.2372;AA=C|||;VT=SNP
12	123936769	rs141646973	A	T	100	PASS	AC=25;AF=0.00499201;AN=5008;NS=2504;DP=13928;EAS_AF=0;AMR_AF=0.0144;AFR_AF=0;EUR_AF=0.0149;SAS_AF=0;AA=A|||;VT=SNP
12	123936890	rs112323763	C	T	100	PASS	AC=145;AF=0.0289537;AN=5008;NS=2504;DP=13131;EAS_AF=0.0119;AMR_AF=0.0533;AFR_AF=0.0469;EUR_AF=0.006;SAS_AF=0.0286;AA=C|||;VT=SNP
12	123936900	rs28829651	G	A	100	PASS	AC=2978;AF=0.594649;AN=5008;NS=2504;DP=13547;EAS_AF=0.9861;AMR_AF=0.5706;AFR_AF=0.2118;EUR_AF=0.6233;SAS_AF=0.6963;AA=G|||;VT=SNP
12	123937147	rs35322317	C	T	100	PASS	AC=2975;AF=0.59405;AN=5008;NS=2504;DP=9297;EAS_AF=0.9861;AMR_AF=0.5735;AFR_AF=0.208;EUR_AF=0.6233;SAS_AF=0.6963;AA=C|||;VT=SNP
12	123937785	rs61953496	G	A	100	PASS	AC=4475;AF=0.89357;AN=5008;NS=2504;DP=7438;EAS_AF=1;AMR_AF=0.8329;AFR_AF=0.8495;EUR_AF=0.8479;SAS_AF=0.9335;AA=A|||;VT=SNP
12	123938353	rs11559494	T	A	100	PASS	AC=2980;AF=0.595048;AN=5008;NS=2504;DP=15222;EAS_AF=0.9861;AMR_AF=0.572;AFR_AF=0.2133;EUR_AF=0.6223;SAS_AF=0.6963;AA=T|||;VT=SNP
12	123938488	rs11534428	A	G	100	PASS	AC=2980;AF=0.595048;AN=5008;NS=2504;DP=14167;EAS_AF=0.9861;AMR_AF=0.572;AFR_AF=0.2133;EUR_AF=0.6223;SAS_AF=0.6963;AA=A|||;VT=SNP
12	123938734	rs77662636	T	G	100	PASS	AC=842;AF=0.168131;AN=5008;NS=2504;DP=15750;EAS_AF=0.002;AMR_AF=0.1686;AFR_AF=0.2262;EUR_AF=0.2187;SAS_AF=0.2086;AA=T|||;VT=SNP
12	123938793	rs4047517	T	C	100	PASS	AC=1165;AF=0.232628;AN=5008;NS=2504;DP=18524;EAS_AF=0.0139;AMR_AF=0.232;AFR_AF=0.4024;EUR_AF=0.2247;SAS_AF=0.2372;AA=C|||;VT=SNP
12	123938954	rs4479070	T	G	100	PASS	AC=2973;AF=0.59365;AN=5008;NS=2504;DP=16065;EAS_AF=0.9861;AMR_AF=0.572;AFR_AF=0.208;EUR_AF=0.6223;SAS_AF=0.6963;AA=T|||;VT=SNP
12	123939131	rs9777715	G	C	100	PASS	AC=4396;AF=0.877796;AN=5008;NS=2504;DP=19201;EAS_AF=1;AMR_AF=0.8228;AFR_AF=0.795;EUR_AF=0.8479;SAS_AF=0.9335;AA=C|||;VT=SNP
12	123939321	rs11507740	C	T	100	PASS	AC=992;AF=0.198083;AN=5008;NS=2504;DP=16999;EAS_AF=0.002;AMR_AF=0.1744;AFR_AF=0.3366;EUR_AF=0.2187;SAS_AF=0.2086;AA=C|||;VT=SNP
12	123939394	rs9723244	T	C	100	PASS	AC=4393;AF=0.877196;AN=5008;NS=2504;DP=16902;EAS_AF=1;AMR_AF=0.8213;AFR_AF=0.7943;EUR_AF=0.8469;SAS_AF=0.9335;AA=C|||;VT=SNP
12	123939487	rs13303107	C	T	100	PASS	AC=785;AF=0.156749;AN=5008;NS=2504;DP=18392;EAS_AF=0.002;AMR_AF=0.1671;AFR_AF=0.1838;EUR_AF=0.2187;SAS_AF=0.2086;AA=C|||;VT=SNP
12	123939833	rs7960816	G	A	100	PASS	AC=990;AF=0.197684;AN=5008;NS=2504;DP=18081;EAS_AF=0.002;AMR_AF=0.1744;AFR_AF=0.3351;EUR_AF=0.2187;SAS_AF=0.2086;AA=G|||;VT=SNP
12	123940462	rs13303266	A	G	100	PASS	AC=1158;AF=0.23123;AN=5008;NS=2504;DP=14678;EAS_AF=0.0139;AMR_AF=0.2305;AFR_AF=0.3979;EUR_AF=0.2247;SAS_AF=0.2372;AA=G|||;VT=SNP
12	123940755	rs139666113	A	G	100	PASS	AC=43;AF=0.00858626;AN=5008;NS=2504;DP=15778;EAS_AF=0;AMR_AF=0.0086;AFR_AF=0.0008;EUR_AF=0.0288;SAS_AF=0.0072;AA=A|||;VT=SNP
12	123941055	rs7957839	T	C	100	PASS	AC=4397;AF=0.877995;AN=5008;NS=2504;DP=17296;EAS_AF=1;AMR_AF=0.8228;AFR_AF=0.7958;EUR_AF=0.8479;SAS_AF=0.9335;AA=C|||;VT=SNP
12	123941820	rs56860279	T	C	100	PASS	AC=992;AF=0.198083;AN=5008;NS=2504;DP=14078;EAS_AF=0.003;AMR_AF=0.1744;AFR_AF=0.3359;EUR_AF=0.2187;SAS_AF=0.2086;AA=T|||;VT=SNP
12	123941844	rs145473119	C	T	100	PASS	AC=114;AF=0.0227636;AN=5008;NS=2504;DP=12041;EAS_AF=0.0099;AMR_AF=0.0519;AFR_AF=0.0257;EUR_AF=0.006;SAS_AF=0.0286;AA=C|||;VT=SNP
12	123941864	rs11507743	T	C	100	PASS	AC=4476;AF=0.89377;AN=5008;NS=2504;DP=11389;EAS_AF=1;AMR_AF=0.8329;AFR_AF=0.8502;EUR_AF=0.8479;SAS_AF=0.9335;AA=C|||;VT=SNP
12	123941932	rs71456799	C	T	100	PASS	AC=1012;AF=0.202077;AN=5008;NS=2504;DP=11427;EAS_AF=0.002;AMR_AF=0.1772;AFR_AF=0.3502;EUR_AF=0.2187;SAS_AF=0.2086;AA=C|||;VT=SNP
12	123942803	rs75082741	G	C	100	PASS	AC=62;AF=0.0123802;AN=5008;NS=2504;DP=12132;EAS_AF=0.001;AMR_AF=0.0144;AFR_AF=0.0015;EUR_AF=0.0398;SAS_AF=0.0092;AA=G|||;VT=SNP
12	123942940	rs9803125	G	C	100	PASS	AC=4398;AF=0.878195;AN=5008;NS=2504;DP=14389;EAS_AF=1;AMR_AF=0.8256;AFR_AF=0.7995;EUR_AF=0.8479;SAS_AF=0.9274;AA=C|||;VT=SNP
12	123943214	rs7975122	T	C	100	PASS	AC=1417;AF=0.282947;AN=5008;NS=2504;DP=13494;EAS_AF=0.0139;AMR_AF=0.2507;AFR_AF=0.5825;EUR_AF=0.2256;SAS_AF=0.2372;AA=C|||;VT=SNP
12	123943673	rs7975636	C	T	100	PASS	AC=2982;AF=0.595447;AN=5008;NS=2504;DP=11889;EAS_AF=0.9861;AMR_AF=0.572;AFR_AF=0.2148;EUR_AF=0.6223;SAS_AF=0.6963;AA=C|||;VT=SNP
12	123943719	rs145332185	A	G	100	PASS	AC=114;AF=0.0227636;AN=5008;NS=2504;DP=13044;EAS_AF=0.0099;AMR_AF=0.0519;AFR_AF=0.0257;EUR_AF=0.006;SAS_AF=0.0286;AA=A|||;VT=SNP
12	123945092	rs117110887	A	T	100	PASS	AC=9;AF=0.00179712;AN=5008;NS=2504;DP=13754;EAS_AF=0;AMR_AF=0.0072;AFR_AF=0;EUR_AF=0.004;SAS_AF=0;AA=A|||;VT=SNP
12	123945620	rs9330647	T	C	100	PASS	AC=4492;AF=0.896965;AN=5008;NS=2504;DP=13997;EAS_AF=1;AMR_AF=0.8329;AFR_AF=0.8623;EUR_AF=0.8479;SAS_AF=0.9335;AA=C|||;VT=SNP
12	123945682	rs7315901	A	G	100	PASS	AC=1432;AF=0.285942;AN=5008;NS=2504;DP=11501;EAS_AF=0.0139;AMR_AF=0.2522;AFR_AF=0.593;EUR_AF=0.2256;SAS_AF=0.2372;AA=A|||;VT=SNP
12	123946208	rs75113312	T	C	100	PASS	AC=117;AF=0.0233626;AN=5008;NS=2504;DP=16611;EAS_AF=0.0099;AMR_AF=0.0533;AFR_AF=0.0272;EUR_AF=0.006;SAS_AF=0.0286;AA=T|||;VT=SNP
12	123946406	rs7978323	C	T	100	PASS	AC=1431;AF=0.285743;AN=5008;NS=2504;DP=14440;EAS_AF=0.0139;AMR_AF=0.2507;AFR_AF=0.593;EUR_AF=0.2256;SAS_AF=0.2372;AA=T|||;VT=SNP
12	123946499	rs28413969	C	T	100	PASS	AC=991;AF=0.197883;AN=5008;NS=2504;DP=15259;EAS_AF=0.002;AMR_AF=0.1744;AFR_AF=0.3359;EUR_AF=0.2187;SAS_AF=0.2086;AA=C|||;VT=SNP
12	123946812	rs9777830	C	G	100	PASS	AC=4497;AF=0.897963;AN=5008;NS=2504;DP=18240;EAS_AF=1;AMR_AF=0.8329;AFR_AF=0.8661;EUR_AF=0.8479;SAS_AF=0.9335;AA=G|||;VT=SNP
12	123946841	rs34436758	G	A	100	PASS	AC=41;AF=0.0081869;AN=5008;NS=2504;DP=18309;EAS_AF=0;AMR_AF=0.0058;AFR_AF=0.0008;EUR_AF=0.0189;SAS_AF=0.0174;AA=G|||;VT=SNP
12	123947123	rs148577911	G	A	100	PASS	AC=114;AF=0.0227636;AN=5008;NS=2504;DP=15664;EAS_AF=0.0099;AMR_AF=0.0519;AFR_AF=0.0257;EUR_AF=0.006;SAS_AF=0.0286;AA=G|||;VT=SNP
12	123947750	rs7306670	G	C	100	PASS	AC=1022;AF=0.204073;AN=5008;NS=2504;DP=15258;EAS_AF=0.002;AMR_AF=0.1772;AFR_AF=0.3548;EUR_AF=0.2207;SAS_AF=0.2106;AA=G|||;VT=SNP
12	123947974	rs112118241	G	A	100	PASS	AC=78;AF=0.0155751;AN=5008;NS=2504;DP=16632;EAS_AF=0;AMR_AF=0.0288;AFR_AF=0.0045;EUR_AF=0.0437;SAS_AF=0.0082;AA=G|||;VT=SNP
12	123948040	rs571973333	T	G	100	PASS	AC=18;AF=0.00359425;AN=5008;NS=2504;DP=16750;EAS_AF=0;AMR_AF=0.0029;AFR_AF=0;EUR_AF=0.0119;SAS_AF=0.0041;AA=T|||;VT=SNP
12	123948106	rs28781570	G	A	100	PASS	AC=534;AF=0.106629;AN=5008;NS=2504;DP=14976;EAS_AF=0;AMR_AF=0.1787;AFR_AF=0.1445;EUR_AF=0.1521;SAS_AF=0.0675;AA=G|||;VT=SNP
12	123948148	rs28769008	C	T	100	PASS	AC=221;AF=0.0441294;AN=5008;NS=2504;DP=15206;EAS_AF=0;AMR_AF=0.121;AFR_AF=0.0053;EUR_AF=0.1074;SAS_AF=0.0225;AA=C|||;VT=SNP
12	123948849	rs61953524	C	T	100	PASS	AC=34;AF=0.00678914;AN=5008;NS=2504;DP=11563;EAS_AF=0;AMR_AF=0.0159;AFR_AF=0;EUR_AF=0.0209;SAS_AF=0.002;AA=C|||;VT=SNP
12	123948909	rs112184752	C	T	100	PASS	AC=1316;AF=0.26278;AN=5008;NS=2504;DP=14203;EAS_AF=0.004;AMR_AF=0.2017;AFR_AF=0.5658;EUR_AF=0.2187;SAS_AF=0.2086;AA=C|||;VT=SNP
12	123949011	rs35090528	G	C	100	PASS	AC=1088;AF=0.217252;AN=5008;NS=2504;DP=14240;EAS_AF=0.002;AMR_AF=0.1816;AFR_AF=0.4062;EUR_AF=0.2177;SAS_AF=0.2086;AA=G|||;VT=SNP
12	123949588	rs6606747	C	T	100	PASS	AC=2977;AF=0.594449;AN=5008;NS=2504;DP=19456;EAS_AF=0.9861;AMR_AF=0.5677;AFR_AF=0.2141;EUR_AF=0.6213;SAS_AF=0.6963;AA=C|||;VT=SNP
12	123949627	rs79739600	A	G	100	PASS	AC=221;AF=0.0441294;AN=5008;NS=2504;DP=19422;EAS_AF=0;AMR_AF=0.1239;AFR_AF=0.0053;EUR_AF=0.1054;SAS_AF=0.0225;AA=A|||;VT=SNP
12	123950471	rs112947708	G	A	100	PASS	AC=115;AF=0.0229633;AN=5008;NS=2504;DP=18745;EAS_AF=0.0099;AMR_AF=0.0519;AFR_AF=0.0265;EUR_AF=0.006;SAS_AF=0.0286;AA=G|||;VT=SNP;EX_TARGET
12	123951316	rs28667043	G	A	100	PASS	AC=685;AF=0.136781;AN=5008;NS=2504;DP=19617;EAS_AF=0.002;AMR_AF=0.1599;AFR_AF=0.1369;EUR_AF=0.2147;SAS_AF=0.1789;AA=G|||;VT=SNP
12	123951387	rs148630846	C	A	100	PASS	AC=80;AF=0.0159744;AN=5008;NS=2504;DP=18455;EAS_AF=0.0099;AMR_AF=0.049;AFR_AF=0.0015;EUR_AF=0.006;SAS_AF=0.0286;AA=C|||;VT=SNP
12	123951423	rs7300562	G	T	100	PASS	AC=1431;AF=0.285743;AN=5008;NS=2504;DP=18778;EAS_AF=0.0139;AMR_AF=0.2536;AFR_AF=0.5923;EUR_AF=0.2247;SAS_AF=0.2372;AA=T|||;VT=SNP
12	123951474	rs9778112	C	T	100	PASS	AC=2979;AF=0.594848;AN=5008;NS=2504;DP=20644;EAS_AF=0.9861;AMR_AF=0.5677;AFR_AF=0.2156;EUR_AF=0.6223;SAS_AF=0.6953;AA=C|||;VT=SNP
12	123951492	rs117174895	T	C	100	PASS	AC=104;AF=0.0207668;AN=5008;NS=2504;DP=21054;EAS_AF=0.001;AMR_AF=0.0259;AFR_AF=0.0023;EUR_AF=0.0477;SAS_AF=0.0348;AA=T|||;VT=SNP
12	123951681	rs76420018	C	G	100	PASS	AC=115;AF=0.0229633;AN=5008;NS=2504;DP=19808;EAS_AF=0.0099;AMR_AF=0.0519;AFR_AF=0.0265;EUR_AF=0.006;SAS_AF=0.0286;AA=C|||;VT=SNP
12	123952739	rs6606748	C	T	100	PASS	AC=1089;AF=0.217452;AN=5008;NS=2504;DP=16552;EAS_AF=0.002;AMR_AF=0.1816;AFR_AF=0.4062;EUR_AF=0.2187;SAS_AF=0.2086;AA=C|||;VT=SNP
12	123954412	rs184793978	G	T	100	PASS	AC=19;AF=0.00379393;AN=5008;NS=2504;DP=15133;EAS_AF=0;AMR_AF=0.0043;AFR_AF=0;EUR_AF=0.0089;SAS_AF=0.0072;AA=g|||;VT=SNP
12	123955358	rs35970945	A	G	100	PASS	AC=794;AF=0.158546;AN=5008;NS=2504;DP=18513;EAS_AF=0.002;AMR_AF=0.1772;AFR_AF=0.1823;EUR_AF=0.2227;SAS_AF=0.2086;AA=A|||;VT=SNP
12	123955845	rs11507744	C	T	100	PASS	AC=2965;AF=0.592053;AN=5008;NS=2504;DP=17609;EAS_AF=0.9861;AMR_AF=0.5562;AFR_AF=0.2148;EUR_AF=0.6173;SAS_AF=0.6953;AA=C|||;VT=SNP
12	123956749	rs3087496	A	G	100	PASS	AC=2970;AF=0.593051;AN=5008;NS=2504;DP=24272;EAS_AF=0.9861;AMR_AF=0.5591;AFR_AF=0.2156;EUR_AF=0.6193;SAS_AF=0.6953;AA=A|||;VT=SNP
12	123956904	rs28613273	C	G	100	PASS	AC=115;AF=0.0229633;AN=5008;NS=2504;DP=20967;EAS_AF=0.0099;AMR_AF=0.0519;AFR_AF=0.0265;EUR_AF=0.006;SAS_AF=0.0286;AA=C|||;VT=SNP
12	123957341	rs116576935	T	C	100	PASS	AC=116;AF=0.0231629;AN=5008;NS=2504;DP=21108;EAS_AF=0.0099;AMR_AF=0.0519;AFR_AF=0.0272;EUR_AF=0.006;SAS_AF=0.0286;AA=T|||;VT=SNP
12	123957640	rs11535679	A	G	100	PASS	AC=4296;AF=0.857827;AN=5008;NS=2504;DP=19641;EAS_AF=1;AMR_AF=0.8112;AFR_AF=0.7269;EUR_AF=0.8469;SAS_AF=0.9325;AA=G|||;VT=SNP
12	123957966	rs9803116	G	A	100	PASS	AC=1131;AF=0.225839;AN=5008;NS=2504;DP=13481;EAS_AF=0.004;AMR_AF=0.1916;AFR_AF=0.4281;EUR_AF=0.2217;SAS_AF=0.2096;AA=g|||;VT=SNP
12	123957976	rs190962183	C	T	100	PASS	AC=114;AF=0.0227636;AN=5008;NS=2504;DP=13629;EAS_AF=0.0099;AMR_AF=0.0519;AFR_AF=0.0257;EUR_AF=0.006;SAS_AF=0.0286;AA=c|||;VT=SNP
12	123958134	rs151232183	C	T	100	PASS	AC=109;AF=0.0217652;AN=5008;NS=2504;DP=12951;EAS_AF=0.0099;AMR_AF=0.0519;AFR_AF=0.0265;EUR_AF=0.006;SAS_AF=0.0225;AA=C|||;VT=SNP
12	123958279	rs78365400	A	C	100	PASS	AC=51;AF=0.0101837;AN=5008;NS=2504;DP=11500;EAS_AF=0;AMR_AF=0.0115;AFR_AF=0.0023;EUR_AF=0.0348;SAS_AF=0.0051;AA=A|||;VT=SNP
12	123958937	rs11522340	C	T	100	PASS	AC=2975;AF=0.59405;AN=5008;NS=2504;DP=19187;EAS_AF=0.9881;AMR_AF=0.5519;AFR_AF=0.2171;EUR_AF=0.6193;SAS_AF=0.7014;AA=C|||;VT=SNP
12	123959092	rs9723046	G	A	100	PASS	AC=2977;AF=0.594449;AN=5008;NS=2504;DP=18628;EAS_AF=0.9881;AMR_AF=0.5548;AFR_AF=0.2171;EUR_AF=0.6193;SAS_AF=0.7014;AA=G|||;VT=SNP
12	123959649	rs9723192	A	G	100	PASS	AC=109;AF=0.0217652;AN=5008;NS=2504;DP=21337;EAS_AF=0.0099;AMR_AF=0.0519;AFR_AF=0.0265;EUR_AF=0.006;SAS_AF=0.0225;AA=G|||;VT=SNP
12	123959681	rs36084544	G	A	100	PASS	AC=722;AF=0.144169;AN=5008;NS=2504;DP=21614;EAS_AF=0.002;AMR_AF=0.1614;AFR_AF=0.1649;EUR_AF=0.2127;SAS_AF=0.18;AA=G|||;VT=SNP
12	123960036	rs144835480	G	A	100	PASS	AC=29;AF=0.00579073;AN=5008;NS=2504;DP=19153;EAS_AF=0;AMR_AF=0.0101;AFR_AF=0.0015;EUR_AF=0.0169;SAS_AF=0.0031;AA=G|||;VT=SNP
12	123961934	rs13303167	G	A	100	PASS	AC=693;AF=0.138379;AN=5008;NS=2504;DP=12446;EAS_AF=0.002;AMR_AF=0.1614;AFR_AF=0.143;EUR_AF=0.2127;SAS_AF=0.18;AA=G|||;VT=SNP
12	123962248	rs116001891	G	T	100	PASS	AC=108;AF=0.0215655;AN=5008;NS=2504;DP=18884;EAS_AF=0.0099;AMR_AF=0.0504;AFR_AF=0.0257;EUR_AF=0.006;SAS_AF=0.0235;AA=G|||;VT=SNP
12	123962437	rs11497313	A	G	100	PASS	AC=3018;AF=0.602636;AN=5008;NS=2504;DP=16840;EAS_AF=0.9881;AMR_AF=0.5648;AFR_AF=0.239;EUR_AF=0.6252;SAS_AF=0.7004;AA=A|||;VT=SNP
12	123962459	rs78774994	C	G	100	PASS	AC=108;AF=0.0215655;AN=5008;NS=2504;DP=16866;EAS_AF=0.0099;AMR_AF=0.0504;AFR_AF=0.0257;EUR_AF=0.006;SAS_AF=0.0235;AA=C|||;VT=SNP
12	123962482	rs9777813	C	T	100	PASS	AC=3548;AF=0.708466;AN=5008;NS=2504;DP=15981;EAS_AF=0.9861;AMR_AF=0.611;AFR_AF=0.593;EUR_AF=0.6282;SAS_AF=0.7301;AA=C|||;VT=SNP
12	123962721	rs11497312	T	A	100	PASS	AC=3277;AF=0.654353;AN=5008;NS=2504;DP=14482;EAS_AF=0.9296;AMR_AF=0.598;AFR_AF=0.4675;EUR_AF=0.6163;SAS_AF=0.7025;AA=T|||;VT=SNP
12	123962785	rs35157218	C	T	100	PASS	AC=672;AF=0.134185;AN=5008;NS=2504;DP=14480;EAS_AF=0.002;AMR_AF=0.1585;AFR_AF=0.1286;EUR_AF=0.2127;SAS_AF=0.18;AA=C|||;VT=SNP
12	123963976	rs75449541	C	T	100	PASS	AC=700;AF=0.139776;AN=5008;NS=2504;DP=17698;EAS_AF=0.002;AMR_AF=0.1628;AFR_AF=0.1467;EUR_AF=0.2147;SAS_AF=0.1789;AA=C|||;VT=SNP
12	123965881	rs137889947	C	T	100	PASS	AC=43;AF=0.00858626;AN=5008;NS=2504;DP=11742;EAS_AF=0;AMR_AF=0.0058;AFR_AF=0;EUR_AF=0.0368;SAS_AF=0.002;AA=c|||;VT=SNP
12	123965988	rs34031619	C	A	100	PASS	AC=3016;AF=0.602236;AN=5008;NS=2504;DP=16738;EAS_AF=0.9861;AMR_AF=0.5648;AFR_AF=0.2383;EUR_AF=0.6233;SAS_AF=0.7035;AA=C|||;VT=SNP
12	123966215	rs142145265	T	A	100	PASS	AC=127;AF=0.0253594;AN=5008;NS=2504;DP=16181;EAS_AF=0.0099;AMR_AF=0.0519;AFR_AF=0.0393;EUR_AF=0.006;SAS_AF=0.0235;AA=T|||;VT=SNP
12	123966973	rs11560820	A	G	100	PASS	AC=3022;AF=0.603435;AN=5008;NS=2504;DP=17260;EAS_AF=0.9861;AMR_AF=0.5692;AFR_AF=0.239;EUR_AF=0.6252;SAS_AF=0.7035;AA=A|||;VT=SNP
12	123966982	rs115228975	C	T	100	PASS	AC=128;AF=0.0255591;AN=5008;NS=2504;DP=17375;EAS_AF=0.0099;AMR_AF=0.0519;AFR_AF=0.0393;EUR_AF=0.007;SAS_AF=0.0235;AA=C|||;VT=SNP
12	123967172	rs9778001	T	C	100	PASS	AC=668;AF=0.133387;AN=5008;NS=2504;DP=18266;EAS_AF=0.002;AMR_AF=0.1585;AFR_AF=0.1384;EUR_AF=0.2068;SAS_AF=0.1687;AA=T|||;VT=SNP
12	123967535	rs117324816	A	T	100	PASS	AC=14;AF=0.00279553;AN=5008;NS=2504;DP=20207;EAS_AF=0;AMR_AF=0.0029;AFR_AF=0.0008;EUR_AF=0.0099;SAS_AF=0.001;AA=A|||;VT=SNP
12	123968838	rs142573147	C	T	100	PASS	AC=127;AF=0.0253594;AN=5008;NS=2504;DP=16575;EAS_AF=0.0099;AMR_AF=0.0519;AFR_AF=0.0393;EUR_AF=0.006;SAS_AF=0.0235;AA=C|||;VT=SNP
12	123969017	rs11497311	C	T	100	PASS	AC=75;AF=0.014976;AN=5008;NS=2504;DP=15065;EAS_AF=0.001;AMR_AF=0.0216;AFR_AF=0.0015;EUR_AF=0.0457;SAS_AF=0.0112;AA=C|||;VT=SNP
12	123969457	rs11516178	C	T	100	PASS	AC=500;AF=0.0998403;AN=5008;NS=2504;DP=14363;EAS_AF=0.0099;AMR_AF=0.2118;AFR_AF=0.0726;EUR_AF=0.159;SAS_AF=0.089;AA=C|||;VT=SNP
12	123969828	rs11522343	A	G	100	PASS	AC=377;AF=0.0752796;AN=5008;NS=2504;DP=17641;EAS_AF=0;AMR_AF=0.1628;AFR_AF=0.034;EUR_AF=0.1541;SAS_AF=0.0654;AA=A|||;VT=SNP
12	123971370	rs148452129	C	T	100	PASS	AC=126;AF=0.0251597;AN=5008;NS=2504;DP=13764;EAS_AF=0.0536;AMR_AF=0.0533;AFR_AF=0.0015;EUR_AF=0.006;SAS_AF=0.0276;AA=C|||;VT=SNP
12	123972915	rs191350956	G	A	100	PASS	AC=51;AF=0.0101837;AN=5008;NS=2504;DP=17769;EAS_AF=0;AMR_AF=0.0216;AFR_AF=0.0015;EUR_AF=0.0249;SAS_AF=0.0092;AA=G|||;VT=SNP
12	123973724	rs34529197	A	G	100	PASS	AC=56;AF=0.0111821;AN=5008;NS=2504;DP=19809;EAS_AF=0;AMR_AF=0.0072;AFR_AF=0.0008;EUR_AF=0.0209;SAS_AF=0.0297;AA=A|||;VT=SNP
12	123974521	rs28728075	C	T	100	PASS	AC=497;AF=0.0992412;AN=5008;NS=2504;DP=19618;EAS_AF=0.0099;AMR_AF=0.2118;AFR_AF=0.0734;EUR_AF=0.1551;SAS_AF=0.089;AA=C|||;VT=SNP
12	123974726	rs75508112	T	G	100	PASS	AC=101;AF=0.0201677;AN=5008;NS=2504;DP=17212;EAS_AF=0;AMR_AF=0.0403;AFR_AF=0.003;EUR_AF=0.0596;SAS_AF=0.0092;AA=T|||;VT=SNP
12	123975260	rs28703907	C	T	100	PASS	AC=371;AF=0.0740815;AN=5008;NS=2504;DP=13214;EAS_AF=0;AMR_AF=0.1599;AFR_AF=0.0348;EUR_AF=0.1491;SAS_AF=0.0654;AA=C|||;VT=SNP
12	123975385	rs61953527	C	T	100	PASS	AC=203;AF=0.0405351;AN=5008;NS=2504;DP=16091;EAS_AF=0.0387;AMR_AF=0.0274;AFR_AF=0.0295;EUR_AF=0.0447;SAS_AF=0.0624;AA=C|||;VT=SNP
12	123975585	rs4078291	C	T	100	PASS	AC=3108;AF=0.620607;AN=5008;NS=2504;DP=18167;EAS_AF=0.9861;AMR_AF=0.5706;AFR_AF=0.289;EUR_AF=0.6243;SAS_AF=0.7239;AA=C|||;VT=SNP
12	123975815	rs34762274	G	A	100	PASS	AC=903;AF=0.180312;AN=5008;NS=2504;DP=20031;EAS_AF=0.002;AMR_AF=0.1801;AFR_AF=0.2905;EUR_AF=0.2177;SAS_AF=0.1769;AA=G|||;VT=SNP
12	123976201	rs78286829	T	G	100	PASS	AC=125;AF=0.0249601;AN=5008;NS=2504;DP=20583;EAS_AF=0.0099;AMR_AF=0.0519;AFR_AF=0.0378;EUR_AF=0.006;SAS_AF=0.0235;AA=T|||;VT=SNP
12	123976317	rs9697581	C	T	100	PASS	AC=903;AF=0.180312;AN=5008;NS=2504;DP=17127;EAS_AF=0.002;AMR_AF=0.1801;AFR_AF=0.2912;EUR_AF=0.2167;SAS_AF=0.1769;AA=C|||;VT=SNP
12	123976861	rs9697616	T	C	100	PASS	AC=1834;AF=0.366214;AN=5008;NS=2504;DP=16300;EAS_AF=0.0139;AMR_AF=0.4294;AFR_AF=0.6604;EUR_AF=0.3757;SAS_AF=0.2771;AA=C|||;VT=SNP
12	123976928	rs11497310	G	A	100	PASS	AC=370;AF=0.0738818;AN=5008;NS=2504;DP=14144;EAS_AF=0;AMR_AF=0.1599;AFR_AF=0.034;EUR_AF=0.1491;SAS_AF=0.0654;AA=G|||;VT=SNP
12	123978292	rs28493578	C	T	100	PASS	AC=366;AF=0.0730831;AN=5008;NS=2504;DP=15192;EAS_AF=0;AMR_AF=0.1585;AFR_AF=0.031;EUR_AF=0.1491;SAS_AF=0.0665;AA=C|||;VT=SNP
12	123979809	rs34351395	C	T	100	PASS	AC=688;AF=0.13738;AN=5008;NS=2504;DP=18029;EAS_AF=0.002;AMR_AF=0.1657;AFR_AF=0.1362;EUR_AF=0.2167;SAS_AF=0.1769;AA=C|||;VT=SNP
12	123980686	rs144661724	A	G	100	PASS	AC=15;AF=0.00299521;AN=5008;NS=2504;DP=16830;EAS_AF=0;AMR_AF=0.0058;AFR_AF=0.0008;EUR_AF=0.0089;SAS_AF=0.001;AA=A|||;VT=SNP
12	123981144	rs13303200	G	A	100	PASS	AC=890;AF=0.177716;AN=5008;NS=2504;DP=22249;EAS_AF=0.002;AMR_AF=0.1758;AFR_AF=0.2837;EUR_AF=0.2167;SAS_AF=0.1769;AA=G|||;VT=SNP
12	123981480	rs13303080	C	T	100	PASS	AC=777;AF=0.155152;AN=5008;NS=2504;DP=22064;EAS_AF=0.002;AMR_AF=0.1715;AFR_AF=0.2005;EUR_AF=0.2167;SAS_AF=0.1769;AA=C|||;VT=SNP
12	123983542	rs9697415	A	G	100	PASS	AC=367;AF=0.0732827;AN=5008;NS=2504;DP=20549;EAS_AF=0;AMR_AF=0.1599;AFR_AF=0.0318;EUR_AF=0.1491;SAS_AF=0.0654;AA=A|||;VT=SNP
12	123983753	rs13303358	C	T	100	PASS	AC=505;AF=0.100839;AN=5008;NS=2504;DP=15696;EAS_AF=0.0099;AMR_AF=0.2133;AFR_AF=0.0787;EUR_AF=0.1551;SAS_AF=0.089;AA=C|||;VT=SNP
12	123983941	rs9697264	G	A	100	PASS	AC=1885;AF=0.376398;AN=5008;NS=2504;DP=15753;EAS_AF=0.0139;AMR_AF=0.4323;AFR_AF=0.6959;EUR_AF=0.3777;SAS_AF=0.2771;AA=A|||;VT=SNP
12	123984186	rs116871149	G	A	100	PASS	AC=82;AF=0.0163738;AN=5008;NS=2504;DP=15964;EAS_AF=0;AMR_AF=0.0331;AFR_AF=0.0023;EUR_AF=0.0408;SAS_AF=0.0153;AA=G|||;VT=SNP
12	123985056	rs146889591	T	C	100	PASS	AC=72;AF=0.014377;AN=5008;NS=2504;DP=14530;EAS_AF=0;AMR_AF=0.0187;AFR_AF=0;EUR_AF=0.0338;SAS_AF=0.0256;AA=T|||;VT=SNP
12	123985090	rs140796658	C	T	100	PASS	AC=76;AF=0.0151757;AN=5008;NS=2504;DP=15109;EAS_AF=0.0099;AMR_AF=0.0504;AFR_AF=0.0015;EUR_AF=0.006;SAS_AF=0.0235;AA=C|||;VT=SNP
12	123985834	rs9330649	T	A	100	PASS	AC=839;AF=0.167532;AN=5008;NS=2504;DP=12445;EAS_AF=0.0119;AMR_AF=0.2205;AFR_AF=0.1906;EUR_AF=0.2247;SAS_AF=0.2004;AA=T|||;VT=SNP
12	123986722	rs144990139	G	C	100	PASS	AC=138;AF=0.0275559;AN=5008;NS=2504;DP=19084;EAS_AF=0.0099;AMR_AF=0.0533;AFR_AF=0.0469;EUR_AF=0.006;SAS_AF=0.0235;AA=G|||;VT=SNP
12	123986771	rs78623288	A	C	100	PASS	AC=375;AF=0.0748802;AN=5008;NS=2504;DP=17708;EAS_AF=0;AMR_AF=0.1599;AFR_AF=0.0378;EUR_AF=0.1491;SAS_AF=0.0654;AA=A|||;VT=SNP
12	123986872	rs35948648	C	T	100	PASS	AC=34;AF=0.00678914;AN=5008;NS=2504;DP=18138;EAS_AF=0;AMR_AF=0.0115;AFR_AF=0;EUR_AF=0.0229;SAS_AF=0.0031;AA=C|||;VT=SNP
12	123987503	rs11522342	C	T	100	PASS	AC=540;AF=0.107827;AN=5008;NS=2504;DP=15167;EAS_AF=0;AMR_AF=0.1686;AFR_AF=0.1581;EUR_AF=0.1491;SAS_AF=0.0654;AA=C|||;VT=SNP
12	123987583	rs141879547	C	T	100	PASS	AC=24;AF=0.00479233;AN=5008;NS=2504;DP=15118;EAS_AF=0;AMR_AF=0.0072;AFR_AF=0.0023;EUR_AF=0.0139;SAS_AF=0.002;AA=C|||;VT=SNP
12	123987944	rs146379934	C	T	100	PASS	AC=182;AF=0.0363419;AN=5008;NS=2504;DP=15283;EAS_AF=0.002;AMR_AF=0.036;AFR_AF=0.0023;EUR_AF=0.0785;SAS_AF=0.0746;AA=C|||;VT=SNP
12	123988040	rs77723510	G	A	100	PASS	AC=870;AF=0.173722;AN=5008;NS=2504;DP=16017;EAS_AF=0.0119;AMR_AF=0.2277;AFR_AF=0.2103;EUR_AF=0.2247;SAS_AF=0.2004;AA=G|||;VT=SNP
12	123988435	rs9697459	C	T	100	PASS	AC=1319;AF=0.263379;AN=5008;NS=2504;DP=18202;EAS_AF=0.0139;AMR_AF=0.2622;AFR_AF=0.5197;EUR_AF=0.2276;SAS_AF=0.2117;AA=C|||;VT=SNP
12	123988504	rs9697423	C	A	100	PASS	AC=503;AF=0.100439;AN=5008;NS=2504;DP=14691;EAS_AF=0;AMR_AF=0.1671;AFR_AF=0.1309;EUR_AF=0.1491;SAS_AF=0.0654;AA=C|||;VT=SNP
12	123988872	rs11522341	C	T	100	PASS	AC=503;AF=0.100439;AN=5008;NS=2504;DP=19995;EAS_AF=0;AMR_AF=0.1671;AFR_AF=0.1309;EUR_AF=0.1491;SAS_AF=0.0654;AA=C|||;VT=SNP
12	123989250	rs9697735	G	A	100	PASS	AC=1287;AF=0.256989;AN=5008;NS=2504;DP=20982;EAS_AF=0.0139;AMR_AF=0.2579;AFR_AF=0.497;EUR_AF=0.2286;SAS_AF=0.2117;AA=G|||;VT=SNP
12	123989436	rs28722199	A	G	100	PASS	AC=62;AF=0.0123802;AN=5008;NS=2504;DP=16348;EAS_AF=0;AMR_AF=0.0317;AFR_AF=0.0008;EUR_AF=0.0378;SAS_AF=0.001;AA=A|||;VT=SNP
12	123989461	rs9697628	A	G	100	PASS	AC=1345;AF=0.26857;AN=5008;NS=2504;DP=15665;EAS_AF=0.0139;AMR_AF=0.2622;AFR_AF=0.5386;EUR_AF=0.2286;SAS_AF=0.2117;AA=a|||;VT=SNP
12	123989730	rs61953531	G	C	100	PASS	AC=215;AF=0.0429313;AN=5008;NS=2504;DP=17702;EAS_AF=0.0407;AMR_AF=0.0288;AFR_AF=0.028;EUR_AF=0.0457;SAS_AF=0.0726;AA=G|||;VT=SNP
12	123990848	rs11497308	T	A	100	PASS	AC=2982;AF=0.595447;AN=5008;NS=2504;DP=20511;EAS_AF=0.9722;AMR_AF=0.562;AFR_AF=0.2133;EUR_AF=0.6203;SAS_AF=0.7219;AA=T|||;VT=SNP
12	123990904	rs28497891	A	G	100	PASS	AC=1376;AF=0.27476;AN=5008;NS=2504;DP=21828;EAS_AF=0.0278;AMR_AF=0.2637;AFR_AF=0.5416;EUR_AF=0.2286;SAS_AF=0.2239;AA=T|||;VT=SNP
12	123990909	rs11523309	T	A	100	PASS	AC=504;AF=0.100639;AN=5008;NS=2504;DP=21649;EAS_AF=0;AMR_AF=0.1671;AFR_AF=0.1301;EUR_AF=0.1511;SAS_AF=0.0654;AA=T|||;VT=SNP
12	123992064	rs73216951	T	C	100	PASS	AC=302;AF=0.0603035;AN=5008;NS=2504;DP=17023;EAS_AF=0.001;AMR_AF=0.1196;AFR_AF=0.0083;EUR_AF=0.1938;SAS_AF=0.0123;AA=T|||;VT=SNP
12	123992279	rs9777736	G	A	100	PASS	AC=742;AF=0.148163;AN=5008;NS=2504;DP=15611;EAS_AF=0.002;AMR_AF=0.1081;AFR_AF=0.2224;EUR_AF=0.2008;SAS_AF=0.1728;AA=A|||;VT=SNP
12	123993839	rs28894691	G	A	100	PASS	AC=329;AF=0.0656949;AN=5008;NS=2504;DP=19431;EAS_AF=0;AMR_AF=0.1527;AFR_AF=0.0287;EUR_AF=0.1402;SAS_AF=0.045;AA=-|||;VT=SNP
12	123994155	rs73412280	G	A	100	PASS	AC=634;AF=0.126597;AN=5008;NS=2504;DP=11230;EAS_AF=0.0119;AMR_AF=0.0965;AFR_AF=0.3722;EUR_AF=0.0089;SAS_AF=0.0552;AA=A|||;VT=SNP
12	123994669	rs9330650	A	G	100	PASS	AC=1422;AF=0.283946;AN=5008;NS=2504;DP=14978;EAS_AF=0.0139;AMR_AF=0.2075;AFR_AF=0.6278;EUR_AF=0.2097;SAS_AF=0.228;AA=g|||;VT=SNP
12	123996545	rs183273798	G	T	100	PASS	AC=30;AF=0.00599042;AN=5008;NS=2504;DP=23672;EAS_AF=0;AMR_AF=0.0101;AFR_AF=0.0015;EUR_AF=0.0179;SAS_AF=0.0031;AA=-|||;VT=SNP
12	123997431	rs552520527	G	C	100	PASS	AC=15;AF=0.00299521;AN=5008;NS=2504;DP=24457;EAS_AF=0;AMR_AF=0.0058;AFR_AF=0.0008;EUR_AF=0.0089;SAS_AF=0.001;AA=N|||;VT=SNP
12	123997770	rs78426500	T	G	100	PASS	AC=610;AF=0.121805;AN=5008;NS=2504;DP=18380;EAS_AF=0.002;AMR_AF=0.0994;AFR_AF=0.1271;EUR_AF=0.2008;SAS_AF=0.1728;AA=A|||;VT=SNP
12	123998323	rs73412285	A	G	100	PASS	AC=663;AF=0.132388;AN=5008;NS=2504;DP=21971;EAS_AF=0.0119;AMR_AF=0.098;AFR_AF=0.3941;EUR_AF=0.0089;SAS_AF=0.0542;AA=G|||;VT=SNP
12	123998702	rs28583151	C	T	100	PASS	AC=656;AF=0.13099;AN=5008;NS=2504;DP=21621;EAS_AF=0.0119;AMR_AF=0.0965;AFR_AF=0.3896;EUR_AF=0.0089;SAS_AF=0.0542;AA=C|||;VT=SNP
12	124000361	rs141325502	C	A	100	PASS	AC=13;AF=0.00259585;AN=5008;NS=2504;DP=13083;EAS_AF=0;AMR_AF=0.0029;AFR_AF=0;EUR_AF=0.0089;SAS_AF=0.002;AA=c|||;VT=SNP
12	124000651	rs75722792	G	A	100	PASS	AC=627;AF=0.1252;AN=5008;NS=2504;DP=15316;EAS_AF=0.002;AMR_AF=0.1066;AFR_AF=0.1331;EUR_AF=0.2058;SAS_AF=0.1718;AA=G|||;VT=SNP
12	124001419	rs138649125	G	A	100	PASS	AC=10;AF=0.00199681;AN=5008;NS=2504;DP=18726;EAS_AF=0;AMR_AF=0.0086;AFR_AF=0;EUR_AF=0.004;SAS_AF=0;AA=G|||;VT=SNP
12	124001751	rs13303217	G	A	100	PASS	AC=603;AF=0.120407;AN=5008;NS=2504;DP=16689;EAS_AF=0.002;AMR_AF=0.1066;AFR_AF=0.1157;EUR_AF=0.2048;SAS_AF=0.1718;AA=G|||;VT=SNP
12	124001838	rs77015956	C	G	100	PASS	AC=23;AF=0.00459265;AN=5008;NS=2504;DP=16804;EAS_AF=0;AMR_AF=0.0072;AFR_AF=0;EUR_AF=0.0099;SAS_AF=0.0082;AA=C|||;VT=SNP
12	124002299	rs117780561	G	A	100	PASS	AC=45;AF=0.00898562;AN=5008;NS=2504;DP=18240;EAS_AF=0;AMR_AF=0.0072;AFR_AF=0.0008;EUR_AF=0.0368;SAS_AF=0.002;AA=G|||;VT=SNP
12	124002589	rs13303334	A	G	100	PASS	AC=657;AF=0.13119;AN=5008;NS=2504;DP=19264;EAS_AF=0.002;AMR_AF=0.1124;AFR_AF=0.1536;EUR_AF=0.2048;SAS_AF=0.1718;AA=A|||;VT=SNP
12	124002762	rs13303189	A	T	100	PASS	AC=625;AF=0.1248;AN=5008;NS=2504;DP=18057;EAS_AF=0.002;AMR_AF=0.1066;AFR_AF=0.1346;EUR_AF=0.2048;SAS_AF=0.1687;AA=A|||;VT=SNP
12	124003332	rs113971010	G	A	100	PASS	AC=185;AF=0.0369409;AN=5008;NS=2504;DP=14515;EAS_AF=0.0109;AMR_AF=0.0548;AFR_AF=0.0658;EUR_AF=0.005;SAS_AF=0.045;AA=G|||;VT=SNP
12	124003496	rs9803100	C	T	100	PASS	AC=510;AF=0.101837;AN=5008;NS=2504;DP=13762;EAS_AF=0.001;AMR_AF=0.0836;AFR_AF=0.1346;EUR_AF=0.1511;SAS_AF=0.1237;AA=C|||;VT=SNP
12	124004046	rs117158670	T	C	100	PASS	AC=64;AF=0.0127796;AN=5008;NS=2504;DP=17005;EAS_AF=0.001;AMR_AF=0.0202;AFR_AF=0.0008;EUR_AF=0.0378;SAS_AF=0.0102;AA=T|||;VT=SNP
12	124004572	rs61953535	G	A	100	PASS	AC=37;AF=0.00738818;AN=5008;NS=2504;DP=20568;EAS_AF=0;AMR_AF=0.0159;AFR_AF=0;EUR_AF=0.0239;SAS_AF=0.002;AA=G|||;VT=SNP
12	124004747	rs59560692	T	C	100	PASS	AC=382;AF=0.076278;AN=5008;NS=2504;DP=26369;EAS_AF=0.0893;AMR_AF=0.0288;AFR_AF=0.093;EUR_AF=0.0328;SAS_AF=0.1186;AA=C|||;VT=SNP
12	124004807	rs61953537	C	T	100	PASS	AC=257;AF=0.0513179;AN=5008;NS=2504;DP=23086;EAS_AF=0.0863;AMR_AF=0.0187;AFR_AF=0.0061;EUR_AF=0.0328;SAS_AF=0.1186;AA=C|||;VT=SNP
12	124004843	rs11522337	C	T	100	PASS	AC=3001;AF=0.599241;AN=5008;NS=2504;DP=21697;EAS_AF=0.8968;AMR_AF=0.67;AFR_AF=0.2716;EUR_AF=0.6312;SAS_AF=0.6524;AA=C|||;VT=SNP
12	124004918	rs11522338	C	A	100	PASS	AC=3032;AF=0.605431;AN=5008;NS=2504;DP=20921;EAS_AF=0.8968;AMR_AF=0.6787;AFR_AF=0.2723;EUR_AF=0.6491;SAS_AF=0.6585;AA=C|||;VT=SNP
12	124004948	rs11522339	A	C	100	PASS	AC=3030;AF=0.605032;AN=5008;NS=2504;DP=20094;EAS_AF=0.8968;AMR_AF=0.6787;AFR_AF=0.2723;EUR_AF=0.6491;SAS_AF=0.6564;AA=A|||;VT=SNP
12	124004990	rs9697543	T	C	100	PASS	AC=530;AF=0.105831;AN=5008;NS=2504;DP=20865;EAS_AF=0.0883;AMR_AF=0.036;AFR_AF=0.2027;EUR_AF=0.0318;SAS_AF=0.1186;AA=C|||;VT=SNP
12	124005129	rs9697379	A	C	100	PASS	AC=4593;AF=0.917133;AN=5008;NS=2504;DP=22073;EAS_AF=0.999;AMR_AF=0.8963;AFR_AF=0.8676;EUR_AF=0.8767;SAS_AF=0.956;AA=a|||;VT=SNP
12	124005312	rs9697721	G	C	100	PASS	AC=533;AF=0.10643;AN=5008;NS=2504;DP=20271;EAS_AF=0.0883;AMR_AF=0.036;AFR_AF=0.2035;EUR_AF=0.0318;SAS_AF=0.1207;AA=C|||;VT=SNP
12	124005475	rs13302918	G	T	100	PASS	AC=565;AF=0.112819;AN=5008;NS=2504;DP=19252;EAS_AF=0.0109;AMR_AF=0.1081;AFR_AF=0.1195;EUR_AF=0.1799;SAS_AF=0.1431;AA=G|||;VT=SNP
12	124005708	rs61953538	C	T	100	PASS	AC=635;AF=0.126797;AN=5008;NS=2504;DP=18774;EAS_AF=0.0903;AMR_AF=0.1037;AFR_AF=0.1339;EUR_AF=0.1342;SAS_AF=0.1636;AA=c|||;VT=SNP
12	124006318	rs9723048	G	A	100	PASS	AC=4096;AF=0.817891;AN=5008;NS=2504;DP=7244;EAS_AF=0.9097;AMR_AF=0.879;AFR_AF=0.6672;EUR_AF=0.8638;SAS_AF=0.8364;AA=A|||;VT=SNP
12	124006379	rs111380103	C	T	100	PASS	AC=376;AF=0.0750799;AN=5008;NS=2504;DP=10437;EAS_AF=0.0883;AMR_AF=0.0288;AFR_AF=0.0877;EUR_AF=0.0318;SAS_AF=0.1217;AA=C|||;VT=SNP
12	124006841	rs28496079	C	T	100	PASS	AC=3022;AF=0.603435;AN=5008;NS=2504;DP=16591;EAS_AF=0.8978;AMR_AF=0.6787;AFR_AF=0.2663;EUR_AF=0.6491;SAS_AF=0.6554;AA=c|||;VT=SNP
12	124006842	rs2063629	C	T	100	PASS	AC=4094;AF=0.817492;AN=5008;NS=2504;DP=16679;EAS_AF=0.9117;AMR_AF=0.879;AFR_AF=0.6641;EUR_AF=0.8638;SAS_AF=0.8364;AA=C|||;VT=SNP
12	124006869	rs144185777	G	A	100	PASS	AC=21;AF=0.00419329;AN=5008;NS=2504;DP=17350;EAS_AF=0;AMR_AF=0.0014;AFR_AF=0.0008;EUR_AF=0.005;SAS_AF=0.0143;AA=G|||;VT=SNP
12	124007431	rs79370578	C	T	100	PASS	AC=310;AF=0.061901;AN=5008;NS=2504;DP=17706;EAS_AF=0.002;AMR_AF=0.0778;AFR_AF=0.0817;EUR_AF=0.1044;SAS_AF=0.0419;AA=c|||;VT=SNP
12	124007762	rs28712858	C	T	100	PASS	AC=3032;AF=0.605431;AN=5008;NS=2504;DP=19387;EAS_AF=0.8958;AMR_AF=0.6787;AFR_AF=0.2723;EUR_AF=0.6491;SAS_AF=0.6595;AA=C|||;VT=SNP
12	124007945	rs76113463	C	T	100	PASS	AC=58;AF=0.0115815;AN=5008;NS=2504;DP=21763;EAS_AF=0;AMR_AF=0.0259;AFR_AF=0;EUR_AF=0.0348;SAS_AF=0.0051;AA=C|||;VT=SNP
12	124008073	rs2292500	A	G	100	PASS	AC=4095;AF=0.817692;AN=5008;NS=2504;DP=19870;EAS_AF=0.9097;AMR_AF=0.8804;AFR_AF=0.6657;EUR_AF=0.8638;SAS_AF=0.8364;AA=G|||;VT=SNP;EX_TARGET
12	124008074	rs28711796	T	C	100	PASS	AC=468;AF=0.0934505;AN=5008;NS=2504;DP=19878;EAS_AF=0.003;AMR_AF=0.0749;AFR_AF=0.2738;EUR_AF=0.0159;SAS_AF=0.0358;AA=T|||;VT=SNP;EX_TARGET
12	124008459	rs28647680	C	T	100	PASS	AC=592;AF=0.118211;AN=5008;NS=2504;DP=20039;EAS_AF=0.0109;AMR_AF=0.1268;AFR_AF=0.115;EUR_AF=0.1988;SAS_AF=0.1442;AA=C|||;VT=SNP
12	124008897	rs883503	C	G	100	PASS	AC=4617;AF=0.921925;AN=5008;NS=2504;DP=20885;EAS_AF=0.998;AMR_AF=0.9092;AFR_AF=0.8669;EUR_AF=0.8917;SAS_AF=0.9581;AA=G|||;VT=SNP
12	124009190	rs7313179	T	G	100	PASS	AC=3650;AF=0.728834;AN=5008;NS=2504;DP=22748;EAS_AF=0.9067;AMR_AF=0.8069;AFR_AF=0.407;EUR_AF=0.8479;SAS_AF=0.8027;AA=T|||;VT=SNP
12	124009898	rs28833471	G	C	100	PASS	AC=615;AF=0.122804;AN=5008;NS=2504;DP=9986;EAS_AF=0.0109;AMR_AF=0.1268;AFR_AF=0.1324;EUR_AF=0.1988;SAS_AF=0.1442;AA=G|||;VT=SNP
12	124010185	rs28707421	T	C	100	PASS	AC=3035;AF=0.60603;AN=5008;NS=2504;DP=12982;EAS_AF=0.8958;AMR_AF=0.6801;AFR_AF=0.2746;EUR_AF=0.6491;SAS_AF=0.6585;AA=T|||;VT=SNP
12	124011075	rs7974138	G	A	100	PASS	AC=445;AF=0.0888578;AN=5008;NS=2504;DP=12777;EAS_AF=0.003;AMR_AF=0.0735;AFR_AF=0.2579;EUR_AF=0.0159;SAS_AF=0.0348;AA=G|||;VT=SNP
12	124011140	rs28535724	A	T	100	PASS	AC=376;AF=0.0750799;AN=5008;NS=2504;DP=15724;EAS_AF=0.0883;AMR_AF=0.0288;AFR_AF=0.0885;EUR_AF=0.0318;SAS_AF=0.1207;AA=A|||;VT=SNP
12	124011253	rs28604461	G	A	100	PASS	AC=598;AF=0.119409;AN=5008;NS=2504;DP=18524;EAS_AF=0.0109;AMR_AF=0.1268;AFR_AF=0.1195;EUR_AF=0.1988;SAS_AF=0.1442;AA=G|||;VT=SNP
12	124011285	rs2048615	C	T	100	PASS	AC=3048;AF=0.608626;AN=5008;NS=2504;DP=19416;EAS_AF=0.8958;AMR_AF=0.6816;AFR_AF=0.2746;EUR_AF=0.661;SAS_AF=0.6585;AA=C|||;VT=SNP
12	124011429	rs2048614	T	C	100	PASS	AC=4641;AF=0.926717;AN=5008;NS=2504;DP=18568;EAS_AF=0.998;AMR_AF=0.9207;AFR_AF=0.8759;EUR_AF=0.8956;SAS_AF=0.9581;AA=C|||;VT=SNP
12	124011667	rs34734800	T	C	100	PASS	AC=600;AF=0.119808;AN=5008;NS=2504;DP=19598;EAS_AF=0.0109;AMR_AF=0.1268;AFR_AF=0.1195;EUR_AF=0.2008;SAS_AF=0.1442;AA=T|||;VT=SNP
12	124011804	rs28605072	G	A	100	PASS	AC=3032;AF=0.605431;AN=5008;NS=2504;DP=17935;EAS_AF=0.8958;AMR_AF=0.6801;AFR_AF=0.2746;EUR_AF=0.6461;SAS_AF=0.6585;AA=G|||;VT=SNP
12	124011913	rs61953539	T	G	100	PASS	AC=378;AF=0.0754792;AN=5008;NS=2504;DP=16459;EAS_AF=0.0883;AMR_AF=0.0288;AFR_AF=0.0923;EUR_AF=0.0318;SAS_AF=0.1176;AA=T|||;VT=SNP
12	124011923	rs28701527	C	T	100	PASS	AC=3035;AF=0.60603;AN=5008;NS=2504;DP=17029;EAS_AF=0.8958;AMR_AF=0.6801;AFR_AF=0.2746;EUR_AF=0.6461;SAS_AF=0.6616;AA=C|||;VT=SNP
12	124012197	rs28430750	G	C	100	PASS	AC=3032;AF=0.605431;AN=5008;NS=2504;DP=18882;EAS_AF=0.8958;AMR_AF=0.6801;AFR_AF=0.2746;EUR_AF=0.6461;SAS_AF=0.6585;AA=g|||;VT=SNP
12	124012223	rs28497190	T	C	100	PASS	AC=3032;AF=0.605431;AN=5008;NS=2504;DP=18973;EAS_AF=0.8958;AMR_AF=0.6801;AFR_AF=0.2746;EUR_AF=0.6461;SAS_AF=0.6585;AA=t|||;VT=SNP
12	124012247	rs61953540	A	T	100	PASS	AC=600;AF=0.119808;AN=5008;NS=2504;DP=19009;EAS_AF=0.0109;AMR_AF=0.1268;AFR_AF=0.1195;EUR_AF=0.2008;SAS_AF=0.1442;AA=a|||;VT=SNP
12	124012316	rs2333831	G	A	100	PASS	AC=3032;AF=0.605431;AN=5008;NS=2504;DP=18807;EAS_AF=0.8958;AMR_AF=0.6801;AFR_AF=0.2753;EUR_AF=0.6461;SAS_AF=0.6575;AA=g|||;VT=SNP
12	124012558	rs28371124	T	C	100	PASS	AC=3030;AF=0.605032;AN=5008;NS=2504;DP=20399;EAS_AF=0.8958;AMR_AF=0.6801;AFR_AF=0.2731;EUR_AF=0.6461;SAS_AF=0.6585;AA=t|||;VT=SNP
12	124012714	rs28361405	A	G	100	PASS	AC=4640;AF=0.926518;AN=5008;NS=2504;DP=15786;EAS_AF=0.998;AMR_AF=0.9207;AFR_AF=0.8759;EUR_AF=0.8946;SAS_AF=0.9581;AA=a|||;VT=SNP
12	124012763	rs28711456	T	C	100	PASS	AC=3646;AF=0.728035;AN=5008;NS=2504;DP=14073;EAS_AF=0.9067;AMR_AF=0.8069;AFR_AF=0.4054;EUR_AF=0.8469;SAS_AF=0.8016;AA=t|||;VT=SNP
12	124013216	rs28580741	C	T	100	PASS	AC=3032;AF=0.605431;AN=5008;NS=2504;DP=15632;EAS_AF=0.8958;AMR_AF=0.6816;AFR_AF=0.2731;EUR_AF=0.6461;SAS_AF=0.6595;AA=C|||;VT=SNP
12	124013220	rs143928387	C	T	100	PASS	AC=134;AF=0.0267572;AN=5008;NS=2504;DP=16151;EAS_AF=0.001;AMR_AF=0.0504;AFR_AF=0.0038;EUR_AF=0.0716;SAS_AF=0.0215;AA=C|||;VT=SNP
12	124013249	rs4930717	A	G	100	PASS	AC=598;AF=0.119409;AN=5008;NS=2504;DP=16796;EAS_AF=0.0109;AMR_AF=0.1254;AFR_AF=0.1195;EUR_AF=0.2008;SAS_AF=0.1431;AA=A|||;VT=SNP
12	124013252	rs61953543	C	T	100	PASS	AC=256;AF=0.0511182;AN=5008;NS=2504;DP=16708;EAS_AF=0.0853;AMR_AF=0.0187;AFR_AF=0.0061;EUR_AF=0.0308;SAS_AF=0.1207;AA=C|||;VT=SNP
12	124013264	rs28741988	C	T	100	PASS	AC=3033;AF=0.605631;AN=5008;NS=2504;DP=16003;EAS_AF=0.8958;AMR_AF=0.6816;AFR_AF=0.2738;EUR_AF=0.6461;SAS_AF=0.6595;AA=c|||;VT=SNP
12	124013306	rs4930716	A	G	100	PASS	AC=3646;AF=0.728035;AN=5008;NS=2504;DP=18130;EAS_AF=0.9067;AMR_AF=0.8055;AFR_AF=0.4054;EUR_AF=0.8469;SAS_AF=0.8027;AA=G|||;VT=SNP
12	124013406	rs1057879	A	G	100	PASS	AC=3030;AF=0.605032;AN=5008;NS=2504;DP=20513;EAS_AF=0.8958;AMR_AF=0.6801;AFR_AF=0.2731;EUR_AF=0.6461;SAS_AF=0.6585;AA=A|||;VT=SNP
12	124013942	rs113246895	G	A	100	PASS	AC=54;AF=0.0107827;AN=5008;NS=2504;DP=17932;EAS_AF=0;AMR_AF=0.0072;AFR_AF=0.0015;EUR_AF=0.0159;SAS_AF=0.0317;AA=G|||;VT=SNP
12	124014073	rs28535055	C	T	100	PASS	AC=3030;AF=0.605032;AN=5008;NS=2504;DP=17698;EAS_AF=0.8958;AMR_AF=0.6801;AFR_AF=0.2731;EUR_AF=0.6461;SAS_AF=0.6585;AA=C|||;VT=SNP
12	124014177	rs28478446	T	C	100	PASS	AC=3030;AF=0.605032;AN=5008;NS=2504;DP=15007;EAS_AF=0.8958;AMR_AF=0.6801;AFR_AF=0.2731;EUR_AF=0.6461;SAS_AF=0.6585;AA=C|||;VT=SNP
12	124014251	rs117209788	C	T	100	PASS	AC=134;AF=0.0267572;AN=5008;NS=2504;DP=18062;EAS_AF=0.001;AMR_AF=0.0504;AFR_AF=0.0038;EUR_AF=0.0716;SAS_AF=0.0215;AA=C|||;VT=SNP
12	124015496	rs77785115	T	C	100	PASS	AC=78;AF=0.0155751;AN=5008;NS=2504;DP=19383;EAS_AF=0.001;AMR_AF=0.0187;AFR_AF=0.0015;EUR_AF=0.0328;SAS_AF=0.0297;AA=T|||;VT=SNP
12	124015832	rs7298068	C	T	100	PASS	AC=571;AF=0.114018;AN=5008;NS=2504;DP=17730;EAS_AF=0.0883;AMR_AF=0.0432;AFR_AF=0.2224;EUR_AF=0.0358;SAS_AF=0.1247;AA=T|||;VT=SNP
12	124016104	rs28403439	G	A	100	PASS	AC=379;AF=0.0756789;AN=5008;NS=2504;DP=16750;EAS_AF=0.0883;AMR_AF=0.0303;AFR_AF=0.0855;EUR_AF=0.0348;SAS_AF=0.1237;AA=G|||;VT=SNP
12	124016464	rs28673982	C	T	100	PASS	AC=4090;AF=0.816693;AN=5008;NS=2504;DP=20678;EAS_AF=0.9127;AMR_AF=0.8818;AFR_AF=0.6566;EUR_AF=0.8658;SAS_AF=0.8374;AA=T|||;VT=SNP
12	124016535	rs78878823	G	A	100	PASS	AC=448;AF=0.0894569;AN=5008;NS=2504;DP=21583;EAS_AF=0.003;AMR_AF=0.0735;AFR_AF=0.261;EUR_AF=0.0159;SAS_AF=0.0337;AA=G|||;VT=SNP
12	124016764	rs28421797	C	T	100	PASS	AC=120;AF=0.0239617;AN=5008;NS=2504;DP=21198;EAS_AF=0.001;AMR_AF=0.013;AFR_AF=0.0023;EUR_AF=0.0527;SAS_AF=0.0552;AA=C|||;VT=SNP
12	124017568	rs28662057	A	G	100	PASS	AC=3035;AF=0.60603;AN=5008;NS=2504;DP=15005;EAS_AF=0.8938;AMR_AF=0.6801;AFR_AF=0.2776;EUR_AF=0.6481;SAS_AF=0.6575;AA=A|||;VT=SNP
12	124017569	rs28478308	A	C	100	PASS	AC=3035;AF=0.60603;AN=5008;NS=2504;DP=15087;EAS_AF=0.8929;AMR_AF=0.6801;AFR_AF=0.2776;EUR_AF=0.6491;SAS_AF=0.6575;AA=A|||;VT=SNP
12	124017850	rs28492040	G	C	100	PASS	AC=590;AF=0.117812;AN=5008;NS=2504;DP=11260;EAS_AF=0.0109;AMR_AF=0.121;AFR_AF=0.1225;EUR_AF=0.1909;SAS_AF=0.1442;AA=G|||;VT=SNP;EX_TARGET
12	124018144	rs184645169	G	C	100	PASS	AC=578;AF=0.115415;AN=5008;NS=2504;DP=2828;EAS_AF=0.0109;AMR_AF=0.1196;AFR_AF=0.1165;EUR_AF=0.1879;SAS_AF=0.1442;AA=g|||;VT=SNP
12	124019055	rs1533246	G	T	100	PASS	AC=1029;AF=0.205471;AN=5008;NS=2504;DP=12686;EAS_AF=0.0139;AMR_AF=0.1931;AFR_AF=0.3805;EUR_AF=0.2028;SAS_AF=0.1779;AA=G|||;VT=SNP
12	124019231	rs78067009	C	T	100	PASS	AC=210;AF=0.0419329;AN=5008;NS=2504;DP=14344;EAS_AF=0.001;AMR_AF=0.0677;AFR_AF=0.0182;EUR_AF=0.0994;SAS_AF=0.0389;AA=c|||;VT=SNP
12	124020098	rs7307227	T	C	100	PASS	AC=4170;AF=0.832668;AN=5008;NS=2504;DP=13330;EAS_AF=0.9117;AMR_AF=0.8804;AFR_AF=0.7156;EUR_AF=0.8678;SAS_AF=0.8395;AA=C|||;VT=SNP
12	124020579	rs55931015	G	A	100	PASS	AC=100;AF=0.0199681;AN=5008;NS=2504;DP=12165;EAS_AF=0.002;AMR_AF=0.0231;AFR_AF=0.0008;EUR_AF=0.0368;SAS_AF=0.045;AA=G|||;VT=SNP
12	124020673	rs55873974	A	T	100	PASS	AC=136;AF=0.0271565;AN=5008;NS=2504;DP=10731;EAS_AF=0.0179;AMR_AF=0.0317;AFR_AF=0.0023;EUR_AF=0.0457;SAS_AF=0.0481;AA=A|||;VT=SNP
12	124020677	rs56335045	A	T	100	PASS	AC=1370;AF=0.273562;AN=5008;NS=2504;DP=10617;EAS_AF=0.3839;AMR_AF=0.2925;AFR_AF=0.0552;EUR_AF=0.3797;SAS_AF=0.3323;AA=A|||;VT=SNP
12	124020681	rs28752288	T	A	100	PASS	AC=903;AF=0.180312;AN=5008;NS=2504;DP=10535;EAS_AF=0.1042;AMR_AF=0.1326;AFR_AF=0.2844;EUR_AF=0.1332;SAS_AF=0.2004;AA=A|||;VT=SNP
12	124020685	rs137963709	T	A	100	PASS	AC=86;AF=0.0171725;AN=5008;NS=2504;DP=10630;EAS_AF=0.003;AMR_AF=0.0259;AFR_AF=0.0159;EUR_AF=0.0268;SAS_AF=0.0174;AA=t|||;VT=SNP
12	124020708	rs2333832	C	T	100	PASS	AC=1031;AF=0.205871;AN=5008;NS=2504;DP=11847;EAS_AF=0.0149;AMR_AF=0.1902;AFR_AF=0.3812;EUR_AF=0.2048;SAS_AF=0.1779;AA=C|||;VT=SNP
12	124021289	rs148567786	G	A	100	PASS	AC=98;AF=0.0195687;AN=5008;NS=2504;DP=13589;EAS_AF=0.002;AMR_AF=0.0231;AFR_AF=0.0008;EUR_AF=0.0348;SAS_AF=0.045;AA=G|||;VT=SNP
12	124021927	rs61953552	C	A	100	PASS	AC=255;AF=0.0509185;AN=5008;NS=2504;DP=14027;EAS_AF=0.0843;AMR_AF=0.0202;AFR_AF=0.003;EUR_AF=0.0328;SAS_AF=0.1217;AA=c|||;VT=SNP
12	124022243	rs35016092	C	A	100	PASS	AC=1030;AF=0.205671;AN=5008;NS=2504;DP=16559;EAS_AF=0.0149;AMR_AF=0.1902;AFR_AF=0.3812;EUR_AF=0.2038;SAS_AF=0.1779;AA=C|||;VT=SNP
12	124022249	rs117198691	G	A	100	PASS	AC=53;AF=0.0105831;AN=5008;NS=2504;DP=16560;EAS_AF=0;AMR_AF=0.0101;AFR_AF=0.003;EUR_AF=0.0348;SAS_AF=0.0072;AA=G|||;VT=SNP
12	124022967	rs111790379	C	T	100	PASS	AC=277;AF=0.0553115;AN=5008;NS=2504;DP=17340;EAS_AF=0.001;AMR_AF=0.0749;AFR_AF=0.0673;EUR_AF=0.0964;SAS_AF=0.0389;AA=C|||;VT=SNP
12	124023020	rs28691687	C	T	100	PASS	AC=283;AF=0.0565096;AN=5008;NS=2504;DP=15577;EAS_AF=0.001;AMR_AF=0.0749;AFR_AF=0.0719;EUR_AF=0.0964;SAS_AF=0.0389;AA=C|||;VT=SNP
12	124023518	rs117235278	C	A	100	PASS	AC=37;AF=0.00738818;AN=5008;NS=2504;DP=16211;EAS_AF=0;AMR_AF=0.0072;AFR_AF=0.0008;EUR_AF=0.0239;SAS_AF=0.0072;AA=C|||;VT=SNP
12	124023671	rs6488877	C	G	100	PASS	AC=591;AF=0.118011;AN=5008;NS=2504;DP=17593;EAS_AF=0.0119;AMR_AF=0.1182;AFR_AF=0.1256;EUR_AF=0.1889;SAS_AF=0.1442;AA=C|||;VT=SNP
12	124023859	rs146415513	G	A	100	PASS	AC=82;AF=0.0163738;AN=5008;NS=2504;DP=20979;EAS_AF=0;AMR_AF=0.0187;AFR_AF=0.0151;EUR_AF=0.0288;SAS_AF=0.0204;AA=G|||;VT=SNP
12	124023932	rs6488878	C	T	100	PASS	AC=1034;AF=0.20647;AN=5008;NS=2504;DP=19813;EAS_AF=0.0139;AMR_AF=0.1902;AFR_AF=0.3812;EUR_AF=0.2038;SAS_AF=0.183;AA=C|||;VT=SNP
12	124024061	rs7963804	A	T	100	PASS	AC=609;AF=0.121605;AN=5008;NS=2504;DP=18095;EAS_AF=0.0129;AMR_AF=0.1182;AFR_AF=0.1384;EUR_AF=0.1889;SAS_AF=0.1442;AA=A|||;VT=SNP
12	124024519	rs145594864	G	A	100	PASS	AC=283;AF=0.0565096;AN=5008;NS=2504;DP=16153;EAS_AF=0.001;AMR_AF=0.0749;AFR_AF=0.0719;EUR_AF=0.0964;SAS_AF=0.0389;AA=A|||;VT=SNP
12	124025416	rs28465339	G	T	100	PASS	AC=256;AF=0.0511182;AN=5008;NS=2504;DP=18022;EAS_AF=0.0843;AMR_AF=0.0202;AFR_AF=0.0038;EUR_AF=0.0328;SAS_AF=0.1217;AA=G|||;VT=SNP
12	124026477	rs28758342	G	C	100	PASS	AC=255;AF=0.0509185;AN=5008;NS=2504;DP=16557;EAS_AF=0.0843;AMR_AF=0.0187;AFR_AF=0.0038;EUR_AF=0.0328;SAS_AF=0.1217;AA=G|||;VT=SNP
12	124026942	rs28408980	G	A	100	PASS	AC=915;AF=0.182708;AN=5008;NS=2504;DP=10487;EAS_AF=0.0992;AMR_AF=0.134;AFR_AF=0.1989;EUR_AF=0.1988;SAS_AF=0.2648;AA=-|||;VT=SNP
12	124027372	rs6488879	G	T	100	PASS	AC=275;AF=0.0549121;AN=5008;NS=2504;DP=16515;EAS_AF=0.001;AMR_AF=0.0749;AFR_AF=0.0666;EUR_AF=0.0954;SAS_AF=0.0389;AA=-|||;VT=SNP
12	124027831	rs7962151	C	T	100	PASS	AC=553;AF=0.110423;AN=5008;NS=2504;DP=17850;EAS_AF=0.0119;AMR_AF=0.1037;AFR_AF=0.1256;EUR_AF=0.164;SAS_AF=0.1411;AA=c|||;VT=SNP
12	124027872	rs113129322	G	A	100	PASS	AC=460;AF=0.091853;AN=5008;NS=2504;DP=17715;EAS_AF=0.003;AMR_AF=0.072;AFR_AF=0.2716;EUR_AF=0.0149;SAS_AF=0.0337;AA=g|||;VT=SNP
12	124028131	rs28743126	G	A	100	PASS	AC=480;AF=0.0958466;AN=5008;NS=2504;DP=18776;EAS_AF=0.003;AMR_AF=0.072;AFR_AF=0.2867;EUR_AF=0.0149;SAS_AF=0.0337;AA=a|||;VT=SNP
12	124028675	rs117354600	A	C	100	PASS	AC=38;AF=0.00758786;AN=5008;NS=2504;DP=17424;EAS_AF=0;AMR_AF=0.0231;AFR_AF=0;EUR_AF=0.0199;SAS_AF=0.002;AA=a|||;VT=SNP
12	124029137	rs28627432	A	C	100	PASS	AC=499;AF=0.0996406;AN=5008;NS=2504;DP=13813;EAS_AF=0.003;AMR_AF=0.0764;AFR_AF=0.298;EUR_AF=0.0159;SAS_AF=0.0337;AA=c|||;VT=SNP
12	124029138	rs28654896	C	T	100	PASS	AC=353;AF=0.0704872;AN=5008;NS=2504;DP=14123;EAS_AF=0.0873;AMR_AF=0.0303;AFR_AF=0.0696;EUR_AF=0.0338;SAS_AF=0.1207;AA=c|||;VT=SNP
12	124029560	rs78200944	G	A	100	PASS	AC=554;AF=0.110623;AN=5008;NS=2504;DP=13745;EAS_AF=0.0119;AMR_AF=0.1037;AFR_AF=0.1256;EUR_AF=0.165;SAS_AF=0.1411;AA=g|||;VT=SNP
12	124029746	rs4534668	A	C	100	PASS	AC=479;AF=0.095647;AN=5008;NS=2504;DP=14063;EAS_AF=0.003;AMR_AF=0.0735;AFR_AF=0.2852;EUR_AF=0.0149;SAS_AF=0.0337;AA=c|||;VT=SNP
12	124029991	rs61953555	T	A	100	PASS	AC=37;AF=0.00738818;AN=5008;NS=2504;DP=14276;EAS_AF=0;AMR_AF=0.0144;AFR_AF=0;EUR_AF=0.0239;SAS_AF=0.0031;AA=t|||;VT=SNP
12	124031210	rs7956299	C	A	100	PASS	AC=538;AF=0.107428;AN=5008;NS=2504;DP=21336;EAS_AF=0.0119;AMR_AF=0.1023;AFR_AF=0.1157;EUR_AF=0.163;SAS_AF=0.1411;AA=c|||;VT=SNP
12	124031731	rs148169411	G	A	100	PASS	AC=35;AF=0.00698882;AN=5008;NS=2504;DP=17524;EAS_AF=0;AMR_AF=0.0086;AFR_AF=0.0008;EUR_AF=0.0249;SAS_AF=0.0031;AA=g|||;VT=SNP
12	124031882	rs112499340	C	T	100	PASS	AC=538;AF=0.107428;AN=5008;NS=2504;DP=16885;EAS_AF=0.0119;AMR_AF=0.1023;AFR_AF=0.1157;EUR_AF=0.163;SAS_AF=0.1411;AA=c|||;VT=SNP
12	124032673	rs77551183	C	A	100	PASS	AC=538;AF=0.107428;AN=5008;NS=2504;DP=22230;EAS_AF=0.0119;AMR_AF=0.1023;AFR_AF=0.1157;EUR_AF=0.163;SAS_AF=0.1411;AA=c|||;VT=SNP
12	124032819	rs5027860	A	G	100	PASS	AC=999;AF=0.199481;AN=5008;NS=2504;DP=23959;EAS_AF=0.0913;AMR_AF=0.1729;AFR_AF=0.3419;EUR_AF=0.1471;SAS_AF=0.1912;AA=g|||;VT=SNP
12	124033365	rs28498381	G	A	100	PASS	AC=361;AF=0.0720847;AN=5008;NS=2504;DP=18598;EAS_AF=0.0704;AMR_AF=0.0303;AFR_AF=0.0877;EUR_AF=0.0348;SAS_AF=0.1207;AA=g|||;VT=SNP
12	124033837	rs78406245	C	T	100	PASS	AC=538;AF=0.107428;AN=5008;NS=2504;DP=19620;EAS_AF=0.0119;AMR_AF=0.1023;AFR_AF=0.1157;EUR_AF=0.163;SAS_AF=0.1411;AA=c|||;VT=SNP
12	124033885	rs7315326	A	G	100	PASS	AC=1619;AF=0.323283;AN=5008;NS=2504;DP=17910;EAS_AF=0.1032;AMR_AF=0.281;AFR_AF=0.5166;EUR_AF=0.3101;SAS_AF=0.3323;AA=g|||;VT=SNP
12	124034539	rs112286578	C	A	100	PASS	AC=538;AF=0.107428;AN=5008;NS=2504;DP=20185;EAS_AF=0.0119;AMR_AF=0.1023;AFR_AF=0.1157;EUR_AF=0.163;SAS_AF=0.1411;AA=c|||;VT=SNP
12	124034631	rs114489538	C	T	100	PASS	AC=576;AF=0.115016;AN=5008;NS=2504;DP=19717;EAS_AF=0.0119;AMR_AF=0.1023;AFR_AF=0.1445;EUR_AF=0.163;SAS_AF=0.1411;AA=c|||;VT=SNP
12	124034686	rs117679627	C	T	100	PASS	AC=80;AF=0.0159744;AN=5008;NS=2504;DP=19559;EAS_AF=0.001;AMR_AF=0.0187;AFR_AF=0.0015;EUR_AF=0.0348;SAS_AF=0.0297;AA=c|||;VT=SNP
12	124034690	rs73216963	C	T	100	PASS	AC=162;AF=0.0323482;AN=5008;NS=2504;DP=19469;EAS_AF=0;AMR_AF=0.0677;AFR_AF=0.0053;EUR_AF=0.0994;SAS_AF=0.0082;AA=c|||;VT=SNP
12	124034703	rs28454032	A	G	100	PASS	AC=999;AF=0.199481;AN=5008;NS=2504;DP=19507;EAS_AF=0.0913;AMR_AF=0.1729;AFR_AF=0.3419;EUR_AF=0.1471;SAS_AF=0.1912;AA=g|||;VT=SNP
12	124035406	rs28539789	T	C	100	PASS	AC=353;AF=0.0704872;AN=5008;NS=2504;DP=18870;EAS_AF=0.0873;AMR_AF=0.0303;AFR_AF=0.0681;EUR_AF=0.0348;SAS_AF=0.1217;AA=t|||;VT=SNP
12	124035781	rs111516966	G	A	100	PASS	AC=223;AF=0.0445288;AN=5008;NS=2504;DP=17907;EAS_AF=0.001;AMR_AF=0.072;AFR_AF=0.0272;EUR_AF=0.0974;SAS_AF=0.0389;AA=g|||;VT=SNP
12	124036026	rs7965334	T	C	100	PASS	AC=950;AF=0.189696;AN=5008;NS=2504;DP=20627;EAS_AF=0.0913;AMR_AF=0.1729;AFR_AF=0.3041;EUR_AF=0.1481;SAS_AF=0.1912;AA=T|||;VT=SNP
12	124036188	rs7965466	T	C	100	PASS	AC=593;AF=0.118411;AN=5008;NS=2504;DP=19685;EAS_AF=0.004;AMR_AF=0.1427;AFR_AF=0.233;EUR_AF=0.1133;SAS_AF=0.0695;AA=T|||;VT=SNP
12	124036582	rs7398935	G	A	100	PASS	AC=524;AF=0.104633;AN=5008;NS=2504;DP=17412;EAS_AF=0.0119;AMR_AF=0.1009;AFR_AF=0.1059;EUR_AF=0.163;SAS_AF=0.1411;AA=G|||;VT=SNP
12	124036759	rs61953556	G	A	100	PASS	AC=32;AF=0.00638978;AN=5008;NS=2504;DP=16236;EAS_AF=0;AMR_AF=0.0159;AFR_AF=0.0008;EUR_AF=0.0179;SAS_AF=0.002;AA=G|||;VT=SNP
12	124036984	rs7314792	G	A	100	PASS	AC=4360;AF=0.870607;AN=5008;NS=2504;DP=14143;EAS_AF=0.996;AMR_AF=0.8559;AFR_AF=0.7262;EUR_AF=0.8867;SAS_AF=0.9305;AA=G|||;VT=SNP
12	124037844	rs145787760	T	C	100	PASS	AC=537;AF=0.107228;AN=5008;NS=2504;DP=22068;EAS_AF=0.0119;AMR_AF=0.1023;AFR_AF=0.115;EUR_AF=0.163;SAS_AF=0.1411;AA=T|||;VT=SNP
12	124037977	rs192155025	T	C	100	PASS	AC=13;AF=0.00259585;AN=5008;NS=2504;DP=21964;EAS_AF=0;AMR_AF=0.0029;AFR_AF=0.0008;EUR_AF=0.0089;SAS_AF=0.001;AA=T|||;VT=SNP
12	124038407	rs189336035	C	T	100	PASS	AC=18;AF=0.00359425;AN=5008;NS=2504;DP=20753;EAS_AF=0;AMR_AF=0.0014;AFR_AF=0;EUR_AF=0.006;SAS_AF=0.0112;AA=C|||;VT=SNP
12	124038535	rs147460725	G	T	100	PASS	AC=127;AF=0.0253594;AN=5008;NS=2504;DP=21530;EAS_AF=0.001;AMR_AF=0.0504;AFR_AF=0.003;EUR_AF=0.0686;SAS_AF=0.0184;AA=G|||;VT=SNP
12	124038995	rs28880346	T	C	100	PASS	AC=127;AF=0.0253594;AN=5008;NS=2504;DP=20976;EAS_AF=0.001;AMR_AF=0.0504;AFR_AF=0.003;EUR_AF=0.0686;SAS_AF=0.0184;AA=T|||;VT=SNP
12	124040064	rs28834793	G	A	100	PASS	AC=3259;AF=0.650759;AN=5008;NS=2504;DP=17853;EAS_AF=0.8958;AMR_AF=0.7118;AFR_AF=0.3896;EUR_AF=0.6899;SAS_AF=0.6677;AA=G|||;VT=SNP
12	124040380	rs113731400	T	C	100	PASS	AC=526;AF=0.105032;AN=5008;NS=2504;DP=19222;EAS_AF=0.0129;AMR_AF=0.1023;AFR_AF=0.1067;EUR_AF=0.162;SAS_AF=0.1411;AA=T|||;VT=SNP
12	124040561	rs141885705	G	C	100	PASS	AC=26;AF=0.00519169;AN=5008;NS=2504;DP=18970;EAS_AF=0;AMR_AF=0.0058;AFR_AF=0.0008;EUR_AF=0.0179;SAS_AF=0.0031;AA=G|||;VT=SNP
12	124041472	rs35917561	G	T	100	PASS	AC=369;AF=0.0736821;AN=5008;NS=2504;DP=18856;EAS_AF=0.003;AMR_AF=0.072;AFR_AF=0.2042;EUR_AF=0.0159;SAS_AF=0.0307;AA=g|||;VT=SNP
12	124041729	rs146502362	G	C	100	PASS	AC=222;AF=0.0443291;AN=5008;NS=2504;DP=20822;EAS_AF=0.001;AMR_AF=0.0706;AFR_AF=0.0272;EUR_AF=0.0974;SAS_AF=0.0389;AA=g|||;VT=SNP
12	124041781	rs111963801	C	A	100	PASS	AC=50;AF=0.00998403;AN=5008;NS=2504;DP=19625;EAS_AF=0;AMR_AF=0.0072;AFR_AF=0.0015;EUR_AF=0.0149;SAS_AF=0.0286;AA=C|||;VT=SNP
12	124041959	rs11610019	G	C	100	PASS	AC=32;AF=0.00638978;AN=5008;NS=2504;DP=16564;EAS_AF=0;AMR_AF=0.0159;AFR_AF=0.0008;EUR_AF=0.0179;SAS_AF=0.002;AA=g|||;VT=SNP
12	124042091	rs112704788	C	G	100	PASS	AC=353;AF=0.0704872;AN=5008;NS=2504;DP=15670;EAS_AF=0.003;AMR_AF=0.0677;AFR_AF=0.1952;EUR_AF=0.0149;SAS_AF=0.0307;AA=C|||;VT=SNP
12	124042136	rs7313751	G	A	100	PASS	AC=536;AF=0.107029;AN=5008;NS=2504;DP=14164;EAS_AF=0.0119;AMR_AF=0.1023;AFR_AF=0.1157;EUR_AF=0.162;SAS_AF=0.1401;AA=g|||;VT=SNP
12	124042211	rs61953557	T	C	100	PASS	AC=352;AF=0.0702875;AN=5008;NS=2504;DP=14979;EAS_AF=0.0873;AMR_AF=0.0303;AFR_AF=0.0673;EUR_AF=0.0348;SAS_AF=0.1217;AA=t|||;VT=SNP
12	124042949	rs4930715	C	T	100	PASS	AC=4235;AF=0.845647;AN=5008;NS=2504;DP=13273;EAS_AF=0.996;AMR_AF=0.8473;AFR_AF=0.6369;EUR_AF=0.8857;SAS_AF=0.9305;AA=C|||;VT=SNP
12	124043021	rs10846526	G	A	100	PASS	AC=353;AF=0.0704872;AN=5008;NS=2504;DP=17044;EAS_AF=0.0873;AMR_AF=0.0303;AFR_AF=0.0673;EUR_AF=0.0358;SAS_AF=0.1217;AA=G|||;VT=SNP
12	124043296	rs10846527	C	G	100	PASS	AC=4755;AF=0.949481;AN=5008;NS=2504;DP=6795;EAS_AF=0.999;AMR_AF=0.9409;AFR_AF=0.907;EUR_AF=0.9304;SAS_AF=0.9816;AA=G|||;VT=SNP
12	124043486	rs11610664	G	A	100	PASS	AC=34;AF=0.00678914;AN=5008;NS=2504;DP=13286;EAS_AF=0;AMR_AF=0.013;AFR_AF=0.0008;EUR_AF=0.0239;SAS_AF=0;AA=G|||;VT=SNP
12	124044574	rs112931584	G	A	100	PASS	AC=425;AF=0.0848642;AN=5008;NS=2504;DP=10980;EAS_AF=0.003;AMR_AF=0.0735;AFR_AF=0.2451;EUR_AF=0.0169;SAS_AF=0.0307;AA=G|||;VT=SNP
12	124045580	rs7316613	T	C	100	PASS	AC=4238;AF=0.846246;AN=5008;NS=2504;DP=19372;EAS_AF=0.996;AMR_AF=0.8487;AFR_AF=0.6392;EUR_AF=0.8857;SAS_AF=0.9294;AA=T|||;VT=SNP
12	124046424	rs143130669	C	T	100	PASS	AC=211;AF=0.0421326;AN=5008;NS=2504;DP=12235;EAS_AF=0.001;AMR_AF=0.0692;AFR_AF=0.0189;EUR_AF=0.0974;SAS_AF=0.0399;AA=C|||;VT=SNP
12	124046540	rs12817861	T	C	100	PASS	AC=3229;AF=0.644768;AN=5008;NS=2504;DP=8703;EAS_AF=0.8978;AMR_AF=0.7089;AFR_AF=0.3646;EUR_AF=0.6889;SAS_AF=0.6718;AA=T|||;VT=SNP
12	124047285	rs11832820	T	C	100	PASS	AC=427;AF=0.0852636;AN=5008;NS=2504;DP=14206;EAS_AF=0.003;AMR_AF=0.0735;AFR_AF=0.2466;EUR_AF=0.0169;SAS_AF=0.0307;AA=T|||;VT=SNP
12	124047413	rs144247344	G	C	100	PASS	AC=86;AF=0.0171725;AN=5008;NS=2504;DP=14603;EAS_AF=0;AMR_AF=0.0231;AFR_AF=0.0008;EUR_AF=0.0368;SAS_AF=0.0327;AA=G|||;VT=SNP
12	124047777	rs78077879	C	T	100	PASS	AC=567;AF=0.113219;AN=5008;NS=2504;DP=17064;EAS_AF=0.0119;AMR_AF=0.1037;AFR_AF=0.1392;EUR_AF=0.161;SAS_AF=0.1401;AA=T|||;VT=SNP
12	124047999	rs11057295	G	C	100	PASS	AC=263;AF=0.052516;AN=5008;NS=2504;DP=19806;EAS_AF=0.0863;AMR_AF=0.0173;AFR_AF=0.0053;EUR_AF=0.0358;SAS_AF=0.1237;AA=G|||;VT=SNP
12	124048074	rs80260318	T	G	100	PASS	AC=424;AF=0.0846645;AN=5008;NS=2504;DP=19158;EAS_AF=0.003;AMR_AF=0.0735;AFR_AF=0.2443;EUR_AF=0.0169;SAS_AF=0.0307;AA=T|||;VT=SNP
12	124048953	rs147484909	G	A	100	PASS	AC=536;AF=0.107029;AN=5008;NS=2504;DP=14038;EAS_AF=0.0119;AMR_AF=0.1023;AFR_AF=0.1157;EUR_AF=0.162;SAS_AF=0.1401;AA=G|||;VT=SNP
12	124049196	rs145600453	A	G	100	PASS	AC=428;AF=0.0854633;AN=5008;NS=2504;DP=16615;EAS_AF=0.003;AMR_AF=0.0735;AFR_AF=0.2466;EUR_AF=0.0169;SAS_AF=0.0317;AA=a|||;VT=SNP
12	124049736	rs1983274	G	A	100	PASS	AC=427;AF=0.0852636;AN=5008;NS=2504;DP=13557;EAS_AF=0.003;AMR_AF=0.0735;AFR_AF=0.2466;EUR_AF=0.0169;SAS_AF=0.0307;AA=g|||;VT=SNP
12	124049759	rs1983275	T	A	100	PASS	AC=427;AF=0.0852636;AN=5008;NS=2504;DP=13104;EAS_AF=0.003;AMR_AF=0.0735;AFR_AF=0.2466;EUR_AF=0.0169;SAS_AF=0.0307;AA=A|||;VT=SNP
12	124049966	rs2048616	G	A	100	PASS	AC=3220;AF=0.642971;AN=5008;NS=2504;DP=17344;EAS_AF=0.8978;AMR_AF=0.7061;AFR_AF=0.3638;EUR_AF=0.6879;SAS_AF=0.6667;AA=G|||;VT=SNP
12	124050042	rs7953401	G	A	100	PASS	AC=427;AF=0.0852636;AN=5008;NS=2504;DP=17411;EAS_AF=0.003;AMR_AF=0.0735;AFR_AF=0.2466;EUR_AF=0.0169;SAS_AF=0.0307;AA=G|||;VT=SNP
12	124050651	rs76529141	A	T	100	PASS	AC=536;AF=0.107029;AN=5008;NS=2504;DP=19583;EAS_AF=0.0119;AMR_AF=0.1023;AFR_AF=0.1157;EUR_AF=0.162;SAS_AF=0.1401;AA=A|||;VT=SNP
12	124050760	rs4310694	A	G	100	PASS	AC=3220;AF=0.642971;AN=5008;NS=2504;DP=20370;EAS_AF=0.8968;AMR_AF=0.7061;AFR_AF=0.3646;EUR_AF=0.6879;SAS_AF=0.6667;AA=A|||;VT=SNP
12	124050835	rs117842783	G	A	100	PASS	AC=60;AF=0.0119808;AN=5008;NS=2504;DP=18916;EAS_AF=0;AMR_AF=0.0259;AFR_AF=0.0008;EUR_AF=0.0368;SAS_AF=0.0041;AA=G|||;VT=SNP
12	124050904	rs61954862	G	T	100	PASS	AC=257;AF=0.0513179;AN=5008;NS=2504;DP=16402;EAS_AF=0.0863;AMR_AF=0.0187;AFR_AF=0.0053;EUR_AF=0.0358;SAS_AF=0.1166;AA=G|||;VT=SNP
12	124051096	rs111687827	G	C	100	PASS	AC=426;AF=0.0850639;AN=5008;NS=2504;DP=17958;EAS_AF=0.003;AMR_AF=0.0735;AFR_AF=0.2466;EUR_AF=0.0169;SAS_AF=0.0297;AA=G|||;VT=SNP
12	124051724	rs117647122	C	T	100	PASS	AC=52;AF=0.0103834;AN=5008;NS=2504;DP=14880;EAS_AF=0;AMR_AF=0.0072;AFR_AF=0.003;EUR_AF=0.0149;SAS_AF=0.0286;AA=C|||;VT=SNP
12	124052243	rs7968699	G	A	100	PASS	AC=429;AF=0.0856629;AN=5008;NS=2504;DP=13144;EAS_AF=0.003;AMR_AF=0.0735;AFR_AF=0.2481;EUR_AF=0.0169;SAS_AF=0.0307;AA=G|||;VT=SNP
12	124052510	rs113132248	T	G	100	PASS	AC=51;AF=0.0101837;AN=5008;NS=2504;DP=14804;EAS_AF=0;AMR_AF=0.0072;AFR_AF=0.0023;EUR_AF=0.0149;SAS_AF=0.0286;AA=T|||;VT=SNP
12	124052735	rs142435441	T	C	100	PASS	AC=37;AF=0.00738818;AN=5008;NS=2504;DP=15463;EAS_AF=0;AMR_AF=0.0072;AFR_AF=0;EUR_AF=0.0229;SAS_AF=0.0092;AA=T|||;VT=SNP
12	124052913	rs113381757	T	C	100	PASS	AC=427;AF=0.0852636;AN=5008;NS=2504;DP=15589;EAS_AF=0.003;AMR_AF=0.0735;AFR_AF=0.2466;EUR_AF=0.0169;SAS_AF=0.0307;AA=C|||;VT=SNP
12	124052945	rs113254073	G	A	100	PASS	AC=427;AF=0.0852636;AN=5008;NS=2504;DP=14556;EAS_AF=0.003;AMR_AF=0.0735;AFR_AF=0.2466;EUR_AF=0.0169;SAS_AF=0.0307;AA=G|||;VT=SNP
12	124052970	rs151326738	G	A	100	PASS	AC=30;AF=0.00599042;AN=5008;NS=2504;DP=14017;EAS_AF=0;AMR_AF=0;AFR_AF=0.0015;EUR_AF=0.0149;SAS_AF=0.0133;AA=G|||;VT=SNP
12	124052985	rs10846528	A	G	100	PASS	AC=3295;AF=0.657947;AN=5008;NS=2504;DP=13187;EAS_AF=0.8978;AMR_AF=0.7104;AFR_AF=0.4183;EUR_AF=0.6879;SAS_AF=0.6667;AA=A|||;VT=SNP
12	124053413	rs7309150	C	T	100	PASS	AC=430;AF=0.0858626;AN=5008;NS=2504;DP=11214;EAS_AF=0.004;AMR_AF=0.0735;AFR_AF=0.2466;EUR_AF=0.0179;SAS_AF=0.0317;AA=T|||;VT=SNP
12	124053430	rs7294379	A	G	100	PASS	AC=427;AF=0.0852636;AN=5008;NS=2504;DP=12399;EAS_AF=0.003;AMR_AF=0.0735;AFR_AF=0.2466;EUR_AF=0.0169;SAS_AF=0.0307;AA=A|||;VT=SNP
12	124053542	rs7308408	G	A	100	PASS	AC=426;AF=0.0850639;AN=5008;NS=2504;DP=13274;EAS_AF=0.003;AMR_AF=0.0735;AFR_AF=0.2451;EUR_AF=0.0169;SAS_AF=0.0317;AA=G|||;VT=SNP
12	124053711	rs7297951	T	C	100	PASS	AC=424;AF=0.0846645;AN=5008;NS=2504;DP=21158;EAS_AF=0.003;AMR_AF=0.0735;AFR_AF=0.2451;EUR_AF=0.0169;SAS_AF=0.0297;AA=T|||;VT=SNP
12	124053767	rs2458449	C	T	100	PASS	AC=4739;AF=0.946286;AN=5008;NS=2504;DP=21776;EAS_AF=0.999;AMR_AF=0.9236;AFR_AF=0.941;EUR_AF=0.9026;SAS_AF=0.9601;AA=T|||;VT=SNP
12	124053902	rs2458115	T	A	100	PASS	AC=3222;AF=0.643371;AN=5008;NS=2504;DP=19508;EAS_AF=0.8978;AMR_AF=0.7075;AFR_AF=0.3646;EUR_AF=0.6879;SAS_AF=0.6667;AA=T|||;VT=SNP
12	124054015	rs78702455	T	G	100	PASS	AC=384;AF=0.0766773;AN=5008;NS=2504;DP=19538;EAS_AF=0;AMR_AF=0.0216;AFR_AF=0.2451;EUR_AF=0.0169;SAS_AF=0.0286;AA=T|||;VT=SNP
12	124054104	rs138318001	T	C	100	PASS	AC=342;AF=0.0682907;AN=5008;NS=2504;DP=20704;EAS_AF=0;AMR_AF=0.0216;AFR_AF=0.2133;EUR_AF=0.0169;SAS_AF=0.0286;AA=t|||;VT=SNP
12	124054109	rs75468015	T	C	100	PASS	AC=342;AF=0.0682907;AN=5008;NS=2504;DP=20739;EAS_AF=0;AMR_AF=0.0216;AFR_AF=0.2133;EUR_AF=0.0169;SAS_AF=0.0286;AA=t|||;VT=SNP
12	124054766	rs786455	T	C	100	PASS	AC=4740;AF=0.946486;AN=5008;NS=2504;DP=18133;EAS_AF=0.999;AMR_AF=0.9236;AFR_AF=0.941;EUR_AF=0.9026;SAS_AF=0.9611;AA=C|||;VT=SNP
12	124055090	rs11057297	C	T	100	PASS	AC=895;AF=0.178714;AN=5008;NS=2504;DP=17759;EAS_AF=0.0972;AMR_AF=0.1311;AFR_AF=0.1884;EUR_AF=0.1978;SAS_AF=0.2638;AA=C|||;VT=SNP
12	124055358	rs786454	C	T	100	PASS	AC=2968;AF=0.592652;AN=5008;NS=2504;DP=16326;EAS_AF=0.8988;AMR_AF=0.6945;AFR_AF=0.1785;EUR_AF=0.6879;SAS_AF=0.6667;AA=C|||;VT=SNP
12	124055507	rs112455213	G	A	100	PASS	AC=587;AF=0.117212;AN=5008;NS=2504;DP=16194;EAS_AF=0.001;AMR_AF=0.0908;AFR_AF=0.2595;EUR_AF=0.1133;SAS_AF=0.0675;AA=g|||;VT=SNP
12	124055605	rs116716383	A	G	100	PASS	AC=588;AF=0.117412;AN=5008;NS=2504;DP=17843;EAS_AF=0.001;AMR_AF=0.0908;AFR_AF=0.2595;EUR_AF=0.1133;SAS_AF=0.0685;AA=G|||;VT=SNP
12	124056029	rs118170661	G	A	100	PASS	AC=25;AF=0.00499201;AN=5008;NS=2504;DP=19176;EAS_AF=0;AMR_AF=0.0101;AFR_AF=0.0008;EUR_AF=0.0139;SAS_AF=0.0031;AA=G|||;VT=SNP
12	124056441	rs6488881	C	G	100	PASS	AC=589;AF=0.117612;AN=5008;NS=2504;DP=20423;EAS_AF=0.001;AMR_AF=0.0908;AFR_AF=0.261;EUR_AF=0.1133;SAS_AF=0.0675;AA=g|||;VT=SNP
12	124056478	rs4930704	C	T	100	PASS	AC=533;AF=0.10643;AN=5008;NS=2504;DP=20235;EAS_AF=0.0109;AMR_AF=0.0994;AFR_AF=0.1165;EUR_AF=0.161;SAS_AF=0.1401;AA=C|||;VT=SNP
12	124056572	rs6488882	C	T	100	PASS	AC=376;AF=0.0750799;AN=5008;NS=2504;DP=19187;EAS_AF=0;AMR_AF=0.0216;AFR_AF=0.2398;EUR_AF=0.0159;SAS_AF=0.0286;AA=C|||;VT=SNP
12	124056685	rs7136101	G	A	100	PASS	AC=594;AF=0.11861;AN=5008;NS=2504;DP=20295;EAS_AF=0.001;AMR_AF=0.0908;AFR_AF=0.261;EUR_AF=0.1183;SAS_AF=0.0675;AA=G|||;VT=SNP
12	124056715	rs11615043	G	C	100	PASS	AC=218;AF=0.0435304;AN=5008;NS=2504;DP=21324;EAS_AF=0.001;AMR_AF=0.0692;AFR_AF=0.0212;EUR_AF=0.1024;SAS_AF=0.0389;AA=G|||;VT=SNP
12	124057112	rs11057298	C	A	100	PASS	AC=780;AF=0.155751;AN=5008;NS=2504;DP=22726;EAS_AF=0.0308;AMR_AF=0.1138;AFR_AF=0.354;EUR_AF=0.1342;SAS_AF=0.0685;AA=C|||;VT=SNP
12	124057169	rs786452	C	T	100	PASS	AC=2646;AF=0.528355;AN=5008;NS=2504;DP=23292;EAS_AF=0.8601;AMR_AF=0.6412;AFR_AF=0.1309;EUR_AF=0.6034;SAS_AF=0.5665;AA=C|||;VT=SNP
12	124057838	rs2669583	G	A	100	PASS	AC=27;AF=0.00539137;AN=5008;NS=2504;DP=17038;EAS_AF=0;AMR_AF=0;AFR_AF=0.0008;EUR_AF=0.0129;SAS_AF=0.0133;AA=G|||;VT=SNP
12	124058009	rs111625397	G	A	100	PASS	AC=613;AF=0.122404;AN=5008;NS=2504;DP=14708;EAS_AF=0.0298;AMR_AF=0.0893;AFR_AF=0.2549;EUR_AF=0.1173;SAS_AF=0.0675;AA=G|||;VT=SNP
12	124058169	rs138708987	T	C	100	PASS	AC=612;AF=0.122204;AN=5008;NS=2504;DP=14436;EAS_AF=0.0298;AMR_AF=0.0893;AFR_AF=0.2542;EUR_AF=0.1173;SAS_AF=0.0675;AA=C|||;VT=SNP
12	124058287	rs11057299	G	A	100	PASS	AC=493;AF=0.0984425;AN=5008;NS=2504;DP=16089;EAS_AF=0.0873;AMR_AF=0.0375;AFR_AF=0.1498;EUR_AF=0.0388;SAS_AF=0.1452;AA=g|||;VT=SNP
12	124058489	rs4456350	A	G	100	PASS	AC=2795;AF=0.558107;AN=5008;NS=2504;DP=22831;EAS_AF=0.8671;AMR_AF=0.6599;AFR_AF=0.2307;EUR_AF=0.5944;SAS_AF=0.5726;AA=a|||;VT=SNP
12	124058552	rs12309685	C	T	100	PASS	AC=400;AF=0.0798722;AN=5008;NS=2504;DP=22328;EAS_AF=0.0863;AMR_AF=0.0259;AFR_AF=0.087;EUR_AF=0.0388;SAS_AF=0.1442;AA=c|||;VT=SNP
12	124058639	rs7964934	G	A	100	PASS	AC=360;AF=0.071885;AN=5008;NS=2504;DP=20047;EAS_AF=0;AMR_AF=0.0202;AFR_AF=0.2284;EUR_AF=0.0159;SAS_AF=0.0286;AA=g|||;VT=SNP
12	124058937	rs7968040	G	A	100	PASS	AC=612;AF=0.122204;AN=5008;NS=2504;DP=15817;EAS_AF=0.0298;AMR_AF=0.0893;AFR_AF=0.2542;EUR_AF=0.1173;SAS_AF=0.0675;AA=G|||;VT=SNP
12	124059096	rs11057300	G	T	100	PASS	AC=1291;AF=0.257788;AN=5008;NS=2504;DP=13295;EAS_AF=0.1032;AMR_AF=0.2305;AFR_AF=0.292;EUR_AF=0.2873;SAS_AF=0.3599;AA=G|||;VT=SNP
12	124059488	rs11829661	G	A	100	PASS	AC=457;AF=0.091254;AN=5008;NS=2504;DP=16724;EAS_AF=0.002;AMR_AF=0.0418;AFR_AF=0.23;EUR_AF=0.0497;SAS_AF=0.0736;AA=G|||;VT=SNP
12	124059546	rs11834369	C	T	100	PASS	AC=612;AF=0.122204;AN=5008;NS=2504;DP=18225;EAS_AF=0.0298;AMR_AF=0.0893;AFR_AF=0.2542;EUR_AF=0.1173;SAS_AF=0.0675;AA=T|||;VT=SNP
12	124059924	rs12313119	C	T	100	PASS	AC=492;AF=0.0982428;AN=5008;NS=2504;DP=21213;EAS_AF=0.0873;AMR_AF=0.0375;AFR_AF=0.149;EUR_AF=0.0388;SAS_AF=0.1452;AA=C|||;VT=SNP
12	124059962	rs78068178	C	T	100	PASS	AC=361;AF=0.0720847;AN=5008;NS=2504;DP=22179;EAS_AF=0;AMR_AF=0.0202;AFR_AF=0.2292;EUR_AF=0.0159;SAS_AF=0.0286;AA=C|||;VT=SNP
12	124061093	rs141344174	G	A	100	PASS	AC=51;AF=0.0101837;AN=5008;NS=2504;DP=18469;EAS_AF=0;AMR_AF=0.0072;AFR_AF=0.0023;EUR_AF=0.0149;SAS_AF=0.0286;AA=G|||;VT=SNP
12	124061330	rs34224739	A	G	100	PASS	AC=132;AF=0.0263578;AN=5008;NS=2504;DP=21072;EAS_AF=0.001;AMR_AF=0.0187;AFR_AF=0.0015;EUR_AF=0.0537;SAS_AF=0.0634;AA=A|||;VT=SNP
12	124061397	rs1877365	C	T	100	PASS	AC=612;AF=0.122204;AN=5008;NS=2504;DP=19850;EAS_AF=0.0298;AMR_AF=0.0893;AFR_AF=0.2542;EUR_AF=0.1173;SAS_AF=0.0675;AA=T|||;VT=SNP
12	124061421	rs2340691	C	T	100	PASS	AC=612;AF=0.122204;AN=5008;NS=2504;DP=20010;EAS_AF=0.0298;AMR_AF=0.0893;AFR_AF=0.2542;EUR_AF=0.1173;SAS_AF=0.0675;AA=T|||;VT=SNP
12	124061611	rs61154946	C	T	100	PASS	AC=523;AF=0.104433;AN=5008;NS=2504;DP=18429;EAS_AF=0.0883;AMR_AF=0.0418;AFR_AF=0.1694;EUR_AF=0.0388;SAS_AF=0.1452;AA=c|||;VT=SNP
12	124062742	rs7960812	C	T	100	PASS	AC=612;AF=0.122204;AN=5008;NS=2504;DP=13237;EAS_AF=0.0298;AMR_AF=0.0893;AFR_AF=0.2542;EUR_AF=0.1173;SAS_AF=0.0675;AA=C|||;VT=SNP
12	124062743	rs786441	G	A	100	PASS	AC=2909;AF=0.580871;AN=5008;NS=2504;DP=13138;EAS_AF=0.8671;AMR_AF=0.6643;AFR_AF=0.3139;EUR_AF=0.5954;SAS_AF=0.5726;AA=g|||;VT=SNP
12	124063454	rs12829920	G	A	100	PASS	AC=322;AF=0.0642971;AN=5008;NS=2504;DP=16090;EAS_AF=0;AMR_AF=0.1081;AFR_AF=0.0076;EUR_AF=0.2157;SAS_AF=0.0204;AA=G|||;VT=SNP
12	124063614	rs73414223	C	A	100	PASS	AC=492;AF=0.0982428;AN=5008;NS=2504;DP=15880;EAS_AF=0.0873;AMR_AF=0.0375;AFR_AF=0.149;EUR_AF=0.0388;SAS_AF=0.1452;AA=C|||;VT=SNP
12	124063891	rs786443	T	C	100	PASS	AC=2838;AF=0.566693;AN=5008;NS=2504;DP=15612;EAS_AF=0.8671;AMR_AF=0.6599;AFR_AF=0.2625;EUR_AF=0.5954;SAS_AF=0.5726;AA=T|||;VT=SNP
12	124063905	rs11057301	G	A	100	PASS	AC=1433;AF=0.286142;AN=5008;NS=2504;DP=16361;EAS_AF=0.1032;AMR_AF=0.2406;AFR_AF=0.3949;EUR_AF=0.2863;SAS_AF=0.3599;AA=G|||;VT=SNP
12	124064537	rs7954782	A	G	100	PASS	AC=621;AF=0.124002;AN=5008;NS=2504;DP=13635;EAS_AF=0.0298;AMR_AF=0.0893;AFR_AF=0.261;EUR_AF=0.1173;SAS_AF=0.0675;AA=G|||;VT=SNP
12	124064756	rs191889988	C	T	100	PASS	AC=9;AF=0.00179712;AN=5008;NS=2504;DP=13480;EAS_AF=0;AMR_AF=0.0014;AFR_AF=0.0015;EUR_AF=0.003;SAS_AF=0.0031;AA=C|||;VT=SNP
12	124064918	rs7971779	C	T	100	PASS	AC=621;AF=0.124002;AN=5008;NS=2504;DP=15709;EAS_AF=0.0298;AMR_AF=0.0893;AFR_AF=0.261;EUR_AF=0.1173;SAS_AF=0.0675;AA=C|||;VT=SNP
12	124064998	rs7958153	A	G	100	PASS	AC=621;AF=0.124002;AN=5008;NS=2504;DP=16274;EAS_AF=0.0298;AMR_AF=0.0893;AFR_AF=0.261;EUR_AF=0.1173;SAS_AF=0.0675;AA=A|||;VT=SNP
12	124065116	rs11837236	A	G	100	PASS	AC=621;AF=0.124002;AN=5008;NS=2504;DP=15959;EAS_AF=0.0298;AMR_AF=0.0893;AFR_AF=0.261;EUR_AF=0.1173;SAS_AF=0.0675;AA=G|||;VT=SNP
12	124065152	rs35064645	C	T	100	PASS	AC=734;AF=0.146565;AN=5008;NS=2504;DP=16170;EAS_AF=0.0119;AMR_AF=0.1427;AFR_AF=0.1248;EUR_AF=0.2475;SAS_AF=0.2137;AA=c|||;VT=SNP
12	124065416	rs786444	T	C	100	PASS	AC=2720;AF=0.543131;AN=5008;NS=2504;DP=14787;EAS_AF=0.8661;AMR_AF=0.6542;AFR_AF=0.1785;EUR_AF=0.5954;SAS_AF=0.5706;AA=T|||;VT=SNP
12	124065428	rs12099981	T	C	100	PASS	AC=643;AF=0.128395;AN=5008;NS=2504;DP=15074;EAS_AF=0.0298;AMR_AF=0.0908;AFR_AF=0.2769;EUR_AF=0.1173;SAS_AF=0.0675;AA=T|||;VT=SNP
12	124065474	rs7972380	C	G	100	PASS	AC=1290;AF=0.257588;AN=5008;NS=2504;DP=15821;EAS_AF=0.1032;AMR_AF=0.2334;AFR_AF=0.2905;EUR_AF=0.2863;SAS_AF=0.3599;AA=-|||;VT=SNP
12	124065667	rs12099985	T	C	100	PASS	AC=366;AF=0.0730831;AN=5008;NS=2504;DP=20205;EAS_AF=0;AMR_AF=0.0202;AFR_AF=0.233;EUR_AF=0.0159;SAS_AF=0.0286;AA=T|||;VT=SNP
12	124065978	rs12099986	A	G	100	PASS	AC=612;AF=0.122204;AN=5008;NS=2504;DP=22128;EAS_AF=0.0298;AMR_AF=0.0893;AFR_AF=0.2542;EUR_AF=0.1173;SAS_AF=0.0675;AA=A|||;VT=SNP
12	124067197	rs4930714	G	A	100	PASS	AC=1431;AF=0.285743;AN=5008;NS=2504;DP=20657;EAS_AF=0.1032;AMR_AF=0.2406;AFR_AF=0.3933;EUR_AF=0.2863;SAS_AF=0.3599;AA=G|||;VT=SNP
12	124067280	rs76100851	G	T	100	PASS	AC=246;AF=0.0491214;AN=5008;NS=2504;DP=20084;EAS_AF=0.0298;AMR_AF=0.0692;AFR_AF=0.0212;EUR_AF=0.1014;SAS_AF=0.0389;AA=G|||;VT=SNP
12	124068015	rs7973187	T	C	100	PASS	AC=366;AF=0.0730831;AN=5008;NS=2504;DP=15015;EAS_AF=0;AMR_AF=0.0202;AFR_AF=0.233;EUR_AF=0.0159;SAS_AF=0.0286;AA=T|||;VT=SNP
12	124068131	rs35958962	C	G	100	PASS	AC=389;AF=0.0776757;AN=5008;NS=2504;DP=15684;EAS_AF=0;AMR_AF=0.1369;AFR_AF=0.0091;EUR_AF=0.2505;SAS_AF=0.0307;AA=C|||;VT=SNP
12	124068361	rs786445	C	A	100	PASS	AC=2837;AF=0.566494;AN=5008;NS=2504;DP=15723;EAS_AF=0.8671;AMR_AF=0.6599;AFR_AF=0.2617;EUR_AF=0.5954;SAS_AF=0.5726;AA=C|||;VT=SNP
12	124068910	rs78955489	G	A	100	PASS	AC=619;AF=0.123602;AN=5008;NS=2504;DP=15095;EAS_AF=0.0298;AMR_AF=0.0893;AFR_AF=0.2595;EUR_AF=0.1173;SAS_AF=0.0675;AA=G|||;VT=SNP
12	124068924	rs74844896	T	C	100	PASS	AC=246;AF=0.0491214;AN=5008;NS=2504;DP=14905;EAS_AF=0.0298;AMR_AF=0.0692;AFR_AF=0.0212;EUR_AF=0.1014;SAS_AF=0.0389;AA=T|||;VT=SNP
12	124069068	rs17840832	C	A	100	PASS	AC=492;AF=0.0982428;AN=5008;NS=2504;DP=11035;EAS_AF=0.0873;AMR_AF=0.0375;AFR_AF=0.149;EUR_AF=0.0388;SAS_AF=0.1452;AA=C|||;VT=SNP
12	124069614	rs11610013	T	A	100	PASS	AC=612;AF=0.122204;AN=5008;NS=2504;DP=14718;EAS_AF=0.0298;AMR_AF=0.0893;AFR_AF=0.2542;EUR_AF=0.1173;SAS_AF=0.0675;AA=G|||;VT=SNP
12	124069667	rs786447	A	G	100	PASS	AC=2837;AF=0.566494;AN=5008;NS=2504;DP=15352;EAS_AF=0.8671;AMR_AF=0.6599;AFR_AF=0.2617;EUR_AF=0.5954;SAS_AF=0.5726;AA=A|||;VT=SNP
12	124069974	rs12828367	G	A	100	PASS	AC=47;AF=0.00938498;AN=5008;NS=2504;DP=19142;EAS_AF=0;AMR_AF=0.0058;AFR_AF=0.0008;EUR_AF=0.0258;SAS_AF=0.0164;AA=G|||;VT=SNP
12	124070013	rs11057302	G	A	100	PASS	AC=607;AF=0.121206;AN=5008;NS=2504;DP=20153;EAS_AF=0.0298;AMR_AF=0.0865;AFR_AF=0.2542;EUR_AF=0.1143;SAS_AF=0.0675;AA=A|||;VT=SNP
12	124070214	rs786448	A	G	100	PASS	AC=2804;AF=0.559904;AN=5008;NS=2504;DP=21184;EAS_AF=0.8671;AMR_AF=0.6614;AFR_AF=0.2337;EUR_AF=0.5984;SAS_AF=0.5726;AA=A|||;VT=SNP
12	124070612	rs36002329	A	C	100	PASS	AC=800;AF=0.159744;AN=5008;NS=2504;DP=16614;EAS_AF=0.0159;AMR_AF=0.1945;AFR_AF=0.1415;EUR_AF=0.2495;SAS_AF=0.2157;AA=A|||;VT=SNP
12	124070843	rs7953876	T	C	100	PASS	AC=725;AF=0.144768;AN=5008;NS=2504;DP=18537;EAS_AF=0.0119;AMR_AF=0.1427;AFR_AF=0.1172;EUR_AF=0.2485;SAS_AF=0.2137;AA=T|||;VT=SNP
12	124070991	rs7973766	G	A	100	PASS	AC=1431;AF=0.285743;AN=5008;NS=2504;DP=17340;EAS_AF=0.1032;AMR_AF=0.2406;AFR_AF=0.3933;EUR_AF=0.2863;SAS_AF=0.3599;AA=G|||;VT=SNP
12	124071144	rs146539578	G	T	100	PASS	AC=607;AF=0.121206;AN=5008;NS=2504;DP=17365;EAS_AF=0.0298;AMR_AF=0.0865;AFR_AF=0.2542;EUR_AF=0.1143;SAS_AF=0.0675;AA=G|||;VT=SNP
12	124071728	rs786449	C	T	100	PASS	AC=2803;AF=0.559704;AN=5008;NS=2504;DP=16200;EAS_AF=0.8671;AMR_AF=0.6614;AFR_AF=0.2337;EUR_AF=0.5974;SAS_AF=0.5726;AA=C|||;VT=SNP
12	124071765	rs786450	C	A	100	PASS	AC=4346;AF=0.867812;AN=5008;NS=2504;DP=16560;EAS_AF=0.9702;AMR_AF=0.9078;AFR_AF=0.7073;EUR_AF=0.8857;SAS_AF=0.9325;AA=C|||;VT=SNP
12	124071864	rs143269373	G	A	100	PASS	AC=611;AF=0.122005;AN=5008;NS=2504;DP=15417;EAS_AF=0.0308;AMR_AF=0.0865;AFR_AF=0.2564;EUR_AF=0.1143;SAS_AF=0.0675;AA=G|||;VT=SNP
12	124072268	rs35178369	G	T	100	PASS	AC=394;AF=0.0786741;AN=5008;NS=2504;DP=19291;EAS_AF=0;AMR_AF=0.1383;AFR_AF=0.0091;EUR_AF=0.2545;SAS_AF=0.0307;AA=G|||;VT=SNP
12	124073721	rs34369761	G	C	100	PASS	AC=1432;AF=0.285942;AN=5008;NS=2504;DP=19052;EAS_AF=0.1032;AMR_AF=0.2406;AFR_AF=0.3941;EUR_AF=0.2863;SAS_AF=0.3599;AA=G|||;VT=SNP
12	124073911	rs79933835	C	T	100	PASS	AC=607;AF=0.121206;AN=5008;NS=2504;DP=17322;EAS_AF=0.0298;AMR_AF=0.0865;AFR_AF=0.2542;EUR_AF=0.1143;SAS_AF=0.0675;AA=C|||;VT=SNP
12	124074320	rs117887064	A	T	100	PASS	AC=241;AF=0.048123;AN=5008;NS=2504;DP=9622;EAS_AF=0.0298;AMR_AF=0.0663;AFR_AF=0.0212;EUR_AF=0.0984;SAS_AF=0.0389;AA=A|||;VT=SNP
12	124074365	rs12231444	C	T	100	PASS	AC=491;AF=0.0980431;AN=5008;NS=2504;DP=12280;EAS_AF=0.0873;AMR_AF=0.0375;AFR_AF=0.149;EUR_AF=0.0388;SAS_AF=0.1442;AA=C|||;VT=SNP
12	124074744	rs146936648	C	G	100	PASS	AC=607;AF=0.121206;AN=5008;NS=2504;DP=18110;EAS_AF=0.0298;AMR_AF=0.0865;AFR_AF=0.2542;EUR_AF=0.1143;SAS_AF=0.0675;AA=C|||;VT=SNP
12	124075111	rs77895354	A	G	100	PASS	AC=607;AF=0.121206;AN=5008;NS=2504;DP=18683;EAS_AF=0.0298;AMR_AF=0.0865;AFR_AF=0.2542;EUR_AF=0.1143;SAS_AF=0.0675;AA=G|||;VT=SNP
12	124075268	rs141542281	C	A	100	PASS	AC=241;AF=0.048123;AN=5008;NS=2504;DP=17605;EAS_AF=0.0298;AMR_AF=0.0663;AFR_AF=0.0212;EUR_AF=0.0984;SAS_AF=0.0389;AA=C|||;VT=SNP
12	124075915	rs74643748	G	T	100	PASS	AC=607;AF=0.121206;AN=5008;NS=2504;DP=20177;EAS_AF=0.0298;AMR_AF=0.0865;AFR_AF=0.2542;EUR_AF=0.1143;SAS_AF=0.0675;AA=T|||;VT=SNP
12	124075921	rs66494087	T	C	100	PASS	AC=713;AF=0.142372;AN=5008;NS=2504;DP=20248;EAS_AF=0.0119;AMR_AF=0.1427;AFR_AF=0.1082;EUR_AF=0.2485;SAS_AF=0.2137;AA=T|||;VT=SNP
12	124076254	rs7301377	C	T	100	PASS	AC=608;AF=0.121406;AN=5008;NS=2504;DP=19060;EAS_AF=0.0298;AMR_AF=0.0865;AFR_AF=0.2549;EUR_AF=0.1143;SAS_AF=0.0675;AA=G|||;VT=SNP
12	124076622	rs55920625	C	A	100	PASS	AC=133;AF=0.0265575;AN=5008;NS=2504;DP=20876;EAS_AF=0.001;AMR_AF=0.0187;AFR_AF=0.0015;EUR_AF=0.0547;SAS_AF=0.0634;AA=C|||;VT=SNP
12	124076806	rs952360	T	C	100	PASS	AC=607;AF=0.121206;AN=5008;NS=2504;DP=21566;EAS_AF=0.0298;AMR_AF=0.0865;AFR_AF=0.2542;EUR_AF=0.1143;SAS_AF=0.0675;AA=T|||;VT=SNP
12	124077754	rs112788090	C	T	100	PASS	AC=51;AF=0.0101837;AN=5008;NS=2504;DP=16617;EAS_AF=0;AMR_AF=0.0072;AFR_AF=0.0023;EUR_AF=0.0149;SAS_AF=0.0286;AA=C|||;VT=SNP
12	124077861	rs146908377	G	A	100	PASS	AC=51;AF=0.0101837;AN=5008;NS=2504;DP=15242;EAS_AF=0;AMR_AF=0.0072;AFR_AF=0.0023;EUR_AF=0.0149;SAS_AF=0.0286;AA=G|||;VT=SNP
12	124077886	rs137861315	A	C	100	PASS	AC=112;AF=0.0223642;AN=5008;NS=2504;DP=16314;EAS_AF=0.0288;AMR_AF=0.0187;AFR_AF=0.0174;EUR_AF=0.0278;SAS_AF=0.0194;AA=A|||;VT=SNP
12	124077902	rs112002563	C	T	100	PASS	AC=477;AF=0.0952476;AN=5008;NS=2504;DP=17077;EAS_AF=0.0288;AMR_AF=0.0389;AFR_AF=0.2504;EUR_AF=0.0437;SAS_AF=0.047;AA=T|||;VT=SNP
12	124078585	rs111482432	C	G	100	PASS	AC=365;AF=0.0728834;AN=5008;NS=2504;DP=15487;EAS_AF=0;AMR_AF=0.0202;AFR_AF=0.2322;EUR_AF=0.0159;SAS_AF=0.0286;AA=C|||;VT=SNP
12	124078791	rs137909390	C	A	100	PASS	AC=239;AF=0.0477236;AN=5008;NS=2504;DP=14399;EAS_AF=0.0298;AMR_AF=0.0663;AFR_AF=0.0197;EUR_AF=0.0984;SAS_AF=0.0389;AA=C|||;VT=SNP
12	124079097	rs7313207	G	T	100	PASS	AC=712;AF=0.142173;AN=5008;NS=2504;DP=15099;EAS_AF=0.0119;AMR_AF=0.1427;AFR_AF=0.1082;EUR_AF=0.2475;SAS_AF=0.2137;AA=G|||;VT=SNP
12	124079831	rs10846530	G	C	100	PASS	AC=492;AF=0.0982428;AN=5008;NS=2504;DP=18279;EAS_AF=0.0873;AMR_AF=0.0375;AFR_AF=0.149;EUR_AF=0.0388;SAS_AF=0.1452;AA=G|||;VT=SNP
12	124079920	rs7303554	A	G	100	PASS	AC=606;AF=0.121006;AN=5008;NS=2504;DP=18643;EAS_AF=0.0298;AMR_AF=0.0865;AFR_AF=0.2534;EUR_AF=0.1143;SAS_AF=0.0675;AA=A|||;VT=SNP
12	124080619	rs4930713	G	A	100	PASS	AC=1433;AF=0.286142;AN=5008;NS=2504;DP=18344;EAS_AF=0.1032;AMR_AF=0.2406;AFR_AF=0.3949;EUR_AF=0.2863;SAS_AF=0.3599;AA=G|||;VT=SNP
12	124080682	rs4930712	A	G	100	PASS	AC=726;AF=0.144968;AN=5008;NS=2504;DP=19621;EAS_AF=0.0119;AMR_AF=0.1427;AFR_AF=0.1188;EUR_AF=0.2475;SAS_AF=0.2137;AA=A|||;VT=SNP
12	124080899	rs12308953	G	A	100	PASS	AC=492;AF=0.0982428;AN=5008;NS=2504;DP=20328;EAS_AF=0.0873;AMR_AF=0.0375;AFR_AF=0.149;EUR_AF=0.0388;SAS_AF=0.1452;AA=G|||;VT=SNP
12	124081094	rs16917551	C	T	100	PASS	AC=726;AF=0.144968;AN=5008;NS=2504;DP=19112;EAS_AF=0.0119;AMR_AF=0.1427;AFR_AF=0.1188;EUR_AF=0.2475;SAS_AF=0.2137;AA=C|||;VT=SNP;EX_TARGET
12	124081779	rs7965292	G	T	100	PASS	AC=365;AF=0.0728834;AN=5008;NS=2504;DP=19797;EAS_AF=0;AMR_AF=0.0202;AFR_AF=0.2322;EUR_AF=0.0159;SAS_AF=0.0286;AA=G|||;VT=SNP
12	124082240	rs6551	C	A	100	PASS	AC=2804;AF=0.559904;AN=5008;NS=2504;DP=18133;EAS_AF=0.8671;AMR_AF=0.6614;AFR_AF=0.2337;EUR_AF=0.5984;SAS_AF=0.5726;AA=C|||;VT=SNP
12	124082922	rs1056132	A	C	100	PASS	AC=726;AF=0.144968;AN=5008;NS=2504;DP=18416;EAS_AF=0.0119;AMR_AF=0.1427;AFR_AF=0.1188;EUR_AF=0.2475;SAS_AF=0.2137;AA=A|||;VT=SNP
12	124083306	rs79296492	A	G	100	PASS	AC=52;AF=0.0103834;AN=5008;NS=2504;DP=20923;EAS_AF=0;AMR_AF=0.0072;AFR_AF=0.003;EUR_AF=0.0149;SAS_AF=0.0286;AA=A|||;VT=SNP
12	124083562	rs786422	G	A	100	PASS	AC=2841;AF=0.567292;AN=5008;NS=2504;DP=21703;EAS_AF=0.8671;AMR_AF=0.6628;AFR_AF=0.261;EUR_AF=0.5984;SAS_AF=0.5726;AA=G|||;VT=SNP
12	124083600	rs118111778	C	T	100	PASS	AC=613;AF=0.122404;AN=5008;NS=2504;DP=20668;EAS_AF=0.0298;AMR_AF=0.0879;AFR_AF=0.2579;EUR_AF=0.1143;SAS_AF=0.0675;AA=C|||;VT=SNP
12	124083616	rs7309292	C	G	100	PASS	AC=749;AF=0.149561;AN=5008;NS=2504;DP=19382;EAS_AF=0.0119;AMR_AF=0.1427;AFR_AF=0.1362;EUR_AF=0.2475;SAS_AF=0.2137;AA=C|||;VT=SNP
12	124083896	rs76145451	G	C	100	PASS	AC=42;AF=0.00838658;AN=5008;NS=2504;DP=21778;EAS_AF=0;AMR_AF=0.013;AFR_AF=0.0015;EUR_AF=0.0258;SAS_AF=0.0051;AA=G|||;VT=SNP
12	124083898	rs786423	G	A	100	PASS	AC=2837;AF=0.566494;AN=5008;NS=2504;DP=21802;EAS_AF=0.8671;AMR_AF=0.6628;AFR_AF=0.261;EUR_AF=0.5984;SAS_AF=0.5685;AA=G|||;VT=SNP
12	124084160	rs77592647	T	G	100	PASS	AC=606;AF=0.121006;AN=5008;NS=2504;DP=20975;EAS_AF=0.0298;AMR_AF=0.0865;AFR_AF=0.2534;EUR_AF=0.1143;SAS_AF=0.0675;AA=G|||;VT=SNP
12	124084399	rs138777965	A	G	100	PASS	AC=37;AF=0.00738818;AN=5008;NS=2504;DP=19114;EAS_AF=0;AMR_AF=0.0216;AFR_AF=0;EUR_AF=0.0199;SAS_AF=0.002;AA=A|||;VT=SNP
12	124084424	rs75700739	T	A	100	PASS	AC=359;AF=0.0716853;AN=5008;NS=2504;DP=18897;EAS_AF=0;AMR_AF=0.0202;AFR_AF=0.2277;EUR_AF=0.0159;SAS_AF=0.0286;AA=T|||;VT=SNP
12	124085011	rs7952920	C	T	100	PASS	AC=606;AF=0.121006;AN=5008;NS=2504;DP=17013;EAS_AF=0.0298;AMR_AF=0.0865;AFR_AF=0.2526;EUR_AF=0.1153;SAS_AF=0.0675;AA=C|||;VT=SNP
12	124085062	rs34099549	G	A	100	PASS	AC=241;AF=0.048123;AN=5008;NS=2504;DP=16044;EAS_AF=0.0298;AMR_AF=0.0663;AFR_AF=0.0212;EUR_AF=0.0984;SAS_AF=0.0389;AA=G|||;VT=SNP
12	124085080	rs7970545	T	G	100	PASS	AC=605;AF=0.120807;AN=5008;NS=2504;DP=16389;EAS_AF=0.0298;AMR_AF=0.0865;AFR_AF=0.2526;EUR_AF=0.1143;SAS_AF=0.0675;AA=G|||;VT=SNP
12	124085502	rs786425	G	A	100	PASS	AC=2522;AF=0.503594;AN=5008;NS=2504;DP=18257;EAS_AF=0.8671;AMR_AF=0.634;AFR_AF=0.0371;EUR_AF=0.5964;SAS_AF=0.5716;AA=G|||;VT=SNP
12	124086448	rs1543075	G	A	100	PASS	AC=2808;AF=0.560703;AN=5008;NS=2504;DP=14355;EAS_AF=0.8671;AMR_AF=0.6628;AFR_AF=0.236;EUR_AF=0.5984;SAS_AF=0.5726;AA=G|||;VT=SNP
12	124086449	rs1543076	C	T	100	PASS	AC=2808;AF=0.560703;AN=5008;NS=2504;DP=14444;EAS_AF=0.8671;AMR_AF=0.6628;AFR_AF=0.236;EUR_AF=0.5984;SAS_AF=0.5726;AA=C|||;VT=SNP
12	124086528	rs74996347	A	G	100	PASS	AC=604;AF=0.120607;AN=5008;NS=2504;DP=14477;EAS_AF=0.0298;AMR_AF=0.0865;AFR_AF=0.2526;EUR_AF=0.1133;SAS_AF=0.0675;AA=G|||;VT=SNP
12	124086656	rs113620982	C	T	100	PASS	AC=367;AF=0.0732827;AN=5008;NS=2504;DP=15837;EAS_AF=0.002;AMR_AF=0.0202;AFR_AF=0.2322;EUR_AF=0.0159;SAS_AF=0.0286;AA=C|||;VT=SNP
12	124086664	rs148824955	C	G	100	PASS	AC=37;AF=0.00738818;AN=5008;NS=2504;DP=15797;EAS_AF=0;AMR_AF=0.0216;AFR_AF=0;EUR_AF=0.0199;SAS_AF=0.002;AA=C|||;VT=SNP
12	124086998	rs786428	C	G	100	PASS	AC=4348;AF=0.868211;AN=5008;NS=2504;DP=14923;EAS_AF=0.9702;AMR_AF=0.9078;AFR_AF=0.7088;EUR_AF=0.8857;SAS_AF=0.9325;AA=C|||;VT=SNP
12	124087394	rs786429	T	A	100	PASS	AC=4347;AF=0.868011;AN=5008;NS=2504;DP=19736;EAS_AF=0.9702;AMR_AF=0.9078;AFR_AF=0.708;EUR_AF=0.8857;SAS_AF=0.9325;AA=t|||;VT=SNP
12	124087988	rs786430	G	C	100	PASS	AC=4346;AF=0.867812;AN=5008;NS=2504;DP=12822;EAS_AF=0.9702;AMR_AF=0.9078;AFR_AF=0.708;EUR_AF=0.8857;SAS_AF=0.9315;AA=G|||;VT=SNP
12	124088064	rs7979561	A	C	100	PASS	AC=726;AF=0.144968;AN=5008;NS=2504;DP=14962;EAS_AF=0.0119;AMR_AF=0.1427;AFR_AF=0.1188;EUR_AF=0.2475;SAS_AF=0.2137;AA=A|||;VT=SNP
12	124088366	rs786431	T	C	100	PASS	AC=4347;AF=0.868011;AN=5008;NS=2504;DP=19634;EAS_AF=0.9702;AMR_AF=0.9078;AFR_AF=0.708;EUR_AF=0.8857;SAS_AF=0.9325;AA=T|||;VT=SNP
12	124088418	rs111507681	C	T	100	PASS	AC=606;AF=0.121006;AN=5008;NS=2504;DP=19109;EAS_AF=0.0298;AMR_AF=0.0865;AFR_AF=0.2534;EUR_AF=0.1143;SAS_AF=0.0675;AA=C|||;VT=SNP
12	124088532	rs786432	T	G	100	PASS	AC=4347;AF=0.868011;AN=5008;NS=2504;DP=16770;EAS_AF=0.9702;AMR_AF=0.9078;AFR_AF=0.708;EUR_AF=0.8857;SAS_AF=0.9325;AA=T|||;VT=SNP
12	124088555	rs10161548	G	C	100	PASS	AC=496;AF=0.0990415;AN=5008;NS=2504;DP=16450;EAS_AF=0.0883;AMR_AF=0.0389;AFR_AF=0.1498;EUR_AF=0.0398;SAS_AF=0.1452;AA=G|||;VT=SNP
12	124089348	rs79847496	C	G	100	PASS	AC=364;AF=0.0726837;AN=5008;NS=2504;DP=15979;EAS_AF=0;AMR_AF=0.0202;AFR_AF=0.2315;EUR_AF=0.0159;SAS_AF=0.0286;AA=C|||;VT=SNP
12	124089582	rs786433	A	T	100	PASS	AC=4347;AF=0.868011;AN=5008;NS=2504;DP=14472;EAS_AF=0.9702;AMR_AF=0.9078;AFR_AF=0.708;EUR_AF=0.8857;SAS_AF=0.9325;AA=T|||;VT=SNP
12	124089740	rs114613914	A	G	100	PASS	AC=364;AF=0.0726837;AN=5008;NS=2504;DP=16002;EAS_AF=0;AMR_AF=0.0202;AFR_AF=0.2315;EUR_AF=0.0159;SAS_AF=0.0286;AA=A|||;VT=SNP
12	124089793	rs786434	T	C	100	PASS	AC=4347;AF=0.868011;AN=5008;NS=2504;DP=16847;EAS_AF=0.9702;AMR_AF=0.9078;AFR_AF=0.708;EUR_AF=0.8857;SAS_AF=0.9325;AA=C|||;VT=SNP
12	124090208	rs786435	G	C	100	PASS	AC=4347;AF=0.868011;AN=5008;NS=2504;DP=19532;EAS_AF=0.9702;AMR_AF=0.9078;AFR_AF=0.708;EUR_AF=0.8857;SAS_AF=0.9325;AA=C|||;VT=SNP
12	124090655	rs7973689	C	T	100	PASS	AC=364;AF=0.0726837;AN=5008;NS=2504;DP=20720;EAS_AF=0;AMR_AF=0.0202;AFR_AF=0.2315;EUR_AF=0.0159;SAS_AF=0.0286;AA=C|||;VT=SNP;EX_TARGET
12	124090802	rs3850952	G	T	100	PASS	AC=1289;AF=0.257388;AN=5008;NS=2504;DP=18470;EAS_AF=0.1042;AMR_AF=0.2334;AFR_AF=0.289;EUR_AF=0.2863;SAS_AF=0.3599;AA=G|||;VT=SNP
12	124090814	rs786437	G	A	100	PASS	AC=4348;AF=0.868211;AN=5008;NS=2504;DP=18336;EAS_AF=0.9702;AMR_AF=0.9078;AFR_AF=0.7088;EUR_AF=0.8857;SAS_AF=0.9325;AA=G|||;VT=SNP
12	124091218	rs786438	A	G	100	PASS	AC=4348;AF=0.868211;AN=5008;NS=2504;DP=17669;EAS_AF=0.9702;AMR_AF=0.9078;AFR_AF=0.7088;EUR_AF=0.8857;SAS_AF=0.9325;AA=A|||;VT=SNP
12	124091412	rs3850953	C	T	100	PASS	AC=364;AF=0.0726837;AN=5008;NS=2504;DP=20806;EAS_AF=0;AMR_AF=0.0202;AFR_AF=0.2315;EUR_AF=0.0159;SAS_AF=0.0286;AA=C|||;VT=SNP
12	124091460	rs786439	G	A	100	PASS	AC=4347;AF=0.868011;AN=5008;NS=2504;DP=21186;EAS_AF=0.9702;AMR_AF=0.9078;AFR_AF=0.708;EUR_AF=0.8857;SAS_AF=0.9325;AA=G|||;VT=SNP
12	124092033	rs17881657	G	C	100	PASS	AC=50;AF=0.00998403;AN=5008;NS=2504;DP=21268;EAS_AF=0;AMR_AF=0.0072;AFR_AF=0.0015;EUR_AF=0.0149;SAS_AF=0.0286;AA=G|||;VT=SNP;EX_TARGET
12	124092437	rs77699179	G	A	100	PASS	AC=252;AF=0.0503195;AN=5008;NS=2504;DP=4888;EAS_AF=0.0298;AMR_AF=0.0677;AFR_AF=0.0287;EUR_AF=0.0984;SAS_AF=0.0389;AA=G|||;VT=SNP
12	124093593	rs75269728	C	T	100	PASS	AC=235;AF=0.0469249;AN=5008;NS=2504;DP=16197;EAS_AF=0.0853;AMR_AF=0.0187;AFR_AF=0.0038;EUR_AF=0.0318;SAS_AF=0.1012;AA=C|||;VT=SNP
12	124093602	rs10744156	A	G	100	PASS	AC=4934;AF=0.985224;AN=5008;NS=2504;DP=15643;EAS_AF=1;AMR_AF=0.9914;AFR_AF=0.9962;EUR_AF=0.9563;SAS_AF=0.9806;AA=G|||;VT=SNP
12	124093859	rs73414262	T	G	100	PASS	AC=659;AF=0.131589;AN=5008;NS=2504;DP=18886;EAS_AF=0.0298;AMR_AF=0.0922;AFR_AF=0.2905;EUR_AF=0.1143;SAS_AF=0.0675;AA=T|||;VT=SNP
12	124094092	rs12809853	T	A	100	PASS	AC=715;AF=0.142772;AN=5008;NS=2504;DP=15406;EAS_AF=0.0129;AMR_AF=0.1427;AFR_AF=0.1089;EUR_AF=0.2485;SAS_AF=0.2137;AA=T|||;VT=SNP
12	124094174	rs61678733	T	C	100	PASS	AC=661;AF=0.131989;AN=5008;NS=2504;DP=17567;EAS_AF=0.0298;AMR_AF=0.0922;AFR_AF=0.292;EUR_AF=0.1143;SAS_AF=0.0675;AA=C|||;VT=SNP
12	124094412	rs116907308	T	C	100	PASS	AC=110;AF=0.0219649;AN=5008;NS=2504;DP=19019;EAS_AF=0.0288;AMR_AF=0.0187;AFR_AF=0.0144;EUR_AF=0.0288;SAS_AF=0.0204;AA=T|||;VT=SNP
12	124095426	rs11057304	C	T	100	PASS	AC=492;AF=0.0982428;AN=5008;NS=2504;DP=13364;EAS_AF=0.0883;AMR_AF=0.0375;AFR_AF=0.149;EUR_AF=0.0378;SAS_AF=0.1452;AA=C|||;VT=SNP
12	124095705	rs139817539	C	G	100	PASS	AC=56;AF=0.0111821;AN=5008;NS=2504;DP=17969;EAS_AF=0;AMR_AF=0.0159;AFR_AF=0.0023;EUR_AF=0.0288;SAS_AF=0.0133;AA=C|||;VT=SNP
12	124096213	rs117910002	A	G	100	PASS	AC=36;AF=0.0071885;AN=5008;NS=2504;DP=21112;EAS_AF=0;AMR_AF=0.0029;AFR_AF=0;EUR_AF=0.0179;SAS_AF=0.0164;AA=A|||;VT=SNP
12	124096245	rs7358562	G	A	100	PASS	AC=489;AF=0.0976438;AN=5008;NS=2504;DP=21034;EAS_AF=0.0873;AMR_AF=0.0375;AFR_AF=0.149;EUR_AF=0.0378;SAS_AF=0.1431;AA=G|||;VT=SNP
12	124096588	rs77114115	A	G	100	PASS	AC=53;AF=0.0105831;AN=5008;NS=2504;DP=21639;EAS_AF=0;AMR_AF=0.0072;AFR_AF=0.0038;EUR_AF=0.0149;SAS_AF=0.0286;AA=a|||;VT=SNP
12	124096673	rs4040225	G	A	100	PASS	AC=2487;AF=0.496605;AN=5008;NS=2504;DP=19801;EAS_AF=0.1339;AMR_AF=0.366;AFR_AF=0.9637;EUR_AF=0.4026;SAS_AF=0.4284;AA=A|||;VT=SNP
12	124097528	rs884892	A	G	100	PASS	AC=1183;AF=0.236222;AN=5008;NS=2504;DP=16895;EAS_AF=0.121;AMR_AF=0.1311;AFR_AF=0.4599;EUR_AF=0.1521;SAS_AF=0.2137;AA=A|||;VT=SNP
12	124097766	rs11057306	A	G	100	PASS	AC=762;AF=0.152157;AN=5008;NS=2504;DP=19832;EAS_AF=0.0298;AMR_AF=0.098;AFR_AF=0.3646;EUR_AF=0.1153;SAS_AF=0.0675;AA=A|||;VT=SNP;EX_TARGET
12	124097824	rs3748268	A	G	100	PASS	AC=1408;AF=0.28115;AN=5008;NS=2504;DP=18468;EAS_AF=0.1181;AMR_AF=0.1441;AFR_AF=0.6241;EUR_AF=0.1531;SAS_AF=0.2147;AA=G|||;VT=SNP
12	124098162	rs56213464	G	T	100	PASS	AC=757;AF=0.151158;AN=5008;NS=2504;DP=18466;EAS_AF=0.0119;AMR_AF=0.1455;AFR_AF=0.1392;EUR_AF=0.2495;SAS_AF=0.2137;AA=T|||;VT=SNP
12	124098213	rs11057307	T	C	100	PASS	AC=2178;AF=0.434904;AN=5008;NS=2504;DP=15977;EAS_AF=0.1339;AMR_AF=0.3372;AFR_AF=0.7451;EUR_AF=0.4026;SAS_AF=0.4284;AA=C|||;VT=SNP
12	124098269	rs34097324	A	G	100	PASS	AC=1193;AF=0.238219;AN=5008;NS=2504;DP=14960;EAS_AF=0.0159;AMR_AF=0.2161;AFR_AF=0.3949;EUR_AF=0.2654;SAS_AF=0.2434;AA=A|||;VT=SNP
12	124098612	rs10846531	C	G	100	PASS	AC=853;AF=0.170327;AN=5008;NS=2504;DP=13368;EAS_AF=0.1181;AMR_AF=0.111;AFR_AF=0.2564;EUR_AF=0.1362;SAS_AF=0.1851;AA=C|||;VT=SNP
12	124098780	rs2048802	C	T	100	PASS	AC=907;AF=0.18111;AN=5008;NS=2504;DP=14711;EAS_AF=0.1181;AMR_AF=0.1167;AFR_AF=0.2943;EUR_AF=0.1362;SAS_AF=0.1851;AA=C|||;VT=SNP
12	124099093	rs4930709	C	T	100	PASS	AC=712;AF=0.142173;AN=5008;NS=2504;DP=19932;EAS_AF=0.0119;AMR_AF=0.1412;AFR_AF=0.1082;EUR_AF=0.2485;SAS_AF=0.2137;AA=C|||;VT=SNP
12	124099704	rs35708602	G	C	100	PASS	AC=1266;AF=0.252796;AN=5008;NS=2504;DP=19695;EAS_AF=0.0159;AMR_AF=0.2205;AFR_AF=0.447;EUR_AF=0.2664;SAS_AF=0.2434;AA=G|||;VT=SNP;EX_TARGET
12	124099925	rs3748269	T	C	100	PASS	AC=2182;AF=0.435703;AN=5008;NS=2504;DP=20341;EAS_AF=0.1339;AMR_AF=0.3372;AFR_AF=0.7451;EUR_AF=0.4026;SAS_AF=0.4325;AA=C|||;VT=SNP
12	124100423	rs11615300	A	G	100	PASS	AC=1503;AF=0.30012;AN=5008;NS=2504;DP=16973;EAS_AF=0.0456;AMR_AF=0.2839;AFR_AF=0.4667;EUR_AF=0.3638;SAS_AF=0.2832;AA=G|||;VT=SNP
12	124100486	rs7306906	G	A	100	PASS	AC=386;AF=0.0770767;AN=5008;NS=2504;DP=18908;EAS_AF=0;AMR_AF=0.0216;AFR_AF=0.2474;EUR_AF=0.0159;SAS_AF=0.0286;AA=G|||;VT=SNP
12	124100857	rs7308304	C	T	100	PASS	AC=1262;AF=0.251997;AN=5008;NS=2504;DP=18603;EAS_AF=0.0159;AMR_AF=0.2205;AFR_AF=0.4448;EUR_AF=0.2654;SAS_AF=0.2434;AA=C|||;VT=SNP
12	124101041	rs56675602	T	G	100	PASS	AC=1260;AF=0.251597;AN=5008;NS=2504;DP=19267;EAS_AF=0.0159;AMR_AF=0.2205;AFR_AF=0.4425;EUR_AF=0.2664;SAS_AF=0.2434;AA=G|||;VT=SNP
12	124101347	rs6488883	G	C	100	PASS	AC=2208;AF=0.440895;AN=5008;NS=2504;DP=21026;EAS_AF=0.1339;AMR_AF=0.3386;AFR_AF=0.767;EUR_AF=0.4026;SAS_AF=0.4284;AA=C|||;VT=SNP
12	124101858	rs7134896	C	A	100	PASS	AC=2205;AF=0.440296;AN=5008;NS=2504;DP=20634;EAS_AF=0.1339;AMR_AF=0.3386;AFR_AF=0.7648;EUR_AF=0.4026;SAS_AF=0.4284;AA=A|||;VT=SNP
12	124102216	rs7137473	G	A	100	PASS	AC=1263;AF=0.252196;AN=5008;NS=2504;DP=16333;EAS_AF=0.0159;AMR_AF=0.2205;AFR_AF=0.4463;EUR_AF=0.2644;SAS_AF=0.2434;AA=A|||;VT=SNP
12	124102356	rs142573698	C	T	100	PASS	AC=34;AF=0.00678914;AN=5008;NS=2504;DP=17502;EAS_AF=0;AMR_AF=0.0159;AFR_AF=0;EUR_AF=0.0219;SAS_AF=0.001;AA=C|||;VT=SNP;EX_TARGET
12	124102656	rs59126974	C	T	100	PASS	AC=1263;AF=0.252196;AN=5008;NS=2504;DP=15049;EAS_AF=0.0159;AMR_AF=0.2205;AFR_AF=0.4463;EUR_AF=0.2654;SAS_AF=0.2423;AA=C|||;VT=SNP
12	124102801	rs113971302	C	T	100	PASS	AC=1263;AF=0.252196;AN=5008;NS=2504;DP=14589;EAS_AF=0.0159;AMR_AF=0.2205;AFR_AF=0.4463;EUR_AF=0.2654;SAS_AF=0.2423;AA=C|||;VT=SNP
12	124102871	rs68163141	T	C	100	PASS	AC=1264;AF=0.252396;AN=5008;NS=2504;DP=14122;EAS_AF=0.0159;AMR_AF=0.2205;AFR_AF=0.447;EUR_AF=0.2654;SAS_AF=0.2423;AA=T|||;VT=SNP;EX_TARGET
12	124102894	rs79786297	G	A	100	PASS	AC=122;AF=0.024361;AN=5008;NS=2504;DP=14213;EAS_AF=0;AMR_AF=0.0447;AFR_AF=0.0023;EUR_AF=0.0795;SAS_AF=0.0082;AA=G|||;VT=SNP;EX_TARGET
12	124102920	rs34514002	T	C	100	PASS	AC=1263;AF=0.252196;AN=5008;NS=2504;DP=15278;EAS_AF=0.0159;AMR_AF=0.2205;AFR_AF=0.4463;EUR_AF=0.2654;SAS_AF=0.2423;AA=C|||;VT=SNP;EX_TARGET
12	124103060	rs12829500	A	C	100	PASS	AC=727;AF=0.145168;AN=5008;NS=2504;DP=20417;EAS_AF=0.0119;AMR_AF=0.1427;AFR_AF=0.1188;EUR_AF=0.2485;SAS_AF=0.2137;AA=T|||;VT=SNP
12	124103808	rs35867744	G	A	100	PASS	AC=1262;AF=0.251997;AN=5008;NS=2504;DP=16966;EAS_AF=0.0159;AMR_AF=0.2205;AFR_AF=0.4463;EUR_AF=0.2654;SAS_AF=0.2413;AA=G|||;VT=SNP
12	124103869	rs11833889	C	T	100	PASS	AC=1263;AF=0.252196;AN=5008;NS=2504;DP=17936;EAS_AF=0.0159;AMR_AF=0.2205;AFR_AF=0.4463;EUR_AF=0.2654;SAS_AF=0.2423;AA=T|||;VT=SNP
12	124104049	rs15587	A	G	100	PASS	AC=1266;AF=0.252796;AN=5008;NS=2504;DP=15634;EAS_AF=0.0159;AMR_AF=0.2205;AFR_AF=0.4486;EUR_AF=0.2654;SAS_AF=0.2423;AA=A|||;VT=SNP;EX_TARGET
12	124104460	rs7302183	C	G	100	PASS	AC=2134;AF=0.426118;AN=5008;NS=2504;DP=18844;EAS_AF=0.1339;AMR_AF=0.3314;AFR_AF=0.7148;EUR_AF=0.4026;SAS_AF=0.4284;AA=G|||;VT=SNP;EX_TARGET
12	124104551	rs10773019	A	G	100	PASS	AC=505;AF=0.100839;AN=5008;NS=2504;DP=19820;EAS_AF=0.0883;AMR_AF=0.0432;AFR_AF=0.1498;EUR_AF=0.0437;SAS_AF=0.1472;AA=A|||;VT=SNP;EX_TARGET
12	124104686	rs3204541	G	A	100	PASS	AC=1263;AF=0.252196;AN=5008;NS=2504;DP=19827;EAS_AF=0.0159;AMR_AF=0.2205;AFR_AF=0.4463;EUR_AF=0.2654;SAS_AF=0.2423;AA=G|||;VT=SNP;EX_TARGET
12	124105226	rs3190836	A	T	100	PASS	AC=1267;AF=0.252995;AN=5008;NS=2504;DP=9333;EAS_AF=0.0159;AMR_AF=0.2205;AFR_AF=0.4493;EUR_AF=0.2654;SAS_AF=0.2423;AA=T|||;VT=SNP
12	124105296	rs118095783	G	A	100	PASS	AC=56;AF=0.0111821;AN=5008;NS=2504;DP=11917;EAS_AF=0;AMR_AF=0.0159;AFR_AF=0.0023;EUR_AF=0.0288;SAS_AF=0.0133;AA=G|||;VT=SNP
12	124105328	rs3190835	T	C	100	PASS	AC=1274;AF=0.254393;AN=5008;NS=2504;DP=11299;EAS_AF=0.0159;AMR_AF=0.2219;AFR_AF=0.4486;EUR_AF=0.2704;SAS_AF=0.2444;AA=C|||;VT=SNP
12	124105572	rs10846532	A	G	100	PASS	AC=508;AF=0.101438;AN=5008;NS=2504;DP=18053;EAS_AF=0.0883;AMR_AF=0.0432;AFR_AF=0.1498;EUR_AF=0.0437;SAS_AF=0.1503;AA=A|||;VT=SNP
12	124105638	rs2707	G	A	100	PASS	AC=505;AF=0.100839;AN=5008;NS=2504;DP=20954;EAS_AF=0.0883;AMR_AF=0.0418;AFR_AF=0.1505;EUR_AF=0.0437;SAS_AF=0.1472;AA=G|||;VT=SNP
12	124105839	rs9919	T	C	100	PASS	AC=1894;AF=0.378195;AN=5008;NS=2504;DP=20683;EAS_AF=0.1042;AMR_AF=0.2709;AFR_AF=0.6838;EUR_AF=0.3141;SAS_AF=0.3896;AA=t|||;VT=SNP
12	124105848	rs7137332	A	G	100	PASS	AC=4994;AF=0.997204;AN=5008;NS=2504;DP=20433;EAS_AF=1;AMR_AF=1;AFR_AF=1;EUR_AF=0.9871;SAS_AF=0.999;AA=G|||;VT=SNP
12	124105908	rs1050449	A	G	100	PASS	AC=1272;AF=0.253994;AN=5008;NS=2504;DP=19681;EAS_AF=0.0159;AMR_AF=0.2219;AFR_AF=0.4478;EUR_AF=0.2704;SAS_AF=0.2434;AA=G|||;VT=SNP
12	124105925	rs1050448	G	A	100	PASS	AC=1193;AF=0.238219;AN=5008;NS=2504;DP=18765;EAS_AF=0.0159;AMR_AF=0.2161;AFR_AF=0.3926;EUR_AF=0.2704;SAS_AF=0.2413;AA=G|||;VT=SNP
12	124105948	rs1050443	C	T	100	PASS	AC=809;AF=0.161542;AN=5008;NS=2504;DP=18363;EAS_AF=0.0159;AMR_AF=0.1945;AFR_AF=0.1467;EUR_AF=0.2525;SAS_AF=0.2147;AA=C|||;VT=SNP
12	124106768	rs73216994	C	T	100	PASS	AC=100;AF=0.0199681;AN=5008;NS=2504;DP=24390;EAS_AF=0;AMR_AF=0.0317;AFR_AF=0.0015;EUR_AF=0.0567;SAS_AF=0.0194;AA=C|||;VT=SNP
12	124107015	rs7313628	G	A	100	PASS	AC=2214;AF=0.442093;AN=5008;NS=2504;DP=20492;EAS_AF=0.1349;AMR_AF=0.3401;AFR_AF=0.7632;EUR_AF=0.4125;SAS_AF=0.4274;AA=A|||;VT=SNP
12	124108296	rs7972413	T	C	100	PASS	AC=2199;AF=0.439097;AN=5008;NS=2504;DP=14837;EAS_AF=0.1359;AMR_AF=0.3473;AFR_AF=0.7443;EUR_AF=0.4155;SAS_AF=0.4284;AA=C|||;VT=SNP
12	124108620	rs6488884	G	A	100	PASS	AC=1267;AF=0.252995;AN=5008;NS=2504;DP=7354;EAS_AF=0.0169;AMR_AF=0.2205;AFR_AF=0.4455;EUR_AF=0.2694;SAS_AF=0.2423;AA=A|||;VT=SNP
12	124108699	rs1515814	G	A	100	PASS	AC=2177;AF=0.434704;AN=5008;NS=2504;DP=9546;EAS_AF=0.1349;AMR_AF=0.3429;AFR_AF=0.739;EUR_AF=0.4105;SAS_AF=0.4223;AA=A|||;VT=SNP
12	124109263	rs138432949	C	T	100	PASS	AC=38;AF=0.00758786;AN=5008;NS=2504;DP=21657;EAS_AF=0;AMR_AF=0.0173;AFR_AF=0.0008;EUR_AF=0.0239;SAS_AF=0.001;AA=C|||;VT=SNP
12	124109615	rs113212386	C	T	100	PASS	AC=53;AF=0.0105831;AN=5008;NS=2504;DP=20307;EAS_AF=0;AMR_AF=0.0072;AFR_AF=0.0045;EUR_AF=0.0149;SAS_AF=0.0276;AA=C|||;VT=SNP
12	124109988	rs1060639	G	A	100	PASS	AC=1031;AF=0.205871;AN=5008;NS=2504;DP=18063;EAS_AF=0.0556;AMR_AF=0.2089;AFR_AF=0.174;EUR_AF=0.3519;SAS_AF=0.2515;AA=G|||;VT=SNP
12	124110122	rs1060637	A	T	100	PASS	AC=1030;AF=0.205671;AN=5008;NS=2504;DP=22637;EAS_AF=0.0556;AMR_AF=0.2089;AFR_AF=0.1732;EUR_AF=0.3519;SAS_AF=0.2515;AA=A|||;VT=SNP
12	124110675	rs11831129	A	G	100	PASS	AC=617;AF=0.123203;AN=5008;NS=2504;DP=20316;EAS_AF=0.004;AMR_AF=0.0836;AFR_AF=0.385;EUR_AF=0.0169;SAS_AF=0.0297;AA=G|||;VT=SNP
12	124110934	rs3704	G	T	100	PASS	AC=484;AF=0.0966454;AN=5008;NS=2504;DP=20411;EAS_AF=0.0863;AMR_AF=0.0418;AFR_AF=0.1399;EUR_AF=0.0427;SAS_AF=0.1431;AA=G|||;VT=SNP
12	124111062	rs79606093	C	A	100	PASS	AC=396;AF=0.0790735;AN=5008;NS=2504;DP=21029;EAS_AF=0;AMR_AF=0.0259;AFR_AF=0.2542;EUR_AF=0.0159;SAS_AF=0.0266;AA=C|||;VT=SNP;EX_TARGET
12	124111723	rs7298287	T	C	100	PASS	AC=1114;AF=0.222444;AN=5008;NS=2504;DP=20128;EAS_AF=0.0903;AMR_AF=0.1282;AFR_AF=0.534;EUR_AF=0.0596;SAS_AF=0.1718;AA=C|||;VT=SNP
12	124111999	rs1515815	T	C	100	PASS	AC=1032;AF=0.20607;AN=5008;NS=2504;DP=19668;EAS_AF=0.0556;AMR_AF=0.2118;AFR_AF=0.1732;EUR_AF=0.3519;SAS_AF=0.2515;AA=T|||;VT=SNP
12	124113319	rs908373	C	G	100	PASS	AC=2165;AF=0.432308;AN=5008;NS=2504;DP=18258;EAS_AF=0.1448;AMR_AF=0.3199;AFR_AF=0.7496;EUR_AF=0.3917;SAS_AF=0.4213;AA=G|||;VT=SNP
12	124113460	rs76328254	A	G	100	PASS	AC=491;AF=0.0980431;AN=5008;NS=2504;DP=19759;EAS_AF=0.0863;AMR_AF=0.0418;AFR_AF=0.1445;EUR_AF=0.0427;SAS_AF=0.1442;AA=A|||;VT=SNP
12	124113965	rs78936504	C	G	100	PASS	AC=492;AF=0.0982428;AN=5008;NS=2504;DP=20632;EAS_AF=0.0863;AMR_AF=0.0418;AFR_AF=0.1452;EUR_AF=0.0427;SAS_AF=0.1442;AA=C|||;VT=SNP
12	124114552	rs36018806	G	A	100	PASS	AC=1027;AF=0.205072;AN=5008;NS=2504;DP=17443;EAS_AF=0.0546;AMR_AF=0.2089;AFR_AF=0.1732;EUR_AF=0.3509;SAS_AF=0.2505;AA=G|||;VT=SNP
12	124115200	rs3748270	A	G	100	PASS	AC=1114;AF=0.222444;AN=5008;NS=2504;DP=23814;EAS_AF=0.0903;AMR_AF=0.1268;AFR_AF=0.534;EUR_AF=0.0596;SAS_AF=0.1728;AA=G|||;VT=SNP
12	124115811	rs11057310	G	A	100	PASS	AC=491;AF=0.0980431;AN=5008;NS=2504;DP=20249;EAS_AF=0.0863;AMR_AF=0.0418;AFR_AF=0.1445;EUR_AF=0.0427;SAS_AF=0.1442;AA=G|||;VT=SNP
12	124116125	rs111682989	A	G	100	PASS	AC=1114;AF=0.222444;AN=5008;NS=2504;DP=16962;EAS_AF=0.0903;AMR_AF=0.1268;AFR_AF=0.534;EUR_AF=0.0596;SAS_AF=0.1728;AA=G|||;VT=SNP
12	124116169	rs111601834	C	G	100	PASS	AC=406;AF=0.0810703;AN=5008;NS=2504;DP=16904;EAS_AF=0;AMR_AF=0.0274;AFR_AF=0.261;EUR_AF=0.0159;SAS_AF=0.0266;AA=C|||;VT=SNP
12	124116483	rs7134190	T	C	100	PASS	AC=623;AF=0.124401;AN=5008;NS=2504;DP=14791;EAS_AF=0.004;AMR_AF=0.085;AFR_AF=0.3896;EUR_AF=0.0169;SAS_AF=0.0286;AA=T|||;VT=SNP
12	124116585	rs7316410	A	G	100	PASS	AC=1115;AF=0.222644;AN=5008;NS=2504;DP=16409;EAS_AF=0.0903;AMR_AF=0.1268;AFR_AF=0.534;EUR_AF=0.0596;SAS_AF=0.1738;AA=a|||;VT=SNP
12	124116808	rs7301031	C	G	100	PASS	AC=406;AF=0.0810703;AN=5008;NS=2504;DP=13611;EAS_AF=0;AMR_AF=0.0274;AFR_AF=0.261;EUR_AF=0.0159;SAS_AF=0.0266;AA=C|||;VT=SNP
12	124116833	rs7300147	G	A	100	PASS	AC=2305;AF=0.460264;AN=5008;NS=2504;DP=16540;EAS_AF=0.1558;AMR_AF=0.3703;AFR_AF=0.7088;EUR_AF=0.4125;SAS_AF=0.5511;AA=-|||;VT=SNP
12	124117089	rs10773020	T	G	100	PASS	AC=478;AF=0.0954473;AN=5008;NS=2504;DP=17172;EAS_AF=0.0863;AMR_AF=0.0403;AFR_AF=0.1354;EUR_AF=0.0427;SAS_AF=0.1442;AA=T|||;VT=SNP
12	124118248	rs34827093	C	G	100	PASS	AC=401;AF=0.0800719;AN=5008;NS=2504;DP=16270;EAS_AF=0;AMR_AF=0.0259;AFR_AF=0.2572;EUR_AF=0.0159;SAS_AF=0.0276;AA=C|||;VT=SNP
12	124119155	rs6488885	A	G	100	PASS	AC=616;AF=0.123003;AN=5008;NS=2504;DP=17492;EAS_AF=0.004;AMR_AF=0.0836;AFR_AF=0.385;EUR_AF=0.0169;SAS_AF=0.0286;AA=G|||;VT=SNP
12	124119983	rs11572920	G	A	100	PASS	AC=1026;AF=0.204872;AN=5008;NS=2504;DP=16571;EAS_AF=0.0546;AMR_AF=0.2089;AFR_AF=0.1732;EUR_AF=0.3499;SAS_AF=0.2505;AA=G|||;VT=SNP
12	124120205	rs6488886	C	A	100	PASS	AC=299;AF=0.0597045;AN=5008;NS=2504;DP=17662;EAS_AF=0;AMR_AF=0.0231;AFR_AF=0.1815;EUR_AF=0.0159;SAS_AF=0.0276;AA=C|||;VT=SNP
12	124120991	rs12830927	C	T	100	PASS	AC=1102;AF=0.220048;AN=5008;NS=2504;DP=19772;EAS_AF=0.0546;AMR_AF=0.2118;AFR_AF=0.2292;EUR_AF=0.3499;SAS_AF=0.2505;AA=C|||;VT=SNP
12	124121429	rs11057311	A	T	100	PASS	AC=125;AF=0.0249601;AN=5008;NS=2504;DP=14654;EAS_AF=0.001;AMR_AF=0.0432;AFR_AF=0.0053;EUR_AF=0.0686;SAS_AF=0.0184;AA=A|||;VT=SNP
12	124122111	rs11572926	A	G	100	PASS	AC=761;AF=0.151957;AN=5008;NS=2504;DP=13873;EAS_AF=0.0952;AMR_AF=0.1066;AFR_AF=0.2746;EUR_AF=0.0586;SAS_AF=0.1728;AA=G|||;VT=SNP
12	124122408	rs11057312	G	A	100	PASS	AC=496;AF=0.0990415;AN=5008;NS=2504;DP=19200;EAS_AF=0.0913;AMR_AF=0.0418;AFR_AF=0.1445;EUR_AF=0.0427;SAS_AF=0.1442;AA=G|||;VT=SNP
12	124122663	rs11572928	C	G	100	PASS	AC=266;AF=0.053115;AN=5008;NS=2504;DP=16111;EAS_AF=0.004;AMR_AF=0.0648;AFR_AF=0.1301;EUR_AF=0.0159;SAS_AF=0.0297;AA=G|||;VT=SNP
12	124122937	rs11572929	T	C	100	PASS	AC=266;AF=0.053115;AN=5008;NS=2504;DP=14433;EAS_AF=0.004;AMR_AF=0.0648;AFR_AF=0.1301;EUR_AF=0.0159;SAS_AF=0.0297;AA=C|||;VT=SNP
12	124123070	rs11572931	G	A	100	PASS	AC=266;AF=0.053115;AN=5008;NS=2504;DP=15643;EAS_AF=0.004;AMR_AF=0.0648;AFR_AF=0.1301;EUR_AF=0.0159;SAS_AF=0.0297;AA=G|||;VT=SNP
12	124123436	rs112183155	G	A	100	PASS	AC=266;AF=0.053115;AN=5008;NS=2504;DP=14754;EAS_AF=0.004;AMR_AF=0.0648;AFR_AF=0.1301;EUR_AF=0.0159;SAS_AF=0.0297;AA=G|||;VT=SNP
12	124123477	rs113175793	G	A	100	PASS	AC=265;AF=0.0529153;AN=5008;NS=2504;DP=14441;EAS_AF=0.004;AMR_AF=0.0648;AFR_AF=0.1293;EUR_AF=0.0159;SAS_AF=0.0297;AA=G|||;VT=SNP
12	124124725	rs7311689	G	A	100	PASS	AC=494;AF=0.0986422;AN=5008;NS=2504;DP=19919;EAS_AF=0.0913;AMR_AF=0.0418;AFR_AF=0.1437;EUR_AF=0.0427;SAS_AF=0.1431;AA=G|||;VT=SNP
12	124125018	rs6488887	G	A	100	PASS	AC=852;AF=0.170128;AN=5008;NS=2504;DP=16913;EAS_AF=0.0913;AMR_AF=0.062;AFR_AF=0.4032;EUR_AF=0.0437;SAS_AF=0.1431;AA=G|||;VT=SNP
12	124125725	rs11572938	A	C	100	PASS	AC=49;AF=0.00978435;AN=5008;NS=2504;DP=16732;EAS_AF=0;AMR_AF=0.0072;AFR_AF=0.0015;EUR_AF=0.0149;SAS_AF=0.0276;AA=a|||;VT=SNP
12	124125757	rs7302177	A	G	100	PASS	AC=852;AF=0.170128;AN=5008;NS=2504;DP=17511;EAS_AF=0.0913;AMR_AF=0.062;AFR_AF=0.4032;EUR_AF=0.0437;SAS_AF=0.1431;AA=A|||;VT=SNP
12	124125805	rs112358013	G	A	100	PASS	AC=49;AF=0.00978435;AN=5008;NS=2504;DP=14367;EAS_AF=0;AMR_AF=0.0072;AFR_AF=0.0015;EUR_AF=0.0149;SAS_AF=0.0276;AA=G|||;VT=SNP
12	124125875	rs113386205	C	T	100	PASS	AC=118;AF=0.0235623;AN=5008;NS=2504;DP=15398;EAS_AF=0;AMR_AF=0.0101;AFR_AF=0.0514;EUR_AF=0.0149;SAS_AF=0.0286;AA=C|||;VT=SNP
12	124125961	rs12816883	C	T	100	PASS	AC=743;AF=0.148363;AN=5008;NS=2504;DP=14191;EAS_AF=0.0119;AMR_AF=0.147;AFR_AF=0.1127;EUR_AF=0.2565;SAS_AF=0.227;AA=C|||;VT=SNP
12	124126064	rs11057313	G	A	100	PASS	AC=852;AF=0.170128;AN=5008;NS=2504;DP=12678;EAS_AF=0.0913;AMR_AF=0.062;AFR_AF=0.4032;EUR_AF=0.0437;SAS_AF=0.1431;AA=G|||;VT=SNP
12	124126180	rs11572940	A	G	100	PASS	AC=852;AF=0.170128;AN=5008;NS=2504;DP=17200;EAS_AF=0.0913;AMR_AF=0.062;AFR_AF=0.4032;EUR_AF=0.0437;SAS_AF=0.1431;AA=G|||;VT=SNP
12	124126339	rs12817576	C	T	100	PASS	AC=1049;AF=0.209465;AN=5008;NS=2504;DP=17869;EAS_AF=0.0546;AMR_AF=0.2118;AFR_AF=0.1732;EUR_AF=0.3549;SAS_AF=0.2669;AA=C|||;VT=SNP
12	124126470	rs112368000	G	A	100	PASS	AC=267;AF=0.0533147;AN=5008;NS=2504;DP=16547;EAS_AF=0.004;AMR_AF=0.0648;AFR_AF=0.1309;EUR_AF=0.0159;SAS_AF=0.0297;AA=G|||;VT=SNP
12	124126652	rs10846534	C	T	100	PASS	AC=853;AF=0.170327;AN=5008;NS=2504;DP=18912;EAS_AF=0.0913;AMR_AF=0.062;AFR_AF=0.4032;EUR_AF=0.0437;SAS_AF=0.1442;AA=C|||;VT=SNP
12	124126821	rs7971452	A	G	100	PASS	AC=2229;AF=0.445088;AN=5008;NS=2504;DP=18945;EAS_AF=0.1498;AMR_AF=0.3444;AFR_AF=0.7496;EUR_AF=0.4145;SAS_AF=0.4407;AA=G|||;VT=SNP
12	124127650	rs139455502	C	T	100	PASS	AC=33;AF=0.00658946;AN=5008;NS=2504;DP=19100;EAS_AF=0;AMR_AF=0.0115;AFR_AF=0;EUR_AF=0.0219;SAS_AF=0.0031;AA=C|||;VT=SNP
12	124128077	rs59279556	A	G	100	PASS	AC=267;AF=0.0533147;AN=5008;NS=2504;DP=18805;EAS_AF=0.004;AMR_AF=0.0648;AFR_AF=0.1309;EUR_AF=0.0159;SAS_AF=0.0297;AA=A|||;VT=SNP
12	124128424	rs10773021	C	T	100	PASS	AC=852;AF=0.170128;AN=5008;NS=2504;DP=16808;EAS_AF=0.0913;AMR_AF=0.062;AFR_AF=0.4032;EUR_AF=0.0437;SAS_AF=0.1431;AA=C|||;VT=SNP
12	124128503	rs148281362	G	A	100	PASS	AC=24;AF=0.00479233;AN=5008;NS=2504;DP=17360;EAS_AF=0;AMR_AF=0.0101;AFR_AF=0;EUR_AF=0.0149;SAS_AF=0.002;AA=G|||;VT=SNP
12	124128965	rs7966882	G	A	100	PASS	AC=2229;AF=0.445088;AN=5008;NS=2504;DP=13706;EAS_AF=0.1498;AMR_AF=0.3458;AFR_AF=0.7489;EUR_AF=0.4155;SAS_AF=0.4397;AA=A|||;VT=SNP
12	124128989	rs7967780	C	T	100	PASS	AC=852;AF=0.170128;AN=5008;NS=2504;DP=12715;EAS_AF=0.0913;AMR_AF=0.062;AFR_AF=0.4032;EUR_AF=0.0437;SAS_AF=0.1431;AA=C|||;VT=SNP
12	124129161	rs11572949	C	T	100	PASS	AC=495;AF=0.0988419;AN=5008;NS=2504;DP=13688;EAS_AF=0.0913;AMR_AF=0.0418;AFR_AF=0.1445;EUR_AF=0.0427;SAS_AF=0.1431;AA=C|||;VT=SNP
12	124129809	rs11572952	G	A	100	PASS	AC=1050;AF=0.209665;AN=5008;NS=2504;DP=18811;EAS_AF=0.0546;AMR_AF=0.2118;AFR_AF=0.1732;EUR_AF=0.3559;SAS_AF=0.2669;AA=G|||;VT=SNP
12	124130128	rs2292702	T	C	100	PASS	AC=852;AF=0.170128;AN=5008;NS=2504;DP=22570;EAS_AF=0.0913;AMR_AF=0.062;AFR_AF=0.4032;EUR_AF=0.0437;SAS_AF=0.1431;AA=T|||;VT=SNP
12	124130388	rs10846535	A	G	100	PASS	AC=2227;AF=0.444688;AN=5008;NS=2504;DP=23633;EAS_AF=0.1478;AMR_AF=0.3444;AFR_AF=0.7481;EUR_AF=0.4175;SAS_AF=0.4397;AA=G|||;VT=SNP
12	124130480	rs10846536	C	T	100	PASS	AC=507;AF=0.101238;AN=5008;NS=2504;DP=22132;EAS_AF=0.0913;AMR_AF=0.0418;AFR_AF=0.1536;EUR_AF=0.0427;SAS_AF=0.1431;AA=C|||;VT=SNP
12	124130631	rs11572955	A	G	100	PASS	AC=33;AF=0.00658946;AN=5008;NS=2504;DP=21309;EAS_AF=0;AMR_AF=0.0187;AFR_AF=0;EUR_AF=0.0189;SAS_AF=0.001;AA=A|||;VT=SNP
12	124130802	rs11572956	C	A	100	PASS	AC=112;AF=0.0223642;AN=5008;NS=2504;DP=19942;EAS_AF=0;AMR_AF=0.0101;AFR_AF=0.0461;EUR_AF=0.0149;SAS_AF=0.0297;AA=C|||;VT=SNP
12	124131642	rs113727412	G	A	100	PASS	AC=49;AF=0.00978435;AN=5008;NS=2504;DP=12542;EAS_AF=0;AMR_AF=0.0072;AFR_AF=0.0015;EUR_AF=0.0149;SAS_AF=0.0276;AA=G|||;VT=SNP
12	124131765	rs34701722	C	T	100	PASS	AC=35;AF=0.00698882;AN=5008;NS=2504;DP=15563;EAS_AF=0;AMR_AF=0.013;AFR_AF=0;EUR_AF=0.0219;SAS_AF=0.0041;AA=C|||;VT=SNP
12	124131929	rs11615162	G	A	100	PASS	AC=1057;AF=0.211062;AN=5008;NS=2504;DP=17160;EAS_AF=0.0546;AMR_AF=0.2118;AFR_AF=0.1785;EUR_AF=0.3559;SAS_AF=0.2669;AA=G|||;VT=SNP
12	124132332	rs78528979	A	G	100	PASS	AC=33;AF=0.00658946;AN=5008;NS=2504;DP=17386;EAS_AF=0;AMR_AF=0.0144;AFR_AF=0;EUR_AF=0.0209;SAS_AF=0.002;AA=A|||;VT=SNP
12	124132797	rs11572960	C	A	100	PASS	AC=29;AF=0.00579073;AN=5008;NS=2504;DP=18420;EAS_AF=0;AMR_AF=0.0058;AFR_AF=0.0008;EUR_AF=0.0229;SAS_AF=0.001;AA=C|||;VT=SNP
12	124132856	rs11572962	G	A	100	PASS	AC=111;AF=0.0221645;AN=5008;NS=2504;DP=19046;EAS_AF=0;AMR_AF=0.0101;AFR_AF=0.0461;EUR_AF=0.0149;SAS_AF=0.0286;AA=G|||;VT=SNP
12	124134656	rs34996665	C	T	100	PASS	AC=1646;AF=0.328674;AN=5008;NS=2504;DP=18504;EAS_AF=0.0585;AMR_AF=0.2954;AFR_AF=0.5522;EUR_AF=0.3748;SAS_AF=0.2812;AA=T|||;VT=SNP
12	124134802	rs11572966	C	T	100	PASS	AC=123;AF=0.0245607;AN=5008;NS=2504;DP=20422;EAS_AF=0.001;AMR_AF=0.0432;AFR_AF=0.003;EUR_AF=0.0706;SAS_AF=0.0174;AA=C|||;VT=SNP
12	124134988	rs2340693	A	G	100	PASS	AC=679;AF=0.135583;AN=5008;NS=2504;DP=18393;EAS_AF=0.0089;AMR_AF=0.0605;AFR_AF=0.4153;EUR_AF=0.0179;SAS_AF=0.0624;AA=A|||;VT=SNP
12	124135800	rs11572968	C	T	100	PASS	AC=20;AF=0.00399361;AN=5008;NS=2504;DP=17450;EAS_AF=0;AMR_AF=0.0072;AFR_AF=0.0008;EUR_AF=0.0139;SAS_AF=0;AA=C|||;VT=SNP
12	124136607	rs1568031	C	T	100	PASS	AC=316;AF=0.063099;AN=5008;NS=2504;DP=18344;EAS_AF=0.004;AMR_AF=0.0692;AFR_AF=0.1657;EUR_AF=0.0159;SAS_AF=0.0297;AA=A|||;VT=SNP
12	124137485	rs1962020	C	T	100	PASS	AC=1017;AF=0.203075;AN=5008;NS=2504;DP=15576;EAS_AF=0.0278;AMR_AF=0.2104;AFR_AF=0.1694;EUR_AF=0.3628;SAS_AF=0.2597;AA=C|||;VT=SNP
12	124137928	rs112237685	G	T	100	PASS	AC=49;AF=0.00978435;AN=5008;NS=2504;DP=14906;EAS_AF=0;AMR_AF=0.0072;AFR_AF=0.0015;EUR_AF=0.0149;SAS_AF=0.0276;AA=G|||;VT=SNP
12	124138060	rs73416265	G	A	100	PASS	AC=106;AF=0.0211661;AN=5008;NS=2504;DP=15372;EAS_AF=0;AMR_AF=0.0086;AFR_AF=0.0431;EUR_AF=0.0149;SAS_AF=0.0286;AA=G|||;VT=SNP
12	124138346	rs10846537	C	T	100	PASS	AC=1747;AF=0.348842;AN=5008;NS=2504;DP=16239;EAS_AF=0.0605;AMR_AF=0.304;AFR_AF=0.6074;EUR_AF=0.3797;SAS_AF=0.2965;AA=T|||;VT=SNP
12	124139597	rs4930737	A	G	100	PASS	AC=861;AF=0.171925;AN=5008;NS=2504;DP=22427;EAS_AF=0.0278;AMR_AF=0.1628;AFR_AF=0.1573;EUR_AF=0.2813;SAS_AF=0.2342;AA=A|||;VT=SNP
12	124141029	rs10846538	C	G	100	PASS	AC=494;AF=0.0986422;AN=5008;NS=2504;DP=20986;EAS_AF=0.0893;AMR_AF=0.0418;AFR_AF=0.1437;EUR_AF=0.0427;SAS_AF=0.1452;AA=C|||;VT=SNP
12	124141362	rs11057320	A	G	100	PASS	AC=2236;AF=0.446486;AN=5008;NS=2504;DP=21757;EAS_AF=0.1508;AMR_AF=0.3444;AFR_AF=0.7474;EUR_AF=0.4225;SAS_AF=0.4417;AA=G|||;VT=SNP
12	124141383	rs11572992	C	T	100	PASS	AC=321;AF=0.0640974;AN=5008;NS=2504;DP=21798;EAS_AF=0.004;AMR_AF=0.0692;AFR_AF=0.1694;EUR_AF=0.0159;SAS_AF=0.0297;AA=C|||;VT=SNP
12	124141662	rs11057322	C	T	100	PASS	AC=481;AF=0.0960463;AN=5008;NS=2504;DP=19341;EAS_AF=0.0893;AMR_AF=0.0403;AFR_AF=0.1346;EUR_AF=0.0427;SAS_AF=0.1452;AA=C|||;VT=SNP
12	124141749	rs7294984	A	G	100	PASS	AC=1134;AF=0.226438;AN=5008;NS=2504;DP=18599;EAS_AF=0.0575;AMR_AF=0.2176;AFR_AF=0.2254;EUR_AF=0.3628;SAS_AF=0.2679;AA=A|||;VT=SNP
12	124142591	rs6488888	A	G	100	PASS	AC=1133;AF=0.226238;AN=5008;NS=2504;DP=17345;EAS_AF=0.0575;AMR_AF=0.2176;AFR_AF=0.2254;EUR_AF=0.3628;SAS_AF=0.2669;AA=A|||;VT=SNP
12	124142705	rs73416269	A	G	100	PASS	AC=107;AF=0.0213658;AN=5008;NS=2504;DP=15753;EAS_AF=0;AMR_AF=0.0101;AFR_AF=0.0431;EUR_AF=0.0149;SAS_AF=0.0286;AA=A|||;VT=SNP
12	124143010	rs73216997	G	A	100	PASS	AC=51;AF=0.0101837;AN=5008;NS=2504;DP=15817;EAS_AF=0;AMR_AF=0.0101;AFR_AF=0.0015;EUR_AF=0.0358;SAS_AF=0.0061;AA=g|||;VT=SNP
12	124143546	rs7303409	A	G	100	PASS	AC=480;AF=0.0958466;AN=5008;NS=2504;DP=17585;EAS_AF=0.0883;AMR_AF=0.0375;AFR_AF=0.1354;EUR_AF=0.0427;SAS_AF=0.1462;AA=A|||;VT=SNP
12	124144150	rs11573002	C	T	100	PASS	AC=240;AF=0.0479233;AN=5008;NS=2504;DP=15223;EAS_AF=0.004;AMR_AF=0.0663;AFR_AF=0.1097;EUR_AF=0.0159;SAS_AF=0.0297;AA=C|||;VT=SNP;EX_TARGET
12	124144279	rs11573005	G	C	100	PASS	AC=323;AF=0.0644968;AN=5008;NS=2504;DP=17269;EAS_AF=0.004;AMR_AF=0.0706;AFR_AF=0.1702;EUR_AF=0.0159;SAS_AF=0.0297;AA=G|||;VT=SNP
12	124144359	rs11573006	T	C	100	PASS	AC=107;AF=0.0213658;AN=5008;NS=2504;DP=18192;EAS_AF=0;AMR_AF=0.0101;AFR_AF=0.0431;EUR_AF=0.0149;SAS_AF=0.0286;AA=T|||;VT=SNP;EX_TARGET
12	124144395	rs1051793	A	G	100	PASS	AC=1758;AF=0.351038;AN=5008;NS=2504;DP=18537;EAS_AF=0.0615;AMR_AF=0.304;AFR_AF=0.6135;EUR_AF=0.3817;SAS_AF=0.2965;AA=A|||;VT=SNP;EX_TARGET
12	124144793	rs6488889	T	C	100	PASS	AC=690;AF=0.13778;AN=5008;NS=2504;DP=16905;EAS_AF=0.004;AMR_AF=0.0908;AFR_AF=0.4365;EUR_AF=0.0169;SAS_AF=0.0297;AA=C|||;VT=SNP;EX_TARGET
12	124145697	rs4930708	T	C	100	PASS	AC=1758;AF=0.351038;AN=5008;NS=2504;DP=16569;EAS_AF=0.0615;AMR_AF=0.304;AFR_AF=0.6142;EUR_AF=0.3807;SAS_AF=0.2965;AA=C|||;VT=SNP
12	124145822	rs73416277	C	G	100	PASS	AC=230;AF=0.0459265;AN=5008;NS=2504;DP=19038;EAS_AF=0.004;AMR_AF=0.0677;AFR_AF=0.1021;EUR_AF=0.0149;SAS_AF=0.0297;AA=C|||;VT=SNP
12	124145916	rs112019281	G	C	100	PASS	AC=242;AF=0.0483227;AN=5008;NS=2504;DP=14825;EAS_AF=0.004;AMR_AF=0.0677;AFR_AF=0.1112;EUR_AF=0.0149;SAS_AF=0.0297;AA=G|||;VT=SNP
12	124147473	rs111421584	A	G	100	PASS	AC=322;AF=0.0642971;AN=5008;NS=2504;DP=16403;EAS_AF=0.004;AMR_AF=0.0706;AFR_AF=0.1694;EUR_AF=0.0159;SAS_AF=0.0297;AA=A|||;VT=SNP
12	124147831	rs7135624	A	G	100	PASS	AC=2546;AF=0.508387;AN=5008;NS=2504;DP=20053;EAS_AF=0.1508;AMR_AF=0.3718;AFR_AF=0.9652;EUR_AF=0.4254;SAS_AF=0.4417;AA=G|||;VT=SNP
12	124148207	rs11611450	A	G	100	PASS	AC=1061;AF=0.211861;AN=5008;NS=2504;DP=16943;EAS_AF=0.0565;AMR_AF=0.2133;AFR_AF=0.1732;EUR_AF=0.3638;SAS_AF=0.2669;AA=A|||;VT=SNP
12	124148892	rs35900897	T	G	100	PASS	AC=1159;AF=0.23143;AN=5008;NS=2504;DP=21145;EAS_AF=0.0585;AMR_AF=0.2161;AFR_AF=0.2421;EUR_AF=0.3638;SAS_AF=0.2699;AA=T|||;VT=SNP
12	124149382	rs73416283	C	A	100	PASS	AC=599;AF=0.119609;AN=5008;NS=2504;DP=19215;EAS_AF=0.004;AMR_AF=0.0865;AFR_AF=0.3699;EUR_AF=0.0169;SAS_AF=0.0297;AA=A|||;VT=SNP
12	124150013	rs7305701	T	C	100	PASS	AC=1768;AF=0.353035;AN=5008;NS=2504;DP=12894;EAS_AF=0.0605;AMR_AF=0.3069;AFR_AF=0.6067;EUR_AF=0.3986;SAS_AF=0.2975;AA=C|||;VT=SNP
12	124150118	rs150792771	G	A	100	PASS	AC=21;AF=0.00419329;AN=5008;NS=2504;DP=15589;EAS_AF=0;AMR_AF=0.0043;AFR_AF=0;EUR_AF=0.0179;SAS_AF=0;AA=G|||;VT=SNP
12	124150696	rs11834141	A	C	100	PASS	AC=1420;AF=0.283546;AN=5008;NS=2504;DP=17570;EAS_AF=0.0655;AMR_AF=0.232;AFR_AF=0.4266;EUR_AF=0.3648;SAS_AF=0.2679;AA=C|||;VT=SNP
12	124151439	rs35649708	A	G	100	PASS	AC=1678;AF=0.335064;AN=5008;NS=2504;DP=17737;EAS_AF=0.0605;AMR_AF=0.3012;AFR_AF=0.556;EUR_AF=0.3807;SAS_AF=0.2965;AA=a|||;VT=SNP
12	124151770	rs1913847	C	T	100	PASS	AC=322;AF=0.0642971;AN=5008;NS=2504;DP=17604;EAS_AF=0.004;AMR_AF=0.0706;AFR_AF=0.1694;EUR_AF=0.0159;SAS_AF=0.0297;AA=C|||;VT=SNP
12	124151841	rs150272003	T	G	100	PASS	AC=28;AF=0.00559105;AN=5008;NS=2504;DP=17693;EAS_AF=0;AMR_AF=0.0058;AFR_AF=0.0008;EUR_AF=0.0219;SAS_AF=0.001;AA=T|||;VT=SNP
12	124151981	rs112581027	A	G	100	PASS	AC=322;AF=0.0642971;AN=5008;NS=2504;DP=16249;EAS_AF=0.004;AMR_AF=0.0706;AFR_AF=0.1694;EUR_AF=0.0159;SAS_AF=0.0297;AA=A|||;VT=SNP
12	124153130	rs113035936	C	T	100	PASS	AC=322;AF=0.0642971;AN=5008;NS=2504;DP=18083;EAS_AF=0.004;AMR_AF=0.0706;AFR_AF=0.1694;EUR_AF=0.0159;SAS_AF=0.0297;AA=C|||;VT=SNP
12	124153639	rs11611354	A	T	100	PASS	AC=1337;AF=0.266973;AN=5008;NS=2504;DP=19923;EAS_AF=0.0565;AMR_AF=0.2277;AFR_AF=0.3775;EUR_AF=0.3598;SAS_AF=0.2669;AA=A|||;VT=SNP
12	124153863	rs7296804	T	C	100	PASS	AC=1408;AF=0.28115;AN=5008;NS=2504;DP=16859;EAS_AF=0.0565;AMR_AF=0.232;AFR_AF=0.4251;EUR_AF=0.3648;SAS_AF=0.2669;AA=C|||;VT=SNP
12	124154446	rs73416298	T	C	100	PASS	AC=326;AF=0.0650958;AN=5008;NS=2504;DP=12002;EAS_AF=0.006;AMR_AF=0.072;AFR_AF=0.1694;EUR_AF=0.0169;SAS_AF=0.0297;AA=T|||;VT=SNP
12	124154838	rs7301065	T	A	100	PASS	AC=1738;AF=0.347045;AN=5008;NS=2504;DP=6629;EAS_AF=0.0605;AMR_AF=0.3026;AFR_AF=0.6044;EUR_AF=0.3757;SAS_AF=0.2965;AA=A|||;VT=SNP
12	124155526	rs11612479	A	G	100	PASS	AC=1433;AF=0.286142;AN=5008;NS=2504;DP=14669;EAS_AF=0.0565;AMR_AF=0.232;AFR_AF=0.4478;EUR_AF=0.3608;SAS_AF=0.2658;AA=G|||;VT=SNP
12	124155733	rs78846567	C	A	100	PASS	AC=110;AF=0.0219649;AN=5008;NS=2504;DP=12579;EAS_AF=0;AMR_AF=0.0317;AFR_AF=0.0015;EUR_AF=0.0567;SAS_AF=0.0297;AA=C|||;VT=SNP
12	124156050	rs73416299	C	T	100	PASS	AC=298;AF=0.0595048;AN=5008;NS=2504;DP=17617;EAS_AF=0.004;AMR_AF=0.0706;AFR_AF=0.1513;EUR_AF=0.0159;SAS_AF=0.0297;AA=C|||;VT=SNP;EX_TARGET
12	124156487	rs12817757	C	T	100	PASS	AC=1359;AF=0.271366;AN=5008;NS=2504;DP=20551;EAS_AF=0.0565;AMR_AF=0.2291;AFR_AF=0.3941;EUR_AF=0.3588;SAS_AF=0.2669;AA=C|||;VT=SNP
12	124156637	rs73416301	C	T	100	PASS	AC=298;AF=0.0595048;AN=5008;NS=2504;DP=20196;EAS_AF=0.004;AMR_AF=0.0706;AFR_AF=0.1513;EUR_AF=0.0159;SAS_AF=0.0297;AA=C|||;VT=SNP;EX_TARGET
12	124156809	rs117988962	T	A	100	PASS	AC=27;AF=0.00539137;AN=5008;NS=2504;DP=19678;EAS_AF=0;AMR_AF=0.0058;AFR_AF=0.0008;EUR_AF=0.0189;SAS_AF=0.0031;AA=T|||;VT=SNP
12	124156838	rs73418103	G	A	100	PASS	AC=242;AF=0.0483227;AN=5008;NS=2504;DP=20034;EAS_AF=0.004;AMR_AF=0.0677;AFR_AF=0.1112;EUR_AF=0.0149;SAS_AF=0.0297;AA=G|||;VT=SNP
12	124156897	rs7306549	A	G	100	PASS	AC=1659;AF=0.33127;AN=5008;NS=2504;DP=19332;EAS_AF=0.0605;AMR_AF=0.2997;AFR_AF=0.5461;EUR_AF=0.3757;SAS_AF=0.2965;AA=G|||;VT=SNP
12	124156914	rs73418104	G	A	100	PASS	AC=299;AF=0.0597045;AN=5008;NS=2504;DP=19472;EAS_AF=0.004;AMR_AF=0.0706;AFR_AF=0.152;EUR_AF=0.0159;SAS_AF=0.0297;AA=G|||;VT=SNP
12	124157052	rs7138209	G	A	100	PASS	AC=1361;AF=0.271765;AN=5008;NS=2504;DP=17179;EAS_AF=0.0565;AMR_AF=0.2291;AFR_AF=0.3949;EUR_AF=0.3598;SAS_AF=0.2669;AA=G|||;VT=SNP
12	124157091	rs73418107	T	C	100	PASS	AC=107;AF=0.0213658;AN=5008;NS=2504;DP=16276;EAS_AF=0;AMR_AF=0.0101;AFR_AF=0.0431;EUR_AF=0.0149;SAS_AF=0.0286;AA=T|||;VT=SNP
12	124157175	rs146326139	G	C	100	PASS	AC=29;AF=0.00579073;AN=5008;NS=2504;DP=16050;EAS_AF=0;AMR_AF=0.0058;AFR_AF=0.0008;EUR_AF=0.0229;SAS_AF=0.001;AA=G|||;VT=SNP
12	124157188	rs7313140	T	G	100	PASS	AC=1749;AF=0.349241;AN=5008;NS=2504;DP=16312;EAS_AF=0.0605;AMR_AF=0.304;AFR_AF=0.612;EUR_AF=0.3757;SAS_AF=0.2965;AA=G|||;VT=SNP
12	124157247	rs12822546	G	A	100	PASS	AC=1360;AF=0.271565;AN=5008;NS=2504;DP=16780;EAS_AF=0.0565;AMR_AF=0.2291;AFR_AF=0.3949;EUR_AF=0.3588;SAS_AF=0.2669;AA=G|||;VT=SNP
12	124157335	rs12824075	C	T	100	PASS	AC=1360;AF=0.271565;AN=5008;NS=2504;DP=17060;EAS_AF=0.0565;AMR_AF=0.2291;AFR_AF=0.3949;EUR_AF=0.3588;SAS_AF=0.2669;AA=C|||;VT=SNP
12	124157674	rs7975119	A	T	100	PASS	AC=1360;AF=0.271565;AN=5008;NS=2504;DP=20303;EAS_AF=0.0565;AMR_AF=0.2291;AFR_AF=0.3949;EUR_AF=0.3588;SAS_AF=0.2669;AA=A|||;VT=SNP
12	124157745	rs7975233	A	G	100	PASS	AC=1360;AF=0.271565;AN=5008;NS=2504;DP=20786;EAS_AF=0.0565;AMR_AF=0.2291;AFR_AF=0.3949;EUR_AF=0.3588;SAS_AF=0.2669;AA=G|||;VT=SNP
12	124158076	rs60577371	G	A	100	PASS	AC=257;AF=0.0513179;AN=5008;NS=2504;DP=20712;EAS_AF=0.004;AMR_AF=0.0692;AFR_AF=0.1218;EUR_AF=0.0149;SAS_AF=0.0297;AA=G|||;VT=SNP
12	124158080	rs7978447	A	G	100	PASS	AC=1360;AF=0.271565;AN=5008;NS=2504;DP=20791;EAS_AF=0.0565;AMR_AF=0.2291;AFR_AF=0.3949;EUR_AF=0.3588;SAS_AF=0.2669;AA=G|||;VT=SNP
12	124158450	rs7953596	T	C	100	PASS	AC=1361;AF=0.271765;AN=5008;NS=2504;DP=17058;EAS_AF=0.0565;AMR_AF=0.2291;AFR_AF=0.3949;EUR_AF=0.3598;SAS_AF=0.2669;AA=T|||;VT=SNP
12	124158455	rs7953599	T	C	100	PASS	AC=1361;AF=0.271765;AN=5008;NS=2504;DP=17177;EAS_AF=0.0565;AMR_AF=0.2291;AFR_AF=0.3949;EUR_AF=0.3598;SAS_AF=0.2669;AA=C|||;VT=SNP
12	124158502	rs7963498	G	A	100	PASS	AC=1361;AF=0.271765;AN=5008;NS=2504;DP=17611;EAS_AF=0.0565;AMR_AF=0.2291;AFR_AF=0.3949;EUR_AF=0.3598;SAS_AF=0.2669;AA=G|||;VT=SNP
12	124158971	rs6488890	C	T	100	PASS	AC=1360;AF=0.271565;AN=5008;NS=2504;DP=17912;EAS_AF=0.0565;AMR_AF=0.2291;AFR_AF=0.3949;EUR_AF=0.3588;SAS_AF=0.2669;AA=C|||;VT=SNP
12	124159185	rs7133199	A	C	100	PASS	AC=1750;AF=0.349441;AN=5008;NS=2504;DP=16229;EAS_AF=0.0605;AMR_AF=0.304;AFR_AF=0.6135;EUR_AF=0.3748;SAS_AF=0.2965;AA=C|||;VT=SNP
12	124159300	rs111739791	T	C	100	PASS	AC=92;AF=0.0183706;AN=5008;NS=2504;DP=14536;EAS_AF=0.001;AMR_AF=0.0231;AFR_AF=0.0008;EUR_AF=0.0318;SAS_AF=0.0429;AA=T|||;VT=SNP
12	124159411	rs7133543	A	G	100	PASS	AC=1360;AF=0.271565;AN=5008;NS=2504;DP=17959;EAS_AF=0.0565;AMR_AF=0.2291;AFR_AF=0.3949;EUR_AF=0.3588;SAS_AF=0.2669;AA=G|||;VT=SNP
12	124159484	rs73418114	G	T	100	PASS	AC=242;AF=0.0483227;AN=5008;NS=2504;DP=17828;EAS_AF=0.004;AMR_AF=0.0677;AFR_AF=0.1112;EUR_AF=0.0149;SAS_AF=0.0297;AA=g|||;VT=SNP
12	124159766	rs7302649	G	A	100	PASS	AC=1360;AF=0.271565;AN=5008;NS=2504;DP=23566;EAS_AF=0.0565;AMR_AF=0.2291;AFR_AF=0.3949;EUR_AF=0.3588;SAS_AF=0.2669;AA=G|||;VT=SNP
12	124159885	rs7134074	A	T	100	PASS	AC=1749;AF=0.349241;AN=5008;NS=2504;DP=22970;EAS_AF=0.0605;AMR_AF=0.304;AFR_AF=0.612;EUR_AF=0.3757;SAS_AF=0.2965;AA=T|||;VT=SNP
12	124160021	rs7307008	C	G	100	PASS	AC=1360;AF=0.271565;AN=5008;NS=2504;DP=20787;EAS_AF=0.0565;AMR_AF=0.2291;AFR_AF=0.3941;EUR_AF=0.3598;SAS_AF=0.2669;AA=C|||;VT=SNP
12	124160764	rs35158437	C	T	100	PASS	AC=1750;AF=0.349441;AN=5008;NS=2504;DP=17908;EAS_AF=0.0605;AMR_AF=0.304;AFR_AF=0.6127;EUR_AF=0.3757;SAS_AF=0.2965;AA=T|||;VT=SNP
12	124160834	rs34534928	G	C	100	PASS	AC=1361;AF=0.271765;AN=5008;NS=2504;DP=16529;EAS_AF=0.0565;AMR_AF=0.2291;AFR_AF=0.3949;EUR_AF=0.3598;SAS_AF=0.2669;AA=G|||;VT=SNP
12	124161032	rs140157105	G	A	100	PASS	AC=22;AF=0.00439297;AN=5008;NS=2504;DP=12333;EAS_AF=0;AMR_AF=0.0029;AFR_AF=0;EUR_AF=0.0179;SAS_AF=0.002;AA=A|||;VT=SNP
12	124161056	rs7969130	A	G	100	PASS	AC=1361;AF=0.271765;AN=5008;NS=2504;DP=11282;EAS_AF=0.0565;AMR_AF=0.2291;AFR_AF=0.3949;EUR_AF=0.3598;SAS_AF=0.2669;AA=A|||;VT=SNP
12	124161494	rs113310757	A	G	100	PASS	AC=1361;AF=0.271765;AN=5008;NS=2504;DP=20789;EAS_AF=0.0565;AMR_AF=0.2291;AFR_AF=0.3949;EUR_AF=0.3598;SAS_AF=0.2669;AA=G|||;VT=SNP
12	124162047	rs12820195	G	C	100	PASS	AC=1361;AF=0.271765;AN=5008;NS=2504;DP=20231;EAS_AF=0.0565;AMR_AF=0.2291;AFR_AF=0.3949;EUR_AF=0.3598;SAS_AF=0.2669;AA=G|||;VT=SNP
12	124162344	rs35804181	T	C	100	PASS	AC=1063;AF=0.21226;AN=5008;NS=2504;DP=17742;EAS_AF=0.0565;AMR_AF=0.2133;AFR_AF=0.1785;EUR_AF=0.3588;SAS_AF=0.2669;AA=T|||;VT=SNP
12	124162477	rs7973695	A	G	100	PASS	AC=1362;AF=0.271965;AN=5008;NS=2504;DP=18895;EAS_AF=0.0565;AMR_AF=0.2291;AFR_AF=0.3956;EUR_AF=0.3598;SAS_AF=0.2669;AA=G|||;VT=SNP
12	124162705	rs7959553	C	T	100	PASS	AC=1360;AF=0.271565;AN=5008;NS=2504;DP=17895;EAS_AF=0.0565;AMR_AF=0.2291;AFR_AF=0.3949;EUR_AF=0.3588;SAS_AF=0.2669;AA=C|||;VT=SNP
12	124162750	rs7958693	G	A	100	PASS	AC=1680;AF=0.335463;AN=5008;NS=2504;DP=18144;EAS_AF=0.0605;AMR_AF=0.3012;AFR_AF=0.562;EUR_AF=0.3748;SAS_AF=0.2965;AA=A|||;VT=SNP
12	124162960	rs73418125	T	C	100	PASS	AC=298;AF=0.0595048;AN=5008;NS=2504;DP=20101;EAS_AF=0.004;AMR_AF=0.0706;AFR_AF=0.1513;EUR_AF=0.0159;SAS_AF=0.0297;AA=T|||;VT=SNP
12	124163027	rs113613042	G	A	100	PASS	AC=298;AF=0.0595048;AN=5008;NS=2504;DP=16914;EAS_AF=0.004;AMR_AF=0.0706;AFR_AF=0.1513;EUR_AF=0.0159;SAS_AF=0.0297;AA=G|||;VT=SNP
12	124163200	rs111553286	A	G	100	PASS	AC=49;AF=0.00978435;AN=5008;NS=2504;DP=18700;EAS_AF=0;AMR_AF=0.0072;AFR_AF=0.0015;EUR_AF=0.0149;SAS_AF=0.0276;AA=A|||;VT=SNP
12	124163512	rs6488891	C	T	100	PASS	AC=1360;AF=0.271565;AN=5008;NS=2504;DP=15697;EAS_AF=0.0565;AMR_AF=0.2291;AFR_AF=0.3949;EUR_AF=0.3588;SAS_AF=0.2669;AA=T|||;VT=SNP
12	124164575	rs111858039	C	T	100	PASS	AC=243;AF=0.0485224;AN=5008;NS=2504;DP=12042;EAS_AF=0.004;AMR_AF=0.0677;AFR_AF=0.112;EUR_AF=0.0149;SAS_AF=0.0297;AA=c|||;VT=SNP
12	124164661	rs180797383	T	A	100	PASS	AC=52;AF=0.0103834;AN=5008;NS=2504;DP=13400;EAS_AF=0;AMR_AF=0.0173;AFR_AF=0.0008;EUR_AF=0.0338;SAS_AF=0.0051;AA=t|||;VT=SNP
12	124164691	rs113397189	G	A	100	PASS	AC=27;AF=0.00539137;AN=5008;NS=2504;DP=12711;EAS_AF=0;AMR_AF=0.0029;AFR_AF=0.0038;EUR_AF=0.0189;SAS_AF=0.001;AA=g|||;VT=SNP
12	124165111	rs12823866	T	C	100	PASS	AC=1363;AF=0.272165;AN=5008;NS=2504;DP=11219;EAS_AF=0.0565;AMR_AF=0.2291;AFR_AF=0.3971;EUR_AF=0.3588;SAS_AF=0.2669;AA=t|||;VT=SNP
12	124165213	rs7969964	G	A	100	PASS	AC=1364;AF=0.272364;AN=5008;NS=2504;DP=11695;EAS_AF=0.0565;AMR_AF=0.2291;AFR_AF=0.3971;EUR_AF=0.3588;SAS_AF=0.2679;AA=g|||;VT=SNP
12	124165677	rs66690784	C	G	100	PASS	AC=1364;AF=0.272364;AN=5008;NS=2504;DP=13897;EAS_AF=0.0565;AMR_AF=0.2291;AFR_AF=0.3971;EUR_AF=0.3598;SAS_AF=0.2669;AA=C|||;VT=SNP
12	124166041	rs7963968	T	C	100	PASS	AC=1363;AF=0.272165;AN=5008;NS=2504;DP=21556;EAS_AF=0.0565;AMR_AF=0.2291;AFR_AF=0.3971;EUR_AF=0.3588;SAS_AF=0.2669;AA=T|||;VT=SNP
12	124166411	rs7974279	G	T	100	PASS	AC=1683;AF=0.336062;AN=5008;NS=2504;DP=21042;EAS_AF=0.0605;AMR_AF=0.3012;AFR_AF=0.5643;EUR_AF=0.3748;SAS_AF=0.2965;AA=T|||;VT=SNP
12	124166500	rs7964443	T	C	100	PASS	AC=1661;AF=0.331669;AN=5008;NS=2504;DP=21800;EAS_AF=0.0605;AMR_AF=0.2997;AFR_AF=0.5484;EUR_AF=0.3748;SAS_AF=0.2965;AA=C|||;VT=SNP
12	124166744	rs149364037	C	T	100	PASS	AC=36;AF=0.0071885;AN=5008;NS=2504;DP=16955;EAS_AF=0;AMR_AF=0.013;AFR_AF=0;EUR_AF=0.0229;SAS_AF=0.0041;AA=C|||;VT=SNP
12	124166937	rs7313261	G	A	100	PASS	AC=1748;AF=0.349042;AN=5008;NS=2504;DP=18617;EAS_AF=0.0605;AMR_AF=0.304;AFR_AF=0.612;EUR_AF=0.3748;SAS_AF=0.2965;AA=A|||;VT=SNP
12	124166978	rs12829893	G	T	100	PASS	AC=1088;AF=0.217252;AN=5008;NS=2504;DP=18148;EAS_AF=0.0565;AMR_AF=0.2133;AFR_AF=0.1982;EUR_AF=0.3579;SAS_AF=0.2669;AA=G|||;VT=SNP
12	124167021	rs7302788	T	C	100	PASS	AC=1364;AF=0.272364;AN=5008;NS=2504;DP=15896;EAS_AF=0.0565;AMR_AF=0.2291;AFR_AF=0.3971;EUR_AF=0.3598;SAS_AF=0.2669;AA=T|||;VT=SNP
12	124167175	rs11614155	C	T	100	PASS	AC=1066;AF=0.212859;AN=5008;NS=2504;DP=12148;EAS_AF=0.0565;AMR_AF=0.2133;AFR_AF=0.1815;EUR_AF=0.3579;SAS_AF=0.2669;AA=C|||;VT=SNP
12	124167536	rs147319710	C	T	100	PASS	AC=481;AF=0.0960463;AN=5008;NS=2504;DP=10406;EAS_AF=0.0893;AMR_AF=0.0403;AFR_AF=0.1346;EUR_AF=0.0427;SAS_AF=0.1452;AA=C|||;VT=SNP
12	124167956	rs11614659	C	T	100	PASS	AC=1683;AF=0.336062;AN=5008;NS=2504;DP=10567;EAS_AF=0.0605;AMR_AF=0.3012;AFR_AF=0.5643;EUR_AF=0.3748;SAS_AF=0.2965;AA=T|||;VT=SNP
12	124168422	rs10846539	G	A	100	PASS	AC=480;AF=0.0958466;AN=5008;NS=2504;DP=17894;EAS_AF=0.0883;AMR_AF=0.0403;AFR_AF=0.1346;EUR_AF=0.0427;SAS_AF=0.1452;AA=G|||;VT=SNP
12	124168543	rs73418139	A	C	100	PASS	AC=298;AF=0.0595048;AN=5008;NS=2504;DP=19886;EAS_AF=0.004;AMR_AF=0.0706;AFR_AF=0.1513;EUR_AF=0.0159;SAS_AF=0.0297;AA=A|||;VT=SNP
12	124169010	rs60422010	C	T	100	PASS	AC=298;AF=0.0595048;AN=5008;NS=2504;DP=14288;EAS_AF=0.004;AMR_AF=0.0706;AFR_AF=0.1513;EUR_AF=0.0159;SAS_AF=0.0297;AA=C|||;VT=SNP
12	124169093	rs10846540	A	G	100	PASS	AC=2240;AF=0.447284;AN=5008;NS=2504;DP=14791;EAS_AF=0.1597;AMR_AF=0.3444;AFR_AF=0.7474;EUR_AF=0.4175;SAS_AF=0.4417;AA=G|||;VT=SNP
12	124169461	rs35416308	T	G	100	PASS	AC=1363;AF=0.272165;AN=5008;NS=2504;DP=15526;EAS_AF=0.0565;AMR_AF=0.2291;AFR_AF=0.3971;EUR_AF=0.3588;SAS_AF=0.2669;AA=t|||;VT=SNP
12	124169849	rs151246619	G	A	100	PASS	AC=8;AF=0.00159744;AN=5008;NS=2504;DP=19432;EAS_AF=0;AMR_AF=0.0058;AFR_AF=0;EUR_AF=0.004;SAS_AF=0;AA=g|||;VT=SNP
12	124171151	rs7308862	C	T	100	PASS	AC=1683;AF=0.336062;AN=5008;NS=2504;DP=20149;EAS_AF=0.0605;AMR_AF=0.3012;AFR_AF=0.5643;EUR_AF=0.3748;SAS_AF=0.2965;AA=T|||;VT=SNP
12	124171176	rs7139193	A	G	100	PASS	AC=2225;AF=0.444289;AN=5008;NS=2504;DP=19871;EAS_AF=0.1488;AMR_AF=0.3444;AFR_AF=0.7443;EUR_AF=0.4175;SAS_AF=0.4417;AA=G|||;VT=SNP
12	124171323	rs7297576	T	C	100	PASS	AC=1683;AF=0.336062;AN=5008;NS=2504;DP=20755;EAS_AF=0.0605;AMR_AF=0.3012;AFR_AF=0.5643;EUR_AF=0.3748;SAS_AF=0.2965;AA=C|||;VT=SNP
12	124171417	rs79251326	G	A	100	PASS	AC=34;AF=0.00678914;AN=5008;NS=2504;DP=21452;EAS_AF=0;AMR_AF=0.0159;AFR_AF=0;EUR_AF=0.0209;SAS_AF=0.002;AA=G|||;VT=SNP;EX_TARGET
12	124171640	rs3748271	A	G	100	PASS	AC=418;AF=0.0834665;AN=5008;NS=2504;DP=18080;EAS_AF=0.0863;AMR_AF=0.0317;AFR_AF=0.0946;EUR_AF=0.0427;SAS_AF=0.1442;AA=A|||;VT=SNP
12	124171658	rs7309528	C	T	100	PASS	AC=1363;AF=0.272165;AN=5008;NS=2504;DP=18443;EAS_AF=0.0565;AMR_AF=0.2291;AFR_AF=0.3971;EUR_AF=0.3588;SAS_AF=0.2669;AA=T|||;VT=SNP
12	124171826	rs6488892	T	C	100	PASS	AC=1363;AF=0.272165;AN=5008;NS=2504;DP=18774;EAS_AF=0.0565;AMR_AF=0.2291;AFR_AF=0.3971;EUR_AF=0.3588;SAS_AF=0.2669;AA=C|||;VT=SNP
12	124171903	rs6488893	A	G	100	PASS	AC=1364;AF=0.272364;AN=5008;NS=2504;DP=16111;EAS_AF=0.0565;AMR_AF=0.2291;AFR_AF=0.3971;EUR_AF=0.3588;SAS_AF=0.2679;AA=A|||;VT=SNP
12	124172307	rs12829984	C	T	100	PASS	AC=1363;AF=0.272165;AN=5008;NS=2504;DP=18748;EAS_AF=0.0565;AMR_AF=0.2291;AFR_AF=0.3971;EUR_AF=0.3588;SAS_AF=0.2669;AA=c|||;VT=SNP
12	124172342	rs7301907	T	C	100	PASS	AC=2226;AF=0.444489;AN=5008;NS=2504;DP=18306;EAS_AF=0.1498;AMR_AF=0.3444;AFR_AF=0.7443;EUR_AF=0.4175;SAS_AF=0.4417;AA=t|||;VT=SNP
12	124172499	rs111776710	A	C	100	PASS	AC=49;AF=0.00978435;AN=5008;NS=2504;DP=19593;EAS_AF=0;AMR_AF=0.0072;AFR_AF=0.0015;EUR_AF=0.0149;SAS_AF=0.0276;AA=a|||;VT=SNP
12	124172555	rs7298831	A	T	100	PASS	AC=1661;AF=0.331669;AN=5008;NS=2504;DP=19634;EAS_AF=0.0605;AMR_AF=0.2997;AFR_AF=0.5484;EUR_AF=0.3748;SAS_AF=0.2965;AA=a|||;VT=SNP;EX_TARGET
12	124172706	rs73418153	A	G	100	PASS	AC=298;AF=0.0595048;AN=5008;NS=2504;DP=19184;EAS_AF=0.004;AMR_AF=0.0706;AFR_AF=0.1513;EUR_AF=0.0159;SAS_AF=0.0297;AA=a|||;VT=SNP;EX_TARGET
12	124172731	rs7313032	G	A	100	PASS	AC=1683;AF=0.336062;AN=5008;NS=2504;DP=17323;EAS_AF=0.0605;AMR_AF=0.3012;AFR_AF=0.5643;EUR_AF=0.3748;SAS_AF=0.2965;AA=g|||;VT=SNP;EX_TARGET
12	124172746	rs7302449	T	C	100	PASS	AC=2231;AF=0.445487;AN=5008;NS=2504;DP=16638;EAS_AF=0.1498;AMR_AF=0.3444;AFR_AF=0.7481;EUR_AF=0.4175;SAS_AF=0.4417;AA=t|||;VT=SNP;EX_TARGET
12	124173005	rs11829958	T	G	100	PASS	AC=1661;AF=0.331669;AN=5008;NS=2504;DP=16948;EAS_AF=0.0605;AMR_AF=0.2997;AFR_AF=0.5484;EUR_AF=0.3748;SAS_AF=0.2965;AA=G|||;VT=SNP
12	124173448	rs10773023	C	T	100	PASS	AC=481;AF=0.0960463;AN=5008;NS=2504;DP=13602;EAS_AF=0.0883;AMR_AF=0.0403;AFR_AF=0.1354;EUR_AF=0.0427;SAS_AF=0.1452;AA=C|||;VT=SNP
12	124174065	rs11609591	T	A	100	PASS	AC=1683;AF=0.336062;AN=5008;NS=2504;DP=17498;EAS_AF=0.0605;AMR_AF=0.3012;AFR_AF=0.5643;EUR_AF=0.3748;SAS_AF=0.2965;AA=A|||;VT=SNP
12	124174234	rs7135660	G	A	100	PASS	AC=1440;AF=0.28754;AN=5008;NS=2504;DP=17386;EAS_AF=0.0565;AMR_AF=0.2334;AFR_AF=0.4531;EUR_AF=0.3588;SAS_AF=0.2669;AA=A|||;VT=SNP
12	124174365	rs7307343	A	G	100	PASS	AC=1364;AF=0.272364;AN=5008;NS=2504;DP=5980;EAS_AF=0.0575;AMR_AF=0.2291;AFR_AF=0.3971;EUR_AF=0.3588;SAS_AF=0.2669;AA=A|||;VT=SNP
12	124174656	rs7310918	T	C	100	PASS	AC=1364;AF=0.272364;AN=5008;NS=2504;DP=19510;EAS_AF=0.0565;AMR_AF=0.2291;AFR_AF=0.3971;EUR_AF=0.3598;SAS_AF=0.2669;AA=T|||;VT=SNP
12	124174937	rs11057329	A	T	100	PASS	AC=480;AF=0.0958466;AN=5008;NS=2504;DP=20517;EAS_AF=0.0883;AMR_AF=0.0403;AFR_AF=0.1346;EUR_AF=0.0427;SAS_AF=0.1452;AA=A|||;VT=SNP
12	124175086	rs77804131	C	T	100	PASS	AC=49;AF=0.00978435;AN=5008;NS=2504;DP=19904;EAS_AF=0;AMR_AF=0.0072;AFR_AF=0.0015;EUR_AF=0.0149;SAS_AF=0.0276;AA=C|||;VT=SNP;EX_TARGET
12	124175803	rs113349008	C	T	100	PASS	AC=56;AF=0.0111821;AN=5008;NS=2504;DP=25826;EAS_AF=0.0069;AMR_AF=0.0072;AFR_AF=0.0015;EUR_AF=0.0149;SAS_AF=0.0276;AA=C|||;VT=SNP
12	124176013	rs35114195	T	C	100	PASS	AC=1661;AF=0.331669;AN=5008;NS=2504;DP=23145;EAS_AF=0.0605;AMR_AF=0.2997;AFR_AF=0.5484;EUR_AF=0.3748;SAS_AF=0.2965;AA=C|||;VT=SNP
12	124176472	rs11833604	G	A	100	PASS	AC=1364;AF=0.272364;AN=5008;NS=2504;DP=14535;EAS_AF=0.0575;AMR_AF=0.2291;AFR_AF=0.3971;EUR_AF=0.3588;SAS_AF=0.2669;AA=G|||;VT=SNP
12	124176510	rs112940220	C	T	100	PASS	AC=107;AF=0.0213658;AN=5008;NS=2504;DP=15300;EAS_AF=0;AMR_AF=0.0101;AFR_AF=0.0431;EUR_AF=0.0149;SAS_AF=0.0286;AA=C|||;VT=SNP
12	124176748	rs11831536	A	G	100	PASS	AC=1363;AF=0.272165;AN=5008;NS=2504;DP=16417;EAS_AF=0.0565;AMR_AF=0.2291;AFR_AF=0.3971;EUR_AF=0.3588;SAS_AF=0.2669;AA=G|||;VT=SNP
12	124176848	rs10846542	T	C	100	PASS	AC=481;AF=0.0960463;AN=5008;NS=2504;DP=18096;EAS_AF=0.0893;AMR_AF=0.0403;AFR_AF=0.1346;EUR_AF=0.0427;SAS_AF=0.1452;AA=T|||;VT=SNP
12	124177016	rs35946281	C	A	100	PASS	AC=1362;AF=0.271965;AN=5008;NS=2504;DP=19029;EAS_AF=0.0565;AMR_AF=0.2291;AFR_AF=0.3964;EUR_AF=0.3588;SAS_AF=0.2669;AA=A|||;VT=SNP
12	124177289	rs7137946	T	C	100	PASS	AC=2231;AF=0.445487;AN=5008;NS=2504;DP=19428;EAS_AF=0.1498;AMR_AF=0.3444;AFR_AF=0.7481;EUR_AF=0.4175;SAS_AF=0.4417;AA=C|||;VT=SNP;EX_TARGET
12	124177506	rs74936044	G	C	100	PASS	AC=95;AF=0.0189696;AN=5008;NS=2504;DP=15600;EAS_AF=0.001;AMR_AF=0.0303;AFR_AF=0.0053;EUR_AF=0.0527;SAS_AF=0.0133;AA=G|||;VT=SNP
12	124177538	rs7304837	C	T	100	PASS	AC=1364;AF=0.272364;AN=5008;NS=2504;DP=13450;EAS_AF=0.0565;AMR_AF=0.2291;AFR_AF=0.3971;EUR_AF=0.3588;SAS_AF=0.2679;AA=T|||;VT=SNP
12	124177643	rs7304052	G	A	100	PASS	AC=1363;AF=0.272165;AN=5008;NS=2504;DP=11157;EAS_AF=0.0565;AMR_AF=0.2291;AFR_AF=0.3971;EUR_AF=0.3588;SAS_AF=0.2669;AA=G|||;VT=SNP
12	124177863	rs11057331	G	A	100	PASS	AC=480;AF=0.0958466;AN=5008;NS=2504;DP=12778;EAS_AF=0.0883;AMR_AF=0.0403;AFR_AF=0.1346;EUR_AF=0.0427;SAS_AF=0.1452;AA=g|||;VT=SNP
12	124178329	rs12821242	G	A	100	PASS	AC=1363;AF=0.272165;AN=5008;NS=2504;DP=18040;EAS_AF=0.0565;AMR_AF=0.2291;AFR_AF=0.3971;EUR_AF=0.3588;SAS_AF=0.2669;AA=A|||;VT=SNP
12	124178381	rs11057332	T	C	100	PASS	AC=481;AF=0.0960463;AN=5008;NS=2504;DP=17026;EAS_AF=0.0893;AMR_AF=0.0403;AFR_AF=0.1346;EUR_AF=0.0427;SAS_AF=0.1452;AA=T|||;VT=SNP
12	124178665	rs11830462	C	T	100	PASS	AC=1364;AF=0.272364;AN=5008;NS=2504;DP=17055;EAS_AF=0.0565;AMR_AF=0.2291;AFR_AF=0.3979;EUR_AF=0.3588;SAS_AF=0.2669;AA=C|||;VT=SNP
12	124178820	rs113350030	G	A	100	PASS	AC=51;AF=0.0101837;AN=5008;NS=2504;DP=16883;EAS_AF=0.001;AMR_AF=0.0072;AFR_AF=0.0015;EUR_AF=0.0149;SAS_AF=0.0286;AA=g|||;VT=SNP
12	124179417	rs7966867	T	C	100	PASS	AC=2415;AF=0.482228;AN=5008;NS=2504;DP=19895;EAS_AF=0.1508;AMR_AF=0.366;AFR_AF=0.8744;EUR_AF=0.4185;SAS_AF=0.4417;AA=C|||;VT=SNP;EX_TARGET
12	124179620	rs12828633	G	A	100	PASS	AC=1661;AF=0.331669;AN=5008;NS=2504;DP=16576;EAS_AF=0.0605;AMR_AF=0.2997;AFR_AF=0.5484;EUR_AF=0.3748;SAS_AF=0.2965;AA=A|||;VT=SNP
12	124179639	rs10846543	A	G	100	PASS	AC=480;AF=0.0958466;AN=5008;NS=2504;DP=17042;EAS_AF=0.0883;AMR_AF=0.0403;AFR_AF=0.1346;EUR_AF=0.0427;SAS_AF=0.1452;AA=A|||;VT=SNP
12	124179739	rs12831081	A	G	100	PASS	AC=1363;AF=0.272165;AN=5008;NS=2504;DP=17270;EAS_AF=0.0565;AMR_AF=0.2291;AFR_AF=0.3971;EUR_AF=0.3588;SAS_AF=0.2669;AA=A|||;VT=SNP
12	124179928	rs73418167	T	A	100	PASS	AC=242;AF=0.0483227;AN=5008;NS=2504;DP=17877;EAS_AF=0.004;AMR_AF=0.0677;AFR_AF=0.1112;EUR_AF=0.0149;SAS_AF=0.0297;AA=T|||;VT=SNP
12	124180011	rs11834492	T	C	100	PASS	AC=1363;AF=0.272165;AN=5008;NS=2504;DP=15910;EAS_AF=0.0565;AMR_AF=0.2291;AFR_AF=0.3971;EUR_AF=0.3588;SAS_AF=0.2669;AA=C|||;VT=SNP
12	124180474	rs12818596	T	C	100	PASS	AC=1364;AF=0.272364;AN=5008;NS=2504;DP=15670;EAS_AF=0.0565;AMR_AF=0.2291;AFR_AF=0.3971;EUR_AF=0.3588;SAS_AF=0.2679;AA=T|||;VT=SNP
12	124180507	rs111942715	C	T	100	PASS	AC=49;AF=0.00978435;AN=5008;NS=2504;DP=16976;EAS_AF=0;AMR_AF=0.0072;AFR_AF=0.0015;EUR_AF=0.0149;SAS_AF=0.0276;AA=C|||;VT=SNP
12	124181049	rs7298440	C	T	100	PASS	AC=1364;AF=0.272364;AN=5008;NS=2504;DP=21753;EAS_AF=0.0565;AMR_AF=0.2291;AFR_AF=0.3979;EUR_AF=0.3588;SAS_AF=0.2669;AA=C|||;VT=SNP;EX_TARGET
12	124181360	rs117054754	G	A	100	PASS	AC=12;AF=0.00239617;AN=5008;NS=2504;DP=19708;EAS_AF=0;AMR_AF=0;AFR_AF=0;EUR_AF=0.0119;SAS_AF=0;AA=A|||;VT=SNP
12	124181820	rs7979528	A	G	100	PASS	AC=1363;AF=0.272165;AN=5008;NS=2504;DP=19173;EAS_AF=0.0565;AMR_AF=0.2291;AFR_AF=0.3971;EUR_AF=0.3588;SAS_AF=0.2669;AA=A|||;VT=SNP
12	124182120	rs7968029	C	T	100	PASS	AC=1360;AF=0.271565;AN=5008;NS=2504;DP=18298;EAS_AF=0.0565;AMR_AF=0.2291;AFR_AF=0.3949;EUR_AF=0.3588;SAS_AF=0.2669;AA=C|||;VT=SNP
12	124182143	rs7957429	T	C	100	PASS	AC=995;AF=0.198682;AN=5008;NS=2504;DP=18599;EAS_AF=0.0556;AMR_AF=0.183;AFR_AF=0.1929;EUR_AF=0.3062;SAS_AF=0.2546;AA=T|||;VT=SNP
12	124182659	rs7397230	A	G	100	PASS	AC=1363;AF=0.272165;AN=5008;NS=2504;DP=19587;EAS_AF=0.0565;AMR_AF=0.2291;AFR_AF=0.3971;EUR_AF=0.3588;SAS_AF=0.2669;AA=G|||;VT=SNP
12	124183053	rs7307219	C	T	100	PASS	AC=481;AF=0.0960463;AN=5008;NS=2504;DP=19525;EAS_AF=0.0893;AMR_AF=0.0403;AFR_AF=0.1346;EUR_AF=0.0427;SAS_AF=0.1452;AA=C|||;VT=SNP
12	124183058	rs56816130	C	T	100	PASS	AC=298;AF=0.0595048;AN=5008;NS=2504;DP=19237;EAS_AF=0.004;AMR_AF=0.0706;AFR_AF=0.1513;EUR_AF=0.0159;SAS_AF=0.0297;AA=C|||;VT=SNP
12	124183249	rs117035856	G	C	100	PASS	AC=49;AF=0.00978435;AN=5008;NS=2504;DP=22092;EAS_AF=0;AMR_AF=0.0072;AFR_AF=0.0015;EUR_AF=0.0149;SAS_AF=0.0276;AA=G|||;VT=SNP
12	124183804	rs7308234	C	T	100	PASS	AC=1365;AF=0.272564;AN=5008;NS=2504;DP=19480;EAS_AF=0.0565;AMR_AF=0.2291;AFR_AF=0.3971;EUR_AF=0.3608;SAS_AF=0.2669;AA=C|||;VT=SNP
12	124183827	rs7138503	A	G	100	PASS	AC=1662;AF=0.331869;AN=5008;NS=2504;DP=18589;EAS_AF=0.0605;AMR_AF=0.2997;AFR_AF=0.5484;EUR_AF=0.3757;SAS_AF=0.2965;AA=G|||;VT=SNP
12	124184065	rs11613632	G	A	100	PASS	AC=1363;AF=0.272165;AN=5008;NS=2504;DP=19976;EAS_AF=0.0565;AMR_AF=0.2291;AFR_AF=0.3971;EUR_AF=0.3588;SAS_AF=0.2669;AA=A|||;VT=SNP
12	124184369	rs117614122	C	T	100	PASS	AC=30;AF=0.00599042;AN=5008;NS=2504;DP=19430;EAS_AF=0;AMR_AF=0.0101;AFR_AF=0.0008;EUR_AF=0.0189;SAS_AF=0.0031;AA=C|||;VT=SNP
12	124184482	rs73219037	G	C	100	PASS	AC=1364;AF=0.272364;AN=5008;NS=2504;DP=20240;EAS_AF=0.0565;AMR_AF=0.2291;AFR_AF=0.3979;EUR_AF=0.3588;SAS_AF=0.2669;AA=G|||;VT=SNP
12	124184639	rs7398152	T	G	100	PASS	AC=1363;AF=0.272165;AN=5008;NS=2504;DP=18660;EAS_AF=0.0565;AMR_AF=0.2291;AFR_AF=0.3971;EUR_AF=0.3588;SAS_AF=0.2669;AA=G|||;VT=SNP
12	124184903	rs10846545	C	T	100	PASS	AC=481;AF=0.0960463;AN=5008;NS=2504;DP=19582;EAS_AF=0.0883;AMR_AF=0.0403;AFR_AF=0.1354;EUR_AF=0.0427;SAS_AF=0.1452;AA=C|||;VT=SNP
12	124185124	rs6488894	C	T	100	PASS	AC=1363;AF=0.272165;AN=5008;NS=2504;DP=17187;EAS_AF=0.0565;AMR_AF=0.2291;AFR_AF=0.3971;EUR_AF=0.3588;SAS_AF=0.2669;AA=C|||;VT=SNP
12	124185126	rs112955959	C	T	100	PASS	AC=298;AF=0.0595048;AN=5008;NS=2504;DP=17029;EAS_AF=0.004;AMR_AF=0.0706;AFR_AF=0.1513;EUR_AF=0.0159;SAS_AF=0.0297;AA=C|||;VT=SNP
12	124185161	rs112522115	A	G	100	PASS	AC=230;AF=0.0459265;AN=5008;NS=2504;DP=17203;EAS_AF=0.004;AMR_AF=0.0677;AFR_AF=0.1021;EUR_AF=0.0149;SAS_AF=0.0297;AA=A|||;VT=SNP
12	124185212	rs7316011	C	T	100	PASS	AC=2228;AF=0.444888;AN=5008;NS=2504;DP=14751;EAS_AF=0.1488;AMR_AF=0.3444;AFR_AF=0.7466;EUR_AF=0.4175;SAS_AF=0.4417;AA=T|||;VT=SNP
12	124185820	rs117168088	C	T	100	PASS	AC=19;AF=0.00379393;AN=5008;NS=2504;DP=15665;EAS_AF=0;AMR_AF=0.0043;AFR_AF=0;EUR_AF=0.0149;SAS_AF=0.001;AA=c|||;VT=SNP
12	124185855	rs61082817	G	A	100	PASS	AC=298;AF=0.0595048;AN=5008;NS=2504;DP=16747;EAS_AF=0.004;AMR_AF=0.0706;AFR_AF=0.1513;EUR_AF=0.0159;SAS_AF=0.0297;AA=G|||;VT=SNP
12	124185948	rs7973155	T	G	100	PASS	AC=1364;AF=0.272364;AN=5008;NS=2504;DP=18472;EAS_AF=0.0565;AMR_AF=0.2291;AFR_AF=0.3979;EUR_AF=0.3588;SAS_AF=0.2669;AA=T|||;VT=SNP
12	124186348	rs34705855	T	C	100	PASS	AC=141;AF=0.028155;AN=5008;NS=2504;DP=17725;EAS_AF=0.001;AMR_AF=0.0159;AFR_AF=0.0015;EUR_AF=0.0616;SAS_AF=0.0665;AA=T|||;VT=SNP
12	124186925	rs73418174	A	C	100	PASS	AC=334;AF=0.0666933;AN=5008;NS=2504;DP=21414;EAS_AF=0.004;AMR_AF=0.0807;AFR_AF=0.1543;EUR_AF=0.0239;SAS_AF=0.047;AA=A|||;VT=SNP
12	124187185	rs77724571	G	A	100	PASS	AC=481;AF=0.0960463;AN=5008;NS=2504;DP=21251;EAS_AF=0.0883;AMR_AF=0.0418;AFR_AF=0.1346;EUR_AF=0.0427;SAS_AF=0.1452;AA=G|||;VT=SNP
12	124187206	rs138098518	C	G	100	PASS	AC=15;AF=0.00299521;AN=5008;NS=2504;DP=21712;EAS_AF=0;AMR_AF=0.0014;AFR_AF=0.0008;EUR_AF=0.0129;SAS_AF=0;AA=C|||;VT=SNP
12	124187606	rs11611540	C	T	100	PASS	AC=93;AF=0.0185703;AN=5008;NS=2504;DP=18591;EAS_AF=0.001;AMR_AF=0.0288;AFR_AF=0.0045;EUR_AF=0.0527;SAS_AF=0.0133;AA=C|||;VT=SNP
12	124187886	rs10846546	A	G	100	PASS	AC=2417;AF=0.482628;AN=5008;NS=2504;DP=14674;EAS_AF=0.1498;AMR_AF=0.366;AFR_AF=0.8767;EUR_AF=0.4185;SAS_AF=0.4417;AA=G|||;VT=SNP
12	124187924	rs11614468	T	C	100	PASS	AC=1363;AF=0.272165;AN=5008;NS=2504;DP=15714;EAS_AF=0.0565;AMR_AF=0.2291;AFR_AF=0.3971;EUR_AF=0.3588;SAS_AF=0.2669;AA=t|||;VT=SNP
12	124188064	rs11612030	C	T	100	PASS	AC=1363;AF=0.272165;AN=5008;NS=2504;DP=19728;EAS_AF=0.0565;AMR_AF=0.2291;AFR_AF=0.3971;EUR_AF=0.3588;SAS_AF=0.2669;AA=C|||;VT=SNP
12	124188103	rs73418179	C	T	100	PASS	AC=230;AF=0.0459265;AN=5008;NS=2504;DP=21496;EAS_AF=0.004;AMR_AF=0.0677;AFR_AF=0.1021;EUR_AF=0.0149;SAS_AF=0.0297;AA=c|||;VT=SNP
12	124188755	rs145459206	T	C	100	PASS	AC=22;AF=0.00439297;AN=5008;NS=2504;DP=16164;EAS_AF=0.001;AMR_AF=0.0029;AFR_AF=0;EUR_AF=0.0179;SAS_AF=0.001;AA=T|||;VT=SNP
12	124188807	rs10773024	C	G	100	PASS	AC=417;AF=0.0832668;AN=5008;NS=2504;DP=17886;EAS_AF=0.0863;AMR_AF=0.0303;AFR_AF=0.0946;EUR_AF=0.0427;SAS_AF=0.1442;AA=C|||;VT=SNP
12	124189657	rs7136939	T	C	100	PASS	AC=1099;AF=0.219449;AN=5008;NS=2504;DP=16614;EAS_AF=0.0565;AMR_AF=0.2133;AFR_AF=0.2065;EUR_AF=0.3579;SAS_AF=0.2669;AA=T|||;VT=SNP
12	124189763	rs34506612	G	A	100	PASS	AC=113;AF=0.0225639;AN=5008;NS=2504;DP=14045;EAS_AF=0;AMR_AF=0.0101;AFR_AF=0.0008;EUR_AF=0.0497;SAS_AF=0.0562;AA=G|||;VT=SNP
12	124189779	rs113207719	G	A	100	PASS	AC=49;AF=0.00978435;AN=5008;NS=2504;DP=15524;EAS_AF=0;AMR_AF=0.0072;AFR_AF=0.0015;EUR_AF=0.0149;SAS_AF=0.0276;AA=G|||;VT=SNP
12	124190393	rs11837256	A	T	100	PASS	AC=1363;AF=0.272165;AN=5008;NS=2504;DP=18130;EAS_AF=0.0565;AMR_AF=0.2291;AFR_AF=0.3971;EUR_AF=0.3588;SAS_AF=0.2669;AA=T|||;VT=SNP
12	124190582	rs11834808	C	T	100	PASS	AC=1363;AF=0.272165;AN=5008;NS=2504;DP=19285;EAS_AF=0.0565;AMR_AF=0.2291;AFR_AF=0.3971;EUR_AF=0.3588;SAS_AF=0.2669;AA=C|||;VT=SNP
12	124190648	rs58680194	G	A	100	PASS	AC=297;AF=0.0593051;AN=5008;NS=2504;DP=19102;EAS_AF=0.004;AMR_AF=0.0706;AFR_AF=0.1505;EUR_AF=0.0159;SAS_AF=0.0297;AA=G|||;VT=SNP
12	124190836	rs12827074	T	C	100	PASS	AC=1363;AF=0.272165;AN=5008;NS=2504;DP=19972;EAS_AF=0.0565;AMR_AF=0.2291;AFR_AF=0.3971;EUR_AF=0.3588;SAS_AF=0.2669;AA=T|||;VT=SNP
12	124191908	rs117153389	C	T	100	PASS	AC=24;AF=0.00479233;AN=5008;NS=2504;DP=19000;EAS_AF=0;AMR_AF=0.013;AFR_AF=0;EUR_AF=0.0149;SAS_AF=0;AA=C|||;VT=SNP
12	124192207	rs112158562	T	C	100	PASS	AC=49;AF=0.00978435;AN=5008;NS=2504;DP=19535;EAS_AF=0;AMR_AF=0.0072;AFR_AF=0.0015;EUR_AF=0.0149;SAS_AF=0.0276;AA=T|||;VT=SNP;EX_TARGET
12	124192347	rs113292231	C	T	100	PASS	AC=297;AF=0.0593051;AN=5008;NS=2504;DP=15748;EAS_AF=0.004;AMR_AF=0.0706;AFR_AF=0.1505;EUR_AF=0.0159;SAS_AF=0.0297;AA=C|||;VT=SNP
12	124192415	rs12811354	G	A	100	PASS	AC=1086;AF=0.216853;AN=5008;NS=2504;DP=14048;EAS_AF=0.0565;AMR_AF=0.2133;AFR_AF=0.1967;EUR_AF=0.3579;SAS_AF=0.2669;AA=G|||;VT=SNP
12	124192672	rs112525270	T	C	100	PASS	AC=296;AF=0.0591054;AN=5008;NS=2504;DP=14276;EAS_AF=0.004;AMR_AF=0.0706;AFR_AF=0.1498;EUR_AF=0.0159;SAS_AF=0.0297;AA=T|||;VT=SNP
12	124192728	rs7398298	C	T	100	PASS	AC=1363;AF=0.272165;AN=5008;NS=2504;DP=13766;EAS_AF=0.0565;AMR_AF=0.2291;AFR_AF=0.3971;EUR_AF=0.3588;SAS_AF=0.2669;AA=C|||;VT=SNP
12	124193025	rs7397423	A	G	100	PASS	AC=4977;AF=0.99381;AN=5008;NS=2504;DP=15384;EAS_AF=1;AMR_AF=1;AFR_AF=0.9985;EUR_AF=0.9841;SAS_AF=0.9867;AA=G|||;VT=SNP
12	124193471	rs7305838	G	A	100	PASS	AC=1363;AF=0.272165;AN=5008;NS=2504;DP=13016;EAS_AF=0.0565;AMR_AF=0.2291;AFR_AF=0.3971;EUR_AF=0.3588;SAS_AF=0.2669;AA=G|||;VT=SNP
12	124193574	rs12819746	C	G	100	PASS	AC=1682;AF=0.335863;AN=5008;NS=2504;DP=9008;EAS_AF=0.0605;AMR_AF=0.3012;AFR_AF=0.5635;EUR_AF=0.3748;SAS_AF=0.2965;AA=G|||;VT=SNP
12	124193666	rs12825800	T	C	100	PASS	AC=1660;AF=0.33147;AN=5008;NS=2504;DP=12693;EAS_AF=0.0605;AMR_AF=0.2997;AFR_AF=0.5477;EUR_AF=0.3748;SAS_AF=0.2965;AA=C|||;VT=SNP
```
