## Supplementary material for "Characterization of shared and ancestry-specific signals driving complex traits using multi-ancestry fine-mapping": mesusieoutput

```
                 eur          afr      eur_afr
   [1,] 0.0002528484 0.0002084999 6.920388e-05
   [2,] 0.0002405514 0.0002373367 7.606588e-05
   [3,] 0.0002525826 0.0002083102 6.927847e-05
   [4,] 0.0002436470 0.0002394209 7.592167e-05
   [5,] 0.0002436470 0.0002390227 7.592815e-05
   [6,] 0.0002528484 0.0002074019 6.965938e-05
   [7,] 0.0002441673 0.0002069379 6.913902e-05
   [8,] 0.0002419549 0.0002366120 7.601469e-05
   [9,] 0.0002503266 0.0002074071 7.279657e-05
  [10,] 0.0002418583 0.0002361075 7.609947e-05
  [11,] 0.0002421562 0.0002372356 7.597927e-05
  [12,] 0.0002500828 0.0002076980 7.342354e-05
  [13,] 0.0002434106 0.0002357798 7.648248e-05
  [14,] 0.0002442362 0.0002360602 8.292241e-05
  [15,] 0.0002389332 0.0002315623 7.927229e-05
  [16,] 0.0002389048 0.0002313062 7.910981e-05
  [17,] 0.0002656476 0.0002205620 9.249231e-05
  [18,] 0.0002387954 0.0002304670 7.653249e-05
  [19,] 0.0002742971 0.0002119965 8.779466e-05
  [20,] 0.0002793376 0.0002235036 8.950234e-05
  [21,] 0.0002626575 0.0002303776 8.557307e-05
  [22,] 0.0002721689 0.0002143648 8.965352e-05
  [23,] 0.0002790266 0.0002234919 8.441415e-05
  [24,] 0.0002792827 0.0002235688 8.639986e-05
  [25,] 0.0002793418 0.0002233486 8.596651e-05
  [26,] 0.0002383682 0.0002311103 7.671195e-05
  [27,] 0.0002383456 0.0002303638 7.646776e-05
  [28,] 0.0002386541 0.0002312143 7.643891e-05
  [29,] 0.0002385886 0.0002302141 7.655242e-05
  [30,] 0.0002697808 0.0002096927 8.266707e-05
  [31,] 0.0002386178 0.0002303169 7.656631e-05
  [32,] 0.0002386178 0.0002303169 7.656631e-05
  [33,] 0.0002386178 0.0002303206 7.656226e-05
  [34,] 0.0002386178 0.0002303245 7.655825e-05
  [35,] 0.0002620710 0.0002301406 8.407477e-05
  [36,] 0.0002386178 0.0002303326 7.655033e-05
  [37,] 0.0002616832 0.0002301704 8.353278e-05
  [38,] 0.0002692209 0.0002087236 8.058678e-05
  [39,] 0.0002386178 0.0002303451 7.653911e-05
  [40,] 0.0002755409 0.0002230483 8.379599e-05
  [41,] 0.0002386058 0.0002303496 7.653274e-05
  [42,] 0.0002608424 0.0002301786 8.364148e-05
  [43,] 0.0002414078 0.0002336095 7.918102e-05
  [44,] 0.0002385708 0.0002304405 7.650639e-05
  [45,] 0.0002384210 0.0002302878 7.649402e-05
  [46,] 0.0002382960 0.0002304405 7.645101e-05
  [47,] 0.0002385476 0.0002305207 7.649510e-05
  [48,] 0.0002383924 0.0002308976 7.652928e-05
  [49,] 0.0002380680 0.0002318801 7.665754e-05
  [50,] 0.0002380587 0.0002318907 7.665729e-05
  [51,] 0.0002380494 0.0002320090 7.667964e-05
  [52,] 0.0002379855 0.0002322225 7.672647e-05
  [53,] 0.0002656211 0.0002313551 8.054093e-05
  [54,] 0.0002673083 0.0002074903 7.489595e-05
  [55,] 0.0002379496 0.0002330123 7.681346e-05
  [56,] 0.0002584835 0.0002095386 7.623182e-05
  [57,] 0.0002379677 0.0002330768 7.682473e-05
  [58,] 0.0002320320 0.0003023579 1.013460e-04
  [59,] 0.0002369931 0.0002143449 7.071753e-05
  [60,] 0.0002386703 0.0002123193 7.128981e-05
  [61,] 0.0002384734 0.0002487760 7.875475e-05
  [62,] 0.0002336977 0.0002445538 8.037015e-05
  [63,] 0.0002362749 0.0002370821 7.846867e-05
  [64,] 0.0002370239 0.0004375598 1.109451e-04
  [65,] 0.0002387993 0.0002483450 7.849191e-05
  [66,] 0.0002385286 0.0002476836 7.849442e-05
  [67,] 0.0002377956 0.0002353040 7.734171e-05
  [68,] 0.0002373146 0.0002391925 7.828278e-05
  [69,] 0.0002375535 0.0002182989 7.514377e-05
  [70,] 0.0002376682 0.0002358876 7.763930e-05
  [71,] 0.0002338386 0.0002809444 9.420730e-05
  [72,] 0.0002370696 0.0002401277 7.889161e-05
  [73,] 0.0002324557 0.0003571519 1.141607e-04
  [74,] 0.0002324559 0.0003618292 1.158260e-04
  [75,] 0.0002371186 0.0002401277 7.878379e-05
  [76,] 0.0002370875 0.0002403393 7.890822e-05
  [77,] 0.0002338803 0.0002942464 9.902552e-05
  [78,] 0.0002373932 0.0002235202 7.869464e-05
  [79,] 0.0002375812 0.0002227626 7.835561e-05
  [80,] 0.0002371346 0.0002393699 7.854292e-05
  [81,] 0.0002336085 0.0005528909 1.498489e-04
  [82,] 0.0002373301 0.0002387293 7.814339e-05
  [83,] 0.0002386075 0.0002444797 7.812673e-05
  [84,] 0.0002573412 0.0003507893 8.341789e-05
  [85,] 0.0002386385 0.0002490622 7.915862e-05
  [86,] 0.0002375613 0.0002372596 7.759767e-05
  [87,] 0.0002565191 0.0003470822 8.315830e-05
  [88,] 0.0002375939 0.0002371558 7.755645e-05
  [89,] 0.0002340623 0.0002738689 9.322030e-05
  [90,] 0.0002341224 0.0002843777 9.686998e-05
  [91,] 0.0002522540 0.0003557280 8.707552e-05
  [92,] 0.0002375105 0.0002370568 7.758544e-05
  [93,] 0.0002386487 0.0002481125 7.385917e-05
  [94,] 0.0002326004 0.0002844190 9.281974e-05
  [95,] 0.0002347255 0.0002537590 8.763687e-05
  [96,] 0.0002353703 0.0002162958 7.405252e-05
  [97,] 0.0002346709 0.0002155446 7.322511e-05
  [98,] 0.0002383462 0.0002495254 7.432516e-05
  [99,] 0.0002350609 0.0002177218 7.460259e-05
 [100,] 0.0002350609 0.0002180898 7.480982e-05
 [101,] 0.0002325754 0.0002863072 9.213391e-05
 [102,] 0.0002345380 0.0002183413 7.462546e-05
 [103,] 0.0002375613 0.0002363784 7.741717e-05
 [104,] 0.0002380785 0.0002683055 7.846795e-05
 [105,] 0.0002391279 0.0002645913 7.697930e-05
 [106,] 0.0002325752 0.0002864983 9.276036e-05
 [107,] 0.0002393829 0.0002193466 7.775356e-05
 [108,] 0.0002391225 0.0002489987 7.880918e-05
 [109,] 0.0002341920 0.0002065911 6.732791e-05
 [110,] 0.0002369654 0.0002775787 1.055752e-04
 [111,] 0.0002360249 0.0002093658 6.757132e-05
 [112,] 0.0002359600 0.0002091399 6.755613e-05
 [113,] 0.0002416161 0.0002389504 7.684353e-05
 [114,] 0.0002348158 0.0002070982 6.728015e-05
 [115,] 0.0002327091 0.0002488118 8.636934e-05
 [116,] 0.0002346154 0.0002054723 6.709513e-05
 [117,] 0.0002393516 0.0003169030 9.692187e-05
 [118,] 0.0002349113 0.0002053419 6.713462e-05
 [119,] 0.0002362599 0.0002052635 6.729895e-05
 [120,] 0.0002349988 0.0002574931 9.299316e-05
 [121,] 0.0002359889 0.0002507438 9.118372e-05
 [122,] 0.0002364508 0.0002057830 6.796699e-05
 [123,] 0.0002414350 0.0002424144 7.739179e-05
 [124,] 0.0002358414 0.0002529059 9.201459e-05
 [125,] 0.0002310731 0.0002352872 7.789548e-05
 [126,] 0.0002311094 0.0002356681 7.813681e-05
 [127,] 0.0002369377 0.0002054639 6.806982e-05
 [128,] 0.0002366899 0.0002054622 6.804579e-05
 [129,] 0.0002310387 0.0002356681 7.791560e-05
 [130,] 0.0002356961 0.0002563613 9.344078e-05
 [131,] 0.0002339765 0.0002522517 8.965674e-05
 [132,] 0.0002358414 0.0002566515 9.376475e-05
 [133,] 0.0002350679 0.0002109502 6.854052e-05
 [134,] 0.0002545379 0.0002295710 6.908383e-05
 [135,] 0.0002447836 0.0002339715 7.459838e-05
 [136,] 0.0002340404 0.0002095302 6.745565e-05
 [137,] 0.0002373671 0.0002066792 6.833890e-05
 [138,] 0.0002414573 0.0002918128 1.190276e-04
 [139,] 0.0002548339 0.0002285632 6.920937e-05
 [140,] 0.0002394460 0.0003025252 1.206453e-04
 [141,] 0.0002346208 0.0002791578 1.010259e-04
 [142,] 0.0002370044 0.0002634402 9.169474e-05
 [143,] 0.0002534124 0.0002443341 7.005760e-05
 [144,] 0.0002412517 0.0002981354 1.220183e-04
 [145,] 0.0002408361 0.0002990864 1.218363e-04
 [146,] 0.0002534124 0.0002430351 6.993645e-05
 [147,] 0.0002312026 0.0004743006 1.349827e-04
 [148,] 0.0002532238 0.0002420725 6.986852e-05
 [149,] 0.0002532238 0.0002420725 6.986852e-05
 [150,] 0.0002532238 0.0002417656 6.984091e-05
 [151,] 0.0002348897 0.0003079369 1.142768e-04
 [152,] 0.0002408291 0.0003073079 1.260614e-04
 [153,] 0.0002526828 0.0002405276 6.978476e-05
 [154,] 0.0002403223 0.0002628686 7.989418e-05
 [155,] 0.0002408291 0.0003078404 1.263354e-04
 [156,] 0.0002419894 0.0002448416 7.579400e-05
 [157,] 0.0002532238 0.0002335137 6.937499e-05
 [158,] 0.0002342237 0.0002895864 1.051865e-04
 [159,] 0.0002410416 0.0003093589 1.274931e-04
 [160,] 0.0002532238 0.0002320920 6.929715e-05
 [161,] 0.0002530550 0.0002318560 6.929286e-05
 [162,] 0.0002537925 0.0002337790 6.935986e-05
 [163,] 0.0002537925 0.0002337790 6.935986e-05
 [164,] 0.0002408291 0.0003129537 1.289644e-04
 [165,] 0.0002404863 0.0002632199 7.985851e-05
 [166,] 0.0002312630 0.0004412073 1.261358e-04
 [167,] 0.0002406969 0.0002633696 7.976418e-05
 [168,] 0.0002404184 0.0003172179 1.303779e-04
 [169,] 0.0002316584 0.0004363669 1.227671e-04
 [170,] 0.0002313895 0.0004394798 1.249518e-04
 [171,] 0.0002342237 0.0002859662 1.037155e-04
 [172,] 0.0002337162 0.0002624269 9.245063e-05
 [173,] 0.0002532238 0.0002297528 6.919225e-05
 [174,] 0.0002386179 0.0002549064 8.022357e-05
 [175,] 0.0002400166 0.0003166452 1.293219e-04
 [176,] 0.0002524983 0.0002283759 6.916462e-05
 [177,] 0.0002394121 0.0003209803 1.302933e-04
 [178,] 0.0002514300 0.0002333037 6.952427e-05
 [179,] 0.0002509573 0.0002340441 7.022110e-05
 [180,] 0.0002303685 0.0005397680 1.594408e-04
 [181,] 0.0002329087 0.0002309265 7.565406e-05
 [182,] 0.0002381534 0.0002741580 8.807999e-05
 [183,] 0.0002510162 0.0002333715 7.017352e-05
 [184,] 0.0002381635 0.0003040493 1.196490e-04
 [185,] 0.0002499992 0.0002284752 6.990834e-05
 [186,] 0.0002386923 0.0003120354 1.246084e-04
 [187,] 0.0002492967 0.0002286639 6.994517e-05
 [188,] 0.0002492967 0.0002286639 6.994517e-05
 [189,] 0.0002379535 0.0002969097 1.158574e-04
 [190,] 0.0002353278 0.0002113178 7.131618e-05
 [191,] 0.0002494393 0.0002284752 6.993010e-05
 [192,] 0.0002331305 0.0002643916 9.250035e-05
 [193,] 0.0002338857 0.0002750475 9.910127e-05
 [194,] 0.0002494393 0.0002282878 6.992154e-05
 [195,] 0.0002353977 0.0002113178 7.135465e-05
 [196,] 0.0002549370 0.0002158170 8.389578e-05
 [197,] 0.0002494393 0.0002277145 6.989701e-05
 [198,] 0.0002377887 0.0003031118 1.186350e-04
 [199,] 0.0002487475 0.0002278982 6.993195e-05
 [200,] 0.0002382735 0.0002597347 8.162068e-05
 [201,] 0.0002403516 0.0002694789 8.112366e-05
 [202,] 0.0002403516 0.0002714147 8.154363e-05
 [203,] 0.0002411180 0.0003363135 1.416235e-04
 [204,] 0.0002606791 0.0002232929 9.340012e-05
 [205,] 0.0002411180 0.0003349044 1.409007e-04
 [206,] 0.0002411180 0.0003317543 1.392846e-04
 [207,] 0.0002411180 0.0003317543 1.392846e-04
 [208,] 0.0002411180 0.0003341678 1.405229e-04
 [209,] 0.0002413341 0.0003341678 1.409716e-04
 [210,] 0.0002411180 0.0003335078 1.401843e-04
 [211,] 0.0002409042 0.0003335078 1.397399e-04
 [212,] 0.0002409042 0.0003335078 1.397399e-04
 [213,] 0.0002422980 0.0002707496 8.020996e-05
 [214,] 0.0002462574 0.0002278504 7.011057e-05
 [215,] 0.0002409042 0.0003320513 1.389966e-04
 [216,] 0.0002391901 0.0002367673 8.027285e-05
 [217,] 0.0002357652 0.0002667640 9.889521e-05
 [218,] 0.0002354996 0.0002667640 9.847636e-05
 [219,] 0.0002391682 0.0002372303 8.046858e-05
 [220,] 0.0002404838 0.0003314003 1.377944e-04
 [221,] 0.0002377269 0.0002313034 7.695745e-05
 [222,] 0.0002404838 0.0003320513 1.381231e-04
 [223,] 0.0002404838 0.0003297076 1.369398e-04
 [224,] 0.0002404838 0.0003320513 1.381231e-04
 [225,] 0.0002467672 0.0002279659 7.015624e-05
 [226,] 0.0002406962 0.0003326979 1.388938e-04
 [227,] 0.0002406928 0.0003306803 1.378627e-04
 [228,] 0.0002406928 0.0003306803 1.378627e-04
 [229,] 0.0002406928 0.0003293215 1.371729e-04
 [230,] 0.0002404838 0.0003286112 1.363861e-04
 [231,] 0.0002377331 0.0002312927 7.695212e-05
 [232,] 0.0002391281 0.0002365294 8.008966e-05
 [233,] 0.0002374568 0.0002871604 1.103897e-04
 [234,] 0.0002372899 0.0002871604 1.101100e-04
 [235,] 0.0002371281 0.0002846451 1.086620e-04
 [236,] 0.0002376677 0.0002312450 7.687960e-05
 [237,] 0.0002474872 0.0002298827 7.023973e-05
 [238,] 0.0002376625 0.0002312450 7.687707e-05
 [239,] 0.0002470037 0.0002295752 7.020416e-05
 [240,] 0.0002398740 0.0003256779 1.336770e-04
 [241,] 0.0002467672 0.0002303853 7.028828e-05
 [242,] 0.0002390076 0.0002365139 7.994956e-05
 [243,] 0.0002404756 0.0002677610 8.069720e-05
 [244,] 0.0002407356 0.0002647125 7.993047e-05
 [245,] 0.0002403906 0.0002627255 7.973685e-05
 [246,] 0.0002323421 0.0002713638 9.461036e-05
 [247,] 0.0002326060 0.0002701243 9.475052e-05
 [248,] 0.0002357429 0.0002845795 1.062542e-04
 [249,] 0.0002490167 0.0002285168 7.008504e-05
 [250,] 0.0002378302 0.0003212781 1.272836e-04
 [251,] 0.0002376557 0.0003219600 1.272274e-04
 [252,] 0.0002326060 0.0002657534 9.306635e-05
 [253,] 0.0002324294 0.0002655523 9.260246e-05
 [254,] 0.0002403085 0.0002644181 8.013087e-05
 [255,] 0.0002404320 0.0002641251 7.999600e-05
 [256,] 0.0002376557 0.0003214070 1.269693e-04
 [257,] 0.0002492799 0.0002285168 7.007319e-05
 [258,] 0.0002397663 0.0002670227 8.128404e-05
 [259,] 0.0002490167 0.0002296893 7.014972e-05
 [260,] 0.0002380070 0.0003176588 1.259444e-04
 [261,] 0.0002324280 0.0002651981 9.246400e-05
 [262,] 0.0002323421 0.0002636750 9.167917e-05
 [263,] 0.0002318814 0.0002738118 9.299485e-05
 [264,] 0.0002491480 0.0002281484 7.006117e-05
 [265,] 0.0002402232 0.0002650829 8.032555e-05
 [266,] 0.0002354408 0.0002818175 1.044803e-04
 [267,] 0.0002402637 0.0002672861 8.074690e-05
 [268,] 0.0002495277 0.0002283947 7.011286e-05
 [269,] 0.0002401427 0.0002677374 8.092187e-05
 [270,] 0.0002553734 0.0002194330 8.749357e-05
 [271,] 0.0002553676 0.0002194330 8.749079e-05
 [272,] 0.0002557387 0.0002198331 8.800546e-05
 [273,] 0.0002400591 0.0002674956 8.093587e-05
 [274,] 0.0002564785 0.0002196143 8.806904e-05
 [275,] 0.0002564785 0.0002196143 8.806904e-05
 [276,] 0.0002364140 0.0002820454 1.060443e-04
 [277,] 0.0002385507 0.0003161539 1.263365e-04
 [278,] 0.0002361873 0.0002810029 1.054035e-04
 [279,] 0.0002325241 0.0002607352 9.065320e-05
 [280,] 0.0002389245 0.0003187111 1.283221e-04
 [281,] 0.0002557387 0.0002197208 8.780741e-05
 [282,] 0.0002400757 0.0002674956 8.095900e-05
 [283,] 0.0002401427 0.0002661959 8.061127e-05
 [284,] 0.0002561071 0.0002201177 8.832042e-05
 [285,] 0.0002363396 0.0002833861 1.067341e-04
 [286,] 0.0002561013 0.0002217215 8.965777e-05
 [287,] 0.0002325241 0.0002610433 9.075736e-05
 [288,] 0.0002389319 0.0002364683 7.982892e-05
 [289,] 0.0002402773 0.0002675424 8.083560e-05
 [290,] 0.0002561071 0.0002205013 8.864403e-05
 [291,] 0.0002561071 0.0002199184 8.815147e-05
 [292,] 0.0002325241 0.0002615597 9.095460e-05
 [293,] 0.0002325241 0.0002610433 9.075736e-05
 [294,] 0.0002376972 0.0002373805 7.881637e-05
 [295,] 0.0002389350 0.0002366150 7.989572e-05
 [296,] 0.0002324563 0.0002299785 7.496422e-05
 [297,] 0.0002502814 0.0002295368 7.026251e-05
 [298,] 0.0002575732 0.0002188645 8.781569e-05
 [299,] 0.0002377625 0.0002304382 7.619016e-05
 [300,] 0.0002575732 0.0002186116 8.758972e-05
 [301,] 0.0002575732 0.0002188645 8.781569e-05
 [302,] 0.0002319875 0.0002782735 9.492487e-05
 [303,] 0.0002575673 0.0002186806 8.764888e-05
 [304,] 0.0002409127 0.0002631079 7.958927e-05
 [305,] 0.0002509500 0.0002309680 7.035393e-05
 [306,] 0.0002364140 0.0002738908 1.023157e-04
 [307,] 0.0002510883 0.0002301774 7.031445e-05
 [308,] 0.0002389426 0.0002376437 8.035298e-05
 [309,] 0.0002377375 0.0002303288 7.619704e-05
 [310,] 0.0002510883 0.0002321503 7.045789e-05
 [311,] 0.0002411347 0.0002611480 7.910929e-05
 [312,] 0.0002411879 0.0002486547 7.719543e-05
 [313,] 0.0002406292 0.0002489562 7.748169e-05
 [314,] 0.0002352374 0.0002486335 8.912838e-05
 [315,] 0.0002348502 0.0002486335 8.864813e-05
 [316,] 0.0002349752 0.0002468856 8.801389e-05
 [317,] 0.0002395474 0.0002446630 7.707733e-05
 [318,] 0.0002379355 0.0002579621 9.726912e-05
 [319,] 0.0002557890 0.0002322843 7.041592e-05
 [320,] 0.0002333496 0.0002368615 7.667166e-05
 [321,] 0.0002556266 0.0002317106 7.040909e-05
 [322,] 0.0002395474 0.0002444046 7.703008e-05
 [323,] 0.0002307940 0.0002522994 8.209978e-05
 [324,] 0.0002380844 0.0002353085 7.877956e-05
 [325,] 0.0002380416 0.0002353483 7.872955e-05
 [326,] 0.0002374710 0.0002360128 7.789940e-05
 [327,] 0.0002398358 0.0002439947 7.684949e-05
 [328,] 0.0002374453 0.0002362454 7.806970e-05
 [329,] 0.0002339531 0.0002301257 7.901846e-05
 [330,] 0.0002339918 0.0002399667 8.358937e-05
 [331,] 0.0002545255 0.0002312552 7.041549e-05
 [332,] 0.0002339869 0.0002373524 8.242781e-05
 [333,] 0.0002307759 0.0002551859 8.281354e-05
 [334,] 0.0002307759 0.0002562307 8.314291e-05
 [335,] 0.0002396729 0.0002394669 7.614876e-05
 [336,] 0.0002307521 0.0002557065 8.256703e-05
 [337,] 0.0002307521 0.0002567584 8.289324e-05
 [338,] 0.0002338813 0.0002435682 8.503642e-05
 [339,] 0.0002396386 0.0002390453 7.609251e-05
 [340,] 0.0002308340 0.0002572151 8.401282e-05
 [341,] 0.0002356376 0.0002274782 7.910031e-05
 [342,] 0.0002312346 0.0002598996 8.685574e-05
 [343,] 0.0002495575 0.0002490739 7.149279e-05
 [344,] 0.0002489560 0.0002522654 7.196808e-05
 [345,] 0.0002376436 0.0002405504 7.917130e-05
 [346,] 0.0002400070 0.0002409986 7.632618e-05
 [347,] 0.0002403861 0.0002418983 7.637103e-05
 [348,] 0.0002310931 0.0002185118 7.111836e-05
 [349,] 0.0002410942 0.0002445315 7.649644e-05
 [350,] 0.0002327811 0.0002202697 7.318231e-05
 [351,] 0.0002329402 0.0002214131 7.384679e-05
 [352,] 0.0002308693 0.0002308442 7.362564e-05
 [353,] 0.0002308693 0.0002305513 7.354215e-05
 [354,] 0.0002334129 0.0002621387 7.838306e-05
 [355,] 0.0002308485 0.0002319624 7.402854e-05
 [356,] 0.0002308693 0.0002323002 7.404086e-05
 [357,] 0.0002308696 0.0002292978 7.318401e-05
 [358,] 0.0002356819 0.0002167714 6.777861e-05
 [359,] 0.0002385554 0.0002359160 7.695254e-05
 [360,] 0.0002332446 0.0002601698 7.812239e-05
 [361,] 0.0002308693 0.0002313273 7.376336e-05
 [362,] 0.0002330294 0.0002199676 7.338801e-05
 [363,] 0.0002384368 0.0002359582 7.697621e-05
 [364,] 0.0002384028 0.0002361788 7.701406e-05
 [365,] 0.0002308693 0.0002306686 7.357557e-05
 [366,] 0.0002330760 0.0002198101 7.338021e-05
 [367,] 0.0002309166 0.0002287761 7.287734e-05
 [368,] 0.0002414313 0.0002480289 7.693134e-05
 [369,] 0.0002330831 0.0002609670 7.850556e-05
 [370,] 0.0002416783 0.0002485529 7.694985e-05
 [371,] 0.0002381948 0.0002364569 7.710592e-05
 [372,] 0.0002308920 0.0002304706 7.343423e-05
 [373,] 0.0002381654 0.0002364052 7.710654e-05
 [374,] 0.0002331239 0.0002207127 7.382099e-05
 [375,] 0.0002381793 0.0002364842 7.711498e-05
 [376,] 0.0002381793 0.0002364842 7.711498e-05
 [377,] 0.0002308920 0.0002304706 7.343423e-05
 [378,] 0.0002330049 0.0002609670 7.860852e-05
 [379,] 0.0002381654 0.0002365613 7.713178e-05
 [380,] 0.0002330049 0.0002614273 7.871917e-05
 [381,] 0.0002331630 0.0002614273 7.851262e-05
 [382,] 0.0002330049 0.0002614273 7.871917e-05
 [383,] 0.0002417150 0.0002485529 7.693751e-05
 [384,] 0.0002381195 0.0002366417 7.715982e-05
 [385,] 0.0002381347 0.0002366417 7.715482e-05
 [386,] 0.0002330065 0.0002614273 7.871697e-05
 [387,] 0.0002419837 0.0002494092 7.698774e-05
 [388,] 0.0002329284 0.0002619418 7.894770e-05
 [389,] 0.0002308924 0.0002308026 7.352678e-05
 [390,] 0.0002380895 0.0002367481 7.718799e-05
 [391,] 0.0002380761 0.0002366947 7.718352e-05
 [392,] 0.0002351754 0.0002381295 7.161024e-05
 [393,] 0.0002330058 0.0002605928 7.851746e-05
 [394,] 0.0002421036 0.0002492991 7.693092e-05
 [395,] 0.0002309170 0.0002293923 7.304914e-05
 [396,] 0.0002380761 0.0002367481 7.719266e-05
 [397,] 0.0002309436 0.0002297390 7.306775e-05
 [398,] 0.0002421400 0.0002482338 7.675051e-05
 [399,] 0.0002330058 0.0002611262 7.864564e-05
 [400,] 0.0002380466 0.0002368043 7.721291e-05
 [401,] 0.0002330058 0.0002621046 7.888089e-05
 [402,] 0.0002309170 0.0002303765 7.332583e-05
 [403,] 0.0002309436 0.0002306987 7.333582e-05
 [404,] 0.0002419837 0.0002489731 7.691725e-05
 [405,] 0.0002421015 0.0002488732 7.686353e-05
 [406,] 0.0002309436 0.0002302612 7.321358e-05
 [407,] 0.0002331356 0.0002217397 7.436942e-05
 [408,] 0.0002331356 0.0002208898 7.402322e-05
 [409,] 0.0002379903 0.0002368583 7.724352e-05
 [410,] 0.0002350617 0.0002092212 7.005117e-05
 [411,] 0.0002380176 0.0002368300 7.722814e-05
 [412,] 0.0002412136 0.0002455804 7.294103e-05
 [413,] 0.0002380817 0.0002367226 7.717434e-05
 [414,] 0.0002344531 0.0002053276 6.710818e-05
 [415,] 0.0002379903 0.0002367481 7.722387e-05
 [416,] 0.0002309436 0.0002331995 7.404009e-05
 [417,] 0.0002381616 0.0002359142 7.844450e-05
 [418,] 0.0002308665 0.0002344687 7.466826e-05
 [419,] 0.0002308665 0.0002345962 7.470787e-05
 [420,] 0.0002308665 0.0002349429 7.480700e-05
 [421,] 0.0002418436 0.0002460181 7.280331e-05
 [422,] 0.0002308665 0.0002342519 7.460943e-05
 [423,] 0.0002308272 0.0002352920 7.508843e-05
 [424,] 0.0002308272 0.0002352920 7.508843e-05
 [425,] 0.0002379480 0.0002363782 7.717433e-05
 [426,] 0.0002438462 0.0002563473 7.396348e-05
 [427,] 0.0002308665 0.0002352920 7.490683e-05
 [428,] 0.0002379341 0.0002363537 7.717513e-05
 [429,] 0.0002348768 0.0002146053 6.747955e-05
 [430,] 0.0002308459 0.0002359973 7.520040e-05
 [431,] 0.0002308105 0.0002383808 7.608087e-05
 [432,] 0.0002379341 0.0002363782 7.717943e-05
 [433,] 0.0002308466 0.0002363893 7.531004e-05
 [434,] 0.0002379241 0.0002397409 7.944293e-05
 [435,] 0.0002343340 0.0002048878 6.718355e-05
 [436,] 0.0002379241 0.0002395799 7.939207e-05
 [437,] 0.0002379241 0.0002394505 7.935123e-05
 [438,] 0.0002415804 0.0002493740 7.709409e-05
 [439,] 0.0002378675 0.0002362313 7.718280e-05
 [440,] 0.0002406012 0.0002464231 7.323763e-05
 [441,] 0.0002308462 0.0002359973 7.519887e-05
 [442,] 0.0002336132 0.0002237415 7.572574e-05
 [443,] 0.0002308462 0.0002371096 7.551916e-05
 [444,] 0.0002377321 0.0002385898 7.916246e-05
 [445,] 0.0002414683 0.0002487294 7.702568e-05
 [446,] 0.0002308896 0.0002363893 7.512622e-05
 [447,] 0.0002419074 0.0002488656 7.692474e-05
 [448,] 0.0002336209 0.0002233646 7.546961e-05
 [449,] 0.0002411390 0.0002456544 7.285006e-05
 [450,] 0.0002341726 0.0002043037 6.687956e-05
 [451,] 0.0002412456 0.0002453353 7.275845e-05
 [452,] 0.0002379031 0.0002395103 7.946287e-05
 [453,] 0.0002408239 0.0002430887 7.252050e-05
 [454,] 0.0002343059 0.0002042355 6.713485e-05
 [455,] 0.0002376568 0.0002359328 7.721440e-05
 [456,] 0.0002323674 0.0002688833 8.158212e-05
 [457,] 0.0002323060 0.0002694151 8.183806e-05
 [458,] 0.0002339489 0.0002231163 7.581420e-05
 [459,] 0.0002343059 0.0002042351 6.716635e-05
 [460,] 0.0002339126 0.0002042351 6.708175e-05
 [461,] 0.0002420041 0.0002500099 7.708492e-05
 [462,] 0.0002395629 0.0002394490 7.230819e-05
 [463,] 0.0002336371 0.0002043510 6.737697e-05
 [464,] 0.0002406282 0.0002385907 7.179716e-05
 [465,] 0.0002403272 0.0002388752 7.194112e-05
 [466,] 0.0002406256 0.0002388752 7.184546e-05
 [467,] 0.0002375999 0.0002411879 7.837673e-05
 [468,] 0.0002407180 0.0002377193 7.162558e-05
 [469,] 0.0002336643 0.0002229321 7.533690e-05
 [470,] 0.0002419647 0.0002510210 7.726610e-05
 [471,] 0.0002406221 0.0002374416 7.160861e-05
 [472,] 0.0002419647 0.0002511409 7.728614e-05
 [473,] 0.0002336348 0.0002045390 6.763851e-05
 [474,] 0.0002336348 0.0002045390 6.763851e-05
 [475,] 0.0002336348 0.0002046090 6.771868e-05
 [476,] 0.0002335132 0.0002047277 6.780489e-05
 [477,] 0.0002336348 0.0002049113 6.801785e-05
 [478,] 0.0002345304 0.0002233059 6.905338e-05
 [479,] 0.0002375783 0.0002352489 7.712301e-05
 [480,] 0.0002379045 0.0002401183 7.957511e-05
 [481,] 0.0002352722 0.0002389582 7.535221e-05
 [482,] 0.0002412429 0.0002374756 7.146621e-05
 [483,] 0.0002337605 0.0002051241 6.824581e-05
 [484,] 0.0002336366 0.0002053218 6.836172e-05
 [485,] 0.0002335149 0.0002053855 6.836602e-05
 [486,] 0.0002409255 0.0002365909 7.138258e-05
 [487,] 0.0002337605 0.0002053218 6.840688e-05
 [488,] 0.0002327880 0.0002765837 8.274456e-05
 [489,] 0.0002376336 0.0002351824 7.708861e-05
 [490,] 0.0002338866 0.0002056862 6.859549e-05
 [491,] 0.0002336366 0.0002058173 6.860324e-05
 [492,] 0.0002336366 0.0002060984 6.880806e-05
 [493,] 0.0002420398 0.0002492475 7.696849e-05
 [494,] 0.0002312305 0.0002459783 7.678357e-05
 [495,] 0.0002422081 0.0002068723 7.253435e-05
 [496,] 0.0002376119 0.0002350109 7.706616e-05
 [497,] 0.0002533023 0.0002327987 6.910605e-05
 [498,] 0.0002419807 0.0002085381 7.390574e-05
 [499,] 0.0002419807 0.0002076358 7.314817e-05
 [500,] 0.0002375941 0.0002349622 7.708098e-05
 [501,] 0.0002347907 0.0002082288 6.706639e-05
 [502,] 0.0002377175 0.0002353268 7.709961e-05
 [503,] 0.0002350590 0.0002135622 6.678398e-05
 [504,] 0.0002307158 0.0002069867 6.707830e-05
 [505,] 0.0002347935 0.0002137948 6.672804e-05
 [506,] 0.0002378035 0.0002347982 7.698486e-05
 [507,] 0.0002377538 0.0002347982 7.699908e-05
 [508,] 0.0002380237 0.0002410046 8.066861e-05
 [509,] 0.0002306081 0.0002071806 6.718270e-05
 [510,] 0.0002311906 0.0002087316 6.764611e-05
 [511,] 0.0002311906 0.0002085382 6.762059e-05
 [512,] 0.0002343627 0.0002075515 6.697799e-05
 [513,] 0.0002336185 0.0002270944 7.072642e-05
 [514,] 0.0002305972 0.0002072918 6.722483e-05
 [515,] 0.0002305972 0.0002072872 6.722358e-05
 [516,] 0.0002536365 0.0002312721 6.895840e-05
 [517,] 0.0002555386 0.0002325548 7.827079e-05
 [518,] 0.0002425871 0.0002527197 7.732357e-05
 [519,] 0.0002312234 0.0002084271 6.760592e-05
 [520,] 0.0002375383 0.0002344525 7.587670e-05
 [521,] 0.0002341599 0.0002077558 6.706806e-05
 [522,] 0.0002425849 0.0002511648 7.707441e-05
 [523,] 0.0002425829 0.0002511855 7.708817e-05
 [524,] 0.0002425950 0.0002519820 7.723669e-05
 [525,] 0.0002329799 0.0002225253 7.433625e-05
 [526,] 0.0002426272 0.0002509598 7.703844e-05
 [527,] 0.0002425048 0.0002496401 7.686940e-05
 [528,] 0.0002375549 0.0002364587 7.640954e-05
 [529,] 0.0002423554 0.0002494544 7.691121e-05
 [530,] 0.0002393276 0.0002079986 7.002809e-05
 [531,] 0.0002553091 0.0002322874 7.856330e-05
 [532,] 0.0002553153 0.0002323066 7.854881e-05
 [533,] 0.0002379891 0.0002395498 7.997694e-05
 [534,] 0.0002375878 0.0002364587 7.638345e-05
 [535,] 0.0002392168 0.0002081487 6.990094e-05
 [536,] 0.0002340053 0.0002085561 6.719103e-05
 [537,] 0.0002548049 0.0002321800 7.865175e-05
 [538,] 0.0002369481 0.0002430866 8.304421e-05
 [539,] 0.0002375790 0.0002365105 7.642157e-05
 [540,] 0.0002369481 0.0002431259 8.306215e-05
 [541,] 0.0002379844 0.0002406092 8.032905e-05
 [542,] 0.0002375452 0.0002353042 7.614456e-05
 [543,] 0.0002329170 0.0002200732 7.314068e-05
 [544,] 0.0002375623 0.0002353042 7.611343e-05
 [545,] 0.0002328797 0.0002203874 7.320940e-05
 [546,] 0.0002329170 0.0002200732 7.314068e-05
 [547,] 0.0002339160 0.0002087297 6.719920e-05
 [548,] 0.0002392168 0.0002081487 6.990094e-05
 [549,] 0.0002377163 0.0002416454 8.021932e-05
 [550,] 0.0002368564 0.0002440875 8.338014e-05
 [551,] 0.0002425159 0.0002506531 7.705993e-05
 [552,] 0.0002328436 0.0002201785 7.306225e-05
 [553,] 0.0002368867 0.0002441660 8.345476e-05
 [554,] 0.0002327752 0.0002182691 7.223133e-05
 [555,] 0.0002424333 0.0002514065 7.721631e-05
 [556,] 0.0002369172 0.0002444450 8.361973e-05
 [557,] 0.0002337272 0.0002087992 6.728535e-05
 [558,] 0.0002376230 0.0002301320 7.459310e-05
 [559,] 0.0002423676 0.0002609334 7.890116e-05
 [560,] 0.0002360958 0.0002126371 7.053647e-05
 [561,] 0.0002377724 0.0002414188 7.984894e-05
 [562,] 0.0002378502 0.0002221445 7.212116e-05
 [563,] 0.0002366848 0.0002145418 7.103038e-05
 [564,] 0.0002377406 0.0002229082 7.240646e-05
 [565,] 0.0002377182 0.0002217715 7.216076e-05
 [566,] 0.0002379922 0.0002397724 7.998894e-05
 [567,] 0.0002366652 0.0002147079 7.102910e-05
 [568,] 0.0002367169 0.0002486729 8.513405e-05
 [569,] 0.0002456698 0.0002237199 8.512370e-05
 [570,] 0.0002441551 0.0002468951 7.249629e-05
 [571,] 0.0002439653 0.0002480232 7.274280e-05
 [572,] 0.0002376609 0.0002225049 7.238702e-05
 [573,] 0.0002593634 0.0002353119 8.201707e-05
 [574,] 0.0002366893 0.0002484804 8.500845e-05
 [575,] 0.0002366710 0.0002143736 7.089923e-05
 [576,] 0.0002445996 0.0002593429 7.779391e-05
 [577,] 0.0002366644 0.0002144264 7.094806e-05
 [578,] 0.0002458932 0.0002256586 8.658388e-05
 [579,] 0.0002366352 0.0002484205 8.489371e-05
 [580,] 0.0002366475 0.0002485626 8.491877e-05
 [581,] 0.0002333377 0.0002430702 8.160058e-05
 [582,] 0.0002439554 0.0002591257 7.802108e-05
 [583,] 0.0002442216 0.0002576074 7.770624e-05
 [584,] 0.0002442216 0.0002577221 7.772388e-05
 [585,] 0.0002450417 0.0002082964 7.380842e-05
 [586,] 0.0002353821 0.0002110138 6.901281e-05
 [587,] 0.0002367901 0.0002509322 8.608724e-05
 [588,] 0.0002367901 0.0002511136 8.616556e-05
 [589,] 0.0002369304 0.0002491671 8.556233e-05
 [590,] 0.0002361412 0.0002473685 8.336308e-05
 [591,] 0.0002361412 0.0002475449 8.343195e-05
 [592,] 0.0002380336 0.0002371830 7.918008e-05
 [593,] 0.0002406831 0.0002413593 9.142593e-05
 [594,] 0.0002380038 0.0002389064 7.929009e-05
 [595,] 0.0002423928 0.0002340574 8.883011e-05
 [596,] 0.0002380365 0.0002364532 7.886008e-05
 [597,] 0.0002322627 0.0002385210 7.674928e-05
 [598,] 0.0002405654 0.0002118989 6.825557e-05
 [599,] 0.0002375084 0.0002141803 6.803426e-05
 [600,] 0.0002321548 0.0002362220 7.628115e-05
 [601,] 0.0002370857 0.0002123568 6.795614e-05
 [602,] 0.0002321694 0.0002363195 7.627808e-05
 [603,] 0.0002385321 0.0002127830 7.313789e-05
 [604,] 0.0002320336 0.0002406842 7.849410e-05
 [605,] 0.0002421421 0.0002142917 7.604266e-05
 [606,] 0.0002320341 0.0002416450 7.881997e-05
 [607,] 0.0002382123 0.0002276147 7.580192e-05
 [608,] 0.0002386307 0.0002074836 6.707897e-05
 [609,] 0.0002371411 0.0002057864 6.805003e-05
 [610,] 0.0002378097 0.0002054897 6.855008e-05
 [611,] 0.0002378097 0.0002054897 6.855008e-05
 [612,] 0.0002320196 0.0002519086 8.213513e-05
 [613,] 0.0002384632 0.0002080155 6.685356e-05
 [614,] 0.0002384632 0.0002065221 6.694551e-05
 [615,] 0.0002411897 0.0002260632 8.309538e-05
 [616,] 0.0002404588 0.0002184883 7.939084e-05
 [617,] 0.0002378133 0.0002065221 6.688876e-05
 [618,] 0.0002381941 0.0002289049 7.616290e-05
 [619,] 0.0002411897 0.0002263086 8.328171e-05
 [620,] 0.0002365701 0.0002140633 7.084847e-05
 [621,] 0.0002321270 0.0002527170 8.291353e-05
 [622,] 0.0002321270 0.0002527170 8.291353e-05
 [623,] 0.0002388372 0.0002060966 6.708492e-05
 [624,] 0.0002388372 0.0002059438 6.714017e-05
 [625,] 0.0002383175 0.0002058832 6.710284e-05
 [626,] 0.0002386619 0.0002060966 6.706571e-05
 [627,] 0.0002365986 0.0002145154 7.096336e-05
 [628,] 0.0002379814 0.0002058875 6.686520e-05
 [629,] 0.0002319023 0.0002541971 8.294121e-05
 [630,] 0.0002379814 0.0002060288 6.682782e-05
 [631,] 0.0002381484 0.0002060288 6.684363e-05
 [632,] 0.0002378164 0.0002057533 6.688749e-05
 [633,] 0.0002412785 0.0002206392 8.120466e-05
 [634,] 0.0002318849 0.0002121907 6.781835e-05
 [635,] 0.0002469914 0.0002198213 8.171087e-05
 [636,] 0.0002319166 0.0002649503 8.816075e-05
 [637,] 0.0002325977 0.0002574434 8.701652e-05
 [638,] 0.0002325367 0.0002713896 9.221344e-05
 [639,] 0.0002330073 0.0002568263 8.621788e-05
 [640,] 0.0002367879 0.0002593096 8.679974e-05
 [641,] 0.0002321992 0.0002652457 8.906825e-05
 [642,] 0.0002364568 0.0002467277 8.529028e-05
 [643,] 0.0002327278 0.0002697542 9.204711e-05
 [644,] 0.0002322661 0.0002697019 9.053208e-05
 [645,] 0.0002692241 0.0002405858 1.111402e-04
 [646,] 0.0002489335 0.0002153548 7.388856e-05
 [647,] 0.0002701846 0.0002266323 9.819327e-05
 [648,] 0.0002379044 0.0002663853 7.840489e-05
 [649,] 0.0002370324 0.0002344066 7.759719e-05
 [650,] 0.0002404131 0.0002976965 8.676085e-05
 [651,] 0.0002463584 0.0002397863 9.546343e-05
 [652,] 0.0002623122 0.0002060774 7.328562e-05
 [653,] 0.0002579601 0.0002059407 7.158956e-05
 [654,] 0.0002591954 0.0002066737 7.396682e-05
 [655,] 0.0002372095 0.0002781434 8.600520e-05
 [656,] 0.0002473407 0.0002304346 8.301085e-05
 [657,] 0.0002580442 0.0002051618 7.258248e-05
 [658,] 0.0002455950 0.0002592366 1.066605e-04
 [659,] 0.0002589575 0.0002048592 7.273311e-05
 [660,] 0.0002579968 0.0002046361 7.312195e-05
 [661,] 0.0002556611 0.0002045553 7.199997e-05
 [662,] 0.0002565506 0.0002047720 7.332193e-05
 [663,] 0.0002372311 0.0002861651 8.786946e-05
 [664,] 0.0002372044 0.0002924037 8.956428e-05
 [665,] 0.0002571196 0.0002047036 7.321364e-05
 [666,] 0.0002480248 0.0002294454 8.222599e-05
 [667,] 0.0002446566 0.0002687833 1.112118e-04
 [668,] 0.0002372787 0.0002785291 8.579727e-05
 [669,] 0.0002451051 0.0002768232 1.163949e-04
 [670,] 0.0002453560 0.0002757522 1.160980e-04
 [671,] 0.0002372783 0.0002803500 8.618524e-05
 [672,] 0.0002437682 0.0002861242 1.196751e-04
 [673,] 0.0002387135 0.0002056675 6.827706e-05
 [674,] 0.0002371752 0.0002772330 8.556679e-05
 [675,] 0.0002387685 0.0002054874 6.840883e-05
 [676,] 0.0002387464 0.0002057485 6.892707e-05
 [677,] 0.0002385269 0.0002055641 6.866779e-05
 [678,] 0.0002444237 0.0002871555 1.212820e-04
 [679,] 0.0002436592 0.0002764858 1.143688e-04
 [680,] 0.0002381349 0.0002048665 6.812050e-05
 [681,] 0.0002431944 0.0002754329 1.132024e-04
 [682,] 0.0002380418 0.0002335075 7.627664e-05
 [683,] 0.0002429639 0.0002764858 1.134776e-04
 [684,] 0.0002427356 0.0002764858 1.131823e-04
 [685,] 0.0002381073 0.0002048585 6.818188e-05
 [686,] 0.0002381073 0.0002048585 6.818188e-05
 [687,] 0.0002427356 0.0002770164 1.134674e-04
 [688,] 0.0002482265 0.0002286621 8.110821e-05
 [689,] 0.0002379854 0.0002048838 6.821441e-05
 [690,] 0.0002480162 0.0002286385 8.107527e-05
 [691,] 0.0002379854 0.0002049550 6.830249e-05
 [692,] 0.0002346931 0.0002645859 8.442809e-05
 [693,] 0.0002346931 0.0002645859 8.442809e-05
 [694,] 0.0002486303 0.0002287044 8.142133e-05
 [695,] 0.0002486303 0.0002287214 8.145180e-05
 [696,] 0.0002380419 0.0002046931 6.826180e-05
 [697,] 0.0002374437 0.0002862965 8.740404e-05
 [698,] 0.0002379920 0.0002338722 7.630312e-05
 [699,] 0.0002346791 0.0002657004 8.483209e-05
 [700,] 0.0002384032 0.0002753658 8.998266e-05
 [701,] 0.0002380869 0.0002050860 6.845435e-05
 [702,] 0.0002420645 0.0002849683 1.167837e-04
 [703,] 0.0002346791 0.0002662359 8.499075e-05
 [704,] 0.0002379573 0.0002050584 6.838738e-05
 [705,] 0.0002486303 0.0002288449 8.166717e-05
 [706,] 0.0002380326 0.0002051794 6.850376e-05
 [707,] 0.0002420645 0.0002873419 1.180334e-04
 [708,] 0.0002418234 0.0002879284 1.179898e-04
 [709,] 0.0002346931 0.0002659015 8.481829e-05
 [710,] 0.0002478075 0.0002288632 8.138728e-05
 [711,] 0.0002373318 0.0002842048 8.707268e-05
 [712,] 0.0002418234 0.0002891178 1.185973e-04
 [713,] 0.0002484170 0.0002290666 8.187551e-05
 [714,] 0.0002484170 0.0002290666 8.187551e-05
 [715,] 0.0002484170 0.0002290864 8.190687e-05
 [716,] 0.0002378802 0.0002056149 6.863479e-05
 [717,] 0.0002486303 0.0002291005 8.194024e-05
 [718,] 0.0002347226 0.0002703376 8.597241e-05
 [719,] 0.0002488450 0.0002290244 8.189730e-05
 [720,] 0.0002420677 0.0002902855 1.195580e-04
 [721,] 0.0002374723 0.0002849076 8.700190e-05
 [722,] 0.0002415137 0.0002915234 1.192185e-04
 [723,] 0.0002374437 0.0002837965 8.676886e-05
 [724,] 0.0002415137 0.0002990320 1.230908e-04
 [725,] 0.0002384714 0.0002379827 7.926386e-05
 [726,] 0.0002437407 0.0003170410 1.365340e-04
 [727,] 0.0002376170 0.0002057385 6.852934e-05
 [728,] 0.0002374184 0.0002378522 7.884070e-05
 [729,] 0.0002378302 0.0002059134 6.873616e-05
 [730,] 0.0002458080 0.0002368125 8.012793e-05
 [731,] 0.0002377117 0.0002058383 6.863560e-05
 [732,] 0.0002377477 0.0002059954 6.874980e-05
 [733,] 0.0002374790 0.0002253047 7.570690e-05
 [734,] 0.0002406217 0.0002632740 1.029907e-04
 [735,] 0.0002386790 0.0002380365 7.943246e-05
 [736,] 0.0002409048 0.0002349420 8.880723e-05
 [737,] 0.0002344019 0.0002206058 7.630205e-05
 [738,] 0.0002354978 0.0002203821 7.706213e-05
 [739,] 0.0002375540 0.0002268656 8.188246e-05
 [740,] 0.0002381081 0.0002261463 8.191245e-05
 [741,] 0.0002398353 0.0002165738 7.717217e-05
 [742,] 0.0002404765 0.0002165961 7.743281e-05
 [743,] 0.0002336694 0.0002073437 6.910716e-05
 [744,] 0.0002510003 0.0002379819 8.017380e-05
 [745,] 0.0002423245 0.0002103545 7.430903e-05
 [746,] 0.0002340986 0.0002054380 6.798520e-05
 [747,] 0.0002347621 0.0002080096 7.038771e-05
 [748,] 0.0002350048 0.0002081239 7.057303e-05
 [749,] 0.0002355356 0.0002074228 7.026437e-05
 [750,] 0.0002355356 0.0002076194 7.039746e-05
 [751,] 0.0002362051 0.0002055204 6.870209e-05
 [752,] 0.0002420959 0.0002077864 7.042876e-05
 [753,] 0.0002363466 0.0002057160 6.898525e-05
 [754,] 0.0002342080 0.0002136411 7.302562e-05
 [755,] 0.0002367827 0.0002136445 7.463889e-05
 [756,] 0.0002382093 0.0002294622 7.596907e-05
 [757,] 0.0002359523 0.0002155630 7.516670e-05
 [758,] 0.0002456389 0.0002214900 7.436046e-05
 [759,] 0.0002381608 0.0002294883 7.596947e-05
 [760,] 0.0002381608 0.0002294752 7.596929e-05
 [761,] 0.0002423136 0.0002132822 7.675580e-05
 [762,] 0.0002348294 0.0002432532 7.926597e-05
 [763,] 0.0002527526 0.0002286573 9.370917e-05
 [764,] 0.0002527526 0.0002286573 9.370917e-05
 [765,] 0.0002430029 0.0002358827 8.315554e-05
 [766,] 0.0002423245 0.0002134264 7.686663e-05
 [767,] 0.0002423245 0.0002134264 7.686663e-05
 [768,] 0.0002521608 0.0002271220 9.219847e-05
 [769,] 0.0002382648 0.0002342160 7.954059e-05
 [770,] 0.0002393828 0.0002345741 8.052656e-05
 [771,] 0.0002527526 0.0002278362 9.306350e-05
 [772,] 0.0002418696 0.0002125859 7.604249e-05
 [773,] 0.0002379016 0.0002300882 7.609933e-05
 [774,] 0.0002511230 0.0002294240 9.313309e-05
 [775,] 0.0002420983 0.0002110951 7.498035e-05
 [776,] 0.0002423270 0.0002108673 7.488471e-05
 [777,] 0.0002379966 0.0002345732 7.952235e-05
 [778,] 0.0002372275 0.0002362532 7.974888e-05
 [779,] 0.0002347473 0.0002437444 7.944978e-05
 [780,] 0.0002413674 0.0002363819 8.244417e-05
 [781,] 0.0002402053 0.0002140513 7.676902e-05
 [782,] 0.0002405631 0.0002079570 7.054883e-05
 [783,] 0.0002418775 0.0002109529 7.477595e-05
 [784,] 0.0002402449 0.0002397553 8.360434e-05
 [785,] 0.0002414625 0.0002371480 8.298493e-05
 [786,] 0.0002371001 0.0002079350 6.847540e-05
 [787,] 0.0002380611 0.0002352325 7.991855e-05
 [788,] 0.0002416481 0.0002119137 7.543873e-05
 [789,] 0.0002378131 0.0002300745 7.612668e-05
 [790,] 0.0002516068 0.0002154798 8.324476e-05
 [791,] 0.0002484555 0.0002391754 7.917327e-05
 [792,] 0.0002454025 0.0002368394 9.357417e-05
 [793,] 0.0002380499 0.0002348489 7.969317e-05
 [794,] 0.0002389627 0.0002640009 9.215433e-05
 [795,] 0.0002378432 0.0002302815 7.616071e-05
 [796,] 0.0002374420 0.0002366766 8.015256e-05
 [797,] 0.0002481598 0.0002379650 9.641540e-05
 [798,] 0.0002397367 0.0002143843 7.617981e-05
 [799,] 0.0002399328 0.0002143843 7.627702e-05
 [800,] 0.0002370772 0.0002093920 6.880642e-05
 [801,] 0.0002500799 0.0002350650 9.595140e-05
 [802,] 0.0002414458 0.0002369959 8.287797e-05
 [803,] 0.0002415742 0.0002371805 8.308697e-05
 [804,] 0.0002490665 0.0002350650 9.521780e-05
 [805,] 0.0002365084 0.0002316931 7.837471e-05
 [806,] 0.0002405610 0.0002164285 7.778321e-05
 [807,] 0.0002371001 0.0002103257 6.900106e-05
 [808,] 0.0002411482 0.0002368547 8.256044e-05
 [809,] 0.0002377406 0.0002306747 7.633852e-05
 [810,] 0.0002500880 0.0002364753 9.687380e-05
 [811,] 0.0002412091 0.0002367979 8.257015e-05
 [812,] 0.0002343084 0.0002400673 7.887639e-05
 [813,] 0.0002411641 0.0002367979 8.253716e-05
 [814,] 0.0002400234 0.0002227805 8.163166e-05
 [815,] 0.0002401560 0.0002158887 7.722155e-05
 [816,] 0.0002396012 0.0002230292 8.142465e-05
 [817,] 0.0002408683 0.0002366314 8.220828e-05
 [818,] 0.0002493433 0.0002388667 9.784710e-05
 [819,] 0.0002396004 0.0002240439 8.199041e-05
 [820,] 0.0002488318 0.0002388667 9.745186e-05
 [821,] 0.0002488318 0.0002384884 9.721385e-05
 [822,] 0.0002488318 0.0002398628 9.803102e-05
 [823,] 0.0002408990 0.0002360632 8.187181e-05
 [824,] 0.0002490744 0.0002384875 9.735184e-05
 [825,] 0.0002405574 0.0002161610 7.745079e-05
 [826,] 0.0002407968 0.0002358729 8.165395e-05
 [827,] 0.0002409712 0.0002203942 8.039221e-05
 [828,] 0.0002389109 0.0002576458 8.948554e-05
 [829,] 0.0002360811 0.0002557226 8.488487e-05
 [830,] 0.0002377714 0.0002319265 7.671255e-05
 [831,] 0.0002409395 0.0002175362 7.641242e-05
 [832,] 0.0002380124 0.0002317638 7.653942e-05
 [833,] 0.0002362730 0.0002158980 6.808561e-05
 [834,] 0.0002387284 0.0002531709 8.945134e-05
 [835,] 0.0002390900 0.0002365704 8.116041e-05
 [836,] 0.0002392415 0.0002372314 8.188867e-05
 [837,] 0.0002384608 0.0002248697 6.881319e-05
 [838,] 0.0002376711 0.0002450313 8.261113e-05
 [839,] 0.0002410017 0.0002365659 8.210438e-05
 [840,] 0.0002372734 0.0002485263 8.577919e-05
 [841,] 0.0002383369 0.0002064349 6.759396e-05
 [842,] 0.0002356650 0.0002226674 7.209413e-05
 [843,] 0.0002354021 0.0002062762 6.720370e-05
 [844,] 0.0002398751 0.0002259707 8.306350e-05
 [845,] 0.0002356118 0.0002196535 7.122605e-05
 [846,] 0.0002399012 0.0002256897 8.293111e-05
 [847,] 0.0002399027 0.0002058542 6.787155e-05
 [848,] 0.0002355972 0.0002216677 7.181657e-05
 [849,] 0.0002383245 0.0002055922 6.725718e-05
 [850,] 0.0002427551 0.0002415794 7.139054e-05
 [851,] 0.0002439488 0.0002252631 8.568178e-05
 [852,] 0.0002360339 0.0002051376 6.718949e-05
 [853,] 0.0002384850 0.0002052426 6.749847e-05
 [854,] 0.0002388040 0.0002052426 6.754742e-05
 [855,] 0.0002420343 0.0002397699 7.126772e-05
 [856,] 0.0002377013 0.0002050545 6.755417e-05
 [857,] 0.0002376486 0.0002555423 8.613634e-05
 [858,] 0.0002359256 0.0002049114 6.744273e-05
 [859,] 0.0002351111 0.0002049718 6.718137e-05
 [860,] 0.0002376400 0.0002555423 8.607551e-05
 [861,] 0.0002377013 0.0002050491 6.756050e-05
 [862,] 0.0002395583 0.0002050211 6.790375e-05
 [863,] 0.0002435585 0.0002347367 9.088360e-05
 [864,] 0.0002409699 0.0002052590 6.839947e-05
 [865,] 0.0002376463 0.0002507453 8.449902e-05
 [866,] 0.0002375575 0.0002416860 8.068232e-05
 [867,] 0.0002387130 0.0002177346 7.771861e-05
 [868,] 0.0002351254 0.0002181922 7.583540e-05
 [869,] 0.0002395592 0.0002980199 1.195109e-04
 [870,] 0.0002393457 0.0002377536 8.235552e-05
 [871,] 0.0002367307 0.0003016888 1.158358e-04
 [872,] 0.0002491002 0.0002576370 7.207907e-05
 [873,] 0.0002375535 0.0002541693 8.485573e-05
 [874,] 0.0002433044 0.0002489022 7.195691e-05
 [875,] 0.0002374682 0.0002265828 7.546615e-05
 [876,] 0.0002370923 0.0002054321 6.886099e-05
 [877,] 0.0002364327 0.0002218812 7.480619e-05
 [878,] 0.0002379955 0.0002055292 6.926282e-05
 [879,] 0.0002472543 0.0002239532 6.931073e-05
 [880,] 0.0002472543 0.0002222331 6.944039e-05
 [881,] 0.0002395728 0.0002070431 7.057272e-05
 [882,] 0.0002399132 0.0002086596 7.213618e-05
 [883,] 0.0002433345 0.0002076330 7.219624e-05
 [884,] 0.0002410515 0.0002080830 7.180104e-05
 [885,] 0.0002318374 0.0002264573 7.425508e-05
 [886,] 0.0002386055 0.0002344119 7.744720e-05
 [887,] 0.0002320251 0.0002330997 7.492143e-05
 [888,] 0.0002321342 0.0002348292 7.520921e-05
 [889,] 0.0002321651 0.0002345207 7.509354e-05
 [890,] 0.0002376266 0.0002291228 7.582134e-05
 [891,] 0.0002380422 0.0002427999 8.301680e-05
 [892,] 0.0002433824 0.0002362543 7.371622e-05
 [893,] 0.0002430481 0.0002361644 7.369241e-05
 [894,] 0.0002428829 0.0002362973 7.369179e-05
 [895,] 0.0002430481 0.0002359636 7.369359e-05
 [896,] 0.0002439113 0.0002368034 7.371566e-05
 [897,] 0.0002422358 0.0002373248 7.377104e-05
 [898,] 0.0002353173 0.0002162655 6.836281e-05
 [899,] 0.0002355502 0.0002305800 7.514301e-05
 [900,] 0.0002362533 0.0002171416 7.108819e-05
 [901,] 0.0002359011 0.0002106541 6.935035e-05
 [902,] 0.0002327926 0.0002284646 7.650107e-05
 [903,] 0.0002320073 0.0002372625 7.566426e-05
 [904,] 0.0002361013 0.0002167497 7.137757e-05
 [905,] 0.0002433916 0.0002108377 7.281563e-05
 [906,] 0.0002321461 0.0002382080 7.569930e-05
 [907,] 0.0002376848 0.0002362893 7.757799e-05
 [908,] 0.0002368263 0.0002375409 7.308878e-05
 [909,] 0.0002345228 0.0002389017 7.393963e-05
 [910,] 0.0002349747 0.0002368844 7.214188e-05
 [911,] 0.0002368694 0.0002287584 7.344594e-05
 [912,] 0.0002348625 0.0002383974 7.372966e-05
 [913,] 0.0002369777 0.0002358543 7.268807e-05
 [914,] 0.0002796029 0.0002113051 7.268278e-05
 [915,] 0.0002374557 0.0002344006 7.769018e-05
 [916,] 0.0002307217 0.0002168727 6.974800e-05
 [917,] 0.0002334687 0.0002498533 7.604182e-05
 [918,] 0.0002388314 0.0002328424 7.534066e-05
 [919,] 0.0002377534 0.0002377905 7.834948e-05
 [920,] 0.0002340158 0.0002317844 7.291064e-05
 [921,] 0.0002378857 0.0002563679 8.311369e-05
 [922,] 0.0002341112 0.0002662846 9.360130e-05
 [923,] 0.0002347058 0.0002182918 7.132973e-05
 [924,] 0.0002349389 0.0002185433 7.099588e-05
 [925,] 0.0002332600 0.0002952086 1.042855e-04
 [926,] 0.0002331821 0.0002970873 1.047731e-04
 [927,] 0.0002320401 0.0003418624 1.191116e-04
 [928,] 0.0002319707 0.0003459961 1.202818e-04
 [929,] 0.0002338545 0.0002771479 9.746584e-05
 [930,] 0.0002370129 0.0002373315 7.880085e-05
 [931,] 0.0002376391 0.0002670094 8.732473e-05
 [932,] 0.0002309187 0.0002445460 7.857342e-05
 [933,] 0.0002309130 0.0002453224 7.900110e-05
 [934,] 0.0002370361 0.0002374638 7.890014e-05
 [935,] 0.0002309131 0.0002453224 7.893388e-05
 [936,] 0.0002317600 0.0002439717 7.758690e-05
 [937,] 0.0002334017 0.0002975742 1.006541e-04
 [938,] 0.0002309316 0.0002460046 7.886799e-05
 [939,] 0.0002369931 0.0002375351 7.883296e-05
 [940,] 0.0002336454 0.0002114117 7.124771e-05
 [941,] 0.0002369962 0.0002376851 7.889747e-05
 [942,] 0.0002309316 0.0002466063 7.904109e-05
 [943,] 0.0002375997 0.0002658381 8.730371e-05
 [944,] 0.0002309408 0.0002464435 7.892657e-05
 [945,] 0.0002338292 0.0002161623 7.367266e-05
 [946,] 0.0002341349 0.0002990853 1.067206e-04
 [947,] 0.0002369819 0.0002374997 7.879037e-05
 [948,] 0.0002370696 0.0002941455 1.085004e-04
 [949,] 0.0002309242 0.0002465347 7.908747e-05
 [950,] 0.0002309187 0.0002469256 7.927175e-05
 [951,] 0.0002322491 0.0002565877 8.815965e-05
 [952,] 0.0002309313 0.0002470320 7.916478e-05
 [953,] 0.0002309313 0.0002469916 7.915311e-05
 [954,] 0.0002309404 0.0002466500 7.898632e-05
 [955,] 0.0002309316 0.0002483413 7.954008e-05
 [956,] 0.0002309316 0.0002486796 7.963788e-05
 [957,] 0.0002321801 0.0002623699 9.015137e-05
 [958,] 0.0002309316 0.0002478388 7.939489e-05
 [959,] 0.0002309408 0.0002488481 7.961224e-05
 [960,] 0.0002347196 0.0002105677 6.906216e-05
 [961,] 0.0002369621 0.0002384523 7.912794e-05
 [962,] 0.0002342869 0.0003070436 1.102811e-04
 [963,] 0.0002309408 0.0002479707 7.936121e-05
 [964,] 0.0002309408 0.0002496808 7.985090e-05
 [965,] 0.0002369426 0.0002377981 7.881788e-05
 [966,] 0.0002309408 0.0002475614 7.924436e-05
 [967,] 0.0002309408 0.0002475987 7.925503e-05
 [968,] 0.0002369547 0.0002374579 7.874161e-05
 [969,] 0.0002309647 0.0002480868 7.925188e-05
 [970,] 0.0002327264 0.0003249185 1.073309e-04
 [971,] 0.0002337904 0.0002292571 7.899599e-05
 [972,] 0.0002339221 0.0003211937 1.138262e-04
 [973,] 0.0002327264 0.0003275673 1.082002e-04
 [974,] 0.0002327264 0.0003270443 1.080285e-04
 [975,] 0.0002331343 0.0003210553 1.077572e-04
 [976,] 0.0002341832 0.0002266306 7.863077e-05
 [977,] 0.0002345733 0.0002094290 6.882728e-05
 [978,] 0.0002345733 0.0002094290 6.882728e-05
 [979,] 0.0002309612 0.0002204610 6.977040e-05
 [980,] 0.0002328333 0.0003365718 1.122205e-04
 [981,] 0.0002375917 0.0002510002 8.268608e-05
 [982,] 0.0002339014 0.0003219164 1.117627e-04
 [983,] 0.0002327084 0.0002105978 6.893416e-05
 [984,] 0.0002331634 0.0003183594 1.070422e-04
 [985,] 0.0002307017 0.0002481387 8.208271e-05
 [986,] 0.0002330597 0.0003198801 1.067945e-04
 [987,] 0.0002331900 0.0003193387 1.075564e-04
 [988,] 0.0002332192 0.0003183594 1.074101e-04
 [989,] 0.0002310954 0.0002499079 8.395498e-05
 [990,] 0.0002311561 0.0002453767 8.250868e-05
 [991,] 0.0002335343 0.0003118686 1.068524e-04
 [992,] 0.0002350380 0.0002481801 8.235927e-05
 [993,] 0.0002349858 0.0002095953 6.896482e-05
 [994,] 0.0002318778 0.0002238184 7.412296e-05
 [995,] 0.0002350112 0.0002477495 8.206962e-05
 [996,] 0.0002350034 0.0002480720 8.213370e-05
 [997,] 0.0002341636 0.0003710372 1.293817e-04
 [998,] 0.0002312957 0.0003910114 1.351145e-04
 [999,] 0.0002348581 0.0002110976 6.965701e-05
[1000,] 0.0002343610 0.0002282409 7.551432e-05
[1001,] 0.0002320157 0.0002586549 8.838409e-05
[1002,] 0.0002318678 0.0002468509 8.363183e-05
[1003,] 0.0002377374 0.0352418241 1.657560e-02
[1004,] 0.0002313716 0.0002288193 7.490994e-05
[1005,] 0.0002376238 0.0352418241 1.572463e-02
[1006,] 0.0002322527 0.0002455039 8.377108e-05
[1007,] 0.0002376313 0.0522897972 2.341892e-02
[1008,] 0.0002314732 0.0002287461 7.496893e-05
[1009,] 0.0002322527 0.0002437848 8.308898e-05
[1010,] 0.0002376785 0.0414988504 1.900922e-02
[1011,] 0.0002326415 0.0002264002 7.786697e-05
[1012,] 0.0002376238 0.0088532489 3.948589e-03
[1013,] 0.0002373792 0.0002296822 7.608114e-05
[1014,] 0.0002328522 0.0002273275 7.849400e-05
[1015,] 0.0002373256 0.0002297077 7.605700e-05
[1016,] 0.0002328762 0.0002457259 8.481440e-05
[1017,] 0.0002373431 0.0002297565 7.607375e-05
[1018,] 0.0002341587 0.0002392249 7.639490e-05
[1019,] 0.0002377458 0.0359461656 1.696725e-02
[1020,] 0.0002376843 0.0002386808 7.966699e-05
[1021,] 0.0002344231 0.0002387541 7.630750e-05
[1022,] 0.0002364210 0.0002988255 1.092669e-04
[1023,] 0.0002333708 0.0002438937 8.473880e-05
[1024,] 0.0002377282 0.0518380072 2.428953e-02
[1025,] 0.0002377374 0.0136395542 6.398576e-03
[1026,] 0.0002377048 0.0002378568 7.948294e-05
[1027,] 0.0002333708 0.0002436776 8.464643e-05
[1028,] 0.0002333708 0.0002536218 8.878402e-05
[1029,] 0.0002327331 0.0002294172 7.627262e-05
[1030,] 0.0002377458 0.0377926725 1.783737e-02
[1031,] 0.0002345676 0.0002292116 8.114105e-05
[1032,] 0.0002377716 0.0377926725 1.803426e-02
[1033,] 0.0002334779 0.0002432697 8.460973e-05
[1034,] 0.0002345681 0.0002312256 8.205232e-05
[1035,] 0.0002325608 0.0002294622 7.619083e-05
[1036,] 0.0002324800 0.0002290010 7.588773e-05
[1037,] 0.0002342951 0.0002273633 8.003780e-05
[1038,] 0.0002341620 0.0002270362 7.976089e-05
[1039,] 0.0002376881 0.0002368869 7.896750e-05
[1040,] 0.0002376905 0.0002368869 7.902869e-05
[1041,] 0.0002361197 0.0002289117 7.697175e-05
[1042,] 0.0002340311 0.0002260701 7.919999e-05
[1043,] 0.0002336519 0.0002246833 7.821412e-05
[1044,] 0.0002329901 0.0002454122 8.504194e-05
[1045,] 0.0002337840 0.0002399763 7.688448e-05
[1046,] 0.0002376937 0.0002369145 7.901056e-05
[1047,] 0.0002376513 0.0288897916 1.312474e-02
[1048,] 0.0002357360 0.0002840936 1.015205e-04
[1049,] 0.0002329901 0.0002456362 8.513591e-05
[1050,] 0.0002336519 0.0002261316 7.888494e-05
[1051,] 0.0002328867 0.0002454122 8.489810e-05
[1052,] 0.0002310965 0.0002464871 8.222738e-05
[1053,] 0.0002328867 0.0002456362 8.499150e-05
[1054,] 0.0002327855 0.0002456362 8.484796e-05
[1055,] 0.0002368884 0.0002250944 8.121427e-05
[1056,] 0.0002327855 0.0002456362 8.484796e-05
[1057,] 0.0002327855 0.0002456362 8.484796e-05
[1058,] 0.0002327855 0.0002452114 8.467190e-05
[1059,] 0.0002334103 0.0002267116 7.886118e-05
[1060,] 0.0002376854 0.0002374966 7.915913e-05
[1061,] 0.0002327855 0.0002458613 8.494115e-05
[1062,] 0.0002329901 0.0002465425 8.551547e-05
[1063,] 0.0002376356 0.0278407257 1.255521e-02
[1064,] 0.0002376396 0.0286247817 1.287174e-02
[1065,] 0.0002376396 0.0286247817 1.287174e-02
[1066,] 0.0002376396 0.0286247817 1.287174e-02
[1067,] 0.0002327855 0.0002463144 8.512862e-05
[1068,] 0.0002325895 0.0002465425 8.493384e-05
[1069,] 0.0002325895 0.0002465425 8.493384e-05
[1070,] 0.0002325895 0.0002465425 8.493384e-05
[1071,] 0.0002376396 0.0303383621 1.364250e-02
[1072,] 0.0002376396 0.0303383621 1.364250e-02
[1073,] 0.0002351700 0.0002675020 9.428135e-05
[1074,] 0.0002325895 0.0002465425 8.493384e-05
[1075,] 0.0002327855 0.0002519186 8.743064e-05
[1076,] 0.0002373631 0.0002303404 7.621423e-05
[1077,] 0.0002329244 0.0002419119 7.754575e-05
[1078,] 0.0002325895 0.0002465425 8.493384e-05
[1079,] 0.0002325895 0.0002465425 8.493384e-05
[1080,] 0.0002376873 0.0002377929 7.921561e-05
[1081,] 0.0002325895 0.0002670639 9.317337e-05
[1082,] 0.0002325895 0.0002467716 8.502734e-05
[1083,] 0.0002376473 0.0370891652 1.673919e-02
[1084,] 0.0002331777 0.0002271749 7.875889e-05
[1085,] 0.0002376473 0.0393812831 1.777382e-02
[1086,] 0.0002308968 0.0002467185 8.180640e-05
[1087,] 0.0002325895 0.0002470017 8.512119e-05
[1088,] 0.0002373812 0.0002305396 7.622143e-05
[1089,] 0.0002376702 0.0002377428 7.898485e-05
[1090,] 0.0002349042 0.0002733124 9.587369e-05
[1091,] 0.0002326865 0.0002470017 8.526644e-05
[1092,] 0.0002324946 0.0002472097 8.506109e-05
[1093,] 0.0002326865 0.0002482901 8.579420e-05
[1094,] 0.0002326865 0.0002474418 8.544688e-05
[1095,] 0.0002373233 0.0002310600 7.629786e-05
[1096,] 0.0002308968 0.0002490412 8.261998e-05
[1097,] 0.0002324019 0.0002476749 8.510423e-05
[1098,] 0.0002326865 0.0002474418 8.544688e-05
[1099,] 0.0002326872 0.0007177323 1.087831e-04
[1100,] 0.0002325873 0.0002463979 8.465757e-05
[1101,] 0.0002376773 0.0002383402 7.914787e-05
[1102,] 0.0002376628 0.0287554923 1.307139e-02
[1103,] 0.0002308968 0.0002443560 8.096963e-05
[1104,] 0.0002325873 0.0002448657 8.403656e-05
[1105,] 0.0002325873 0.0002437608 8.357521e-05
[1106,] 0.0002376137 0.0252367273 1.114215e-02
[1107,] 0.0002327711 0.0002436990 8.381467e-05
[1108,] 0.0002326782 0.0002458131 8.454653e-05
[1109,] 0.0002376891 0.0002380257 7.887234e-05
[1110,] 0.0002325873 0.0002427687 8.315805e-05
[1111,] 0.0002336357 0.0002449452 7.747889e-05
[1112,] 0.0002349311 0.0002439406 7.562312e-05
[1113,] 0.0002337565 0.0002439168 7.708739e-05
[1114,] 0.0002336357 0.0002438157 7.720365e-05
[1115,] 0.0002368673 0.0002469462 7.547899e-05
[1116,] 0.0002337297 0.0002075181 6.786530e-05
[1117,] 0.0002345568 0.0002942693 1.039823e-04
[1118,] 0.0002358518 0.0002368875 7.923004e-05
[1119,] 0.0002373972 0.0002340173 7.385906e-05
[1120,] 0.0002346776 0.0002922870 1.035796e-04
[1121,] 0.0002338764 0.0002363171 7.888563e-05
[1122,] 0.0002345004 0.0002934497 1.035045e-04
[1123,] 0.0002316339 0.0002746140 9.000049e-05
[1124,] 0.0002349195 0.0002364136 7.998997e-05
[1125,] 0.0002368936 0.0002352034 7.450705e-05
[1126,] 0.0002366480 0.0002344971 7.595890e-05
[1127,] 0.0002406913 0.0002672746 1.009421e-04
[1128,] 0.0002366290 0.0002352740 7.614987e-05
[1129,] 0.0002390919 0.0002630678 9.621243e-05
[1130,] 0.0002348150 0.0002370229 8.019561e-05
[1131,] 0.0002392888 0.0002576355 9.403571e-05
[1132,] 0.0002306683 0.0002067276 6.697701e-05
[1133,] 0.0002336059 0.0002922925 9.909332e-05
[1134,] 0.0002339165 0.0002843526 9.761195e-05
[1135,] 0.0002363541 0.0002336467 7.838073e-05
[1136,] 0.0002333920 0.0002744074 8.682664e-05
[1137,] 0.0002305762 0.0002073937 6.707318e-05
[1138,] 0.0002370138 0.0002382295 7.522312e-05
[1139,] 0.0002334648 0.0002710608 9.103408e-05
[1140,] 0.0002303100 0.0002118409 6.822516e-05
[1141,] 0.0002383890 0.0002459918 8.738603e-05
[1142,] 0.0002360628 0.0002318991 7.645308e-05
[1143,] 0.0002390507 0.0002163108 6.942110e-05
[1144,] 0.0002313861 0.0002359320 7.628806e-05
[1145,] 0.0002309525 0.0002172135 7.043937e-05
[1146,] 0.0002313861 0.0002359555 7.629655e-05
[1147,] 0.0002313851 0.0002359155 7.628009e-05
[1148,] 0.0002367287 0.0002192457 7.256696e-05
[1149,] 0.0002341256 0.0002417572 7.582416e-05
[1150,] 0.0002341026 0.0002236331 6.969596e-05
[1151,] 0.0002358803 0.0002562291 9.017319e-05
[1152,] 0.0002342939 0.0002195466 6.883575e-05
[1153,] 0.0002357267 0.0002566126 9.012890e-05
[1154,] 0.0002366865 0.0002251493 7.455371e-05
[1155,] 0.0002366736 0.0002268114 7.521800e-05
[1156,] 0.0002306797 0.0002927102 9.544988e-05
[1157,] 0.0002337297 0.0002174973 6.855319e-05
[1158,] 0.0002308062 0.0002847094 9.385719e-05
[1159,] 0.0002313371 0.0002360327 7.620001e-05
[1160,] 0.0002366401 0.0002301586 7.605823e-05
[1161,] 0.0002314228 0.0002364858 7.608144e-05
[1162,] 0.0002359576 0.0002682243 9.559394e-05
[1163,] 0.0002306494 0.0003299821 1.069086e-04
[1164,] 0.0002315841 0.0002348257 7.267561e-05
[1165,] 0.0002373767 0.0002570671 7.881272e-05
[1166,] 0.0002362614 0.0002185119 7.241993e-05
[1167,] 0.0002369569 0.0002472562 7.678938e-05
[1168,] 0.0002329341 0.0002627004 8.701422e-05
[1169,] 0.0002362464 0.0002209963 7.331031e-05
[1170,] 0.0002309864 0.0002284283 7.181574e-05
[1171,] 0.0002368523 0.0002471704 7.695565e-05
[1172,] 0.0002310373 0.0002280836 7.165311e-05
[1173,] 0.0002308463 0.0002274641 7.178750e-05
[1174,] 0.0002308909 0.0002268539 7.155385e-05
[1175,] 0.0002319724 0.0002052060 6.722421e-05
[1176,] 0.0002311446 0.0002293085 7.181821e-05
[1177,] 0.0002316287 0.0002361952 7.638088e-05
[1178,] 0.0002316549 0.0002362223 7.623139e-05
[1179,] 0.0002315765 0.0002362218 7.636732e-05
[1180,] 0.0002385519 0.0002938557 9.201281e-05
[1181,] 0.0002318066 0.0002054815 6.695564e-05
[1182,] 0.0002310904 0.0002271966 7.136676e-05
[1183,] 0.0002310904 0.0002271966 7.136676e-05
[1184,] 0.0002309864 0.0002270421 7.146922e-05
[1185,] 0.0002327098 0.0002611109 8.393200e-05
[1186,] 0.0002317028 0.0002057689 6.704287e-05
[1187,] 0.0002304057 0.0002379556 7.702412e-05
[1188,] 0.0002317210 0.0002360482 7.651522e-05
[1189,] 0.0002319488 0.0002360809 7.668625e-05
[1190,] 0.0002316279 0.0002062162 6.706749e-05
[1191,] 0.0002329048 0.0002708283 9.012938e-05
[1192,] 0.0002316984 0.0002069485 6.727776e-05
[1193,] 0.0002327222 0.0002164367 7.049227e-05
[1194,] 0.0002307118 0.0002300049 7.534808e-05
[1195,] 0.0002355935 0.0002376679 7.872843e-05
[1196,] 0.0002318894 0.0002361068 7.635782e-05
[1197,] 0.0002307143 0.0002386288 7.820058e-05
[1198,] 0.0002328000 0.0002537070 8.238796e-05
[1199,] 0.0002306423 0.0002249895 7.339751e-05
[1200,] 0.0002321178 0.0002358801 7.654803e-05
[1201,] 0.0002318894 0.0002359112 7.647107e-05
[1202,] 0.0002328166 0.0002542003 8.284760e-05
[1203,] 0.0002307363 0.0002263678 7.421833e-05
[1204,] 0.0002372462 0.0002188759 7.195863e-05
[1205,] 0.0002314296 0.0002074824 6.753646e-05
[1206,] 0.0002358607 0.0002328640 7.543452e-05
[1207,] 0.0002313852 0.0002083746 6.781312e-05
[1208,] 0.0002369922 0.0002205475 7.398008e-05
[1209,] 0.0002391031 0.0002249257 7.533825e-05
[1210,] 0.0002459004 0.0002332698 8.692955e-05
[1211,] 0.0002396836 0.0002181700 7.312205e-05
[1212,] 0.0002385208 0.0002191010 7.275225e-05
[1213,] 0.0002386094 0.0002335099 8.094556e-05
[1214,] 0.0002317955 0.0002686191 8.781236e-05
[1215,] 0.0002325304 0.0003177365 1.094258e-04
[1216,] 0.0002398870 0.0002241009 7.855473e-05
[1217,] 0.0002379957 0.0002568241 8.618881e-05
[1218,] 0.0002395669 0.0002250494 7.889468e-05
[1219,] 0.0002325259 0.0003126449 1.076146e-04
[1220,] 0.0002397955 0.0002249448 7.904485e-05
[1221,] 0.0002315630 0.0002702590 8.604836e-05
[1222,] 0.0002316819 0.0002676361 8.633289e-05
[1223,] 0.0002315854 0.0002731685 8.666093e-05
[1224,] 0.0002392599 0.0002251856 7.872678e-05
[1225,] 0.0002339839 0.0002760792 9.702930e-05
[1226,] 0.0002315630 0.0002728993 8.681907e-05
[1227,] 0.0002316928 0.0002682831 8.676217e-05
[1228,] 0.0002315521 0.0002702483 8.618991e-05
[1229,] 0.0002316261 0.0002712065 8.578542e-05
[1230,] 0.0002322213 0.0003025925 1.026870e-04
[1231,] 0.0002322532 0.0003093897 1.045910e-04
[1232,] 0.0002364828 0.0002464195 8.770224e-05
[1233,] 0.0002416531 0.0002157503 7.384024e-05
[1234,] 0.0002341086 0.0002183019 7.114344e-05
[1235,] 0.0002373981 0.0002249373 7.474403e-05
[1236,] 0.0002308943 0.0002195510 7.059474e-05
[1237,] 0.0002374324 0.0002250797 7.493715e-05
[1238,] 0.0002309134 0.0002193144 7.050385e-05
[1239,] 0.0002314912 0.0002081821 6.763931e-05
[1240,] 0.0002308146 0.0002203935 7.097834e-05
[1241,] 0.0002339107 0.0002279358 7.507494e-05
[1242,] 0.0002347662 0.0002159281 7.298701e-05
[1243,] 0.0002339210 0.0002284092 7.527588e-05
[1244,] 0.0002373411 0.0002245743 7.465078e-05
[1245,] 0.0002373438 0.0002246071 7.466826e-05
[1246,] 0.0002306829 0.0002212177 7.104344e-05
[1247,] 0.0002343179 0.0002210428 7.244850e-05
[1248,] 0.0002348187 0.0002148930 7.262592e-05
[1249,] 0.0002344462 0.0002139231 7.181067e-05
[1250,] 0.0002347291 0.0002205615 7.352512e-05
[1251,] 0.0002373050 0.0002247827 7.468815e-05
[1252,] 0.0002346510 0.0002156098 7.280721e-05
[1253,] 0.0002373050 0.0002247827 7.468815e-05
[1254,] 0.0002373050 0.0002246924 7.465901e-05
[1255,] 0.0002351740 0.0002201424 7.365819e-05
[1256,] 0.0002350655 0.0002203812 7.370884e-05
[1257,] 0.0002350655 0.0002203812 7.370884e-05
[1258,] 0.0002307518 0.0002222860 7.117835e-05
[1259,] 0.0002353788 0.0002207812 7.420179e-05
[1260,] 0.0002353968 0.0002209351 7.429491e-05
[1261,] 0.0002353968 0.0002209351 7.429491e-05
[1262,] 0.0002309502 0.0002228276 7.100963e-05
[1263,] 0.0002357376 0.0002205670 7.432287e-05
[1264,] 0.0002337278 0.0002301533 7.573073e-05
[1265,] 0.0002373168 0.0002231892 7.412747e-05
[1266,] 0.0002305763 0.0002030663 6.600730e-05
[1267,] 0.0002305880 0.0002030266 6.600479e-05
[1268,] 0.0002306082 0.0002031998 6.609317e-05
[1269,] 0.0002306360 0.0002031138 6.607670e-05
[1270,] 0.0002306832 0.0002221765 7.129477e-05
[1271,] 0.0002305811 0.0002029543 6.596758e-05
[1272,] 0.0002306082 0.0002030891 6.604688e-05
[1273,] 0.0002306928 0.0002031405 6.612243e-05
[1274,] 0.0002306719 0.0002031138 6.609756e-05
[1275,] 0.0002306211 0.0002031138 6.606691e-05
[1276,] 0.0002306719 0.0002031138 6.609756e-05
[1277,] 0.0002306360 0.0002029957 6.601633e-05
[1278,] 0.0002306530 0.0002031138 6.608692e-05
[1279,] 0.0002306530 0.0002030891 6.607474e-05
[1280,] 0.0002306530 0.0002030891 6.607474e-05
[1281,] 0.0002306530 0.0002030891 6.607474e-05
[1282,] 0.0002306530 0.0002031138 6.608692e-05
[1283,] 0.0002306530 0.0002031138 6.608692e-05
[1284,] 0.0002372882 0.0002228433 7.394584e-05
[1285,] 0.0002306360 0.0002031138 6.607670e-05
[1286,] 0.0002306360 0.0002031138 6.607670e-05
[1287,] 0.0002372882 0.0002228300 7.394002e-05
[1288,] 0.0002351631 0.0002136402 7.234721e-05
[1289,] 0.0002306360 0.0002031692 6.610188e-05
[1290,] 0.0002304197 0.0002177849 7.079290e-05
[1291,] 0.0002306023 0.0002229823 7.179709e-05
[1292,] 0.0002306360 0.0002031692 6.610188e-05
[1293,] 0.0002305737 0.0002033063 6.606010e-05
[1294,] 0.0002346830 0.0002209519 7.364661e-05
[1295,] 0.0002337373 0.0002296886 7.562472e-05
[1296,] 0.0002338410 0.0002297389 7.573739e-05
[1297,] 0.0002305974 0.0002035578 6.619582e-05
[1298,] 0.0002372696 0.0002229830 7.397456e-05
[1299,] 0.0002338410 0.0002295983 7.568934e-05
[1300,] 0.0002305976 0.0002035918 6.620901e-05
[1301,] 0.0002337278 0.0002293591 7.546659e-05
[1302,] 0.0002303986 0.0002209575 7.131795e-05
[1303,] 0.0002307268 0.0002277865 7.273701e-05
[1304,] 0.0002304040 0.0002207140 7.117608e-05
[1305,] 0.0002305976 0.0002036657 6.623687e-05
[1306,] 0.0002372571 0.0002230473 7.397783e-05
[1307,] 0.0002304316 0.0002207140 7.180403e-05
[1308,] 0.0002304108 0.0002224382 7.162607e-05
[1309,] 0.0002305764 0.0002040388 6.626931e-05
[1310,] 0.0002307496 0.0002039832 6.634486e-05
[1311,] 0.0002337033 0.0002239521 7.351778e-05
[1312,] 0.0002352015 0.0002195751 7.307898e-05
[1313,] 0.0002332848 0.0002343325 7.723679e-05
[1314,] 0.0002352801 0.0002165797 6.944492e-05
[1315,] 0.0002334095 0.0002108273 6.840121e-05
[1316,] 0.0002322505 0.0002188926 7.051120e-05
[1317,] 0.0002388025 0.0002252261 7.475066e-05
[1318,] 0.0002346320 0.0002280823 7.698305e-05
[1319,] 0.0002315605 0.0002275451 7.423929e-05
[1320,] 0.0002388407 0.0002249191 7.477896e-05
[1321,] 0.0002350201 0.0002215870 6.944250e-05
[1322,] 0.0002316838 0.0002270889 7.469949e-05
[1323,] 0.0002388917 0.0002249043 7.480254e-05
[1324,] 0.0002378544 0.0002105448 7.366213e-05
[1325,] 0.0002410465 0.0002353544 8.247378e-05
[1326,] 0.0002388284 0.0002248907 7.480297e-05
[1327,] 0.0002375822 0.0002362579 7.839324e-05
[1328,] 0.0002387906 0.0002245607 7.484250e-05
[1329,] 0.0002375142 0.0002276181 7.585407e-05
[1330,] 0.0002377383 0.0002267362 7.482573e-05
[1331,] 0.0002347726 0.0002675334 9.246981e-05
[1332,] 0.0002376997 0.0002271232 7.494899e-05
[1333,] 0.0002376811 0.0002274352 7.504574e-05
[1334,] 0.0002315258 0.0002248476 7.205496e-05
[1335,] 0.0002376633 0.0002271301 7.498621e-05
[1336,] 0.0002309459 0.0002098349 6.840262e-05
[1337,] 0.0002376314 0.0002271855 7.503920e-05
[1338,] 0.0002376169 0.0002270873 7.501587e-05
[1339,] 0.0002315886 0.0002236469 7.155436e-05
[1340,] 0.0002344623 0.0002259676 7.430462e-05
[1341,] 0.0002375822 0.0002270446 7.505823e-05
[1342,] 0.0002375774 0.0002270021 7.505136e-05
[1343,] 0.0002375749 0.0002270021 7.505653e-05
[1344,] 0.0002318289 0.0002093344 6.822604e-05
[1345,] 0.0002375613 0.0002270021 7.506099e-05
[1346,] 0.0002375591 0.0002272231 7.513020e-05
[1347,] 0.0002311473 0.0002092553 6.864028e-05
[1348,] 0.0002314041 0.0002221475 7.178513e-05
[1349,] 0.0002375507 0.0002271276 7.511866e-05
[1350,] 0.0002343409 0.0002258977 7.430508e-05
[1351,] 0.0002375507 0.0002271276 7.511866e-05
[1352,] 0.0002375507 0.0002270730 7.510256e-05
[1353,] 0.0002375833 0.0002261613 7.477719e-05
[1354,] 0.0002312330 0.0002221692 7.200123e-05
[1355,] 0.0002361041 0.0002240660 7.673013e-05
[1356,] 0.0002313856 0.0002221692 7.204245e-05
[1357,] 0.0002356431 0.0002238378 7.624336e-05
[1358,] 0.0002375591 0.0002265992 7.494511e-05
[1359,] 0.0002375886 0.0002264039 7.483647e-05
[1360,] 0.0002341512 0.0002259594 7.423454e-05
[1361,] 0.0002341871 0.0002258712 7.421462e-05
[1362,] 0.0002375756 0.0002264983 7.488454e-05
[1363,] 0.0002341512 0.0002259877 7.426108e-05
[1364,] 0.0002314165 0.0002200717 7.055236e-05
[1365,] 0.0002375859 0.0002264534 7.485456e-05
[1366,] 0.0002316030 0.0002100729 6.997315e-05
[1367,] 0.0002376149 0.0002263548 7.478510e-05
[1368,] 0.0002375913 0.0002263548 7.481861e-05
[1369,] 0.0002375913 0.0002263548 7.481861e-05
[1370,] 0.0002313940 0.0002189217 7.028331e-05
[1371,] 0.0002352333 0.0002152945 7.121032e-05
[1372,] 0.0002395946 0.0002339250 8.069333e-05
[1373,] 0.0002340484 0.0002311203 7.459030e-05
[1374,] 0.0002376026 0.0002264983 7.484141e-05
[1375,] 0.0002390972 0.0002339803 8.041393e-05
[1376,] 0.0002313851 0.0002209016 7.171473e-05
[1377,] 0.0002318534 0.0002098299 6.839220e-05
[1378,] 0.0002340484 0.0002309700 7.456078e-05
[1379,] 0.0002376131 0.0002302688 7.605060e-05
[1380,] 0.0002378240 0.0002263105 7.461364e-05
[1381,] 0.0002377949 0.0002261746 7.460188e-05
[1382,] 0.0002319149 0.0002341833 7.407647e-05
[1383,] 0.0002319520 0.0002343159 7.594368e-05
[1384,] 0.0002319591 0.0002330160 7.571903e-05
[1385,] 0.0002319520 0.0002342483 7.592303e-05
[1386,] 0.0002305994 0.0002040821 6.653793e-05
[1387,] 0.0002353458 0.0002189665 6.890266e-05
[1388,] 0.0002377949 0.0002268106 7.475401e-05
[1389,] 0.0002308819 0.0002039273 6.656910e-05
[1390,] 0.0002379574 0.0002315600 7.705099e-05
[1391,] 0.0002354891 0.0002184757 6.872285e-05
[1392,] 0.0002352720 0.0002182338 6.875718e-05
[1393,] 0.0002320040 0.0002326261 7.512818e-05
[1394,] 0.0002304513 0.0002037294 6.626589e-05
[1395,] 0.0002377897 0.0002266454 7.472644e-05
[1396,] 0.0002344131 0.0002196650 6.945169e-05
[1397,] 0.0002378044 0.0002266454 7.471531e-05
[1398,] 0.0002319742 0.0002331198 7.537780e-05
[1399,] 0.0002423253 0.0002162425 7.744014e-05
[1400,] 0.0002302618 0.0002036553 6.613928e-05
[1401,] 0.0002302618 0.0002036709 6.614770e-05
[1402,] 0.0002319520 0.0002331198 7.557828e-05
[1403,] 0.0002377939 0.0002364818 7.728152e-05
[1404,] 0.0002378092 0.0002269397 7.478223e-05
[1405,] 0.0002378092 0.0002268887 7.476993e-05
[1406,] 0.0002345961 0.0002196162 6.936734e-05
[1407,] 0.0002321006 0.0002313510 7.459721e-05
[1408,] 0.0002320310 0.0002307636 7.456013e-05
[1409,] 0.0002358869 0.0002184871 6.862566e-05
[1410,] 0.0002455678 0.0002206049 8.011539e-05
[1411,] 0.0002353473 0.0002176367 6.864954e-05
[1412,] 0.0002306870 0.0002032918 6.613752e-05
[1413,] 0.0002305217 0.0002032752 6.606158e-05
[1414,] 0.0002354147 0.0002170191 6.851233e-05
[1415,] 0.0002354147 0.0002172231 6.854972e-05
[1416,] 0.0002344069 0.0002172231 6.903598e-05
[1417,] 0.0002319612 0.0002312577 7.491025e-05
[1418,] 0.0002351823 0.0002332995 7.686326e-05
[1419,] 0.0002303169 0.0002032800 6.599393e-05
[1420,] 0.0002303169 0.0002035980 6.610601e-05
[1421,] 0.0002303597 0.0002036060 6.609940e-05
[1422,] 0.0002321591 0.0002308141 7.462234e-05
[1423,] 0.0002321739 0.0002310839 7.466642e-05
[1424,] 0.0002430382 0.0002132744 7.578440e-05
[1425,] 0.0002343559 0.0002161136 6.885261e-05
[1426,] 0.0002350171 0.0002155527 6.847214e-05
[1427,] 0.0002350171 0.0002157378 6.850686e-05
[1428,] 0.0002350171 0.0002157378 6.850686e-05
[1429,] 0.0002303169 0.0002035988 6.610110e-05
[1430,] 0.0002380080 0.0002381059 8.068779e-05
[1431,] 0.0002436587 0.0002204128 7.908681e-05
[1432,] 0.0002430382 0.0002128620 7.545339e-05
[1433,] 0.0002303169 0.0002035988 6.610110e-05
[1434,] 0.0002303396 0.0002036021 6.612350e-05
[1435,] 0.0002305420 0.0002035988 6.614816e-05
[1436,] 0.0002304965 0.0002035988 6.613941e-05
[1437,] 0.0002305182 0.0002035980 6.614887e-05
[1438,] 0.0002375695 0.0002261626 7.448053e-05
[1439,] 0.0002416842 0.0002358107 8.312765e-05
[1440,] 0.0002304965 0.0002036070 6.616212e-05
[1441,] 0.0002412358 0.0002510985 9.607407e-05
[1442,] 0.0002420042 0.0002135652 7.546297e-05
[1443,] 0.0002377683 0.0002264805 7.476417e-05
[1444,] 0.0002387756 0.0002373064 7.849932e-05
[1445,] 0.0002377726 0.0002264395 7.475154e-05
[1446,] 0.0002377726 0.0002264395 7.475154e-05
[1447,] 0.0002305182 0.0002039210 6.623916e-05
[1448,] 0.0002411009 0.0002542878 9.757181e-05
[1449,] 0.0002304769 0.0002039216 6.624757e-05
[1450,] 0.0002304965 0.0002039186 6.624174e-05
[1451,] 0.0002415093 0.0002528710 9.729479e-05
[1452,] 0.0002321594 0.0002253871 7.324231e-05
[1453,] 0.0002436587 0.0002210250 7.950646e-05
[1454,] 0.0002377549 0.0002265531 7.480764e-05
[1455,] 0.0002305182 0.0002039280 6.623266e-05
[1456,] 0.0002409601 0.0002529996 9.672878e-05
[1457,] 0.0002320910 0.0002302468 7.466559e-05
[1458,] 0.0002347591 0.0002147702 6.844900e-05
[1459,] 0.0002446084 0.0002208274 7.968381e-05
[1460,] 0.0002343249 0.0002390111 8.055829e-05
[1461,] 0.0002347055 0.0002421655 8.247579e-05
[1462,] 0.0002368898 0.0002069280 6.959417e-05
[1463,] 0.0002449238 0.0002369407 9.264265e-05
[1464,] 0.0002325449 0.0002104704 6.958550e-05
[1465,] 0.0002644054 0.0002435321 1.092793e-04
[1466,] 0.0002323591 0.0002105205 6.961913e-05
[1467,] 0.0002349959 0.0002123053 7.146008e-05
[1468,] 0.0002322687 0.0002104583 6.953802e-05
[1469,] 0.0002347658 0.0002124456 7.133380e-05
[1470,] 0.0002345996 0.0002125875 7.124964e-05
[1471,] 0.0002381019 0.0002687291 9.085504e-05
[1472,] 0.0002322687 0.0002098759 6.924634e-05
[1473,] 0.0002360579 0.0002129821 7.255578e-05
[1474,] 0.0002376244 0.0002571759 8.688334e-05
[1475,] 0.0002346078 0.0002097265 7.062499e-05
[1476,] 0.0002342905 0.0002104436 7.082346e-05
[1477,] 0.0002708460 0.0002347116 1.040818e-04
[1478,] 0.0002678301 0.0002333912 1.010029e-04
[1479,] 0.0002349123 0.0002119247 6.898896e-05
[1480,] 0.0002344215 0.0002133062 7.225450e-05
[1481,] 0.0002675961 0.0002334366 1.008578e-04
[1482,] 0.0002421251 0.0002456882 9.253970e-05
[1483,] 0.0002337224 0.0002178945 7.251099e-05
[1484,] 0.0002430099 0.0002220606 7.904197e-05
[1485,] 0.0002400862 0.0002182373 7.415815e-05
[1486,] 0.0002423964 0.0002222827 7.904569e-05
[1487,] 0.0002314335 0.0002102053 6.803038e-05
[1488,] 0.0002427479 0.0002226399 7.956573e-05
[1489,] 0.0002376459 0.0003025690 1.058717e-04
[1490,] 0.0002376002 0.0003044302 1.063543e-04
[1491,] 0.0002428525 0.0002270841 8.285890e-05
[1492,] 0.0002417943 0.0002240425 8.008603e-05
[1493,] 0.0002414900 0.0002301088 8.397685e-05
[1494,] 0.0002432687 0.0002299604 8.505996e-05
[1495,] 0.0002434072 0.0002304230 8.544472e-05
[1496,] 0.0002434072 0.0002302729 8.534983e-05
[1497,] 0.0002435466 0.0002305740 8.563372e-05
[1498,] 0.0002417881 0.0002270171 8.209080e-05
[1499,] 0.0002417881 0.0002266832 8.188201e-05
[1500,] 0.0002431313 0.0002303518 8.525367e-05
[1501,] 0.0002310144 0.0002084562 6.764138e-05
[1502,] 0.0002377166 0.0002416934 8.757986e-05
[1503,] 0.0002376884 0.0002412103 8.730193e-05
[1504,] 0.0002310816 0.0002081048 6.757007e-05
[1505,] 0.0002313315 0.0002081983 6.757424e-05
[1506,] 0.0002435420 0.0002309835 8.596290e-05
[1507,] 0.0002424742 0.0002277319 8.304974e-05
[1508,] 0.0002426892 0.0002320977 8.609486e-05
[1509,] 0.0002375038 0.0002395300 8.640054e-05
[1510,] 0.0002373527 0.0002393778 8.618537e-05
[1511,] 0.0002313420 0.0002075019 6.745090e-05
[1512,] 0.0002312347 0.0002075199 6.742005e-05
[1513,] 0.0002428300 0.0002279095 8.350484e-05
[1514,] 0.0002313411 0.0002078390 6.749555e-05
[1515,] 0.0002313978 0.0002078014 6.752342e-05
[1516,] 0.0002431047 0.0002307523 8.548189e-05
[1517,] 0.0002421167 0.0002258644 8.154775e-05
[1518,] 0.0002428394 0.0002277758 8.322672e-05
[1519,] 0.0002428267 0.0002298967 8.475926e-05
[1520,] 0.0002419875 0.0002275123 8.251614e-05
[1521,] 0.0002376795 0.0002400237 7.975166e-05
[1522,] 0.0002366926 0.0002357665 8.384413e-05
[1523,] 0.0002314565 0.0002077555 6.757967e-05
[1524,] 0.0002313803 0.0002074678 6.754209e-05
[1525,] 0.0002433784 0.0002327738 8.692815e-05
[1526,] 0.0002450411 0.0002350888 8.949163e-05
[1527,] 0.0002431047 0.0002362278 8.871909e-05
[1528,] 0.0002427047 0.0002340900 8.694974e-05
[1529,] 0.0002308869 0.0002082784 6.794595e-05
[1530,] 0.0002381327 0.0002431322 8.752160e-05
[1531,] 0.0002314901 0.0002058613 6.688550e-05
[1532,] 0.0002413279 0.0002377903 8.768138e-05
[1533,] 0.0002350616 0.0002342345 8.354343e-05
[1534,] 0.0002349332 0.0002349815 8.373675e-05
[1535,] 0.0002364794 0.0002371468 8.477795e-05
[1536,] 0.0002379129 0.0002483669 8.626688e-05
[1537,] 0.0002346824 0.0002337202 8.292505e-05
[1538,] 0.0002354918 0.0002347288 8.438312e-05
[1539,] 0.0002344288 0.0002366038 8.404219e-05
[1540,] 0.0002340658 0.0002348514 8.285264e-05
[1541,] 0.0002366324 0.0002355195 8.410399e-05
[1542,] 0.0002356341 0.0002337202 8.406688e-05
[1543,] 0.0002364794 0.0002351753 8.379405e-05
[1544,] 0.0002341136 0.0002344716 8.274468e-05
[1545,] 0.0002376947 0.0002399699 7.982760e-05
[1546,] 0.0002389632 0.0002376707 7.931726e-05
[1547,] 0.0002422051 0.0002528912 9.698390e-05
[1548,] 0.0002380622 0.0002287270 7.865149e-05
[1549,] 0.0002341791 0.0002343413 8.276443e-05
[1550,] 0.0002516281 0.0003017242 1.388032e-04
[1551,] 0.0002367875 0.0002331278 8.301157e-05
[1552,] 0.0002366324 0.0002331278 8.288490e-05
[1553,] 0.0002377037 0.0002399224 7.983013e-05
[1554,] 0.0002345512 0.0002325334 8.238842e-05
[1555,] 0.0002366324 0.0002332740 8.296162e-05
[1556,] 0.0002337059 0.0002316681 8.106198e-05
[1557,] 0.0002345512 0.0002329052 8.255337e-05
[1558,] 0.0002339372 0.0002330461 8.192292e-05
[1559,] 0.0002418349 0.0002546824 9.754271e-05
[1560,] 0.0002364794 0.0002339998 8.323817e-05
[1561,] 0.0002423305 0.0002535025 9.744781e-05
[1562,] 0.0002366324 0.0002339998 8.336718e-05
[1563,] 0.0002334403 0.0002297060 7.977202e-05
[1564,] 0.0002363285 0.0002325701 8.237062e-05
[1565,] 0.0002382498 0.0002268101 7.808931e-05
[1566,] 0.0002317025 0.0002051661 6.684724e-05
[1567,] 0.0002402334 0.0002378302 8.808972e-05
[1568,] 0.0002417215 0.0002582135 9.928194e-05
[1569,] 0.0002523215 0.0002968087 1.367195e-04
[1570,] 0.0002334431 0.0002315648 8.055455e-05
[1571,] 0.0002334431 0.0002312353 8.041669e-05
[1572,] 0.0002523215 0.0002992728 1.382630e-04
[1573,] 0.0002403103 0.0002317677 8.487852e-05
[1574,] 0.0002553265 0.0002917064 1.375095e-04
[1575,] 0.0002523154 0.0002909755 1.331362e-04
[1576,] 0.0002561047 0.0002873302 1.355825e-04
[1577,] 0.0002386245 0.0002236383 7.703493e-05
[1578,] 0.0002353648 0.0002527951 8.681675e-05
[1579,] 0.0002334431 0.0002297982 7.981417e-05
[1580,] 0.0002532854 0.0002879677 1.324833e-04
[1581,] 0.0002518685 0.0002883353 1.308238e-04
[1582,] 0.0002396198 0.0002476295 9.129118e-05
[1583,] 0.0002336531 0.0002305111 8.036177e-05
[1584,] 0.0002525616 0.0002876489 1.313618e-04
[1585,] 0.0002530342 0.0002849171 1.302251e-04
[1586,] 0.0002525616 0.0002863098 1.305173e-04
[1587,] 0.0002335471 0.0002262422 7.842560e-05
[1588,] 0.0002403105 0.0002324139 8.530261e-05
[1589,] 0.0002401088 0.0002290100 8.309431e-05
[1590,] 0.0002530342 0.0002822507 1.285284e-04
[1591,] 0.0002530342 0.0002829282 1.289596e-04
[1592,] 0.0002336531 0.0002313518 8.071777e-05
[1593,] 0.0002410850 0.0002461412 9.206655e-05
[1594,] 0.0002523154 0.0002818847 1.274253e-04
[1595,] 0.0002336507 0.0002294460 7.990683e-05
[1596,] 0.0002521062 0.0002850749 1.290919e-04
[1597,] 0.0002414931 0.0002603623 1.001519e-04
[1598,] 0.0002415985 0.0002603623 1.002788e-04
[1599,] 0.0002509377 0.0002884522 1.296859e-04
[1600,] 0.0002399125 0.0002290100 8.296671e-05
[1601,] 0.0002387498 0.0002208000 7.578922e-05
[1602,] 0.0002530342 0.0002822507 1.285284e-04
[1603,] 0.0002532854 0.0002849171 1.305357e-04
[1604,] 0.0002530342 0.0002870126 1.315576e-04
[1605,] 0.0002398395 0.0002378890 7.949994e-05
[1606,] 0.0002516369 0.0002977598 1.363550e-04
[1607,] 0.0002577607 0.0002906532 1.398687e-04
[1608,] 0.0002425957 0.0002584303 1.004182e-04
[1609,] 0.0002571944 0.0002934654 1.410711e-04
[1610,] 0.0002553450 0.0002906587 1.368324e-04
[1611,] 0.0002343265 0.0002344627 8.281894e-05
[1612,] 0.0002428499 0.0002584460 1.007140e-04
[1613,] 0.0002348180 0.0002372725 8.462244e-05
[1614,] 0.0002563982 0.0003009712 1.450809e-04
[1615,] 0.0002348180 0.0002388640 8.532404e-05
[1616,] 0.0002399125 0.0002303466 8.378306e-05
[1617,] 0.0002545270 0.0002926648 1.370191e-04
[1618,] 0.0002397189 0.0002303466 8.365129e-05
[1619,] 0.0002377425 0.0002333125 8.393188e-05
[1620,] 0.0002393547 0.0002322753 8.450232e-05
[1621,] 0.0002377425 0.0002334805 8.402330e-05
[1622,] 0.0002393547 0.0002324329 8.459412e-05
[1623,] 0.0002370459 0.0002351829 7.953895e-05
[1624,] 0.0002372623 0.0002336324 8.372034e-05
[1625,] 0.0002375749 0.0002364459 8.544897e-05
[1626,] 0.0002359948 0.0002245934 7.797689e-05
[1627,] 0.0002423160 0.0002490319 9.511638e-05
[1628,] 0.0002377750 0.0002252019 7.941311e-05
[1629,] 0.0002383244 0.0002505864 8.799498e-05
[1630,] 0.0002397162 0.0002370567 8.755174e-05
[1631,] 0.0002381317 0.0002257168 7.994755e-05
[1632,] 0.0002380156 0.0002305259 8.269525e-05
[1633,] 0.0002379562 0.0002282326 8.133602e-05
[1634,] 0.0002417418 0.0002371284 8.914115e-05
[1635,] 0.0002415278 0.0002373127 8.908777e-05
[1636,] 0.0002386807 0.0002284981 8.197976e-05
[1637,] 0.0002392496 0.0002258038 8.072850e-05
[1638,] 0.0002392496 0.0002255079 8.054024e-05
[1639,] 0.0002392496 0.0002260553 8.088757e-05
[1640,] 0.0002392496 0.0002260553 8.088757e-05
[1641,] 0.0002367653 0.0002230258 7.752022e-05
[1642,] 0.0002381113 0.0002232343 7.842072e-05
[1643,] 0.0002367653 0.0002232343 7.764833e-05
[1644,] 0.0002496007 0.0002790408 1.222279e-04
[1645,] 0.0002339912 0.0002185765 7.544330e-05
[1646,] 0.0002374190 0.0002232783 7.810274e-05
[1647,] 0.0002347150 0.0002278612 8.031475e-05
[1648,] 0.0002367653 0.0002230258 7.752022e-05
[1649,] 0.0002496007 0.0002860618 1.264244e-04
[1650,] 0.0002341174 0.0002535470 9.064569e-05
[1651,] 0.0002335450 0.0002429283 8.540678e-05
[1652,] 0.0002381346 0.0002242739 7.905160e-05
[1653,] 0.0002372739 0.0002254108 7.926864e-05
[1654,] 0.0002383152 0.0002254385 7.988847e-05
[1655,] 0.0002346309 0.0002420995 8.632935e-05
[1656,] 0.0002413370 0.0002312726 8.531189e-05
[1657,] 0.0002383152 0.0002227799 7.823581e-05
[1658,] 0.0002486464 0.0003548772 1.653453e-04
[1659,] 0.0002352585 0.0002604861 9.516790e-05
[1660,] 0.0002369280 0.0002205363 7.605118e-05
[1661,] 0.0002366048 0.0002209789 7.618003e-05
[1662,] 0.0002386413 0.0002440750 8.583116e-05
[1663,] 0.0002374272 0.0002207377 7.644327e-05
[1664,] 0.0002372498 0.0002208870 7.651231e-05
[1665,] 0.0002428144 0.0002285580 8.449174e-05
[1666,] 0.0002369180 0.0002209890 7.635164e-05
[1667,] 0.0002375815 0.0002204855 7.634454e-05
[1668,] 0.0002356539 0.0002492336 8.202572e-05
[1669,] 0.0002367653 0.0002204032 7.587748e-05
[1670,] 0.0002372579 0.0002204855 7.618292e-05
[1671,] 0.0002367653 0.0002204032 7.587748e-05
[1672,] 0.0002343476 0.0002552532 9.171769e-05
[1673,] 0.0002374272 0.0002209099 7.656188e-05
[1674,] 0.0002369180 0.0002203667 7.598878e-05
[1675,] 0.0002375815 0.0002203216 7.622823e-05
[1676,] 0.0002374272 0.0002203216 7.615218e-05
[1677,] 0.0002366048 0.0002204032 7.579576e-05
[1678,] 0.0002378443 0.0002393875 7.971945e-05
[1679,] 0.0002361292 0.0002203667 7.558174e-05
[1680,] 0.0002378126 0.0002223906 7.765966e-05
[1681,] 0.0002376441 0.0002223906 7.756719e-05
[1682,] 0.0002383309 0.0002221959 7.781037e-05
[1683,] 0.0002376441 0.0002222928 7.750350e-05
[1684,] 0.0002378126 0.0002222928 7.759552e-05
[1685,] 0.0002409198 0.0002300876 8.429445e-05
[1686,] 0.0002413370 0.0002300876 8.456677e-05
[1687,] 0.0002372739 0.0002223835 7.745412e-05
[1688,] 0.0002376441 0.0002221959 7.744012e-05
[1689,] 0.0002372739 0.0002222833 7.738992e-05
[1690,] 0.0002378126 0.0002221959 7.753169e-05
[1691,] 0.0002492420 0.0003627918 1.712986e-04
[1692,] 0.0002319357 0.0002252420 7.532045e-05
[1693,] 0.0002324611 0.0002249981 7.569844e-05
[1694,] 0.0002416622 0.0002353658 9.000299e-05
[1695,] 0.0002319331 0.0002253129 7.536817e-05
[1696,] 0.0002403975 0.0002535088 9.512801e-05
[1697,] 0.0002324597 0.0002262480 7.626474e-05
[1698,] 0.0002494486 0.0003362151 1.559231e-04
[1699,] 0.0002379775 0.0002220077 7.744118e-05
[1700,] 0.0002386490 0.0002492945 9.281850e-05
[1701,] 0.0002366859 0.0002221800 7.689894e-05
[1702,] 0.0002320177 0.0002240700 7.488184e-05
[1703,] 0.0002322706 0.0002240900 7.513921e-05
[1704,] 0.0002333713 0.0002233824 7.561413e-05
[1705,] 0.0002304529 0.0002239088 7.273831e-05
[1706,] 0.0002304524 0.0002238148 7.270961e-05
[1707,] 0.0002309091 0.0002306264 7.609633e-05
[1708,] 0.0002304699 0.0002239088 7.279492e-05
[1709,] 0.0002539445 0.0002366161 1.003085e-04
[1710,] 0.0002305334 0.0002237966 7.292858e-05
[1711,] 0.0002428229 0.0002523301 9.686127e-05
[1712,] 0.0002305330 0.0002239088 7.296626e-05
[1713,] 0.0002537493 0.0003477776 1.709336e-04
[1714,] 0.0002309567 0.0002312292 7.640356e-05
[1715,] 0.0002305581 0.0002235747 7.290765e-05
[1716,] 0.0002307791 0.0002316993 7.622895e-05
[1717,] 0.0002305853 0.0002235747 7.296510e-05
[1718,] 0.0002304880 0.0002239296 7.286166e-05
[1719,] 0.0002309567 0.0002319764 7.667837e-05
[1720,] 0.0002307152 0.0002237966 7.328247e-05
[1721,] 0.0002312864 0.0002313850 7.699774e-05
[1722,] 0.0002425097 0.0002669213 1.043064e-04
[1723,] 0.0002388217 0.0002411904 8.484061e-05
[1724,] 0.0002537470 0.0003375734 1.643799e-04
[1725,] 0.0002304073 0.0002243666 7.266871e-05
[1726,] 0.0002303945 0.0002249918 7.264204e-05
[1727,] 0.0002304073 0.0002244716 7.270194e-05
[1728,] 0.0002306355 0.0002315417 7.583844e-05
[1729,] 0.0002304262 0.0002242509 7.274159e-05
[1730,] 0.0002381315 0.0002404854 7.976580e-05
[1731,] 0.0002305252 0.0002316993 7.556689e-05
[1732,] 0.0002394655 0.0002321216 7.741645e-05
[1733,] 0.0002303966 0.0002251157 7.279110e-05
[1734,] 0.0002304388 0.0002244716 7.286942e-05
[1735,] 0.0002304010 0.0002242509 7.257816e-05
[1736,] 0.0002303945 0.0002242509 7.242004e-05
[1737,] 0.0002304157 0.0002244716 7.275717e-05
[1738,] 0.0002303967 0.0002244716 7.259326e-05
[1739,] 0.0002303967 0.0002244716 7.259326e-05
[1740,] 0.0002303946 0.0002248266 7.264861e-05
[1741,] 0.0002309207 0.0002247074 7.393829e-05
[1742,] 0.0002370999 0.0002454881 8.332665e-05
[1743,] 0.0002303946 0.0002245890 7.257580e-05
[1744,] 0.0002303967 0.0002245890 7.262965e-05
[1745,] 0.0002305496 0.0002327760 7.602904e-05
[1746,] 0.0002304157 0.0002248266 7.287073e-05
[1747,] 0.0002304264 0.0002247074 7.289011e-05
[1748,] 0.0002304262 0.0002245890 7.285098e-05
[1749,] 0.0002304262 0.0002245890 7.285098e-05
[1750,] 0.0002495489 0.0003308304 1.523154e-04
[1751,] 0.0002304157 0.0002245890 7.279475e-05
[1752,] 0.0002304073 0.0002244716 7.270194e-05
[1753,] 0.0002304157 0.0002248266 7.287073e-05
[1754,] 0.0002306683 0.0002324853 7.624920e-05
[1755,] 0.0002499259 0.0003327065 1.541255e-04
[1756,] 0.0002387009 0.0002322182 7.773163e-05
[1757,] 0.0002304260 0.0002251897 7.304391e-05
[1758,] 0.0002306683 0.0002329611 7.641423e-05
[1759,] 0.0002304157 0.0002251897 7.298675e-05
[1760,] 0.0002304262 0.0002251897 7.304497e-05
[1761,] 0.0002493710 0.0003502528 1.634708e-04
[1762,] 0.0002495267 0.0002411637 9.998423e-05
[1763,] 0.0002304073 0.0002251897 7.292913e-05
[1764,] 0.0002306683 0.0002329611 7.641423e-05
[1765,] 0.0002304262 0.0002253125 7.308460e-05
[1766,] 0.0002304262 0.0002254362 7.312450e-05
[1767,] 0.0002306683 0.0002323930 7.621714e-05
[1768,] 0.0002304073 0.0002254362 7.300704e-05
[1769,] 0.0002304535 0.0002254362 7.324436e-05
[1770,] 0.0002304262 0.0002253125 7.308460e-05
[1771,] 0.0002326920 0.0002285255 7.329929e-05
[1772,] 0.0002304388 0.0002255483 7.322064e-05
[1773,] 0.0002502893 0.0003523528 1.666209e-04
[1774,] 0.0002304262 0.0002254362 7.312450e-05
[1775,] 0.0002304535 0.0002254362 7.324436e-05
[1776,] 0.0002407407 0.0002518104 9.410558e-05
[1777,] 0.0002304535 0.0002254362 7.324436e-05
[1778,] 0.0002389493 0.0002513436 8.940074e-05
[1779,] 0.0002304388 0.0002253125 7.314382e-05
[1780,] 0.0002304703 0.0002254362 7.330521e-05
[1781,] 0.0002304007 0.0002270565 7.345390e-05
[1782,] 0.0002304007 0.0002270565 7.345390e-05
[1783,] 0.0002509049 0.0002520456 1.080017e-04
[1784,] 0.0002304153 0.0002270565 7.358113e-05
[1785,] 0.0002305496 0.0002339538 7.640487e-05
[1786,] 0.0002305761 0.0002339538 7.649207e-05
[1787,] 0.0002307794 0.0002336305 7.691540e-05
[1788,] 0.0002304157 0.0002254362 7.306547e-05
[1789,] 0.0002304157 0.0002253125 7.302597e-05
[1790,] 0.0002303945 0.0002265253 7.316657e-05
```
