## Supplementary material for "Characterization of shared and ancestry-specific signals driving complex traits using multi-ancestry fine-mapping": s1_data_1kg.pvar

```
##FILTER=<ID=PASS,Description="All filters passed">
##reference=ftp://ftp.1000genomes.ebi.ac.uk//vol1/ftp/technical/reference/phase2_reference_assembly_sequence/hs37d5.fa.gz
##contig=<ID=13,assembly=b37,length=115169878>
##ALT=<ID=CNV,Description="Copy Number Polymorphism">
##ALT=<ID=DEL,Description="Deletion">
##ALT=<ID=DUP,Description="Duplication">
##ALT=<ID=INS:ME:ALU,Description="Insertion of ALU element">
##ALT=<ID=INS:ME:LINE1,Description="Insertion of LINE1 element">
##ALT=<ID=INS:ME:SVA,Description="Insertion of SVA element">
##ALT=<ID=INS:MT,Description="Nuclear Mitochondrial Insertion">
##ALT=<ID=INV,Description="Inversion">
##ALT=<ID=CN0,Description="Copy number allele: 0 copies">
##ALT=<ID=CN1,Description="Copy number allele: 1 copy">
##ALT=<ID=CN2,Description="Copy number allele: 2 copies">
##ALT=<ID=CN3,Description="Copy number allele: 3 copies">
##ALT=<ID=CN4,Description="Copy number allele: 4 copies">
##ALT=<ID=CN5,Description="Copy number allele: 5 copies">
##ALT=<ID=CN6,Description="Copy number allele: 6 copies">
##ALT=<ID=CN7,Description="Copy number allele: 7 copies">
##ALT=<ID=CN8,Description="Copy number allele: 8 copies">
##ALT=<ID=CN9,Description="Copy number allele: 9 copies">
##ALT=<ID=CN10,Description="Copy number allele: 10 copies">
##ALT=<ID=CN11,Description="Copy number allele: 11 copies">
##ALT=<ID=CN12,Description="Copy number allele: 12 copies">
##ALT=<ID=CN13,Description="Copy number allele: 13 copies">
##ALT=<ID=CN14,Description="Copy number allele: 14 copies">
##ALT=<ID=CN15,Description="Copy number allele: 15 copies">
##ALT=<ID=CN16,Description="Copy number allele: 16 copies">
##ALT=<ID=CN17,Description="Copy number allele: 17 copies">
##ALT=<ID=CN18,Description="Copy number allele: 18 copies">
##ALT=<ID=CN19,Description="Copy number allele: 19 copies">
##ALT=<ID=CN20,Description="Copy number allele: 20 copies">
##ALT=<ID=CN21,Description="Copy number allele: 21 copies">
##ALT=<ID=CN22,Description="Copy number allele: 22 copies">
##ALT=<ID=CN23,Description="Copy number allele: 23 copies">
##ALT=<ID=CN24,Description="Copy number allele: 24 copies">
##ALT=<ID=CN25,Description="Copy number allele: 25 copies">
##ALT=<ID=CN26,Description="Copy number allele: 26 copies">
##ALT=<ID=CN27,Description="Copy number allele: 27 copies">
##ALT=<ID=CN28,Description="Copy number allele: 28 copies">
##ALT=<ID=CN29,Description="Copy number allele: 29 copies">
##ALT=<ID=CN30,Description="Copy number allele: 30 copies">
##ALT=<ID=CN31,Description="Copy number allele: 31 copies">
##ALT=<ID=CN32,Description="Copy number allele: 32 copies">
##ALT=<ID=CN33,Description="Copy number allele: 33 copies">
##ALT=<ID=CN34,Description="Copy number allele: 34 copies">
##ALT=<ID=CN35,Description="Copy number allele: 35 copies">
##ALT=<ID=CN36,Description="Copy number allele: 36 copies">
##ALT=<ID=CN37,Description="Copy number allele: 37 copies">
##ALT=<ID=CN38,Description="Copy number allele: 38 copies">
##ALT=<ID=CN39,Description="Copy number allele: 39 copies">
##ALT=<ID=CN40,Description="Copy number allele: 40 copies">
##ALT=<ID=CN41,Description="Copy number allele: 41 copies">
##ALT=<ID=CN42,Description="Copy number allele: 42 copies">
##ALT=<ID=CN43,Description="Copy number allele: 43 copies">
##ALT=<ID=CN44,Description="Copy number allele: 44 copies">
##ALT=<ID=CN45,Description="Copy number allele: 45 copies">
##ALT=<ID=CN46,Description="Copy number allele: 46 copies">
##ALT=<ID=CN47,Description="Copy number allele: 47 copies">
##ALT=<ID=CN48,Description="Copy number allele: 48 copies">
##ALT=<ID=CN49,Description="Copy number allele: 49 copies">
##ALT=<ID=CN50,Description="Copy number allele: 50 copies">
##ALT=<ID=CN51,Description="Copy number allele: 51 copies">
##ALT=<ID=CN52,Description="Copy number allele: 52 copies">
##ALT=<ID=CN53,Description="Copy number allele: 53 copies">
##ALT=<ID=CN54,Description="Copy number allele: 54 copies">
##ALT=<ID=CN55,Description="Copy number allele: 55 copies">
##ALT=<ID=CN56,Description="Copy number allele: 56 copies">
##ALT=<ID=CN57,Description="Copy number allele: 57 copies">
##ALT=<ID=CN58,Description="Copy number allele: 58 copies">
##ALT=<ID=CN59,Description="Copy number allele: 59 copies">
##ALT=<ID=CN60,Description="Copy number allele: 60 copies">
##ALT=<ID=CN61,Description="Copy number allele: 61 copies">
##ALT=<ID=CN62,Description="Copy number allele: 62 copies">
##ALT=<ID=CN63,Description="Copy number allele: 63 copies">
##ALT=<ID=CN64,Description="Copy number allele: 64 copies">
##ALT=<ID=CN65,Description="Copy number allele: 65 copies">
##ALT=<ID=CN66,Description="Copy number allele: 66 copies">
##ALT=<ID=CN67,Description="Copy number allele: 67 copies">
##ALT=<ID=CN68,Description="Copy number allele: 68 copies">
##ALT=<ID=CN69,Description="Copy number allele: 69 copies">
##ALT=<ID=CN70,Description="Copy number allele: 70 copies">
##ALT=<ID=CN71,Description="Copy number allele: 71 copies">
##ALT=<ID=CN72,Description="Copy number allele: 72 copies">
##ALT=<ID=CN73,Description="Copy number allele: 73 copies">
##ALT=<ID=CN74,Description="Copy number allele: 74 copies">
##ALT=<ID=CN75,Description="Copy number allele: 75 copies">
##ALT=<ID=CN76,Description="Copy number allele: 76 copies">
##ALT=<ID=CN77,Description="Copy number allele: 77 copies">
##ALT=<ID=CN78,Description="Copy number allele: 78 copies">
##ALT=<ID=CN79,Description="Copy number allele: 79 copies">
##ALT=<ID=CN80,Description="Copy number allele: 80 copies">
##ALT=<ID=CN81,Description="Copy number allele: 81 copies">
##ALT=<ID=CN82,Description="Copy number allele: 82 copies">
##ALT=<ID=CN83,Description="Copy number allele: 83 copies">
##ALT=<ID=CN84,Description="Copy number allele: 84 copies">
##ALT=<ID=CN85,Description="Copy number allele: 85 copies">
##ALT=<ID=CN86,Description="Copy number allele: 86 copies">
##ALT=<ID=CN87,Description="Copy number allele: 87 copies">
##ALT=<ID=CN88,Description="Copy number allele: 88 copies">
##ALT=<ID=CN89,Description="Copy number allele: 89 copies">
##ALT=<ID=CN90,Description="Copy number allele: 90 copies">
##ALT=<ID=CN91,Description="Copy number allele: 91 copies">
##ALT=<ID=CN92,Description="Copy number allele: 92 copies">
##ALT=<ID=CN93,Description="Copy number allele: 93 copies">
##ALT=<ID=CN94,Description="Copy number allele: 94 copies">
##ALT=<ID=CN95,Description="Copy number allele: 95 copies">
##ALT=<ID=CN96,Description="Copy number allele: 96 copies">
##ALT=<ID=CN97,Description="Copy number allele: 97 copies">
##ALT=<ID=CN98,Description="Copy number allele: 98 copies">
##ALT=<ID=CN99,Description="Copy number allele: 99 copies">
##ALT=<ID=CN100,Description="Copy number allele: 100 copies">
##ALT=<ID=CN101,Description="Copy number allele: 101 copies">
##ALT=<ID=CN102,Description="Copy number allele: 102 copies">
##ALT=<ID=CN103,Description="Copy number allele: 103 copies">
##ALT=<ID=CN104,Description="Copy number allele: 104 copies">
##ALT=<ID=CN105,Description="Copy number allele: 105 copies">
##ALT=<ID=CN106,Description="Copy number allele: 106 copies">
##ALT=<ID=CN107,Description="Copy number allele: 107 copies">
##ALT=<ID=CN108,Description="Copy number allele: 108 copies">
##ALT=<ID=CN109,Description="Copy number allele: 109 copies">
##ALT=<ID=CN110,Description="Copy number allele: 110 copies">
##ALT=<ID=CN111,Description="Copy number allele: 111 copies">
##ALT=<ID=CN112,Description="Copy number allele: 112 copies">
##ALT=<ID=CN113,Description="Copy number allele: 113 copies">
##ALT=<ID=CN114,Description="Copy number allele: 114 copies">
##ALT=<ID=CN115,Description="Copy number allele: 115 copies">
##ALT=<ID=CN116,Description="Copy number allele: 116 copies">
##ALT=<ID=CN117,Description="Copy number allele: 117 copies">
##ALT=<ID=CN118,Description="Copy number allele: 118 copies">
##ALT=<ID=CN119,Description="Copy number allele: 119 copies">
##ALT=<ID=CN120,Description="Copy number allele: 120 copies">
##ALT=<ID=CN121,Description="Copy number allele: 121 copies">
##ALT=<ID=CN122,Description="Copy number allele: 122 copies">
##ALT=<ID=CN123,Description="Copy number allele: 123 copies">
##ALT=<ID=CN124,Description="Copy number allele: 124 copies">
##INFO=<ID=CIEND,Number=2,Type=Integer,Description="Confidence interval around END for imprecise variants">
##INFO=<ID=CIPOS,Number=2,Type=Integer,Description="Confidence interval around POS for imprecise variants">
##INFO=<ID=CS,Number=1,Type=String,Description="Source call set.">
##INFO=<ID=END,Number=1,Type=Integer,Description="End coordinate of this variant">
##INFO=<ID=IMPRECISE,Number=0,Type=Flag,Description="Imprecise structural variation">
##INFO=<ID=MC,Number=.,Type=String,Description="Merged calls.">
##INFO=<ID=MEINFO,Number=4,Type=String,Description="Mobile element info of the form NAME,START,END<POLARITY; If there is only 5' OR 3' support for this call, will be NULL NULL for START and END">
##INFO=<ID=MEND,Number=1,Type=Integer,Description="Mitochondrial end coordinate of inserted sequence">
##INFO=<ID=MLEN,Number=1,Type=Integer,Description="Estimated length of mitochondrial insert">
##INFO=<ID=MSTART,Number=1,Type=Integer,Description="Mitochondrial start coordinate of inserted sequence">
##INFO=<ID=SVLEN,Number=.,Type=Integer,Description="SV length. It is only calculated for structural variation MEIs. For other types of SVs; one may calculate the SV length by INFO:END-START+1, or by finding the difference between lengthes of REF and ALT alleles">
##INFO=<ID=SVTYPE,Number=1,Type=String,Description="Type of structural variant">
##INFO=<ID=TSD,Number=1,Type=String,Description="Precise Target Site Duplication for bases, if unknown, value will be NULL">
##INFO=<ID=AC,Number=A,Type=Integer,Description="Total number of alternate alleles in called genotypes">
##INFO=<ID=AF,Number=A,Type=Float,Description="Estimated allele frequency in the range (0,1)">
##INFO=<ID=NS,Number=1,Type=Integer,Description="Number of samples with data">
##INFO=<ID=AN,Number=1,Type=Integer,Description="Total number of alleles in called genotypes">
##INFO=<ID=EAS_AF,Number=A,Type=Float,Description="Allele frequency in the EAS populations calculated from AC and AN, in the range (0,1)">
##INFO=<ID=EUR_AF,Number=A,Type=Float,Description="Allele frequency in the EUR populations calculated from AC and AN, in the range (0,1)">
##INFO=<ID=AFR_AF,Number=A,Type=Float,Description="Allele frequency in the AFR populations calculated from AC and AN, in the range (0,1)">
##INFO=<ID=AMR_AF,Number=A,Type=Float,Description="Allele frequency in the AMR populations calculated from AC and AN, in the range (0,1)">
##INFO=<ID=SAS_AF,Number=A,Type=Float,Description="Allele frequency in the SAS populations calculated from AC and AN, in the range (0,1)">
##INFO=<ID=DP,Number=1,Type=Integer,Description="Total read depth; only low coverage data were counted towards the DP, exome data were not used">
##INFO=<ID=AA,Number=1,Type=String,Description="Ancestral Allele. Format: AA|REF|ALT|IndelType. AA: Ancestral allele, REF:Reference Allele, ALT:Alternate Allele, IndelType:Type of Indel (REF, ALT and IndelType are only defined for indels)">
##INFO=<ID=VT,Number=.,Type=String,Description="indicates what type of variant the line represents">
##INFO=<ID=EX_TARGET,Number=0,Type=Flag,Description="indicates whether a variant is within the exon pull down target boundaries">
##INFO=<ID=MULTI_ALLELIC,Number=0,Type=Flag,Description="indicates whether a site is multi-allelic">
#CHROM	POS	ID	REF	ALT	QUAL	FILTER	INFO
13	32266119	rs9548710	C	T	100	PASS	AC=2579;AF=0.514976;AN=5008;NS=2504;DP=18503;EAS_AF=0.5496;AMR_AF=0.5504;AFR_AF=0.2088;EUR_AF=0.7197;SAS_AF=0.6575;AA=C|||;VT=SNP
13	32266834	rs9532365	T	G	100	PASS	AC=125;AF=0.0249601;AN=5008;NS=2504;DP=18473;EAS_AF=0;AMR_AF=0.0403;AFR_AF=0.0015;EUR_AF=0.0755;SAS_AF=0.0194;AA=T|||;VT=SNP
13	32266840	rs34831379	G	A	100	PASS	AC=915;AF=0.182708;AN=5008;NS=2504;DP=18431;EAS_AF=0.0268;AMR_AF=0.3026;AFR_AF=0.171;EUR_AF=0.2356;SAS_AF=0.2198;AA=G|||;VT=SNP
13	32267302	rs138797030	C	A	100	PASS	AC=17;AF=0.00339457;AN=5008;NS=2504;DP=20897;EAS_AF=0;AMR_AF=0.0086;AFR_AF=0;EUR_AF=0.0089;SAS_AF=0.002;AA=C|||;VT=SNP
13	32267929	rs56150633	T	C	100	PASS	AC=53;AF=0.0105831;AN=5008;NS=2504;DP=16295;EAS_AF=0;AMR_AF=0.0159;AFR_AF=0.0015;EUR_AF=0.0308;SAS_AF=0.0092;AA=T|||;VT=SNP
13	32268286	rs147653720	G	T	100	PASS	AC=67;AF=0.0133786;AN=5008;NS=2504;DP=20570;EAS_AF=0;AMR_AF=0.0159;AFR_AF=0.0015;EUR_AF=0.0408;SAS_AF=0.0133;AA=G|||;VT=SNP
13	32268313	rs145547142	T	C	100	PASS	AC=34;AF=0.00678914;AN=5008;NS=2504;DP=20560;EAS_AF=0;AMR_AF=0.0101;AFR_AF=0.0008;EUR_AF=0.0219;SAS_AF=0.0041;AA=T|||;VT=SNP
13	32268963	rs7982851	G	C	100	PASS	AC=2580;AF=0.515176;AN=5008;NS=2504;DP=18893;EAS_AF=0.5506;AMR_AF=0.5504;AFR_AF=0.2088;EUR_AF=0.7197;SAS_AF=0.6575;AA=G|||;VT=SNP
13	32269850	rs117376245	C	T	100	PASS	AC=41;AF=0.0081869;AN=5008;NS=2504;DP=16470;EAS_AF=0;AMR_AF=0.0115;AFR_AF=0;EUR_AF=0.0179;SAS_AF=0.0153;AA=C|||;VT=SNP
13	32271102	rs12872806	A	G	100	PASS	AC=876;AF=0.17492;AN=5008;NS=2504;DP=19444;EAS_AF=0.0268;AMR_AF=0.3084;AFR_AF=0.1324;EUR_AF=0.2425;SAS_AF=0.2209;AA=A|||;VT=SNP
13	32272246	rs111845874	T	C	100	PASS	AC=36;AF=0.0071885;AN=5008;NS=2504;DP=15833;EAS_AF=0;AMR_AF=0.013;AFR_AF=0.0023;EUR_AF=0.0239;SAS_AF=0;AA=T|||;VT=SNP
13	32273655	rs12866901	T	G	100	PASS	AC=926;AF=0.184904;AN=5008;NS=2504;DP=17034;EAS_AF=0.0268;AMR_AF=0.3084;AFR_AF=0.1702;EUR_AF=0.2425;SAS_AF=0.2209;AA=T|||;VT=SNP
13	32273860	rs12427773	G	A	100	PASS	AC=74;AF=0.0147764;AN=5008;NS=2504;DP=15984;EAS_AF=0;AMR_AF=0.0403;AFR_AF=0.0015;EUR_AF=0.0229;SAS_AF=0.0215;AA=G|||;VT=SNP
13	32275302	rs75682456	A	G	100	PASS	AC=51;AF=0.0101837;AN=5008;NS=2504;DP=20066;EAS_AF=0;AMR_AF=0.0331;AFR_AF=0.0008;EUR_AF=0.0258;SAS_AF=0.001;AA=A|||;VT=SNP
13	32275990	rs9603526	T	C	100	PASS	AC=2579;AF=0.514976;AN=5008;NS=2504;DP=16711;EAS_AF=0.5506;AMR_AF=0.5504;AFR_AF=0.208;EUR_AF=0.7197;SAS_AF=0.6575;AA=T|||;VT=SNP
13	32277492	rs11840366	C	T	100	PASS	AC=2116;AF=0.422524;AN=5008;NS=2504;DP=15349;EAS_AF=0.4435;AMR_AF=0.438;AFR_AF=0.5817;EUR_AF=0.2763;SAS_AF=0.3252;AA=C|||;VT=SNP
13	32279238	rs17610977	T	G	100	PASS	AC=912;AF=0.182109;AN=5008;NS=2504;DP=17732;EAS_AF=0.0288;AMR_AF=0.3084;AFR_AF=0.1702;EUR_AF=0.2445;SAS_AF=0.2025;AA=T|||;VT=SNP
13	32279504	rs9548753	C	G	100	PASS	AC=2596;AF=0.518371;AN=5008;NS=2504;DP=17210;EAS_AF=0.5536;AMR_AF=0.5504;AFR_AF=0.2088;EUR_AF=0.7197;SAS_AF=0.6708;AA=C|||;VT=SNP
13	32280119	rs943685	A	G	100	PASS	AC=916;AF=0.182907;AN=5008;NS=2504;DP=19364;EAS_AF=0.0288;AMR_AF=0.3084;AFR_AF=0.1702;EUR_AF=0.2435;SAS_AF=0.2076;AA=A|||;VT=SNP
13	32280660	rs67225991	G	T	100	PASS	AC=861;AF=0.171925;AN=5008;NS=2504;DP=19209;EAS_AF=0.0288;AMR_AF=0.3084;AFR_AF=0.1324;EUR_AF=0.2435;SAS_AF=0.2025;AA=G|||;VT=SNP
13	32280749	rs17611005	T	C	100	PASS	AC=270;AF=0.0539137;AN=5008;NS=2504;DP=18003;EAS_AF=0;AMR_AF=0.1787;AFR_AF=0.0045;EUR_AF=0.0835;SAS_AF=0.0573;AA=T|||;VT=SNP
13	32281730	rs4344603	A	T	100	PASS	AC=2601;AF=0.519369;AN=5008;NS=2504;DP=19151;EAS_AF=0.5536;AMR_AF=0.5504;AFR_AF=0.2088;EUR_AF=0.7187;SAS_AF=0.6769;AA=A|||;VT=SNP
13	32282427	rs61954083	G	A	100	PASS	AC=15;AF=0.00299521;AN=5008;NS=2504;DP=19169;EAS_AF=0;AMR_AF=0.0058;AFR_AF=0;EUR_AF=0.008;SAS_AF=0.0031;AA=G|||;VT=SNP
13	32282647	rs139827118	G	A	100	PASS	AC=33;AF=0.00658946;AN=5008;NS=2504;DP=16565;EAS_AF=0;AMR_AF=0.0115;AFR_AF=0.0008;EUR_AF=0.0199;SAS_AF=0.0041;AA=G|||;VT=SNP
13	32283662	rs17611047	G	A	100	PASS	AC=861;AF=0.171925;AN=5008;NS=2504;DP=19904;EAS_AF=0.0258;AMR_AF=0.2997;AFR_AF=0.1679;EUR_AF=0.2266;SAS_AF=0.181;AA=G|||;VT=SNP
13	32284171	rs11841006	C	G	100	PASS	AC=471;AF=0.0940495;AN=5008;NS=2504;DP=19729;EAS_AF=0.0258;AMR_AF=0.0965;AFR_AF=0.1248;EUR_AF=0.0974;SAS_AF=0.1176;AA=C|||;VT=SNP
13	32284311	rs4943664	G	C	100	PASS	AC=387;AF=0.0772764;AN=5008;NS=2504;DP=17499;EAS_AF=0.001;AMR_AF=0.0447;AFR_AF=0.2148;EUR_AF=0.0378;SAS_AF=0.0337;AA=G|||;VT=SNP
13	32284393	rs4142296	T	C	100	PASS	AC=735;AF=0.146765;AN=5008;NS=2504;DP=17984;EAS_AF=0.4335;AMR_AF=0.0778;AFR_AF=0.115;EUR_AF=0.0109;SAS_AF=0.0828;AA=C|||;VT=SNP
13	32284493	rs9548772	A	G	100	PASS	AC=746;AF=0.148962;AN=5008;NS=2504;DP=18906;EAS_AF=0.4335;AMR_AF=0.0778;AFR_AF=0.1241;EUR_AF=0.0099;SAS_AF=0.0828;AA=A|||;VT=SNP
13	32284500	rs9603540	C	T	100	PASS	AC=3062;AF=0.611422;AN=5008;NS=2504;DP=18578;EAS_AF=0.5298;AMR_AF=0.8026;AFR_AF=0.2995;EUR_AF=0.8529;SAS_AF=0.7331;AA=C|||;VT=SNP
13	32284975	rs73459130	A	G	100	PASS	AC=653;AF=0.130391;AN=5008;NS=2504;DP=17329;EAS_AF=0.002;AMR_AF=0.0735;AFR_AF=0.351;EUR_AF=0.0547;SAS_AF=0.0828;AA=A|||;VT=SNP
13	32286202	rs1410294	T	G	100	PASS	AC=233;AF=0.0465256;AN=5008;NS=2504;DP=18342;EAS_AF=0.0843;AMR_AF=0.036;AFR_AF=0.0416;EUR_AF=0.0487;SAS_AF=0.0194;AA=T|||;VT=SNP
13	32286296	rs1571309	G	A	100	PASS	AC=2782;AF=0.555511;AN=5008;NS=2504;DP=17450;EAS_AF=0.504;AMR_AF=0.7723;AFR_AF=0.1604;EUR_AF=0.8022;SAS_AF=0.7352;AA=G|||;VT=SNP
13	32286427	rs1571310	C	G	100	PASS	AC=3485;AF=0.695887;AN=5008;NS=2504;DP=15405;EAS_AF=0.8641;AMR_AF=0.8458;AFR_AF=0.3215;EUR_AF=0.8082;SAS_AF=0.8067;AA=C|||;VT=SNP
13	32286665	rs9548776	C	A	100	PASS	AC=764;AF=0.152556;AN=5008;NS=2504;DP=14899;EAS_AF=0.0516;AMR_AF=0.0994;AFR_AF=0.2504;EUR_AF=0.1421;SAS_AF=0.1728;AA=C|||;VT=SNP
13	32286747	rs7492152	C	T	100	PASS	AC=2781;AF=0.555312;AN=5008;NS=2504;DP=14937;EAS_AF=0.498;AMR_AF=0.7709;AFR_AF=0.1596;EUR_AF=0.8022;SAS_AF=0.7423;AA=C|||;VT=SNP
13	32286997	rs4300507	A	T	100	PASS	AC=1466;AF=0.292732;AN=5008;NS=2504;DP=18405;EAS_AF=0.126;AMR_AF=0.1542;AFR_AF=0.6437;EUR_AF=0.1918;SAS_AF=0.1922;AA=T|||;VT=SNP
13	32287487	rs2314254	C	G	100	PASS	AC=3947;AF=0.788139;AN=5008;NS=2504;DP=19013;EAS_AF=0.8681;AMR_AF=0.866;AFR_AF=0.6558;EUR_AF=0.8091;SAS_AF=0.8078;AA=c|||;VT=SNP
13	32287657	rs139972646	C	T	100	PASS	AC=91;AF=0.0181709;AN=5008;NS=2504;DP=15685;EAS_AF=0;AMR_AF=0.0879;AFR_AF=0.0023;EUR_AF=0.0209;SAS_AF=0.0061;AA=C|||;VT=SNP
13	32287962	rs4941927	G	A	100	PASS	AC=1424;AF=0.284345;AN=5008;NS=2504;DP=16882;EAS_AF=0.126;AMR_AF=0.1527;AFR_AF=0.6127;EUR_AF=0.1918;SAS_AF=0.1922;AA=A|||;VT=SNP
13	32289008	rs60474663	C	T	100	PASS	AC=327;AF=0.0652955;AN=5008;NS=2504;DP=20507;EAS_AF=0.0744;AMR_AF=0.0403;AFR_AF=0.1172;EUR_AF=0.0497;SAS_AF=0.0194;AA=T|||;VT=SNP
13	32289460	rs148992168	C	G	100	PASS	AC=12;AF=0.00239617;AN=5008;NS=2504;DP=19337;EAS_AF=0;AMR_AF=0.0029;AFR_AF=0;EUR_AF=0.008;SAS_AF=0.002;AA=C|||;VT=SNP
13	32289705	rs2149079	C	A	100	PASS	AC=335;AF=0.066893;AN=5008;NS=2504;DP=20701;EAS_AF=0.0833;AMR_AF=0.0403;AFR_AF=0.1172;EUR_AF=0.0487;SAS_AF=0.0194;AA=A|||;VT=SNP
13	32289797	rs2149080	G	A	100	PASS	AC=184;AF=0.0367412;AN=5008;NS=2504;DP=21014;EAS_AF=0.0744;AMR_AF=0.0346;AFR_AF=0.0129;EUR_AF=0.0487;SAS_AF=0.0194;AA=G|||;VT=SNP
13	32289878	rs2149081	A	T	100	PASS	AC=586;AF=0.117013;AN=5008;NS=2504;DP=19422;EAS_AF=0.0833;AMR_AF=0.0504;AFR_AF=0.3011;EUR_AF=0.0497;SAS_AF=0.0194;AA=T|||;VT=SNP
13	32290047	rs1887570	G	A	100	PASS	AC=2794;AF=0.557907;AN=5008;NS=2504;DP=21112;EAS_AF=0.5129;AMR_AF=0.7723;AFR_AF=0.1528;EUR_AF=0.8072;SAS_AF=0.7434;AA=G|||;VT=SNP
13	32290220	rs74044205	C	T	100	PASS	AC=196;AF=0.0391374;AN=5008;NS=2504;DP=20656;EAS_AF=0.0833;AMR_AF=0.036;AFR_AF=0.0144;EUR_AF=0.0487;SAS_AF=0.0194;AA=T|||;VT=SNP
13	32290229	rs74044206	A	G	100	PASS	AC=193;AF=0.0385383;AN=5008;NS=2504;DP=20651;EAS_AF=0.0833;AMR_AF=0.0346;AFR_AF=0.0129;EUR_AF=0.0487;SAS_AF=0.0194;AA=A|||;VT=SNP
13	32290606	rs56667761	G	T	100	PASS	AC=196;AF=0.0391374;AN=5008;NS=2504;DP=21908;EAS_AF=0.0833;AMR_AF=0.036;AFR_AF=0.0144;EUR_AF=0.0487;SAS_AF=0.0194;AA=G|||;VT=SNP
13	32290913	rs56919696	C	T	100	PASS	AC=196;AF=0.0391374;AN=5008;NS=2504;DP=21550;EAS_AF=0.0833;AMR_AF=0.036;AFR_AF=0.0144;EUR_AF=0.0487;SAS_AF=0.0194;AA=T|||;VT=SNP
13	32291058	rs149521976	T	C	100	PASS	AC=20;AF=0.00399361;AN=5008;NS=2504;DP=21975;EAS_AF=0;AMR_AF=0.0086;AFR_AF=0;EUR_AF=0.0109;SAS_AF=0.0031;AA=T|||;VT=SNP
13	32291079	rs3904063	C	A	100	PASS	AC=4170;AF=0.832668;AN=5008;NS=2504;DP=22339;EAS_AF=0.9484;AMR_AF=0.8991;AFR_AF=0.6952;EUR_AF=0.8579;SAS_AF=0.8262;AA=A|||;VT=SNP
13	32291163	rs35714651	A	G	100	PASS	AC=77;AF=0.0153754;AN=5008;NS=2504;DP=20966;EAS_AF=0;AMR_AF=0.0245;AFR_AF=0.003;EUR_AF=0.0457;SAS_AF=0.0102;AA=A|||;VT=SNP
13	32291192	rs56228178	C	G	100	PASS	AC=196;AF=0.0391374;AN=5008;NS=2504;DP=20797;EAS_AF=0.0833;AMR_AF=0.036;AFR_AF=0.0144;EUR_AF=0.0487;SAS_AF=0.0194;AA=C|||;VT=SNP
13	32292098	rs9548788	G	A	100	PASS	AC=760;AF=0.151757;AN=5008;NS=2504;DP=20592;EAS_AF=0.0516;AMR_AF=0.098;AFR_AF=0.2496;EUR_AF=0.1421;SAS_AF=0.1708;AA=G|||;VT=SNP
13	32292149	rs1923618	C	A	100	PASS	AC=2806;AF=0.560304;AN=5008;NS=2504;DP=19632;EAS_AF=0.5129;AMR_AF=0.7723;AFR_AF=0.1611;EUR_AF=0.8072;SAS_AF=0.7444;AA=C|||;VT=SNP
13	32292353	rs17076532	A	C	100	PASS	AC=196;AF=0.0391374;AN=5008;NS=2504;DP=14771;EAS_AF=0.0833;AMR_AF=0.036;AFR_AF=0.0144;EUR_AF=0.0487;SAS_AF=0.0194;AA=C|||;VT=SNP
13	32292512	rs9548797	C	T	100	PASS	AC=956;AF=0.190895;AN=5008;NS=2504;DP=14852;EAS_AF=0.1349;AMR_AF=0.134;AFR_AF=0.264;EUR_AF=0.1909;SAS_AF=0.1902;AA=T|||;VT=SNP
13	32292780	rs74044207	C	T	100	PASS	AC=196;AF=0.0391374;AN=5008;NS=2504;DP=14374;EAS_AF=0.0833;AMR_AF=0.036;AFR_AF=0.0144;EUR_AF=0.0487;SAS_AF=0.0194;AA=T|||;VT=SNP
13	32293064	rs7324124	T	C	100	PASS	AC=762;AF=0.152157;AN=5008;NS=2504;DP=19160;EAS_AF=0.0516;AMR_AF=0.098;AFR_AF=0.2496;EUR_AF=0.1421;SAS_AF=0.1728;AA=T|||;VT=SNP
13	32293834	rs549543270	T	A	100	PASS	AC=22;AF=0.00439297;AN=5008;NS=2504;DP=21076;EAS_AF=0;AMR_AF=0.0014;AFR_AF=0.0008;EUR_AF=0.002;SAS_AF=0.0184;AA=T|||;VT=SNP
13	32295425	rs55873793	C	G	100	PASS	AC=200;AF=0.0399361;AN=5008;NS=2504;DP=20553;EAS_AF=0.0427;AMR_AF=0.0303;AFR_AF=0.0023;EUR_AF=0.0746;SAS_AF=0.0593;AA=C|||;VT=SNP
13	32295969	rs55960865	A	G	100	PASS	AC=198;AF=0.0395367;AN=5008;NS=2504;DP=19115;EAS_AF=0.0833;AMR_AF=0.0346;AFR_AF=0.0166;EUR_AF=0.0487;SAS_AF=0.0194;AA=A|||;VT=SNP
13	32296051	rs9315141	G	C	100	PASS	AC=587;AF=0.117212;AN=5008;NS=2504;DP=17901;EAS_AF=0.0833;AMR_AF=0.0504;AFR_AF=0.3018;EUR_AF=0.0497;SAS_AF=0.0194;AA=C|||;VT=SNP
13	32296053	rs111554904	T	C	100	PASS	AC=39;AF=0.00778754;AN=5008;NS=2504;DP=17785;EAS_AF=0;AMR_AF=0.0072;AFR_AF=0;EUR_AF=0.0258;SAS_AF=0.0082;AA=T|||;VT=SNP
13	32296307	rs4943675	T	C	100	PASS	AC=197;AF=0.0393371;AN=5008;NS=2504;DP=16104;EAS_AF=0.0833;AMR_AF=0.0346;AFR_AF=0.0159;EUR_AF=0.0487;SAS_AF=0.0194;AA=T|||;VT=SNP
13	32296652	rs4943676	A	G	100	PASS	AC=201;AF=0.0401358;AN=5008;NS=2504;DP=16698;EAS_AF=0.0833;AMR_AF=0.036;AFR_AF=0.0174;EUR_AF=0.0487;SAS_AF=0.0204;AA=A|||;VT=SNP
13	32297296	rs17076537	A	G	100	PASS	AC=198;AF=0.0395367;AN=5008;NS=2504;DP=15453;EAS_AF=0.0833;AMR_AF=0.0346;AFR_AF=0.0166;EUR_AF=0.0487;SAS_AF=0.0194;AA=A|||;VT=SNP
13	32297550	rs73161370	C	T	100	PASS	AC=25;AF=0.00499201;AN=5008;NS=2504;DP=16661;EAS_AF=0;AMR_AF=0.0072;AFR_AF=0;EUR_AF=0.0159;SAS_AF=0.0041;AA=C|||;VT=SNP
13	32298725	rs55642529	G	A	100	PASS	AC=204;AF=0.0407348;AN=5008;NS=2504;DP=21568;EAS_AF=0.0833;AMR_AF=0.036;AFR_AF=0.0204;EUR_AF=0.0487;SAS_AF=0.0194;AA=A|||;VT=SNP
13	32298733	rs58730965	C	A	100	PASS	AC=205;AF=0.0409345;AN=5008;NS=2504;DP=22338;EAS_AF=0.0833;AMR_AF=0.036;AFR_AF=0.0212;EUR_AF=0.0487;SAS_AF=0.0194;AA=A|||;VT=SNP
13	32298895	rs56932738	G	A	100	PASS	AC=205;AF=0.0409345;AN=5008;NS=2504;DP=19970;EAS_AF=0.0833;AMR_AF=0.036;AFR_AF=0.0212;EUR_AF=0.0487;SAS_AF=0.0194;AA=G|||;VT=SNP
13	32299119	rs150509827	G	A	100	PASS	AC=30;AF=0.00599042;AN=5008;NS=2504;DP=18810;EAS_AF=0;AMR_AF=0.0058;AFR_AF=0;EUR_AF=0.0209;SAS_AF=0.0051;AA=G|||;VT=SNP
13	32299683	rs17076542	A	G	100	PASS	AC=194;AF=0.038738;AN=5008;NS=2504;DP=19439;EAS_AF=0.0833;AMR_AF=0.0346;AFR_AF=0.0136;EUR_AF=0.0487;SAS_AF=0.0194;AA=A|||;VT=SNP
13	32300345	rs7984927	C	T	100	PASS	AC=767;AF=0.153155;AN=5008;NS=2504;DP=19503;EAS_AF=0.0516;AMR_AF=0.098;AFR_AF=0.2496;EUR_AF=0.1431;SAS_AF=0.1769;AA=C|||;VT=SNP
13	32300448	rs7326062	G	A	100	PASS	AC=2847;AF=0.56849;AN=5008;NS=2504;DP=20968;EAS_AF=0.5119;AMR_AF=0.7738;AFR_AF=0.1967;EUR_AF=0.8052;SAS_AF=0.7403;AA=g|||;VT=SNP
13	32300505	rs74044210	A	G	100	PASS	AC=205;AF=0.0409345;AN=5008;NS=2504;DP=21102;EAS_AF=0.0833;AMR_AF=0.036;AFR_AF=0.0204;EUR_AF=0.0507;SAS_AF=0.0184;AA=A|||;VT=SNP
13	32300551	rs9548841	A	G	100	PASS	AC=3306;AF=0.660144;AN=5008;NS=2504;DP=19994;EAS_AF=0.5972;AMR_AF=0.8184;AFR_AF=0.4024;EUR_AF=0.8559;SAS_AF=0.7597;AA=G|||;VT=SNP
13	32300561	rs74044211	C	T	100	PASS	AC=204;AF=0.0407348;AN=5008;NS=2504;DP=20077;EAS_AF=0.0833;AMR_AF=0.036;AFR_AF=0.0204;EUR_AF=0.0497;SAS_AF=0.0184;AA=C|||;VT=SNP
13	32300836	rs12868737	C	T	100	PASS	AC=1169;AF=0.233427;AN=5008;NS=2504;DP=23097;EAS_AF=0.127;AMR_AF=0.4798;AFR_AF=0.059;EUR_AF=0.4602;SAS_AF=0.1708;AA=C|||;VT=SNP
13	32300975	rs9594346	A	T	100	PASS	AC=3776;AF=0.753994;AN=5008;NS=2504;DP=21907;EAS_AF=0.6518;AMR_AF=0.8617;AFR_AF=0.5106;EUR_AF=0.9513;SAS_AF=0.909;AA=C|||;VT=SNP
13	32301126	rs9548844	T	G	100	PASS	AC=907;AF=0.18111;AN=5008;NS=2504;DP=22597;EAS_AF=0.3502;AMR_AF=0.1037;AFR_AF=0.2443;EUR_AF=0.0586;SAS_AF=0.1022;AA=T|||;VT=SNP
13	32301913	rs138245640	T	C	100	PASS	AC=11;AF=0.00219649;AN=5008;NS=2504;DP=14778;EAS_AF=0;AMR_AF=0;AFR_AF=0;EUR_AF=0.008;SAS_AF=0.0031;AA=T|||;VT=SNP
13	32302001	rs55876723	T	C	100	PASS	AC=385;AF=0.076877;AN=5008;NS=2504;DP=15709;EAS_AF=0.0427;AMR_AF=0.0648;AFR_AF=0.1331;EUR_AF=0.0865;SAS_AF=0.0348;AA=C|||;VT=SNP
13	32302028	rs9576871	C	T	100	PASS	AC=1163;AF=0.232228;AN=5008;NS=2504;DP=16029;EAS_AF=0.4127;AMR_AF=0.1484;AFR_AF=0.2156;EUR_AF=0.168;SAS_AF=0.1943;AA=C|||;VT=SNP
13	32302207	rs6563731	A	C	100	PASS	AC=501;AF=0.10004;AN=5008;NS=2504;DP=18771;EAS_AF=0.003;AMR_AF=0.0663;AFR_AF=0.0749;EUR_AF=0.1074;SAS_AF=0.2505;AA=A|||;VT=SNP
13	32302247	rs9532405	A	G	100	PASS	AC=2033;AF=0.40595;AN=5008;NS=2504;DP=17495;EAS_AF=0.4365;AMR_AF=0.6455;AFR_AF=0.1074;EUR_AF=0.5905;SAS_AF=0.4182;AA=A|||;VT=SNP
13	32302841	rs7321373	G	A	100	PASS	AC=337;AF=0.0672923;AN=5008;NS=2504;DP=15370;EAS_AF=0.0427;AMR_AF=0.062;AFR_AF=0.0991;EUR_AF=0.0855;SAS_AF=0.0348;AA=g|||;VT=SNP
13	32304074	rs61954085	C	T	100	PASS	AC=101;AF=0.0201677;AN=5008;NS=2504;DP=16413;EAS_AF=0;AMR_AF=0.0317;AFR_AF=0.0015;EUR_AF=0.0666;SAS_AF=0.0102;AA=C|||;VT=SNP
13	32304155	rs7332848	A	T	100	PASS	AC=354;AF=0.0706869;AN=5008;NS=2504;DP=15875;EAS_AF=0.0427;AMR_AF=0.062;AFR_AF=0.112;EUR_AF=0.0855;SAS_AF=0.0348;AA=A|||;VT=SNP
13	32304260	rs78091138	G	T	100	PASS	AC=339;AF=0.0676917;AN=5008;NS=2504;DP=16014;EAS_AF=0.0645;AMR_AF=0.0533;AFR_AF=0.0802;EUR_AF=0.0388;SAS_AF=0.0941;AA=G|||;VT=SNP
13	32304521	rs56259817	G	A	100	PASS	AC=167;AF=0.0333466;AN=5008;NS=2504;DP=14501;EAS_AF=0.0427;AMR_AF=0.0389;AFR_AF=0.0106;EUR_AF=0.0547;SAS_AF=0.0286;AA=g|||;VT=SNP
13	32304533	rs9594355	G	A	100	PASS	AC=1605;AF=0.320487;AN=5008;NS=2504;DP=14791;EAS_AF=0.2044;AMR_AF=0.5648;AFR_AF=0.0454;EUR_AF=0.5338;SAS_AF=0.4192;AA=g|||;VT=SNP
13	32304910	rs74732506	T	C	100	PASS	AC=350;AF=0.0698882;AN=5008;NS=2504;DP=13285;EAS_AF=0.0655;AMR_AF=0.0533;AFR_AF=0.0802;EUR_AF=0.0388;SAS_AF=0.1043;AA=T|||;VT=SNP
13	32305059	rs9576872	G	C	100	PASS	AC=1170;AF=0.233626;AN=5008;NS=2504;DP=11054;EAS_AF=0.4484;AMR_AF=0.1527;AFR_AF=0.1861;EUR_AF=0.172;SAS_AF=0.1973;AA=G|||;VT=SNP
13	32305310	rs9594358	G	A	100	PASS	AC=338;AF=0.067492;AN=5008;NS=2504;DP=14191;EAS_AF=0.0427;AMR_AF=0.0504;AFR_AF=0.1331;EUR_AF=0.0557;SAS_AF=0.0286;AA=G|||;VT=SNP
13	32305368	rs4605019	C	T	100	PASS	AC=3339;AF=0.666733;AN=5008;NS=2504;DP=13813;EAS_AF=0.5099;AMR_AF=0.7925;AFR_AF=0.5613;EUR_AF=0.7734;SAS_AF=0.772;AA=C|||;VT=SNP
13	32305370	rs4359320	G	A	100	PASS	AC=3364;AF=0.671725;AN=5008;NS=2504;DP=13992;EAS_AF=0.5079;AMR_AF=0.7925;AFR_AF=0.5825;EUR_AF=0.7724;SAS_AF=0.772;AA=A|||;VT=SNP
13	32305445	rs73161384	T	C	100	PASS	AC=307;AF=0.0613019;AN=5008;NS=2504;DP=16748;EAS_AF=0.0427;AMR_AF=0.0476;AFR_AF=0.1112;EUR_AF=0.0557;SAS_AF=0.0286;AA=T|||;VT=SNP
13	32306248	rs60299766	A	G	100	PASS	AC=354;AF=0.0706869;AN=5008;NS=2504;DP=19584;EAS_AF=0.0427;AMR_AF=0.0476;AFR_AF=0.1475;EUR_AF=0.0547;SAS_AF=0.0286;AA=G|||;VT=SNP
13	32306437	rs9315142	C	A	100	PASS	AC=1183;AF=0.236222;AN=5008;NS=2504;DP=20894;EAS_AF=0.4484;AMR_AF=0.147;AFR_AF=0.1974;EUR_AF=0.172;SAS_AF=0.1994;AA=C|||;VT=SNP
13	32307881	rs12869488	T	C	100	PASS	AC=1576;AF=0.314696;AN=5008;NS=2504;DP=17350;EAS_AF=0.2113;AMR_AF=0.5576;AFR_AF=0.0431;EUR_AF=0.5288;SAS_AF=0.3957;AA=T|||;VT=SNP
13	32307883	rs12869489	T	A	100	PASS	AC=1582;AF=0.315895;AN=5008;NS=2504;DP=17205;EAS_AF=0.2123;AMR_AF=0.5576;AFR_AF=0.0469;EUR_AF=0.5298;SAS_AF=0.3947;AA=T|||;VT=SNP
13	32307898	rs73161388	C	T	100	PASS	AC=333;AF=0.0664936;AN=5008;NS=2504;DP=17393;EAS_AF=0.0427;AMR_AF=0.0461;AFR_AF=0.1324;EUR_AF=0.0547;SAS_AF=0.0286;AA=T|||;VT=SNP
13	32308259	rs12584338	C	T	100	PASS	AC=2736;AF=0.546326;AN=5008;NS=2504;DP=15399;EAS_AF=0.4276;AMR_AF=0.7248;AFR_AF=0.3427;EUR_AF=0.7177;SAS_AF=0.6411;AA=C|||;VT=SNP
13	32308363	rs55657365	G	A	100	PASS	AC=189;AF=0.0377396;AN=5008;NS=2504;DP=13707;EAS_AF=0.0427;AMR_AF=0.0375;AFR_AF=0.028;EUR_AF=0.0547;SAS_AF=0.0286;AA=G|||;VT=SNP
13	32308496	rs140087501	C	T	100	PASS	AC=422;AF=0.0842652;AN=5008;NS=2504;DP=13750;EAS_AF=0.0804;AMR_AF=0.0677;AFR_AF=0.0825;EUR_AF=0.0567;SAS_AF=0.1309;AA=C|||;VT=SNP
13	32309024	rs150397358	G	A	100	PASS	AC=24;AF=0.00479233;AN=5008;NS=2504;DP=20195;EAS_AF=0;AMR_AF=0.0173;AFR_AF=0;EUR_AF=0.0099;SAS_AF=0.002;AA=G|||;VT=SNP
13	32309258	rs9532419	C	T	100	PASS	AC=1005;AF=0.200679;AN=5008;NS=2504;DP=2025;EAS_AF=0.2083;AMR_AF=0.1599;AFR_AF=0.2035;EUR_AF=0.1779;SAS_AF=0.2413;AA=C|||;VT=SNP
13	32309917	rs76087882	G	A	100	PASS	AC=424;AF=0.0846645;AN=5008;NS=2504;DP=18593;EAS_AF=0.0813;AMR_AF=0.0692;AFR_AF=0.0825;EUR_AF=0.0567;SAS_AF=0.1309;AA=G|||;VT=SNP
13	32310010	rs73161390	G	A	100	PASS	AC=190;AF=0.0379393;AN=5008;NS=2504;DP=17095;EAS_AF=0.0427;AMR_AF=0.0375;AFR_AF=0.028;EUR_AF=0.0557;SAS_AF=0.0286;AA=G|||;VT=SNP
13	32310075	rs9646105	C	T	100	PASS	AC=839;AF=0.167532;AN=5008;NS=2504;DP=18362;EAS_AF=0.2083;AMR_AF=0.1513;AFR_AF=0.0832;EUR_AF=0.1769;SAS_AF=0.2413;AA=c|||;VT=SNP
13	32310550	rs11839461	G	A	100	PASS	AC=191;AF=0.038139;AN=5008;NS=2504;DP=17342;EAS_AF=0.0437;AMR_AF=0.0375;AFR_AF=0.028;EUR_AF=0.0557;SAS_AF=0.0286;AA=G|||;VT=SNP
13	32310636	rs9548888	T	C	100	PASS	AC=1407;AF=0.28095;AN=5008;NS=2504;DP=16971;EAS_AF=0.4484;AMR_AF=0.1585;AFR_AF=0.3623;EUR_AF=0.173;SAS_AF=0.1963;AA=T|||;VT=SNP
13	32310769	rs9566470	G	A	100	PASS	AC=1183;AF=0.236222;AN=5008;NS=2504;DP=18529;EAS_AF=0.4484;AMR_AF=0.1499;AFR_AF=0.1974;EUR_AF=0.172;SAS_AF=0.1973;AA=G|||;VT=SNP
13	32311334	rs61954086	C	T	100	PASS	AC=662;AF=0.132188;AN=5008;NS=2504;DP=16162;EAS_AF=0.2004;AMR_AF=0.1412;AFR_AF=0.0076;EUR_AF=0.1501;SAS_AF=0.2055;AA=C|||;VT=SNP
13	32311464	rs58668491	A	G	100	PASS	AC=166;AF=0.033147;AN=5008;NS=2504;DP=16707;EAS_AF=0.0437;AMR_AF=0.036;AFR_AF=0.0106;EUR_AF=0.0557;SAS_AF=0.0276;AA=A|||;VT=SNP
13	32311582	rs139260698	C	T	100	PASS	AC=23;AF=0.00459265;AN=5008;NS=2504;DP=17903;EAS_AF=0;AMR_AF=0.0159;AFR_AF=0;EUR_AF=0.0099;SAS_AF=0.002;AA=C|||;VT=SNP
13	32311696	rs7981437	C	T	100	PASS	AC=3677;AF=0.734225;AN=5008;NS=2504;DP=18235;EAS_AF=0.7232;AMR_AF=0.7968;AFR_AF=0.7421;EUR_AF=0.7992;SAS_AF=0.6237;AA=T|||;VT=SNP
13	32311794	rs7990135	A	G	100	PASS	AC=1668;AF=0.333067;AN=5008;NS=2504;DP=17447;EAS_AF=0.4871;AMR_AF=0.2003;AFR_AF=0.4539;EUR_AF=0.2167;SAS_AF=0.2249;AA=A|||;VT=SNP
13	32311814	rs7995837	T	C	100	PASS	AC=1359;AF=0.271366;AN=5008;NS=2504;DP=17452;EAS_AF=0.4435;AMR_AF=0.1585;AFR_AF=0.3381;EUR_AF=0.161;SAS_AF=0.1973;AA=T|||;VT=SNP
13	32312161	rs9603599	G	A	100	PASS	AC=2004;AF=0.40016;AN=5008;NS=2504;DP=16507;EAS_AF=0.2351;AMR_AF=0.5965;AFR_AF=0.2859;EUR_AF=0.5825;SAS_AF=0.3978;AA=A|||;VT=SNP
13	32312179	rs9594365	T	C	100	PASS	AC=2009;AF=0.401158;AN=5008;NS=2504;DP=16790;EAS_AF=0.2361;AMR_AF=0.598;AFR_AF=0.2867;EUR_AF=0.5825;SAS_AF=0.3998;AA=T|||;VT=SNP
13	32312784	rs80182088	T	C	100	PASS	AC=49;AF=0.00978435;AN=5008;NS=2504;DP=16883;EAS_AF=0;AMR_AF=0.0144;AFR_AF=0.0008;EUR_AF=0.0318;SAS_AF=0.0061;AA=T|||;VT=SNP
13	32313195	rs7988433	C	T	100	PASS	AC=1122;AF=0.224042;AN=5008;NS=2504;DP=16497;EAS_AF=0.2768;AMR_AF=0.196;AFR_AF=0.1051;EUR_AF=0.1998;SAS_AF=0.3753;AA=C|||;VT=SNP
13	32314212	rs9603607	C	T	100	PASS	AC=2006;AF=0.400559;AN=5008;NS=2504;DP=15731;EAS_AF=0.2361;AMR_AF=0.5951;AFR_AF=0.2859;EUR_AF=0.5825;SAS_AF=0.3998;AA=T|||;VT=SNP
13	32314890	rs12877171	G	A	100	PASS	AC=2006;AF=0.400559;AN=5008;NS=2504;DP=12775;EAS_AF=0.2361;AMR_AF=0.5951;AFR_AF=0.2859;EUR_AF=0.5825;SAS_AF=0.3998;AA=A|||;VT=SNP
13	32315316	rs6563749	A	G	100	PASS	AC=1662;AF=0.331869;AN=5008;NS=2504;DP=13680;EAS_AF=0.4851;AMR_AF=0.2003;AFR_AF=0.4508;EUR_AF=0.2167;SAS_AF=0.2249;AA=A|||;VT=SNP
13	32315350	rs12861275	A	G	100	PASS	AC=2011;AF=0.401558;AN=5008;NS=2504;DP=13057;EAS_AF=0.2361;AMR_AF=0.5951;AFR_AF=0.2874;EUR_AF=0.5825;SAS_AF=0.4029;AA=A|||;VT=SNP
13	32315715	rs61954087	C	T	100	PASS	AC=224;AF=0.0447284;AN=5008;NS=2504;DP=14088;EAS_AF=0;AMR_AF=0.0634;AFR_AF=0.0023;EUR_AF=0.1133;SAS_AF=0.0644;AA=C|||;VT=SNP
13	32315801	rs73161396	G	A	100	PASS	AC=161;AF=0.0321486;AN=5008;NS=2504;DP=17253;EAS_AF=0.0437;AMR_AF=0.036;AFR_AF=0.0083;EUR_AF=0.0557;SAS_AF=0.0256;AA=G|||;VT=SNP
13	32316879	rs1322569	G	A	100	PASS	AC=3833;AF=0.765375;AN=5008;NS=2504;DP=19067;EAS_AF=0.744;AMR_AF=0.8012;AFR_AF=0.8411;EUR_AF=0.7992;SAS_AF=0.6247;AA=A|||;VT=SNP
13	32316977	rs1322571	A	C	100	PASS	AC=3714;AF=0.741613;AN=5008;NS=2504;DP=18514;EAS_AF=0.744;AMR_AF=0.7954;AFR_AF=0.7549;EUR_AF=0.7982;SAS_AF=0.6247;AA=C|||;VT=SNP
13	32317249	rs8002703	C	A	100	PASS	AC=1530;AF=0.305511;AN=5008;NS=2504;DP=19646;EAS_AF=0.4831;AMR_AF=0.1888;AFR_AF=0.3585;EUR_AF=0.2157;SAS_AF=0.226;AA=C|||;VT=SNP
13	32317383	rs9603613	A	G	100	PASS	AC=1766;AF=0.352636;AN=5008;NS=2504;DP=17312;EAS_AF=0.2371;AMR_AF=0.5101;AFR_AF=0.292;EUR_AF=0.4274;SAS_AF=0.365;AA=A|||;VT=SNP
13	32317636	rs17076567	G	C	100	PASS	AC=181;AF=0.0361422;AN=5008;NS=2504;DP=18439;EAS_AF=0.0456;AMR_AF=0.0375;AFR_AF=0.0083;EUR_AF=0.0586;SAS_AF=0.0399;AA=G|||;VT=SNP
13	32317943	rs9548931	T	G	100	PASS	AC=1477;AF=0.294928;AN=5008;NS=2504;DP=18443;EAS_AF=0.3681;AMR_AF=0.2104;AFR_AF=0.2269;EUR_AF=0.2177;SAS_AF=0.4509;AA=T|||;VT=SNP
13	32318101	rs7331833	A	C	100	PASS	AC=3049;AF=0.608826;AN=5008;NS=2504;DP=19825;EAS_AF=0.5675;AMR_AF=0.7161;AFR_AF=0.4607;EUR_AF=0.6362;SAS_AF=0.7474;AA=C|||;VT=SNP
13	32318373	rs61954088	T	C	100	PASS	AC=1337;AF=0.266973;AN=5008;NS=2504;DP=18433;EAS_AF=0.3601;AMR_AF=0.2003;AFR_AF=0.1566;EUR_AF=0.1958;SAS_AF=0.4407;AA=T|||;VT=SNP
13	32318417	rs61954089	C	G	100	PASS	AC=1338;AF=0.267173;AN=5008;NS=2504;DP=18638;EAS_AF=0.3601;AMR_AF=0.2003;AFR_AF=0.1573;EUR_AF=0.1958;SAS_AF=0.4407;AA=C|||;VT=SNP
13	32318952	rs9548933	G	T	100	PASS	AC=205;AF=0.0409345;AN=5008;NS=2504;DP=18809;EAS_AF=0.0774;AMR_AF=0.0519;AFR_AF=0.0378;EUR_AF=0.0109;SAS_AF=0.0307;AA=G|||;VT=SNP
13	32319365	rs17611678	C	G	100	PASS	AC=64;AF=0.0127796;AN=5008;NS=2504;DP=19881;EAS_AF=0;AMR_AF=0.0648;AFR_AF=0.0023;EUR_AF=0.0129;SAS_AF=0.0031;AA=C|||;VT=SNP
13	32319503	rs960712	A	T	100	PASS	AC=1546;AF=0.308706;AN=5008;NS=2504;DP=20665;EAS_AF=0.377;AMR_AF=0.2075;AFR_AF=0.2814;EUR_AF=0.2087;SAS_AF=0.4499;AA=T|||;VT=SNP
13	32319880	rs9548935	G	A	100	PASS	AC=2988;AF=0.596645;AN=5008;NS=2504;DP=23063;EAS_AF=0.5625;AMR_AF=0.7219;AFR_AF=0.4024;EUR_AF=0.6421;SAS_AF=0.7587;AA=A|||;VT=SNP
13	32319994	rs9548936	T	C	100	PASS	AC=1519;AF=0.303315;AN=5008;NS=2504;DP=22087;EAS_AF=0.378;AMR_AF=0.2089;AFR_AF=0.2375;EUR_AF=0.2237;SAS_AF=0.4642;AA=T|||;VT=SNP
13	32320051	rs77991225	C	T	100	PASS	AC=344;AF=0.0686901;AN=5008;NS=2504;DP=20243;EAS_AF=0.2054;AMR_AF=0.0504;AFR_AF=0.0023;EUR_AF=0.0219;SAS_AF=0.0787;AA=C|||;VT=SNP
13	32320052	rs9548937	A	G	100	PASS	AC=1519;AF=0.303315;AN=5008;NS=2504;DP=20286;EAS_AF=0.378;AMR_AF=0.2089;AFR_AF=0.2375;EUR_AF=0.2237;SAS_AF=0.4642;AA=A|||;VT=SNP
13	32320076	rs9532440	G	A	100	PASS	AC=1526;AF=0.304712;AN=5008;NS=2504;DP=20476;EAS_AF=0.378;AMR_AF=0.2104;AFR_AF=0.2375;EUR_AF=0.2247;SAS_AF=0.4693;AA=G|||;VT=SNP
13	32320716	rs7327612	A	G	100	PASS	AC=1502;AF=0.29992;AN=5008;NS=2504;DP=16069;EAS_AF=0.1855;AMR_AF=0.5159;AFR_AF=0.1596;EUR_AF=0.4394;SAS_AF=0.3108;AA=A|||;VT=SNP
13	32320823	rs142639823	T	C	100	PASS	AC=33;AF=0.00658946;AN=5008;NS=2504;DP=17212;EAS_AF=0;AMR_AF=0.0216;AFR_AF=0.0015;EUR_AF=0.0129;SAS_AF=0.0031;AA=T|||;VT=SNP
13	32321924	rs9594369	T	A	100	PASS	AC=1456;AF=0.290735;AN=5008;NS=2504;DP=18686;EAS_AF=0.1855;AMR_AF=0.5187;AFR_AF=0.1331;EUR_AF=0.4344;SAS_AF=0.3027;AA=T|||;VT=SNP
13	32323279	rs56382042	G	A	100	PASS	AC=1359;AF=0.271366;AN=5008;NS=2504;DP=19258;EAS_AF=0.3571;AMR_AF=0.2032;AFR_AF=0.1581;EUR_AF=0.2097;SAS_AF=0.4479;AA=G|||;VT=SNP
13	32323652	rs78666006	T	A	100	PASS	AC=218;AF=0.0435304;AN=5008;NS=2504;DP=18456;EAS_AF=0.0774;AMR_AF=0.0519;AFR_AF=0.0492;EUR_AF=0.0119;SAS_AF=0.0276;AA=T|||;VT=SNP
13	32323684	rs9603629	T	C	100	PASS	AC=1455;AF=0.290535;AN=5008;NS=2504;DP=18051;EAS_AF=0.1855;AMR_AF=0.5187;AFR_AF=0.1331;EUR_AF=0.4344;SAS_AF=0.3016;AA=T|||;VT=SNP
13	32323704	rs9603630	T	G	100	PASS	AC=2841;AF=0.567292;AN=5008;NS=2504;DP=18154;EAS_AF=0.5427;AMR_AF=0.7219;AFR_AF=0.3116;EUR_AF=0.6441;SAS_AF=0.7495;AA=G|||;VT=SNP
13	32323826	rs9603631	T	C	100	PASS	AC=2840;AF=0.567093;AN=5008;NS=2504;DP=17659;EAS_AF=0.5427;AMR_AF=0.7219;AFR_AF=0.3116;EUR_AF=0.6441;SAS_AF=0.7485;AA=C|||;VT=SNP
13	32323855	rs117496480	T	A	100	PASS	AC=27;AF=0.00539137;AN=5008;NS=2504;DP=16693;EAS_AF=0;AMR_AF=0.0043;AFR_AF=0.0008;EUR_AF=0.0199;SAS_AF=0.0031;AA=T|||;VT=SNP
13	32323996	rs55770536	C	T	100	PASS	AC=1385;AF=0.276558;AN=5008;NS=2504;DP=17159;EAS_AF=0.3571;AMR_AF=0.2032;AFR_AF=0.1778;EUR_AF=0.2097;SAS_AF=0.4479;AA=T|||;VT=SNP
13	32324062	rs60248911	A	T	100	PASS	AC=1373;AF=0.274161;AN=5008;NS=2504;DP=17636;EAS_AF=0.3571;AMR_AF=0.2032;AFR_AF=0.1687;EUR_AF=0.2097;SAS_AF=0.4479;AA=A|||;VT=SNP
13	32324793	rs9315143	T	C	100	PASS	AC=2840;AF=0.567093;AN=5008;NS=2504;DP=17945;EAS_AF=0.5427;AMR_AF=0.7219;AFR_AF=0.3109;EUR_AF=0.6441;SAS_AF=0.7495;AA=C|||;VT=SNP
13	32325151	rs7327232	G	A	100	PASS	AC=1455;AF=0.290535;AN=5008;NS=2504;DP=17033;EAS_AF=0.1855;AMR_AF=0.5173;AFR_AF=0.1339;EUR_AF=0.4344;SAS_AF=0.3016;AA=G|||;VT=SNP
13	32325207	rs61954093	A	T	100	PASS	AC=1516;AF=0.302716;AN=5008;NS=2504;DP=17102;EAS_AF=0.4335;AMR_AF=0.2507;AFR_AF=0.2602;EUR_AF=0.333;SAS_AF=0.2311;AA=A|||;VT=SNP
13	32325297	rs7322563	C	T	100	PASS	AC=1452;AF=0.289936;AN=5008;NS=2504;DP=14390;EAS_AF=0.1855;AMR_AF=0.5173;AFR_AF=0.1331;EUR_AF=0.4344;SAS_AF=0.2996;AA=C|||;VT=SNP
13	32326383	rs7995174	C	A	100	PASS	AC=755;AF=0.150759;AN=5008;NS=2504;DP=19062;EAS_AF=0.0397;AMR_AF=0.2017;AFR_AF=0.1846;EUR_AF=0.2555;SAS_AF=0.0757;AA=C|||;VT=SNP
13	32326414	rs73459186	G	C	100	PASS	AC=1029;AF=0.205471;AN=5008;NS=2504;DP=18152;EAS_AF=0.2827;AMR_AF=0.1787;AFR_AF=0.1203;EUR_AF=0.1889;SAS_AF=0.2771;AA=G|||;VT=SNP
13	32326851	rs9548955	C	T	100	PASS	AC=963;AF=0.192292;AN=5008;NS=2504;DP=19208;EAS_AF=0.2292;AMR_AF=0.1801;AFR_AF=0.1346;EUR_AF=0.1859;SAS_AF=0.2474;AA=C|||;VT=SNP
13	32326917	rs9548956	G	C	100	PASS	AC=393;AF=0.0784744;AN=5008;NS=2504;DP=17778;EAS_AF=0.0893;AMR_AF=0.0821;AFR_AF=0.0741;EUR_AF=0.0835;SAS_AF=0.0654;AA=G|||;VT=SNP
13	32326922	rs9532445	A	G	100	PASS	AC=1435;AF=0.286542;AN=5008;NS=2504;DP=17764;EAS_AF=0.3224;AMR_AF=0.2637;AFR_AF=0.2655;EUR_AF=0.2694;SAS_AF=0.3119;AA=G|||;VT=SNP
13	32327091	rs9548957	A	G	100	PASS	AC=1300;AF=0.259585;AN=5008;NS=2504;DP=20808;EAS_AF=0.3155;AMR_AF=0.2594;AFR_AF=0.1876;EUR_AF=0.2575;SAS_AF=0.3016;AA=G|||;VT=SNP
13	32327217	rs1885637	C	T	100	PASS	AC=1395;AF=0.278554;AN=5008;NS=2504;DP=19229;EAS_AF=0.1835;AMR_AF=0.4726;AFR_AF=0.1362;EUR_AF=0.4105;SAS_AF=0.2955;AA=C|||;VT=SNP
13	32328328	rs10492610	G	A	100	PASS	AC=956;AF=0.190895;AN=5008;NS=2504;DP=20691;EAS_AF=0.2242;AMR_AF=0.1772;AFR_AF=0.1362;EUR_AF=0.1829;SAS_AF=0.2485;AA=G|||;VT=SNP
13	32328688	rs9603639	C	T	100	PASS	AC=1246;AF=0.248802;AN=5008;NS=2504;DP=17516;EAS_AF=0.1825;AMR_AF=0.464;AFR_AF=0.0416;EUR_AF=0.3966;SAS_AF=0.2924;AA=C|||;VT=SNP
13	32329039	rs7991127	C	T	100	PASS	AC=1382;AF=0.275958;AN=5008;NS=2504;DP=19078;EAS_AF=0.4315;AMR_AF=0.2205;AFR_AF=0.2526;EUR_AF=0.2714;SAS_AF=0.1912;AA=C|||;VT=SNP
13	32329118	rs9576911	C	T	100	PASS	AC=621;AF=0.124002;AN=5008;NS=2504;DP=18901;EAS_AF=0.3938;AMR_AF=0.0504;AFR_AF=0.0159;EUR_AF=0.0726;SAS_AF=0.0971;AA=C|||;VT=SNP
13	32329155	rs9548963	C	T	100	PASS	AC=976;AF=0.194888;AN=5008;NS=2504;DP=19332;EAS_AF=0.2421;AMR_AF=0.1758;AFR_AF=0.1369;EUR_AF=0.1839;SAS_AF=0.2495;AA=C|||;VT=SNP
13	32329243	rs12864143	A	T	100	PASS	AC=1398;AF=0.279153;AN=5008;NS=2504;DP=19124;EAS_AF=0.1835;AMR_AF=0.4741;AFR_AF=0.1362;EUR_AF=0.4125;SAS_AF=0.2955;AA=A|||;VT=SNP
13	32329323	rs73163306	A	C	100	PASS	AC=20;AF=0.00399361;AN=5008;NS=2504;DP=19441;EAS_AF=0;AMR_AF=0.0029;AFR_AF=0.0008;EUR_AF=0.0119;SAS_AF=0.0051;AA=A|||;VT=SNP
13	32330034	rs12854014	G	A	100	PASS	AC=1412;AF=0.281949;AN=5008;NS=2504;DP=18776;EAS_AF=0.1835;AMR_AF=0.4741;AFR_AF=0.1452;EUR_AF=0.4135;SAS_AF=0.2965;AA=G|||;VT=SNP
13	32330179	rs10492609	G	A	100	PASS	AC=976;AF=0.194888;AN=5008;NS=2504;DP=19135;EAS_AF=0.2421;AMR_AF=0.1758;AFR_AF=0.1369;EUR_AF=0.1839;SAS_AF=0.2495;AA=G|||;VT=SNP
13	32330271	rs12854222	C	T	100	PASS	AC=2387;AF=0.476637;AN=5008;NS=2504;DP=21205;EAS_AF=0.4256;AMR_AF=0.6499;AFR_AF=0.2821;EUR_AF=0.5964;SAS_AF=0.546;AA=T|||;VT=SNP
13	32330421	rs17076581	C	T	100	PASS	AC=976;AF=0.194888;AN=5008;NS=2504;DP=20638;EAS_AF=0.2421;AMR_AF=0.1758;AFR_AF=0.1369;EUR_AF=0.1839;SAS_AF=0.2495;AA=C|||;VT=SNP
13	32330546	rs17076583	C	T	100	PASS	AC=976;AF=0.194888;AN=5008;NS=2504;DP=19680;EAS_AF=0.2421;AMR_AF=0.1758;AFR_AF=0.1369;EUR_AF=0.1839;SAS_AF=0.2495;AA=C|||;VT=SNP
13	32330596	rs17076586	C	T	100	PASS	AC=976;AF=0.194888;AN=5008;NS=2504;DP=18700;EAS_AF=0.2421;AMR_AF=0.1758;AFR_AF=0.1369;EUR_AF=0.1839;SAS_AF=0.2495;AA=C|||;VT=SNP
13	32330799	rs7995324	T	C	100	PASS	AC=3185;AF=0.635982;AN=5008;NS=2504;DP=13216;EAS_AF=0.5268;AMR_AF=0.755;AFR_AF=0.6301;EUR_AF=0.6899;SAS_AF=0.6166;AA=C|||;VT=SNP
13	32331153	rs17076594	G	T	100	PASS	AC=72;AF=0.014377;AN=5008;NS=2504;DP=18890;EAS_AF=0.001;AMR_AF=0.0259;AFR_AF=0.0015;EUR_AF=0.0447;SAS_AF=0.0061;AA=G|||;VT=SNP
13	32331594	rs7327984	G	A	100	PASS	AC=109;AF=0.0217652;AN=5008;NS=2504;DP=20416;EAS_AF=0;AMR_AF=0.0245;AFR_AF=0.0363;EUR_AF=0.0129;SAS_AF=0.0317;AA=G|||;VT=SNP
13	32331781	rs9603647	C	T	100	PASS	AC=1398;AF=0.279153;AN=5008;NS=2504;DP=21289;EAS_AF=0.1835;AMR_AF=0.4741;AFR_AF=0.1362;EUR_AF=0.4115;SAS_AF=0.2965;AA=C|||;VT=SNP
13	32332013	rs9548976	A	G	100	PASS	AC=975;AF=0.194688;AN=5008;NS=2504;DP=16110;EAS_AF=0.2421;AMR_AF=0.1758;AFR_AF=0.1369;EUR_AF=0.1839;SAS_AF=0.2485;AA=G|||;VT=SNP
13	32332044	rs9532455	C	G	100	PASS	AC=323;AF=0.0644968;AN=5008;NS=2504;DP=16034;EAS_AF=0.0774;AMR_AF=0.0793;AFR_AF=0.0484;EUR_AF=0.0726;SAS_AF=0.0542;AA=C|||;VT=SNP
13	32332217	rs9594382	G	A	100	PASS	AC=1397;AF=0.278954;AN=5008;NS=2504;DP=17509;EAS_AF=0.1825;AMR_AF=0.4741;AFR_AF=0.1362;EUR_AF=0.4115;SAS_AF=0.2965;AA=G|||;VT=SNP
13	32332292	rs9548977	C	G	100	PASS	AC=386;AF=0.0770767;AN=5008;NS=2504;DP=19599;EAS_AF=0.0843;AMR_AF=0.0865;AFR_AF=0.0696;EUR_AF=0.0845;SAS_AF=0.0654;AA=C|||;VT=SNP
13	32332556	rs61946567	C	T	100	PASS	AC=963;AF=0.192292;AN=5008;NS=2504;DP=13136;EAS_AF=0.2302;AMR_AF=0.1758;AFR_AF=0.1369;EUR_AF=0.1839;SAS_AF=0.2485;AA=C|||;VT=SNP;EX_TARGET
13	32332661	rs1571311	T	C	100	PASS	AC=3169;AF=0.632788;AN=5008;NS=2504;DP=15218;EAS_AF=0.5129;AMR_AF=0.755;AFR_AF=0.6293;EUR_AF=0.6899;SAS_AF=0.6155;AA=C|||;VT=SNP
13	32332680	rs1571312	T	C	100	PASS	AC=1397;AF=0.278954;AN=5008;NS=2504;DP=15920;EAS_AF=0.1825;AMR_AF=0.4712;AFR_AF=0.1369;EUR_AF=0.4125;SAS_AF=0.2965;AA=T|||;VT=SNP
13	32333162	rs61946568	T	C	100	PASS	AC=962;AF=0.192093;AN=5008;NS=2504;DP=13297;EAS_AF=0.2292;AMR_AF=0.1758;AFR_AF=0.1369;EUR_AF=0.1839;SAS_AF=0.2485;AA=C|||;VT=SNP
13	32333262	rs61946569	T	C	100	PASS	AC=962;AF=0.192093;AN=5008;NS=2504;DP=16648;EAS_AF=0.2292;AMR_AF=0.1758;AFR_AF=0.1369;EUR_AF=0.1839;SAS_AF=0.2485;AA=C|||;VT=SNP
13	32333422	rs73443768	C	T	100	PASS	AC=959;AF=0.191494;AN=5008;NS=2504;DP=18441;EAS_AF=0.2272;AMR_AF=0.1758;AFR_AF=0.1369;EUR_AF=0.1839;SAS_AF=0.2474;AA=C|||;VT=SNP
13	32333431	rs73443769	G	A	100	PASS	AC=959;AF=0.191494;AN=5008;NS=2504;DP=18549;EAS_AF=0.2272;AMR_AF=0.1758;AFR_AF=0.1369;EUR_AF=0.1839;SAS_AF=0.2474;AA=G|||;VT=SNP
13	32334093	rs11619671	G	T	100	PASS	AC=1426;AF=0.284744;AN=5008;NS=2504;DP=19348;EAS_AF=0.1825;AMR_AF=0.4755;AFR_AF=0.1573;EUR_AF=0.4115;SAS_AF=0.2965;AA=G|||;VT=SNP
13	32334205	rs9549005	T	C	100	PASS	AC=323;AF=0.0644968;AN=5008;NS=2504;DP=22650;EAS_AF=0.0774;AMR_AF=0.0793;AFR_AF=0.0484;EUR_AF=0.0726;SAS_AF=0.0542;AA=T|||;VT=SNP
13	32334522	rs9549007	T	C	100	PASS	AC=2359;AF=0.471046;AN=5008;NS=2504;DP=17383;EAS_AF=0.4117;AMR_AF=0.6499;AFR_AF=0.2731;EUR_AF=0.5954;SAS_AF=0.545;AA=C|||;VT=SNP
13	32334587	rs9549008	C	T	100	PASS	AC=324;AF=0.0646965;AN=5008;NS=2504;DP=17545;EAS_AF=0.0774;AMR_AF=0.0793;AFR_AF=0.0484;EUR_AF=0.0736;SAS_AF=0.0542;AA=C|||;VT=SNP
13	32334801	rs9603650	G	A	100	PASS	AC=1426;AF=0.284744;AN=5008;NS=2504;DP=15616;EAS_AF=0.1825;AMR_AF=0.4755;AFR_AF=0.1573;EUR_AF=0.4115;SAS_AF=0.2965;AA=G|||;VT=SNP
13	32334869	rs7325059	G	T	100	PASS	AC=2494;AF=0.498003;AN=5008;NS=2504;DP=15834;EAS_AF=0.4117;AMR_AF=0.6585;AFR_AF=0.3714;EUR_AF=0.5944;SAS_AF=0.545;AA=T|||;VT=SNP
13	32334871	rs9549009	T	C	100	PASS	AC=2359;AF=0.471046;AN=5008;NS=2504;DP=15936;EAS_AF=0.4117;AMR_AF=0.6499;AFR_AF=0.2731;EUR_AF=0.5944;SAS_AF=0.546;AA=C|||;VT=SNP
13	32335146	rs9532472	T	C	100	PASS	AC=3168;AF=0.632588;AN=5008;NS=2504;DP=15745;EAS_AF=0.5129;AMR_AF=0.755;AFR_AF=0.6293;EUR_AF=0.6899;SAS_AF=0.6145;AA=C|||;VT=SNP
13	32335526	rs9576929	A	T	100	PASS	AC=1395;AF=0.278554;AN=5008;NS=2504;DP=16407;EAS_AF=0.4444;AMR_AF=0.2205;AFR_AF=0.2519;EUR_AF=0.2714;SAS_AF=0.1922;AA=A|||;VT=SNP
13	32335840	rs9532478	A	T	100	PASS	AC=933;AF=0.186302;AN=5008;NS=2504;DP=18500;EAS_AF=0.2292;AMR_AF=0.1744;AFR_AF=0.1157;EUR_AF=0.1839;SAS_AF=0.2485;AA=A|||;VT=SNP;EX_TARGET
13	32335880	rs9532479	G	A	100	PASS	AC=213;AF=0.0425319;AN=5008;NS=2504;DP=17643;EAS_AF=0.0774;AMR_AF=0.0548;AFR_AF=0.0113;EUR_AF=0.0596;SAS_AF=0.0225;AA=G|||;VT=SNP;EX_TARGET
13	32336040	rs1536635	C	T	100	PASS	AC=1425;AF=0.284545;AN=5008;NS=2504;DP=19499;EAS_AF=0.1825;AMR_AF=0.4755;AFR_AF=0.1566;EUR_AF=0.4115;SAS_AF=0.2965;AA=C|||;VT=SNP
13	32336386	rs9532480	G	A	100	PASS	AC=899;AF=0.179513;AN=5008;NS=2504;DP=21191;EAS_AF=0.2282;AMR_AF=0.1729;AFR_AF=0.0968;EUR_AF=0.1839;SAS_AF=0.2413;AA=G|||;VT=SNP
13	32336534	rs9603657	G	A	100	PASS	AC=1451;AF=0.289736;AN=5008;NS=2504;DP=18940;EAS_AF=0.1835;AMR_AF=0.4769;AFR_AF=0.1747;EUR_AF=0.4115;SAS_AF=0.2965;AA=G|||;VT=SNP
13	32336737	rs1324011	G	A	100	PASS	AC=904;AF=0.180511;AN=5008;NS=2504;DP=16885;EAS_AF=0.2262;AMR_AF=0.1744;AFR_AF=0.1014;EUR_AF=0.1839;SAS_AF=0.2413;AA=G|||;VT=SNP
13	32339012	rs9532486	G	A	100	PASS	AC=752;AF=0.15016;AN=5008;NS=2504;DP=17927;EAS_AF=0.1954;AMR_AF=0.1671;AFR_AF=0.0991;EUR_AF=0.159;SAS_AF=0.1513;AA=G|||;VT=SNP
13	32339296	rs17612599	T	A	100	PASS	AC=69;AF=0.013778;AN=5008;NS=2504;DP=19863;EAS_AF=0;AMR_AF=0.0202;AFR_AF=0;EUR_AF=0.0477;SAS_AF=0.0072;AA=T|||;VT=SNP
13	32339382	rs12870532	C	T	100	PASS	AC=2515;AF=0.502196;AN=5008;NS=2504;DP=18782;EAS_AF=0.3859;AMR_AF=0.6643;AFR_AF=0.4773;EUR_AF=0.5825;SAS_AF=0.4581;AA=T|||;VT=SNP
13	32339465	rs7991339	T	G	100	PASS	AC=794;AF=0.158546;AN=5008;NS=2504;DP=19945;EAS_AF=0.0694;AMR_AF=0.1744;AFR_AF=0.1679;EUR_AF=0.2237;SAS_AF=0.1595;AA=T|||;VT=SNP
13	32339625	rs17076633	G	A	100	PASS	AC=365;AF=0.0728834;AN=5008;NS=2504;DP=19186;EAS_AF=0.1954;AMR_AF=0.0778;AFR_AF=0.003;EUR_AF=0.0258;SAS_AF=0.0859;AA=G|||;VT=SNP
13	32339795	rs139061243	T	A	100	PASS	AC=24;AF=0.00479233;AN=5008;NS=2504;DP=17242;EAS_AF=0;AMR_AF=0.0144;AFR_AF=0;EUR_AF=0.0109;SAS_AF=0.0031;AA=T|||;VT=SNP
13	32340482	rs7334526	T	G	100	PASS	AC=753;AF=0.150359;AN=5008;NS=2504;DP=17575;EAS_AF=0.1954;AMR_AF=0.1671;AFR_AF=0.0991;EUR_AF=0.16;SAS_AF=0.1513;AA=T|||;VT=SNP
13	32342440	rs79705330	C	T	100	PASS	AC=67;AF=0.0133786;AN=5008;NS=2504;DP=18112;EAS_AF=0.001;AMR_AF=0.0072;AFR_AF=0.003;EUR_AF=0.0427;SAS_AF=0.0143;AA=C|||;VT=SNP
13	32344989	rs7996328	G	A	100	PASS	AC=1379;AF=0.275359;AN=5008;NS=2504;DP=20176;EAS_AF=0.1885;AMR_AF=0.4726;AFR_AF=0.1203;EUR_AF=0.4105;SAS_AF=0.2955;AA=g|||;VT=SNP
13	32345208	rs1324012	G	A	100	PASS	AC=733;AF=0.146366;AN=5008;NS=2504;DP=22205;EAS_AF=0.1895;AMR_AF=0.1671;AFR_AF=0.0877;EUR_AF=0.1581;SAS_AF=0.1544;AA=G|||;VT=SNP
13	32345752	rs9549045	T	C	100	PASS	AC=3234;AF=0.645767;AN=5008;NS=2504;DP=19772;EAS_AF=0.7827;AMR_AF=0.5159;AFR_AF=0.621;EUR_AF=0.5795;SAS_AF=0.6984;AA=C|||;VT=SNP
13	32346060	rs9646107	A	G	100	PASS	AC=729;AF=0.145567;AN=5008;NS=2504;DP=17167;EAS_AF=0.1895;AMR_AF=0.1671;AFR_AF=0.0855;EUR_AF=0.1571;SAS_AF=0.1544;AA=A|||;VT=SNP
13	32346241	rs9646108	G	A	100	PASS	AC=729;AF=0.145567;AN=5008;NS=2504;DP=16678;EAS_AF=0.1895;AMR_AF=0.1671;AFR_AF=0.0855;EUR_AF=0.1571;SAS_AF=0.1544;AA=G|||;VT=SNP
13	32348573	rs7333829	T	C	100	PASS	AC=1445;AF=0.288538;AN=5008;NS=2504;DP=23122;EAS_AF=0.1885;AMR_AF=0.4769;AFR_AF=0.1657;EUR_AF=0.4125;SAS_AF=0.2965;AA=T|||;VT=SNP
13	32348859	rs9549049	T	C	100	PASS	AC=1096;AF=0.21885;AN=5008;NS=2504;DP=21299;EAS_AF=0.2659;AMR_AF=0.2478;AFR_AF=0.1596;EUR_AF=0.2326;SAS_AF=0.2157;AA=T|||;VT=SNP
13	32348987	rs17076647	C	T	100	PASS	AC=729;AF=0.145567;AN=5008;NS=2504;DP=20168;EAS_AF=0.1895;AMR_AF=0.1671;AFR_AF=0.0855;EUR_AF=0.1571;SAS_AF=0.1544;AA=A|||;VT=SNP
13	32349017	rs3848100	A	G	100	PASS	AC=1526;AF=0.304712;AN=5008;NS=2504;DP=20647;EAS_AF=0.4683;AMR_AF=0.2262;AFR_AF=0.2474;EUR_AF=0.2962;SAS_AF=0.2781;AA=A|||;VT=SNP
13	32350325	rs7318791	T	C	100	PASS	AC=1812;AF=0.361821;AN=5008;NS=2504;DP=16898;EAS_AF=0.5099;AMR_AF=0.2464;AFR_AF=0.2489;EUR_AF=0.335;SAS_AF=0.4714;AA=t|||;VT=SNP
13	32350582	rs9549057	T	C	100	PASS	AC=729;AF=0.145567;AN=5008;NS=2504;DP=15408;EAS_AF=0.1895;AMR_AF=0.1671;AFR_AF=0.0855;EUR_AF=0.1571;SAS_AF=0.1544;AA=T|||;VT=SNP
13	32351162	rs9549059	A	C	100	PASS	AC=1095;AF=0.21865;AN=5008;NS=2504;DP=20398;EAS_AF=0.2659;AMR_AF=0.2478;AFR_AF=0.1589;EUR_AF=0.2326;SAS_AF=0.2157;AA=A|||;VT=SNP
13	32353100	rs4943729	C	A	100	PASS	AC=2865;AF=0.572085;AN=5008;NS=2504;DP=18612;EAS_AF=0.7063;AMR_AF=0.4337;AFR_AF=0.5461;EUR_AF=0.504;SAS_AF=0.637;AA=A|||;VT=SNP
13	32353639	rs1322576	A	T	100	PASS	AC=729;AF=0.145567;AN=5008;NS=2504;DP=21770;EAS_AF=0.1895;AMR_AF=0.1671;AFR_AF=0.0855;EUR_AF=0.1571;SAS_AF=0.1544;AA=A|||;VT=SNP
13	32353735	rs73163318	C	T	100	PASS	AC=72;AF=0.014377;AN=5008;NS=2504;DP=19994;EAS_AF=0.001;AMR_AF=0.0072;AFR_AF=0.003;EUR_AF=0.0477;SAS_AF=0.0143;AA=C|||;VT=SNP
13	32353791	rs6563792	T	C	100	PASS	AC=3240;AF=0.646965;AN=5008;NS=2504;DP=19265;EAS_AF=0.7827;AMR_AF=0.5159;AFR_AF=0.6256;EUR_AF=0.5795;SAS_AF=0.6984;AA=C|||;VT=SNP
13	32353792	rs76410852	G	A	100	PASS	AC=131;AF=0.0261581;AN=5008;NS=2504;DP=19160;EAS_AF=0;AMR_AF=0.0461;AFR_AF=0.0045;EUR_AF=0.0825;SAS_AF=0.0102;AA=G|||;VT=SNP
13	32354009	rs17076649	G	A	100	PASS	AC=821;AF=0.163938;AN=5008;NS=2504;DP=18537;EAS_AF=0.1895;AMR_AF=0.1715;AFR_AF=0.1528;EUR_AF=0.1571;SAS_AF=0.1544;AA=G|||;VT=SNP
13	32354131	rs9549074	A	G	100	PASS	AC=228;AF=0.0455272;AN=5008;NS=2504;DP=19898;EAS_AF=0.0764;AMR_AF=0.0548;AFR_AF=0.0166;EUR_AF=0.0626;SAS_AF=0.0286;AA=A|||;VT=SNP
13	32354309	rs9549075	G	A	100	PASS	AC=366;AF=0.0730831;AN=5008;NS=2504;DP=18206;EAS_AF=0.0764;AMR_AF=0.0807;AFR_AF=0.0734;EUR_AF=0.0755;SAS_AF=0.0613;AA=G|||;VT=SNP
13	32354883	rs7335707	C	T	100	PASS	AC=356;AF=0.0710863;AN=5008;NS=2504;DP=20435;EAS_AF=0.0764;AMR_AF=0.0793;AFR_AF=0.0658;EUR_AF=0.0755;SAS_AF=0.0624;AA=C|||;VT=SNP
13	32355432	rs1555633	T	G	100	PASS	AC=3177;AF=0.634385;AN=5008;NS=2504;DP=20514;EAS_AF=0.7758;AMR_AF=0.5086;AFR_AF=0.6044;EUR_AF=0.5676;SAS_AF=0.6871;AA=T|||;VT=SNP
13	32356288	rs7994829	C	T	100	PASS	AC=2802;AF=0.559505;AN=5008;NS=2504;DP=18913;EAS_AF=0.6994;AMR_AF=0.4265;AFR_AF=0.525;EUR_AF=0.492;SAS_AF=0.6258;AA=C|||;VT=SNP
13	32357083	rs4941960	A	G	100	PASS	AC=3177;AF=0.634385;AN=5008;NS=2504;DP=17019;EAS_AF=0.7758;AMR_AF=0.5086;AFR_AF=0.6044;EUR_AF=0.5676;SAS_AF=0.6871;AA=G|||;VT=SNP
13	32357343	rs9549082	C	G	100	PASS	AC=3178;AF=0.634585;AN=5008;NS=2504;DP=18060;EAS_AF=0.7768;AMR_AF=0.5086;AFR_AF=0.6044;EUR_AF=0.5676;SAS_AF=0.6871;AA=c|||;VT=SNP
13	32357358	rs9549083	A	G	100	PASS	AC=3178;AF=0.634585;AN=5008;NS=2504;DP=17942;EAS_AF=0.7768;AMR_AF=0.5086;AFR_AF=0.6044;EUR_AF=0.5676;SAS_AF=0.6871;AA=A|||;VT=SNP
13	32357535	rs9549084	T	A	100	PASS	AC=3177;AF=0.634385;AN=5008;NS=2504;DP=17644;EAS_AF=0.7758;AMR_AF=0.5086;AFR_AF=0.6044;EUR_AF=0.5676;SAS_AF=0.6871;AA=T|||;VT=SNP
13	32358227	rs6563802	A	G	100	PASS	AC=3178;AF=0.634585;AN=5008;NS=2504;DP=15389;EAS_AF=0.7758;AMR_AF=0.5086;AFR_AF=0.6051;EUR_AF=0.5676;SAS_AF=0.6871;AA=G|||;VT=SNP
13	32358260	rs6563803	A	G	100	PASS	AC=3176;AF=0.634185;AN=5008;NS=2504;DP=14207;EAS_AF=0.7758;AMR_AF=0.5086;AFR_AF=0.6036;EUR_AF=0.5676;SAS_AF=0.6871;AA=G|||;VT=SNP
13	32358528	rs6563804	G	A	100	PASS	AC=3176;AF=0.634185;AN=5008;NS=2504;DP=19599;EAS_AF=0.7758;AMR_AF=0.5072;AFR_AF=0.6044;EUR_AF=0.5676;SAS_AF=0.6871;AA=A|||;VT=SNP
13	32358946	rs7995496	G	A	100	PASS	AC=3176;AF=0.634185;AN=5008;NS=2504;DP=20638;EAS_AF=0.7758;AMR_AF=0.5072;AFR_AF=0.6044;EUR_AF=0.5676;SAS_AF=0.6871;AA=G|||;VT=SNP
13	32359192	rs9549097	G	A	100	PASS	AC=367;AF=0.0732827;AN=5008;NS=2504;DP=22807;EAS_AF=0.0774;AMR_AF=0.0807;AFR_AF=0.0734;EUR_AF=0.0755;SAS_AF=0.0613;AA=G|||;VT=SNP
13	32359225	rs6563805	G	A	100	PASS	AC=808;AF=0.161342;AN=5008;NS=2504;DP=22493;EAS_AF=0.1905;AMR_AF=0.1729;AFR_AF=0.1808;EUR_AF=0.1541;SAS_AF=0.1043;AA=G|||;VT=SNP
13	32359404	rs6563806	C	T	100	PASS	AC=3176;AF=0.634185;AN=5008;NS=2504;DP=20645;EAS_AF=0.7758;AMR_AF=0.5072;AFR_AF=0.6044;EUR_AF=0.5676;SAS_AF=0.6871;AA=C|||;VT=SNP
13	32359456	rs1322572	G	C	100	PASS	AC=4628;AF=0.924121;AN=5008;NS=2504;DP=21501;EAS_AF=0.9643;AMR_AF=0.9827;AFR_AF=0.7784;EUR_AF=0.9781;SAS_AF=0.9826;AA=C|||;VT=SNP
13	32359778	rs2146285	A	G	100	PASS	AC=1904;AF=0.380192;AN=5008;NS=2504;DP=20518;EAS_AF=0.5079;AMR_AF=0.2493;AFR_AF=0.2806;EUR_AF=0.337;SAS_AF=0.5204;AA=A|||;VT=SNP
13	32359886	rs2146286	A	T	100	PASS	AC=1904;AF=0.380192;AN=5008;NS=2504;DP=18760;EAS_AF=0.5079;AMR_AF=0.2493;AFR_AF=0.2806;EUR_AF=0.337;SAS_AF=0.5204;AA=A|||;VT=SNP
13	32359960	rs2181255	T	C	100	PASS	AC=4604;AF=0.919329;AN=5008;NS=2504;DP=19135;EAS_AF=0.9643;AMR_AF=0.9827;AFR_AF=0.761;EUR_AF=0.9781;SAS_AF=0.9816;AA=C|||;VT=SNP
13	32360108	rs1322573	C	T	100	PASS	AC=3174;AF=0.633786;AN=5008;NS=2504;DP=21245;EAS_AF=0.7758;AMR_AF=0.5072;AFR_AF=0.6044;EUR_AF=0.5676;SAS_AF=0.6851;AA=T|||;VT=SNP
13	32360165	rs117083699	C	T	100	PASS	AC=287;AF=0.0573083;AN=5008;NS=2504;DP=21555;EAS_AF=0.0427;AMR_AF=0.0202;AFR_AF=0.0015;EUR_AF=0.0388;SAS_AF=0.1933;AA=c|||;VT=SNP
13	32360279	rs1322574	T	G	100	PASS	AC=3174;AF=0.633786;AN=5008;NS=2504;DP=20406;EAS_AF=0.7758;AMR_AF=0.5072;AFR_AF=0.6044;EUR_AF=0.5676;SAS_AF=0.6851;AA=G|||;VT=SNP
13	32360349	rs1322575	C	T	100	PASS	AC=3175;AF=0.633986;AN=5008;NS=2504;DP=20658;EAS_AF=0.7768;AMR_AF=0.5072;AFR_AF=0.6044;EUR_AF=0.5676;SAS_AF=0.6851;AA=C|||;VT=SNP
13	32360547	rs7325513	A	G	100	PASS	AC=3174;AF=0.633786;AN=5008;NS=2504;DP=18811;EAS_AF=0.7758;AMR_AF=0.5072;AFR_AF=0.6044;EUR_AF=0.5676;SAS_AF=0.6851;AA=G|||;VT=SNP;EX_TARGET
13	32360583	rs9549106	A	G	100	PASS	AC=678;AF=0.135383;AN=5008;NS=2504;DP=18830;EAS_AF=0.1905;AMR_AF=0.1657;AFR_AF=0.0855;EUR_AF=0.1551;SAS_AF=0.1043;AA=A|||;VT=SNP;EX_TARGET
13	32361132	rs2181256	C	G	100	PASS	AC=3175;AF=0.633986;AN=5008;NS=2504;DP=19243;EAS_AF=0.7748;AMR_AF=0.5072;AFR_AF=0.6059;EUR_AF=0.5666;SAS_AF=0.6861;AA=C|||;VT=SNP
13	32361659	rs7338204	T	C	100	PASS	AC=3174;AF=0.633786;AN=5008;NS=2504;DP=17596;EAS_AF=0.7758;AMR_AF=0.5072;AFR_AF=0.6044;EUR_AF=0.5676;SAS_AF=0.6851;AA=T|||;VT=SNP
13	32361825	rs7332735	A	G	100	PASS	AC=3174;AF=0.633786;AN=5008;NS=2504;DP=16177;EAS_AF=0.7758;AMR_AF=0.5072;AFR_AF=0.6044;EUR_AF=0.5676;SAS_AF=0.6851;AA=G|||;VT=SNP
13	32362209	rs4943742	G	T	100	PASS	AC=3174;AF=0.633786;AN=5008;NS=2504;DP=16811;EAS_AF=0.7758;AMR_AF=0.5072;AFR_AF=0.6044;EUR_AF=0.5676;SAS_AF=0.6851;AA=T|||;VT=SNP
13	32362554	rs9549118	A	G	100	PASS	AC=3174;AF=0.633786;AN=5008;NS=2504;DP=16475;EAS_AF=0.7758;AMR_AF=0.5072;AFR_AF=0.6044;EUR_AF=0.5676;SAS_AF=0.6851;AA=G|||;VT=SNP
13	32362907	rs117244169	A	G	100	PASS	AC=38;AF=0.00758786;AN=5008;NS=2504;DP=17168;EAS_AF=0;AMR_AF=0.0101;AFR_AF=0.0023;EUR_AF=0.0249;SAS_AF=0.0031;AA=A|||;VT=SNP
13	32363217	rs45505793	T	C	100	PASS	AC=286;AF=0.0571086;AN=5008;NS=2504;DP=18995;EAS_AF=0.0427;AMR_AF=0.0202;AFR_AF=0.0008;EUR_AF=0.0388;SAS_AF=0.1933;AA=T|||;VT=SNP
13	32363958	rs7322815	A	G	100	PASS	AC=4628;AF=0.924121;AN=5008;NS=2504;DP=19384;EAS_AF=0.9643;AMR_AF=0.9827;AFR_AF=0.7784;EUR_AF=0.9781;SAS_AF=0.9826;AA=G|||;VT=SNP
13	32364105	rs61946589	A	T	100	PASS	AC=125;AF=0.0249601;AN=5008;NS=2504;DP=20419;EAS_AF=0.001;AMR_AF=0.0447;AFR_AF=0.0015;EUR_AF=0.0268;SAS_AF=0.0654;AA=A|||;VT=SNP
13	32364713	rs78748310	T	C	100	PASS	AC=28;AF=0.00559105;AN=5008;NS=2504;DP=22467;EAS_AF=0;AMR_AF=0.0115;AFR_AF=0.0008;EUR_AF=0.0179;SAS_AF=0.001;AA=T|||;VT=SNP
13	32364831	rs9603707	C	T	100	PASS	AC=1389;AF=0.277356;AN=5008;NS=2504;DP=21539;EAS_AF=0.1885;AMR_AF=0.4726;AFR_AF=0.1263;EUR_AF=0.4105;SAS_AF=0.2975;AA=C|||;VT=SNP
13	32365235	rs78530398	G	A	100	PASS	AC=51;AF=0.0101837;AN=5008;NS=2504;DP=21110;EAS_AF=0;AMR_AF=0.0202;AFR_AF=0.0015;EUR_AF=0.0288;SAS_AF=0.0061;AA=G|||;VT=SNP
13	32365271	rs9594399	A	G	100	PASS	AC=1391;AF=0.277756;AN=5008;NS=2504;DP=19567;EAS_AF=0.1885;AMR_AF=0.4741;AFR_AF=0.1271;EUR_AF=0.4105;SAS_AF=0.2975;AA=A|||;VT=SNP
13	32365504	rs112326147	G	A	100	PASS	AC=15;AF=0.00299521;AN=5008;NS=2504;DP=16848;EAS_AF=0;AMR_AF=0.0043;AFR_AF=0;EUR_AF=0.0109;SAS_AF=0.001;AA=G|||;VT=SNP
13	32365715	rs73163339	T	C	100	PASS	AC=14;AF=0.00279553;AN=5008;NS=2504;DP=19133;EAS_AF=0;AMR_AF=0.0043;AFR_AF=0;EUR_AF=0.0099;SAS_AF=0.001;AA=T|||;VT=SNP
13	32368419	rs11616527	G	C	100	PASS	AC=1382;AF=0.275958;AN=5008;NS=2504;DP=19939;EAS_AF=0.1885;AMR_AF=0.4726;AFR_AF=0.1203;EUR_AF=0.4115;SAS_AF=0.2975;AA=G|||;VT=SNP
13	32368973	rs79208772	G	A	100	PASS	AC=286;AF=0.0571086;AN=5008;NS=2504;DP=15731;EAS_AF=0.0427;AMR_AF=0.0202;AFR_AF=0.0008;EUR_AF=0.0388;SAS_AF=0.1933;AA=g|||;VT=SNP
13	32369347	rs113664467	C	T	100	PASS	AC=670;AF=0.133786;AN=5008;NS=2504;DP=11271;EAS_AF=0.1905;AMR_AF=0.1657;AFR_AF=0.0802;EUR_AF=0.1541;SAS_AF=0.1043;AA=T|||;VT=SNP
13	32369399	rs118176159	G	A	100	PASS	AC=287;AF=0.0573083;AN=5008;NS=2504;DP=13847;EAS_AF=0.0427;AMR_AF=0.0202;AFR_AF=0.0015;EUR_AF=0.0388;SAS_AF=0.1933;AA=G|||;VT=SNP
13	32369449	rs144887956	G	A	100	PASS	AC=70;AF=0.0139776;AN=5008;NS=2504;DP=14225;EAS_AF=0;AMR_AF=0.0202;AFR_AF=0;EUR_AF=0.0487;SAS_AF=0.0072;AA=G|||;VT=SNP
13	32370040	rs61946590	C	A	100	PASS	AC=671;AF=0.133986;AN=5008;NS=2504;DP=13398;EAS_AF=0.1905;AMR_AF=0.1671;AFR_AF=0.0802;EUR_AF=0.1541;SAS_AF=0.1043;AA=C|||;VT=SNP
13	32370660	rs7987979	C	T	100	PASS	AC=3048;AF=0.608626;AN=5008;NS=2504;DP=13102;EAS_AF=0.7758;AMR_AF=0.5029;AFR_AF=0.5121;EUR_AF=0.5666;SAS_AF=0.6851;AA=T|||;VT=SNP
13	32370761	rs116850109	C	T	100	PASS	AC=42;AF=0.00838658;AN=5008;NS=2504;DP=13889;EAS_AF=0;AMR_AF=0.0058;AFR_AF=0.0023;EUR_AF=0.0278;SAS_AF=0.0072;AA=C|||;VT=SNP
13	32371361	rs17076657	A	G	100	PASS	AC=700;AF=0.139776;AN=5008;NS=2504;DP=17890;EAS_AF=0.1905;AMR_AF=0.1657;AFR_AF=0.1021;EUR_AF=0.1551;SAS_AF=0.1043;AA=A|||;VT=SNP;EX_TARGET
13	32371651	rs7322562	T	C	100	PASS	AC=4580;AF=0.914537;AN=5008;NS=2504;DP=17902;EAS_AF=0.9643;AMR_AF=0.9827;AFR_AF=0.7421;EUR_AF=0.9781;SAS_AF=0.9826;AA=C|||;VT=SNP
13	32372014	rs56166500	C	T	100	PASS	AC=358;AF=0.0714856;AN=5008;NS=2504;DP=19646;EAS_AF=0.0774;AMR_AF=0.0793;AFR_AF=0.0673;EUR_AF=0.0755;SAS_AF=0.0613;AA=C|||;VT=SNP
13	32373089	rs73163342	A	G	100	PASS	AC=358;AF=0.0714856;AN=5008;NS=2504;DP=21933;EAS_AF=0.0784;AMR_AF=0.0793;AFR_AF=0.0673;EUR_AF=0.0746;SAS_AF=0.0613;AA=A|||;VT=SNP
13	32373115	rs10492607	T	C	100	PASS	AC=465;AF=0.0928514;AN=5008;NS=2504;DP=22154;EAS_AF=0.0804;AMR_AF=0.0836;AFR_AF=0.1445;EUR_AF=0.0746;SAS_AF=0.0613;AA=T|||;VT=SNP
13	32373142	rs78556315	G	A	100	PASS	AC=29;AF=0.00579073;AN=5008;NS=2504;DP=21958;EAS_AF=0;AMR_AF=0.0115;AFR_AF=0.0008;EUR_AF=0.0189;SAS_AF=0.001;AA=G|||;VT=SNP
13	32373300	rs7984268	G	A	100	PASS	AC=1866;AF=0.372604;AN=5008;NS=2504;DP=18140;EAS_AF=0.506;AMR_AF=0.2536;AFR_AF=0.2474;EUR_AF=0.3419;SAS_AF=0.5204;AA=G|||;VT=SNP
13	32373854	rs111499260	G	C	100	PASS	AC=28;AF=0.00559105;AN=5008;NS=2504;DP=20733;EAS_AF=0;AMR_AF=0.0058;AFR_AF=0.0008;EUR_AF=0.0199;SAS_AF=0.0031;AA=G|||;VT=SNP
13	32373942	rs9576992	C	T	100	PASS	AC=1836;AF=0.366613;AN=5008;NS=2504;DP=20476;EAS_AF=0.506;AMR_AF=0.2507;AFR_AF=0.2254;EUR_AF=0.3419;SAS_AF=0.5215;AA=C|||;VT=SNP
13	32374281	rs2038729	G	A	100	PASS	AC=1387;AF=0.276957;AN=5008;NS=2504;DP=20980;EAS_AF=0.1895;AMR_AF=0.4683;AFR_AF=0.1241;EUR_AF=0.4135;SAS_AF=0.2975;AA=G|||;VT=SNP
13	32374321	rs9549181	G	A	100	PASS	AC=706;AF=0.140974;AN=5008;NS=2504;DP=20482;EAS_AF=0.1905;AMR_AF=0.1715;AFR_AF=0.1104;EUR_AF=0.1481;SAS_AF=0.1022;AA=G|||;VT=SNP
13	32374695	rs9566513	T	C	100	PASS	AC=3055;AF=0.610024;AN=5008;NS=2504;DP=18694;EAS_AF=0.7748;AMR_AF=0.5072;AFR_AF=0.5174;EUR_AF=0.5646;SAS_AF=0.6851;AA=C|||;VT=SNP
13	32374788	rs7332460	G	A	100	PASS	AC=3055;AF=0.610024;AN=5008;NS=2504;DP=862;EAS_AF=0.7748;AMR_AF=0.5072;AFR_AF=0.5174;EUR_AF=0.5646;SAS_AF=0.6851;AA=G|||;VT=SNP
13	32375154	rs1322579	G	C	100	PASS	AC=1969;AF=0.393171;AN=5008;NS=2504;DP=18666;EAS_AF=0.506;AMR_AF=0.255;AFR_AF=0.3238;EUR_AF=0.3419;SAS_AF=0.5215;AA=G|||;VT=SNP
13	32375453	rs9576999	C	T	100	PASS	AC=1865;AF=0.372404;AN=5008;NS=2504;DP=19192;EAS_AF=0.5069;AMR_AF=0.2507;AFR_AF=0.2474;EUR_AF=0.341;SAS_AF=0.5215;AA=C|||;VT=SNP
13	32375481	rs9549183	C	T	100	PASS	AC=396;AF=0.0790735;AN=5008;NS=2504;DP=19785;EAS_AF=0.0784;AMR_AF=0.0836;AFR_AF=0.0938;EUR_AF=0.0746;SAS_AF=0.0613;AA=C|||;VT=SNP
13	32375587	rs9549184	G	A	100	PASS	AC=352;AF=0.0702875;AN=5008;NS=2504;DP=21683;EAS_AF=0.0784;AMR_AF=0.0793;AFR_AF=0.0628;EUR_AF=0.0746;SAS_AF=0.0613;AA=G|||;VT=SNP
13	32376718	rs7338341	A	G	100	PASS	AC=2943;AF=0.58766;AN=5008;NS=2504;DP=19166;EAS_AF=0.7698;AMR_AF=0.5014;AFR_AF=0.4395;EUR_AF=0.5646;SAS_AF=0.6851;AA=G|||;VT=SNP
13	32377128	rs9549192	G	C	100	PASS	AC=705;AF=0.140775;AN=5008;NS=2504;DP=18396;EAS_AF=0.1905;AMR_AF=0.17;AFR_AF=0.1104;EUR_AF=0.1481;SAS_AF=0.1022;AA=G|||;VT=SNP
13	32377638	rs9549193	C	G	100	PASS	AC=341;AF=0.0680911;AN=5008;NS=2504;DP=17867;EAS_AF=0.0784;AMR_AF=0.0749;AFR_AF=0.0628;EUR_AF=0.0666;SAS_AF=0.0613;AA=C|||;VT=SNP
13	32378214	rs9532536	C	T	100	PASS	AC=733;AF=0.146366;AN=5008;NS=2504;DP=18981;EAS_AF=0.1905;AMR_AF=0.1715;AFR_AF=0.1309;EUR_AF=0.1481;SAS_AF=0.1022;AA=C|||;VT=SNP
13	32378506	rs7992238	T	C	100	PASS	AC=3044;AF=0.607827;AN=5008;NS=2504;DP=20560;EAS_AF=0.7748;AMR_AF=0.5058;AFR_AF=0.5098;EUR_AF=0.5646;SAS_AF=0.6851;AA=C|||;VT=SNP
13	32379077	rs1322578	C	T	100	PASS	AC=1865;AF=0.372404;AN=5008;NS=2504;DP=17452;EAS_AF=0.506;AMR_AF=0.2507;AFR_AF=0.2474;EUR_AF=0.3419;SAS_AF=0.5215;AA=C|||;VT=SNP
13	32379407	rs75037145	G	A	100	PASS	AC=50;AF=0.00998403;AN=5008;NS=2504;DP=16488;EAS_AF=0.002;AMR_AF=0.0159;AFR_AF=0.0008;EUR_AF=0.0298;SAS_AF=0.0061;AA=G|||;VT=SNP
13	32379975	rs76003600	C	G	100	PASS	AC=30;AF=0.00599042;AN=5008;NS=2504;DP=18338;EAS_AF=0;AMR_AF=0.0072;AFR_AF=0.0023;EUR_AF=0.0209;SAS_AF=0.001;AA=C|||;VT=SNP
13	32380134	rs4943776	G	C	100	PASS	AC=1839;AF=0.367212;AN=5008;NS=2504;DP=17780;EAS_AF=0.506;AMR_AF=0.2493;AFR_AF=0.2284;EUR_AF=0.3419;SAS_AF=0.5215;AA=G|||;VT=SNP
13	32380317	rs4943777	G	A	100	PASS	AC=1503;AF=0.30012;AN=5008;NS=2504;DP=18102;EAS_AF=0.4444;AMR_AF=0.2291;AFR_AF=0.1944;EUR_AF=0.3032;SAS_AF=0.3415;AA=G|||;VT=SNP
13	32380626	rs76903233	T	C	100	PASS	AC=31;AF=0.0061901;AN=5008;NS=2504;DP=19076;EAS_AF=0;AMR_AF=0.0101;AFR_AF=0;EUR_AF=0.0199;SAS_AF=0.0041;AA=T|||;VT=SNP
13	32381039	rs17076673	G	A	100	PASS	AC=665;AF=0.132788;AN=5008;NS=2504;DP=23286;EAS_AF=0.1905;AMR_AF=0.1657;AFR_AF=0.0825;EUR_AF=0.1481;SAS_AF=0.1022;AA=G|||;VT=SNP
13	32381455	rs7333582	C	T	100	PASS	AC=352;AF=0.0702875;AN=5008;NS=2504;DP=22776;EAS_AF=0.0784;AMR_AF=0.0793;AFR_AF=0.0628;EUR_AF=0.0746;SAS_AF=0.0613;AA=C|||;VT=SNP
13	32382043	rs9603747	C	T	100	PASS	AC=1431;AF=0.285743;AN=5008;NS=2504;DP=15807;EAS_AF=0.1885;AMR_AF=0.4741;AFR_AF=0.1558;EUR_AF=0.4125;SAS_AF=0.2975;AA=C|||;VT=SNP
13	32382683	rs9549204	T	C	100	PASS	AC=354;AF=0.0706869;AN=5008;NS=2504;DP=14311;EAS_AF=0.0804;AMR_AF=0.0793;AFR_AF=0.0628;EUR_AF=0.0746;SAS_AF=0.0613;AA=T|||;VT=SNP
13	32383225	rs10492606	T	C	100	PASS	AC=670;AF=0.133786;AN=5008;NS=2504;DP=19764;EAS_AF=0.1915;AMR_AF=0.1671;AFR_AF=0.0832;EUR_AF=0.1491;SAS_AF=0.1033;AA=T|||;VT=SNP
13	32384284	rs9549207	G	A	100	PASS	AC=354;AF=0.0706869;AN=5008;NS=2504;DP=19802;EAS_AF=0.0804;AMR_AF=0.0793;AFR_AF=0.0628;EUR_AF=0.0746;SAS_AF=0.0613;AA=G|||;VT=SNP
13	32384380	rs78204994	T	A	100	PASS	AC=38;AF=0.00758786;AN=5008;NS=2504;DP=19909;EAS_AF=0;AMR_AF=0.0101;AFR_AF=0.0023;EUR_AF=0.0249;SAS_AF=0.0031;AA=T|||;VT=SNP
13	32384535	rs9549209	A	C	100	PASS	AC=2585;AF=0.516174;AN=5008;NS=2504;DP=17390;EAS_AF=0.6954;AMR_AF=0.4193;AFR_AF=0.3707;EUR_AF=0.4901;SAS_AF=0.6237;AA=C|||;VT=SNP
13	32384552	rs9549210	C	T	100	PASS	AC=2585;AF=0.516174;AN=5008;NS=2504;DP=17812;EAS_AF=0.6954;AMR_AF=0.4193;AFR_AF=0.3699;EUR_AF=0.4911;SAS_AF=0.6237;AA=T|||;VT=SNP
13	32385025	rs9577032	A	T	100	PASS	AC=2556;AF=0.510383;AN=5008;NS=2504;DP=20604;EAS_AF=0.6954;AMR_AF=0.4179;AFR_AF=0.3502;EUR_AF=0.4901;SAS_AF=0.6227;AA=A|||;VT=SNP
13	32385250	rs73163352	G	A	100	PASS	AC=354;AF=0.0706869;AN=5008;NS=2504;DP=21804;EAS_AF=0.0804;AMR_AF=0.0793;AFR_AF=0.0628;EUR_AF=0.0746;SAS_AF=0.0613;AA=G|||;VT=SNP
13	32385323	rs7999518	C	A	100	PASS	AC=2579;AF=0.514976;AN=5008;NS=2504;DP=21236;EAS_AF=0.6984;AMR_AF=0.4207;AFR_AF=0.3638;EUR_AF=0.4901;SAS_AF=0.6227;AA=C|||;VT=SNP
13	32385327	rs7982163	G	T	100	PASS	AC=2579;AF=0.514976;AN=5008;NS=2504;DP=21256;EAS_AF=0.6984;AMR_AF=0.4207;AFR_AF=0.3638;EUR_AF=0.4901;SAS_AF=0.6227;AA=G|||;VT=SNP
13	32385331	rs9603755	G	T	100	PASS	AC=1380;AF=0.275559;AN=5008;NS=2504;DP=21133;EAS_AF=0.1855;AMR_AF=0.4712;AFR_AF=0.1195;EUR_AF=0.4135;SAS_AF=0.2986;AA=G|||;VT=SNP
13	32385799	rs9549213	A	C	100	PASS	AC=2931;AF=0.585264;AN=5008;NS=2504;DP=18773;EAS_AF=0.7758;AMR_AF=0.4986;AFR_AF=0.4274;EUR_AF=0.5646;SAS_AF=0.6851;AA=C|||;VT=SNP
13	32385874	rs6563833	C	A	100	PASS	AC=1400;AF=0.279553;AN=5008;NS=2504;DP=19490;EAS_AF=0.1885;AMR_AF=0.4726;AFR_AF=0.1324;EUR_AF=0.4135;SAS_AF=0.2975;AA=C|||;VT=SNP
13	32385943	rs9577037	C	A	100	PASS	AC=1835;AF=0.366414;AN=5008;NS=2504;DP=21886;EAS_AF=0.504;AMR_AF=0.2493;AFR_AF=0.2277;EUR_AF=0.341;SAS_AF=0.5215;AA=C|||;VT=SNP
13	32386199	rs4941978	T	C	100	PASS	AC=2996;AF=0.598243;AN=5008;NS=2504;DP=19674;EAS_AF=0.7758;AMR_AF=0.5014;AFR_AF=0.475;EUR_AF=0.5646;SAS_AF=0.6851;AA=C|||;VT=SNP
13	32386994	rs2872643	G	T	100	PASS	AC=2577;AF=0.514577;AN=5008;NS=2504;DP=14703;EAS_AF=0.6954;AMR_AF=0.4193;AFR_AF=0.3646;EUR_AF=0.4901;SAS_AF=0.6237;AA=G|||;VT=SNP
13	32387045	rs73163357	G	C	100	PASS	AC=354;AF=0.0706869;AN=5008;NS=2504;DP=14971;EAS_AF=0.0804;AMR_AF=0.0793;AFR_AF=0.0628;EUR_AF=0.0746;SAS_AF=0.0613;AA=G|||;VT=SNP
13	32387516	rs7319765	C	T	100	PASS	AC=355;AF=0.0708866;AN=5008;NS=2504;DP=15481;EAS_AF=0.0813;AMR_AF=0.0793;AFR_AF=0.0628;EUR_AF=0.0746;SAS_AF=0.0613;AA=C|||;VT=SNP
13	32388101	rs9577041	A	C	100	PASS	AC=2577;AF=0.514577;AN=5008;NS=2504;DP=17694;EAS_AF=0.6954;AMR_AF=0.4193;AFR_AF=0.3646;EUR_AF=0.4901;SAS_AF=0.6237;AA=A|||;VT=SNP
13	32388666	rs7990046	C	A	100	PASS	AC=1390;AF=0.277556;AN=5008;NS=2504;DP=19224;EAS_AF=0.1895;AMR_AF=0.4712;AFR_AF=0.1248;EUR_AF=0.4135;SAS_AF=0.2975;AA=C|||;VT=SNP
13	32388762	rs149614559	C	T	100	PASS	AC=21;AF=0.00419329;AN=5008;NS=2504;DP=19585;EAS_AF=0;AMR_AF=0.0014;AFR_AF=0.0015;EUR_AF=0.0179;SAS_AF=0;AA=C|||;VT=SNP
13	32388866	rs9577043	C	T	100	PASS	AC=2577;AF=0.514577;AN=5008;NS=2504;DP=20400;EAS_AF=0.6944;AMR_AF=0.4193;AFR_AF=0.3646;EUR_AF=0.4911;SAS_AF=0.6237;AA=C|||;VT=SNP
13	32388998	rs11619516	C	T	100	PASS	AC=74;AF=0.0147764;AN=5008;NS=2504;DP=20486;EAS_AF=0;AMR_AF=0.0216;AFR_AF=0.0015;EUR_AF=0.0497;SAS_AF=0.0072;AA=C|||;VT=SNP
13	32389144	rs2147173	C	T	100	PASS	AC=1862;AF=0.371805;AN=5008;NS=2504;DP=17847;EAS_AF=0.504;AMR_AF=0.2507;AFR_AF=0.2474;EUR_AF=0.341;SAS_AF=0.5215;AA=c|||;VT=SNP
13	32389332	rs2146284	C	A	100	PASS	AC=4549;AF=0.908347;AN=5008;NS=2504;DP=18885;EAS_AF=0.9643;AMR_AF=0.9813;AFR_AF=0.7194;EUR_AF=0.9781;SAS_AF=0.9826;AA=A|||;VT=SNP
13	32389460	rs117465580	C	T	100	PASS	AC=9;AF=0.00179712;AN=5008;NS=2504;DP=19020;EAS_AF=0;AMR_AF=0;AFR_AF=0;EUR_AF=0.006;SAS_AF=0.0031;AA=C|||;VT=SNP
13	32389975	rs73163362	C	T	100	PASS	AC=354;AF=0.0706869;AN=5008;NS=2504;DP=18633;EAS_AF=0.0804;AMR_AF=0.0793;AFR_AF=0.0628;EUR_AF=0.0746;SAS_AF=0.0613;AA=c|||;VT=SNP
13	32389976	rs9577044	G	A	100	PASS	AC=2549;AF=0.508986;AN=5008;NS=2504;DP=18562;EAS_AF=0.6954;AMR_AF=0.4179;AFR_AF=0.3442;EUR_AF=0.4901;SAS_AF=0.6237;AA=G|||;VT=SNP
13	32390588	rs7139573	C	T	100	PASS	AC=2586;AF=0.516374;AN=5008;NS=2504;DP=17771;EAS_AF=0.6954;AMR_AF=0.4193;AFR_AF=0.3714;EUR_AF=0.4901;SAS_AF=0.6237;AA=c|||;VT=SNP
13	32390766	rs79744738	G	A	100	PASS	AC=132;AF=0.0263578;AN=5008;NS=2504;DP=16512;EAS_AF=0;AMR_AF=0.0461;AFR_AF=0.0106;EUR_AF=0.0666;SAS_AF=0.0194;AA=G|||;VT=SNP
13	32391299	rs4943787	C	T	100	PASS	AC=1836;AF=0.366613;AN=5008;NS=2504;DP=15185;EAS_AF=0.504;AMR_AF=0.2493;AFR_AF=0.2284;EUR_AF=0.341;SAS_AF=0.5215;AA=C|||;VT=SNP
13	32391327	rs4941983	A	G	100	PASS	AC=1836;AF=0.366613;AN=5008;NS=2504;DP=15110;EAS_AF=0.504;AMR_AF=0.2493;AFR_AF=0.2284;EUR_AF=0.341;SAS_AF=0.5215;AA=A|||;VT=SNP
13	32391561	rs111706557	A	C	100	PASS	AC=144;AF=0.028754;AN=5008;NS=2504;DP=15194;EAS_AF=0.003;AMR_AF=0.0231;AFR_AF=0.0008;EUR_AF=0.0626;SAS_AF=0.0624;AA=A|||;VT=SNP
13	32392752	rs4635207	C	T	100	PASS	AC=4548;AF=0.908147;AN=5008;NS=2504;DP=19468;EAS_AF=0.9643;AMR_AF=0.9813;AFR_AF=0.7186;EUR_AF=0.9781;SAS_AF=0.9826;AA=T|||;VT=SNP
13	32392865	rs61946606	G	C	100	PASS	AC=849;AF=0.169529;AN=5008;NS=2504;DP=19700;EAS_AF=0.0734;AMR_AF=0.1758;AFR_AF=0.1407;EUR_AF=0.2247;SAS_AF=0.2464;AA=G|||;VT=SNP
13	32394053	rs117710228	A	C	100	PASS	AC=44;AF=0.00878594;AN=5008;NS=2504;DP=16350;EAS_AF=0;AMR_AF=0.0144;AFR_AF=0.0023;EUR_AF=0.0199;SAS_AF=0.0112;AA=A|||;VT=SNP
13	32394301	rs7337431	C	T	100	PASS	AC=667;AF=0.133187;AN=5008;NS=2504;DP=10385;EAS_AF=0.1915;AMR_AF=0.1657;AFR_AF=0.0825;EUR_AF=0.1491;SAS_AF=0.1022;AA=C|||;VT=SNP
13	32397113	rs9532560	A	G	100	PASS	AC=2575;AF=0.514177;AN=5008;NS=2504;DP=19468;EAS_AF=0.6954;AMR_AF=0.4193;AFR_AF=0.3631;EUR_AF=0.4901;SAS_AF=0.6237;AA=A|||;VT=SNP
13	32397184	rs75946756	T	C	100	PASS	AC=296;AF=0.0591054;AN=5008;NS=2504;DP=20582;EAS_AF=0.0615;AMR_AF=0.0202;AFR_AF=0.0038;EUR_AF=0.0388;SAS_AF=0.18;AA=T|||;VT=SNP
13	32397359	rs9532561	A	G	100	PASS	AC=2571;AF=0.513379;AN=5008;NS=2504;DP=17212;EAS_AF=0.6935;AMR_AF=0.4193;AFR_AF=0.3631;EUR_AF=0.4901;SAS_AF=0.6217;AA=A|||;VT=SNP
13	32397444	rs6563839	G	C	100	PASS	AC=2573;AF=0.513778;AN=5008;NS=2504;DP=18879;EAS_AF=0.6954;AMR_AF=0.4193;AFR_AF=0.3631;EUR_AF=0.4901;SAS_AF=0.6217;AA=G|||;VT=SNP
13	32397987	rs7991675	C	G	100	PASS	AC=1535;AF=0.30651;AN=5008;NS=2504;DP=21469;EAS_AF=0.4425;AMR_AF=0.2291;AFR_AF=0.2224;EUR_AF=0.3022;SAS_AF=0.3395;AA=C|||;VT=SNP
13	32398259	rs2314454	A	G	100	PASS	AC=2574;AF=0.513978;AN=5008;NS=2504;DP=19097;EAS_AF=0.6954;AMR_AF=0.4193;AFR_AF=0.3631;EUR_AF=0.4911;SAS_AF=0.6217;AA=G|||;VT=SNP
13	32399808	rs113767576	G	A	100	PASS	AC=54;AF=0.0107827;AN=5008;NS=2504;DP=17354;EAS_AF=0;AMR_AF=0.0159;AFR_AF=0;EUR_AF=0.0398;SAS_AF=0.0031;AA=G|||;VT=SNP
13	32399810	rs9532567	T	C	100	PASS	AC=354;AF=0.0706869;AN=5008;NS=2504;DP=17288;EAS_AF=0.0804;AMR_AF=0.0793;AFR_AF=0.0628;EUR_AF=0.0746;SAS_AF=0.0613;AA=C|||;VT=SNP
13	32399888	rs58560389	A	G	100	PASS	AC=664;AF=0.132588;AN=5008;NS=2504;DP=16656;EAS_AF=0.1915;AMR_AF=0.1657;AFR_AF=0.0802;EUR_AF=0.1491;SAS_AF=0.1022;AA=A|||;VT=SNP
13	32399975	rs10467356	C	T	100	PASS	AC=1391;AF=0.277756;AN=5008;NS=2504;DP=16740;EAS_AF=0.1885;AMR_AF=0.4712;AFR_AF=0.1248;EUR_AF=0.4135;SAS_AF=0.2996;AA=C|||;VT=SNP
13	32400254	rs61946609	C	T	100	PASS	AC=668;AF=0.133387;AN=5008;NS=2504;DP=14018;EAS_AF=0.1925;AMR_AF=0.1657;AFR_AF=0.0825;EUR_AF=0.1491;SAS_AF=0.1022;AA=C|||;VT=SNP
13	32400608	rs9532569	C	A	100	PASS	AC=4546;AF=0.907748;AN=5008;NS=2504;DP=15962;EAS_AF=0.9643;AMR_AF=0.9813;AFR_AF=0.7171;EUR_AF=0.9781;SAS_AF=0.9826;AA=A|||;VT=SNP
13	32401070	rs76088934	G	T	100	PASS	AC=293;AF=0.0585064;AN=5008;NS=2504;DP=20311;EAS_AF=0.0615;AMR_AF=0.0202;AFR_AF=0.0015;EUR_AF=0.0388;SAS_AF=0.18;AA=G|||;VT=SNP
13	32402392	rs7323777	T	C	100	PASS	AC=668;AF=0.133387;AN=5008;NS=2504;DP=18724;EAS_AF=0.1925;AMR_AF=0.1657;AFR_AF=0.0825;EUR_AF=0.1491;SAS_AF=0.1022;AA=T|||;VT=SNP
13	32402700	rs8000347	C	T	100	PASS	AC=355;AF=0.0708866;AN=5008;NS=2504;DP=18641;EAS_AF=0.0804;AMR_AF=0.0793;AFR_AF=0.0628;EUR_AF=0.0746;SAS_AF=0.0624;AA=C|||;VT=SNP
13	32403684	rs9315145	T	C	100	PASS	AC=312;AF=0.0623003;AN=5008;NS=2504;DP=15659;EAS_AF=0.0813;AMR_AF=0.0605;AFR_AF=0.0635;EUR_AF=0.0656;SAS_AF=0.0389;AA=T|||;VT=SNP
13	32403784	rs148890987	C	T	100	PASS	AC=155;AF=0.0309505;AN=5008;NS=2504;DP=13280;EAS_AF=0.003;AMR_AF=0.0908;AFR_AF=0.003;EUR_AF=0.0537;SAS_AF=0.0317;AA=C|||;VT=SNP
13	32403817	rs9532570	G	A	100	PASS	AC=314;AF=0.0626997;AN=5008;NS=2504;DP=12274;EAS_AF=0.0813;AMR_AF=0.0605;AFR_AF=0.0643;EUR_AF=0.0666;SAS_AF=0.0389;AA=G|||;VT=SNP
13	32404671	rs9603774	C	T	100	PASS	AC=1352;AF=0.269968;AN=5008;NS=2504;DP=13559;EAS_AF=0.1915;AMR_AF=0.4697;AFR_AF=0.1112;EUR_AF=0.4105;SAS_AF=0.2791;AA=C|||;VT=SNP
13	32404722	rs9603775	G	A	100	PASS	AC=1350;AF=0.269569;AN=5008;NS=2504;DP=15826;EAS_AF=0.1915;AMR_AF=0.4697;AFR_AF=0.1097;EUR_AF=0.4105;SAS_AF=0.2791;AA=G|||;VT=SNP
13	32405601	rs143428869	C	G	100	PASS	AC=40;AF=0.00798722;AN=5008;NS=2504;DP=18848;EAS_AF=0;AMR_AF=0.0101;AFR_AF=0.0023;EUR_AF=0.0249;SAS_AF=0.0051;AA=C|||;VT=SNP
13	32407576	rs1575345	A	G	100	PASS	AC=1322;AF=0.263978;AN=5008;NS=2504;DP=5811;EAS_AF=0.1915;AMR_AF=0.4683;AFR_AF=0.0908;EUR_AF=0.4095;SAS_AF=0.2781;AA=A|||;VT=SNP
13	32410730	rs112709296	C	T	100	PASS	AC=30;AF=0.00599042;AN=5008;NS=2504;DP=16938;EAS_AF=0;AMR_AF=0.0086;AFR_AF=0.0023;EUR_AF=0.0209;SAS_AF=0;AA=C|||;VT=SNP
13	32411501	rs73163367	A	C	100	PASS	AC=328;AF=0.0654952;AN=5008;NS=2504;DP=18838;EAS_AF=0.0784;AMR_AF=0.0648;AFR_AF=0.0719;EUR_AF=0.0706;SAS_AF=0.0389;AA=A|||;VT=SNP
13	32412709	rs7994415	A	G	100	PASS	AC=3101;AF=0.619209;AN=5008;NS=2504;DP=17044;EAS_AF=0.7718;AMR_AF=0.4928;AFR_AF=0.5635;EUR_AF=0.5616;SAS_AF=0.6861;AA=G|||;VT=SNP
13	32413119	rs61946611	T	C	100	PASS	AC=724;AF=0.144569;AN=5008;NS=2504;DP=19633;EAS_AF=0.1875;AMR_AF=0.1455;AFR_AF=0.1203;EUR_AF=0.1531;SAS_AF=0.1237;AA=T|||;VT=SNP
13	32413137	rs61946612	G	A	100	PASS	AC=495;AF=0.0988419;AN=5008;NS=2504;DP=20122;EAS_AF=0.0357;AMR_AF=0.1585;AFR_AF=0.0265;EUR_AF=0.1968;SAS_AF=0.1186;AA=G|||;VT=SNP
13	32413219	rs61226263	T	C	100	PASS	AC=738;AF=0.147364;AN=5008;NS=2504;DP=20527;EAS_AF=0.1885;AMR_AF=0.147;AFR_AF=0.1293;EUR_AF=0.1531;SAS_AF=0.1237;AA=T|||;VT=SNP
13	32413265	rs55672274	C	T	100	PASS	AC=347;AF=0.0692891;AN=5008;NS=2504;DP=21553;EAS_AF=0.0784;AMR_AF=0.0677;AFR_AF=0.0847;EUR_AF=0.0706;SAS_AF=0.0389;AA=C|||;VT=SNP
13	32413550	rs56106371	C	T	100	PASS	AC=88;AF=0.0175719;AN=5008;NS=2504;DP=19612;EAS_AF=0.001;AMR_AF=0.0303;AFR_AF=0.0015;EUR_AF=0.0577;SAS_AF=0.0061;AA=C|||;VT=SNP
13	32413678	rs1407521	G	A	100	PASS	AC=1891;AF=0.377596;AN=5008;NS=2504;DP=20690;EAS_AF=0.506;AMR_AF=0.2709;AFR_AF=0.2579;EUR_AF=0.338;SAS_AF=0.5235;AA=g|||;VT=SNP
13	32413865	rs9532589	C	A	100	PASS	AC=36;AF=0.0071885;AN=5008;NS=2504;DP=18629;EAS_AF=0.001;AMR_AF=0.0058;AFR_AF=0;EUR_AF=0.0169;SAS_AF=0.0143;AA=C|||;VT=SNP
13	32416029	rs117869233	C	A	100	PASS	AC=40;AF=0.00798722;AN=5008;NS=2504;DP=17085;EAS_AF=0;AMR_AF=0.0101;AFR_AF=0.0023;EUR_AF=0.0249;SAS_AF=0.0051;AA=C|||;VT=SNP
13	32416151	rs117278948	G	A	100	PASS	AC=75;AF=0.014976;AN=5008;NS=2504;DP=19449;EAS_AF=0.001;AMR_AF=0.0274;AFR_AF=0.0015;EUR_AF=0.0467;SAS_AF=0.0061;AA=G|||;VT=SNP
13	32416442	rs591159	T	C	100	PASS	AC=4513;AF=0.901158;AN=5008;NS=2504;DP=15175;EAS_AF=0.9643;AMR_AF=0.9625;AFR_AF=0.7201;EUR_AF=0.9712;SAS_AF=0.9652;AA=C|||;VT=SNP
13	32416573	rs591656	T	C	100	PASS	AC=4515;AF=0.901558;AN=5008;NS=2504;DP=16174;EAS_AF=0.9643;AMR_AF=0.9625;AFR_AF=0.7216;EUR_AF=0.9712;SAS_AF=0.9652;AA=t|||;VT=SNP
13	32416588	rs78987300	C	T	100	PASS	AC=341;AF=0.0680911;AN=5008;NS=2504;DP=16589;EAS_AF=0.0625;AMR_AF=0.0432;AFR_AF=0.0197;EUR_AF=0.0388;SAS_AF=0.1871;AA=C|||;VT=SNP
13	32416711	rs9549284	G	A	100	PASS	AC=383;AF=0.0764776;AN=5008;NS=2504;DP=18837;EAS_AF=0.0764;AMR_AF=0.0692;AFR_AF=0.1127;EUR_AF=0.0706;SAS_AF=0.0389;AA=G|||;VT=SNP
13	32417079	rs61946614	A	G	100	PASS	AC=88;AF=0.0175719;AN=5008;NS=2504;DP=20147;EAS_AF=0;AMR_AF=0.0303;AFR_AF=0.0008;EUR_AF=0.0577;SAS_AF=0.0082;AA=A|||;VT=SNP
13	32419710	rs142386496	G	C	100	PASS	AC=320;AF=0.0638978;AN=5008;NS=2504;DP=18262;EAS_AF=0.0625;AMR_AF=0.0432;AFR_AF=0.0068;EUR_AF=0.0388;SAS_AF=0.183;AA=G|||;VT=SNP
13	32419886	rs587151	C	G	100	PASS	AC=1291;AF=0.257788;AN=5008;NS=2504;DP=15677;EAS_AF=0.1756;AMR_AF=0.4683;AFR_AF=0.09;EUR_AF=0.4046;SAS_AF=0.2689;AA=C|||;VT=SNP
13	32420514	rs73163372	C	T	100	PASS	AC=86;AF=0.0171725;AN=5008;NS=2504;DP=13380;EAS_AF=0.001;AMR_AF=0.0303;AFR_AF=0.0015;EUR_AF=0.0557;SAS_AF=0.0061;AA=C|||;VT=SNP
13	32421130	rs623578	G	T	100	PASS	AC=1204;AF=0.240415;AN=5008;NS=2504;DP=7061;EAS_AF=0.1925;AMR_AF=0.4654;AFR_AF=0.0204;EUR_AF=0.3976;SAS_AF=0.2658;AA=G|||;VT=SNP
13	32421423	rs4943816	C	T	100	PASS	AC=717;AF=0.143171;AN=5008;NS=2504;DP=13232;EAS_AF=0.1905;AMR_AF=0.1441;AFR_AF=0.1203;EUR_AF=0.1561;SAS_AF=0.1115;AA=C|||;VT=SNP
13	32421604	rs635865	A	T	100	PASS	AC=1297;AF=0.258986;AN=5008;NS=2504;DP=16788;EAS_AF=0.1944;AMR_AF=0.4669;AFR_AF=0.0908;EUR_AF=0.3946;SAS_AF=0.2658;AA=A|||;VT=SNP
13	32421654	rs78237476	A	G	100	PASS	AC=67;AF=0.0133786;AN=5008;NS=2504;DP=18853;EAS_AF=0;AMR_AF=0.0173;AFR_AF=0;EUR_AF=0.0487;SAS_AF=0.0061;AA=A|||;VT=SNP
13	32421657	rs4941994	A	C	100	PASS	AC=1919;AF=0.383187;AN=5008;NS=2504;DP=18904;EAS_AF=0.504;AMR_AF=0.2723;AFR_AF=0.2557;EUR_AF=0.3509;SAS_AF=0.5429;AA=C|||;VT=SNP
13	32421701	rs4943817	A	T	100	PASS	AC=1890;AF=0.377396;AN=5008;NS=2504;DP=20824;EAS_AF=0.504;AMR_AF=0.2709;AFR_AF=0.2345;EUR_AF=0.3509;SAS_AF=0.5429;AA=A|||;VT=SNP
13	32422160	rs56361059	C	T	100	PASS	AC=391;AF=0.0780751;AN=5008;NS=2504;DP=22037;EAS_AF=0.0754;AMR_AF=0.072;AFR_AF=0.1142;EUR_AF=0.0696;SAS_AF=0.045;AA=C|||;VT=SNP
13	32422241	rs3848101	G	A	100	PASS	AC=1919;AF=0.383187;AN=5008;NS=2504;DP=20723;EAS_AF=0.504;AMR_AF=0.2723;AFR_AF=0.2557;EUR_AF=0.3509;SAS_AF=0.5429;AA=A|||;VT=SNP
13	32422459	rs3848102	G	A	100	PASS	AC=1920;AF=0.383387;AN=5008;NS=2504;DP=19950;EAS_AF=0.504;AMR_AF=0.2723;AFR_AF=0.2564;EUR_AF=0.3509;SAS_AF=0.5429;AA=A|||;VT=SNP
13	32422611	rs667139	G	C	100	PASS	AC=1318;AF=0.263179;AN=5008;NS=2504;DP=18365;EAS_AF=0.1944;AMR_AF=0.4669;AFR_AF=0.0893;EUR_AF=0.3946;SAS_AF=0.2894;AA=G|||;VT=SNP
13	32422806	rs61946617	A	T	100	PASS	AC=67;AF=0.0133786;AN=5008;NS=2504;DP=20020;EAS_AF=0;AMR_AF=0.0072;AFR_AF=0.0008;EUR_AF=0.0139;SAS_AF=0.0481;AA=A|||;VT=SNP
13	32423045	rs9549299	G	T	100	PASS	AC=331;AF=0.0660942;AN=5008;NS=2504;DP=18476;EAS_AF=0.0754;AMR_AF=0.0663;AFR_AF=0.0719;EUR_AF=0.0696;SAS_AF=0.045;AA=G|||;VT=SNP
13	32424102	rs684352	C	T	100	PASS	AC=2924;AF=0.583866;AN=5008;NS=2504;DP=21863;EAS_AF=0.499;AMR_AF=0.7219;AFR_AF=0.6203;EUR_AF=0.6481;SAS_AF=0.4581;AA=T|||;VT=SNP
13	32425135	rs181806454	T	C	100	PASS	AC=24;AF=0.00479233;AN=5008;NS=2504;DP=19948;EAS_AF=0;AMR_AF=0.0029;AFR_AF=0;EUR_AF=0.0129;SAS_AF=0.0092;AA=T|||;VT=SNP
13	32425366	rs61946618	C	T	100	PASS	AC=67;AF=0.0133786;AN=5008;NS=2504;DP=20722;EAS_AF=0;AMR_AF=0.0072;AFR_AF=0.0008;EUR_AF=0.0139;SAS_AF=0.0481;AA=C|||;VT=SNP
13	32426318	rs617247	T	C	100	PASS	AC=1310;AF=0.261581;AN=5008;NS=2504;DP=19318;EAS_AF=0.2004;AMR_AF=0.4625;AFR_AF=0.0802;EUR_AF=0.3936;SAS_AF=0.2914;AA=T|||;VT=SNP
13	32426395	rs544930	C	A	100	PASS	AC=2975;AF=0.59405;AN=5008;NS=2504;DP=20068;EAS_AF=0.495;AMR_AF=0.7161;AFR_AF=0.6657;EUR_AF=0.6481;SAS_AF=0.4571;AA=A|||;VT=SNP
13	32426467	rs545137	G	A	100	PASS	AC=49;AF=0.00978435;AN=5008;NS=2504;DP=18882;EAS_AF=0;AMR_AF=0.0187;AFR_AF=0.0023;EUR_AF=0.0199;SAS_AF=0.0133;AA=G|||;VT=SNP
13	32426730	rs3848079	T	C	100	PASS	AC=835;AF=0.166733;AN=5008;NS=2504;DP=18780;EAS_AF=0.2341;AMR_AF=0.1628;AFR_AF=0.1354;EUR_AF=0.1839;SAS_AF=0.1247;AA=T|||;VT=SNP
13	32426943	rs3848080	G	A	100	PASS	AC=836;AF=0.166933;AN=5008;NS=2504;DP=17621;EAS_AF=0.2331;AMR_AF=0.1628;AFR_AF=0.1362;EUR_AF=0.1849;SAS_AF=0.1247;AA=G|||;VT=SNP
13	32427989	rs77791975	A	G	100	PASS	AC=334;AF=0.0666933;AN=5008;NS=2504;DP=21521;EAS_AF=0.0536;AMR_AF=0.0418;AFR_AF=0.025;EUR_AF=0.0378;SAS_AF=0.184;AA=A|||;VT=SNP
13	32428208	rs12875824	G	A	100	PASS	AC=75;AF=0.014976;AN=5008;NS=2504;DP=22391;EAS_AF=0;AMR_AF=0.0663;AFR_AF=0.0076;EUR_AF=0.0139;SAS_AF=0.0051;AA=G|||;VT=SNP
13	32428601	rs73163376	T	G	100	PASS	AC=429;AF=0.0856629;AN=5008;NS=2504;DP=19046;EAS_AF=0.0754;AMR_AF=0.072;AFR_AF=0.146;EUR_AF=0.0686;SAS_AF=0.0419;AA=T|||;VT=SNP
13	32428754	rs73163377	A	G	100	PASS	AC=367;AF=0.0732827;AN=5008;NS=2504;DP=17598;EAS_AF=0.0754;AMR_AF=0.0677;AFR_AF=0.1014;EUR_AF=0.0686;SAS_AF=0.0419;AA=A|||;VT=SNP
13	32429355	rs524566	A	G	100	PASS	AC=2415;AF=0.482228;AN=5008;NS=2504;DP=17329;EAS_AF=0.4782;AMR_AF=0.4697;AFR_AF=0.4871;EUR_AF=0.5308;SAS_AF=0.4387;AA=A|||;VT=SNP
13	32430415	rs12877069	C	T	100	PASS	AC=652;AF=0.130192;AN=5008;NS=2504;DP=16805;EAS_AF=0.0804;AMR_AF=0.0836;AFR_AF=0.3116;EUR_AF=0.0586;SAS_AF=0.0429;AA=C|||;VT=SNP
13	32430939	rs9566603	T	G	100	PASS	AC=1094;AF=0.21845;AN=5008;NS=2504;DP=22163;EAS_AF=0.2639;AMR_AF=0.3963;AFR_AF=0.0439;EUR_AF=0.2724;SAS_AF=0.226;AA=T|||;VT=SNP
13	32430965	rs9566604	T	C	100	PASS	AC=1095;AF=0.21865;AN=5008;NS=2504;DP=22074;EAS_AF=0.2639;AMR_AF=0.3963;AFR_AF=0.0446;EUR_AF=0.2724;SAS_AF=0.226;AA=T|||;VT=SNP
13	32431244	rs473641	A	G	100	PASS	AC=2182;AF=0.435703;AN=5008;NS=2504;DP=20449;EAS_AF=0.377;AMR_AF=0.6037;AFR_AF=0.5174;EUR_AF=0.3817;SAS_AF=0.3221;AA=G|||;VT=SNP
13	32431263	rs671746	C	T	100	PASS	AC=2196;AF=0.438498;AN=5008;NS=2504;DP=20852;EAS_AF=0.375;AMR_AF=0.6052;AFR_AF=0.5287;EUR_AF=0.3817;SAS_AF=0.3221;AA=T|||;VT=SNP
13	32431492	rs9532655	C	T	100	PASS	AC=28;AF=0.00559105;AN=5008;NS=2504;DP=21467;EAS_AF=0;AMR_AF=0.0029;AFR_AF=0;EUR_AF=0.007;SAS_AF=0.0194;AA=C|||;VT=SNP
13	32431664	rs76952780	A	G	100	PASS	AC=50;AF=0.00998403;AN=5008;NS=2504;DP=19696;EAS_AF=0;AMR_AF=0.013;AFR_AF=0.0008;EUR_AF=0.0358;SAS_AF=0.0041;AA=A|||;VT=SNP
13	32432193	rs9315146	A	G	100	PASS	AC=1710;AF=0.341454;AN=5008;NS=2504;DP=18079;EAS_AF=0.3413;AMR_AF=0.4769;AFR_AF=0.3313;EUR_AF=0.331;SAS_AF=0.2699;AA=A|||;VT=SNP
13	32432232	rs657190	T	C	100	PASS	AC=2182;AF=0.435703;AN=5008;NS=2504;DP=17688;EAS_AF=0.376;AMR_AF=0.6037;AFR_AF=0.5182;EUR_AF=0.3817;SAS_AF=0.3221;AA=C|||;VT=SNP
13	32433415	rs641470	A	T	100	PASS	AC=2183;AF=0.435903;AN=5008;NS=2504;DP=16966;EAS_AF=0.376;AMR_AF=0.6037;AFR_AF=0.5182;EUR_AF=0.3817;SAS_AF=0.3231;AA=T|||;VT=SNP
13	32433799	rs594468	C	T	100	PASS	AC=2181;AF=0.435503;AN=5008;NS=2504;DP=18662;EAS_AF=0.375;AMR_AF=0.6023;AFR_AF=0.5182;EUR_AF=0.3827;SAS_AF=0.3221;AA=T|||;VT=SNP
13	32433803	rs9566625	C	T	100	PASS	AC=1621;AF=0.323682;AN=5008;NS=2504;DP=18621;EAS_AF=0.3681;AMR_AF=0.2219;AFR_AF=0.2156;EUR_AF=0.4026;SAS_AF=0.4151;AA=C|||;VT=SNP
13	32434192	rs542746	G	A	100	PASS	AC=474;AF=0.0946486;AN=5008;NS=2504;DP=17003;EAS_AF=0.0347;AMR_AF=0.1268;AFR_AF=0.1868;EUR_AF=0.0507;SAS_AF=0.0542;AA=G|||;VT=SNP
13	32434303	rs9532677	C	G	100	PASS	AC=1707;AF=0.340855;AN=5008;NS=2504;DP=15673;EAS_AF=0.3413;AMR_AF=0.4755;AFR_AF=0.3313;EUR_AF=0.331;SAS_AF=0.2679;AA=C|||;VT=SNP
13	32436303	rs548632	A	G	100	PASS	AC=2181;AF=0.435503;AN=5008;NS=2504;DP=17526;EAS_AF=0.376;AMR_AF=0.6023;AFR_AF=0.5182;EUR_AF=0.3817;SAS_AF=0.3221;AA=G|||;VT=SNP
13	32436732	rs12872563	G	A	100	PASS	AC=1092;AF=0.218051;AN=5008;NS=2504;DP=16942;EAS_AF=0.2629;AMR_AF=0.3948;AFR_AF=0.0446;EUR_AF=0.2724;SAS_AF=0.2249;AA=G|||;VT=SNP
13	32437160	rs556780	G	A	100	PASS	AC=473;AF=0.0944489;AN=5008;NS=2504;DP=16839;EAS_AF=0.0347;AMR_AF=0.1268;AFR_AF=0.1868;EUR_AF=0.0507;SAS_AF=0.0532;AA=g|||;VT=SNP
13	32437858	rs150644906	G	C	100	PASS	AC=12;AF=0.00239617;AN=5008;NS=2504;DP=19361;EAS_AF=0;AMR_AF=0.0014;AFR_AF=0;EUR_AF=0.0109;SAS_AF=0;AA=g|||;VT=SNP
13	32438024	rs660670	A	G	100	PASS	AC=474;AF=0.0946486;AN=5008;NS=2504;DP=15701;EAS_AF=0.0347;AMR_AF=0.1268;AFR_AF=0.1868;EUR_AF=0.0507;SAS_AF=0.0542;AA=A|||;VT=SNP
13	32439174	rs17590365	T	G	100	PASS	AC=93;AF=0.0185703;AN=5008;NS=2504;DP=18960;EAS_AF=0.001;AMR_AF=0.0101;AFR_AF=0.003;EUR_AF=0.0547;SAS_AF=0.0266;AA=T|||;VT=SNP
13	32439508	rs643595	T	C	100	PASS	AC=2181;AF=0.435503;AN=5008;NS=2504;DP=17961;EAS_AF=0.376;AMR_AF=0.6023;AFR_AF=0.5182;EUR_AF=0.3817;SAS_AF=0.3221;AA=C|||;VT=SNP
13	32440065	rs12430665	C	T	100	PASS	AC=1092;AF=0.218051;AN=5008;NS=2504;DP=15042;EAS_AF=0.2629;AMR_AF=0.3948;AFR_AF=0.0446;EUR_AF=0.2724;SAS_AF=0.2249;AA=C|||;VT=SNP
13	32440146	rs537258	T	G	100	PASS	AC=2180;AF=0.435304;AN=5008;NS=2504;DP=15803;EAS_AF=0.375;AMR_AF=0.6023;AFR_AF=0.5182;EUR_AF=0.3817;SAS_AF=0.3221;AA=T|||;VT=SNP
13	32440672	rs17076723	A	G	100	PASS	AC=481;AF=0.0960463;AN=5008;NS=2504;DP=18215;EAS_AF=0.0774;AMR_AF=0.0764;AFR_AF=0.1884;EUR_AF=0.0586;SAS_AF=0.0429;AA=A|||;VT=SNP
13	32441332	rs9532698	G	A	100	PASS	AC=1707;AF=0.340855;AN=5008;NS=2504;DP=17170;EAS_AF=0.3413;AMR_AF=0.4755;AFR_AF=0.3313;EUR_AF=0.331;SAS_AF=0.2679;AA=G|||;VT=SNP
13	32441628	rs35019373	A	G	100	PASS	AC=412;AF=0.0822684;AN=5008;NS=2504;DP=18701;EAS_AF=0.0774;AMR_AF=0.0735;AFR_AF=0.1377;EUR_AF=0.0586;SAS_AF=0.0429;AA=A|||;VT=SNP
13	32441905	rs623009	G	A	100	PASS	AC=474;AF=0.0946486;AN=5008;NS=2504;DP=20571;EAS_AF=0.0347;AMR_AF=0.1268;AFR_AF=0.1868;EUR_AF=0.0507;SAS_AF=0.0542;AA=G|||;VT=SNP
13	32441906	rs610103	G	C	100	PASS	AC=2187;AF=0.436701;AN=5008;NS=2504;DP=20641;EAS_AF=0.376;AMR_AF=0.6023;AFR_AF=0.5227;EUR_AF=0.3817;SAS_AF=0.3221;AA=C|||;VT=SNP
13	32442015	rs623441	G	A	100	PASS	AC=476;AF=0.0950479;AN=5008;NS=2504;DP=21516;EAS_AF=0.0347;AMR_AF=0.1268;AFR_AF=0.1876;EUR_AF=0.0507;SAS_AF=0.0552;AA=G|||;VT=SNP
13	32442311	rs9566663	A	G	100	PASS	AC=1093;AF=0.218251;AN=5008;NS=2504;DP=21336;EAS_AF=0.2639;AMR_AF=0.3948;AFR_AF=0.0446;EUR_AF=0.2724;SAS_AF=0.2249;AA=A|||;VT=SNP
13	32442347	rs622702	A	G	100	PASS	AC=474;AF=0.0946486;AN=5008;NS=2504;DP=21951;EAS_AF=0.0347;AMR_AF=0.1268;AFR_AF=0.1868;EUR_AF=0.0507;SAS_AF=0.0542;AA=A|||;VT=SNP
13	32442510	rs635759	T	C	100	PASS	AC=474;AF=0.0946486;AN=5008;NS=2504;DP=17381;EAS_AF=0.0347;AMR_AF=0.1268;AFR_AF=0.1868;EUR_AF=0.0507;SAS_AF=0.0542;AA=T|||;VT=SNP
13	32442721	rs149826299	A	G	100	PASS	AC=68;AF=0.0135783;AN=5008;NS=2504;DP=13697;EAS_AF=0.001;AMR_AF=0.0259;AFR_AF=0.0023;EUR_AF=0.0408;SAS_AF=0.0051;AA=A|||;VT=SNP
13	32443042	rs635879	C	T	100	PASS	AC=2181;AF=0.435503;AN=5008;NS=2504;DP=13640;EAS_AF=0.376;AMR_AF=0.6023;AFR_AF=0.5182;EUR_AF=0.3817;SAS_AF=0.3221;AA=T|||;VT=SNP
13	32443378	rs12858463	A	G	100	PASS	AC=1707;AF=0.340855;AN=5008;NS=2504;DP=15717;EAS_AF=0.3413;AMR_AF=0.4755;AFR_AF=0.3313;EUR_AF=0.331;SAS_AF=0.2679;AA=G|||;VT=SNP
13	32443752	rs639064	C	T	100	PASS	AC=474;AF=0.0946486;AN=5008;NS=2504;DP=19174;EAS_AF=0.0347;AMR_AF=0.1268;AFR_AF=0.1868;EUR_AF=0.0507;SAS_AF=0.0542;AA=C|||;VT=SNP
13	32443902	rs17690112	A	G	100	PASS	AC=1707;AF=0.340855;AN=5008;NS=2504;DP=22385;EAS_AF=0.3413;AMR_AF=0.4755;AFR_AF=0.3313;EUR_AF=0.331;SAS_AF=0.2679;AA=A|||;VT=SNP
13	32444426	rs12867836	G	A	100	PASS	AC=1707;AF=0.340855;AN=5008;NS=2504;DP=20409;EAS_AF=0.3413;AMR_AF=0.4755;AFR_AF=0.3313;EUR_AF=0.331;SAS_AF=0.2679;AA=A|||;VT=SNP
13	32444439	rs12868611	T	C	100	PASS	AC=1708;AF=0.341054;AN=5008;NS=2504;DP=20320;EAS_AF=0.3413;AMR_AF=0.4755;AFR_AF=0.3321;EUR_AF=0.331;SAS_AF=0.2679;AA=T|||;VT=SNP
13	32444479	rs17076740	T	C	100	PASS	AC=413;AF=0.0824681;AN=5008;NS=2504;DP=19432;EAS_AF=0.0774;AMR_AF=0.0735;AFR_AF=0.1384;EUR_AF=0.0586;SAS_AF=0.0429;AA=T|||;VT=SNP
13	32444533	rs495325	G	A	100	PASS	AC=476;AF=0.0950479;AN=5008;NS=2504;DP=20500;EAS_AF=0.0347;AMR_AF=0.1268;AFR_AF=0.1884;EUR_AF=0.0507;SAS_AF=0.0542;AA=G|||;VT=SNP
13	32444611	rs496202	G	C	100	PASS	AC=474;AF=0.0946486;AN=5008;NS=2504;DP=20365;EAS_AF=0.0347;AMR_AF=0.1268;AFR_AF=0.1868;EUR_AF=0.0507;SAS_AF=0.0542;AA=G|||;VT=SNP
13	32444734	rs497241	A	T	100	PASS	AC=73;AF=0.0145767;AN=5008;NS=2504;DP=17801;EAS_AF=0.003;AMR_AF=0.0259;AFR_AF=0.003;EUR_AF=0.0298;SAS_AF=0.0184;AA=A|||;VT=SNP
13	32445065	rs12871982	A	G	100	PASS	AC=1707;AF=0.340855;AN=5008;NS=2504;DP=23883;EAS_AF=0.3413;AMR_AF=0.4755;AFR_AF=0.3313;EUR_AF=0.332;SAS_AF=0.2669;AA=G|||;VT=SNP
13	32445115	rs34357381	C	A	100	PASS	AC=328;AF=0.0654952;AN=5008;NS=2504;DP=22644;EAS_AF=0.0774;AMR_AF=0.0706;AFR_AF=0.0756;EUR_AF=0.0586;SAS_AF=0.0429;AA=C|||;VT=SNP
13	32445660	rs7997102	T	C	100	PASS	AC=1706;AF=0.340655;AN=5008;NS=2504;DP=22357;EAS_AF=0.3413;AMR_AF=0.4755;AFR_AF=0.3313;EUR_AF=0.331;SAS_AF=0.2669;AA=C|||;VT=SNP
13	32445743	rs668574	A	T	100	PASS	AC=2186;AF=0.436502;AN=5008;NS=2504;DP=20849;EAS_AF=0.376;AMR_AF=0.6023;AFR_AF=0.5219;EUR_AF=0.3827;SAS_AF=0.3211;AA=T|||;VT=SNP
13	32446090	rs139289726	G	A	100	PASS	AC=33;AF=0.00658946;AN=5008;NS=2504;DP=18622;EAS_AF=0;AMR_AF=0.013;AFR_AF=0.0008;EUR_AF=0.0219;SAS_AF=0.001;AA=G|||;VT=SNP
13	32446842	rs3	C	T	100	PASS	AC=474;AF=0.0946486;AN=5008;NS=2504;DP=19117;EAS_AF=0.0347;AMR_AF=0.1268;AFR_AF=0.1868;EUR_AF=0.0507;SAS_AF=0.0542;AA=C|||;VT=SNP
13	32447222	rs4	A	G	100	PASS	AC=473;AF=0.0944489;AN=5008;NS=2504;DP=20651;EAS_AF=0.0347;AMR_AF=0.1268;AFR_AF=0.1861;EUR_AF=0.0507;SAS_AF=0.0542;AA=A|||;VT=SNP
13	32447418	rs61946620	C	T	100	PASS	AC=59;AF=0.0117812;AN=5008;NS=2504;DP=19765;EAS_AF=0;AMR_AF=0.0029;AFR_AF=0.0008;EUR_AF=0.0109;SAS_AF=0.046;AA=C|||;VT=SNP
13	32447714	rs12584027	G	A	100	PASS	AC=1161;AF=0.231829;AN=5008;NS=2504;DP=20424;EAS_AF=0.3175;AMR_AF=0.2133;AFR_AF=0.0514;EUR_AF=0.3708;SAS_AF=0.2577;AA=G|||;VT=SNP
13	32448027	rs344	T	C	100	PASS	AC=3301;AF=0.659145;AN=5008;NS=2504;DP=16110;EAS_AF=0.6597;AMR_AF=0.5245;AFR_AF=0.6687;EUR_AF=0.669;SAS_AF=0.7311;AA=C|||;VT=SNP
13	32448431	rs345	T	C	100	PASS	AC=4664;AF=0.93131;AN=5008;NS=2504;DP=15503;EAS_AF=0.9226;AMR_AF=0.928;AFR_AF=0.913;EUR_AF=0.9414;SAS_AF=0.9571;AA=C|||;VT=SNP
13	32448488	rs633180	G	T	100	PASS	AC=2823;AF=0.563698;AN=5008;NS=2504;DP=15825;EAS_AF=0.625;AMR_AF=0.3977;AFR_AF=0.4781;EUR_AF=0.6183;SAS_AF=0.6779;AA=G|||;VT=SNP
13	32448574	rs346	G	T	100	PASS	AC=474;AF=0.0946486;AN=5008;NS=2504;DP=16728;EAS_AF=0.0347;AMR_AF=0.1268;AFR_AF=0.1868;EUR_AF=0.0507;SAS_AF=0.0542;AA=G|||;VT=SNP
13	32448874	rs634884	A	G	100	PASS	AC=2828;AF=0.564696;AN=5008;NS=2504;DP=17649;EAS_AF=0.625;AMR_AF=0.3977;AFR_AF=0.4818;EUR_AF=0.6183;SAS_AF=0.6779;AA=A|||;VT=SNP
13	32448966	rs17505833	A	G	100	PASS	AC=281;AF=0.0561102;AN=5008;NS=2504;DP=17733;EAS_AF=0.001;AMR_AF=0.0922;AFR_AF=0.0113;EUR_AF=0.1521;SAS_AF=0.0491;AA=A|||;VT=SNP
13	32449185	rs138116758	C	T	100	PASS	AC=27;AF=0.00539137;AN=5008;NS=2504;DP=20037;EAS_AF=0;AMR_AF=0.0115;AFR_AF=0.0015;EUR_AF=0.0159;SAS_AF=0.001;AA=C|||;VT=SNP
13	32449476	rs347	G	A	100	PASS	AC=4635;AF=0.925519;AN=5008;NS=2504;DP=19986;EAS_AF=0.9226;AMR_AF=0.9265;AFR_AF=0.8926;EUR_AF=0.9414;SAS_AF=0.956;AA=A|||;VT=SNP
13	32449504	rs348	G	C	100	PASS	AC=3302;AF=0.659345;AN=5008;NS=2504;DP=20588;EAS_AF=0.6597;AMR_AF=0.5245;AFR_AF=0.6687;EUR_AF=0.669;SAS_AF=0.7321;AA=G|||;VT=SNP
13	32450852	rs349	G	C	100	PASS	AC=474;AF=0.0946486;AN=5008;NS=2504;DP=19315;EAS_AF=0.0347;AMR_AF=0.1268;AFR_AF=0.1868;EUR_AF=0.0507;SAS_AF=0.0542;AA=G|||;VT=SNP
13	32450891	rs350	G	A	100	PASS	AC=3302;AF=0.659345;AN=5008;NS=2504;DP=19829;EAS_AF=0.6597;AMR_AF=0.5245;AFR_AF=0.6687;EUR_AF=0.669;SAS_AF=0.7321;AA=A|||;VT=SNP
13	32451065	rs640772	A	C	100	PASS	AC=2822;AF=0.563498;AN=5008;NS=2504;DP=20249;EAS_AF=0.625;AMR_AF=0.3977;AFR_AF=0.4773;EUR_AF=0.6183;SAS_AF=0.6779;AA=A|||;VT=SNP
13	32451940	rs679704	G	A	100	PASS	AC=2828;AF=0.564696;AN=5008;NS=2504;DP=19217;EAS_AF=0.625;AMR_AF=0.3977;AFR_AF=0.4818;EUR_AF=0.6183;SAS_AF=0.6779;AA=G|||;VT=SNP
13	32453125	rs9532728	G	T	100	PASS	AC=328;AF=0.0654952;AN=5008;NS=2504;DP=17910;EAS_AF=0.0774;AMR_AF=0.0706;AFR_AF=0.0756;EUR_AF=0.0586;SAS_AF=0.0429;AA=G|||;VT=SNP
13	32453155	rs351	T	C	100	PASS	AC=344;AF=0.0686901;AN=5008;NS=2504;DP=16848;EAS_AF=0.0774;AMR_AF=0.072;AFR_AF=0.087;EUR_AF=0.0586;SAS_AF=0.0429;AA=T|||;VT=SNP
13	32453583	rs672839	A	G	100	PASS	AC=2821;AF=0.563299;AN=5008;NS=2504;DP=15930;EAS_AF=0.624;AMR_AF=0.3977;AFR_AF=0.4773;EUR_AF=0.6183;SAS_AF=0.6779;AA=A|||;VT=SNP
13	32453963	rs12428921	G	A	100	PASS	AC=1092;AF=0.218051;AN=5008;NS=2504;DP=12797;EAS_AF=0.2629;AMR_AF=0.3948;AFR_AF=0.0446;EUR_AF=0.2724;SAS_AF=0.2249;AA=G|||;VT=SNP
13	32454222	rs12429141	G	A	100	PASS	AC=1228;AF=0.245208;AN=5008;NS=2504;DP=16308;EAS_AF=0.2629;AMR_AF=0.3991;AFR_AF=0.1437;EUR_AF=0.2724;SAS_AF=0.227;AA=G|||;VT=SNP
13	32454234	rs7335517	C	T	100	PASS	AC=474;AF=0.0946486;AN=5008;NS=2504;DP=16858;EAS_AF=0.0347;AMR_AF=0.1268;AFR_AF=0.1868;EUR_AF=0.0507;SAS_AF=0.0542;AA=C|||;VT=SNP
13	32454282	rs352	T	C	100	PASS	AC=1697;AF=0.338858;AN=5008;NS=2504;DP=19792;EAS_AF=0.2976;AMR_AF=0.5259;AFR_AF=0.3283;EUR_AF=0.3231;SAS_AF=0.2791;AA=T|||;VT=SNP
13	32454349	rs353	A	G	100	PASS	AC=474;AF=0.0946486;AN=5008;NS=2504;DP=17402;EAS_AF=0.0347;AMR_AF=0.1268;AFR_AF=0.1868;EUR_AF=0.0507;SAS_AF=0.0542;AA=A|||;VT=SNP
13	32454522	rs61531788	T	C	100	PASS	AC=771;AF=0.153954;AN=5008;NS=2504;DP=19803;EAS_AF=0.2272;AMR_AF=0.1499;AFR_AF=0.0938;EUR_AF=0.1879;SAS_AF=0.1278;AA=T|||;VT=SNP
13	32454539	rs354	A	C	100	PASS	AC=522;AF=0.104233;AN=5008;NS=2504;DP=20143;EAS_AF=0.0347;AMR_AF=0.1297;AFR_AF=0.2216;EUR_AF=0.0507;SAS_AF=0.0542;AA=A|||;VT=SNP
13	32454957	rs689186	G	C	100	PASS	AC=2027;AF=0.404752;AN=5008;NS=2504;DP=21506;EAS_AF=0.3978;AMR_AF=0.2464;AFR_AF=0.3661;EUR_AF=0.4304;SAS_AF=0.5501;AA=G|||;VT=SNP
13	32454979	rs9594490	A	C	100	PASS	AC=474;AF=0.0946486;AN=5008;NS=2504;DP=21674;EAS_AF=0.0347;AMR_AF=0.1268;AFR_AF=0.1868;EUR_AF=0.0507;SAS_AF=0.0542;AA=A|||;VT=SNP
13	32455347	rs112863662	A	T	100	PASS	AC=28;AF=0.00559105;AN=5008;NS=2504;DP=19199;EAS_AF=0;AMR_AF=0.013;AFR_AF=0.0008;EUR_AF=0.0169;SAS_AF=0.001;AA=A|||;VT=SNP
13	32455797	rs594422	A	G	100	PASS	AC=2877;AF=0.574481;AN=5008;NS=2504;DP=15613;EAS_AF=0.625;AMR_AF=0.3991;AFR_AF=0.5182;EUR_AF=0.6183;SAS_AF=0.6779;AA=G|||;VT=SNP
13	32455884	rs117893434	G	C	100	PASS	AC=71;AF=0.0141773;AN=5008;NS=2504;DP=16739;EAS_AF=0.0179;AMR_AF=0.0202;AFR_AF=0.0023;EUR_AF=0.0149;SAS_AF=0.0215;AA=G|||;VT=SNP
13	32456009	rs189325568	T	A	100	PASS	AC=117;AF=0.0233626;AN=5008;NS=2504;DP=19007;EAS_AF=0;AMR_AF=0.0346;AFR_AF=0.0159;EUR_AF=0.0567;SAS_AF=0.0153;AA=A|||;VT=SNP
13	32456150	rs606589	T	C	100	PASS	AC=2817;AF=0.5625;AN=5008;NS=2504;DP=18869;EAS_AF=0.625;AMR_AF=0.3977;AFR_AF=0.4773;EUR_AF=0.6133;SAS_AF=0.6779;AA=T|||;VT=SNP
13	32457157	rs595971	C	T	100	PASS	AC=2846;AF=0.568291;AN=5008;NS=2504;DP=19737;EAS_AF=0.625;AMR_AF=0.3991;AFR_AF=0.4977;EUR_AF=0.6133;SAS_AF=0.6789;AA=C|||;VT=SNP
13	32457197	rs596375	A	G	100	PASS	AC=2846;AF=0.568291;AN=5008;NS=2504;DP=20477;EAS_AF=0.625;AMR_AF=0.3991;AFR_AF=0.4985;EUR_AF=0.6133;SAS_AF=0.6779;AA=a|||;VT=SNP
13	32457253	rs9532734	C	T	100	PASS	AC=773;AF=0.154353;AN=5008;NS=2504;DP=19635;EAS_AF=0.2292;AMR_AF=0.1499;AFR_AF=0.0938;EUR_AF=0.1879;SAS_AF=0.1278;AA=C|||;VT=SNP
13	32457262	rs596474	G	A	100	PASS	AC=2823;AF=0.563698;AN=5008;NS=2504;DP=19362;EAS_AF=0.625;AMR_AF=0.3977;AFR_AF=0.4818;EUR_AF=0.6133;SAS_AF=0.6779;AA=G|||;VT=SNP
13	32457425	rs622444	T	C	100	PASS	AC=2882;AF=0.575479;AN=5008;NS=2504;DP=14948;EAS_AF=0.625;AMR_AF=0.3991;AFR_AF=0.5257;EUR_AF=0.6133;SAS_AF=0.6779;AA=t|||;VT=SNP
13	32457690	rs598637	A	G	100	PASS	AC=2881;AF=0.57528;AN=5008;NS=2504;DP=16321;EAS_AF=0.625;AMR_AF=0.3991;AFR_AF=0.525;EUR_AF=0.6133;SAS_AF=0.6779;AA=A|||;VT=SNP
13	32457979	rs355	A	G	100	PASS	AC=474;AF=0.0946486;AN=5008;NS=2504;DP=17027;EAS_AF=0.0347;AMR_AF=0.1268;AFR_AF=0.1868;EUR_AF=0.0507;SAS_AF=0.0542;AA=A|||;VT=SNP
13	32458097	rs4941394	A	G	100	PASS	AC=636;AF=0.126997;AN=5008;NS=2504;DP=15962;EAS_AF=0.2262;AMR_AF=0.1383;AFR_AF=0.0098;EUR_AF=0.1759;SAS_AF=0.1247;AA=A|||;VT=SNP
13	32458430	rs612045	A	G	100	PASS	AC=2815;AF=0.562101;AN=5008;NS=2504;DP=17494;EAS_AF=0.625;AMR_AF=0.3977;AFR_AF=0.4758;EUR_AF=0.6133;SAS_AF=0.6779;AA=A|||;VT=SNP
13	32458800	rs356	T	A	100	PASS	AC=473;AF=0.0944489;AN=5008;NS=2504;DP=21390;EAS_AF=0.0347;AMR_AF=0.1254;AFR_AF=0.1868;EUR_AF=0.0507;SAS_AF=0.0542;AA=T|||;VT=SNP
13	32458802	rs357	A	G	100	PASS	AC=1762;AF=0.351837;AN=5008;NS=2504;DP=21370;EAS_AF=0.3681;AMR_AF=0.2291;AFR_AF=0.3222;EUR_AF=0.3986;SAS_AF=0.4141;AA=A|||;VT=SNP
13	32460071	rs654927	C	T	100	PASS	AC=2815;AF=0.562101;AN=5008;NS=2504;DP=22255;EAS_AF=0.625;AMR_AF=0.3977;AFR_AF=0.4758;EUR_AF=0.6133;SAS_AF=0.6779;AA=C|||;VT=SNP
13	32460106	rs640190	T	C	100	PASS	AC=2886;AF=0.576278;AN=5008;NS=2504;DP=21756;EAS_AF=0.63;AMR_AF=0.3991;AFR_AF=0.525;EUR_AF=0.6133;SAS_AF=0.6779;AA=C|||;VT=SNP
13	32460251	rs358	G	T	100	PASS	AC=475;AF=0.0948482;AN=5008;NS=2504;DP=20368;EAS_AF=0.0347;AMR_AF=0.1268;AFR_AF=0.1876;EUR_AF=0.0507;SAS_AF=0.0542;AA=G|||;VT=SNP
13	32460561	rs12431321	A	C	100	PASS	AC=270;AF=0.0539137;AN=5008;NS=2504;DP=22748;EAS_AF=0;AMR_AF=0.2262;AFR_AF=0.003;EUR_AF=0.0855;SAS_AF=0.0235;AA=A|||;VT=SNP
13	32462277	rs670502	G	C	100	PASS	AC=2879;AF=0.57488;AN=5008;NS=2504;DP=23998;EAS_AF=0.625;AMR_AF=0.3991;AFR_AF=0.525;EUR_AF=0.6113;SAS_AF=0.6779;AA=C|||;VT=SNP
13	32463936	rs138451957	G	A	100	PASS	AC=204;AF=0.0407348;AN=5008;NS=2504;DP=10695;EAS_AF=0.0298;AMR_AF=0.0173;AFR_AF=0.0015;EUR_AF=0.0268;SAS_AF=0.136;AA=G|||;VT=SNP
13	32464048	rs139847890	G	A	100	PASS	AC=41;AF=0.0081869;AN=5008;NS=2504;DP=12486;EAS_AF=0;AMR_AF=0.0187;AFR_AF=0;EUR_AF=0.0099;SAS_AF=0.0184;AA=g|||;VT=SNP
13	32464118	rs117600347	A	G	100	PASS	AC=55;AF=0.0109824;AN=5008;NS=2504;DP=15019;EAS_AF=0;AMR_AF=0.0245;AFR_AF=0.0015;EUR_AF=0.0318;SAS_AF=0.0041;AA=A|||;VT=SNP
13	32464396	rs633854	A	T	100	PASS	AC=2021;AF=0.403554;AN=5008;NS=2504;DP=16942;EAS_AF=0.3978;AMR_AF=0.2464;AFR_AF=0.3661;EUR_AF=0.4245;SAS_AF=0.5501;AA=A|||;VT=SNP
13	32464767	rs147212613	C	A	100	PASS	AC=204;AF=0.0407348;AN=5008;NS=2504;DP=20475;EAS_AF=0.0298;AMR_AF=0.0173;AFR_AF=0.0015;EUR_AF=0.0268;SAS_AF=0.136;AA=C|||;VT=SNP
13	32465196	rs77378140	C	A	100	PASS	AC=206;AF=0.0411342;AN=5008;NS=2504;DP=22453;EAS_AF=0.0298;AMR_AF=0.0173;AFR_AF=0.003;EUR_AF=0.0268;SAS_AF=0.136;AA=C|||;VT=SNP
13	32465781	rs359	C	T	100	PASS	AC=4593;AF=0.917133;AN=5008;NS=2504;DP=20394;EAS_AF=0.9226;AMR_AF=0.9265;AFR_AF=0.8601;EUR_AF=0.9414;SAS_AF=0.9571;AA=T|||;VT=SNP
13	32466580	rs73163401	G	A	100	PASS	AC=88;AF=0.0175719;AN=5008;NS=2504;DP=18347;EAS_AF=0.001;AMR_AF=0.0101;AFR_AF=0.003;EUR_AF=0.0497;SAS_AF=0.0266;AA=G|||;VT=SNP
13	32466686	rs2314396	C	A	100	PASS	AC=475;AF=0.0948482;AN=5008;NS=2504;DP=17095;EAS_AF=0.0347;AMR_AF=0.1268;AFR_AF=0.1876;EUR_AF=0.0507;SAS_AF=0.0542;AA=C|||;VT=SNP
13	32466908	rs9532760	C	T	100	PASS	AC=769;AF=0.153554;AN=5008;NS=2504;DP=19511;EAS_AF=0.2272;AMR_AF=0.1499;AFR_AF=0.0938;EUR_AF=0.1879;SAS_AF=0.1258;AA=C|||;VT=SNP
13	32467899	rs203424	C	A	100	PASS	AC=2844;AF=0.567891;AN=5008;NS=2504;DP=18691;EAS_AF=0.625;AMR_AF=0.3991;AFR_AF=0.4977;EUR_AF=0.6123;SAS_AF=0.6779;AA=C|||;VT=SNP
13	32468891	rs3848081	A	G	100	PASS	AC=1093;AF=0.218251;AN=5008;NS=2504;DP=16616;EAS_AF=0.2629;AMR_AF=0.3948;AFR_AF=0.0408;EUR_AF=0.2783;SAS_AF=0.2249;AA=A|||;VT=SNP
13	32468990	rs23506	A	T	100	PASS	AC=2974;AF=0.59385;AN=5008;NS=2504;DP=16685;EAS_AF=0.625;AMR_AF=0.402;AFR_AF=0.5946;EUR_AF=0.6123;SAS_AF=0.6779;AA=T|||;VT=SNP
13	32469418	rs117897890	G	T	100	PASS	AC=60;AF=0.0119808;AN=5008;NS=2504;DP=17676;EAS_AF=0.001;AMR_AF=0.0173;AFR_AF=0.0008;EUR_AF=0.0268;SAS_AF=0.0194;AA=G|||;VT=SNP
13	32470260	rs112513505	C	T	100	PASS	AC=26;AF=0.00519169;AN=5008;NS=2504;DP=18957;EAS_AF=0;AMR_AF=0.0029;AFR_AF=0.0015;EUR_AF=0.0189;SAS_AF=0.0031;AA=C|||;VT=SNP
13	32470619	rs79279247	G	A	100	PASS	AC=144;AF=0.028754;AN=5008;NS=2504;DP=18422;EAS_AF=0;AMR_AF=0.0375;AFR_AF=0.003;EUR_AF=0.0974;SAS_AF=0.0164;AA=A|||;VT=SNP
13	32470639	rs117226301	C	T	100	PASS	AC=45;AF=0.00898562;AN=5008;NS=2504;DP=18004;EAS_AF=0;AMR_AF=0.0144;AFR_AF=0.0008;EUR_AF=0.0278;SAS_AF=0.0061;AA=C|||;VT=SNP
13	32470757	rs76079706	C	T	100	PASS	AC=421;AF=0.0840655;AN=5008;NS=2504;DP=17037;EAS_AF=0.0526;AMR_AF=0.0086;AFR_AF=0.1324;EUR_AF=0.0318;SAS_AF=0.1585;AA=C|||;VT=SNP
13	32471105	rs617974	G	A	100	PASS	AC=4593;AF=0.917133;AN=5008;NS=2504;DP=16249;EAS_AF=0.9226;AMR_AF=0.9265;AFR_AF=0.8601;EUR_AF=0.9414;SAS_AF=0.9571;AA=A|||;VT=SNP
13	32472273	rs619396	T	C	100	PASS	AC=2846;AF=0.568291;AN=5008;NS=2504;DP=20095;EAS_AF=0.625;AMR_AF=0.3991;AFR_AF=0.5;EUR_AF=0.6113;SAS_AF=0.6779;AA=T|||;VT=SNP
13	32472367	rs116908681	A	G	100	PASS	AC=32;AF=0.00638978;AN=5008;NS=2504;DP=20966;EAS_AF=0;AMR_AF=0.0144;AFR_AF=0;EUR_AF=0.0179;SAS_AF=0.0041;AA=A|||;VT=SNP
13	32472970	rs78458763	A	G	100	PASS	AC=35;AF=0.00698882;AN=5008;NS=2504;DP=20426;EAS_AF=0;AMR_AF=0.0086;AFR_AF=0.0023;EUR_AF=0.0239;SAS_AF=0.002;AA=A|||;VT=SNP
13	32473013	rs360	A	G	100	PASS	AC=4680;AF=0.934505;AN=5008;NS=2504;DP=20005;EAS_AF=0.9226;AMR_AF=0.9294;AFR_AF=0.9244;EUR_AF=0.9414;SAS_AF=0.9571;AA=G|||;VT=SNP
13	32473036	rs9562288	C	T	100	PASS	AC=1105;AF=0.220647;AN=5008;NS=2504;DP=19774;EAS_AF=0.2629;AMR_AF=0.3948;AFR_AF=0.0492;EUR_AF=0.2793;SAS_AF=0.2249;AA=C|||;VT=SNP
13	32474342	rs139292549	G	A	100	PASS	AC=45;AF=0.00898562;AN=5008;NS=2504;DP=17938;EAS_AF=0;AMR_AF=0.0144;AFR_AF=0.0008;EUR_AF=0.0278;SAS_AF=0.0061;AA=G|||;VT=SNP
13	32475091	rs4942034	C	T	100	PASS	AC=867;AF=0.173123;AN=5008;NS=2504;DP=20006;EAS_AF=0.2192;AMR_AF=0.1585;AFR_AF=0.1702;EUR_AF=0.1849;SAS_AF=0.1278;AA=C|||;VT=SNP
13	32475150	rs203401	C	T	100	PASS	AC=2054;AF=0.410144;AN=5008;NS=2504;DP=18781;EAS_AF=0.4038;AMR_AF=0.2478;AFR_AF=0.385;EUR_AF=0.4254;SAS_AF=0.5501;AA=C|||;VT=SNP
13	32475273	rs9525476	A	G	100	PASS	AC=793;AF=0.158347;AN=5008;NS=2504;DP=19064;EAS_AF=0.2192;AMR_AF=0.1542;AFR_AF=0.1165;EUR_AF=0.1849;SAS_AF=0.1278;AA=A|||;VT=SNP
13	32475304	rs142019576	C	G	100	PASS	AC=267;AF=0.0533147;AN=5008;NS=2504;DP=19323;EAS_AF=0.0317;AMR_AF=0.0187;AFR_AF=0.0454;EUR_AF=0.0268;SAS_AF=0.138;AA=C|||;VT=SNP
13	32476007	rs73165108	A	T	100	PASS	AC=85;AF=0.0169728;AN=5008;NS=2504;DP=17284;EAS_AF=0.001;AMR_AF=0.0101;AFR_AF=0.003;EUR_AF=0.0477;SAS_AF=0.0256;AA=A|||;VT=SNP
13	32476358	rs3848083	G	T	100	PASS	AC=830;AF=0.165735;AN=5008;NS=2504;DP=20270;EAS_AF=0.2192;AMR_AF=0.1556;AFR_AF=0.1437;EUR_AF=0.1849;SAS_AF=0.1278;AA=G|||;VT=SNP
13	32476831	rs203402	T	C	100	PASS	AC=2057;AF=0.410743;AN=5008;NS=2504;DP=18785;EAS_AF=0.4038;AMR_AF=0.2478;AFR_AF=0.3865;EUR_AF=0.4254;SAS_AF=0.5511;AA=T|||;VT=SNP
13	32477028	rs361	T	C	100	PASS	AC=432;AF=0.086262;AN=5008;NS=2504;DP=21338;EAS_AF=0.0347;AMR_AF=0.1254;AFR_AF=0.1566;EUR_AF=0.0507;SAS_AF=0.0532;AA=T|||;VT=SNP
13	32477206	rs362	T	G	100	PASS	AC=3411;AF=0.68111;AN=5008;NS=2504;DP=19436;EAS_AF=0.6577;AMR_AF=0.5331;AFR_AF=0.7549;EUR_AF=0.661;SAS_AF=0.7311;AA=G|||;VT=SNP
13	32477741	rs363	A	T	100	PASS	AC=3411;AF=0.68111;AN=5008;NS=2504;DP=18026;EAS_AF=0.6577;AMR_AF=0.5331;AFR_AF=0.7549;EUR_AF=0.661;SAS_AF=0.7311;AA=T|||;VT=SNP
13	32478291	rs3848084	A	G	100	PASS	AC=1102;AF=0.220048;AN=5008;NS=2504;DP=19132;EAS_AF=0.2639;AMR_AF=0.3948;AFR_AF=0.0439;EUR_AF=0.2803;SAS_AF=0.227;AA=A|||;VT=SNP
13	32478444	rs641696	A	G	100	PASS	AC=2057;AF=0.410743;AN=5008;NS=2504;DP=16994;EAS_AF=0.4038;AMR_AF=0.2493;AFR_AF=0.385;EUR_AF=0.4254;SAS_AF=0.5521;AA=A|||;VT=SNP
13	32478828	rs619040	C	T	100	PASS	AC=2055;AF=0.410343;AN=5008;NS=2504;DP=14563;EAS_AF=0.4038;AMR_AF=0.2493;AFR_AF=0.3843;EUR_AF=0.4254;SAS_AF=0.5511;AA=C|||;VT=SNP
13	32479297	rs364	T	G	100	PASS	AC=4681;AF=0.934704;AN=5008;NS=2504;DP=19710;EAS_AF=0.9216;AMR_AF=0.9337;AFR_AF=0.9228;EUR_AF=0.9414;SAS_AF=0.9581;AA=G|||;VT=SNP
13	32479310	rs365	A	C	100	PASS	AC=922;AF=0.184105;AN=5008;NS=2504;DP=19543;EAS_AF=0.2192;AMR_AF=0.1585;AFR_AF=0.2118;EUR_AF=0.1849;SAS_AF=0.1278;AA=C|||;VT=SNP
13	32479357	rs366	C	T	100	PASS	AC=2058;AF=0.410942;AN=5008;NS=2504;DP=18894;EAS_AF=0.4038;AMR_AF=0.2522;AFR_AF=0.385;EUR_AF=0.4264;SAS_AF=0.5501;AA=C|||;VT=SNP
13	32479540	rs367	G	A	100	PASS	AC=955;AF=0.190695;AN=5008;NS=2504;DP=19956;EAS_AF=0.2192;AMR_AF=0.1599;AFR_AF=0.2375;EUR_AF=0.1849;SAS_AF=0.1258;AA=g|||;VT=SNP
13	32479703	rs9532800	C	T	100	PASS	AC=921;AF=0.183906;AN=5008;NS=2504;DP=18707;EAS_AF=0.2192;AMR_AF=0.1585;AFR_AF=0.2118;EUR_AF=0.1839;SAS_AF=0.1278;AA=T|||;VT=SNP
13	32479962	rs17690317	T	G	100	PASS	AC=923;AF=0.184305;AN=5008;NS=2504;DP=20375;EAS_AF=0.2192;AMR_AF=0.1585;AFR_AF=0.2118;EUR_AF=0.1859;SAS_AF=0.1278;AA=T|||;VT=SNP
13	32481213	rs117367023	C	T	100	PASS	AC=45;AF=0.00898562;AN=5008;NS=2504;DP=17757;EAS_AF=0;AMR_AF=0.0144;AFR_AF=0.0008;EUR_AF=0.0278;SAS_AF=0.0061;AA=C|||;VT=SNP
13	32481574	rs203408	T	C	100	PASS	AC=4559;AF=0.910343;AN=5008;NS=2504;DP=18913;EAS_AF=0.9623;AMR_AF=0.8746;AFR_AF=0.8419;EUR_AF=0.9493;SAS_AF=0.9346;AA=C|||;VT=SNP
13	32481813	rs4942044	T	C	100	PASS	AC=828;AF=0.165335;AN=5008;NS=2504;DP=18328;EAS_AF=0.2192;AMR_AF=0.1542;AFR_AF=0.1422;EUR_AF=0.1859;SAS_AF=0.1278;AA=T|||;VT=SNP
13	32481926	rs9315148	C	T	100	PASS	AC=1099;AF=0.219449;AN=5008;NS=2504;DP=19710;EAS_AF=0.2639;AMR_AF=0.3919;AFR_AF=0.0439;EUR_AF=0.2793;SAS_AF=0.227;AA=C|||;VT=SNP
13	32482344	rs370	T	C	100	PASS	AC=4682;AF=0.934904;AN=5008;NS=2504;DP=21783;EAS_AF=0.9216;AMR_AF=0.9337;AFR_AF=0.9236;EUR_AF=0.9414;SAS_AF=0.9581;AA=C|||;VT=SNP
13	32482442	rs9532810	G	A	100	PASS	AC=868;AF=0.173323;AN=5008;NS=2504;DP=20683;EAS_AF=0.2192;AMR_AF=0.1571;AFR_AF=0.1694;EUR_AF=0.1879;SAS_AF=0.1278;AA=G|||;VT=SNP
13	32482491	rs371	T	C	100	PASS	AC=4683;AF=0.935104;AN=5008;NS=2504;DP=21519;EAS_AF=0.9216;AMR_AF=0.9337;AFR_AF=0.9244;EUR_AF=0.9414;SAS_AF=0.9581;AA=C|||;VT=SNP
13	32482539	rs203411	G	A	100	PASS	AC=2054;AF=0.410144;AN=5008;NS=2504;DP=19472;EAS_AF=0.4038;AMR_AF=0.2522;AFR_AF=0.3828;EUR_AF=0.4254;SAS_AF=0.5501;AA=G|||;VT=SNP
13	32482569	rs172151	G	A	100	PASS	AC=2054;AF=0.410144;AN=5008;NS=2504;DP=17770;EAS_AF=0.4038;AMR_AF=0.2522;AFR_AF=0.3828;EUR_AF=0.4254;SAS_AF=0.5501;AA=G|||;VT=SNP
13	32482728	rs78337595	C	T	100	PASS	AC=47;AF=0.00938498;AN=5008;NS=2504;DP=21652;EAS_AF=0.001;AMR_AF=0.0159;AFR_AF=0.0008;EUR_AF=0.0278;SAS_AF=0.0061;AA=C|||;VT=SNP
13	32483206	rs582274	T	C	100	PASS	AC=2053;AF=0.409944;AN=5008;NS=2504;DP=20703;EAS_AF=0.4038;AMR_AF=0.2522;AFR_AF=0.382;EUR_AF=0.4254;SAS_AF=0.5501;AA=T|||;VT=SNP
13	32483832	rs1208447	C	A	100	PASS	AC=2052;AF=0.409744;AN=5008;NS=2504;DP=18380;EAS_AF=0.4038;AMR_AF=0.2522;AFR_AF=0.3828;EUR_AF=0.4254;SAS_AF=0.5481;AA=C|||;VT=SNP
13	32484559	rs657697	T	C	100	PASS	AC=2151;AF=0.429513;AN=5008;NS=2504;DP=16252;EAS_AF=0.4038;AMR_AF=0.2565;AFR_AF=0.4539;EUR_AF=0.4254;SAS_AF=0.5501;AA=C|||;VT=SNP
13	32485044	rs9566776	A	G	100	PASS	AC=1165;AF=0.232628;AN=5008;NS=2504;DP=17903;EAS_AF=0.3194;AMR_AF=0.2176;AFR_AF=0.0545;EUR_AF=0.3658;SAS_AF=0.2577;AA=A|||;VT=SNP
13	32485542	rs372	A	G	100	PASS	AC=434;AF=0.0866613;AN=5008;NS=2504;DP=22383;EAS_AF=0.0347;AMR_AF=0.1254;AFR_AF=0.1581;EUR_AF=0.0507;SAS_AF=0.0532;AA=A|||;VT=SNP
13	32486215	rs75467111	A	G	100	PASS	AC=268;AF=0.0535144;AN=5008;NS=2504;DP=15073;EAS_AF=0.0317;AMR_AF=0.0187;AFR_AF=0.0461;EUR_AF=0.0268;SAS_AF=0.138;AA=A|||;VT=SNP
13	32486735	rs373	C	A	100	PASS	AC=72;AF=0.014377;AN=5008;NS=2504;DP=17437;EAS_AF=0.003;AMR_AF=0.0245;AFR_AF=0.003;EUR_AF=0.0308;SAS_AF=0.0174;AA=C|||;VT=SNP
13	32486846	rs9315149	A	C	100	PASS	AC=524;AF=0.104633;AN=5008;NS=2504;DP=15387;EAS_AF=0.0575;AMR_AF=0.1441;AFR_AF=0.0121;EUR_AF=0.2227;SAS_AF=0.1288;AA=A|||;VT=SNP
13	32487145	rs17633839	G	A	100	PASS	AC=808;AF=0.161342;AN=5008;NS=2504;DP=18592;EAS_AF=0.2192;AMR_AF=0.1527;AFR_AF=0.1278;EUR_AF=0.1859;SAS_AF=0.1278;AA=G|||;VT=SNP
13	32487823	rs73165123	C	G	100	PASS	AC=93;AF=0.0185703;AN=5008;NS=2504;DP=17820;EAS_AF=0.001;AMR_AF=0.0101;AFR_AF=0.0068;EUR_AF=0.0487;SAS_AF=0.0276;AA=C|||;VT=SNP
13	32489511	rs185764	G	A	100	PASS	AC=2097;AF=0.41873;AN=5008;NS=2504;DP=7960;EAS_AF=0.4038;AMR_AF=0.2565;AFR_AF=0.4123;EUR_AF=0.4264;SAS_AF=0.5501;AA=G|||;VT=SNP
13	32489796	rs203415	C	G	100	PASS	AC=2152;AF=0.429712;AN=5008;NS=2504;DP=17804;EAS_AF=0.4048;AMR_AF=0.2565;AFR_AF=0.4539;EUR_AF=0.4264;SAS_AF=0.5491;AA=G|||;VT=SNP
13	32490262	rs594523	T	C	100	PASS	AC=2137;AF=0.426717;AN=5008;NS=2504;DP=18211;EAS_AF=0.4048;AMR_AF=0.255;AFR_AF=0.4425;EUR_AF=0.4264;SAS_AF=0.5501;AA=C|||;VT=SNP
13	32490659	rs11147475	T	C	100	PASS	AC=828;AF=0.165335;AN=5008;NS=2504;DP=19034;EAS_AF=0.2192;AMR_AF=0.1542;AFR_AF=0.1422;EUR_AF=0.1859;SAS_AF=0.1278;AA=T|||;VT=SNP
13	32490760	rs799523	C	T	100	PASS	AC=2056;AF=0.410543;AN=5008;NS=2504;DP=19006;EAS_AF=0.4048;AMR_AF=0.2522;AFR_AF=0.3828;EUR_AF=0.4264;SAS_AF=0.5501;AA=C|||;VT=SNP
13	32491238	rs143729949	G	A	100	PASS	AC=23;AF=0.00459265;AN=5008;NS=2504;DP=18251;EAS_AF=0;AMR_AF=0.0029;AFR_AF=0.0015;EUR_AF=0.0129;SAS_AF=0.0061;AA=G|||;VT=SNP
13	32491387	rs374	G	C	100	PASS	AC=3415;AF=0.681909;AN=5008;NS=2504;DP=15719;EAS_AF=0.6587;AMR_AF=0.536;AFR_AF=0.7542;EUR_AF=0.663;SAS_AF=0.7311;AA=C|||;VT=SNP
13	32491396	rs375	C	T	100	PASS	AC=433;AF=0.0864617;AN=5008;NS=2504;DP=15824;EAS_AF=0.0347;AMR_AF=0.1254;AFR_AF=0.1573;EUR_AF=0.0507;SAS_AF=0.0532;AA=C|||;VT=SNP
13	32491625	rs203427	A	T	100	PASS	AC=2095;AF=0.418331;AN=5008;NS=2504;DP=16093;EAS_AF=0.4048;AMR_AF=0.255;AFR_AF=0.4107;EUR_AF=0.4264;SAS_AF=0.5501;AA=A|||;VT=SNP
13	32492021	rs78038007	G	A	100	PASS	AC=62;AF=0.0123802;AN=5008;NS=2504;DP=20649;EAS_AF=0.001;AMR_AF=0.0216;AFR_AF=0.0008;EUR_AF=0.0308;SAS_AF=0.0143;AA=G|||;VT=SNP
13	32492023	rs203428	A	G	100	PASS	AC=2153;AF=0.429912;AN=5008;NS=2504;DP=20949;EAS_AF=0.4048;AMR_AF=0.2565;AFR_AF=0.4539;EUR_AF=0.4264;SAS_AF=0.5501;AA=G|||;VT=SNP
13	32493501	rs203429	C	T	100	PASS	AC=2148;AF=0.428914;AN=5008;NS=2504;DP=20703;EAS_AF=0.4018;AMR_AF=0.2565;AFR_AF=0.4523;EUR_AF=0.4264;SAS_AF=0.5501;AA=T|||;VT=SNP
13	32494579	rs376	T	C	100	PASS	AC=4685;AF=0.935503;AN=5008;NS=2504;DP=17771;EAS_AF=0.9236;AMR_AF=0.9337;AFR_AF=0.9236;EUR_AF=0.9414;SAS_AF=0.9591;AA=C|||;VT=SNP
13	32495061	rs203432	C	T	100	PASS	AC=2944;AF=0.587859;AN=5008;NS=2504;DP=16428;EAS_AF=0.624;AMR_AF=0.4092;AFR_AF=0.5688;EUR_AF=0.6123;SAS_AF=0.6779;AA=T|||;VT=SNP
13	32495696	rs670488	G	A	100	PASS	AC=2016;AF=0.402556;AN=5008;NS=2504;DP=22401;EAS_AF=0.4028;AMR_AF=0.2435;AFR_AF=0.3805;EUR_AF=0.4026;SAS_AF=0.545;AA=G|||;VT=SNP
13	32495913	rs116799125	A	G	100	PASS	AC=434;AF=0.0866613;AN=5008;NS=2504;DP=15187;EAS_AF=0.0347;AMR_AF=0.1254;AFR_AF=0.1581;EUR_AF=0.0507;SAS_AF=0.0532;AA=A|||;VT=SNP
13	32496059	rs56083508	C	T	100	PASS	AC=832;AF=0.166134;AN=5008;NS=2504;DP=15398;EAS_AF=0.2212;AMR_AF=0.1614;AFR_AF=0.118;EUR_AF=0.2097;SAS_AF=0.1329;AA=c|||;VT=SNP
13	32496754	rs433284	C	G	100	PASS	AC=2050;AF=0.409345;AN=5008;NS=2504;DP=19190;EAS_AF=0.4018;AMR_AF=0.2464;AFR_AF=0.4062;EUR_AF=0.4026;SAS_AF=0.544;AA=C|||;VT=SNP
13	32496778	rs451187	G	T	100	PASS	AC=2016;AF=0.402556;AN=5008;NS=2504;DP=19674;EAS_AF=0.4018;AMR_AF=0.245;AFR_AF=0.3805;EUR_AF=0.4026;SAS_AF=0.545;AA=G|||;VT=SNP
13	32498143	rs17076918	T	G	100	PASS	AC=461;AF=0.0920527;AN=5008;NS=2504;DP=18327;EAS_AF=0.0347;AMR_AF=0.1311;AFR_AF=0.1755;EUR_AF=0.0507;SAS_AF=0.0532;AA=T|||;VT=SNP
13	32498220	rs614318	G	A	100	PASS	AC=1509;AF=0.301318;AN=5008;NS=2504;DP=17432;EAS_AF=0.3492;AMR_AF=0.1988;AFR_AF=0.2595;EUR_AF=0.3012;SAS_AF=0.3814;AA=G|||;VT=SNP
13	32498356	rs377	C	T	100	PASS	AC=520;AF=0.103834;AN=5008;NS=2504;DP=18504;EAS_AF=0.0347;AMR_AF=0.1326;AFR_AF=0.2194;EUR_AF=0.0507;SAS_AF=0.0532;AA=C|||;VT=SNP
13	32498527	rs77699125	C	T	100	PASS	AC=32;AF=0.00638978;AN=5008;NS=2504;DP=16559;EAS_AF=0;AMR_AF=0.0072;AFR_AF=0;EUR_AF=0.0219;SAS_AF=0.0051;AA=C|||;VT=SNP
13	32498918	rs703214	C	T	100	PASS	AC=2387;AF=0.476637;AN=5008;NS=2504;DP=18299;EAS_AF=0.5714;AMR_AF=0.3617;AFR_AF=0.4077;EUR_AF=0.5109;SAS_AF=0.5184;AA=C|||;VT=SNP
13	32500336	rs1544351	T	C	100	PASS	AC=2129;AF=0.42512;AN=5008;NS=2504;DP=10724;EAS_AF=0.3542;AMR_AF=0.5605;AFR_AF=0.3926;EUR_AF=0.4294;SAS_AF=0.4417;AA=T|||;VT=SNP
13	32500361	rs7993585	T	G	100	PASS	AC=2387;AF=0.476637;AN=5008;NS=2504;DP=10259;EAS_AF=0.5714;AMR_AF=0.3631;AFR_AF=0.407;EUR_AF=0.5109;SAS_AF=0.5184;AA=T|||;VT=SNP
13	32500592	rs57476063	C	T	100	PASS	AC=461;AF=0.0920527;AN=5008;NS=2504;DP=11887;EAS_AF=0.0347;AMR_AF=0.1311;AFR_AF=0.1755;EUR_AF=0.0507;SAS_AF=0.0532;AA=C|||;VT=SNP
13	32501156	rs380	G	A	100	PASS	AC=440;AF=0.0878594;AN=5008;NS=2504;DP=16379;EAS_AF=0.0347;AMR_AF=0.1297;AFR_AF=0.1604;EUR_AF=0.0507;SAS_AF=0.0532;AA=G|||;VT=SNP
13	32501179	rs75743048	T	G	100	PASS	AC=239;AF=0.0477236;AN=5008;NS=2504;DP=16606;EAS_AF=0.0308;AMR_AF=0.0173;AFR_AF=0.0257;EUR_AF=0.0268;SAS_AF=0.138;AA=T|||;VT=SNP
13	32501506	rs381	C	T	100	PASS	AC=2131;AF=0.425519;AN=5008;NS=2504;DP=18070;EAS_AF=0.3542;AMR_AF=0.562;AFR_AF=0.3926;EUR_AF=0.4304;SAS_AF=0.4417;AA=C|||;VT=SNP
13	32501710	rs2106583	A	G	100	PASS	AC=1651;AF=0.329673;AN=5008;NS=2504;DP=20174;EAS_AF=0.3185;AMR_AF=0.4308;AFR_AF=0.2035;EUR_AF=0.3797;SAS_AF=0.3885;AA=A|||;VT=SNP
13	32502058	rs9562328	G	A	100	PASS	AC=1651;AF=0.329673;AN=5008;NS=2504;DP=20832;EAS_AF=0.3194;AMR_AF=0.4308;AFR_AF=0.2027;EUR_AF=0.3797;SAS_AF=0.3885;AA=G|||;VT=SNP
13	32502471	rs2012782	C	G	100	PASS	AC=1512;AF=0.301917;AN=5008;NS=2504;DP=10123;EAS_AF=0.3482;AMR_AF=0.2003;AFR_AF=0.261;EUR_AF=0.3002;SAS_AF=0.3834;AA=C|||;VT=SNP
13	32502594	rs2773966	G	A	100	PASS	AC=1216;AF=0.242812;AN=5008;NS=2504;DP=13093;EAS_AF=0.3185;AMR_AF=0.1801;AFR_AF=0.1929;EUR_AF=0.2734;SAS_AF=0.2454;AA=g|||;VT=SNP
13	32502729	rs799527	T	C	100	PASS	AC=2881;AF=0.57528;AN=5008;NS=2504;DP=15110;EAS_AF=0.6458;AMR_AF=0.438;AFR_AF=0.6104;EUR_AF=0.5696;SAS_AF=0.5583;AA=C|||;VT=SNP
13	32502991	rs382	C	T	100	PASS	AC=2055;AF=0.410343;AN=5008;NS=2504;DP=17012;EAS_AF=0.3542;AMR_AF=0.5591;AFR_AF=0.3359;EUR_AF=0.4304;SAS_AF=0.4427;AA=C|||;VT=SNP
13	32504006	rs76818157	C	T	100	PASS	AC=32;AF=0.00638978;AN=5008;NS=2504;DP=19419;EAS_AF=0;AMR_AF=0.0101;AFR_AF=0;EUR_AF=0.0229;SAS_AF=0.002;AA=C|||;VT=SNP
13	32504374	rs4141377	A	G	100	PASS	AC=871;AF=0.173922;AN=5008;NS=2504;DP=21224;EAS_AF=0.2222;AMR_AF=0.1614;AFR_AF=0.1445;EUR_AF=0.2097;SAS_AF=0.136;AA=A|||;VT=SNP
13	32504939	rs383	A	C	100	PASS	AC=732;AF=0.146166;AN=5008;NS=2504;DP=22790;EAS_AF=0.0347;AMR_AF=0.2176;AFR_AF=0.1831;EUR_AF=0.2097;SAS_AF=0.0951;AA=A|||;VT=SNP
13	32505201	rs384	A	G	100	PASS	AC=496;AF=0.0990415;AN=5008;NS=2504;DP=21939;EAS_AF=0.0754;AMR_AF=0.0764;AFR_AF=0.202;EUR_AF=0.0596;SAS_AF=0.0409;AA=A|||;VT=SNP
13	32505476	rs9590624	A	T	100	PASS	AC=1647;AF=0.328874;AN=5008;NS=2504;DP=21184;EAS_AF=0.3194;AMR_AF=0.4308;AFR_AF=0.1997;EUR_AF=0.3797;SAS_AF=0.3885;AA=A|||;VT=SNP
13	32505503	rs72623499	G	A	100	PASS	AC=602;AF=0.120208;AN=5008;NS=2504;DP=21102;EAS_AF=0.2222;AMR_AF=0.0749;AFR_AF=0.1384;EUR_AF=0.0507;SAS_AF=0.0941;AA=G|||;VT=SNP
13	32505533	rs384975	C	T	100	PASS	AC=1509;AF=0.301318;AN=5008;NS=2504;DP=20694;EAS_AF=0.3492;AMR_AF=0.2003;AFR_AF=0.261;EUR_AF=0.3002;SAS_AF=0.3793;AA=C|||;VT=SNP
13	32505941	rs812865	G	A	100	PASS	AC=4509;AF=0.900359;AN=5008;NS=2504;DP=17565;EAS_AF=0.9256;AMR_AF=0.9236;AFR_AF=0.795;EUR_AF=0.9404;SAS_AF=0.9591;AA=G|||;VT=SNP
13	32506117	rs143950397	G	C	100	PASS	AC=35;AF=0.00698882;AN=5008;NS=2504;DP=17966;EAS_AF=0;AMR_AF=0.0187;AFR_AF=0.0008;EUR_AF=0.0149;SAS_AF=0.0061;AA=G|||;VT=SNP
13	32506546	rs435480	C	T	100	PASS	AC=4514;AF=0.901358;AN=5008;NS=2504;DP=16115;EAS_AF=0.9256;AMR_AF=0.9236;AFR_AF=0.798;EUR_AF=0.9414;SAS_AF=0.9591;AA=T|||;VT=SNP
13	32506578	rs400416	T	C	100	PASS	AC=4684;AF=0.935304;AN=5008;NS=2504;DP=16187;EAS_AF=0.9256;AMR_AF=0.9294;AFR_AF=0.9244;EUR_AF=0.9404;SAS_AF=0.9591;AA=C|||;VT=SNP
13	32507426	rs715332	T	C	100	PASS	AC=1069;AF=0.213458;AN=5008;NS=2504;DP=20080;EAS_AF=0.2669;AMR_AF=0.3919;AFR_AF=0.025;EUR_AF=0.2763;SAS_AF=0.2219;AA=T|||;VT=SNP
13	32507665	rs384838	G	A	100	PASS	AC=4597;AF=0.917931;AN=5008;NS=2504;DP=19618;EAS_AF=0.9256;AMR_AF=0.9251;AFR_AF=0.8608;EUR_AF=0.9404;SAS_AF=0.9591;AA=A|||;VT=SNP
13	32507825	rs415618	C	T	100	PASS	AC=4533;AF=0.905152;AN=5008;NS=2504;DP=20263;EAS_AF=0.9256;AMR_AF=0.9236;AFR_AF=0.8132;EUR_AF=0.9404;SAS_AF=0.9591;AA=T|||;VT=SNP
13	32507986	rs9532911	C	G	100	PASS	AC=602;AF=0.120208;AN=5008;NS=2504;DP=20731;EAS_AF=0.2232;AMR_AF=0.0749;AFR_AF=0.1369;EUR_AF=0.0517;SAS_AF=0.0941;AA=C|||;VT=SNP
13	32508274	rs2521194	A	G	100	PASS	AC=4582;AF=0.914936;AN=5008;NS=2504;DP=16051;EAS_AF=0.9256;AMR_AF=0.9251;AFR_AF=0.8495;EUR_AF=0.9404;SAS_AF=0.9591;AA=G|||;VT=SNP
13	32508307	rs2074010	A	G	100	PASS	AC=3978;AF=0.794329;AN=5008;NS=2504;DP=16516;EAS_AF=0.7024;AMR_AF=0.8501;AFR_AF=0.7103;EUR_AF=0.8897;SAS_AF=0.865;AA=A|||;VT=SNP
13	32509048	rs11147476	A	T	100	PASS	AC=733;AF=0.146366;AN=5008;NS=2504;DP=15400;EAS_AF=0.0347;AMR_AF=0.2176;AFR_AF=0.1838;EUR_AF=0.2097;SAS_AF=0.0951;AA=A|||;VT=SNP
13	32509120	rs11147477	C	T	100	PASS	AC=732;AF=0.146166;AN=5008;NS=2504;DP=13942;EAS_AF=0.0347;AMR_AF=0.2176;AFR_AF=0.1838;EUR_AF=0.2087;SAS_AF=0.0951;AA=C|||;VT=SNP
13	32509816	rs78150276	A	G	100	PASS	AC=238;AF=0.047524;AN=5008;NS=2504;DP=18846;EAS_AF=0.0298;AMR_AF=0.0187;AFR_AF=0.0265;EUR_AF=0.0268;SAS_AF=0.136;AA=A|||;VT=SNP
13	32510284	rs9525537	T	G	100	PASS	AC=612;AF=0.122204;AN=5008;NS=2504;DP=19013;EAS_AF=0.2232;AMR_AF=0.0749;AFR_AF=0.1445;EUR_AF=0.0517;SAS_AF=0.0941;AA=t|||;VT=SNP
13	32510553	rs143779161	C	T	100	PASS	AC=44;AF=0.00878594;AN=5008;NS=2504;DP=20904;EAS_AF=0;AMR_AF=0.013;AFR_AF=0.0061;EUR_AF=0.0229;SAS_AF=0.0041;AA=C|||;VT=SNP
13	32510673	rs203413	G	T	100	PASS	AC=3974;AF=0.79353;AN=5008;NS=2504;DP=18772;EAS_AF=0.7034;AMR_AF=0.8501;AFR_AF=0.7065;EUR_AF=0.8897;SAS_AF=0.865;AA=A|||;VT=SNP
13	32510827	rs203414	T	G	100	PASS	AC=1516;AF=0.302716;AN=5008;NS=2504;DP=18772;EAS_AF=0.3492;AMR_AF=0.1988;AFR_AF=0.2663;EUR_AF=0.3002;SAS_AF=0.3804;AA=T|||;VT=SNP
13	32511828	rs55991533	G	C	100	PASS	AC=712;AF=0.142173;AN=5008;NS=2504;DP=17281;EAS_AF=0.0347;AMR_AF=0.2161;AFR_AF=0.1694;EUR_AF=0.2087;SAS_AF=0.0951;AA=G|||;VT=SNP
13	32512341	rs76949257	T	C	100	PASS	AC=631;AF=0.125998;AN=5008;NS=2504;DP=19917;EAS_AF=0.0526;AMR_AF=0.0418;AFR_AF=0.2141;EUR_AF=0.1024;SAS_AF=0.1667;AA=T|||;VT=SNP
13	32512504	rs9532913	A	T	100	PASS	AC=609;AF=0.121605;AN=5008;NS=2504;DP=17998;EAS_AF=0.2232;AMR_AF=0.0749;AFR_AF=0.1422;EUR_AF=0.0517;SAS_AF=0.0941;AA=A|||;VT=SNP
13	32512579	rs1576524	T	C	100	PASS	AC=631;AF=0.125998;AN=5008;NS=2504;DP=18439;EAS_AF=0.0526;AMR_AF=0.0418;AFR_AF=0.2141;EUR_AF=0.1024;SAS_AF=0.1667;AA=T|||;VT=SNP
13	32512623	rs75644028	G	C	100	PASS	AC=267;AF=0.0533147;AN=5008;NS=2504;DP=18749;EAS_AF=0.0298;AMR_AF=0.0187;AFR_AF=0.0477;EUR_AF=0.0268;SAS_AF=0.137;AA=G|||;VT=SNP
13	32513073	rs9532914	G	A	100	PASS	AC=611;AF=0.122005;AN=5008;NS=2504;DP=17593;EAS_AF=0.2232;AMR_AF=0.0749;AFR_AF=0.1445;EUR_AF=0.0507;SAS_AF=0.0941;AA=G|||;VT=SNP
13	32513143	rs145826446	T	A	100	PASS	AC=130;AF=0.0259585;AN=5008;NS=2504;DP=18777;EAS_AF=0.004;AMR_AF=0.0908;AFR_AF=0.003;EUR_AF=0.0318;SAS_AF=0.0276;AA=T|||;VT=SNP
13	32513449	rs9566834	A	G	100	PASS	AC=1088;AF=0.217252;AN=5008;NS=2504;DP=16380;EAS_AF=0.2669;AMR_AF=0.3919;AFR_AF=0.0378;EUR_AF=0.2773;SAS_AF=0.2229;AA=A|||;VT=SNP
13	32513539	rs72623500	G	T	100	PASS	AC=611;AF=0.122005;AN=5008;NS=2504;DP=16511;EAS_AF=0.2232;AMR_AF=0.0749;AFR_AF=0.1445;EUR_AF=0.0507;SAS_AF=0.0941;AA=G|||;VT=SNP
13	32513599	rs9566835	G	A	100	PASS	AC=1072;AF=0.214058;AN=5008;NS=2504;DP=17462;EAS_AF=0.2669;AMR_AF=0.3919;AFR_AF=0.0257;EUR_AF=0.2773;SAS_AF=0.2229;AA=G|||;VT=SNP
13	32513984	rs12868766	A	G	100	PASS	AC=1089;AF=0.217452;AN=5008;NS=2504;DP=18086;EAS_AF=0.2669;AMR_AF=0.3919;AFR_AF=0.0386;EUR_AF=0.2773;SAS_AF=0.2229;AA=A|||;VT=SNP
13	32514004	rs799521	C	T	100	PASS	AC=1511;AF=0.301717;AN=5008;NS=2504;DP=18110;EAS_AF=0.3492;AMR_AF=0.1988;AFR_AF=0.2617;EUR_AF=0.3012;SAS_AF=0.3804;AA=C|||;VT=SNP
13	32514028	rs799522	T	C	100	PASS	AC=3975;AF=0.79373;AN=5008;NS=2504;DP=18750;EAS_AF=0.7034;AMR_AF=0.8501;AFR_AF=0.7073;EUR_AF=0.8897;SAS_AF=0.865;AA=T|||;VT=SNP
13	32514031	rs6561012	G	A	100	PASS	AC=338;AF=0.067492;AN=5008;NS=2504;DP=18887;EAS_AF=0.0526;AMR_AF=0.0101;AFR_AF=0.0976;EUR_AF=0.0338;SAS_AF=0.1176;AA=G|||;VT=SNP
13	32514050	rs6561013	G	T	100	PASS	AC=589;AF=0.117612;AN=5008;NS=2504;DP=19213;EAS_AF=0.0526;AMR_AF=0.0389;AFR_AF=0.1838;EUR_AF=0.1024;SAS_AF=0.1667;AA=G|||;VT=SNP
13	32514328	rs2521196	G	C	100	PASS	AC=4583;AF=0.915136;AN=5008;NS=2504;DP=17659;EAS_AF=0.9256;AMR_AF=0.9251;AFR_AF=0.8502;EUR_AF=0.9404;SAS_AF=0.9591;AA=G|||;VT=SNP
13	32514868	rs962306	C	T	100	PASS	AC=1062;AF=0.212061;AN=5008;NS=2504;DP=17275;EAS_AF=0.2679;AMR_AF=0.3905;AFR_AF=0.0182;EUR_AF=0.2773;SAS_AF=0.2229;AA=C|||;VT=SNP
13	32515032	rs8002819	G	A	100	PASS	AC=631;AF=0.125998;AN=5008;NS=2504;DP=18287;EAS_AF=0.0526;AMR_AF=0.0418;AFR_AF=0.2141;EUR_AF=0.1024;SAS_AF=0.1667;AA=G|||;VT=SNP
13	32515939	rs11147478	T	C	100	PASS	AC=1073;AF=0.214257;AN=5008;NS=2504;DP=20211;EAS_AF=0.2679;AMR_AF=0.3919;AFR_AF=0.0257;EUR_AF=0.2773;SAS_AF=0.2229;AA=T|||;VT=SNP
13	32516037	rs367507	C	A	100	PASS	AC=4585;AF=0.915535;AN=5008;NS=2504;DP=20875;EAS_AF=0.9266;AMR_AF=0.9251;AFR_AF=0.851;EUR_AF=0.9404;SAS_AF=0.9591;AA=A|||;VT=SNP
13	32516174	rs17076954	C	T	100	PASS	AC=631;AF=0.125998;AN=5008;NS=2504;DP=18123;EAS_AF=0.0526;AMR_AF=0.0418;AFR_AF=0.2141;EUR_AF=0.1024;SAS_AF=0.1667;AA=C|||;VT=SNP
13	32516471	rs430834	T	C	100	PASS	AC=1516;AF=0.302716;AN=5008;NS=2504;DP=20448;EAS_AF=0.3492;AMR_AF=0.1988;AFR_AF=0.2663;EUR_AF=0.3002;SAS_AF=0.3804;AA=T|||;VT=SNP
13	32517709	rs55944555	G	A	100	PASS	AC=267;AF=0.0533147;AN=5008;NS=2504;DP=18753;EAS_AF=0;AMR_AF=0.2248;AFR_AF=0.0023;EUR_AF=0.0825;SAS_AF=0.0256;AA=G|||;VT=SNP
13	32518146	rs9532922	T	G	100	PASS	AC=567;AF=0.113219;AN=5008;NS=2504;DP=19977;EAS_AF=0.2232;AMR_AF=0.0735;AFR_AF=0.1112;EUR_AF=0.0517;SAS_AF=0.0941;AA=T|||;VT=SNP
13	32519688	rs387182	T	G	100	PASS	AC=4680;AF=0.934505;AN=5008;NS=2504;DP=21600;EAS_AF=0.9276;AMR_AF=0.9294;AFR_AF=0.9206;EUR_AF=0.9404;SAS_AF=0.9581;AA=G|||;VT=SNP
13	32519715	rs402540	C	T	100	PASS	AC=1012;AF=0.202077;AN=5008;NS=2504;DP=21232;EAS_AF=0.3165;AMR_AF=0.0634;AFR_AF=0.2496;EUR_AF=0.0775;SAS_AF=0.2464;AA=C|||;VT=SNP
13	32520787	rs17076955	G	A	100	PASS	AC=204;AF=0.0407348;AN=5008;NS=2504;DP=18194;EAS_AF=0.0526;AMR_AF=0.0043;AFR_AF=0.0038;EUR_AF=0.0308;SAS_AF=0.1145;AA=G|||;VT=SNP
13	32521086	rs7986448	C	A	100	PASS	AC=653;AF=0.130391;AN=5008;NS=2504;DP=16923;EAS_AF=0.2242;AMR_AF=0.0749;AFR_AF=0.1762;EUR_AF=0.0517;SAS_AF=0.092;AA=C|||;VT=SNP
13	32521344	rs78976917	C	T	100	PASS	AC=95;AF=0.0189696;AN=5008;NS=2504;DP=18672;EAS_AF=0;AMR_AF=0.0245;AFR_AF=0.0008;EUR_AF=0.0666;SAS_AF=0.0102;AA=C|||;VT=SNP
13	32521461	rs418478	G	A	100	PASS	AC=730;AF=0.145767;AN=5008;NS=2504;DP=17512;EAS_AF=0.2619;AMR_AF=0.0447;AFR_AF=0.208;EUR_AF=0.0507;SAS_AF=0.1115;AA=G|||;VT=SNP
13	32521477	rs72623501	C	A	100	PASS	AC=594;AF=0.11861;AN=5008;NS=2504;DP=17468;EAS_AF=0.2242;AMR_AF=0.0735;AFR_AF=0.1324;EUR_AF=0.0517;SAS_AF=0.092;AA=C|||;VT=SNP
13	32522298	rs113587190	C	T	100	PASS	AC=38;AF=0.00758786;AN=5008;NS=2504;DP=20139;EAS_AF=0;AMR_AF=0.0086;AFR_AF=0.0023;EUR_AF=0.0239;SAS_AF=0.0051;AA=C|||;VT=SNP
13	32522457	rs117594470	C	T	100	PASS	AC=112;AF=0.0223642;AN=5008;NS=2504;DP=23315;EAS_AF=0;AMR_AF=0.0259;AFR_AF=0.0113;EUR_AF=0.0686;SAS_AF=0.0102;AA=T|||;VT=SNP
13	32522947	rs9532930	C	T	100	PASS	AC=569;AF=0.113618;AN=5008;NS=2504;DP=21703;EAS_AF=0.2242;AMR_AF=0.0706;AFR_AF=0.1142;EUR_AF=0.0517;SAS_AF=0.093;AA=C|||;VT=SNP
13	32523201	rs76774567	A	C	100	PASS	AC=260;AF=0.0519169;AN=5008;NS=2504;DP=21754;EAS_AF=0.0546;AMR_AF=0.0187;AFR_AF=0.0287;EUR_AF=0.0258;SAS_AF=0.1309;AA=A|||;VT=SNP
13	32523928	rs799524	T	C	100	PASS	AC=724;AF=0.144569;AN=5008;NS=2504;DP=18913;EAS_AF=0.2619;AMR_AF=0.0447;AFR_AF=0.2027;EUR_AF=0.0507;SAS_AF=0.1125;AA=T|||;VT=SNP
13	32524019	rs60214943	T	C	100	PASS	AC=627;AF=0.1252;AN=5008;NS=2504;DP=17428;EAS_AF=0.0565;AMR_AF=0.0389;AFR_AF=0.2103;EUR_AF=0.1024;SAS_AF=0.1656;AA=T|||;VT=SNP
13	32524443	rs1023112	G	T	100	PASS	AC=2302;AF=0.459665;AN=5008;NS=2504;DP=17913;EAS_AF=0.3313;AMR_AF=0.755;AFR_AF=0.2156;EUR_AF=0.7087;SAS_AF=0.456;AA=G|||;VT=SNP
13	32524477	rs9532934	G	A	100	PASS	AC=61;AF=0.0121805;AN=5008;NS=2504;DP=18259;EAS_AF=0.001;AMR_AF=0.0202;AFR_AF=0.0008;EUR_AF=0.0288;SAS_AF=0.0164;AA=G|||;VT=SNP
13	32524656	rs756910	A	G	100	PASS	AC=3865;AF=0.771765;AN=5008;NS=2504;DP=18411;EAS_AF=0.6667;AMR_AF=0.8862;AFR_AF=0.6483;EUR_AF=0.8887;SAS_AF=0.8456;AA=A|||;VT=SNP
13	32525073	rs756911	G	C	100	PASS	AC=3865;AF=0.771765;AN=5008;NS=2504;DP=15949;EAS_AF=0.6667;AMR_AF=0.8862;AFR_AF=0.6483;EUR_AF=0.8887;SAS_AF=0.8456;AA=G|||;VT=SNP
13	32525161	rs737139	G	A	100	PASS	AC=569;AF=0.113618;AN=5008;NS=2504;DP=16307;EAS_AF=0.2242;AMR_AF=0.0706;AFR_AF=0.1142;EUR_AF=0.0517;SAS_AF=0.093;AA=G|||;VT=SNP
13	32525244	rs11618331	G	T	100	PASS	AC=422;AF=0.0842652;AN=5008;NS=2504;DP=20811;EAS_AF=0.0188;AMR_AF=0.1844;AFR_AF=0.0091;EUR_AF=0.1918;SAS_AF=0.0716;AA=G|||;VT=SNP
13	32525386	rs59155429	G	C	100	PASS	AC=627;AF=0.1252;AN=5008;NS=2504;DP=23739;EAS_AF=0.0565;AMR_AF=0.0389;AFR_AF=0.2103;EUR_AF=0.1024;SAS_AF=0.1656;AA=G|||;VT=SNP
13	32525400	rs203416	C	T	100	PASS	AC=753;AF=0.150359;AN=5008;NS=2504;DP=23434;EAS_AF=0.2619;AMR_AF=0.0461;AFR_AF=0.2239;EUR_AF=0.0507;SAS_AF=0.1125;AA=C|||;VT=SNP
13	32525482	rs203417	T	C	100	PASS	AC=4621;AF=0.922724;AN=5008;NS=2504;DP=20955;EAS_AF=0.9286;AMR_AF=0.9337;AFR_AF=0.8759;EUR_AF=0.9394;SAS_AF=0.955;AA=C|||;VT=SNP
13	32525538	rs203418	C	T	100	PASS	AC=748;AF=0.149361;AN=5008;NS=2504;DP=21617;EAS_AF=0.2619;AMR_AF=0.0476;AFR_AF=0.2179;EUR_AF=0.0507;SAS_AF=0.1145;AA=c|||;VT=SNP
13	32525678	rs9562358	A	G	100	PASS	AC=2301;AF=0.459465;AN=5008;NS=2504;DP=20373;EAS_AF=0.3313;AMR_AF=0.755;AFR_AF=0.2148;EUR_AF=0.7087;SAS_AF=0.456;AA=A|||;VT=SNP
13	32526068	rs56072309	C	T	100	PASS	AC=80;AF=0.0159744;AN=5008;NS=2504;DP=17555;EAS_AF=0;AMR_AF=0.0072;AFR_AF=0.0514;EUR_AF=0.007;SAS_AF=0;AA=C|||;VT=SNP
13	32526373	rs76798609	G	A	100	PASS	AC=626;AF=0.125;AN=5008;NS=2504;DP=10777;EAS_AF=0.0565;AMR_AF=0.0389;AFR_AF=0.2095;EUR_AF=0.1024;SAS_AF=0.1656;AA=G|||;VT=SNP
13	32526778	rs41292157	C	T	100	PASS	AC=629;AF=0.125599;AN=5008;NS=2504;DP=14144;EAS_AF=0.0565;AMR_AF=0.0389;AFR_AF=0.211;EUR_AF=0.1024;SAS_AF=0.1667;AA=C|||;VT=SNP;EX_TARGET
13	32527529	rs916756	A	G	100	PASS	AC=2060;AF=0.411342;AN=5008;NS=2504;DP=13494;EAS_AF=0.5427;AMR_AF=0.1614;AFR_AF=0.6286;EUR_AF=0.2048;SAS_AF=0.3722;AA=G|||;VT=SNP
13	32527540	rs203419	A	C	100	PASS	AC=4691;AF=0.936701;AN=5008;NS=2504;DP=13213;EAS_AF=0.9286;AMR_AF=0.9352;AFR_AF=0.9259;EUR_AF=0.9394;SAS_AF=0.9581;AA=C|||;VT=SNP
13	32528358	rs813345	T	G	100	PASS	AC=4588;AF=0.916134;AN=5008;NS=2504;DP=17072;EAS_AF=0.9286;AMR_AF=0.928;AFR_AF=0.8517;EUR_AF=0.9394;SAS_AF=0.9581;AA=G|||;VT=SNP
13	32528457	rs811642	T	C	100	PASS	AC=4586;AF=0.915735;AN=5008;NS=2504;DP=16653;EAS_AF=0.9286;AMR_AF=0.9265;AFR_AF=0.851;EUR_AF=0.9394;SAS_AF=0.9581;AA=C|||;VT=SNP
13	32528524	rs11619279	G	A	100	PASS	AC=2528;AF=0.504792;AN=5008;NS=2504;DP=17164;EAS_AF=0.3859;AMR_AF=0.7666;AFR_AF=0.2224;EUR_AF=0.7346;SAS_AF=0.5869;AA=G|||;VT=SNP
13	32528925	rs75890523	C	G	100	PASS	AC=46;AF=0.0091853;AN=5008;NS=2504;DP=17178;EAS_AF=0;AMR_AF=0.0144;AFR_AF=0.0008;EUR_AF=0.0288;SAS_AF=0.0061;AA=C|||;VT=SNP
13	32528958	rs426307	C	T	100	PASS	AC=1384;AF=0.276358;AN=5008;NS=2504;DP=16107;EAS_AF=0.4871;AMR_AF=0.1196;AFR_AF=0.3835;EUR_AF=0.1014;SAS_AF=0.2055;AA=C|||;VT=SNP
13	32529104	rs8000017	T	A	100	PASS	AC=676;AF=0.134984;AN=5008;NS=2504;DP=18473;EAS_AF=0.0565;AMR_AF=0.0418;AFR_AF=0.2458;EUR_AF=0.1024;SAS_AF=0.1656;AA=T|||;VT=SNP
13	32529111	rs8000151	T	A	100	PASS	AC=676;AF=0.134984;AN=5008;NS=2504;DP=18537;EAS_AF=0.0565;AMR_AF=0.0418;AFR_AF=0.2458;EUR_AF=0.1024;SAS_AF=0.1656;AA=T|||;VT=SNP
13	32529176	rs77469358	C	T	100	PASS	AC=544;AF=0.108626;AN=5008;NS=2504;DP=19922;EAS_AF=0.0565;AMR_AF=0.036;AFR_AF=0.149;EUR_AF=0.1024;SAS_AF=0.1656;AA=C|||;VT=SNP
13	32530166	rs59730949	G	A	100	PASS	AC=589;AF=0.117612;AN=5008;NS=2504;DP=17966;EAS_AF=0.0575;AMR_AF=0.0447;AFR_AF=0.1778;EUR_AF=0.1004;SAS_AF=0.1677;AA=G|||;VT=SNP
13	32530211	rs57264894	A	G	100	PASS	AC=649;AF=0.129593;AN=5008;NS=2504;DP=17748;EAS_AF=0.0575;AMR_AF=0.049;AFR_AF=0.2209;EUR_AF=0.1004;SAS_AF=0.1677;AA=A|||;VT=SNP
13	32530516	rs183977843	G	A	100	PASS	AC=18;AF=0.00359425;AN=5008;NS=2504;DP=13201;EAS_AF=0;AMR_AF=0.0058;AFR_AF=0;EUR_AF=0.0109;SAS_AF=0.0031;AA=G|||;VT=SNP
13	32530634	rs148417417	T	C	100	PASS	AC=255;AF=0.0509185;AN=5008;NS=2504;DP=15299;EAS_AF=0.0536;AMR_AF=0.0187;AFR_AF=0.0272;EUR_AF=0.0258;SAS_AF=0.1288;AA=T|||;VT=SNP
13	32531108	rs9594648	T	C	100	PASS	AC=2260;AF=0.451278;AN=5008;NS=2504;DP=15802;EAS_AF=0.3194;AMR_AF=0.7478;AFR_AF=0.1982;EUR_AF=0.7107;SAS_AF=0.4519;AA=T|||;VT=SNP
13	32531145	rs78344387	C	T	100	PASS	AC=63;AF=0.0125799;AN=5008;NS=2504;DP=16489;EAS_AF=0.002;AMR_AF=0.0187;AFR_AF=0.0008;EUR_AF=0.0288;SAS_AF=0.0184;AA=C|||;VT=SNP
13	32531624	rs9594650	G	A	100	PASS	AC=2249;AF=0.449081;AN=5008;NS=2504;DP=14226;EAS_AF=0.3214;AMR_AF=0.745;AFR_AF=0.1982;EUR_AF=0.7018;SAS_AF=0.4499;AA=g|||;VT=SNP
13	32532108	rs17076958	G	A	100	PASS	AC=251;AF=0.0501198;AN=5008;NS=2504;DP=16826;EAS_AF=0.0536;AMR_AF=0.0187;AFR_AF=0.0265;EUR_AF=0.0258;SAS_AF=0.1258;AA=G|||;VT=SNP
13	32532170	rs2051728	C	A	100	PASS	AC=29;AF=0.00579073;AN=5008;NS=2504;DP=16467;EAS_AF=0;AMR_AF=0.013;AFR_AF=0;EUR_AF=0.0169;SAS_AF=0.0031;AA=c|||;VT=SNP
13	32532541	rs12867862	A	C	100	PASS	AC=248;AF=0.0495208;AN=5008;NS=2504;DP=19606;EAS_AF=0.001;AMR_AF=0.0346;AFR_AF=0.0923;EUR_AF=0.0567;SAS_AF=0.045;AA=A|||;VT=SNP
13	32532761	rs7995594	G	C	100	PASS	AC=2845;AF=0.568091;AN=5008;NS=2504;DP=14529;EAS_AF=0.5427;AMR_AF=0.4251;AFR_AF=0.6536;EUR_AF=0.5517;SAS_AF=0.5971;AA=C|||;VT=SNP
13	32533830	rs8002033	G	A	100	PASS	AC=3335;AF=0.665935;AN=5008;NS=2504;DP=18224;EAS_AF=0.506;AMR_AF=0.6628;AFR_AF=0.9327;EUR_AF=0.6322;SAS_AF=0.5072;AA=A|||;VT=SNP
13	32534064	rs7982443	A	C	100	PASS	AC=388;AF=0.077476;AN=5008;NS=2504;DP=17372;EAS_AF=0.001;AMR_AF=0.0403;AFR_AF=0.2065;EUR_AF=0.0567;SAS_AF=0.0297;AA=A|||;VT=SNP
13	32534161	rs8002636	G	C	100	PASS	AC=356;AF=0.0710863;AN=5008;NS=2504;DP=18496;EAS_AF=0.001;AMR_AF=0.0375;AFR_AF=0.1838;EUR_AF=0.0567;SAS_AF=0.0297;AA=G|||;VT=SNP
13	32534591	rs36043853	G	A	100	PASS	AC=387;AF=0.0772764;AN=5008;NS=2504;DP=17091;EAS_AF=0.001;AMR_AF=0.0389;AFR_AF=0.2065;EUR_AF=0.0567;SAS_AF=0.0297;AA=G|||;VT=SNP
13	32535288	rs3742314	G	T	100	PASS	AC=3127;AF=0.624401;AN=5008;NS=2504;DP=15851;EAS_AF=0.506;AMR_AF=0.6527;AFR_AF=0.7678;EUR_AF=0.6421;SAS_AF=0.5143;AA=T|||;VT=SNP
13	32535965	rs7983709	A	G	100	PASS	AC=742;AF=0.148163;AN=5008;NS=2504;DP=17107;EAS_AF=0.0397;AMR_AF=0.1787;AFR_AF=0.1278;EUR_AF=0.2982;SAS_AF=0.1115;AA=A|||;VT=SNP
13	32535996	rs449421	C	T	100	PASS	AC=1694;AF=0.338259;AN=5008;NS=2504;DP=16721;EAS_AF=0.494;AMR_AF=0.3372;AFR_AF=0.1044;EUR_AF=0.3588;SAS_AF=0.4734;AA=C|||;VT=SNP
13	32536064	rs7988499	T	C	100	PASS	AC=818;AF=0.163339;AN=5008;NS=2504;DP=16254;EAS_AF=0.0397;AMR_AF=0.183;AFR_AF=0.1823;EUR_AF=0.2992;SAS_AF=0.1115;AA=T|||;VT=SNP
13	32536653	rs9566890	C	G	100	PASS	AC=1775;AF=0.354433;AN=5008;NS=2504;DP=13407;EAS_AF=0.4653;AMR_AF=0.4294;AFR_AF=0.2708;EUR_AF=0.2763;SAS_AF=0.3804;AA=C|||;VT=SNP
13	32537404	rs35235037	A	G	100	PASS	AC=1095;AF=0.21865;AN=5008;NS=2504;DP=17188;EAS_AF=0.0397;AMR_AF=0.2205;AFR_AF=0.3638;EUR_AF=0.2952;SAS_AF=0.1268;AA=A|||;VT=SNP
13	32537768	rs9532961	C	T	100	PASS	AC=1937;AF=0.386781;AN=5008;NS=2504;DP=16579;EAS_AF=0.4702;AMR_AF=0.402;AFR_AF=0.4266;EUR_AF=0.2753;SAS_AF=0.3507;AA=C|||;VT=SNP
13	32538368	rs12858144	A	G	100	PASS	AC=731;AF=0.145966;AN=5008;NS=2504;DP=15605;EAS_AF=0.0397;AMR_AF=0.2104;AFR_AF=0.0961;EUR_AF=0.2932;SAS_AF=0.1258;AA=A|||;VT=SNP
13	32538419	rs72623502	G	T	100	PASS	AC=486;AF=0.0970447;AN=5008;NS=2504;DP=14741;EAS_AF=0.1359;AMR_AF=0.0432;AFR_AF=0.1596;EUR_AF=0.0229;SAS_AF=0.0869;AA=G|||;VT=SNP
13	32539019	rs461189	G	T	100	PASS	AC=1429;AF=0.285343;AN=5008;NS=2504;DP=14512;EAS_AF=0.3621;AMR_AF=0.3141;AFR_AF=0.0522;EUR_AF=0.3559;SAS_AF=0.4284;AA=G|||;VT=SNP
13	32539234	rs2773968	A	T	100	PASS	AC=3169;AF=0.632788;AN=5008;NS=2504;DP=14911;EAS_AF=0.6369;AMR_AF=0.6383;AFR_AF=0.7345;EUR_AF=0.5885;SAS_AF=0.5327;AA=T|||;VT=SNP
13	32540047	rs169410	T	C	100	PASS	AC=3175;AF=0.633986;AN=5008;NS=2504;DP=16407;EAS_AF=0.6399;AMR_AF=0.6383;AFR_AF=0.736;EUR_AF=0.5895;SAS_AF=0.5327;AA=C|||;VT=SNP
13	32540075	rs660772	A	C	100	PASS	AC=3177;AF=0.634385;AN=5008;NS=2504;DP=16315;EAS_AF=0.6399;AMR_AF=0.6383;AFR_AF=0.7368;EUR_AF=0.5895;SAS_AF=0.5337;AA=A|||;VT=SNP
13	32540077	rs7322910	A	G	100	PASS	AC=745;AF=0.148762;AN=5008;NS=2504;DP=16339;EAS_AF=0.0337;AMR_AF=0.2104;AFR_AF=0.1309;EUR_AF=0.2763;SAS_AF=0.1166;AA=A|||;VT=SNP
13	32540631	rs383377	A	G	100	PASS	AC=4744;AF=0.947284;AN=5008;NS=2504;DP=17217;EAS_AF=0.999;AMR_AF=0.9568;AFR_AF=0.8835;EUR_AF=0.9443;SAS_AF=0.9765;AA=G|||;VT=SNP
13	32540839	rs73165161	A	T	100	PASS	AC=165;AF=0.0329473;AN=5008;NS=2504;DP=17321;EAS_AF=0;AMR_AF=0.0793;AFR_AF=0.0008;EUR_AF=0.0666;SAS_AF=0.0429;AA=A|||;VT=SNP
13	32541279	rs463969	A	T	100	PASS	AC=4638;AF=0.926118;AN=5008;NS=2504;DP=16750;EAS_AF=0.999;AMR_AF=0.9524;AFR_AF=0.8064;EUR_AF=0.9443;SAS_AF=0.9755;AA=T|||;VT=SNP
13	32541521	rs203422	C	T	100	PASS	AC=1458;AF=0.291134;AN=5008;NS=2504;DP=15789;EAS_AF=0.3631;AMR_AF=0.3141;AFR_AF=0.0719;EUR_AF=0.3559;SAS_AF=0.4305;AA=C|||;VT=SNP
13	32541737	rs118002674	G	A	100	PASS	AC=72;AF=0.014377;AN=5008;NS=2504;DP=16232;EAS_AF=0;AMR_AF=0.036;AFR_AF=0.0023;EUR_AF=0.0408;SAS_AF=0.0031;AA=G|||;VT=SNP
13	32542127	rs423557	C	T	100	PASS	AC=4610;AF=0.920527;AN=5008;NS=2504;DP=19729;EAS_AF=0.999;AMR_AF=0.951;AFR_AF=0.7859;EUR_AF=0.9443;SAS_AF=0.9755;AA=T|||;VT=SNP
13	32542527	rs381693	G	A	100	PASS	AC=4743;AF=0.947085;AN=5008;NS=2504;DP=20053;EAS_AF=0.999;AMR_AF=0.9568;AFR_AF=0.8835;EUR_AF=0.9443;SAS_AF=0.9755;AA=A|||;VT=SNP
13	32542703	rs203423	C	T	100	PASS	AC=1453;AF=0.290136;AN=5008;NS=2504;DP=18809;EAS_AF=0.3591;AMR_AF=0.3141;AFR_AF=0.0711;EUR_AF=0.3559;SAS_AF=0.4305;AA=C|||;VT=SNP
13	32542817	rs9562370	T	C	100	PASS	AC=1636;AF=0.326677;AN=5008;NS=2504;DP=19773;EAS_AF=0.3452;AMR_AF=0.3804;AFR_AF=0.3487;EUR_AF=0.2545;SAS_AF=0.3139;AA=T|||;VT=SNP
13	32543255	rs411859	A	G	100	PASS	AC=4742;AF=0.946885;AN=5008;NS=2504;DP=19418;EAS_AF=0.999;AMR_AF=0.9553;AFR_AF=0.8835;EUR_AF=0.9443;SAS_AF=0.9755;AA=G|||;VT=SNP
13	32543539	rs725995	T	G	100	PASS	AC=2442;AF=0.48762;AN=5008;NS=2504;DP=18602;EAS_AF=0.6062;AMR_AF=0.4265;AFR_AF=0.6051;EUR_AF=0.3131;SAS_AF=0.4294;AA=T|||;VT=SNP
13	32543737	rs465056	A	T	100	PASS	AC=1454;AF=0.290335;AN=5008;NS=2504;DP=16795;EAS_AF=0.3591;AMR_AF=0.3156;AFR_AF=0.0711;EUR_AF=0.3559;SAS_AF=0.4305;AA=A|||;VT=SNP
13	32543762	rs6561028	T	G	100	PASS	AC=421;AF=0.0840655;AN=5008;NS=2504;DP=16398;EAS_AF=0.1022;AMR_AF=0.0375;AFR_AF=0.1339;EUR_AF=0.0229;SAS_AF=0.0941;AA=T|||;VT=SNP
13	32543861	rs76926806	C	G	100	PASS	AC=37;AF=0.00738818;AN=5008;NS=2504;DP=17051;EAS_AF=0;AMR_AF=0.0173;AFR_AF=0.0008;EUR_AF=0.0189;SAS_AF=0.0051;AA=C|||;VT=SNP
13	32544331	rs7326568	A	G	100	PASS	AC=1637;AF=0.326877;AN=5008;NS=2504;DP=17837;EAS_AF=0.3462;AMR_AF=0.3804;AFR_AF=0.3487;EUR_AF=0.2545;SAS_AF=0.3139;AA=A|||;VT=SNP
13	32544390	rs420429	C	G	100	PASS	AC=4638;AF=0.926118;AN=5008;NS=2504;DP=17796;EAS_AF=0.999;AMR_AF=0.9524;AFR_AF=0.8064;EUR_AF=0.9443;SAS_AF=0.9755;AA=G|||;VT=SNP
13	32544447	rs406051	A	T	100	PASS	AC=730;AF=0.145767;AN=5008;NS=2504;DP=16674;EAS_AF=0.2609;AMR_AF=0.0432;AFR_AF=0.2005;EUR_AF=0.0586;SAS_AF=0.1155;AA=A|||;VT=SNP
13	32544449	rs142390945	T	C	100	PASS	AC=34;AF=0.00678914;AN=5008;NS=2504;DP=16628;EAS_AF=0;AMR_AF=0.0173;AFR_AF=0;EUR_AF=0.0189;SAS_AF=0.0031;AA=T|||;VT=SNP
13	32544491	rs7324680	G	A	100	PASS	AC=679;AF=0.135583;AN=5008;NS=2504;DP=16257;EAS_AF=0.0337;AMR_AF=0.2089;AFR_AF=0.0825;EUR_AF=0.2753;SAS_AF=0.1166;AA=G|||;VT=SNP
13	32544521	rs7330763	C	T	100	PASS	AC=679;AF=0.135583;AN=5008;NS=2504;DP=16505;EAS_AF=0.0337;AMR_AF=0.2089;AFR_AF=0.0825;EUR_AF=0.2753;SAS_AF=0.1166;AA=C|||;VT=SNP
13	32544803	rs421369	A	G	100	PASS	AC=1454;AF=0.290335;AN=5008;NS=2504;DP=18510;EAS_AF=0.3591;AMR_AF=0.3156;AFR_AF=0.0711;EUR_AF=0.3569;SAS_AF=0.4294;AA=A|||;VT=SNP
13	32544867	rs382580	T	C	100	PASS	AC=1453;AF=0.290136;AN=5008;NS=2504;DP=19924;EAS_AF=0.3581;AMR_AF=0.3156;AFR_AF=0.0711;EUR_AF=0.3569;SAS_AF=0.4294;AA=T|||;VT=SNP
13	32544869	rs368881	C	T	100	PASS	AC=1454;AF=0.290335;AN=5008;NS=2504;DP=19902;EAS_AF=0.3581;AMR_AF=0.3156;AFR_AF=0.0711;EUR_AF=0.3569;SAS_AF=0.4305;AA=C|||;VT=SNP
13	32545129	rs404234	G	A	100	PASS	AC=1454;AF=0.290335;AN=5008;NS=2504;DP=22229;EAS_AF=0.3591;AMR_AF=0.3156;AFR_AF=0.0711;EUR_AF=0.3569;SAS_AF=0.4294;AA=G|||;VT=SNP
13	32545164	rs57683861	G	A	100	PASS	AC=530;AF=0.105831;AN=5008;NS=2504;DP=22254;EAS_AF=0.2609;AMR_AF=0.036;AFR_AF=0.0537;EUR_AF=0.0577;SAS_AF=0.1155;AA=G|||;VT=SNP
13	32545772	rs465620	C	T	100	PASS	AC=1456;AF=0.290735;AN=5008;NS=2504;DP=18102;EAS_AF=0.3591;AMR_AF=0.3156;AFR_AF=0.0711;EUR_AF=0.3569;SAS_AF=0.4315;AA=C|||;VT=SNP
13	32545822	rs457469	A	G	100	PASS	AC=4743;AF=0.947085;AN=5008;NS=2504;DP=16888;EAS_AF=0.999;AMR_AF=0.9568;AFR_AF=0.8835;EUR_AF=0.9443;SAS_AF=0.9755;AA=G|||;VT=SNP
13	32545856	rs11616892	G	A	100	PASS	AC=680;AF=0.135783;AN=5008;NS=2504;DP=16323;EAS_AF=0.0337;AMR_AF=0.2089;AFR_AF=0.0832;EUR_AF=0.2753;SAS_AF=0.1166;AA=G|||;VT=SNP
13	32546037	rs144553434	C	T	100	PASS	AC=23;AF=0.00459265;AN=5008;NS=2504;DP=14700;EAS_AF=0.001;AMR_AF=0.0086;AFR_AF=0;EUR_AF=0.0129;SAS_AF=0.0031;AA=C|||;VT=SNP
13	32546041	rs457707	A	G	100	PASS	AC=1456;AF=0.290735;AN=5008;NS=2504;DP=14973;EAS_AF=0.3591;AMR_AF=0.3156;AFR_AF=0.0711;EUR_AF=0.3569;SAS_AF=0.4315;AA=A|||;VT=SNP
13	32546255	rs465821	C	T	100	PASS	AC=1430;AF=0.285543;AN=5008;NS=2504;DP=16210;EAS_AF=0.3591;AMR_AF=0.3156;AFR_AF=0.0514;EUR_AF=0.3569;SAS_AF=0.4315;AA=C|||;VT=SNP
13	32546338	rs463234	G	A	100	PASS	AC=4602;AF=0.91893;AN=5008;NS=2504;DP=16746;EAS_AF=0.999;AMR_AF=0.9524;AFR_AF=0.7791;EUR_AF=0.9443;SAS_AF=0.9755;AA=A|||;VT=SNP
13	32546919	rs380132	A	G	100	PASS	AC=4743;AF=0.947085;AN=5008;NS=2504;DP=22076;EAS_AF=0.999;AMR_AF=0.9568;AFR_AF=0.8835;EUR_AF=0.9443;SAS_AF=0.9755;AA=G|||;VT=SNP
13	32547131	rs365873	T	C	100	PASS	AC=1457;AF=0.290935;AN=5008;NS=2504;DP=20792;EAS_AF=0.3591;AMR_AF=0.3156;AFR_AF=0.0719;EUR_AF=0.3569;SAS_AF=0.4315;AA=T|||;VT=SNP
13	32547251	rs7334588	A	G	100	PASS	AC=2404;AF=0.480032;AN=5008;NS=2504;DP=19609;EAS_AF=0.6062;AMR_AF=0.4265;AFR_AF=0.5772;EUR_AF=0.3121;SAS_AF=0.4294;AA=A|||;VT=SNP
13	32547981	rs457753	T	C	100	PASS	AC=1590;AF=0.317492;AN=5008;NS=2504;DP=18512;EAS_AF=0.3671;AMR_AF=0.3559;AFR_AF=0.0605;EUR_AF=0.4344;SAS_AF=0.4663;AA=T|||;VT=SNP
13	32548065	rs461808	C	T	100	PASS	AC=3403;AF=0.679513;AN=5008;NS=2504;DP=17005;EAS_AF=0.6667;AMR_AF=0.6614;AFR_AF=0.587;EUR_AF=0.8042;SAS_AF=0.7025;AA=T|||;VT=SNP
13	32548170	rs466845	C	T	100	PASS	AC=4623;AF=0.923123;AN=5008;NS=2504;DP=15369;EAS_AF=0.999;AMR_AF=0.9625;AFR_AF=0.7814;EUR_AF=0.9563;SAS_AF=0.9744;AA=C|||;VT=SNP
13	32549306	rs73165169	C	T	100	PASS	AC=56;AF=0.0111821;AN=5008;NS=2504;DP=17190;EAS_AF=0;AMR_AF=0.0216;AFR_AF=0;EUR_AF=0.0368;SAS_AF=0.0041;AA=C|||;VT=SNP
13	32549853	rs463132	C	G	100	PASS	AC=3623;AF=0.723442;AN=5008;NS=2504;DP=16133;EAS_AF=0.9653;AMR_AF=0.7363;AFR_AF=0.4637;EUR_AF=0.675;SAS_AF=0.8661;AA=C|||;VT=SNP
13	32550181	rs9532996	A	G	100	PASS	AC=14;AF=0.00279553;AN=5008;NS=2504;DP=7720;EAS_AF=0;AMR_AF=0.0014;AFR_AF=0;EUR_AF=0.0099;SAS_AF=0.0031;AA=A|||;VT=SNP
13	32550540	rs7334117	G	A	100	PASS	AC=3591;AF=0.717053;AN=5008;NS=2504;DP=10539;EAS_AF=0.9633;AMR_AF=0.7349;AFR_AF=0.4448;EUR_AF=0.675;SAS_AF=0.862;AA=G|||;VT=SNP
13	32550633	rs2773969	T	C	100	PASS	AC=4008;AF=0.800319;AN=5008;NS=2504;DP=12382;EAS_AF=0.9653;AMR_AF=0.7507;AFR_AF=0.7466;EUR_AF=0.6759;SAS_AF=0.8661;AA=C|||;VT=SNP
13	32551403	rs7337205	C	T	100	PASS	AC=660;AF=0.131789;AN=5008;NS=2504;DP=19234;EAS_AF=0.0337;AMR_AF=0.1945;AFR_AF=0.084;EUR_AF=0.2664;SAS_AF=0.1145;AA=C|||;VT=SNP
13	32551486	rs186226157	G	A	100	PASS	AC=25;AF=0.00499201;AN=5008;NS=2504;DP=19197;EAS_AF=0;AMR_AF=0.0072;AFR_AF=0;EUR_AF=0.0129;SAS_AF=0.0072;AA=G|||;VT=SNP
13	32552124	rs55958050	G	C	100	PASS	AC=21;AF=0.00419329;AN=5008;NS=2504;DP=17766;EAS_AF=0;AMR_AF=0.0029;AFR_AF=0.0008;EUR_AF=0.0159;SAS_AF=0.002;AA=G|||;VT=SNP
13	32553168	rs9566926	A	G	100	PASS	AC=483;AF=0.0964457;AN=5008;NS=2504;DP=20092;EAS_AF=0.1458;AMR_AF=0.0418;AFR_AF=0.1195;EUR_AF=0.0586;SAS_AF=0.092;AA=A|||;VT=SNP
13	32553677	rs370445	G	A	100	PASS	AC=3650;AF=0.728834;AN=5008;NS=2504;DP=19494;EAS_AF=0.9653;AMR_AF=0.7363;AFR_AF=0.4841;EUR_AF=0.675;SAS_AF=0.8661;AA=G|||;VT=SNP
13	32553799	rs118099352	A	C	100	PASS	AC=42;AF=0.00838658;AN=5008;NS=2504;DP=17824;EAS_AF=0;AMR_AF=0.0231;AFR_AF=0.0023;EUR_AF=0.0219;SAS_AF=0.001;AA=A|||;VT=SNP
13	32554286	rs9525577	T	G	100	PASS	AC=857;AF=0.171126;AN=5008;NS=2504;DP=20068;EAS_AF=0.3313;AMR_AF=0.2853;AFR_AF=0.0091;EUR_AF=0.1233;SAS_AF=0.1933;AA=T|||;VT=SNP
13	32554532	rs427671	A	G	100	PASS	AC=3976;AF=0.79393;AN=5008;NS=2504;DP=18114;EAS_AF=0.9653;AMR_AF=0.7478;AFR_AF=0.7224;EUR_AF=0.6769;SAS_AF=0.8671;AA=G|||;VT=SNP
13	32554539	rs77409329	C	G	100	PASS	AC=19;AF=0.00379393;AN=5008;NS=2504;DP=18165;EAS_AF=0;AMR_AF=0.0072;AFR_AF=0;EUR_AF=0.0109;SAS_AF=0.0031;AA=C|||;VT=SNP
13	32554975	rs150910507	C	G	100	PASS	AC=19;AF=0.00379393;AN=5008;NS=2504;DP=18175;EAS_AF=0;AMR_AF=0.0058;AFR_AF=0.0008;EUR_AF=0.0139;SAS_AF=0;AA=C|||;VT=SNP
13	32555287	rs391678	G	A	100	PASS	AC=4030;AF=0.804712;AN=5008;NS=2504;DP=16553;EAS_AF=0.9653;AMR_AF=0.7507;AFR_AF=0.7632;EUR_AF=0.6759;SAS_AF=0.8661;AA=A|||;VT=SNP
13	32557252	rs138609700	A	G	100	PASS	AC=28;AF=0.00559105;AN=5008;NS=2504;DP=12111;EAS_AF=0;AMR_AF=0.0058;AFR_AF=0;EUR_AF=0.0229;SAS_AF=0.001;AA=A|||;VT=SNP
13	32557370	rs9533021	T	C	100	PASS	AC=1530;AF=0.305511;AN=5008;NS=2504;DP=10613;EAS_AF=0.4315;AMR_AF=0.3588;AFR_AF=0.2466;EUR_AF=0.2346;SAS_AF=0.2904;AA=T|||;VT=SNP
13	32557963	rs203404	T	C	100	PASS	AC=3197;AF=0.638379;AN=5008;NS=2504;DP=19314;EAS_AF=0.6419;AMR_AF=0.6628;AFR_AF=0.7345;EUR_AF=0.6133;SAS_AF=0.5133;AA=t|||;VT=SNP
13	32558094	rs403125	A	G	100	PASS	AC=4694;AF=0.9373;AN=5008;NS=2504;DP=19161;EAS_AF=0.999;AMR_AF=0.938;AFR_AF=0.8623;EUR_AF=0.9344;SAS_AF=0.9775;AA=G|||;VT=SNP
13	32559164	rs203405	G	A	100	PASS	AC=2588;AF=0.516773;AN=5008;NS=2504;DP=18003;EAS_AF=0.624;AMR_AF=0.5288;AFR_AF=0.5772;EUR_AF=0.4264;SAS_AF=0.409;AA=G|||;VT=SNP
13	32559976	rs419937	A	G	100	PASS	AC=2278;AF=0.454872;AN=5008;NS=2504;DP=13959;EAS_AF=0.248;AMR_AF=0.7305;AFR_AF=0.0908;EUR_AF=0.7584;SAS_AF=0.6524;AA=A|||;VT=SNP
13	32560173	rs378167	G	A	100	PASS	AC=4354;AF=0.869409;AN=5008;NS=2504;DP=16518;EAS_AF=0.9484;AMR_AF=0.9424;AFR_AF=0.6536;EUR_AF=0.9334;SAS_AF=0.9622;AA=A|||;VT=SNP
13	32560332	rs203406	G	A	100	PASS	AC=3895;AF=0.777756;AN=5008;NS=2504;DP=17945;EAS_AF=0.7907;AMR_AF=0.9308;AFR_AF=0.4955;EUR_AF=0.9145;SAS_AF=0.8967;AA=A|||;VT=SNP
13	32560677	rs457936	C	T	100	PASS	AC=2375;AF=0.474241;AN=5008;NS=2504;DP=18357;EAS_AF=0.3135;AMR_AF=0.5605;AFR_AF=0.3026;EUR_AF=0.6103;SAS_AF=0.6708;AA=C|||;VT=SNP
13	32560836	rs75545069	A	G	100	PASS	AC=20;AF=0.00399361;AN=5008;NS=2504;DP=20223;EAS_AF=0;AMR_AF=0.0058;AFR_AF=0;EUR_AF=0.0119;SAS_AF=0.0041;AA=A|||;VT=SNP
13	32560946	rs80061031	A	T	100	PASS	AC=28;AF=0.00559105;AN=5008;NS=2504;DP=21658;EAS_AF=0;AMR_AF=0.0072;AFR_AF=0.0015;EUR_AF=0.0159;SAS_AF=0.0051;AA=G|||;VT=SNP
13	32560995	rs1001852	G	C	100	PASS	AC=1446;AF=0.288738;AN=5008;NS=2504;DP=20782;EAS_AF=0.4861;AMR_AF=0.3444;AFR_AF=0.177;EUR_AF=0.2833;SAS_AF=0.2025;AA=G|||;VT=SNP
13	32561200	rs113602839	G	A	100	PASS	AC=61;AF=0.0121805;AN=5008;NS=2504;DP=21497;EAS_AF=0;AMR_AF=0.0101;AFR_AF=0.0068;EUR_AF=0.0189;SAS_AF=0.0266;AA=G|||;VT=SNP
13	32561254	rs1001853	C	T	100	PASS	AC=1428;AF=0.285144;AN=5008;NS=2504;DP=22683;EAS_AF=0.4772;AMR_AF=0.3415;AFR_AF=0.1755;EUR_AF=0.2793;SAS_AF=0.2014;AA=C|||;VT=SNP
13	32561356	rs1001854	A	G	100	PASS	AC=1678;AF=0.335064;AN=5008;NS=2504;DP=23197;EAS_AF=0.503;AMR_AF=0.3746;AFR_AF=0.2678;EUR_AF=0.3419;SAS_AF=0.2178;AA=A|||;VT=SNP
13	32563113	rs461765	C	T	100	PASS	AC=4224;AF=0.84345;AN=5008;NS=2504;DP=18661;EAS_AF=0.8234;AMR_AF=0.928;AFR_AF=0.73;EUR_AF=0.9135;SAS_AF=0.8855;AA=T|||;VT=SNP
13	32563266	rs2188631	T	G	100	PASS	AC=732;AF=0.146166;AN=5008;NS=2504;DP=21424;EAS_AF=0.0595;AMR_AF=0.2363;AFR_AF=0.1331;EUR_AF=0.2475;SAS_AF=0.0849;AA=T|||;VT=SNP
13	32564226	rs9566944	G	T	100	PASS	AC=1430;AF=0.285543;AN=5008;NS=2504;DP=18860;EAS_AF=0.4782;AMR_AF=0.3429;AFR_AF=0.1755;EUR_AF=0.2783;SAS_AF=0.2025;AA=G|||;VT=SNP
13	32564442	rs436271	G	T	100	PASS	AC=2104;AF=0.420128;AN=5008;NS=2504;DP=19593;EAS_AF=0.3442;AMR_AF=0.5461;AFR_AF=0.0817;EUR_AF=0.6113;SAS_AF=0.6697;AA=G|||;VT=SNP
13	32565152	rs9566947	C	G	100	PASS	AC=1586;AF=0.316693;AN=5008;NS=2504;DP=18301;EAS_AF=0.4792;AMR_AF=0.3559;AFR_AF=0.2655;EUR_AF=0.2922;SAS_AF=0.2157;AA=G|||;VT=SNP
13	32565369	rs9562389	G	A	100	PASS	AC=1585;AF=0.316494;AN=5008;NS=2504;DP=19354;EAS_AF=0.4792;AMR_AF=0.3573;AFR_AF=0.264;EUR_AF=0.2922;SAS_AF=0.2157;AA=A|||;VT=SNP
13	32565539	rs9566949	T	C	100	PASS	AC=1452;AF=0.289936;AN=5008;NS=2504;DP=19568;EAS_AF=0.499;AMR_AF=0.3444;AFR_AF=0.1755;EUR_AF=0.2783;SAS_AF=0.2025;AA=T|||;VT=SNP
13	32566214	rs73165178	C	T	100	PASS	AC=40;AF=0.00798722;AN=5008;NS=2504;DP=18687;EAS_AF=0;AMR_AF=0.013;AFR_AF=0.0008;EUR_AF=0.0219;SAS_AF=0.0082;AA=C|||;VT=SNP
13	32566897	rs35640732	G	A	100	PASS	AC=1429;AF=0.285343;AN=5008;NS=2504;DP=17390;EAS_AF=0.4802;AMR_AF=0.3444;AFR_AF=0.1755;EUR_AF=0.2783;SAS_AF=0.1984;AA=G|||;VT=SNP
13	32566930	rs405750	T	C	100	PASS	AC=4088;AF=0.816294;AN=5008;NS=2504;DP=16965;EAS_AF=0.8224;AMR_AF=0.9207;AFR_AF=0.6331;EUR_AF=0.9115;SAS_AF=0.8855;AA=T|||;VT=SNP
13	32567494	rs463550	T	C	100	PASS	AC=4234;AF=0.845447;AN=5008;NS=2504;DP=18997;EAS_AF=0.8333;AMR_AF=0.9294;AFR_AF=0.7292;EUR_AF=0.9125;SAS_AF=0.8865;AA=C|||;VT=SNP
13	32567495	rs4483729	G	A	100	PASS	AC=1410;AF=0.28155;AN=5008;NS=2504;DP=19038;EAS_AF=0.4792;AMR_AF=0.3429;AFR_AF=0.1619;EUR_AF=0.2793;SAS_AF=0.1984;AA=G|||;VT=SNP
13	32568452	rs35908390	T	C	100	PASS	AC=732;AF=0.146166;AN=5008;NS=2504;DP=17375;EAS_AF=0.0595;AMR_AF=0.2363;AFR_AF=0.1324;EUR_AF=0.2485;SAS_AF=0.0849;AA=T|||;VT=SNP
13	32568851	rs461091	A	G	100	PASS	AC=2116;AF=0.422524;AN=5008;NS=2504;DP=20361;EAS_AF=0.3532;AMR_AF=0.5504;AFR_AF=0.0719;EUR_AF=0.6193;SAS_AF=0.6748;AA=A|||;VT=SNP
13	32569352	rs466317	A	G	100	PASS	AC=4096;AF=0.817891;AN=5008;NS=2504;DP=17577;EAS_AF=0.8333;AMR_AF=0.9222;AFR_AF=0.6278;EUR_AF=0.9135;SAS_AF=0.8865;AA=G|||;VT=SNP
13	32569556	rs407181	C	T	100	PASS	AC=2112;AF=0.421725;AN=5008;NS=2504;DP=17583;EAS_AF=0.3522;AMR_AF=0.549;AFR_AF=0.0719;EUR_AF=0.6173;SAS_AF=0.6748;AA=C|||;VT=SNP
13	32569815	rs121046	G	A	100	PASS	AC=2112;AF=0.421725;AN=5008;NS=2504;DP=16759;EAS_AF=0.3522;AMR_AF=0.549;AFR_AF=0.0719;EUR_AF=0.6173;SAS_AF=0.6748;AA=G|||;VT=SNP
13	32570165	rs117665716	A	G	100	PASS	AC=28;AF=0.00559105;AN=5008;NS=2504;DP=17321;EAS_AF=0;AMR_AF=0.0072;AFR_AF=0.0015;EUR_AF=0.0139;SAS_AF=0.0072;AA=A|||;VT=SNP
13	32570500	rs9590684	G	A	100	PASS	AC=316;AF=0.063099;AN=5008;NS=2504;DP=20245;EAS_AF=0.001;AMR_AF=0.1023;AFR_AF=0.0227;EUR_AF=0.17;SAS_AF=0.044;AA=G|||;VT=SNP
13	32570543	rs73165181	A	G	100	PASS	AC=41;AF=0.0081869;AN=5008;NS=2504;DP=20001;EAS_AF=0;AMR_AF=0.013;AFR_AF=0.0008;EUR_AF=0.0229;SAS_AF=0.0082;AA=A|||;VT=SNP
13	32570713	rs466183	T	C	100	PASS	AC=4099;AF=0.81849;AN=5008;NS=2504;DP=19413;EAS_AF=0.8363;AMR_AF=0.9222;AFR_AF=0.6278;EUR_AF=0.9135;SAS_AF=0.8865;AA=C|||;VT=SNP
13	32570844	rs464007	C	T	100	PASS	AC=2249;AF=0.449081;AN=5008;NS=2504;DP=20102;EAS_AF=0.3522;AMR_AF=0.5605;AFR_AF=0.149;EUR_AF=0.6312;SAS_AF=0.6881;AA=C|||;VT=SNP
13	32570845	rs458331	G	A	100	PASS	AC=1022;AF=0.204073;AN=5008;NS=2504;DP=20044;EAS_AF=0.4206;AMR_AF=0.1138;AFR_AF=0.2844;EUR_AF=0.0318;SAS_AF=0.1135;AA=G|||;VT=SNP
13	32571088	rs439716	A	C	100	PASS	AC=4099;AF=0.81849;AN=5008;NS=2504;DP=18200;EAS_AF=0.8363;AMR_AF=0.9222;AFR_AF=0.6278;EUR_AF=0.9135;SAS_AF=0.8865;AA=C|||;VT=SNP
13	32571473	rs463806	C	T	100	PASS	AC=848;AF=0.169329;AN=5008;NS=2504;DP=8591;EAS_AF=0.4177;AMR_AF=0.1095;AFR_AF=0.1566;EUR_AF=0.0328;SAS_AF=0.1135;AA=C|||;VT=SNP
13	32572001	rs9562395	A	G	100	PASS	AC=669;AF=0.133586;AN=5008;NS=2504;DP=14645;EAS_AF=0.4196;AMR_AF=0.1052;AFR_AF=0.0227;EUR_AF=0.0318;SAS_AF=0.1135;AA=A|||;VT=SNP
13	32572551	rs1615345	G	A	100	PASS	AC=941;AF=0.187899;AN=5008;NS=2504;DP=16986;EAS_AF=0.4196;AMR_AF=0.1138;AFR_AF=0.2231;EUR_AF=0.0328;SAS_AF=0.1135;AA=G|||;VT=SNP
13	32573003	rs145746611	G	A	100	PASS	AC=25;AF=0.00499201;AN=5008;NS=2504;DP=21750;EAS_AF=0;AMR_AF=0.0072;AFR_AF=0.0015;EUR_AF=0.0159;SAS_AF=0.002;AA=G|||;VT=SNP
13	32573119	rs377880	T	G	100	PASS	AC=2191;AF=0.4375;AN=5008;NS=2504;DP=20513;EAS_AF=0.3562;AMR_AF=0.5548;AFR_AF=0.1241;EUR_AF=0.6173;SAS_AF=0.6769;AA=G|||;VT=SNP
13	32575847	rs71436459	G	T	100	PASS	AC=61;AF=0.0121805;AN=5008;NS=2504;DP=18282;EAS_AF=0;AMR_AF=0.013;AFR_AF=0.0008;EUR_AF=0.0408;SAS_AF=0.0102;AA=G|||;VT=SNP
13	32576092	rs442697	A	G	100	PASS	AC=2090;AF=0.417332;AN=5008;NS=2504;DP=18758;EAS_AF=0.3333;AMR_AF=0.5476;AFR_AF=0.0726;EUR_AF=0.6123;SAS_AF=0.6769;AA=A|||;VT=SNP
13	32578153	rs9315152	G	A	100	PASS	AC=673;AF=0.134385;AN=5008;NS=2504;DP=19888;EAS_AF=0.4425;AMR_AF=0.1052;AFR_AF=0.0053;EUR_AF=0.0358;SAS_AF=0.1135;AA=G|||;VT=SNP
13	32578256	rs429330	G	A	100	PASS	AC=2092;AF=0.417732;AN=5008;NS=2504;DP=19391;EAS_AF=0.3333;AMR_AF=0.5476;AFR_AF=0.0726;EUR_AF=0.6133;SAS_AF=0.6779;AA=G|||;VT=SNP
13	32578284	rs61946667	G	A	100	PASS	AC=197;AF=0.0393371;AN=5008;NS=2504;DP=17120;EAS_AF=0.0456;AMR_AF=0.036;AFR_AF=0.0106;EUR_AF=0.0686;SAS_AF=0.044;AA=G|||;VT=SNP
13	32578853	rs430556	G	A	100	PASS	AC=2092;AF=0.417732;AN=5008;NS=2504;DP=16493;EAS_AF=0.3333;AMR_AF=0.5476;AFR_AF=0.0726;EUR_AF=0.6133;SAS_AF=0.6779;AA=G|||;VT=SNP
13	32579100	rs447522	T	C	100	PASS	AC=2093;AF=0.417931;AN=5008;NS=2504;DP=21764;EAS_AF=0.3333;AMR_AF=0.5476;AFR_AF=0.0726;EUR_AF=0.6133;SAS_AF=0.6789;AA=T|||;VT=SNP
13	32579308	rs9315153	C	T	100	PASS	AC=674;AF=0.134585;AN=5008;NS=2504;DP=16855;EAS_AF=0.4425;AMR_AF=0.1052;AFR_AF=0.0053;EUR_AF=0.0358;SAS_AF=0.1145;AA=C|||;VT=SNP
13	32579317	rs9315154	A	T	100	PASS	AC=674;AF=0.134585;AN=5008;NS=2504;DP=16885;EAS_AF=0.4425;AMR_AF=0.1052;AFR_AF=0.0053;EUR_AF=0.0358;SAS_AF=0.1145;AA=A|||;VT=SNP
13	32579513	rs466282	G	A	100	PASS	AC=2092;AF=0.417732;AN=5008;NS=2504;DP=19548;EAS_AF=0.3333;AMR_AF=0.5476;AFR_AF=0.0726;EUR_AF=0.6133;SAS_AF=0.6779;AA=G|||;VT=SNP
13	32579551	rs7992130	C	G	100	PASS	AC=732;AF=0.146166;AN=5008;NS=2504;DP=18695;EAS_AF=0.0575;AMR_AF=0.2392;AFR_AF=0.1316;EUR_AF=0.2505;SAS_AF=0.0838;AA=C|||;VT=SNP
13	32580097	rs1148313	A	C	100	PASS	AC=1005;AF=0.200679;AN=5008;NS=2504;DP=15728;EAS_AF=0.4425;AMR_AF=0.1138;AFR_AF=0.2511;EUR_AF=0.0368;SAS_AF=0.1135;AA=A|||;VT=SNP
13	32580110	rs11617881	T	C	100	PASS	AC=732;AF=0.146166;AN=5008;NS=2504;DP=15824;EAS_AF=0.0575;AMR_AF=0.2392;AFR_AF=0.1316;EUR_AF=0.2505;SAS_AF=0.0838;AA=T|||;VT=SNP
13	32581314	rs457696	T	C	100	PASS	AC=1006;AF=0.200879;AN=5008;NS=2504;DP=18828;EAS_AF=0.4425;AMR_AF=0.1138;AFR_AF=0.2511;EUR_AF=0.0368;SAS_AF=0.1145;AA=T|||;VT=SNP
13	32581617	rs456319	A	T	100	PASS	AC=2889;AF=0.576877;AN=5008;NS=2504;DP=19830;EAS_AF=0.3909;AMR_AF=0.7925;AFR_AF=0.2519;EUR_AF=0.8638;SAS_AF=0.7597;AA=A|||;VT=SNP
13	32582138	rs448909	G	A	100	PASS	AC=2890;AF=0.577077;AN=5008;NS=2504;DP=17438;EAS_AF=0.3909;AMR_AF=0.7925;AFR_AF=0.2519;EUR_AF=0.8638;SAS_AF=0.7607;AA=A|||;VT=SNP
13	32582430	rs12585416	A	G	100	PASS	AC=732;AF=0.146166;AN=5008;NS=2504;DP=16765;EAS_AF=0.0575;AMR_AF=0.2392;AFR_AF=0.1316;EUR_AF=0.2505;SAS_AF=0.0838;AA=A|||;VT=SNP
13	32582476	rs34609713	G	T	100	PASS	AC=732;AF=0.146166;AN=5008;NS=2504;DP=16944;EAS_AF=0.0575;AMR_AF=0.2392;AFR_AF=0.1316;EUR_AF=0.2505;SAS_AF=0.0838;AA=G|||;VT=SNP
13	32582880	rs140647447	G	C	100	PASS	AC=26;AF=0.00519169;AN=5008;NS=2504;DP=21294;EAS_AF=0;AMR_AF=0.0086;AFR_AF=0.0015;EUR_AF=0.0159;SAS_AF=0.002;AA=A|||;VT=SNP
13	32583204	rs12584065	C	A	100	PASS	AC=696;AF=0.138978;AN=5008;NS=2504;DP=17844;EAS_AF=0.4425;AMR_AF=0.1052;AFR_AF=0.0227;EUR_AF=0.0358;SAS_AF=0.1135;AA=C|||;VT=SNP
13	32583353	rs449722	C	T	100	PASS	AC=4089;AF=0.816494;AN=5008;NS=2504;DP=13843;EAS_AF=0.8343;AMR_AF=0.9222;AFR_AF=0.6203;EUR_AF=0.9145;SAS_AF=0.8875;AA=T|||;VT=SNP
13	32583567	rs79183170	T	C	100	PASS	AC=197;AF=0.0393371;AN=5008;NS=2504;DP=13326;EAS_AF=0.0456;AMR_AF=0.036;AFR_AF=0.0106;EUR_AF=0.0686;SAS_AF=0.044;AA=T|||;VT=SNP
13	32585023	rs175920	A	T	100	PASS	AC=2889;AF=0.576877;AN=5008;NS=2504;DP=17405;EAS_AF=0.3909;AMR_AF=0.7925;AFR_AF=0.2519;EUR_AF=0.8638;SAS_AF=0.7597;AA=T|||;VT=SNP
13	32585607	rs79200675	G	C	100	PASS	AC=214;AF=0.0427316;AN=5008;NS=2504;DP=18379;EAS_AF=0.1181;AMR_AF=0.0144;AFR_AF=0.0015;EUR_AF=0.0159;SAS_AF=0.0685;AA=G|||;VT=SNP
13	32585861	rs12161844	G	T	100	PASS	AC=746;AF=0.148962;AN=5008;NS=2504;DP=19001;EAS_AF=0.4435;AMR_AF=0.1081;AFR_AF=0.0567;EUR_AF=0.0368;SAS_AF=0.1145;AA=G|||;VT=SNP
13	32585906	rs388445	C	T	100	PASS	AC=2091;AF=0.417532;AN=5008;NS=2504;DP=18876;EAS_AF=0.3333;AMR_AF=0.5476;AFR_AF=0.0726;EUR_AF=0.6133;SAS_AF=0.6769;AA=C|||;VT=SNP
13	32586131	rs450341	A	T	100	PASS	AC=2890;AF=0.577077;AN=5008;NS=2504;DP=21886;EAS_AF=0.3909;AMR_AF=0.7925;AFR_AF=0.2519;EUR_AF=0.8638;SAS_AF=0.7607;AA=T|||;VT=SNP
13	32586187	rs1148314	G	A	100	PASS	AC=1055;AF=0.210663;AN=5008;NS=2504;DP=19742;EAS_AF=0.4435;AMR_AF=0.1153;AFR_AF=0.2874;EUR_AF=0.0368;SAS_AF=0.1135;AA=G|||;VT=SNP
13	32586408	rs1411481	A	T	100	PASS	AC=732;AF=0.146166;AN=5008;NS=2504;DP=20461;EAS_AF=0.0575;AMR_AF=0.2392;AFR_AF=0.1316;EUR_AF=0.2505;SAS_AF=0.0838;AA=A|||;VT=SNP
13	32586549	rs9562405	G	T	100	PASS	AC=681;AF=0.135982;AN=5008;NS=2504;DP=16262;EAS_AF=0.4435;AMR_AF=0.1081;AFR_AF=0.0091;EUR_AF=0.0358;SAS_AF=0.1135;AA=G|||;VT=SNP
13	32586749	rs459747	C	T	100	PASS	AC=2158;AF=0.430911;AN=5008;NS=2504;DP=16683;EAS_AF=0.3333;AMR_AF=0.5533;AFR_AF=0.1203;EUR_AF=0.6133;SAS_AF=0.6769;AA=T|||;VT=SNP
13	32586856	rs467636	G	A	100	PASS	AC=2159;AF=0.43111;AN=5008;NS=2504;DP=17169;EAS_AF=0.3333;AMR_AF=0.5533;AFR_AF=0.121;EUR_AF=0.6133;SAS_AF=0.6769;AA=A|||;VT=SNP
13	32587044	rs459596	C	G	100	PASS	AC=2890;AF=0.577077;AN=5008;NS=2504;DP=21875;EAS_AF=0.3909;AMR_AF=0.7925;AFR_AF=0.2519;EUR_AF=0.8638;SAS_AF=0.7607;AA=C|||;VT=SNP
13	32587062	rs17591215	C	T	100	PASS	AC=733;AF=0.146366;AN=5008;NS=2504;DP=22051;EAS_AF=0.0575;AMR_AF=0.2392;AFR_AF=0.1324;EUR_AF=0.2505;SAS_AF=0.0838;AA=C|||;VT=SNP
13	32588825	rs455805	G	A	100	PASS	AC=4237;AF=0.846046;AN=5008;NS=2504;DP=20981;EAS_AF=0.8353;AMR_AF=0.9294;AFR_AF=0.7284;EUR_AF=0.9145;SAS_AF=0.8865;AA=A|||;VT=SNP
13	32588848	rs204125	G	A	100	PASS	AC=2090;AF=0.417332;AN=5008;NS=2504;DP=21104;EAS_AF=0.3333;AMR_AF=0.5461;AFR_AF=0.0726;EUR_AF=0.6133;SAS_AF=0.6769;AA=G|||;VT=SNP
13	32589357	rs66609886	A	T	100	PASS	AC=733;AF=0.146366;AN=5008;NS=2504;DP=17762;EAS_AF=0.0575;AMR_AF=0.2406;AFR_AF=0.1316;EUR_AF=0.2505;SAS_AF=0.0838;AA=A|||;VT=SNP
13	32589361	rs67989666	G	T	100	PASS	AC=733;AF=0.146366;AN=5008;NS=2504;DP=17685;EAS_AF=0.0575;AMR_AF=0.2406;AFR_AF=0.1316;EUR_AF=0.2505;SAS_AF=0.0838;AA=G|||;VT=SNP
13	32589490	rs12856583	G	A	100	PASS	AC=733;AF=0.146366;AN=5008;NS=2504;DP=17240;EAS_AF=0.0575;AMR_AF=0.2406;AFR_AF=0.1316;EUR_AF=0.2505;SAS_AF=0.0838;AA=G|||;VT=SNP
13	32589674	rs204124	T	C	100	PASS	AC=1057;AF=0.211062;AN=5008;NS=2504;DP=14478;EAS_AF=0.4435;AMR_AF=0.1153;AFR_AF=0.289;EUR_AF=0.0368;SAS_AF=0.1135;AA=T|||;VT=SNP
13	32589677	rs68119519	C	A	100	PASS	AC=734;AF=0.146565;AN=5008;NS=2504;DP=14398;EAS_AF=0.0575;AMR_AF=0.2406;AFR_AF=0.1324;EUR_AF=0.2505;SAS_AF=0.0838;AA=C|||;VT=SNP
13	32589781	rs204123	C	A	100	PASS	AC=2883;AF=0.575679;AN=5008;NS=2504;DP=16997;EAS_AF=0.3909;AMR_AF=0.7925;AFR_AF=0.2466;EUR_AF=0.8638;SAS_AF=0.7607;AA=A|||;VT=SNP
13	32589954	rs34858589	G	A	100	PASS	AC=733;AF=0.146366;AN=5008;NS=2504;DP=18141;EAS_AF=0.0575;AMR_AF=0.2406;AFR_AF=0.1316;EUR_AF=0.2505;SAS_AF=0.0838;AA=G|||;VT=SNP
13	32590000	rs204122	G	A	100	PASS	AC=2092;AF=0.417732;AN=5008;NS=2504;DP=19513;EAS_AF=0.3333;AMR_AF=0.5476;AFR_AF=0.0726;EUR_AF=0.6143;SAS_AF=0.6769;AA=G|||;VT=SNP
13	32590152	rs74573254	G	A	100	PASS	AC=23;AF=0.00459265;AN=5008;NS=2504;DP=20764;EAS_AF=0;AMR_AF=0.0072;AFR_AF=0.0015;EUR_AF=0.0129;SAS_AF=0.0031;AA=G|||;VT=SNP
13	32590165	rs460366	A	G	100	PASS	AC=4088;AF=0.816294;AN=5008;NS=2504;DP=20501;EAS_AF=0.8353;AMR_AF=0.9222;AFR_AF=0.6195;EUR_AF=0.9145;SAS_AF=0.8865;AA=G|||;VT=SNP
13	32590604	rs204121	T	G	100	PASS	AC=2091;AF=0.417532;AN=5008;NS=2504;DP=20790;EAS_AF=0.3333;AMR_AF=0.5461;AFR_AF=0.0726;EUR_AF=0.6133;SAS_AF=0.6779;AA=T|||;VT=SNP
13	32590761	rs461782	A	G	100	PASS	AC=4103;AF=0.819289;AN=5008;NS=2504;DP=20286;EAS_AF=0.8353;AMR_AF=0.9222;AFR_AF=0.6309;EUR_AF=0.9145;SAS_AF=0.8865;AA=G|||;VT=SNP
13	32592052	rs204120	C	T	100	PASS	AC=2091;AF=0.417532;AN=5008;NS=2504;DP=18966;EAS_AF=0.3323;AMR_AF=0.5461;AFR_AF=0.0741;EUR_AF=0.6133;SAS_AF=0.6769;AA=C|||;VT=SNP
13	32592429	rs75932428	T	A	100	PASS	AC=38;AF=0.00758786;AN=5008;NS=2504;DP=20931;EAS_AF=0;AMR_AF=0.0058;AFR_AF=0.0008;EUR_AF=0.0268;SAS_AF=0.0061;AA=T|||;VT=SNP
13	32592518	rs79572725	A	G	100	PASS	AC=197;AF=0.0393371;AN=5008;NS=2504;DP=18837;EAS_AF=0.0069;AMR_AF=0.0187;AFR_AF=0.0741;EUR_AF=0.0408;SAS_AF=0.0389;AA=A|||;VT=SNP
13	32592791	rs204118	G	A	100	PASS	AC=2040;AF=0.407348;AN=5008;NS=2504;DP=21759;EAS_AF=0.3165;AMR_AF=0.5447;AFR_AF=0.0817;EUR_AF=0.5885;SAS_AF=0.6575;AA=G|||;VT=SNP
13	32593601	rs9533140	C	T	100	PASS	AC=39;AF=0.00778754;AN=5008;NS=2504;DP=22354;EAS_AF=0;AMR_AF=0.0058;AFR_AF=0.0008;EUR_AF=0.0268;SAS_AF=0.0072;AA=C|||;VT=SNP
13	32594211	rs77270397	G	A	100	PASS	AC=711;AF=0.141973;AN=5008;NS=2504;DP=19269;EAS_AF=0.4415;AMR_AF=0.1095;AFR_AF=0.0242;EUR_AF=0.0388;SAS_AF=0.1217;AA=G|||;VT=SNP
13	32594429	rs12877736	G	A	100	PASS	AC=313;AF=0.0625;AN=5008;NS=2504;DP=21243;EAS_AF=0.0317;AMR_AF=0.0245;AFR_AF=0.1551;EUR_AF=0.0318;SAS_AF=0.0276;AA=G|||;VT=SNP
13	32594476	rs9566985	C	T	100	PASS	AC=821;AF=0.163938;AN=5008;NS=2504;DP=22008;EAS_AF=0.4415;AMR_AF=0.1153;AFR_AF=0.1029;EUR_AF=0.0398;SAS_AF=0.1227;AA=T|||;VT=SNP
13	32594970	rs389216	C	A	100	PASS	AC=4370;AF=0.872604;AN=5008;NS=2504;DP=16085;EAS_AF=0.995;AMR_AF=0.7767;AFR_AF=0.8434;EUR_AF=0.7823;SAS_AF=0.9468;AA=A|||;VT=SNP
13	32594999	rs61946668	C	T	100	PASS	AC=53;AF=0.0105831;AN=5008;NS=2504;DP=16932;EAS_AF=0;AMR_AF=0.0159;AFR_AF=0.0015;EUR_AF=0.0368;SAS_AF=0.0031;AA=C|||;VT=SNP
13	32595027	rs9566986	C	T	100	PASS	AC=841;AF=0.167931;AN=5008;NS=2504;DP=17925;EAS_AF=0.4415;AMR_AF=0.1182;AFR_AF=0.1165;EUR_AF=0.0408;SAS_AF=0.1217;AA=T|||;VT=SNP
13	32595109	rs9562411	T	G	100	PASS	AC=821;AF=0.163938;AN=5008;NS=2504;DP=16423;EAS_AF=0.4415;AMR_AF=0.1153;AFR_AF=0.1036;EUR_AF=0.0398;SAS_AF=0.1217;AA=T|||;VT=SNP
13	32595576	rs75545492	C	T	100	PASS	AC=41;AF=0.0081869;AN=5008;NS=2504;DP=17216;EAS_AF=0;AMR_AF=0.0058;AFR_AF=0.0023;EUR_AF=0.0308;SAS_AF=0.0031;AA=C|||;VT=SNP
13	32595740	rs12050053	G	T	100	PASS	AC=520;AF=0.103834;AN=5008;NS=2504;DP=15917;EAS_AF=0.2728;AMR_AF=0.0937;AFR_AF=0.0234;EUR_AF=0.0308;SAS_AF=0.1207;AA=G|||;VT=SNP
13	32596313	rs455923	C	T	100	PASS	AC=3164;AF=0.631789;AN=5008;NS=2504;DP=21296;EAS_AF=0.3542;AMR_AF=0.6268;AFR_AF=0.7413;EUR_AF=0.672;SAS_AF=0.7321;AA=T|||;VT=SNP
13	32596651	rs77002710	C	T	100	PASS	AC=28;AF=0.00559105;AN=5008;NS=2504;DP=20299;EAS_AF=0;AMR_AF=0.0086;AFR_AF=0.0015;EUR_AF=0.0169;SAS_AF=0.0031;AA=C|||;VT=SNP
13	32596877	rs2038697	A	G	100	PASS	AC=277;AF=0.0553115;AN=5008;NS=2504;DP=22096;EAS_AF=0.006;AMR_AF=0.0202;AFR_AF=0.1513;EUR_AF=0.0278;SAS_AF=0.0297;AA=G|||;VT=SNP
13	32598531	rs9533160	T	C	100	PASS	AC=261;AF=0.0521166;AN=5008;NS=2504;DP=17268;EAS_AF=0.006;AMR_AF=0.0187;AFR_AF=0.1399;EUR_AF=0.0278;SAS_AF=0.0297;AA=T|||;VT=SNP
13	32599266	rs418374	A	G	100	PASS	AC=2083;AF=0.415935;AN=5008;NS=2504;DP=18467;EAS_AF=0.3433;AMR_AF=0.5648;AFR_AF=0.1044;EUR_AF=0.5686;SAS_AF=0.6493;AA=A|||;VT=SNP
13	32599581	rs56183547	C	A	100	PASS	AC=44;AF=0.00878594;AN=5008;NS=2504;DP=15753;EAS_AF=0;AMR_AF=0.036;AFR_AF=0.0023;EUR_AF=0.0099;SAS_AF=0.0061;AA=C|||;VT=SNP
13	32599720	rs9533163	C	G	100	PASS	AC=68;AF=0.0135783;AN=5008;NS=2504;DP=17831;EAS_AF=0.006;AMR_AF=0.0072;AFR_AF=0.0008;EUR_AF=0.0268;SAS_AF=0.0297;AA=C|||;VT=SNP
13	32600074	rs112419568	G	A	100	PASS	AC=57;AF=0.0113818;AN=5008;NS=2504;DP=17376;EAS_AF=0.001;AMR_AF=0.036;AFR_AF=0.0015;EUR_AF=0.0268;SAS_AF=0.002;AA=G|||;VT=SNP
13	32601801	rs416443	T	C	100	PASS	AC=3176;AF=0.634185;AN=5008;NS=2504;DP=17117;EAS_AF=0.4067;AMR_AF=0.6254;AFR_AF=0.7398;EUR_AF=0.6451;SAS_AF=0.7209;AA=C|||;VT=SNP
13	32602069	rs431506	G	T	100	PASS	AC=3115;AF=0.622005;AN=5008;NS=2504;DP=15720;EAS_AF=0.4067;AMR_AF=0.6239;AFR_AF=0.6952;EUR_AF=0.6441;SAS_AF=0.7209;AA=C|||;VT=SNP
13	32603258	rs77420175	G	A	100	PASS	AC=162;AF=0.0323482;AN=5008;NS=2504;DP=16393;EAS_AF=0.006;AMR_AF=0.0115;AFR_AF=0.0688;EUR_AF=0.0278;SAS_AF=0.0297;AA=G|||;VT=SNP
13	32606069	rs424118	A	G	100	PASS	AC=2175;AF=0.434305;AN=5008;NS=2504;DP=18040;EAS_AF=0.3423;AMR_AF=0.5677;AFR_AF=0.171;EUR_AF=0.5686;SAS_AF=0.6524;AA=A|||;VT=SNP
13	32606087	rs433551	T	C	100	PASS	AC=2085;AF=0.416334;AN=5008;NS=2504;DP=17876;EAS_AF=0.3423;AMR_AF=0.5648;AFR_AF=0.1044;EUR_AF=0.5686;SAS_AF=0.6524;AA=t|||;VT=SNP
13	32606693	rs9533201	G	C	100	PASS	AC=162;AF=0.0323482;AN=5008;NS=2504;DP=16245;EAS_AF=0.006;AMR_AF=0.0115;AFR_AF=0.0688;EUR_AF=0.0278;SAS_AF=0.0297;AA=G|||;VT=SNP
13	32608479	rs204126	G	A	100	PASS	AC=2293;AF=0.457867;AN=5008;NS=2504;DP=17989;EAS_AF=0.3264;AMR_AF=0.5764;AFR_AF=0.2731;EUR_AF=0.5676;SAS_AF=0.6462;AA=A|||;VT=SNP
13	32608707	rs140453183	G	T	100	PASS	AC=36;AF=0.0071885;AN=5008;NS=2504;DP=20193;EAS_AF=0;AMR_AF=0.0187;AFR_AF=0;EUR_AF=0.008;SAS_AF=0.0153;AA=G|||;VT=SNP
13	32608748	rs204127	G	A	100	PASS	AC=2153;AF=0.429912;AN=5008;NS=2504;DP=19274;EAS_AF=0.3254;AMR_AF=0.5663;AFR_AF=0.1732;EUR_AF=0.5676;SAS_AF=0.6462;AA=G|||;VT=SNP
13	32611095	rs9533214	C	T	100	PASS	AC=69;AF=0.013778;AN=5008;NS=2504;DP=18506;EAS_AF=0.006;AMR_AF=0.0072;AFR_AF=0.0008;EUR_AF=0.0268;SAS_AF=0.0307;AA=C|||;VT=SNP
13	32611739	rs457267	A	G	100	PASS	AC=3188;AF=0.636581;AN=5008;NS=2504;DP=18952;EAS_AF=0.4286;AMR_AF=0.6268;AFR_AF=0.7466;EUR_AF=0.6461;SAS_AF=0.6994;AA=G|||;VT=SNP
13	32611971	rs455893	G	A	100	PASS	AC=4336;AF=0.865815;AN=5008;NS=2504;DP=20060;EAS_AF=0.995;AMR_AF=0.7709;AFR_AF=0.8472;EUR_AF=0.7505;SAS_AF=0.9438;AA=A|||;VT=SNP
13	32614966	rs369666	A	G	100	PASS	AC=2089;AF=0.417133;AN=5008;NS=2504;DP=20045;EAS_AF=0.3651;AMR_AF=0.5648;AFR_AF=0.1006;EUR_AF=0.5785;SAS_AF=0.6278;AA=A|||;VT=SNP
13	32616386	rs413833	C	T	100	PASS	AC=2878;AF=0.574681;AN=5008;NS=2504;DP=17413;EAS_AF=0.4286;AMR_AF=0.611;AFR_AF=0.5197;EUR_AF=0.6461;SAS_AF=0.7004;AA=T|||;VT=SNP
13	32616969	rs467241	A	G	100	PASS	AC=2816;AF=0.5623;AN=5008;NS=2504;DP=20237;EAS_AF=0.4435;AMR_AF=0.6066;AFR_AF=0.4788;EUR_AF=0.6382;SAS_AF=0.6881;AA=A|||;VT=SNP
13	32617091	rs465023	T	A	100	PASS	AC=2768;AF=0.552716;AN=5008;NS=2504;DP=22117;EAS_AF=0.4435;AMR_AF=0.6052;AFR_AF=0.4433;EUR_AF=0.6382;SAS_AF=0.6881;AA=T|||;VT=SNP
13	32617326	rs9533238	A	G	100	PASS	AC=107;AF=0.0213658;AN=5008;NS=2504;DP=20593;EAS_AF=0.006;AMR_AF=0.0101;AFR_AF=0.028;EUR_AF=0.0268;SAS_AF=0.0307;AA=A|||;VT=SNP
13	32617802	rs462762	A	G	100	PASS	AC=2838;AF=0.566693;AN=5008;NS=2504;DP=17238;EAS_AF=0.4435;AMR_AF=0.6095;AFR_AF=0.4841;EUR_AF=0.6461;SAS_AF=0.6933;AA=G|||;VT=SNP
13	32617961	rs9525679	G	A	100	PASS	AC=107;AF=0.0213658;AN=5008;NS=2504;DP=18003;EAS_AF=0.006;AMR_AF=0.0101;AFR_AF=0.028;EUR_AF=0.0268;SAS_AF=0.0307;AA=G|||;VT=SNP
13	32618005	rs456705	T	G	100	PASS	AC=2781;AF=0.555312;AN=5008;NS=2504;DP=15636;EAS_AF=0.4435;AMR_AF=0.6052;AFR_AF=0.4433;EUR_AF=0.6461;SAS_AF=0.6933;AA=G|||;VT=SNP
13	32621178	rs412226	G	T	100	PASS	AC=2746;AF=0.548323;AN=5008;NS=2504;DP=17098;EAS_AF=0.4256;AMR_AF=0.6023;AFR_AF=0.4425;EUR_AF=0.6382;SAS_AF=0.6871;AA=G|||;VT=SNP
13	32621245	rs384765	T	C	100	PASS	AC=2123;AF=0.423922;AN=5008;NS=2504;DP=18388;EAS_AF=0.3472;AMR_AF=0.5648;AFR_AF=0.1415;EUR_AF=0.5785;SAS_AF=0.6258;AA=T|||;VT=SNP
13	32621857	rs378850	A	G	100	PASS	AC=3013;AF=0.601637;AN=5008;NS=2504;DP=15302;EAS_AF=0.4256;AMR_AF=0.6167;AFR_AF=0.6483;EUR_AF=0.6382;SAS_AF=0.6718;AA=G|||;VT=SNP
13	32622734	rs76899112	G	A	100	PASS	AC=108;AF=0.0215655;AN=5008;NS=2504;DP=19612;EAS_AF=0.0069;AMR_AF=0.0101;AFR_AF=0.028;EUR_AF=0.0268;SAS_AF=0.0307;AA=G|||;VT=SNP
13	32623410	rs9525691	G	A	100	PASS	AC=114;AF=0.0227636;AN=5008;NS=2504;DP=19033;EAS_AF=0.006;AMR_AF=0.0101;AFR_AF=0.0356;EUR_AF=0.0268;SAS_AF=0.0276;AA=G|||;VT=SNP
13	32623719	rs463450	T	C	100	PASS	AC=3133;AF=0.625599;AN=5008;NS=2504;DP=15683;EAS_AF=0.4345;AMR_AF=0.6254;AFR_AF=0.7133;EUR_AF=0.6461;SAS_AF=0.683;AA=C|||;VT=SNP
13	32623926	rs12146929	T	C	100	PASS	AC=148;AF=0.0295527;AN=5008;NS=2504;DP=18330;EAS_AF=0.006;AMR_AF=0.0115;AFR_AF=0.059;EUR_AF=0.0288;SAS_AF=0.0276;AA=T|||;VT=SNP
13	32624636	rs462803	T	G	100	PASS	AC=3022;AF=0.603435;AN=5008;NS=2504;DP=19578;EAS_AF=0.4335;AMR_AF=0.6167;AFR_AF=0.6498;EUR_AF=0.6382;SAS_AF=0.6708;AA=G|||;VT=SNP
13	32625253	rs117542695	A	G	100	PASS	AC=37;AF=0.00738818;AN=5008;NS=2504;DP=19804;EAS_AF=0;AMR_AF=0.013;AFR_AF=0.0015;EUR_AF=0.0149;SAS_AF=0.0112;AA=A|||;VT=SNP
13	32625336	rs61946669	G	A	100	PASS	AC=29;AF=0.00579073;AN=5008;NS=2504;DP=19656;EAS_AF=0;AMR_AF=0.0086;AFR_AF=0;EUR_AF=0.0219;SAS_AF=0.001;AA=G|||;VT=SNP
13	32625538	rs35997760	C	T	100	PASS	AC=316;AF=0.063099;AN=5008;NS=2504;DP=17879;EAS_AF=0.0724;AMR_AF=0.0245;AFR_AF=0.1248;EUR_AF=0.0308;SAS_AF=0.0307;AA=C|||;VT=SNP
13	32625540	rs142325383	G	T	100	PASS	AC=37;AF=0.00738818;AN=5008;NS=2504;DP=17789;EAS_AF=0;AMR_AF=0.013;AFR_AF=0.0015;EUR_AF=0.0149;SAS_AF=0.0112;AA=G|||;VT=SNP
13	32626578	rs458324	T	C	100	PASS	AC=3129;AF=0.6248;AN=5008;NS=2504;DP=16608;EAS_AF=0.4335;AMR_AF=0.6254;AFR_AF=0.7126;EUR_AF=0.6461;SAS_AF=0.681;AA=C|||;VT=SNP
13	32626858	rs379693	T	A	100	PASS	AC=1141;AF=0.227835;AN=5008;NS=2504;DP=14659;EAS_AF=0.1409;AMR_AF=0.4063;AFR_AF=0.0113;EUR_AF=0.331;SAS_AF=0.3773;AA=T|||;VT=SNP
13	32627188	rs71436461	C	T	100	PASS	AC=316;AF=0.063099;AN=5008;NS=2504;DP=12911;EAS_AF=0.0724;AMR_AF=0.0245;AFR_AF=0.1248;EUR_AF=0.0308;SAS_AF=0.0307;AA=T|||;VT=SNP
13	32627358	rs11838934	A	G	100	PASS	AC=316;AF=0.063099;AN=5008;NS=2504;DP=17708;EAS_AF=0.0724;AMR_AF=0.0245;AFR_AF=0.1248;EUR_AF=0.0308;SAS_AF=0.0307;AA=A|||;VT=SNP
13	32627619	rs9533281	A	G	100	PASS	AC=148;AF=0.0295527;AN=5008;NS=2504;DP=19806;EAS_AF=0.006;AMR_AF=0.0115;AFR_AF=0.059;EUR_AF=0.0288;SAS_AF=0.0276;AA=a|||;VT=SNP
13	32627648	rs9533282	G	C	100	PASS	AC=66;AF=0.0131789;AN=5008;NS=2504;DP=20485;EAS_AF=0.006;AMR_AF=0.0072;AFR_AF=0.0008;EUR_AF=0.0268;SAS_AF=0.0276;AA=G|||;VT=SNP
13	32627847	rs392455	T	G	100	PASS	AC=2116;AF=0.422524;AN=5008;NS=2504;DP=20920;EAS_AF=0.3552;AMR_AF=0.5648;AFR_AF=0.1422;EUR_AF=0.5755;SAS_AF=0.6125;AA=T|||;VT=SNP
13	32628278	rs73444552	G	A	100	PASS	AC=404;AF=0.0806709;AN=5008;NS=2504;DP=16136;EAS_AF=0.002;AMR_AF=0.111;AFR_AF=0.0446;EUR_AF=0.1839;SAS_AF=0.0828;AA=G|||;VT=SNP
13	32629151	rs75044184	G	A	100	PASS	AC=104;AF=0.0207668;AN=5008;NS=2504;DP=14215;EAS_AF=0.006;AMR_AF=0.0101;AFR_AF=0.028;EUR_AF=0.0268;SAS_AF=0.0276;AA=g|||;VT=SNP
13	32629555	rs402881	T	A	100	PASS	AC=3180;AF=0.634984;AN=5008;NS=2504;DP=18903;EAS_AF=0.4802;AMR_AF=0.6311;AFR_AF=0.6891;EUR_AF=0.665;SAS_AF=0.6933;AA=A|||;VT=SNP
13	32629771	rs411126	T	G	100	PASS	AC=3179;AF=0.634784;AN=5008;NS=2504;DP=15832;EAS_AF=0.4802;AMR_AF=0.6311;AFR_AF=0.6884;EUR_AF=0.665;SAS_AF=0.6933;AA=G|||;VT=SNP
13	32629775	rs117152316	G	A	100	PASS	AC=149;AF=0.0297524;AN=5008;NS=2504;DP=15831;EAS_AF=0.0466;AMR_AF=0.0144;AFR_AF=0.0303;EUR_AF=0.0288;SAS_AF=0.0235;AA=G|||;VT=SNP
13	32629803	rs398251	A	G	100	PASS	AC=2119;AF=0.423123;AN=5008;NS=2504;DP=15841;EAS_AF=0.3552;AMR_AF=0.5648;AFR_AF=0.1422;EUR_AF=0.5785;SAS_AF=0.6125;AA=A|||;VT=SNP
13	32630195	rs388086	G	T	100	PASS	AC=2082;AF=0.415735;AN=5008;NS=2504;DP=16006;EAS_AF=0.3552;AMR_AF=0.5648;AFR_AF=0.1142;EUR_AF=0.5785;SAS_AF=0.6125;AA=G|||;VT=SNP
13	32630252	rs453109	C	T	100	PASS	AC=2907;AF=0.580471;AN=5008;NS=2504;DP=16657;EAS_AF=0.4792;AMR_AF=0.6196;AFR_AF=0.4894;EUR_AF=0.665;SAS_AF=0.6933;AA=C|||;VT=SNP
13	32631543	rs144257529	A	G	100	PASS	AC=262;AF=0.0523163;AN=5008;NS=2504;DP=15374;EAS_AF=0.0526;AMR_AF=0.0245;AFR_AF=0.0658;EUR_AF=0.0557;SAS_AF=0.0501;AA=A|||;VT=SNP
13	32631562	rs148713991	G	A	100	PASS	AC=262;AF=0.0523163;AN=5008;NS=2504;DP=16318;EAS_AF=0.0526;AMR_AF=0.0245;AFR_AF=0.0658;EUR_AF=0.0557;SAS_AF=0.0501;AA=G|||;VT=SNP
13	32631835	rs416377	A	G	100	PASS	AC=3179;AF=0.634784;AN=5008;NS=2504;DP=16775;EAS_AF=0.4802;AMR_AF=0.6311;AFR_AF=0.6884;EUR_AF=0.665;SAS_AF=0.6933;AA=G|||;VT=SNP
13	32632052	rs407522	G	A	100	PASS	AC=2120;AF=0.423323;AN=5008;NS=2504;DP=13271;EAS_AF=0.3552;AMR_AF=0.5648;AFR_AF=0.1422;EUR_AF=0.5785;SAS_AF=0.6135;AA=G|||;VT=SNP
13	32632251	rs73165197	A	G	100	PASS	AC=36;AF=0.0071885;AN=5008;NS=2504;DP=12870;EAS_AF=0;AMR_AF=0.013;AFR_AF=0;EUR_AF=0.0179;SAS_AF=0.0092;AA=A|||;VT=SNP
13	32633540	rs112009829	A	G	100	PASS	AC=7;AF=0.00139776;AN=5008;NS=2504;DP=13943;EAS_AF=0;AMR_AF=0.0014;AFR_AF=0.0008;EUR_AF=0.005;SAS_AF=0;AA=A|||;VT=SNP
13	32633694	rs7338754	A	G	100	PASS	AC=601;AF=0.120008;AN=5008;NS=2504;DP=16711;EAS_AF=0.0724;AMR_AF=0.0403;AFR_AF=0.3321;EUR_AF=0.0308;SAS_AF=0.0307;AA=A|||;VT=SNP
13	32633887	rs34612445	T	C	100	PASS	AC=57;AF=0.0113818;AN=5008;NS=2504;DP=17917;EAS_AF=0;AMR_AF=0.0144;AFR_AF=0.0008;EUR_AF=0.0239;SAS_AF=0.0225;AA=T|||;VT=SNP
13	32634424	rs436227	T	C	100	PASS	AC=3209;AF=0.640775;AN=5008;NS=2504;DP=20527;EAS_AF=0.4802;AMR_AF=0.634;AFR_AF=0.6952;EUR_AF=0.674;SAS_AF=0.7035;AA=T|||;VT=SNP
13	32634798	rs141912425	G	A	100	PASS	AC=38;AF=0.00758786;AN=5008;NS=2504;DP=19998;EAS_AF=0;AMR_AF=0.0187;AFR_AF=0;EUR_AF=0.0099;SAS_AF=0.0153;AA=G|||;VT=SNP
13	32635159	rs61946690	G	A	100	PASS	AC=27;AF=0.00539137;AN=5008;NS=2504;DP=19454;EAS_AF=0;AMR_AF=0.0058;AFR_AF=0;EUR_AF=0.006;SAS_AF=0.0174;AA=G|||;VT=SNP
13	32635690	rs425029	A	G	100	PASS	AC=2162;AF=0.431709;AN=5008;NS=2504;DP=16080;EAS_AF=0.3552;AMR_AF=0.5648;AFR_AF=0.1747;EUR_AF=0.5785;SAS_AF=0.6125;AA=A|||;VT=SNP
13	32635763	rs456053	G	A	100	PASS	AC=2219;AF=0.443091;AN=5008;NS=2504;DP=17168;EAS_AF=0.3552;AMR_AF=0.5692;AFR_AF=0.2156;EUR_AF=0.5785;SAS_AF=0.6125;AA=G|||;VT=SNP
13	32636083	rs9533319	C	T	100	PASS	AC=262;AF=0.0523163;AN=5008;NS=2504;DP=15836;EAS_AF=0.0526;AMR_AF=0.0245;AFR_AF=0.0658;EUR_AF=0.0557;SAS_AF=0.0501;AA=C|||;VT=SNP
13	32636239	rs9533320	A	G	100	PASS	AC=114;AF=0.0227636;AN=5008;NS=2504;DP=17376;EAS_AF=0.006;AMR_AF=0.0101;AFR_AF=0.0356;EUR_AF=0.0268;SAS_AF=0.0276;AA=a|||;VT=SNP
13	32637115	rs78405651	A	G	100	PASS	AC=344;AF=0.0686901;AN=5008;NS=2504;DP=15428;EAS_AF=0.0526;AMR_AF=0.0303;AFR_AF=0.1112;EUR_AF=0.0636;SAS_AF=0.0603;AA=A|||;VT=SNP
13	32637139	rs28580332	G	A	100	PASS	AC=404;AF=0.0806709;AN=5008;NS=2504;DP=15081;EAS_AF=0.002;AMR_AF=0.111;AFR_AF=0.0446;EUR_AF=0.1839;SAS_AF=0.0828;AA=G|||;VT=SNP
13	32637700	rs146939666	C	G	100	PASS	AC=148;AF=0.0295527;AN=5008;NS=2504;DP=21127;EAS_AF=0.0466;AMR_AF=0.0144;AFR_AF=0.0303;EUR_AF=0.0288;SAS_AF=0.0225;AA=C|||;VT=SNP
13	32637825	rs120650	A	G	100	PASS	AC=2944;AF=0.587859;AN=5008;NS=2504;DP=22537;EAS_AF=0.4306;AMR_AF=0.6081;AFR_AF=0.6399;EUR_AF=0.6093;SAS_AF=0.6431;AA=A|||;VT=SNP
13	32638174	rs392655	C	A	100	PASS	AC=2129;AF=0.42512;AN=5008;NS=2504;DP=24316;EAS_AF=0.3433;AMR_AF=0.5648;AFR_AF=0.1611;EUR_AF=0.5785;SAS_AF=0.6094;AA=C|||;VT=SNP
13	32638230	rs77540518	G	A	100	PASS	AC=59;AF=0.0117812;AN=5008;NS=2504;DP=21997;EAS_AF=0.001;AMR_AF=0.0144;AFR_AF=0.0008;EUR_AF=0.0119;SAS_AF=0.0358;AA=G|||;VT=SNP
13	32638866	rs390704	A	G	100	PASS	AC=2195;AF=0.438299;AN=5008;NS=2504;DP=18249;EAS_AF=0.3591;AMR_AF=0.5663;AFR_AF=0.1929;EUR_AF=0.5795;SAS_AF=0.6155;AA=A|||;VT=SNP
13	32638949	rs78630112	T	C	100	PASS	AC=111;AF=0.0221645;AN=5008;NS=2504;DP=19058;EAS_AF=0.006;AMR_AF=0.0101;AFR_AF=0.0333;EUR_AF=0.0268;SAS_AF=0.0276;AA=T|||;VT=SNP
13	32639741	rs9533336	C	A	100	PASS	AC=111;AF=0.0221645;AN=5008;NS=2504;DP=16837;EAS_AF=0.006;AMR_AF=0.0101;AFR_AF=0.0333;EUR_AF=0.0268;SAS_AF=0.0276;AA=C|||;VT=SNP
13	32639761	rs117490837	A	G	100	PASS	AC=233;AF=0.0465256;AN=5008;NS=2504;DP=17008;EAS_AF=0.0456;AMR_AF=0.0202;AFR_AF=0.0787;EUR_AF=0.0368;SAS_AF=0.0327;AA=A|||;VT=SNP
13	32640290	rs114413131	G	A	100	PASS	AC=147;AF=0.029353;AN=5008;NS=2504;DP=20581;EAS_AF=0.0456;AMR_AF=0.0144;AFR_AF=0.0303;EUR_AF=0.0288;SAS_AF=0.0225;AA=G|||;VT=SNP
13	32640528	rs9533341	C	A	100	PASS	AC=111;AF=0.0221645;AN=5008;NS=2504;DP=21776;EAS_AF=0.006;AMR_AF=0.0101;AFR_AF=0.0333;EUR_AF=0.0268;SAS_AF=0.0276;AA=C|||;VT=SNP
13	32640572	rs9567094	C	G	100	PASS	AC=676;AF=0.134984;AN=5008;NS=2504;DP=22195;EAS_AF=0.3978;AMR_AF=0.111;AFR_AF=0.0045;EUR_AF=0.0537;SAS_AF=0.1411;AA=c|||;VT=SNP
13	32640734	rs9533342	T	C	100	PASS	AC=258;AF=0.0515176;AN=5008;NS=2504;DP=21335;EAS_AF=0.0516;AMR_AF=0.0245;AFR_AF=0.0635;EUR_AF=0.0557;SAS_AF=0.0501;AA=T|||;VT=SNP
13	32641155	rs463365	G	A	100	PASS	AC=2089;AF=0.417133;AN=5008;NS=2504;DP=20331;EAS_AF=0.3591;AMR_AF=0.5648;AFR_AF=0.1142;EUR_AF=0.5785;SAS_AF=0.6155;AA=G|||;VT=SNP
13	32641328	rs7327274	C	T	100	PASS	AC=751;AF=0.14996;AN=5008;NS=2504;DP=19171;EAS_AF=0.0724;AMR_AF=0.0403;AFR_AF=0.4455;EUR_AF=0.0308;SAS_AF=0.0307;AA=C|||;VT=SNP
13	32641421	rs368140	G	C	100	PASS	AC=3187;AF=0.636382;AN=5008;NS=2504;DP=21110;EAS_AF=0.4683;AMR_AF=0.6311;AFR_AF=0.702;EUR_AF=0.664;SAS_AF=0.6963;AA=C|||;VT=SNP
13	32641978	rs368392	T	C	100	PASS	AC=4359;AF=0.870407;AN=5008;NS=2504;DP=20089;EAS_AF=0.995;AMR_AF=0.7781;AFR_AF=0.848;EUR_AF=0.7664;SAS_AF=0.9448;AA=C|||;VT=SNP
13	32642782	rs378205	T	A	100	PASS	AC=3307;AF=0.660343;AN=5008;NS=2504;DP=19236;EAS_AF=0.4831;AMR_AF=0.647;AFR_AF=0.7504;EUR_AF=0.6839;SAS_AF=0.7065;AA=A|||;VT=SNP
13	32644025	rs150358217	G	A	100	PASS	AC=257;AF=0.0513179;AN=5008;NS=2504;DP=9143;EAS_AF=0.0516;AMR_AF=0.0245;AFR_AF=0.0635;EUR_AF=0.0547;SAS_AF=0.0501;AA=G|||;VT=SNP
13	32644211	rs138034597	T	C	100	PASS	AC=249;AF=0.0497204;AN=5008;NS=2504;DP=17260;EAS_AF=0.1131;AMR_AF=0.0144;AFR_AF=0.003;EUR_AF=0.0268;SAS_AF=0.0961;AA=T|||;VT=SNP
13	32644626	rs117719571	G	A	100	PASS	AC=771;AF=0.153954;AN=5008;NS=2504;DP=21889;EAS_AF=0.0724;AMR_AF=0.0403;AFR_AF=0.4607;EUR_AF=0.0308;SAS_AF=0.0307;AA=G|||;VT=SNP
13	32644870	rs148806058	A	G	100	PASS	AC=339;AF=0.0676917;AN=5008;NS=2504;DP=19496;EAS_AF=0.0516;AMR_AF=0.0303;AFR_AF=0.1089;EUR_AF=0.0626;SAS_AF=0.0603;AA=A|||;VT=SNP
13	32646097	rs446676	A	C	100	PASS	AC=3308;AF=0.660543;AN=5008;NS=2504;DP=15447;EAS_AF=0.4831;AMR_AF=0.6455;AFR_AF=0.7504;EUR_AF=0.6859;SAS_AF=0.7065;AA=C|||;VT=SNP
13	32646183	rs421456	C	T	100	PASS	AC=2110;AF=0.421326;AN=5008;NS=2504;DP=13498;EAS_AF=0.3591;AMR_AF=0.5735;AFR_AF=0.115;EUR_AF=0.5924;SAS_AF=0.6155;AA=C|||;VT=SNP
13	32646210	rs461603	A	G	100	PASS	AC=2110;AF=0.421326;AN=5008;NS=2504;DP=13408;EAS_AF=0.3591;AMR_AF=0.5735;AFR_AF=0.115;EUR_AF=0.5924;SAS_AF=0.6155;AA=A|||;VT=SNP
13	32646269	rs9533369	A	C	100	PASS	AC=103;AF=0.0205671;AN=5008;NS=2504;DP=14981;EAS_AF=0.006;AMR_AF=0.0101;AFR_AF=0.028;EUR_AF=0.0258;SAS_AF=0.0276;AA=A|||;VT=SNP
13	32646535	rs74437213	G	A	100	PASS	AC=50;AF=0.00998403;AN=5008;NS=2504;DP=15854;EAS_AF=0.001;AMR_AF=0.0072;AFR_AF=0;EUR_AF=0.0378;SAS_AF=0.0061;AA=G|||;VT=SNP
13	32648311	rs9315155	C	T	100	PASS	AC=674;AF=0.134585;AN=5008;NS=2504;DP=16824;EAS_AF=0.3978;AMR_AF=0.1095;AFR_AF=0.0038;EUR_AF=0.0537;SAS_AF=0.1411;AA=C|||;VT=SNP
13	32648813	rs148069382	A	T	100	PASS	AC=31;AF=0.0061901;AN=5008;NS=2504;DP=16407;EAS_AF=0;AMR_AF=0.0029;AFR_AF=0.0015;EUR_AF=0.0179;SAS_AF=0.0092;AA=A|||;VT=SNP
13	32649176	rs378693	T	G	100	PASS	AC=3226;AF=0.644169;AN=5008;NS=2504;DP=18148;EAS_AF=0.4831;AMR_AF=0.6398;AFR_AF=0.705;EUR_AF=0.6779;SAS_AF=0.6963;AA=G|||;VT=SNP
13	32649313	rs17691010	C	G	100	PASS	AC=145;AF=0.0289537;AN=5008;NS=2504;DP=16929;EAS_AF=0.0456;AMR_AF=0.0144;AFR_AF=0.0287;EUR_AF=0.0288;SAS_AF=0.0225;AA=C|||;VT=SNP
13	32649460	rs117709779	C	G	100	PASS	AC=65;AF=0.0129792;AN=5008;NS=2504;DP=15970;EAS_AF=0.006;AMR_AF=0.0072;AFR_AF=0.0008;EUR_AF=0.0258;SAS_AF=0.0276;AA=C|||;VT=SNP
13	32649608	rs17691016	C	A	100	PASS	AC=145;AF=0.0289537;AN=5008;NS=2504;DP=18380;EAS_AF=0.0456;AMR_AF=0.0144;AFR_AF=0.0287;EUR_AF=0.0288;SAS_AF=0.0225;AA=C|||;VT=SNP
13	32650143	rs389831	T	A	100	PASS	AC=3225;AF=0.64397;AN=5008;NS=2504;DP=20192;EAS_AF=0.4831;AMR_AF=0.6412;AFR_AF=0.7057;EUR_AF=0.6779;SAS_AF=0.6933;AA=A|||;VT=SNP
13	32650666	rs80256768	C	T	100	PASS	AC=111;AF=0.0221645;AN=5008;NS=2504;DP=18879;EAS_AF=0.006;AMR_AF=0.0101;AFR_AF=0.0333;EUR_AF=0.0258;SAS_AF=0.0286;AA=C|||;VT=SNP
13	32651722	rs141027366	G	A	100	PASS	AC=26;AF=0.00519169;AN=5008;NS=2504;DP=18304;EAS_AF=0;AMR_AF=0.0029;AFR_AF=0.0008;EUR_AF=0.0159;SAS_AF=0.0072;AA=G|||;VT=SNP
13	32652009	rs117874337	T	C	100	PASS	AC=18;AF=0.00359425;AN=5008;NS=2504;DP=19458;EAS_AF=0;AMR_AF=0.0058;AFR_AF=0.0015;EUR_AF=0.0099;SAS_AF=0.002;AA=T|||;VT=SNP
13	32653243	rs55977206	T	C	100	PASS	AC=26;AF=0.00519169;AN=5008;NS=2504;DP=19618;EAS_AF=0;AMR_AF=0.0072;AFR_AF=0.0015;EUR_AF=0.0149;SAS_AF=0.0041;AA=T|||;VT=SNP
13	32653377	rs12864812	A	G	100	PASS	AC=1009;AF=0.201478;AN=5008;NS=2504;DP=18071;EAS_AF=0.123;AMR_AF=0.0648;AFR_AF=0.5106;EUR_AF=0.0855;SAS_AF=0.0808;AA=A|||;VT=SNP
13	32654194	rs204568	G	T	100	PASS	AC=2110;AF=0.421326;AN=5008;NS=2504;DP=17894;EAS_AF=0.3591;AMR_AF=0.5735;AFR_AF=0.115;EUR_AF=0.5934;SAS_AF=0.6145;AA=G|||;VT=SNP
13	32654198	rs75696364	G	A	100	PASS	AC=113;AF=0.0225639;AN=5008;NS=2504;DP=17835;EAS_AF=0.006;AMR_AF=0.0101;AFR_AF=0.0356;EUR_AF=0.0258;SAS_AF=0.0276;AA=G|||;VT=SNP
13	32654379	rs17691046	G	T	100	PASS	AC=677;AF=0.135184;AN=5008;NS=2504;DP=19705;EAS_AF=0.3988;AMR_AF=0.111;AFR_AF=0.0045;EUR_AF=0.0537;SAS_AF=0.1411;AA=G|||;VT=SNP
13	32654918	rs17634507	G	A	100	PASS	AC=143;AF=0.0285543;AN=5008;NS=2504;DP=19684;EAS_AF=0.0456;AMR_AF=0.0115;AFR_AF=0.0287;EUR_AF=0.0288;SAS_AF=0.0225;AA=G|||;VT=SNP
13	32655094	rs76477202	G	T	100	PASS	AC=47;AF=0.00938498;AN=5008;NS=2504;DP=20054;EAS_AF=0;AMR_AF=0.0389;AFR_AF=0.0023;EUR_AF=0.0099;SAS_AF=0.0072;AA=G|||;VT=SNP
13	32655157	rs9989127	A	C	100	PASS	AC=732;AF=0.146166;AN=5008;NS=2504;DP=18683;EAS_AF=0.0714;AMR_AF=0.0432;AFR_AF=0.4304;EUR_AF=0.0308;SAS_AF=0.0307;AA=A|||;VT=SNP
13	32655363	rs144470750	C	T	100	PASS	AC=36;AF=0.0071885;AN=5008;NS=2504;DP=17173;EAS_AF=0;AMR_AF=0.0086;AFR_AF=0.0015;EUR_AF=0.0179;SAS_AF=0.0102;AA=C|||;VT=SNP
13	32655399	rs185810	T	C	100	PASS	AC=3211;AF=0.641174;AN=5008;NS=2504;DP=18469;EAS_AF=0.4841;AMR_AF=0.6398;AFR_AF=0.6921;EUR_AF=0.6789;SAS_AF=0.6963;AA=T|||;VT=SNP
13	32655546	rs12429255	C	T	100	PASS	AC=46;AF=0.0091853;AN=5008;NS=2504;DP=17809;EAS_AF=0;AMR_AF=0.0375;AFR_AF=0.0023;EUR_AF=0.0099;SAS_AF=0.0072;AA=C|||;VT=SNP
13	32656058	rs76757310	A	C	100	PASS	AC=142;AF=0.0283546;AN=5008;NS=2504;DP=17717;EAS_AF=0.0456;AMR_AF=0.0115;AFR_AF=0.028;EUR_AF=0.0288;SAS_AF=0.0225;AA=A|||;VT=SNP
13	32656200	rs733258	T	C	100	PASS	AC=435;AF=0.086861;AN=5008;NS=2504;DP=15827;EAS_AF=0.002;AMR_AF=0.1182;AFR_AF=0.0477;EUR_AF=0.1958;SAS_AF=0.093;AA=T|||;VT=SNP
13	32656541	rs78982294	A	G	100	PASS	AC=113;AF=0.0225639;AN=5008;NS=2504;DP=14936;EAS_AF=0.006;AMR_AF=0.0101;AFR_AF=0.0356;EUR_AF=0.0258;SAS_AF=0.0276;AA=G|||;VT=SNP
13	32656968	rs139261184	T	C	100	PASS	AC=142;AF=0.0283546;AN=5008;NS=2504;DP=17344;EAS_AF=0.0456;AMR_AF=0.0115;AFR_AF=0.028;EUR_AF=0.0288;SAS_AF=0.0225;AA=T|||;VT=SNP
13	32657064	rs35425656	T	A	100	PASS	AC=58;AF=0.0115815;AN=5008;NS=2504;DP=18538;EAS_AF=0;AMR_AF=0.0173;AFR_AF=0.0008;EUR_AF=0.0229;SAS_AF=0.0225;AA=T|||;VT=SNP
13	32657242	rs369389	A	G	100	PASS	AC=2955;AF=0.590056;AN=5008;NS=2504;DP=17754;EAS_AF=0.4315;AMR_AF=0.6182;AFR_AF=0.6286;EUR_AF=0.6243;SAS_AF=0.6462;AA=A|||;VT=SNP
13	32657434	rs407004	G	C	100	PASS	AC=2209;AF=0.441094;AN=5008;NS=2504;DP=18605;EAS_AF=0.3601;AMR_AF=0.5749;AFR_AF=0.1914;EUR_AF=0.5934;SAS_AF=0.6104;AA=G|||;VT=SNP
13	32657742	rs379261	A	G	100	PASS	AC=2950;AF=0.589058;AN=5008;NS=2504;DP=17509;EAS_AF=0.4315;AMR_AF=0.6182;AFR_AF=0.6286;EUR_AF=0.6243;SAS_AF=0.6411;AA=A|||;VT=SNP
13	32657756	rs1344098	G	A	100	PASS	AC=142;AF=0.0283546;AN=5008;NS=2504;DP=17670;EAS_AF=0.0456;AMR_AF=0.0115;AFR_AF=0.028;EUR_AF=0.0288;SAS_AF=0.0225;AA=G|||;VT=SNP
13	32658041	rs407389	T	G	100	PASS	AC=3224;AF=0.64377;AN=5008;NS=2504;DP=16528;EAS_AF=0.4831;AMR_AF=0.6398;AFR_AF=0.7065;EUR_AF=0.6789;SAS_AF=0.6912;AA=G|||;VT=SNP
13	32658292	rs407961	T	A	100	PASS	AC=2951;AF=0.589257;AN=5008;NS=2504;DP=17735;EAS_AF=0.4315;AMR_AF=0.6182;AFR_AF=0.6293;EUR_AF=0.6243;SAS_AF=0.6411;AA=T|||;VT=SNP
13	32658323	rs407412	C	G	100	PASS	AC=3226;AF=0.644169;AN=5008;NS=2504;DP=16894;EAS_AF=0.4831;AMR_AF=0.6398;AFR_AF=0.708;EUR_AF=0.6789;SAS_AF=0.6912;AA=c|||;VT=SNP
13	32658443	rs74355226	A	G	100	PASS	AC=69;AF=0.013778;AN=5008;NS=2504;DP=19702;EAS_AF=0.001;AMR_AF=0.0259;AFR_AF=0.003;EUR_AF=0.0348;SAS_AF=0.0112;AA=A|||;VT=SNP
13	32659105	rs415482	C	T	100	PASS	AC=3227;AF=0.644369;AN=5008;NS=2504;DP=21029;EAS_AF=0.4831;AMR_AF=0.6383;AFR_AF=0.7095;EUR_AF=0.6789;SAS_AF=0.6912;AA=T|||;VT=SNP
13	32659371	rs446909	G	A	100	PASS	AC=3220;AF=0.642971;AN=5008;NS=2504;DP=18939;EAS_AF=0.4831;AMR_AF=0.6383;AFR_AF=0.7057;EUR_AF=0.6789;SAS_AF=0.6892;AA=A|||;VT=SNP
13	32659535	rs17691082	A	G	100	PASS	AC=143;AF=0.0285543;AN=5008;NS=2504;DP=21513;EAS_AF=0.0456;AMR_AF=0.0115;AFR_AF=0.028;EUR_AF=0.0298;SAS_AF=0.0225;AA=A|||;VT=SNP
13	32660137	rs423932	T	G	100	PASS	AC=3231;AF=0.645168;AN=5008;NS=2504;DP=19099;EAS_AF=0.4831;AMR_AF=0.6398;AFR_AF=0.708;EUR_AF=0.6789;SAS_AF=0.6963;AA=G|||;VT=SNP;EX_TARGET
13	32660702	rs409496	A	G	100	PASS	AC=2215;AF=0.442292;AN=5008;NS=2504;DP=16518;EAS_AF=0.3611;AMR_AF=0.5749;AFR_AF=0.1921;EUR_AF=0.5924;SAS_AF=0.6155;AA=A|||;VT=SNP
13	32661361	rs17506931	A	G	100	PASS	AC=37;AF=0.00738818;AN=5008;NS=2504;DP=23865;EAS_AF=0;AMR_AF=0.0086;AFR_AF=0.0136;EUR_AF=0.0129;SAS_AF=0;AA=A|||;VT=SNP
13	32661706	rs17634577	A	G	100	PASS	AC=142;AF=0.0283546;AN=5008;NS=2504;DP=23366;EAS_AF=0.0456;AMR_AF=0.0115;AFR_AF=0.028;EUR_AF=0.0298;SAS_AF=0.0215;AA=A|||;VT=SNP
13	32661712	rs204566	A	G	100	PASS	AC=2241;AF=0.447484;AN=5008;NS=2504;DP=23472;EAS_AF=0.3671;AMR_AF=0.5749;AFR_AF=0.2073;EUR_AF=0.5924;SAS_AF=0.6155;AA=G|||;VT=SNP
13	32661926	rs17077047	G	A	100	PASS	AC=350;AF=0.0698882;AN=5008;NS=2504;DP=19646;EAS_AF=0.1121;AMR_AF=0.0187;AFR_AF=0.0779;EUR_AF=0.0268;SAS_AF=0.0961;AA=G|||;VT=SNP
13	32662022	rs9567133	G	A	100	PASS	AC=1043;AF=0.208267;AN=5008;NS=2504;DP=20814;EAS_AF=0.5119;AMR_AF=0.1297;AFR_AF=0.0946;EUR_AF=0.0805;SAS_AF=0.2362;AA=G|||;VT=SNP
13	32662056	rs78183161	T	C	100	PASS	AC=113;AF=0.0225639;AN=5008;NS=2504;DP=20589;EAS_AF=0.006;AMR_AF=0.0101;AFR_AF=0.0356;EUR_AF=0.0258;SAS_AF=0.0276;AA=T|||;VT=SNP
13	32662954	rs73167112	G	A	100	PASS	AC=304;AF=0.0607029;AN=5008;NS=2504;DP=17882;EAS_AF=0.0694;AMR_AF=0.0274;AFR_AF=0.1157;EUR_AF=0.0318;SAS_AF=0.0307;AA=G|||;VT=SNP
13	32663172	rs204567	A	G	100	PASS	AC=1850;AF=0.369409;AN=5008;NS=2504;DP=18246;EAS_AF=0.2073;AMR_AF=0.5533;AFR_AF=0.062;EUR_AF=0.5775;SAS_AF=0.6074;AA=A|||;VT=SNP
13	32663268	rs73167113	C	T	100	PASS	AC=383;AF=0.0764776;AN=5008;NS=2504;DP=18035;EAS_AF=0.0675;AMR_AF=0.0303;AFR_AF=0.1755;EUR_AF=0.0318;SAS_AF=0.0307;AA=C|||;VT=SNP
13	32664211	rs117633412	C	T	100	PASS	AC=226;AF=0.0451278;AN=5008;NS=2504;DP=15158;EAS_AF=0.004;AMR_AF=0.1326;AFR_AF=0.0129;EUR_AF=0.0934;SAS_AF=0.0194;AA=C|||;VT=SNP
13	32664214	rs9567134	T	C	100	PASS	AC=2760;AF=0.551118;AN=5008;NS=2504;DP=15147;EAS_AF=0.623;AMR_AF=0.6599;AFR_AF=0.5968;EUR_AF=0.5239;SAS_AF=0.3661;AA=C|||;VT=SNP
13	32664391	rs138104890	G	A	100	PASS	AC=60;AF=0.0119808;AN=5008;NS=2504;DP=15620;EAS_AF=0.002;AMR_AF=0.0173;AFR_AF=0.0053;EUR_AF=0.0378;SAS_AF=0.001;AA=G|||;VT=SNP
13	32664934	rs9315156	G	T	100	PASS	AC=575;AF=0.114816;AN=5008;NS=2504;DP=18422;EAS_AF=0.2232;AMR_AF=0.098;AFR_AF=0.0847;EUR_AF=0.0507;SAS_AF=0.1217;AA=T|||;VT=SNP
13	32665969	rs17591593	G	C	100	PASS	AC=637;AF=0.127196;AN=5008;NS=2504;DP=17510;EAS_AF=0.002;AMR_AF=0.2233;AFR_AF=0.0582;EUR_AF=0.2903;SAS_AF=0.1135;AA=A|||;VT=SNP
13	32667281	rs7988248	A	C	100	PASS	AC=689;AF=0.13758;AN=5008;NS=2504;DP=17643;EAS_AF=0.002;AMR_AF=0.2305;AFR_AF=0.093;EUR_AF=0.2903;SAS_AF=0.1145;AA=A|||;VT=SNP
13	32667636	rs7992602	C	T	100	PASS	AC=3085;AF=0.616014;AN=5008;NS=2504;DP=18822;EAS_AF=0.7063;AMR_AF=0.6282;AFR_AF=0.7761;EUR_AF=0.4791;SAS_AF=0.4387;AA=T|||;VT=SNP
13	32667905	rs73167118	T	C	100	PASS	AC=486;AF=0.0970447;AN=5008;NS=2504;DP=15856;EAS_AF=0.2113;AMR_AF=0.0793;AFR_AF=0.0567;EUR_AF=0.0338;SAS_AF=0.1115;AA=T|||;VT=SNP
13	32668372	rs141793340	G	A	100	PASS	AC=27;AF=0.00539137;AN=5008;NS=2504;DP=13571;EAS_AF=0;AMR_AF=0.0072;AFR_AF=0.0015;EUR_AF=0.0159;SAS_AF=0.0041;AA=G|||;VT=SNP
13	32668812	rs61946693	C	G	100	PASS	AC=700;AF=0.139776;AN=5008;NS=2504;DP=22331;EAS_AF=0.002;AMR_AF=0.2277;AFR_AF=0.0961;EUR_AF=0.2972;SAS_AF=0.1166;AA=C|||;VT=SNP
13	32668859	rs2839873	C	T	100	PASS	AC=486;AF=0.0970447;AN=5008;NS=2504;DP=20705;EAS_AF=0.002;AMR_AF=0.1542;AFR_AF=0.1974;EUR_AF=0.1024;SAS_AF=0.0133;AA=C|||;VT=SNP
13	32669221	rs117778332	C	T	100	PASS	AC=152;AF=0.0303514;AN=5008;NS=2504;DP=20428;EAS_AF=0.004;AMR_AF=0.0432;AFR_AF=0.0015;EUR_AF=0.0408;SAS_AF=0.0767;AA=C|||;VT=SNP
13	32669461	rs9562470	T	G	100	PASS	AC=603;AF=0.120407;AN=5008;NS=2504;DP=15455;EAS_AF=0.2113;AMR_AF=0.0922;AFR_AF=0.1059;EUR_AF=0.0606;SAS_AF=0.1278;AA=T|||;VT=SNP
13	32670713	rs389740	C	A	100	PASS	AC=3092;AF=0.617412;AN=5008;NS=2504;DP=17215;EAS_AF=0.4196;AMR_AF=0.5648;AFR_AF=0.6921;EUR_AF=0.6899;SAS_AF=0.683;AA=A|||;VT=SNP
13	32670725	rs448682	T	C	100	PASS	AC=3911;AF=0.78095;AN=5008;NS=2504;DP=16598;EAS_AF=0.631;AMR_AF=0.7968;AFR_AF=0.7398;EUR_AF=0.8946;SAS_AF=0.863;AA=C|||;VT=SNP
13	32671384	rs7325705	G	A	100	PASS	AC=399;AF=0.0796725;AN=5008;NS=2504;DP=18633;EAS_AF=0.002;AMR_AF=0.1499;AFR_AF=0.1346;EUR_AF=0.1014;SAS_AF=0.0133;AA=G|||;VT=SNP
13	32671718	rs389914	G	A	100	PASS	AC=2292;AF=0.457668;AN=5008;NS=2504;DP=14486;EAS_AF=0.4028;AMR_AF=0.3689;AFR_AF=0.354;EUR_AF=0.5209;SAS_AF=0.6524;AA=G|||;VT=SNP
13	32671721	rs426510	T	C	100	PASS	AC=3497;AF=0.698283;AN=5008;NS=2504;DP=14518;EAS_AF=0.628;AMR_AF=0.6354;AFR_AF=0.6929;EUR_AF=0.7207;SAS_AF=0.7996;AA=C|||;VT=SNP
13	32672062	rs79812460	T	C	100	PASS	AC=54;AF=0.0107827;AN=5008;NS=2504;DP=14231;EAS_AF=0.001;AMR_AF=0.0086;AFR_AF=0.0008;EUR_AF=0.0298;SAS_AF=0.0164;AA=T|||;VT=SNP
13	32672068	rs192408200	A	T	100	PASS	AC=27;AF=0.00539137;AN=5008;NS=2504;DP=14190;EAS_AF=0;AMR_AF=0.0043;AFR_AF=0;EUR_AF=0.0129;SAS_AF=0.0112;AA=A|||;VT=SNP
13	32672074	rs391180	G	A	100	PASS	AC=3844;AF=0.767572;AN=5008;NS=2504;DP=14099;EAS_AF=0.628;AMR_AF=0.7882;AFR_AF=0.6959;EUR_AF=0.8956;SAS_AF=0.862;AA=A|||;VT=SNP
13	32672084	rs442689	A	T	100	PASS	AC=3468;AF=0.692492;AN=5008;NS=2504;DP=13773;EAS_AF=0.624;AMR_AF=0.6326;AFR_AF=0.6906;EUR_AF=0.7117;SAS_AF=0.7883;AA=T|||;VT=SNP
13	32672159	rs451758	C	T	100	PASS	AC=2413;AF=0.481829;AN=5008;NS=2504;DP=15202;EAS_AF=0.4137;AMR_AF=0.3876;AFR_AF=0.3979;EUR_AF=0.5586;SAS_AF=0.6534;AA=C|||;VT=SNP
13	32672187	rs17591614	C	A	100	PASS	AC=53;AF=0.0105831;AN=5008;NS=2504;DP=14983;EAS_AF=0;AMR_AF=0.0418;AFR_AF=0.0023;EUR_AF=0.0139;SAS_AF=0.0072;AA=C|||;VT=SNP
13	32672414	rs116997531	T	C	100	PASS	AC=36;AF=0.0071885;AN=5008;NS=2504;DP=19665;EAS_AF=0;AMR_AF=0.0058;AFR_AF=0;EUR_AF=0.0288;SAS_AF=0.0031;AA=T|||;VT=SNP
13	32672463	rs465051	A	G	100	PASS	AC=3884;AF=0.775559;AN=5008;NS=2504;DP=20483;EAS_AF=0.6359;AMR_AF=0.7939;AFR_AF=0.7171;EUR_AF=0.8956;SAS_AF=0.862;AA=G|||;VT=SNP
13	32672605	rs79011253	C	T	100	PASS	AC=50;AF=0.00998403;AN=5008;NS=2504;DP=20904;EAS_AF=0;AMR_AF=0.0086;AFR_AF=0;EUR_AF=0.0159;SAS_AF=0.0286;AA=C|||;VT=SNP
13	32672873	rs117440932	A	G	100	PASS	AC=54;AF=0.0107827;AN=5008;NS=2504;DP=21787;EAS_AF=0.001;AMR_AF=0.0086;AFR_AF=0.0008;EUR_AF=0.0298;SAS_AF=0.0164;AA=A|||;VT=SNP
13	32673042	rs433669	T	C	100	PASS	AC=3021;AF=0.603235;AN=5008;NS=2504;DP=20142;EAS_AF=0.4177;AMR_AF=0.5504;AFR_AF=0.6475;EUR_AF=0.6899;SAS_AF=0.683;AA=T|||;VT=SNP
13	32673125	rs17507008	G	A	100	PASS	AC=766;AF=0.152955;AN=5008;NS=2504;DP=16792;EAS_AF=0.2103;AMR_AF=0.2305;AFR_AF=0.0091;EUR_AF=0.2058;SAS_AF=0.1789;AA=G|||;VT=SNP
13	32673350	rs453774	C	A	100	PASS	AC=3506;AF=0.70008;AN=5008;NS=2504;DP=16689;EAS_AF=0.626;AMR_AF=0.6354;AFR_AF=0.7088;EUR_AF=0.7107;SAS_AF=0.7996;AA=A|||;VT=SNP
13	32673410	rs434414	T	C	100	PASS	AC=2897;AF=0.578474;AN=5008;NS=2504;DP=15395;EAS_AF=0.4167;AMR_AF=0.5259;AFR_AF=0.6127;EUR_AF=0.6511;SAS_AF=0.6616;AA=T|||;VT=SNP
13	32673837	rs438998	T	C	100	PASS	AC=3025;AF=0.604034;AN=5008;NS=2504;DP=16601;EAS_AF=0.4177;AMR_AF=0.5519;AFR_AF=0.6498;EUR_AF=0.6899;SAS_AF=0.683;AA=T|||;VT=SNP
13	32674508	rs465549	A	G	100	PASS	AC=3026;AF=0.604233;AN=5008;NS=2504;DP=13258;EAS_AF=0.4177;AMR_AF=0.5519;AFR_AF=0.6498;EUR_AF=0.6879;SAS_AF=0.6861;AA=G|||;VT=SNP
13	32675408	rs12583398	G	A	100	PASS	AC=830;AF=0.165735;AN=5008;NS=2504;DP=20632;EAS_AF=0.2113;AMR_AF=0.2378;AFR_AF=0.053;EUR_AF=0.2058;SAS_AF=0.1789;AA=G|||;VT=SNP
13	32675472	rs464935	A	C	100	PASS	AC=3032;AF=0.605431;AN=5008;NS=2504;DP=20646;EAS_AF=0.4177;AMR_AF=0.5533;AFR_AF=0.6543;EUR_AF=0.6899;SAS_AF=0.683;AA=A|||;VT=SNP
13	32675677	rs77876095	T	C	100	PASS	AC=54;AF=0.0107827;AN=5008;NS=2504;DP=18851;EAS_AF=0.001;AMR_AF=0.0086;AFR_AF=0.0008;EUR_AF=0.0298;SAS_AF=0.0164;AA=T|||;VT=SNP
13	32676096	rs12428144	C	T	100	PASS	AC=477;AF=0.0952476;AN=5008;NS=2504;DP=18372;EAS_AF=0.2212;AMR_AF=0.0821;AFR_AF=0.0393;EUR_AF=0.0308;SAS_AF=0.1166;AA=C|||;VT=SNP;EX_TARGET
13	32676114	rs364995	A	G	100	PASS	AC=2912;AF=0.58147;AN=5008;NS=2504;DP=18887;EAS_AF=0.4167;AMR_AF=0.5403;AFR_AF=0.6059;EUR_AF=0.66;SAS_AF=0.6667;AA=A|||;VT=SNP;EX_TARGET
13	32676504	rs455676	T	G	100	PASS	AC=2309;AF=0.461062;AN=5008;NS=2504;DP=18902;EAS_AF=0.4137;AMR_AF=0.3689;AFR_AF=0.3585;EUR_AF=0.5209;SAS_AF=0.6524;AA=T|||;VT=SNP
13	32676605	rs9567163	C	T	100	PASS	AC=477;AF=0.0952476;AN=5008;NS=2504;DP=18678;EAS_AF=0.2212;AMR_AF=0.0821;AFR_AF=0.0393;EUR_AF=0.0308;SAS_AF=0.1166;AA=C|||;VT=SNP
13	32676951	rs140019045	G	A	100	PASS	AC=12;AF=0.00239617;AN=5008;NS=2504;DP=19870;EAS_AF=0;AMR_AF=0.0014;AFR_AF=0;EUR_AF=0.008;SAS_AF=0.0031;AA=G|||;VT=SNP
13	32677274	rs457793	C	G	100	PASS	AC=3032;AF=0.605431;AN=5008;NS=2504;DP=19267;EAS_AF=0.4127;AMR_AF=0.5533;AFR_AF=0.6581;EUR_AF=0.6899;SAS_AF=0.683;AA=G|||;VT=SNP
13	32677602	rs145326954	A	G	100	PASS	AC=233;AF=0.0465256;AN=5008;NS=2504;DP=19858;EAS_AF=0.002;AMR_AF=0.1427;AFR_AF=0.0144;EUR_AF=0.0994;SAS_AF=0.0133;AA=A|||;VT=SNP
13	32677780	rs147773577	T	C	100	PASS	AC=59;AF=0.0117812;AN=5008;NS=2504;DP=20102;EAS_AF=0.001;AMR_AF=0.0187;AFR_AF=0.0045;EUR_AF=0.0378;SAS_AF=0.001;AA=T|||;VT=SNP
13	32678038	rs399197	G	A	100	PASS	AC=2869;AF=0.572883;AN=5008;NS=2504;DP=16255;EAS_AF=0.4107;AMR_AF=0.536;AFR_AF=0.5877;EUR_AF=0.6501;SAS_AF=0.6667;AA=G|||;VT=SNP
13	32678754	rs461373	G	C	100	PASS	AC=3485;AF=0.695887;AN=5008;NS=2504;DP=20121;EAS_AF=0.6329;AMR_AF=0.6311;AFR_AF=0.674;EUR_AF=0.7107;SAS_AF=0.8211;AA=C|||;VT=SNP
13	32679756	rs17077084	A	G	100	PASS	AC=406;AF=0.0810703;AN=5008;NS=2504;DP=19365;EAS_AF=0.002;AMR_AF=0.1513;AFR_AF=0.1392;EUR_AF=0.1014;SAS_AF=0.0133;AA=A|||;VT=SNP
13	32679932	rs74046715	G	A	100	PASS	AC=473;AF=0.0944489;AN=5008;NS=2504;DP=13858;EAS_AF=0.003;AMR_AF=0.1527;AFR_AF=0.1884;EUR_AF=0.1014;SAS_AF=0.0133;AA=G|||;VT=SNP
13	32680648	rs9525768	G	T	100	PASS	AC=149;AF=0.0297524;AN=5008;NS=2504;DP=15522;EAS_AF=0.001;AMR_AF=0.049;AFR_AF=0.0015;EUR_AF=0.0994;SAS_AF=0.0123;AA=G|||;VT=SNP
13	32680665	rs117326986	A	C	100	PASS	AC=52;AF=0.0103834;AN=5008;NS=2504;DP=15922;EAS_AF=0.001;AMR_AF=0.0086;AFR_AF=0.0008;EUR_AF=0.0278;SAS_AF=0.0164;AA=A|||;VT=SNP
13	32680875	rs75655697	G	A	100	PASS	AC=52;AF=0.0103834;AN=5008;NS=2504;DP=15334;EAS_AF=0;AMR_AF=0.0159;AFR_AF=0;EUR_AF=0.0209;SAS_AF=0.0204;AA=G|||;VT=SNP
13	32681104	rs79261504	T	C	100	PASS	AC=232;AF=0.0463259;AN=5008;NS=2504;DP=15331;EAS_AF=0.002;AMR_AF=0.1427;AFR_AF=0.0136;EUR_AF=0.0994;SAS_AF=0.0133;AA=T|||;VT=SNP
13	32681303	rs149124216	G	C	100	PASS	AC=53;AF=0.0105831;AN=5008;NS=2504;DP=12454;EAS_AF=0.001;AMR_AF=0.0086;AFR_AF=0.0008;EUR_AF=0.0288;SAS_AF=0.0164;AA=G|||;VT=SNP
13	32681355	rs151197667	G	A	100	PASS	AC=53;AF=0.0105831;AN=5008;NS=2504;DP=13781;EAS_AF=0.002;AMR_AF=0.0086;AFR_AF=0.0008;EUR_AF=0.0278;SAS_AF=0.0164;AA=G|||;VT=SNP
13	32681518	rs434856	A	T	100	PASS	AC=2986;AF=0.596246;AN=5008;NS=2504;DP=17080;EAS_AF=0.4117;AMR_AF=0.5504;AFR_AF=0.6354;EUR_AF=0.6769;SAS_AF=0.683;AA=A|||;VT=SNP
13	32681882	rs73167129	G	A	100	PASS	AC=484;AF=0.0966454;AN=5008;NS=2504;DP=17796;EAS_AF=0.2083;AMR_AF=0.0807;AFR_AF=0.0401;EUR_AF=0.0308;SAS_AF=0.137;AA=G|||;VT=SNP
13	32682735	rs9567188	A	T	100	PASS	AC=549;AF=0.109625;AN=5008;NS=2504;DP=18844;EAS_AF=0.2192;AMR_AF=0.085;AFR_AF=0.0809;EUR_AF=0.0308;SAS_AF=0.1339;AA=A|||;VT=SNP
13	32683033	rs77236336	G	C	100	PASS	AC=59;AF=0.0117812;AN=5008;NS=2504;DP=19313;EAS_AF=0.001;AMR_AF=0.0187;AFR_AF=0.0045;EUR_AF=0.0378;SAS_AF=0.001;AA=G|||;VT=SNP
13	32683100	rs387139	G	A	100	PASS	AC=2674;AF=0.533946;AN=5008;NS=2504;DP=20030;EAS_AF=0.369;AMR_AF=0.5159;AFR_AF=0.5946;EUR_AF=0.6143;SAS_AF=0.5521;AA=G|||;VT=SNP
13	32683151	rs1468087	A	G	100	PASS	AC=601;AF=0.120008;AN=5008;NS=2504;DP=20433;EAS_AF=0.001;AMR_AF=0.2133;AFR_AF=0.0575;EUR_AF=0.2773;SAS_AF=0.0992;AA=A|||;VT=SNP
13	32683234	rs117695936	A	T	100	PASS	AC=52;AF=0.0103834;AN=5008;NS=2504;DP=21696;EAS_AF=0.001;AMR_AF=0.0086;AFR_AF=0.0008;EUR_AF=0.0278;SAS_AF=0.0164;AA=A|||;VT=SNP
13	32683609	rs396150	G	A	100	PASS	AC=2605;AF=0.520168;AN=5008;NS=2504;DP=21549;EAS_AF=0.37;AMR_AF=0.4986;AFR_AF=0.5877;EUR_AF=0.5755;SAS_AF=0.5419;AA=G|||;VT=SNP
13	32683696	rs78158477	C	T	100	PASS	AC=108;AF=0.0215655;AN=5008;NS=2504;DP=19847;EAS_AF=0;AMR_AF=0.0432;AFR_AF=0.0023;EUR_AF=0.0636;SAS_AF=0.0112;AA=C|||;VT=SNP
13	32683876	rs437321	G	C	100	PASS	AC=3227;AF=0.644369;AN=5008;NS=2504;DP=20371;EAS_AF=0.5933;AMR_AF=0.6009;AFR_AF=0.6717;EUR_AF=0.6441;SAS_AF=0.6912;AA=G|||;VT=SNP
13	32684003	rs76860086	C	T	100	PASS	AC=123;AF=0.0245607;AN=5008;NS=2504;DP=22534;EAS_AF=0.001;AMR_AF=0.0187;AFR_AF=0.0469;EUR_AF=0.0308;SAS_AF=0.0164;AA=c|||;VT=SNP
13	32684758	rs11617920	C	T	100	PASS	AC=575;AF=0.114816;AN=5008;NS=2504;DP=20480;EAS_AF=0.004;AMR_AF=0.2061;AFR_AF=0.0567;EUR_AF=0.2654;SAS_AF=0.0879;AA=C|||;VT=SNP
13	32685088	rs407912	T	C	100	PASS	AC=3271;AF=0.653155;AN=5008;NS=2504;DP=20210;EAS_AF=0.5942;AMR_AF=0.611;AFR_AF=0.6884;EUR_AF=0.6561;SAS_AF=0.6933;AA=T|||;VT=SNP
13	32685183	rs76123129	C	T	100	PASS	AC=116;AF=0.0231629;AN=5008;NS=2504;DP=19800;EAS_AF=0.001;AMR_AF=0.013;AFR_AF=0.0469;EUR_AF=0.0278;SAS_AF=0.0164;AA=C|||;VT=SNP
13	32685493	rs112814321	C	T	100	PASS	AC=145;AF=0.0289537;AN=5008;NS=2504;DP=17519;EAS_AF=0.001;AMR_AF=0.0144;AFR_AF=0.0666;EUR_AF=0.0298;SAS_AF=0.0164;AA=C|||;VT=SNP
13	32685816	rs17507119	A	C	100	PASS	AC=121;AF=0.0241613;AN=5008;NS=2504;DP=21356;EAS_AF=0;AMR_AF=0.0346;AFR_AF=0.0023;EUR_AF=0.0626;SAS_AF=0.0317;AA=A|||;VT=SNP
13	32685901	rs117426664	C	T	100	PASS	AC=59;AF=0.0117812;AN=5008;NS=2504;DP=21700;EAS_AF=0.001;AMR_AF=0.0187;AFR_AF=0.0045;EUR_AF=0.0378;SAS_AF=0.001;AA=C|||;VT=SNP
13	32686259	rs80345966	G	C	100	PASS	AC=52;AF=0.0103834;AN=5008;NS=2504;DP=18151;EAS_AF=0.001;AMR_AF=0.0086;AFR_AF=0.0008;EUR_AF=0.0278;SAS_AF=0.0164;AA=G|||;VT=SNP
13	32686310	rs117184734	A	G	100	PASS	AC=16;AF=0.00319489;AN=5008;NS=2504;DP=19434;EAS_AF=0;AMR_AF=0;AFR_AF=0;EUR_AF=0.0149;SAS_AF=0.001;AA=A|||;VT=SNP
13	32686348	rs78527321	A	G	100	PASS	AC=238;AF=0.047524;AN=5008;NS=2504;DP=20515;EAS_AF=0.002;AMR_AF=0.1455;AFR_AF=0.0159;EUR_AF=0.1004;SAS_AF=0.0133;AA=A|||;VT=SNP
13	32686759	rs2021946	T	C	100	PASS	AC=807;AF=0.161142;AN=5008;NS=2504;DP=22593;EAS_AF=0.2202;AMR_AF=0.2305;AFR_AF=0.0098;EUR_AF=0.2177;SAS_AF=0.1973;AA=T|||;VT=SNP
13	32686913	rs117641506	G	A	100	PASS	AC=59;AF=0.0117812;AN=5008;NS=2504;DP=19421;EAS_AF=0.001;AMR_AF=0.0187;AFR_AF=0.0045;EUR_AF=0.0378;SAS_AF=0.001;AA=G|||;VT=SNP
13	32686956	rs2021947	C	T	100	PASS	AC=502;AF=0.10024;AN=5008;NS=2504;DP=19136;EAS_AF=0.2192;AMR_AF=0.0764;AFR_AF=0.0484;EUR_AF=0.0308;SAS_AF=0.136;AA=C|||;VT=SNP
13	32687613	rs61946709	A	C	100	PASS	AC=1027;AF=0.205072;AN=5008;NS=2504;DP=20460;EAS_AF=0.2212;AMR_AF=0.245;AFR_AF=0.143;EUR_AF=0.2336;SAS_AF=0.2147;AA=A|||;VT=SNP
13	32688074	rs17077090	C	T	100	PASS	AC=188;AF=0.0375399;AN=5008;NS=2504;DP=20274;EAS_AF=0.001;AMR_AF=0.0288;AFR_AF=0.0968;EUR_AF=0.0378;SAS_AF=0.001;AA=C|||;VT=SNP
13	32688263	rs78887974	G	T	100	PASS	AC=116;AF=0.0231629;AN=5008;NS=2504;DP=17252;EAS_AF=0.001;AMR_AF=0.0245;AFR_AF=0.0439;EUR_AF=0.0378;SAS_AF=0.002;AA=G|||;VT=SNP
13	32689114	rs141169151	T	C	100	PASS	AC=22;AF=0.00439297;AN=5008;NS=2504;DP=17817;EAS_AF=0;AMR_AF=0.0058;AFR_AF=0.0008;EUR_AF=0.0119;SAS_AF=0.0051;AA=T|||;VT=SNP
13	32689495	rs75094033	C	T	100	PASS	AC=116;AF=0.0231629;AN=5008;NS=2504;DP=17925;EAS_AF=0.001;AMR_AF=0.0245;AFR_AF=0.0446;EUR_AF=0.0378;SAS_AF=0.001;AA=C|||;VT=SNP
13	32689584	rs4529997	T	C	100	PASS	AC=469;AF=0.0936502;AN=5008;NS=2504;DP=18111;EAS_AF=0.2371;AMR_AF=0.0735;AFR_AF=0.0038;EUR_AF=0.0378;SAS_AF=0.1391;AA=T|||;VT=SNP
13	32689589	rs115248955	C	T	100	PASS	AC=116;AF=0.0231629;AN=5008;NS=2504;DP=18092;EAS_AF=0.001;AMR_AF=0.0245;AFR_AF=0.0446;EUR_AF=0.0378;SAS_AF=0.001;AA=C|||;VT=SNP
13	32689602	rs455428	A	G	100	PASS	AC=2306;AF=0.460463;AN=5008;NS=2504;DP=18260;EAS_AF=0.4087;AMR_AF=0.3833;AFR_AF=0.3419;EUR_AF=0.5209;SAS_AF=0.6667;AA=A|||;VT=SNP
13	32690041	rs78841932	A	C	100	PASS	AC=116;AF=0.0231629;AN=5008;NS=2504;DP=15963;EAS_AF=0.001;AMR_AF=0.0245;AFR_AF=0.0446;EUR_AF=0.0378;SAS_AF=0.001;AA=C|||;VT=SNP
13	32690315	rs77441680	G	A	100	PASS	AC=116;AF=0.0231629;AN=5008;NS=2504;DP=15648;EAS_AF=0.001;AMR_AF=0.0245;AFR_AF=0.0446;EUR_AF=0.0378;SAS_AF=0.001;AA=A|||;VT=SNP
13	32690381	rs76567041	C	T	100	PASS	AC=116;AF=0.0231629;AN=5008;NS=2504;DP=16212;EAS_AF=0.001;AMR_AF=0.0245;AFR_AF=0.0446;EUR_AF=0.0378;SAS_AF=0.001;AA=C|||;VT=SNP
13	32690417	rs139225490	A	G	100	PASS	AC=35;AF=0.00698882;AN=5008;NS=2504;DP=16735;EAS_AF=0;AMR_AF=0.0101;AFR_AF=0.0008;EUR_AF=0.0159;SAS_AF=0.0112;AA=A|||;VT=SNP
13	32690447	rs41526255	T	C	100	PASS	AC=218;AF=0.0435304;AN=5008;NS=2504;DP=17017;EAS_AF=0;AMR_AF=0.0562;AFR_AF=0.0492;EUR_AF=0.0895;SAS_AF=0.0245;AA=T|||;VT=SNP
13	32690569	rs78534835	A	T	100	PASS	AC=116;AF=0.0231629;AN=5008;NS=2504;DP=17250;EAS_AF=0.001;AMR_AF=0.0245;AFR_AF=0.0446;EUR_AF=0.0378;SAS_AF=0.001;AA=T|||;VT=SNP
13	32690640	rs115340044	A	G	100	PASS	AC=116;AF=0.0231629;AN=5008;NS=2504;DP=16623;EAS_AF=0.001;AMR_AF=0.0245;AFR_AF=0.0446;EUR_AF=0.0378;SAS_AF=0.001;AA=G|||;VT=SNP
13	32690749	rs78363510	T	A	100	PASS	AC=747;AF=0.149161;AN=5008;NS=2504;DP=16567;EAS_AF=0.247;AMR_AF=0.2767;AFR_AF=0.1218;EUR_AF=0.1103;SAS_AF=0.0348;AA=T|||;VT=SNP
13	32690975	rs176059	G	A	100	PASS	AC=2306;AF=0.460463;AN=5008;NS=2504;DP=16086;EAS_AF=0.4087;AMR_AF=0.3833;AFR_AF=0.3419;EUR_AF=0.5209;SAS_AF=0.6667;AA=G|||;VT=SNP
13	32691932	rs55999943	T	G	100	PASS	AC=278;AF=0.0555112;AN=5008;NS=2504;DP=18777;EAS_AF=0.002;AMR_AF=0.0403;AFR_AF=0.1248;EUR_AF=0.0656;SAS_AF=0.0174;AA=G|||;VT=SNP
13	32691996	rs55714441	T	C	100	PASS	AC=57;AF=0.0113818;AN=5008;NS=2504;DP=19624;EAS_AF=0.002;AMR_AF=0.0173;AFR_AF=0.0023;EUR_AF=0.0298;SAS_AF=0.0102;AA=T|||;VT=SNP
13	32692155	rs117772107	C	T	100	PASS	AC=59;AF=0.0117812;AN=5008;NS=2504;DP=17338;EAS_AF=0.001;AMR_AF=0.0187;AFR_AF=0.0045;EUR_AF=0.0378;SAS_AF=0.001;AA=C|||;VT=SNP
13	32692156	rs61013080	A	G	100	PASS	AC=296;AF=0.0591054;AN=5008;NS=2504;DP=17268;EAS_AF=0.002;AMR_AF=0.0432;AFR_AF=0.1369;EUR_AF=0.0656;SAS_AF=0.0174;AA=A|||;VT=SNP
13	32692177	rs56677004	A	C	100	PASS	AC=297;AF=0.0593051;AN=5008;NS=2504;DP=16655;EAS_AF=0.002;AMR_AF=0.0432;AFR_AF=0.1377;EUR_AF=0.0656;SAS_AF=0.0174;AA=A|||;VT=SNP
13	32692310	rs12427736	A	G	100	PASS	AC=818;AF=0.163339;AN=5008;NS=2504;DP=16545;EAS_AF=0.2361;AMR_AF=0.2248;AFR_AF=0.0113;EUR_AF=0.2117;SAS_AF=0.2004;AA=A|||;VT=SNP
13	32692642	rs204574	A	T	100	PASS	AC=23;AF=0.00459265;AN=5008;NS=2504;DP=13870;EAS_AF=0;AMR_AF=0.0101;AFR_AF=0;EUR_AF=0.0149;SAS_AF=0.001;AA=A|||;VT=SNP
13	32692700	rs117992963	G	A	100	PASS	AC=116;AF=0.0231629;AN=5008;NS=2504;DP=13233;EAS_AF=0.001;AMR_AF=0.0245;AFR_AF=0.0446;EUR_AF=0.0378;SAS_AF=0.001;AA=A|||;VT=SNP
13	32692751	rs75318044	A	T	100	PASS	AC=52;AF=0.0103834;AN=5008;NS=2504;DP=13470;EAS_AF=0.001;AMR_AF=0.0086;AFR_AF=0.0008;EUR_AF=0.0278;SAS_AF=0.0164;AA=A|||;VT=SNP
13	32693100	rs74046718	T	A	100	PASS	AC=278;AF=0.0555112;AN=5008;NS=2504;DP=14698;EAS_AF=0.002;AMR_AF=0.0403;AFR_AF=0.1248;EUR_AF=0.0656;SAS_AF=0.0174;AA=T|||;VT=SNP
13	32693734	rs78377301	C	T	100	PASS	AC=116;AF=0.0231629;AN=5008;NS=2504;DP=17297;EAS_AF=0.001;AMR_AF=0.0245;AFR_AF=0.0446;EUR_AF=0.0378;SAS_AF=0.001;AA=C|||;VT=SNP
13	32694519	rs57932655	G	C	100	PASS	AC=294;AF=0.0587061;AN=5008;NS=2504;DP=18154;EAS_AF=0.002;AMR_AF=0.0432;AFR_AF=0.1354;EUR_AF=0.0656;SAS_AF=0.0174;AA=G|||;VT=SNP
13	32694594	rs77252579	C	T	100	PASS	AC=218;AF=0.0435304;AN=5008;NS=2504;DP=19394;EAS_AF=0;AMR_AF=0.0562;AFR_AF=0.0492;EUR_AF=0.0895;SAS_AF=0.0245;AA=C|||;VT=SNP
13	32694812	rs150241443	T	G	100	PASS	AC=52;AF=0.0103834;AN=5008;NS=2504;DP=19983;EAS_AF=0.001;AMR_AF=0.0086;AFR_AF=0.0008;EUR_AF=0.0278;SAS_AF=0.0164;AA=T|||;VT=SNP
13	32695134	rs77960407	C	T	100	PASS	AC=279;AF=0.0557109;AN=5008;NS=2504;DP=20918;EAS_AF=0.002;AMR_AF=0.0403;AFR_AF=0.1256;EUR_AF=0.0656;SAS_AF=0.0174;AA=C|||;VT=SNP
13	32695207	rs142669291	A	G	100	PASS	AC=243;AF=0.0485224;AN=5008;NS=2504;DP=22623;EAS_AF=0.002;AMR_AF=0.1484;AFR_AF=0.0159;EUR_AF=0.1004;SAS_AF=0.0164;AA=A|||;VT=SNP
13	32695268	rs57977281	G	A	100	PASS	AC=279;AF=0.0557109;AN=5008;NS=2504;DP=20082;EAS_AF=0.002;AMR_AF=0.0403;AFR_AF=0.1256;EUR_AF=0.0656;SAS_AF=0.0174;AA=G|||;VT=SNP
13	32695318	rs60498415	G	A	100	PASS	AC=280;AF=0.0559105;AN=5008;NS=2504;DP=20995;EAS_AF=0.002;AMR_AF=0.0403;AFR_AF=0.1256;EUR_AF=0.0656;SAS_AF=0.0184;AA=G|||;VT=SNP
13	32695418	rs56298900	A	G	100	PASS	AC=167;AF=0.0333466;AN=5008;NS=2504;DP=20312;EAS_AF=0.001;AMR_AF=0.0159;AFR_AF=0.084;EUR_AF=0.0278;SAS_AF=0.0164;AA=A|||;VT=SNP
13	32695735	rs61602973	T	G	100	PASS	AC=283;AF=0.0565096;AN=5008;NS=2504;DP=19806;EAS_AF=0.002;AMR_AF=0.0403;AFR_AF=0.1286;EUR_AF=0.0656;SAS_AF=0.0174;AA=T|||;VT=SNP
13	32695929	rs11147482	A	G	100	PASS	AC=820;AF=0.163738;AN=5008;NS=2504;DP=18971;EAS_AF=0.2391;AMR_AF=0.2248;AFR_AF=0.0113;EUR_AF=0.2117;SAS_AF=0.1994;AA=A|||;VT=SNP
13	32696182	rs55926722	C	T	100	PASS	AC=569;AF=0.113618;AN=5008;NS=2504;DP=18845;EAS_AF=0.001;AMR_AF=0.2061;AFR_AF=0.0567;EUR_AF=0.2644;SAS_AF=0.0859;AA=C|||;VT=SNP
13	32696355	rs113320434	T	C	100	PASS	AC=282;AF=0.0563099;AN=5008;NS=2504;DP=16841;EAS_AF=0.002;AMR_AF=0.0403;AFR_AF=0.1278;EUR_AF=0.0656;SAS_AF=0.0174;AA=C|||;VT=SNP
13	32696436	rs112258623	T	C	100	PASS	AC=284;AF=0.0567093;AN=5008;NS=2504;DP=14822;EAS_AF=0.002;AMR_AF=0.0403;AFR_AF=0.1293;EUR_AF=0.0656;SAS_AF=0.0174;AA=t|||;VT=SNP
13	32696453	rs113115519	G	A	100	PASS	AC=288;AF=0.057508;AN=5008;NS=2504;DP=14131;EAS_AF=0.0069;AMR_AF=0.0403;AFR_AF=0.1286;EUR_AF=0.0656;SAS_AF=0.0174;AA=g|||;VT=SNP
13	32696473	rs111855420	G	A	100	PASS	AC=283;AF=0.0565096;AN=5008;NS=2504;DP=14692;EAS_AF=0.002;AMR_AF=0.0403;AFR_AF=0.1286;EUR_AF=0.0656;SAS_AF=0.0174;AA=g|||;VT=SNP
13	32696485	rs430317	C	T	100	PASS	AC=2308;AF=0.460863;AN=5008;NS=2504;DP=15496;EAS_AF=0.4107;AMR_AF=0.3833;AFR_AF=0.3419;EUR_AF=0.5209;SAS_AF=0.6667;AA=C|||;VT=SNP
13	32696496	rs113792896	T	C	100	PASS	AC=282;AF=0.0563099;AN=5008;NS=2504;DP=14839;EAS_AF=0.002;AMR_AF=0.0403;AFR_AF=0.1278;EUR_AF=0.0656;SAS_AF=0.0174;AA=C|||;VT=SNP
13	32696556	rs113349777	A	G	100	PASS	AC=284;AF=0.0567093;AN=5008;NS=2504;DP=14102;EAS_AF=0.003;AMR_AF=0.0403;AFR_AF=0.1286;EUR_AF=0.0656;SAS_AF=0.0174;AA=G|||;VT=SNP
13	32696695	rs137895942	C	T	100	PASS	AC=119;AF=0.023762;AN=5008;NS=2504;DP=18051;EAS_AF=0.002;AMR_AF=0.0259;AFR_AF=0.0446;EUR_AF=0.0378;SAS_AF=0.002;AA=C|||;VT=SNP
13	32696879	rs77001294	A	G	100	PASS	AC=283;AF=0.0565096;AN=5008;NS=2504;DP=18470;EAS_AF=0.002;AMR_AF=0.0403;AFR_AF=0.1286;EUR_AF=0.0656;SAS_AF=0.0174;AA=A|||;VT=SNP
13	32697022	rs76545618	T	C	100	PASS	AC=279;AF=0.0557109;AN=5008;NS=2504;DP=19936;EAS_AF=0.002;AMR_AF=0.0403;AFR_AF=0.1256;EUR_AF=0.0656;SAS_AF=0.0174;AA=C|||;VT=SNP
13	32697374	rs799052	T	C	100	PASS	AC=2917;AF=0.582468;AN=5008;NS=2504;DP=19979;EAS_AF=0.4137;AMR_AF=0.562;AFR_AF=0.5893;EUR_AF=0.661;SAS_AF=0.681;AA=N|||;VT=SNP
13	32697521	rs799053	C	T	100	PASS	AC=23;AF=0.00459265;AN=5008;NS=2504;DP=21820;EAS_AF=0;AMR_AF=0.0101;AFR_AF=0;EUR_AF=0.0149;SAS_AF=0.001;AA=C|||;VT=SNP
13	32697787	rs799054	G	A	100	PASS	AC=2364;AF=0.472045;AN=5008;NS=2504;DP=20496;EAS_AF=0.4117;AMR_AF=0.3919;AFR_AF=0.3457;EUR_AF=0.5487;SAS_AF=0.683;AA=A|||;VT=SNP
13	32697928	rs17591809	C	G	100	PASS	AC=219;AF=0.04373;AN=5008;NS=2504;DP=22102;EAS_AF=0;AMR_AF=0.0562;AFR_AF=0.0499;EUR_AF=0.0895;SAS_AF=0.0245;AA=C|||;VT=SNP
13	32698321	rs7992425	G	A	100	PASS	AC=606;AF=0.121006;AN=5008;NS=2504;DP=16739;EAS_AF=0.003;AMR_AF=0.1787;AFR_AF=0.2451;EUR_AF=0.1402;SAS_AF=0.0143;AA=G|||;VT=SNP
13	32698544	rs629265	T	C	100	PASS	AC=2357;AF=0.470647;AN=5008;NS=2504;DP=14602;EAS_AF=0.4117;AMR_AF=0.389;AFR_AF=0.3457;EUR_AF=0.5427;SAS_AF=0.684;AA=T|||;VT=SNP
13	32700120	rs1028731	A	G	100	PASS	AC=14;AF=0.00279553;AN=5008;NS=2504;DP=18104;EAS_AF=0;AMR_AF=0.0072;AFR_AF=0.0008;EUR_AF=0.008;SAS_AF=0;AA=A|||;VT=SNP
13	32700544	rs17077100	C	T	100	PASS	AC=408;AF=0.0814696;AN=5008;NS=2504;DP=22312;EAS_AF=0.002;AMR_AF=0.1527;AFR_AF=0.1392;EUR_AF=0.1024;SAS_AF=0.0133;AA=C|||;VT=SNP
13	32700872	rs11616390	T	C	100	PASS	AC=407;AF=0.08127;AN=5008;NS=2504;DP=20469;EAS_AF=0.002;AMR_AF=0.1527;AFR_AF=0.1384;EUR_AF=0.1024;SAS_AF=0.0133;AA=T|||;VT=SNP
13	32701342	rs80291635	C	T	100	PASS	AC=121;AF=0.0241613;AN=5008;NS=2504;DP=15010;EAS_AF=0.001;AMR_AF=0.0187;AFR_AF=0.0461;EUR_AF=0.0308;SAS_AF=0.0153;AA=C|||;VT=SNP
13	32701638	rs543554	A	G	100	PASS	AC=4862;AF=0.970847;AN=5008;NS=2504;DP=15192;EAS_AF=1;AMR_AF=0.9856;AFR_AF=0.9289;EUR_AF=0.9722;SAS_AF=0.9857;AA=G|||;VT=SNP
13	32701738	rs150785556	C	G	100	PASS	AC=48;AF=0.00958466;AN=5008;NS=2504;DP=14228;EAS_AF=0;AMR_AF=0.0144;AFR_AF=0.0076;EUR_AF=0.0169;SAS_AF=0.0112;AA=C|||;VT=SNP
13	32702051	rs140030807	C	T	100	PASS	AC=52;AF=0.0103834;AN=5008;NS=2504;DP=15338;EAS_AF=0;AMR_AF=0.013;AFR_AF=0.025;EUR_AF=0.0099;SAS_AF=0;AA=C|||;VT=SNP
13	32702406	rs77949769	C	T	100	PASS	AC=165;AF=0.0329473;AN=5008;NS=2504;DP=17325;EAS_AF=0.001;AMR_AF=0.0346;AFR_AF=0.053;EUR_AF=0.0547;SAS_AF=0.0153;AA=C|||;VT=SNP
13	32703012	rs1323966	T	A	100	PASS	AC=165;AF=0.0329473;AN=5008;NS=2504;DP=17833;EAS_AF=0.001;AMR_AF=0.0346;AFR_AF=0.0537;EUR_AF=0.0547;SAS_AF=0.0143;AA=T|||;VT=SNP
13	32704253	rs9567240	T	A	100	PASS	AC=4003;AF=0.799321;AN=5008;NS=2504;DP=12299;EAS_AF=0.8562;AMR_AF=0.7421;AFR_AF=0.9024;EUR_AF=0.6571;SAS_AF=0.7883;AA=A|||;VT=SNP
13	32704424	rs146605188	C	A	100	PASS	AC=148;AF=0.0295527;AN=5008;NS=2504;DP=15316;EAS_AF=0.0476;AMR_AF=0.0231;AFR_AF=0.0068;EUR_AF=0.0388;SAS_AF=0.0368;AA=C|||;VT=SNP
13	32704470	rs9567242	A	G	100	PASS	AC=4158;AF=0.830272;AN=5008;NS=2504;DP=15122;EAS_AF=0.9038;AMR_AF=0.7651;AFR_AF=0.9145;EUR_AF=0.6958;SAS_AF=0.8252;AA=G|||;VT=SNP
13	32704789	rs73167140	T	C	100	PASS	AC=281;AF=0.0561102;AN=5008;NS=2504;DP=15474;EAS_AF=0.001;AMR_AF=0.1614;AFR_AF=0.028;EUR_AF=0.1163;SAS_AF=0.0143;AA=T|||;VT=SNP
13	32705172	rs191596720	C	T	100	PASS	AC=24;AF=0.00479233;AN=5008;NS=2504;DP=15031;EAS_AF=0;AMR_AF=0.0043;AFR_AF=0.0008;EUR_AF=0.0139;SAS_AF=0.0061;AA=C|||;VT=SNP
13	32705244	rs117489296	C	T	100	PASS	AC=25;AF=0.00499201;AN=5008;NS=2504;DP=15525;EAS_AF=0;AMR_AF=0.0086;AFR_AF=0;EUR_AF=0.0179;SAS_AF=0.001;AA=C|||;VT=SNP
13	32705344	rs7335729	T	A	100	PASS	AC=4161;AF=0.830871;AN=5008;NS=2504;DP=18864;EAS_AF=0.9038;AMR_AF=0.7651;AFR_AF=0.9138;EUR_AF=0.6958;SAS_AF=0.8292;AA=A|||;VT=SNP
13	32705349	rs7330619	A	G	100	PASS	AC=4161;AF=0.830871;AN=5008;NS=2504;DP=18907;EAS_AF=0.9038;AMR_AF=0.7651;AFR_AF=0.9138;EUR_AF=0.6958;SAS_AF=0.8292;AA=G|||;VT=SNP
13	32705785	rs17591851	A	G	100	PASS	AC=550;AF=0.109824;AN=5008;NS=2504;DP=19077;EAS_AF=0.001;AMR_AF=0.196;AFR_AF=0.0635;EUR_AF=0.2356;SAS_AF=0.0941;AA=A|||;VT=SNP;EX_TARGET
13	32706028	rs41308556	T	C	100	PASS	AC=392;AF=0.0782748;AN=5008;NS=2504;DP=18283;EAS_AF=0.1071;AMR_AF=0.0173;AFR_AF=0.1233;EUR_AF=0.0298;SAS_AF=0.0808;AA=T|||;VT=SNP
13	32706640	rs9652161	A	G	100	PASS	AC=467;AF=0.0932508;AN=5008;NS=2504;DP=18777;EAS_AF=0.0923;AMR_AF=0.0461;AFR_AF=0.1536;EUR_AF=0.0616;SAS_AF=0.0787;AA=G|||;VT=SNP
13	32707287	rs79651004	A	G	100	PASS	AC=535;AF=0.106829;AN=5008;NS=2504;DP=19997;EAS_AF=0.001;AMR_AF=0.196;AFR_AF=0.0522;EUR_AF=0.2356;SAS_AF=0.0941;AA=A|||;VT=SNP
13	32707371	rs9594990	A	G	100	PASS	AC=852;AF=0.170128;AN=5008;NS=2504;DP=17552;EAS_AF=0.0923;AMR_AF=0.2075;AFR_AF=0.1641;EUR_AF=0.2416;SAS_AF=0.1585;AA=G|||;VT=SNP
13	32707508	rs78281980	G	A	100	PASS	AC=110;AF=0.0219649;AN=5008;NS=2504;DP=18377;EAS_AF=0;AMR_AF=0.0461;AFR_AF=0.0015;EUR_AF=0.0656;SAS_AF=0.0102;AA=G|||;VT=SNP
13	32707576	rs11617382	C	T	100	PASS	AC=534;AF=0.106629;AN=5008;NS=2504;DP=17125;EAS_AF=0.001;AMR_AF=0.196;AFR_AF=0.0522;EUR_AF=0.2346;SAS_AF=0.0941;AA=C|||;VT=SNP
13	32707596	rs9594994	T	G	100	PASS	AC=852;AF=0.170128;AN=5008;NS=2504;DP=17229;EAS_AF=0.0923;AMR_AF=0.2075;AFR_AF=0.1641;EUR_AF=0.2416;SAS_AF=0.1585;AA=G|||;VT=SNP
13	32707663	rs9594995	A	G	100	PASS	AC=852;AF=0.170128;AN=5008;NS=2504;DP=16941;EAS_AF=0.0923;AMR_AF=0.2075;AFR_AF=0.1641;EUR_AF=0.2416;SAS_AF=0.1585;AA=G|||;VT=SNP
13	32707691	rs9594996	A	G	100	PASS	AC=852;AF=0.170128;AN=5008;NS=2504;DP=16748;EAS_AF=0.0923;AMR_AF=0.2075;AFR_AF=0.1641;EUR_AF=0.2416;SAS_AF=0.1585;AA=G|||;VT=SNP
13	32707715	rs61946711	T	A	100	PASS	AC=41;AF=0.0081869;AN=5008;NS=2504;DP=16266;EAS_AF=0.001;AMR_AF=0.0072;AFR_AF=0;EUR_AF=0.0119;SAS_AF=0.0235;AA=T|||;VT=SNP
13	32707987	rs111607384	A	T	100	PASS	AC=551;AF=0.110024;AN=5008;NS=2504;DP=14332;EAS_AF=0.001;AMR_AF=0.196;AFR_AF=0.0635;EUR_AF=0.2346;SAS_AF=0.0961;AA=A|||;VT=SNP
13	32708478	rs10219883	T	C	100	PASS	AC=852;AF=0.170128;AN=5008;NS=2504;DP=20467;EAS_AF=0.0923;AMR_AF=0.2075;AFR_AF=0.1641;EUR_AF=0.2416;SAS_AF=0.1585;AA=C|||;VT=SNP
13	32708663	rs41413449	T	C	100	PASS	AC=530;AF=0.105831;AN=5008;NS=2504;DP=20631;EAS_AF=0.001;AMR_AF=0.1945;AFR_AF=0.0522;EUR_AF=0.2346;SAS_AF=0.091;AA=T|||;VT=SNP
13	32708680	rs55936312	C	T	100	PASS	AC=350;AF=0.0698882;AN=5008;NS=2504;DP=20711;EAS_AF=0.001;AMR_AF=0.1599;AFR_AF=0.0817;EUR_AF=0.1153;SAS_AF=0.0143;AA=C|||;VT=SNP
13	32708849	rs140178775	T	C	100	PASS	AC=22;AF=0.00439297;AN=5008;NS=2504;DP=20953;EAS_AF=0;AMR_AF=0.0115;AFR_AF=0.0008;EUR_AF=0.0129;SAS_AF=0;AA=T|||;VT=SNP
13	32708891	rs56151431	G	A	100	PASS	AC=170;AF=0.0339457;AN=5008;NS=2504;DP=21066;EAS_AF=0;AMR_AF=0.0159;AFR_AF=0.0855;EUR_AF=0.0288;SAS_AF=0.0174;AA=G|||;VT=SNP
13	32708993	rs9590780	T	C	100	PASS	AC=918;AF=0.183307;AN=5008;NS=2504;DP=18723;EAS_AF=0.0923;AMR_AF=0.2089;AFR_AF=0.2118;EUR_AF=0.2416;SAS_AF=0.1605;AA=C|||;VT=SNP
13	32709589	rs4365176	G	C	100	PASS	AC=2092;AF=0.417732;AN=5008;NS=2504;DP=17721;EAS_AF=0.374;AMR_AF=0.3602;AFR_AF=0.4985;EUR_AF=0.3459;SAS_AF=0.4683;AA=G|||;VT=SNP
13	32709913	rs17077115	T	C	100	PASS	AC=928;AF=0.185304;AN=5008;NS=2504;DP=19703;EAS_AF=0.0853;AMR_AF=0.2046;AFR_AF=0.3714;EUR_AF=0.1282;SAS_AF=0.0818;AA=T|||;VT=SNP
13	32710520	rs7331540	G	C	100	PASS	AC=2988;AF=0.596645;AN=5008;NS=2504;DP=18750;EAS_AF=0.8046;AMR_AF=0.4885;AFR_AF=0.5908;EUR_AF=0.4185;SAS_AF=0.6503;AA=G|||;VT=SNP
13	32710545	rs9567251	T	C	100	PASS	AC=1337;AF=0.266973;AN=5008;NS=2504;DP=18807;EAS_AF=0.379;AMR_AF=0.1095;AFR_AF=0.3094;EUR_AF=0.1014;SAS_AF=0.3763;AA=T|||;VT=SNP
13	32710638	rs2106134	C	T	100	PASS	AC=3452;AF=0.689297;AN=5008;NS=2504;DP=18770;EAS_AF=0.8849;AMR_AF=0.5202;AFR_AF=0.8033;EUR_AF=0.4294;SAS_AF=0.7209;AA=T|||;VT=SNP
13	32711373	rs756645	T	C	100	PASS	AC=4144;AF=0.827476;AN=5008;NS=2504;DP=17366;EAS_AF=0.8859;AMR_AF=0.7637;AFR_AF=0.9206;EUR_AF=0.6938;SAS_AF=0.8241;AA=C|||;VT=SNP
13	32711670	rs7139874	C	G	100	PASS	AC=52;AF=0.0103834;AN=5008;NS=2504;DP=19153;EAS_AF=0;AMR_AF=0.0101;AFR_AF=0;EUR_AF=0.0288;SAS_AF=0.0164;AA=C|||;VT=SNP
13	32711703	rs12873155	C	T	100	PASS	AC=2900;AF=0.579073;AN=5008;NS=2504;DP=19579;EAS_AF=0.8056;AMR_AF=0.4856;AFR_AF=0.5257;EUR_AF=0.4175;SAS_AF=0.6503;AA=C|||;VT=SNP
13	32711947	rs73167147	G	T	100	PASS	AC=305;AF=0.0609026;AN=5008;NS=2504;DP=17576;EAS_AF=0;AMR_AF=0.1671;AFR_AF=0.0461;EUR_AF=0.1133;SAS_AF=0.0143;AA=G|||;VT=SNP
13	32712333	rs66505312	T	C	100	PASS	AC=1041;AF=0.207867;AN=5008;NS=2504;DP=16525;EAS_AF=0.379;AMR_AF=0.1758;AFR_AF=0.1407;EUR_AF=0.1521;SAS_AF=0.2025;AA=T|||;VT=SNP
13	32713025	rs2066909	G	A	100	PASS	AC=52;AF=0.0103834;AN=5008;NS=2504;DP=19257;EAS_AF=0;AMR_AF=0.0101;AFR_AF=0;EUR_AF=0.0288;SAS_AF=0.0164;AA=G|||;VT=SNP
13	32713091	rs80237170	G	A	100	PASS	AC=36;AF=0.0071885;AN=5008;NS=2504;DP=18648;EAS_AF=0.001;AMR_AF=0.0058;AFR_AF=0.0008;EUR_AF=0.0268;SAS_AF=0.0031;AA=G|||;VT=SNP
13	32713470	rs7993765	T	C	100	PASS	AC=4150;AF=0.828674;AN=5008;NS=2504;DP=17326;EAS_AF=0.8889;AMR_AF=0.7637;AFR_AF=0.9206;EUR_AF=0.6958;SAS_AF=0.8252;AA=C|||;VT=SNP
13	32713635	rs142728558	G	T	100	PASS	AC=55;AF=0.0109824;AN=5008;NS=2504;DP=18074;EAS_AF=0;AMR_AF=0.013;AFR_AF=0.0287;EUR_AF=0.008;SAS_AF=0;AA=G|||;VT=SNP
13	32714388	rs17077119	A	T	100	PASS	AC=273;AF=0.0545128;AN=5008;NS=2504;DP=15431;EAS_AF=0.0397;AMR_AF=0.0389;AFR_AF=0.0023;EUR_AF=0.0477;SAS_AF=0.1585;AA=A|||;VT=SNP
13	32714772	rs77893350	C	A	100	PASS	AC=150;AF=0.0299521;AN=5008;NS=2504;DP=17819;EAS_AF=0.001;AMR_AF=0.0375;AFR_AF=0.0416;EUR_AF=0.0527;SAS_AF=0.0153;AA=C|||;VT=SNP
13	32715273	rs17507316	G	C	100	PASS	AC=3935;AF=0.785743;AN=5008;NS=2504;DP=15918;EAS_AF=0.8978;AMR_AF=0.7147;AFR_AF=0.848;EUR_AF=0.6272;SAS_AF=0.7996;AA=C|||;VT=SNP
13	32715398	rs73167150	T	C	100	PASS	AC=268;AF=0.0535144;AN=5008;NS=2504;DP=16371;EAS_AF=0;AMR_AF=0.1599;AFR_AF=0.0295;EUR_AF=0.1054;SAS_AF=0.0123;AA=T|||;VT=SNP
13	32715498	rs7320363	T	G	100	PASS	AC=4075;AF=0.813698;AN=5008;NS=2504;DP=19217;EAS_AF=0.8978;AMR_AF=0.7277;AFR_AF=0.9175;EUR_AF=0.6521;SAS_AF=0.8139;AA=G|||;VT=SNP
13	32715802	rs7330056	G	A	100	PASS	AC=3459;AF=0.690695;AN=5008;NS=2504;DP=17810;EAS_AF=0.7827;AMR_AF=0.7061;AFR_AF=0.6513;EUR_AF=0.6252;SAS_AF=0.7055;AA=G|||;VT=SNP
13	32715956	rs78806144	G	A	100	PASS	AC=49;AF=0.00978435;AN=5008;NS=2504;DP=18416;EAS_AF=0;AMR_AF=0.0101;AFR_AF=0;EUR_AF=0.0258;SAS_AF=0.0164;AA=G|||;VT=SNP
13	32716156	rs7330812	G	T	100	PASS	AC=1015;AF=0.202676;AN=5008;NS=2504;DP=19459;EAS_AF=0.1359;AMR_AF=0.2291;AFR_AF=0.3328;EUR_AF=0.168;SAS_AF=0.1125;AA=g|||;VT=SNP
13	32717159	rs916593	A	G	100	PASS	AC=4054;AF=0.809505;AN=5008;NS=2504;DP=19522;EAS_AF=0.9008;AMR_AF=0.7277;AFR_AF=0.9183;EUR_AF=0.6521;SAS_AF=0.7883;AA=G|||;VT=SNP
13	32717827	rs7985410	C	T	100	PASS	AC=3942;AF=0.787141;AN=5008;NS=2504;DP=18139;EAS_AF=0.8829;AMR_AF=0.7176;AFR_AF=0.8865;EUR_AF=0.6252;SAS_AF=0.7699;AA=T|||;VT=SNP
13	32717920	rs7990912	T	C	100	PASS	AC=2405;AF=0.480232;AN=5008;NS=2504;DP=18557;EAS_AF=0.4831;AMR_AF=0.487;AFR_AF=0.5938;EUR_AF=0.3907;SAS_AF=0.411;AA=T|||;VT=SNP
13	32718336	rs11842137	G	A	100	PASS	AC=188;AF=0.0375399;AN=5008;NS=2504;DP=15633;EAS_AF=0.0308;AMR_AF=0.0288;AFR_AF=0.0242;EUR_AF=0.0487;SAS_AF=0.0573;AA=G|||;VT=SNP
13	32718346	rs9567260	A	C	100	PASS	AC=2654;AF=0.529952;AN=5008;NS=2504;DP=16020;EAS_AF=0.6498;AMR_AF=0.487;AFR_AF=0.4682;EUR_AF=0.4592;SAS_AF=0.593;AA=a|||;VT=SNP
13	32718459	rs2518794	C	T	100	PASS	AC=1327;AF=0.264976;AN=5008;NS=2504;DP=16979;EAS_AF=0.2024;AMR_AF=0.281;AFR_AF=0.2277;EUR_AF=0.3519;SAS_AF=0.2791;AA=T|||;VT=SNP
13	32718750	rs13313317	C	T	100	PASS	AC=392;AF=0.0782748;AN=5008;NS=2504;DP=18816;EAS_AF=0.1022;AMR_AF=0.0375;AFR_AF=0.1165;EUR_AF=0.0626;SAS_AF=0.047;AA=C|||;VT=SNP
13	32718995	rs58214747	G	T	100	PASS	AC=138;AF=0.0275559;AN=5008;NS=2504;DP=20169;EAS_AF=0.0198;AMR_AF=0.0245;AFR_AF=0.0091;EUR_AF=0.0368;SAS_AF=0.0532;AA=G|||;VT=SNP
13	32719131	rs2762041	A	C	100	PASS	AC=2945;AF=0.588059;AN=5008;NS=2504;DP=19834;EAS_AF=0.4038;AMR_AF=0.7392;AFR_AF=0.534;EUR_AF=0.7575;SAS_AF=0.5695;AA=A|||;VT=SNP
13	32719405	rs75588063	C	T	100	PASS	AC=209;AF=0.0417332;AN=5008;NS=2504;DP=17659;EAS_AF=0.1042;AMR_AF=0.0202;AFR_AF=0.0166;EUR_AF=0.0388;SAS_AF=0.0297;AA=C|||;VT=SNP
13	32719976	rs35876342	C	T	100	PASS	AC=1625;AF=0.324481;AN=5008;NS=2504;DP=15845;EAS_AF=0.4633;AMR_AF=0.3343;AFR_AF=0.2345;EUR_AF=0.2753;SAS_AF=0.3466;AA=-|||;VT=SNP
13	32720368	rs78790161	G	C	100	PASS	AC=50;AF=0.00998403;AN=5008;NS=2504;DP=18726;EAS_AF=0;AMR_AF=0.0086;AFR_AF=0;EUR_AF=0.0258;SAS_AF=0.0184;AA=G|||;VT=SNP
13	32720481	rs9562512	C	A	100	PASS	AC=659;AF=0.131589;AN=5008;NS=2504;DP=21314;EAS_AF=0.2431;AMR_AF=0.0922;AFR_AF=0.0325;EUR_AF=0.1282;SAS_AF=0.182;AA=C|||;VT=SNP
13	32720629	rs204570	G	C	100	PASS	AC=4316;AF=0.861821;AN=5008;NS=2504;DP=16980;EAS_AF=0.998;AMR_AF=0.7507;AFR_AF=0.9062;EUR_AF=0.7207;SAS_AF=0.8855;AA=C|||;VT=SNP
13	32720735	rs9533620	T	G	100	PASS	AC=679;AF=0.135583;AN=5008;NS=2504;DP=19861;EAS_AF=0.2579;AMR_AF=0.0951;AFR_AF=0.0333;EUR_AF=0.1282;SAS_AF=0.184;AA=T|||;VT=SNP
13	32720756	rs9567264	T	C	100	PASS	AC=1804;AF=0.360224;AN=5008;NS=2504;DP=19813;EAS_AF=0.4871;AMR_AF=0.3689;AFR_AF=0.2564;EUR_AF=0.3201;SAS_AF=0.4049;AA=T|||;VT=SNP
13	32720966	rs117532242	G	A	100	PASS	AC=12;AF=0.00239617;AN=5008;NS=2504;DP=20987;EAS_AF=0;AMR_AF=0;AFR_AF=0;EUR_AF=0.0099;SAS_AF=0.002;AA=G|||;VT=SNP
13	32721615	rs2285330	C	G	100	PASS	AC=1840;AF=0.367412;AN=5008;NS=2504;DP=19471;EAS_AF=0.4861;AMR_AF=0.3689;AFR_AF=0.2844;EUR_AF=0.3201;SAS_AF=0.4049;AA=C|||;VT=SNP
13	32721730	rs204571	A	G	100	PASS	AC=2477;AF=0.494609;AN=5008;NS=2504;DP=19111;EAS_AF=0.5119;AMR_AF=0.3818;AFR_AF=0.6218;EUR_AF=0.4016;SAS_AF=0.4806;AA=G|||;VT=SNP
13	32721743	rs204572	G	T	100	PASS	AC=2476;AF=0.494409;AN=5008;NS=2504;DP=19212;EAS_AF=0.5119;AMR_AF=0.3818;AFR_AF=0.621;EUR_AF=0.4016;SAS_AF=0.4806;AA=G|||;VT=SNP
13	32722329	rs2285331	C	T	100	PASS	AC=1623;AF=0.324081;AN=5008;NS=2504;DP=17967;EAS_AF=0.4613;AMR_AF=0.3343;AFR_AF=0.233;EUR_AF=0.2753;SAS_AF=0.3487;AA=C|||;VT=SNP
13	32722659	rs61946719	C	T	100	PASS	AC=175;AF=0.0349441;AN=5008;NS=2504;DP=17605;EAS_AF=0.0248;AMR_AF=0.0346;AFR_AF=0.0227;EUR_AF=0.0447;SAS_AF=0.0521;AA=C|||;VT=SNP
13	32722735	rs78734869	G	A	100	PASS	AC=178;AF=0.0355431;AN=5008;NS=2504;DP=17351;EAS_AF=0.0893;AMR_AF=0.0173;AFR_AF=0.0076;EUR_AF=0.0398;SAS_AF=0.0266;AA=G|||;VT=SNP
13	32722802	rs561937	A	G	100	PASS	AC=4102;AF=0.819089;AN=5008;NS=2504;DP=16242;EAS_AF=0.9732;AMR_AF=0.7161;AFR_AF=0.8548;EUR_AF=0.6769;SAS_AF=0.8313;AA=A|||;VT=SNP
13	32723799	rs204558	C	T	100	PASS	AC=4131;AF=0.82488;AN=5008;NS=2504;DP=17753;EAS_AF=0.9732;AMR_AF=0.7133;AFR_AF=0.8797;EUR_AF=0.6769;SAS_AF=0.8292;AA=T|||;VT=SNP
13	32723800	rs61946721	G	A	100	PASS	AC=181;AF=0.0361422;AN=5008;NS=2504;DP=17786;EAS_AF=0.0248;AMR_AF=0.0346;AFR_AF=0.0242;EUR_AF=0.0447;SAS_AF=0.0562;AA=G|||;VT=SNP
13	32724035	rs41315032	G	A	100	PASS	AC=74;AF=0.0147764;AN=5008;NS=2504;DP=17274;EAS_AF=0.001;AMR_AF=0.0101;AFR_AF=0.0166;EUR_AF=0.0258;SAS_AF=0.0184;AA=G|||;VT=SNP
13	32724058	rs41306670	G	A	100	PASS	AC=50;AF=0.00998403;AN=5008;NS=2504;DP=17326;EAS_AF=0;AMR_AF=0.0086;AFR_AF=0;EUR_AF=0.0258;SAS_AF=0.0184;AA=G|||;VT=SNP
13	32724207	rs204559	A	T	100	PASS	AC=4103;AF=0.819289;AN=5008;NS=2504;DP=17680;EAS_AF=0.9732;AMR_AF=0.7161;AFR_AF=0.854;EUR_AF=0.6769;SAS_AF=0.8333;AA=T|||;VT=SNP
13	32724687	rs204560	G	C	100	PASS	AC=4242;AF=0.847045;AN=5008;NS=2504;DP=19631;EAS_AF=0.9732;AMR_AF=0.7277;AFR_AF=0.9198;EUR_AF=0.7028;SAS_AF=0.8517;AA=C|||;VT=SNP
13	32724844	rs204561	T	C	100	PASS	AC=1246;AF=0.248802;AN=5008;NS=2504;DP=19587;EAS_AF=0.1617;AMR_AF=0.245;AFR_AF=0.3147;EUR_AF=0.2326;SAS_AF=0.2689;AA=T|||;VT=SNP
13	32724865	rs204562	A	G	100	PASS	AC=4104;AF=0.819489;AN=5008;NS=2504;DP=18953;EAS_AF=0.9732;AMR_AF=0.7161;AFR_AF=0.8548;EUR_AF=0.6769;SAS_AF=0.8333;AA=G|||;VT=SNP
13	32725022	rs204563	G	A	100	PASS	AC=4471;AF=0.892772;AN=5008;NS=2504;DP=18794;EAS_AF=0.998;AMR_AF=0.7651;AFR_AF=0.9818;EUR_AF=0.7475;SAS_AF=0.9039;AA=A|||;VT=SNP
13	32725132	rs150503784	G	A	100	PASS	AC=63;AF=0.0125799;AN=5008;NS=2504;DP=17220;EAS_AF=0;AMR_AF=0.0303;AFR_AF=0.0015;EUR_AF=0.0378;SAS_AF=0.002;AA=G|||;VT=SNP
13	32725351	rs61946722	G	A	100	PASS	AC=175;AF=0.0349441;AN=5008;NS=2504;DP=19387;EAS_AF=0.0248;AMR_AF=0.0346;AFR_AF=0.0227;EUR_AF=0.0447;SAS_AF=0.0521;AA=G|||;VT=SNP
13	32725661	rs146726676	A	G	100	PASS	AC=22;AF=0.00439297;AN=5008;NS=2504;DP=20366;EAS_AF=0;AMR_AF=0.0043;AFR_AF=0.0008;EUR_AF=0.0139;SAS_AF=0.0041;AA=A|||;VT=SNP
13	32725684	rs117826006	T	G	100	PASS	AC=73;AF=0.0145767;AN=5008;NS=2504;DP=19814;EAS_AF=0;AMR_AF=0.0101;AFR_AF=0.0166;EUR_AF=0.0258;SAS_AF=0.0184;AA=T|||;VT=SNP
13	32725762	rs9567282	C	A	100	PASS	AC=1837;AF=0.366813;AN=5008;NS=2504;DP=19717;EAS_AF=0.5506;AMR_AF=0.353;AFR_AF=0.2625;EUR_AF=0.3171;SAS_AF=0.3793;AA=C|||;VT=SNP
13	32725966	rs115219364	G	A	100	PASS	AC=138;AF=0.0275559;AN=5008;NS=2504;DP=18977;EAS_AF=0;AMR_AF=0.0115;AFR_AF=0.0651;EUR_AF=0.0258;SAS_AF=0.0184;AA=G|||;VT=SNP
13	32726248	rs61946723	C	T	100	PASS	AC=180;AF=0.0359425;AN=5008;NS=2504;DP=17031;EAS_AF=0.0248;AMR_AF=0.0346;AFR_AF=0.0227;EUR_AF=0.0447;SAS_AF=0.0573;AA=C|||;VT=SNP
13	32726801	rs76622044	T	C	100	PASS	AC=50;AF=0.00998403;AN=5008;NS=2504;DP=16614;EAS_AF=0;AMR_AF=0.0086;AFR_AF=0;EUR_AF=0.0258;SAS_AF=0.0184;AA=T|||;VT=SNP
13	32726828	rs204564	G	T	100	PASS	AC=4062;AF=0.811102;AN=5008;NS=2504;DP=16947;EAS_AF=0.9732;AMR_AF=0.7118;AFR_AF=0.8283;EUR_AF=0.6769;SAS_AF=0.8292;AA=G|||;VT=SNP
13	32726878	rs79194437	A	G	100	PASS	AC=176;AF=0.0351438;AN=5008;NS=2504;DP=16712;EAS_AF=0.0873;AMR_AF=0.0173;AFR_AF=0.0076;EUR_AF=0.0398;SAS_AF=0.0266;AA=A|||;VT=SNP
13	32727903	rs67945642	A	G	100	PASS	AC=470;AF=0.0938498;AN=5008;NS=2504;DP=17658;EAS_AF=0.001;AMR_AF=0.1571;AFR_AF=0.1868;EUR_AF=0.0994;SAS_AF=0.0133;AA=A|||;VT=SNP
13	32728114	rs117139285	C	T	100	PASS	AC=34;AF=0.00678914;AN=5008;NS=2504;DP=18124;EAS_AF=0;AMR_AF=0.0072;AFR_AF=0;EUR_AF=0.0258;SAS_AF=0.0031;AA=C|||;VT=SNP
13	32728135	rs204565	G	C	100	PASS	AC=4066;AF=0.811901;AN=5008;NS=2504;DP=18431;EAS_AF=0.9732;AMR_AF=0.7118;AFR_AF=0.8283;EUR_AF=0.6769;SAS_AF=0.8333;AA=G|||;VT=SNP
13	32728148	rs116939213	A	G	100	PASS	AC=50;AF=0.00998403;AN=5008;NS=2504;DP=18475;EAS_AF=0;AMR_AF=0.0086;AFR_AF=0;EUR_AF=0.0258;SAS_AF=0.0184;AA=A|||;VT=SNP
13	32728483	rs9567296	A	T	100	PASS	AC=1836;AF=0.366613;AN=5008;NS=2504;DP=18163;EAS_AF=0.5526;AMR_AF=0.3516;AFR_AF=0.2625;EUR_AF=0.3151;SAS_AF=0.3793;AA=A|||;VT=SNP
13	32728573	rs9567297	A	G	100	PASS	AC=1632;AF=0.325879;AN=5008;NS=2504;DP=15238;EAS_AF=0.4653;AMR_AF=0.3343;AFR_AF=0.2337;EUR_AF=0.2753;SAS_AF=0.3528;AA=A|||;VT=SNP
13	32728601	rs61946724	G	A	100	PASS	AC=175;AF=0.0349441;AN=5008;NS=2504;DP=16201;EAS_AF=0.0248;AMR_AF=0.0346;AFR_AF=0.0227;EUR_AF=0.0447;SAS_AF=0.0521;AA=g|||;VT=SNP
13	32728842	rs9567301	G	A	100	PASS	AC=1154;AF=0.230431;AN=5008;NS=2504;DP=19075;EAS_AF=0.4613;AMR_AF=0.1772;AFR_AF=0.0446;EUR_AF=0.1769;SAS_AF=0.3364;AA=G|||;VT=SNP
13	32730228	rs395341	A	T	100	PASS	AC=3926;AF=0.783946;AN=5008;NS=2504;DP=18192;EAS_AF=0.9732;AMR_AF=0.7075;AFR_AF=0.7277;EUR_AF=0.6769;SAS_AF=0.8292;AA=A|||;VT=SNP
13	32730429	rs558585	T	G	100	PASS	AC=3927;AF=0.784145;AN=5008;NS=2504;DP=17630;EAS_AF=0.9732;AMR_AF=0.7075;AFR_AF=0.7284;EUR_AF=0.6769;SAS_AF=0.8292;AA=T|||;VT=SNP
13	32730587	rs2476719	A	G	100	PASS	AC=2076;AF=0.414537;AN=5008;NS=2504;DP=15480;EAS_AF=0.4058;AMR_AF=0.3573;AFR_AF=0.4652;EUR_AF=0.3618;SAS_AF=0.4499;AA=A|||;VT=SNP
13	32730643	rs2427867	C	T	100	PASS	AC=3937;AF=0.786142;AN=5008;NS=2504;DP=15560;EAS_AF=0.9732;AMR_AF=0.7161;AFR_AF=0.73;EUR_AF=0.6789;SAS_AF=0.8292;AA=C|||;VT=SNP
13	32730695	rs2476720	A	G	100	PASS	AC=3933;AF=0.785343;AN=5008;NS=2504;DP=11897;EAS_AF=0.9732;AMR_AF=0.7133;AFR_AF=0.7284;EUR_AF=0.6789;SAS_AF=0.8292;AA=G|||;VT=SNP
13	32730722	rs2476721	C	G	100	PASS	AC=3971;AF=0.792931;AN=5008;NS=2504;DP=10518;EAS_AF=0.9732;AMR_AF=0.7176;AFR_AF=0.7549;EUR_AF=0.6789;SAS_AF=0.8292;AA=G|||;VT=SNP
13	32731896	rs537967	G	A	100	PASS	AC=3927;AF=0.784145;AN=5008;NS=2504;DP=18337;EAS_AF=0.9732;AMR_AF=0.7075;AFR_AF=0.7284;EUR_AF=0.6769;SAS_AF=0.8292;AA=G|||;VT=SNP
13	32731915	rs689401	A	T	100	PASS	AC=3928;AF=0.784345;AN=5008;NS=2504;DP=18678;EAS_AF=0.9732;AMR_AF=0.7075;AFR_AF=0.7292;EUR_AF=0.6769;SAS_AF=0.8292;AA=A|||;VT=SNP
13	32731948	rs689338	C	T	100	PASS	AC=2073;AF=0.413938;AN=5008;NS=2504;DP=18749;EAS_AF=0.4058;AMR_AF=0.3559;AFR_AF=0.4652;EUR_AF=0.3618;SAS_AF=0.4479;AA=C|||;VT=SNP
13	32731973	rs79650720	G	A	100	PASS	AC=198;AF=0.0395367;AN=5008;NS=2504;DP=18458;EAS_AF=0;AMR_AF=0.0692;AFR_AF=0.0053;EUR_AF=0.1014;SAS_AF=0.0419;AA=G|||;VT=SNP
13	32732115	rs539834	G	A	100	PASS	AC=3927;AF=0.784145;AN=5008;NS=2504;DP=16919;EAS_AF=0.9732;AMR_AF=0.7075;AFR_AF=0.7284;EUR_AF=0.6769;SAS_AF=0.8292;AA=G|||;VT=SNP
13	32732537	rs205003	A	G	100	PASS	AC=3942;AF=0.787141;AN=5008;NS=2504;DP=17463;EAS_AF=0.9712;AMR_AF=0.7075;AFR_AF=0.7413;EUR_AF=0.6769;SAS_AF=0.8292;AA=a|||;VT=SNP
13	32732547	rs9533698	C	T	100	PASS	AC=664;AF=0.132588;AN=5008;NS=2504;DP=17795;EAS_AF=0.244;AMR_AF=0.0951;AFR_AF=0.0348;EUR_AF=0.1282;SAS_AF=0.181;AA=C|||;VT=SNP
13	32732773	rs117729834	C	T	100	PASS	AC=50;AF=0.00998403;AN=5008;NS=2504;DP=17430;EAS_AF=0;AMR_AF=0.0086;AFR_AF=0;EUR_AF=0.0258;SAS_AF=0.0184;AA=C|||;VT=SNP
13	32732826	rs61946725	G	A	100	PASS	AC=164;AF=0.0327476;AN=5008;NS=2504;DP=16878;EAS_AF=0.0258;AMR_AF=0.0346;AFR_AF=0.0098;EUR_AF=0.0447;SAS_AF=0.0573;AA=G|||;VT=SNP
13	32733138	rs17634824	G	A	100	PASS	AC=1662;AF=0.331869;AN=5008;NS=2504;DP=13446;EAS_AF=0.4653;AMR_AF=0.3343;AFR_AF=0.2595;EUR_AF=0.2753;SAS_AF=0.3487;AA=g|||;VT=SNP
13	32733179	rs205004	T	A	100	PASS	AC=3965;AF=0.791733;AN=5008;NS=2504;DP=16170;EAS_AF=0.9732;AMR_AF=0.7118;AFR_AF=0.7549;EUR_AF=0.6769;SAS_AF=0.8292;AA=A|||;VT=SNP
13	32733260	rs205005	A	G	100	PASS	AC=3927;AF=0.784145;AN=5008;NS=2504;DP=15198;EAS_AF=0.9732;AMR_AF=0.7075;AFR_AF=0.7284;EUR_AF=0.6769;SAS_AF=0.8292;AA=A|||;VT=SNP
13	32733327	rs11841900	G	A	100	PASS	AC=179;AF=0.0357428;AN=5008;NS=2504;DP=14095;EAS_AF=0.0248;AMR_AF=0.0346;AFR_AF=0.0227;EUR_AF=0.0447;SAS_AF=0.0562;AA=G|||;VT=SNP
13	32733343	rs150106966	C	G	100	PASS	AC=15;AF=0.00299521;AN=5008;NS=2504;DP=13534;EAS_AF=0;AMR_AF=0.0058;AFR_AF=0.0008;EUR_AF=0.007;SAS_AF=0.0031;AA=C|||;VT=SNP
13	32733886	rs205006	A	G	100	PASS	AC=3929;AF=0.784545;AN=5008;NS=2504;DP=14816;EAS_AF=0.9752;AMR_AF=0.7075;AFR_AF=0.7284;EUR_AF=0.6769;SAS_AF=0.8292;AA=G|||;VT=SNP
13	32734721	rs205007	G	A	100	PASS	AC=4417;AF=0.881989;AN=5008;NS=2504;DP=16060;EAS_AF=0.998;AMR_AF=0.7622;AFR_AF=0.9425;EUR_AF=0.7475;SAS_AF=0.9039;AA=A|||;VT=SNP
13	32734832	rs205008	A	G	100	PASS	AC=3970;AF=0.792732;AN=5008;NS=2504;DP=15810;EAS_AF=0.9752;AMR_AF=0.7118;AFR_AF=0.7572;EUR_AF=0.6769;SAS_AF=0.8292;AA=G|||;VT=SNP
13	32734933	rs11842391	G	A	100	PASS	AC=189;AF=0.0377396;AN=5008;NS=2504;DP=18652;EAS_AF=0.0228;AMR_AF=0.0346;AFR_AF=0.0318;EUR_AF=0.0447;SAS_AF=0.0562;AA=G|||;VT=SNP
13	32735089	rs205009	T	C	100	PASS	AC=3933;AF=0.785343;AN=5008;NS=2504;DP=17438;EAS_AF=0.9752;AMR_AF=0.7075;AFR_AF=0.7315;EUR_AF=0.6769;SAS_AF=0.8292;AA=T|||;VT=SNP
13	32735718	rs205010	G	A	100	PASS	AC=1395;AF=0.278554;AN=5008;NS=2504;DP=17963;EAS_AF=0.1627;AMR_AF=0.2579;AFR_AF=0.3941;EUR_AF=0.2445;SAS_AF=0.2914;AA=G|||;VT=SNP
13	32735960	rs9567325	C	T	100	PASS	AC=1877;AF=0.3748;AN=5008;NS=2504;DP=19360;EAS_AF=0.5685;AMR_AF=0.353;AFR_AF=0.3064;EUR_AF=0.3052;SAS_AF=0.3548;AA=C|||;VT=SNP
13	32736085	rs9567327	C	T	100	PASS	AC=1615;AF=0.322484;AN=5008;NS=2504;DP=18352;EAS_AF=0.4643;AMR_AF=0.3314;AFR_AF=0.2496;EUR_AF=0.2644;SAS_AF=0.3282;AA=C|||;VT=SNP
13	32736150	rs205011	G	T	100	PASS	AC=1450;AF=0.289537;AN=5008;NS=2504;DP=18038;EAS_AF=0.1627;AMR_AF=0.2651;AFR_AF=0.4304;EUR_AF=0.2445;SAS_AF=0.2935;AA=G|||;VT=SNP
13	32736228	rs117909858	A	G	100	PASS	AC=50;AF=0.00998403;AN=5008;NS=2504;DP=17546;EAS_AF=0;AMR_AF=0.0086;AFR_AF=0;EUR_AF=0.0258;SAS_AF=0.0184;AA=A|||;VT=SNP
13	32736438	rs205012	A	G	100	PASS	AC=1446;AF=0.288738;AN=5008;NS=2504;DP=20405;EAS_AF=0.1627;AMR_AF=0.2651;AFR_AF=0.4266;EUR_AF=0.2445;SAS_AF=0.2945;AA=G|||;VT=SNP
13	32736618	rs189967	C	A	100	PASS	AC=1406;AF=0.280751;AN=5008;NS=2504;DP=19822;EAS_AF=0.1627;AMR_AF=0.2608;AFR_AF=0.4266;EUR_AF=0.2336;SAS_AF=0.2679;AA=C|||;VT=SNP
13	32736997	rs117051478	C	T	100	PASS	AC=50;AF=0.00998403;AN=5008;NS=2504;DP=21833;EAS_AF=0;AMR_AF=0.0086;AFR_AF=0;EUR_AF=0.0258;SAS_AF=0.0184;AA=C|||;VT=SNP
13	32737061	rs1004075	G	C	100	PASS	AC=1921;AF=0.383586;AN=5008;NS=2504;DP=23073;EAS_AF=0.5685;AMR_AF=0.3573;AFR_AF=0.3101;EUR_AF=0.3161;SAS_AF=0.3804;AA=G|||;VT=SNP
13	32737129	rs2011150	T	C	100	PASS	AC=708;AF=0.141374;AN=5008;NS=2504;DP=21872;EAS_AF=0.245;AMR_AF=0.0965;AFR_AF=0.0688;EUR_AF=0.1272;SAS_AF=0.1789;AA=T|||;VT=SNP
13	32737267	rs1984843	C	T	100	PASS	AC=708;AF=0.141374;AN=5008;NS=2504;DP=20157;EAS_AF=0.245;AMR_AF=0.0965;AFR_AF=0.0688;EUR_AF=0.1272;SAS_AF=0.1789;AA=C|||;VT=SNP
13	32737330	rs7320780	G	C	100	PASS	AC=107;AF=0.0213658;AN=5008;NS=2504;DP=18626;EAS_AF=0;AMR_AF=0.0086;AFR_AF=0.0424;EUR_AF=0.0258;SAS_AF=0.0194;AA=G|||;VT=SNP
13	32737558	rs798972	A	T	100	PASS	AC=3326;AF=0.664137;AN=5008;NS=2504;DP=20143;EAS_AF=0.7302;AMR_AF=0.6182;AFR_AF=0.7368;EUR_AF=0.5497;SAS_AF=0.6483;AA=T|||;VT=SNP
13	32738025	rs798973	C	G	100	PASS	AC=1433;AF=0.286142;AN=5008;NS=2504;DP=20201;EAS_AF=0.1627;AMR_AF=0.2622;AFR_AF=0.4266;EUR_AF=0.2435;SAS_AF=0.2843;AA=C|||;VT=SNP
13	32738221	rs78654690	C	A	100	PASS	AC=50;AF=0.00998403;AN=5008;NS=2504;DP=17888;EAS_AF=0;AMR_AF=0.0086;AFR_AF=0;EUR_AF=0.0258;SAS_AF=0.0184;AA=C|||;VT=SNP
13	32738452	rs74499797	C	T	100	PASS	AC=50;AF=0.00998403;AN=5008;NS=2504;DP=21359;EAS_AF=0;AMR_AF=0.0086;AFR_AF=0;EUR_AF=0.0258;SAS_AF=0.0184;AA=C|||;VT=SNP
13	32738989	rs115708445	T	A	100	PASS	AC=196;AF=0.0391374;AN=5008;NS=2504;DP=18924;EAS_AF=0.1042;AMR_AF=0.0173;AFR_AF=0.0076;EUR_AF=0.0398;SAS_AF=0.0297;AA=T|||;VT=SNP
13	32739065	rs798974	C	A	100	PASS	AC=1401;AF=0.279752;AN=5008;NS=2504;DP=20384;EAS_AF=0.1617;AMR_AF=0.2608;AFR_AF=0.4259;EUR_AF=0.2306;SAS_AF=0.2679;AA=C|||;VT=SNP
13	32739145	rs9533736	C	T	100	PASS	AC=1141;AF=0.227835;AN=5008;NS=2504;DP=21015;EAS_AF=0.2679;AMR_AF=0.1455;AFR_AF=0.2451;EUR_AF=0.1978;SAS_AF=0.2526;AA=C|||;VT=SNP
13	32739164	rs798975	G	A	100	PASS	AC=1409;AF=0.28135;AN=5008;NS=2504;DP=20872;EAS_AF=0.1617;AMR_AF=0.2608;AFR_AF=0.4274;EUR_AF=0.2366;SAS_AF=0.2679;AA=G|||;VT=SNP
13	32739411	rs703215	C	T	100	PASS	AC=2542;AF=0.507588;AN=5008;NS=2504;DP=18408;EAS_AF=0.4296;AMR_AF=0.4049;AFR_AF=0.6717;EUR_AF=0.4314;SAS_AF=0.5174;AA=T|||;VT=SNP
13	32739586	rs798976	T	C	100	PASS	AC=1365;AF=0.272564;AN=5008;NS=2504;DP=18921;EAS_AF=0.1617;AMR_AF=0.2522;AFR_AF=0.4002;EUR_AF=0.2346;SAS_AF=0.2679;AA=T|||;VT=SNP
13	32739805	rs73167174	G	A	100	PASS	AC=64;AF=0.0127796;AN=5008;NS=2504;DP=20354;EAS_AF=0.001;AMR_AF=0.0317;AFR_AF=0;EUR_AF=0.0298;SAS_AF=0.0112;AA=G|||;VT=SNP
13	32739984	rs703216	A	C	100	PASS	AC=1394;AF=0.278355;AN=5008;NS=2504;DP=22480;EAS_AF=0.1617;AMR_AF=0.2579;AFR_AF=0.4191;EUR_AF=0.2346;SAS_AF=0.2679;AA=C|||;VT=SNP
13	32740042	rs703217	T	C	100	PASS	AC=1395;AF=0.278554;AN=5008;NS=2504;DP=20760;EAS_AF=0.1617;AMR_AF=0.2579;AFR_AF=0.4198;EUR_AF=0.2346;SAS_AF=0.2679;AA=T|||;VT=SNP
13	32740514	rs798977	C	T	100	PASS	AC=2544;AF=0.507987;AN=5008;NS=2504;DP=18792;EAS_AF=0.4306;AMR_AF=0.4049;AFR_AF=0.6687;EUR_AF=0.4324;SAS_AF=0.5215;AA=T|||;VT=SNP
13	32740827	rs78051819	G	A	100	PASS	AC=50;AF=0.00998403;AN=5008;NS=2504;DP=18991;EAS_AF=0;AMR_AF=0.0086;AFR_AF=0;EUR_AF=0.0258;SAS_AF=0.0184;AA=G|||;VT=SNP
13	32740925	rs798978	A	G	100	PASS	AC=2620;AF=0.523163;AN=5008;NS=2504;DP=18152;EAS_AF=0.4435;AMR_AF=0.4078;AFR_AF=0.711;EUR_AF=0.4324;SAS_AF=0.5266;AA=A|||;VT=SNP
13	32741078	rs77991342	T	C	100	PASS	AC=52;AF=0.0103834;AN=5008;NS=2504;DP=20515;EAS_AF=0;AMR_AF=0.0086;AFR_AF=0;EUR_AF=0.0258;SAS_AF=0.0204;AA=T|||;VT=SNP
13	32741660	rs703218	G	A	100	PASS	AC=1321;AF=0.263778;AN=5008;NS=2504;DP=21462;EAS_AF=0.1617;AMR_AF=0.2493;AFR_AF=0.3676;EUR_AF=0.2356;SAS_AF=0.2679;AA=G|||;VT=SNP
13	32742925	rs10492391	A	G	100	PASS	AC=468;AF=0.0934505;AN=5008;NS=2504;DP=17518;EAS_AF=0.001;AMR_AF=0.1527;AFR_AF=0.1906;EUR_AF=0.0954;SAS_AF=0.0133;AA=A|||;VT=SNP
13	32744103	rs78892326	C	A	100	PASS	AC=156;AF=0.0311502;AN=5008;NS=2504;DP=19129;EAS_AF=0.001;AMR_AF=0.121;AFR_AF=0.003;EUR_AF=0.0497;SAS_AF=0.0174;AA=C|||;VT=SNP
13	32744134	rs67925251	C	T	100	PASS	AC=715;AF=0.142772;AN=5008;NS=2504;DP=18314;EAS_AF=0.1022;AMR_AF=0.17;AFR_AF=0.2398;EUR_AF=0.1322;SAS_AF=0.045;AA=T|||;VT=SNP
13	32744352	rs9315157	C	T	100	PASS	AC=679;AF=0.135583;AN=5008;NS=2504;DP=20180;EAS_AF=0.246;AMR_AF=0.0965;AFR_AF=0.0469;EUR_AF=0.1262;SAS_AF=0.1789;AA=C|||;VT=SNP
13	32744594	rs9533748	C	A	100	PASS	AC=1703;AF=0.340056;AN=5008;NS=2504;DP=20131;EAS_AF=0.3472;AMR_AF=0.2824;AFR_AF=0.4773;EUR_AF=0.2873;SAS_AF=0.2423;AA=A|||;VT=SNP
13	32744690	rs57935435	C	T	100	PASS	AC=715;AF=0.142772;AN=5008;NS=2504;DP=19762;EAS_AF=0.1022;AMR_AF=0.17;AFR_AF=0.2398;EUR_AF=0.1322;SAS_AF=0.045;AA=T|||;VT=SNP
13	32745077	rs61040704	A	G	100	PASS	AC=716;AF=0.142971;AN=5008;NS=2504;DP=20622;EAS_AF=0.1022;AMR_AF=0.17;AFR_AF=0.2398;EUR_AF=0.1332;SAS_AF=0.045;AA=A|||;VT=SNP
13	32745603	rs2018141	A	C	100	PASS	AC=526;AF=0.105032;AN=5008;NS=2504;DP=15655;EAS_AF=0.001;AMR_AF=0.1556;AFR_AF=0.233;EUR_AF=0.0954;SAS_AF=0.0133;AA=A|||;VT=SNP
13	32746221	rs112618939	A	G	100	PASS	AC=1341;AF=0.267772;AN=5008;NS=2504;DP=27579;EAS_AF=0.4851;AMR_AF=0.2089;AFR_AF=0.0976;EUR_AF=0.2087;SAS_AF=0.3763;AA=A|||;VT=SNP
13	32746560	rs17077177	A	C	100	PASS	AC=526;AF=0.105032;AN=5008;NS=2504;DP=24438;EAS_AF=0.002;AMR_AF=0.1556;AFR_AF=0.2322;EUR_AF=0.0954;SAS_AF=0.0133;AA=C|||;VT=SNP
13	32747122	rs916732	C	T	100	PASS	AC=2696;AF=0.538339;AN=5008;NS=2504;DP=18457;EAS_AF=0.5089;AMR_AF=0.4236;AFR_AF=0.6641;EUR_AF=0.4702;SAS_AF=0.5501;AA=C|||;VT=SNP
13	32747212	rs17077178	C	G	100	PASS	AC=526;AF=0.105032;AN=5008;NS=2504;DP=17931;EAS_AF=0.001;AMR_AF=0.1556;AFR_AF=0.2322;EUR_AF=0.0954;SAS_AF=0.0143;AA=G|||;VT=SNP
13	32747468	rs2073998	C	T	100	PASS	AC=655;AF=0.130791;AN=5008;NS=2504;DP=20544;EAS_AF=0.2242;AMR_AF=0.0994;AFR_AF=0.0477;EUR_AF=0.1262;SAS_AF=0.1738;AA=T|||;VT=SNP
13	32747654	rs17077179	C	A	100	PASS	AC=502;AF=0.10024;AN=5008;NS=2504;DP=17964;EAS_AF=0.001;AMR_AF=0.1542;AFR_AF=0.2141;EUR_AF=0.0954;SAS_AF=0.0153;AA=C|||;VT=SNP;EX_TARGET
13	32747744	rs55654055	G	A	100	PASS	AC=34;AF=0.00678914;AN=5008;NS=2504;DP=18547;EAS_AF=0;AMR_AF=0.0086;AFR_AF=0.0023;EUR_AF=0.0199;SAS_AF=0.0051;AA=G|||;VT=SNP
13	32748095	rs58748973	G	A	100	PASS	AC=525;AF=0.104832;AN=5008;NS=2504;DP=17537;EAS_AF=0.001;AMR_AF=0.1556;AFR_AF=0.2322;EUR_AF=0.0954;SAS_AF=0.0133;AA=G|||;VT=SNP
13	32748447	rs17077182	T	C	100	PASS	AC=526;AF=0.105032;AN=5008;NS=2504;DP=18024;EAS_AF=0.001;AMR_AF=0.1556;AFR_AF=0.233;EUR_AF=0.0954;SAS_AF=0.0133;AA=C|||;VT=SNP
13	32748705	rs67058171	G	A	100	PASS	AC=525;AF=0.104832;AN=5008;NS=2504;DP=15667;EAS_AF=0.001;AMR_AF=0.1556;AFR_AF=0.2322;EUR_AF=0.0954;SAS_AF=0.0133;AA=G|||;VT=SNP
13	32748881	rs798979	C	T	100	PASS	AC=4404;AF=0.879393;AN=5008;NS=2504;DP=14751;EAS_AF=0.994;AMR_AF=0.7522;AFR_AF=0.9425;EUR_AF=0.7396;SAS_AF=0.91;AA=T|||;VT=SNP
13	32749152	rs73167184	C	A	100	PASS	AC=28;AF=0.00559105;AN=5008;NS=2504;DP=14947;EAS_AF=0;AMR_AF=0.0101;AFR_AF=0.0008;EUR_AF=0.0169;SAS_AF=0.0031;AA=C|||;VT=SNP
13	32750571	rs798980	C	A	100	PASS	AC=754;AF=0.150559;AN=5008;NS=2504;DP=17540;EAS_AF=0.0635;AMR_AF=0.2248;AFR_AF=0.0923;EUR_AF=0.2217;SAS_AF=0.1933;AA=c|||;VT=SNP
13	32750753	rs703219	C	T	100	PASS	AC=1711;AF=0.341653;AN=5008;NS=2504;DP=20513;EAS_AF=0.1518;AMR_AF=0.4467;AFR_AF=0.4085;EUR_AF=0.4493;SAS_AF=0.2618;AA=T|||;VT=SNP
13	32750910	rs703220	A	G	100	PASS	AC=1748;AF=0.349042;AN=5008;NS=2504;DP=20142;EAS_AF=0.1657;AMR_AF=0.4467;AFR_AF=0.4244;EUR_AF=0.4493;SAS_AF=0.2638;AA=G|||;VT=SNP
13	32751581	rs116866595	A	C	100	PASS	AC=21;AF=0.00419329;AN=5008;NS=2504;DP=14141;EAS_AF=0;AMR_AF=0.0072;AFR_AF=0.0015;EUR_AF=0.0129;SAS_AF=0.001;AA=A|||;VT=SNP
13	32752799	rs9567370	G	A	100	PASS	AC=493;AF=0.0984425;AN=5008;NS=2504;DP=18677;EAS_AF=0.2659;AMR_AF=0.0389;AFR_AF=0.003;EUR_AF=0.0358;SAS_AF=0.1616;AA=G|||;VT=SNP
13	32753397	rs112920174	G	A	100	PASS	AC=26;AF=0.00519169;AN=5008;NS=2504;DP=16179;EAS_AF=0;AMR_AF=0.0072;AFR_AF=0.0023;EUR_AF=0.0159;SAS_AF=0.002;AA=G|||;VT=SNP
13	32754278	rs2520688	C	T	100	PASS	AC=1473;AF=0.294129;AN=5008;NS=2504;DP=19928;EAS_AF=0.0645;AMR_AF=0.4251;AFR_AF=0.3563;EUR_AF=0.4135;SAS_AF=0.2311;AA=C|||;VT=SNP
13	32754582	rs117764638	G	C	100	PASS	AC=53;AF=0.0105831;AN=5008;NS=2504;DP=15600;EAS_AF=0.003;AMR_AF=0.0058;AFR_AF=0.0008;EUR_AF=0.0249;SAS_AF=0.0204;AA=G|||;VT=SNP
13	32754618	rs73167186	C	T	100	PASS	AC=531;AF=0.10603;AN=5008;NS=2504;DP=17260;EAS_AF=0.2659;AMR_AF=0.0403;AFR_AF=0.031;EUR_AF=0.0358;SAS_AF=0.1616;AA=C|||;VT=SNP
13	32754710	rs2520689	G	A	100	PASS	AC=1723;AF=0.34405;AN=5008;NS=2504;DP=17999;EAS_AF=0.1657;AMR_AF=0.4438;AFR_AF=0.407;EUR_AF=0.4493;SAS_AF=0.2638;AA=A|||;VT=SNP
13	32754849	rs75177160	A	G	100	PASS	AC=30;AF=0.00599042;AN=5008;NS=2504;DP=17600;EAS_AF=0;AMR_AF=0.0101;AFR_AF=0.0008;EUR_AF=0.0209;SAS_AF=0.001;AA=A|||;VT=SNP
13	32755071	rs9567378	A	C	100	PASS	AC=534;AF=0.106629;AN=5008;NS=2504;DP=16441;EAS_AF=0.2669;AMR_AF=0.0403;AFR_AF=0.0325;EUR_AF=0.0358;SAS_AF=0.1616;AA=A|||;VT=SNP
13	32755083	rs2762029	A	G	100	PASS	AC=1430;AF=0.285543;AN=5008;NS=2504;DP=15965;EAS_AF=0.0645;AMR_AF=0.4236;AFR_AF=0.3215;EUR_AF=0.4135;SAS_AF=0.2352;AA=A|||;VT=SNP
13	32755130	rs2520690	C	T	100	PASS	AC=1704;AF=0.340256;AN=5008;NS=2504;DP=16344;EAS_AF=0.1657;AMR_AF=0.4438;AFR_AF=0.3896;EUR_AF=0.4493;SAS_AF=0.2679;AA=C|||;VT=SNP
13	32755257	rs9567380	G	A	100	PASS	AC=492;AF=0.0982428;AN=5008;NS=2504;DP=14861;EAS_AF=0.2649;AMR_AF=0.0389;AFR_AF=0.003;EUR_AF=0.0358;SAS_AF=0.1616;AA=G|||;VT=SNP
13	32755834	rs2476722	C	T	100	PASS	AC=2425;AF=0.484225;AN=5008;NS=2504;DP=15759;EAS_AF=0.4345;AMR_AF=0.4986;AFR_AF=0.5204;EUR_AF=0.5099;SAS_AF=0.4499;AA=T|||;VT=SNP
13	32756053	rs11147483	A	C	100	PASS	AC=556;AF=0.111022;AN=5008;NS=2504;DP=16976;EAS_AF=0.2827;AMR_AF=0.0403;AFR_AF=0.0325;EUR_AF=0.0358;SAS_AF=0.1677;AA=A|||;VT=SNP
13	32756143	rs17635028	A	T	100	PASS	AC=249;AF=0.0497204;AN=5008;NS=2504;DP=17337;EAS_AF=0.0764;AMR_AF=0.0288;AFR_AF=0.031;EUR_AF=0.0537;SAS_AF=0.0583;AA=A|||;VT=SNP
13	32757699	rs2762030	A	G	100	PASS	AC=2559;AF=0.510982;AN=5008;NS=2504;DP=17711;EAS_AF=0.4345;AMR_AF=0.5014;AFR_AF=0.6203;EUR_AF=0.5099;SAS_AF=0.4499;AA=G|||;VT=SNP
13	32757784	rs7318406	G	A	100	PASS	AC=254;AF=0.0507188;AN=5008;NS=2504;DP=14998;EAS_AF=0.0764;AMR_AF=0.0288;AFR_AF=0.0348;EUR_AF=0.0537;SAS_AF=0.0583;AA=G|||;VT=SNP
13	32758077	rs76353630	C	G	100	PASS	AC=53;AF=0.0105831;AN=5008;NS=2504;DP=16368;EAS_AF=0.003;AMR_AF=0.0058;AFR_AF=0.0008;EUR_AF=0.0249;SAS_AF=0.0204;AA=C|||;VT=SNP
13	32758248	rs798970	C	T	100	PASS	AC=1701;AF=0.339657;AN=5008;NS=2504;DP=18233;EAS_AF=0.1657;AMR_AF=0.4452;AFR_AF=0.3896;EUR_AF=0.4493;SAS_AF=0.2638;AA=C|||;VT=SNP
13	32758308	rs78850086	C	T	100	PASS	AC=64;AF=0.0127796;AN=5008;NS=2504;DP=19376;EAS_AF=0;AMR_AF=0.0216;AFR_AF=0.0023;EUR_AF=0.0358;SAS_AF=0.0102;AA=C|||;VT=SNP
13	32758722	rs41300588	C	T	100	PASS	AC=254;AF=0.0507188;AN=5008;NS=2504;DP=19156;EAS_AF=0.0764;AMR_AF=0.0288;AFR_AF=0.0348;EUR_AF=0.0537;SAS_AF=0.0583;AA=C|||;VT=SNP
13	32758834	rs798971	A	G	100	PASS	AC=4115;AF=0.821685;AN=5008;NS=2504;DP=16629;EAS_AF=0.9762;AMR_AF=0.7421;AFR_AF=0.7579;EUR_AF=0.7604;SAS_AF=0.8681;AA=G|||;VT=SNP;EX_TARGET
13	32759358	rs143062319	C	T	100	PASS	AC=21;AF=0.00419329;AN=5008;NS=2504;DP=19248;EAS_AF=0;AMR_AF=0.0058;AFR_AF=0.0008;EUR_AF=0.0119;SAS_AF=0.0041;AA=C|||;VT=SNP
13	32759916	rs79457374	G	T	100	PASS	AC=19;AF=0.00379393;AN=5008;NS=2504;DP=16089;EAS_AF=0.001;AMR_AF=0.0115;AFR_AF=0;EUR_AF=0.006;SAS_AF=0.0041;AA=G|||;VT=SNP
13	32760225	rs2073999	C	T	100	PASS	AC=491;AF=0.0980431;AN=5008;NS=2504;DP=18520;EAS_AF=0.2639;AMR_AF=0.0389;AFR_AF=0.003;EUR_AF=0.0358;SAS_AF=0.1616;AA=C|||;VT=SNP
13	32760476	rs34413414	C	A	100	PASS	AC=215;AF=0.0429313;AN=5008;NS=2504;DP=16999;EAS_AF=0.1012;AMR_AF=0.0159;AFR_AF=0.0257;EUR_AF=0.0358;SAS_AF=0.0327;AA=C|||;VT=SNP;EX_TARGET
13	32760874	rs810134	G	A	100	PASS	AC=4101;AF=0.81889;AN=5008;NS=2504;DP=16929;EAS_AF=0.9762;AMR_AF=0.7349;AFR_AF=0.7572;EUR_AF=0.7515;SAS_AF=0.8691;AA=A|||;VT=SNP
13	32761969	rs55907050	A	G	100	PASS	AC=687;AF=0.137181;AN=5008;NS=2504;DP=18422;EAS_AF=0.1935;AMR_AF=0.0937;AFR_AF=0.0083;EUR_AF=0.1938;SAS_AF=0.226;AA=A|||;VT=SNP
13	32762565	rs1575522	C	T	100	PASS	AC=1741;AF=0.347644;AN=5008;NS=2504;DP=17156;EAS_AF=0.1657;AMR_AF=0.4395;AFR_AF=0.4297;EUR_AF=0.4404;SAS_AF=0.2638;AA=T|||;VT=SNP
13	32763111	rs7992065	G	A	100	PASS	AC=535;AF=0.106829;AN=5008;NS=2504;DP=18810;EAS_AF=0.2639;AMR_AF=0.0403;AFR_AF=0.0325;EUR_AF=0.0358;SAS_AF=0.1656;AA=G|||;VT=SNP
13	32763757	rs9567393	A	G	100	PASS	AC=515;AF=0.102835;AN=5008;NS=2504;DP=15593;EAS_AF=0.2817;AMR_AF=0.0389;AFR_AF=0.003;EUR_AF=0.0358;SAS_AF=0.1677;AA=A|||;VT=SNP
13	32764083	rs77348680	T	A	100	PASS	AC=230;AF=0.0459265;AN=5008;NS=2504;DP=14396;EAS_AF=0.1012;AMR_AF=0.0187;AFR_AF=0.0356;EUR_AF=0.0358;SAS_AF=0.0327;AA=T|||;VT=SNP
13	32764179	rs117294376	G	A	100	PASS	AC=53;AF=0.0105831;AN=5008;NS=2504;DP=14521;EAS_AF=0.003;AMR_AF=0.0058;AFR_AF=0.0008;EUR_AF=0.0249;SAS_AF=0.0204;AA=G|||;VT=SNP
13	32764250	rs798956	C	G	100	PASS	AC=1732;AF=0.345847;AN=5008;NS=2504;DP=14953;EAS_AF=0.1657;AMR_AF=0.438;AFR_AF=0.4213;EUR_AF=0.4404;SAS_AF=0.2669;AA=C|||;VT=SNP
13	32764327	rs798957	G	A	100	PASS	AC=1717;AF=0.342851;AN=5008;NS=2504;DP=14682;EAS_AF=0.1518;AMR_AF=0.438;AFR_AF=0.4213;EUR_AF=0.4404;SAS_AF=0.2658;AA=G|||;VT=SNP
13	32764697	rs798958	T	C	100	PASS	AC=1457;AF=0.290935;AN=5008;NS=2504;DP=17601;EAS_AF=0.0645;AMR_AF=0.4179;AFR_AF=0.3517;EUR_AF=0.4046;SAS_AF=0.2352;AA=T|||;VT=SNP
13	32764816	rs77660807	A	G	100	PASS	AC=53;AF=0.0105831;AN=5008;NS=2504;DP=17737;EAS_AF=0.003;AMR_AF=0.0058;AFR_AF=0.0008;EUR_AF=0.0249;SAS_AF=0.0204;AA=A|||;VT=SNP
13	32765241	rs9567394	C	A	100	PASS	AC=492;AF=0.0982428;AN=5008;NS=2504;DP=19939;EAS_AF=0.2649;AMR_AF=0.0389;AFR_AF=0.003;EUR_AF=0.0358;SAS_AF=0.1616;AA=C|||;VT=SNP
13	32765784	rs809559	T	G	100	PASS	AC=2360;AF=0.471246;AN=5008;NS=2504;DP=17131;EAS_AF=0.4375;AMR_AF=0.4885;AFR_AF=0.4811;EUR_AF=0.501;SAS_AF=0.4499;AA=G|||;VT=SNP
13	32765816	rs117054859	T	C	100	PASS	AC=23;AF=0.00459265;AN=5008;NS=2504;DP=16745;EAS_AF=0;AMR_AF=0.0043;AFR_AF=0;EUR_AF=0.0159;SAS_AF=0.0041;AA=T|||;VT=SNP
13	32766176	rs73169104	C	T	100	PASS	AC=532;AF=0.10623;AN=5008;NS=2504;DP=15903;EAS_AF=0.2649;AMR_AF=0.0403;AFR_AF=0.0325;EUR_AF=0.0358;SAS_AF=0.1616;AA=C|||;VT=SNP
13	32766304	rs798959	A	G	100	PASS	AC=1738;AF=0.347045;AN=5008;NS=2504;DP=16496;EAS_AF=0.1657;AMR_AF=0.4395;AFR_AF=0.4236;EUR_AF=0.4404;SAS_AF=0.2689;AA=A|||;VT=SNP
13	32766610	rs798960	T	C	100	PASS	AC=2593;AF=0.517772;AN=5008;NS=2504;DP=14960;EAS_AF=0.4385;AMR_AF=0.4971;AFR_AF=0.6513;EUR_AF=0.501;SAS_AF=0.4509;AA=T|||;VT=SNP
13	32766817	rs798961	C	T	100	PASS	AC=1458;AF=0.291134;AN=5008;NS=2504;DP=16080;EAS_AF=0.0645;AMR_AF=0.4207;AFR_AF=0.354;EUR_AF=0.4036;SAS_AF=0.2321;AA=C|||;VT=SNP
13	32767490	rs798962	A	G	100	PASS	AC=1469;AF=0.293331;AN=5008;NS=2504;DP=15531;EAS_AF=0.0655;AMR_AF=0.4222;AFR_AF=0.3593;EUR_AF=0.4046;SAS_AF=0.2331;AA=A|||;VT=SNP
13	32767584	rs139904587	G	A	100	PASS	AC=39;AF=0.00778754;AN=5008;NS=2504;DP=16016;EAS_AF=0;AMR_AF=0.0159;AFR_AF=0.0008;EUR_AF=0.0229;SAS_AF=0.0041;AA=G|||;VT=SNP
13	32767712	rs570575957	C	T	100	PASS	AC=16;AF=0.00319489;AN=5008;NS=2504;DP=16857;EAS_AF=0;AMR_AF=0.0043;AFR_AF=0.0008;EUR_AF=0.0109;SAS_AF=0.001;AA=C|||;VT=SNP
13	32768797	rs2073993	G	A	100	PASS	AC=2354;AF=0.470048;AN=5008;NS=2504;DP=17441;EAS_AF=0.4335;AMR_AF=0.4899;AFR_AF=0.4758;EUR_AF=0.501;SAS_AF=0.454;AA=A|||;VT=SNP
13	32768843	rs798963	C	T	100	PASS	AC=2398;AF=0.478834;AN=5008;NS=2504;DP=17100;EAS_AF=0.4335;AMR_AF=0.4928;AFR_AF=0.5076;EUR_AF=0.501;SAS_AF=0.454;AA=T|||;VT=SNP
13	32769216	rs78361250	T	G	100	PASS	AC=231;AF=0.0461262;AN=5008;NS=2504;DP=16142;EAS_AF=0.1012;AMR_AF=0.0187;AFR_AF=0.0356;EUR_AF=0.0358;SAS_AF=0.0337;AA=T|||;VT=SNP
13	32769274	rs77104176	A	G	100	PASS	AC=231;AF=0.0461262;AN=5008;NS=2504;DP=15630;EAS_AF=0.1012;AMR_AF=0.0187;AFR_AF=0.0356;EUR_AF=0.0358;SAS_AF=0.0337;AA=A|||;VT=SNP
13	32770598	rs205015	C	T	100	PASS	AC=787;AF=0.157149;AN=5008;NS=2504;DP=18461;EAS_AF=0.0625;AMR_AF=0.2219;AFR_AF=0.1225;EUR_AF=0.2127;SAS_AF=0.1984;AA=C|||;VT=SNP
13	32771573	rs2214122	G	C	100	PASS	AC=2411;AF=0.48143;AN=5008;NS=2504;DP=19225;EAS_AF=0.4335;AMR_AF=0.4928;AFR_AF=0.5174;EUR_AF=0.501;SAS_AF=0.454;AA=C|||;VT=SNP
13	32771704	rs2188584	T	A	100	PASS	AC=2413;AF=0.481829;AN=5008;NS=2504;DP=20032;EAS_AF=0.4365;AMR_AF=0.4928;AFR_AF=0.5166;EUR_AF=0.501;SAS_AF=0.454;AA=A|||;VT=SNP
13	32771828	rs2252552	T	C	100	PASS	AC=1778;AF=0.355032;AN=5008;NS=2504;DP=20401;EAS_AF=0.1657;AMR_AF=0.4424;AFR_AF=0.4539;EUR_AF=0.4404;SAS_AF=0.2669;AA=T|||;VT=SNP
13	32772454	rs942343	A	G	100	PASS	AC=4118;AF=0.822284;AN=5008;NS=2504;DP=15794;EAS_AF=0.9762;AMR_AF=0.7421;AFR_AF=0.7474;EUR_AF=0.7734;SAS_AF=0.8722;AA=G|||;VT=SNP
13	32772645	rs75705423	T	C	100	PASS	AC=216;AF=0.043131;AN=5008;NS=2504;DP=17225;EAS_AF=0.1012;AMR_AF=0.0159;AFR_AF=0.0257;EUR_AF=0.0358;SAS_AF=0.0337;AA=T|||;VT=SNP
13	32772671	rs9567413	A	T	100	PASS	AC=498;AF=0.0994409;AN=5008;NS=2504;DP=17488;EAS_AF=0.2679;AMR_AF=0.0389;AFR_AF=0.003;EUR_AF=0.0358;SAS_AF=0.1646;AA=A|||;VT=SNP
13	32773204	rs73169113	C	T	100	PASS	AC=683;AF=0.136382;AN=5008;NS=2504;DP=19373;EAS_AF=0.1935;AMR_AF=0.0951;AFR_AF=0.0136;EUR_AF=0.1889;SAS_AF=0.2188;AA=C|||;VT=SNP
13	32773359	rs881917	G	A	100	PASS	AC=1778;AF=0.355032;AN=5008;NS=2504;DP=19047;EAS_AF=0.1657;AMR_AF=0.4424;AFR_AF=0.4539;EUR_AF=0.4404;SAS_AF=0.2669;AA=G|||;VT=SNP
13	32773559	rs2520696	G	A	100	PASS	AC=2408;AF=0.480831;AN=5008;NS=2504;DP=21743;EAS_AF=0.4335;AMR_AF=0.4928;AFR_AF=0.5166;EUR_AF=0.501;SAS_AF=0.4519;AA=A|||;VT=SNP
13	32773612	rs2520697	A	T	100	PASS	AC=1778;AF=0.355032;AN=5008;NS=2504;DP=20766;EAS_AF=0.1657;AMR_AF=0.4424;AFR_AF=0.4539;EUR_AF=0.4404;SAS_AF=0.2669;AA=A|||;VT=SNP
13	32774024	rs1858938	G	A	100	PASS	AC=1829;AF=0.365216;AN=5008;NS=2504;DP=18595;EAS_AF=0.1687;AMR_AF=0.4467;AFR_AF=0.4539;EUR_AF=0.4652;SAS_AF=0.2873;AA=A|||;VT=SNP
13	32774067	rs77624861	C	A	100	PASS	AC=53;AF=0.0105831;AN=5008;NS=2504;DP=17937;EAS_AF=0.003;AMR_AF=0.0058;AFR_AF=0.0008;EUR_AF=0.0249;SAS_AF=0.0204;AA=C|||;VT=SNP
13	32774158	rs1858939	C	T	100	PASS	AC=1777;AF=0.354832;AN=5008;NS=2504;DP=17106;EAS_AF=0.1657;AMR_AF=0.4424;AFR_AF=0.4531;EUR_AF=0.4404;SAS_AF=0.2669;AA=C|||;VT=SNP
13	32774333	rs2762033	G	C	100	PASS	AC=1777;AF=0.354832;AN=5008;NS=2504;DP=17817;EAS_AF=0.1657;AMR_AF=0.4424;AFR_AF=0.4531;EUR_AF=0.4404;SAS_AF=0.2669;AA=G|||;VT=SNP
13	32774533	rs2520698	C	T	100	PASS	AC=2272;AF=0.453674;AN=5008;NS=2504;DP=18688;EAS_AF=0.4306;AMR_AF=0.4813;AFR_AF=0.4561;EUR_AF=0.4761;SAS_AF=0.4315;AA=T|||;VT=SNP
13	32774625	rs2520699	C	A	100	PASS	AC=1777;AF=0.354832;AN=5008;NS=2504;DP=16487;EAS_AF=0.1657;AMR_AF=0.4424;AFR_AF=0.4531;EUR_AF=0.4404;SAS_AF=0.2669;AA=A|||;VT=SNP
13	32774775	rs113602909	T	G	100	PASS	AC=81;AF=0.0161741;AN=5008;NS=2504;DP=18768;EAS_AF=0.003;AMR_AF=0.0086;AFR_AF=0.0189;EUR_AF=0.0249;SAS_AF=0.0225;AA=T|||;VT=SNP
13	32774777	rs2520700	C	T	100	PASS	AC=1777;AF=0.354832;AN=5008;NS=2504;DP=18899;EAS_AF=0.1657;AMR_AF=0.4424;AFR_AF=0.4531;EUR_AF=0.4404;SAS_AF=0.2669;AA=T|||;VT=SNP
13	32775048	rs56158828	A	G	100	PASS	AC=85;AF=0.0169728;AN=5008;NS=2504;DP=17887;EAS_AF=0;AMR_AF=0.0908;AFR_AF=0.0015;EUR_AF=0.0139;SAS_AF=0.0061;AA=A|||;VT=SNP
13	32775079	rs139206105	A	G	100	PASS	AC=22;AF=0.00439297;AN=5008;NS=2504;DP=17511;EAS_AF=0;AMR_AF=0.0043;AFR_AF=0;EUR_AF=0.0149;SAS_AF=0.0041;AA=A|||;VT=SNP
13	32775094	rs2520701	C	G	100	PASS	AC=1731;AF=0.345647;AN=5008;NS=2504;DP=17523;EAS_AF=0.1657;AMR_AF=0.4409;AFR_AF=0.4191;EUR_AF=0.4404;SAS_AF=0.2669;AA=C|||;VT=SNP
13	32775150	rs2520702	C	T	100	PASS	AC=2351;AF=0.469449;AN=5008;NS=2504;DP=18214;EAS_AF=0.4335;AMR_AF=0.4899;AFR_AF=0.475;EUR_AF=0.501;SAS_AF=0.4519;AA=T|||;VT=SNP
13	32775232	rs113989552	A	G	100	PASS	AC=231;AF=0.0461262;AN=5008;NS=2504;DP=20787;EAS_AF=0.1012;AMR_AF=0.0187;AFR_AF=0.0356;EUR_AF=0.0358;SAS_AF=0.0337;AA=A|||;VT=SNP
13	32775401	rs2520703	A	T	100	PASS	AC=1731;AF=0.345647;AN=5008;NS=2504;DP=21385;EAS_AF=0.1657;AMR_AF=0.4409;AFR_AF=0.4191;EUR_AF=0.4404;SAS_AF=0.2669;AA=A|||;VT=SNP
13	32775551	rs2762034	G	T	100	PASS	AC=1732;AF=0.345847;AN=5008;NS=2504;DP=19647;EAS_AF=0.1657;AMR_AF=0.4409;AFR_AF=0.4191;EUR_AF=0.4404;SAS_AF=0.2679;AA=G|||;VT=SNP
13	32775648	rs75145372	G	A	100	PASS	AC=55;AF=0.0109824;AN=5008;NS=2504;DP=21683;EAS_AF=0.003;AMR_AF=0.0058;AFR_AF=0.0008;EUR_AF=0.0249;SAS_AF=0.0225;AA=G|||;VT=SNP
13	32775650	rs73169119	T	A	100	PASS	AC=495;AF=0.0988419;AN=5008;NS=2504;DP=21686;EAS_AF=0.2649;AMR_AF=0.0389;AFR_AF=0.003;EUR_AF=0.0358;SAS_AF=0.1646;AA=T|||;VT=SNP
13	32776028	rs73169120	C	A	100	PASS	AC=495;AF=0.0988419;AN=5008;NS=2504;DP=18622;EAS_AF=0.2649;AMR_AF=0.0389;AFR_AF=0.003;EUR_AF=0.0358;SAS_AF=0.1646;AA=C|||;VT=SNP
13	32776060	rs9567419	G	T	100	PASS	AC=495;AF=0.0988419;AN=5008;NS=2504;DP=18561;EAS_AF=0.2649;AMR_AF=0.0389;AFR_AF=0.003;EUR_AF=0.0358;SAS_AF=0.1646;AA=G|||;VT=SNP
13	32776153	rs9567420	T	C	100	PASS	AC=495;AF=0.0988419;AN=5008;NS=2504;DP=18615;EAS_AF=0.2649;AMR_AF=0.0389;AFR_AF=0.003;EUR_AF=0.0358;SAS_AF=0.1646;AA=T|||;VT=SNP;EX_TARGET
13	32776253	rs2520704	A	T	100	PASS	AC=1731;AF=0.345647;AN=5008;NS=2504;DP=18553;EAS_AF=0.1657;AMR_AF=0.4409;AFR_AF=0.4191;EUR_AF=0.4404;SAS_AF=0.2669;AA=T|||;VT=SNP
13	32776306	rs2762035	A	C	100	PASS	AC=1733;AF=0.346046;AN=5008;NS=2504;DP=18860;EAS_AF=0.1657;AMR_AF=0.4424;AFR_AF=0.4198;EUR_AF=0.4404;SAS_AF=0.2669;AA=A|||;VT=SNP
13	32776318	rs2762036	T	C	100	PASS	AC=1732;AF=0.345847;AN=5008;NS=2504;DP=18849;EAS_AF=0.1657;AMR_AF=0.4409;AFR_AF=0.4198;EUR_AF=0.4404;SAS_AF=0.2669;AA=C|||;VT=SNP
13	32776406	rs113076316	C	G	100	PASS	AC=81;AF=0.0161741;AN=5008;NS=2504;DP=18355;EAS_AF=0.003;AMR_AF=0.0086;AFR_AF=0.0189;EUR_AF=0.0249;SAS_AF=0.0225;AA=C|||;VT=SNP
13	32776433	rs149466878	T	C	100	PASS	AC=16;AF=0.00319489;AN=5008;NS=2504;DP=18427;EAS_AF=0;AMR_AF=0.0058;AFR_AF=0.0008;EUR_AF=0.007;SAS_AF=0.0041;AA=T|||;VT=SNP;EX_TARGET
13	32776603	rs2428249	T	C	100	PASS	AC=1732;AF=0.345847;AN=5008;NS=2504;DP=15251;EAS_AF=0.1657;AMR_AF=0.4409;AFR_AF=0.4191;EUR_AF=0.4404;SAS_AF=0.2679;AA=C|||;VT=SNP;EX_TARGET
13	32776616	rs61750791	T	A	100	PASS	AC=495;AF=0.0988419;AN=5008;NS=2504;DP=15378;EAS_AF=0.2649;AMR_AF=0.0389;AFR_AF=0.003;EUR_AF=0.0358;SAS_AF=0.1646;AA=T|||;VT=SNP;EX_TARGET
13	32776694	rs73169124	G	A	100	PASS	AC=495;AF=0.0988419;AN=5008;NS=2504;DP=18872;EAS_AF=0.2649;AMR_AF=0.0389;AFR_AF=0.003;EUR_AF=0.0358;SAS_AF=0.1646;AA=G|||;VT=SNP;EX_TARGET
13	32776877	rs9567421	A	G	100	PASS	AC=1241;AF=0.247804;AN=5008;NS=2504;DP=17794;EAS_AF=0.4663;AMR_AF=0.2046;AFR_AF=0.0613;EUR_AF=0.1968;SAS_AF=0.3579;AA=A|||;VT=SNP
13	32777290	rs2520705	A	G	100	PASS	AC=1731;AF=0.345647;AN=5008;NS=2504;DP=16642;EAS_AF=0.1657;AMR_AF=0.4409;AFR_AF=0.4191;EUR_AF=0.4404;SAS_AF=0.2669;AA=A|||;VT=SNP
13	32777534	rs2520706	A	G	100	PASS	AC=1732;AF=0.345847;AN=5008;NS=2504;DP=20573;EAS_AF=0.1667;AMR_AF=0.4409;AFR_AF=0.4191;EUR_AF=0.4404;SAS_AF=0.2669;AA=A|||;VT=SNP
13	32777604	rs61946735	C	T	100	PASS	AC=255;AF=0.0509185;AN=5008;NS=2504;DP=18633;EAS_AF=0.0764;AMR_AF=0.0288;AFR_AF=0.0348;EUR_AF=0.0547;SAS_AF=0.0583;AA=C|||;VT=SNP
13	32777731	rs2520707	A	G	100	PASS	AC=4469;AF=0.892372;AN=5008;NS=2504;DP=18212;EAS_AF=0.994;AMR_AF=0.7478;AFR_AF=0.9758;EUR_AF=0.7465;SAS_AF=0.9274;AA=a|||;VT=SNP
13	32778223	rs715129	A	T	100	PASS	AC=1731;AF=0.345647;AN=5008;NS=2504;DP=21288;EAS_AF=0.1657;AMR_AF=0.4409;AFR_AF=0.4191;EUR_AF=0.4404;SAS_AF=0.2669;AA=A|||;VT=SNP
13	32778305	rs715128	C	T	100	PASS	AC=1732;AF=0.345847;AN=5008;NS=2504;DP=21121;EAS_AF=0.1657;AMR_AF=0.4424;AFR_AF=0.4191;EUR_AF=0.4404;SAS_AF=0.2669;AA=C|||;VT=SNP
13	32778425	rs113935848	A	G	100	PASS	AC=231;AF=0.0461262;AN=5008;NS=2504;DP=19896;EAS_AF=0.1012;AMR_AF=0.0187;AFR_AF=0.0356;EUR_AF=0.0358;SAS_AF=0.0337;AA=A|||;VT=SNP
13	32778502	rs2249149	G	A	100	PASS	AC=1743;AF=0.348043;AN=5008;NS=2504;DP=19344;EAS_AF=0.1776;AMR_AF=0.4409;AFR_AF=0.4191;EUR_AF=0.4404;SAS_AF=0.2669;AA=A|||;VT=SNP
13	32778949	rs2762038	T	G	100	PASS	AC=1730;AF=0.345447;AN=5008;NS=2504;DP=21707;EAS_AF=0.1657;AMR_AF=0.4395;AFR_AF=0.4191;EUR_AF=0.4404;SAS_AF=0.2669;AA=G|||;VT=SNP
13	32779120	rs9562552	A	G	100	PASS	AC=498;AF=0.0994409;AN=5008;NS=2504;DP=16625;EAS_AF=0.2679;AMR_AF=0.0389;AFR_AF=0.003;EUR_AF=0.0358;SAS_AF=0.1646;AA=A|||;VT=SNP
13	32779272	rs2428250	A	G	100	PASS	AC=2355;AF=0.470248;AN=5008;NS=2504;DP=16267;EAS_AF=0.4355;AMR_AF=0.4899;AFR_AF=0.475;EUR_AF=0.501;SAS_AF=0.454;AA=G|||;VT=SNP
13	32779301	rs150965186	C	T	100	PASS	AC=32;AF=0.00638978;AN=5008;NS=2504;DP=13555;EAS_AF=0;AMR_AF=0.0072;AFR_AF=0;EUR_AF=0.0229;SAS_AF=0.0041;AA=C|||;VT=SNP
13	32779326	rs9567426	C	T	100	PASS	AC=496;AF=0.0990415;AN=5008;NS=2504;DP=12074;EAS_AF=0.2659;AMR_AF=0.0389;AFR_AF=0.003;EUR_AF=0.0358;SAS_AF=0.1646;AA=C|||;VT=SNP
13	32779977	rs812840	A	G	100	PASS	AC=1915;AF=0.382388;AN=5008;NS=2504;DP=21414;EAS_AF=0.1687;AMR_AF=0.4539;AFR_AF=0.5136;EUR_AF=0.4652;SAS_AF=0.2894;AA=G|||;VT=SNP
13	32780048	rs2520709	G	A	100	PASS	AC=1731;AF=0.345647;AN=5008;NS=2504;DP=21480;EAS_AF=0.1657;AMR_AF=0.4409;AFR_AF=0.4191;EUR_AF=0.4404;SAS_AF=0.2669;AA=A|||;VT=SNP
13	32780363	rs74451838	A	G	100	PASS	AC=255;AF=0.0509185;AN=5008;NS=2504;DP=20738;EAS_AF=0.0764;AMR_AF=0.0288;AFR_AF=0.0348;EUR_AF=0.0547;SAS_AF=0.0583;AA=A|||;VT=SNP
13	32781014	rs76035998	G	A	100	PASS	AC=232;AF=0.0463259;AN=5008;NS=2504;DP=17159;EAS_AF=0.1012;AMR_AF=0.0187;AFR_AF=0.0356;EUR_AF=0.0368;SAS_AF=0.0337;AA=G|||;VT=SNP
13	32781223	rs9562553	C	T	100	PASS	AC=1247;AF=0.249002;AN=5008;NS=2504;DP=18780;EAS_AF=0.4643;AMR_AF=0.2061;AFR_AF=0.0666;EUR_AF=0.1968;SAS_AF=0.3579;AA=C|||;VT=SNP
13	32781305	rs798989	G	A	100	PASS	AC=1731;AF=0.345647;AN=5008;NS=2504;DP=20494;EAS_AF=0.1657;AMR_AF=0.4409;AFR_AF=0.4191;EUR_AF=0.4404;SAS_AF=0.2669;AA=A|||;VT=SNP
13	32781313	rs798990	C	T	100	PASS	AC=1731;AF=0.345647;AN=5008;NS=2504;DP=20594;EAS_AF=0.1657;AMR_AF=0.4409;AFR_AF=0.4191;EUR_AF=0.4404;SAS_AF=0.2669;AA=T|||;VT=SNP
13	32782100	rs7337389	G	A	100	PASS	AC=81;AF=0.0161741;AN=5008;NS=2504;DP=18899;EAS_AF=0.003;AMR_AF=0.0086;AFR_AF=0.0189;EUR_AF=0.0249;SAS_AF=0.0225;AA=G|||;VT=SNP
13	32782299	rs798991	C	T	100	PASS	AC=1733;AF=0.346046;AN=5008;NS=2504;DP=19324;EAS_AF=0.1667;AMR_AF=0.4409;AFR_AF=0.4191;EUR_AF=0.4404;SAS_AF=0.2679;AA=C|||;VT=SNP
13	32782385	rs7140096	A	G	100	PASS	AC=55;AF=0.0109824;AN=5008;NS=2504;DP=20353;EAS_AF=0.003;AMR_AF=0.0058;AFR_AF=0.0008;EUR_AF=0.0249;SAS_AF=0.0225;AA=a|||;VT=SNP
13	32782447	rs798992	C	A	100	PASS	AC=1731;AF=0.345647;AN=5008;NS=2504;DP=22489;EAS_AF=0.1657;AMR_AF=0.4409;AFR_AF=0.4191;EUR_AF=0.4404;SAS_AF=0.2669;AA=A|||;VT=SNP
13	32782694	rs7326924	T	A	100	PASS	AC=55;AF=0.0109824;AN=5008;NS=2504;DP=20288;EAS_AF=0.003;AMR_AF=0.0058;AFR_AF=0.0008;EUR_AF=0.0249;SAS_AF=0.0225;AA=T|||;VT=SNP
13	32783388	rs61946736	T	C	100	PASS	AC=246;AF=0.0491214;AN=5008;NS=2504;DP=19261;EAS_AF=0.0764;AMR_AF=0.0274;AFR_AF=0.0295;EUR_AF=0.0537;SAS_AF=0.0583;AA=T|||;VT=SNP
13	32784082	rs798993	A	G	100	PASS	AC=1859;AF=0.371206;AN=5008;NS=2504;DP=19615;EAS_AF=0.1687;AMR_AF=0.451;AFR_AF=0.4728;EUR_AF=0.4652;SAS_AF=0.2894;AA=G|||;VT=SNP
13	32784594	rs798994	A	G	100	PASS	AC=1731;AF=0.345647;AN=5008;NS=2504;DP=18667;EAS_AF=0.1657;AMR_AF=0.4409;AFR_AF=0.4191;EUR_AF=0.4404;SAS_AF=0.2669;AA=A|||;VT=SNP
13	32785086	rs798981	G	A	100	PASS	AC=1731;AF=0.345647;AN=5008;NS=2504;DP=18738;EAS_AF=0.1657;AMR_AF=0.4409;AFR_AF=0.4191;EUR_AF=0.4404;SAS_AF=0.2669;AA=G|||;VT=SNP;EX_TARGET
13	32785340	rs2073994	C	T	100	PASS	AC=1474;AF=0.294329;AN=5008;NS=2504;DP=20602;EAS_AF=0.5367;AMR_AF=0.2291;AFR_AF=0.0953;EUR_AF=0.2445;SAS_AF=0.411;AA=C|||;VT=SNP
13	32785591	rs798982	A	G	100	PASS	AC=1732;AF=0.345847;AN=5008;NS=2504;DP=19693;EAS_AF=0.1657;AMR_AF=0.4409;AFR_AF=0.4198;EUR_AF=0.4404;SAS_AF=0.2669;AA=G|||;VT=SNP
13	32785672	rs77505308	G	A	100	PASS	AC=216;AF=0.043131;AN=5008;NS=2504;DP=20962;EAS_AF=0.1012;AMR_AF=0.0159;AFR_AF=0.0257;EUR_AF=0.0358;SAS_AF=0.0337;AA=g|||;VT=SNP
13	32785818	rs9562556	T	C	100	PASS	AC=502;AF=0.10024;AN=5008;NS=2504;DP=19913;EAS_AF=0.2708;AMR_AF=0.0375;AFR_AF=0.003;EUR_AF=0.0358;SAS_AF=0.1667;AA=T|||;VT=SNP
13	32786189	rs117482996	G	C	100	PASS	AC=46;AF=0.0091853;AN=5008;NS=2504;DP=21860;EAS_AF=0;AMR_AF=0.0144;AFR_AF=0.0015;EUR_AF=0.0268;SAS_AF=0.0072;AA=G|||;VT=SNP
13	32786416	rs798983	T	A	100	PASS	AC=1919;AF=0.383187;AN=5008;NS=2504;DP=18781;EAS_AF=0.1687;AMR_AF=0.4539;AFR_AF=0.5159;EUR_AF=0.4652;SAS_AF=0.2904;AA=A|||;VT=SNP;EX_TARGET
13	32786614	rs798984	A	G	100	PASS	AC=1733;AF=0.346046;AN=5008;NS=2504;DP=20494;EAS_AF=0.1657;AMR_AF=0.4409;AFR_AF=0.4206;EUR_AF=0.4404;SAS_AF=0.2669;AA=G|||;VT=SNP
13	32786925	rs78177879	A	T	100	PASS	AC=81;AF=0.0161741;AN=5008;NS=2504;DP=19094;EAS_AF=0.003;AMR_AF=0.0086;AFR_AF=0.0189;EUR_AF=0.0249;SAS_AF=0.0225;AA=C|||;VT=SNP
13	32786946	rs798985	G	C	100	PASS	AC=1733;AF=0.346046;AN=5008;NS=2504;DP=19367;EAS_AF=0.1647;AMR_AF=0.4409;AFR_AF=0.4213;EUR_AF=0.4404;SAS_AF=0.2669;AA=C|||;VT=SNP
13	32787180	rs9567439	G	A	100	PASS	AC=494;AF=0.0986422;AN=5008;NS=2504;DP=18811;EAS_AF=0.2649;AMR_AF=0.0375;AFR_AF=0.003;EUR_AF=0.0358;SAS_AF=0.1646;AA=G|||;VT=SNP
13	32787276	rs798986	T	C	100	PASS	AC=1734;AF=0.346246;AN=5008;NS=2504;DP=19617;EAS_AF=0.1657;AMR_AF=0.4409;AFR_AF=0.4213;EUR_AF=0.4404;SAS_AF=0.2669;AA=C|||;VT=SNP
13	32787876	rs798987	A	G	100	PASS	AC=1734;AF=0.346246;AN=5008;NS=2504;DP=17250;EAS_AF=0.1657;AMR_AF=0.4409;AFR_AF=0.4213;EUR_AF=0.4404;SAS_AF=0.2669;AA=A|||;VT=SNP
13	32788214	rs76148070	T	C	100	PASS	AC=229;AF=0.0457268;AN=5008;NS=2504;DP=21718;EAS_AF=0.1012;AMR_AF=0.0187;AFR_AF=0.034;EUR_AF=0.0358;SAS_AF=0.0337;AA=T|||;VT=SNP
13	32788225	rs798988	G	A	100	PASS	AC=1734;AF=0.346246;AN=5008;NS=2504;DP=21523;EAS_AF=0.1657;AMR_AF=0.4409;AFR_AF=0.4213;EUR_AF=0.4404;SAS_AF=0.2669;AA=A|||;VT=SNP
13	32788480	rs56079676	T	C	100	PASS	AC=1010;AF=0.201677;AN=5008;NS=2504;DP=18618;EAS_AF=0.1032;AMR_AF=0.2262;AFR_AF=0.3381;EUR_AF=0.2296;SAS_AF=0.0726;AA=T|||;VT=SNP
13	32788551	rs56289612	T	C	100	PASS	AC=1194;AF=0.238419;AN=5008;NS=2504;DP=19424;EAS_AF=0.1062;AMR_AF=0.2392;AFR_AF=0.4327;EUR_AF=0.2545;SAS_AF=0.0951;AA=C|||;VT=SNP
13	32788609	rs11619077	C	T	100	PASS	AC=64;AF=0.0127796;AN=5008;NS=2504;DP=19985;EAS_AF=0;AMR_AF=0.0216;AFR_AF=0.0023;EUR_AF=0.0358;SAS_AF=0.0102;AA=C|||;VT=SNP
13	32788633	rs56186906	C	G	100	PASS	AC=1105;AF=0.220647;AN=5008;NS=2504;DP=20705;EAS_AF=0.1032;AMR_AF=0.2291;AFR_AF=0.4085;EUR_AF=0.2296;SAS_AF=0.0726;AA=C|||;VT=SNP
13	32788680	rs111872394	C	T	100	PASS	AC=55;AF=0.0109824;AN=5008;NS=2504;DP=21148;EAS_AF=0;AMR_AF=0.0216;AFR_AF=0.0008;EUR_AF=0.0338;SAS_AF=0.0051;AA=C|||;VT=SNP
13	32788682	rs55830745	C	T	100	PASS	AC=1067;AF=0.213059;AN=5008;NS=2504;DP=21202;EAS_AF=0.1032;AMR_AF=0.2291;AFR_AF=0.3797;EUR_AF=0.2296;SAS_AF=0.0726;AA=T|||;VT=SNP
13	32789242	rs9315161	T	C	100	PASS	AC=1173;AF=0.234225;AN=5008;NS=2504;DP=19004;EAS_AF=0.1062;AMR_AF=0.232;AFR_AF=0.4289;EUR_AF=0.2435;SAS_AF=0.0951;AA=C|||;VT=SNP
13	32790641	rs8002690	A	G	100	PASS	AC=3390;AF=0.676917;AN=5008;NS=2504;DP=18027;EAS_AF=0.6548;AMR_AF=0.4885;AFR_AF=0.8404;EUR_AF=0.5577;SAS_AF=0.7352;AA=G|||;VT=SNP
13	32790723	rs17077277	G	A	100	PASS	AC=520;AF=0.103834;AN=5008;NS=2504;DP=18479;EAS_AF=0.003;AMR_AF=0.0648;AFR_AF=0.2428;EUR_AF=0.0994;SAS_AF=0.0521;AA=G|||;VT=SNP
13	32790747	rs7985446	T	C	100	PASS	AC=1304;AF=0.260383;AN=5008;NS=2504;DP=19380;EAS_AF=0.3046;AMR_AF=0.1931;AFR_AF=0.2133;EUR_AF=0.2266;SAS_AF=0.3609;AA=T|||;VT=SNP
13	32790998	rs7338289	G	A	100	PASS	AC=677;AF=0.135184;AN=5008;NS=2504;DP=21211;EAS_AF=0.0992;AMR_AF=0.1499;AFR_AF=0.2088;EUR_AF=0.0964;SAS_AF=0.1022;AA=G|||;VT=SNP
13	32791053	rs9567440	G	T	100	PASS	AC=781;AF=0.15595;AN=5008;NS=2504;DP=20344;EAS_AF=0.2381;AMR_AF=0.0677;AFR_AF=0.1626;EUR_AF=0.0984;SAS_AF=0.184;AA=G|||;VT=SNP
13	32791078	rs117500349	A	C	100	PASS	AC=138;AF=0.0275559;AN=5008;NS=2504;DP=19837;EAS_AF=0.002;AMR_AF=0.0461;AFR_AF=0;EUR_AF=0.0437;SAS_AF=0.0613;AA=A|||;VT=SNP
13	32791504	rs6561179	G	A	100	PASS	AC=1299;AF=0.259385;AN=5008;NS=2504;DP=18928;EAS_AF=0.3036;AMR_AF=0.1931;AFR_AF=0.2126;EUR_AF=0.2256;SAS_AF=0.3589;AA=G|||;VT=SNP
13	32791621	rs9525969	C	A	100	PASS	AC=1151;AF=0.229832;AN=5008;NS=2504;DP=18992;EAS_AF=0.1032;AMR_AF=0.2089;AFR_AF=0.4191;EUR_AF=0.1978;SAS_AF=0.1524;AA=C|||;VT=SNP
13	32791791	rs7323213	A	G	100	PASS	AC=1299;AF=0.259385;AN=5008;NS=2504;DP=16468;EAS_AF=0.3036;AMR_AF=0.1931;AFR_AF=0.2126;EUR_AF=0.2256;SAS_AF=0.3589;AA=A|||;VT=SNP
13	32792138	rs9533886	T	G	100	PASS	AC=1726;AF=0.344649;AN=5008;NS=2504;DP=16647;EAS_AF=0.3442;AMR_AF=0.2723;AFR_AF=0.447;EUR_AF=0.2922;SAS_AF=0.3119;AA=G|||;VT=SNP
13	32792252	rs9525970	G	C	100	PASS	AC=934;AF=0.186502;AN=5008;NS=2504;DP=18493;EAS_AF=0.1002;AMR_AF=0.2046;AFR_AF=0.2829;EUR_AF=0.1928;SAS_AF=0.1258;AA=G|||;VT=SNP
13	32792550	rs9567441	G	A	100	PASS	AC=578;AF=0.115415;AN=5008;NS=2504;DP=18302;EAS_AF=0.244;AMR_AF=0.0591;AFR_AF=0.0083;EUR_AF=0.0994;SAS_AF=0.184;AA=G|||;VT=SNP
13	32793377	rs1807283	C	T	100	PASS	AC=748;AF=0.149361;AN=5008;NS=2504;DP=7351;EAS_AF=0.124;AMR_AF=0.1225;AFR_AF=0.1967;EUR_AF=0.0994;SAS_AF=0.182;AA=-|||;VT=SNP
13	32794253	rs75987737	T	C	100	PASS	AC=89;AF=0.0177716;AN=5008;NS=2504;DP=21333;EAS_AF=0.004;AMR_AF=0.0101;AFR_AF=0.0015;EUR_AF=0.0368;SAS_AF=0.0399;AA=T|||;VT=SNP
13	32794568	rs79278399	T	A	100	PASS	AC=543;AF=0.108427;AN=5008;NS=2504;DP=21217;EAS_AF=0.1815;AMR_AF=0.0706;AFR_AF=0.0076;EUR_AF=0.1262;SAS_AF=0.1779;AA=T|||;VT=SNP
13	32794613	rs7324424	T	C	100	PASS	AC=747;AF=0.149161;AN=5008;NS=2504;DP=21458;EAS_AF=0.124;AMR_AF=0.1225;AFR_AF=0.1959;EUR_AF=0.0994;SAS_AF=0.182;AA=T|||;VT=SNP
13	32794808	rs17592550	C	T	100	PASS	AC=178;AF=0.0355431;AN=5008;NS=2504;DP=20008;EAS_AF=0.001;AMR_AF=0.0533;AFR_AF=0.0144;EUR_AF=0.0984;SAS_AF=0.0225;AA=C|||;VT=SNP
13	32795380	rs77544611	G	A	100	PASS	AC=522;AF=0.104233;AN=5008;NS=2504;DP=19874;EAS_AF=0.1776;AMR_AF=0.0634;AFR_AF=0.0068;EUR_AF=0.1193;SAS_AF=0.1738;AA=G|||;VT=SNP
13	32795449	rs9533903	T	A	100	PASS	AC=1139;AF=0.227436;AN=5008;NS=2504;DP=18797;EAS_AF=0.1012;AMR_AF=0.2075;AFR_AF=0.4168;EUR_AF=0.1928;SAS_AF=0.1513;AA=T|||;VT=SNP
13	32795455	rs117579501	A	G	100	PASS	AC=84;AF=0.0167732;AN=5008;NS=2504;DP=18665;EAS_AF=0;AMR_AF=0.0317;AFR_AF=0.003;EUR_AF=0.0437;SAS_AF=0.0143;AA=A|||;VT=SNP
13	32796013	rs61946737	A	C	100	PASS	AC=88;AF=0.0175719;AN=5008;NS=2504;DP=21048;EAS_AF=0.004;AMR_AF=0.0086;AFR_AF=0.0015;EUR_AF=0.0368;SAS_AF=0.0399;AA=A|||;VT=SNP
13	32796714	rs61946738	G	A	100	PASS	AC=87;AF=0.0173722;AN=5008;NS=2504;DP=23053;EAS_AF=0.004;AMR_AF=0.0086;AFR_AF=0.0015;EUR_AF=0.0368;SAS_AF=0.0389;AA=G|||;VT=SNP
13	32796996	rs9533913	C	T	100	PASS	AC=221;AF=0.0441294;AN=5008;NS=2504;DP=22972;EAS_AF=0.001;AMR_AF=0.0533;AFR_AF=0.0439;EUR_AF=0.0984;SAS_AF=0.0266;AA=C|||;VT=SNP
13	32797076	rs9533914	C	T	100	PASS	AC=218;AF=0.0435304;AN=5008;NS=2504;DP=21920;EAS_AF=0.001;AMR_AF=0.0548;AFR_AF=0.0439;EUR_AF=0.0984;SAS_AF=0.0225;AA=C|||;VT=SNP
13	32797101	rs74677233	T	C	100	PASS	AC=521;AF=0.104034;AN=5008;NS=2504;DP=20416;EAS_AF=0.1796;AMR_AF=0.0634;AFR_AF=0.0068;EUR_AF=0.1183;SAS_AF=0.1718;AA=T|||;VT=SNP
13	32797198	rs1974490	A	C	100	PASS	AC=3361;AF=0.671126;AN=5008;NS=2504;DP=18424;EAS_AF=0.6518;AMR_AF=0.4841;AFR_AF=0.8396;EUR_AF=0.5427;SAS_AF=0.728;AA=C|||;VT=SNP
13	32797384	rs7321831	C	T	100	PASS	AC=1263;AF=0.252196;AN=5008;NS=2504;DP=17116;EAS_AF=0.2937;AMR_AF=0.183;AFR_AF=0.2088;EUR_AF=0.2177;SAS_AF=0.3528;AA=c|||;VT=SNP
13	32797635	rs117153587	C	A	100	PASS	AC=28;AF=0.00559105;AN=5008;NS=2504;DP=13548;EAS_AF=0;AMR_AF=0.0058;AFR_AF=0;EUR_AF=0.0219;SAS_AF=0.002;AA=C|||;VT=SNP
13	32797679	rs117515692	A	T	100	PASS	AC=218;AF=0.0435304;AN=5008;NS=2504;DP=14218;EAS_AF=0.001;AMR_AF=0.0548;AFR_AF=0.0439;EUR_AF=0.0984;SAS_AF=0.0225;AA=A|||;VT=SNP
13	32798042	rs9533916	G	A	100	PASS	AC=218;AF=0.0435304;AN=5008;NS=2504;DP=14497;EAS_AF=0.001;AMR_AF=0.0548;AFR_AF=0.0439;EUR_AF=0.0984;SAS_AF=0.0225;AA=G|||;VT=SNP
13	32798953	rs9595159	G	A	100	PASS	AC=1333;AF=0.266174;AN=5008;NS=2504;DP=20496;EAS_AF=0.3056;AMR_AF=0.1902;AFR_AF=0.2496;EUR_AF=0.2177;SAS_AF=0.3517;AA=G|||;VT=SNP
13	32799236	rs12429612	A	G	100	PASS	AC=668;AF=0.133387;AN=5008;NS=2504;DP=19300;EAS_AF=0.0972;AMR_AF=0.147;AFR_AF=0.2065;EUR_AF=0.0934;SAS_AF=0.1033;AA=A|||;VT=SNP
13	32799288	rs1029398	A	G	100	PASS	AC=1492;AF=0.297923;AN=5008;NS=2504;DP=20710;EAS_AF=0.3403;AMR_AF=0.2133;AFR_AF=0.3812;EUR_AF=0.1899;SAS_AF=0.3129;AA=A|||;VT=SNP
13	32799593	rs9567445	A	T	100	PASS	AC=3354;AF=0.669728;AN=5008;NS=2504;DP=17679;EAS_AF=0.6508;AMR_AF=0.4769;AFR_AF=0.8396;EUR_AF=0.5427;SAS_AF=0.727;AA=T|||;VT=SNP
13	32800145	rs45612031	A	C	100	PASS	AC=87;AF=0.0173722;AN=5008;NS=2504;DP=17546;EAS_AF=0.004;AMR_AF=0.0086;AFR_AF=0.0015;EUR_AF=0.0368;SAS_AF=0.0389;AA=A|||;VT=SNP
13	32800315	rs798964	G	A	100	PASS	AC=4674;AF=0.933307;AN=5008;NS=2504;DP=17595;EAS_AF=0.999;AMR_AF=0.8732;AFR_AF=0.9887;EUR_AF=0.8042;SAS_AF=0.9663;AA=A|||;VT=SNP
13	32800426	rs9567446	G	A	100	PASS	AC=565;AF=0.112819;AN=5008;NS=2504;DP=17387;EAS_AF=0.2361;AMR_AF=0.0591;AFR_AF=0.0091;EUR_AF=0.0964;SAS_AF=0.181;AA=G|||;VT=SNP
13	32800729	rs34197581	G	A	100	PASS	AC=1544;AF=0.308307;AN=5008;NS=2504;DP=21328;EAS_AF=0.3065;AMR_AF=0.2003;AFR_AF=0.4039;EUR_AF=0.2177;SAS_AF=0.3507;AA=G|||;VT=SNP
13	32800816	rs7992848	T	C	100	PASS	AC=3279;AF=0.654752;AN=5008;NS=2504;DP=10793;EAS_AF=0.6667;AMR_AF=0.4669;AFR_AF=0.8313;EUR_AF=0.507;SAS_AF=0.6892;AA=t|||;VT=SNP
13	32801168	rs142086920	C	T	100	PASS	AC=17;AF=0.00339457;AN=5008;NS=2504;DP=19145;EAS_AF=0;AMR_AF=0.0058;AFR_AF=0;EUR_AF=0.0099;SAS_AF=0.0031;AA=C|||;VT=SNP
13	32801285	rs61946741	A	G	100	PASS	AC=87;AF=0.0173722;AN=5008;NS=2504;DP=19782;EAS_AF=0.004;AMR_AF=0.0086;AFR_AF=0.0015;EUR_AF=0.0368;SAS_AF=0.0389;AA=A|||;VT=SNP
13	32801365	rs76298865	G	A	100	PASS	AC=524;AF=0.104633;AN=5008;NS=2504;DP=18396;EAS_AF=0.1806;AMR_AF=0.0634;AFR_AF=0.0068;EUR_AF=0.1183;SAS_AF=0.1738;AA=G|||;VT=SNP
13	32801940	rs147619039	G	A	100	PASS	AC=47;AF=0.00938498;AN=5008;NS=2504;DP=11708;EAS_AF=0;AMR_AF=0.0231;AFR_AF=0;EUR_AF=0.0278;SAS_AF=0.0031;AA=G|||;VT=SNP
13	32802014	rs12869814	G	A	100	PASS	AC=407;AF=0.08127;AN=5008;NS=2504;DP=15075;EAS_AF=0.0913;AMR_AF=0.1066;AFR_AF=0.0144;EUR_AF=0.0974;SAS_AF=0.1268;AA=G|||;VT=SNP
13	32802037	rs798965	G	C	100	PASS	AC=2761;AF=0.551318;AN=5008;NS=2504;DP=14717;EAS_AF=0.5635;AMR_AF=0.5086;AFR_AF=0.5484;EUR_AF=0.5288;SAS_AF=0.5961;AA=C|||;VT=SNP
13	32804129	rs798966	C	G	100	PASS	AC=4132;AF=0.82508;AN=5008;NS=2504;DP=17820;EAS_AF=0.996;AMR_AF=0.7723;AFR_AF=0.8011;EUR_AF=0.6909;SAS_AF=0.8569;AA=G|||;VT=SNP
13	32804513	rs798967	A	G	100	PASS	AC=2947;AF=0.588458;AN=5008;NS=2504;DP=22304;EAS_AF=0.7579;AMR_AF=0.5821;AFR_AF=0.3343;EUR_AF=0.6243;SAS_AF=0.7249;AA=A|||;VT=SNP
13	32804711	rs798968	C	T	100	PASS	AC=4370;AF=0.872604;AN=5008;NS=2504;DP=22452;EAS_AF=0.996;AMR_AF=0.7824;AFR_AF=0.9781;EUR_AF=0.6909;SAS_AF=0.8538;AA=T|||;VT=SNP
13	32804852	rs798969	A	G	100	PASS	AC=4318;AF=0.86222;AN=5008;NS=2504;DP=20717;EAS_AF=0.996;AMR_AF=0.7781;AFR_AF=0.938;EUR_AF=0.6918;SAS_AF=0.8569;AA=G|||;VT=SNP
13	32805218	rs7333337	T	A	100	PASS	AC=895;AF=0.178714;AN=5008;NS=2504;DP=20915;EAS_AF=0.2331;AMR_AF=0.1758;AFR_AF=0.2935;EUR_AF=0.0606;SAS_AF=0.091;AA=T|||;VT=SNP
13	32806818	rs117411522	C	A	100	PASS	AC=43;AF=0.00858626;AN=5008;NS=2504;DP=19012;EAS_AF=0;AMR_AF=0.0375;AFR_AF=0.0008;EUR_AF=0.0089;SAS_AF=0.0072;AA=C|||;VT=SNP
13	32807586	rs205013	T	A	100	PASS	AC=792;AF=0.158147;AN=5008;NS=2504;DP=20772;EAS_AF=0.1607;AMR_AF=0.1369;AFR_AF=0.0098;EUR_AF=0.2296;SAS_AF=0.2975;AA=T|||;VT=SNP
13	32809607	rs205014	G	A	100	PASS	AC=3319;AF=0.66274;AN=5008;NS=2504;DP=19593;EAS_AF=0.5992;AMR_AF=0.611;AFR_AF=0.8404;EUR_AF=0.6362;SAS_AF=0.5521;AA=A|||;VT=SNP
13	32809753	rs112605040	T	A	100	PASS	AC=22;AF=0.00439297;AN=5008;NS=2504;DP=19872;EAS_AF=0;AMR_AF=0.0058;AFR_AF=0;EUR_AF=0.0119;SAS_AF=0.0061;AA=T|||;VT=SNP
13	32811607	rs2806639	G	A	100	PASS	AC=1081;AF=0.215855;AN=5008;NS=2504;DP=17080;EAS_AF=0.004;AMR_AF=0.2392;AFR_AF=0.3487;EUR_AF=0.3091;SAS_AF=0.1421;AA=G|||;VT=SNP;EX_TARGET
13	32811974	rs73169136	C	T	100	PASS	AC=39;AF=0.00778754;AN=5008;NS=2504;DP=18641;EAS_AF=0;AMR_AF=0.0346;AFR_AF=0;EUR_AF=0.0129;SAS_AF=0.002;AA=C|||;VT=SNP;EX_TARGET
13	32812712	rs111245823	C	T	100	PASS	AC=593;AF=0.118411;AN=5008;NS=2504;DP=16746;EAS_AF=0.0615;AMR_AF=0.1744;AFR_AF=0.0091;EUR_AF=0.2515;SAS_AF=0.1483;AA=C|||;VT=SNP
13	32812866	rs2762039	T	C	100	PASS	AC=3320;AF=0.662939;AN=5008;NS=2504;DP=17955;EAS_AF=0.5982;AMR_AF=0.611;AFR_AF=0.8359;EUR_AF=0.6362;SAS_AF=0.5603;AA=C|||;VT=SNP
13	32813818	rs45467296	T	C	100	PASS	AC=593;AF=0.118411;AN=5008;NS=2504;DP=18347;EAS_AF=0.0615;AMR_AF=0.1744;AFR_AF=0.0091;EUR_AF=0.2515;SAS_AF=0.1483;AA=T|||;VT=SNP;EX_TARGET
13	32814563	rs9567469	A	G	100	PASS	AC=974;AF=0.194489;AN=5008;NS=2504;DP=18244;EAS_AF=0.2371;AMR_AF=0.1816;AFR_AF=0.3449;EUR_AF=0.0606;SAS_AF=0.0941;AA=A|||;VT=SNP
13	32814566	rs145996914	G	T	100	PASS	AC=31;AF=0.0061901;AN=5008;NS=2504;DP=18247;EAS_AF=0;AMR_AF=0.0115;AFR_AF=0.0015;EUR_AF=0.0199;SAS_AF=0.001;AA=G|||;VT=SNP
13	32816893	rs7318708	T	A	100	PASS	AC=980;AF=0.195687;AN=5008;NS=2504;DP=16117;EAS_AF=0.2321;AMR_AF=0.183;AFR_AF=0.3548;EUR_AF=0.0606;SAS_AF=0.091;AA=A|||;VT=SNP
13	32817525	rs2806623	G	A	100	PASS	AC=2698;AF=0.538738;AN=5008;NS=2504;DP=18533;EAS_AF=0.5377;AMR_AF=0.4323;AFR_AF=0.8086;EUR_AF=0.3807;SAS_AF=0.4131;AA=A|||;VT=SNP
13	32817819	rs2073996	A	T	100	PASS	AC=3336;AF=0.666134;AN=5008;NS=2504;DP=19478;EAS_AF=0.5982;AMR_AF=0.6095;AFR_AF=0.8495;EUR_AF=0.6352;SAS_AF=0.5603;AA=T|||;VT=SNP
13	32817850	rs2073997	A	G	100	PASS	AC=2747;AF=0.548522;AN=5008;NS=2504;DP=19885;EAS_AF=0.5377;AMR_AF=0.4366;AFR_AF=0.8404;EUR_AF=0.3847;SAS_AF=0.4131;AA=G|||;VT=SNP
13	32818070	rs2806624	A	G	100	PASS	AC=640;AF=0.127796;AN=5008;NS=2504;DP=18615;EAS_AF=0.004;AMR_AF=0.2176;AFR_AF=0.0234;EUR_AF=0.3091;SAS_AF=0.1462;AA=A|||;VT=SNP
13	32818984	rs17068199	A	C	100	PASS	AC=774;AF=0.154553;AN=5008;NS=2504;DP=16515;EAS_AF=0.2371;AMR_AF=0.1715;AFR_AF=0.2012;EUR_AF=0.0606;SAS_AF=0.091;AA=A|||;VT=SNP
13	32819162	rs113993495	C	T	100	PASS	AC=1040;AF=0.207668;AN=5008;NS=2504;DP=15498;EAS_AF=0.0109;AMR_AF=0.2378;AFR_AF=0.2761;EUR_AF=0.3161;SAS_AF=0.1851;AA=c|||;VT=SNP
13	32819231	rs139770606	C	T	100	PASS	AC=115;AF=0.0229633;AN=5008;NS=2504;DP=15263;EAS_AF=0;AMR_AF=0.0965;AFR_AF=0.0008;EUR_AF=0.0328;SAS_AF=0.0143;AA=c|||;VT=SNP
13	32820039	rs80201685	G	A	100	PASS	AC=588;AF=0.117412;AN=5008;NS=2504;DP=21864;EAS_AF=0.0585;AMR_AF=0.1744;AFR_AF=0.0091;EUR_AF=0.2505;SAS_AF=0.1472;AA=G|||;VT=SNP
13	32820297	rs2806628	G	A	100	PASS	AC=2212;AF=0.441693;AN=5008;NS=2504;DP=19351;EAS_AF=0.4534;AMR_AF=0.5548;AFR_AF=0.1566;EUR_AF=0.6163;SAS_AF=0.5552;AA=G|||;VT=SNP
13	32820564	rs56384037	A	G	100	PASS	AC=13;AF=0.00259585;AN=5008;NS=2504;DP=20035;EAS_AF=0;AMR_AF=0.0014;AFR_AF=0.0015;EUR_AF=0.008;SAS_AF=0.002;AA=A|||;VT=SNP
13	32821976	rs2025416	T	C	100	PASS	AC=909;AF=0.18151;AN=5008;NS=2504;DP=18361;EAS_AF=0.004;AMR_AF=0.1873;AFR_AF=0.2693;EUR_AF=0.2803;SAS_AF=0.1401;AA=T|||;VT=SNP
13	32822076	rs2254299	C	G	100	PASS	AC=2277;AF=0.454673;AN=5008;NS=2504;DP=17603;EAS_AF=0.4782;AMR_AF=0.549;AFR_AF=0.1944;EUR_AF=0.5944;SAS_AF=0.5716;AA=C|||;VT=SNP
13	32822104	rs2025415	C	G	100	PASS	AC=3425;AF=0.683906;AN=5008;NS=2504;DP=17841;EAS_AF=0.4861;AMR_AF=0.7478;AFR_AF=0.6014;EUR_AF=0.8847;SAS_AF=0.7474;AA=G|||;VT=SNP
13	32822470	rs7322328	G	A	100	PASS	AC=618;AF=0.123403;AN=5008;NS=2504;DP=18062;EAS_AF=0.2262;AMR_AF=0.1873;AFR_AF=0.0726;EUR_AF=0.0915;SAS_AF=0.0736;AA=G|||;VT=SNP
13	32822617	rs2806629	G	A	100	PASS	AC=3320;AF=0.662939;AN=5008;NS=2504;DP=16277;EAS_AF=0.4851;AMR_AF=0.7435;AFR_AF=0.528;EUR_AF=0.8807;SAS_AF=0.7474;AA=a|||;VT=SNP
13	32822692	rs144542719	T	G	100	PASS	AC=27;AF=0.00539137;AN=5008;NS=2504;DP=15779;EAS_AF=0;AMR_AF=0.0072;AFR_AF=0;EUR_AF=0.0199;SAS_AF=0.002;AA=T|||;VT=SNP
13	32822975	rs983130	G	A	100	PASS	AC=623;AF=0.124401;AN=5008;NS=2504;DP=15375;EAS_AF=0.0655;AMR_AF=0.2017;AFR_AF=0.0083;EUR_AF=0.2495;SAS_AF=0.1585;AA=G|||;VT=SNP
13	32824129	rs80267227	C	G	100	PASS	AC=574;AF=0.114617;AN=5008;NS=2504;DP=19984;EAS_AF=0.004;AMR_AF=0.1772;AFR_AF=0.0212;EUR_AF=0.2793;SAS_AF=0.1411;AA=C|||;VT=SNP
13	32824153	rs9567484	C	A	100	PASS	AC=614;AF=0.122604;AN=5008;NS=2504;DP=19704;EAS_AF=0.2192;AMR_AF=0.1873;AFR_AF=0.0749;EUR_AF=0.0915;SAS_AF=0.0736;AA=C|||;VT=SNP
13	32824467	rs2520711	T	C	100	PASS	AC=2279;AF=0.455072;AN=5008;NS=2504;DP=22148;EAS_AF=0.4792;AMR_AF=0.549;AFR_AF=0.1952;EUR_AF=0.5944;SAS_AF=0.5716;AA=T|||;VT=SNP
13	32824723	rs2806631	T	A	100	PASS	AC=3429;AF=0.684704;AN=5008;NS=2504;DP=22408;EAS_AF=0.4861;AMR_AF=0.7478;AFR_AF=0.6044;EUR_AF=0.8847;SAS_AF=0.7474;AA=A|||;VT=SNP
13	32824930	rs17592746	A	T	100	PASS	AC=640;AF=0.127796;AN=5008;NS=2504;DP=20725;EAS_AF=0.004;AMR_AF=0.1801;AFR_AF=0.0696;EUR_AF=0.2803;SAS_AF=0.1401;AA=A|||;VT=SNP
13	32825086	rs2520712	T	C	100	PASS	AC=2279;AF=0.455072;AN=5008;NS=2504;DP=21460;EAS_AF=0.4792;AMR_AF=0.549;AFR_AF=0.1952;EUR_AF=0.5944;SAS_AF=0.5716;AA=C|||;VT=SNP
13	32825279	rs75792042	G	A	100	PASS	AC=902;AF=0.180112;AN=5008;NS=2504;DP=17367;EAS_AF=0.004;AMR_AF=0.1873;AFR_AF=0.264;EUR_AF=0.2803;SAS_AF=0.1401;AA=G|||;VT=SNP
13	32825913	rs2806632	A	G	100	PASS	AC=2310;AF=0.461262;AN=5008;NS=2504;DP=19328;EAS_AF=0.4792;AMR_AF=0.549;AFR_AF=0.2194;EUR_AF=0.5944;SAS_AF=0.5706;AA=a|||;VT=SNP
13	32825941	rs2806633	C	A	100	PASS	AC=2277;AF=0.454673;AN=5008;NS=2504;DP=18839;EAS_AF=0.4792;AMR_AF=0.549;AFR_AF=0.1944;EUR_AF=0.5944;SAS_AF=0.5706;AA=C|||;VT=SNP
13	32826186	rs2806634	G	A	100	PASS	AC=1591;AF=0.317692;AN=5008;NS=2504;DP=17555;EAS_AF=0.4137;AMR_AF=0.3386;AFR_AF=0.152;EUR_AF=0.335;SAS_AF=0.41;AA=G|||;VT=SNP
13	32828553	rs2157961	A	G	100	PASS	AC=2300;AF=0.459265;AN=5008;NS=2504;DP=19254;EAS_AF=0.4841;AMR_AF=0.5504;AFR_AF=0.1944;EUR_AF=0.5954;SAS_AF=0.5869;AA=A|||;VT=SNP;EX_TARGET
13	32828885	rs117782111	A	G	100	PASS	AC=22;AF=0.00439297;AN=5008;NS=2504;DP=19892;EAS_AF=0;AMR_AF=0.0072;AFR_AF=0;EUR_AF=0.0129;SAS_AF=0.0041;AA=A|||;VT=SNP
13	32828907	rs10492392	T	C	100	PASS	AC=617;AF=0.123203;AN=5008;NS=2504;DP=20686;EAS_AF=0.004;AMR_AF=0.1772;AFR_AF=0.0514;EUR_AF=0.2813;SAS_AF=0.1421;AA=T|||;VT=SNP
13	32828933	rs9595223	A	G	100	PASS	AC=966;AF=0.192891;AN=5008;NS=2504;DP=21066;EAS_AF=0.0069;AMR_AF=0.1888;AFR_AF=0.2776;EUR_AF=0.2863;SAS_AF=0.1769;AA=A|||;VT=SNP
13	32829815	rs116964465	C	T	100	PASS	AC=61;AF=0.0121805;AN=5008;NS=2504;DP=20971;EAS_AF=0;AMR_AF=0.0173;AFR_AF=0.0045;EUR_AF=0.0398;SAS_AF=0.0031;AA=C|||;VT=SNP
13	32829865	rs76076299	A	C	100	PASS	AC=577;AF=0.115216;AN=5008;NS=2504;DP=20395;EAS_AF=0.004;AMR_AF=0.1787;AFR_AF=0.0219;EUR_AF=0.2793;SAS_AF=0.1421;AA=A|||;VT=SNP
13	32830706	rs11617972	G	A	100	PASS	AC=40;AF=0.00798722;AN=5008;NS=2504;DP=18033;EAS_AF=0.003;AMR_AF=0.0159;AFR_AF=0.0023;EUR_AF=0.0179;SAS_AF=0.0051;AA=g|||;VT=SNP
13	32831393	rs60951040	T	C	100	PASS	AC=842;AF=0.168131;AN=5008;NS=2504;DP=19109;EAS_AF=0.2897;AMR_AF=0.0591;AFR_AF=0.2345;EUR_AF=0.0239;SAS_AF=0.1789;AA=T|||;VT=SNP
13	32831643	rs2806635	T	A	100	PASS	AC=1607;AF=0.320887;AN=5008;NS=2504;DP=20599;EAS_AF=0.4097;AMR_AF=0.3429;AFR_AF=0.1543;EUR_AF=0.3469;SAS_AF=0.4121;AA=T|||;VT=SNP
13	32832149	rs2520686	T	C	100	PASS	AC=2297;AF=0.458666;AN=5008;NS=2504;DP=19280;EAS_AF=0.4792;AMR_AF=0.549;AFR_AF=0.2073;EUR_AF=0.5944;SAS_AF=0.5736;AA=T|||;VT=SNP;EX_TARGET
13	32832350	rs2806636	A	G	100	PASS	AC=2297;AF=0.458666;AN=5008;NS=2504;DP=19254;EAS_AF=0.4792;AMR_AF=0.549;AFR_AF=0.2073;EUR_AF=0.5944;SAS_AF=0.5736;AA=A|||;VT=SNP
13	32832854	rs2520687	T	C	100	PASS	AC=2283;AF=0.455871;AN=5008;NS=2504;DP=18027;EAS_AF=0.4802;AMR_AF=0.549;AFR_AF=0.1967;EUR_AF=0.5944;SAS_AF=0.5726;AA=T|||;VT=SNP
13	32833333	rs73169145	G	T	100	PASS	AC=673;AF=0.134385;AN=5008;NS=2504;DP=19460;EAS_AF=0.0665;AMR_AF=0.2061;AFR_AF=0.0424;EUR_AF=0.2475;SAS_AF=0.1616;AA=G|||;VT=SNP
13	32833702	rs2806637	A	T	100	PASS	AC=1610;AF=0.321486;AN=5008;NS=2504;DP=19585;EAS_AF=0.4147;AMR_AF=0.3429;AFR_AF=0.1528;EUR_AF=0.3459;SAS_AF=0.4131;AA=A|||;VT=SNP
13	32833878	rs2806638	A	G	100	PASS	AC=2314;AF=0.462061;AN=5008;NS=2504;DP=19569;EAS_AF=0.4802;AMR_AF=0.5576;AFR_AF=0.2088;EUR_AF=0.6024;SAS_AF=0.5736;AA=A|||;VT=SNP
13	32834116	rs4331229	G	A	100	PASS	AC=621;AF=0.124002;AN=5008;NS=2504;DP=18049;EAS_AF=0.004;AMR_AF=0.1816;AFR_AF=0.0492;EUR_AF=0.2803;SAS_AF=0.1472;AA=G|||;VT=SNP
13	32834617	rs4941521	T	C	100	PASS	AC=937;AF=0.187101;AN=5008;NS=2504;DP=17823;EAS_AF=0.004;AMR_AF=0.1916;AFR_AF=0.2829;EUR_AF=0.2803;SAS_AF=0.1472;AA=T|||;VT=SNP
13	32834911	rs9534010	C	G	100	PASS	AC=1602;AF=0.319888;AN=5008;NS=2504;DP=17518;EAS_AF=0.4077;AMR_AF=0.3386;AFR_AF=0.1543;EUR_AF=0.3439;SAS_AF=0.4151;AA=C|||;VT=SNP
13	32836223	rs56221249	A	G	100	PASS	AC=791;AF=0.157947;AN=5008;NS=2504;DP=17918;EAS_AF=0.0645;AMR_AF=0.2291;AFR_AF=0.1112;EUR_AF=0.2614;SAS_AF=0.1605;AA=A|||;VT=SNP
13	32837915	rs144490047	G	A	100	PASS	AC=21;AF=0.00419329;AN=5008;NS=2504;DP=15100;EAS_AF=0;AMR_AF=0.0072;AFR_AF=0;EUR_AF=0.0129;SAS_AF=0.0031;AA=G|||;VT=SNP
13	32838161	rs1978039	C	G	100	PASS	AC=31;AF=0.0061901;AN=5008;NS=2504;DP=16742;EAS_AF=0;AMR_AF=0.0043;AFR_AF=0.0023;EUR_AF=0.0209;SAS_AF=0.0041;AA=C|||;VT=SNP
13	32838959	rs9595228	C	T	100	PASS	AC=15;AF=0.00299521;AN=5008;NS=2504;DP=20138;EAS_AF=0;AMR_AF=0.0029;AFR_AF=0;EUR_AF=0.0099;SAS_AF=0.0031;AA=C|||;VT=SNP
13	32839079	rs9526028	G	C	100	PASS	AC=1596;AF=0.31869;AN=5008;NS=2504;DP=20672;EAS_AF=0.4206;AMR_AF=0.3372;AFR_AF=0.1369;EUR_AF=0.3439;SAS_AF=0.4202;AA=G|||;VT=SNP
13	32839224	rs9534017	C	T	100	PASS	AC=904;AF=0.180511;AN=5008;NS=2504;DP=20785;EAS_AF=0.2123;AMR_AF=0.1412;AFR_AF=0.0719;EUR_AF=0.2296;SAS_AF=0.272;AA=C|||;VT=SNP
13	32839990	rs56404467	G	A	100	PASS	AC=54;AF=0.0107827;AN=5008;NS=2504;DP=20755;EAS_AF=0;AMR_AF=0.0101;AFR_AF=0.0008;EUR_AF=0.0179;SAS_AF=0.0286;AA=G|||;VT=SNP
13	32841619	rs1380945	C	T	100	PASS	AC=2299;AF=0.459065;AN=5008;NS=2504;DP=20484;EAS_AF=0.4673;AMR_AF=0.5519;AFR_AF=0.2133;EUR_AF=0.6044;SAS_AF=0.5675;AA=C|||;VT=SNP
13	32842173	rs206084	A	G	100	PASS	AC=3216;AF=0.642173;AN=5008;NS=2504;DP=20459;EAS_AF=0.4802;AMR_AF=0.7493;AFR_AF=0.444;EUR_AF=0.8917;SAS_AF=0.7444;AA=G|||;VT=SNP
13	32842335	rs206085	C	T	100	PASS	AC=669;AF=0.133586;AN=5008;NS=2504;DP=19274;EAS_AF=0.004;AMR_AF=0.1873;AFR_AF=0.0877;EUR_AF=0.2773;SAS_AF=0.1431;AA=C|||;VT=SNP
13	32842960	rs7999304	A	G	100	PASS	AC=2488;AF=0.496805;AN=5008;NS=2504;DP=13092;EAS_AF=0.4772;AMR_AF=0.5605;AFR_AF=0.3147;EUR_AF=0.6103;SAS_AF=0.6012;AA=G|||;VT=SNP
13	32843272	rs17514595	G	A	100	PASS	AC=622;AF=0.124201;AN=5008;NS=2504;DP=19656;EAS_AF=0.0635;AMR_AF=0.2003;AFR_AF=0.0098;EUR_AF=0.2475;SAS_AF=0.1605;AA=G|||;VT=SNP
13	32843484	rs79822895	A	G	100	PASS	AC=60;AF=0.0119808;AN=5008;NS=2504;DP=21448;EAS_AF=0;AMR_AF=0.0403;AFR_AF=0.0008;EUR_AF=0.0209;SAS_AF=0.0102;AA=A|||;VT=SNP
13	32843599	rs12874378	G	A	100	PASS	AC=2296;AF=0.458466;AN=5008;NS=2504;DP=18200;EAS_AF=0.4633;AMR_AF=0.5533;AFR_AF=0.2027;EUR_AF=0.6054;SAS_AF=0.5808;AA=G|||;VT=SNP
13	32843784	rs206087	G	A	100	PASS	AC=940;AF=0.1877;AN=5008;NS=2504;DP=16829;EAS_AF=0.004;AMR_AF=0.2032;AFR_AF=0.2844;EUR_AF=0.2773;SAS_AF=0.1431;AA=G|||;VT=SNP
13	32844831	rs441838	T	C	100	PASS	AC=640;AF=0.127796;AN=5008;NS=2504;DP=17650;EAS_AF=0.004;AMR_AF=0.1873;AFR_AF=0.0658;EUR_AF=0.2773;SAS_AF=0.1431;AA=T|||;VT=SNP
13	32844834	rs1984386	G	A	100	PASS	AC=700;AF=0.139776;AN=5008;NS=2504;DP=17528;EAS_AF=0.0635;AMR_AF=0.2046;AFR_AF=0.0658;EUR_AF=0.2485;SAS_AF=0.1605;AA=G|||;VT=SNP
13	32845230	rs2126043	C	T	100	PASS	AC=2280;AF=0.455272;AN=5008;NS=2504;DP=20844;EAS_AF=0.4633;AMR_AF=0.5519;AFR_AF=0.2035;EUR_AF=0.6044;SAS_AF=0.5654;AA=C|||;VT=SNP
13	32845339	rs7331819	T	G	100	PASS	AC=625;AF=0.1248;AN=5008;NS=2504;DP=22350;EAS_AF=0.2351;AMR_AF=0.1801;AFR_AF=0.0719;EUR_AF=0.0845;SAS_AF=0.0849;AA=T|||;VT=SNP
13	32846031	rs9526033	G	A	100	PASS	AC=1587;AF=0.316893;AN=5008;NS=2504;DP=14551;EAS_AF=0.4008;AMR_AF=0.3429;AFR_AF=0.1346;EUR_AF=0.3559;SAS_AF=0.4182;AA=G|||;VT=SNP
13	32846685	rs74955854	C	T	100	PASS	AC=146;AF=0.0291534;AN=5008;NS=2504;DP=19164;EAS_AF=0.001;AMR_AF=0.0576;AFR_AF=0.0008;EUR_AF=0.0378;SAS_AF=0.0675;AA=C|||;VT=SNP
13	32847017	rs206083	T	C	100	PASS	AC=3485;AF=0.695887;AN=5008;NS=2504;DP=14958;EAS_AF=0.4762;AMR_AF=0.7666;AFR_AF=0.6301;EUR_AF=0.8926;SAS_AF=0.7587;AA=T|||;VT=SNP
13	32847833	rs12877839	T	A	100	PASS	AC=1600;AF=0.319489;AN=5008;NS=2504;DP=19640;EAS_AF=0.4177;AMR_AF=0.3444;AFR_AF=0.1263;EUR_AF=0.3569;SAS_AF=0.4233;AA=T|||;VT=SNP
13	32847836	rs78992649	C	A	100	PASS	AC=61;AF=0.0121805;AN=5008;NS=2504;DP=19602;EAS_AF=0;AMR_AF=0.0173;AFR_AF=0.0045;EUR_AF=0.0398;SAS_AF=0.0031;AA=C|||;VT=SNP
13	32848335	rs73169150	C	T	100	PASS	AC=621;AF=0.124002;AN=5008;NS=2504;DP=17130;EAS_AF=0.2133;AMR_AF=0.1974;AFR_AF=0.0552;EUR_AF=0.1113;SAS_AF=0.0859;AA=C|||;VT=SNP
13	32848573	rs142725971	A	G	100	PASS	AC=126;AF=0.0251597;AN=5008;NS=2504;DP=15752;EAS_AF=0.005;AMR_AF=0.0274;AFR_AF=0.0023;EUR_AF=0.0785;SAS_AF=0.0204;AA=A|||;VT=SNP
13	32848582	rs61948361	C	T	100	PASS	AC=444;AF=0.0886581;AN=5008;NS=2504;DP=15481;EAS_AF=0.1468;AMR_AF=0.1282;AFR_AF=0.0499;EUR_AF=0.0616;SAS_AF=0.0808;AA=C|||;VT=SNP
13	32848583	rs61948362	A	G	100	PASS	AC=938;AF=0.1873;AN=5008;NS=2504;DP=15366;EAS_AF=0.2778;AMR_AF=0.2118;AFR_AF=0.2595;EUR_AF=0.0815;SAS_AF=0.0879;AA=a|||;VT=SNP
13	32849316	rs71436473	C	G	100	PASS	AC=608;AF=0.121406;AN=5008;NS=2504;DP=13335;EAS_AF=0.003;AMR_AF=0.1859;AFR_AF=0.053;EUR_AF=0.2724;SAS_AF=0.135;AA=C|||;VT=SNP
13	32849557	rs17692058	T	A	100	PASS	AC=818;AF=0.163339;AN=5008;NS=2504;DP=18520;EAS_AF=0.1597;AMR_AF=0.1239;AFR_AF=0.2731;EUR_AF=0.0974;SAS_AF=0.1145;AA=T|||;VT=SNP
13	32849959	rs17635503	G	C	100	PASS	AC=809;AF=0.161542;AN=5008;NS=2504;DP=7427;EAS_AF=0.1597;AMR_AF=0.1225;AFR_AF=0.2716;EUR_AF=0.0924;SAS_AF=0.1135;AA=G|||;VT=SNP
13	32851814	rs17592921	T	G	100	PASS	AC=306;AF=0.0611022;AN=5008;NS=2504;DP=21564;EAS_AF=0.0615;AMR_AF=0.098;AFR_AF=0.0106;EUR_AF=0.0924;SAS_AF=0.0706;AA=T|||;VT=SNP
13	32852184	rs176177	C	T	100	PASS	AC=835;AF=0.166733;AN=5008;NS=2504;DP=20128;EAS_AF=0.0437;AMR_AF=0.2968;AFR_AF=0.0537;EUR_AF=0.2982;SAS_AF=0.2188;AA=C|||;VT=SNP
13	32852585	rs11617081	C	T	100	PASS	AC=701;AF=0.139976;AN=5008;NS=2504;DP=18721;EAS_AF=0.003;AMR_AF=0.1873;AFR_AF=0.1142;EUR_AF=0.2753;SAS_AF=0.1431;AA=C|||;VT=SNP;EX_TARGET
13	32853216	rs206088	C	A	100	PASS	AC=2810;AF=0.561102;AN=5008;NS=2504;DP=19458;EAS_AF=0.2282;AMR_AF=0.6354;AFR_AF=0.7443;EUR_AF=0.6819;SAS_AF=0.4796;AA=A|||;VT=SNP
13	32854249	rs12867826	T	A	100	PASS	AC=24;AF=0.00479233;AN=5008;NS=2504;DP=18793;EAS_AF=0.001;AMR_AF=0.0101;AFR_AF=0.0023;EUR_AF=0.0109;SAS_AF=0.002;AA=T|||;VT=SNP
13	32854998	rs17692070	A	G	100	PASS	AC=864;AF=0.172524;AN=5008;NS=2504;DP=18927;EAS_AF=0.1885;AMR_AF=0.1282;AFR_AF=0.2776;EUR_AF=0.0984;SAS_AF=0.1217;AA=A|||;VT=SNP
13	32855018	rs11617975	C	T	100	PASS	AC=725;AF=0.144768;AN=5008;NS=2504;DP=18754;EAS_AF=0.004;AMR_AF=0.1888;AFR_AF=0.1293;EUR_AF=0.2763;SAS_AF=0.1442;AA=C|||;VT=SNP
13	32856197	rs10492393	G	A	100	PASS	AC=372;AF=0.0742812;AN=5008;NS=2504;DP=22289;EAS_AF=0.2639;AMR_AF=0.0375;AFR_AF=0.003;EUR_AF=0.0229;SAS_AF=0.0542;AA=g|||;VT=SNP
13	32856389	rs17077381	A	G	100	PASS	AC=932;AF=0.186102;AN=5008;NS=2504;DP=20142;EAS_AF=0.1885;AMR_AF=0.1369;AFR_AF=0.3245;EUR_AF=0.0984;SAS_AF=0.1217;AA=A|||;VT=SNP
13	32856998	rs117660017	G	A	100	PASS	AC=34;AF=0.00678914;AN=5008;NS=2504;DP=18253;EAS_AF=0.001;AMR_AF=0.0086;AFR_AF=0.0008;EUR_AF=0.0249;SAS_AF=0.001;AA=G|||;VT=SNP
13	32857681	rs7981590	C	T	100	PASS	AC=2124;AF=0.424121;AN=5008;NS=2504;DP=20996;EAS_AF=0.7649;AMR_AF=0.3602;AFR_AF=0.2118;EUR_AF=0.3171;SAS_AF=0.5153;AA=C|||;VT=SNP
13	32857769	rs1460819	A	C	100	PASS	AC=865;AF=0.172724;AN=5008;NS=2504;DP=18777;EAS_AF=0.1885;AMR_AF=0.1282;AFR_AF=0.2784;EUR_AF=0.0984;SAS_AF=0.1217;AA=A|||;VT=SNP
13	32857818	rs206089	A	T	100	PASS	AC=1148;AF=0.229233;AN=5008;NS=2504;DP=19387;EAS_AF=0.0437;AMR_AF=0.3098;AFR_AF=0.2776;EUR_AF=0.3062;SAS_AF=0.2188;AA=T|||;VT=SNP
13	32858144	rs206090	G	A	100	PASS	AC=771;AF=0.153954;AN=5008;NS=2504;DP=17995;EAS_AF=0.0437;AMR_AF=0.2911;AFR_AF=0.0098;EUR_AF=0.2982;SAS_AF=0.2168;AA=G|||;VT=SNP
13	32858671	rs206091	G	A	100	PASS	AC=1142;AF=0.228035;AN=5008;NS=2504;DP=18693;EAS_AF=0.0437;AMR_AF=0.3098;AFR_AF=0.2731;EUR_AF=0.3062;SAS_AF=0.2188;AA=A|||;VT=SNP
13	32859048	rs17077384	T	C	100	PASS	AC=928;AF=0.185304;AN=5008;NS=2504;DP=17364;EAS_AF=0.1885;AMR_AF=0.1369;AFR_AF=0.3222;EUR_AF=0.0984;SAS_AF=0.1207;AA=T|||;VT=SNP
13	32859154	rs1460818	C	A	100	PASS	AC=1503;AF=0.30012;AN=5008;NS=2504;DP=16303;EAS_AF=0.5308;AMR_AF=0.1772;AFR_AF=0.1331;EUR_AF=0.2624;SAS_AF=0.4141;AA=C|||;VT=SNP
13	32859159	rs206092	G	T	100	PASS	AC=1147;AF=0.229034;AN=5008;NS=2504;DP=16100;EAS_AF=0.0437;AMR_AF=0.3098;AFR_AF=0.2769;EUR_AF=0.3062;SAS_AF=0.2188;AA=T|||;VT=SNP
13	32859423	rs114827	C	G	100	PASS	AC=772;AF=0.154153;AN=5008;NS=2504;DP=17361;EAS_AF=0.0437;AMR_AF=0.2911;AFR_AF=0.0106;EUR_AF=0.2982;SAS_AF=0.2168;AA=C|||;VT=SNP
13	32859674	rs2078326	A	C	100	PASS	AC=1130;AF=0.225639;AN=5008;NS=2504;DP=18390;EAS_AF=0.0437;AMR_AF=0.3055;AFR_AF=0.267;EUR_AF=0.3052;SAS_AF=0.2188;AA=A|||;VT=SNP
13	32860273	rs206093	A	G	100	PASS	AC=1174;AF=0.234425;AN=5008;NS=2504;DP=17437;EAS_AF=0.0446;AMR_AF=0.3127;AFR_AF=0.2958;EUR_AF=0.3052;SAS_AF=0.2188;AA=A|||;VT=SNP
13	32860625	rs206094	A	G	100	PASS	AC=2821;AF=0.563299;AN=5008;NS=2504;DP=14756;EAS_AF=0.2341;AMR_AF=0.6369;AFR_AF=0.7466;EUR_AF=0.6829;SAS_AF=0.4796;AA=G|||;VT=SNP
13	32860731	rs183270	G	A	100	PASS	AC=2822;AF=0.563498;AN=5008;NS=2504;DP=13908;EAS_AF=0.2341;AMR_AF=0.6369;AFR_AF=0.7474;EUR_AF=0.6829;SAS_AF=0.4796;AA=A|||;VT=SNP
13	32862559	rs193022964	C	A	100	PASS	AC=26;AF=0.00519169;AN=5008;NS=2504;DP=17480;EAS_AF=0.001;AMR_AF=0.0058;AFR_AF=0;EUR_AF=0.0139;SAS_AF=0.0072;AA=C|||;VT=SNP
13	32862560	rs140285107	C	G	100	PASS	AC=26;AF=0.00519169;AN=5008;NS=2504;DP=17520;EAS_AF=0.001;AMR_AF=0.0058;AFR_AF=0;EUR_AF=0.0139;SAS_AF=0.0072;AA=C|||;VT=SNP
13	32864212	rs117325636	G	A	100	PASS	AC=29;AF=0.00579073;AN=5008;NS=2504;DP=14158;EAS_AF=0;AMR_AF=0.0058;AFR_AF=0;EUR_AF=0.0239;SAS_AF=0.001;AA=G|||;VT=SNP
13	32864488	rs9534076	G	C	100	PASS	AC=1096;AF=0.21885;AN=5008;NS=2504;DP=14478;EAS_AF=0.1478;AMR_AF=0.2291;AFR_AF=0.1929;EUR_AF=0.328;SAS_AF=0.2076;AA=C|||;VT=SNP
13	32864835	rs56098434	T	C	100	PASS	AC=44;AF=0.00878594;AN=5008;NS=2504;DP=20214;EAS_AF=0;AMR_AF=0.013;AFR_AF=0.0008;EUR_AF=0.0278;SAS_AF=0.0061;AA=T|||;VT=SNP
13	32865177	rs9595279	C	T	100	PASS	AC=1843;AF=0.368011;AN=5008;NS=2504;DP=19506;EAS_AF=0.2649;AMR_AF=0.268;AFR_AF=0.5061;EUR_AF=0.331;SAS_AF=0.3967;AA=T|||;VT=SNP
13	32865784	rs2858211	C	T	100	PASS	AC=885;AF=0.176717;AN=5008;NS=2504;DP=17264;EAS_AF=0.1925;AMR_AF=0.2003;AFR_AF=0.0749;EUR_AF=0.2366;SAS_AF=0.2198;AA=C|||;VT=SNP
13	32866537	rs117220861	T	G	100	PASS	AC=56;AF=0.0111821;AN=5008;NS=2504;DP=20090;EAS_AF=0.001;AMR_AF=0.0259;AFR_AF=0.0038;EUR_AF=0.0249;SAS_AF=0.0072;AA=T|||;VT=SNP
13	32867667	rs17514707	A	G	100	PASS	AC=79;AF=0.0157748;AN=5008;NS=2504;DP=16405;EAS_AF=0;AMR_AF=0.0173;AFR_AF=0.0023;EUR_AF=0.0527;SAS_AF=0.0112;AA=A|||;VT=SNP
13	32868498	rs2301386	T	A	100	PASS	AC=331;AF=0.0660942;AN=5008;NS=2504;DP=19401;EAS_AF=0.0933;AMR_AF=0.0922;AFR_AF=0.0076;EUR_AF=0.0517;SAS_AF=0.1135;AA=T|||;VT=SNP;EX_TARGET
13	32870882	rs206125	G	A	100	PASS	AC=3510;AF=0.700879;AN=5008;NS=2504;DP=16299;EAS_AF=0.7331;AMR_AF=0.7363;AFR_AF=0.7874;EUR_AF=0.6074;SAS_AF=0.6217;AA=A|||;VT=SNP
13	32870906	rs9534093	G	T	100	PASS	AC=370;AF=0.0738818;AN=5008;NS=2504;DP=16318;EAS_AF=0.0933;AMR_AF=0.098;AFR_AF=0.031;EUR_AF=0.0537;SAS_AF=0.1155;AA=A|||;VT=SNP
13	32871089	rs206126	G	A	100	PASS	AC=3511;AF=0.701078;AN=5008;NS=2504;DP=18569;EAS_AF=0.7331;AMR_AF=0.7363;AFR_AF=0.7874;EUR_AF=0.6083;SAS_AF=0.6217;AA=A|||;VT=SNP
13	32871600	rs73169160	C	T	100	PASS	AC=52;AF=0.0103834;AN=5008;NS=2504;DP=15761;EAS_AF=0;AMR_AF=0.0101;AFR_AF=0.0015;EUR_AF=0.0417;SAS_AF=0.001;AA=C|||;VT=SNP
13	32872177	rs206127	C	T	100	PASS	AC=1679;AF=0.335264;AN=5008;NS=2504;DP=22838;EAS_AF=0.3046;AMR_AF=0.353;AFR_AF=0.3797;EUR_AF=0.3588;SAS_AF=0.2699;AA=C|||;VT=SNP
13	32872987	rs1126250	C	G	100	PASS	AC=1287;AF=0.256989;AN=5008;NS=2504;DP=18493;EAS_AF=0.2659;AMR_AF=0.255;AFR_AF=0.0598;EUR_AF=0.3917;SAS_AF=0.3773;AA=C|||;VT=SNP
13	32873110	rs2022	C	T	100	PASS	AC=785;AF=0.156749;AN=5008;NS=2504;DP=20439;EAS_AF=0.1567;AMR_AF=0.2133;AFR_AF=0.121;EUR_AF=0.168;SAS_AF=0.1534;AA=C|||;VT=SNP
13	32873175	rs2021	T	C	100	PASS	AC=1261;AF=0.251797;AN=5008;NS=2504;DP=22164;EAS_AF=0.3304;AMR_AF=0.2767;AFR_AF=0.2269;EUR_AF=0.2038;SAS_AF=0.2362;AA=T|||;VT=SNP
13	32873265	rs9534105	A	C	100	PASS	AC=786;AF=0.156949;AN=5008;NS=2504;DP=20471;EAS_AF=0.1567;AMR_AF=0.2133;AFR_AF=0.1218;EUR_AF=0.168;SAS_AF=0.1534;AA=A|||;VT=SNP
13	32873824	rs78378344	C	T	100	PASS	AC=369;AF=0.0736821;AN=5008;NS=2504;DP=18964;EAS_AF=0.0933;AMR_AF=0.098;AFR_AF=0.031;EUR_AF=0.0537;SAS_AF=0.1145;AA=C|||;VT=SNP
13	32873832	rs78993753	G	C	100	PASS	AC=370;AF=0.0738818;AN=5008;NS=2504;DP=19087;EAS_AF=0.0933;AMR_AF=0.098;AFR_AF=0.0318;EUR_AF=0.0537;SAS_AF=0.1145;AA=C|||;VT=SNP
13	32873844	rs206128	G	T	100	PASS	AC=3513;AF=0.701478;AN=5008;NS=2504;DP=19295;EAS_AF=0.7341;AMR_AF=0.7363;AFR_AF=0.789;EUR_AF=0.6083;SAS_AF=0.6207;AA=T|||;VT=SNP
13	32873902	rs206129	C	G	100	PASS	AC=556;AF=0.111022;AN=5008;NS=2504;DP=20316;EAS_AF=0.1389;AMR_AF=0.0821;AFR_AF=0.0416;EUR_AF=0.1879;SAS_AF=0.1176;AA=C|||;VT=SNP
13	32873953	rs762891	G	T	100	PASS	AC=1425;AF=0.284545;AN=5008;NS=2504;DP=19732;EAS_AF=0.3294;AMR_AF=0.2824;AFR_AF=0.3578;EUR_AF=0.1938;SAS_AF=0.2342;AA=A|||;VT=SNP
13	32874234	rs2013080	G	A	100	PASS	AC=1212;AF=0.242013;AN=5008;NS=2504;DP=19733;EAS_AF=0.3065;AMR_AF=0.2709;AFR_AF=0.2201;EUR_AF=0.1938;SAS_AF=0.2342;AA=G|||;VT=SNP
13	32874643	rs206130	G	C	100	PASS	AC=919;AF=0.183506;AN=5008;NS=2504;DP=15543;EAS_AF=0.1558;AMR_AF=0.1427;AFR_AF=0.267;EUR_AF=0.1899;SAS_AF=0.1217;AA=g|||;VT=SNP
13	32874970	rs77409330	C	T	100	PASS	AC=371;AF=0.0740815;AN=5008;NS=2504;DP=17379;EAS_AF=0.0952;AMR_AF=0.098;AFR_AF=0.031;EUR_AF=0.0537;SAS_AF=0.1145;AA=C|||;VT=SNP
13	32874975	rs9567542	C	T	100	PASS	AC=1330;AF=0.265575;AN=5008;NS=2504;DP=17249;EAS_AF=0.3313;AMR_AF=0.2767;AFR_AF=0.2867;EUR_AF=0.1938;SAS_AF=0.2352;AA=C|||;VT=SNP
13	32875014	rs78841918	C	T	100	PASS	AC=371;AF=0.0740815;AN=5008;NS=2504;DP=17828;EAS_AF=0.0952;AMR_AF=0.098;AFR_AF=0.031;EUR_AF=0.0537;SAS_AF=0.1145;AA=C|||;VT=SNP
13	32875503	rs11838831	C	G	100	PASS	AC=371;AF=0.0740815;AN=5008;NS=2504;DP=22893;EAS_AF=0.0952;AMR_AF=0.098;AFR_AF=0.031;EUR_AF=0.0537;SAS_AF=0.1145;AA=C|||;VT=SNP
13	32875763	rs206131	C	T	100	PASS	AC=914;AF=0.182508;AN=5008;NS=2504;DP=20175;EAS_AF=0.1548;AMR_AF=0.1412;AFR_AF=0.2648;EUR_AF=0.1909;SAS_AF=0.1207;AA=T|||;VT=SNP
13	32876094	rs372670	A	G	100	PASS	AC=922;AF=0.184105;AN=5008;NS=2504;DP=18782;EAS_AF=0.1548;AMR_AF=0.1412;AFR_AF=0.2678;EUR_AF=0.1928;SAS_AF=0.1227;AA=G|||;VT=SNP
13	32876097	rs407191	T	C	100	PASS	AC=922;AF=0.184105;AN=5008;NS=2504;DP=18742;EAS_AF=0.1548;AMR_AF=0.1412;AFR_AF=0.2678;EUR_AF=0.1928;SAS_AF=0.1227;AA=C|||;VT=SNP
13	32876296	rs206132	A	G	100	PASS	AC=3533;AF=0.705471;AN=5008;NS=2504;DP=18349;EAS_AF=0.7391;AMR_AF=0.7435;AFR_AF=0.789;EUR_AF=0.6153;SAS_AF=0.6237;AA=G|||;VT=SNP
13	32876413	rs206133	T	C	100	PASS	AC=920;AF=0.183706;AN=5008;NS=2504;DP=17985;EAS_AF=0.1538;AMR_AF=0.1412;AFR_AF=0.2685;EUR_AF=0.1918;SAS_AF=0.1217;AA=C|||;VT=SNP
13	32876504	rs206134	A	C	100	PASS	AC=919;AF=0.183506;AN=5008;NS=2504;DP=16420;EAS_AF=0.1538;AMR_AF=0.1412;AFR_AF=0.2678;EUR_AF=0.1909;SAS_AF=0.1227;AA=A|||;VT=SNP
13	32876514	rs206135	T	C	100	PASS	AC=919;AF=0.183506;AN=5008;NS=2504;DP=16794;EAS_AF=0.1538;AMR_AF=0.1412;AFR_AF=0.2678;EUR_AF=0.1909;SAS_AF=0.1227;AA=T|||;VT=SNP
13	32876569	rs145006987	A	G	100	PASS	AC=14;AF=0.00279553;AN=5008;NS=2504;DP=18237;EAS_AF=0;AMR_AF=0.0029;AFR_AF=0.0015;EUR_AF=0.007;SAS_AF=0.0031;AA=A|||;VT=SNP
13	32877321	rs206136	G	A	100	PASS	AC=3515;AF=0.701877;AN=5008;NS=2504;DP=23349;EAS_AF=0.7371;AMR_AF=0.7378;AFR_AF=0.7874;EUR_AF=0.6054;SAS_AF=0.6237;AA=A|||;VT=SNP
13	32877696	rs9590896	G	A	100	PASS	AC=917;AF=0.183107;AN=5008;NS=2504;DP=20725;EAS_AF=0.1528;AMR_AF=0.1412;AFR_AF=0.2663;EUR_AF=0.1909;SAS_AF=0.1237;AA=A|||;VT=SNP
13	32877888	rs9526061	A	C	100	PASS	AC=799;AF=0.159545;AN=5008;NS=2504;DP=21944;EAS_AF=0.1567;AMR_AF=0.2161;AFR_AF=0.1309;EUR_AF=0.167;SAS_AF=0.1534;AA=A|||;VT=SNP
13	32878673	rs61948366	T	A	100	PASS	AC=65;AF=0.0129792;AN=5008;NS=2504;DP=17929;EAS_AF=0;AMR_AF=0.0144;AFR_AF=0;EUR_AF=0.0398;SAS_AF=0.0153;AA=T|||;VT=SNP
13	32878769	rs74694485	G	A	100	PASS	AC=375;AF=0.0748802;AN=5008;NS=2504;DP=17779;EAS_AF=0.0952;AMR_AF=0.1023;AFR_AF=0.031;EUR_AF=0.0547;SAS_AF=0.1145;AA=G|||;VT=SNP
13	32878999	rs206137	G	A	100	PASS	AC=63;AF=0.0125799;AN=5008;NS=2504;DP=13855;EAS_AF=0;AMR_AF=0.0216;AFR_AF=0.0015;EUR_AF=0.0378;SAS_AF=0.0082;AA=G|||;VT=SNP
13	32879195	rs206138	G	A	100	PASS	AC=1941;AF=0.38758;AN=5008;NS=2504;DP=16927;EAS_AF=0.4861;AMR_AF=0.4078;AFR_AF=0.3253;EUR_AF=0.3877;SAS_AF=0.3558;AA=g|||;VT=SNP
13	32879261	rs206139	C	T	100	PASS	AC=1948;AF=0.388978;AN=5008;NS=2504;DP=18852;EAS_AF=0.4861;AMR_AF=0.4078;AFR_AF=0.3306;EUR_AF=0.3877;SAS_AF=0.3558;AA=T|||;VT=SNP
13	32879312	rs206140	T	G	100	PASS	AC=1964;AF=0.392173;AN=5008;NS=2504;DP=20865;EAS_AF=0.4861;AMR_AF=0.4135;AFR_AF=0.3306;EUR_AF=0.3976;SAS_AF=0.3579;AA=G|||;VT=SNP
13	32879582	rs206141	A	C	100	PASS	AC=1958;AF=0.390974;AN=5008;NS=2504;DP=14391;EAS_AF=0.4861;AMR_AF=0.4135;AFR_AF=0.326;EUR_AF=0.3976;SAS_AF=0.3579;AA=C|||;VT=SNP
13	32879706	rs76682711	T	C	100	PASS	AC=33;AF=0.00658946;AN=5008;NS=2504;DP=19849;EAS_AF=0;AMR_AF=0.0058;AFR_AF=0;EUR_AF=0.0268;SAS_AF=0.002;AA=T|||;VT=SNP
13	32880046	rs206142	A	G	100	PASS	AC=3515;AF=0.701877;AN=5008;NS=2504;DP=18350;EAS_AF=0.7371;AMR_AF=0.7392;AFR_AF=0.7874;EUR_AF=0.6093;SAS_AF=0.6186;AA=G|||;VT=SNP
13	32880626	rs206143	G	A	100	PASS	AC=1942;AF=0.38778;AN=5008;NS=2504;DP=18726;EAS_AF=0.4861;AMR_AF=0.4078;AFR_AF=0.326;EUR_AF=0.3877;SAS_AF=0.3558;AA=G|||;VT=SNP
13	32881185	rs206144	G	A	100	PASS	AC=1956;AF=0.390575;AN=5008;NS=2504;DP=16054;EAS_AF=0.4861;AMR_AF=0.4135;AFR_AF=0.326;EUR_AF=0.3976;SAS_AF=0.3558;AA=G|||;VT=SNP
13	32881431	rs172241	T	C	100	PASS	AC=1956;AF=0.390575;AN=5008;NS=2504;DP=14568;EAS_AF=0.4861;AMR_AF=0.4135;AFR_AF=0.326;EUR_AF=0.3976;SAS_AF=0.3558;AA=T|||;VT=SNP
13	32881502	rs371901	A	G	100	PASS	AC=1962;AF=0.391773;AN=5008;NS=2504;DP=13527;EAS_AF=0.4861;AMR_AF=0.4121;AFR_AF=0.3313;EUR_AF=0.3976;SAS_AF=0.3558;AA=G|||;VT=SNP
13	32881543	rs2858213	A	G	100	PASS	AC=1963;AF=0.391973;AN=5008;NS=2504;DP=14551;EAS_AF=0.4861;AMR_AF=0.4135;AFR_AF=0.3313;EUR_AF=0.3976;SAS_AF=0.3558;AA=G|||;VT=SNP
13	32881587	rs408394	G	T	100	PASS	AC=1956;AF=0.390575;AN=5008;NS=2504;DP=11220;EAS_AF=0.4861;AMR_AF=0.4135;AFR_AF=0.326;EUR_AF=0.3976;SAS_AF=0.3558;AA=G|||;VT=SNP
13	32881775	rs2032471	A	T	100	PASS	AC=1957;AF=0.390775;AN=5008;NS=2504;DP=14104;EAS_AF=0.4851;AMR_AF=0.4135;AFR_AF=0.326;EUR_AF=0.3976;SAS_AF=0.3579;AA=A|||;VT=SNP
13	32882128	rs176178	C	T	100	PASS	AC=1957;AF=0.390775;AN=5008;NS=2504;DP=14793;EAS_AF=0.4861;AMR_AF=0.4135;AFR_AF=0.3268;EUR_AF=0.3976;SAS_AF=0.3558;AA=C|||;VT=SNP
13	32882238	rs206100	T	C	100	PASS	AC=1957;AF=0.390775;AN=5008;NS=2504;DP=17555;EAS_AF=0.4861;AMR_AF=0.4135;AFR_AF=0.3268;EUR_AF=0.3976;SAS_AF=0.3558;AA=C|||;VT=SNP
13	32882504	rs206101	C	T	100	PASS	AC=1957;AF=0.390775;AN=5008;NS=2504;DP=19652;EAS_AF=0.4861;AMR_AF=0.4135;AFR_AF=0.3268;EUR_AF=0.3976;SAS_AF=0.3558;AA=C|||;VT=SNP
13	32882646	rs206102	C	G	100	PASS	AC=1957;AF=0.390775;AN=5008;NS=2504;DP=20281;EAS_AF=0.4861;AMR_AF=0.4135;AFR_AF=0.3268;EUR_AF=0.3976;SAS_AF=0.3558;AA=C|||;VT=SNP
13	32883052	rs206103	G	A	100	PASS	AC=1957;AF=0.390775;AN=5008;NS=2504;DP=17899;EAS_AF=0.4861;AMR_AF=0.4135;AFR_AF=0.3268;EUR_AF=0.3976;SAS_AF=0.3558;AA=A|||;VT=SNP
13	32883161	rs206105	C	T	100	PASS	AC=1962;AF=0.391773;AN=5008;NS=2504;DP=12868;EAS_AF=0.4861;AMR_AF=0.4135;AFR_AF=0.3275;EUR_AF=0.3976;SAS_AF=0.3599;AA=C|||;VT=SNP
13	32883245	rs74762519	A	G	100	PASS	AC=371;AF=0.0740815;AN=5008;NS=2504;DP=14626;EAS_AF=0.0952;AMR_AF=0.098;AFR_AF=0.031;EUR_AF=0.0537;SAS_AF=0.1145;AA=A|||;VT=SNP
13	32883345	rs206106	T	C	100	PASS	AC=1957;AF=0.390775;AN=5008;NS=2504;DP=16149;EAS_AF=0.4861;AMR_AF=0.4135;AFR_AF=0.3268;EUR_AF=0.3976;SAS_AF=0.3558;AA=T|||;VT=SNP
13	32883422	rs206107	T	C	100	PASS	AC=1957;AF=0.390775;AN=5008;NS=2504;DP=17406;EAS_AF=0.4861;AMR_AF=0.4135;AFR_AF=0.3268;EUR_AF=0.3976;SAS_AF=0.3558;AA=C|||;VT=SNP
13	32883583	rs9526072	G	A	100	PASS	AC=371;AF=0.0740815;AN=5008;NS=2504;DP=19780;EAS_AF=0.0952;AMR_AF=0.098;AFR_AF=0.031;EUR_AF=0.0537;SAS_AF=0.1145;AA=A|||;VT=SNP
13	32883779	rs12858289	A	C	100	PASS	AC=1034;AF=0.20647;AN=5008;NS=2504;DP=21486;EAS_AF=0.3323;AMR_AF=0.2709;AFR_AF=0.0605;EUR_AF=0.2018;SAS_AF=0.2331;AA=A|||;VT=SNP
13	32884048	rs206108	T	C	100	PASS	AC=1965;AF=0.392372;AN=5008;NS=2504;DP=20856;EAS_AF=0.4861;AMR_AF=0.415;AFR_AF=0.3321;EUR_AF=0.3976;SAS_AF=0.3558;AA=C|||;VT=SNP
13	32884504	rs206109	G	C	100	PASS	AC=2768;AF=0.552716;AN=5008;NS=2504;DP=21025;EAS_AF=0.6419;AMR_AF=0.6282;AFR_AF=0.4682;EUR_AF=0.5646;SAS_AF=0.5092;AA=C|||;VT=SNP
13	32884653	rs206110	G	T	100	PASS	AC=3135;AF=0.625998;AN=5008;NS=2504;DP=17891;EAS_AF=0.7371;AMR_AF=0.7262;AFR_AF=0.4962;EUR_AF=0.6183;SAS_AF=0.6237;AA=T|||;VT=SNP
13	32884771	rs206111	T	C	100	PASS	AC=1964;AF=0.392173;AN=5008;NS=2504;DP=20030;EAS_AF=0.4861;AMR_AF=0.4135;AFR_AF=0.3321;EUR_AF=0.3976;SAS_AF=0.3558;AA=C|||;VT=SNP
13	32885654	rs445909	T	C	100	PASS	AC=1963;AF=0.391973;AN=5008;NS=2504;DP=13345;EAS_AF=0.4851;AMR_AF=0.4135;AFR_AF=0.3313;EUR_AF=0.3976;SAS_AF=0.3569;AA=t|||;VT=SNP
13	32885658	rs371193	G	A	100	PASS	AC=803;AF=0.160343;AN=5008;NS=2504;DP=13103;EAS_AF=0.1528;AMR_AF=0.1412;AFR_AF=0.1785;EUR_AF=0.1938;SAS_AF=0.1227;AA=g|||;VT=SNP
13	32886140	rs143985973	C	T	100	PASS	AC=24;AF=0.00479233;AN=5008;NS=2504;DP=19240;EAS_AF=0.001;AMR_AF=0.0072;AFR_AF=0;EUR_AF=0.0119;SAS_AF=0.0061;AA=C|||;VT=SNP
13	32886213	rs9534154	G	A	100	PASS	AC=796;AF=0.158946;AN=5008;NS=2504;DP=18598;EAS_AF=0.1567;AMR_AF=0.2176;AFR_AF=0.1475;EUR_AF=0.167;SAS_AF=0.1268;AA=G|||;VT=SNP
13	32886574	rs9534156	C	G	100	PASS	AC=609;AF=0.121605;AN=5008;NS=2504;DP=20143;EAS_AF=0.1567;AMR_AF=0.2061;AFR_AF=0.0121;EUR_AF=0.167;SAS_AF=0.1268;AA=C|||;VT=SNP
13	32886741	rs176179	G	A	100	PASS	AC=1964;AF=0.392173;AN=5008;NS=2504;DP=19734;EAS_AF=0.4851;AMR_AF=0.4135;AFR_AF=0.3313;EUR_AF=0.3966;SAS_AF=0.3589;AA=G|||;VT=SNP
13	32886940	rs74406670	G	T	100	PASS	AC=674;AF=0.134585;AN=5008;NS=2504;DP=18881;EAS_AF=0.0952;AMR_AF=0.111;AFR_AF=0.2526;EUR_AF=0.0547;SAS_AF=0.1145;AA=g|||;VT=SNP
13	32887150	rs73169172	G	T	100	PASS	AC=609;AF=0.121605;AN=5008;NS=2504;DP=20075;EAS_AF=0.1567;AMR_AF=0.2061;AFR_AF=0.0121;EUR_AF=0.167;SAS_AF=0.1268;AA=g|||;VT=SNP
13	32887307	rs206112	A	T	100	PASS	AC=1957;AF=0.390775;AN=5008;NS=2504;DP=18519;EAS_AF=0.4851;AMR_AF=0.4135;AFR_AF=0.3268;EUR_AF=0.3956;SAS_AF=0.3589;AA=a|||;VT=SNP
13	32887389	rs4942417	A	C	100	PASS	AC=799;AF=0.159545;AN=5008;NS=2504;DP=21679;EAS_AF=0.1567;AMR_AF=0.2176;AFR_AF=0.1498;EUR_AF=0.167;SAS_AF=0.1268;AA=a|||;VT=SNP
13	32887530	rs367234	T	C	100	PASS	AC=2762;AF=0.551518;AN=5008;NS=2504;DP=19041;EAS_AF=0.6419;AMR_AF=0.6326;AFR_AF=0.4803;EUR_AF=0.5626;SAS_AF=0.4857;AA=T|||;VT=SNP
13	32887534	rs438903	T	C	100	PASS	AC=3532;AF=0.705272;AN=5008;NS=2504;DP=18971;EAS_AF=0.7371;AMR_AF=0.7493;AFR_AF=0.8026;EUR_AF=0.6173;SAS_AF=0.6002;AA=C|||;VT=SNP
13	32887565	rs206113	A	G	100	PASS	AC=2761;AF=0.551318;AN=5008;NS=2504;DP=17486;EAS_AF=0.6419;AMR_AF=0.6326;AFR_AF=0.4788;EUR_AF=0.5636;SAS_AF=0.4857;AA=A|||;VT=SNP
13	32887616	rs188208	A	G	100	PASS	AC=1964;AF=0.392173;AN=5008;NS=2504;DP=16690;EAS_AF=0.4851;AMR_AF=0.415;AFR_AF=0.3313;EUR_AF=0.3956;SAS_AF=0.3589;AA=A|||;VT=SNP
13	32888021	rs9534160	G	A	100	PASS	AC=676;AF=0.134984;AN=5008;NS=2504;DP=18273;EAS_AF=0.0952;AMR_AF=0.111;AFR_AF=0.2542;EUR_AF=0.0547;SAS_AF=0.1145;AA=A|||;VT=SNP
13	32888062	rs206114	A	C	100	PASS	AC=2760;AF=0.551118;AN=5008;NS=2504;DP=18393;EAS_AF=0.6419;AMR_AF=0.6311;AFR_AF=0.4803;EUR_AF=0.5616;SAS_AF=0.4857;AA=C|||;VT=SNP
13	32888158	rs61948374	G	A	100	PASS	AC=60;AF=0.0119808;AN=5008;NS=2504;DP=20946;EAS_AF=0;AMR_AF=0.013;AFR_AF=0;EUR_AF=0.0368;SAS_AF=0.0143;AA=G|||;VT=SNP
13	32888424	rs10492394	T	C	100	PASS	AC=64;AF=0.0127796;AN=5008;NS=2504;DP=19668;EAS_AF=0;AMR_AF=0.013;AFR_AF=0.0015;EUR_AF=0.0408;SAS_AF=0.0123;AA=T|||;VT=SNP
13	32888473	rs206115	C	T	100	PASS	AC=2755;AF=0.55012;AN=5008;NS=2504;DP=18926;EAS_AF=0.6419;AMR_AF=0.6297;AFR_AF=0.4788;EUR_AF=0.5596;SAS_AF=0.4857;AA=T|||;VT=SNP
13	32888483	rs206116	G	A	100	PASS	AC=1956;AF=0.390575;AN=5008;NS=2504;DP=19053;EAS_AF=0.4851;AMR_AF=0.4121;AFR_AF=0.3268;EUR_AF=0.3926;SAS_AF=0.362;AA=G|||;VT=SNP
13	32888709	rs206117	C	T	100	PASS	AC=1953;AF=0.389976;AN=5008;NS=2504;DP=19618;EAS_AF=0.4861;AMR_AF=0.4121;AFR_AF=0.3268;EUR_AF=0.3907;SAS_AF=0.3599;AA=C|||;VT=SNP
13	32889363	rs3092989	G	A	100	PASS	AC=799;AF=0.159545;AN=5008;NS=2504;DP=17742;EAS_AF=0.1567;AMR_AF=0.219;AFR_AF=0.1467;EUR_AF=0.17;SAS_AF=0.1268;AA=G|||;VT=SNP
13	32889792	rs206118	A	G	100	PASS	AC=744;AF=0.148562;AN=5008;NS=2504;DP=14214;EAS_AF=0.1696;AMR_AF=0.1427;AFR_AF=0.1188;EUR_AF=0.1928;SAS_AF=0.1258;AA=A|||;VT=SNP
13	32889968	rs206119	G	A	100	PASS	AC=3712;AF=0.741214;AN=5008;NS=2504;DP=14633;EAS_AF=0.875;AMR_AF=0.732;AFR_AF=0.5552;EUR_AF=0.7843;SAS_AF=0.817;AA=A|||;VT=SNP
13	32890026	rs9562605	C	T	100	PASS	AC=1134;AF=0.226438;AN=5008;NS=2504;DP=16009;EAS_AF=0.3105;AMR_AF=0.2853;AFR_AF=0.1551;EUR_AF=0.1889;SAS_AF=0.2331;AA=C|||;VT=SNP
13	32890227	rs9567552	G	T	100	PASS	AC=1084;AF=0.216454;AN=5008;NS=2504;DP=19836;EAS_AF=0.3244;AMR_AF=0.2032;AFR_AF=0.1445;EUR_AF=0.2038;SAS_AF=0.2249;AA=G|||;VT=SNP
13	32890572	rs1799943	G	A	100	PASS	AC=1048;AF=0.209265;AN=5008;NS=2504;DP=20100;EAS_AF=0.3601;AMR_AF=0.2075;AFR_AF=0.0651;EUR_AF=0.2157;SAS_AF=0.2434;AA=G|||;VT=SNP;EX_TARGET
13	32891305	rs11571576	T	C	100	PASS	AC=367;AF=0.0732827;AN=5008;NS=2504;DP=16858;EAS_AF=0.0903;AMR_AF=0.0994;AFR_AF=0.0333;EUR_AF=0.0447;SAS_AF=0.1207;AA=C|||;VT=SNP
13	32891706	rs206120	A	G	100	PASS	AC=764;AF=0.152556;AN=5008;NS=2504;DP=17977;EAS_AF=0.1736;AMR_AF=0.147;AFR_AF=0.1263;EUR_AF=0.1998;SAS_AF=0.1217;AA=A|||;VT=SNP
13	32891798	rs11571579	T	C	100	PASS	AC=1326;AF=0.264776;AN=5008;NS=2504;DP=18212;EAS_AF=0.369;AMR_AF=0.232;AFR_AF=0.2133;EUR_AF=0.2644;SAS_AF=0.2505;AA=T|||;VT=SNP
13	32892694	rs11571582	G	T	100	PASS	AC=368;AF=0.0734824;AN=5008;NS=2504;DP=14568;EAS_AF=0.0903;AMR_AF=0.0994;AFR_AF=0.034;EUR_AF=0.0447;SAS_AF=0.1207;AA=G|||;VT=SNP
13	32892735	rs206122	T	C	100	PASS	AC=3198;AF=0.638578;AN=5008;NS=2504;DP=13807;EAS_AF=0.6954;AMR_AF=0.6326;AFR_AF=0.553;EUR_AF=0.6998;SAS_AF=0.637;AA=C|||;VT=SNP
13	32892760	rs11571583	A	C	100	PASS	AC=1329;AF=0.265375;AN=5008;NS=2504;DP=14029;EAS_AF=0.3681;AMR_AF=0.232;AFR_AF=0.2148;EUR_AF=0.2644;SAS_AF=0.2526;AA=A|||;VT=SNP
13	32892820	rs11571584	T	C	100	PASS	AC=399;AF=0.0796725;AN=5008;NS=2504;DP=15175;EAS_AF=0.0903;AMR_AF=0.1009;AFR_AF=0.0567;EUR_AF=0.0447;SAS_AF=0.1207;AA=C|||;VT=SNP
13	32893724	rs117573552	G	A	100	PASS	AC=36;AF=0.0071885;AN=5008;NS=2504;DP=18940;EAS_AF=0;AMR_AF=0.013;AFR_AF=0.0008;EUR_AF=0.0249;SAS_AF=0.001;AA=G|||;VT=SNP
13	32893791	rs9534174	A	G	100	PASS	AC=2726;AF=0.544329;AN=5008;NS=2504;DP=18149;EAS_AF=0.5437;AMR_AF=0.549;AFR_AF=0.593;EUR_AF=0.504;SAS_AF=0.5174;AA=G|||;VT=SNP
13	32894322	rs11571589	G	A	100	PASS	AC=15;AF=0.00299521;AN=5008;NS=2504;DP=22178;EAS_AF=0;AMR_AF=0.0043;AFR_AF=0;EUR_AF=0.0119;SAS_AF=0;AA=G|||;VT=SNP
13	32894484	rs11571590	G	A	100	PASS	AC=246;AF=0.0491214;AN=5008;NS=2504;DP=22493;EAS_AF=0.0823;AMR_AF=0.0115;AFR_AF=0.0008;EUR_AF=0.0378;SAS_AF=0.1186;AA=G|||;VT=SNP
13	32894738	rs11571591	G	A	100	PASS	AC=367;AF=0.0732827;AN=5008;NS=2504;DP=21075;EAS_AF=0.0903;AMR_AF=0.0994;AFR_AF=0.0333;EUR_AF=0.0447;SAS_AF=0.1207;AA=G|||;VT=SNP
13	32894865	rs11571592	T	C	100	PASS	AC=98;AF=0.0195687;AN=5008;NS=2504;DP=21121;EAS_AF=0.002;AMR_AF=0.0288;AFR_AF=0.0008;EUR_AF=0.0447;SAS_AF=0.0307;AA=T|||;VT=SNP
13	32895674	rs11571594	C	T	100	PASS	AC=367;AF=0.0732827;AN=5008;NS=2504;DP=18749;EAS_AF=0.0913;AMR_AF=0.0994;AFR_AF=0.0333;EUR_AF=0.0447;SAS_AF=0.1196;AA=C|||;VT=SNP
13	32896676	rs11571597	G	A	100	PASS	AC=371;AF=0.0740815;AN=5008;NS=2504;DP=19475;EAS_AF=0.0972;AMR_AF=0.0922;AFR_AF=0.0325;EUR_AF=0.0398;SAS_AF=0.1288;AA=G|||;VT=SNP
13	32896722	rs11571598	C	T	100	PASS	AC=370;AF=0.0738818;AN=5008;NS=2504;DP=18314;EAS_AF=0.0972;AMR_AF=0.0922;AFR_AF=0.0325;EUR_AF=0.0348;SAS_AF=0.1329;AA=C|||;VT=SNP
13	32896846	rs206070	G	A	100	PASS	AC=537;AF=0.107228;AN=5008;NS=2504;DP=19950;EAS_AF=0.1518;AMR_AF=0.0836;AFR_AF=0.0091;EUR_AF=0.1978;SAS_AF=0.1176;AA=G|||;VT=SNP
13	32897338	rs55953893	G	A	100	PASS	AC=100;AF=0.0199681;AN=5008;NS=2504;DP=12803;EAS_AF=0;AMR_AF=0.1009;AFR_AF=0.0008;EUR_AF=0.0139;SAS_AF=0.0153;AA=G|||;VT=SNP
13	32898238	rs11571605	G	A	100	PASS	AC=369;AF=0.0736821;AN=5008;NS=2504;DP=17883;EAS_AF=0.0962;AMR_AF=0.0922;AFR_AF=0.0325;EUR_AF=0.0348;SAS_AF=0.1329;AA=G|||;VT=SNP
13	32899388	rs11571610	A	C	100	PASS	AC=372;AF=0.0742812;AN=5008;NS=2504;DP=13921;EAS_AF=0.0962;AMR_AF=0.0965;AFR_AF=0.0325;EUR_AF=0.0348;SAS_AF=0.1329;AA=A|||;VT=SNP
13	32899468	rs4942423	G	T	100	PASS	AC=111;AF=0.0221645;AN=5008;NS=2504;DP=13579;EAS_AF=0;AMR_AF=0.0288;AFR_AF=0.003;EUR_AF=0.0686;SAS_AF=0.0184;AA=G|||;VT=SNP
13	32899567	rs11571613	G	C	100	PASS	AC=1318;AF=0.263179;AN=5008;NS=2504;DP=14480;EAS_AF=0.369;AMR_AF=0.2378;AFR_AF=0.2088;EUR_AF=0.2584;SAS_AF=0.2505;AA=G|||;VT=SNP
13	32900149	rs3783265	T	C	100	PASS	AC=372;AF=0.0742812;AN=5008;NS=2504;DP=14110;EAS_AF=0.0962;AMR_AF=0.0965;AFR_AF=0.0325;EUR_AF=0.0348;SAS_AF=0.1329;AA=T|||;VT=SNP
13	32900933	rs3752451	T	A	100	PASS	AC=1744;AF=0.348243;AN=5008;NS=2504;DP=20317;EAS_AF=0.4643;AMR_AF=0.3357;AFR_AF=0.27;EUR_AF=0.3091;SAS_AF=0.3834;AA=A|||;VT=SNP
13	32901430	rs79990454	A	C	100	PASS	AC=372;AF=0.0742812;AN=5008;NS=2504;DP=18844;EAS_AF=0.0962;AMR_AF=0.0965;AFR_AF=0.0325;EUR_AF=0.0348;SAS_AF=0.1329;AA=C|||;VT=SNP
13	32902067	rs79347017	A	G	100	PASS	AC=369;AF=0.0736821;AN=5008;NS=2504;DP=12188;EAS_AF=0.0962;AMR_AF=0.0922;AFR_AF=0.0325;EUR_AF=0.0348;SAS_AF=0.1329;AA=G|||;VT=SNP
13	32902394	rs12869544	T	C	100	PASS	AC=1270;AF=0.253594;AN=5008;NS=2504;DP=16744;EAS_AF=0.3681;AMR_AF=0.232;AFR_AF=0.1641;EUR_AF=0.2744;SAS_AF=0.2505;AA=T|||;VT=SNP
13	32903685	rs2126042	C	T	100	PASS	AC=931;AF=0.185903;AN=5008;NS=2504;DP=14968;EAS_AF=0.0794;AMR_AF=0.2176;AFR_AF=0.2746;EUR_AF=0.1938;SAS_AF=0.1452;AA=C|||;VT=SNP
13	32904497	rs144864139	G	A	100	PASS	AC=20;AF=0.00399361;AN=5008;NS=2504;DP=22028;EAS_AF=0;AMR_AF=0.013;AFR_AF=0.0008;EUR_AF=0.0089;SAS_AF=0.001;AA=G|||;VT=SNP
13	32904740	rs11571635	G	A	100	PASS	AC=15;AF=0.00299521;AN=5008;NS=2504;DP=20611;EAS_AF=0;AMR_AF=0.0101;AFR_AF=0.0008;EUR_AF=0.006;SAS_AF=0.001;AA=G|||;VT=SNP
13	32905628	rs11571638	C	A	100	PASS	AC=367;AF=0.0732827;AN=5008;NS=2504;DP=18000;EAS_AF=0.0962;AMR_AF=0.0908;AFR_AF=0.0325;EUR_AF=0.0348;SAS_AF=0.1319;AA=A|||;VT=SNP
13	32905998	rs11147486	A	G	100	PASS	AC=369;AF=0.0736821;AN=5008;NS=2504;DP=17133;EAS_AF=0.0962;AMR_AF=0.0922;AFR_AF=0.0325;EUR_AF=0.0348;SAS_AF=0.1329;AA=A|||;VT=SNP
13	32906480	rs766173	A	C	100	PASS	AC=369;AF=0.0736821;AN=5008;NS=2504;DP=17587;EAS_AF=0.0962;AMR_AF=0.0922;AFR_AF=0.0325;EUR_AF=0.0348;SAS_AF=0.1329;AA=A|||;VT=SNP;EX_TARGET
13	32906729	rs144848	A	C	100	PASS	AC=1249;AF=0.249401;AN=5008;NS=2504;DP=17972;EAS_AF=0.2847;AMR_AF=0.2997;AFR_AF=0.084;EUR_AF=0.2952;SAS_AF=0.3538;AA=A|||;VT=SNP;EX_TARGET
13	32906980	rs1801439	A	G	100	PASS	AC=369;AF=0.0736821;AN=5008;NS=2504;DP=19193;EAS_AF=0.0962;AMR_AF=0.0922;AFR_AF=0.0325;EUR_AF=0.0348;SAS_AF=0.1329;AA=A|||;VT=SNP;EX_TARGET
13	32907767	rs11571643	C	T	100	PASS	AC=369;AF=0.0736821;AN=5008;NS=2504;DP=21143;EAS_AF=0.0952;AMR_AF=0.0937;AFR_AF=0.0325;EUR_AF=0.0348;SAS_AF=0.1329;AA=C|||;VT=SNP
13	32908347	rs1963505	C	T	100	PASS	AC=1710;AF=0.341454;AN=5008;NS=2504;DP=20047;EAS_AF=0.4633;AMR_AF=0.33;AFR_AF=0.2489;EUR_AF=0.3091;SAS_AF=0.3824;AA=T|||;VT=SNP
13	32908629	rs1029304	A	G	100	PASS	AC=1340;AF=0.267572;AN=5008;NS=2504;DP=16360;EAS_AF=0.3681;AMR_AF=0.2378;AFR_AF=0.2141;EUR_AF=0.2744;SAS_AF=0.2505;AA=A|||;VT=SNP
13	32910056	rs11571650	T	G	100	PASS	AC=368;AF=0.0734824;AN=5008;NS=2504;DP=15438;EAS_AF=0.0952;AMR_AF=0.0922;AFR_AF=0.0325;EUR_AF=0.0348;SAS_AF=0.1329;AA=T|||;VT=SNP
13	32910328	rs2320236	T	C	100	PASS	AC=874;AF=0.174521;AN=5008;NS=2504;DP=18667;EAS_AF=0.0804;AMR_AF=0.2147;AFR_AF=0.2307;EUR_AF=0.1948;SAS_AF=0.1462;AA=T|||;VT=SNP
13	32910351	rs11571651	G	T	100	PASS	AC=368;AF=0.0734824;AN=5008;NS=2504;DP=19108;EAS_AF=0.0952;AMR_AF=0.0922;AFR_AF=0.0325;EUR_AF=0.0348;SAS_AF=0.1329;AA=G|||;VT=SNP;EX_TARGET
13	32910721	rs1801499	T	C	100	PASS	AC=368;AF=0.0734824;AN=5008;NS=2504;DP=18927;EAS_AF=0.0952;AMR_AF=0.0922;AFR_AF=0.0325;EUR_AF=0.0348;SAS_AF=0.1329;AA=T|||;VT=SNP;EX_TARGET
13	32911463	rs1799944	A	G	100	PASS	AC=401;AF=0.0800719;AN=5008;NS=2504;DP=19344;EAS_AF=0.0972;AMR_AF=0.0937;AFR_AF=0.0552;EUR_AF=0.0348;SAS_AF=0.1329;AA=G|||;VT=SNP;EX_TARGET
13	32911888	rs1801406	A	G	100	PASS	AC=1336;AF=0.266773;AN=5008;NS=2504;DP=19807;EAS_AF=0.3681;AMR_AF=0.2378;AFR_AF=0.2095;EUR_AF=0.2753;SAS_AF=0.2515;AA=A|||;VT=SNP;EX_TARGET
13	32912299	rs543304	T	C	100	PASS	AC=842;AF=0.168131;AN=5008;NS=2504;DP=19007;EAS_AF=0.1726;AMR_AF=0.1527;AFR_AF=0.1846;EUR_AF=0.1998;SAS_AF=0.1196;AA=T|||;VT=SNP;EX_TARGET
13	32914236	rs4987117	C	T	100	PASS	AC=43;AF=0.00858626;AN=5008;NS=2504;DP=19431;EAS_AF=0;AMR_AF=0.0187;AFR_AF=0.0008;EUR_AF=0.0249;SAS_AF=0.0041;AA=C|||;VT=SNP;EX_TARGET
13	32915524	rs11571662	C	A	100	PASS	AC=1333;AF=0.266174;AN=5008;NS=2504;DP=16407;EAS_AF=0.3681;AMR_AF=0.2392;AFR_AF=0.2095;EUR_AF=0.2744;SAS_AF=0.2485;AA=C|||;VT=SNP
13	32916297	rs206077	C	A	100	PASS	AC=843;AF=0.168331;AN=5008;NS=2504;DP=15794;EAS_AF=0.1726;AMR_AF=0.1527;AFR_AF=0.1846;EUR_AF=0.2008;SAS_AF=0.1196;AA=C|||;VT=SNP
13	32916789	rs11571665	A	G	100	PASS	AC=370;AF=0.0738818;AN=5008;NS=2504;DP=20731;EAS_AF=0.0962;AMR_AF=0.0922;AFR_AF=0.0325;EUR_AF=0.0348;SAS_AF=0.1339;AA=A|||;VT=SNP
13	32918222	rs11571671	A	G	100	PASS	AC=401;AF=0.0800719;AN=5008;NS=2504;DP=15251;EAS_AF=0.0962;AMR_AF=0.0937;AFR_AF=0.0552;EUR_AF=0.0348;SAS_AF=0.1339;AA=G|||;VT=SNP
13	32918941	rs4942439	A	G	100	PASS	AC=930;AF=0.185703;AN=5008;NS=2504;DP=16003;EAS_AF=0.0794;AMR_AF=0.2176;AFR_AF=0.2738;EUR_AF=0.1938;SAS_AF=0.1452;AA=A|||;VT=SNP
13	32918967	rs4942440	G	A	100	PASS	AC=930;AF=0.185703;AN=5008;NS=2504;DP=16354;EAS_AF=0.0794;AMR_AF=0.2176;AFR_AF=0.2738;EUR_AF=0.1938;SAS_AF=0.1452;AA=G|||;VT=SNP
13	32919230	rs11147488	C	T	100	PASS	AC=370;AF=0.0738818;AN=5008;NS=2504;DP=16412;EAS_AF=0.0962;AMR_AF=0.0922;AFR_AF=0.0325;EUR_AF=0.0348;SAS_AF=0.1339;AA=C|||;VT=SNP
13	32919526	rs4942443	A	T	100	PASS	AC=924;AF=0.184505;AN=5008;NS=2504;DP=17249;EAS_AF=0.0794;AMR_AF=0.2176;AFR_AF=0.2693;EUR_AF=0.1938;SAS_AF=0.1452;AA=A|||;VT=SNP
13	32919637	rs9567576	T	G	100	PASS	AC=1350;AF=0.269569;AN=5008;NS=2504;DP=15104;EAS_AF=0.369;AMR_AF=0.2406;AFR_AF=0.2156;EUR_AF=0.2793;SAS_AF=0.2505;AA=t|||;VT=SNP
13	32920340	rs74834625	G	T	100	PASS	AC=370;AF=0.0738818;AN=5008;NS=2504;DP=16577;EAS_AF=0.0962;AMR_AF=0.0922;AFR_AF=0.0325;EUR_AF=0.0348;SAS_AF=0.1339;AA=T|||;VT=SNP
13	32920618	rs206079	G	A	100	PASS	AC=2120;AF=0.423323;AN=5008;NS=2504;DP=18349;EAS_AF=0.4554;AMR_AF=0.4481;AFR_AF=0.3109;EUR_AF=0.496;SAS_AF=0.4499;AA=G|||;VT=SNP
13	32921306	rs11571681	G	A	100	PASS	AC=370;AF=0.0738818;AN=5008;NS=2504;DP=15087;EAS_AF=0.0962;AMR_AF=0.0922;AFR_AF=0.0325;EUR_AF=0.0348;SAS_AF=0.1339;AA=A|||;VT=SNP
13	32921362	rs11571682	T	C	100	PASS	AC=371;AF=0.0740815;AN=5008;NS=2504;DP=14841;EAS_AF=0.0962;AMR_AF=0.0922;AFR_AF=0.0333;EUR_AF=0.0348;SAS_AF=0.1339;AA=T|||;VT=SNP
13	32921536	rs11571684	A	G	100	PASS	AC=370;AF=0.0738818;AN=5008;NS=2504;DP=17299;EAS_AF=0.0962;AMR_AF=0.0922;AFR_AF=0.0325;EUR_AF=0.0348;SAS_AF=0.1339;AA=A|||;VT=SNP
13	32921721	rs11571685	G	A	100	PASS	AC=35;AF=0.00698882;AN=5008;NS=2504;DP=18866;EAS_AF=0;AMR_AF=0.0101;AFR_AF=0;EUR_AF=0.0258;SAS_AF=0.002;AA=G|||;VT=SNP
13	32921944	rs9567578	A	G	100	PASS	AC=1336;AF=0.266773;AN=5008;NS=2504;DP=19025;EAS_AF=0.369;AMR_AF=0.2378;AFR_AF=0.2095;EUR_AF=0.2753;SAS_AF=0.2505;AA=A|||;VT=SNP
13	32922136	rs206081	C	T	100	PASS	AC=852;AF=0.170128;AN=5008;NS=2504;DP=17278;EAS_AF=0.1815;AMR_AF=0.1527;AFR_AF=0.1846;EUR_AF=0.2008;SAS_AF=0.1196;AA=A|||;VT=SNP
13	32922331	rs11571686	A	C	100	PASS	AC=306;AF=0.0611022;AN=5008;NS=2504;DP=16212;EAS_AF=0.0635;AMR_AF=0.0591;AFR_AF=0.0015;EUR_AF=0.1213;SAS_AF=0.0787;AA=A|||;VT=SNP
13	32923690	rs4942448	C	T	100	PASS	AC=918;AF=0.183307;AN=5008;NS=2504;DP=18794;EAS_AF=0.0714;AMR_AF=0.2176;AFR_AF=0.2693;EUR_AF=0.1938;SAS_AF=0.1472;AA=C|||;VT=SNP
13	32923988	rs11571695	A	G	100	PASS	AC=369;AF=0.0736821;AN=5008;NS=2504;DP=15634;EAS_AF=0.0962;AMR_AF=0.0922;AFR_AF=0.0325;EUR_AF=0.0348;SAS_AF=0.1329;AA=A|||;VT=SNP
13	32924192	rs11571696	A	G	100	PASS	AC=306;AF=0.0611022;AN=5008;NS=2504;DP=18035;EAS_AF=0.0635;AMR_AF=0.0591;AFR_AF=0.0015;EUR_AF=0.1213;SAS_AF=0.0787;AA=A|||;VT=SNP
13	32924647	rs9567582	G	C	100	PASS	AC=1333;AF=0.266174;AN=5008;NS=2504;DP=14323;EAS_AF=0.3661;AMR_AF=0.2378;AFR_AF=0.2095;EUR_AF=0.2753;SAS_AF=0.2505;AA=G|||;VT=SNP
13	32924884	rs559067	C	T	100	PASS	AC=1243;AF=0.248203;AN=5008;NS=2504;DP=14625;EAS_AF=0.2847;AMR_AF=0.2939;AFR_AF=0.084;EUR_AF=0.2952;SAS_AF=0.3517;AA=C|||;VT=SNP
13	32925257	rs1853521	C	A	100	PASS	AC=920;AF=0.183706;AN=5008;NS=2504;DP=18199;EAS_AF=0.0714;AMR_AF=0.2176;AFR_AF=0.2723;EUR_AF=0.1938;SAS_AF=0.1452;AA=C|||;VT=SNP
13	32926046	rs11571698	C	G	100	PASS	AC=358;AF=0.0714856;AN=5008;NS=2504;DP=13331;EAS_AF=0.0903;AMR_AF=0.0922;AFR_AF=0.0333;EUR_AF=0.0348;SAS_AF=0.1268;AA=C|||;VT=SNP
13	32926654	rs11571699	T	G	100	PASS	AC=394;AF=0.0786741;AN=5008;NS=2504;DP=18196;EAS_AF=0.0962;AMR_AF=0.0922;AFR_AF=0.0514;EUR_AF=0.0348;SAS_AF=0.1329;AA=T|||;VT=SNP
13	32926944	rs721185	A	G	100	PASS	AC=396;AF=0.0790735;AN=5008;NS=2504;DP=18647;EAS_AF=0.0962;AMR_AF=0.0922;AFR_AF=0.053;EUR_AF=0.0348;SAS_AF=0.1329;AA=G|||;VT=SNP
13	32927017	rs11571700	G	A	100	PASS	AC=186;AF=0.0371406;AN=5008;NS=2504;DP=18789;EAS_AF=0.001;AMR_AF=0.0706;AFR_AF=0.0098;EUR_AF=0.1034;SAS_AF=0.0194;AA=G|||;VT=SNP
13	32927894	rs9943876	C	T	100	PASS	AC=1422;AF=0.283946;AN=5008;NS=2504;DP=20531;EAS_AF=0.1657;AMR_AF=0.3386;AFR_AF=0.3177;EUR_AF=0.3082;SAS_AF=0.2965;AA=T|||;VT=SNP
13	32928112	rs9943890	G	A	100	PASS	AC=1044;AF=0.208466;AN=5008;NS=2504;DP=22162;EAS_AF=0.0704;AMR_AF=0.2478;AFR_AF=0.2791;EUR_AF=0.2734;SAS_AF=0.1605;AA=G|||;VT=SNP
13	32928202	rs9943888	A	G	100	PASS	AC=1048;AF=0.209265;AN=5008;NS=2504;DP=21582;EAS_AF=0.0754;AMR_AF=0.2478;AFR_AF=0.2799;EUR_AF=0.2724;SAS_AF=0.1595;AA=A|||;VT=SNP
13	32928404	rs1460817	T	C	100	PASS	AC=1043;AF=0.208267;AN=5008;NS=2504;DP=20632;EAS_AF=0.0704;AMR_AF=0.2478;AFR_AF=0.2791;EUR_AF=0.2734;SAS_AF=0.1595;AA=T|||;VT=SNP
13	32928408	rs1460816	G	A	100	PASS	AC=2678;AF=0.534744;AN=5008;NS=2504;DP=20678;EAS_AF=0.5347;AMR_AF=0.5389;AFR_AF=0.5961;EUR_AF=0.5169;SAS_AF=0.4673;AA=A|||;VT=SNP
13	32929232	rs1799955	A	G	100	PASS	AC=1165;AF=0.232628;AN=5008;NS=2504;DP=20134;EAS_AF=0.369;AMR_AF=0.1988;AFR_AF=0.2073;EUR_AF=0.2087;SAS_AF=0.1748;AA=A|||;VT=SNP;EX_TARGET
13	32929478	rs11147489	C	T	100	PASS	AC=363;AF=0.072484;AN=5008;NS=2504;DP=17622;EAS_AF=0.0952;AMR_AF=0.0908;AFR_AF=0.0295;EUR_AF=0.0348;SAS_AF=0.1329;AA=C|||;VT=SNP
13	32933022	rs206097	G	T	100	PASS	AC=2208;AF=0.440895;AN=5008;NS=2504;DP=18329;EAS_AF=0.4653;AMR_AF=0.4582;AFR_AF=0.3147;EUR_AF=0.4811;SAS_AF=0.5327;AA=G|||;VT=SNP
13	32933439	rs117134513	A	G	100	PASS	AC=113;AF=0.0225639;AN=5008;NS=2504;DP=14272;EAS_AF=0.0417;AMR_AF=0.0288;AFR_AF=0;EUR_AF=0.0249;SAS_AF=0.0266;AA=A|||;VT=SNP
13	32933926	rs9567600	A	G	100	PASS	AC=1166;AF=0.232827;AN=5008;NS=2504;DP=17331;EAS_AF=0.369;AMR_AF=0.1988;AFR_AF=0.208;EUR_AF=0.2087;SAS_AF=0.1748;AA=A|||;VT=SNP
13	32934559	rs11571713	C	T	100	PASS	AC=19;AF=0.00379393;AN=5008;NS=2504;DP=19060;EAS_AF=0;AMR_AF=0.0058;AFR_AF=0;EUR_AF=0.0129;SAS_AF=0.002;AA=C|||;VT=SNP
13	32934911	rs11571717	G	A	100	PASS	AC=1165;AF=0.232628;AN=5008;NS=2504;DP=21181;EAS_AF=0.369;AMR_AF=0.1988;AFR_AF=0.2073;EUR_AF=0.2087;SAS_AF=0.1748;AA=G|||;VT=SNP
13	32935406	rs9534259	T	C	100	PASS	AC=685;AF=0.136781;AN=5008;NS=2504;DP=20771;EAS_AF=0.0704;AMR_AF=0.2349;AFR_AF=0.0151;EUR_AF=0.2734;SAS_AF=0.1595;AA=T|||;VT=SNP
13	32936646	rs9534262	T	C	100	PASS	AC=2662;AF=0.53155;AN=5008;NS=2504;DP=19032;EAS_AF=0.5337;AMR_AF=0.5389;AFR_AF=0.584;EUR_AF=0.5179;SAS_AF=0.4673;AA=C|||;VT=SNP;EX_TARGET
13	32938173	rs11571722	A	C	100	PASS	AC=364;AF=0.0726837;AN=5008;NS=2504;DP=17386;EAS_AF=0.0962;AMR_AF=0.0908;AFR_AF=0.0295;EUR_AF=0.0348;SAS_AF=0.1329;AA=A|||;VT=SNP
13	32938881	rs11571725	A	G	100	PASS	AC=1164;AF=0.232428;AN=5008;NS=2504;DP=18769;EAS_AF=0.3681;AMR_AF=0.1988;AFR_AF=0.2073;EUR_AF=0.2087;SAS_AF=0.1748;AA=A|||;VT=SNP
13	32939085	rs11571727	C	T	100	PASS	AC=364;AF=0.0726837;AN=5008;NS=2504;DP=18058;EAS_AF=0.0962;AMR_AF=0.0908;AFR_AF=0.0295;EUR_AF=0.0348;SAS_AF=0.1329;AA=C|||;VT=SNP
13	32939286	rs9534269	T	G	100	PASS	AC=1038;AF=0.207268;AN=5008;NS=2504;DP=9667;EAS_AF=0.0704;AMR_AF=0.2464;AFR_AF=0.2761;EUR_AF=0.2734;SAS_AF=0.1595;AA=T|||;VT=SNP
13	32939302	rs206099	G	A	100	PASS	AC=1105;AF=0.220647;AN=5008;NS=2504;DP=10412;EAS_AF=0.2659;AMR_AF=0.1614;AFR_AF=0.1899;EUR_AF=0.2386;SAS_AF=0.2393;AA=G|||;VT=SNP
13	32939314	rs9534270	C	T	100	PASS	AC=2593;AF=0.517772;AN=5008;NS=2504;DP=10891;EAS_AF=0.5337;AMR_AF=0.536;AFR_AF=0.534;EUR_AF=0.5169;SAS_AF=0.4673;AA=T|||;VT=SNP
13	32940345	rs9534275	C	A	100	PASS	AC=2594;AF=0.517971;AN=5008;NS=2504;DP=16119;EAS_AF=0.5337;AMR_AF=0.5375;AFR_AF=0.534;EUR_AF=0.5169;SAS_AF=0.4673;AA=C|||;VT=SNP
13	32940888	rs11571734	C	T	100	PASS	AC=1046;AF=0.208866;AN=5008;NS=2504;DP=17475;EAS_AF=0.0704;AMR_AF=0.2464;AFR_AF=0.2821;EUR_AF=0.2734;SAS_AF=0.1595;AA=C|||;VT=SNP
13	32942101	rs139834007	C	T	100	PASS	AC=29;AF=0.00579073;AN=5008;NS=2504;DP=13626;EAS_AF=0;AMR_AF=0.0101;AFR_AF=0;EUR_AF=0.0179;SAS_AF=0.0041;AA=C|||;VT=SNP
13	32942437	rs76370881	T	G	100	PASS	AC=507;AF=0.101238;AN=5008;NS=2504;DP=15905;EAS_AF=0.1478;AMR_AF=0.2061;AFR_AF=0.0325;EUR_AF=0.0338;SAS_AF=0.1411;AA=T|||;VT=SNP
13	32942715	rs118187652	C	T	100	PASS	AC=35;AF=0.00698882;AN=5008;NS=2504;DP=15078;EAS_AF=0;AMR_AF=0.0101;AFR_AF=0;EUR_AF=0.0258;SAS_AF=0.002;AA=C|||;VT=SNP
13	32943135	rs75649145	C	T	100	PASS	AC=364;AF=0.0726837;AN=5008;NS=2504;DP=12876;EAS_AF=0.0962;AMR_AF=0.0893;AFR_AF=0.0295;EUR_AF=0.0348;SAS_AF=0.1339;AA=C|||;VT=SNP
13	32943178	rs9534286	C	G	100	PASS	AC=32;AF=0.00638978;AN=5008;NS=2504;DP=12005;EAS_AF=0;AMR_AF=0.0058;AFR_AF=0;EUR_AF=0.0249;SAS_AF=0.0031;AA=C|||;VT=SNP
13	32943782	rs11571739	C	T	100	PASS	AC=368;AF=0.0734824;AN=5008;NS=2504;DP=17571;EAS_AF=0.0962;AMR_AF=0.0922;AFR_AF=0.0295;EUR_AF=0.0348;SAS_AF=0.136;AA=C|||;VT=SNP
13	32943836	rs11571740	G	A	100	PASS	AC=100;AF=0.0199681;AN=5008;NS=2504;DP=16970;EAS_AF=0;AMR_AF=0.1009;AFR_AF=0.0008;EUR_AF=0.0139;SAS_AF=0.0153;AA=G|||;VT=SNP
13	32944056	rs9634672	G	T	100	PASS	AC=1131;AF=0.225839;AN=5008;NS=2504;DP=18989;EAS_AF=0.3661;AMR_AF=0.1988;AFR_AF=0.1861;EUR_AF=0.2078;SAS_AF=0.1728;AA=G|||;VT=SNP
13	32944098	rs11571742	G	A	100	PASS	AC=901;AF=0.179912;AN=5008;NS=2504;DP=18770;EAS_AF=0.0704;AMR_AF=0.2406;AFR_AF=0.1755;EUR_AF=0.2734;SAS_AF=0.1595;AA=G|||;VT=SNP
13	32945537	rs10492395	A	T	100	PASS	AC=852;AF=0.170128;AN=5008;NS=2504;DP=17253;EAS_AF=0.0704;AMR_AF=0.2392;AFR_AF=0.1384;EUR_AF=0.2744;SAS_AF=0.1595;AA=A|||;VT=SNP
13	32945717	rs9567609	A	G	100	PASS	AC=1129;AF=0.225439;AN=5008;NS=2504;DP=17845;EAS_AF=0.3661;AMR_AF=0.1988;AFR_AF=0.1846;EUR_AF=0.2078;SAS_AF=0.1728;AA=A|||;VT=SNP
13	32945932	rs573014	C	T	100	PASS	AC=1046;AF=0.208866;AN=5008;NS=2504;DP=20491;EAS_AF=0.1974;AMR_AF=0.2954;AFR_AF=0.087;EUR_AF=0.2455;SAS_AF=0.2863;AA=T|||;VT=SNP
13	32946805	rs61946969	G	A	100	PASS	AC=989;AF=0.197484;AN=5008;NS=2504;DP=20490;EAS_AF=0.3661;AMR_AF=0.1902;AFR_AF=0.0825;EUR_AF=0.2078;SAS_AF=0.1738;AA=g|||;VT=SNP
13	32949382	rs9534318	T	C	100	PASS	AC=2642;AF=0.527556;AN=5008;NS=2504;DP=21714;EAS_AF=0.5327;AMR_AF=0.5389;AFR_AF=0.5703;EUR_AF=0.5159;SAS_AF=0.4683;AA=t|||;VT=SNP
13	32950257	rs9534323	A	G	100	PASS	AC=2552;AF=0.509585;AN=5008;NS=2504;DP=18513;EAS_AF=0.5327;AMR_AF=0.5375;AFR_AF=0.503;EUR_AF=0.5159;SAS_AF=0.4683;AA=A|||;VT=SNP
13	32951111	rs3764791	A	C	100	PASS	AC=1066;AF=0.212859;AN=5008;NS=2504;DP=17060;EAS_AF=0.3661;AMR_AF=0.196;AFR_AF=0.1384;EUR_AF=0.2078;SAS_AF=0.1728;AA=a|||;VT=SNP
13	32951115	rs3764792	C	T	100	PASS	AC=1129;AF=0.225439;AN=5008;NS=2504;DP=17114;EAS_AF=0.3661;AMR_AF=0.1988;AFR_AF=0.1846;EUR_AF=0.2078;SAS_AF=0.1728;AA=C|||;VT=SNP
13	32951177	rs11571760	G	A	100	PASS	AC=21;AF=0.00419329;AN=5008;NS=2504;DP=16217;EAS_AF=0;AMR_AF=0.0072;AFR_AF=0;EUR_AF=0.0159;SAS_AF=0;AA=G|||;VT=SNP
13	32951454	rs9567623	C	T	100	PASS	AC=988;AF=0.197284;AN=5008;NS=2504;DP=14999;EAS_AF=0.3661;AMR_AF=0.1902;AFR_AF=0.0825;EUR_AF=0.2078;SAS_AF=0.1728;AA=c|||;VT=SNP
13	32951596	rs9526148	A	C	100	PASS	AC=1033;AF=0.20627;AN=5008;NS=2504;DP=13940;EAS_AF=0.0704;AMR_AF=0.2464;AFR_AF=0.2723;EUR_AF=0.2734;SAS_AF=0.1595;AA=A|||;VT=SNP
13	32952356	rs11571764	T	C	100	PASS	AC=19;AF=0.00379393;AN=5008;NS=2504;DP=13594;EAS_AF=0;AMR_AF=0.0058;AFR_AF=0;EUR_AF=0.0129;SAS_AF=0.002;AA=T|||;VT=SNP
13	32952446	rs117168405	G	C	100	PASS	AC=34;AF=0.00678914;AN=5008;NS=2504;DP=17477;EAS_AF=0.001;AMR_AF=0.0043;AFR_AF=0;EUR_AF=0.0278;SAS_AF=0.002;AA=G|||;VT=SNP
13	32952485	rs11571765	A	G	100	PASS	AC=92;AF=0.0183706;AN=5008;NS=2504;DP=17749;EAS_AF=0.001;AMR_AF=0.0173;AFR_AF=0;EUR_AF=0.0547;SAS_AF=0.0245;AA=A|||;VT=SNP
13	32953182	rs4942485	A	G	100	PASS	AC=365;AF=0.0728834;AN=5008;NS=2504;DP=20818;EAS_AF=0.0556;AMR_AF=0.1758;AFR_AF=0.0091;EUR_AF=0.1252;SAS_AF=0.0501;AA=A|||;VT=SNP
13	32953388	rs4942486	T	C	100	PASS	AC=2562;AF=0.511581;AN=5008;NS=2504;DP=20228;EAS_AF=0.5327;AMR_AF=0.536;AFR_AF=0.5113;EUR_AF=0.5159;SAS_AF=0.4683;AA=C|||;VT=SNP
13	32954561	rs7328654	G	A	100	PASS	AC=2622;AF=0.523562;AN=5008;NS=2504;DP=16876;EAS_AF=0.5327;AMR_AF=0.5375;AFR_AF=0.556;EUR_AF=0.5159;SAS_AF=0.4683;AA=A|||;VT=SNP
13	32955397	rs9534342	C	T	100	PASS	AC=2559;AF=0.510982;AN=5008;NS=2504;DP=18897;EAS_AF=0.5327;AMR_AF=0.5346;AFR_AF=0.5113;EUR_AF=0.5139;SAS_AF=0.4683;AA=C|||;VT=SNP
13	32956109	rs10870659	G	A	100	PASS	AC=1046;AF=0.208866;AN=5008;NS=2504;DP=20775;EAS_AF=0.0704;AMR_AF=0.2464;AFR_AF=0.2821;EUR_AF=0.2734;SAS_AF=0.1595;AA=G|||;VT=SNP
13	32956283	rs9534344	G	A	100	PASS	AC=986;AF=0.196885;AN=5008;NS=2504;DP=17264;EAS_AF=0.0714;AMR_AF=0.245;AFR_AF=0.2368;EUR_AF=0.2734;SAS_AF=0.1595;AA=G|||;VT=SNP
13	32956757	rs206146	G	A	100	PASS	AC=1142;AF=0.228035;AN=5008;NS=2504;DP=20190;EAS_AF=0.2688;AMR_AF=0.1628;AFR_AF=0.2133;EUR_AF=0.2376;SAS_AF=0.2423;AA=G|||;VT=SNP
13	32957819	rs7337574	G	A	100	PASS	AC=1131;AF=0.225839;AN=5008;NS=2504;DP=20204;EAS_AF=0.3661;AMR_AF=0.2003;AFR_AF=0.1846;EUR_AF=0.2087;SAS_AF=0.1728;AA=G|||;VT=SNP
13	32957972	rs7337784	G	C	100	PASS	AC=1129;AF=0.225439;AN=5008;NS=2504;DP=20552;EAS_AF=0.3661;AMR_AF=0.1988;AFR_AF=0.1846;EUR_AF=0.2078;SAS_AF=0.1728;AA=G|||;VT=SNP
13	32958466	rs11571787	T	G	100	PASS	AC=1129;AF=0.225439;AN=5008;NS=2504;DP=20111;EAS_AF=0.3661;AMR_AF=0.1988;AFR_AF=0.1846;EUR_AF=0.2078;SAS_AF=0.1728;AA=T|||;VT=SNP
13	32958649	rs9567639	G	A	100	PASS	AC=1130;AF=0.225639;AN=5008;NS=2504;DP=20019;EAS_AF=0.3661;AMR_AF=0.1988;AFR_AF=0.1853;EUR_AF=0.2078;SAS_AF=0.1728;AA=G|||;VT=SNP
13	32958887	rs10492396	G	A	100	PASS	AC=110;AF=0.0219649;AN=5008;NS=2504;DP=20957;EAS_AF=0;AMR_AF=0.0288;AFR_AF=0.003;EUR_AF=0.0676;SAS_AF=0.0184;AA=G|||;VT=SNP
13	32959199	rs2238162	C	T	100	PASS	AC=2562;AF=0.511581;AN=5008;NS=2504;DP=22037;EAS_AF=0.5327;AMR_AF=0.536;AFR_AF=0.5113;EUR_AF=0.5159;SAS_AF=0.4683;AA=T|||;VT=SNP
13	32959236	rs11571788	C	T	100	PASS	AC=77;AF=0.0153754;AN=5008;NS=2504;DP=21952;EAS_AF=0;AMR_AF=0.0274;AFR_AF=0.0008;EUR_AF=0.0467;SAS_AF=0.0102;AA=C|||;VT=SNP
13	32959240	rs11571789	C	A	100	PASS	AC=190;AF=0.0379393;AN=5008;NS=2504;DP=21738;EAS_AF=0.002;AMR_AF=0.0533;AFR_AF=0.0008;EUR_AF=0.1143;SAS_AF=0.0358;AA=C|||;VT=SNP
13	32959534	rs542551	A	G	100	PASS	AC=1048;AF=0.209265;AN=5008;NS=2504;DP=22048;EAS_AF=0.1984;AMR_AF=0.2925;AFR_AF=0.087;EUR_AF=0.2455;SAS_AF=0.2894;AA=A|||;VT=SNP
13	32959538	rs34925070	G	A	100	PASS	AC=30;AF=0.00599042;AN=5008;NS=2504;DP=22030;EAS_AF=0;AMR_AF=0.0043;AFR_AF=0.0015;EUR_AF=0.0209;SAS_AF=0.0041;AA=G|||;VT=SNP
13	32959789	rs206147	T	C	100	PASS	AC=1145;AF=0.228634;AN=5008;NS=2504;DP=19524;EAS_AF=0.2688;AMR_AF=0.1657;AFR_AF=0.2133;EUR_AF=0.2376;SAS_AF=0.2434;AA=T|||;VT=SNP
13	32959839	rs2238163	A	C	100	PASS	AC=2563;AF=0.511781;AN=5008;NS=2504;DP=20550;EAS_AF=0.5327;AMR_AF=0.5375;AFR_AF=0.5113;EUR_AF=0.5159;SAS_AF=0.4683;AA=A|||;VT=SNP
13	32960363	rs11147492	T	G	100	PASS	AC=2642;AF=0.527556;AN=5008;NS=2504;DP=18381;EAS_AF=0.5327;AMR_AF=0.5375;AFR_AF=0.5711;EUR_AF=0.5159;SAS_AF=0.4683;AA=G|||;VT=SNP
13	32962045	rs2100785	A	C	100	PASS	AC=2550;AF=0.509185;AN=5008;NS=2504;DP=15525;EAS_AF=0.5327;AMR_AF=0.5331;AFR_AF=0.5038;EUR_AF=0.5159;SAS_AF=0.4683;AA=C|||;VT=SNP
13	32962088	rs4570704	C	T	100	PASS	AC=2558;AF=0.510783;AN=5008;NS=2504;DP=15558;EAS_AF=0.5327;AMR_AF=0.5346;AFR_AF=0.5091;EUR_AF=0.5159;SAS_AF=0.4683;AA=C|||;VT=SNP
13	32962318	rs4942499	T	C	100	PASS	AC=2561;AF=0.511382;AN=5008;NS=2504;DP=14701;EAS_AF=0.5327;AMR_AF=0.536;AFR_AF=0.5106;EUR_AF=0.5159;SAS_AF=0.4683;AA=C|||;VT=SNP
13	32962679	rs11571799	T	A	100	PASS	AC=516;AF=0.103035;AN=5008;NS=2504;DP=18332;EAS_AF=0.1081;AMR_AF=0.1931;AFR_AF=0.0552;EUR_AF=0.0487;SAS_AF=0.1544;AA=T|||;VT=SNP
13	32963529	rs11571801	C	G	100	PASS	AC=256;AF=0.0511182;AN=5008;NS=2504;DP=17214;EAS_AF=0.0883;AMR_AF=0.0115;AFR_AF=0.0008;EUR_AF=0.0378;SAS_AF=0.1227;AA=C|||;VT=SNP
13	32963707	rs4942505	C	T	100	PASS	AC=2624;AF=0.523962;AN=5008;NS=2504;DP=17362;EAS_AF=0.5327;AMR_AF=0.5375;AFR_AF=0.5575;EUR_AF=0.5159;SAS_AF=0.4683;AA=T|||;VT=SNP
13	32963838	rs9526160	A	G	100	PASS	AC=80;AF=0.0159744;AN=5008;NS=2504;DP=18457;EAS_AF=0;AMR_AF=0.0144;AFR_AF=0.0008;EUR_AF=0.0606;SAS_AF=0.0082;AA=A|||;VT=SNP
13	32963947	rs11571805	A	G	100	PASS	AC=116;AF=0.0231629;AN=5008;NS=2504;DP=17532;EAS_AF=0;AMR_AF=0.0303;AFR_AF=0.0023;EUR_AF=0.0795;SAS_AF=0.0123;AA=A|||;VT=SNP
13	32964504	rs9534367	C	T	100	PASS	AC=803;AF=0.160343;AN=5008;NS=2504;DP=16325;EAS_AF=0.249;AMR_AF=0.098;AFR_AF=0.0106;EUR_AF=0.2336;SAS_AF=0.2403;AA=C|||;VT=SNP
13	32965310	rs206340	G	A	100	PASS	AC=1143;AF=0.228235;AN=5008;NS=2504;DP=20879;EAS_AF=0.2688;AMR_AF=0.1628;AFR_AF=0.2141;EUR_AF=0.2376;SAS_AF=0.2423;AA=G|||;VT=SNP
13	32965764	rs11571809	C	T	100	PASS	AC=368;AF=0.0734824;AN=5008;NS=2504;DP=19134;EAS_AF=0.0962;AMR_AF=0.0908;AFR_AF=0.0303;EUR_AF=0.0348;SAS_AF=0.136;AA=C|||;VT=SNP
13	32965795	rs11571810	A	T	100	PASS	AC=63;AF=0.0125799;AN=5008;NS=2504;DP=19207;EAS_AF=0.0437;AMR_AF=0.0058;AFR_AF=0;EUR_AF=0.0129;SAS_AF=0.002;AA=A|||;VT=SNP
13	32966668	rs11571811	G	A	100	PASS	AC=368;AF=0.0734824;AN=5008;NS=2504;DP=12641;EAS_AF=0.0962;AMR_AF=0.0908;AFR_AF=0.0303;EUR_AF=0.0348;SAS_AF=0.136;AA=G|||;VT=SNP
13	32967246	rs11571813	A	C	100	PASS	AC=368;AF=0.0734824;AN=5008;NS=2504;DP=19583;EAS_AF=0.0962;AMR_AF=0.0908;AFR_AF=0.0303;EUR_AF=0.0348;SAS_AF=0.136;AA=A|||;VT=SNP
13	32967466	rs9526165	A	G	100	PASS	AC=2563;AF=0.511781;AN=5008;NS=2504;DP=19262;EAS_AF=0.5337;AMR_AF=0.536;AFR_AF=0.5113;EUR_AF=0.5159;SAS_AF=0.4683;AA=G|||;VT=SNP
13	32967809	rs206342	C	G	100	PASS	AC=802;AF=0.160144;AN=5008;NS=2504;DP=19110;EAS_AF=0.248;AMR_AF=0.0965;AFR_AF=0.0113;EUR_AF=0.2336;SAS_AF=0.2403;AA=C|||;VT=SNP
13	32968591	rs7327867	G	A	100	PASS	AC=2643;AF=0.527756;AN=5008;NS=2504;DP=18747;EAS_AF=0.5327;AMR_AF=0.5375;AFR_AF=0.5719;EUR_AF=0.5159;SAS_AF=0.4683;AA=A|||;VT=SNP
13	32968607	rs7330025	A	G	100	PASS	AC=2562;AF=0.511581;AN=5008;NS=2504;DP=18909;EAS_AF=0.5327;AMR_AF=0.536;AFR_AF=0.5113;EUR_AF=0.5159;SAS_AF=0.4683;AA=A|||;VT=SNP
13	32969248	rs206343	A	G	100	PASS	AC=802;AF=0.160144;AN=5008;NS=2504;DP=18642;EAS_AF=0.248;AMR_AF=0.0965;AFR_AF=0.0106;EUR_AF=0.2336;SAS_AF=0.2413;AA=A|||;VT=SNP
13	32970031	rs1012130	T	C	100	PASS	AC=1026;AF=0.204872;AN=5008;NS=2504;DP=13253;EAS_AF=0.0804;AMR_AF=0.2882;AFR_AF=0.2436;EUR_AF=0.2744;SAS_AF=0.1503;AA=T|||;VT=SNP
13	32970586	rs517118	A	G	100	PASS	AC=1052;AF=0.210064;AN=5008;NS=2504;DP=21184;EAS_AF=0.1984;AMR_AF=0.2968;AFR_AF=0.087;EUR_AF=0.2455;SAS_AF=0.2904;AA=A|||;VT=SNP
13	32970599	rs11147494	A	G	100	PASS	AC=368;AF=0.0734824;AN=5008;NS=2504;DP=20603;EAS_AF=0.0962;AMR_AF=0.0908;AFR_AF=0.0303;EUR_AF=0.0348;SAS_AF=0.136;AA=A|||;VT=SNP
13	32970736	rs1012129	G	C	100	PASS	AC=2562;AF=0.511581;AN=5008;NS=2504;DP=18622;EAS_AF=0.5327;AMR_AF=0.536;AFR_AF=0.5113;EUR_AF=0.5159;SAS_AF=0.4683;AA=G|||;VT=SNP
13	32973012	rs15869	A	C	100	PASS	AC=805;AF=0.160743;AN=5008;NS=2504;DP=18669;EAS_AF=0.248;AMR_AF=0.0965;AFR_AF=0.0113;EUR_AF=0.2356;SAS_AF=0.2413;AA=A|||;VT=SNP
13	32973276	rs7334543	A	G	100	PASS	AC=1112;AF=0.222045;AN=5008;NS=2504;DP=15738;EAS_AF=0.0714;AMR_AF=0.2493;AFR_AF=0.3177;EUR_AF=0.2744;SAS_AF=0.1748;AA=A|||;VT=SNP
13	32973439	rs11571836	A	G	100	PASS	AC=989;AF=0.197484;AN=5008;NS=2504;DP=16844;EAS_AF=0.3661;AMR_AF=0.1902;AFR_AF=0.0825;EUR_AF=0.2087;SAS_AF=0.1728;AA=A|||;VT=SNP
13	32974218	rs142068434	C	T	100	PASS	AC=23;AF=0.00459265;AN=5008;NS=2504;DP=17505;EAS_AF=0;AMR_AF=0.0058;AFR_AF=0;EUR_AF=0.0179;SAS_AF=0.001;AA=c|||;VT=SNP
13	32974288	rs1148321	T	A	100	PASS	AC=3907;AF=0.780152;AN=5008;NS=2504;DP=19281;EAS_AF=0.8016;AMR_AF=0.7032;AFR_AF=0.8752;EUR_AF=0.7545;SAS_AF=0.7106;AA=A|||;VT=SNP
13	32975041	rs73173010	G	A	100	PASS	AC=188;AF=0.0375399;AN=5008;NS=2504;DP=19521;EAS_AF=0.001;AMR_AF=0.0706;AFR_AF=0.0098;EUR_AF=0.1034;SAS_AF=0.0215;AA=G|||;VT=SNP
13	32975487	rs73173011	T	C	100	PASS	AC=189;AF=0.0377396;AN=5008;NS=2504;DP=21356;EAS_AF=0.001;AMR_AF=0.0706;AFR_AF=0.0098;EUR_AF=0.1034;SAS_AF=0.0225;AA=T|||;VT=SNP
13	32975676	rs41306658	C	T	100	PASS	AC=16;AF=0.00319489;AN=5008;NS=2504;DP=18443;EAS_AF=0;AMR_AF=0.0043;AFR_AF=0.0015;EUR_AF=0.0089;SAS_AF=0.002;AA=C|||;VT=SNP
13	32976358	rs10492397	G	A	100	PASS	AC=1011;AF=0.201877;AN=5008;NS=2504;DP=18498;EAS_AF=0.3413;AMR_AF=0.1801;AFR_AF=0.1891;EUR_AF=0.1531;SAS_AF=0.1411;AA=G|||;VT=SNP
13	32976608	rs17692629	A	G	100	PASS	AC=1068;AF=0.213259;AN=5008;NS=2504;DP=16460;EAS_AF=0.3502;AMR_AF=0.1787;AFR_AF=0.2307;EUR_AF=0.1471;SAS_AF=0.1411;AA=A|||;VT=SNP
13	32977496	rs1207952	C	A	100	PASS	AC=2076;AF=0.414537;AN=5008;NS=2504;DP=17522;EAS_AF=0.4692;AMR_AF=0.4654;AFR_AF=0.2595;EUR_AF=0.4563;SAS_AF=0.4888;AA=C|||;VT=SNP
13	32977532	rs1207953	C	G	100	PASS	AC=1311;AF=0.261781;AN=5008;NS=2504;DP=17944;EAS_AF=0.3413;AMR_AF=0.2824;AFR_AF=0.0514;EUR_AF=0.4026;SAS_AF=0.3047;AA=C|||;VT=SNP
13	32979138	rs693963	T	C	100	PASS	AC=2815;AF=0.562101;AN=5008;NS=2504;DP=17142;EAS_AF=0.6706;AMR_AF=0.438;AFR_AF=0.6936;EUR_AF=0.4115;SAS_AF=0.5153;AA=C|||;VT=SNP
13	32979453	rs1207954	G	C	100	PASS	AC=3922;AF=0.783147;AN=5008;NS=2504;DP=14765;EAS_AF=0.7718;AMR_AF=0.7205;AFR_AF=0.8964;EUR_AF=0.7694;SAS_AF=0.7004;AA=c|||;VT=SNP
13	32979647	rs2761367	T	G	100	PASS	AC=2933;AF=0.585663;AN=5008;NS=2504;DP=20465;EAS_AF=0.6706;AMR_AF=0.4409;AFR_AF=0.7821;EUR_AF=0.4105;SAS_AF=0.5153;AA=N|||;VT=SNP
13	32980756	rs59214163	G	A	100	PASS	AC=961;AF=0.191893;AN=5008;NS=2504;DP=12772;EAS_AF=0.3681;AMR_AF=0.196;AFR_AF=0.1293;EUR_AF=0.1481;SAS_AF=0.137;AA=G|||;VT=SNP
13	32980799	rs703213	T	G	100	PASS	AC=2812;AF=0.561502;AN=5008;NS=2504;DP=14442;EAS_AF=0.6706;AMR_AF=0.438;AFR_AF=0.6929;EUR_AF=0.4105;SAS_AF=0.5143;AA=G|||;VT=SNP
13	32981142	rs3752447	C	T	100	PASS	AC=966;AF=0.192891;AN=5008;NS=2504;DP=19511;EAS_AF=0.3681;AMR_AF=0.196;AFR_AF=0.1331;EUR_AF=0.1481;SAS_AF=0.137;AA=C|||;VT=SNP
13	32981279	rs3752448	T	A	100	PASS	AC=938;AF=0.1873;AN=5008;NS=2504;DP=20480;EAS_AF=0.3681;AMR_AF=0.1931;AFR_AF=0.1135;EUR_AF=0.1481;SAS_AF=0.137;AA=T|||;VT=SNP
13	32982687	rs79333302	G	T	100	PASS	AC=221;AF=0.0441294;AN=5008;NS=2504;DP=20303;EAS_AF=0.1339;AMR_AF=0.0231;AFR_AF=0.0015;EUR_AF=0.0308;SAS_AF=0.0378;AA=G|||;VT=SNP
13	32983087	rs116932083	C	T	100	PASS	AC=19;AF=0.00379393;AN=5008;NS=2504;DP=18620;EAS_AF=0;AMR_AF=0.0043;AFR_AF=0;EUR_AF=0.0109;SAS_AF=0.0051;AA=C|||;VT=SNP
13	32983250	rs472817	G	A	100	PASS	AC=2810;AF=0.561102;AN=5008;NS=2504;DP=20159;EAS_AF=0.6687;AMR_AF=0.438;AFR_AF=0.6929;EUR_AF=0.4105;SAS_AF=0.5143;AA=G|||;VT=SNP
13	32984197	rs9567670	T	G	100	PASS	AC=960;AF=0.191693;AN=5008;NS=2504;DP=17980;EAS_AF=0.3849;AMR_AF=0.2003;AFR_AF=0.0893;EUR_AF=0.161;SAS_AF=0.1564;AA=T|||;VT=SNP
13	32986005	rs17636116	C	T	100	PASS	AC=574;AF=0.114617;AN=5008;NS=2504;DP=19864;EAS_AF=0.119;AMR_AF=0.1311;AFR_AF=0.1165;EUR_AF=0.0447;SAS_AF=0.1677;AA=C|||;VT=SNP
13	32986219	rs206319	A	G	100	PASS	AC=1590;AF=0.317492;AN=5008;NS=2504;DP=18188;EAS_AF=0.3185;AMR_AF=0.2738;AFR_AF=0.2474;EUR_AF=0.3429;SAS_AF=0.4162;AA=A|||;VT=SNP
13	32986232	rs206320	A	G	100	PASS	AC=1660;AF=0.33147;AN=5008;NS=2504;DP=17131;EAS_AF=0.3194;AMR_AF=0.2752;AFR_AF=0.2988;EUR_AF=0.3429;SAS_AF=0.4162;AA=A|||;VT=SNP
13	32986235	rs150283704	G	A	100	PASS	AC=18;AF=0.00359425;AN=5008;NS=2504;DP=16866;EAS_AF=0;AMR_AF=0.0029;AFR_AF=0;EUR_AF=0.006;SAS_AF=0.0102;AA=G|||;VT=SNP
13	32986340	rs615762	C	T	100	PASS	AC=4127;AF=0.824081;AN=5008;NS=2504;DP=19544;EAS_AF=0.7956;AMR_AF=0.7565;AFR_AF=0.944;EUR_AF=0.825;SAS_AF=0.7382;AA=T|||;VT=SNP
13	32986745	rs627926	A	G	100	PASS	AC=4130;AF=0.824681;AN=5008;NS=2504;DP=12357;EAS_AF=0.7956;AMR_AF=0.7579;AFR_AF=0.944;EUR_AF=0.826;SAS_AF=0.7393;AA=G|||;VT=SNP
13	32987028	rs74189161	G	T	100	PASS	AC=956;AF=0.190895;AN=5008;NS=2504;DP=16271;EAS_AF=0.3819;AMR_AF=0.183;AFR_AF=0.1407;EUR_AF=0.1252;SAS_AF=0.135;AA=G|||;VT=SNP
13	32987134	rs183272	C	T	100	PASS	AC=1535;AF=0.30651;AN=5008;NS=2504;DP=15162;EAS_AF=0.3145;AMR_AF=0.2752;AFR_AF=0.208;EUR_AF=0.3419;SAS_AF=0.4172;AA=C|||;VT=SNP
13	32987186	rs629769	A	G	100	PASS	AC=4015;AF=0.801717;AN=5008;NS=2504;DP=14869;EAS_AF=0.7956;AMR_AF=0.7579;AFR_AF=0.8555;EUR_AF=0.826;SAS_AF=0.7413;AA=G|||;VT=SNP
13	32987353	rs12861808	T	G	100	PASS	AC=1232;AF=0.246006;AN=5008;NS=2504;DP=16634;EAS_AF=0.1002;AMR_AF=0.2911;AFR_AF=0.292;EUR_AF=0.3579;SAS_AF=0.1871;AA=G|||;VT=SNP
13	32989794	rs472873	T	C	100	PASS	AC=2134;AF=0.426118;AN=5008;NS=2504;DP=15449;EAS_AF=0.2996;AMR_AF=0.4798;AFR_AF=0.4924;EUR_AF=0.3827;SAS_AF=0.4734;AA=C|||;VT=SNP
13	32989928	rs471937	T	C	100	PASS	AC=1313;AF=0.262181;AN=5008;NS=2504;DP=16873;EAS_AF=0.2312;AMR_AF=0.3703;AFR_AF=0.1785;EUR_AF=0.2087;SAS_AF=0.3855;AA=T|||;VT=SNP
13	32990780	rs206321	A	C	100	PASS	AC=1027;AF=0.205072;AN=5008;NS=2504;DP=17512;EAS_AF=0.2272;AMR_AF=0.3501;AFR_AF=0.0408;EUR_AF=0.1988;SAS_AF=0.3078;AA=A|||;VT=SNP
13	32990878	rs206322	A	G	100	PASS	AC=1308;AF=0.261182;AN=5008;NS=2504;DP=18599;EAS_AF=0.2302;AMR_AF=0.3718;AFR_AF=0.1778;EUR_AF=0.2068;SAS_AF=0.3834;AA=A|||;VT=SNP
13	32991426	rs206323	G	A	100	PASS	AC=1901;AF=0.379593;AN=5008;NS=2504;DP=19820;EAS_AF=0.6558;AMR_AF=0.3357;AFR_AF=0.1316;EUR_AF=0.3797;SAS_AF=0.4611;AA=G|||;VT=SNP
13	32991580	rs117587086	C	G	100	PASS	AC=219;AF=0.04373;AN=5008;NS=2504;DP=20738;EAS_AF=0;AMR_AF=0.0159;AFR_AF=0.1346;EUR_AF=0.0219;SAS_AF=0.0082;AA=C|||;VT=SNP
13	32991939	rs206324	T	C	100	PASS	AC=1322;AF=0.263978;AN=5008;NS=2504;DP=20622;EAS_AF=0.2302;AMR_AF=0.3732;AFR_AF=0.1876;EUR_AF=0.2068;SAS_AF=0.3834;AA=T|||;VT=SNP
13	32992351	rs11841214	C	A	100	PASS	AC=408;AF=0.0814696;AN=5008;NS=2504;DP=18776;EAS_AF=0.1984;AMR_AF=0.0951;AFR_AF=0.0303;EUR_AF=0.0517;SAS_AF=0.0511;AA=C|||;VT=SNP
13	32992367	rs11842728	T	G	100	PASS	AC=408;AF=0.0814696;AN=5008;NS=2504;DP=18956;EAS_AF=0.1984;AMR_AF=0.0951;AFR_AF=0.0303;EUR_AF=0.0517;SAS_AF=0.0511;AA=T|||;VT=SNP
13	32992536	rs144363623	T	C	100	PASS	AC=217;AF=0.0433307;AN=5008;NS=2504;DP=21207;EAS_AF=0;AMR_AF=0.0144;AFR_AF=0.1339;EUR_AF=0.0219;SAS_AF=0.0082;AA=T|||;VT=SNP
13	32992738	rs206325	T	C	100	PASS	AC=1628;AF=0.32508;AN=5008;NS=2504;DP=19546;EAS_AF=0.2302;AMR_AF=0.3934;AFR_AF=0.3865;EUR_AF=0.2286;SAS_AF=0.3906;AA=C|||;VT=SNP
13	32992778	rs206326	C	T	100	PASS	AC=1305;AF=0.260583;AN=5008;NS=2504;DP=19377;EAS_AF=0.2302;AMR_AF=0.3732;AFR_AF=0.1755;EUR_AF=0.2068;SAS_AF=0.3824;AA=C|||;VT=SNP
13	32993013	rs139743489	G	A	100	PASS	AC=248;AF=0.0495208;AN=5008;NS=2504;DP=21297;EAS_AF=0;AMR_AF=0.0159;AFR_AF=0.1566;EUR_AF=0.0219;SAS_AF=0.0082;AA=G|||;VT=SNP
13	32993904	rs113213696	A	G	100	PASS	AC=47;AF=0.00938498;AN=5008;NS=2504;DP=19729;EAS_AF=0;AMR_AF=0.0144;AFR_AF=0.0023;EUR_AF=0.0209;SAS_AF=0.0133;AA=A|||;VT=SNP
13	32994393	rs206327	A	C	100	PASS	AC=2022;AF=0.403754;AN=5008;NS=2504;DP=21979;EAS_AF=0.2302;AMR_AF=0.4121;AFR_AF=0.674;EUR_AF=0.2286;SAS_AF=0.3916;AA=C|||;VT=SNP
13	32994533	rs206328	T	C	100	PASS	AC=1570;AF=0.313498;AN=5008;NS=2504;DP=17675;EAS_AF=0.2302;AMR_AF=0.389;AFR_AF=0.3457;EUR_AF=0.2266;SAS_AF=0.3916;AA=C|||;VT=SNP
13	32995372	rs17077565	C	A	100	PASS	AC=248;AF=0.0495208;AN=5008;NS=2504;DP=18193;EAS_AF=0;AMR_AF=0.0159;AFR_AF=0.1566;EUR_AF=0.0219;SAS_AF=0.0082;AA=C|||;VT=SNP
13	32996023	rs206329	A	T	100	PASS	AC=1570;AF=0.313498;AN=5008;NS=2504;DP=16614;EAS_AF=0.2302;AMR_AF=0.389;AFR_AF=0.3457;EUR_AF=0.2266;SAS_AF=0.3916;AA=T|||;VT=SNP
13	32996034	rs206330	A	T	100	PASS	AC=1570;AF=0.313498;AN=5008;NS=2504;DP=16454;EAS_AF=0.2302;AMR_AF=0.389;AFR_AF=0.3457;EUR_AF=0.2266;SAS_AF=0.3916;AA=T|||;VT=SNP
13	32996074	rs79781111	G	A	100	PASS	AC=16;AF=0.00319489;AN=5008;NS=2504;DP=14234;EAS_AF=0;AMR_AF=0.0043;AFR_AF=0;EUR_AF=0.0089;SAS_AF=0.0041;AA=G|||;VT=SNP
13	32996385	rs206331	G	C	100	PASS	AC=1570;AF=0.313498;AN=5008;NS=2504;DP=17825;EAS_AF=0.2302;AMR_AF=0.389;AFR_AF=0.3457;EUR_AF=0.2266;SAS_AF=0.3916;AA=C|||;VT=SNP
13	32997354	rs206332	T	C	100	PASS	AC=1304;AF=0.260383;AN=5008;NS=2504;DP=21280;EAS_AF=0.2302;AMR_AF=0.3732;AFR_AF=0.1755;EUR_AF=0.2048;SAS_AF=0.3834;AA=T|||;VT=SNP
13	32997745	rs206333	G	A	100	PASS	AC=1303;AF=0.260184;AN=5008;NS=2504;DP=19948;EAS_AF=0.2292;AMR_AF=0.3732;AFR_AF=0.1755;EUR_AF=0.2048;SAS_AF=0.3834;AA=G|||;VT=SNP
13	32998328	rs206334	C	T	100	PASS	AC=1551;AF=0.309704;AN=5008;NS=2504;DP=20350;EAS_AF=0.2292;AMR_AF=0.389;AFR_AF=0.3321;EUR_AF=0.2266;SAS_AF=0.3916;AA=C|||;VT=SNP
13	32998362	rs169562	A	G	100	PASS	AC=1908;AF=0.38099;AN=5008;NS=2504;DP=20158;EAS_AF=0.6548;AMR_AF=0.3357;AFR_AF=0.1354;EUR_AF=0.3807;SAS_AF=0.4632;AA=A|||;VT=SNP
13	32998610	rs499966	T	G	100	PASS	AC=3942;AF=0.787141;AN=5008;NS=2504;DP=19847;EAS_AF=0.8839;AMR_AF=0.7493;AFR_AF=0.8207;EUR_AF=0.6064;SAS_AF=0.8548;AA=G|||;VT=SNP
13	32998891	rs497255	G	T	100	PASS	AC=3944;AF=0.78754;AN=5008;NS=2504;DP=17308;EAS_AF=0.8839;AMR_AF=0.7478;AFR_AF=0.8207;EUR_AF=0.6093;SAS_AF=0.8548;AA=T|||;VT=SNP
13	32999100	rs79289514	G	A	100	PASS	AC=247;AF=0.0493211;AN=5008;NS=2504;DP=14817;EAS_AF=0;AMR_AF=0.0159;AFR_AF=0.1558;EUR_AF=0.0219;SAS_AF=0.0082;AA=G|||;VT=SNP
13	32999951	rs206335	G	C	100	PASS	AC=1903;AF=0.379992;AN=5008;NS=2504;DP=20337;EAS_AF=0.6538;AMR_AF=0.3357;AFR_AF=0.1316;EUR_AF=0.3827;SAS_AF=0.4622;AA=G|||;VT=SNP
13	33000581	rs206336	G	C	100	PASS	AC=2317;AF=0.46266;AN=5008;NS=2504;DP=20458;EAS_AF=0.6548;AMR_AF=0.3588;AFR_AF=0.4319;EUR_AF=0.3837;SAS_AF=0.4611;AA=G|||;VT=SNP
13	33001297	rs206337	G	A	100	PASS	AC=1600;AF=0.319489;AN=5008;NS=2504;DP=12303;EAS_AF=0.2292;AMR_AF=0.3905;AFR_AF=0.3676;EUR_AF=0.2256;SAS_AF=0.3937;AA=G|||;VT=SNP
13	33001317	rs144734049	G	A	100	PASS	AC=217;AF=0.0433307;AN=5008;NS=2504;DP=11589;EAS_AF=0;AMR_AF=0.0144;AFR_AF=0.1339;EUR_AF=0.0219;SAS_AF=0.0082;AA=G|||;VT=SNP
13	33003728	rs206339	C	T	100	PASS	AC=1303;AF=0.260184;AN=5008;NS=2504;DP=16757;EAS_AF=0.2282;AMR_AF=0.3732;AFR_AF=0.1755;EUR_AF=0.2038;SAS_AF=0.3855;AA=C|||;VT=SNP
13	33003768	rs151323158	G	A	100	PASS	AC=245;AF=0.0489217;AN=5008;NS=2504;DP=16065;EAS_AF=0;AMR_AF=0.0159;AFR_AF=0.1543;EUR_AF=0.0219;SAS_AF=0.0082;AA=G|||;VT=SNP
13	33004803	rs743747	G	A	100	PASS	AC=297;AF=0.0593051;AN=5008;NS=2504;DP=21242;EAS_AF=0;AMR_AF=0.0173;AFR_AF=0.1929;EUR_AF=0.0219;SAS_AF=0.0082;AA=G|||;VT=SNP
13	33004907	rs78115747	T	A	100	PASS	AC=49;AF=0.00978435;AN=5008;NS=2504;DP=19344;EAS_AF=0;AMR_AF=0.0202;AFR_AF=0.0008;EUR_AF=0.0209;SAS_AF=0.0133;AA=T|||;VT=SNP
13	33005370	rs75030896	A	C	100	PASS	AC=217;AF=0.0433307;AN=5008;NS=2504;DP=16855;EAS_AF=0;AMR_AF=0.0144;AFR_AF=0.1339;EUR_AF=0.0219;SAS_AF=0.0082;AA=A|||;VT=SNP
13	33005754	rs78242917	G	C	100	PASS	AC=216;AF=0.043131;AN=5008;NS=2504;DP=16223;EAS_AF=0;AMR_AF=0.0144;AFR_AF=0.1331;EUR_AF=0.0219;SAS_AF=0.0082;AA=G|||;VT=SNP
13	33007595	rs7330235	C	T	100	PASS	AC=245;AF=0.0489217;AN=5008;NS=2504;DP=15610;EAS_AF=0;AMR_AF=0.0159;AFR_AF=0.1543;EUR_AF=0.0219;SAS_AF=0.0082;AA=C|||;VT=SNP
13	33007718	rs181937000	C	T	100	PASS	AC=37;AF=0.00738818;AN=5008;NS=2504;DP=13974;EAS_AF=0;AMR_AF=0.0086;AFR_AF=0.0015;EUR_AF=0.0209;SAS_AF=0.0082;AA=C|||;VT=SNP
13	33007719	rs138341628	A	G	100	PASS	AC=217;AF=0.0433307;AN=5008;NS=2504;DP=13976;EAS_AF=0;AMR_AF=0.0144;AFR_AF=0.1339;EUR_AF=0.0219;SAS_AF=0.0082;AA=A|||;VT=SNP
13	33008783	rs1207950	G	A	100	PASS	AC=26;AF=0.00519169;AN=5008;NS=2504;DP=14642;EAS_AF=0;AMR_AF=0;AFR_AF=0.0015;EUR_AF=0.0189;SAS_AF=0.0051;AA=G|||;VT=SNP
13	33008937	rs79664785	A	G	100	PASS	AC=246;AF=0.0491214;AN=5008;NS=2504;DP=18721;EAS_AF=0;AMR_AF=0.0159;AFR_AF=0.1551;EUR_AF=0.0219;SAS_AF=0.0082;AA=A|||;VT=SNP
13	33009255	rs73458496	C	T	100	PASS	AC=298;AF=0.0595048;AN=5008;NS=2504;DP=18067;EAS_AF=0;AMR_AF=0.0173;AFR_AF=0.1936;EUR_AF=0.0219;SAS_AF=0.0082;AA=C|||;VT=SNP
13	33009274	rs666483	T	C	100	PASS	AC=2040;AF=0.407348;AN=5008;NS=2504;DP=19143;EAS_AF=0.2292;AMR_AF=0.4107;AFR_AF=0.6891;EUR_AF=0.2266;SAS_AF=0.3937;AA=C|||;VT=SNP
13	33011484	rs77043937	G	A	100	PASS	AC=16;AF=0.00319489;AN=5008;NS=2504;DP=19450;EAS_AF=0;AMR_AF=0.0043;AFR_AF=0;EUR_AF=0.0089;SAS_AF=0.0041;AA=G|||;VT=SNP
13	33011824	rs2761365	C	A	100	PASS	AC=4091;AF=0.816893;AN=5008;NS=2504;DP=18826;EAS_AF=0.8839;AMR_AF=0.7493;AFR_AF=0.9312;EUR_AF=0.6093;SAS_AF=0.8548;AA=A|||;VT=SNP
13	33011872	rs2761366	C	T	100	PASS	AC=4090;AF=0.816693;AN=5008;NS=2504;DP=18131;EAS_AF=0.8839;AMR_AF=0.7493;AFR_AF=0.9304;EUR_AF=0.6093;SAS_AF=0.8548;AA=T|||;VT=SNP
13	33013150	rs1029303	G	A	100	PASS	AC=9;AF=0.00179712;AN=5008;NS=2504;DP=20049;EAS_AF=0;AMR_AF=0;AFR_AF=0.0023;EUR_AF=0.004;SAS_AF=0.002;AA=A|||;VT=SNP
13	33013916	rs2858139	G	A	100	PASS	AC=1855;AF=0.370407;AN=5008;NS=2504;DP=12627;EAS_AF=0.6548;AMR_AF=0.3329;AFR_AF=0.0968;EUR_AF=0.3827;SAS_AF=0.4611;AA=G|||;VT=SNP
13	33014487	rs2146994	A	C	100	PASS	AC=1827;AF=0.364816;AN=5008;NS=2504;DP=17480;EAS_AF=0.6558;AMR_AF=0.3314;AFR_AF=0.0756;EUR_AF=0.3827;SAS_AF=0.4611;AA=A|||;VT=SNP
13	33015153	rs59615353	G	A	100	PASS	AC=216;AF=0.043131;AN=5008;NS=2504;DP=14347;EAS_AF=0;AMR_AF=0.0144;AFR_AF=0.1331;EUR_AF=0.0219;SAS_AF=0.0082;AA=A|||;VT=SNP
13	33016660	rs17077568	C	T	100	PASS	AC=295;AF=0.0589058;AN=5008;NS=2504;DP=19009;EAS_AF=0;AMR_AF=0.0159;AFR_AF=0.1921;EUR_AF=0.0219;SAS_AF=0.0082;AA=C|||;VT=SNP;EX_TARGET
13	33017043	rs3742318	T	C	100	PASS	AC=1321;AF=0.263778;AN=5008;NS=2504;DP=17811;EAS_AF=0.2292;AMR_AF=0.3732;AFR_AF=0.1876;EUR_AF=0.2038;SAS_AF=0.3865;AA=T|||;VT=SNP;EX_TARGET
13	33017158	rs17077569	G	T	100	PASS	AC=245;AF=0.0489217;AN=5008;NS=2504;DP=19508;EAS_AF=0;AMR_AF=0.0159;AFR_AF=0.1543;EUR_AF=0.0219;SAS_AF=0.0082;AA=G|||;VT=SNP;EX_TARGET
13	33019845	rs1207944	G	T	100	PASS	AC=1869;AF=0.373203;AN=5008;NS=2504;DP=19960;EAS_AF=0.6548;AMR_AF=0.3343;AFR_AF=0.1067;EUR_AF=0.3837;SAS_AF=0.4601;AA=G|||;VT=SNP
13	33023729	rs1207945	A	G	100	PASS	AC=1905;AF=0.380391;AN=5008;NS=2504;DP=15884;EAS_AF=0.6558;AMR_AF=0.3357;AFR_AF=0.1324;EUR_AF=0.3837;SAS_AF=0.4601;AA=A|||;VT=SNP
13	33024085	rs7330459	G	C	100	PASS	AC=1935;AF=0.386382;AN=5008;NS=2504;DP=16761;EAS_AF=0.2292;AMR_AF=0.4092;AFR_AF=0.6097;EUR_AF=0.2266;SAS_AF=0.3947;AA=C|||;VT=SNP
13	33024207	rs139079021	C	T	100	PASS	AC=22;AF=0.00439297;AN=5008;NS=2504;DP=14638;EAS_AF=0.002;AMR_AF=0.0029;AFR_AF=0.0008;EUR_AF=0.008;SAS_AF=0.0092;AA=C|||;VT=SNP
13	33024446	rs71436479	A	G	100	PASS	AC=126;AF=0.0251597;AN=5008;NS=2504;DP=13072;EAS_AF=0;AMR_AF=0.0504;AFR_AF=0.0038;EUR_AF=0.0606;SAS_AF=0.0256;AA=A|||;VT=SNP
13	33024525	rs9534492	G	A	100	PASS	AC=1272;AF=0.253994;AN=5008;NS=2504;DP=10852;EAS_AF=0.2302;AMR_AF=0.3718;AFR_AF=0.1505;EUR_AF=0.2038;SAS_AF=0.3865;AA=G|||;VT=SNP
13	33024882	rs9534494	C	T	100	PASS	AC=1284;AF=0.25639;AN=5008;NS=2504;DP=13401;EAS_AF=0.2282;AMR_AF=0.3703;AFR_AF=0.1619;EUR_AF=0.2038;SAS_AF=0.3865;AA=C|||;VT=SNP
13	33025158	rs7321117	T	A	100	PASS	AC=2004;AF=0.40016;AN=5008;NS=2504;DP=14517;EAS_AF=0.2282;AMR_AF=0.4092;AFR_AF=0.6626;EUR_AF=0.2266;SAS_AF=0.3947;AA=A|||;VT=SNP
13	33025404	rs78946385	G	A	100	PASS	AC=1326;AF=0.264776;AN=5008;NS=2504;DP=12177;EAS_AF=0.2282;AMR_AF=0.3761;AFR_AF=0.1906;EUR_AF=0.2038;SAS_AF=0.3865;AA=G|||;VT=SNP
13	33025606	rs117478860	A	C	100	PASS	AC=77;AF=0.0153754;AN=5008;NS=2504;DP=13374;EAS_AF=0.002;AMR_AF=0.0159;AFR_AF=0;EUR_AF=0.0378;SAS_AF=0.0266;AA=A|||;VT=SNP
13	33025882	rs115045272	C	T	100	PASS	AC=220;AF=0.0439297;AN=5008;NS=2504;DP=10436;EAS_AF=0;AMR_AF=0.0144;AFR_AF=0.1354;EUR_AF=0.0229;SAS_AF=0.0082;AA=C|||;VT=SNP
13	33026102	rs143323222	A	G	100	PASS	AC=53;AF=0.0105831;AN=5008;NS=2504;DP=16728;EAS_AF=0;AMR_AF=0.0159;AFR_AF=0.0008;EUR_AF=0.0149;SAS_AF=0.0266;AA=A|||;VT=SNP
13	33026290	rs146210838	C	T	100	PASS	AC=37;AF=0.00738818;AN=5008;NS=2504;DP=13915;EAS_AF=0;AMR_AF=0.0086;AFR_AF=0.0015;EUR_AF=0.0209;SAS_AF=0.0082;AA=C|||;VT=SNP
13	33026356	rs772646	A	G	100	PASS	AC=3929;AF=0.784545;AN=5008;NS=2504;DP=13812;EAS_AF=0.8839;AMR_AF=0.7478;AFR_AF=0.8086;EUR_AF=0.6103;SAS_AF=0.8548;AA=G|||;VT=SNP
13	33027067	rs1207947	A	C	100	PASS	AC=1853;AF=0.370008;AN=5008;NS=2504;DP=18672;EAS_AF=0.6548;AMR_AF=0.3329;AFR_AF=0.0953;EUR_AF=0.3837;SAS_AF=0.4601;AA=A|||;VT=SNP
13	33028382	rs79760042	G	C	100	PASS	AC=217;AF=0.0433307;AN=5008;NS=2504;DP=18915;EAS_AF=0;AMR_AF=0.0144;AFR_AF=0.1339;EUR_AF=0.0219;SAS_AF=0.0082;AA=g|||;VT=SNP
13	33030098	rs1207948	C	T	100	PASS	AC=1841;AF=0.367612;AN=5008;NS=2504;DP=21923;EAS_AF=0.6518;AMR_AF=0.3329;AFR_AF=0.0877;EUR_AF=0.3837;SAS_AF=0.4611;AA=c|||;VT=SNP
13	33032564	rs1576710	A	G	100	PASS	AC=1967;AF=0.392772;AN=5008;NS=2504;DP=19620;EAS_AF=0.2292;AMR_AF=0.415;AFR_AF=0.6218;EUR_AF=0.2266;SAS_AF=0.407;AA=N|||;VT=SNP
13	33032985	rs1081799	T	A	100	PASS	AC=1608;AF=0.321086;AN=5008;NS=2504;DP=19042;EAS_AF=0.2292;AMR_AF=0.3934;AFR_AF=0.3714;EUR_AF=0.2256;SAS_AF=0.3947;AA=t|||;VT=SNP
13	33034981	rs1081798	T	G	100	PASS	AC=1966;AF=0.392572;AN=5008;NS=2504;DP=18744;EAS_AF=0.2292;AMR_AF=0.415;AFR_AF=0.6301;EUR_AF=0.2266;SAS_AF=0.3947;AA=G|||;VT=SNP
13	33035102	rs116191940	T	C	100	PASS	AC=217;AF=0.0433307;AN=5008;NS=2504;DP=17723;EAS_AF=0;AMR_AF=0.0144;AFR_AF=0.1339;EUR_AF=0.0219;SAS_AF=0.0082;AA=T|||;VT=SNP
13	33035832	rs1081797	T	G	100	PASS	AC=1307;AF=0.260982;AN=5008;NS=2504;DP=19372;EAS_AF=0.2292;AMR_AF=0.3775;AFR_AF=0.1747;EUR_AF=0.2038;SAS_AF=0.3865;AA=T|||;VT=SNP
13	33036660	rs1088550	G	A	100	PASS	AC=2453;AF=0.489816;AN=5008;NS=2504;DP=18689;EAS_AF=0.6766;AMR_AF=0.3429;AFR_AF=0.5234;EUR_AF=0.3867;SAS_AF=0.4622;AA=A|||;VT=SNP
13	33036759	rs1081796	A	T	100	PASS	AC=1293;AF=0.258187;AN=5008;NS=2504;DP=18391;EAS_AF=0.2044;AMR_AF=0.3948;AFR_AF=0.1687;EUR_AF=0.2097;SAS_AF=0.3875;AA=G|||;VT=SNP
13	33039231	rs2022381	G	T	100	PASS	AC=1495;AF=0.298522;AN=5008;NS=2504;DP=16663;EAS_AF=0.3363;AMR_AF=0.3501;AFR_AF=0.1906;EUR_AF=0.4493;SAS_AF=0.2137;AA=G|||;VT=SNP
13	33040430	rs703212	G	A	100	PASS	AC=994;AF=0.198482;AN=5008;NS=2504;DP=14888;EAS_AF=0.2014;AMR_AF=0.3559;AFR_AF=0.0363;EUR_AF=0.1958;SAS_AF=0.3057;AA=G|||;VT=SNP
13	33041625	rs798268	A	G	100	PASS	AC=3089;AF=0.616813;AN=5008;NS=2504;DP=12003;EAS_AF=0.5427;AMR_AF=0.7522;AFR_AF=0.5961;EUR_AF=0.6531;SAS_AF=0.5879;AA=G|||;VT=SNP
13	33042802	rs703225	T	C	100	PASS	AC=3089;AF=0.616813;AN=5008;NS=2504;DP=21350;EAS_AF=0.5427;AMR_AF=0.7522;AFR_AF=0.5961;EUR_AF=0.6531;SAS_AF=0.5879;AA=t|||;VT=SNP
13	33042870	rs9591001	G	A	100	PASS	AC=946;AF=0.188898;AN=5008;NS=2504;DP=21181;EAS_AF=0.1379;AMR_AF=0.2608;AFR_AF=0.059;EUR_AF=0.4026;SAS_AF=0.1462;AA=G|||;VT=SNP
13	33043554	rs4271479	G	C	100	PASS	AC=377;AF=0.0752796;AN=5008;NS=2504;DP=23450;EAS_AF=0.1865;AMR_AF=0.0836;AFR_AF=0.0295;EUR_AF=0.0437;SAS_AF=0.0491;AA=G|||;VT=SNP
13	33044826	rs548369	A	C	100	PASS	AC=3430;AF=0.684904;AN=5008;NS=2504;DP=25001;EAS_AF=0.5427;AMR_AF=0.7622;AFR_AF=0.8487;EUR_AF=0.6531;SAS_AF=0.5879;AA=C|||;VT=SNP
13	33045639	rs798274	G	A	100	PASS	AC=2725;AF=0.544129;AN=5008;NS=2504;DP=22419;EAS_AF=0.5417;AMR_AF=0.732;AFR_AF=0.3321;EUR_AF=0.6521;SAS_AF=0.589;AA=G|||;VT=SNP
13	33045909	rs703226	A	G	100	PASS	AC=3169;AF=0.632788;AN=5008;NS=2504;DP=20751;EAS_AF=0.5446;AMR_AF=0.7522;AFR_AF=0.6543;EUR_AF=0.6531;SAS_AF=0.589;AA=G|||;VT=SNP
13	33046284	rs798273	A	T	100	PASS	AC=3077;AF=0.614417;AN=5008;NS=2504;DP=18939;EAS_AF=0.5427;AMR_AF=0.7536;AFR_AF=0.5862;EUR_AF=0.6541;SAS_AF=0.5869;AA=T|||;VT=SNP
13	33046823	rs12867596	G	A	100	PASS	AC=131;AF=0.0261581;AN=5008;NS=2504;DP=17589;EAS_AF=0;AMR_AF=0.0519;AFR_AF=0.003;EUR_AF=0.0626;SAS_AF=0.0286;AA=G|||;VT=SNP
13	33046871	rs118161154	C	T	100	PASS	AC=24;AF=0.00479233;AN=5008;NS=2504;DP=16852;EAS_AF=0;AMR_AF=0.0058;AFR_AF=0.0023;EUR_AF=0.0169;SAS_AF=0;AA=C|||;VT=SNP
13	33047815	rs9595595	T	G	100	PASS	AC=946;AF=0.188898;AN=5008;NS=2504;DP=18304;EAS_AF=0.1379;AMR_AF=0.2608;AFR_AF=0.0598;EUR_AF=0.4026;SAS_AF=0.1452;AA=T|||;VT=SNP
13	33047823	rs642604	C	G	100	PASS	AC=2739;AF=0.546925;AN=5008;NS=2504;DP=18326;EAS_AF=0.5427;AMR_AF=0.7305;AFR_AF=0.3449;EUR_AF=0.6521;SAS_AF=0.5859;AA=C|||;VT=SNP
13	33047990	rs11839309	A	G	100	PASS	AC=946;AF=0.188898;AN=5008;NS=2504;DP=18067;EAS_AF=0.1379;AMR_AF=0.2608;AFR_AF=0.0598;EUR_AF=0.4026;SAS_AF=0.1452;AA=A|||;VT=SNP
13	33048415	rs703228	C	T	100	PASS	AC=3068;AF=0.61262;AN=5008;NS=2504;DP=11263;EAS_AF=0.5427;AMR_AF=0.7522;AFR_AF=0.5825;EUR_AF=0.6501;SAS_AF=0.5879;AA=T|||;VT=SNP
13	33051028	rs118067638	G	T	100	PASS	AC=74;AF=0.0147764;AN=5008;NS=2504;DP=16099;EAS_AF=0.002;AMR_AF=0.0159;AFR_AF=0;EUR_AF=0.0358;SAS_AF=0.0256;AA=G|||;VT=SNP
13	33051739	rs76173168	G	A	100	PASS	AC=118;AF=0.0235623;AN=5008;NS=2504;DP=21274;EAS_AF=0.0208;AMR_AF=0.0274;AFR_AF=0.003;EUR_AF=0.0328;SAS_AF=0.0419;AA=G|||;VT=SNP
13	33052294	rs380627	C	T	100	PASS	AC=3782;AF=0.755192;AN=5008;NS=2504;DP=22400;EAS_AF=0.7946;AMR_AF=0.6239;AFR_AF=0.8578;EUR_AF=0.7972;SAS_AF=0.6258;AA=T|||;VT=SNP
13	33052711	rs73173019	G	A	100	PASS	AC=38;AF=0.00758786;AN=5008;NS=2504;DP=19094;EAS_AF=0;AMR_AF=0.0072;AFR_AF=0;EUR_AF=0.0318;SAS_AF=0.001;AA=G|||;VT=SNP
13	33052960	rs17077588	G	A	100	PASS	AC=38;AF=0.00758786;AN=5008;NS=2504;DP=19655;EAS_AF=0;AMR_AF=0.0086;AFR_AF=0.0015;EUR_AF=0.0219;SAS_AF=0.0082;AA=G|||;VT=SNP
13	33053786	rs11620547	T	C	100	PASS	AC=518;AF=0.103435;AN=5008;NS=2504;DP=15115;EAS_AF=0.1994;AMR_AF=0.0922;AFR_AF=0.1051;EUR_AF=0.0467;SAS_AF=0.0685;AA=T|||;VT=SNP
13	33054148	rs408069	A	T	100	PASS	AC=1622;AF=0.323882;AN=5008;NS=2504;DP=18823;EAS_AF=0.4583;AMR_AF=0.2421;AFR_AF=0.1868;EUR_AF=0.3459;SAS_AF=0.4059;AA=C|||;VT=SNP
13	33055620	rs169600	T	C	100	PASS	AC=3251;AF=0.649161;AN=5008;NS=2504;DP=19708;EAS_AF=0.5972;AMR_AF=0.5317;AFR_AF=0.7398;EUR_AF=0.7505;SAS_AF=0.5593;AA=C|||;VT=SNP
13	33056593	rs207648	G	A	100	PASS	AC=17;AF=0.00339457;AN=5008;NS=2504;DP=17463;EAS_AF=0;AMR_AF=0.0058;AFR_AF=0;EUR_AF=0.0089;SAS_AF=0.0041;AA=G|||;VT=SNP
13	33057345	rs9595617	G	T	100	PASS	AC=941;AF=0.187899;AN=5008;NS=2504;DP=18293;EAS_AF=0.1379;AMR_AF=0.2608;AFR_AF=0.056;EUR_AF=0.4026;SAS_AF=0.1452;AA=G|||;VT=SNP
13	33058333	rs9591012	G	A	100	PASS	AC=941;AF=0.187899;AN=5008;NS=2504;DP=12835;EAS_AF=0.1379;AMR_AF=0.2608;AFR_AF=0.056;EUR_AF=0.4026;SAS_AF=0.1452;AA=G|||;VT=SNP
13	33058778	rs117232604	C	T	100	PASS	AC=74;AF=0.0147764;AN=5008;NS=2504;DP=13583;EAS_AF=0.002;AMR_AF=0.0159;AFR_AF=0;EUR_AF=0.0358;SAS_AF=0.0256;AA=C|||;VT=SNP
13	33060391	rs207649	C	G	100	PASS	AC=2289;AF=0.457069;AN=5008;NS=2504;DP=18168;EAS_AF=0.4603;AMR_AF=0.2695;AFR_AF=0.6679;EUR_AF=0.3479;SAS_AF=0.4141;AA=G|||;VT=SNP
13	33060570	rs9595624	T	C	100	PASS	AC=942;AF=0.188099;AN=5008;NS=2504;DP=13184;EAS_AF=0.1379;AMR_AF=0.2608;AFR_AF=0.056;EUR_AF=0.4026;SAS_AF=0.1462;AA=T|||;VT=SNP
13	33061237	rs207650	A	G	100	PASS	AC=1942;AF=0.38778;AN=5008;NS=2504;DP=19665;EAS_AF=0.4613;AMR_AF=0.2478;AFR_AF=0.4168;EUR_AF=0.3469;SAS_AF=0.4141;AA=A|||;VT=SNP
13	33061719	rs798272	C	G	100	PASS	AC=2291;AF=0.457468;AN=5008;NS=2504;DP=13137;EAS_AF=0.4603;AMR_AF=0.2695;AFR_AF=0.6679;EUR_AF=0.3479;SAS_AF=0.4162;AA=G|||;VT=SNP
13	33062155	rs808880	C	T	100	PASS	AC=1940;AF=0.38738;AN=5008;NS=2504;DP=14899;EAS_AF=0.4593;AMR_AF=0.2478;AFR_AF=0.4168;EUR_AF=0.3469;SAS_AF=0.4141;AA=C|||;VT=SNP
13	33064636	rs207638	C	T	100	PASS	AC=3788;AF=0.75639;AN=5008;NS=2504;DP=16791;EAS_AF=0.7976;AMR_AF=0.6239;AFR_AF=0.8585;EUR_AF=0.7972;SAS_AF=0.6278;AA=T|||;VT=SNP
13	33065443	rs9595630	T	G	100	PASS	AC=946;AF=0.188898;AN=5008;NS=2504;DP=11914;EAS_AF=0.1379;AMR_AF=0.2608;AFR_AF=0.0567;EUR_AF=0.4026;SAS_AF=0.1493;AA=T|||;VT=SNP
13	33065855	rs207640	A	G	100	PASS	AC=3770;AF=0.752796;AN=5008;NS=2504;DP=9401;EAS_AF=0.7966;AMR_AF=0.6239;AFR_AF=0.8457;EUR_AF=0.7972;SAS_AF=0.6278;AA=G|||;VT=SNP
13	33066104	rs71436482	T	C	100	PASS	AC=21;AF=0.00419329;AN=5008;NS=2504;DP=13227;EAS_AF=0;AMR_AF=0.0086;AFR_AF=0.0008;EUR_AF=0.0139;SAS_AF=0;AA=T|||;VT=SNP
13	33066138	rs71436483	T	A	100	PASS	AC=21;AF=0.00419329;AN=5008;NS=2504;DP=13621;EAS_AF=0;AMR_AF=0.0086;AFR_AF=0.0008;EUR_AF=0.0139;SAS_AF=0;AA=T|||;VT=SNP
13	33067112	rs35555940	T	A	100	PASS	AC=942;AF=0.188099;AN=5008;NS=2504;DP=11385;EAS_AF=0.1379;AMR_AF=0.2608;AFR_AF=0.0567;EUR_AF=0.4026;SAS_AF=0.1452;AA=T|||;VT=SNP
13	33067818	rs76027862	A	T	100	PASS	AC=63;AF=0.0125799;AN=5008;NS=2504;DP=19318;EAS_AF=0.001;AMR_AF=0.0115;AFR_AF=0;EUR_AF=0.0348;SAS_AF=0.0194;AA=A|||;VT=SNP
13	33068502	rs35653298	T	C	100	PASS	AC=61;AF=0.0121805;AN=5008;NS=2504;DP=17262;EAS_AF=0;AMR_AF=0.0202;AFR_AF=0.0023;EUR_AF=0.0308;SAS_AF=0.0133;AA=T|||;VT=SNP
13	33068746	rs207641	C	A	100	PASS	AC=1917;AF=0.382788;AN=5008;NS=2504;DP=14361;EAS_AF=0.4583;AMR_AF=0.2464;AFR_AF=0.4032;EUR_AF=0.3469;SAS_AF=0.411;AA=C|||;VT=SNP
13	33069188	rs9315167	C	T	100	PASS	AC=978;AF=0.195288;AN=5008;NS=2504;DP=19340;EAS_AF=0.1369;AMR_AF=0.2622;AFR_AF=0.084;EUR_AF=0.4026;SAS_AF=0.1452;AA=C|||;VT=SNP
13	33069449	rs79126213	C	T	100	PASS	AC=115;AF=0.0229633;AN=5008;NS=2504;DP=20051;EAS_AF=0;AMR_AF=0.0403;AFR_AF=0.0045;EUR_AF=0.0606;SAS_AF=0.0204;AA=C|||;VT=SNP
13	33070050	rs77551387	C	T	100	PASS	AC=520;AF=0.103834;AN=5008;NS=2504;DP=14430;EAS_AF=0.1994;AMR_AF=0.0922;AFR_AF=0.1067;EUR_AF=0.0467;SAS_AF=0.0685;AA=C|||;VT=SNP
13	33070506	rs2010997	G	A	100	PASS	AC=1498;AF=0.299121;AN=5008;NS=2504;DP=17514;EAS_AF=0.3403;AMR_AF=0.3559;AFR_AF=0.1876;EUR_AF=0.4503;SAS_AF=0.2117;AA=G|||;VT=SNP
13	33071127	rs743760	G	C	100	PASS	AC=851;AF=0.169928;AN=5008;NS=2504;DP=21021;EAS_AF=0.128;AMR_AF=0.2579;AFR_AF=0.0166;EUR_AF=0.3936;SAS_AF=0.1278;AA=G|||;VT=SNP
13	33071894	rs207642	G	T	100	PASS	AC=3730;AF=0.744808;AN=5008;NS=2504;DP=18884;EAS_AF=0.7976;AMR_AF=0.621;AFR_AF=0.82;EUR_AF=0.7942;SAS_AF=0.6258;AA=T|||;VT=SNP
13	33072822	rs185941	A	G	100	PASS	AC=3203;AF=0.639577;AN=5008;NS=2504;DP=16621;EAS_AF=0.5933;AMR_AF=0.5317;AFR_AF=0.7088;EUR_AF=0.7495;SAS_AF=0.5573;AA=g|||;VT=SNP
13	33073478	rs798265	C	G	100	PASS	AC=1585;AF=0.316494;AN=5008;NS=2504;DP=20635;EAS_AF=0.4563;AMR_AF=0.2378;AFR_AF=0.1573;EUR_AF=0.3459;SAS_AF=0.4131;AA=C|||;VT=SNP
13	33073693	rs798266	C	T	100	PASS	AC=1585;AF=0.316494;AN=5008;NS=2504;DP=21529;EAS_AF=0.4563;AMR_AF=0.2378;AFR_AF=0.1573;EUR_AF=0.3459;SAS_AF=0.4131;AA=C|||;VT=SNP
13	33074027	rs798267	T	C	100	PASS	AC=3208;AF=0.640575;AN=5008;NS=2504;DP=23511;EAS_AF=0.5942;AMR_AF=0.5317;AFR_AF=0.7088;EUR_AF=0.7495;SAS_AF=0.5613;AA=C|||;VT=SNP
13	33074674	rs34916533	C	A	100	PASS	AC=866;AF=0.172923;AN=5008;NS=2504;DP=9617;EAS_AF=0.131;AMR_AF=0.255;AFR_AF=0.0219;EUR_AF=0.3996;SAS_AF=0.1288;AA=C|||;VT=SNP
13	33075676	rs139645291	G	T	100	PASS	AC=65;AF=0.0129792;AN=5008;NS=2504;DP=14824;EAS_AF=0;AMR_AF=0.0086;AFR_AF=0.0015;EUR_AF=0.0537;SAS_AF=0.0031;AA=g|||;VT=SNP
13	33078604	rs11844016	T	C	100	PASS	AC=105;AF=0.0209665;AN=5008;NS=2504;DP=21843;EAS_AF=0;AMR_AF=0.0288;AFR_AF=0.0295;EUR_AF=0.0417;SAS_AF=0.0041;AA=T|||;VT=SNP
13	33078742	rs207629	T	C	100	PASS	AC=3093;AF=0.617612;AN=5008;NS=2504;DP=19070;EAS_AF=0.5873;AMR_AF=0.5245;AFR_AF=0.6437;EUR_AF=0.7475;SAS_AF=0.546;AA=C|||;VT=SNP
13	33078836	rs207630	T	C	100	PASS	AC=2748;AF=0.548722;AN=5008;NS=2504;DP=18773;EAS_AF=0.5873;AMR_AF=0.5029;AFR_AF=0.3949;EUR_AF=0.7465;SAS_AF=0.546;AA=T|||;VT=SNP
13	33080493	rs207631	C	T	100	PASS	AC=3073;AF=0.613618;AN=5008;NS=2504;DP=18677;EAS_AF=0.5863;AMR_AF=0.5245;AFR_AF=0.6324;EUR_AF=0.7475;SAS_AF=0.5419;AA=T|||;VT=SNP
13	33080900	rs10492398	T	C	100	PASS	AC=529;AF=0.105631;AN=5008;NS=2504;DP=19893;EAS_AF=0.2044;AMR_AF=0.0893;AFR_AF=0.1112;EUR_AF=0.0447;SAS_AF=0.0706;AA=T|||;VT=SNP
13	33080909	rs79004890	G	A	100	PASS	AC=64;AF=0.0127796;AN=5008;NS=2504;DP=19846;EAS_AF=0;AMR_AF=0.0216;AFR_AF=0.003;EUR_AF=0.0408;SAS_AF=0.0041;AA=G|||;VT=SNP
13	33082351	rs9315168	G	C	100	PASS	AC=977;AF=0.195088;AN=5008;NS=2504;DP=19602;EAS_AF=0.4018;AMR_AF=0.1499;AFR_AF=0.0068;EUR_AF=0.16;SAS_AF=0.3047;AA=G|||;VT=SNP
13	33083371	rs207632	G	C	100	PASS	AC=1585;AF=0.316494;AN=5008;NS=2504;DP=19302;EAS_AF=0.4563;AMR_AF=0.2378;AFR_AF=0.1573;EUR_AF=0.3459;SAS_AF=0.4131;AA=G|||;VT=SNP
13	33083553	rs207633	C	T	100	PASS	AC=2646;AF=0.528355;AN=5008;NS=2504;DP=19250;EAS_AF=0.5863;AMR_AF=0.5014;AFR_AF=0.3222;EUR_AF=0.7465;SAS_AF=0.5419;AA=C|||;VT=SNP
13	33084350	rs71436484	A	T	100	PASS	AC=62;AF=0.0123802;AN=5008;NS=2504;DP=12239;EAS_AF=0;AMR_AF=0.0202;AFR_AF=0.0023;EUR_AF=0.0318;SAS_AF=0.0133;AA=A|||;VT=SNP
13	33084559	rs207634	A	G	100	PASS	AC=3207;AF=0.640375;AN=5008;NS=2504;DP=13239;EAS_AF=0.5982;AMR_AF=0.5303;AFR_AF=0.7088;EUR_AF=0.7495;SAS_AF=0.5573;AA=G|||;VT=SNP
13	33084784	rs207635	T	C	100	PASS	AC=4015;AF=0.801717;AN=5008;NS=2504;DP=11701;EAS_AF=0.8016;AMR_AF=0.6412;AFR_AF=0.9629;EUR_AF=0.8032;SAS_AF=0.6963;AA=C|||;VT=SNP
13	33085172	rs207636	T	G	100	PASS	AC=16;AF=0.00319489;AN=5008;NS=2504;DP=15076;EAS_AF=0;AMR_AF=0.0043;AFR_AF=0;EUR_AF=0.0089;SAS_AF=0.0041;AA=T|||;VT=SNP
13	33085469	rs207637	T	G	100	PASS	AC=1581;AF=0.315695;AN=5008;NS=2504;DP=17144;EAS_AF=0.4563;AMR_AF=0.2378;AFR_AF=0.1543;EUR_AF=0.3459;SAS_AF=0.4131;AA=T|||;VT=SNP
13	33086341	rs75993883	C	T	100	PASS	AC=56;AF=0.0111821;AN=5008;NS=2504;DP=17295;EAS_AF=0;AMR_AF=0.0231;AFR_AF=0;EUR_AF=0.0348;SAS_AF=0.0051;AA=C|||;VT=SNP
13	33087093	rs808879	C	T	100	PASS	AC=2749;AF=0.548922;AN=5008;NS=2504;DP=13909;EAS_AF=0.5923;AMR_AF=0.5029;AFR_AF=0.3949;EUR_AF=0.7465;SAS_AF=0.5419;AA=C|||;VT=SNP
13	33087218	rs2858232	C	T	100	PASS	AC=2653;AF=0.529752;AN=5008;NS=2504;DP=16655;EAS_AF=0.5923;AMR_AF=0.5014;AFR_AF=0.323;EUR_AF=0.7465;SAS_AF=0.5419;AA=C|||;VT=SNP
13	33087577	rs207643	T	C	100	PASS	AC=2747;AF=0.548522;AN=5008;NS=2504;DP=18005;EAS_AF=0.5923;AMR_AF=0.5014;AFR_AF=0.3911;EUR_AF=0.7465;SAS_AF=0.546;AA=T|||;VT=SNP
13	33089413	rs207644	T	A	100	PASS	AC=1635;AF=0.326478;AN=5008;NS=2504;DP=17505;EAS_AF=0.4593;AMR_AF=0.2406;AFR_AF=0.1899;EUR_AF=0.3459;SAS_AF=0.4151;AA=T|||;VT=SNP
13	33091241	rs9337	G	C	100	PASS	AC=865;AF=0.172724;AN=5008;NS=2504;DP=17129;EAS_AF=0.131;AMR_AF=0.255;AFR_AF=0.0212;EUR_AF=0.3996;SAS_AF=0.1288;AA=G|||;VT=SNP
13	33092929	rs35193668	C	T	100	PASS	AC=875;AF=0.17472;AN=5008;NS=2504;DP=15061;EAS_AF=0.1359;AMR_AF=0.2565;AFR_AF=0.0227;EUR_AF=0.4006;SAS_AF=0.1299;AA=c|||;VT=SNP
13	33092999	rs207645	T	C	100	PASS	AC=2659;AF=0.53095;AN=5008;NS=2504;DP=14548;EAS_AF=0.5923;AMR_AF=0.5043;AFR_AF=0.323;EUR_AF=0.7465;SAS_AF=0.546;AA=T|||;VT=SNP
13	33093155	rs207646	C	T	100	PASS	AC=2655;AF=0.530152;AN=5008;NS=2504;DP=17357;EAS_AF=0.5923;AMR_AF=0.5014;AFR_AF=0.323;EUR_AF=0.7465;SAS_AF=0.544;AA=C|||;VT=SNP
13	33094013	rs78655300	A	G	100	PASS	AC=58;AF=0.0115815;AN=5008;NS=2504;DP=14463;EAS_AF=0;AMR_AF=0.0259;AFR_AF=0.0023;EUR_AF=0.0298;SAS_AF=0.0072;AA=A|||;VT=SNP
13	33094123	rs34419194	G	A	100	PASS	AC=129;AF=0.0257588;AN=5008;NS=2504;DP=16219;EAS_AF=0;AMR_AF=0.0504;AFR_AF=0.003;EUR_AF=0.0626;SAS_AF=0.0276;AA=G|||;VT=SNP
13	33095620	rs621450	G	A	100	PASS	AC=1585;AF=0.316494;AN=5008;NS=2504;DP=17260;EAS_AF=0.4544;AMR_AF=0.2378;AFR_AF=0.1573;EUR_AF=0.3459;SAS_AF=0.4151;AA=G|||;VT=SNP
13	33097483	rs798269	G	C	100	PASS	AC=3914;AF=0.78155;AN=5008;NS=2504;DP=14623;EAS_AF=0.8026;AMR_AF=0.6354;AFR_AF=0.8888;EUR_AF=0.7992;SAS_AF=0.7004;AA=C|||;VT=SNP
13	33097486	rs143223050	G	A	100	PASS	AC=41;AF=0.0081869;AN=5008;NS=2504;DP=14242;EAS_AF=0;AMR_AF=0.0144;AFR_AF=0;EUR_AF=0.0298;SAS_AF=0.001;AA=G|||;VT=SNP
13	33099315	rs535803	C	T	100	PASS	AC=2744;AF=0.547923;AN=5008;NS=2504;DP=17202;EAS_AF=0.5863;AMR_AF=0.5029;AFR_AF=0.3949;EUR_AF=0.7465;SAS_AF=0.5429;AA=C|||;VT=SNP
13	33099321	rs535783	C	T	100	PASS	AC=1580;AF=0.315495;AN=5008;NS=2504;DP=17297;EAS_AF=0.4563;AMR_AF=0.2378;AFR_AF=0.1513;EUR_AF=0.3469;SAS_AF=0.4151;AA=C|||;VT=SNP
13	33099347	rs45604	G	T	100	PASS	AC=3210;AF=0.640974;AN=5008;NS=2504;DP=16779;EAS_AF=0.5992;AMR_AF=0.5317;AFR_AF=0.708;EUR_AF=0.7495;SAS_AF=0.5593;AA=T|||;VT=SNP
13	33100260	rs392219	C	T	100	PASS	AC=3732;AF=0.745208;AN=5008;NS=2504;DP=19161;EAS_AF=0.7976;AMR_AF=0.621;AFR_AF=0.82;EUR_AF=0.7942;SAS_AF=0.6278;AA=T|||;VT=SNP
13	33100353	rs380916	A	G	100	PASS	AC=3733;AF=0.745407;AN=5008;NS=2504;DP=19078;EAS_AF=0.7976;AMR_AF=0.621;AFR_AF=0.82;EUR_AF=0.7952;SAS_AF=0.6278;AA=G|||;VT=SNP
13	33101731	rs391612	T	C	100	PASS	AC=3079;AF=0.614816;AN=5008;NS=2504;DP=17117;EAS_AF=0.5992;AMR_AF=0.5202;AFR_AF=0.6157;EUR_AF=0.7485;SAS_AF=0.5593;AA=C|||;VT=SNP
13	33101817	rs2239748	C	T	100	PASS	AC=882;AF=0.176118;AN=5008;NS=2504;DP=18390;EAS_AF=0.1359;AMR_AF=0.255;AFR_AF=0.0295;EUR_AF=0.4006;SAS_AF=0.1288;AA=C|||;VT=SNP
13	33102876	rs1952994	A	G	100	PASS	AC=521;AF=0.104034;AN=5008;NS=2504;DP=18786;EAS_AF=0.1984;AMR_AF=0.0893;AFR_AF=0.1112;EUR_AF=0.0447;SAS_AF=0.0685;AA=A|||;VT=SNP
13	33104123	rs71436485	A	G	100	PASS	AC=132;AF=0.0263578;AN=5008;NS=2504;DP=15704;EAS_AF=0;AMR_AF=0.0504;AFR_AF=0.0045;EUR_AF=0.0626;SAS_AF=0.0286;AA=A|||;VT=SNP
13	33104376	rs368535	G	A	100	PASS	AC=2654;AF=0.529952;AN=5008;NS=2504;DP=13648;EAS_AF=0.5923;AMR_AF=0.5014;AFR_AF=0.323;EUR_AF=0.7465;SAS_AF=0.5429;AA=G|||;VT=SNP
13	33105016	rs394254	C	T	100	PASS	AC=2732;AF=0.545527;AN=5008;NS=2504;DP=13820;EAS_AF=0.5923;AMR_AF=0.5029;AFR_AF=0.3812;EUR_AF=0.7465;SAS_AF=0.5429;AA=c|||;VT=SNP
13	33106182	rs378429	A	G	100	PASS	AC=2654;AF=0.529952;AN=5008;NS=2504;DP=19052;EAS_AF=0.5923;AMR_AF=0.5014;AFR_AF=0.323;EUR_AF=0.7465;SAS_AF=0.5429;AA=A|||;VT=SNP
13	33106884	rs147661163	C	T	100	PASS	AC=111;AF=0.0221645;AN=5008;NS=2504;DP=13374;EAS_AF=0.0188;AMR_AF=0.0274;AFR_AF=0.003;EUR_AF=0.0338;SAS_AF=0.0358;AA=C|||;VT=SNP
13	33108050	rs142376514	T	G	100	PASS	AC=25;AF=0.00499201;AN=5008;NS=2504;DP=19319;EAS_AF=0;AMR_AF=0.0115;AFR_AF=0.0015;EUR_AF=0.006;SAS_AF=0.0092;AA=T|||;VT=SNP
13	33113403	rs207620	G	C	100	PASS	AC=3208;AF=0.640575;AN=5008;NS=2504;DP=18464;EAS_AF=0.5972;AMR_AF=0.5317;AFR_AF=0.7088;EUR_AF=0.7485;SAS_AF=0.5593;AA=C|||;VT=SNP
13	33114209	rs207621	T	C	100	PASS	AC=3101;AF=0.619209;AN=5008;NS=2504;DP=17250;EAS_AF=0.5942;AMR_AF=0.5245;AFR_AF=0.652;EUR_AF=0.7425;SAS_AF=0.5409;AA=C|||;VT=SNP
13	33114361	rs191157619	G	C	100	PASS	AC=25;AF=0.00499201;AN=5008;NS=2504;DP=15906;EAS_AF=0;AMR_AF=0.0058;AFR_AF=0.0015;EUR_AF=0.0169;SAS_AF=0.002;AA=G|||;VT=SNP
13	33114557	rs207622	C	T	100	PASS	AC=3723;AF=0.743411;AN=5008;NS=2504;DP=15585;EAS_AF=0.7966;AMR_AF=0.621;AFR_AF=0.82;EUR_AF=0.7883;SAS_AF=0.6258;AA=T|||;VT=SNP
13	33115314	rs207623	G	A	100	PASS	AC=3105;AF=0.620008;AN=5008;NS=2504;DP=14042;EAS_AF=0.5952;AMR_AF=0.5245;AFR_AF=0.652;EUR_AF=0.7435;SAS_AF=0.5429;AA=G|||;VT=SNP
13	33115345	rs207624	C	T	100	PASS	AC=2810;AF=0.561102;AN=5008;NS=2504;DP=14893;EAS_AF=0.5942;AMR_AF=0.5058;AFR_AF=0.4395;EUR_AF=0.7435;SAS_AF=0.5429;AA=C|||;VT=SNP
13	33115354	rs207625	C	T	100	PASS	AC=1581;AF=0.315695;AN=5008;NS=2504;DP=15421;EAS_AF=0.4593;AMR_AF=0.2363;AFR_AF=0.152;EUR_AF=0.3419;SAS_AF=0.4182;AA=c|||;VT=SNP
13	33116167	rs207626	G	A	100	PASS	AC=3724;AF=0.74361;AN=5008;NS=2504;DP=19300;EAS_AF=0.7976;AMR_AF=0.621;AFR_AF=0.82;EUR_AF=0.7893;SAS_AF=0.6247;AA=A|||;VT=SNP
13	33117095	rs12877757	T	C	100	PASS	AC=129;AF=0.0257588;AN=5008;NS=2504;DP=18830;EAS_AF=0;AMR_AF=0.0504;AFR_AF=0.003;EUR_AF=0.0616;SAS_AF=0.0286;AA=T|||;VT=SNP
13	33119231	rs61947038	C	A	100	PASS	AC=14;AF=0.00279553;AN=5008;NS=2504;DP=9734;EAS_AF=0;AMR_AF=0.0029;AFR_AF=0;EUR_AF=0.0089;SAS_AF=0.0031;AA=C|||;VT=SNP
13	33120256	rs208434	G	C	100	PASS	AC=3375;AF=0.673922;AN=5008;NS=2504;DP=19652;EAS_AF=0.5387;AMR_AF=0.7608;AFR_AF=0.8101;EUR_AF=0.6581;SAS_AF=0.5838;AA=C|||;VT=SNP
13	33120492	rs208433	G	A	100	PASS	AC=2217;AF=0.442692;AN=5008;NS=2504;DP=18332;EAS_AF=0.4018;AMR_AF=0.4942;AFR_AF=0.5749;EUR_AF=0.2575;SAS_AF=0.4601;AA=A|||;VT=SNP
13	33120622	rs12876812	C	G	100	PASS	AC=132;AF=0.0263578;AN=5008;NS=2504;DP=19513;EAS_AF=0;AMR_AF=0.0533;AFR_AF=0.003;EUR_AF=0.0626;SAS_AF=0.0286;AA=C|||;VT=SNP
13	33122007	rs208432	C	T	100	PASS	AC=3419;AF=0.682708;AN=5008;NS=2504;DP=12813;EAS_AF=0.5387;AMR_AF=0.7637;AFR_AF=0.8419;EUR_AF=0.6581;SAS_AF=0.5838;AA=T|||;VT=SNP
13	33122795	rs9595795	T	C	100	PASS	AC=927;AF=0.185104;AN=5008;NS=2504;DP=20227;EAS_AF=0.1369;AMR_AF=0.2608;AFR_AF=0.0635;EUR_AF=0.4006;SAS_AF=0.1237;AA=T|||;VT=SNP
13	33123516	rs208431	T	C	100	PASS	AC=1810;AF=0.361422;AN=5008;NS=2504;DP=17644;EAS_AF=0.4028;AMR_AF=0.4669;AFR_AF=0.2927;EUR_AF=0.2545;SAS_AF=0.4468;AA=N|||;VT=SNP
13	33123928	rs4941612	C	T	100	PASS	AC=927;AF=0.185104;AN=5008;NS=2504;DP=20750;EAS_AF=0.1369;AMR_AF=0.2608;AFR_AF=0.0635;EUR_AF=0.4006;SAS_AF=0.1237;AA=C|||;VT=SNP
13	33124558	rs79701378	C	T	100	PASS	AC=106;AF=0.0211661;AN=5008;NS=2504;DP=18880;EAS_AF=0;AMR_AF=0.0086;AFR_AF=0.0537;EUR_AF=0.0209;SAS_AF=0.0082;AA=C|||;VT=SNP
13	33125206	rs7998440	G	A	100	PASS	AC=1622;AF=0.323882;AN=5008;NS=2504;DP=16432;EAS_AF=0.1389;AMR_AF=0.2954;AFR_AF=0.556;EUR_AF=0.4036;SAS_AF=0.1391;AA=A|||;VT=SNP
13	33125373	rs8000071	C	G	100	PASS	AC=1509;AF=0.301318;AN=5008;NS=2504;DP=15794;EAS_AF=0.1319;AMR_AF=0.2882;AFR_AF=0.4924;EUR_AF=0.4016;SAS_AF=0.1237;AA=C|||;VT=SNP
13	33125623	rs144174291	C	T	100	PASS	AC=25;AF=0.00499201;AN=5008;NS=2504;DP=17449;EAS_AF=0;AMR_AF=0.0043;AFR_AF=0;EUR_AF=0.0209;SAS_AF=0.001;AA=C|||;VT=SNP
13	33126074	rs7991314	T	C	100	PASS	AC=1621;AF=0.323682;AN=5008;NS=2504;DP=14604;EAS_AF=0.1389;AMR_AF=0.2954;AFR_AF=0.5552;EUR_AF=0.4036;SAS_AF=0.1391;AA=N|||;VT=SNP
13	33126139	rs7984903	G	A	100	PASS	AC=1508;AF=0.301118;AN=5008;NS=2504;DP=13758;EAS_AF=0.1319;AMR_AF=0.2882;AFR_AF=0.4917;EUR_AF=0.4016;SAS_AF=0.1237;AA=g|||;VT=SNP
13	33126430	rs113050076	T	C	100	PASS	AC=536;AF=0.107029;AN=5008;NS=2504;DP=12154;EAS_AF=0.1984;AMR_AF=0.0951;AFR_AF=0.1104;EUR_AF=0.0527;SAS_AF=0.0726;AA=t|||;VT=SNP
13	33126737	rs7328733	A	C	100	PASS	AC=1622;AF=0.323882;AN=5008;NS=2504;DP=20325;EAS_AF=0.1389;AMR_AF=0.2954;AFR_AF=0.556;EUR_AF=0.4036;SAS_AF=0.1391;AA=C|||;VT=SNP
13	33126848	rs7328939	A	G	100	PASS	AC=1616;AF=0.322684;AN=5008;NS=2504;DP=18083;EAS_AF=0.1329;AMR_AF=0.2954;AFR_AF=0.556;EUR_AF=0.4036;SAS_AF=0.1391;AA=G|||;VT=SNP
13	33127416	rs79527327	C	T	100	PASS	AC=35;AF=0.00698882;AN=5008;NS=2504;DP=16450;EAS_AF=0;AMR_AF=0.0072;AFR_AF=0.0008;EUR_AF=0.0278;SAS_AF=0.001;AA=C|||;VT=SNP
13	33131342	rs10083285	A	G	100	PASS	AC=1736;AF=0.346645;AN=5008;NS=2504;DP=15881;EAS_AF=0.1478;AMR_AF=0.3055;AFR_AF=0.5703;EUR_AF=0.4115;SAS_AF=0.2117;AA=a|||;VT=SNP
13	33132091	rs79108535	A	G	100	PASS	AC=115;AF=0.0229633;AN=5008;NS=2504;DP=17472;EAS_AF=0.001;AMR_AF=0.0403;AFR_AF=0.0045;EUR_AF=0.0616;SAS_AF=0.0184;AA=A|||;VT=SNP
13	33132911	rs208428	A	G	100	PASS	AC=1305;AF=0.260583;AN=5008;NS=2504;DP=15186;EAS_AF=0.2163;AMR_AF=0.379;AFR_AF=0.1808;EUR_AF=0.2107;SAS_AF=0.3814;AA=A|||;VT=SNP
13	33133187	rs116942307	A	G	100	PASS	AC=31;AF=0.0061901;AN=5008;NS=2504;DP=16421;EAS_AF=0;AMR_AF=0.0086;AFR_AF=0;EUR_AF=0.0219;SAS_AF=0.0031;AA=A|||;VT=SNP
13	33133392	rs150925527	G	A	100	PASS	AC=28;AF=0.00559105;AN=5008;NS=2504;DP=12590;EAS_AF=0;AMR_AF=0.0058;AFR_AF=0.0015;EUR_AF=0.0179;SAS_AF=0.0041;AA=G|||;VT=SNP
13	33133713	rs187004581	C	A	100	PASS	AC=30;AF=0.00599042;AN=5008;NS=2504;DP=15187;EAS_AF=0;AMR_AF=0.0058;AFR_AF=0;EUR_AF=0.0219;SAS_AF=0.0041;AA=C|||;VT=SNP
13	33134552	rs208427	A	G	100	PASS	AC=4906;AF=0.979633;AN=5008;NS=2504;DP=14916;EAS_AF=1;AMR_AF=0.9669;AFR_AF=0.9985;EUR_AF=0.9414;SAS_AF=0.9816;AA=G|||;VT=SNP
13	33135424	rs7335710	C	T	100	PASS	AC=1610;AF=0.321486;AN=5008;NS=2504;DP=18550;EAS_AF=0.1349;AMR_AF=0.2954;AFR_AF=0.5045;EUR_AF=0.4095;SAS_AF=0.1943;AA=C|||;VT=SNP
13	33136705	rs11839692	C	T	100	PASS	AC=372;AF=0.0742812;AN=5008;NS=2504;DP=17492;EAS_AF=0.1806;AMR_AF=0.0836;AFR_AF=0.0295;EUR_AF=0.0427;SAS_AF=0.0511;AA=C|||;VT=SNP
13	33137972	rs7318297	G	A	100	PASS	AC=1509;AF=0.301318;AN=5008;NS=2504;DP=8444;EAS_AF=0.1319;AMR_AF=0.2882;AFR_AF=0.4932;EUR_AF=0.4016;SAS_AF=0.1227;AA=g|||;VT=SNP
13	33140314	rs78529437	A	G	100	PASS	AC=53;AF=0.0105831;AN=5008;NS=2504;DP=18478;EAS_AF=0.003;AMR_AF=0.0216;AFR_AF=0.0008;EUR_AF=0.0298;SAS_AF=0.0041;AA=A|||;VT=SNP
13	33140477	rs79830091	G	C	100	PASS	AC=50;AF=0.00998403;AN=5008;NS=2504;DP=19874;EAS_AF=0;AMR_AF=0.0058;AFR_AF=0;EUR_AF=0.0278;SAS_AF=0.0184;AA=G|||;VT=SNP
13	33141696	rs141834255	G	C	100	PASS	AC=26;AF=0.00519169;AN=5008;NS=2504;DP=17039;EAS_AF=0;AMR_AF=0.0159;AFR_AF=0.0008;EUR_AF=0.0139;SAS_AF=0;AA=G|||;VT=SNP
13	33141940	rs35817718	C	A	100	PASS	AC=1367;AF=0.272963;AN=5008;NS=2504;DP=17008;EAS_AF=0.1409;AMR_AF=0.281;AFR_AF=0.3238;EUR_AF=0.4085;SAS_AF=0.1953;AA=A|||;VT=SNP
13	33142056	rs141706970	C	T	100	PASS	AC=50;AF=0.00998403;AN=5008;NS=2504;DP=16278;EAS_AF=0;AMR_AF=0.0058;AFR_AF=0;EUR_AF=0.0278;SAS_AF=0.0184;AA=C|||;VT=SNP
13	33142482	rs146279134	T	C	100	PASS	AC=116;AF=0.0231629;AN=5008;NS=2504;DP=13531;EAS_AF=0;AMR_AF=0.0101;AFR_AF=0.0598;EUR_AF=0.0219;SAS_AF=0.0082;AA=T|||;VT=SNP
13	33142797	rs112588700	A	G	100	PASS	AC=1363;AF=0.272165;AN=5008;NS=2504;DP=15907;EAS_AF=0.1359;AMR_AF=0.2839;AFR_AF=0.3185;EUR_AF=0.4145;SAS_AF=0.1953;AA=A|||;VT=SNP
13	33143248	rs12323184	T	A	100	PASS	AC=1220;AF=0.24361;AN=5008;NS=2504;DP=16330;EAS_AF=0.1359;AMR_AF=0.2767;AFR_AF=0.2194;EUR_AF=0.4076;SAS_AF=0.1953;AA=T|||;VT=SNP
13	33143364	rs12323094	C	T	100	PASS	AC=922;AF=0.184105;AN=5008;NS=2504;DP=17162;EAS_AF=0.1319;AMR_AF=0.2622;AFR_AF=0.0635;EUR_AF=0.3996;SAS_AF=0.1237;AA=C|||;VT=SNP
13	33143406	rs12323101	G	A	100	PASS	AC=922;AF=0.184105;AN=5008;NS=2504;DP=18292;EAS_AF=0.1319;AMR_AF=0.2622;AFR_AF=0.0635;EUR_AF=0.3996;SAS_AF=0.1237;AA=g|||;VT=SNP
13	33144530	rs4439629	G	A	100	PASS	AC=71;AF=0.0141773;AN=5008;NS=2504;DP=18639;EAS_AF=0.001;AMR_AF=0.0504;AFR_AF=0.0008;EUR_AF=0.0298;SAS_AF=0.0041;AA=G|||;VT=SNP
13	33145995	rs7999125	G	A	100	PASS	AC=1221;AF=0.24381;AN=5008;NS=2504;DP=17777;EAS_AF=0.1359;AMR_AF=0.2767;AFR_AF=0.2194;EUR_AF=0.4085;SAS_AF=0.1953;AA=G|||;VT=SNP
13	33146055	rs139574349	G	C	100	PASS	AC=46;AF=0.0091853;AN=5008;NS=2504;DP=17826;EAS_AF=0;AMR_AF=0.0058;AFR_AF=0;EUR_AF=0.0278;SAS_AF=0.0143;AA=G|||;VT=SNP
13	33146603	rs140851321	A	C	100	PASS	AC=71;AF=0.0141773;AN=5008;NS=2504;DP=16789;EAS_AF=0.001;AMR_AF=0.0504;AFR_AF=0.0008;EUR_AF=0.0298;SAS_AF=0.0041;AA=A|||;VT=SNP
13	33147052	rs718444	C	T	100	PASS	AC=1361;AF=0.271765;AN=5008;NS=2504;DP=18687;EAS_AF=0.1409;AMR_AF=0.281;AFR_AF=0.3192;EUR_AF=0.4085;SAS_AF=0.1953;AA=C|||;VT=SNP
13	33147548	rs7332115	T	G	100	PASS	AC=1363;AF=0.272165;AN=5008;NS=2504;DP=18819;EAS_AF=0.1419;AMR_AF=0.2824;AFR_AF=0.3192;EUR_AF=0.4085;SAS_AF=0.1953;AA=G|||;VT=SNP
13	33147888	rs7332763	T	G	100	PASS	AC=1362;AF=0.271965;AN=5008;NS=2504;DP=20727;EAS_AF=0.1409;AMR_AF=0.2824;AFR_AF=0.3192;EUR_AF=0.4085;SAS_AF=0.1953;AA=G|||;VT=SNP
13	33148095	rs117323155	A	G	100	PASS	AC=21;AF=0.00419329;AN=5008;NS=2504;DP=19753;EAS_AF=0;AMR_AF=0.0014;AFR_AF=0.0008;EUR_AF=0.0089;SAS_AF=0.0102;AA=A|||;VT=SNP
13	33148216	rs9591134	T	A	100	PASS	AC=1362;AF=0.271965;AN=5008;NS=2504;DP=17925;EAS_AF=0.1409;AMR_AF=0.2824;AFR_AF=0.3192;EUR_AF=0.4085;SAS_AF=0.1953;AA=A|||;VT=SNP
13	33149244	rs116936950	G	A	100	PASS	AC=113;AF=0.0225639;AN=5008;NS=2504;DP=16266;EAS_AF=0;AMR_AF=0.0101;AFR_AF=0.0575;EUR_AF=0.0219;SAS_AF=0.0082;AA=G|||;VT=SNP
13	33152123	rs113789824	T	G	100	PASS	AC=43;AF=0.00858626;AN=5008;NS=2504;DP=18788;EAS_AF=0;AMR_AF=0.0144;AFR_AF=0.0023;EUR_AF=0.0169;SAS_AF=0.0133;AA=T|||;VT=SNP
13	33152316	rs9591136	C	A	100	PASS	AC=1228;AF=0.245208;AN=5008;NS=2504;DP=18464;EAS_AF=0.1359;AMR_AF=0.2781;AFR_AF=0.2186;EUR_AF=0.4155;SAS_AF=0.1953;AA=C|||;VT=SNP
13	33152482	rs9591137	T	C	100	PASS	AC=1364;AF=0.272364;AN=5008;NS=2504;DP=18185;EAS_AF=0.1359;AMR_AF=0.2824;AFR_AF=0.3192;EUR_AF=0.4155;SAS_AF=0.1953;AA=C|||;VT=SNP
13	33152721	rs9595847	C	T	100	PASS	AC=1229;AF=0.245407;AN=5008;NS=2504;DP=20403;EAS_AF=0.1359;AMR_AF=0.2781;AFR_AF=0.2194;EUR_AF=0.4155;SAS_AF=0.1953;AA=C|||;VT=SNP
13	33153424	rs208416	T	C	100	PASS	AC=1616;AF=0.322684;AN=5008;NS=2504;DP=16033;EAS_AF=0.4315;AMR_AF=0.4553;AFR_AF=0.2012;EUR_AF=0.2485;SAS_AF=0.3569;AA=T|||;VT=SNP
13	33153716	rs208417	A	T	100	PASS	AC=3474;AF=0.69369;AN=5008;NS=2504;DP=16229;EAS_AF=0.5863;AMR_AF=0.7637;AFR_AF=0.8457;EUR_AF=0.66;SAS_AF=0.5838;AA=T|||;VT=SNP
13	33153910	rs9595850	A	G	100	PASS	AC=1744;AF=0.348243;AN=5008;NS=2504;DP=15785;EAS_AF=0.1429;AMR_AF=0.304;AFR_AF=0.559;EUR_AF=0.4195;SAS_AF=0.2331;AA=A|||;VT=SNP
13	33154022	rs208418	C	T	100	PASS	AC=3439;AF=0.686701;AN=5008;NS=2504;DP=16211;EAS_AF=0.5764;AMR_AF=0.7594;AFR_AF=0.826;EUR_AF=0.667;SAS_AF=0.5808;AA=c|||;VT=SNP
13	33154276	rs11616287	T	C	100	PASS	AC=1252;AF=0.25;AN=5008;NS=2504;DP=14948;EAS_AF=0.1359;AMR_AF=0.2795;AFR_AF=0.2201;EUR_AF=0.4155;SAS_AF=0.2168;AA=T|||;VT=SNP
13	33154483	rs208419	A	G	100	PASS	AC=1621;AF=0.323682;AN=5008;NS=2504;DP=13797;EAS_AF=0.4306;AMR_AF=0.4553;AFR_AF=0.2042;EUR_AF=0.2485;SAS_AF=0.3589;AA=A|||;VT=SNP
13	33156730	rs147014069	A	G	100	PASS	AC=40;AF=0.00798722;AN=5008;NS=2504;DP=17528;EAS_AF=0;AMR_AF=0.0187;AFR_AF=0.0008;EUR_AF=0.0229;SAS_AF=0.0031;AA=A|||;VT=SNP
13	33157843	rs208420	A	G	100	PASS	AC=3458;AF=0.690495;AN=5008;NS=2504;DP=18377;EAS_AF=0.5377;AMR_AF=0.7651;AFR_AF=0.8487;EUR_AF=0.666;SAS_AF=0.6063;AA=G|||;VT=SNP
13	33159228	rs129480	C	G	100	PASS	AC=3426;AF=0.684105;AN=5008;NS=2504;DP=16895;EAS_AF=0.5437;AMR_AF=0.7622;AFR_AF=0.8457;EUR_AF=0.6581;SAS_AF=0.5818;AA=G|||;VT=SNP
13	33159438	rs9591143	C	T	100	PASS	AC=1287;AF=0.256989;AN=5008;NS=2504;DP=16895;EAS_AF=0.1359;AMR_AF=0.2767;AFR_AF=0.27;EUR_AF=0.4076;SAS_AF=0.1953;AA=N|||;VT=SNP
13	33160705	rs7994229	C	A	100	PASS	AC=1646;AF=0.328674;AN=5008;NS=2504;DP=7260;EAS_AF=0.1409;AMR_AF=0.2925;AFR_AF=0.5159;EUR_AF=0.4105;SAS_AF=0.2106;AA=A|||;VT=SNP
13	33161459	rs9591145	G	T	100	PASS	AC=1305;AF=0.260583;AN=5008;NS=2504;DP=10742;EAS_AF=0.1339;AMR_AF=0.2767;AFR_AF=0.2852;EUR_AF=0.4076;SAS_AF=0.1953;AA=G|||;VT=SNP
13	33161575	rs797994	A	G	100	PASS	AC=3606;AF=0.720048;AN=5008;NS=2504;DP=13303;EAS_AF=0.5407;AMR_AF=0.7752;AFR_AF=0.9523;EUR_AF=0.6809;SAS_AF=0.592;AA=G|||;VT=SNP
13	33163649	rs9595877	A	G	100	PASS	AC=858;AF=0.171326;AN=5008;NS=2504;DP=15099;EAS_AF=0.1349;AMR_AF=0.2579;AFR_AF=0.0151;EUR_AF=0.3996;SAS_AF=0.1237;AA=A|||;VT=SNP
13	33164418	rs3742320	G	A	100	PASS	AC=1310;AF=0.261581;AN=5008;NS=2504;DP=18953;EAS_AF=0.1389;AMR_AF=0.2767;AFR_AF=0.2852;EUR_AF=0.4076;SAS_AF=0.1953;AA=A|||;VT=SNP
13	33165082	rs208430	A	G	100	PASS	AC=1572;AF=0.313898;AN=5008;NS=2504;DP=10145;EAS_AF=0.3839;AMR_AF=0.4582;AFR_AF=0.205;EUR_AF=0.2455;SAS_AF=0.3569;AA=a|||;VT=SNP
13	33165145	rs208429	T	C	100	PASS	AC=3659;AF=0.730631;AN=5008;NS=2504;DP=10460;EAS_AF=0.5407;AMR_AF=0.7781;AFR_AF=0.9856;EUR_AF=0.6879;SAS_AF=0.592;AA=c|||;VT=SNP
13	33165301	rs9595879	C	T	100	PASS	AC=1320;AF=0.263578;AN=5008;NS=2504;DP=10493;EAS_AF=0.1399;AMR_AF=0.2781;AFR_AF=0.2852;EUR_AF=0.4155;SAS_AF=0.1953;AA=T|||;VT=SNP
13	33165500	rs9595881	C	T	100	PASS	AC=1245;AF=0.248602;AN=5008;NS=2504;DP=10622;EAS_AF=0.1399;AMR_AF=0.2781;AFR_AF=0.2284;EUR_AF=0.4155;SAS_AF=0.1953;AA=C|||;VT=SNP
13	33165736	rs78868030	G	A	100	PASS	AC=447;AF=0.0892572;AN=5008;NS=2504;DP=16037;EAS_AF=0.1786;AMR_AF=0.0893;AFR_AF=0.087;EUR_AF=0.0427;SAS_AF=0.0481;AA=G|||;VT=SNP
13	33167700	rs9595883	A	G	100	PASS	AC=1246;AF=0.248802;AN=5008;NS=2504;DP=15908;EAS_AF=0.1389;AMR_AF=0.2795;AFR_AF=0.2284;EUR_AF=0.4165;SAS_AF=0.1953;AA=A|||;VT=SNP
13	33167816	rs140633424	A	G	100	PASS	AC=32;AF=0.00638978;AN=5008;NS=2504;DP=20653;EAS_AF=0;AMR_AF=0.0245;AFR_AF=0;EUR_AF=0.007;SAS_AF=0.0082;AA=A|||;VT=SNP
13	33167891	rs7981943	G	T	100	PASS	AC=1661;AF=0.331669;AN=5008;NS=2504;DP=21036;EAS_AF=0.1438;AMR_AF=0.2983;AFR_AF=0.5151;EUR_AF=0.4195;SAS_AF=0.2106;AA=T|||;VT=SNP
13	33168050	rs9595885	G	A	100	PASS	AC=926;AF=0.184904;AN=5008;NS=2504;DP=18134;EAS_AF=0.1349;AMR_AF=0.2622;AFR_AF=0.0575;EUR_AF=0.4085;SAS_AF=0.1237;AA=G|||;VT=SNP
13	33169396	rs7327429	A	C	100	PASS	AC=1665;AF=0.332468;AN=5008;NS=2504;DP=17218;EAS_AF=0.1438;AMR_AF=0.3012;AFR_AF=0.5159;EUR_AF=0.4195;SAS_AF=0.2117;AA=C|||;VT=SNP
13	33169697	rs7337687	T	C	100	PASS	AC=1248;AF=0.249201;AN=5008;NS=2504;DP=18412;EAS_AF=0.1389;AMR_AF=0.2795;AFR_AF=0.23;EUR_AF=0.4165;SAS_AF=0.1953;AA=T|||;VT=SNP
13	33170360	rs112410737	A	G	100	PASS	AC=25;AF=0.00499201;AN=5008;NS=2504;DP=16418;EAS_AF=0;AMR_AF=0;AFR_AF=0.0023;EUR_AF=0.0169;SAS_AF=0.0051;AA=A|||;VT=SNP
13	33170787	rs76928565	C	T	100	PASS	AC=53;AF=0.0105831;AN=5008;NS=2504;DP=20475;EAS_AF=0;AMR_AF=0.0159;AFR_AF=0.003;EUR_AF=0.0348;SAS_AF=0.0031;AA=C|||;VT=SNP
13	33170934	rs9535012	A	G	100	PASS	AC=725;AF=0.144768;AN=5008;NS=2504;DP=19049;EAS_AF=0.1786;AMR_AF=0.2824;AFR_AF=0.0106;EUR_AF=0.1113;SAS_AF=0.228;AA=A|||;VT=SNP
13	33171655	rs9595890	T	C	100	PASS	AC=1310;AF=0.261581;AN=5008;NS=2504;DP=11204;EAS_AF=0.1389;AMR_AF=0.2781;AFR_AF=0.2784;EUR_AF=0.4155;SAS_AF=0.1953;AA=C|||;VT=SNP
13	33171916	rs7323084	A	G	100	PASS	AC=1312;AF=0.261981;AN=5008;NS=2504;DP=10619;EAS_AF=0.1389;AMR_AF=0.2781;AFR_AF=0.2791;EUR_AF=0.4165;SAS_AF=0.1953;AA=a|||;VT=SNP
13	33172079	rs7321262	G	C	100	PASS	AC=1319;AF=0.263379;AN=5008;NS=2504;DP=14506;EAS_AF=0.1389;AMR_AF=0.2781;AFR_AF=0.2859;EUR_AF=0.4155;SAS_AF=0.1943;AA=c|||;VT=SNP
13	33173033	rs422378	A	G	100	PASS	AC=3431;AF=0.685104;AN=5008;NS=2504;DP=12904;EAS_AF=0.5407;AMR_AF=0.7637;AFR_AF=0.8449;EUR_AF=0.665;SAS_AF=0.5828;AA=G|||;VT=SNP
13	33173064	rs35028942	C	T	100	PASS	AC=31;AF=0.0061901;AN=5008;NS=2504;DP=12992;EAS_AF=0.001;AMR_AF=0.0072;AFR_AF=0.0015;EUR_AF=0.0199;SAS_AF=0.0031;AA=C|||;VT=SNP
13	33173158	rs9595891	C	T	100	PASS	AC=1276;AF=0.254792;AN=5008;NS=2504;DP=15157;EAS_AF=0.1389;AMR_AF=0.2795;AFR_AF=0.2511;EUR_AF=0.4165;SAS_AF=0.1953;AA=c|||;VT=SNP
13	33173451	rs142700250	A	T	100	PASS	AC=38;AF=0.00758786;AN=5008;NS=2504;DP=14196;EAS_AF=0;AMR_AF=0.0086;AFR_AF=0.0015;EUR_AF=0.0219;SAS_AF=0.0082;AA=A|||;VT=SNP
13	33173852	rs143408980	C	G	100	PASS	AC=31;AF=0.0061901;AN=5008;NS=2504;DP=12713;EAS_AF=0;AMR_AF=0.0058;AFR_AF=0;EUR_AF=0.0239;SAS_AF=0.0031;AA=C|||;VT=SNP
13	33174013	rs12429084	G	C	100	PASS	AC=1661;AF=0.331669;AN=5008;NS=2504;DP=13852;EAS_AF=0.1438;AMR_AF=0.2968;AFR_AF=0.5151;EUR_AF=0.4195;SAS_AF=0.2117;AA=C|||;VT=SNP
13	33174225	rs1324414	G	A	100	PASS	AC=1320;AF=0.263578;AN=5008;NS=2504;DP=17588;EAS_AF=0.1389;AMR_AF=0.2781;AFR_AF=0.2852;EUR_AF=0.4165;SAS_AF=0.1953;AA=A|||;VT=SNP
13	33174323	rs1324415	G	A	100	PASS	AC=1245;AF=0.248602;AN=5008;NS=2504;DP=17412;EAS_AF=0.1389;AMR_AF=0.2781;AFR_AF=0.2284;EUR_AF=0.4165;SAS_AF=0.1953;AA=G|||;VT=SNP
13	33175297	rs731414	T	G	100	PASS	AC=1320;AF=0.263578;AN=5008;NS=2504;DP=18620;EAS_AF=0.1389;AMR_AF=0.2795;AFR_AF=0.2852;EUR_AF=0.4155;SAS_AF=0.1953;AA=T|||;VT=SNP
13	33175434	rs77298050	C	A	100	PASS	AC=72;AF=0.014377;AN=5008;NS=2504;DP=20405;EAS_AF=0.002;AMR_AF=0.0159;AFR_AF=0;EUR_AF=0.0358;SAS_AF=0.0235;AA=C|||;VT=SNP
13	33175656	rs731413	G	A	100	PASS	AC=1659;AF=0.33127;AN=5008;NS=2504;DP=19162;EAS_AF=0.1438;AMR_AF=0.2968;AFR_AF=0.5151;EUR_AF=0.4185;SAS_AF=0.2106;AA=A|||;VT=SNP
13	33175793	rs9595893	G	T	100	PASS	AC=1311;AF=0.261781;AN=5008;NS=2504;DP=20016;EAS_AF=0.1389;AMR_AF=0.2767;AFR_AF=0.2859;EUR_AF=0.4076;SAS_AF=0.1953;AA=T|||;VT=SNP
13	33176686	rs143423393	A	G	100	PASS	AC=97;AF=0.019369;AN=5008;NS=2504;DP=24856;EAS_AF=0;AMR_AF=0.0562;AFR_AF=0.0015;EUR_AF=0.0338;SAS_AF=0.0225;AA=A|||;VT=SNP
13	33177693	rs9591159	G	T	100	PASS	AC=1312;AF=0.261981;AN=5008;NS=2504;DP=20398;EAS_AF=0.1389;AMR_AF=0.2781;AFR_AF=0.2859;EUR_AF=0.4076;SAS_AF=0.1953;AA=T|||;VT=SNP
13	33179627	rs112757190	A	G	100	PASS	AC=1234;AF=0.246406;AN=5008;NS=2504;DP=21712;EAS_AF=0.1389;AMR_AF=0.2767;AFR_AF=0.2277;EUR_AF=0.4076;SAS_AF=0.1953;AA=A|||;VT=SNP
13	33180609	rs28770476	A	C	100	PASS	AC=1311;AF=0.261781;AN=5008;NS=2504;DP=18950;EAS_AF=0.1389;AMR_AF=0.2781;AFR_AF=0.2852;EUR_AF=0.4076;SAS_AF=0.1953;AA=C|||;VT=SNP
13	33181142	rs7992980	T	C	100	PASS	AC=1311;AF=0.261781;AN=5008;NS=2504;DP=21656;EAS_AF=0.1389;AMR_AF=0.2781;AFR_AF=0.2852;EUR_AF=0.4076;SAS_AF=0.1953;AA=C|||;VT=SNP
13	33181669	rs9595902	G	A	100	PASS	AC=916;AF=0.182907;AN=5008;NS=2504;DP=19881;EAS_AF=0.1349;AMR_AF=0.2608;AFR_AF=0.0575;EUR_AF=0.3996;SAS_AF=0.1237;AA=G|||;VT=SNP
13	33182140	rs9595903	G	A	100	PASS	AC=928;AF=0.185304;AN=5008;NS=2504;DP=17570;EAS_AF=0.1349;AMR_AF=0.2622;AFR_AF=0.0658;EUR_AF=0.3996;SAS_AF=0.1237;AA=G|||;VT=SNP
13	33182146	rs144644324	C	T	100	PASS	AC=27;AF=0.00539137;AN=5008;NS=2504;DP=18198;EAS_AF=0;AMR_AF=0.0159;AFR_AF=0.0008;EUR_AF=0.0139;SAS_AF=0.001;AA=C|||;VT=SNP
13	33182205	rs148595576	G	C	100	PASS	AC=26;AF=0.00519169;AN=5008;NS=2504;DP=19694;EAS_AF=0;AMR_AF=0.0159;AFR_AF=0.0008;EUR_AF=0.0139;SAS_AF=0;AA=G|||;VT=SNP
13	33183403	rs9595905	G	A	100	PASS	AC=1649;AF=0.329273;AN=5008;NS=2504;DP=18261;EAS_AF=0.1438;AMR_AF=0.2954;AFR_AF=0.5144;EUR_AF=0.4105;SAS_AF=0.2106;AA=A|||;VT=SNP
13	33184288	rs9595908	T	C	100	PASS	AC=1235;AF=0.246605;AN=5008;NS=2504;DP=20083;EAS_AF=0.1389;AMR_AF=0.2781;AFR_AF=0.2277;EUR_AF=0.4076;SAS_AF=0.1953;AA=T|||;VT=SNP
13	33185153	rs9591165	G	A	100	PASS	AC=1649;AF=0.329273;AN=5008;NS=2504;DP=15632;EAS_AF=0.1438;AMR_AF=0.2954;AFR_AF=0.5144;EUR_AF=0.4105;SAS_AF=0.2106;AA=A|||;VT=SNP
13	33185194	rs139175376	A	T	100	PASS	AC=71;AF=0.0141773;AN=5008;NS=2504;DP=16727;EAS_AF=0.001;AMR_AF=0.0504;AFR_AF=0.0008;EUR_AF=0.0298;SAS_AF=0.0041;AA=A|||;VT=SNP
13	33185297	rs117964330	G	A	100	PASS	AC=25;AF=0.00499201;AN=5008;NS=2504;DP=16599;EAS_AF=0.001;AMR_AF=0.0058;AFR_AF=0;EUR_AF=0.0189;SAS_AF=0.001;AA=G|||;VT=SNP
13	33185871	rs113134537	C	T	100	PASS	AC=103;AF=0.0205671;AN=5008;NS=2504;DP=16280;EAS_AF=0;AMR_AF=0.0274;AFR_AF=0.0008;EUR_AF=0.0726;SAS_AF=0.0102;AA=C|||;VT=SNP
13	33186457	rs2021658	G	A	100	PASS	AC=1310;AF=0.261581;AN=5008;NS=2504;DP=16002;EAS_AF=0.1389;AMR_AF=0.2767;AFR_AF=0.2852;EUR_AF=0.4076;SAS_AF=0.1953;AA=A|||;VT=SNP
13	33187358	rs208424	G	T	100	PASS	AC=1553;AF=0.310104;AN=5008;NS=2504;DP=20268;EAS_AF=0.377;AMR_AF=0.4553;AFR_AF=0.2005;EUR_AF=0.2445;SAS_AF=0.3538;AA=G|||;VT=SNP
13	33188551	rs61947055	T	C	100	PASS	AC=1437;AF=0.286941;AN=5008;NS=2504;DP=15708;EAS_AF=0.1399;AMR_AF=0.3401;AFR_AF=0.2867;EUR_AF=0.4612;SAS_AF=0.2219;AA=C|||;VT=SNP
13	33190255	rs149907961	A	G	100	PASS	AC=52;AF=0.0103834;AN=5008;NS=2504;DP=13583;EAS_AF=0;AMR_AF=0.0231;AFR_AF=0.0023;EUR_AF=0.0258;SAS_AF=0.0072;AA=A|||;VT=SNP
13	33190870	rs55880225	T	C	100	PASS	AC=1437;AF=0.286941;AN=5008;NS=2504;DP=16554;EAS_AF=0.1399;AMR_AF=0.3401;AFR_AF=0.2882;EUR_AF=0.4602;SAS_AF=0.2209;AA=T|||;VT=SNP
13	33191371	rs208426	T	C	100	PASS	AC=3554;AF=0.709665;AN=5008;NS=2504;DP=19390;EAS_AF=0.5417;AMR_AF=0.8256;AFR_AF=0.8517;EUR_AF=0.7097;SAS_AF=0.6084;AA=C|||;VT=SNP
13	33191556	rs61947058	C	T	100	PASS	AC=1776;AF=0.354633;AN=5008;NS=2504;DP=20683;EAS_AF=0.1448;AMR_AF=0.3602;AFR_AF=0.5166;EUR_AF=0.4632;SAS_AF=0.2362;AA=T|||;VT=SNP
13	33192474	rs79432248	A	G	100	PASS	AC=40;AF=0.00798722;AN=5008;NS=2504;DP=20410;EAS_AF=0;AMR_AF=0.0058;AFR_AF=0.0008;EUR_AF=0.0159;SAS_AF=0.0194;AA=A|||;VT=SNP
13	33195227	rs145305124	A	G	100	PASS	AC=26;AF=0.00519169;AN=5008;NS=2504;DP=20455;EAS_AF=0;AMR_AF=0.0115;AFR_AF=0.0015;EUR_AF=0.006;SAS_AF=0.0102;AA=A|||;VT=SNP
13	33195445	rs208409	A	T	100	PASS	AC=1004;AF=0.200479;AN=5008;NS=2504;DP=17164;EAS_AF=0.1984;AMR_AF=0.3617;AFR_AF=0.0371;EUR_AF=0.2018;SAS_AF=0.3078;AA=A|||;VT=SNP
13	33196376	rs7998956	T	G	100	PASS	AC=1440;AF=0.28754;AN=5008;NS=2504;DP=15290;EAS_AF=0.1409;AMR_AF=0.3415;AFR_AF=0.2882;EUR_AF=0.4612;SAS_AF=0.2209;AA=T|||;VT=SNP
13	33196791	rs208410	T	C	100	PASS	AC=1572;AF=0.313898;AN=5008;NS=2504;DP=16194;EAS_AF=0.3849;AMR_AF=0.4568;AFR_AF=0.205;EUR_AF=0.2455;SAS_AF=0.3569;AA=T|||;VT=SNP
13	33197001	rs9591180	C	G	100	PASS	AC=1235;AF=0.246605;AN=5008;NS=2504;DP=17178;EAS_AF=0.1389;AMR_AF=0.2767;AFR_AF=0.2277;EUR_AF=0.4095;SAS_AF=0.1943;AA=C|||;VT=SNP
13	33197560	rs76097963	A	G	100	PASS	AC=111;AF=0.0221645;AN=5008;NS=2504;DP=18999;EAS_AF=0;AMR_AF=0.0389;AFR_AF=0.0045;EUR_AF=0.0586;SAS_AF=0.0194;AA=A|||;VT=SNP
13	33198176	rs1018800	A	T	100	PASS	AC=1081;AF=0.215855;AN=5008;NS=2504;DP=15692;EAS_AF=0.1032;AMR_AF=0.2709;AFR_AF=0.2057;EUR_AF=0.3926;SAS_AF=0.1247;AA=A|||;VT=SNP
13	33198709	rs11840502	G	A	100	PASS	AC=1650;AF=0.329473;AN=5008;NS=2504;DP=19345;EAS_AF=0.1438;AMR_AF=0.2968;AFR_AF=0.5144;EUR_AF=0.4105;SAS_AF=0.2106;AA=A|||;VT=SNP
13	33201966	rs9591185	C	T	100	PASS	AC=1361;AF=0.271765;AN=5008;NS=2504;DP=17975;EAS_AF=0.1399;AMR_AF=0.3401;AFR_AF=0.23;EUR_AF=0.4612;SAS_AF=0.2209;AA=C|||;VT=SNP
13	33203135	rs9595946	G	A	100	PASS	AC=1730;AF=0.345447;AN=5008;NS=2504;DP=17089;EAS_AF=0.1458;AMR_AF=0.3559;AFR_AF=0.4818;EUR_AF=0.4652;SAS_AF=0.2362;AA=A|||;VT=SNP
13	33203656	rs9595948	G	A	100	PASS	AC=1338;AF=0.267173;AN=5008;NS=2504;DP=19754;EAS_AF=0.1399;AMR_AF=0.3329;AFR_AF=0.2277;EUR_AF=0.4592;SAS_AF=0.2076;AA=A|||;VT=SNP
13	33204076	rs9595949	A	T	100	PASS	AC=1393;AF=0.278155;AN=5008;NS=2504;DP=19220;EAS_AF=0.1389;AMR_AF=0.3444;AFR_AF=0.2753;EUR_AF=0.4573;SAS_AF=0.1943;AA=A|||;VT=SNP
13	33204094	rs117059509	A	G	100	PASS	AC=51;AF=0.0101837;AN=5008;NS=2504;DP=18867;EAS_AF=0;AMR_AF=0.0187;AFR_AF=0;EUR_AF=0.0358;SAS_AF=0.002;AA=A|||;VT=SNP
13	33204506	rs139330115	G	T	100	PASS	AC=23;AF=0.00459265;AN=5008;NS=2504;DP=19268;EAS_AF=0;AMR_AF=0.0187;AFR_AF=0;EUR_AF=0.002;SAS_AF=0.0082;AA=G|||;VT=SNP
13	33204742	rs2032495	T	C	100	PASS	AC=1823;AF=0.364018;AN=5008;NS=2504;DP=18772;EAS_AF=0.1438;AMR_AF=0.3674;AFR_AF=0.5651;EUR_AF=0.4592;SAS_AF=0.2188;AA=C|||;VT=SNP
13	33205659	rs13378546	C	T	100	PASS	AC=1039;AF=0.207468;AN=5008;NS=2504;DP=20411;EAS_AF=0.1359;AMR_AF=0.3256;AFR_AF=0.0673;EUR_AF=0.4473;SAS_AF=0.1401;AA=C|||;VT=SNP
13	33205934	rs7983457	T	C	100	PASS	AC=1406;AF=0.280751;AN=5008;NS=2504;DP=20275;EAS_AF=0.1389;AMR_AF=0.3415;AFR_AF=0.2874;EUR_AF=0.4563;SAS_AF=0.1943;AA=C|||;VT=SNP
13	33206083	rs208411	T	C	100	PASS	AC=3501;AF=0.699081;AN=5008;NS=2504;DP=16269;EAS_AF=0.5407;AMR_AF=0.8069;AFR_AF=0.8472;EUR_AF=0.6789;SAS_AF=0.6063;AA=C|||;VT=SNP
13	33206651	rs9591189	T	G	100	PASS	AC=1337;AF=0.266973;AN=5008;NS=2504;DP=19046;EAS_AF=0.1389;AMR_AF=0.3415;AFR_AF=0.2368;EUR_AF=0.4543;SAS_AF=0.1943;AA=T|||;VT=SNP
13	33207314	rs208412	T	C	100	PASS	AC=973;AF=0.194289;AN=5008;NS=2504;DP=17533;EAS_AF=0.1994;AMR_AF=0.3415;AFR_AF=0.034;EUR_AF=0.1759;SAS_AF=0.32;AA=T|||;VT=SNP
13	33207534	rs9591191	G	A	100	PASS	AC=1405;AF=0.280551;AN=5008;NS=2504;DP=15519;EAS_AF=0.1389;AMR_AF=0.3415;AFR_AF=0.2874;EUR_AF=0.4553;SAS_AF=0.1943;AA=A|||;VT=SNP
13	33207695	rs208413	G	A	100	PASS	AC=1534;AF=0.30631;AN=5008;NS=2504;DP=15344;EAS_AF=0.378;AMR_AF=0.4366;AFR_AF=0.2035;EUR_AF=0.2197;SAS_AF=0.3681;AA=G|||;VT=SNP
13	33208172	rs9315172	C	T	100	PASS	AC=1025;AF=0.204673;AN=5008;NS=2504;DP=18194;EAS_AF=0.1349;AMR_AF=0.3242;AFR_AF=0.0582;EUR_AF=0.4473;SAS_AF=0.1401;AA=C|||;VT=SNP
13	33208566	rs9595962	A	C	100	PASS	AC=1404;AF=0.280351;AN=5008;NS=2504;DP=18260;EAS_AF=0.1389;AMR_AF=0.3415;AFR_AF=0.2867;EUR_AF=0.4553;SAS_AF=0.1943;AA=A|||;VT=SNP
13	33208657	rs117157181	G	A	100	PASS	AC=41;AF=0.0081869;AN=5008;NS=2504;DP=19471;EAS_AF=0;AMR_AF=0.0159;AFR_AF=0;EUR_AF=0.0139;SAS_AF=0.0164;AA=G|||;VT=SNP
13	33208806	rs9595963	C	T	100	PASS	AC=1155;AF=0.230631;AN=5008;NS=2504;DP=14567;EAS_AF=0.1349;AMR_AF=0.33;AFR_AF=0.1536;EUR_AF=0.4473;SAS_AF=0.1401;AA=C|||;VT=SNP
13	33209204	rs2320301	A	G	100	PASS	AC=1405;AF=0.280551;AN=5008;NS=2504;DP=10520;EAS_AF=0.1389;AMR_AF=0.3401;AFR_AF=0.2882;EUR_AF=0.4553;SAS_AF=0.1943;AA=A|||;VT=SNP
13	33209558	rs61948860	A	G	100	PASS	AC=1737;AF=0.346845;AN=5008;NS=2504;DP=13235;EAS_AF=0.1438;AMR_AF=0.3588;AFR_AF=0.5121;EUR_AF=0.4583;SAS_AF=0.2096;AA=G|||;VT=SNP
13	33209637	rs9591197	C	T	100	PASS	AC=1041;AF=0.207867;AN=5008;NS=2504;DP=14258;EAS_AF=0.1369;AMR_AF=0.3271;AFR_AF=0.0666;EUR_AF=0.4473;SAS_AF=0.1411;AA=C|||;VT=SNP
13	33209715	rs9591198	A	G	100	PASS	AC=1406;AF=0.280751;AN=5008;NS=2504;DP=14586;EAS_AF=0.1389;AMR_AF=0.3401;AFR_AF=0.289;EUR_AF=0.4553;SAS_AF=0.1943;AA=G|||;VT=SNP
13	33212047	rs9595976	T	G	100	PASS	AC=1035;AF=0.206669;AN=5008;NS=2504;DP=22292;EAS_AF=0.1349;AMR_AF=0.3256;AFR_AF=0.0658;EUR_AF=0.4473;SAS_AF=0.1391;AA=T|||;VT=SNP
13	33212397	rs35968922	C	T	100	PASS	AC=62;AF=0.0123802;AN=5008;NS=2504;DP=22983;EAS_AF=0;AMR_AF=0.0202;AFR_AF=0.0023;EUR_AF=0.0328;SAS_AF=0.0123;AA=C|||;VT=SNP
13	33212785	rs399622	A	C	100	PASS	AC=1060;AF=0.211661;AN=5008;NS=2504;DP=20565;EAS_AF=0.2083;AMR_AF=0.3487;AFR_AF=0.0764;EUR_AF=0.1779;SAS_AF=0.3354;AA=A|||;VT=SNP
13	33212951	rs60278702	G	C	100	PASS	AC=187;AF=0.0373403;AN=5008;NS=2504;DP=17678;EAS_AF=0;AMR_AF=0.013;AFR_AF=0.112;EUR_AF=0.0219;SAS_AF=0.0082;AA=G|||;VT=SNP
13	33213330	rs7335992	G	T	100	PASS	AC=447;AF=0.0892572;AN=5008;NS=2504;DP=15783;EAS_AF=0.1796;AMR_AF=0.0893;AFR_AF=0.087;EUR_AF=0.0417;SAS_AF=0.0481;AA=G|||;VT=SNP
13	33213724	rs408711	G	A	100	PASS	AC=1531;AF=0.305711;AN=5008;NS=2504;DP=18080;EAS_AF=0.378;AMR_AF=0.4366;AFR_AF=0.1989;EUR_AF=0.2197;SAS_AF=0.3712;AA=C|||;VT=SNP
13	33214653	rs9595983	A	G	100	PASS	AC=1439;AF=0.28734;AN=5008;NS=2504;DP=14534;EAS_AF=0.1389;AMR_AF=0.3588;AFR_AF=0.2927;EUR_AF=0.4702;SAS_AF=0.1943;AA=G|||;VT=SNP
13	33215001	rs56194166	G	C	100	PASS	AC=1740;AF=0.347444;AN=5008;NS=2504;DP=11645;EAS_AF=0.1438;AMR_AF=0.3746;AFR_AF=0.4947;EUR_AF=0.4732;SAS_AF=0.2096;AA=C|||;VT=SNP
13	33215591	rs2031354	A	G	100	PASS	AC=1438;AF=0.287141;AN=5008;NS=2504;DP=18663;EAS_AF=0.1389;AMR_AF=0.3573;AFR_AF=0.2927;EUR_AF=0.4702;SAS_AF=0.1943;AA=G|||;VT=SNP
13	33215632	rs2031355	T	A	100	PASS	AC=994;AF=0.198482;AN=5008;NS=2504;DP=18677;EAS_AF=0.1349;AMR_AF=0.3372;AFR_AF=0.0166;EUR_AF=0.4622;SAS_AF=0.1401;AA=T|||;VT=SNP
13	33216115	rs17594131	T	C	100	PASS	AC=144;AF=0.028754;AN=5008;NS=2504;DP=18384;EAS_AF=0;AMR_AF=0.049;AFR_AF=0.003;EUR_AF=0.0775;SAS_AF=0.0286;AA=T|||;VT=SNP
13	33216549	rs7332884	T	A	100	PASS	AC=1436;AF=0.286741;AN=5008;NS=2504;DP=21611;EAS_AF=0.1389;AMR_AF=0.3559;AFR_AF=0.292;EUR_AF=0.4702;SAS_AF=0.1943;AA=A|||;VT=SNP
13	33217696	rs677095	T	C	100	PASS	AC=4835;AF=0.965455;AN=5008;NS=2504;DP=21783;EAS_AF=0.9871;AMR_AF=0.9755;AFR_AF=0.9327;EUR_AF=0.9771;SAS_AF=0.9683;AA=t|||;VT=SNP
13	33218774	rs117539111	T	A	100	PASS	AC=26;AF=0.00519169;AN=5008;NS=2504;DP=16614;EAS_AF=0;AMR_AF=0.0086;AFR_AF=0.0023;EUR_AF=0.0169;SAS_AF=0;AA=T|||;VT=SNP
13	33219033	rs12427832	G	A	100	PASS	AC=1063;AF=0.21226;AN=5008;NS=2504;DP=17016;EAS_AF=0.1349;AMR_AF=0.3401;AFR_AF=0.0688;EUR_AF=0.4622;SAS_AF=0.138;AA=G|||;VT=SNP
13	33219141	rs9526495	C	G	100	PASS	AC=208;AF=0.0415335;AN=5008;NS=2504;DP=17364;EAS_AF=0.0913;AMR_AF=0.0331;AFR_AF=0.0008;EUR_AF=0.0258;SAS_AF=0.0675;AA=C|||;VT=SNP
13	33219811	rs9315173	G	T	100	PASS	AC=1768;AF=0.353035;AN=5008;NS=2504;DP=16348;EAS_AF=0.1438;AMR_AF=0.3746;AFR_AF=0.5159;EUR_AF=0.4732;SAS_AF=0.2096;AA=T|||;VT=SNP
13	33219887	rs9315174	T	C	100	PASS	AC=1431;AF=0.285743;AN=5008;NS=2504;DP=19280;EAS_AF=0.1389;AMR_AF=0.3573;AFR_AF=0.2874;EUR_AF=0.4702;SAS_AF=0.1943;AA=C|||;VT=SNP
13	33220742	rs7329120	G	T	100	PASS	AC=1430;AF=0.285543;AN=5008;NS=2504;DP=16310;EAS_AF=0.1389;AMR_AF=0.3559;AFR_AF=0.2874;EUR_AF=0.4702;SAS_AF=0.1943;AA=T|||;VT=SNP
13	33221202	rs7331393	C	T	100	PASS	AC=1433;AF=0.286142;AN=5008;NS=2504;DP=17483;EAS_AF=0.1389;AMR_AF=0.3559;AFR_AF=0.289;EUR_AF=0.4702;SAS_AF=0.1953;AA=T|||;VT=SNP
13	33221848	rs17515873	T	G	100	PASS	AC=1362;AF=0.271965;AN=5008;NS=2504;DP=16880;EAS_AF=0.1389;AMR_AF=0.3573;AFR_AF=0.2352;EUR_AF=0.4702;SAS_AF=0.1943;AA=T|||;VT=SNP
13	33222615	rs2301388	C	G	100	PASS	AC=1431;AF=0.285743;AN=5008;NS=2504;DP=13927;EAS_AF=0.1389;AMR_AF=0.3573;AFR_AF=0.2874;EUR_AF=0.4702;SAS_AF=0.1943;AA=C|||;VT=SNP
13	33222831	rs2301389	G	A	100	PASS	AC=1431;AF=0.285743;AN=5008;NS=2504;DP=14339;EAS_AF=0.1389;AMR_AF=0.3573;AFR_AF=0.2874;EUR_AF=0.4702;SAS_AF=0.1943;AA=G|||;VT=SNP
13	33223444	rs2301390	T	C	100	PASS	AC=1438;AF=0.287141;AN=5008;NS=2504;DP=19121;EAS_AF=0.1389;AMR_AF=0.3588;AFR_AF=0.292;EUR_AF=0.4702;SAS_AF=0.1943;AA=C|||;VT=SNP
13	33223718	rs9315175	A	T	100	PASS	AC=1445;AF=0.288538;AN=5008;NS=2504;DP=17831;EAS_AF=0.1389;AMR_AF=0.3617;AFR_AF=0.2912;EUR_AF=0.4761;SAS_AF=0.1943;AA=A|||;VT=SNP
13	33225840	rs145122647	A	G	100	PASS	AC=35;AF=0.00698882;AN=5008;NS=2504;DP=17645;EAS_AF=0;AMR_AF=0.0144;AFR_AF=0.0008;EUR_AF=0.0229;SAS_AF=0.001;AA=A|||;VT=SNP
13	33226425	rs117802543	T	A	100	PASS	AC=42;AF=0.00838658;AN=5008;NS=2504;DP=14012;EAS_AF=0;AMR_AF=0.0144;AFR_AF=0;EUR_AF=0.0308;SAS_AF=0.001;AA=T|||;VT=SNP
13	33226774	rs76775391	C	T	100	PASS	AC=389;AF=0.0776757;AN=5008;NS=2504;DP=2890;EAS_AF=0.1835;AMR_AF=0.0908;AFR_AF=0.0303;EUR_AF=0.0497;SAS_AF=0.0521;AA=C|||;VT=SNP
13	33227157	rs9591219	T	G	100	PASS	AC=1430;AF=0.285543;AN=5008;NS=2504;DP=17089;EAS_AF=0.1389;AMR_AF=0.3559;AFR_AF=0.2874;EUR_AF=0.4702;SAS_AF=0.1943;AA=t|||;VT=SNP
13	33227196	rs9591220	T	C	100	PASS	AC=1430;AF=0.285543;AN=5008;NS=2504;DP=16638;EAS_AF=0.1389;AMR_AF=0.3559;AFR_AF=0.2874;EUR_AF=0.4702;SAS_AF=0.1943;AA=C|||;VT=SNP
13	33227398	rs9591222	C	T	100	PASS	AC=1071;AF=0.213858;AN=5008;NS=2504;DP=16393;EAS_AF=0.1538;AMR_AF=0.3401;AFR_AF=0.059;EUR_AF=0.4622;SAS_AF=0.1401;AA=C|||;VT=SNP
13	33227912	rs12428283	T	C	100	PASS	AC=1437;AF=0.286941;AN=5008;NS=2504;DP=20679;EAS_AF=0.1389;AMR_AF=0.3573;AFR_AF=0.292;EUR_AF=0.4702;SAS_AF=0.1943;AA=C|||;VT=SNP
13	33228552	rs116946530	A	G	100	PASS	AC=134;AF=0.0267572;AN=5008;NS=2504;DP=18814;EAS_AF=0;AMR_AF=0.0519;AFR_AF=0.003;EUR_AF=0.0636;SAS_AF=0.0307;AA=A|||;VT=SNP
13	33228845	rs9596032	G	T	100	PASS	AC=1360;AF=0.271565;AN=5008;NS=2504;DP=19381;EAS_AF=0.1389;AMR_AF=0.3545;AFR_AF=0.2352;EUR_AF=0.4692;SAS_AF=0.1953;AA=G|||;VT=SNP
13	33228940	rs9596035	A	G	100	PASS	AC=1437;AF=0.286941;AN=5008;NS=2504;DP=21097;EAS_AF=0.1389;AMR_AF=0.3559;AFR_AF=0.2927;EUR_AF=0.4702;SAS_AF=0.1943;AA=G|||;VT=SNP
13	33229459	rs9591226	C	T	100	PASS	AC=1430;AF=0.285543;AN=5008;NS=2504;DP=9344;EAS_AF=0.1389;AMR_AF=0.3559;AFR_AF=0.2874;EUR_AF=0.4702;SAS_AF=0.1943;AA=T|||;VT=SNP
13	33231285	rs79969381	A	G	100	PASS	AC=35;AF=0.00698882;AN=5008;NS=2504;DP=19436;EAS_AF=0;AMR_AF=0.0086;AFR_AF=0.0015;EUR_AF=0.0209;SAS_AF=0.0061;AA=A|||;VT=SNP
13	33231591	rs498372	T	G	100	PASS	AC=1526;AF=0.304712;AN=5008;NS=2504;DP=20967;EAS_AF=0.38;AMR_AF=0.4222;AFR_AF=0.2035;EUR_AF=0.2048;SAS_AF=0.3834;AA=T|||;VT=SNP
13	33232334	rs7335546	G	A	100	PASS	AC=1429;AF=0.285343;AN=5008;NS=2504;DP=14302;EAS_AF=0.1389;AMR_AF=0.3559;AFR_AF=0.2867;EUR_AF=0.4702;SAS_AF=0.1943;AA=G|||;VT=SNP
13	33232435	rs2301393	A	G	100	PASS	AC=1359;AF=0.271366;AN=5008;NS=2504;DP=14898;EAS_AF=0.1389;AMR_AF=0.3559;AFR_AF=0.2337;EUR_AF=0.4702;SAS_AF=0.1943;AA=A|||;VT=SNP;EX_TARGET
13	33232524	rs41292173	T	C	100	PASS	AC=90;AF=0.0179712;AN=5008;NS=2504;DP=14582;EAS_AF=0;AMR_AF=0.0677;AFR_AF=0.0008;EUR_AF=0.0268;SAS_AF=0.0153;AA=T|||;VT=SNP
13	33232769	rs9591228	G	A	100	PASS	AC=1429;AF=0.285343;AN=5008;NS=2504;DP=15663;EAS_AF=0.1389;AMR_AF=0.3559;AFR_AF=0.2867;EUR_AF=0.4702;SAS_AF=0.1943;AA=A|||;VT=SNP
13	33233007	rs9591229	A	G	100	PASS	AC=1066;AF=0.212859;AN=5008;NS=2504;DP=14364;EAS_AF=0.1349;AMR_AF=0.3415;AFR_AF=0.0688;EUR_AF=0.4622;SAS_AF=0.1401;AA=A|||;VT=SNP
13	33233159	rs573022	A	G	100	PASS	AC=1523;AF=0.304113;AN=5008;NS=2504;DP=15130;EAS_AF=0.38;AMR_AF=0.4222;AFR_AF=0.2027;EUR_AF=0.2048;SAS_AF=0.3814;AA=A|||;VT=SNP
13	33235128	rs34693122	A	T	100	PASS	AC=108;AF=0.0215655;AN=5008;NS=2504;DP=16814;EAS_AF=0.0675;AMR_AF=0.013;AFR_AF=0.0008;EUR_AF=0.0249;SAS_AF=0.0051;AA=A|||;VT=SNP
13	33237222	rs4942791	A	G	100	PASS	AC=1437;AF=0.286941;AN=5008;NS=2504;DP=16798;EAS_AF=0.1389;AMR_AF=0.3559;AFR_AF=0.292;EUR_AF=0.4712;SAS_AF=0.1943;AA=A|||;VT=SNP
13	33237463	rs4942792	C	G	100	PASS	AC=1064;AF=0.21246;AN=5008;NS=2504;DP=15147;EAS_AF=0.1349;AMR_AF=0.3415;AFR_AF=0.0673;EUR_AF=0.4622;SAS_AF=0.1401;AA=C|||;VT=SNP
13	33238081	rs9591230	T	C	100	PASS	AC=1437;AF=0.286941;AN=5008;NS=2504;DP=17964;EAS_AF=0.1389;AMR_AF=0.3559;AFR_AF=0.2927;EUR_AF=0.4702;SAS_AF=0.1943;AA=C|||;VT=SNP
13	33238233	rs9596046	T	C	100	PASS	AC=1437;AF=0.286941;AN=5008;NS=2504;DP=20394;EAS_AF=0.1389;AMR_AF=0.3559;AFR_AF=0.2927;EUR_AF=0.4702;SAS_AF=0.1943;AA=C|||;VT=SNP
13	33238322	rs590558	T	C	100	PASS	AC=1517;AF=0.302915;AN=5008;NS=2504;DP=17692;EAS_AF=0.377;AMR_AF=0.4222;AFR_AF=0.2012;EUR_AF=0.2048;SAS_AF=0.3804;AA=T|||;VT=SNP
13	33238530	rs3119702	G	A	100	PASS	AC=3492;AF=0.697284;AN=5008;NS=2504;DP=19318;EAS_AF=0.5327;AMR_AF=0.8069;AFR_AF=0.8464;EUR_AF=0.6789;SAS_AF=0.6063;AA=A|||;VT=SNP
13	33238551	rs7985656	G	T	100	PASS	AC=1359;AF=0.271366;AN=5008;NS=2504;DP=19691;EAS_AF=0.1389;AMR_AF=0.3559;AFR_AF=0.2337;EUR_AF=0.4702;SAS_AF=0.1943;AA=G|||;VT=SNP
13	33238732	rs9596048	A	G	100	PASS	AC=1065;AF=0.21266;AN=5008;NS=2504;DP=18372;EAS_AF=0.1349;AMR_AF=0.3415;AFR_AF=0.0681;EUR_AF=0.4622;SAS_AF=0.1401;AA=a|||;VT=SNP
13	33240013	rs2874282	G	A	100	PASS	AC=1436;AF=0.286741;AN=5008;NS=2504;DP=16484;EAS_AF=0.1389;AMR_AF=0.3559;AFR_AF=0.292;EUR_AF=0.4702;SAS_AF=0.1943;AA=G|||;VT=SNP
13	33240055	rs117051185	A	G	100	PASS	AC=40;AF=0.00798722;AN=5008;NS=2504;DP=17147;EAS_AF=0;AMR_AF=0.0159;AFR_AF=0;EUR_AF=0.0139;SAS_AF=0.0153;AA=A|||;VT=SNP
13	33240665	rs9596051	C	T	100	PASS	AC=1431;AF=0.285743;AN=5008;NS=2504;DP=18808;EAS_AF=0.1389;AMR_AF=0.3559;AFR_AF=0.2882;EUR_AF=0.4702;SAS_AF=0.1943;AA=T|||;VT=SNP
13	33242535	rs2301391	A	T	100	PASS	AC=995;AF=0.198682;AN=5008;NS=2504;DP=17480;EAS_AF=0.1359;AMR_AF=0.3372;AFR_AF=0.0166;EUR_AF=0.4622;SAS_AF=0.1401;AA=A|||;VT=SNP
13	33243539	rs9596056	C	A	100	PASS	AC=1359;AF=0.271366;AN=5008;NS=2504;DP=15493;EAS_AF=0.1389;AMR_AF=0.3559;AFR_AF=0.2337;EUR_AF=0.4702;SAS_AF=0.1943;AA=C|||;VT=SNP
13	33243968	rs9596057	A	G	100	PASS	AC=1435;AF=0.286542;AN=5008;NS=2504;DP=19076;EAS_AF=0.1389;AMR_AF=0.3559;AFR_AF=0.2912;EUR_AF=0.4702;SAS_AF=0.1943;AA=G|||;VT=SNP
13	33244075	rs9596058	G	A	100	PASS	AC=1368;AF=0.273163;AN=5008;NS=2504;DP=19297;EAS_AF=0.1389;AMR_AF=0.3559;AFR_AF=0.239;EUR_AF=0.4702;SAS_AF=0.1963;AA=G|||;VT=SNP
13	33244250	rs117142625	C	T	100	PASS	AC=56;AF=0.0111821;AN=5008;NS=2504;DP=17988;EAS_AF=0;AMR_AF=0.0288;AFR_AF=0.0008;EUR_AF=0.0268;SAS_AF=0.0082;AA=C|||;VT=SNP
13	33244282	rs9596059	T	A	100	PASS	AC=1435;AF=0.286542;AN=5008;NS=2504;DP=18351;EAS_AF=0.1389;AMR_AF=0.3559;AFR_AF=0.2912;EUR_AF=0.4702;SAS_AF=0.1943;AA=A|||;VT=SNP
13	33244604	rs9596060	G	A	100	PASS	AC=1436;AF=0.286741;AN=5008;NS=2504;DP=17022;EAS_AF=0.1389;AMR_AF=0.3559;AFR_AF=0.292;EUR_AF=0.4702;SAS_AF=0.1943;AA=A|||;VT=SNP
13	33244661	rs77988234	A	G	100	PASS	AC=113;AF=0.0225639;AN=5008;NS=2504;DP=17221;EAS_AF=0;AMR_AF=0.0101;AFR_AF=0.0575;EUR_AF=0.0219;SAS_AF=0.0082;AA=A|||;VT=SNP
13	33244727	rs513329	A	G	100	PASS	AC=1520;AF=0.303514;AN=5008;NS=2504;DP=17934;EAS_AF=0.377;AMR_AF=0.4222;AFR_AF=0.2027;EUR_AF=0.2048;SAS_AF=0.3814;AA=A|||;VT=SNP
13	33244856	rs3783267	T	C	100	PASS	AC=1373;AF=0.274161;AN=5008;NS=2504;DP=16547;EAS_AF=0.1389;AMR_AF=0.3559;AFR_AF=0.2443;EUR_AF=0.4702;SAS_AF=0.1943;AA=T|||;VT=SNP
13	33244975	rs7317147	C	T	100	PASS	AC=1435;AF=0.286542;AN=5008;NS=2504;DP=16885;EAS_AF=0.1389;AMR_AF=0.3559;AFR_AF=0.2912;EUR_AF=0.4702;SAS_AF=0.1943;AA=T|||;VT=SNP
13	33245705	rs614770	T	G	100	PASS	AC=1075;AF=0.214657;AN=5008;NS=2504;DP=16663;EAS_AF=0.1974;AMR_AF=0.3329;AFR_AF=0.1165;EUR_AF=0.163;SAS_AF=0.3344;AA=T|||;VT=SNP
13	33245804	rs9591236	C	G	100	PASS	AC=1436;AF=0.286741;AN=5008;NS=2504;DP=16786;EAS_AF=0.1389;AMR_AF=0.3559;AFR_AF=0.292;EUR_AF=0.4702;SAS_AF=0.1943;AA=C|||;VT=SNP
13	33247763	rs117334197	T	C	100	PASS	AC=27;AF=0.00539137;AN=5008;NS=2504;DP=17511;EAS_AF=0;AMR_AF=0.0159;AFR_AF=0.0008;EUR_AF=0.0149;SAS_AF=0;AA=T|||;VT=SNP
13	33249574	rs61946428	G	C	100	PASS	AC=40;AF=0.00798722;AN=5008;NS=2504;DP=13665;EAS_AF=0;AMR_AF=0.0043;AFR_AF=0.0008;EUR_AF=0.0308;SAS_AF=0.0051;AA=G|||;VT=SNP
13	33250732	rs17077732	C	T	100	PASS	AC=450;AF=0.0898562;AN=5008;NS=2504;DP=17523;EAS_AF=0.1806;AMR_AF=0.0908;AFR_AF=0.0877;EUR_AF=0.0417;SAS_AF=0.0481;AA=C|||;VT=SNP
13	33251451	rs117656240	A	G	100	PASS	AC=41;AF=0.0081869;AN=5008;NS=2504;DP=10765;EAS_AF=0;AMR_AF=0.0058;AFR_AF=0.0008;EUR_AF=0.0308;SAS_AF=0.0051;AA=A|||;VT=SNP
13	33252180	rs60088097	A	C	100	PASS	AC=1360;AF=0.271565;AN=5008;NS=2504;DP=15772;EAS_AF=0.1389;AMR_AF=0.3559;AFR_AF=0.2345;EUR_AF=0.4702;SAS_AF=0.1943;AA=A|||;VT=SNP
13	33255212	rs6561499	C	T	100	PASS	AC=1438;AF=0.287141;AN=5008;NS=2504;DP=16545;EAS_AF=0.1389;AMR_AF=0.3559;AFR_AF=0.2935;EUR_AF=0.4702;SAS_AF=0.1943;AA=T|||;VT=SNP
13	33255371	rs6561500	G	C	100	PASS	AC=1770;AF=0.353435;AN=5008;NS=2504;DP=20035;EAS_AF=0.1438;AMR_AF=0.3746;AFR_AF=0.5174;EUR_AF=0.4732;SAS_AF=0.2096;AA=C|||;VT=SNP
13	33256198	rs3912038	T	G	100	PASS	AC=1773;AF=0.354034;AN=5008;NS=2504;DP=16188;EAS_AF=0.1438;AMR_AF=0.3746;AFR_AF=0.5197;EUR_AF=0.4732;SAS_AF=0.2096;AA=G|||;VT=SNP
13	33256987	rs687416	C	T	100	PASS	AC=3476;AF=0.694089;AN=5008;NS=2504;DP=19179;EAS_AF=0.5317;AMR_AF=0.8069;AFR_AF=0.8449;EUR_AF=0.675;SAS_AF=0.5971;AA=T|||;VT=SNP
13	33258502	rs4942804	T	C	100	PASS	AC=1839;AF=0.367212;AN=5008;NS=2504;DP=17145;EAS_AF=0.1438;AMR_AF=0.379;AFR_AF=0.5673;EUR_AF=0.4732;SAS_AF=0.2096;AA=C|||;VT=SNP
13	33258976	rs12428598	T	C	100	PASS	AC=1324;AF=0.264377;AN=5008;NS=2504;DP=19567;EAS_AF=0.1349;AMR_AF=0.3487;AFR_AF=0.2595;EUR_AF=0.4622;SAS_AF=0.1411;AA=C|||;VT=SNP
13	33259007	rs12428802	T	G	100	PASS	AC=1286;AF=0.256789;AN=5008;NS=2504;DP=20142;EAS_AF=0.1349;AMR_AF=0.3487;AFR_AF=0.2315;EUR_AF=0.4622;SAS_AF=0.1401;AA=T|||;VT=SNP
13	33259065	rs12429740	A	G	100	PASS	AC=1066;AF=0.212859;AN=5008;NS=2504;DP=18316;EAS_AF=0.1349;AMR_AF=0.3415;AFR_AF=0.0688;EUR_AF=0.4622;SAS_AF=0.1401;AA=A|||;VT=SNP
13	33259133	rs150617081	C	T	100	PASS	AC=38;AF=0.00758786;AN=5008;NS=2504;DP=15332;EAS_AF=0;AMR_AF=0.0072;AFR_AF=0.0008;EUR_AF=0.0308;SAS_AF=0.001;AA=C|||;VT=SNP
13	33259409	rs35247299	G	A	100	PASS	AC=61;AF=0.0121805;AN=5008;NS=2504;DP=18761;EAS_AF=0;AMR_AF=0.0202;AFR_AF=0.0023;EUR_AF=0.0318;SAS_AF=0.0123;AA=G|||;VT=SNP
13	33259431	rs61943540	C	T	100	PASS	AC=18;AF=0.00359425;AN=5008;NS=2504;DP=18782;EAS_AF=0;AMR_AF=0.0043;AFR_AF=0;EUR_AF=0.0109;SAS_AF=0.0041;AA=C|||;VT=SNP
13	33260267	rs17077746	C	G	100	PASS	AC=388;AF=0.077476;AN=5008;NS=2504;DP=15716;EAS_AF=0.0089;AMR_AF=0.0245;AFR_AF=0.2141;EUR_AF=0.0109;SAS_AF=0.0695;AA=C|||;VT=SNP
13	33260349	rs117526015	T	C	100	PASS	AC=57;AF=0.0113818;AN=5008;NS=2504;DP=16255;EAS_AF=0;AMR_AF=0.0288;AFR_AF=0.0008;EUR_AF=0.0278;SAS_AF=0.0082;AA=T|||;VT=SNP
13	33260787	rs7328827	C	T	100	PASS	AC=1356;AF=0.270767;AN=5008;NS=2504;DP=17718;EAS_AF=0.1389;AMR_AF=0.3559;AFR_AF=0.2315;EUR_AF=0.4702;SAS_AF=0.1943;AA=C|||;VT=SNP
13	33261545	rs3858846	T	A	100	PASS	AC=1360;AF=0.271565;AN=5008;NS=2504;DP=13707;EAS_AF=0.1389;AMR_AF=0.3559;AFR_AF=0.2345;EUR_AF=0.4702;SAS_AF=0.1943;AA=T|||;VT=SNP
13	33261664	rs3848085	C	A	100	PASS	AC=1770;AF=0.353435;AN=5008;NS=2504;DP=15618;EAS_AF=0.1438;AMR_AF=0.3746;AFR_AF=0.5174;EUR_AF=0.4732;SAS_AF=0.2096;AA=A|||;VT=SNP
```
