## Supplementary material for "Characterization of shared and ancestry-specific signals driving complex traits using multi-ancestry fine-mapping": mesusieoutput

```
                 eur          afr      eur_afr
   [1,] 3.590328e-02 1.655599e-05 2.020380e-02
   [2,] 2.001002e-02 1.397293e-05 4.330348e-02
   [3,] 9.011502e-06 1.839526e-05 2.768053e-06
   [4,] 1.212397e-01 1.458057e-05 3.270366e-01
   [5,] 2.883935e-05 1.463861e-05 5.691571e-05
   [6,] 1.079852e-01 1.503417e-05 3.207405e-01
   [7,] 2.923054e-06 1.257966e-05 1.004910e-06
   [8,] 3.962126e-06 1.335627e-05 1.419353e-06
   [9,] 2.767975e-06 1.356177e-05 8.839687e-07
  [10,] 2.406406e-06 4.520908e-05 9.151553e-07
  [11,] 6.317576e-06 2.577115e-05 2.202135e-06
  [12,] 4.830397e-06 8.376153e-05 2.620325e-06
  [13,] 8.537438e-06 2.507453e-05 2.557149e-06
  [14,] 6.336827e-06 2.920039e-05 3.163589e-06
  [15,] 1.845906e-05 1.608381e-05 5.107262e-06
  [16,] 6.233936e-06 2.576683e-05 3.006128e-06
  [17,] 5.649388e-06 3.167331e-05 2.783432e-06
  [18,] 6.543687e-05 1.624505e-05 1.365168e-05
  [19,] 6.439780e-06 2.509448e-05 3.106748e-06
  [20,] 5.206600e-06 3.146643e-05 2.522863e-06
  [21,] 5.999994e-06 2.820133e-05 2.950199e-06
  [22,] 5.999994e-06 2.742347e-05 2.929595e-06
  [23,] 5.206600e-06 3.462357e-05 2.575414e-06
  [24,] 9.010044e-06 2.548390e-05 2.622421e-06
  [25,] 8.756810e-06 2.535438e-05 2.576515e-06
  [26,] 3.775707e-06 3.725875e-05 1.702098e-06
  [27,] 5.877781e-05 1.405132e-05 2.504402e-05
  [28,] 3.729062e-06 3.968043e-05 1.692561e-06
  [29,] 7.478876e-06 2.354168e-05 2.391848e-06
  [30,] 3.647135e-06 3.787121e-05 1.631027e-06
  [31,] 2.339645e-05 1.511305e-05 1.027352e-05
  [32,] 5.205534e-06 3.832355e-05 2.526253e-06
  [33,] 3.438793e-06 2.708239e-05 1.499216e-06
  [34,] 3.675913e-06 2.433743e-05 1.603733e-06
  [35,] 4.490726e-06 1.627528e-05 1.288395e-06
  [36,] 3.544607e-06 2.413006e-05 1.530472e-06
  [37,] 3.458602e-06 2.346005e-05 1.476680e-06
  [38,] 3.621935e-06 2.377187e-05 1.572927e-06
  [39,] 3.433963e-06 2.333254e-05 1.465417e-06
  [40,] 3.433963e-06 2.293367e-05 1.460318e-06
  [41,] 4.443852e-06 1.612244e-05 1.278710e-06
  [42,] 3.404404e-06 2.166509e-05 1.424573e-06
  [43,] 4.576722e-06 1.549458e-05 1.323728e-06
  [44,] 3.555584e-06 2.293367e-05 1.527606e-06
  [45,] 2.074730e-05 1.547018e-05 9.059278e-06
  [46,] 3.580170e-06 2.309258e-05 1.542612e-06
  [47,] 3.492005e-06 2.309258e-05 1.494577e-06
  [48,] 3.404404e-06 2.293367e-05 1.443937e-06
  [49,] 3.404404e-06 2.309258e-05 1.445939e-06
  [50,] 3.347165e-06 2.309258e-05 1.414096e-06
  [51,] 3.347165e-06 2.309258e-05 1.414096e-06
  [52,] 2.899424e-06 4.873648e-05 1.011257e-06
  [53,] 3.128673e-06 2.939769e-05 1.346751e-06
  [54,] 3.347165e-06 2.293367e-05 1.412174e-06
  [55,] 3.347165e-06 2.309258e-05 1.414096e-06
  [56,] 7.982810e-04 1.599727e-05 2.184285e-04
  [57,] 3.458308e-06 2.341582e-05 1.480054e-06
  [58,] 2.491161e-06 6.474235e-05 7.355651e-07
  [59,] 3.105723e-06 2.833084e-05 1.327146e-06
  [60,] 3.436139e-06 2.309258e-05 1.463571e-06
  [61,] 3.347165e-06 2.248285e-05 1.406629e-06
  [62,] 3.083283e-06 2.855465e-05 1.315196e-06
  [63,] 3.347165e-06 2.233077e-05 1.404727e-06
  [64,] 2.889170e-06 4.742342e-05 1.001346e-06
  [65,] 3.458308e-06 2.322345e-05 1.477579e-06
  [66,] 3.428234e-06 2.248285e-05 1.451269e-06
  [67,] 2.443889e-06 6.303074e-05 7.267272e-07
  [68,] 4.809464e-06 1.485758e-05 1.399083e-06
  [69,] 3.347165e-06 2.204648e-05 1.401126e-06
  [70,] 3.083283e-06 2.810966e-05 1.311798e-06
  [71,] 3.060342e-06 2.810966e-05 1.297849e-06
  [72,] 3.461222e-06 2.120126e-05 1.451452e-06
  [73,] 3.873131e-06 1.617995e-05 1.432473e-06
  [74,] 2.456661e-06 6.129594e-05 7.274511e-07
  [75,] 3.375476e-06 2.204648e-05 1.416614e-06
  [76,] 3.293527e-06 2.233077e-05 1.375198e-06
  [77,] 3.347165e-06 2.204648e-05 1.401126e-06
  [78,] 3.322205e-06 2.204648e-05 1.387459e-06
  [79,] 3.322205e-06 2.204648e-05 1.387459e-06
  [80,] 3.322205e-06 2.204648e-05 1.387459e-06
  [81,] 3.123974e-06 2.096224e-05 8.815355e-07
  [82,] 3.874556e-06 2.204648e-05 1.688124e-06
  [83,] 3.391140e-06 2.248285e-05 1.429503e-06
  [84,] 3.288127e-06 2.204648e-05 1.368778e-06
  [85,] 3.874556e-06 2.204648e-05 1.688124e-06
  [86,] 3.874556e-06 2.204648e-05 1.688124e-06
  [87,] 3.020810e-06 1.998195e-05 8.635625e-07
  [88,] 3.836573e-06 2.204648e-05 1.667405e-06
  [89,] 3.913344e-06 2.204648e-05 1.709278e-06
  [90,] 3.510759e-06 2.855465e-05 1.573091e-06
  [91,] 3.510759e-06 2.855465e-05 1.573091e-06
  [92,] 6.032934e-06 1.405506e-05 1.750299e-06
  [93,] 3.913344e-06 2.160975e-05 1.701251e-06
  [94,] 4.032914e-06 2.079236e-05 1.749367e-06
  [95,] 6.271494e-06 1.393797e-05 1.822545e-06
  [96,] 3.952951e-06 2.132662e-05 1.717257e-06
  [97,] 7.151478e-06 1.372584e-05 1.873648e-06
  [98,] 6.653057e-06 1.377762e-05 1.939302e-06
  [99,] 2.441460e-06 4.900167e-05 7.277326e-07
 [100,] 6.653057e-06 1.372966e-05 1.938620e-06
 [101,] 8.273973e-06 1.349617e-05 2.143041e-06
 [102,] 8.160198e-06 1.349617e-05 2.117312e-06
 [103,] 2.874046e-06 4.414541e-05 9.980704e-07
 [104,] 8.273973e-06 1.349617e-05 2.143041e-06
 [105,] 4.027382e-06 2.138356e-05 1.754593e-06
 [106,] 3.907186e-06 2.138356e-05 1.690050e-06
 [107,] 8.390043e-06 1.349617e-05 2.169259e-06
 [108,] 6.491596e-06 1.381678e-05 1.886740e-06
 [109,] 6.570321e-06 1.379858e-05 1.910830e-06
 [110,] 4.444628e-05 2.241148e-05 1.501590e-05
 [111,] 3.003339e-06 1.887353e-05 8.638026e-07
 [112,] 6.124465e-06 1.379858e-05 1.791054e-06
 [113,] 6.271494e-06 1.371252e-05 1.838510e-06
 [114,] 5.910612e-06 1.397679e-05 1.725230e-06
 [115,] 8.037637e-06 1.342923e-05 2.095102e-06
 [116,] 2.330581e-06 5.212496e-05 7.254250e-07
 [117,] 6.417193e-06 1.366239e-05 1.884158e-06
 [118,] 6.858235e-06 1.354731e-05 1.818763e-06
 [119,] 6.493045e-06 1.361575e-05 1.909857e-06
 [120,] 2.395399e-06 5.164933e-05 7.254648e-07
 [121,] 8.273973e-06 1.339455e-05 2.151847e-06
 [122,] 2.918656e-06 1.833643e-05 8.502333e-07
 [123,] 6.493045e-06 1.361575e-05 1.909857e-06
 [124,] 3.063976e-06 1.576401e-05 1.058208e-06
 [125,] 7.162161e-04 1.510904e-05 1.317838e-04
 [126,] 4.069398e-06 2.098624e-05 1.768981e-06
 [127,] 4.027382e-06 2.127314e-05 1.752388e-06
 [128,] 2.348532e-06 5.037955e-05 7.250586e-07
 [129,] 4.069398e-06 2.141191e-05 1.777731e-06
 [130,] 4.112303e-06 2.141191e-05 1.800784e-06
 [131,] 6.417193e-06 1.372966e-05 1.877040e-06
 [132,] 2.918656e-06 1.859681e-05 8.492200e-07
 [133,] 2.900699e-06 1.869410e-05 8.455710e-07
 [134,] 6.493045e-06 1.371252e-05 1.899135e-06
 [135,] 2.343726e-06 4.218659e-05 7.250455e-07
 [136,] 3.952951e-06 2.125138e-05 1.712083e-06
 [137,] 4.112303e-06 2.160712e-05 1.800814e-06
 [138,] 4.112303e-06 2.186230e-05 1.805975e-06
 [139,] 4.112303e-06 2.171999e-05 1.803107e-06
 [140,] 2.321816e-06 4.330019e-05 7.253061e-07
 [141,] 5.717039e-06 1.320060e-05 1.750734e-06
 [142,] 2.856769e-06 4.594976e-05 9.842940e-07
 [143,] 3.717304e-06 2.430430e-05 1.625926e-06
 [144,] 6.755466e-06 1.242677e-05 1.893248e-06
 [145,] 6.176716e-06 1.261617e-05 1.731839e-06
 [146,] 8.644418e-06 1.249263e-05 2.356684e-06
 [147,] 3.639202e-06 2.497648e-05 1.590917e-06
 [148,] 6.105535e-06 1.268724e-05 1.708262e-06
 [149,] 2.322266e-06 4.799175e-05 7.353040e-07
 [150,] 4.911194e-06 2.677314e-05 1.251871e-06
 [151,] 3.087461e-06 1.132743e-05 1.008605e-06
 [152,] 3.780680e-06 1.595736e-05 1.126583e-06
 [153,] 2.942513e-06 4.594092e-05 9.527676e-07
 [154,] 2.992648e-06 4.344315e-05 9.571993e-07
 [155,] 1.088640e-04 1.089357e-05 3.614702e-05
 [156,] 3.000456e-06 4.292768e-05 9.582289e-07
 [157,] 8.202741e-05 1.221666e-05 3.103797e-05
 [158,] 2.389345e-04 1.990009e-05 1.392906e-04
 [159,] 1.465293e-04 1.253960e-05 5.723147e-05
 [160,] 2.042379e-05 2.434292e-05 7.811903e-06
 [161,] 3.005667e-06 4.104596e-05 9.594956e-07
 [162,] 2.064646e-05 2.431503e-05 7.894681e-06
 [163,] 2.087260e-05 2.341689e-05 7.646491e-06
 [164,] 2.087260e-05 2.340776e-05 7.641239e-06
 [165,] 1.212255e-04 1.945369e-05 6.802125e-05
 [166,] 1.212255e-04 1.946054e-05 6.803474e-05
 [167,] 5.898179e-05 1.200612e-05 2.196223e-05
 [168,] 1.117822e-04 1.945369e-05 6.248906e-05
 [169,] 2.992648e-06 4.235020e-05 9.574835e-07
 [170,] 5.883932e-05 1.208872e-05 2.208996e-05
 [171,] 3.066535e-06 4.213679e-05 9.676289e-07
 [172,] 2.065305e-05 2.325994e-05 7.503551e-06
 [173,] 3.267324e-04 1.133278e-05 1.170755e-04
 [174,] 2.077179e-05 2.323318e-05 7.537179e-06
 [175,] 1.171884e-04 1.922013e-05 6.520889e-05
 [176,] 2.088058e-05 2.318723e-05 7.557567e-06
 [177,] 9.543351e-05 1.693611e-05 4.887396e-05
 [178,] 9.329906e-06 2.303464e-05 3.251003e-06
 [179,] 1.816835e-04 1.131335e-05 6.574038e-05
 [180,] 1.581308e-04 1.141696e-05 5.806606e-05
 [181,] 2.390550e-04 1.260976e-05 9.449316e-05
 [182,] 9.476595e-06 2.309314e-05 3.317498e-06
 [183,] 7.757248e-05 1.218047e-05 2.939830e-05
 [184,] 8.063947e-05 1.105407e-05 2.809631e-05
 [185,] 1.781978e-04 1.170529e-05 6.768451e-05
 [186,] 6.602812e-05 2.165152e-05 3.795639e-05
 [187,] 1.506450e-05 2.344709e-05 4.623772e-06
 [188,] 9.632183e-06 2.321931e-05 3.396231e-06
 [189,] 9.538482e-06 2.324097e-05 3.363073e-06
 [190,] 8.233127e-04 1.883660e-05 9.548572e-05
 [191,] 1.038676e-04 2.206994e-05 6.212148e-05
 [192,] 8.649242e-06 1.564355e-05 2.601341e-06
 [193,] 3.986946e-04 2.384639e-05 2.743898e-04
 [194,] 4.300971e-06 1.980347e-05 1.242581e-06
 [195,] 9.570487e-06 2.339682e-05 3.397796e-06
 [196,] 3.439685e-04 2.643241e-05 2.561270e-04
 [197,] 1.143198e-04 2.070235e-05 6.617314e-05
 [198,] 3.157496e-06 4.732987e-05 9.797447e-07
 [199,] 4.941362e-04 2.969747e-05 3.974327e-04
 [200,] 3.746016e-04 2.482064e-05 2.667751e-04
 [201,] 8.744380e-06 2.377235e-05 3.117004e-06
 [202,] 3.823311e-04 2.494378e-05 2.736107e-04
 [203,] 8.836786e-06 2.388349e-05 3.163387e-06
 [204,] 8.599464e-06 2.313285e-05 2.967647e-06
 [205,] 4.825882e-04 3.021458e-05 3.921707e-04
 [206,] 3.090725e-06 5.381153e-05 9.706634e-07
 [207,] 3.100656e-06 5.391802e-05 9.718927e-07
 [208,] 5.077151e-04 1.221161e-05 1.985086e-04
 [209,] 4.574747e-06 2.359493e-05 1.276472e-06
 [210,] 3.910373e-04 2.521753e-05 2.815814e-04
 [211,] 5.319014e-04 3.234298e-05 4.530450e-04
 [212,] 9.715878e-05 2.745897e-05 6.349674e-05
 [213,] 2.922746e-06 5.020759e-05 9.628496e-07
 [214,] 3.789386e-06 1.855878e-05 1.131500e-06
 [215,] 7.560780e-05 2.597947e-05 4.703512e-05
 [216,] 4.904317e-06 1.625096e-05 1.736845e-06
 [217,] 3.118079e-06 1.295490e-05 1.069423e-06
 [218,] 2.495592e-04 2.278581e-05 1.475920e-04
 [219,] 5.158031e-06 3.683278e-05 2.639863e-06
 [220,] 7.789970e-06 1.156354e-05 2.542009e-06
 [221,] 2.311343e-06 6.573985e-05 7.777800e-07
 [222,] 2.311650e-06 6.971384e-05 7.849640e-07
 [223,] 5.086380e-06 1.134998e-05 1.558465e-06
 [224,] 3.051076e-06 2.709365e-05 1.270890e-06
 [225,] 2.260212e-03 5.253433e-05 2.930576e-03
 [226,] 3.053367e-06 2.395496e-05 1.250363e-06
 [227,] 3.092967e-06 3.979508e-05 1.012720e-06
 [228,] 2.937286e-06 2.567094e-05 1.196043e-06
 [229,] 8.809799e-06 1.768526e-05 2.939212e-06
 [230,] 2.289083e-06 4.815791e-05 7.634656e-07
 [231,] 2.649287e-03 4.437947e-05 3.050421e-03
 [232,] 3.197678e-06 3.361054e-05 1.412174e-06
 [233,] 2.288312e-06 4.826011e-05 7.639863e-07
 [234,] 7.168516e-06 3.230551e-05 3.447457e-06
 [235,] 3.032306e-06 4.141679e-05 1.007086e-06
 [236,] 2.234853e-05 1.910823e-05 9.213734e-06
 [237,] 2.391466e-05 2.141351e-05 1.052130e-05
 [238,] 3.912743e-05 1.579694e-05 1.620303e-05
 [239,] 2.872067e-06 1.551697e-05 1.062913e-06
 [240,] 5.214232e-05 2.224849e-05 2.436532e-05
 [241,] 4.240805e-05 2.027827e-05 1.863420e-05
 [242,] 4.843335e-05 1.590924e-05 2.028390e-05
 [243,] 3.047723e-06 4.156510e-05 1.004588e-06
 [244,] 5.113833e-05 2.203811e-05 2.374425e-05
 [245,] 4.570573e-05 1.598946e-05 1.919788e-05
 [246,] 4.926966e-05 2.292403e-05 2.334044e-05
 [247,] 5.214232e-05 2.203811e-05 2.423214e-05
 [248,] 4.962926e-05 1.561213e-05 2.044886e-05
 [249,] 3.223829e-06 3.506693e-05 1.442558e-06
 [250,] 5.113833e-05 2.209276e-05 2.377824e-05
 [251,] 7.819540e-06 1.198930e-05 2.107917e-06
 [252,] 5.113833e-05 2.209276e-05 2.377824e-05
 [253,] 5.113833e-05 2.198869e-05 2.371340e-05
 [254,] 6.190290e-06 5.632305e-05 2.999920e-06
 [255,] 5.113833e-05 2.168798e-05 2.352305e-05
 [256,] 3.037209e-06 4.105003e-05 1.005853e-06
 [257,] 2.289727e-06 4.273465e-05 7.625410e-07
 [258,] 2.289727e-06 4.298282e-05 7.625765e-07
 [259,] 9.710653e-06 6.899659e-05 5.209383e-06
 [260,] 2.288312e-06 4.458446e-05 7.640611e-07
 [261,] 2.288625e-06 4.379181e-05 7.637234e-07
 [262,] 2.287175e-06 4.315703e-05 7.647894e-07
 [263,] 8.095830e-06 1.217670e-05 2.145410e-06
 [264,] 4.662786e-05 2.159303e-05 2.127072e-05
 [265,] 2.287175e-06 4.347126e-05 7.648639e-07
 [266,] 2.285823e-06 4.764460e-05 7.727615e-07
 [267,] 2.287851e-06 4.423896e-05 7.644081e-07
 [268,] 2.287851e-06 4.415176e-05 7.643918e-07
 [269,] 2.287851e-06 4.432643e-05 7.644244e-07
 [270,] 9.775033e-06 3.797585e-05 5.114499e-06
 [271,] 2.288312e-06 4.512566e-05 7.642155e-07
 [272,] 2.289161e-06 4.585462e-05 7.637762e-07
 [273,] 2.289161e-06 4.631929e-05 7.638525e-07
 [274,] 2.287175e-06 4.622579e-05 7.654028e-07
 [275,] 2.289161e-06 4.585462e-05 7.637762e-07
 [276,] 2.289161e-06 4.603964e-05 7.638066e-07
 [277,] 2.289161e-06 4.585462e-05 7.637762e-07
 [278,] 2.289161e-06 4.576253e-05 7.637610e-07
 [279,] 2.289727e-06 4.594699e-05 7.634644e-07
 [280,] 3.278338e-05 2.008321e-05 1.416814e-05
 [281,] 3.342317e-05 1.968257e-05 1.426363e-05
 [282,] 2.289727e-06 3.630483e-05 7.618450e-07
 [283,] 2.287175e-06 4.372309e-05 7.649143e-07
 [284,] 2.291423e-06 4.363753e-05 7.623305e-07
 [285,] 2.285578e-06 4.321357e-05 7.674792e-07
 [286,] 2.285428e-06 4.287898e-05 7.695598e-07
 [287,] 3.903031e-05 2.132303e-05 1.760773e-05
 [288,] 6.291403e-06 1.193651e-05 1.671975e-06
 [289,] 2.286271e-06 3.929115e-05 7.713112e-07
 [290,] 2.285710e-06 4.081347e-05 7.703412e-07
 [291,] 2.285428e-06 4.028048e-05 7.688080e-07
 [292,] 2.285428e-06 4.013023e-05 7.687630e-07
 [293,] 3.524354e-06 2.149983e-05 9.238920e-07
 [294,] 6.358660e-06 1.205451e-05 1.677513e-06
 [295,] 6.427099e-06 1.211963e-05 1.687508e-06
 [296,] 3.215274e-06 5.247934e-05 1.532416e-06
 [297,] 3.215274e-06 5.006389e-05 1.521766e-06
 [298,] 6.291403e-06 1.212057e-05 1.657751e-06
 [299,] 6.816370e-06 1.264469e-05 1.799332e-06
 [300,] 2.474164e-03 3.611378e-05 2.536310e-03
 [301,] 1.040772e-05 1.223803e-05 2.631691e-06
 [302,] 6.427099e-06 1.205898e-05 1.692210e-06
 [303,] 6.427099e-06 1.205898e-05 1.692210e-06
 [304,] 3.738164e-05 2.174797e-05 1.702342e-05
 [305,] 2.285428e-06 3.914509e-05 7.684465e-07
 [306,] 6.427099e-06 1.216392e-05 1.677541e-06
 [307,] 6.358660e-06 1.226879e-05 1.655333e-06
 [308,] 3.189359e-06 5.205732e-05 1.512233e-06
 [309,] 1.041487e-05 1.214072e-05 2.650984e-06
 [310,] 1.121378e-05 1.238417e-05 2.780850e-06
 [311,] 2.285428e-06 3.827532e-05 7.681598e-07
 [312,] 3.738164e-05 2.214415e-05 1.719840e-05
 [313,] 3.023282e-06 3.756756e-05 1.011326e-06
 [314,] 6.427099e-06 1.250532e-05 1.660386e-06
 [315,] 2.286271e-06 3.787271e-05 7.707408e-07
 [316,] 3.268878e-06 5.641150e-05 1.587407e-06
 [317,] 3.804756e-05 2.263781e-05 1.773621e-05
 [318,] 6.427099e-06 1.234003e-05 1.665082e-06
 [319,] 6.177879e-06 1.321184e-05 1.616393e-06
 [320,] 5.965988e-06 1.237675e-05 1.564279e-06
 [321,] 4.035407e-06 4.134226e-05 2.021245e-06
 [322,] 3.991801e-06 4.096789e-05 1.988925e-06
 [323,] 5.439743e-05 2.018852e-05 2.392678e-05
 [324,] 2.244539e-05 1.216111e-05 5.166738e-06
 [325,] 6.005423e-05 1.999122e-05 2.635952e-05
 [326,] 2.762684e-05 4.424268e-05 1.532264e-05
 [327,] 2.687948e-05 4.424268e-05 1.487196e-05
 [328,] 5.042847e-05 2.018852e-05 2.211925e-05
 [329,] 4.939725e-05 2.063234e-05 2.196247e-05
 [330,] 2.752868e-06 3.597993e-05 1.002195e-06
 [331,] 5.731977e-02 6.417394e-05 1.542869e-01
 [332,] 5.025610e-06 3.978028e-05 2.669244e-06
 [333,] 2.134151e-05 1.196101e-05 5.033823e-06
 [334,] 5.092012e-06 3.945782e-05 2.708884e-06
 [335,] 2.621250e-05 4.424268e-05 1.447048e-05
 [336,] 2.621250e-05 4.536045e-05 1.456167e-05
 [337,] 2.169005e-05 1.186773e-05 5.155412e-06
 [338,] 2.621250e-05 4.447146e-05 1.448935e-05
 [339,] 1.045187e-05 1.253237e-05 2.599562e-06
 [340,] 9.967675e-06 2.102379e-05 3.286980e-06
 [341,] 2.030376e-05 1.165983e-05 4.973876e-06
 [342,] 4.358349e-06 3.926800e-05 2.219187e-06
 [343,] 1.074197e-05 1.240988e-05 2.681352e-06
 [344,] 1.059555e-05 1.240988e-05 2.649542e-06
 [345,] 4.848124e-05 2.017537e-05 2.122455e-05
 [346,] 2.664559e-06 3.516549e-05 9.612515e-07
 [347,] 3.088303e-06 1.723872e-05 8.618576e-07
 [348,] 1.902069e-05 1.160387e-05 4.722818e-06
 [349,] 2.592117e-06 1.861914e-05 7.632450e-07
 [350,] 1.059555e-05 1.224002e-05 2.678016e-06
 [351,] 2.821597e-06 2.109233e-05 1.024876e-06
 [352,] 4.386155e-06 3.804150e-05 2.205479e-06
 [353,] 2.821597e-06 2.114643e-05 1.025246e-06
 [354,] 3.101309e-06 3.560498e-05 1.084983e-06
 [355,] 4.330935e-06 3.676288e-05 2.155580e-06
 [356,] 1.802737e-03 2.702901e-05 1.431500e-03
 [357,] 1.031087e-05 1.206513e-05 2.660250e-06
 [358,] 3.095505e-06 3.580796e-05 1.081798e-06
 [359,] 1.031087e-05 1.204064e-05 2.665018e-06
 [360,] 1.977938e-04 2.184442e-05 9.961494e-05
 [361,] 4.803568e-06 3.702807e-05 2.458355e-06
 [362,] 1.904655e-04 2.217670e-05 9.704140e-05
 [363,] 4.500443e-06 4.283220e-05 2.332911e-06
 [364,] 1.738725e-03 3.113583e-05 1.513483e-03
 [365,] 1.996452e-05 1.168816e-05 4.921948e-06
 [366,] 1.977938e-04 2.188986e-05 9.979404e-05
 [367,] 1.045187e-05 1.257530e-05 2.605559e-06
 [368,] 2.904326e-06 2.154540e-05 1.063938e-06
 [369,] 3.120072e-06 3.640433e-05 1.097605e-06
 [370,] 6.958243e-06 2.778065e-05 2.203782e-06
 [371,] 2.841949e-06 2.160783e-05 1.037222e-06
 [372,] 2.821597e-06 2.160783e-05 1.028333e-06
 [373,] 2.846686e-06 3.544176e-05 1.226216e-06
 [374,] 2.555896e-06 3.213459e-05 8.975083e-07
 [375,] 3.262433e-05 1.143420e-05 8.365794e-06
 [376,] 2.335524e-04 2.502013e-05 1.328016e-04
 [377,] 2.846686e-06 3.574777e-05 1.227676e-06
 [378,] 3.647349e-05 1.148818e-05 9.154989e-06
 [379,] 3.676159e-06 1.600884e-05 9.961016e-07
 [380,] 2.893608e-06 3.809021e-05 1.066400e-06
 [381,] 2.913382e-06 3.809021e-05 1.075318e-06
 [382,] 3.496713e-04 1.341469e-05 8.038053e-05
 [383,] 2.788525e-06 3.772750e-05 1.018140e-06
 [384,] 2.692397e-06 3.641243e-05 9.717137e-07
 [385,] 2.653167e-06 3.645298e-05 9.535604e-07
 [386,] 2.653167e-06 3.645298e-05 9.535604e-07
 [387,] 2.743027e-06 3.676187e-05 9.954268e-07
 [388,] 2.743027e-06 3.676187e-05 9.954268e-07
 [389,] 2.743027e-06 3.701684e-05 9.959407e-07
 [390,] 2.413234e-06 3.218425e-05 8.239925e-07
 [391,] 3.365304e-05 1.164613e-05 8.245563e-06
 [392,] 2.743027e-06 3.688898e-05 9.956837e-07
 [393,] 2.743027e-06 3.695282e-05 9.958122e-07
 [394,] 2.760775e-06 3.664122e-05 1.003256e-06
 [395,] 3.772452e-06 3.133934e-05 1.267992e-06
 [396,] 2.688841e-06 2.210515e-05 9.673827e-07
 [397,] 3.810070e-06 1.819929e-05 1.018606e-06
 [398,] 3.489689e-05 1.187930e-05 8.227484e-06
 [399,] 4.216126e-06 1.866591e-05 1.098064e-06
 [400,] 2.721440e-06 4.037069e-05 1.161384e-06
 [401,] 2.647443e-06 4.131250e-05 1.122427e-06
 [402,] 2.254953e-04 2.362596e-05 1.226795e-04
 [403,] 2.209669e-04 2.348383e-05 1.195418e-04
 [404,] 2.741497e-06 4.105469e-05 1.176686e-06
 [405,] 2.507575e-06 3.081364e-05 8.723439e-07
 [406,] 2.741497e-06 4.105469e-05 1.176686e-06
 [407,] 2.781047e-06 4.142111e-05 1.203370e-06
 [408,] 2.741497e-06 4.142111e-05 1.177988e-06
 [409,] 2.802612e-06 3.935672e-05 1.209146e-06
 [410,] 2.762074e-06 4.062249e-05 1.190433e-06
 [411,] 2.741497e-06 4.062249e-05 1.177229e-06
 [412,] 2.741497e-06 4.105469e-05 1.176686e-06
 [413,] 3.810070e-06 1.873816e-05 1.013904e-06
 [414,] 3.810070e-06 1.864165e-05 1.014723e-06
 [415,] 3.856804e-06 1.882653e-05 1.022753e-06
 [416,] 3.856804e-06 1.882653e-05 1.022753e-06
 [417,] 2.866367e-06 3.535191e-05 1.047584e-06
 [418,] 2.499458e-06 3.055438e-05 8.679427e-07
 [419,] 3.492220e-05 1.203768e-05 8.069183e-06
 [420,] 3.623135e-05 1.203768e-05 8.341822e-06
 [421,] 2.721440e-06 4.098663e-05 1.165611e-06
 [422,] 2.169382e-04 2.378051e-05 1.186572e-04
 [423,] 1.529442e-03 1.425680e-05 2.947506e-04
 [424,] 2.740975e-06 3.600580e-05 9.927968e-07
 [425,] 2.612670e-06 4.235745e-05 1.104457e-06
 [426,] 2.597628e-06 4.271308e-05 1.095363e-06
 [427,] 2.546614e-06 3.281977e-05 8.943323e-07
 [428,] 2.737826e-06 4.135528e-05 1.177496e-06
 [429,] 3.621120e-05 1.205906e-05 8.316370e-06
 [430,] 3.621120e-05 1.205906e-05 8.316370e-06
 [431,] 2.608467e-06 4.135528e-05 1.093013e-06
 [432,] 3.555971e-05 1.205906e-05 8.181222e-06
 [433,] 3.621120e-05 1.205906e-05 8.316370e-06
 [434,] 2.597628e-06 4.271308e-05 1.095363e-06
 [435,] 2.723768e-06 3.600580e-05 9.849798e-07
 [436,] 2.178983e-05 5.952604e-05 1.275448e-05
 [437,] 2.347007e-05 6.026642e-05 1.391373e-05
 [438,] 3.621120e-05 1.216832e-05 8.213130e-06
 [439,] 3.621120e-05 1.216832e-05 8.213130e-06
 [440,] 2.577358e-06 4.279838e-05 1.076435e-06
 [441,] 2.577358e-06 4.279838e-05 1.076435e-06
 [442,] 2.550120e-06 4.388701e-05 1.066130e-06
 [443,] 2.693692e-06 3.606678e-05 9.713770e-07
 [444,] 2.550120e-06 4.388701e-05 1.066130e-06
 [445,] 3.423542e-05 1.214737e-05 7.826828e-06
 [446,] 2.546349e-06 4.358563e-05 1.057513e-06
 [447,] 2.012583e-04 2.384365e-05 1.099569e-04
 [448,] 6.540689e-06 2.106085e-05 1.879625e-06
 [449,] 2.012583e-04 2.384365e-05 1.099569e-04
 [450,] 2.012583e-04 2.384365e-05 1.099569e-04
 [451,] 5.359584e-06 1.990941e-05 1.851876e-06
 [452,] 2.546349e-06 3.731842e-05 1.039674e-06
 [453,] 3.694440e-05 1.238646e-05 8.174904e-06
 [454,] 3.694440e-05 1.236066e-05 8.195745e-06
 [455,] 1.902447e-04 2.378051e-05 1.034748e-04
 [456,] 1.976293e-04 2.378051e-05 1.076682e-04
 [457,] 2.503060e-06 4.394633e-05 1.028515e-06
 [458,] 3.362750e-05 1.221511e-05 7.645643e-06
 [459,] 2.435299e-06 3.227573e-05 8.371509e-07
 [460,] 2.464746e-06 4.476252e-05 1.003323e-06
 [461,] 1.868374e-04 2.341404e-05 1.005067e-04
 [462,] 2.425163e-06 3.348913e-05 8.324633e-07
 [463,] 3.492220e-05 1.226317e-05 7.869754e-06
 [464,] 2.455380e-06 4.430196e-05 1.000063e-06
 [465,] 1.834985e-04 2.312773e-05 9.768542e-05
 [466,] 3.152459e-06 1.149436e-05 1.012296e-06
 [467,] 2.435299e-06 3.331567e-05 8.382115e-07
 [468,] 2.289339e-06 3.927878e-05 8.556964e-07
 [469,] 2.479527e-06 4.479690e-05 1.018655e-06
 [470,] 2.415585e-06 3.199865e-05 8.250255e-07
 [471,] 3.423670e-05 1.226317e-05 7.731002e-06
 [472,] 2.479527e-06 4.592798e-05 1.021251e-06
 [473,] 2.415585e-06 3.121058e-05 8.245062e-07
 [474,] 1.868374e-04 2.290727e-05 9.877898e-05
 [475,] 2.430320e-06 3.341455e-05 8.354375e-07
 [476,] 3.801178e-05 1.228917e-05 8.469030e-06
 [477,] 3.423670e-05 1.226390e-05 7.730423e-06
 [478,] 3.423670e-05 1.228842e-05 7.711047e-06
 [479,] 2.419633e-06 3.134763e-05 8.270939e-07
 [480,] 2.302098e-06 3.965374e-05 8.669826e-07
 [481,] 1.704929e-04 2.301961e-05 9.015146e-05
 [482,] 1.122016e-05 5.256190e-05 5.942107e-06
 [483,] 1.704929e-04 2.288515e-05 8.973429e-05
 [484,] 3.555971e-05 1.231328e-05 7.957603e-06
 [485,] 1.834985e-04 2.329691e-05 9.807045e-05
 [486,] 3.028137e-05 1.219370e-05 6.974642e-06
 [487,] 3.438277e-05 1.221582e-05 7.799124e-06
 [488,] 2.451923e-06 3.374115e-05 8.478403e-07
 [489,] 2.383859e-06 4.018098e-05 9.368090e-07
 [490,] 3.507208e-05 1.191294e-05 8.227965e-06
 [491,] 3.377019e-05 1.191294e-05 7.950766e-06
 [492,] 1.820917e-04 2.537379e-05 1.039487e-04
 [493,] 1.692943e-04 2.571779e-05 9.722155e-05
 [494,] 3.317068e-05 1.191222e-05 7.892188e-06
 [495,] 1.661382e-04 2.537379e-05 9.440584e-05
 [496,] 2.387486e-06 4.018098e-05 9.395366e-07
 [497,] 3.772813e-06 3.120767e-05 1.266312e-06
 [498,] 2.417452e-06 3.045279e-05 8.248731e-07
 [499,] 2.972480e-05 1.206855e-05 7.008306e-06
 [500,] 2.418524e-06 3.302841e-05 8.279678e-07
 [501,] 3.786605e-06 3.139854e-05 1.254996e-06
 [502,] 3.023110e-05 1.224998e-05 6.975977e-06
 [503,] 1.549011e-05 2.567272e-05 6.871656e-06
 [504,] 3.374052e-05 1.226106e-05 7.690633e-06
 [505,] 2.477559e-06 3.839727e-05 9.923354e-07
 [506,] 3.374052e-05 1.228373e-05 7.672436e-06
 [507,] 4.469713e-06 1.718602e-05 1.148818e-06
 [508,] 1.202810e-05 3.182629e-05 6.177354e-06
 [509,] 3.412345e-06 1.182222e-05 1.141600e-06
 [510,] 2.551005e-06 2.718044e-05 8.908539e-07
 [511,] 2.877067e-05 1.261660e-05 6.449991e-06
 [512,] 3.441431e-05 1.237942e-05 7.734522e-06
 [513,] 3.441431e-05 1.240475e-05 7.715318e-06
 [514,] 2.528698e-06 2.714747e-05 8.810172e-07
 [515,] 1.281245e-05 3.095074e-05 6.574728e-06
 [516,] 2.380609e-06 3.943174e-05 9.232965e-07
 [517,] 3.138072e-05 1.248072e-05 7.053028e-06
 [518,] 3.138072e-05 1.250924e-05 7.034706e-06
 [519,] 9.274846e-05 2.433545e-05 4.954456e-05
 [520,] 3.138072e-05 1.253549e-05 7.018104e-06
 [521,] 3.138072e-05 1.253549e-05 7.018104e-06
 [522,] 1.281245e-05 3.130062e-05 6.595273e-06
 [523,] 3.191542e-05 1.287423e-05 6.972239e-06
 [524,] 3.191542e-05 1.287423e-05 6.972239e-06
 [525,] 2.574693e-06 2.718044e-05 9.011322e-07
 [526,] 2.827654e-05 1.285000e-05 6.233957e-06
 [527,] 3.079936e-05 1.258895e-05 6.869623e-06
 [528,] 3.079936e-05 1.261615e-05 6.853513e-06
 [529,] 2.396340e-06 4.086664e-05 9.385246e-07
 [530,] 3.589843e-06 2.752206e-05 1.238092e-06
 [531,] 2.455462e-06 2.772044e-05 8.492731e-07
 [532,] 2.614305e-06 2.697102e-05 9.175649e-07
 [533,] 1.364827e-05 3.144215e-05 7.081435e-06
 [534,] 2.425010e-06 4.416621e-05 9.673231e-07
 [535,] 2.614220e-06 2.743061e-05 9.188282e-07
 [536,] 1.430258e-05 3.245648e-05 7.541438e-06
 [537,] 3.138072e-05 1.282672e-05 6.848864e-06
 [538,] 2.502055e-06 2.775844e-05 8.705632e-07
 [539,] 3.138072e-05 1.288268e-05 6.863915e-06
 [540,] 2.435598e-06 4.161148e-05 9.698554e-07
 [541,] 2.627718e-06 2.693863e-05 9.231839e-07
 [542,] 2.641590e-06 2.711132e-05 9.295941e-07
 [543,] 2.729597e-06 2.664407e-05 9.652283e-07
 [544,] 2.425010e-06 3.978409e-05 9.578783e-07
 [545,] 1.677776e-05 2.980488e-05 8.768527e-06
 [546,] 1.598740e-05 3.238744e-05 8.502349e-06
 [547,] 8.674592e-05 2.440022e-05 4.625237e-05
 [548,] 8.674592e-05 2.442182e-05 4.628013e-05
 [549,] 2.435598e-06 4.734654e-05 9.817450e-07
 [550,] 3.079936e-05 1.334057e-05 6.573528e-06
 [551,] 1.671487e-05 3.237682e-05 8.928210e-06
 [552,] 1.493417e-05 3.275640e-05 7.912291e-06
 [553,] 1.493417e-05 3.275640e-05 7.912291e-06
 [554,] 1.143840e-04 2.002529e-05 6.101388e-05
 [555,] 2.959089e-05 1.262678e-05 6.697599e-06
 [556,] 6.897752e-05 2.421446e-05 3.611762e-05
 [557,] 6.897752e-05 2.433397e-05 3.623495e-05
 [558,] 2.578749e-06 2.802064e-05 9.050394e-07
 [559,] 2.578749e-06 2.798184e-05 9.049427e-07
 [560,] 2.959089e-05 1.189847e-05 7.254608e-06
 [561,] 3.168287e-05 2.400194e-05 1.668173e-05
 [562,] 3.750772e-05 2.045067e-05 2.010345e-05
 [563,] 3.792681e-05 2.045067e-05 2.034342e-05
 [564,] 3.139758e-05 2.539200e-05 1.719603e-05
 [565,] 3.329374e-02 9.667404e-05 1.470698e-01
 [566,] 4.267081e-06 1.678059e-05 1.137576e-06
 [567,] 3.314091e-05 2.038340e-05 1.754871e-05
 [568,] 3.592757e-05 1.995386e-05 1.881462e-05
 [569,] 3.114390e-05 1.222539e-05 7.293988e-06
 [570,] 4.965906e-06 1.616957e-05 1.297166e-06
 [571,] 3.653709e-05 2.041564e-05 1.955758e-05
 [572,] 3.080897e-05 2.519359e-05 1.674995e-05
 [573,] 3.499746e-05 2.048374e-05 1.872743e-05
 [574,] 2.277213e-06 3.421795e-05 7.259095e-07
 [575,] 3.854055e-05 2.002529e-05 2.034971e-05
 [576,] 2.759887e-05 2.453343e-05 7.239255e-06
 [577,] 2.250398e-06 3.421795e-05 7.301302e-07
 [578,] 2.642757e-06 2.589040e-05 9.223769e-07
 [579,] 3.400214e-05 1.198506e-05 8.134341e-06
 [580,] 2.255608e-06 3.364622e-05 7.288231e-07
 [581,] 3.411850e-05 2.593186e-05 1.912023e-05
 [582,] 2.297852e-06 3.254934e-05 7.243459e-07
 [583,] 2.297852e-06 3.267247e-05 7.242797e-07
 [584,] 3.318984e-05 2.628581e-05 1.872270e-05
 [585,] 3.459165e-05 1.189847e-05 8.365182e-06
 [586,] 3.620046e-02 9.870874e-05 1.642445e-01
 [587,] 2.486464e-06 2.522295e-05 8.525799e-07
 [588,] 2.081599e-05 1.196579e-05 5.234761e-06
 [589,] 2.259056e-06 3.408103e-05 7.284016e-07
 [590,] 2.295206e-06 3.267247e-05 7.243938e-07
 [591,] 2.302693e-06 3.267247e-05 7.241054e-07
 [592,] 3.526124e-05 1.190589e-05 8.503477e-06
 [593,] 2.248552e-06 3.272790e-05 7.299770e-07
 [594,] 2.288049e-06 3.242653e-05 7.247302e-07
 [595,] 2.281218e-06 3.267247e-05 7.252497e-07
 [596,] 1.406146e-03 1.337981e-05 3.922385e-04
 [597,] 2.288049e-06 3.267247e-05 7.247752e-07
 [598,] 2.268051e-06 3.242653e-05 7.264627e-07
 [599,] 2.239742e-06 3.300335e-05 7.324557e-07
 [600,] 2.270529e-06 3.212502e-05 7.260988e-07
 [601,] 2.277004e-06 3.191860e-05 7.254227e-07
 [602,] 2.241368e-06 3.382128e-05 7.323761e-07
 [603,] 2.703125e-06 2.743010e-05 9.531864e-07
 [604,] 1.805525e-05 1.177507e-05 4.717080e-06
 [605,] 2.473237e-06 2.541477e-05 8.468324e-07
 [606,] 2.494350e-06 2.464736e-05 8.547813e-07
 [607,] 2.277004e-06 3.048412e-05 7.250847e-07
 [608,] 2.697402e-06 2.554630e-05 9.443094e-07
 [609,] 2.283628e-06 3.025586e-05 7.245858e-07
 [610,] 2.277004e-06 2.979616e-05 7.249260e-07
 [611,] 2.241368e-06 2.973275e-05 7.302895e-07
 [612,] 2.241368e-06 3.068246e-05 7.307863e-07
 [613,] 1.278291e-05 8.361044e-05 1.260193e-05
 [614,] 2.593204e-06 1.132219e-05 8.486901e-07
 [615,] 4.496225e-05 2.804790e-05 2.647927e-05
 [616,] 2.258761e-06 5.411147e-05 8.612195e-07
 [617,] 2.378451e-06 3.840865e-05 9.303418e-07
 [618,] 2.529160e-06 1.157611e-05 8.167454e-07
 [619,] 2.606885e-06 1.157611e-05 8.398053e-07
 [620,] 5.333853e-05 2.973408e-05 3.237333e-05
 [621,] 5.655820e-05 2.894954e-05 3.391958e-05
 [622,] 3.308132e-05 1.216476e-05 7.540739e-06
 [623,] 4.108770e-05 2.863166e-05 2.431745e-05
 [624,] 2.529160e-06 1.152395e-05 8.194075e-07
 [625,] 1.797341e-05 3.318239e-05 1.358442e-05
 [626,] 2.320751e-06 3.630380e-05 8.839161e-07
 [627,] 2.332371e-06 3.657693e-05 8.931409e-07
 [628,] 2.324613e-06 3.657693e-05 8.873708e-07
 [629,] 2.214746e-05 1.214538e-05 5.314747e-06
 [630,] 4.030035e-05 2.935378e-05 2.415977e-05
 [631,] 2.529160e-06 1.154808e-05 8.180705e-07
 [632,] 2.667494e-06 1.659070e-05 8.699034e-07
 [633,] 2.320751e-06 3.747705e-05 8.862624e-07
 [634,] 3.024769e-06 2.830575e-05 1.091797e-06
 [635,] 2.347291e-06 5.073464e-05 9.253402e-07
 [636,] 2.711820e-06 2.693744e-05 9.550857e-07
 [637,] 2.276632e-06 5.867253e-05 8.842847e-07
 [638,] 2.312802e-06 5.702039e-05 9.157984e-07
 [639,] 7.254787e-06 5.980969e-05 3.660751e-06
 [640,] 7.020708e-06 5.839018e-05 3.510082e-06
 [641,] 1.495621e-05 1.205078e-05 3.788721e-06
 [642,] 2.340184e-06 3.688192e-05 8.995277e-07
 [643,] 3.276463e-05 1.198047e-05 7.668753e-06
 [644,] 2.343437e-06 3.719263e-05 9.025628e-07
 [645,] 2.573234e-06 1.159395e-05 8.293160e-07
 [646,] 2.573234e-06 1.160721e-05 8.287624e-07
 [647,] 3.929997e-05 3.061715e-05 2.413996e-05
 [648,] 2.311136e-06 3.926364e-05 8.822208e-07
 [649,] 2.429137e-05 1.208524e-05 5.832239e-06
 [650,] 2.297966e-06 4.217849e-05 8.756865e-07
 [651,] 2.320270e-06 4.124827e-05 8.919208e-07
 [652,] 2.296263e-06 6.966617e-05 9.134070e-07
 [653,] 1.817075e-05 3.337490e-05 1.380408e-05
 [654,] 2.337170e-06 4.157214e-05 9.054583e-07
 [655,] 1.740741e-05 1.212533e-05 4.354320e-06
 [656,] 1.774840e-05 3.181408e-05 1.306102e-05
 [657,] 1.411492e-05 7.994802e-05 1.416843e-05
 [658,] 1.754955e-05 3.216300e-05 1.290639e-05
 [659,] 2.269423e-06 4.582201e-05 8.407896e-07
 [660,] 2.284064e-06 4.510391e-05 8.548990e-07
 [661,] 2.693903e-06 1.185569e-05 8.585410e-07
 [662,] 1.674169e-05 3.290229e-05 1.237178e-05
 [663,] 2.861225e-06 3.435692e-05 1.041514e-06
 [664,] 2.382241e-06 4.433016e-05 9.343625e-07
 [665,] 1.853956e-05 1.910911e-05 3.672465e-06
 [666,] 2.348375e-06 2.117082e-05 8.534560e-07
 [667,] 4.181484e-06 1.061825e-05 1.285846e-06
 [668,] 6.708517e-06 1.118557e-05 2.101261e-06
 [669,] 7.476997e-06 2.406762e-05 2.571507e-06
 [670,] 1.623113e-05 1.208761e-05 4.099699e-06
 [671,] 6.167728e-05 1.727171e-05 3.284185e-05
 [672,] 5.138073e-06 3.559691e-05 2.611810e-06
 [673,] 1.139959e-05 1.229579e-05 4.263774e-06
 [674,] 2.460058e-05 1.542460e-05 5.404170e-06
 [675,] 2.920654e-06 1.211956e-05 9.066914e-07
 [676,] 1.159428e-05 1.226020e-05 4.343415e-06
 [677,] 1.159428e-05 1.229369e-05 4.353302e-06
 [678,] 1.179341e-05 1.235573e-05 4.448236e-06
 [679,] 3.266945e-06 1.721026e-05 1.097145e-06
 [680,] 2.347050e-06 4.740089e-05 8.046426e-07
 [681,] 1.616736e-05 1.239635e-05 3.933831e-06
 [682,] 2.014175e-05 1.869550e-05 3.470345e-06
 [683,] 4.734988e-05 1.116895e-05 1.680516e-05
 [684,] 1.696567e-05 1.252650e-05 6.525627e-06
 [685,] 1.225567e-05 1.215517e-05 3.118646e-06
 [686,] 3.383923e-06 1.213016e-05 1.190690e-06
 [687,] 1.499884e-05 1.233994e-05 3.676698e-06
 [688,] 4.837543e-05 1.106646e-05 1.691789e-05
 [689,] 3.937281e-05 1.644135e-05 1.997084e-05
 [690,] 3.937281e-05 1.644135e-05 1.997084e-05
 [691,] 2.561116e-05 1.124927e-05 9.179442e-06
 [692,] 4.196045e-05 1.644135e-05 2.131448e-05
 [693,] 3.255320e-06 1.655942e-05 1.084245e-06
 [694,] 2.657299e-05 1.540487e-05 5.607905e-06
 [695,] 2.391097e-05 1.537255e-05 5.253813e-06
 [696,] 1.969451e-05 1.909544e-05 3.380181e-06
 [697,] 1.032843e-05 4.485956e-05 7.200912e-06
 [698,] 2.759232e-06 1.193420e-05 8.676811e-07
 [699,] 2.809278e-06 1.219700e-05 8.753938e-07
 [700,] 1.639027e-05 1.287000e-05 3.822942e-06
 [701,] 1.057302e-05 4.649861e-05 7.528370e-06
 [702,] 1.065948e-05 4.677404e-05 7.626420e-06
 [703,] 1.592433e-05 1.272313e-05 3.765131e-06
 [704,] 2.065588e-05 1.536393e-05 4.805477e-06
 [705,] 1.265863e-05 1.280584e-05 4.902983e-06
 [706,] 3.225324e-06 1.262813e-05 1.146364e-06
 [707,] 1.583055e-04 1.493941e-05 3.776083e-05
 [708,] 3.469373e-06 1.249785e-05 1.236227e-06
 [709,] 1.410020e-04 1.490799e-05 3.437061e-05
 [710,] 2.625020e-05 1.252517e-05 5.900657e-06
 [711,] 5.084183e-06 4.341913e-05 2.724695e-06
 [712,] 8.076158e-05 1.779413e-05 4.452889e-05
 [713,] 4.093946e-05 1.534124e-05 8.789367e-06
 [714,] 7.159480e-05 1.495929e-05 1.857240e-05
 [715,] 1.057302e-05 5.026116e-05 7.754845e-06
 [716,] 8.398416e-05 1.496863e-05 2.134015e-05
 [717,] 2.900053e-06 1.615108e-05 8.855258e-07
 [718,] 1.489941e-05 1.271837e-05 3.565403e-06
 [719,] 2.809278e-06 1.183209e-05 8.873933e-07
 [720,] 5.716662e-05 1.153386e-05 2.108605e-05
 [721,] 3.174316e-05 1.166490e-05 1.183625e-05
 [722,] 8.111705e-05 1.496171e-05 2.079587e-05
 [723,] 2.880226e-06 1.527567e-05 8.856589e-07
 [724,] 2.980463e-05 1.667897e-05 4.911123e-06
 [725,] 3.067496e-05 1.532139e-05 6.968456e-06
 [726,] 3.763448e-06 1.259751e-05 1.332196e-06
 [727,] 4.476671e-06 1.280463e-05 1.615040e-06
 [728,] 3.043540e-06 1.291272e-05 9.422100e-07
 [729,] 1.868666e-05 1.326202e-05 7.268794e-06
 [730,] 4.739770e-05 1.222077e-05 1.830245e-05
 [731,] 7.644419e-05 1.489248e-05 2.011965e-05
 [732,] 3.447056e-06 1.379338e-05 1.248896e-06
 [733,] 8.907486e-06 5.226531e-05 6.276763e-06
 [734,] 8.843482e-06 5.052536e-05 6.141204e-06
 [735,] 4.575884e-05 2.227120e-05 2.770056e-05
 [736,] 3.411383e-05 1.154123e-05 7.865543e-06
 [737,] 2.312596e-05 1.549550e-05 1.009146e-05
 [738,] 3.346185e-06 1.212303e-05 1.075894e-06
 [739,] 2.037050e-05 1.521509e-05 5.360339e-06
 [740,] 2.037050e-05 1.521650e-05 5.351610e-06
 [741,] 7.016732e-06 1.490077e-05 2.790623e-06
 [742,] 9.397738e-06 1.094491e-05 2.505005e-06
 [743,] 2.275354e-05 1.520926e-05 6.083854e-06
 [744,] 1.017298e-05 5.616370e-05 7.702677e-06
 [745,] 3.122410e-06 1.229097e-05 9.921439e-07
 [746,] 2.484359e-06 4.747195e-05 8.899225e-07
 [747,] 3.082811e-05 1.148837e-05 7.239641e-06
 [748,] 2.291716e-05 1.697964e-05 1.040649e-05
 [749,] 3.182548e-05 1.117373e-05 8.031410e-06
 [750,] 9.718019e-06 5.182284e-05 7.071725e-06
 [751,] 4.515153e-06 1.592144e-05 1.752470e-06
 [752,] 2.869568e-05 1.167747e-05 6.612373e-06
 [753,] 1.807871e-05 1.452348e-05 4.881519e-06
 [754,] 4.458361e-06 1.616947e-05 1.736590e-06
 [755,] 2.047333e-05 1.483816e-05 4.756914e-06
 [756,] 2.731069e-06 4.787267e-05 1.016261e-06
 [757,] 3.018442e-05 1.155943e-05 7.029396e-06
 [758,] 3.239662e-05 1.155943e-05 7.489345e-06
 [759,] 1.736016e-05 1.448969e-05 4.699769e-06
 [760,] 4.090491e-06 1.725871e-05 1.427643e-06
 [761,] 8.851960e-06 1.625863e-05 3.692679e-06
 [762,] 2.002751e-05 1.147937e-05 4.936505e-06
 [763,] 4.730516e-05 2.137768e-05 2.807166e-05
 [764,] 9.294645e-06 5.067101e-05 6.603013e-06
 [765,] 1.928515e-05 1.447635e-05 5.180010e-06
 [766,] 1.750062e-05 1.447635e-05 4.747994e-06
 [767,] 2.038050e-05 1.154123e-05 4.985190e-06
 [768,] 2.008557e-05 1.154123e-05 4.920584e-06
 [769,] 1.976421e-05 1.154123e-05 4.850089e-06
 [770,] 5.912151e-06 2.688668e-05 2.881062e-06
 [771,] 7.042869e-06 1.656282e-05 2.905903e-06
 [772,] 7.255463e-06 1.656282e-05 3.001158e-06
 [773,] 7.831511e-06 2.915240e-05 4.107308e-06
 [774,] 5.060065e-05 2.110459e-05 2.995227e-05
 [775,] 6.099403e-06 2.817918e-05 3.026994e-06
 [776,] 1.407353e-05 2.797569e-05 8.014588e-06
 [777,] 1.017153e-05 5.380825e-05 7.625040e-06
 [778,] 3.409363e-06 1.226306e-05 1.108930e-06
 [779,] 9.206655e-06 3.088340e-05 5.041293e-06
 [780,] 1.569168e-05 2.856510e-05 9.098332e-06
 [781,] 1.784043e-05 1.493636e-05 4.238871e-06
 [782,] 1.723511e-05 1.475853e-05 4.522330e-06
 [783,] 1.679784e-05 1.476859e-05 4.410207e-06
 [784,] 1.126239e-05 5.893181e-05 9.028926e-06
 [785,] 4.179888e-05 2.225740e-05 2.502077e-05
 [786,] 3.423071e-06 4.188271e-05 1.234795e-06
 [787,] 7.694801e-06 1.620317e-05 3.164965e-06
 [788,] 1.570950e-05 1.188588e-05 3.836327e-06
 [789,] 1.616722e-05 1.171398e-05 4.004387e-06
 [790,] 1.791855e-05 1.544308e-05 3.426347e-06
 [791,] 1.821155e-05 1.530296e-05 3.487987e-06
 [792,] 9.709412e-06 1.494831e-05 2.733176e-06
 [793,] 1.856217e-05 2.462979e-05 5.891137e-06
 [794,] 1.142874e-05 5.513272e-05 8.997047e-06
 [795,] 7.000628e-06 1.976688e-05 3.049675e-06
 [796,] 7.425219e-06 1.466170e-05 2.257077e-06
 [797,] 2.463263e-06 1.200497e-05 7.819236e-07
 [798,] 3.227951e-06 1.610018e-05 1.110421e-06
 [799,] 3.208686e-06 1.611123e-05 1.103401e-06
 [800,] 3.120252e-06 1.619970e-05 1.071610e-06
 [801,] 3.084813e-06 1.650560e-05 1.063645e-06
 [802,] 3.099591e-06 1.629835e-05 1.066050e-06
 [803,] 2.333133e-06 1.262932e-05 7.488553e-07
 [804,] 2.239116e-06 2.631588e-05 7.484339e-07
 [805,] 3.650599e-06 4.001489e-05 1.193764e-06
 [806,] 3.138523e-06 1.099941e-05 9.906753e-07
 [807,] 5.291865e-06 1.260794e-05 1.697886e-06
 [808,] 9.221869e-06 2.904586e-05 5.140219e-06
 [809,] 4.849789e-06 1.297504e-05 1.508743e-06
 [810,] 8.183270e-06 1.697117e-05 2.010656e-06
 [811,] 4.219095e-04 1.150398e-05 1.502566e-04
 [812,] 1.377459e-03 1.127905e-05 4.641167e-04
 [813,] 8.187643e-05 1.085003e-05 2.355509e-05
 [814,] 2.440897e-05 1.756192e-05 9.451491e-06
 [815,] 2.394500e-05 1.740716e-05 9.156410e-06
 [816,] 8.187643e-05 1.084940e-05 2.348926e-05
 [817,] 7.944129e-05 1.084934e-05 2.280881e-05
 [818,] 2.577637e-04 1.082555e-05 7.366469e-05
 [819,] 8.235569e-06 2.094641e-05 2.617516e-06
 [820,] 6.864044e-06 1.999595e-05 2.069302e-06
 [821,] 2.562620e-05 1.772149e-05 1.005492e-05
 [822,] 5.005731e-04 1.090250e-05 1.468593e-04
 [823,] 4.581902e-04 1.090250e-05 1.347716e-04
 [824,] 2.685326e-04 1.090250e-05 8.021227e-05
 [825,] 2.204517e-05 1.773205e-05 8.604669e-06
 [826,] 2.269486e-05 1.750709e-05 8.716270e-06
 [827,] 8.766480e-04 1.095774e-05 2.543718e-04
 [828,] 1.240836e-03 1.094306e-05 3.537939e-04
 [829,] 1.287385e-03 1.099034e-05 3.749431e-04
 [830,] 3.767735e-04 1.102497e-05 1.124191e-04
 [831,] 3.678510e-02 2.695923e-05 1.710061e-02
 [832,] 1.193720e-03 1.092693e-05 3.272422e-04
 [833,] 2.946968e-06 1.390508e-05 9.146552e-07
 [834,] 3.659051e-04 1.101733e-05 1.095754e-04
 [835,] 1.044870e-03 1.129965e-05 3.533632e-04
 [836,] 5.212799e-02 2.739489e-05 2.475769e-02
 [837,] 7.485839e-06 2.180208e-05 2.341321e-06
 [838,] 9.002694e-05 1.189519e-05 3.042985e-05
 [839,] 4.818846e-06 2.028923e-05 2.020379e-06
 [840,] 1.252103e-02 2.534007e-05 2.088739e-03
 [841,] 9.562545e-05 2.279524e-05 2.285340e-05
 [842,] 2.949955e-04 1.104756e-05 8.587514e-05
 [843,] 5.339167e-04 1.410275e-05 2.277667e-04
 [844,] 4.843989e-04 2.883713e-05 2.193532e-04
 [845,] 4.223156e-06 6.203526e-05 1.393563e-06
 [846,] 4.569619e-06 5.474200e-05 1.680012e-06
 [847,] 8.071912e-05 2.475408e-05 4.754203e-05
 [848,] 5.809904e-06 2.884756e-05 5.776792e-06
 [849,] 7.483535e-06 1.922108e-05 2.259564e-06
 [850,] 6.055156e-06 2.985789e-05 6.244273e-06
 [851,] 3.342743e-06 2.862956e-05 3.351472e-06
 [852,] 3.463013e-06 2.901963e-05 3.523960e-06
 [853,] 3.543200e-06 1.638780e-05 9.886316e-07
 [854,] 7.376459e-06 3.163743e-05 8.086082e-06
 [855,] 1.547171e-05 3.133438e-05 1.778810e-05
 [856,] 6.759099e-06 2.025914e-05 2.008530e-06
 [857,] 9.468248e-06 4.284876e-05 5.626384e-06
 [858,] 9.308709e-06 4.428073e-05 5.562598e-06
 [859,] 9.308709e-06 4.464630e-05 5.574627e-06
 [860,] 2.518239e-05 4.497479e-05 4.493071e-05
 [861,] 9.476862e-06 4.704062e-05 5.772667e-06
 [862,] 9.476862e-06 4.743777e-05 5.785283e-06
 [863,] 9.630679e-06 4.779910e-05 5.908764e-06
 [864,] 1.005269e-05 5.144690e-05 6.337789e-06
 [865,] 9.630679e-06 5.144690e-05 6.021740e-06
 [866,] 9.780177e-06 5.234845e-05 6.160810e-06
 [867,] 3.125119e-05 5.209256e-05 6.486988e-05
 [868,] 9.950057e-06 5.693037e-05 6.424046e-06
 [869,] 3.935373e-05 5.527436e-05 8.742238e-05
 [870,] 3.733382e-05 5.622336e-05 8.403721e-05
 [871,] 1.737467e-05 5.441688e-05 3.563613e-05
 [872,] 1.263866e-05 5.932258e-05 8.391874e-06
 [873,] 1.287820e-05 5.883025e-05 8.560211e-06
 [874,] 1.340206e-05 5.828947e-05 8.946929e-06
 [875,] 1.855058e-05 5.350202e-05 3.761544e-05
 [876,] 1.287820e-05 5.812693e-05 8.534349e-06
 [877,] 1.694163e-05 5.212637e-05 3.337698e-05
 [878,] 5.930283e-06 6.605828e-05 3.509302e-06
 [879,] 1.237927e-05 5.932258e-05 8.190642e-06
 [880,] 6.556435e-06 6.696538e-05 4.009017e-06
 [881,] 6.287739e-06 6.520623e-05 3.781729e-06
 [882,] 3.001191e-06 1.887224e-05 8.662765e-07
 [883,] 6.035762e-06 6.520623e-05 3.590653e-06
 [884,] 3.392503e-06 2.393189e-05 1.104560e-06
 [885,] 3.392503e-06 2.393189e-05 1.104560e-06
 [886,] 6.120835e-06 6.520623e-05 3.655049e-06
 [887,] 2.105409e-05 4.954401e-05 4.006212e-05
 [888,] 6.287739e-06 6.576510e-05 3.788430e-06
 [889,] 1.087417e-05 6.153237e-05 7.362498e-06
 [890,] 3.339794e-06 2.403934e-05 1.086650e-06
 [891,] 3.243065e-06 2.339943e-05 1.070945e-06
 [892,] 3.393889e-06 2.340912e-05 1.119532e-06
 [893,] 3.425680e-06 2.338455e-05 1.130600e-06
 [894,] 2.078839e-05 4.791698e-05 3.831575e-05
 [895,] 1.856912e-05 4.716707e-05 3.353053e-05
 [896,] 3.217480e-06 2.338398e-05 1.062598e-06
 [897,] 3.194381e-06 2.337948e-05 1.055062e-06
 [898,] 1.989432e-05 4.843513e-05 3.712538e-05
 [899,] 2.169747e-05 4.804969e-05 4.036358e-05
 [900,] 2.674681e-04 1.357101e-05 1.135650e-04
 [901,] 1.478029e-05 6.459245e-05 1.070827e-05
 [902,] 3.243462e-06 2.338213e-05 1.070901e-06
 [903,] 2.357776e-05 4.684332e-05 4.298872e-05
 [904,] 5.568450e-06 6.089371e-05 3.195423e-06
 [905,] 9.635863e-06 5.825857e-05 6.260022e-06
 [906,] 5.568450e-06 6.197975e-05 3.206704e-06
 [907,] 3.136504e-05 4.575998e-05 5.640500e-05
 [908,] 2.532743e-06 1.967692e-05 7.870059e-07
 [909,] 5.568450e-06 6.477650e-05 3.234857e-06
 [910,] 3.006293e-05 4.804248e-05 5.656048e-05
 [911,] 5.297433e-06 6.250298e-05 3.012153e-06
 [912,] 5.635630e-06 6.780358e-05 3.314817e-06
 [913,] 5.635630e-06 6.839132e-05 3.320434e-06
 [914,] 5.495329e-06 6.744996e-05 3.195780e-06
 [915,] 2.061560e-05 4.814557e-05 3.816192e-05
 [916,] 3.100191e-06 2.344727e-05 1.032832e-06
 [917,] 2.061560e-05 4.698171e-05 3.729327e-05
 [918,] 3.155939e-06 2.344938e-05 1.051293e-06
 [919,] 3.137544e-06 2.344929e-05 1.045087e-06
 [920,] 3.137544e-06 2.344921e-05 1.044856e-06
 [921,] 1.595879e-05 5.341598e-05 1.080709e-05
 [922,] 3.160806e-06 2.344717e-05 1.052954e-06
 [923,] 3.179708e-06 2.343925e-05 1.054394e-06
 [924,] 3.179708e-06 2.343925e-05 1.054394e-06
 [925,] 3.179708e-06 2.344105e-05 1.054304e-06
 [926,] 3.179708e-06 2.344194e-05 1.054260e-06
 [927,] 8.489568e-06 5.859645e-05 5.258712e-06
 [928,] 3.199017e-06 2.346064e-05 1.058564e-06
 [929,] 3.179708e-06 2.343883e-05 1.054292e-06
 [930,] 3.140477e-06 2.344019e-05 1.041385e-06
 [931,] 3.160806e-06 2.343972e-05 1.048061e-06
 [932,] 3.175352e-06 2.344019e-05 1.052799e-06
 [933,] 3.190984e-06 2.344067e-05 1.057830e-06
 [934,] 2.688608e-05 6.158233e-05 6.347499e-05
 [935,] 6.459035e-06 5.477328e-05 2.757028e-06
 [936,] 3.174733e-06 2.340157e-05 1.051190e-06
 [937,] 2.194638e-05 5.840768e-05 4.840698e-05
 [938,] 8.304694e-06 6.148917e-05 5.160203e-06
 [939,] 2.297138e-05 5.944203e-05 5.160923e-05
 [940,] 2.394762e-05 5.944203e-05 5.393888e-05
 [941,] 2.394762e-05 5.894657e-05 5.353738e-05
 [942,] 2.394762e-05 5.999324e-05 5.438417e-05
 [943,] 3.055895e-04 1.926259e-05 1.845223e-04
 [944,] 2.394762e-05 5.944203e-05 5.393888e-05
 [945,] 2.394762e-05 5.840768e-05 5.309932e-05
 [946,] 1.532348e-05 6.215914e-05 3.518441e-05
 [947,] 1.472539e-05 6.215914e-05 3.371919e-05
 [948,] 2.182461e-05 5.910711e-05 1.539198e-05
 [949,] 1.472539e-05 6.300793e-05 3.394006e-05
 [950,] 1.472539e-05 6.354332e-05 3.418773e-05
 [951,] 7.260186e-06 7.834893e-05 4.665167e-06
 [952,] 1.870292e-05 6.176115e-05 1.305593e-05
 [953,] 1.532348e-05 6.647967e-05 3.708190e-05
 [954,] 1.532348e-05 7.100145e-05 3.920670e-05
 [955,] 6.669441e-05 3.146393e-05 1.020467e-05
 [956,] 1.532348e-05 7.301965e-05 4.013657e-05
 [957,] 1.472539e-05 7.577898e-05 3.965172e-05
 [958,] 1.532348e-05 7.438330e-05 4.075928e-05
 [959,] 1.532348e-05 7.743917e-05 4.214251e-05
 [960,] 1.532348e-05 7.866980e-05 4.268859e-05
 [961,] 1.601158e-05 7.937823e-05 4.509395e-05
 [962,] 1.532348e-05 7.866980e-05 4.268859e-05
 [963,] 1.552446e-05 7.789958e-05 4.294506e-05
 [964,] 2.957916e-06 2.341171e-05 9.714420e-07
 [965,] 5.793032e-06 1.216521e-05 1.765087e-06
 [966,] 3.012592e-06 2.331116e-05 9.898028e-07
 [967,] 3.094284e-06 2.330924e-05 1.015699e-06
 [968,] 3.073840e-06 2.328324e-05 1.009613e-06
 [969,] 3.053132e-06 2.326185e-05 1.003369e-06
 [970,] 3.053132e-06 2.325625e-05 1.003455e-06
 [971,] 1.888276e-05 9.392155e-05 6.106191e-05
 [972,] 3.012592e-06 2.324081e-05 9.907503e-07
 [973,] 3.053132e-06 2.322044e-05 1.003954e-06
 [974,] 3.120820e-06 2.260141e-05 1.035600e-06
 [975,] 2.789194e-06 2.315319e-05 9.259757e-07
 [976,] 5.755782e-06 6.424666e-05 3.299637e-06
 [977,] 2.667053e-04 4.204939e-05 1.083545e-03
 [978,] 9.132494e-06 2.214902e-05 2.972997e-06
 [979,] 2.023709e-03 2.225376e-05 6.357278e-03
 [980,] 1.736335e-03 2.204807e-05 5.336927e-03
 [981,] 2.478837e-03 2.194122e-05 7.648265e-03
 [982,] 1.642878e-03 2.397200e-05 5.598775e-03
 [983,] 1.739058e-03 2.523609e-05 6.504806e-03
 [984,] 1.410303e-03 2.303684e-05 4.844626e-03
 [985,] 1.287626e-03 2.271764e-05 3.959878e-03
 [986,] 2.207861e-03 2.205359e-05 7.154414e-03
 [987,] 7.878444e-06 2.185982e-05 2.617496e-06
 [988,] 7.824450e-06 2.186022e-05 2.599992e-06
 [989,] 1.703675e-03 2.226499e-05 5.559760e-03
 [990,] 8.002863e-06 2.183561e-05 2.655010e-06
 [991,] 1.534715e-03 1.810172e-05 3.462297e-03
 [992,] 7.995778e-05 1.351694e-05 5.519409e-06
 [993,] 7.448121e-06 2.182920e-05 2.472383e-06
 [994,] 9.197260e-06 2.195202e-05 3.123915e-06
 [995,] 2.247597e-03 1.752994e-05 4.773162e-03
 [996,] 3.305655e-06 2.544891e-05 1.126197e-06
 [997,] 1.797628e-03 1.776116e-05 3.940949e-03
 [998,] 1.779516e-03 1.789117e-05 3.712191e-03
 [999,] 7.250641e-06 2.182057e-05 2.405510e-06
[1000,] 1.393480e-03 1.796402e-05 2.916015e-03
[1001,] 9.087895e-04 1.774020e-05 1.837081e-03
[1002,] 1.475575e-03 1.766220e-05 2.987283e-03
[1003,] 2.808261e-03 1.765640e-05 5.597670e-03
[1004,] 2.662070e-03 1.772725e-05 5.346283e-03
[1005,] 1.646605e-03 1.789117e-05 3.429581e-03
[1006,] 1.735189e-03 1.781176e-05 3.585324e-03
[1007,] 1.065112e-03 1.789117e-05 2.197732e-03
[1008,] 1.899837e-03 1.807119e-05 4.396935e-03
[1009,] 1.937757e-03 1.826429e-05 4.387898e-03
[1010,] 1.256187e-03 1.834796e-05 2.840850e-03
[1011,] 5.490043e-03 2.825367e-05 3.694663e-04
[1012,] 3.042830e-04 1.309280e-05 1.327475e-05
[1013,] 3.334978e-06 2.561018e-05 1.139932e-06
[1014,] 6.312277e-06 1.793584e-05 1.509666e-06
[1015,] 3.101245e-04 1.032250e-05 5.193254e-05
[1016,] 2.909977e-03 1.787427e-05 6.809058e-03
[1017,] 4.808624e-06 3.522472e-05 1.102112e-06
[1018,] 9.724557e-06 2.185329e-05 3.252484e-06
[1019,] 4.703230e-06 3.576657e-05 1.084541e-06
[1020,] 4.703230e-06 3.550709e-05 1.085392e-06
[1021,] 4.652092e-06 3.576657e-05 1.076924e-06
[1022,] 4.658402e-06 3.970320e-05 1.066342e-06
[1023,] 2.477339e-03 1.773365e-05 5.702049e-03
[1024,] 7.084135e-06 1.737183e-05 1.669558e-06
[1025,] 4.086715e-06 4.149679e-05 9.824003e-07
[1026,] 4.608147e-06 3.632021e-05 1.068668e-06
[1027,] 2.477339e-03 1.787427e-05 5.800509e-03
[1028,] 1.426373e-03 1.031542e-05 1.879021e-04
[1029,] 4.703230e-06 3.446266e-05 1.088932e-06
[1030,] 4.527372e-06 3.471139e-05 1.062235e-06
[1031,] 4.527372e-06 3.446266e-05 1.063028e-06
[1032,] 4.709671e-06 3.471139e-05 1.089041e-06
[1033,] 4.703230e-06 3.496266e-05 1.087214e-06
[1034,] 8.115880e-06 2.182523e-05 2.706657e-06
[1035,] 8.075916e-06 2.185684e-05 2.702423e-06
[1036,] 4.366865e-06 3.554471e-05 1.037023e-06
[1037,] 4.709671e-06 3.321817e-05 1.094385e-06
[1038,] 4.054533e-06 3.925531e-05 9.838186e-07
[1039,] 8.400156e-06 2.183659e-05 2.804022e-06
[1040,] 7.534958e-06 2.183440e-05 2.514227e-06
[1041,] 6.074773e-06 1.845536e-05 1.454091e-06
[1042,] 2.910695e-03 1.799006e-05 6.877348e-03
[1043,] 2.785927e-04 1.288943e-05 1.291051e-05
[1044,] 2.838235e-04 1.276997e-05 1.326952e-05
[1045,] 8.115880e-06 2.180433e-05 2.671925e-06
[1046,] 2.042975e-03 1.912907e-05 5.056382e-03
[1047,] 3.236943e-03 1.777558e-05 7.466626e-03
[1048,] 2.934343e-03 1.921996e-05 7.393676e-03
[1049,] 3.730546e-06 4.282447e-05 9.334969e-07
[1050,] 5.851057e-05 2.385383e-05 2.131184e-05
[1051,] 8.471897e-06 2.174540e-05 2.819481e-06
[1052,] 3.638738e-06 2.665914e-05 1.269239e-06
[1053,] 7.279783e-06 2.181502e-05 2.416610e-06
[1054,] 3.834109e-04 1.338665e-05 1.562595e-05
[1055,] 7.947375e-06 2.181119e-05 2.608555e-06
[1056,] 3.889983e-06 4.619674e-05 9.498228e-07
[1057,] 9.140938e-06 3.775635e-05 1.737637e-06
[1058,] 3.666664e-04 1.354102e-05 1.466060e-05
[1059,] 7.635945e-06 4.481357e-05 1.479299e-06
[1060,] 7.635945e-06 4.370290e-05 1.484688e-06
[1061,] 3.724371e-06 3.991020e-05 9.392000e-07
[1062,] 7.914506e-06 2.182193e-05 2.594842e-06
[1063,] 3.194615e-04 1.308181e-05 1.430797e-05
[1064,] 4.027593e-04 1.303494e-05 1.747426e-05
[1065,] 7.887109e-06 2.182875e-05 2.581643e-06
[1066,] 9.833850e-06 3.343257e-05 1.884775e-06
[1067,] 2.723442e-03 1.663703e-05 5.308457e-03
[1068,] 8.933593e-06 3.240545e-05 1.760080e-06
[1069,] 3.328237e-06 2.527688e-05 1.137978e-06
[1070,] 4.289272e-06 3.862965e-05 1.020318e-06
[1071,] 7.215244e-06 2.183041e-05 2.357919e-06
[1072,] 7.078785e-06 2.183305e-05 2.313192e-06
[1073,] 3.965492e-03 1.663703e-05 7.767749e-03
[1074,] 9.148913e-06 3.207979e-05 1.795942e-06
[1075,] 3.965492e-03 1.669908e-05 7.837425e-03
[1076,] 7.453927e-06 2.183993e-05 2.433640e-06
[1077,] 5.238590e-06 1.761441e-05 1.316144e-06
[1078,] 5.830090e-06 5.495401e-05 2.197252e-06
[1079,] 8.679573e-06 3.427163e-05 1.704217e-06
[1080,] 8.819267e-06 3.459507e-05 1.722300e-06
[1081,] 8.379890e-06 3.485450e-05 1.654298e-06
[1082,] 7.822322e-06 3.511646e-05 1.568268e-06
[1083,] 8.978131e-06 3.487896e-05 1.743471e-06
[1084,] 8.379890e-06 3.411965e-05 1.665472e-06
[1085,] 6.557199e-06 3.264504e-05 1.393937e-06
[1086,] 7.450263e-06 3.772684e-05 1.499159e-06
[1087,] 7.327810e-06 3.830548e-05 1.477351e-06
[1088,] 7.091434e-06 3.790144e-05 1.444201e-06
[1089,] 7.450263e-06 3.617975e-05 1.508996e-06
[1090,] 3.622098e-02 1.454358e-05 5.028803e-02
[1091,] 7.142642e-06 2.187424e-05 2.355361e-06
[1092,] 7.157677e-06 2.186643e-05 2.362171e-06
[1093,] 2.419350e-02 1.448462e-05 3.387224e-02
[1094,] 1.797673e-02 1.449985e-05 2.527773e-02
[1095,] 1.903833e-02 1.513396e-05 3.063670e-02
[1096,] 7.325992e-06 2.188338e-05 2.412074e-06
[1097,] 6.736731e-03 1.260057e-05 1.947666e-04
[1098,] 1.744285e-02 1.496029e-05 2.689290e-02
[1099,] 1.744285e-02 1.496029e-05 2.689290e-02
[1100,] 1.744285e-02 1.496029e-05 2.689290e-02
[1101,] 2.072989e-02 1.496029e-05 3.195637e-02
[1102,] 5.768557e-06 4.786160e-05 2.012677e-06
[1103,] 1.960844e-02 1.471556e-05 2.848931e-02
[1104,] 1.612896e-05 2.104690e-05 1.476430e-05
[1105,] 3.960245e-06 2.489688e-05 1.023876e-06
[1106,] 2.481817e-02 1.471556e-05 3.603512e-02
[1107,] 6.736731e-03 1.254918e-05 2.037874e-04
[1108,] 1.911342e-02 1.445095e-05 2.598526e-02
[1109,] 1.808255e-02 1.438992e-05 2.401998e-02
[1110,] 1.572841e-02 1.420677e-05 1.997934e-02
[1111,] 7.572278e-06 2.196680e-05 2.451413e-06
[1112,] 2.067238e-02 1.404962e-05 2.528048e-02
[1113,] 9.472303e-06 2.484858e-05 1.982290e-06
[1114,] 9.303835e-06 2.484858e-05 1.953810e-06
[1115,] 7.983172e-06 2.625211e-05 1.709029e-06
[1116,] 9.139421e-06 2.469512e-05 1.928610e-06
[1117,] 9.139421e-06 2.500361e-05 1.923304e-06
[1118,] 9.139421e-06 2.484858e-05 1.925954e-06
[1119,] 8.978952e-06 2.455833e-05 1.903648e-06
[1120,] 8.978952e-06 2.484858e-05 1.898708e-06
[1121,] 5.436840e-03 1.376884e-05 1.270979e-04
[1122,] 8.978952e-06 2.469512e-05 1.901306e-06
[1123,] 8.978952e-06 2.484858e-05 1.898708e-06
[1124,] 8.978952e-06 2.455833e-05 1.903648e-06
[1125,] 8.978952e-06 2.494120e-05 1.897155e-06
[1126,] 8.822324e-06 2.480219e-05 1.872822e-06
[1127,] 8.822324e-06 2.480219e-05 1.872822e-06
[1128,] 9.139421e-06 2.406728e-05 1.939825e-06
[1129,] 4.061140e-03 1.439622e-05 9.270106e-05
[1130,] 8.822324e-06 2.464923e-05 1.875363e-06
[1131,] 8.822324e-06 2.480219e-05 1.872822e-06
[1132,] 8.669432e-06 2.338186e-05 1.871064e-06
[1133,] 8.669432e-06 2.449781e-05 1.851712e-06
[1134,] 8.669432e-06 2.449781e-05 1.851712e-06
[1135,] 5.996924e-03 1.419993e-05 1.267875e-04
[1136,] 5.990101e-03 1.414398e-05 1.279785e-04
[1137,] 8.669432e-06 2.421431e-05 1.856459e-06
[1138,] 9.303835e-06 2.356421e-05 1.977626e-06
[1139,] 8.669432e-06 2.303476e-05 1.877471e-06
[1140,] 9.349063e-06 2.214162e-05 2.015265e-06
[1141,] 9.022184e-06 2.303476e-05 1.939167e-06
[1142,] 2.874804e-06 1.439463e-05 8.506737e-07
[1143,] 2.349839e-06 2.855443e-05 7.499989e-07
[1144,] 6.144546e-06 2.681422e-05 2.432584e-06
[1145,] 1.101532e-04 2.676494e-05 1.972103e-05
[1146,] 5.231327e-05 1.479350e-05 1.078218e-05
[1147,] 4.128752e-06 2.302670e-05 1.060641e-06
[1148,] 5.097925e-06 2.277731e-05 1.692684e-06
[1149,] 8.118243e-06 2.377706e-05 2.812135e-06
[1150,] 8.777821e-06 2.451842e-05 3.153738e-06
[1151,] 5.049553e-06 2.308016e-05 1.677839e-06
[1152,] 8.361428e-06 2.340869e-05 2.835535e-06
[1153,] 2.978013e-06 1.359477e-05 9.747606e-07
[1154,] 2.974702e-06 1.359921e-05 9.740183e-07
[1155,] 2.528269e-06 1.246130e-05 8.407725e-07
[1156,] 1.235498e-05 1.824393e-05 2.509290e-06
[1157,] 5.783306e-04 2.364789e-05 1.169392e-04
[1158,] 1.265515e-05 1.692749e-05 2.628748e-06
[1159,] 6.790424e-06 1.713306e-05 1.605171e-06
[1160,] 1.496938e-05 1.762743e-05 2.949863e-06
[1161,] 6.790424e-06 1.714790e-05 1.600211e-06
[1162,] 1.576494e-03 2.381368e-05 2.923749e-04
[1163,] 6.540907e-06 1.737128e-05 1.548810e-06
[1164,] 2.794066e-06 4.438959e-05 9.691818e-07
[1165,] 6.244774e-04 2.364064e-05 1.244479e-04
[1166,] 1.265515e-05 1.256346e-05 4.074933e-06
[1167,] 6.396942e-06 2.209003e-05 2.107749e-06
[1168,] 7.316912e-06 1.732947e-05 1.681353e-06
[1169,] 7.316912e-06 1.774417e-05 1.670186e-06
[1170,] 2.731430e-05 1.598604e-05 5.147111e-06
[1171,] 4.589466e-04 2.379655e-05 9.081010e-05
[1172,] 1.108001e-05 1.839935e-05 2.249483e-06
[1173,] 3.111909e-04 2.376256e-05 6.459632e-05
[1174,] 9.560003e-06 1.848994e-05 2.003659e-06
[1175,] 6.214952e-06 2.407279e-05 1.381368e-06
[1176,] 6.181245e-06 2.568183e-05 1.363972e-06
[1177,] 9.194967e-05 2.276795e-05 3.293943e-05
[1178,] 1.933578e-05 9.299668e-05 1.698562e-05
[1179,] 1.719958e-05 9.388888e-05 1.478367e-05
[1180,] 1.349867e-05 2.179902e-05 2.480957e-06
[1181,] 1.719958e-05 1.038630e-04 1.520797e-05
[1182,] 8.361960e-05 2.272011e-05 2.972974e-05
[1183,] 1.349867e-05 2.233133e-05 2.462707e-06
[1184,] 8.266482e-05 2.274531e-05 2.951648e-05
[1185,] 9.073301e-05 2.272917e-05 3.236223e-05
[1186,] 9.528637e-06 2.492344e-05 1.880346e-06
[1187,] 1.452864e-05 2.210261e-05 2.624926e-06
[1188,] 1.118819e-04 1.247536e-05 4.446497e-05
[1189,] 1.577194e-05 3.721444e-05 9.110176e-06
[1190,] 1.555082e-05 3.627466e-05 8.890094e-06
[1191,] 8.642800e-05 2.284033e-05 3.144559e-05
[1192,] 1.042373e-04 1.224725e-05 4.078189e-05
[1193,] 1.302206e-04 1.168631e-05 4.838694e-05
[1194,] 7.415567e-04 1.326767e-05 3.210178e-04
[1195,] 4.956708e-06 2.742786e-05 2.290086e-06
[1196,] 6.203927e-05 1.369175e-05 1.392314e-05
[1197,] 2.072449e-04 2.433923e-05 9.653550e-05
[1198,] 5.043033e-03 1.159379e-05 1.739686e-03
[1199,] 1.035919e-05 1.289380e-05 3.870507e-06
[1200,] 1.798949e-04 1.155893e-05 3.626075e-05
[1201,] 1.682244e-03 1.099366e-05 4.450728e-04
[1202,] 7.202143e-05 1.211752e-05 1.429113e-05
[1203,] 3.548990e-04 1.103930e-05 9.137696e-05
[1204,] 3.188239e-05 1.289489e-05 1.218011e-05
[1205,] 5.215306e-05 1.230342e-05 1.052709e-05
[1206,] 3.767338e-04 1.110912e-05 9.346534e-05
[1207,] 1.971397e-03 1.099915e-05 4.987190e-04
[1208,] 2.572405e-04 1.111703e-05 6.445941e-05
[1209,] 2.816842e-04 1.110912e-05 7.081140e-05
[1210,] 2.144713e-03 1.101520e-05 5.293392e-04
[1211,] 2.465476e-04 1.114337e-05 6.051467e-05
[1212,] 3.127740e-06 1.382518e-05 1.010819e-06
[1213,] 2.630176e-04 1.116437e-05 6.396258e-05
[1214,] 1.820647e-03 1.099302e-05 4.412551e-04
[1215,] 1.108377e-03 1.101515e-05 2.702600e-04
[1216,] 5.257486e-05 1.207246e-05 1.079406e-05
[1217,] 2.235734e-04 1.121080e-05 5.414474e-05
[1218,] 4.936781e-05 1.216250e-05 1.011814e-05
[1219,] 9.872036e-04 1.104870e-05 2.377811e-04
[1220,] 4.936781e-05 1.210210e-05 1.017591e-05
[1221,] 1.882584e-04 2.465023e-05 3.456372e-05
[1222,] 1.132093e-03 1.102423e-05 2.674803e-04
[1223,] 1.008148e-03 1.105171e-05 2.320651e-04
[1224,] 1.008148e-03 1.098544e-05 2.377699e-04
[1225,] 9.698993e-04 1.100358e-05 2.275143e-04
[1226,] 1.838341e-04 1.129802e-05 4.301185e-05
[1227,] 9.698993e-04 1.099460e-05 2.283070e-04
[1228,] 1.672448e-04 1.126713e-05 3.957360e-05
[1229,] 9.698993e-04 1.100358e-05 2.275143e-04
[1230,] 2.094999e-04 1.133007e-05 4.836234e-05
[1231,] 1.045183e-03 1.102238e-05 2.426421e-04
[1232,] 1.006782e-03 1.102238e-05 2.341284e-04
[1233,] 1.899752e-04 1.129802e-05 4.436542e-05
[1234,] 5.625994e-06 1.435250e-05 2.055059e-06
[1235,] 2.989187e-06 1.415415e-05 9.527623e-07
[1236,] 1.727681e-04 1.113569e-05 4.139465e-05
[1237,] 8.987920e-06 1.114034e-05 2.878594e-06
[1238,] 7.281680e-04 1.091977e-05 1.796378e-04
[1239,] 4.936781e-05 1.139757e-05 1.092888e-05
[1240,] 8.584608e-06 1.126245e-05 2.800902e-06
[1241,] 1.006782e-03 1.089738e-05 2.484533e-04
[1242,] 8.087928e-04 1.094621e-05 1.959589e-04
[1243,] 3.451723e-05 1.137675e-05 7.961657e-06
[1244,] 1.071575e-05 2.440621e-05 3.462145e-06
[1245,] 9.186011e-04 1.093937e-05 2.220836e-04
[1246,] 5.456064e-06 1.386951e-05 1.951084e-06
[1247,] 3.595763e-05 1.135624e-05 8.283826e-06
[1248,] 6.659696e-04 1.094645e-05 1.627049e-04
[1249,] 1.157378e-04 1.101570e-05 2.962555e-05
[1250,] 1.396778e-03 1.090757e-05 3.537193e-04
[1251,] 1.067745e-05 1.132240e-05 3.504615e-06
[1252,] 1.378805e-03 1.090757e-05 3.493378e-04
[1253,] 1.763629e-04 1.094942e-05 4.659058e-05
[1254,] 9.151391e-06 1.150014e-05 3.094277e-06
[1255,] 1.002917e-05 2.270609e-05 2.602201e-06
[1256,] 8.926240e-06 1.151516e-05 3.024623e-06
[1257,] 1.143828e-03 1.090251e-05 3.084672e-04
[1258,] 1.668729e-04 1.093054e-05 4.470795e-05
[1259,] 1.101499e-03 1.090251e-05 2.974229e-04
[1260,] 1.568251e-04 1.092267e-05 4.236969e-05
[1261,] 3.487631e-05 1.580351e-05 1.410854e-05
[1262,] 1.227529e-03 1.135247e-05 4.014006e-04
[1263,] 9.178170e-04 1.093370e-05 2.583007e-04
[1264,] 8.116582e-06 2.456500e-05 2.600277e-06
[1265,] 4.056207e-05 1.110061e-05 9.504617e-06
[1266,] 1.554596e-04 1.091576e-05 4.535647e-05
[1267,] 1.554596e-04 1.091904e-05 4.549015e-05
[1268,] 1.091787e-03 1.103759e-05 3.233848e-04
[1269,] 2.869538e-06 1.496910e-05 9.451819e-07
[1270,] 1.051525e-03 1.107410e-05 3.161700e-04
[1271,] 4.040584e-05 1.111769e-05 9.444251e-06
[1272,] 7.900795e-06 1.244145e-05 2.918746e-06
[1273,] 7.900795e-06 1.292503e-05 3.011927e-06
[1274,] 8.343895e-06 1.323325e-05 2.786148e-06
[1275,] 1.150061e-05 1.271483e-05 4.378161e-06
[1276,] 1.055117e-05 1.277903e-05 4.022748e-06
[1277,] 3.309116e-05 1.110682e-05 7.807594e-06
[1278,] 3.656697e-05 1.108898e-05 8.571765e-06
[1279,] 1.685691e-03 1.134769e-05 5.437671e-04
[1280,] 1.167313e-05 1.268160e-05 4.435917e-06
[1281,] 1.221044e-05 1.277903e-05 4.675835e-06
[1282,] 3.525262e-05 1.100324e-05 8.438970e-06
[1283,] 3.450536e-05 1.101961e-05 8.252572e-06
[1284,] 1.436209e-03 1.136349e-05 4.663156e-04
[1285,] 1.150061e-05 1.261633e-05 4.349514e-06
[1286,] 1.685691e-03 1.131695e-05 5.398417e-04
[1287,] 1.150061e-05 1.261633e-05 4.349514e-06
[1288,] 1.267511e-04 1.080999e-05 2.906908e-05
[1289,] 1.620824e-03 1.134769e-05 5.232194e-04
[1290,] 3.450536e-05 1.098718e-05 8.299063e-06
[1291,] 1.552552e-03 1.204167e-05 5.661708e-04
[1292,] 1.552552e-03 1.209433e-05 5.702890e-04
[1293,] 3.308643e-05 1.104995e-05 7.964114e-06
[1294,] 3.246282e-05 1.120767e-05 7.635736e-06
[1295,] 1.151717e-05 1.422267e-05 4.729655e-06
[1296,] 1.868996e-05 1.419029e-05 6.205882e-06
[1297,] 3.071742e-05 1.108200e-05 7.484146e-06
[1298,] 2.827615e-05 1.097875e-05 7.071492e-06
[1299,] 1.169566e-04 1.082815e-05 2.781916e-05
[1300,] 1.257029e-04 1.072273e-05 3.111786e-05
[1301,] 9.125369e-06 1.422858e-05 3.029425e-06
[1302,] 7.932688e-05 1.107553e-05 1.829808e-05
[1303,] 2.672982e-04 2.380754e-05 1.174155e-04
[1304,] 8.002424e-05 1.163057e-05 1.994261e-05
[1305,] 7.742542e-05 1.167800e-05 1.913220e-05
[1306,] 8.257306e-05 1.174387e-05 1.990336e-05
[1307,] 8.125324e-05 1.180431e-05 1.932657e-05
[1308,] 5.026636e-05 1.183833e-05 1.372193e-05
[1309,] 1.749134e-04 1.173983e-05 4.728321e-05
[1310,] 7.801821e-05 1.180431e-05 1.860849e-05
[1311,] 5.487986e-05 1.183833e-05 1.491305e-05
[1312,] 8.551982e-05 1.175859e-05 2.043380e-05
[1313,] 1.898544e-04 1.181936e-05 4.880371e-05
[1314,] 4.308629e-04 1.205946e-05 8.817340e-05
[1315,] 1.066670e-04 1.190435e-05 2.547471e-05
[1316,] 6.579642e-05 2.023821e-05 1.560786e-05
[1317,] 4.500672e-05 1.184519e-05 1.211423e-05
[1318,] 4.584091e-05 1.184519e-05 1.232545e-05
[1319,] 4.678943e-05 1.184519e-05 1.256537e-05
[1320,] 2.543339e-04 1.238171e-05 4.959378e-05
[1321,] 2.616778e-04 1.250504e-05 5.011057e-05
[1322,] 1.761927e-04 1.184857e-05 4.470553e-05
[1323,] 1.591027e-04 2.245559e-05 8.057372e-05
[1324,] 5.178754e-05 1.201465e-05 1.311612e-05
[1325,] 1.334197e-03 1.374870e-05 1.825715e-04
[1326,] 1.435926e-04 2.160229e-05 6.758725e-05
[1327,] 6.684029e-05 2.119634e-05 1.435861e-05
[1328,] 1.110813e-03 1.403361e-05 1.479232e-04
[1329,] 1.186440e-03 1.430358e-05 1.547006e-04
[1330,] 1.374599e-03 1.470682e-05 1.708807e-04
[1331,] 6.863553e-05 2.106559e-05 1.485773e-05
[1332,] 1.971657e-04 1.297283e-05 3.621768e-05
[1333,] 1.142077e-03 1.435097e-05 1.475997e-04
[1334,] 1.791006e-04 1.297283e-05 3.320964e-05
[1335,] 6.817078e-05 2.122449e-05 1.460637e-05
[1336,] 1.174294e-03 1.435097e-05 1.513166e-04
[1337,] 1.872417e-04 1.303971e-05 3.430315e-05
[1338,] 6.770983e-05 2.097900e-05 1.482423e-05
[1339,] 7.180594e-05 2.137894e-05 1.511278e-05
[1340,] 1.210870e-03 1.412330e-05 1.585572e-04
[1341,] 1.916935e-04 1.299932e-05 3.520038e-05
[1342,] 6.612745e-05 2.093425e-05 1.462319e-05
[1343,] 1.916935e-04 1.299932e-05 3.520038e-05
[1344,] 1.916935e-04 1.297283e-05 3.530928e-05
[1345,] 6.991862e-05 2.093425e-05 1.536218e-05
[1346,] 1.916935e-04 1.299932e-05 3.520038e-05
[1347,] 1.916935e-04 1.302611e-05 3.509187e-05
[1348,] 1.916935e-04 1.310830e-05 3.476870e-05
[1349,] 1.646748e-03 1.488052e-05 1.981606e-04
[1350,] 3.879600e-06 2.187696e-05 1.309804e-06
[1351,] 1.709599e-04 1.520340e-05 2.490457e-05
[1352,] 1.916935e-04 1.319611e-05 3.443843e-05
[1353,] 1.646748e-03 1.542600e-05 1.905363e-04
[1354,] 1.550085e-03 1.548469e-05 1.798355e-04
[1355,] 1.916935e-04 1.337461e-05 3.380963e-05
[1356,] 7.868739e-04 1.529662e-05 9.979398e-05
[1357,] 9.061884e-04 1.516737e-05 1.129887e-04
[1358,] 2.036548e-03 1.609135e-05 2.203288e-04
[1359,] 1.915147e-03 1.633953e-05 2.076398e-04
[1360,] 1.977739e-03 1.640639e-05 2.127931e-04
[1361,] 3.549762e-05 2.145719e-05 8.226268e-06
[1362,] 4.613345e-05 2.164467e-05 1.015123e-05
[1363,] 8.919330e-06 2.087463e-05 2.858811e-06
[1364,] 3.824277e-05 2.192273e-05 8.481296e-06
[1365,] 2.194606e-04 1.363402e-05 3.722221e-05
[1366,] 2.147903e-04 1.367093e-05 3.638879e-05
[1367,] 3.270038e-05 2.102303e-05 7.891843e-06
[1368,] 3.359865e-05 2.106572e-05 8.041492e-06
[1369,] 1.646748e-03 1.634938e-05 1.796831e-04
[1370,] 4.861148e-05 2.155216e-05 1.068781e-05
[1371,] 1.958023e-04 1.370484e-05 3.339790e-05
[1372,] 1.039011e-05 2.462254e-05 3.186109e-06
[1373,] 1.916935e-04 1.370484e-05 3.277144e-05
[1374,] 1.695040e-03 1.634938e-05 1.843387e-04
[1375,] 2.006773e-04 1.373910e-05 3.403497e-05
[1376,] 1.916935e-04 1.373910e-05 3.267169e-05
[1377,] 8.078683e-04 1.630178e-05 9.516747e-05
[1378,] 1.916935e-04 1.457396e-05 3.034119e-05
[1379,] 1.916935e-04 1.461722e-05 3.024923e-05
[1380,] 1.550085e-03 1.829330e-05 1.540564e-04
[1381,] 1.916935e-04 1.466087e-05 3.015759e-05
[1382,] 5.141254e-05 2.252992e-05 1.054005e-05
[1383,] 1.727328e-05 2.529053e-05 5.152433e-06
[1384,] 1.346325e-03 1.779804e-05 1.393371e-04
[1385,] 3.366101e-05 2.216325e-05 7.514169e-06
[1386,] 1.177379e-05 2.778035e-05 3.293120e-06
[1387,] 3.386498e-05 2.247933e-05 7.440131e-06
[1388,] 7.280491e-04 1.772030e-05 8.085699e-05
[1389,] 3.987611e-05 2.266085e-05 8.492137e-06
[1390,] 3.855529e-05 2.137850e-05 1.137124e-05
[1391,] 1.807217e-04 1.444242e-05 2.907415e-05
[1392,] 1.544350e-04 1.556209e-05 2.359108e-05
[1393,] 1.544350e-04 1.556209e-05 2.359108e-05
[1394,] 8.939722e-06 2.504855e-05 2.782244e-06
[1395,] 1.521067e-04 1.473288e-05 2.448080e-05
[1396,] 6.866214e-03 1.172010e-05 8.098979e-04
[1397,] 1.298444e-04 1.477294e-05 2.108930e-05
[1398,] 5.263934e-04 1.191360e-05 7.461209e-05
[1399,] 5.362315e-04 1.188106e-05 7.618136e-05
[1400,] 6.235320e-06 2.867967e-05 1.866225e-06
[1401,] 6.135491e-05 2.199677e-05 8.725353e-06
[1402,] 4.561541e-06 2.407720e-05 1.461740e-06
[1403,] 1.828136e-03 1.249933e-05 2.303824e-04
[1404,] 5.384889e-05 2.233941e-05 7.821729e-06
[1405,] 8.699937e-06 1.670890e-05 2.528581e-06
[1406,] 9.170212e-06 1.655974e-05 2.474082e-06
[1407,] 4.635254e-04 1.052713e-05 9.943262e-05
[1408,] 7.593427e-05 1.792916e-05 1.176291e-05
[1409,] 8.874518e-06 1.676120e-05 2.528148e-06
[1410,] 8.832129e-06 1.301613e-05 2.537098e-06
[1411,] 6.597452e-05 1.769605e-05 1.053204e-05
[1412,] 6.115152e-05 1.763004e-05 9.897958e-06
[1413,] 3.359633e-04 1.051433e-05 7.916720e-05
[1414,] 6.946213e-05 1.583945e-05 1.243619e-05
[1415,] 6.654462e-05 1.583945e-05 1.197674e-05
[1416,] 3.637394e-04 1.056049e-05 8.633949e-05
[1417,] 7.709277e-05 1.567026e-05 1.390361e-05
[1418,] 5.675464e-05 1.715761e-05 9.568967e-06
[1419,] 7.709277e-05 1.562879e-05 1.401407e-05
[1420,] 5.680771e-04 1.061270e-05 1.361252e-04
[1421,] 3.547894e-04 1.061270e-05 8.703635e-05
[1422,] 1.575145e-05 2.209474e-05 4.886597e-06
[1423,] 1.366223e-04 1.588139e-05 2.286771e-05
[1424,] 8.011688e-04 1.060879e-05 1.845590e-04
[1425,] 2.970964e-05 1.613842e-05 5.792076e-06
[1426,] 5.783574e-04 1.757644e-05 2.590404e-04
[1427,] 3.170621e-05 1.552175e-05 6.317707e-06
[1428,] 6.705168e-05 1.153257e-05 2.250629e-05
[1429,] 4.583349e-06 1.545578e-05 1.668843e-06
[1430,] 5.868018e-06 2.477202e-05 1.339466e-06
[1431,] 1.718557e-05 2.799540e-05 8.314742e-06
[1432,] 1.379766e-05 1.395213e-05 4.714267e-06
[1433,] 5.968761e-06 2.376368e-05 1.366554e-06
[1434,] 1.835134e-05 2.794318e-05 8.944913e-06
[1435,] 1.527765e-05 2.931923e-05 7.452741e-06
[1436,] 1.691501e-05 1.341037e-05 4.000330e-06
[1437,] 1.933383e-05 2.783081e-05 9.468216e-06
[1438,] 3.032246e-06 2.286561e-05 8.839624e-07
[1439,] 3.017137e-06 2.267810e-05 8.817835e-07
[1440,] 1.738934e-05 1.356335e-05 4.061981e-06
[1441,] 1.557486e-05 2.834813e-05 7.510942e-06
[1442,] 5.427295e-06 2.371335e-05 1.270963e-06
[1443,] 5.457692e-06 1.313206e-05 1.436321e-06
[1444,] 5.999106e-05 1.081726e-05 1.715528e-05
[1445,] 7.476084e-06 1.943472e-05 2.622218e-06
[1446,] 1.933383e-05 2.779789e-05 9.472190e-06
[1447,] 4.112205e-06 1.282723e-05 1.356526e-06
[1448,] 4.011543e-06 1.280904e-05 1.320337e-06
[1449,] 6.343240e-06 1.318656e-05 1.726158e-06
[1450,] 5.766977e-06 1.313450e-05 1.600516e-06
[1451,] 2.878068e-06 1.231989e-05 8.944220e-07
[1452,] 1.982062e-05 2.796902e-05 9.775937e-06
[1453,] 6.445691e-06 1.275651e-05 1.785964e-06
[1454,] 2.915804e-06 1.910456e-05 8.855605e-07
[1455,] 2.141480e-05 2.861881e-05 1.078252e-05
[1456,] 2.909832e-06 1.835494e-05 8.913502e-07
[1457,] 2.232446e-05 2.892406e-05 1.135000e-05
[1458,] 1.831010e-05 1.770557e-05 5.680070e-06
[1459,] 4.703244e-06 1.230096e-05 1.410691e-06
[1460,] 8.149682e-06 1.216337e-05 2.319258e-06
[1461,] 7.936025e-06 1.527896e-05 1.874096e-06
[1462,] 1.919090e-05 3.333430e-05 1.033459e-05
[1463,] 9.604487e-06 1.182819e-05 2.934343e-06
[1464,] 2.477367e-05 3.239954e-05 1.365724e-05
[1465,] 4.346781e-06 1.708674e-05 1.382274e-06
[1466,] 1.030536e-05 1.178820e-05 3.147041e-06
[1467,] 4.142030e-06 1.732315e-05 1.308392e-06
[1468,] 2.991739e-05 3.242788e-05 1.688236e-05
[1469,] 1.086392e-05 1.180501e-05 3.343977e-06
[1470,] 2.911270e-06 1.090249e-05 9.173673e-07
[1471,] 3.808331e-06 1.441296e-05 1.078283e-06
[1472,] 1.074906e-05 1.180526e-05 3.310949e-06
[1473,] 3.205709e-05 3.247697e-05 1.828771e-05
[1474,] 1.108846e-05 1.176435e-05 3.414063e-06
[1475,] 1.828353e-05 1.175103e-05 5.414336e-06
[1476,] 3.190192e-06 1.082155e-05 9.839623e-07
[1477,] 1.782290e-05 1.176792e-05 5.345284e-06
[1478,] 7.924055e-06 1.174472e-05 2.462523e-06
[1479,] 5.544398e-06 1.314826e-05 1.949557e-06
[1480,] 3.357479e-06 1.104568e-05 1.019951e-06
[1481,] 1.597159e-05 1.179049e-05 4.751713e-06
[1482,] 5.606268e-06 1.329754e-05 1.992949e-06
[1483,] 5.568507e-06 1.332264e-05 1.981115e-06
[1484,] 2.803584e-06 1.125170e-05 9.442305e-07
[1485,] 3.984133e-06 1.283877e-05 1.475849e-06
[1486,] 4.219875e-06 1.296485e-05 1.577702e-06
[1487,] 2.880210e-06 1.116427e-05 9.696293e-07
[1488,] 2.516986e-06 1.141467e-05 8.339127e-07
[1489,] 2.850346e-06 1.113642e-05 9.593638e-07
[1490,] 3.332464e-05 1.252909e-05 1.026582e-05
[1491,] 5.734260e-06 1.470627e-05 1.791912e-06
[1492,] 2.880210e-06 1.116509e-05 9.731745e-07
[1493,] 2.850346e-06 1.130534e-05 9.665965e-07
[1494,] 2.556462e-06 1.163822e-05 8.559580e-07
[1495,] 2.880210e-06 1.117483e-05 9.735211e-07
[1496,] 2.924569e-06 1.117483e-05 9.900060e-07
[1497,] 2.880210e-06 1.115566e-05 9.728362e-07
[1498,] 2.562687e-06 1.150092e-05 8.569792e-07
[1499,] 2.865089e-06 1.131624e-05 9.725521e-07
[1500,] 2.798764e-06 1.117587e-05 9.430104e-07
[1501,] 2.526727e-06 1.158018e-05 8.409863e-07
[1502,] 2.785727e-06 1.123900e-05 9.399478e-07
[1503,] 2.785727e-06 1.136537e-05 9.434699e-07
[1504,] 2.495211e-06 1.155634e-05 8.226120e-07
[1505,] 2.867724e-06 1.125279e-05 9.715037e-07
[1506,] 2.536308e-06 1.152679e-05 8.451019e-07
[1507,] 2.901377e-06 1.127451e-05 9.849194e-07
[1508,] 3.153067e-06 1.138858e-05 1.083616e-06
[1509,] 2.591994e-06 1.179677e-05 8.742555e-07
[1510,] 2.607773e-06 1.182983e-05 8.817566e-07
[1511,] 2.925279e-06 1.152782e-05 1.000660e-06
[1512,] 2.994528e-06 1.150396e-05 1.026360e-06
[1513,] 4.415499e-06 1.220203e-05 1.607777e-06
[1514,] 3.036391e-06 1.150396e-05 1.042262e-06
[1515,] 3.946016e-06 1.799468e-05 1.240472e-06
[1516,] 5.684033e-06 1.592430e-05 1.677320e-06
[1517,] 2.687320e-06 1.242819e-05 9.251303e-07
[1518,] 3.172199e-06 1.209353e-05 1.115149e-06
[1519,] 3.194509e-06 1.209353e-05 1.123975e-06
[1520,] 2.646601e-06 1.254326e-05 9.093742e-07
[1521,] 3.041888e-06 1.205682e-05 1.063879e-06
[1522,] 2.955909e-06 1.250594e-05 9.332139e-07
[1523,] 3.041888e-06 1.208906e-05 1.064806e-06
[1524,] 3.143280e-06 1.212546e-05 1.104705e-06
[1525,] 3.081078e-06 1.212546e-05 1.079915e-06
[1526,] 4.593523e-06 1.316418e-05 1.741204e-06
[1527,] 1.966444e-05 2.211223e-05 5.806543e-06
[1528,] 2.099522e-05 1.636465e-05 7.956313e-06
[1529,] 2.676656e-06 1.328568e-05 9.365901e-07
[1530,] 2.938872e-05 1.193719e-05 8.171499e-06
[1531,] 2.320861e-06 1.062639e-05 7.512010e-07
[1532,] 5.630837e-06 1.766883e-05 1.824530e-06
[1533,] 4.273162e-05 1.173472e-05 1.136264e-05
[1534,] 2.465352e-05 1.651862e-05 9.467025e-06
[1535,] 3.996275e-06 1.250138e-05 1.409116e-06
[1536,] 2.862944e-06 1.300364e-05 1.003671e-06
[1537,] 5.496305e-05 1.606155e-05 2.043179e-05
[1538,] 4.928363e-05 1.620539e-05 1.878056e-05
[1539,] 2.806673e-06 1.665205e-05 9.491861e-07
[1540,] 8.026446e-05 1.173442e-05 1.973075e-05
[1541,] 2.742003e-06 1.297915e-05 9.470545e-07
[1542,] 5.475621e-06 2.368103e-05 1.804679e-06
[1543,] 2.755998e-06 1.273897e-05 9.504049e-07
[1544,] 2.274262e-06 1.196135e-05 7.530316e-07
[1545,] 4.864116e-05 1.618193e-05 1.850127e-05
[1546,] 2.527833e-06 1.130186e-05 7.979873e-07
[1547,] 9.612343e-05 1.174765e-05 2.274906e-05
[1548,] 4.954465e-05 1.620539e-05 1.888104e-05
[1549,] 6.964485e-06 2.416269e-05 2.303365e-06
[1550,] 4.609269e-06 1.392037e-05 1.381925e-06
[1551,] 9.922155e-05 1.175329e-05 2.325796e-05
[1552,] 1.026088e-04 1.171152e-05 2.381885e-05
[1553,] 2.260853e-06 1.318530e-05 7.479018e-07
[1554,] 4.851089e-06 1.188964e-05 1.714404e-06
[1555,] 4.389749e-05 1.618635e-05 1.672731e-05
[1556,] 4.388846e-06 1.230571e-05 1.381147e-06
[1557,] 5.016720e-05 1.616698e-05 1.911504e-05
[1558,] 5.033078e-06 1.182624e-05 1.779812e-06
[1559,] 4.414324e-06 1.355614e-05 1.344239e-06
[1560,] 2.552781e-06 1.136234e-05 8.020777e-07
[1561,] 5.016720e-05 1.618635e-05 1.914222e-05
[1562,] 4.466253e-06 1.358746e-05 1.356083e-06
[1563,] 5.597214e-05 1.632129e-05 2.159427e-05
[1564,] 2.552781e-06 1.130810e-05 8.026269e-07
[1565,] 5.190176e-05 1.625194e-05 1.990566e-05
[1566,] 5.288584e-05 1.625194e-05 2.028718e-05
[1567,] 1.167619e-04 1.175603e-05 2.586245e-05
[1568,] 4.680355e-06 1.222463e-05 1.481633e-06
[1569,] 1.149731e-04 1.176140e-05 2.541969e-05
[1570,] 4.650897e-06 1.218095e-05 1.472372e-06
[1571,] 4.650897e-06 1.218095e-05 1.472372e-06
[1572,] 4.534737e-06 1.218095e-05 1.437841e-06
[1573,] 4.740640e-06 1.218249e-05 1.497692e-06
[1574,] 5.205151e-05 1.620805e-05 1.990204e-05
[1575,] 4.739236e-06 1.218095e-05 1.498987e-06
[1576,] 4.708324e-06 1.217962e-05 1.491115e-06
[1577,] 4.466253e-06 1.334593e-05 1.367465e-06
[1578,] 4.595063e-06 1.217757e-05 1.459843e-06
[1579,] 4.708324e-06 1.217962e-05 1.491115e-06
[1580,] 6.430680e-06 1.664892e-05 2.081012e-06
[1581,] 2.794852e-06 1.636610e-05 9.435592e-07
[1582,] 1.237311e-04 1.168829e-05 2.769052e-05
[1583,] 1.256923e-04 1.168382e-05 2.818873e-05
[1584,] 1.197053e-04 1.168382e-05 2.696708e-05
[1585,] 5.612204e-06 1.301557e-05 2.081902e-06
[1586,] 1.237311e-04 1.168829e-05 2.769052e-05
[1587,] 1.215931e-04 1.168829e-05 2.725606e-05
[1588,] 5.174734e-06 1.276700e-05 1.889820e-06
[1589,] 7.720743e-05 1.592915e-05 2.886807e-05
[1590,] 2.761448e-06 1.078461e-05 8.618286e-07
[1591,] 1.197053e-04 1.169298e-05 2.677703e-05
[1592,] 4.468308e-06 1.318473e-05 1.384806e-06
[1593,] 2.832886e-06 1.162275e-05 8.633357e-07
[1594,] 1.083195e-04 1.169791e-05 2.437229e-05
[1595,] 2.845926e-06 1.164917e-05 8.659643e-07
[1596,] 2.793990e-06 1.152331e-05 8.557797e-07
[1597,] 2.793990e-06 1.152331e-05 8.557797e-07
[1598,] 1.075788e-04 1.171331e-05 2.482023e-05
[1599,] 4.441311e-06 1.641595e-05 1.451849e-06
[1600,] 1.215931e-04 1.174273e-05 2.716417e-05
[1601,] 5.117637e-06 1.282984e-05 1.872849e-06
[1602,] 2.598277e-06 1.828891e-05 7.919334e-07
[1603,] 2.761448e-06 1.089154e-05 8.609329e-07
[1604,] 6.904726e-05 1.609330e-05 2.619794e-05
[1605,] 4.388960e-06 1.226337e-05 1.405878e-06
[1606,] 2.748366e-06 1.101864e-05 8.548870e-07
[1607,] 4.882279e-06 1.288707e-05 1.785598e-06
[1608,] 5.279943e-06 1.325795e-05 1.970715e-06
[1609,] 2.795874e-06 1.253266e-05 8.436506e-07
[1610,] 1.165049e-04 1.185714e-05 2.532544e-05
[1611,] 6.358734e-05 1.574973e-05 2.319936e-05
[1612,] 1.109866e-04 1.194347e-05 2.343496e-05
[1613,] 4.746850e-06 1.333384e-05 1.758924e-06
[1614,] 6.211985e-05 1.564622e-05 2.242085e-05
[1615,] 2.662101e-06 1.185870e-05 8.249519e-07
[1616,] 4.954640e-06 1.179304e-05 1.741313e-06
[1617,] 3.732895e-05 1.565387e-05 1.345302e-05
[1618,] 2.809396e-06 1.181434e-05 9.515735e-07
[1619,] 8.129660e-05 1.192900e-05 1.850402e-05
[1620,] 7.756069e-05 1.193597e-05 1.767771e-05
[1621,] 3.846934e-06 1.176541e-05 1.331969e-06
[1622,] 3.551340e-06 1.397362e-05 1.182621e-06
[1623,] 3.906755e-06 1.242390e-05 1.104504e-06
[1624,] 6.142549e-06 1.260928e-05 2.308219e-06
[1625,] 6.448872e-06 1.260928e-05 2.429397e-06
[1626,] 4.324020e-06 1.538168e-05 1.481237e-06
[1627,] 7.785380e-05 1.222405e-05 1.641963e-05
[1628,] 1.348504e-04 1.207735e-05 2.950737e-05
[1629,] 3.873644e-06 1.236596e-05 1.387334e-06
[1630,] 4.764725e-06 1.714589e-05 1.668266e-06
[1631,] 6.593498e-06 1.456136e-05 2.144545e-06
[1632,] 6.970133e-06 1.456136e-05 2.281991e-06
[1633,] 2.251116e-05 1.588066e-05 8.256060e-06
[1634,] 1.038167e-05 1.764739e-05 2.202136e-06
[1635,] 6.364454e-06 1.886847e-05 1.512262e-06
[1636,] 2.563001e-06 1.221010e-05 8.720940e-07
[1637,] 5.091839e-06 2.876153e-05 1.477048e-06
[1638,] 5.468213e-06 1.852126e-05 1.956252e-06
[1639,] 5.908155e-06 1.952484e-05 1.434561e-06
[1640,] 2.864569e-05 2.368550e-05 8.052867e-06
[1641,] 2.617535e-06 1.070744e-05 8.656472e-07
[1642,] 1.467183e-05 1.499640e-05 4.622215e-06
[1643,] 5.468213e-06 1.839856e-05 1.953688e-06
[1644,] 6.806721e-06 1.071233e-05 1.954280e-06
[1645,] 4.033675e-04 1.816466e-05 5.835978e-05
[1646,] 1.370878e-05 1.499863e-05 4.333793e-06
[1647,] 2.837307e-05 3.294909e-05 2.356660e-05
[1648,] 6.451098e-06 1.067134e-05 1.874769e-06
[1649,] 6.373495e-06 1.832917e-05 2.287261e-06
[1650,] 4.234982e-05 3.272521e-05 3.751750e-05
[1651,] 8.411433e-05 1.663589e-05 1.488467e-05
[1652,] 1.296645e-05 1.497872e-05 4.046480e-06
[1653,] 1.392459e-05 1.328873e-05 4.419897e-06
[1654,] 5.375449e-06 1.244997e-05 1.683766e-06
[1655,] 6.502337e-06 2.125226e-05 1.507963e-06
[1656,] 3.200470e-05 3.399114e-05 2.806725e-05
[1657,] 1.416216e-05 1.503388e-05 4.475820e-06
[1658,] 1.464076e-05 1.508591e-05 4.657556e-06
[1659,] 2.080172e-05 2.031055e-05 3.766219e-06
[1660,] 5.080602e-06 1.809044e-05 1.795119e-06
[1661,] 6.632368e-06 2.074973e-05 1.516979e-06
[1662,] 3.230881e-05 3.480299e-05 2.892132e-05
[1663,] 1.638979e-05 1.519053e-05 5.264468e-06
[1664,] 5.696515e-04 1.543953e-05 9.076795e-05
[1665,] 1.454474e-05 1.521843e-05 4.716358e-06
[1666,] 1.608818e-05 1.524507e-05 5.198440e-06
[1667,] 6.705820e-06 1.967144e-05 1.576280e-06
[1668,] 8.922754e-05 1.510787e-05 1.706480e-05
[1669,] 9.714690e-06 1.524997e-05 3.182813e-06
[1670,] 9.496351e-06 1.081307e-05 2.915207e-06
[1671,] 1.010890e-05 1.103823e-05 3.245954e-06
[1672,] 1.421865e-05 1.524339e-05 4.518481e-06
[1673,] 3.028524e-05 1.408367e-05 6.284417e-06
[1674,] 1.106193e-05 1.603082e-05 3.316323e-06
[1675,] 9.113789e-06 2.492650e-05 2.553556e-06
[1676,] 4.580874e-06 2.168906e-05 1.814451e-06
[1677,] 2.384030e-05 1.778625e-05 5.686550e-06
[1678,] 5.020065e-05 1.498614e-05 1.086832e-05
[1679,] 2.616479e-05 1.562973e-05 7.006750e-06
[1680,] 2.384784e-05 1.559033e-05 6.141840e-06
[1681,] 3.825192e-06 1.714620e-05 1.170529e-06
[1682,] 5.740984e-06 3.465621e-05 2.855633e-06
[1683,] 7.923453e-06 4.164553e-05 4.421283e-06
[1684,] 6.040576e-06 4.826704e-05 3.293148e-06
```
