## Supplementary material for "Characterization of shared and ancestry-specific signals driving complex traits using multi-ancestry fine-mapping": s1_remaining_snps.pvar

```
##FILTER=<ID=PASS,Description="All filters passed">
##reference=ftp://ftp.1000genomes.ebi.ac.uk//vol1/ftp/technical/reference/phase2_reference_assembly_sequence/hs37d5.fa.gz
##contig=<ID=13,assembly=b37,length=115169878>
##ALT=<ID=CNV,Description="Copy Number Polymorphism">
##ALT=<ID=DEL,Description="Deletion">
##ALT=<ID=DUP,Description="Duplication">
##ALT=<ID=INS:ME:ALU,Description="Insertion of ALU element">
##ALT=<ID=INS:ME:LINE1,Description="Insertion of LINE1 element">
##ALT=<ID=INS:ME:SVA,Description="Insertion of SVA element">
##ALT=<ID=INS:MT,Description="Nuclear Mitochondrial Insertion">
##ALT=<ID=INV,Description="Inversion">
##ALT=<ID=CN0,Description="Copy number allele: 0 copies">
##ALT=<ID=CN1,Description="Copy number allele: 1 copy">
##ALT=<ID=CN2,Description="Copy number allele: 2 copies">
##ALT=<ID=CN3,Description="Copy number allele: 3 copies">
##ALT=<ID=CN4,Description="Copy number allele: 4 copies">
##ALT=<ID=CN5,Description="Copy number allele: 5 copies">
##ALT=<ID=CN6,Description="Copy number allele: 6 copies">
##ALT=<ID=CN7,Description="Copy number allele: 7 copies">
##ALT=<ID=CN8,Description="Copy number allele: 8 copies">
##ALT=<ID=CN9,Description="Copy number allele: 9 copies">
##ALT=<ID=CN10,Description="Copy number allele: 10 copies">
##ALT=<ID=CN11,Description="Copy number allele: 11 copies">
##ALT=<ID=CN12,Description="Copy number allele: 12 copies">
##ALT=<ID=CN13,Description="Copy number allele: 13 copies">
##ALT=<ID=CN14,Description="Copy number allele: 14 copies">
##ALT=<ID=CN15,Description="Copy number allele: 15 copies">
##ALT=<ID=CN16,Description="Copy number allele: 16 copies">
##ALT=<ID=CN17,Description="Copy number allele: 17 copies">
##ALT=<ID=CN18,Description="Copy number allele: 18 copies">
##ALT=<ID=CN19,Description="Copy number allele: 19 copies">
##ALT=<ID=CN20,Description="Copy number allele: 20 copies">
##ALT=<ID=CN21,Description="Copy number allele: 21 copies">
##ALT=<ID=CN22,Description="Copy number allele: 22 copies">
##ALT=<ID=CN23,Description="Copy number allele: 23 copies">
##ALT=<ID=CN24,Description="Copy number allele: 24 copies">
##ALT=<ID=CN25,Description="Copy number allele: 25 copies">
##ALT=<ID=CN26,Description="Copy number allele: 26 copies">
##ALT=<ID=CN27,Description="Copy number allele: 27 copies">
##ALT=<ID=CN28,Description="Copy number allele: 28 copies">
##ALT=<ID=CN29,Description="Copy number allele: 29 copies">
##ALT=<ID=CN30,Description="Copy number allele: 30 copies">
##ALT=<ID=CN31,Description="Copy number allele: 31 copies">
##ALT=<ID=CN32,Description="Copy number allele: 32 copies">
##ALT=<ID=CN33,Description="Copy number allele: 33 copies">
##ALT=<ID=CN34,Description="Copy number allele: 34 copies">
##ALT=<ID=CN35,Description="Copy number allele: 35 copies">
##ALT=<ID=CN36,Description="Copy number allele: 36 copies">
##ALT=<ID=CN37,Description="Copy number allele: 37 copies">
##ALT=<ID=CN38,Description="Copy number allele: 38 copies">
##ALT=<ID=CN39,Description="Copy number allele: 39 copies">
##ALT=<ID=CN40,Description="Copy number allele: 40 copies">
##ALT=<ID=CN41,Description="Copy number allele: 41 copies">
##ALT=<ID=CN42,Description="Copy number allele: 42 copies">
##ALT=<ID=CN43,Description="Copy number allele: 43 copies">
##ALT=<ID=CN44,Description="Copy number allele: 44 copies">
##ALT=<ID=CN45,Description="Copy number allele: 45 copies">
##ALT=<ID=CN46,Description="Copy number allele: 46 copies">
##ALT=<ID=CN47,Description="Copy number allele: 47 copies">
##ALT=<ID=CN48,Description="Copy number allele: 48 copies">
##ALT=<ID=CN49,Description="Copy number allele: 49 copies">
##ALT=<ID=CN50,Description="Copy number allele: 50 copies">
##ALT=<ID=CN51,Description="Copy number allele: 51 copies">
##ALT=<ID=CN52,Description="Copy number allele: 52 copies">
##ALT=<ID=CN53,Description="Copy number allele: 53 copies">
##ALT=<ID=CN54,Description="Copy number allele: 54 copies">
##ALT=<ID=CN55,Description="Copy number allele: 55 copies">
##ALT=<ID=CN56,Description="Copy number allele: 56 copies">
##ALT=<ID=CN57,Description="Copy number allele: 57 copies">
##ALT=<ID=CN58,Description="Copy number allele: 58 copies">
##ALT=<ID=CN59,Description="Copy number allele: 59 copies">
##ALT=<ID=CN60,Description="Copy number allele: 60 copies">
##ALT=<ID=CN61,Description="Copy number allele: 61 copies">
##ALT=<ID=CN62,Description="Copy number allele: 62 copies">
##ALT=<ID=CN63,Description="Copy number allele: 63 copies">
##ALT=<ID=CN64,Description="Copy number allele: 64 copies">
##ALT=<ID=CN65,Description="Copy number allele: 65 copies">
##ALT=<ID=CN66,Description="Copy number allele: 66 copies">
##ALT=<ID=CN67,Description="Copy number allele: 67 copies">
##ALT=<ID=CN68,Description="Copy number allele: 68 copies">
##ALT=<ID=CN69,Description="Copy number allele: 69 copies">
##ALT=<ID=CN70,Description="Copy number allele: 70 copies">
##ALT=<ID=CN71,Description="Copy number allele: 71 copies">
##ALT=<ID=CN72,Description="Copy number allele: 72 copies">
##ALT=<ID=CN73,Description="Copy number allele: 73 copies">
##ALT=<ID=CN74,Description="Copy number allele: 74 copies">
##ALT=<ID=CN75,Description="Copy number allele: 75 copies">
##ALT=<ID=CN76,Description="Copy number allele: 76 copies">
##ALT=<ID=CN77,Description="Copy number allele: 77 copies">
##ALT=<ID=CN78,Description="Copy number allele: 78 copies">
##ALT=<ID=CN79,Description="Copy number allele: 79 copies">
##ALT=<ID=CN80,Description="Copy number allele: 80 copies">
##ALT=<ID=CN81,Description="Copy number allele: 81 copies">
##ALT=<ID=CN82,Description="Copy number allele: 82 copies">
##ALT=<ID=CN83,Description="Copy number allele: 83 copies">
##ALT=<ID=CN84,Description="Copy number allele: 84 copies">
##ALT=<ID=CN85,Description="Copy number allele: 85 copies">
##ALT=<ID=CN86,Description="Copy number allele: 86 copies">
##ALT=<ID=CN87,Description="Copy number allele: 87 copies">
##ALT=<ID=CN88,Description="Copy number allele: 88 copies">
##ALT=<ID=CN89,Description="Copy number allele: 89 copies">
##ALT=<ID=CN90,Description="Copy number allele: 90 copies">
##ALT=<ID=CN91,Description="Copy number allele: 91 copies">
##ALT=<ID=CN92,Description="Copy number allele: 92 copies">
##ALT=<ID=CN93,Description="Copy number allele: 93 copies">
##ALT=<ID=CN94,Description="Copy number allele: 94 copies">
##ALT=<ID=CN95,Description="Copy number allele: 95 copies">
##ALT=<ID=CN96,Description="Copy number allele: 96 copies">
##ALT=<ID=CN97,Description="Copy number allele: 97 copies">
##ALT=<ID=CN98,Description="Copy number allele: 98 copies">
##ALT=<ID=CN99,Description="Copy number allele: 99 copies">
##ALT=<ID=CN100,Description="Copy number allele: 100 copies">
##ALT=<ID=CN101,Description="Copy number allele: 101 copies">
##ALT=<ID=CN102,Description="Copy number allele: 102 copies">
##ALT=<ID=CN103,Description="Copy number allele: 103 copies">
##ALT=<ID=CN104,Description="Copy number allele: 104 copies">
##ALT=<ID=CN105,Description="Copy number allele: 105 copies">
##ALT=<ID=CN106,Description="Copy number allele: 106 copies">
##ALT=<ID=CN107,Description="Copy number allele: 107 copies">
##ALT=<ID=CN108,Description="Copy number allele: 108 copies">
##ALT=<ID=CN109,Description="Copy number allele: 109 copies">
##ALT=<ID=CN110,Description="Copy number allele: 110 copies">
##ALT=<ID=CN111,Description="Copy number allele: 111 copies">
##ALT=<ID=CN112,Description="Copy number allele: 112 copies">
##ALT=<ID=CN113,Description="Copy number allele: 113 copies">
##ALT=<ID=CN114,Description="Copy number allele: 114 copies">
##ALT=<ID=CN115,Description="Copy number allele: 115 copies">
##ALT=<ID=CN116,Description="Copy number allele: 116 copies">
##ALT=<ID=CN117,Description="Copy number allele: 117 copies">
##ALT=<ID=CN118,Description="Copy number allele: 118 copies">
##ALT=<ID=CN119,Description="Copy number allele: 119 copies">
##ALT=<ID=CN120,Description="Copy number allele: 120 copies">
##ALT=<ID=CN121,Description="Copy number allele: 121 copies">
##ALT=<ID=CN122,Description="Copy number allele: 122 copies">
##ALT=<ID=CN123,Description="Copy number allele: 123 copies">
##ALT=<ID=CN124,Description="Copy number allele: 124 copies">
##INFO=<ID=CIEND,Number=2,Type=Integer,Description="Confidence interval around END for imprecise variants">
##INFO=<ID=CIPOS,Number=2,Type=Integer,Description="Confidence interval around POS for imprecise variants">
##INFO=<ID=CS,Number=1,Type=String,Description="Source call set.">
##INFO=<ID=END,Number=1,Type=Integer,Description="End coordinate of this variant">
##INFO=<ID=IMPRECISE,Number=0,Type=Flag,Description="Imprecise structural variation">
##INFO=<ID=MC,Number=.,Type=String,Description="Merged calls.">
##INFO=<ID=MEINFO,Number=4,Type=String,Description="Mobile element info of the form NAME,START,END<POLARITY; If there is only 5' OR 3' support for this call, will be NULL NULL for START and END">
##INFO=<ID=MEND,Number=1,Type=Integer,Description="Mitochondrial end coordinate of inserted sequence">
##INFO=<ID=MLEN,Number=1,Type=Integer,Description="Estimated length of mitochondrial insert">
##INFO=<ID=MSTART,Number=1,Type=Integer,Description="Mitochondrial start coordinate of inserted sequence">
##INFO=<ID=SVLEN,Number=.,Type=Integer,Description="SV length. It is only calculated for structural variation MEIs. For other types of SVs; one may calculate the SV length by INFO:END-START+1, or by finding the difference between lengthes of REF and ALT alleles">
##INFO=<ID=SVTYPE,Number=1,Type=String,Description="Type of structural variant">
##INFO=<ID=TSD,Number=1,Type=String,Description="Precise Target Site Duplication for bases, if unknown, value will be NULL">
##INFO=<ID=AC,Number=A,Type=Integer,Description="Total number of alternate alleles in called genotypes">
##INFO=<ID=AF,Number=A,Type=Float,Description="Estimated allele frequency in the range (0,1)">
##INFO=<ID=NS,Number=1,Type=Integer,Description="Number of samples with data">
##INFO=<ID=AN,Number=1,Type=Integer,Description="Total number of alleles in called genotypes">
##INFO=<ID=EAS_AF,Number=A,Type=Float,Description="Allele frequency in the EAS populations calculated from AC and AN, in the range (0,1)">
##INFO=<ID=EUR_AF,Number=A,Type=Float,Description="Allele frequency in the EUR populations calculated from AC and AN, in the range (0,1)">
##INFO=<ID=AFR_AF,Number=A,Type=Float,Description="Allele frequency in the AFR populations calculated from AC and AN, in the range (0,1)">
##INFO=<ID=AMR_AF,Number=A,Type=Float,Description="Allele frequency in the AMR populations calculated from AC and AN, in the range (0,1)">
##INFO=<ID=SAS_AF,Number=A,Type=Float,Description="Allele frequency in the SAS populations calculated from AC and AN, in the range (0,1)">
##INFO=<ID=DP,Number=1,Type=Integer,Description="Total read depth; only low coverage data were counted towards the DP, exome data were not used">
##INFO=<ID=AA,Number=1,Type=String,Description="Ancestral Allele. Format: AA|REF|ALT|IndelType. AA: Ancestral allele, REF:Reference Allele, ALT:Alternate Allele, IndelType:Type of Indel (REF, ALT and IndelType are only defined for indels)">
##INFO=<ID=VT,Number=.,Type=String,Description="indicates what type of variant the line represents">
##INFO=<ID=EX_TARGET,Number=0,Type=Flag,Description="indicates whether a variant is within the exon pull down target boundaries">
##INFO=<ID=MULTI_ALLELIC,Number=0,Type=Flag,Description="indicates whether a site is multi-allelic">
#CHROM	POS	ID	REF	ALT	QUAL	FILTER	INFO
13	38360728	rs7993498	C	T	100	PASS	AC=1383;AF=0.276158;AN=5008;NS=2504;DP=15864;EAS_AF=0.0873;AMR_AF=0.2378;AFR_AF=0.2973;EUR_AF=0.4175;SAS_AF=0.3241;AA=C|||;VT=SNP
13	38360896	rs7331005	A	T	100	PASS	AC=2383;AF=0.475839;AN=5008;NS=2504;DP=14885;EAS_AF=0.6905;AMR_AF=0.5663;AFR_AF=0.3086;EUR_AF=0.4423;SAS_AF=0.4509;AA=A|||;VT=SNP
13	38361347	rs34513947	C	G	100	PASS	AC=469;AF=0.0936502;AN=5008;NS=2504;DP=16118;EAS_AF=0.0833;AMR_AF=0.0764;AFR_AF=0.0802;EUR_AF=0.1024;SAS_AF=0.1258;AA=C|||;VT=SNP
13	38361744	rs1924378	T	G	100	PASS	AC=2386;AF=0.476438;AN=5008;NS=2504;DP=17015;EAS_AF=0.3046;AMR_AF=0.438;AFR_AF=0.5166;EUR_AF=0.5696;SAS_AF=0.5307;AA=T|||;VT=SNP
13	38361871	rs8000744	A	G	100	PASS	AC=1662;AF=0.331869;AN=5008;NS=2504;DP=16534;EAS_AF=0.6319;AMR_AF=0.3516;AFR_AF=0.1331;EUR_AF=0.2445;SAS_AF=0.3671;AA=A|||;VT=SNP
13	38362106	rs1924377	G	C	100	PASS	AC=2385;AF=0.476238;AN=5008;NS=2504;DP=17817;EAS_AF=0.3046;AMR_AF=0.4366;AFR_AF=0.5219;EUR_AF=0.5686;SAS_AF=0.5245;AA=G|||;VT=SNP
13	38362794	rs9576354	T	C	100	PASS	AC=1836;AF=0.366613;AN=5008;NS=2504;DP=16728;EAS_AF=0.5972;AMR_AF=0.389;AFR_AF=0.0325;EUR_AF=0.4155;SAS_AF=0.5143;AA=T|||;VT=SNP
13	38363047	rs9532117	A	G	100	PASS	AC=2659;AF=0.53095;AN=5008;NS=2504;DP=17018;EAS_AF=0.7044;AMR_AF=0.719;AFR_AF=0.062;EUR_AF=0.662;SAS_AF=0.7178;AA=A|||;VT=SNP
13	38363217	rs1333377	G	C	100	PASS	AC=2541;AF=0.507388;AN=5008;NS=2504;DP=19006;EAS_AF=0.5754;AMR_AF=0.6816;AFR_AF=0.4894;EUR_AF=0.4573;SAS_AF=0.3896;AA=G|||;VT=SNP
13	38363450	rs9548050	A	G	100	PASS	AC=1568;AF=0.313099;AN=5008;NS=2504;DP=18096;EAS_AF=0.3492;AMR_AF=0.2464;AFR_AF=0.1558;EUR_AF=0.3807;SAS_AF=0.4663;AA=A|||;VT=SNP
13	38363626	rs9532118	G	A	100	PASS	AC=3952;AF=0.789137;AN=5008;NS=2504;DP=17226;EAS_AF=0.9554;AMR_AF=0.9395;AFR_AF=0.3472;EUR_AF=0.9543;SAS_AF=0.9387;AA=G|||;VT=SNP
13	38363703	rs9566254	T	C	100	PASS	AC=1285;AF=0.256589;AN=5008;NS=2504;DP=15982;EAS_AF=0.25;AMR_AF=0.2291;AFR_AF=0.0348;EUR_AF=0.3767;SAS_AF=0.4591;AA=T|||;VT=SNP
13	38365693	rs74349733	G	A	100	PASS	AC=151;AF=0.0301518;AN=5008;NS=2504;DP=15031;EAS_AF=0.0397;AMR_AF=0.013;AFR_AF=0.025;EUR_AF=0.0288;SAS_AF=0.0409;AA=G|||;VT=SNP
13	38366570	rs668684	C	T	100	PASS	AC=2914;AF=0.581869;AN=5008;NS=2504;DP=17848;EAS_AF=0.5486;AMR_AF=0.7233;AFR_AF=0.5877;EUR_AF=0.6074;SAS_AF=0.4816;AA=c|||;VT=SNP
13	38366836	rs117498951	G	A	100	PASS	AC=156;AF=0.0311502;AN=5008;NS=2504;DP=15118;EAS_AF=0.0992;AMR_AF=0.0187;AFR_AF=0.0151;EUR_AF=0.0129;SAS_AF=0.0102;AA=G|||;VT=SNP
13	38367158	rs1747157	G	A	100	PASS	AC=2950;AF=0.589058;AN=5008;NS=2504;DP=14838;EAS_AF=0.5496;AMR_AF=0.7233;AFR_AF=0.584;EUR_AF=0.6074;SAS_AF=0.5225;AA=g|||;VT=SNP
13	38367529	rs7981862	C	T	100	PASS	AC=3120;AF=0.623003;AN=5008;NS=2504;DP=12731;EAS_AF=0.6538;AMR_AF=0.7277;AFR_AF=0.6051;EUR_AF=0.6113;SAS_AF=0.5532;AA=C|||;VT=SNP
13	38367563	rs141972942	T	C	100	PASS	AC=492;AF=0.0982428;AN=5008;NS=2504;DP=11712;EAS_AF=0.0982;AMR_AF=0.036;AFR_AF=0.2587;EUR_AF=0.0149;SAS_AF=0.0112;AA=T|||;VT=SNP
13	38367949	rs6650469	C	T	100	PASS	AC=2001;AF=0.399561;AN=5008;NS=2504;DP=16292;EAS_AF=0.4504;AMR_AF=0.2752;AFR_AF=0.3737;EUR_AF=0.3926;SAS_AF=0.4775;AA=T|||;VT=SNP
13	38368012	rs655207	G	T	100	PASS	AC=3064;AF=0.611821;AN=5008;NS=2504;DP=17191;EAS_AF=0.6538;AMR_AF=0.7233;AFR_AF=0.5787;EUR_AF=0.6103;SAS_AF=0.5358;AA=T|||;VT=SNP
13	38369120	rs639445	T	G	100	PASS	AC=2872;AF=0.573482;AN=5008;NS=2504;DP=14247;EAS_AF=0.5486;AMR_AF=0.719;AFR_AF=0.559;EUR_AF=0.6064;SAS_AF=0.4816;AA=G|||;VT=SNP
13	38369132	rs639099	T	A	100	PASS	AC=2872;AF=0.573482;AN=5008;NS=2504;DP=14397;EAS_AF=0.5486;AMR_AF=0.719;AFR_AF=0.559;EUR_AF=0.6064;SAS_AF=0.4816;AA=T|||;VT=SNP
13	38369241	rs628443	G	T	100	PASS	AC=3024;AF=0.603834;AN=5008;NS=2504;DP=14215;EAS_AF=0.6528;AMR_AF=0.7233;AFR_AF=0.5794;EUR_AF=0.6103;SAS_AF=0.4949;AA=T|||;VT=SNP
13	38369676	rs75359501	C	T	100	PASS	AC=131;AF=0.0261581;AN=5008;NS=2504;DP=17833;EAS_AF=0.0397;AMR_AF=0.013;AFR_AF=0.0098;EUR_AF=0.0288;SAS_AF=0.0409;AA=C|||;VT=SNP
13	38370260	rs75820252	T	C	100	PASS	AC=151;AF=0.0301518;AN=5008;NS=2504;DP=17631;EAS_AF=0.0397;AMR_AF=0.013;AFR_AF=0.025;EUR_AF=0.0288;SAS_AF=0.0409;AA=T|||;VT=SNP
13	38370698	rs7337719	C	A	100	PASS	AC=1254;AF=0.250399;AN=5008;NS=2504;DP=16485;EAS_AF=0.244;AMR_AF=0.2305;AFR_AF=0.0356;EUR_AF=0.3728;SAS_AF=0.4356;AA=C|||;VT=SNP
13	38370965	rs9532119	C	T	100	PASS	AC=1627;AF=0.32488;AN=5008;NS=2504;DP=10509;EAS_AF=0.3631;AMR_AF=0.5821;AFR_AF=0.1573;EUR_AF=0.3519;SAS_AF=0.3016;AA=C|||;VT=SNP
13	38371496	rs9635087	G	A	100	PASS	AC=1256;AF=0.250799;AN=5008;NS=2504;DP=12381;EAS_AF=0.245;AMR_AF=0.2305;AFR_AF=0.0219;EUR_AF=0.3728;SAS_AF=0.455;AA=G|||;VT=SNP
13	38371582	rs667684	C	A	100	PASS	AC=4599;AF=0.918331;AN=5008;NS=2504;DP=14128;EAS_AF=0.9603;AMR_AF=0.9741;AFR_AF=0.789;EUR_AF=0.9682;SAS_AF=0.9591;AA=C|||;VT=SNP
13	38373138	rs9635088	C	T	100	PASS	AC=1272;AF=0.253994;AN=5008;NS=2504;DP=12009;EAS_AF=0.244;AMR_AF=0.2291;AFR_AF=0.0356;EUR_AF=0.3728;SAS_AF=0.455;AA=C|||;VT=SNP
13	38373491	rs604532	C	G	100	PASS	AC=3056;AF=0.610224;AN=5008;NS=2504;DP=17069;EAS_AF=0.5208;AMR_AF=0.4035;AFR_AF=0.7126;EUR_AF=0.6272;SAS_AF=0.6933;AA=G|||;VT=SNP
13	38373521	rs604580	T	C	100	PASS	AC=2068;AF=0.412939;AN=5008;NS=2504;DP=16995;EAS_AF=0.2411;AMR_AF=0.2824;AFR_AF=0.5212;EUR_AF=0.4105;SAS_AF=0.5389;AA=T|||;VT=SNP
13	38374509	rs7339128	G	A	100	PASS	AC=1645;AF=0.328474;AN=5008;NS=2504;DP=14752;EAS_AF=0.4315;AMR_AF=0.4035;AFR_AF=0.267;EUR_AF=0.2873;SAS_AF=0.2945;AA=A|||;VT=SNP
13	38374675	rs7323114	T	C	100	PASS	AC=1406;AF=0.280751;AN=5008;NS=2504;DP=13391;EAS_AF=0.4335;AMR_AF=0.3818;AFR_AF=0.1233;EUR_AF=0.2714;SAS_AF=0.274;AA=T|||;VT=SNP
13	38375886	rs12583028	T	C	100	PASS	AC=896;AF=0.178914;AN=5008;NS=2504;DP=16432;EAS_AF=0.1577;AMR_AF=0.1614;AFR_AF=0.1596;EUR_AF=0.2306;SAS_AF=0.1861;AA=T|||;VT=SNP
13	38377205	rs9576355	T	A	100	PASS	AC=1406;AF=0.280751;AN=5008;NS=2504;DP=15955;EAS_AF=0.4335;AMR_AF=0.3833;AFR_AF=0.1225;EUR_AF=0.2714;SAS_AF=0.274;AA=T|||;VT=SNP
13	38377595	rs56204442	A	T	100	PASS	AC=1601;AF=0.319688;AN=5008;NS=2504;DP=19532;EAS_AF=0.4335;AMR_AF=0.3991;AFR_AF=0.261;EUR_AF=0.2724;SAS_AF=0.274;AA=A|||;VT=SNP
13	38377813	rs671626	A	G	100	PASS	AC=1651;AF=0.329673;AN=5008;NS=2504;DP=17995;EAS_AF=0.4335;AMR_AF=0.4006;AFR_AF=0.2973;EUR_AF=0.2734;SAS_AF=0.274;AA=G|||;VT=SNP
13	38378364	rs9566255	T	C	100	PASS	AC=1604;AF=0.320288;AN=5008;NS=2504;DP=18749;EAS_AF=0.4365;AMR_AF=0.3977;AFR_AF=0.261;EUR_AF=0.2724;SAS_AF=0.2751;AA=C|||;VT=SNP
13	38378546	rs9566256	C	T	100	PASS	AC=1600;AF=0.319489;AN=5008;NS=2504;DP=18172;EAS_AF=0.4335;AMR_AF=0.3977;AFR_AF=0.261;EUR_AF=0.2724;SAS_AF=0.274;AA=C|||;VT=SNP
13	38378885	rs17272200	G	C	100	PASS	AC=697;AF=0.139177;AN=5008;NS=2504;DP=16051;EAS_AF=0.1577;AMR_AF=0.1542;AFR_AF=0.0136;EUR_AF=0.2296;SAS_AF=0.1861;AA=G|||;VT=SNP
13	38379413	rs9576356	T	C	100	PASS	AC=1600;AF=0.319489;AN=5008;NS=2504;DP=16316;EAS_AF=0.4335;AMR_AF=0.3977;AFR_AF=0.261;EUR_AF=0.2724;SAS_AF=0.274;AA=T|||;VT=SNP
13	38381482	rs9532122	C	G	100	PASS	AC=917;AF=0.183107;AN=5008;NS=2504;DP=15852;EAS_AF=0.1577;AMR_AF=0.1614;AFR_AF=0.1762;EUR_AF=0.2296;SAS_AF=0.1861;AA=C|||;VT=SNP
13	38381635	rs651041	T	A	100	PASS	AC=1651;AF=0.329673;AN=5008;NS=2504;DP=17265;EAS_AF=0.4335;AMR_AF=0.4006;AFR_AF=0.2973;EUR_AF=0.2734;SAS_AF=0.274;AA=T|||;VT=SNP
13	38381668	rs9566257	C	A	100	PASS	AC=719;AF=0.14357;AN=5008;NS=2504;DP=16372;EAS_AF=0.253;AMR_AF=0.2781;AFR_AF=0.0098;EUR_AF=0.1352;SAS_AF=0.1247;AA=C|||;VT=SNP
13	38381869	rs9576357	G	C	100	PASS	AC=1650;AF=0.329473;AN=5008;NS=2504;DP=17485;EAS_AF=0.4335;AMR_AF=0.4006;AFR_AF=0.2973;EUR_AF=0.2734;SAS_AF=0.273;AA=C|||;VT=SNP
13	38382809	rs625221	G	A	100	PASS	AC=1651;AF=0.329673;AN=5008;NS=2504;DP=19971;EAS_AF=0.4335;AMR_AF=0.4006;AFR_AF=0.2973;EUR_AF=0.2734;SAS_AF=0.274;AA=A|||;VT=SNP
13	38382875	rs1333366	T	C	100	PASS	AC=1600;AF=0.319489;AN=5008;NS=2504;DP=19755;EAS_AF=0.4335;AMR_AF=0.3977;AFR_AF=0.261;EUR_AF=0.2724;SAS_AF=0.274;AA=T|||;VT=SNP
13	38382982	rs1333367	C	G	100	PASS	AC=1597;AF=0.31889;AN=5008;NS=2504;DP=18125;EAS_AF=0.4335;AMR_AF=0.3977;AFR_AF=0.2595;EUR_AF=0.2724;SAS_AF=0.273;AA=C|||;VT=SNP
13	38383495	rs9576358	G	A	100	PASS	AC=1601;AF=0.319688;AN=5008;NS=2504;DP=15860;EAS_AF=0.4335;AMR_AF=0.3977;AFR_AF=0.261;EUR_AF=0.2724;SAS_AF=0.2751;AA=G|||;VT=SNP
13	38383918	rs9576359	G	C	100	PASS	AC=1600;AF=0.319489;AN=5008;NS=2504;DP=16251;EAS_AF=0.4335;AMR_AF=0.3977;AFR_AF=0.261;EUR_AF=0.2724;SAS_AF=0.274;AA=G|||;VT=SNP
13	38384014	rs1759875	C	T	100	PASS	AC=4392;AF=0.876997;AN=5008;NS=2504;DP=16834;EAS_AF=0.9692;AMR_AF=0.8818;AFR_AF=0.888;EUR_AF=0.838;SAS_AF=0.8037;AA=T|||;VT=SNP
13	38384422	rs659626	C	T	100	PASS	AC=1919;AF=0.383187;AN=5008;NS=2504;DP=13941;EAS_AF=0.5516;AMR_AF=0.4049;AFR_AF=0.388;EUR_AF=0.2773;SAS_AF=0.2965;AA=T|||;VT=SNP
13	38384505	rs12428460	T	C	100	PASS	AC=1600;AF=0.319489;AN=5008;NS=2504;DP=13637;EAS_AF=0.4335;AMR_AF=0.3977;AFR_AF=0.261;EUR_AF=0.2724;SAS_AF=0.274;AA=C|||;VT=SNP
13	38385025	rs9576360	G	A	100	PASS	AC=1572;AF=0.313898;AN=5008;NS=2504;DP=14595;EAS_AF=0.4335;AMR_AF=0.3977;AFR_AF=0.2398;EUR_AF=0.2724;SAS_AF=0.274;AA=G|||;VT=SNP
13	38385090	rs12584805	A	G	100	PASS	AC=213;AF=0.0425319;AN=5008;NS=2504;DP=14226;EAS_AF=0.1359;AMR_AF=0.0317;AFR_AF=0.0015;EUR_AF=0.0199;SAS_AF=0.0327;AA=A|||;VT=SNP
13	38385502	rs9576361	C	T	100	PASS	AC=1406;AF=0.280751;AN=5008;NS=2504;DP=18610;EAS_AF=0.4335;AMR_AF=0.3833;AFR_AF=0.1225;EUR_AF=0.2714;SAS_AF=0.274;AA=C|||;VT=SNP
13	38386334	rs7985385	C	A	100	PASS	AC=3211;AF=0.641174;AN=5008;NS=2504;DP=12859;EAS_AF=0.7093;AMR_AF=0.6023;AFR_AF=0.7806;EUR_AF=0.5328;SAS_AF=0.5215;AA=A|||;VT=SNP
13	38386764	rs601958	G	A	100	PASS	AC=1938;AF=0.386981;AN=5008;NS=2504;DP=16337;EAS_AF=0.5516;AMR_AF=0.4049;AFR_AF=0.3896;EUR_AF=0.2773;SAS_AF=0.3139;AA=A|||;VT=SNP
13	38387361	rs9576362	T	C	100	PASS	AC=1407;AF=0.28095;AN=5008;NS=2504;DP=13437;EAS_AF=0.4335;AMR_AF=0.3833;AFR_AF=0.1225;EUR_AF=0.2724;SAS_AF=0.274;AA=T|||;VT=SNP
13	38387724	rs61958362	A	T	100	PASS	AC=1602;AF=0.319888;AN=5008;NS=2504;DP=1914;EAS_AF=0.4335;AMR_AF=0.3977;AFR_AF=0.2625;EUR_AF=0.2724;SAS_AF=0.274;AA=a|||;VT=SNP
13	38388398	rs636440	T	G	100	PASS	AC=1936;AF=0.386581;AN=5008;NS=2504;DP=15491;EAS_AF=0.5516;AMR_AF=0.4049;AFR_AF=0.388;EUR_AF=0.2773;SAS_AF=0.3139;AA=t|||;VT=SNP
13	38389045	rs9576363	T	G	100	PASS	AC=1601;AF=0.319688;AN=5008;NS=2504;DP=15999;EAS_AF=0.4335;AMR_AF=0.3977;AFR_AF=0.2617;EUR_AF=0.2724;SAS_AF=0.274;AA=t|||;VT=SNP
13	38389840	rs1289597	G	A	100	PASS	AC=4436;AF=0.885783;AN=5008;NS=2504;DP=17323;EAS_AF=0.9692;AMR_AF=0.8818;AFR_AF=0.9085;EUR_AF=0.838;SAS_AF=0.8211;AA=a|||;VT=SNP
13	38390819	rs9576365	T	C	100	PASS	AC=1408;AF=0.28115;AN=5008;NS=2504;DP=20793;EAS_AF=0.4345;AMR_AF=0.3833;AFR_AF=0.1233;EUR_AF=0.2714;SAS_AF=0.274;AA=T|||;VT=SNP
13	38391207	rs9576366	G	A	100	PASS	AC=1407;AF=0.28095;AN=5008;NS=2504;DP=20079;EAS_AF=0.4335;AMR_AF=0.3833;AFR_AF=0.1233;EUR_AF=0.2714;SAS_AF=0.274;AA=G|||;VT=SNP
13	38391304	rs653022	C	A	100	PASS	AC=3216;AF=0.642173;AN=5008;NS=2504;DP=20026;EAS_AF=0.7093;AMR_AF=0.6023;AFR_AF=0.7829;EUR_AF=0.5338;SAS_AF=0.5225;AA=A|||;VT=SNP
13	38391787	rs67187376	C	T	100	PASS	AC=902;AF=0.180112;AN=5008;NS=2504;DP=20007;EAS_AF=0.1577;AMR_AF=0.1614;AFR_AF=0.1641;EUR_AF=0.2306;SAS_AF=0.1861;AA=C|||;VT=SNP
13	38391946	rs2184127	G	A	100	PASS	AC=1599;AF=0.319289;AN=5008;NS=2504;DP=18676;EAS_AF=0.4335;AMR_AF=0.3977;AFR_AF=0.2602;EUR_AF=0.2724;SAS_AF=0.274;AA=G|||;VT=SNP
13	38392335	rs2184129	A	G	100	PASS	AC=1936;AF=0.386581;AN=5008;NS=2504;DP=18092;EAS_AF=0.5516;AMR_AF=0.4049;AFR_AF=0.3888;EUR_AF=0.2773;SAS_AF=0.3129;AA=G|||;VT=SNP
13	38392379	rs3949621	T	C	100	PASS	AC=1937;AF=0.386781;AN=5008;NS=2504;DP=20030;EAS_AF=0.5516;AMR_AF=0.4049;AFR_AF=0.3888;EUR_AF=0.2783;SAS_AF=0.3129;AA=C|||;VT=SNP
13	38392571	rs28773542	C	A	100	PASS	AC=1774;AF=0.354233;AN=5008;NS=2504;DP=19526;EAS_AF=0.4335;AMR_AF=0.4035;AFR_AF=0.3888;EUR_AF=0.2734;SAS_AF=0.274;AA=A|||;VT=SNP
13	38393026	rs9576367	G	A	100	PASS	AC=655;AF=0.130791;AN=5008;NS=2504;DP=19691;EAS_AF=0.1845;AMR_AF=0.0922;AFR_AF=0.0076;EUR_AF=0.1928;SAS_AF=0.2055;AA=G|||;VT=SNP
13	38393061	rs7989695	T	C	100	PASS	AC=3223;AF=0.64357;AN=5008;NS=2504;DP=20045;EAS_AF=0.7093;AMR_AF=0.6037;AFR_AF=0.7874;EUR_AF=0.5338;SAS_AF=0.5225;AA=C|||;VT=SNP
13	38393089	rs9576368	A	T	100	PASS	AC=1602;AF=0.319888;AN=5008;NS=2504;DP=19147;EAS_AF=0.4335;AMR_AF=0.3977;AFR_AF=0.2625;EUR_AF=0.2724;SAS_AF=0.274;AA=A|||;VT=SNP
13	38393127	rs9576369	A	T	100	PASS	AC=1603;AF=0.320088;AN=5008;NS=2504;DP=18404;EAS_AF=0.4335;AMR_AF=0.3977;AFR_AF=0.2625;EUR_AF=0.2734;SAS_AF=0.274;AA=A|||;VT=SNP
13	38393195	rs9566265	G	A	100	PASS	AC=1602;AF=0.319888;AN=5008;NS=2504;DP=18276;EAS_AF=0.4335;AMR_AF=0.3977;AFR_AF=0.2625;EUR_AF=0.2724;SAS_AF=0.274;AA=G|||;VT=SNP
13	38393385	rs9576370	T	G	100	PASS	AC=1602;AF=0.319888;AN=5008;NS=2504;DP=18428;EAS_AF=0.4335;AMR_AF=0.3977;AFR_AF=0.2625;EUR_AF=0.2724;SAS_AF=0.274;AA=T|||;VT=SNP
13	38393541	rs9576371	A	G	100	PASS	AC=1601;AF=0.319688;AN=5008;NS=2504;DP=22194;EAS_AF=0.4335;AMR_AF=0.3977;AFR_AF=0.2617;EUR_AF=0.2724;SAS_AF=0.274;AA=G|||;VT=SNP
13	38393818	rs12585413	A	G	100	PASS	AC=1602;AF=0.319888;AN=5008;NS=2504;DP=18808;EAS_AF=0.4335;AMR_AF=0.3977;AFR_AF=0.2625;EUR_AF=0.2724;SAS_AF=0.274;AA=G|||;VT=SNP
13	38394251	rs9548058	A	G	100	PASS	AC=1161;AF=0.231829;AN=5008;NS=2504;DP=17571;EAS_AF=0.2599;AMR_AF=0.2767;AFR_AF=0.0825;EUR_AF=0.3042;SAS_AF=0.2986;AA=A|||;VT=SNP
13	38394887	rs7491295	G	C	100	PASS	AC=1597;AF=0.31889;AN=5008;NS=2504;DP=19647;EAS_AF=0.4335;AMR_AF=0.3991;AFR_AF=0.2617;EUR_AF=0.2674;SAS_AF=0.274;AA=G|||;VT=SNP
13	38395840	rs9576372	G	C	100	PASS	AC=1406;AF=0.280751;AN=5008;NS=2504;DP=18050;EAS_AF=0.4335;AMR_AF=0.3833;AFR_AF=0.1233;EUR_AF=0.2704;SAS_AF=0.274;AA=G|||;VT=SNP
13	38395847	rs9576373	G	A	100	PASS	AC=1598;AF=0.319089;AN=5008;NS=2504;DP=18107;EAS_AF=0.4335;AMR_AF=0.3977;AFR_AF=0.2602;EUR_AF=0.2714;SAS_AF=0.274;AA=G|||;VT=SNP
13	38402416	rs35142137	G	A	100	PASS	AC=1597;AF=0.31889;AN=5008;NS=2504;DP=17918;EAS_AF=0.4335;AMR_AF=0.4006;AFR_AF=0.261;EUR_AF=0.2674;SAS_AF=0.274;AA=-|||;VT=SNP
13	38403758	rs9576381	G	A	100	PASS	AC=1596;AF=0.31869;AN=5008;NS=2504;DP=15690;EAS_AF=0.4335;AMR_AF=0.3977;AFR_AF=0.2617;EUR_AF=0.2674;SAS_AF=0.274;AA=G|||;VT=SNP
13	38403766	rs9532124	A	G	100	PASS	AC=1161;AF=0.231829;AN=5008;NS=2504;DP=15726;EAS_AF=0.2599;AMR_AF=0.2767;AFR_AF=0.0817;EUR_AF=0.3052;SAS_AF=0.2986;AA=A|||;VT=SNP
13	38403966	rs9576382	G	A	100	PASS	AC=1597;AF=0.31889;AN=5008;NS=2504;DP=15985;EAS_AF=0.4335;AMR_AF=0.3977;AFR_AF=0.2625;EUR_AF=0.2674;SAS_AF=0.274;AA=g|||;VT=SNP
13	38404125	rs4420395	C	A	100	PASS	AC=1596;AF=0.31869;AN=5008;NS=2504;DP=3996;EAS_AF=0.4335;AMR_AF=0.3963;AFR_AF=0.2632;EUR_AF=0.2674;SAS_AF=0.273;AA=C|||;VT=SNP
13	38404135	rs658109	T	A	100	PASS	AC=1929;AF=0.385184;AN=5008;NS=2504;DP=5568;EAS_AF=0.5516;AMR_AF=0.4035;AFR_AF=0.388;EUR_AF=0.2724;SAS_AF=0.3129;AA=A|||;VT=SNP
13	38404326	rs1289594	A	T	100	PASS	AC=1931;AF=0.385583;AN=5008;NS=2504;DP=12045;EAS_AF=0.5516;AMR_AF=0.4049;AFR_AF=0.388;EUR_AF=0.2724;SAS_AF=0.3139;AA=T|||;VT=SNP
13	38404678	rs12872351	C	T	100	PASS	AC=997;AF=0.199081;AN=5008;NS=2504;DP=8275;EAS_AF=0.1577;AMR_AF=0.1643;AFR_AF=0.23;EUR_AF=0.2356;SAS_AF=0.1871;AA=C|||;VT=SNP
13	38406297	rs12862659	A	G	100	PASS	AC=1596;AF=0.31869;AN=5008;NS=2504;DP=17443;EAS_AF=0.4335;AMR_AF=0.3977;AFR_AF=0.2617;EUR_AF=0.2674;SAS_AF=0.274;AA=A|||;VT=SNP
13	38406309	rs7337639	A	C	100	PASS	AC=1767;AF=0.352835;AN=5008;NS=2504;DP=17634;EAS_AF=0.4335;AMR_AF=0.4035;AFR_AF=0.3873;EUR_AF=0.2684;SAS_AF=0.274;AA=C|||;VT=SNP
13	38406789	rs9532125	T	C	100	PASS	AC=906;AF=0.180911;AN=5008;NS=2504;DP=15813;EAS_AF=0.1577;AMR_AF=0.1614;AFR_AF=0.1641;EUR_AF=0.2346;SAS_AF=0.1861;AA=T|||;VT=SNP
13	38406854	rs12585577	G	T	100	PASS	AC=1593;AF=0.318091;AN=5008;NS=2504;DP=14594;EAS_AF=0.4335;AMR_AF=0.3977;AFR_AF=0.2595;EUR_AF=0.2674;SAS_AF=0.274;AA=G|||;VT=SNP
13	38407260	rs9548060	G	A	100	PASS	AC=1264;AF=0.252396;AN=5008;NS=2504;DP=15355;EAS_AF=0.2758;AMR_AF=0.17;AFR_AF=0.3079;EUR_AF=0.2386;SAS_AF=0.226;AA=A|||;VT=SNP
13	38407357	rs9548061	A	G	100	PASS	AC=1026;AF=0.204872;AN=5008;NS=2504;DP=15467;EAS_AF=0.1577;AMR_AF=0.1657;AFR_AF=0.2526;EUR_AF=0.2346;SAS_AF=0.1861;AA=a|||;VT=SNP
13	38407819	rs612701	C	T	100	PASS	AC=3226;AF=0.644169;AN=5008;NS=2504;DP=16516;EAS_AF=0.7093;AMR_AF=0.6037;AFR_AF=0.7897;EUR_AF=0.5328;SAS_AF=0.5235;AA=T|||;VT=SNP
13	38408183	rs12583641	T	G	100	PASS	AC=1028;AF=0.205272;AN=5008;NS=2504;DP=16264;EAS_AF=0.1577;AMR_AF=0.1643;AFR_AF=0.2549;EUR_AF=0.2346;SAS_AF=0.1861;AA=T|||;VT=SNP
13	38408190	rs2093812	T	C	100	PASS	AC=1367;AF=0.272963;AN=5008;NS=2504;DP=16366;EAS_AF=0.2758;AMR_AF=0.1844;AFR_AF=0.3495;EUR_AF=0.2545;SAS_AF=0.2485;AA=C|||;VT=SNP
13	38408284	rs2104326	G	A	100	PASS	AC=1367;AF=0.272963;AN=5008;NS=2504;DP=16854;EAS_AF=0.2758;AMR_AF=0.1844;AFR_AF=0.3495;EUR_AF=0.2545;SAS_AF=0.2485;AA=A|||;VT=SNP
13	38408304	rs9603263	C	T	100	PASS	AC=424;AF=0.0846645;AN=5008;NS=2504;DP=17034;EAS_AF=0.0298;AMR_AF=0.1095;AFR_AF=0.0076;EUR_AF=0.163;SAS_AF=0.1472;AA=C|||;VT=SNP
13	38408338	rs9532126	T	C	100	PASS	AC=1366;AF=0.272764;AN=5008;NS=2504;DP=17421;EAS_AF=0.2758;AMR_AF=0.1844;AFR_AF=0.3487;EUR_AF=0.2545;SAS_AF=0.2485;AA=C|||;VT=SNP
13	38408391	rs1831801	T	G	100	PASS	AC=1400;AF=0.279553;AN=5008;NS=2504;DP=18572;EAS_AF=0.4335;AMR_AF=0.3833;AFR_AF=0.1218;EUR_AF=0.2664;SAS_AF=0.274;AA=T|||;VT=SNP
13	38409192	rs9635089	T	C	100	PASS	AC=1399;AF=0.279353;AN=5008;NS=2504;DP=16507;EAS_AF=0.4335;AMR_AF=0.3833;AFR_AF=0.1218;EUR_AF=0.2654;SAS_AF=0.274;AA=T|||;VT=SNP
13	38409567	rs34824702	C	T	100	PASS	AC=1367;AF=0.272963;AN=5008;NS=2504;DP=21276;EAS_AF=0.2758;AMR_AF=0.1844;AFR_AF=0.3495;EUR_AF=0.2545;SAS_AF=0.2485;AA=T|||;VT=SNP
13	38410073	rs35681998	C	T	100	PASS	AC=907;AF=0.18111;AN=5008;NS=2504;DP=16424;EAS_AF=0.1577;AMR_AF=0.1614;AFR_AF=0.1649;EUR_AF=0.2346;SAS_AF=0.1861;AA=C|||;VT=SNP
13	38411315	rs34311615	G	C	100	PASS	AC=906;AF=0.180911;AN=5008;NS=2504;DP=19896;EAS_AF=0.1577;AMR_AF=0.1614;AFR_AF=0.1641;EUR_AF=0.2346;SAS_AF=0.1861;AA=g|||;VT=SNP
13	38412021	rs145845846	C	A	100	PASS	AC=221;AF=0.0441294;AN=5008;NS=2504;DP=18422;EAS_AF=0.002;AMR_AF=0.0548;AFR_AF=0.0068;EUR_AF=0.0905;SAS_AF=0.0828;AA=C|||;VT=SNP
13	38412591	rs9548063	G	A	100	PASS	AC=1159;AF=0.23143;AN=5008;NS=2504;DP=18343;EAS_AF=0.2599;AMR_AF=0.2767;AFR_AF=0.0809;EUR_AF=0.3042;SAS_AF=0.2986;AA=G|||;VT=SNP
13	38412892	rs9548064	A	G	100	PASS	AC=906;AF=0.180911;AN=5008;NS=2504;DP=16418;EAS_AF=0.1577;AMR_AF=0.1614;AFR_AF=0.1641;EUR_AF=0.2346;SAS_AF=0.1861;AA=A|||;VT=SNP
13	38412914	rs9548065	A	G	100	PASS	AC=1028;AF=0.205272;AN=5008;NS=2504;DP=16078;EAS_AF=0.1577;AMR_AF=0.1643;AFR_AF=0.2549;EUR_AF=0.2346;SAS_AF=0.1861;AA=A|||;VT=SNP
13	38413011	rs9548066	C	T	100	PASS	AC=703;AF=0.140375;AN=5008;NS=2504;DP=16395;EAS_AF=0.1577;AMR_AF=0.1542;AFR_AF=0.0144;EUR_AF=0.2346;SAS_AF=0.1861;AA=T|||;VT=SNP
13	38413205	rs9548067	C	T	100	PASS	AC=1367;AF=0.272963;AN=5008;NS=2504;DP=19208;EAS_AF=0.2758;AMR_AF=0.1844;AFR_AF=0.3495;EUR_AF=0.2545;SAS_AF=0.2485;AA=T|||;VT=SNP
13	38413944	rs612308	G	A	100	PASS	AC=3003;AF=0.599641;AN=5008;NS=2504;DP=16190;EAS_AF=0.7093;AMR_AF=0.585;AFR_AF=0.6475;EUR_AF=0.5239;SAS_AF=0.5102;AA=A|||;VT=SNP
13	38414352	rs9548069	T	C	100	PASS	AC=1028;AF=0.205272;AN=5008;NS=2504;DP=15545;EAS_AF=0.1577;AMR_AF=0.1643;AFR_AF=0.2549;EUR_AF=0.2346;SAS_AF=0.1861;AA=T|||;VT=SNP
13	38415997	rs9548070	G	A	100	PASS	AC=1289;AF=0.257388;AN=5008;NS=2504;DP=16448;EAS_AF=0.2758;AMR_AF=0.1715;AFR_AF=0.3245;EUR_AF=0.2396;SAS_AF=0.227;AA=A|||;VT=SNP
13	38417103	rs12874874	G	A	100	PASS	AC=1028;AF=0.205272;AN=5008;NS=2504;DP=18024;EAS_AF=0.1577;AMR_AF=0.1643;AFR_AF=0.2549;EUR_AF=0.2346;SAS_AF=0.1861;AA=G|||;VT=SNP
13	38417129	rs4943540	G	A	100	PASS	AC=2946;AF=0.588259;AN=5008;NS=2504;DP=18116;EAS_AF=0.7093;AMR_AF=0.5821;AFR_AF=0.6082;EUR_AF=0.5219;SAS_AF=0.5092;AA=A|||;VT=SNP
13	38418083	rs9548074	C	T	100	PASS	AC=1366;AF=0.272764;AN=5008;NS=2504;DP=19741;EAS_AF=0.2758;AMR_AF=0.1844;AFR_AF=0.3487;EUR_AF=0.2545;SAS_AF=0.2485;AA=T|||;VT=SNP
13	38418232	rs9548075	T	C	100	PASS	AC=1160;AF=0.231629;AN=5008;NS=2504;DP=20030;EAS_AF=0.2599;AMR_AF=0.2767;AFR_AF=0.0809;EUR_AF=0.3042;SAS_AF=0.2996;AA=T|||;VT=SNP
13	38418370	rs9548076	G	A	100	PASS	AC=1028;AF=0.205272;AN=5008;NS=2504;DP=20261;EAS_AF=0.1577;AMR_AF=0.1643;AFR_AF=0.2549;EUR_AF=0.2346;SAS_AF=0.1861;AA=G|||;VT=SNP
13	38418841	rs9576387	G	A	100	PASS	AC=752;AF=0.15016;AN=5008;NS=2504;DP=21422;EAS_AF=0.251;AMR_AF=0.281;AFR_AF=0.0113;EUR_AF=0.16;SAS_AF=0.1309;AA=G|||;VT=SNP
13	38419998	rs78507947	C	T	100	PASS	AC=215;AF=0.0429313;AN=5008;NS=2504;DP=15032;EAS_AF=0.1369;AMR_AF=0.0317;AFR_AF=0.0023;EUR_AF=0.0199;SAS_AF=0.0327;AA=C|||;VT=SNP
13	38420268	rs1118720	C	A	100	PASS	AC=1400;AF=0.279553;AN=5008;NS=2504;DP=15335;EAS_AF=0.4335;AMR_AF=0.3833;AFR_AF=0.1218;EUR_AF=0.2664;SAS_AF=0.274;AA=C|||;VT=SNP
13	38420576	rs1118721	A	G	100	PASS	AC=1401;AF=0.279752;AN=5008;NS=2504;DP=14278;EAS_AF=0.4345;AMR_AF=0.3833;AFR_AF=0.1218;EUR_AF=0.2664;SAS_AF=0.274;AA=A|||;VT=SNP
13	38420611	rs1118722	A	G	100	PASS	AC=2767;AF=0.552516;AN=5008;NS=2504;DP=14040;EAS_AF=0.7093;AMR_AF=0.5677;AFR_AF=0.4713;EUR_AF=0.5209;SAS_AF=0.5225;AA=G|||;VT=SNP
13	38420898	rs7491152	A	G	100	PASS	AC=1403;AF=0.280152;AN=5008;NS=2504;DP=14580;EAS_AF=0.4345;AMR_AF=0.3833;AFR_AF=0.1218;EUR_AF=0.2664;SAS_AF=0.2761;AA=A|||;VT=SNP
13	38421613	rs2323569	A	T	100	PASS	AC=1401;AF=0.279752;AN=5008;NS=2504;DP=15792;EAS_AF=0.4345;AMR_AF=0.3833;AFR_AF=0.1218;EUR_AF=0.2664;SAS_AF=0.274;AA=A|||;VT=SNP
13	38421957	rs9548077	G	T	100	PASS	AC=906;AF=0.180911;AN=5008;NS=2504;DP=17011;EAS_AF=0.1577;AMR_AF=0.1614;AFR_AF=0.1641;EUR_AF=0.2346;SAS_AF=0.1861;AA=G|||;VT=SNP
13	38422002	rs1413004	C	T	100	PASS	AC=1184;AF=0.236422;AN=5008;NS=2504;DP=16969;EAS_AF=0.2599;AMR_AF=0.2781;AFR_AF=0.0991;EUR_AF=0.3042;SAS_AF=0.2986;AA=C|||;VT=SNP
13	38422563	rs1556544	G	C	100	PASS	AC=1184;AF=0.236422;AN=5008;NS=2504;DP=18229;EAS_AF=0.2599;AMR_AF=0.2781;AFR_AF=0.0991;EUR_AF=0.3042;SAS_AF=0.2986;AA=G|||;VT=SNP
13	38422835	rs9548078	G	A	100	PASS	AC=906;AF=0.180911;AN=5008;NS=2504;DP=18982;EAS_AF=0.1577;AMR_AF=0.1614;AFR_AF=0.1619;EUR_AF=0.2346;SAS_AF=0.1892;AA=G|||;VT=SNP
13	38423083	rs603955	A	G	100	PASS	AC=2774;AF=0.553914;AN=5008;NS=2504;DP=19961;EAS_AF=0.7133;AMR_AF=0.5692;AFR_AF=0.4818;EUR_AF=0.5219;SAS_AF=0.5092;AA=G|||;VT=SNP
13	38423494	rs476995	T	A	100	PASS	AC=1458;AF=0.291134;AN=5008;NS=2504;DP=21670;EAS_AF=0.4355;AMR_AF=0.3876;AFR_AF=0.1611;EUR_AF=0.2674;SAS_AF=0.274;AA=T|||;VT=SNP
13	38424084	rs861005	A	G	100	PASS	AC=1441;AF=0.28774;AN=5008;NS=2504;DP=18896;EAS_AF=0.4345;AMR_AF=0.3847;AFR_AF=0.1513;EUR_AF=0.2664;SAS_AF=0.274;AA=A|||;VT=SNP
13	38424800	rs817614	G	A	100	PASS	AC=1431;AF=0.285743;AN=5008;NS=2504;DP=14776;EAS_AF=0.4335;AMR_AF=0.3847;AFR_AF=0.1543;EUR_AF=0.2664;SAS_AF=0.2607;AA=A|||;VT=SNP
13	38424818	rs510376	G	A	100	PASS	AC=1431;AF=0.285743;AN=5008;NS=2504;DP=14699;EAS_AF=0.4335;AMR_AF=0.3847;AFR_AF=0.1543;EUR_AF=0.2664;SAS_AF=0.2607;AA=G|||;VT=SNP
13	38425241	rs535728	A	G	100	PASS	AC=2773;AF=0.553714;AN=5008;NS=2504;DP=16706;EAS_AF=0.7133;AMR_AF=0.5677;AFR_AF=0.4728;EUR_AF=0.5209;SAS_AF=0.5225;AA=G|||;VT=SNP
13	38426022	rs9548079	G	A	100	PASS	AC=913;AF=0.182308;AN=5008;NS=2504;DP=20510;EAS_AF=0.1617;AMR_AF=0.1628;AFR_AF=0.1641;EUR_AF=0.2366;SAS_AF=0.1861;AA=G|||;VT=SNP
13	38426723	rs2093813	G	C	100	PASS	AC=435;AF=0.086861;AN=5008;NS=2504;DP=18860;EAS_AF=0.0298;AMR_AF=0.1081;AFR_AF=0.0076;EUR_AF=0.162;SAS_AF=0.1605;AA=G|||;VT=SNP
13	38427219	rs1591161	G	A	100	PASS	AC=1473;AF=0.294129;AN=5008;NS=2504;DP=17839;EAS_AF=0.4246;AMR_AF=0.3862;AFR_AF=0.2239;EUR_AF=0.2545;SAS_AF=0.2301;AA=g|||;VT=SNP
13	38427874	rs9548080	C	T	100	PASS	AC=1352;AF=0.269968;AN=5008;NS=2504;DP=16897;EAS_AF=0.2798;AMR_AF=0.1931;AFR_AF=0.3275;EUR_AF=0.2594;SAS_AF=0.2474;AA=T|||;VT=SNP
13	38429073	rs1577876	G	A	100	PASS	AC=1144;AF=0.228435;AN=5008;NS=2504;DP=16624;EAS_AF=0.2798;AMR_AF=0.1657;AFR_AF=0.2156;EUR_AF=0.2406;SAS_AF=0.2249;AA=G|||;VT=SNP
13	38429697	rs9532128	C	T	100	PASS	AC=1357;AF=0.270966;AN=5008;NS=2504;DP=14144;EAS_AF=0.2798;AMR_AF=0.1931;AFR_AF=0.3275;EUR_AF=0.2644;SAS_AF=0.2474;AA=T|||;VT=SNP
13	38429878	rs4427673	A	G	100	PASS	AC=1303;AF=0.260184;AN=5008;NS=2504;DP=16505;EAS_AF=0.4246;AMR_AF=0.3775;AFR_AF=0.0908;EUR_AF=0.2535;SAS_AF=0.2434;AA=A|||;VT=SNP
13	38430428	rs9548082	C	T	100	PASS	AC=1164;AF=0.232428;AN=5008;NS=2504;DP=15013;EAS_AF=0.2798;AMR_AF=0.1657;AFR_AF=0.2307;EUR_AF=0.2406;SAS_AF=0.2249;AA=C|||;VT=SNP
13	38432669	rs9532130	C	T	100	PASS	AC=2794;AF=0.557907;AN=5008;NS=2504;DP=20729;EAS_AF=0.5923;AMR_AF=0.5937;AFR_AF=0.6036;EUR_AF=0.5298;SAS_AF=0.4642;AA=C|||;VT=SNP
13	38433021	rs9548083	T	G	100	PASS	AC=923;AF=0.184305;AN=5008;NS=2504;DP=16847;EAS_AF=0.1825;AMR_AF=0.1643;AFR_AF=0.1604;EUR_AF=0.2296;SAS_AF=0.1861;AA=T|||;VT=SNP
13	38433033	rs1415627	C	A	100	PASS	AC=2932;AF=0.585463;AN=5008;NS=2504;DP=16629;EAS_AF=0.6885;AMR_AF=0.6931;AFR_AF=0.4781;EUR_AF=0.5915;SAS_AF=0.5419;AA=A|||;VT=SNP
13	38433152	rs1415602	G	A	100	PASS	AC=3897;AF=0.778155;AN=5008;NS=2504;DP=16322;EAS_AF=0.8482;AMR_AF=0.8285;AFR_AF=0.7035;EUR_AF=0.7634;SAS_AF=0.7863;AA=A|||;VT=SNP
13	38433548	rs7991780	T	C	100	PASS	AC=686;AF=0.136981;AN=5008;NS=2504;DP=17207;EAS_AF=0.0288;AMR_AF=0.1268;AFR_AF=0.1604;EUR_AF=0.1571;SAS_AF=0.2035;AA=T|||;VT=SNP
13	38434326	rs9603266	A	G	100	PASS	AC=687;AF=0.137181;AN=5008;NS=2504;DP=14895;EAS_AF=0.0288;AMR_AF=0.1268;AFR_AF=0.1604;EUR_AF=0.159;SAS_AF=0.2025;AA=A|||;VT=SNP
13	38434472	rs9576388	A	C	100	PASS	AC=3229;AF=0.644768;AN=5008;NS=2504;DP=15283;EAS_AF=0.5506;AMR_AF=0.7824;AFR_AF=0.6876;EUR_AF=0.6561;SAS_AF=0.5746;AA=C|||;VT=SNP
13	38434963	rs1819608	G	A	100	PASS	AC=688;AF=0.13738;AN=5008;NS=2504;DP=16867;EAS_AF=0.0288;AMR_AF=0.1268;AFR_AF=0.1611;EUR_AF=0.159;SAS_AF=0.2025;AA=G|||;VT=SNP
13	38434979	rs1819607	A	C	100	PASS	AC=3451;AF=0.689097;AN=5008;NS=2504;DP=17103;EAS_AF=0.6736;AMR_AF=0.7853;AFR_AF=0.7277;EUR_AF=0.66;SAS_AF=0.6145;AA=C|||;VT=SNP
13	38435027	rs9576389	G	A	100	PASS	AC=2009;AF=0.401158;AN=5008;NS=2504;DP=16754;EAS_AF=0.5139;AMR_AF=0.6124;AFR_AF=0.2057;EUR_AF=0.4553;SAS_AF=0.3436;AA=G|||;VT=SNP
13	38435036	rs12584216	G	C	100	PASS	AC=1396;AF=0.278754;AN=5008;NS=2504;DP=16649;EAS_AF=0.3224;AMR_AF=0.1988;AFR_AF=0.2012;EUR_AF=0.3201;SAS_AF=0.3528;AA=g|||;VT=SNP
13	38435835	rs74049224	A	G	100	PASS	AC=181;AF=0.0361422;AN=5008;NS=2504;DP=15989;EAS_AF=0.0069;AMR_AF=0.0259;AFR_AF=0.0711;EUR_AF=0.0368;SAS_AF=0.0256;AA=A|||;VT=SNP
13	38435947	rs9315517	G	A	100	PASS	AC=671;AF=0.133986;AN=5008;NS=2504;DP=16454;EAS_AF=0.0288;AMR_AF=0.1268;AFR_AF=0.1611;EUR_AF=0.16;SAS_AF=0.184;AA=G|||;VT=SNP
13	38436574	rs17056729	T	C	100	PASS	AC=181;AF=0.0361422;AN=5008;NS=2504;DP=17315;EAS_AF=0.0069;AMR_AF=0.0259;AFR_AF=0.0711;EUR_AF=0.0368;SAS_AF=0.0256;AA=T|||;VT=SNP
13	38438734	rs10507460	C	T	100	PASS	AC=182;AF=0.0363419;AN=5008;NS=2504;DP=16381;EAS_AF=0.0069;AMR_AF=0.0259;AFR_AF=0.0719;EUR_AF=0.0368;SAS_AF=0.0256;AA=c|||;VT=SNP
13	38438838	rs11618894	G	T	100	PASS	AC=182;AF=0.0363419;AN=5008;NS=2504;DP=15630;EAS_AF=0.0069;AMR_AF=0.0259;AFR_AF=0.0719;EUR_AF=0.0368;SAS_AF=0.0256;AA=G|||;VT=SNP
13	38438843	rs1538148	T	C	100	PASS	AC=1976;AF=0.394569;AN=5008;NS=2504;DP=15698;EAS_AF=0.5149;AMR_AF=0.611;AFR_AF=0.1657;EUR_AF=0.4583;SAS_AF=0.3609;AA=T|||;VT=SNP
13	38439356	rs9548085	T	C	100	PASS	AC=1975;AF=0.394369;AN=5008;NS=2504;DP=14287;EAS_AF=0.5159;AMR_AF=0.611;AFR_AF=0.1641;EUR_AF=0.4583;SAS_AF=0.3609;AA=T|||;VT=SNP
13	38439709	rs9532131	A	C	100	PASS	AC=1502;AF=0.29992;AN=5008;NS=2504;DP=13556;EAS_AF=0.3264;AMR_AF=0.2118;AFR_AF=0.2315;EUR_AF=0.34;SAS_AF=0.3865;AA=A|||;VT=SNP
13	38439752	rs9548086	G	T	100	PASS	AC=2338;AF=0.466853;AN=5008;NS=2504;DP=13252;EAS_AF=0.5149;AMR_AF=0.6297;AFR_AF=0.4387;EUR_AF=0.4602;SAS_AF=0.3466;AA=G|||;VT=SNP
13	38439915	rs9603267	G	C	100	PASS	AC=668;AF=0.133387;AN=5008;NS=2504;DP=15248;EAS_AF=0.0288;AMR_AF=0.1268;AFR_AF=0.1573;EUR_AF=0.159;SAS_AF=0.1871;AA=G|||;VT=SNP
13	38440568	rs1415601	T	G	100	PASS	AC=3451;AF=0.689097;AN=5008;NS=2504;DP=13865;EAS_AF=0.6736;AMR_AF=0.7853;AFR_AF=0.7284;EUR_AF=0.66;SAS_AF=0.6135;AA=G|||;VT=SNP
13	38440653	rs17273171	G	A	100	PASS	AC=675;AF=0.134784;AN=5008;NS=2504;DP=14053;EAS_AF=0.0288;AMR_AF=0.1282;AFR_AF=0.1573;EUR_AF=0.162;SAS_AF=0.1902;AA=G|||;VT=SNP
13	38441152	rs17056742	C	T	100	PASS	AC=183;AF=0.0365415;AN=5008;NS=2504;DP=13109;EAS_AF=0.0069;AMR_AF=0.0259;AFR_AF=0.0726;EUR_AF=0.0368;SAS_AF=0.0256;AA=C|||;VT=SNP
13	38441362	rs942345	T	C	100	PASS	AC=3044;AF=0.607827;AN=5008;NS=2504;DP=14580;EAS_AF=0.5427;AMR_AF=0.7565;AFR_AF=0.615;EUR_AF=0.6193;SAS_AF=0.5481;AA=T|||;VT=SNP
13	38441784	rs17056743	T	C	100	PASS	AC=182;AF=0.0363419;AN=5008;NS=2504;DP=15703;EAS_AF=0.0069;AMR_AF=0.0259;AFR_AF=0.0719;EUR_AF=0.0368;SAS_AF=0.0256;AA=T|||;VT=SNP
13	38442757	rs9548087	T	A	100	PASS	AC=1961;AF=0.391573;AN=5008;NS=2504;DP=15385;EAS_AF=0.5149;AMR_AF=0.611;AFR_AF=0.1634;EUR_AF=0.4583;SAS_AF=0.3487;AA=T|||;VT=SNP
13	38442895	rs17056745	T	C	100	PASS	AC=182;AF=0.0363419;AN=5008;NS=2504;DP=17155;EAS_AF=0.0069;AMR_AF=0.0259;AFR_AF=0.0711;EUR_AF=0.0368;SAS_AF=0.0266;AA=C|||;VT=SNP
13	38443040	rs4144140	C	T	100	PASS	AC=1999;AF=0.399161;AN=5008;NS=2504;DP=18594;EAS_AF=0.5139;AMR_AF=0.6066;AFR_AF=0.2005;EUR_AF=0.4513;SAS_AF=0.3487;AA=C|||;VT=SNP
13	38443528	rs7994421	A	C	100	PASS	AC=181;AF=0.0361422;AN=5008;NS=2504;DP=16128;EAS_AF=0.0069;AMR_AF=0.0259;AFR_AF=0.0711;EUR_AF=0.0368;SAS_AF=0.0256;AA=A|||;VT=SNP
13	38443566	rs1337601	A	G	100	PASS	AC=3064;AF=0.611821;AN=5008;NS=2504;DP=16131;EAS_AF=0.5397;AMR_AF=0.7579;AFR_AF=0.6316;EUR_AF=0.6183;SAS_AF=0.5491;AA=A|||;VT=SNP
13	38443712	rs1924379	C	A	100	PASS	AC=3041;AF=0.607228;AN=5008;NS=2504;DP=14739;EAS_AF=0.5397;AMR_AF=0.755;AFR_AF=0.615;EUR_AF=0.6193;SAS_AF=0.5491;AA=C|||;VT=SNP
13	38444350	rs3812841	C	T	100	PASS	AC=1405;AF=0.280551;AN=5008;NS=2504;DP=14084;EAS_AF=0.3244;AMR_AF=0.1988;AFR_AF=0.2005;EUR_AF=0.327;SAS_AF=0.3538;AA=C|||;VT=SNP
13	38444451	rs11619062	G	A	100	PASS	AC=182;AF=0.0363419;AN=5008;NS=2504;DP=15823;EAS_AF=0.0069;AMR_AF=0.0259;AFR_AF=0.0719;EUR_AF=0.0368;SAS_AF=0.0256;AA=G|||;VT=SNP
13	38444482	rs3812840	A	G	100	PASS	AC=1514;AF=0.302316;AN=5008;NS=2504;DP=15463;EAS_AF=0.3284;AMR_AF=0.2161;AFR_AF=0.23;EUR_AF=0.3489;SAS_AF=0.3865;AA=A|||;VT=SNP
13	38445196	rs3812837	T	G	100	PASS	AC=1672;AF=0.333866;AN=5008;NS=2504;DP=18086;EAS_AF=0.4524;AMR_AF=0.2133;AFR_AF=0.2307;EUR_AF=0.3449;SAS_AF=0.4254;AA=T|||;VT=SNP
13	38445288	rs1538146	A	C	100	PASS	AC=3041;AF=0.607228;AN=5008;NS=2504;DP=17901;EAS_AF=0.5397;AMR_AF=0.7522;AFR_AF=0.618;EUR_AF=0.6173;SAS_AF=0.5491;AA=C|||;VT=SNP
13	38445304	rs1538145	A	T	100	PASS	AC=1963;AF=0.391973;AN=5008;NS=2504;DP=18276;EAS_AF=0.5109;AMR_AF=0.6081;AFR_AF=0.1626;EUR_AF=0.4563;SAS_AF=0.3599;AA=A|||;VT=SNP
13	38445436	rs1538144	T	C	100	PASS	AC=3295;AF=0.657947;AN=5008;NS=2504;DP=18961;EAS_AF=0.5466;AMR_AF=0.7824;AFR_AF=0.7421;EUR_AF=0.6541;SAS_AF=0.5746;AA=C|||;VT=SNP
13	38446216	rs1538143	G	A	100	PASS	AC=181;AF=0.0361422;AN=5008;NS=2504;DP=19028;EAS_AF=0.0069;AMR_AF=0.0259;AFR_AF=0.0711;EUR_AF=0.0368;SAS_AF=0.0256;AA=G|||;VT=SNP
13	38446432	rs1538142	C	T	100	PASS	AC=181;AF=0.0361422;AN=5008;NS=2504;DP=17362;EAS_AF=0.0069;AMR_AF=0.0259;AFR_AF=0.0711;EUR_AF=0.0368;SAS_AF=0.0256;AA=c|||;VT=SNP
13	38446768	rs17056765	T	C	100	PASS	AC=178;AF=0.0355431;AN=5008;NS=2504;DP=18356;EAS_AF=0.1032;AMR_AF=0.0288;AFR_AF=0.0023;EUR_AF=0.0169;SAS_AF=0.0348;AA=T|||;VT=SNP
13	38447640	rs2323637	T	A	100	PASS	AC=1973;AF=0.39397;AN=5008;NS=2504;DP=15715;EAS_AF=0.5109;AMR_AF=0.6081;AFR_AF=0.1649;EUR_AF=0.4513;SAS_AF=0.3722;AA=T|||;VT=SNP
13	38448654	rs111282415	G	A	100	PASS	AC=670;AF=0.133786;AN=5008;NS=2504;DP=9744;EAS_AF=0.125;AMR_AF=0.0288;AFR_AF=0.3533;EUR_AF=0.0159;SAS_AF=0.0419;AA=G|||;VT=SNP
13	38449017	rs72621296	G	A	100	PASS	AC=586;AF=0.117013;AN=5008;NS=2504;DP=20135;EAS_AF=0.2183;AMR_AF=0.0403;AFR_AF=0.0446;EUR_AF=0.1054;SAS_AF=0.1769;AA=G|||;VT=SNP
13	38449344	rs9548088	G	A	100	PASS	AC=627;AF=0.1252;AN=5008;NS=2504;DP=19139;EAS_AF=0.1032;AMR_AF=0.1571;AFR_AF=0.0159;EUR_AF=0.2187;SAS_AF=0.1769;AA=G|||;VT=SNP
13	38449686	rs74049234	T	G	100	PASS	AC=208;AF=0.0415335;AN=5008;NS=2504;DP=18719;EAS_AF=0.0069;AMR_AF=0.0259;AFR_AF=0.0915;EUR_AF=0.0368;SAS_AF=0.0256;AA=T|||;VT=SNP
13	38449895	rs9576391	A	G	100	PASS	AC=592;AF=0.118211;AN=5008;NS=2504;DP=21028;EAS_AF=0.2212;AMR_AF=0.0447;AFR_AF=0.0446;EUR_AF=0.1054;SAS_AF=0.1769;AA=A|||;VT=SNP
13	38450235	rs12431204	T	A	100	PASS	AC=1977;AF=0.394768;AN=5008;NS=2504;DP=17414;EAS_AF=0.5089;AMR_AF=0.6095;AFR_AF=0.1634;EUR_AF=0.4513;SAS_AF=0.3793;AA=T|||;VT=SNP
13	38450492	rs9603270	G	T	100	PASS	AC=660;AF=0.131789;AN=5008;NS=2504;DP=16879;EAS_AF=0.0317;AMR_AF=0.1196;AFR_AF=0.1641;EUR_AF=0.1551;SAS_AF=0.1759;AA=G|||;VT=SNP
13	38451803	rs9576393	G	C	100	PASS	AC=754;AF=0.150559;AN=5008;NS=2504;DP=16523;EAS_AF=0.2242;AMR_AF=0.0692;AFR_AF=0.1089;EUR_AF=0.1431;SAS_AF=0.1963;AA=G|||;VT=SNP
13	38452841	rs17056774	C	T	100	PASS	AC=570;AF=0.113818;AN=5008;NS=2504;DP=18778;EAS_AF=0.2173;AMR_AF=0.0432;AFR_AF=0.0363;EUR_AF=0.1054;SAS_AF=0.1708;AA=C|||;VT=SNP
13	38453389	rs74049235	C	T	100	PASS	AC=184;AF=0.0367412;AN=5008;NS=2504;DP=16681;EAS_AF=0.0069;AMR_AF=0.0259;AFR_AF=0.0726;EUR_AF=0.0378;SAS_AF=0.0256;AA=C|||;VT=SNP
13	38454646	rs61955716	C	A	100	PASS	AC=570;AF=0.113818;AN=5008;NS=2504;DP=19131;EAS_AF=0.2173;AMR_AF=0.0432;AFR_AF=0.0363;EUR_AF=0.1054;SAS_AF=0.1708;AA=C|||;VT=SNP
13	38454776	rs79938016	C	T	100	PASS	AC=185;AF=0.0369409;AN=5008;NS=2504;DP=17572;EAS_AF=0.0069;AMR_AF=0.0259;AFR_AF=0.0726;EUR_AF=0.0388;SAS_AF=0.0256;AA=C|||;VT=SNP
13	38454969	rs74049237	C	T	100	PASS	AC=151;AF=0.0301518;AN=5008;NS=2504;DP=20605;EAS_AF=0.0069;AMR_AF=0.0245;AFR_AF=0.0499;EUR_AF=0.0368;SAS_AF=0.0245;AA=C|||;VT=SNP
13	38455030	rs61955717	G	A	100	PASS	AC=754;AF=0.150559;AN=5008;NS=2504;DP=20692;EAS_AF=0.2242;AMR_AF=0.0692;AFR_AF=0.1089;EUR_AF=0.1431;SAS_AF=0.1963;AA=G|||;VT=SNP
13	38456793	rs9594238	T	C	100	PASS	AC=639;AF=0.127596;AN=5008;NS=2504;DP=17368;EAS_AF=0.0347;AMR_AF=0.1196;AFR_AF=0.1467;EUR_AF=0.1551;SAS_AF=0.1748;AA=T|||;VT=SNP
13	38456844	rs9603272	C	G	100	PASS	AC=639;AF=0.127596;AN=5008;NS=2504;DP=17847;EAS_AF=0.0347;AMR_AF=0.1196;AFR_AF=0.1467;EUR_AF=0.1551;SAS_AF=0.1748;AA=C|||;VT=SNP
13	38457666	rs2323638	A	C	100	PASS	AC=2928;AF=0.584665;AN=5008;NS=2504;DP=14684;EAS_AF=0.5516;AMR_AF=0.7522;AFR_AF=0.4841;EUR_AF=0.6332;SAS_AF=0.5859;AA=A|||;VT=SNP
13	38457720	rs1077026	T	C	100	PASS	AC=623;AF=0.124401;AN=5008;NS=2504;DP=14695;EAS_AF=0.1012;AMR_AF=0.1513;AFR_AF=0.0159;EUR_AF=0.2187;SAS_AF=0.1789;AA=T|||;VT=SNP
13	38458149	rs9315520	G	T	100	PASS	AC=570;AF=0.113818;AN=5008;NS=2504;DP=17627;EAS_AF=0.2173;AMR_AF=0.0432;AFR_AF=0.0363;EUR_AF=0.1054;SAS_AF=0.1708;AA=G|||;VT=SNP
13	38458996	rs10507462	C	T	100	PASS	AC=752;AF=0.15016;AN=5008;NS=2504;DP=18935;EAS_AF=0.2252;AMR_AF=0.0663;AFR_AF=0.1082;EUR_AF=0.1431;SAS_AF=0.1963;AA=C|||;VT=SNP
13	38459100	rs9566272	T	C	100	PASS	AC=2055;AF=0.410343;AN=5008;NS=2504;DP=18409;EAS_AF=0.5119;AMR_AF=0.611;AFR_AF=0.2171;EUR_AF=0.4573;SAS_AF=0.3763;AA=T|||;VT=SNP
13	38461558	rs9603273	A	G	100	PASS	AC=610;AF=0.121805;AN=5008;NS=2504;DP=18409;EAS_AF=0.0347;AMR_AF=0.1167;AFR_AF=0.1301;EUR_AF=0.1531;SAS_AF=0.1718;AA=A|||;VT=SNP
13	38461565	rs7996599	A	G	100	PASS	AC=993;AF=0.198283;AN=5008;NS=2504;DP=18358;EAS_AF=0.1171;AMR_AF=0.1859;AFR_AF=0.2526;EUR_AF=0.2356;SAS_AF=0.1789;AA=A|||;VT=SNP
13	38461685	rs9548090	G	A	100	PASS	AC=1994;AF=0.398163;AN=5008;NS=2504;DP=16802;EAS_AF=0.5238;AMR_AF=0.5879;AFR_AF=0.1906;EUR_AF=0.4433;SAS_AF=0.3681;AA=G|||;VT=SNP
13	38463552	rs10507465	T	C	100	PASS	AC=851;AF=0.169928;AN=5008;NS=2504;DP=18025;EAS_AF=0.124;AMR_AF=0.1354;AFR_AF=0.1551;EUR_AF=0.2187;SAS_AF=0.2117;AA=T|||;VT=SNP
13	38463657	rs10507466	C	T	100	PASS	AC=1138;AF=0.227236;AN=5008;NS=2504;DP=17315;EAS_AF=0.2123;AMR_AF=0.4006;AFR_AF=0.0575;EUR_AF=0.337;SAS_AF=0.2362;AA=C|||;VT=SNP
13	38463814	rs61955719	G	T	100	PASS	AC=532;AF=0.10623;AN=5008;NS=2504;DP=16326;EAS_AF=0.1558;AMR_AF=0.0504;AFR_AF=0.0514;EUR_AF=0.1054;SAS_AF=0.1697;AA=G|||;VT=SNP
13	38464193	rs9576394	T	G	100	PASS	AC=1875;AF=0.374401;AN=5008;NS=2504;DP=16296;EAS_AF=0.4484;AMR_AF=0.3934;AFR_AF=0.3298;EUR_AF=0.3231;SAS_AF=0.3978;AA=T|||;VT=SNP
13	38464578	rs12864475	A	C	100	PASS	AC=828;AF=0.165335;AN=5008;NS=2504;DP=16685;EAS_AF=0.2718;AMR_AF=0.2896;AFR_AF=0.0635;EUR_AF=0.1491;SAS_AF=0.1217;AA=A|||;VT=SNP
13	38465507	rs7490993	G	A	100	PASS	AC=906;AF=0.180911;AN=5008;NS=2504;DP=14518;EAS_AF=0.0208;AMR_AF=0.2219;AFR_AF=0.0628;EUR_AF=0.4006;SAS_AF=0.2505;AA=G|||;VT=SNP
13	38468733	rs12867190	A	C	100	PASS	AC=1073;AF=0.214257;AN=5008;NS=2504;DP=16221;EAS_AF=0.0208;AMR_AF=0.232;AFR_AF=0.18;EUR_AF=0.4026;SAS_AF=0.2536;AA=A|||;VT=SNP
13	38468991	rs4943542	G	A	100	PASS	AC=3717;AF=0.742212;AN=5008;NS=2504;DP=16738;EAS_AF=0.7282;AMR_AF=0.6715;AFR_AF=0.6399;EUR_AF=0.83;SAS_AF=0.8548;AA=g|||;VT=SNP
13	38474387	rs4943543	G	A	100	PASS	AC=1793;AF=0.358027;AN=5008;NS=2504;DP=18802;EAS_AF=0.6032;AMR_AF=0.3271;AFR_AF=0.2133;EUR_AF=0.2773;SAS_AF=0.4059;AA=G|||;VT=SNP
13	38474453	rs4943544	C	G	100	PASS	AC=1083;AF=0.216254;AN=5008;NS=2504;DP=18691;EAS_AF=0.3552;AMR_AF=0.2723;AFR_AF=0.1263;EUR_AF=0.171;SAS_AF=0.2014;AA=C|||;VT=SNP
13	38475018	rs9548094	C	T	100	PASS	AC=1663;AF=0.332069;AN=5008;NS=2504;DP=20306;EAS_AF=0.506;AMR_AF=0.3271;AFR_AF=0.2133;EUR_AF=0.2763;SAS_AF=0.3742;AA=C|||;VT=SNP
13	38475425	rs7400628	C	T	100	PASS	AC=395;AF=0.0788738;AN=5008;NS=2504;DP=19076;EAS_AF=0.0179;AMR_AF=0.0735;AFR_AF=0.0469;EUR_AF=0.1431;SAS_AF=0.1227;AA=c|||;VT=SNP
13	38477484	rs8001775	G	A	100	PASS	AC=1601;AF=0.319688;AN=5008;NS=2504;DP=15295;EAS_AF=0.506;AMR_AF=0.3256;AFR_AF=0.1664;EUR_AF=0.2763;SAS_AF=0.3753;AA=G|||;VT=SNP
13	38477551	rs17274607	G	A	100	PASS	AC=226;AF=0.0451278;AN=5008;NS=2504;DP=16003;EAS_AF=0.004;AMR_AF=0.0793;AFR_AF=0.0053;EUR_AF=0.1461;SAS_AF=0.0133;AA=G|||;VT=SNP
13	38477579	rs9548095	A	T	100	PASS	AC=907;AF=0.18111;AN=5008;NS=2504;DP=16193;EAS_AF=0.0208;AMR_AF=0.2219;AFR_AF=0.0635;EUR_AF=0.3996;SAS_AF=0.2515;AA=A|||;VT=SNP
13	38480878	rs9566273	T	C	100	PASS	AC=1038;AF=0.207268;AN=5008;NS=2504;DP=17137;EAS_AF=0.3115;AMR_AF=0.2738;AFR_AF=0.1248;EUR_AF=0.171;SAS_AF=0.2014;AA=T|||;VT=SNP
13	38481136	rs9566274	C	T	100	PASS	AC=1632;AF=0.325879;AN=5008;NS=2504;DP=16431;EAS_AF=0.504;AMR_AF=0.3256;AFR_AF=0.1891;EUR_AF=0.2783;SAS_AF=0.3763;AA=C|||;VT=SNP
13	38481292	rs9603276	A	G	100	PASS	AC=904;AF=0.180511;AN=5008;NS=2504;DP=16496;EAS_AF=0.0208;AMR_AF=0.2205;AFR_AF=0.0635;EUR_AF=0.3976;SAS_AF=0.2515;AA=A|||;VT=SNP
13	38481800	rs9548096	A	G	100	PASS	AC=2235;AF=0.446286;AN=5008;NS=2504;DP=14940;EAS_AF=0.2232;AMR_AF=0.3631;AFR_AF=0.5219;EUR_AF=0.5726;SAS_AF=0.5031;AA=G|||;VT=SNP
13	38482388	rs4941879	A	T	100	PASS	AC=337;AF=0.0672923;AN=5008;NS=2504;DP=17118;EAS_AF=0.0169;AMR_AF=0.0706;AFR_AF=0.0068;EUR_AF=0.1421;SAS_AF=0.1217;AA=A|||;VT=SNP
13	38482765	rs17209114	C	G	100	PASS	AC=675;AF=0.134784;AN=5008;NS=2504;DP=16279;EAS_AF=0.1042;AMR_AF=0.1037;AFR_AF=0.1157;EUR_AF=0.1521;SAS_AF=0.1963;AA=C|||;VT=SNP
13	38482974	rs2762072	A	G	100	PASS	AC=1167;AF=0.233027;AN=5008;NS=2504;DP=15366;EAS_AF=0.1042;AMR_AF=0.1412;AFR_AF=0.4334;EUR_AF=0.174;SAS_AF=0.2209;AA=G|||;VT=SNP
13	38483355	rs817739	T	C	100	PASS	AC=1296;AF=0.258786;AN=5008;NS=2504;DP=13942;EAS_AF=0.1974;AMR_AF=0.1412;AFR_AF=0.5053;EUR_AF=0.1541;SAS_AF=0.18;AA=C|||;VT=SNP
13	38483521	rs9576397	G	A	100	PASS	AC=1340;AF=0.267572;AN=5008;NS=2504;DP=12672;EAS_AF=0.373;AMR_AF=0.3833;AFR_AF=0.1331;EUR_AF=0.2803;SAS_AF=0.2454;AA=G|||;VT=SNP
13	38483689	rs817738	C	T	100	PASS	AC=928;AF=0.185304;AN=5008;NS=2504;DP=11958;EAS_AF=0.0992;AMR_AF=0.1196;AFR_AF=0.3389;EUR_AF=0.1521;SAS_AF=0.1472;AA=C|||;VT=SNP
13	38483775	rs17275013	T	C	100	PASS	AC=457;AF=0.091254;AN=5008;NS=2504;DP=10639;EAS_AF=0.0992;AMR_AF=0.0937;AFR_AF=0.0303;EUR_AF=0.1302;SAS_AF=0.1237;AA=T|||;VT=SNP
13	38483801	rs866550	G	T	100	PASS	AC=1295;AF=0.258586;AN=5008;NS=2504;DP=11287;EAS_AF=0.1974;AMR_AF=0.1412;AFR_AF=0.5053;EUR_AF=0.1541;SAS_AF=0.1789;AA=T|||;VT=SNP
13	38484455	rs9603278	T	C	100	PASS	AC=394;AF=0.0786741;AN=5008;NS=2504;DP=16486;EAS_AF=0.0169;AMR_AF=0.0735;AFR_AF=0.0477;EUR_AF=0.1431;SAS_AF=0.1217;AA=T|||;VT=SNP
13	38484497	rs1337085	C	T	100	PASS	AC=929;AF=0.185503;AN=5008;NS=2504;DP=17625;EAS_AF=0.0992;AMR_AF=0.1182;AFR_AF=0.3396;EUR_AF=0.1521;SAS_AF=0.1483;AA=C|||;VT=SNP
13	38484529	rs817737	C	T	100	PASS	AC=1297;AF=0.258986;AN=5008;NS=2504;DP=16415;EAS_AF=0.1974;AMR_AF=0.1398;AFR_AF=0.5076;EUR_AF=0.1541;SAS_AF=0.1789;AA=T|||;VT=SNP
13	38484547	rs817736	T	C	100	PASS	AC=1167;AF=0.233027;AN=5008;NS=2504;DP=15610;EAS_AF=0.0992;AMR_AF=0.1398;AFR_AF=0.5076;EUR_AF=0.1531;SAS_AF=0.1483;AA=T|||;VT=SNP
13	38484798	rs863661	T	A	100	PASS	AC=928;AF=0.185304;AN=5008;NS=2504;DP=16509;EAS_AF=0.0992;AMR_AF=0.1196;AFR_AF=0.3389;EUR_AF=0.1521;SAS_AF=0.1472;AA=T|||;VT=SNP
13	38484931	rs846415	G	A	100	PASS	AC=1058;AF=0.211262;AN=5008;NS=2504;DP=17779;EAS_AF=0.1974;AMR_AF=0.1196;AFR_AF=0.3389;EUR_AF=0.1531;SAS_AF=0.1779;AA=A|||;VT=SNP
13	38485119	rs1415605	G	T	100	PASS	AC=1734;AF=0.346246;AN=5008;NS=2504;DP=16468;EAS_AF=0.504;AMR_AF=0.3372;AFR_AF=0.1914;EUR_AF=0.2992;SAS_AF=0.4479;AA=G|||;VT=SNP
13	38485676	rs817735	A	T	100	PASS	AC=927;AF=0.185104;AN=5008;NS=2504;DP=18933;EAS_AF=0.0992;AMR_AF=0.1182;AFR_AF=0.3389;EUR_AF=0.1521;SAS_AF=0.1472;AA=A|||;VT=SNP
13	38486031	rs12429858	A	G	100	PASS	AC=752;AF=0.15016;AN=5008;NS=2504;DP=2960;EAS_AF=0.2738;AMR_AF=0.2824;AFR_AF=0.0083;EUR_AF=0.1491;SAS_AF=0.1217;AA=A|||;VT=SNP
13	38486045	rs846414	C	T	100	PASS	AC=927;AF=0.185104;AN=5008;NS=2504;DP=5486;EAS_AF=0.0992;AMR_AF=0.1182;AFR_AF=0.3389;EUR_AF=0.1521;SAS_AF=0.1472;AA=C|||;VT=SNP
13	38486093	rs2786642	G	C	100	PASS	AC=927;AF=0.185104;AN=5008;NS=2504;DP=14617;EAS_AF=0.0992;AMR_AF=0.1182;AFR_AF=0.3389;EUR_AF=0.1521;SAS_AF=0.1472;AA=G|||;VT=SNP
13	38486449	rs9548097	T	C	100	PASS	AC=1825;AF=0.364417;AN=5008;NS=2504;DP=11587;EAS_AF=0.122;AMR_AF=0.3314;AFR_AF=0.4213;EUR_AF=0.5288;SAS_AF=0.3916;AA=t|||;VT=SNP
13	38486477	rs2786643	T	C	100	PASS	AC=927;AF=0.185104;AN=5008;NS=2504;DP=11620;EAS_AF=0.0992;AMR_AF=0.1182;AFR_AF=0.3389;EUR_AF=0.1521;SAS_AF=0.1472;AA=T|||;VT=SNP
13	38486498	rs77525380	C	T	100	PASS	AC=336;AF=0.0670927;AN=5008;NS=2504;DP=11701;EAS_AF=0.0169;AMR_AF=0.0706;AFR_AF=0.0061;EUR_AF=0.1421;SAS_AF=0.1217;AA=C|||;VT=SNP
13	38487118	rs1415604	G	C	100	PASS	AC=909;AF=0.18151;AN=5008;NS=2504;DP=16088;EAS_AF=0.0208;AMR_AF=0.2205;AFR_AF=0.0673;EUR_AF=0.3976;SAS_AF=0.2515;AA=G|||;VT=SNP
13	38487654	rs4943545	T	A	100	PASS	AC=909;AF=0.18151;AN=5008;NS=2504;DP=13993;EAS_AF=0.0208;AMR_AF=0.2205;AFR_AF=0.0673;EUR_AF=0.3976;SAS_AF=0.2515;AA=A|||;VT=SNP
13	38487787	rs1099271	C	T	100	PASS	AC=2103;AF=0.419928;AN=5008;NS=2504;DP=12125;EAS_AF=0.121;AMR_AF=0.3631;AFR_AF=0.593;EUR_AF=0.5507;SAS_AF=0.3998;AA=T|||;VT=SNP
13	38487887	rs4943546	A	G	100	PASS	AC=919;AF=0.183506;AN=5008;NS=2504;DP=11075;EAS_AF=0.0308;AMR_AF=0.2205;AFR_AF=0.0673;EUR_AF=0.3976;SAS_AF=0.2515;AA=G|||;VT=SNP
13	38488473	rs9548098	A	T	100	PASS	AC=904;AF=0.180511;AN=5008;NS=2504;DP=16064;EAS_AF=0.0308;AMR_AF=0.2133;AFR_AF=0.0666;EUR_AF=0.3887;SAS_AF=0.2515;AA=A|||;VT=SNP
13	38489283	rs10467459	C	T	100	PASS	AC=921;AF=0.183906;AN=5008;NS=2504;DP=17565;EAS_AF=0.0327;AMR_AF=0.2205;AFR_AF=0.0673;EUR_AF=0.3976;SAS_AF=0.2515;AA=C|||;VT=SNP
13	38489284	rs7336052	G	A	100	PASS	AC=879;AF=0.175519;AN=5008;NS=2504;DP=17511;EAS_AF=0.2718;AMR_AF=0.2911;AFR_AF=0.1014;EUR_AF=0.1491;SAS_AF=0.1217;AA=A|||;VT=SNP
13	38489369	rs1093510	C	T	100	PASS	AC=1012;AF=0.202077;AN=5008;NS=2504;DP=16497;EAS_AF=0.0992;AMR_AF=0.1282;AFR_AF=0.3979;EUR_AF=0.1521;SAS_AF=0.1472;AA=C|||;VT=SNP
13	38489665	rs10467366	C	T	100	PASS	AC=925;AF=0.184704;AN=5008;NS=2504;DP=14914;EAS_AF=0.0327;AMR_AF=0.2205;AFR_AF=0.0703;EUR_AF=0.3976;SAS_AF=0.2515;AA=T|||;VT=SNP
13	38489791	rs9315522	G	A	100	PASS	AC=1102;AF=0.220048;AN=5008;NS=2504;DP=16540;EAS_AF=0.0327;AMR_AF=0.2349;AFR_AF=0.1952;EUR_AF=0.3986;SAS_AF=0.2526;AA=A|||;VT=SNP
13	38490416	rs1886201	C	G	100	PASS	AC=920;AF=0.183706;AN=5008;NS=2504;DP=18485;EAS_AF=0.0327;AMR_AF=0.2205;AFR_AF=0.0673;EUR_AF=0.3966;SAS_AF=0.2515;AA=C|||;VT=SNP
13	38490587	rs1886202	G	A	100	PASS	AC=920;AF=0.183706;AN=5008;NS=2504;DP=18165;EAS_AF=0.0327;AMR_AF=0.2205;AFR_AF=0.0673;EUR_AF=0.3966;SAS_AF=0.2515;AA=G|||;VT=SNP
13	38490675	rs1886203	T	G	100	PASS	AC=920;AF=0.183706;AN=5008;NS=2504;DP=18552;EAS_AF=0.0327;AMR_AF=0.2205;AFR_AF=0.0673;EUR_AF=0.3966;SAS_AF=0.2515;AA=T|||;VT=SNP
13	38490885	rs2762070	T	C	100	PASS	AC=2248;AF=0.448882;AN=5008;NS=2504;DP=18255;EAS_AF=0.2292;AMR_AF=0.3631;AFR_AF=0.5968;EUR_AF=0.5517;SAS_AF=0.4305;AA=C|||;VT=SNP
13	38491288	rs9594241	T	A	100	PASS	AC=921;AF=0.183906;AN=5008;NS=2504;DP=16535;EAS_AF=0.0327;AMR_AF=0.2205;AFR_AF=0.0673;EUR_AF=0.3976;SAS_AF=0.2515;AA=T|||;VT=SNP
13	38491469	rs9594242	C	T	100	PASS	AC=920;AF=0.183706;AN=5008;NS=2504;DP=16423;EAS_AF=0.0327;AMR_AF=0.2205;AFR_AF=0.0673;EUR_AF=0.3966;SAS_AF=0.2515;AA=C|||;VT=SNP
13	38491842	rs9315523	C	A	100	PASS	AC=920;AF=0.183706;AN=5008;NS=2504;DP=17843;EAS_AF=0.0327;AMR_AF=0.2205;AFR_AF=0.0673;EUR_AF=0.3966;SAS_AF=0.2515;AA=A|||;VT=SNP
13	38492124	rs67142536	T	C	100	PASS	AC=921;AF=0.183906;AN=5008;NS=2504;DP=18604;EAS_AF=0.0327;AMR_AF=0.2205;AFR_AF=0.0673;EUR_AF=0.3976;SAS_AF=0.2515;AA=T|||;VT=SNP
13	38492296	rs71439740	G	T	100	PASS	AC=913;AF=0.182308;AN=5008;NS=2504;DP=17106;EAS_AF=0.0327;AMR_AF=0.2205;AFR_AF=0.062;EUR_AF=0.3966;SAS_AF=0.2515;AA=A|||;VT=SNP
13	38492586	rs9548099	T	C	100	PASS	AC=920;AF=0.183706;AN=5008;NS=2504;DP=18716;EAS_AF=0.0327;AMR_AF=0.2205;AFR_AF=0.0673;EUR_AF=0.3966;SAS_AF=0.2515;AA=T|||;VT=SNP
13	38492921	rs9548100	T	C	100	PASS	AC=920;AF=0.183706;AN=5008;NS=2504;DP=19736;EAS_AF=0.0327;AMR_AF=0.2205;AFR_AF=0.0673;EUR_AF=0.3966;SAS_AF=0.2515;AA=T|||;VT=SNP
13	38492948	rs9548101	A	T	100	PASS	AC=920;AF=0.183706;AN=5008;NS=2504;DP=19246;EAS_AF=0.0327;AMR_AF=0.2205;AFR_AF=0.0673;EUR_AF=0.3966;SAS_AF=0.2515;AA=T|||;VT=SNP
13	38493256	rs1890125	C	T	100	PASS	AC=922;AF=0.184105;AN=5008;NS=2504;DP=18772;EAS_AF=0.0327;AMR_AF=0.2205;AFR_AF=0.0681;EUR_AF=0.3976;SAS_AF=0.2515;AA=C|||;VT=SNP
13	38493600	rs13378806	A	T	100	PASS	AC=841;AF=0.167931;AN=5008;NS=2504;DP=16093;EAS_AF=0.0992;AMR_AF=0.1081;AFR_AF=0.3116;EUR_AF=0.1322;SAS_AF=0.1237;AA=A|||;VT=SNP
13	38494021	rs73170494	G	A	100	PASS	AC=574;AF=0.114617;AN=5008;NS=2504;DP=15438;EAS_AF=0.0992;AMR_AF=0.0965;AFR_AF=0.1157;EUR_AF=0.1322;SAS_AF=0.1237;AA=G|||;VT=SNP
13	38494024	rs11147677	T	C	100	PASS	AC=923;AF=0.184305;AN=5008;NS=2504;DP=15379;EAS_AF=0.0337;AMR_AF=0.2205;AFR_AF=0.0673;EUR_AF=0.3976;SAS_AF=0.2526;AA=C|||;VT=SNP
13	38494415	rs11618727	T	C	100	PASS	AC=928;AF=0.185304;AN=5008;NS=2504;DP=17742;EAS_AF=0.0308;AMR_AF=0.2205;AFR_AF=0.0741;EUR_AF=0.3976;SAS_AF=0.2515;AA=C|||;VT=SNP
13	38494422	rs11617568	G	T	100	PASS	AC=928;AF=0.185304;AN=5008;NS=2504;DP=17420;EAS_AF=0.0308;AMR_AF=0.2205;AFR_AF=0.0741;EUR_AF=0.3976;SAS_AF=0.2515;AA=T|||;VT=SNP
13	38494540	rs12864438	C	T	100	PASS	AC=931;AF=0.185903;AN=5008;NS=2504;DP=16319;EAS_AF=0.0308;AMR_AF=0.2233;AFR_AF=0.0741;EUR_AF=0.3986;SAS_AF=0.2515;AA=C|||;VT=SNP
13	38494739	rs9315524	C	T	100	PASS	AC=930;AF=0.185703;AN=5008;NS=2504;DP=18970;EAS_AF=0.0308;AMR_AF=0.2233;AFR_AF=0.0741;EUR_AF=0.3976;SAS_AF=0.2515;AA=C|||;VT=SNP
13	38495042	rs115172683	C	T	100	PASS	AC=576;AF=0.115016;AN=5008;NS=2504;DP=11347;EAS_AF=0.0992;AMR_AF=0.0965;AFR_AF=0.1188;EUR_AF=0.1302;SAS_AF=0.1237;AA=C|||;VT=SNP
13	38495054	rs945858	T	C	100	PASS	AC=3550;AF=0.708866;AN=5008;NS=2504;DP=11384;EAS_AF=0.631;AMR_AF=0.6758;AFR_AF=0.612;EUR_AF=0.827;SAS_AF=0.8221;AA=C|||;VT=SNP
13	38495166	rs9315525	G	A	100	PASS	AC=933;AF=0.186302;AN=5008;NS=2504;DP=9205;EAS_AF=0.0308;AMR_AF=0.2248;AFR_AF=0.0741;EUR_AF=0.3976;SAS_AF=0.2536;AA=G|||;VT=SNP
13	38495877	rs12430942	A	G	100	PASS	AC=929;AF=0.185503;AN=5008;NS=2504;DP=15358;EAS_AF=0.0308;AMR_AF=0.2233;AFR_AF=0.0741;EUR_AF=0.3976;SAS_AF=0.2505;AA=A|||;VT=SNP
13	38496086	rs9548102	A	G	100	PASS	AC=912;AF=0.182109;AN=5008;NS=2504;DP=19237;EAS_AF=0.0308;AMR_AF=0.2233;AFR_AF=0.0613;EUR_AF=0.3976;SAS_AF=0.2505;AA=A|||;VT=SNP
13	38496209	rs9548103	C	A	100	PASS	AC=912;AF=0.182109;AN=5008;NS=2504;DP=18941;EAS_AF=0.0308;AMR_AF=0.2233;AFR_AF=0.0613;EUR_AF=0.3976;SAS_AF=0.2505;AA=C|||;VT=SNP
13	38496311	rs4943547	C	G	100	PASS	AC=2640;AF=0.527157;AN=5008;NS=2504;DP=17780;EAS_AF=0.5992;AMR_AF=0.4524;AFR_AF=0.553;EUR_AF=0.4294;SAS_AF=0.5716;AA=C|||;VT=SNP
13	38496577	rs9315526	A	C	100	PASS	AC=3552;AF=0.709265;AN=5008;NS=2504;DP=17724;EAS_AF=0.63;AMR_AF=0.6758;AFR_AF=0.6142;EUR_AF=0.827;SAS_AF=0.8221;AA=C|||;VT=SNP
13	38497102	rs9548104	T	C	100	PASS	AC=3542;AF=0.707268;AN=5008;NS=2504;DP=17552;EAS_AF=0.63;AMR_AF=0.6744;AFR_AF=0.6074;EUR_AF=0.827;SAS_AF=0.8221;AA=C|||;VT=SNP
13	38497164	rs9548105	G	A	100	PASS	AC=1736;AF=0.346645;AN=5008;NS=2504;DP=17352;EAS_AF=0.501;AMR_AF=0.3386;AFR_AF=0.1959;EUR_AF=0.2982;SAS_AF=0.4468;AA=g|||;VT=SNP
13	38497183	rs9548106	T	C	100	PASS	AC=1736;AF=0.346645;AN=5008;NS=2504;DP=17318;EAS_AF=0.501;AMR_AF=0.3386;AFR_AF=0.1959;EUR_AF=0.2982;SAS_AF=0.4468;AA=T|||;VT=SNP
13	38497210	rs9548107	C	T	100	PASS	AC=3536;AF=0.70607;AN=5008;NS=2504;DP=18013;EAS_AF=0.631;AMR_AF=0.6758;AFR_AF=0.6014;EUR_AF=0.827;SAS_AF=0.8221;AA=c|||;VT=SNP
13	38498568	rs1415628	G	A	100	PASS	AC=3870;AF=0.772764;AN=5008;NS=2504;DP=15388;EAS_AF=0.7262;AMR_AF=0.6902;AFR_AF=0.7489;EUR_AF=0.829;SAS_AF=0.8538;AA=A|||;VT=SNP
13	38498837	rs9566276	C	T	100	PASS	AC=1044;AF=0.208466;AN=5008;NS=2504;DP=19345;EAS_AF=0.3244;AMR_AF=0.2767;AFR_AF=0.1203;EUR_AF=0.169;SAS_AF=0.2004;AA=C|||;VT=SNP
13	38499418	rs2210979	A	G	100	PASS	AC=4011;AF=0.800919;AN=5008;NS=2504;DP=15986;EAS_AF=0.7252;AMR_AF=0.7046;AFR_AF=0.8154;EUR_AF=0.8499;SAS_AF=0.8773;AA=A|||;VT=SNP
13	38499586	rs9548108	G	T	100	PASS	AC=3543;AF=0.707468;AN=5008;NS=2504;DP=16251;EAS_AF=0.631;AMR_AF=0.6758;AFR_AF=0.6067;EUR_AF=0.827;SAS_AF=0.8221;AA=G|||;VT=SNP
13	38499760	rs9548109	A	T	100	PASS	AC=3553;AF=0.709465;AN=5008;NS=2504;DP=16391;EAS_AF=0.631;AMR_AF=0.6758;AFR_AF=0.6142;EUR_AF=0.827;SAS_AF=0.8221;AA=T|||;VT=SNP
13	38499985	rs17209704	C	T	100	PASS	AC=578;AF=0.115415;AN=5008;NS=2504;DP=17833;EAS_AF=0.0992;AMR_AF=0.0965;AFR_AF=0.1188;EUR_AF=0.1312;SAS_AF=0.1247;AA=C|||;VT=SNP
13	38500040	rs9548110	T	C	100	PASS	AC=913;AF=0.182308;AN=5008;NS=2504;DP=18927;EAS_AF=0.0308;AMR_AF=0.2233;AFR_AF=0.062;EUR_AF=0.3976;SAS_AF=0.2505;AA=T|||;VT=SNP
13	38500239	rs4943548	A	G	100	PASS	AC=3554;AF=0.709665;AN=5008;NS=2504;DP=16542;EAS_AF=0.6319;AMR_AF=0.6758;AFR_AF=0.6142;EUR_AF=0.827;SAS_AF=0.8221;AA=G|||;VT=SNP
13	38501166	rs1337607	T	C	100	PASS	AC=3537;AF=0.70627;AN=5008;NS=2504;DP=16183;EAS_AF=0.6319;AMR_AF=0.6758;AFR_AF=0.6014;EUR_AF=0.827;SAS_AF=0.8221;AA=T|||;VT=SNP
13	38501930	rs4943549	A	G	100	PASS	AC=1736;AF=0.346645;AN=5008;NS=2504;DP=16703;EAS_AF=0.501;AMR_AF=0.3386;AFR_AF=0.1959;EUR_AF=0.2982;SAS_AF=0.4468;AA=A|||;VT=SNP
13	38501932	rs34544559	G	T	100	PASS	AC=754;AF=0.150559;AN=5008;NS=2504;DP=16680;EAS_AF=0.2738;AMR_AF=0.281;AFR_AF=0.0091;EUR_AF=0.1501;SAS_AF=0.1227;AA=G|||;VT=SNP
13	38502247	rs817729	C	T	100	PASS	AC=4012;AF=0.801118;AN=5008;NS=2504;DP=16133;EAS_AF=0.7262;AMR_AF=0.7046;AFR_AF=0.8162;EUR_AF=0.8489;SAS_AF=0.8773;AA=T|||;VT=SNP
13	38502613	rs9548111	C	T	100	PASS	AC=911;AF=0.181909;AN=5008;NS=2504;DP=17116;EAS_AF=0.0308;AMR_AF=0.2233;AFR_AF=0.062;EUR_AF=0.3976;SAS_AF=0.2485;AA=C|||;VT=SNP
13	38503272	rs1953688	A	C	100	PASS	AC=859;AF=0.171526;AN=5008;NS=2504;DP=15660;EAS_AF=0.0992;AMR_AF=0.1124;AFR_AF=0.323;EUR_AF=0.1312;SAS_AF=0.1247;AA=A|||;VT=SNP
13	38504078	rs4943550	C	T	100	PASS	AC=345;AF=0.0688898;AN=5008;NS=2504;DP=17583;EAS_AF=0.0268;AMR_AF=0.0706;AFR_AF=0.0053;EUR_AF=0.1431;SAS_AF=0.1207;AA=C|||;VT=SNP
13	38504090	rs4943551	T	C	100	PASS	AC=3538;AF=0.70647;AN=5008;NS=2504;DP=17520;EAS_AF=0.6319;AMR_AF=0.6758;AFR_AF=0.6021;EUR_AF=0.827;SAS_AF=0.8221;AA=T|||;VT=SNP
13	38504142	rs4943552	T	C	100	PASS	AC=912;AF=0.182109;AN=5008;NS=2504;DP=17564;EAS_AF=0.0308;AMR_AF=0.2233;AFR_AF=0.062;EUR_AF=0.3976;SAS_AF=0.2495;AA=T|||;VT=SNP
13	38505164	rs9532133	T	A	100	PASS	AC=1738;AF=0.347045;AN=5008;NS=2504;DP=17176;EAS_AF=0.502;AMR_AF=0.3386;AFR_AF=0.1959;EUR_AF=0.2982;SAS_AF=0.4479;AA=T|||;VT=SNP
13	38506825	rs9315527	T	G	100	PASS	AC=832;AF=0.166134;AN=5008;NS=2504;DP=16129;EAS_AF=0.0982;AMR_AF=0.1124;AFR_AF=0.3033;EUR_AF=0.1312;SAS_AF=0.1247;AA=T|||;VT=SNP
13	38507412	rs6563572	T	G	100	PASS	AC=3540;AF=0.706869;AN=5008;NS=2504;DP=21784;EAS_AF=0.629;AMR_AF=0.6758;AFR_AF=0.6059;EUR_AF=0.827;SAS_AF=0.8221;AA=G|||;VT=SNP
13	38507982	rs6563573	T	A	100	PASS	AC=3669;AF=0.732628;AN=5008;NS=2504;DP=16714;EAS_AF=0.7242;AMR_AF=0.6758;AFR_AF=0.6074;EUR_AF=0.828;SAS_AF=0.8528;AA=A|||;VT=SNP
13	38508150	rs6563574	G	A	100	PASS	AC=3539;AF=0.706669;AN=5008;NS=2504;DP=17448;EAS_AF=0.629;AMR_AF=0.6758;AFR_AF=0.6051;EUR_AF=0.827;SAS_AF=0.8221;AA=A|||;VT=SNP
13	38509895	rs4943553	T	C	100	PASS	AC=1724;AF=0.344249;AN=5008;NS=2504;DP=17180;EAS_AF=0.506;AMR_AF=0.3372;AFR_AF=0.1823;EUR_AF=0.3012;SAS_AF=0.4458;AA=T|||;VT=SNP
13	38510216	rs2068891	G	A	100	PASS	AC=1731;AF=0.345647;AN=5008;NS=2504;DP=18633;EAS_AF=0.506;AMR_AF=0.3372;AFR_AF=0.1876;EUR_AF=0.3012;SAS_AF=0.4458;AA=G|||;VT=SNP
13	38510408	rs2068890	T	A	100	PASS	AC=724;AF=0.144569;AN=5008;NS=2504;DP=19927;EAS_AF=0.0942;AMR_AF=0.1037;AFR_AF=0.2292;EUR_AF=0.1312;SAS_AF=0.1247;AA=T|||;VT=SNP
13	38510464	rs1337605	G	A	100	PASS	AC=4018;AF=0.802316;AN=5008;NS=2504;DP=19453;EAS_AF=0.7252;AMR_AF=0.7061;AFR_AF=0.8238;EUR_AF=0.8449;SAS_AF=0.8773;AA=A|||;VT=SNP
13	38510772	rs961158	A	C	100	PASS	AC=465;AF=0.0928514;AN=5008;NS=2504;DP=18355;EAS_AF=0.0942;AMR_AF=0.0951;AFR_AF=0.0378;EUR_AF=0.1302;SAS_AF=0.1258;AA=A|||;VT=SNP
13	38511215	rs1337604	C	T	100	PASS	AC=1652;AF=0.329872;AN=5008;NS=2504;DP=19653;EAS_AF=0.124;AMR_AF=0.3256;AFR_AF=0.3109;EUR_AF=0.5189;SAS_AF=0.3763;AA=C|||;VT=SNP
13	38511320	rs1337603	A	G	100	PASS	AC=1653;AF=0.330072;AN=5008;NS=2504;DP=19544;EAS_AF=0.124;AMR_AF=0.3256;AFR_AF=0.3101;EUR_AF=0.5209;SAS_AF=0.3763;AA=A|||;VT=SNP
13	38511675	rs6563575	G	A	100	PASS	AC=724;AF=0.144569;AN=5008;NS=2504;DP=21343;EAS_AF=0.0942;AMR_AF=0.1037;AFR_AF=0.2292;EUR_AF=0.1312;SAS_AF=0.1247;AA=G|||;VT=SNP
13	38511845	rs7325031	C	T	100	PASS	AC=707;AF=0.141174;AN=5008;NS=2504;DP=16054;EAS_AF=0.0942;AMR_AF=0.1037;AFR_AF=0.2156;EUR_AF=0.1312;SAS_AF=0.1258;AA=C|||;VT=SNP
13	38511858	rs10219814	T	C	100	PASS	AC=957;AF=0.191094;AN=5008;NS=2504;DP=15717;EAS_AF=0.0298;AMR_AF=0.2233;AFR_AF=0.1014;EUR_AF=0.3897;SAS_AF=0.2515;AA=C|||;VT=SNP
13	38512247	rs57078355	A	C	100	PASS	AC=397;AF=0.0792732;AN=5008;NS=2504;DP=14838;EAS_AF=0.2421;AMR_AF=0.0663;AFR_AF=0.003;EUR_AF=0.0169;SAS_AF=0.0879;AA=A|||;VT=SNP
13	38512532	rs9548113	T	C	100	PASS	AC=1742;AF=0.347843;AN=5008;NS=2504;DP=16890;EAS_AF=0.506;AMR_AF=0.3386;AFR_AF=0.1936;EUR_AF=0.3032;SAS_AF=0.4458;AA=T|||;VT=SNP
13	38513218	rs945859	C	A	100	PASS	AC=4015;AF=0.801717;AN=5008;NS=2504;DP=19094;EAS_AF=0.7252;AMR_AF=0.7061;AFR_AF=0.8215;EUR_AF=0.8449;SAS_AF=0.8773;AA=A|||;VT=SNP
13	38513437	rs7996872	A	G	100	PASS	AC=1741;AF=0.347644;AN=5008;NS=2504;DP=18714;EAS_AF=0.506;AMR_AF=0.3386;AFR_AF=0.1929;EUR_AF=0.3032;SAS_AF=0.4458;AA=A|||;VT=SNP
13	38513940	rs9315528	G	T	100	PASS	AC=1653;AF=0.330072;AN=5008;NS=2504;DP=15672;EAS_AF=0.124;AMR_AF=0.3242;AFR_AF=0.3109;EUR_AF=0.5209;SAS_AF=0.3763;AA=G|||;VT=SNP
13	38514642	rs9603286	G	A	100	PASS	AC=1654;AF=0.330272;AN=5008;NS=2504;DP=15827;EAS_AF=0.124;AMR_AF=0.3256;AFR_AF=0.3109;EUR_AF=0.5209;SAS_AF=0.3763;AA=G|||;VT=SNP
13	38514649	rs2485286	C	T	100	PASS	AC=4015;AF=0.801717;AN=5008;NS=2504;DP=15729;EAS_AF=0.7252;AMR_AF=0.7061;AFR_AF=0.8215;EUR_AF=0.8449;SAS_AF=0.8773;AA=T|||;VT=SNP
13	38514693	rs9532135	A	G	100	PASS	AC=1658;AF=0.33107;AN=5008;NS=2504;DP=14344;EAS_AF=0.124;AMR_AF=0.3256;AFR_AF=0.3139;EUR_AF=0.5209;SAS_AF=0.3763;AA=A|||;VT=SNP
13	38515459	rs7322764	C	G	100	PASS	AC=3685;AF=0.735823;AN=5008;NS=2504;DP=15040;EAS_AF=0.7252;AMR_AF=0.6758;AFR_AF=0.6225;EUR_AF=0.8231;SAS_AF=0.8528;AA=G|||;VT=SNP
13	38516824	rs79464684	G	T	100	PASS	AC=111;AF=0.0221645;AN=5008;NS=2504;DP=18607;EAS_AF=0.0635;AMR_AF=0.0072;AFR_AF=0.0015;EUR_AF=0.0159;SAS_AF=0.0245;AA=G|||;VT=SNP
13	38517070	rs9576402	G	A	100	PASS	AC=762;AF=0.152157;AN=5008;NS=2504;DP=19637;EAS_AF=0.2748;AMR_AF=0.281;AFR_AF=0.0106;EUR_AF=0.1551;SAS_AF=0.1227;AA=G|||;VT=SNP
13	38517523	rs11839420	G	A	100	PASS	AC=1884;AF=0.376198;AN=5008;NS=2504;DP=19761;EAS_AF=0.5069;AMR_AF=0.3501;AFR_AF=0.2943;EUR_AF=0.3012;SAS_AF=0.4479;AA=A|||;VT=SNP
13	38518238	rs7992543	G	A	100	PASS	AC=3682;AF=0.735224;AN=5008;NS=2504;DP=19402;EAS_AF=0.7252;AMR_AF=0.6758;AFR_AF=0.6203;EUR_AF=0.8231;SAS_AF=0.8528;AA=A|||;VT=SNP
13	38518334	rs7994826	A	G	100	PASS	AC=3685;AF=0.735823;AN=5008;NS=2504;DP=15845;EAS_AF=0.7252;AMR_AF=0.6758;AFR_AF=0.6225;EUR_AF=0.8231;SAS_AF=0.8528;AA=a|||;VT=SNP
13	38518415	rs17210436	G	A	100	PASS	AC=581;AF=0.116014;AN=5008;NS=2504;DP=17439;EAS_AF=0.0933;AMR_AF=0.0965;AFR_AF=0.1271;EUR_AF=0.1312;SAS_AF=0.1227;AA=G|||;VT=SNP
13	38518459	rs9548114	T	C	100	PASS	AC=930;AF=0.185703;AN=5008;NS=2504;DP=18052;EAS_AF=0.0298;AMR_AF=0.2233;AFR_AF=0.0825;EUR_AF=0.3897;SAS_AF=0.2495;AA=T|||;VT=SNP
13	38519281	rs2485287	A	C	100	PASS	AC=2909;AF=0.580871;AN=5008;NS=2504;DP=14824;EAS_AF=0.6002;AMR_AF=0.4813;AFR_AF=0.7027;EUR_AF=0.4543;SAS_AF=0.5971;AA=A|||;VT=SNP
13	38519907	rs1556781	G	A	100	PASS	AC=762;AF=0.152157;AN=5008;NS=2504;DP=15877;EAS_AF=0.2748;AMR_AF=0.281;AFR_AF=0.0106;EUR_AF=0.1551;SAS_AF=0.1227;AA=G|||;VT=SNP
13	38520144	rs9548115	C	T	100	PASS	AC=2592;AF=0.517572;AN=5008;NS=2504;DP=18317;EAS_AF=0.6002;AMR_AF=0.4496;AFR_AF=0.5144;EUR_AF=0.4324;SAS_AF=0.5726;AA=C|||;VT=SNP
13	38521085	rs7327323	A	G	100	PASS	AC=3686;AF=0.736022;AN=5008;NS=2504;DP=16660;EAS_AF=0.7252;AMR_AF=0.6744;AFR_AF=0.6233;EUR_AF=0.8231;SAS_AF=0.8538;AA=G|||;VT=SNP
13	38522731	rs9548117	C	A	100	PASS	AC=1077;AF=0.215056;AN=5008;NS=2504;DP=16544;EAS_AF=0.125;AMR_AF=0.2248;AFR_AF=0.0953;EUR_AF=0.3907;SAS_AF=0.2822;AA=A|||;VT=SNP
13	38522972	rs9576403	A	T	100	PASS	AC=1802;AF=0.359824;AN=5008;NS=2504;DP=18097;EAS_AF=0.5079;AMR_AF=0.3689;AFR_AF=0.1838;EUR_AF=0.3419;SAS_AF=0.4571;AA=A|||;VT=SNP
13	38523303	rs9315530	C	A	100	PASS	AC=1077;AF=0.215056;AN=5008;NS=2504;DP=17412;EAS_AF=0.125;AMR_AF=0.2248;AFR_AF=0.0953;EUR_AF=0.3907;SAS_AF=0.2822;AA=C|||;VT=SNP
13	38523618	rs11620108	C	G	100	PASS	AC=351;AF=0.0700879;AN=5008;NS=2504;DP=18757;EAS_AF=0.0258;AMR_AF=0.072;AFR_AF=0.0053;EUR_AF=0.1481;SAS_AF=0.1217;AA=C|||;VT=SNP
13	38527337	rs7490087	C	A	100	PASS	AC=1802;AF=0.359824;AN=5008;NS=2504;DP=11209;EAS_AF=0.5079;AMR_AF=0.3689;AFR_AF=0.1838;EUR_AF=0.3419;SAS_AF=0.4571;AA=C|||;VT=SNP
13	38527413	rs9576404	T	C	100	PASS	AC=1126;AF=0.22484;AN=5008;NS=2504;DP=10567;EAS_AF=0.3304;AMR_AF=0.3069;AFR_AF=0.1233;EUR_AF=0.2068;SAS_AF=0.2137;AA=T|||;VT=SNP
13	38527667	rs2323664	T	C	100	PASS	AC=3742;AF=0.747204;AN=5008;NS=2504;DP=13153;EAS_AF=0.7252;AMR_AF=0.6744;AFR_AF=0.6657;EUR_AF=0.8231;SAS_AF=0.8538;AA=C|||;VT=SNP
13	38527975	rs75300170	C	T	100	PASS	AC=351;AF=0.0700879;AN=5008;NS=2504;DP=16203;EAS_AF=0.0258;AMR_AF=0.072;AFR_AF=0.0053;EUR_AF=0.1481;SAS_AF=0.1217;AA=C|||;VT=SNP
13	38528141	rs1544142	C	T	100	PASS	AC=3743;AF=0.747404;AN=5008;NS=2504;DP=16010;EAS_AF=0.7252;AMR_AF=0.6744;AFR_AF=0.6664;EUR_AF=0.8231;SAS_AF=0.8538;AA=T|||;VT=SNP
13	38528879	rs111501303	G	A	100	PASS	AC=496;AF=0.0990415;AN=5008;NS=2504;DP=13956;EAS_AF=0.0923;AMR_AF=0.0634;AFR_AF=0.118;EUR_AF=0.0905;SAS_AF=0.1145;AA=A|||;VT=SNP
13	38530019	rs2027247	C	G	100	PASS	AC=1803;AF=0.360024;AN=5008;NS=2504;DP=18678;EAS_AF=0.5089;AMR_AF=0.3689;AFR_AF=0.1838;EUR_AF=0.3419;SAS_AF=0.4571;AA=C|||;VT=SNP
13	38530239	rs9603289	A	G	100	PASS	AC=723;AF=0.144369;AN=5008;NS=2504;DP=19224;EAS_AF=0.0923;AMR_AF=0.0677;AFR_AF=0.2874;EUR_AF=0.0905;SAS_AF=0.1145;AA=A|||;VT=SNP
13	38531499	rs9548118	C	A	100	PASS	AC=1803;AF=0.360024;AN=5008;NS=2504;DP=15056;EAS_AF=0.503;AMR_AF=0.3689;AFR_AF=0.1868;EUR_AF=0.3419;SAS_AF=0.4591;AA=C|||;VT=SNP
13	38531581	rs9548119	T	A	100	PASS	AC=1121;AF=0.223842;AN=5008;NS=2504;DP=14140;EAS_AF=0.3244;AMR_AF=0.3069;AFR_AF=0.1233;EUR_AF=0.2068;SAS_AF=0.2147;AA=T|||;VT=SNP
13	38531753	rs9576405	T	C	100	PASS	AC=765;AF=0.152756;AN=5008;NS=2504;DP=13819;EAS_AF=0.2798;AMR_AF=0.2824;AFR_AF=0.0106;EUR_AF=0.1551;SAS_AF=0.1196;AA=T|||;VT=SNP
13	38531846	rs76631367	G	A	100	PASS	AC=506;AF=0.101038;AN=5008;NS=2504;DP=15066;EAS_AF=0.0923;AMR_AF=0.0634;AFR_AF=0.1256;EUR_AF=0.0905;SAS_AF=0.1145;AA=G|||;VT=SNP
13	38531848	rs7994671	C	G	100	PASS	AC=3742;AF=0.747204;AN=5008;NS=2504;DP=15090;EAS_AF=0.7202;AMR_AF=0.6744;AFR_AF=0.6679;EUR_AF=0.8231;SAS_AF=0.8558;AA=G|||;VT=SNP
13	38532648	rs9548120	T	C	100	PASS	AC=1069;AF=0.213458;AN=5008;NS=2504;DP=15746;EAS_AF=0.125;AMR_AF=0.2248;AFR_AF=0.0908;EUR_AF=0.3887;SAS_AF=0.2822;AA=T|||;VT=SNP
13	38533329	rs10161861	G	A	100	PASS	AC=351;AF=0.0700879;AN=5008;NS=2504;DP=18473;EAS_AF=0.0258;AMR_AF=0.072;AFR_AF=0.0053;EUR_AF=0.1481;SAS_AF=0.1217;AA=G|||;VT=SNP
13	38533692	rs117925427	C	T	100	PASS	AC=134;AF=0.0267572;AN=5008;NS=2504;DP=17411;EAS_AF=0.0218;AMR_AF=0.0115;AFR_AF=0;EUR_AF=0.0368;SAS_AF=0.0685;AA=C|||;VT=SNP
13	38534201	rs9548121	A	C	100	PASS	AC=1054;AF=0.210463;AN=5008;NS=2504;DP=15270;EAS_AF=0.125;AMR_AF=0.2262;AFR_AF=0.0772;EUR_AF=0.3907;SAS_AF=0.2822;AA=A|||;VT=SNP
13	38534499	rs2323665	A	G	100	PASS	AC=1050;AF=0.209665;AN=5008;NS=2504;DP=12785;EAS_AF=0.125;AMR_AF=0.2233;AFR_AF=0.0756;EUR_AF=0.3907;SAS_AF=0.2822;AA=A|||;VT=SNP
13	38536297	rs1591673	T	C	100	PASS	AC=1999;AF=0.399161;AN=5008;NS=2504;DP=16647;EAS_AF=0.5169;AMR_AF=0.3905;AFR_AF=0.27;EUR_AF=0.3936;SAS_AF=0.4642;AA=T|||;VT=SNP
13	38537018	rs9532136	T	C	100	PASS	AC=852;AF=0.170128;AN=5008;NS=2504;DP=16117;EAS_AF=0.0298;AMR_AF=0.2104;AFR_AF=0.0749;EUR_AF=0.337;SAS_AF=0.2434;AA=T|||;VT=SNP
13	38537089	rs9566279	G	A	100	PASS	AC=753;AF=0.150359;AN=5008;NS=2504;DP=17382;EAS_AF=0.2619;AMR_AF=0.2867;AFR_AF=0.0106;EUR_AF=0.1541;SAS_AF=0.1237;AA=G|||;VT=SNP
13	38537408	rs73466440	T	C	100	PASS	AC=509;AF=0.101637;AN=5008;NS=2504;DP=19294;EAS_AF=0.0952;AMR_AF=0.0634;AFR_AF=0.1248;EUR_AF=0.0924;SAS_AF=0.1135;AA=T|||;VT=SNP
13	38537773	rs7336536	A	C	100	PASS	AC=1999;AF=0.399161;AN=5008;NS=2504;DP=17995;EAS_AF=0.5169;AMR_AF=0.3905;AFR_AF=0.27;EUR_AF=0.3936;SAS_AF=0.4642;AA=A|||;VT=SNP
13	38538217	rs2485483	C	T	100	PASS	AC=4080;AF=0.814696;AN=5008;NS=2504;DP=17883;EAS_AF=0.7381;AMR_AF=0.7003;AFR_AF=0.8631;EUR_AF=0.8469;SAS_AF=0.8763;AA=T|||;VT=SNP
13	38538986	rs4608212	G	A	100	PASS	AC=2722;AF=0.54353;AN=5008;NS=2504;DP=16612;EAS_AF=0.6121;AMR_AF=0.4582;AFR_AF=0.5545;EUR_AF=0.4861;SAS_AF=0.5777;AA=G|||;VT=SNP
13	38540165	rs1337086	C	A	100	PASS	AC=1171;AF=0.233826;AN=5008;NS=2504;DP=17910;EAS_AF=0.0298;AMR_AF=0.2421;AFR_AF=0.2648;EUR_AF=0.3588;SAS_AF=0.2679;AA=C|||;VT=SNP
13	38540166	rs1577781	C	A	100	PASS	AC=1171;AF=0.233826;AN=5008;NS=2504;DP=17885;EAS_AF=0.0298;AMR_AF=0.2421;AFR_AF=0.2648;EUR_AF=0.3588;SAS_AF=0.2679;AA=C|||;VT=SNP
13	38540370	rs12584914	T	G	100	PASS	AC=752;AF=0.15016;AN=5008;NS=2504;DP=18501;EAS_AF=0.1736;AMR_AF=0.0749;AFR_AF=0.0635;EUR_AF=0.1928;SAS_AF=0.2526;AA=T|||;VT=SNP
13	38541196	rs2225872	A	G	100	PASS	AC=1160;AF=0.231629;AN=5008;NS=2504;DP=16160;EAS_AF=0.0298;AMR_AF=0.2421;AFR_AF=0.2564;EUR_AF=0.3579;SAS_AF=0.2689;AA=A|||;VT=SNP
13	38542152	rs2265458	C	G	100	PASS	AC=1169;AF=0.233427;AN=5008;NS=2504;DP=16748;EAS_AF=0.0298;AMR_AF=0.2435;AFR_AF=0.2542;EUR_AF=0.3588;SAS_AF=0.2791;AA=C|||;VT=SNP
13	38542527	rs2245075	T	C	100	PASS	AC=1159;AF=0.23143;AN=5008;NS=2504;DP=13325;EAS_AF=0.0298;AMR_AF=0.2421;AFR_AF=0.2542;EUR_AF=0.3598;SAS_AF=0.2689;AA=C|||;VT=SNP
13	38542528	rs2245074	G	A	100	PASS	AC=1160;AF=0.231629;AN=5008;NS=2504;DP=13308;EAS_AF=0.0298;AMR_AF=0.2435;AFR_AF=0.2542;EUR_AF=0.3598;SAS_AF=0.2689;AA=G|||;VT=SNP
13	38542599	rs2245073	C	T	100	PASS	AC=1161;AF=0.231829;AN=5008;NS=2504;DP=12822;EAS_AF=0.0298;AMR_AF=0.2435;AFR_AF=0.2549;EUR_AF=0.3598;SAS_AF=0.2689;AA=C|||;VT=SNP
13	38542845	rs1337647	C	T	100	PASS	AC=1161;AF=0.231829;AN=5008;NS=2504;DP=12881;EAS_AF=0.0298;AMR_AF=0.2435;AFR_AF=0.2549;EUR_AF=0.3598;SAS_AF=0.2689;AA=T|||;VT=SNP
13	38543039	rs2485488	A	G	100	PASS	AC=1143;AF=0.228235;AN=5008;NS=2504;DP=14647;EAS_AF=0.0298;AMR_AF=0.2421;AFR_AF=0.2421;EUR_AF=0.3598;SAS_AF=0.2689;AA=A|||;VT=SNP
13	38543156	rs9532137	G	A	100	PASS	AC=848;AF=0.169329;AN=5008;NS=2504;DP=16834;EAS_AF=0.0298;AMR_AF=0.2133;AFR_AF=0.0666;EUR_AF=0.3419;SAS_AF=0.2434;AA=G|||;VT=SNP
13	38543320	rs9576406	C	T	100	PASS	AC=750;AF=0.14976;AN=5008;NS=2504;DP=17010;EAS_AF=0.2619;AMR_AF=0.2853;AFR_AF=0.0091;EUR_AF=0.1541;SAS_AF=0.1237;AA=C|||;VT=SNP
13	38543813	rs2785959	A	G	100	PASS	AC=1143;AF=0.228235;AN=5008;NS=2504;DP=19025;EAS_AF=0.0298;AMR_AF=0.2421;AFR_AF=0.2421;EUR_AF=0.3598;SAS_AF=0.2689;AA=A|||;VT=SNP
13	38544013	rs2256009	A	G	100	PASS	AC=1143;AF=0.228235;AN=5008;NS=2504;DP=20361;EAS_AF=0.0298;AMR_AF=0.2421;AFR_AF=0.2421;EUR_AF=0.3598;SAS_AF=0.2689;AA=A|||;VT=SNP
13	38545050	rs2485491	C	T	100	PASS	AC=1143;AF=0.228235;AN=5008;NS=2504;DP=20727;EAS_AF=0.0298;AMR_AF=0.2421;AFR_AF=0.2421;EUR_AF=0.3598;SAS_AF=0.2689;AA=C|||;VT=SNP
13	38545248	rs140158226	T	C	100	PASS	AC=279;AF=0.0557109;AN=5008;NS=2504;DP=19731;EAS_AF=0.0258;AMR_AF=0.0591;AFR_AF=0.0038;EUR_AF=0.0954;SAS_AF=0.1135;AA=T|||;VT=SNP
13	38545301	rs2485290	A	C	100	PASS	AC=1437;AF=0.286941;AN=5008;NS=2504;DP=18806;EAS_AF=0.126;AMR_AF=0.2435;AFR_AF=0.3661;EUR_AF=0.3618;SAS_AF=0.2996;AA=C|||;VT=SNP
13	38545876	rs2095674	T	C	100	PASS	AC=2841;AF=0.567292;AN=5008;NS=2504;DP=19504;EAS_AF=0.7073;AMR_AF=0.4539;AFR_AF=0.5492;EUR_AF=0.4861;SAS_AF=0.6115;AA=T|||;VT=SNP
13	38546169	rs71423167	G	A	100	PASS	AC=954;AF=0.190495;AN=5008;NS=2504;DP=17180;EAS_AF=0.2609;AMR_AF=0.2997;AFR_AF=0.1596;EUR_AF=0.1541;SAS_AF=0.1196;AA=g|||;VT=SNP
13	38546176	rs4508312	G	A	100	PASS	AC=2814;AF=0.561901;AN=5008;NS=2504;DP=17499;EAS_AF=0.7083;AMR_AF=0.4524;AFR_AF=0.5295;EUR_AF=0.4861;SAS_AF=0.6104;AA=g|||;VT=SNP
13	38547029	rs61955037	C	G	100	PASS	AC=2388;AF=0.476837;AN=5008;NS=2504;DP=15941;EAS_AF=0.6121;AMR_AF=0.3905;AFR_AF=0.466;EUR_AF=0.3946;SAS_AF=0.498;AA=-|||;VT=SNP
13	38547063	rs112941991	G	A	100	PASS	AC=2111;AF=0.421526;AN=5008;NS=2504;DP=14930;EAS_AF=0.5169;AMR_AF=0.389;AFR_AF=0.354;EUR_AF=0.3926;SAS_AF=0.4673;AA=g|||;VT=SNP
13	38547170	rs137933255	G	A	100	PASS	AC=469;AF=0.0936502;AN=5008;NS=2504;DP=19341;EAS_AF=0.0972;AMR_AF=0.0634;AFR_AF=0.0938;EUR_AF=0.0915;SAS_AF=0.1135;AA=g|||;VT=SNP
13	38547262	rs144628488	G	C	100	PASS	AC=470;AF=0.0938498;AN=5008;NS=2504;DP=18454;EAS_AF=0.0982;AMR_AF=0.0634;AFR_AF=0.0938;EUR_AF=0.0915;SAS_AF=0.1135;AA=g|||;VT=SNP
13	38547851	rs55634752	T	G	100	PASS	AC=2388;AF=0.476837;AN=5008;NS=2504;DP=12025;EAS_AF=0.6121;AMR_AF=0.3905;AFR_AF=0.466;EUR_AF=0.3946;SAS_AF=0.498;AA=G|||;VT=SNP
13	38547855	rs9548129	G	A	100	PASS	AC=845;AF=0.16873;AN=5008;NS=2504;DP=11863;EAS_AF=0.0298;AMR_AF=0.2133;AFR_AF=0.0651;EUR_AF=0.341;SAS_AF=0.2434;AA=N|||;VT=SNP
13	38548118	rs56346021	G	A	100	PASS	AC=2388;AF=0.476837;AN=5008;NS=2504;DP=14321;EAS_AF=0.6121;AMR_AF=0.3919;AFR_AF=0.4652;EUR_AF=0.3946;SAS_AF=0.498;AA=G|||;VT=SNP
13	38548267	rs9603292	G	A	100	PASS	AC=2348;AF=0.46885;AN=5008;NS=2504;DP=15604;EAS_AF=0.6121;AMR_AF=0.3905;AFR_AF=0.4357;EUR_AF=0.3946;SAS_AF=0.498;AA=g|||;VT=SNP
13	38548336	rs9603294	T	C	100	PASS	AC=2388;AF=0.476837;AN=5008;NS=2504;DP=17100;EAS_AF=0.6121;AMR_AF=0.3905;AFR_AF=0.466;EUR_AF=0.3946;SAS_AF=0.498;AA=c|||;VT=SNP
13	38548514	rs9576407	G	A	100	PASS	AC=2389;AF=0.477037;AN=5008;NS=2504;DP=18672;EAS_AF=0.6121;AMR_AF=0.3905;AFR_AF=0.466;EUR_AF=0.3956;SAS_AF=0.498;AA=G|||;VT=SNP
13	38548930	rs9548130	T	C	100	PASS	AC=2388;AF=0.476837;AN=5008;NS=2504;DP=19578;EAS_AF=0.6121;AMR_AF=0.3905;AFR_AF=0.466;EUR_AF=0.3946;SAS_AF=0.498;AA=C|||;VT=SNP
13	38549149	rs9548131	A	G	100	PASS	AC=2388;AF=0.476837;AN=5008;NS=2504;DP=19062;EAS_AF=0.6121;AMR_AF=0.3905;AFR_AF=0.466;EUR_AF=0.3946;SAS_AF=0.498;AA=G|||;VT=SNP
13	38549223	rs9548132	G	A	100	PASS	AC=2388;AF=0.476837;AN=5008;NS=2504;DP=18282;EAS_AF=0.6121;AMR_AF=0.3905;AFR_AF=0.466;EUR_AF=0.3946;SAS_AF=0.498;AA=A|||;VT=SNP
13	38549290	rs9548133	T	C	100	PASS	AC=2858;AF=0.570687;AN=5008;NS=2504;DP=17536;EAS_AF=0.7093;AMR_AF=0.4539;AFR_AF=0.5598;EUR_AF=0.4861;SAS_AF=0.6125;AA=C|||;VT=SNP
13	38549502	rs9576408	A	G	100	PASS	AC=2855;AF=0.570088;AN=5008;NS=2504;DP=15863;EAS_AF=0.7083;AMR_AF=0.4524;AFR_AF=0.5598;EUR_AF=0.4861;SAS_AF=0.6115;AA=G|||;VT=SNP
13	38549908	rs9548134	G	A	100	PASS	AC=2857;AF=0.570487;AN=5008;NS=2504;DP=16020;EAS_AF=0.7093;AMR_AF=0.4539;AFR_AF=0.5598;EUR_AF=0.4861;SAS_AF=0.6115;AA=G|||;VT=SNP
13	38549977	rs9548135	A	T	100	PASS	AC=2875;AF=0.574081;AN=5008;NS=2504;DP=17815;EAS_AF=0.7093;AMR_AF=0.4553;AFR_AF=0.5726;EUR_AF=0.4861;SAS_AF=0.6115;AA=T|||;VT=SNP
13	38550242	rs2485492	G	A	100	PASS	AC=1143;AF=0.228235;AN=5008;NS=2504;DP=16347;EAS_AF=0.0298;AMR_AF=0.2421;AFR_AF=0.2405;EUR_AF=0.3608;SAS_AF=0.2699;AA=G|||;VT=SNP
13	38550594	rs1572503	T	C	100	PASS	AC=845;AF=0.16873;AN=5008;NS=2504;DP=13992;EAS_AF=0.0298;AMR_AF=0.2133;AFR_AF=0.0651;EUR_AF=0.341;SAS_AF=0.2434;AA=T|||;VT=SNP
13	38550637	rs2485291	T	C	100	PASS	AC=3994;AF=0.797524;AN=5008;NS=2504;DP=14865;EAS_AF=0.7391;AMR_AF=0.696;AFR_AF=0.7973;EUR_AF=0.8459;SAS_AF=0.8804;AA=T|||;VT=SNP
13	38551018	rs1556782	A	G	100	PASS	AC=3850;AF=0.76877;AN=5008;NS=2504;DP=19014;EAS_AF=0.7391;AMR_AF=0.696;AFR_AF=0.6891;EUR_AF=0.8449;SAS_AF=0.8804;AA=A|||;VT=SNP
13	38551164	rs1556783	C	T	100	PASS	AC=2363;AF=0.471845;AN=5008;NS=2504;DP=14926;EAS_AF=0.6121;AMR_AF=0.3919;AFR_AF=0.4463;EUR_AF=0.3946;SAS_AF=0.498;AA=T|||;VT=SNP
13	38551242	rs73449811	A	G	100	PASS	AC=470;AF=0.0938498;AN=5008;NS=2504;DP=17169;EAS_AF=0.0972;AMR_AF=0.0634;AFR_AF=0.0946;EUR_AF=0.0915;SAS_AF=0.1135;AA=A|||;VT=SNP
13	38551272	rs1011611	T	C	100	PASS	AC=628;AF=0.125399;AN=5008;NS=2504;DP=17111;EAS_AF=0.1667;AMR_AF=0.0706;AFR_AF=0.053;EUR_AF=0.173;SAS_AF=0.1708;AA=T|||;VT=SNP
13	38551635	rs2255148	G	A	100	PASS	AC=1292;AF=0.257987;AN=5008;NS=2504;DP=16988;EAS_AF=0.0298;AMR_AF=0.2435;AFR_AF=0.3533;EUR_AF=0.3608;SAS_AF=0.2689;AA=G|||;VT=SNP
13	38551659	rs1974265	T	A	100	PASS	AC=2109;AF=0.421126;AN=5008;NS=2504;DP=17193;EAS_AF=0.5169;AMR_AF=0.3905;AFR_AF=0.351;EUR_AF=0.3926;SAS_AF=0.4683;AA=T|||;VT=SNP
13	38551758	rs1556784	A	T	100	PASS	AC=1947;AF=0.388778;AN=5008;NS=2504;DP=18078;EAS_AF=0.5169;AMR_AF=0.3862;AFR_AF=0.2315;EUR_AF=0.3926;SAS_AF=0.4673;AA=A|||;VT=SNP
13	38551822	rs9548136	T	C	100	PASS	AC=990;AF=0.197684;AN=5008;NS=2504;DP=18082;EAS_AF=0.0298;AMR_AF=0.2262;AFR_AF=0.1664;EUR_AF=0.3419;SAS_AF=0.2444;AA=T|||;VT=SNP
13	38551825	rs1556785	G	A	100	PASS	AC=2239;AF=0.447085;AN=5008;NS=2504;DP=18209;EAS_AF=0.6121;AMR_AF=0.3905;AFR_AF=0.354;EUR_AF=0.3936;SAS_AF=0.498;AA=G|||;VT=SNP
13	38552027	rs1337594	A	T	100	PASS	AC=4054;AF=0.809505;AN=5008;NS=2504;DP=19231;EAS_AF=0.7391;AMR_AF=0.7003;AFR_AF=0.8404;EUR_AF=0.8459;SAS_AF=0.8804;AA=T|||;VT=SNP
13	38552094	rs1337595	A	T	100	PASS	AC=4054;AF=0.809505;AN=5008;NS=2504;DP=17736;EAS_AF=0.7391;AMR_AF=0.7003;AFR_AF=0.8404;EUR_AF=0.8459;SAS_AF=0.8804;AA=T|||;VT=SNP
13	38552124	rs7986382	G	A	100	PASS	AC=2307;AF=0.460663;AN=5008;NS=2504;DP=18053;EAS_AF=0.6121;AMR_AF=0.3919;AFR_AF=0.4047;EUR_AF=0.3936;SAS_AF=0.498;AA=G|||;VT=SNP
13	38552205	rs1337596	A	G	100	PASS	AC=4048;AF=0.808307;AN=5008;NS=2504;DP=18614;EAS_AF=0.7391;AMR_AF=0.7003;AFR_AF=0.8359;EUR_AF=0.8459;SAS_AF=0.8804;AA=G|||;VT=SNP
13	38552484	rs2485292	C	A	100	PASS	AC=4048;AF=0.808307;AN=5008;NS=2504;DP=17121;EAS_AF=0.7391;AMR_AF=0.7003;AFR_AF=0.8359;EUR_AF=0.8459;SAS_AF=0.8804;AA=A|||;VT=SNP
13	38552491	rs7988940	A	T	100	PASS	AC=1947;AF=0.388778;AN=5008;NS=2504;DP=17247;EAS_AF=0.5169;AMR_AF=0.3862;AFR_AF=0.2315;EUR_AF=0.3926;SAS_AF=0.4673;AA=A|||;VT=SNP
13	38552673	rs2265441	T	A	100	PASS	AC=1271;AF=0.253794;AN=5008;NS=2504;DP=19066;EAS_AF=0.0298;AMR_AF=0.245;AFR_AF=0.3366;EUR_AF=0.3608;SAS_AF=0.2689;AA=T|||;VT=SNP
13	38553087	rs2485293	C	T	100	PASS	AC=1742;AF=0.347843;AN=5008;NS=2504;DP=19416;EAS_AF=0.127;AMR_AF=0.3084;AFR_AF=0.4312;EUR_AF=0.4523;SAS_AF=0.3834;AA=C|||;VT=SNP
13	38553709	rs2243573	C	T	100	PASS	AC=1741;AF=0.347644;AN=5008;NS=2504;DP=17688;EAS_AF=0.127;AMR_AF=0.3084;AFR_AF=0.4312;EUR_AF=0.4523;SAS_AF=0.3824;AA=T|||;VT=SNP
13	38555233	rs2485294	G	T	100	PASS	AC=4048;AF=0.808307;AN=5008;NS=2504;DP=15981;EAS_AF=0.7391;AMR_AF=0.7003;AFR_AF=0.8359;EUR_AF=0.8459;SAS_AF=0.8804;AA=T|||;VT=SNP
13	38555503	rs2485295	A	G	100	PASS	AC=4048;AF=0.808307;AN=5008;NS=2504;DP=16460;EAS_AF=0.7391;AMR_AF=0.7003;AFR_AF=0.8359;EUR_AF=0.8459;SAS_AF=0.8804;AA=G|||;VT=SNP
13	38555627	rs9548138	T	C	100	PASS	AC=2307;AF=0.460663;AN=5008;NS=2504;DP=16417;EAS_AF=0.6121;AMR_AF=0.3919;AFR_AF=0.4047;EUR_AF=0.3936;SAS_AF=0.498;AA=T|||;VT=SNP
13	38556245	rs7985234	T	C	100	PASS	AC=2308;AF=0.460863;AN=5008;NS=2504;DP=18217;EAS_AF=0.6121;AMR_AF=0.3919;AFR_AF=0.4054;EUR_AF=0.3936;SAS_AF=0.498;AA=T|||;VT=SNP
13	38556807	rs2039672	G	T	100	PASS	AC=1948;AF=0.388978;AN=5008;NS=2504;DP=17427;EAS_AF=0.5169;AMR_AF=0.3862;AFR_AF=0.2322;EUR_AF=0.3926;SAS_AF=0.4673;AA=G|||;VT=SNP
13	38557085	rs2243570	A	G	100	PASS	AC=1270;AF=0.253594;AN=5008;NS=2504;DP=16977;EAS_AF=0.0298;AMR_AF=0.245;AFR_AF=0.3366;EUR_AF=0.3608;SAS_AF=0.2679;AA=A|||;VT=SNP
13	38557462	rs7322666	C	G	100	PASS	AC=2108;AF=0.420927;AN=5008;NS=2504;DP=14365;EAS_AF=0.5169;AMR_AF=0.3905;AFR_AF=0.351;EUR_AF=0.3926;SAS_AF=0.4673;AA=C|||;VT=SNP
13	38557785	rs9576409	C	T	100	PASS	AC=748;AF=0.149361;AN=5008;NS=2504;DP=16762;EAS_AF=0.2609;AMR_AF=0.2853;AFR_AF=0.0098;EUR_AF=0.1541;SAS_AF=0.1217;AA=C|||;VT=SNP
13	38558586	rs2152847	G	A	100	PASS	AC=2306;AF=0.460463;AN=5008;NS=2504;DP=16992;EAS_AF=0.6121;AMR_AF=0.3919;AFR_AF=0.4047;EUR_AF=0.3936;SAS_AF=0.4969;AA=G|||;VT=SNP
13	38558693	rs73449825	C	T	100	PASS	AC=459;AF=0.0916534;AN=5008;NS=2504;DP=16059;EAS_AF=0.0972;AMR_AF=0.0634;AFR_AF=0.087;EUR_AF=0.0915;SAS_AF=0.1125;AA=C|||;VT=SNP
13	38559319	rs2485296	A	T	100	PASS	AC=2993;AF=0.597644;AN=5008;NS=2504;DP=9614;EAS_AF=0.5992;AMR_AF=0.5908;AFR_AF=0.5991;EUR_AF=0.6064;SAS_AF=0.59;AA=T|||;VT=SNP
13	38559606	rs60128542	G	T	100	PASS	AC=469;AF=0.0936502;AN=5008;NS=2504;DP=18236;EAS_AF=0.0972;AMR_AF=0.0634;AFR_AF=0.0946;EUR_AF=0.0915;SAS_AF=0.1125;AA=G|||;VT=SNP
13	38559659	rs56695117	G	A	100	PASS	AC=469;AF=0.0936502;AN=5008;NS=2504;DP=17877;EAS_AF=0.0972;AMR_AF=0.0634;AFR_AF=0.0946;EUR_AF=0.0915;SAS_AF=0.1125;AA=G|||;VT=SNP
13	38560698	rs117225560	A	G	100	PASS	AC=261;AF=0.0521166;AN=5008;NS=2504;DP=17942;EAS_AF=0.0675;AMR_AF=0.0533;AFR_AF=0.0068;EUR_AF=0.0537;SAS_AF=0.0951;AA=A|||;VT=SNP
13	38560929	rs9576411	T	C	100	PASS	AC=2237;AF=0.446685;AN=5008;NS=2504;DP=16048;EAS_AF=0.6111;AMR_AF=0.3905;AFR_AF=0.354;EUR_AF=0.3936;SAS_AF=0.4969;AA=T|||;VT=SNP
13	38561474	rs2251138	A	C	100	PASS	AC=4054;AF=0.809505;AN=5008;NS=2504;DP=15144;EAS_AF=0.7391;AMR_AF=0.7003;AFR_AF=0.8404;EUR_AF=0.8459;SAS_AF=0.8804;AA=C|||;VT=SNP
13	38561502	rs2251137	T	C	100	PASS	AC=4048;AF=0.808307;AN=5008;NS=2504;DP=14904;EAS_AF=0.7391;AMR_AF=0.7003;AFR_AF=0.8359;EUR_AF=0.8459;SAS_AF=0.8804;AA=C|||;VT=SNP
13	38561624	rs61500105	A	G	100	PASS	AC=469;AF=0.0936502;AN=5008;NS=2504;DP=15040;EAS_AF=0.0972;AMR_AF=0.0634;AFR_AF=0.0946;EUR_AF=0.0915;SAS_AF=0.1125;AA=A|||;VT=SNP
13	38561772	rs60659226	A	T	100	PASS	AC=469;AF=0.0936502;AN=5008;NS=2504;DP=13897;EAS_AF=0.0972;AMR_AF=0.0634;AFR_AF=0.0946;EUR_AF=0.0915;SAS_AF=0.1125;AA=A|||;VT=SNP
13	38562000	rs4941882	C	T	100	PASS	AC=2307;AF=0.460663;AN=5008;NS=2504;DP=17192;EAS_AF=0.6121;AMR_AF=0.3919;AFR_AF=0.4054;EUR_AF=0.3936;SAS_AF=0.4969;AA=C|||;VT=SNP
13	38562315	rs8000837	T	C	100	PASS	AC=4023;AF=0.803315;AN=5008;NS=2504;DP=17132;EAS_AF=0.7391;AMR_AF=0.6988;AFR_AF=0.8177;EUR_AF=0.8459;SAS_AF=0.8804;AA=C|||;VT=SNP
13	38562871	rs9548141	A	G	100	PASS	AC=995;AF=0.198682;AN=5008;NS=2504;DP=15157;EAS_AF=0.0298;AMR_AF=0.2262;AFR_AF=0.1694;EUR_AF=0.3419;SAS_AF=0.2454;AA=A|||;VT=SNP
13	38564315	rs9532141	C	A	100	PASS	AC=2149;AF=0.429113;AN=5008;NS=2504;DP=15567;EAS_AF=0.6121;AMR_AF=0.3876;AFR_AF=0.2874;EUR_AF=0.3936;SAS_AF=0.498;AA=C|||;VT=SNP
13	38564962	rs73449830	C	T	100	PASS	AC=469;AF=0.0936502;AN=5008;NS=2504;DP=18013;EAS_AF=0.0972;AMR_AF=0.0634;AFR_AF=0.0946;EUR_AF=0.0915;SAS_AF=0.1125;AA=C|||;VT=SNP
13	38565127	rs12428838	G	A	100	PASS	AC=994;AF=0.198482;AN=5008;NS=2504;DP=17860;EAS_AF=0.0308;AMR_AF=0.2277;AFR_AF=0.1679;EUR_AF=0.3419;SAS_AF=0.2444;AA=G|||;VT=SNP
13	38566059	rs817734	G	T	100	PASS	AC=4048;AF=0.808307;AN=5008;NS=2504;DP=15189;EAS_AF=0.7391;AMR_AF=0.7003;AFR_AF=0.8359;EUR_AF=0.8459;SAS_AF=0.8804;AA=T|||;VT=SNP
13	38566571	rs9548143	A	C	100	PASS	AC=2109;AF=0.421126;AN=5008;NS=2504;DP=14774;EAS_AF=0.5169;AMR_AF=0.3905;AFR_AF=0.3517;EUR_AF=0.3926;SAS_AF=0.4673;AA=A|||;VT=SNP
13	38566978	rs73449837	C	T	100	PASS	AC=469;AF=0.0936502;AN=5008;NS=2504;DP=16062;EAS_AF=0.0972;AMR_AF=0.0634;AFR_AF=0.0946;EUR_AF=0.0915;SAS_AF=0.1125;AA=C|||;VT=SNP
13	38567009	rs9548145	A	G	100	PASS	AC=1402;AF=0.279952;AN=5008;NS=2504;DP=16783;EAS_AF=0.2619;AMR_AF=0.3112;AFR_AF=0.1316;EUR_AF=0.3757;SAS_AF=0.3783;AA=A|||;VT=SNP
13	38567175	rs9594248	T	A	100	PASS	AC=1027;AF=0.205072;AN=5008;NS=2504;DP=16656;EAS_AF=0.0298;AMR_AF=0.2291;AFR_AF=0.1921;EUR_AF=0.3419;SAS_AF=0.2454;AA=T|||;VT=SNP
13	38567364	rs1832329	A	T	100	PASS	AC=2553;AF=0.509784;AN=5008;NS=2504;DP=19104;EAS_AF=0.6121;AMR_AF=0.4078;AFR_AF=0.5492;EUR_AF=0.4135;SAS_AF=0.5225;AA=A|||;VT=SNP
13	38567803	rs9566283	A	G	100	PASS	AC=1897;AF=0.378794;AN=5008;NS=2504;DP=21122;EAS_AF=0.5159;AMR_AF=0.3818;AFR_AF=0.1967;EUR_AF=0.3926;SAS_AF=0.4673;AA=A|||;VT=SNP
13	38567889	rs9548146	T	C	100	PASS	AC=845;AF=0.16873;AN=5008;NS=2504;DP=19651;EAS_AF=0.0278;AMR_AF=0.2133;AFR_AF=0.0658;EUR_AF=0.341;SAS_AF=0.2444;AA=T|||;VT=SNP
13	38567915	rs2485494	A	G	100	PASS	AC=4048;AF=0.808307;AN=5008;NS=2504;DP=19048;EAS_AF=0.7391;AMR_AF=0.7003;AFR_AF=0.8359;EUR_AF=0.8459;SAS_AF=0.8804;AA=G|||;VT=SNP
13	38568017	rs7999240	C	T	100	PASS	AC=1898;AF=0.378994;AN=5008;NS=2504;DP=16438;EAS_AF=0.5169;AMR_AF=0.3818;AFR_AF=0.1967;EUR_AF=0.3926;SAS_AF=0.4673;AA=C|||;VT=SNP
13	38568216	rs9548147	G	A	100	PASS	AC=847;AF=0.169129;AN=5008;NS=2504;DP=19555;EAS_AF=0.0298;AMR_AF=0.2133;AFR_AF=0.0658;EUR_AF=0.341;SAS_AF=0.2444;AA=G|||;VT=SNP
13	38568273	rs73449842	A	G	100	PASS	AC=459;AF=0.0916534;AN=5008;NS=2504;DP=20048;EAS_AF=0.0972;AMR_AF=0.0634;AFR_AF=0.087;EUR_AF=0.0915;SAS_AF=0.1125;AA=A|||;VT=SNP
13	38568693	rs9315532	C	G	100	PASS	AC=1027;AF=0.205072;AN=5008;NS=2504;DP=20201;EAS_AF=0.0298;AMR_AF=0.2291;AFR_AF=0.1921;EUR_AF=0.3419;SAS_AF=0.2454;AA=C|||;VT=SNP
13	38568797	rs2247531	A	G	100	PASS	AC=4052;AF=0.809105;AN=5008;NS=2504;DP=17435;EAS_AF=0.7411;AMR_AF=0.7003;AFR_AF=0.8359;EUR_AF=0.8479;SAS_AF=0.8804;AA=G|||;VT=SNP
13	38569242	rs2485298	G	A	100	PASS	AC=4049;AF=0.808506;AN=5008;NS=2504;DP=17085;EAS_AF=0.7401;AMR_AF=0.7003;AFR_AF=0.8359;EUR_AF=0.8459;SAS_AF=0.8804;AA=A|||;VT=SNP
13	38569255	rs2485495	C	T	100	PASS	AC=4049;AF=0.808506;AN=5008;NS=2504;DP=17050;EAS_AF=0.7401;AMR_AF=0.7003;AFR_AF=0.8359;EUR_AF=0.8459;SAS_AF=0.8804;AA=T|||;VT=SNP
13	38570831	rs9532142	A	T	100	PASS	AC=847;AF=0.169129;AN=5008;NS=2504;DP=14429;EAS_AF=0.0298;AMR_AF=0.2133;AFR_AF=0.0658;EUR_AF=0.341;SAS_AF=0.2444;AA=A|||;VT=SNP
13	38572769	rs863660	G	A	100	PASS	AC=2506;AF=0.500399;AN=5008;NS=2504;DP=18144;EAS_AF=0.6131;AMR_AF=0.4035;AFR_AF=0.5159;EUR_AF=0.4125;SAS_AF=0.5225;AA=G|||;VT=SNP
13	38572893	rs58593145	A	G	100	PASS	AC=469;AF=0.0936502;AN=5008;NS=2504;DP=17468;EAS_AF=0.0972;AMR_AF=0.0634;AFR_AF=0.0946;EUR_AF=0.0915;SAS_AF=0.1125;AA=A|||;VT=SNP
13	38573313	rs9603299	T	C	100	PASS	AC=1460;AF=0.291534;AN=5008;NS=2504;DP=16426;EAS_AF=0.127;AMR_AF=0.2896;AFR_AF=0.261;EUR_AF=0.4334;SAS_AF=0.3579;AA=T|||;VT=SNP
13	38573763	rs7992568	A	G	100	PASS	AC=510;AF=0.101837;AN=5008;NS=2504;DP=16364;EAS_AF=0.0982;AMR_AF=0.0648;AFR_AF=0.1241;EUR_AF=0.0915;SAS_AF=0.1125;AA=A|||;VT=SNP
13	38575137	rs817724	C	T	100	PASS	AC=4047;AF=0.808107;AN=5008;NS=2504;DP=11153;EAS_AF=0.7401;AMR_AF=0.6988;AFR_AF=0.8343;EUR_AF=0.8459;SAS_AF=0.8814;AA=T|||;VT=SNP
13	38577056	rs7337322	C	A	100	PASS	AC=456;AF=0.0910543;AN=5008;NS=2504;DP=18280;EAS_AF=0.0962;AMR_AF=0.062;AFR_AF=0.0893;EUR_AF=0.0915;SAS_AF=0.1084;AA=C|||;VT=SNP
13	38577368	rs9576414	A	G	100	PASS	AC=745;AF=0.148762;AN=5008;NS=2504;DP=15631;EAS_AF=0.2599;AMR_AF=0.2867;AFR_AF=0.0106;EUR_AF=0.1531;SAS_AF=0.1186;AA=A|||;VT=SNP
13	38577693	rs2485497	A	G	100	PASS	AC=4074;AF=0.813498;AN=5008;NS=2504;DP=17872;EAS_AF=0.7401;AMR_AF=0.7017;AFR_AF=0.8525;EUR_AF=0.8469;SAS_AF=0.8814;AA=A|||;VT=SNP
13	38578524	rs9315533	G	A	100	PASS	AC=993;AF=0.198283;AN=5008;NS=2504;DP=14657;EAS_AF=0.0308;AMR_AF=0.2262;AFR_AF=0.1664;EUR_AF=0.3419;SAS_AF=0.2464;AA=G|||;VT=SNP
13	38579452	rs7326544	G	T	100	PASS	AC=1973;AF=0.39397;AN=5008;NS=2504;DP=16878;EAS_AF=0.5179;AMR_AF=0.3919;AFR_AF=0.2201;EUR_AF=0.4006;SAS_AF=0.4959;AA=G|||;VT=SNP
13	38579790	rs1591672	T	G	100	PASS	AC=4089;AF=0.816494;AN=5008;NS=2504;DP=19005;EAS_AF=0.7411;AMR_AF=0.7017;AFR_AF=0.8616;EUR_AF=0.8469;SAS_AF=0.8834;AA=G|||;VT=SNP
13	38580307	rs2485501	C	T	100	PASS	AC=4089;AF=0.816494;AN=5008;NS=2504;DP=16846;EAS_AF=0.7411;AMR_AF=0.7017;AFR_AF=0.8616;EUR_AF=0.8469;SAS_AF=0.8834;AA=T|||;VT=SNP
13	38581374	rs76077910	C	T	100	PASS	AC=388;AF=0.077476;AN=5008;NS=2504;DP=19120;EAS_AF=0.0972;AMR_AF=0.0576;AFR_AF=0.0378;EUR_AF=0.0915;SAS_AF=0.1104;AA=C|||;VT=SNP
13	38582046	rs73449868	A	G	100	PASS	AC=456;AF=0.0910543;AN=5008;NS=2504;DP=14509;EAS_AF=0.0972;AMR_AF=0.0605;AFR_AF=0.0877;EUR_AF=0.0915;SAS_AF=0.1104;AA=a|||;VT=SNP
13	38582178	rs2250286	A	G	100	PASS	AC=4089;AF=0.816494;AN=5008;NS=2504;DP=15651;EAS_AF=0.7411;AMR_AF=0.7017;AFR_AF=0.8616;EUR_AF=0.8469;SAS_AF=0.8834;AA=A|||;VT=SNP
13	38582200	rs73449871	C	T	100	PASS	AC=454;AF=0.090655;AN=5008;NS=2504;DP=16211;EAS_AF=0.0972;AMR_AF=0.0605;AFR_AF=0.087;EUR_AF=0.0905;SAS_AF=0.1104;AA=C|||;VT=SNP
13	38582948	rs1981172	C	T	100	PASS	AC=1975;AF=0.394369;AN=5008;NS=2504;DP=15527;EAS_AF=0.5179;AMR_AF=0.3919;AFR_AF=0.2209;EUR_AF=0.4016;SAS_AF=0.4959;AA=C|||;VT=SNP
13	38582994	rs113982010	C	G	100	PASS	AC=280;AF=0.0559105;AN=5008;NS=2504;DP=16371;EAS_AF=0.0268;AMR_AF=0.0605;AFR_AF=0.0038;EUR_AF=0.0934;SAS_AF=0.1145;AA=C|||;VT=SNP
13	38584905	rs9548150	T	A	100	PASS	AC=853;AF=0.170327;AN=5008;NS=2504;DP=13788;EAS_AF=0.0308;AMR_AF=0.2161;AFR_AF=0.0666;EUR_AF=0.3419;SAS_AF=0.2454;AA=T|||;VT=SNP
13	38585193	rs35971329	C	T	100	PASS	AC=741;AF=0.147963;AN=5008;NS=2504;DP=14834;EAS_AF=0.2589;AMR_AF=0.2867;AFR_AF=0.0106;EUR_AF=0.1531;SAS_AF=0.1155;AA=C|||;VT=SNP
13	38585759	rs9594252	A	T	100	PASS	AC=998;AF=0.199281;AN=5008;NS=2504;DP=10255;EAS_AF=0.0308;AMR_AF=0.2291;AFR_AF=0.1679;EUR_AF=0.3429;SAS_AF=0.2464;AA=A|||;VT=SNP
13	38585865	rs9603302	C	A	100	PASS	AC=330;AF=0.0658946;AN=5008;NS=2504;DP=10425;EAS_AF=0.0268;AMR_AF=0.062;AFR_AF=0.0348;EUR_AF=0.0974;SAS_AF=0.1186;AA=C|||;VT=SNP
13	38586033	rs9566284	A	G	100	PASS	AC=743;AF=0.148363;AN=5008;NS=2504;DP=10595;EAS_AF=0.2599;AMR_AF=0.2867;AFR_AF=0.0106;EUR_AF=0.1541;SAS_AF=0.1155;AA=A|||;VT=SNP
13	38586381	rs9532143	A	G	100	PASS	AC=1178;AF=0.235224;AN=5008;NS=2504;DP=14358;EAS_AF=0.1012;AMR_AF=0.2262;AFR_AF=0.2648;EUR_AF=0.336;SAS_AF=0.2362;AA=A|||;VT=SNP
13	38587188	rs1538155	G	C	100	PASS	AC=4088;AF=0.816294;AN=5008;NS=2504;DP=15040;EAS_AF=0.745;AMR_AF=0.696;AFR_AF=0.8608;EUR_AF=0.8459;SAS_AF=0.8845;AA=C|||;VT=SNP
13	38587323	rs1538154	T	A	100	PASS	AC=1946;AF=0.388578;AN=5008;NS=2504;DP=13644;EAS_AF=0.5169;AMR_AF=0.3833;AFR_AF=0.2201;EUR_AF=0.3847;SAS_AF=0.4918;AA=T|||;VT=SNP
13	38587347	rs1538153	G	C	100	PASS	AC=4089;AF=0.816494;AN=5008;NS=2504;DP=13054;EAS_AF=0.746;AMR_AF=0.696;AFR_AF=0.8608;EUR_AF=0.8459;SAS_AF=0.8845;AA=C|||;VT=SNP
13	38587416	rs1538152	G	A	100	PASS	AC=2401;AF=0.479433;AN=5008;NS=2504;DP=13377;EAS_AF=0.6131;AMR_AF=0.4424;AFR_AF=0.3139;EUR_AF=0.4751;SAS_AF=0.5961;AA=G|||;VT=SNP
13	38588157	rs2265433	G	T	100	PASS	AC=1660;AF=0.33147;AN=5008;NS=2504;DP=18556;EAS_AF=0.2302;AMR_AF=0.2867;AFR_AF=0.2867;EUR_AF=0.4642;SAS_AF=0.3916;AA=G|||;VT=SNP
13	38588302	rs2323668	G	A	100	PASS	AC=1442;AF=0.287939;AN=5008;NS=2504;DP=16361;EAS_AF=0.248;AMR_AF=0.3156;AFR_AF=0.1528;EUR_AF=0.3678;SAS_AF=0.41;AA=A|||;VT=SNP
13	38588570	rs2485280	A	G	100	PASS	AC=1060;AF=0.211661;AN=5008;NS=2504;DP=15922;EAS_AF=0.0367;AMR_AF=0.2262;AFR_AF=0.1853;EUR_AF=0.3688;SAS_AF=0.2556;AA=A|||;VT=SNP
13	38588759	rs2039674	T	G	100	PASS	AC=3826;AF=0.763978;AN=5008;NS=2504;DP=15848;EAS_AF=0.746;AMR_AF=0.6801;AFR_AF=0.6717;EUR_AF=0.8449;SAS_AF=0.8834;AA=T|||;VT=SNP
13	38588933	rs1337600	T	A	100	PASS	AC=4089;AF=0.816494;AN=5008;NS=2504;DP=14609;EAS_AF=0.746;AMR_AF=0.696;AFR_AF=0.8608;EUR_AF=0.8459;SAS_AF=0.8845;AA=T|||;VT=SNP
13	38589488	rs1933027	C	T	100	PASS	AC=4089;AF=0.816494;AN=5008;NS=2504;DP=18262;EAS_AF=0.746;AMR_AF=0.696;AFR_AF=0.8608;EUR_AF=0.8459;SAS_AF=0.8845;AA=C|||;VT=SNP
13	38589756	rs2253490	T	C	100	PASS	AC=1047;AF=0.209065;AN=5008;NS=2504;DP=16313;EAS_AF=0.0367;AMR_AF=0.2262;AFR_AF=0.1755;EUR_AF=0.3688;SAS_AF=0.2556;AA=T|||;VT=SNP
13	38590145	rs1361095	T	A	100	PASS	AC=1880;AF=0.375399;AN=5008;NS=2504;DP=14667;EAS_AF=0.2302;AMR_AF=0.2968;AFR_AF=0.4486;EUR_AF=0.4632;SAS_AF=0.3916;AA=T|||;VT=SNP
13	38590453	rs9548152	T	A	100	PASS	AC=1947;AF=0.388778;AN=5008;NS=2504;DP=15159;EAS_AF=0.5159;AMR_AF=0.3833;AFR_AF=0.2231;EUR_AF=0.3827;SAS_AF=0.4918;AA=T|||;VT=SNP
13	38591184	rs67526118	T	A	100	PASS	AC=740;AF=0.147764;AN=5008;NS=2504;DP=19434;EAS_AF=0.254;AMR_AF=0.2882;AFR_AF=0.0121;EUR_AF=0.1541;SAS_AF=0.1155;AA=T|||;VT=SNP
13	38591257	rs35493490	T	C	100	PASS	AC=740;AF=0.147764;AN=5008;NS=2504;DP=18835;EAS_AF=0.254;AMR_AF=0.2882;AFR_AF=0.0121;EUR_AF=0.1541;SAS_AF=0.1155;AA=T|||;VT=SNP
13	38591728	rs112838635	T	A	100	PASS	AC=455;AF=0.0908546;AN=5008;NS=2504;DP=16775;EAS_AF=0.0992;AMR_AF=0.0605;AFR_AF=0.0885;EUR_AF=0.0934;SAS_AF=0.1043;AA=T|||;VT=SNP
13	38591739	rs9576415	G	A	100	PASS	AC=740;AF=0.147764;AN=5008;NS=2504;DP=16853;EAS_AF=0.254;AMR_AF=0.2882;AFR_AF=0.0121;EUR_AF=0.1541;SAS_AF=0.1155;AA=G|||;VT=SNP
13	38591834	rs9566285	A	T	100	PASS	AC=740;AF=0.147764;AN=5008;NS=2504;DP=16131;EAS_AF=0.254;AMR_AF=0.2882;AFR_AF=0.0121;EUR_AF=0.1541;SAS_AF=0.1155;AA=A|||;VT=SNP
13	38591855	rs2262399	C	T	100	PASS	AC=1883;AF=0.375998;AN=5008;NS=2504;DP=16153;EAS_AF=0.2321;AMR_AF=0.2983;AFR_AF=0.4486;EUR_AF=0.4632;SAS_AF=0.3916;AA=C|||;VT=SNP
13	38592157	rs1577881	C	T	100	PASS	AC=740;AF=0.147764;AN=5008;NS=2504;DP=17629;EAS_AF=0.254;AMR_AF=0.2882;AFR_AF=0.0121;EUR_AF=0.1541;SAS_AF=0.1155;AA=C|||;VT=SNP
13	38592168	rs1577882	T	G	100	PASS	AC=740;AF=0.147764;AN=5008;NS=2504;DP=17612;EAS_AF=0.254;AMR_AF=0.2882;AFR_AF=0.0121;EUR_AF=0.1541;SAS_AF=0.1155;AA=G|||;VT=SNP
13	38592225	rs1093513	A	G	100	PASS	AC=1060;AF=0.211661;AN=5008;NS=2504;DP=17411;EAS_AF=0.0367;AMR_AF=0.2262;AFR_AF=0.1853;EUR_AF=0.3688;SAS_AF=0.2556;AA=A|||;VT=SNP
13	38592416	rs1093512	C	T	100	PASS	AC=3822;AF=0.763179;AN=5008;NS=2504;DP=16623;EAS_AF=0.746;AMR_AF=0.6801;AFR_AF=0.6687;EUR_AF=0.8449;SAS_AF=0.8834;AA=C|||;VT=SNP
13	38592497	rs1577883	T	A	100	PASS	AC=740;AF=0.147764;AN=5008;NS=2504;DP=15951;EAS_AF=0.254;AMR_AF=0.2882;AFR_AF=0.0121;EUR_AF=0.1541;SAS_AF=0.1155;AA=A|||;VT=SNP
13	38592843	rs2095672	G	A	100	PASS	AC=740;AF=0.147764;AN=5008;NS=2504;DP=15365;EAS_AF=0.254;AMR_AF=0.2882;AFR_AF=0.0121;EUR_AF=0.1541;SAS_AF=0.1155;AA=G|||;VT=SNP
13	38593018	rs9548153	C	T	100	PASS	AC=1944;AF=0.388179;AN=5008;NS=2504;DP=16824;EAS_AF=0.5139;AMR_AF=0.3833;AFR_AF=0.2231;EUR_AF=0.3817;SAS_AF=0.4918;AA=C|||;VT=SNP
13	38593133	rs7999781	G	C	100	PASS	AC=321;AF=0.0640974;AN=5008;NS=2504;DP=13681;EAS_AF=0.0327;AMR_AF=0.062;AFR_AF=0.0053;EUR_AF=0.1113;SAS_AF=0.1288;AA=G|||;VT=SNP
13	38593419	rs4340191	C	G	100	PASS	AC=927;AF=0.185104;AN=5008;NS=2504;DP=10328;EAS_AF=0.0367;AMR_AF=0.2161;AFR_AF=0.0976;EUR_AF=0.3588;SAS_AF=0.2556;AA=C|||;VT=SNP
13	38593775	rs2265463	T	C	100	PASS	AC=1046;AF=0.208866;AN=5008;NS=2504;DP=15638;EAS_AF=0.0367;AMR_AF=0.2262;AFR_AF=0.1755;EUR_AF=0.3678;SAS_AF=0.2556;AA=T|||;VT=SNP
13	38594017	rs1093511	C	T	100	PASS	AC=1866;AF=0.372604;AN=5008;NS=2504;DP=17369;EAS_AF=0.2312;AMR_AF=0.2968;AFR_AF=0.4486;EUR_AF=0.4632;SAS_AF=0.3763;AA=C|||;VT=SNP
13	38594086	rs1933026	T	G	100	PASS	AC=1961;AF=0.391573;AN=5008;NS=2504;DP=17000;EAS_AF=0.5159;AMR_AF=0.3833;AFR_AF=0.2231;EUR_AF=0.3817;SAS_AF=0.5072;AA=T|||;VT=SNP
13	38594526	rs2485502	G	C	100	PASS	AC=1060;AF=0.211661;AN=5008;NS=2504;DP=16827;EAS_AF=0.0367;AMR_AF=0.2262;AFR_AF=0.1853;EUR_AF=0.3688;SAS_AF=0.2556;AA=G|||;VT=SNP
13	38595460	rs9548156	T	C	100	PASS	AC=2699;AF=0.538938;AN=5008;NS=2504;DP=17345;EAS_AF=0.7679;AMR_AF=0.6715;AFR_AF=0.2352;EUR_AF=0.5358;SAS_AF=0.6227;AA=T|||;VT=SNP
13	38596233	rs12429115	G	A	100	PASS	AC=739;AF=0.147564;AN=5008;NS=2504;DP=18002;EAS_AF=0.253;AMR_AF=0.2882;AFR_AF=0.0121;EUR_AF=0.1541;SAS_AF=0.1155;AA=A|||;VT=SNP
13	38597379	rs9532144	A	G	100	PASS	AC=926;AF=0.184904;AN=5008;NS=2504;DP=9179;EAS_AF=0.0367;AMR_AF=0.2161;AFR_AF=0.0976;EUR_AF=0.3588;SAS_AF=0.2546;AA=A|||;VT=SNP
13	38597452	rs12853478	G	C	100	PASS	AC=739;AF=0.147564;AN=5008;NS=2504;DP=11947;EAS_AF=0.253;AMR_AF=0.2882;AFR_AF=0.0121;EUR_AF=0.1541;SAS_AF=0.1155;AA=G|||;VT=SNP
13	38597691	rs9548157	T	A	100	PASS	AC=1959;AF=0.391174;AN=5008;NS=2504;DP=12860;EAS_AF=0.5139;AMR_AF=0.3833;AFR_AF=0.2231;EUR_AF=0.3817;SAS_AF=0.5072;AA=T|||;VT=SNP
13	38598354	rs2249628	G	A	100	PASS	AC=1071;AF=0.213858;AN=5008;NS=2504;DP=12381;EAS_AF=0.0367;AMR_AF=0.2262;AFR_AF=0.1936;EUR_AF=0.3688;SAS_AF=0.2556;AA=G|||;VT=SNP
13	38598517	rs2485283	G	T	100	PASS	AC=1060;AF=0.211661;AN=5008;NS=2504;DP=13024;EAS_AF=0.0367;AMR_AF=0.2262;AFR_AF=0.1853;EUR_AF=0.3688;SAS_AF=0.2556;AA=G|||;VT=SNP
13	38598713	rs2249615	T	C	100	PASS	AC=1076;AF=0.214856;AN=5008;NS=2504;DP=10452;EAS_AF=0.0367;AMR_AF=0.2262;AFR_AF=0.1959;EUR_AF=0.3708;SAS_AF=0.2556;AA=T|||;VT=SNP
13	38599179	rs9576420	A	G	100	PASS	AC=1954;AF=0.390176;AN=5008;NS=2504;DP=12929;EAS_AF=0.5159;AMR_AF=0.3833;AFR_AF=0.2179;EUR_AF=0.3817;SAS_AF=0.5072;AA=A|||;VT=SNP
13	38599377	rs9576421	A	G	100	PASS	AC=2698;AF=0.538738;AN=5008;NS=2504;DP=15126;EAS_AF=0.7698;AMR_AF=0.6715;AFR_AF=0.2345;EUR_AF=0.5338;SAS_AF=0.6227;AA=a|||;VT=SNP
13	38600075	rs7994914	T	G	100	PASS	AC=2693;AF=0.53774;AN=5008;NS=2504;DP=14848;EAS_AF=0.7698;AMR_AF=0.67;AFR_AF=0.2337;EUR_AF=0.5328;SAS_AF=0.6207;AA=T|||;VT=SNP
13	38600409	rs73449902	T	G	100	PASS	AC=446;AF=0.0890575;AN=5008;NS=2504;DP=18969;EAS_AF=0.0972;AMR_AF=0.0605;AFR_AF=0.0832;EUR_AF=0.0934;SAS_AF=0.1043;AA=T|||;VT=SNP
13	38600587	rs76071403	T	C	100	PASS	AC=448;AF=0.0894569;AN=5008;NS=2504;DP=19036;EAS_AF=0.0982;AMR_AF=0.0605;AFR_AF=0.084;EUR_AF=0.0934;SAS_AF=0.1043;AA=T|||;VT=SNP
13	38601299	rs9566288	C	A	100	PASS	AC=1970;AF=0.393371;AN=5008;NS=2504;DP=16975;EAS_AF=0.5248;AMR_AF=0.3862;AFR_AF=0.2216;EUR_AF=0.3817;SAS_AF=0.5072;AA=T|||;VT=SNP
13	38602174	rs9576422	T	A	100	PASS	AC=729;AF=0.145567;AN=5008;NS=2504;DP=16400;EAS_AF=0.245;AMR_AF=0.2853;AFR_AF=0.0121;EUR_AF=0.1541;SAS_AF=0.1155;AA=T|||;VT=SNP
13	38602724	rs4429167	G	T	100	PASS	AC=2125;AF=0.424321;AN=5008;NS=2504;DP=19262;EAS_AF=0.2302;AMR_AF=0.3127;AFR_AF=0.6331;EUR_AF=0.4672;SAS_AF=0.3773;AA=G|||;VT=SNP
13	38603000	rs2050590	T	C	100	PASS	AC=2886;AF=0.576278;AN=5008;NS=2504;DP=19180;EAS_AF=0.7698;AMR_AF=0.6873;AFR_AF=0.3669;EUR_AF=0.5358;SAS_AF=0.6227;AA=C|||;VT=SNP
13	38603042	rs2050591	T	G	100	PASS	AC=2886;AF=0.576278;AN=5008;NS=2504;DP=18790;EAS_AF=0.7698;AMR_AF=0.6873;AFR_AF=0.3669;EUR_AF=0.5358;SAS_AF=0.6227;AA=G|||;VT=SNP
13	38603834	rs1415276	G	A	100	PASS	AC=3623;AF=0.723442;AN=5008;NS=2504;DP=18729;EAS_AF=0.8056;AMR_AF=0.8876;AFR_AF=0.3306;EUR_AF=0.8946;SAS_AF=0.8773;AA=G|||;VT=SNP
13	38604392	rs9576424	T	C	100	PASS	AC=730;AF=0.145767;AN=5008;NS=2504;DP=14440;EAS_AF=0.245;AMR_AF=0.2853;AFR_AF=0.0106;EUR_AF=0.1551;SAS_AF=0.1176;AA=T|||;VT=SNP
13	38604594	rs112416718	C	A	100	PASS	AC=438;AF=0.0874601;AN=5008;NS=2504;DP=15464;EAS_AF=0.0972;AMR_AF=0.0591;AFR_AF=0.0802;EUR_AF=0.0895;SAS_AF=0.1053;AA=C|||;VT=SNP
13	38605286	rs73452106	G	A	100	PASS	AC=439;AF=0.0876597;AN=5008;NS=2504;DP=17072;EAS_AF=0.0972;AMR_AF=0.0591;AFR_AF=0.0809;EUR_AF=0.0895;SAS_AF=0.1053;AA=G|||;VT=SNP
13	38605479	rs9548159	G	A	100	PASS	AC=927;AF=0.185104;AN=5008;NS=2504;DP=16828;EAS_AF=0.0367;AMR_AF=0.2176;AFR_AF=0.0946;EUR_AF=0.3618;SAS_AF=0.2556;AA=G|||;VT=SNP
13	38605917	rs9603311	G	A	100	PASS	AC=927;AF=0.185104;AN=5008;NS=2504;DP=18420;EAS_AF=0.0367;AMR_AF=0.2161;AFR_AF=0.0953;EUR_AF=0.3618;SAS_AF=0.2556;AA=G|||;VT=SNP
13	38606988	rs35140422	T	C	100	PASS	AC=728;AF=0.145367;AN=5008;NS=2504;DP=14552;EAS_AF=0.2431;AMR_AF=0.2867;AFR_AF=0.0106;EUR_AF=0.1551;SAS_AF=0.1166;AA=T|||;VT=SNP
13	38607026	rs59700122	A	C	100	PASS	AC=350;AF=0.0698882;AN=5008;NS=2504;DP=14603;EAS_AF=0.0972;AMR_AF=0.0447;AFR_AF=0.0779;EUR_AF=0.0507;SAS_AF=0.0685;AA=A|||;VT=SNP
13	38607080	rs9548160	T	C	100	PASS	AC=3891;AF=0.776957;AN=5008;NS=2504;DP=14295;EAS_AF=0.8056;AMR_AF=0.9193;AFR_AF=0.4592;EUR_AF=0.9374;SAS_AF=0.911;AA=C|||;VT=SNP
13	38608453	rs4245387	T	C	100	PASS	AC=3891;AF=0.776957;AN=5008;NS=2504;DP=16919;EAS_AF=0.8056;AMR_AF=0.9179;AFR_AF=0.4592;EUR_AF=0.9374;SAS_AF=0.9121;AA=C|||;VT=SNP
13	38609062	rs59602350	T	C	100	PASS	AC=350;AF=0.0698882;AN=5008;NS=2504;DP=16955;EAS_AF=0.0972;AMR_AF=0.0447;AFR_AF=0.0779;EUR_AF=0.0507;SAS_AF=0.0685;AA=T|||;VT=SNP
13	38611120	rs78587501	A	C	100	PASS	AC=499;AF=0.0996406;AN=5008;NS=2504;DP=17755;EAS_AF=0.2659;AMR_AF=0.0677;AFR_AF=0.0666;EUR_AF=0.0139;SAS_AF=0.0838;AA=A|||;VT=SNP
13	38611467	rs9285118	C	T	100	PASS	AC=1648;AF=0.329073;AN=5008;NS=2504;DP=12798;EAS_AF=0.2808;AMR_AF=0.5014;AFR_AF=0.1051;EUR_AF=0.5129;SAS_AF=0.3701;AA=C|||;VT=SNP
13	38612181	rs7987370	C	T	100	PASS	AC=3692;AF=0.73722;AN=5008;NS=2504;DP=11728;EAS_AF=0.8056;AMR_AF=0.9006;AFR_AF=0.3162;EUR_AF=0.9374;SAS_AF=0.9141;AA=C|||;VT=SNP
13	38613337	rs9315540	A	G	100	PASS	AC=3903;AF=0.779353;AN=5008;NS=2504;DP=17654;EAS_AF=0.8056;AMR_AF=0.9179;AFR_AF=0.4667;EUR_AF=0.9374;SAS_AF=0.9141;AA=G|||;VT=SNP
13	38613535	rs36130652	T	A	100	PASS	AC=730;AF=0.145767;AN=5008;NS=2504;DP=19945;EAS_AF=0.244;AMR_AF=0.2867;AFR_AF=0.0106;EUR_AF=0.1561;SAS_AF=0.1166;AA=T|||;VT=SNP
13	38614591	rs9548164	C	A	100	PASS	AC=1620;AF=0.323482;AN=5008;NS=2504;DP=19095;EAS_AF=0.2808;AMR_AF=0.5;AFR_AF=0.1036;EUR_AF=0.498;SAS_AF=0.3599;AA=C|||;VT=SNP
13	38616345	rs4284517	G	T	100	PASS	AC=3692;AF=0.73722;AN=5008;NS=2504;DP=9563;EAS_AF=0.8056;AMR_AF=0.9006;AFR_AF=0.3162;EUR_AF=0.9374;SAS_AF=0.9141;AA=T|||;VT=SNP
13	38617156	rs73452113	A	G	100	PASS	AC=350;AF=0.0698882;AN=5008;NS=2504;DP=13510;EAS_AF=0.0972;AMR_AF=0.0447;AFR_AF=0.0779;EUR_AF=0.0507;SAS_AF=0.0685;AA=A|||;VT=SNP
13	38617427	rs5002332	G	T	100	PASS	AC=3692;AF=0.73722;AN=5008;NS=2504;DP=19307;EAS_AF=0.8056;AMR_AF=0.9006;AFR_AF=0.3162;EUR_AF=0.9374;SAS_AF=0.9141;AA=G|||;VT=SNP
13	38617636	rs61956980	A	G	100	PASS	AC=2071;AF=0.413538;AN=5008;NS=2504;DP=19020;EAS_AF=0.5258;AMR_AF=0.4006;AFR_AF=0.211;EUR_AF=0.4394;SAS_AF=0.5542;AA=A|||;VT=SNP
13	38618453	rs2875124	A	G	100	PASS	AC=4123;AF=0.823283;AN=5008;NS=2504;DP=18569;EAS_AF=0.8056;AMR_AF=0.928;AFR_AF=0.6278;EUR_AF=0.9374;SAS_AF=0.9141;AA=G|||;VT=SNP
13	38619750	rs9548166	G	A	100	PASS	AC=309;AF=0.0617013;AN=5008;NS=2504;DP=18616;EAS_AF=0.0179;AMR_AF=0.1729;AFR_AF=0.0068;EUR_AF=0.1282;SAS_AF=0.0337;AA=G|||;VT=SNP
13	38620007	rs4941883	C	T	100	PASS	AC=2073;AF=0.413938;AN=5008;NS=2504;DP=17952;EAS_AF=0.5258;AMR_AF=0.4006;AFR_AF=0.2126;EUR_AF=0.4384;SAS_AF=0.5552;AA=C|||;VT=SNP
13	38620805	rs9603314	A	T	100	PASS	AC=1009;AF=0.201478;AN=5008;NS=2504;DP=19696;EAS_AF=0.0367;AMR_AF=0.2176;AFR_AF=0.1785;EUR_AF=0.3449;SAS_AF=0.2434;AA=A|||;VT=SNP
13	38620831	rs4270042	C	T	100	PASS	AC=729;AF=0.145567;AN=5008;NS=2504;DP=18928;EAS_AF=0.2431;AMR_AF=0.2867;AFR_AF=0.0129;EUR_AF=0.1531;SAS_AF=0.1166;AA=C|||;VT=SNP
13	38621772	rs7994611	A	T	100	PASS	AC=2072;AF=0.413738;AN=5008;NS=2504;DP=12758;EAS_AF=0.5258;AMR_AF=0.4006;AFR_AF=0.2126;EUR_AF=0.4384;SAS_AF=0.5542;AA=A|||;VT=SNP
13	38621939	rs4277224	G	A	100	PASS	AC=352;AF=0.0702875;AN=5008;NS=2504;DP=16684;EAS_AF=0.0972;AMR_AF=0.0461;AFR_AF=0.0787;EUR_AF=0.0507;SAS_AF=0.0685;AA=G|||;VT=SNP
13	38621984	rs7994309	C	G	100	PASS	AC=2238;AF=0.446885;AN=5008;NS=2504;DP=16984;EAS_AF=0.377;AMR_AF=0.562;AFR_AF=0.3737;EUR_AF=0.5507;SAS_AF=0.4294;AA=C|||;VT=SNP
13	38623078	rs9532147	A	C	100	PASS	AC=2238;AF=0.446885;AN=5008;NS=2504;DP=16171;EAS_AF=0.377;AMR_AF=0.562;AFR_AF=0.3737;EUR_AF=0.5507;SAS_AF=0.4294;AA=C|||;VT=SNP
13	38623626	rs73452122	C	T	100	PASS	AC=350;AF=0.0698882;AN=5008;NS=2504;DP=16766;EAS_AF=0.0972;AMR_AF=0.0447;AFR_AF=0.0779;EUR_AF=0.0507;SAS_AF=0.0685;AA=C|||;VT=SNP
13	38624249	rs73172572	C	A	100	PASS	AC=726;AF=0.144968;AN=5008;NS=2504;DP=20779;EAS_AF=0.2431;AMR_AF=0.2867;AFR_AF=0.0106;EUR_AF=0.1531;SAS_AF=0.1166;AA=C|||;VT=SNP
13	38624653	rs9576426	A	G	100	PASS	AC=513;AF=0.102436;AN=5008;NS=2504;DP=21347;EAS_AF=0.2659;AMR_AF=0.0677;AFR_AF=0.0779;EUR_AF=0.0139;SAS_AF=0.0828;AA=A|||;VT=SNP
13	38624671	rs9532149	C	T	100	PASS	AC=940;AF=0.1877;AN=5008;NS=2504;DP=20798;EAS_AF=0.0377;AMR_AF=0.2161;AFR_AF=0.1301;EUR_AF=0.34;SAS_AF=0.2434;AA=C|||;VT=SNP
13	38624871	rs9576427	T	C	100	PASS	AC=732;AF=0.146166;AN=5008;NS=2504;DP=18219;EAS_AF=0.2431;AMR_AF=0.2867;AFR_AF=0.0113;EUR_AF=0.1581;SAS_AF=0.1166;AA=T|||;VT=SNP
13	38625028	rs1073835	T	A	100	PASS	AC=2071;AF=0.413538;AN=5008;NS=2504;DP=18685;EAS_AF=0.5258;AMR_AF=0.4006;AFR_AF=0.211;EUR_AF=0.4394;SAS_AF=0.5542;AA=T|||;VT=SNP
13	38625077	rs1961338	G	A	100	PASS	AC=2236;AF=0.446486;AN=5008;NS=2504;DP=19044;EAS_AF=0.377;AMR_AF=0.562;AFR_AF=0.3729;EUR_AF=0.5497;SAS_AF=0.4294;AA=G|||;VT=SNP
13	38625794	rs7336857	A	T	100	PASS	AC=2236;AF=0.446486;AN=5008;NS=2504;DP=18739;EAS_AF=0.377;AMR_AF=0.562;AFR_AF=0.3729;EUR_AF=0.5497;SAS_AF=0.4294;AA=T|||;VT=SNP
13	38625820	rs67462211	G	A	100	PASS	AC=727;AF=0.145168;AN=5008;NS=2504;DP=17072;EAS_AF=0.244;AMR_AF=0.2867;AFR_AF=0.0106;EUR_AF=0.1531;SAS_AF=0.1166;AA=G|||;VT=SNP
13	38625886	rs9576428	C	A	100	PASS	AC=2498;AF=0.498802;AN=5008;NS=2504;DP=15410;EAS_AF=0.5258;AMR_AF=0.4265;AFR_AF=0.5204;EUR_AF=0.4394;SAS_AF=0.5542;AA=C|||;VT=SNP
13	38625939	rs7336538	C	A	100	PASS	AC=2236;AF=0.446486;AN=5008;NS=2504;DP=13977;EAS_AF=0.377;AMR_AF=0.562;AFR_AF=0.3729;EUR_AF=0.5497;SAS_AF=0.4294;AA=C|||;VT=SNP
13	38626039	rs7336728	C	T	100	PASS	AC=2236;AF=0.446486;AN=5008;NS=2504;DP=12617;EAS_AF=0.377;AMR_AF=0.562;AFR_AF=0.3729;EUR_AF=0.5497;SAS_AF=0.4294;AA=C|||;VT=SNP
13	38626117	rs56308185	A	T	100	PASS	AC=801;AF=0.159944;AN=5008;NS=2504;DP=10366;EAS_AF=0.1696;AMR_AF=0.0879;AFR_AF=0.0938;EUR_AF=0.2137;SAS_AF=0.2352;AA=A|||;VT=SNP
13	38626611	rs4262828	G	T	100	PASS	AC=2237;AF=0.446685;AN=5008;NS=2504;DP=9531;EAS_AF=0.377;AMR_AF=0.562;AFR_AF=0.3737;EUR_AF=0.5497;SAS_AF=0.4294;AA=G|||;VT=SNP
13	38626812	rs1360923	C	T	100	PASS	AC=2239;AF=0.447085;AN=5008;NS=2504;DP=12806;EAS_AF=0.377;AMR_AF=0.5634;AFR_AF=0.3737;EUR_AF=0.5507;SAS_AF=0.4294;AA=C|||;VT=SNP
13	38627010	rs1360922	A	G	100	PASS	AC=2504;AF=0.5;AN=5008;NS=2504;DP=15077;EAS_AF=0.5258;AMR_AF=0.428;AFR_AF=0.5242;EUR_AF=0.4394;SAS_AF=0.5542;AA=A|||;VT=SNP
13	38627053	rs1360921	G	A	100	PASS	AC=2238;AF=0.446885;AN=5008;NS=2504;DP=15553;EAS_AF=0.378;AMR_AF=0.5634;AFR_AF=0.3729;EUR_AF=0.5497;SAS_AF=0.4294;AA=A|||;VT=SNP
13	38627152	rs4539457	A	G	100	PASS	AC=2238;AF=0.446885;AN=5008;NS=2504;DP=15144;EAS_AF=0.377;AMR_AF=0.562;AFR_AF=0.3737;EUR_AF=0.5507;SAS_AF=0.4294;AA=G|||;VT=SNP
13	38627690	rs9548172	C	G	100	PASS	AC=2072;AF=0.413738;AN=5008;NS=2504;DP=19005;EAS_AF=0.5258;AMR_AF=0.4006;AFR_AF=0.2126;EUR_AF=0.4384;SAS_AF=0.5542;AA=C|||;VT=SNP
13	38628041	rs9532150	T	G	100	PASS	AC=1165;AF=0.232628;AN=5008;NS=2504;DP=19524;EAS_AF=0.0367;AMR_AF=0.2305;AFR_AF=0.2867;EUR_AF=0.3479;SAS_AF=0.2444;AA=T|||;VT=SNP
13	38629177	rs9566294	T	C	100	PASS	AC=738;AF=0.147364;AN=5008;NS=2504;DP=17628;EAS_AF=0.2431;AMR_AF=0.2867;AFR_AF=0.0136;EUR_AF=0.161;SAS_AF=0.1166;AA=T|||;VT=SNP
13	38629213	rs17277817	A	C	100	PASS	AC=1000;AF=0.199681;AN=5008;NS=2504;DP=17289;EAS_AF=0.0367;AMR_AF=0.2176;AFR_AF=0.177;EUR_AF=0.338;SAS_AF=0.2434;AA=A|||;VT=SNP
13	38630347	rs7317173	C	A	100	PASS	AC=998;AF=0.199281;AN=5008;NS=2504;DP=14207;EAS_AF=0.0367;AMR_AF=0.2176;AFR_AF=0.1762;EUR_AF=0.337;SAS_AF=0.2434;AA=C|||;VT=SNP
13	38631054	rs9566295	T	C	100	PASS	AC=2245;AF=0.448283;AN=5008;NS=2504;DP=16021;EAS_AF=0.377;AMR_AF=0.562;AFR_AF=0.379;EUR_AF=0.5507;SAS_AF=0.4294;AA=C|||;VT=SNP
13	38631471	rs9315542	T	C	100	PASS	AC=997;AF=0.199081;AN=5008;NS=2504;DP=16410;EAS_AF=0.0357;AMR_AF=0.2147;AFR_AF=0.171;EUR_AF=0.3459;SAS_AF=0.2434;AA=T|||;VT=SNP
13	38632296	rs9576429	G	A	100	PASS	AC=2235;AF=0.446286;AN=5008;NS=2504;DP=14624;EAS_AF=0.376;AMR_AF=0.562;AFR_AF=0.3722;EUR_AF=0.5507;SAS_AF=0.4294;AA=G|||;VT=SNP
13	38632578	rs9315543	A	C	100	PASS	AC=2245;AF=0.448283;AN=5008;NS=2504;DP=15330;EAS_AF=0.376;AMR_AF=0.562;AFR_AF=0.379;EUR_AF=0.5507;SAS_AF=0.4305;AA=a|||;VT=SNP
13	38632798	rs7334221	G	A	100	PASS	AC=2077;AF=0.414736;AN=5008;NS=2504;DP=15070;EAS_AF=0.5268;AMR_AF=0.4006;AFR_AF=0.2148;EUR_AF=0.4384;SAS_AF=0.5552;AA=T|||;VT=SNP
13	38632923	rs7336735	A	G	100	PASS	AC=2071;AF=0.413538;AN=5008;NS=2504;DP=15018;EAS_AF=0.5268;AMR_AF=0.4006;AFR_AF=0.2103;EUR_AF=0.4384;SAS_AF=0.5552;AA=A|||;VT=SNP
13	38633466	rs8000047	C	T	100	PASS	AC=639;AF=0.127596;AN=5008;NS=2504;DP=18199;EAS_AF=0.2827;AMR_AF=0.0951;AFR_AF=0.09;EUR_AF=0.0547;SAS_AF=0.1166;AA=C|||;VT=SNP
13	38633467	rs9532151	G	A	100	PASS	AC=1551;AF=0.309704;AN=5008;NS=2504;DP=18180;EAS_AF=0.2798;AMR_AF=0.3184;AFR_AF=0.143;EUR_AF=0.4095;SAS_AF=0.4571;AA=g|||;VT=SNP
13	38633998	rs76687465	G	A	100	PASS	AC=366;AF=0.0730831;AN=5008;NS=2504;DP=18439;EAS_AF=0.0853;AMR_AF=0.0288;AFR_AF=0.0825;EUR_AF=0.0527;SAS_AF=0.1002;AA=G|||;VT=SNP
13	38634689	rs56320674	T	G	100	PASS	AC=2366;AF=0.472444;AN=5008;NS=2504;DP=18105;EAS_AF=0.5327;AMR_AF=0.4352;AFR_AF=0.41;EUR_AF=0.4592;SAS_AF=0.5348;AA=T|||;VT=SNP
13	38635214	rs9532152	T	C	100	PASS	AC=2540;AF=0.507188;AN=5008;NS=2504;DP=19712;EAS_AF=0.6468;AMR_AF=0.4395;AFR_AF=0.4107;EUR_AF=0.4652;SAS_AF=0.5849;AA=T|||;VT=SNP
13	38635633	rs45562440	C	A	100	PASS	AC=1633;AF=0.326078;AN=5008;NS=2504;DP=15957;EAS_AF=0.2569;AMR_AF=0.33;AFR_AF=0.2542;EUR_AF=0.4056;SAS_AF=0.41;AA=C|||;VT=SNP
13	38635906	rs11617729	G	A	100	PASS	AC=1970;AF=0.393371;AN=5008;NS=2504;DP=14481;EAS_AF=0.2569;AMR_AF=0.3501;AFR_AF=0.4985;EUR_AF=0.4056;SAS_AF=0.41;AA=G|||;VT=SNP
13	38636151	rs7985174	C	T	100	PASS	AC=4390;AF=0.876597;AN=5008;NS=2504;DP=14942;EAS_AF=0.9147;AMR_AF=0.9553;AFR_AF=0.7428;EUR_AF=0.9374;SAS_AF=0.8998;AA=T|||;VT=SNP
13	38636603	rs2146984	A	T	100	PASS	AC=4482;AF=0.894968;AN=5008;NS=2504;DP=17042;EAS_AF=0.9147;AMR_AF=0.9582;AFR_AF=0.8109;EUR_AF=0.9374;SAS_AF=0.8998;AA=T|||;VT=SNP
13	38636966	rs12429104	G	T	100	PASS	AC=651;AF=0.129992;AN=5008;NS=2504;DP=16817;EAS_AF=0.2321;AMR_AF=0.2896;AFR_AF=0.0098;EUR_AF=0.1262;SAS_AF=0.0777;AA=G|||;VT=SNP
13	38637157	rs77679739	T	C	100	PASS	AC=374;AF=0.0746805;AN=5008;NS=2504;DP=16312;EAS_AF=0.0853;AMR_AF=0.0288;AFR_AF=0.0885;EUR_AF=0.0527;SAS_AF=0.1002;AA=T|||;VT=SNP
13	38638271	rs7997890	C	T	100	PASS	AC=1502;AF=0.29992;AN=5008;NS=2504;DP=16247;EAS_AF=0.2569;AMR_AF=0.3213;AFR_AF=0.1589;EUR_AF=0.4056;SAS_AF=0.411;AA=C|||;VT=SNP
13	38638442	rs77019099	T	C	100	PASS	AC=773;AF=0.154353;AN=5008;NS=2504;DP=15071;EAS_AF=0.3899;AMR_AF=0.0994;AFR_AF=0.0628;EUR_AF=0.0577;SAS_AF=0.1738;AA=T|||;VT=SNP
13	38638602	rs8002822	C	T	100	PASS	AC=2741;AF=0.547324;AN=5008;NS=2504;DP=15487;EAS_AF=0.6468;AMR_AF=0.4496;AFR_AF=0.5598;EUR_AF=0.4632;SAS_AF=0.5838;AA=T|||;VT=SNP
13	38639513	rs6563579	A	G	100	PASS	AC=2743;AF=0.547724;AN=5008;NS=2504;DP=16359;EAS_AF=0.6468;AMR_AF=0.4496;AFR_AF=0.5605;EUR_AF=0.4642;SAS_AF=0.5838;AA=G|||;VT=SNP
13	38639677	rs2323729	T	C	100	PASS	AC=2744;AF=0.547923;AN=5008;NS=2504;DP=18073;EAS_AF=0.6468;AMR_AF=0.4496;AFR_AF=0.5605;EUR_AF=0.4642;SAS_AF=0.5849;AA=C|||;VT=SNP
13	38640346	rs9576431	G	A	100	PASS	AC=658;AF=0.13139;AN=5008;NS=2504;DP=19927;EAS_AF=0.2321;AMR_AF=0.2896;AFR_AF=0.0113;EUR_AF=0.1312;SAS_AF=0.0777;AA=G|||;VT=SNP
13	38640548	rs111273448	A	G	100	PASS	AC=373;AF=0.0744808;AN=5008;NS=2504;DP=21309;EAS_AF=0.0843;AMR_AF=0.0288;AFR_AF=0.0885;EUR_AF=0.0527;SAS_AF=0.1002;AA=A|||;VT=SNP
13	38640779	rs117547489	G	A	100	PASS	AC=1503;AF=0.30012;AN=5008;NS=2504;DP=20020;EAS_AF=0.2569;AMR_AF=0.3213;AFR_AF=0.1596;EUR_AF=0.4056;SAS_AF=0.411;AA=G|||;VT=SNP
13	38640823	rs142765839	G	A	100	PASS	AC=785;AF=0.156749;AN=5008;NS=2504;DP=19412;EAS_AF=0.0744;AMR_AF=0.2579;AFR_AF=0.0946;EUR_AF=0.2584;SAS_AF=0.1493;AA=g|||;VT=SNP
13	38640990	rs9532153	G	A	100	PASS	AC=2742;AF=0.547524;AN=5008;NS=2504;DP=19999;EAS_AF=0.6468;AMR_AF=0.4496;AFR_AF=0.5598;EUR_AF=0.4632;SAS_AF=0.5849;AA=g|||;VT=SNP
13	38641918	rs78732186	A	G	100	PASS	AC=924;AF=0.184505;AN=5008;NS=2504;DP=21748;EAS_AF=0.0357;AMR_AF=0.2104;AFR_AF=0.1203;EUR_AF=0.3479;SAS_AF=0.2382;AA=a|||;VT=SNP
13	38644238	rs12020584	G	C	100	PASS	AC=2230;AF=0.445288;AN=5008;NS=2504;DP=19857;EAS_AF=0.5317;AMR_AF=0.4265;AFR_AF=0.3124;EUR_AF=0.4602;SAS_AF=0.5337;AA=G|||;VT=SNP
13	38646004	rs9548178	G	A	100	PASS	AC=913;AF=0.182308;AN=5008;NS=2504;DP=11342;EAS_AF=0.0357;AMR_AF=0.2104;AFR_AF=0.1195;EUR_AF=0.339;SAS_AF=0.2372;AA=G|||;VT=SNP
13	38646502	rs61297801	T	C	100	PASS	AC=2362;AF=0.471645;AN=5008;NS=2504;DP=14396;EAS_AF=0.5317;AMR_AF=0.4352;AFR_AF=0.407;EUR_AF=0.4602;SAS_AF=0.5348;AA=T|||;VT=SNP
13	38646772	rs9576438	A	G	100	PASS	AC=2103;AF=0.419928;AN=5008;NS=2504;DP=17587;EAS_AF=0.5317;AMR_AF=0.4179;AFR_AF=0.2201;EUR_AF=0.4602;SAS_AF=0.5348;AA=A|||;VT=SNP
13	38647038	rs2181673	T	C	100	PASS	AC=3471;AF=0.693091;AN=5008;NS=2504;DP=20429;EAS_AF=0.879;AMR_AF=0.7421;AFR_AF=0.6195;EUR_AF=0.5994;SAS_AF=0.6626;AA=C|||;VT=SNP
13	38647116	rs2146983	A	G	100	PASS	AC=3495;AF=0.697883;AN=5008;NS=2504;DP=19513;EAS_AF=0.878;AMR_AF=0.7464;AFR_AF=0.6362;EUR_AF=0.5994;SAS_AF=0.6626;AA=G|||;VT=SNP
13	38647493	rs12428665	A	C	100	PASS	AC=664;AF=0.132588;AN=5008;NS=2504;DP=19306;EAS_AF=0.2321;AMR_AF=0.2896;AFR_AF=0.0113;EUR_AF=0.1362;SAS_AF=0.0787;AA=A|||;VT=SNP
13	38648250	rs9566296	A	G	100	PASS	AC=2740;AF=0.547125;AN=5008;NS=2504;DP=19503;EAS_AF=0.6468;AMR_AF=0.4496;AFR_AF=0.5582;EUR_AF=0.4632;SAS_AF=0.5849;AA=G|||;VT=SNP
13	38648549	rs36073700	G	A	100	PASS	AC=655;AF=0.130791;AN=5008;NS=2504;DP=17939;EAS_AF=0.2312;AMR_AF=0.2911;AFR_AF=0.0121;EUR_AF=0.1272;SAS_AF=0.0777;AA=G|||;VT=SNP
13	38648788	rs9576439	G	T	100	PASS	AC=2735;AF=0.546126;AN=5008;NS=2504;DP=16194;EAS_AF=0.6458;AMR_AF=0.4496;AFR_AF=0.5575;EUR_AF=0.4612;SAS_AF=0.5838;AA=T|||;VT=SNP
13	38649112	rs61955199	G	A	100	PASS	AC=1497;AF=0.298922;AN=5008;NS=2504;DP=16852;EAS_AF=0.256;AMR_AF=0.3213;AFR_AF=0.1589;EUR_AF=0.4036;SAS_AF=0.409;AA=G|||;VT=SNP
13	38649369	rs11840873	A	T	100	PASS	AC=1627;AF=0.32488;AN=5008;NS=2504;DP=19766;EAS_AF=0.2569;AMR_AF=0.33;AFR_AF=0.2519;EUR_AF=0.4036;SAS_AF=0.409;AA=A|||;VT=SNP
13	38649855	rs138435983	G	T	100	PASS	AC=367;AF=0.0732827;AN=5008;NS=2504;DP=14103;EAS_AF=0.0863;AMR_AF=0.0288;AFR_AF=0.0825;EUR_AF=0.0527;SAS_AF=0.1002;AA=G|||;VT=SNP
13	38649965	rs9548179	T	C	100	PASS	AC=2739;AF=0.546925;AN=5008;NS=2504;DP=13713;EAS_AF=0.6478;AMR_AF=0.4496;AFR_AF=0.5582;EUR_AF=0.4622;SAS_AF=0.5838;AA=C|||;VT=SNP
13	38650811	rs9566297	T	C	100	PASS	AC=659;AF=0.131589;AN=5008;NS=2504;DP=20445;EAS_AF=0.2312;AMR_AF=0.2882;AFR_AF=0.0121;EUR_AF=0.1312;SAS_AF=0.0798;AA=T|||;VT=SNP
13	38652049	rs1577610	C	T	100	PASS	AC=2761;AF=0.551318;AN=5008;NS=2504;DP=18811;EAS_AF=0.6458;AMR_AF=0.4524;AFR_AF=0.5741;EUR_AF=0.4632;SAS_AF=0.5838;AA=C|||;VT=SNP
13	38653256	rs4943560	A	G	100	PASS	AC=2745;AF=0.548123;AN=5008;NS=2504;DP=15853;EAS_AF=0.6478;AMR_AF=0.451;AFR_AF=0.5598;EUR_AF=0.4642;SAS_AF=0.5849;AA=A|||;VT=SNP
13	38653899	rs9532159	T	C	100	PASS	AC=2102;AF=0.419728;AN=5008;NS=2504;DP=14427;EAS_AF=0.5317;AMR_AF=0.4193;AFR_AF=0.2201;EUR_AF=0.4583;SAS_AF=0.5348;AA=T|||;VT=SNP
13	38654219	rs12050013	T	C	100	PASS	AC=774;AF=0.154553;AN=5008;NS=2504;DP=16776;EAS_AF=0.3909;AMR_AF=0.0994;AFR_AF=0.0628;EUR_AF=0.0577;SAS_AF=0.1738;AA=T|||;VT=SNP
13	38654320	rs12050067	G	A	100	PASS	AC=2740;AF=0.547125;AN=5008;NS=2504;DP=18168;EAS_AF=0.6478;AMR_AF=0.451;AFR_AF=0.5582;EUR_AF=0.4622;SAS_AF=0.5838;AA=A|||;VT=SNP
13	38654527	rs9576441	A	G	100	PASS	AC=657;AF=0.13119;AN=5008;NS=2504;DP=17934;EAS_AF=0.2302;AMR_AF=0.2896;AFR_AF=0.0106;EUR_AF=0.1322;SAS_AF=0.0787;AA=A|||;VT=SNP
13	38655046	rs1577779	T	C	100	PASS	AC=776;AF=0.154952;AN=5008;NS=2504;DP=15975;EAS_AF=0.3938;AMR_AF=0.0994;AFR_AF=0.0628;EUR_AF=0.0596;SAS_AF=0.1708;AA=T|||;VT=SNP
13	38655338	rs1856078	A	G	100	PASS	AC=599;AF=0.119609;AN=5008;NS=2504;DP=15787;EAS_AF=0.2778;AMR_AF=0.098;AFR_AF=0.0605;EUR_AF=0.0537;SAS_AF=0.1196;AA=A|||;VT=SNP
13	38656909	rs9576442	T	C	100	PASS	AC=777;AF=0.155152;AN=5008;NS=2504;DP=15297;EAS_AF=0.3929;AMR_AF=0.0994;AFR_AF=0.0628;EUR_AF=0.0606;SAS_AF=0.1718;AA=t|||;VT=SNP
13	38657897	rs9566299	A	G	100	PASS	AC=2739;AF=0.546925;AN=5008;NS=2504;DP=11468;EAS_AF=0.6478;AMR_AF=0.4496;AFR_AF=0.559;EUR_AF=0.4612;SAS_AF=0.5838;AA=g|||;VT=SNP
13	38657949	rs9566300	T	A	100	PASS	AC=2738;AF=0.546725;AN=5008;NS=2504;DP=11051;EAS_AF=0.6478;AMR_AF=0.4496;AFR_AF=0.5575;EUR_AF=0.4622;SAS_AF=0.5838;AA=t|||;VT=SNP
13	38658081	rs12583650	C	G	100	PASS	AC=1500;AF=0.299521;AN=5008;NS=2504;DP=7958;EAS_AF=0.2569;AMR_AF=0.3228;AFR_AF=0.1596;EUR_AF=0.4006;SAS_AF=0.4121;AA=c|||;VT=SNP
13	38658312	rs77203319	T	C	100	PASS	AC=776;AF=0.154952;AN=5008;NS=2504;DP=11292;EAS_AF=0.3919;AMR_AF=0.0994;AFR_AF=0.0628;EUR_AF=0.0606;SAS_AF=0.1718;AA=T|||;VT=SNP
13	38658436	rs1415275	C	A	100	PASS	AC=902;AF=0.180112;AN=5008;NS=2504;DP=12185;EAS_AF=0.0367;AMR_AF=0.2118;AFR_AF=0.1067;EUR_AF=0.3459;SAS_AF=0.2342;AA=C|||;VT=SNP
13	38659116	rs9315549	C	T	100	PASS	AC=2739;AF=0.546925;AN=5008;NS=2504;DP=13876;EAS_AF=0.6488;AMR_AF=0.4568;AFR_AF=0.5484;EUR_AF=0.4642;SAS_AF=0.589;AA=C|||;VT=SNP
13	38659161	rs145113183	G	A	100	PASS	AC=182;AF=0.0363419;AN=5008;NS=2504;DP=12810;EAS_AF=0.1131;AMR_AF=0.0029;AFR_AF=0.0045;EUR_AF=0.0099;SAS_AF=0.0511;AA=G|||;VT=SNP
13	38659215	rs9576445	C	T	100	PASS	AC=2692;AF=0.53754;AN=5008;NS=2504;DP=12500;EAS_AF=0.6062;AMR_AF=0.4611;AFR_AF=0.5461;EUR_AF=0.4622;SAS_AF=0.5869;AA=c|||;VT=SNP
13	38659452	rs9548181	C	G	100	PASS	AC=2322;AF=0.463658;AN=5008;NS=2504;DP=14030;EAS_AF=0.4861;AMR_AF=0.6239;AFR_AF=0.3449;EUR_AF=0.503;SAS_AF=0.4468;AA=G|||;VT=SNP
13	38659853	rs9548182	C	T	100	PASS	AC=2185;AF=0.436302;AN=5008;NS=2504;DP=19471;EAS_AF=0.2857;AMR_AF=0.5101;AFR_AF=0.2852;EUR_AF=0.6839;SAS_AF=0.4888;AA=C|||;VT=SNP
13	38660295	rs77888082	G	A	100	PASS	AC=143;AF=0.0285543;AN=5008;NS=2504;DP=19033;EAS_AF=0.002;AMR_AF=0.0231;AFR_AF=0.0015;EUR_AF=0.0437;SAS_AF=0.0808;AA=G|||;VT=SNP
13	38660394	rs7338804	G	A	100	PASS	AC=759;AF=0.151558;AN=5008;NS=2504;DP=17902;EAS_AF=0.2302;AMR_AF=0.2925;AFR_AF=0.0787;EUR_AF=0.1302;SAS_AF=0.091;AA=G|||;VT=SNP
13	38660627	rs9603319	C	T	100	PASS	AC=1362;AF=0.271965;AN=5008;NS=2504;DP=19327;EAS_AF=0.4474;AMR_AF=0.3977;AFR_AF=0.1505;EUR_AF=0.1879;SAS_AF=0.2526;AA=C|||;VT=SNP
13	38660975	rs113544830	G	C	100	PASS	AC=983;AF=0.196286;AN=5008;NS=2504;DP=18260;EAS_AF=0.3383;AMR_AF=0.1153;AFR_AF=0.2095;EUR_AF=0.0696;SAS_AF=0.2198;AA=G|||;VT=SNP
13	38661893	rs9548183	C	T	100	PASS	AC=2456;AF=0.490415;AN=5008;NS=2504;DP=15317;EAS_AF=0.3194;AMR_AF=0.5533;AFR_AF=0.2693;EUR_AF=0.7753;SAS_AF=0.6278;AA=C|||;VT=SNP
13	38663218	rs75265538	G	T	100	PASS	AC=406;AF=0.0810703;AN=5008;NS=2504;DP=10572;EAS_AF=0.123;AMR_AF=0.0101;AFR_AF=0.1558;EUR_AF=0.0109;SAS_AF=0.0593;AA=G|||;VT=SNP
13	38664901	rs9548184	G	A	100	PASS	AC=1440;AF=0.28754;AN=5008;NS=2504;DP=15058;EAS_AF=0.2827;AMR_AF=0.317;AFR_AF=0.1536;EUR_AF=0.3559;SAS_AF=0.3824;AA=G|||;VT=SNP
13	38664950	rs9548185	A	T	100	PASS	AC=2478;AF=0.494808;AN=5008;NS=2504;DP=16259;EAS_AF=0.3194;AMR_AF=0.5519;AFR_AF=0.2867;EUR_AF=0.7753;SAS_AF=0.6278;AA=A|||;VT=SNP
13	38664965	rs9548186	C	T	100	PASS	AC=2482;AF=0.495607;AN=5008;NS=2504;DP=16650;EAS_AF=0.3194;AMR_AF=0.5519;AFR_AF=0.2897;EUR_AF=0.7753;SAS_AF=0.6278;AA=C|||;VT=SNP
13	38665374	rs9548188	C	T	100	PASS	AC=2479;AF=0.495008;AN=5008;NS=2504;DP=16423;EAS_AF=0.3194;AMR_AF=0.5533;AFR_AF=0.2867;EUR_AF=0.7753;SAS_AF=0.6278;AA=C|||;VT=SNP
13	38667393	rs61955202	A	G	100	PASS	AC=616;AF=0.123003;AN=5008;NS=2504;DP=17782;EAS_AF=0.1756;AMR_AF=0.1037;AFR_AF=0.0915;EUR_AF=0.1272;SAS_AF=0.1207;AA=a|||;VT=SNP
13	38667777	rs9603320	G	T	100	PASS	AC=939;AF=0.1875;AN=5008;NS=2504;DP=19705;EAS_AF=0.0367;AMR_AF=0.2133;AFR_AF=0.1142;EUR_AF=0.3777;SAS_AF=0.228;AA=G|||;VT=SNP
13	38668327	rs17057180	C	T	100	PASS	AC=791;AF=0.157947;AN=5008;NS=2504;DP=13103;EAS_AF=0.2312;AMR_AF=0.2939;AFR_AF=0.0968;EUR_AF=0.1342;SAS_AF=0.093;AA=C|||;VT=SNP
13	38668545	rs9603321	A	G	100	PASS	AC=980;AF=0.195687;AN=5008;NS=2504;DP=13775;EAS_AF=0.3423;AMR_AF=0.2983;AFR_AF=0.1021;EUR_AF=0.1421;SAS_AF=0.1534;AA=A|||;VT=SNP
13	38669435	rs9576448	A	G	100	PASS	AC=1555;AF=0.310503;AN=5008;NS=2504;DP=15351;EAS_AF=0.5585;AMR_AF=0.402;AFR_AF=0.1551;EUR_AF=0.2018;SAS_AF=0.3119;AA=A|||;VT=SNP
13	38669677	rs7992222	T	G	100	PASS	AC=2462;AF=0.491613;AN=5008;NS=2504;DP=14162;EAS_AF=0.3204;AMR_AF=0.5519;AFR_AF=0.27;EUR_AF=0.7803;SAS_AF=0.6278;AA=T|||;VT=SNP
13	38670094	rs9576449	G	T	100	PASS	AC=671;AF=0.133986;AN=5008;NS=2504;DP=16907;EAS_AF=0.2312;AMR_AF=0.2867;AFR_AF=0.0113;EUR_AF=0.1332;SAS_AF=0.092;AA=G|||;VT=SNP
13	38670495	rs9548189	T	C	100	PASS	AC=2388;AF=0.476837;AN=5008;NS=2504;DP=13955;EAS_AF=0.3204;AMR_AF=0.5331;AFR_AF=0.27;EUR_AF=0.7356;SAS_AF=0.6115;AA=T|||;VT=SNP
13	38670637	rs9576451	A	G	100	PASS	AC=676;AF=0.134984;AN=5008;NS=2504;DP=16176;EAS_AF=0.2312;AMR_AF=0.2911;AFR_AF=0.0113;EUR_AF=0.1342;SAS_AF=0.093;AA=A|||;VT=SNP
13	38672215	rs9603322	G	C	100	PASS	AC=1559;AF=0.311302;AN=5008;NS=2504;DP=13505;EAS_AF=0.5595;AMR_AF=0.402;AFR_AF=0.1551;EUR_AF=0.2018;SAS_AF=0.3149;AA=g|||;VT=SNP
13	38672373	rs61094137	A	G	100	PASS	AC=1378;AF=0.27516;AN=5008;NS=2504;DP=11251;EAS_AF=0.4484;AMR_AF=0.3991;AFR_AF=0.1551;EUR_AF=0.1928;SAS_AF=0.2556;AA=A|||;VT=SNP
13	38672455	rs9576452	A	G	100	PASS	AC=1377;AF=0.27496;AN=5008;NS=2504;DP=11621;EAS_AF=0.4484;AMR_AF=0.3991;AFR_AF=0.1551;EUR_AF=0.1928;SAS_AF=0.2546;AA=A|||;VT=SNP
13	38672616	rs6563582	A	G	100	PASS	AC=2875;AF=0.574081;AN=5008;NS=2504;DP=11221;EAS_AF=0.4405;AMR_AF=0.5634;AFR_AF=0.438;EUR_AF=0.7863;SAS_AF=0.6851;AA=A|||;VT=SNP
13	38672620	rs9576453	A	G	100	PASS	AC=1380;AF=0.275559;AN=5008;NS=2504;DP=11309;EAS_AF=0.4484;AMR_AF=0.3991;AFR_AF=0.1573;EUR_AF=0.1928;SAS_AF=0.2546;AA=A|||;VT=SNP
13	38672948	rs56287025	G	T	100	PASS	AC=494;AF=0.0986422;AN=5008;NS=2504;DP=16495;EAS_AF=0.1766;AMR_AF=0.0908;AFR_AF=0.0068;EUR_AF=0.1262;SAS_AF=0.1196;AA=G|||;VT=SNP
13	38673017	rs58267644	G	A	100	PASS	AC=352;AF=0.0702875;AN=5008;NS=2504;DP=18127;EAS_AF=0.121;AMR_AF=0.0072;AFR_AF=0.118;EUR_AF=0.0109;SAS_AF=0.0593;AA=G|||;VT=SNP
13	38673622	rs79175232	G	A	100	PASS	AC=352;AF=0.0702875;AN=5008;NS=2504;DP=15556;EAS_AF=0.121;AMR_AF=0.0072;AFR_AF=0.118;EUR_AF=0.0109;SAS_AF=0.0593;AA=G|||;VT=SNP
13	38673641	rs9315551	C	G	100	PASS	AC=981;AF=0.195887;AN=5008;NS=2504;DP=15541;EAS_AF=0.3433;AMR_AF=0.2954;AFR_AF=0.1014;EUR_AF=0.1431;SAS_AF=0.1554;AA=C|||;VT=SNP
13	38674000	rs9566304	A	G	100	PASS	AC=577;AF=0.115216;AN=5008;NS=2504;DP=14357;EAS_AF=0.2163;AMR_AF=0.1052;AFR_AF=0.0537;EUR_AF=0.0586;SAS_AF=0.1595;AA=A|||;VT=SNP
13	38674421	rs9548192	G	A	100	PASS	AC=1438;AF=0.287141;AN=5008;NS=2504;DP=17031;EAS_AF=0.2808;AMR_AF=0.3184;AFR_AF=0.1536;EUR_AF=0.3559;SAS_AF=0.3814;AA=G|||;VT=SNP
13	38676614	rs1951833	T	C	100	PASS	AC=1336;AF=0.266773;AN=5008;NS=2504;DP=18810;EAS_AF=0.2837;AMR_AF=0.3127;AFR_AF=0.0749;EUR_AF=0.3569;SAS_AF=0.3834;AA=T|||;VT=SNP
13	38677219	rs9566305	A	G	100	PASS	AC=682;AF=0.136182;AN=5008;NS=2504;DP=13464;EAS_AF=0.2321;AMR_AF=0.2896;AFR_AF=0.0151;EUR_AF=0.1342;SAS_AF=0.0941;AA=A|||;VT=SNP
13	38678187	rs78845074	A	C	100	PASS	AC=578;AF=0.115415;AN=5008;NS=2504;DP=19821;EAS_AF=0.2173;AMR_AF=0.1052;AFR_AF=0.0537;EUR_AF=0.0586;SAS_AF=0.1595;AA=A|||;VT=SNP
13	38679113	rs9576454	T	C	100	PASS	AC=577;AF=0.115216;AN=5008;NS=2504;DP=17603;EAS_AF=0.2163;AMR_AF=0.1052;AFR_AF=0.0537;EUR_AF=0.0586;SAS_AF=0.1595;AA=T|||;VT=SNP
13	38679195	rs73172596	A	C	100	PASS	AC=678;AF=0.135383;AN=5008;NS=2504;DP=16584;EAS_AF=0.2331;AMR_AF=0.2896;AFR_AF=0.0113;EUR_AF=0.1342;SAS_AF=0.0941;AA=A|||;VT=SNP
13	38679227	rs77891212	C	T	100	PASS	AC=352;AF=0.0702875;AN=5008;NS=2504;DP=15764;EAS_AF=0.121;AMR_AF=0.0072;AFR_AF=0.118;EUR_AF=0.0109;SAS_AF=0.0593;AA=C|||;VT=SNP
13	38679677	rs9548193	G	A	100	PASS	AC=2475;AF=0.494209;AN=5008;NS=2504;DP=16673;EAS_AF=0.3194;AMR_AF=0.5533;AFR_AF=0.2844;EUR_AF=0.7753;SAS_AF=0.6268;AA=G|||;VT=SNP
13	38680117	rs4941885	G	A	100	PASS	AC=2408;AF=0.480831;AN=5008;NS=2504;DP=20053;EAS_AF=0.3194;AMR_AF=0.536;AFR_AF=0.2844;EUR_AF=0.7366;SAS_AF=0.6104;AA=G|||;VT=SNP
13	38680328	rs9532163	A	G	100	PASS	AC=3966;AF=0.791933;AN=5008;NS=2504;DP=20020;EAS_AF=0.879;AMR_AF=0.9352;AFR_AF=0.4418;EUR_AF=0.9374;SAS_AF=0.9243;AA=A|||;VT=SNP
13	38680820	rs1924179	C	T	100	PASS	AC=2406;AF=0.480431;AN=5008;NS=2504;DP=18407;EAS_AF=0.3194;AMR_AF=0.5346;AFR_AF=0.2844;EUR_AF=0.7356;SAS_AF=0.6104;AA=C|||;VT=SNP
13	38680834	rs1924180	G	A	100	PASS	AC=4058;AF=0.810304;AN=5008;NS=2504;DP=18321;EAS_AF=0.879;AMR_AF=0.9409;AFR_AF=0.5083;EUR_AF=0.9374;SAS_AF=0.9243;AA=A|||;VT=SNP
13	38681598	rs73172598	A	C	100	PASS	AC=671;AF=0.133986;AN=5008;NS=2504;DP=17733;EAS_AF=0.2321;AMR_AF=0.2896;AFR_AF=0.0113;EUR_AF=0.1292;SAS_AF=0.093;AA=A|||;VT=SNP
13	38681802	rs77236541	C	T	100	PASS	AC=973;AF=0.194289;AN=5008;NS=2504;DP=18786;EAS_AF=0.3373;AMR_AF=0.1153;AFR_AF=0.2035;EUR_AF=0.0696;SAS_AF=0.2188;AA=C|||;VT=SNP
13	38683347	rs7334407	T	C	100	PASS	AC=1372;AF=0.273962;AN=5008;NS=2504;DP=18109;EAS_AF=0.4484;AMR_AF=0.3991;AFR_AF=0.1558;EUR_AF=0.1879;SAS_AF=0.2536;AA=T|||;VT=SNP
13	38683896	rs8002950	T	C	100	PASS	AC=4056;AF=0.809904;AN=5008;NS=2504;DP=16362;EAS_AF=0.881;AMR_AF=0.9553;AFR_AF=0.4554;EUR_AF=0.9771;SAS_AF=0.9407;AA=T|||;VT=SNP
13	38683901	rs113143719	G	A	100	PASS	AC=424;AF=0.0846645;AN=5008;NS=2504;DP=16198;EAS_AF=0.119;AMR_AF=0.0274;AFR_AF=0.121;EUR_AF=0.0507;SAS_AF=0.0757;AA=G|||;VT=SNP
13	38684160	rs4943561	C	T	100	PASS	AC=571;AF=0.114018;AN=5008;NS=2504;DP=15633;EAS_AF=0.2163;AMR_AF=0.1052;AFR_AF=0.0484;EUR_AF=0.0586;SAS_AF=0.1605;AA=C|||;VT=SNP
13	38684948	rs74888488	T	A	100	PASS	AC=467;AF=0.0932508;AN=5008;NS=2504;DP=19831;EAS_AF=0.121;AMR_AF=0.0303;AFR_AF=0.1505;EUR_AF=0.0507;SAS_AF=0.0757;AA=T|||;VT=SNP
13	38685120	rs9548195	A	G	100	PASS	AC=2993;AF=0.597644;AN=5008;NS=2504;DP=19813;EAS_AF=0.5367;AMR_AF=0.6383;AFR_AF=0.3419;EUR_AF=0.7992;SAS_AF=0.7699;AA=A|||;VT=SNP
13	38686435	rs9603323	G	A	100	PASS	AC=794;AF=0.158546;AN=5008;NS=2504;DP=14924;EAS_AF=0.2312;AMR_AF=0.2911;AFR_AF=0.1014;EUR_AF=0.1332;SAS_AF=0.093;AA=G|||;VT=SNP
13	38686481	rs11616516	C	A	100	PASS	AC=1444;AF=0.288339;AN=5008;NS=2504;DP=15494;EAS_AF=0.2817;AMR_AF=0.3199;AFR_AF=0.1551;EUR_AF=0.3569;SAS_AF=0.3824;AA=C|||;VT=SNP
13	38686597	rs9566306	G	A	100	PASS	AC=1597;AF=0.31889;AN=5008;NS=2504;DP=17160;EAS_AF=0.5595;AMR_AF=0.4035;AFR_AF=0.1838;EUR_AF=0.2018;SAS_AF=0.3139;AA=G|||;VT=SNP
13	38686772	rs9548197	G	A	100	PASS	AC=3037;AF=0.60643;AN=5008;NS=2504;DP=15450;EAS_AF=0.4415;AMR_AF=0.572;AFR_AF=0.5545;EUR_AF=0.7863;SAS_AF=0.6861;AA=G|||;VT=SNP
13	38687067	rs112832356	G	A	100	PASS	AC=467;AF=0.0932508;AN=5008;NS=2504;DP=17557;EAS_AF=0.121;AMR_AF=0.0303;AFR_AF=0.1505;EUR_AF=0.0507;SAS_AF=0.0757;AA=G|||;VT=SNP
13	38692585	rs4941887	A	C	100	PASS	AC=2994;AF=0.597843;AN=5008;NS=2504;DP=12284;EAS_AF=0.5377;AMR_AF=0.6383;AFR_AF=0.3419;EUR_AF=0.7992;SAS_AF=0.7699;AA=A|||;VT=SNP
13	38692820	rs1924190	G	T	100	PASS	AC=1022;AF=0.204073;AN=5008;NS=2504;DP=13702;EAS_AF=0.3919;AMR_AF=0.2939;AFR_AF=0.1014;EUR_AF=0.1382;SAS_AF=0.1534;AA=G|||;VT=SNP
13	38693417	rs7319078	T	C	100	PASS	AC=4202;AF=0.839058;AN=5008;NS=2504;DP=17840;EAS_AF=0.88;AMR_AF=0.9611;AFR_AF=0.5635;EUR_AF=0.9771;SAS_AF=0.9407;AA=C|||;VT=SNP
13	38694075	rs9548212	G	A	100	PASS	AC=2334;AF=0.466054;AN=5008;NS=2504;DP=17998;EAS_AF=0.2698;AMR_AF=0.5331;AFR_AF=0.2678;EUR_AF=0.7356;SAS_AF=0.6115;AA=G|||;VT=SNP
13	38694737	rs1924191	C	T	100	PASS	AC=2360;AF=0.471246;AN=5008;NS=2504;DP=18447;EAS_AF=0.2688;AMR_AF=0.5331;AFR_AF=0.2844;EUR_AF=0.7406;SAS_AF=0.6115;AA=C|||;VT=SNP
13	38694937	rs7994524	T	C	100	PASS	AC=1398;AF=0.279153;AN=5008;NS=2504;DP=16059;EAS_AF=0.2341;AMR_AF=0.3199;AFR_AF=0.1551;EUR_AF=0.3579;SAS_AF=0.3834;AA=T|||;VT=SNP
13	38694939	rs7994528	T	C	100	PASS	AC=2432;AF=0.485623;AN=5008;NS=2504;DP=16126;EAS_AF=0.2708;AMR_AF=0.5533;AFR_AF=0.2844;EUR_AF=0.7803;SAS_AF=0.6278;AA=T|||;VT=SNP
13	38695683	rs1924192	G	A	100	PASS	AC=1914;AF=0.382188;AN=5008;NS=2504;DP=19384;EAS_AF=0.6171;AMR_AF=0.4164;AFR_AF=0.3744;EUR_AF=0.2028;SAS_AF=0.3108;AA=A|||;VT=SNP
13	38695842	rs9532172	C	T	100	PASS	AC=4359;AF=0.870407;AN=5008;NS=2504;DP=16554;EAS_AF=0.88;AMR_AF=0.9524;AFR_AF=0.73;EUR_AF=0.9374;SAS_AF=0.9233;AA=T|||;VT=SNP
13	38697185	rs2224800	C	T	100	PASS	AC=2333;AF=0.465855;AN=5008;NS=2504;DP=17320;EAS_AF=0.2639;AMR_AF=0.5317;AFR_AF=0.2723;EUR_AF=0.7346;SAS_AF=0.6125;AA=C|||;VT=SNP
13	38698269	rs8002925	T	C	100	PASS	AC=619;AF=0.123602;AN=5008;NS=2504;DP=15049;EAS_AF=0.2222;AMR_AF=0.1066;AFR_AF=0.0794;EUR_AF=0.0596;SAS_AF=0.1595;AA=T|||;VT=SNP
13	38700701	rs9576460	A	G	100	PASS	AC=581;AF=0.116014;AN=5008;NS=2504;DP=16755;EAS_AF=0.2212;AMR_AF=0.1052;AFR_AF=0.0522;EUR_AF=0.0596;SAS_AF=0.1595;AA=A|||;VT=SNP
13	38701046	rs9566309	T	C	100	PASS	AC=1319;AF=0.263379;AN=5008;NS=2504;DP=12631;EAS_AF=0.506;AMR_AF=0.3963;AFR_AF=0.0681;EUR_AF=0.1948;SAS_AF=0.2536;AA=T|||;VT=SNP
13	38701610	rs9576461	G	T	100	PASS	AC=727;AF=0.145168;AN=5008;NS=2504;DP=15958;EAS_AF=0.2847;AMR_AF=0.2911;AFR_AF=0.0113;EUR_AF=0.1302;SAS_AF=0.0941;AA=G|||;VT=SNP
13	38702814	rs7989091	T	C	100	PASS	AC=2448;AF=0.488818;AN=5008;NS=2504;DP=19241;EAS_AF=0.2669;AMR_AF=0.5519;AFR_AF=0.3018;EUR_AF=0.7793;SAS_AF=0.6268;AA=T|||;VT=SNP
13	38703876	rs2209138	T	C	100	PASS	AC=1401;AF=0.279752;AN=5008;NS=2504;DP=16625;EAS_AF=0.2302;AMR_AF=0.317;AFR_AF=0.1762;EUR_AF=0.3569;SAS_AF=0.365;AA=T|||;VT=SNP
13	38704885	rs7996968	A	G	100	PASS	AC=4415;AF=0.881589;AN=5008;NS=2504;DP=20343;EAS_AF=0.8819;AMR_AF=0.9726;AFR_AF=0.7186;EUR_AF=0.9771;SAS_AF=0.9387;AA=G|||;VT=SNP
13	38704963	rs1924194	T	C	100	PASS	AC=4415;AF=0.881589;AN=5008;NS=2504;DP=20949;EAS_AF=0.8819;AMR_AF=0.9726;AFR_AF=0.7186;EUR_AF=0.9771;SAS_AF=0.9387;AA=C|||;VT=SNP
13	38706305	rs4943563	C	G	100	PASS	AC=2375;AF=0.474241;AN=5008;NS=2504;DP=18968;EAS_AF=0.2659;AMR_AF=0.5317;AFR_AF=0.3003;EUR_AF=0.7386;SAS_AF=0.6115;AA=C|||;VT=SNP
13	38706931	rs9548214	T	C	100	PASS	AC=3509;AF=0.700679;AN=5008;NS=2504;DP=18853;EAS_AF=0.5962;AMR_AF=0.6744;AFR_AF=0.5772;EUR_AF=0.8469;SAS_AF=0.8436;AA=C|||;VT=SNP
13	38708410	rs9548215	C	T	100	PASS	AC=4445;AF=0.88758;AN=5008;NS=2504;DP=12544;EAS_AF=0.8819;AMR_AF=0.9741;AFR_AF=0.7617;EUR_AF=0.9771;SAS_AF=0.91;AA=T|||;VT=SNP
13	38711793	rs4943564	A	G	100	PASS	AC=893;AF=0.178315;AN=5008;NS=2504;DP=15870;EAS_AF=0.2202;AMR_AF=0.1196;AFR_AF=0.2821;EUR_AF=0.0586;SAS_AF=0.1595;AA=A|||;VT=SNP
13	38714146	rs7997915	C	T	100	PASS	AC=1392;AF=0.277955;AN=5008;NS=2504;DP=17929;EAS_AF=0.2292;AMR_AF=0.3156;AFR_AF=0.177;EUR_AF=0.3539;SAS_AF=0.3599;AA=C|||;VT=SNP
13	38718535	rs9548217	G	T	100	PASS	AC=951;AF=0.189896;AN=5008;NS=2504;DP=14238;EAS_AF=0.0367;AMR_AF=0.2147;AFR_AF=0.1225;EUR_AF=0.3807;SAS_AF=0.2249;AA=G|||;VT=SNP
13	38718862	rs67694760	G	A	100	PASS	AC=758;AF=0.151358;AN=5008;NS=2504;DP=10808;EAS_AF=0.2847;AMR_AF=0.2939;AFR_AF=0.0166;EUR_AF=0.1302;SAS_AF=0.1166;AA=G|||;VT=SNP
13	38719949	rs9532173	T	G	100	PASS	AC=2412;AF=0.481629;AN=5008;NS=2504;DP=20618;EAS_AF=0.2599;AMR_AF=0.549;AFR_AF=0.3003;EUR_AF=0.7773;SAS_AF=0.6033;AA=t|||;VT=SNP
13	38721787	rs66555430	C	A	100	PASS	AC=758;AF=0.151358;AN=5008;NS=2504;DP=16922;EAS_AF=0.2837;AMR_AF=0.2939;AFR_AF=0.0166;EUR_AF=0.1312;SAS_AF=0.1166;AA=C|||;VT=SNP
13	38724490	rs7984402	A	G	100	PASS	AC=583;AF=0.116414;AN=5008;NS=2504;DP=17856;EAS_AF=0.2232;AMR_AF=0.1052;AFR_AF=0.0522;EUR_AF=0.0596;SAS_AF=0.1595;AA=A|||;VT=SNP
13	38725875	rs1924199	G	T	100	PASS	AC=2346;AF=0.46845;AN=5008;NS=2504;DP=15686;EAS_AF=0.2579;AMR_AF=0.5288;AFR_AF=0.3283;EUR_AF=0.7247;SAS_AF=0.5685;AA=G|||;VT=SNP
13	38727020	rs3920586	G	T	100	PASS	AC=757;AF=0.151158;AN=5008;NS=2504;DP=20280;EAS_AF=0.2857;AMR_AF=0.2939;AFR_AF=0.0144;EUR_AF=0.1312;SAS_AF=0.1166;AA=G|||;VT=SNP
13	38727668	rs6563584	G	A	100	PASS	AC=4323;AF=0.863219;AN=5008;NS=2504;DP=19722;EAS_AF=0.876;AMR_AF=0.9524;AFR_AF=0.7179;EUR_AF=0.9414;SAS_AF=0.9029;AA=A|||;VT=SNP
13	38727892	rs9548220	C	T	100	PASS	AC=2309;AF=0.461062;AN=5008;NS=2504;DP=18403;EAS_AF=0.2599;AMR_AF=0.5259;AFR_AF=0.3003;EUR_AF=0.7247;SAS_AF=0.5685;AA=C|||;VT=SNP
13	38728531	rs2323704	T	C	100	PASS	AC=4450;AF=0.888578;AN=5008;NS=2504;DP=19103;EAS_AF=0.877;AMR_AF=0.9741;AFR_AF=0.7625;EUR_AF=0.9771;SAS_AF=0.9192;AA=C|||;VT=SNP
13	38729357	rs9646101	T	A	100	PASS	AC=914;AF=0.182508;AN=5008;NS=2504;DP=17725;EAS_AF=0.0357;AMR_AF=0.2133;AFR_AF=0.1029;EUR_AF=0.3867;SAS_AF=0.2096;AA=T|||;VT=SNP
13	38729720	rs9603327	C	T	100	PASS	AC=851;AF=0.169928;AN=5008;NS=2504;DP=14853;EAS_AF=0.2847;AMR_AF=0.2983;AFR_AF=0.084;EUR_AF=0.1312;SAS_AF=0.1166;AA=c|||;VT=SNP
13	38729848	rs9603328	G	A	100	PASS	AC=853;AF=0.170327;AN=5008;NS=2504;DP=13892;EAS_AF=0.2847;AMR_AF=0.2997;AFR_AF=0.084;EUR_AF=0.1312;SAS_AF=0.1176;AA=G|||;VT=SNP
13	38730542	rs9548221	C	T	100	PASS	AC=4296;AF=0.857827;AN=5008;NS=2504;DP=18957;EAS_AF=0.876;AMR_AF=0.9524;AFR_AF=0.6974;EUR_AF=0.9414;SAS_AF=0.9029;AA=T|||;VT=SNP
13	38730752	rs9548222	C	T	100	PASS	AC=672;AF=0.134185;AN=5008;NS=2504;DP=18724;EAS_AF=0.0972;AMR_AF=0.2061;AFR_AF=0.0439;EUR_AF=0.2187;SAS_AF=0.1564;AA=C|||;VT=SNP
13	38730805	rs1924198	C	T	100	PASS	AC=2326;AF=0.464457;AN=5008;NS=2504;DP=18386;EAS_AF=0.2589;AMR_AF=0.5288;AFR_AF=0.3003;EUR_AF=0.7416;SAS_AF=0.5675;AA=C|||;VT=SNP
13	38731531	rs9603329	A	G	100	PASS	AC=858;AF=0.171326;AN=5008;NS=2504;DP=19653;EAS_AF=0.2857;AMR_AF=0.2983;AFR_AF=0.084;EUR_AF=0.1362;SAS_AF=0.1176;AA=G|||;VT=SNP
13	38731538	rs9315555	T	C	100	PASS	AC=1755;AF=0.350439;AN=5008;NS=2504;DP=19770;EAS_AF=0.5079;AMR_AF=0.4164;AFR_AF=0.3676;EUR_AF=0.1958;SAS_AF=0.2771;AA=T|||;VT=SNP
13	38731909	rs80263211	A	T	100	PASS	AC=618;AF=0.123403;AN=5008;NS=2504;DP=21841;EAS_AF=0.2232;AMR_AF=0.1037;AFR_AF=0.0794;EUR_AF=0.0596;SAS_AF=0.1595;AA=A|||;VT=SNP
13	38731953	rs1924196	A	T	100	PASS	AC=4283;AF=0.855232;AN=5008;NS=2504;DP=21192;EAS_AF=0.876;AMR_AF=0.9496;AFR_AF=0.6891;EUR_AF=0.9414;SAS_AF=0.9029;AA=T|||;VT=SNP
13	38732044	rs1924195	G	A	100	PASS	AC=4323;AF=0.863219;AN=5008;NS=2504;DP=21592;EAS_AF=0.876;AMR_AF=0.9524;AFR_AF=0.7179;EUR_AF=0.9414;SAS_AF=0.9029;AA=A|||;VT=SNP
13	38732613	rs2209141	G	A	100	PASS	AC=1025;AF=0.204673;AN=5008;NS=2504;DP=16437;EAS_AF=0.2847;AMR_AF=0.3084;AFR_AF=0.2057;EUR_AF=0.1362;SAS_AF=0.1176;AA=G|||;VT=SNP
13	38732746	rs2209140	C	T	100	PASS	AC=1018;AF=0.203275;AN=5008;NS=2504;DP=15941;EAS_AF=0.2847;AMR_AF=0.3069;AFR_AF=0.1997;EUR_AF=0.1362;SAS_AF=0.1196;AA=T|||;VT=SNP
13	38732839	rs2209139	A	T	100	PASS	AC=1017;AF=0.203075;AN=5008;NS=2504;DP=16411;EAS_AF=0.2847;AMR_AF=0.3069;AFR_AF=0.2005;EUR_AF=0.1362;SAS_AF=0.1176;AA=A|||;VT=SNP
13	38733746	rs9532175	C	T	100	PASS	AC=2724;AF=0.54393;AN=5008;NS=2504;DP=19592;EAS_AF=0.3681;AMR_AF=0.5418;AFR_AF=0.4637;EUR_AF=0.7465;SAS_AF=0.6268;AA=T|||;VT=SNP
13	38734037	rs7986844	T	G	100	PASS	AC=2343;AF=0.467851;AN=5008;NS=2504;DP=18449;EAS_AF=0.2589;AMR_AF=0.5303;AFR_AF=0.2995;EUR_AF=0.7376;SAS_AF=0.589;AA=T|||;VT=SNP
13	38734044	rs7982224	A	G	100	PASS	AC=2342;AF=0.467652;AN=5008;NS=2504;DP=18613;EAS_AF=0.2589;AMR_AF=0.5303;AFR_AF=0.2995;EUR_AF=0.7376;SAS_AF=0.5879;AA=A|||;VT=SNP
13	38734097	rs7986869	T	C	100	PASS	AC=2555;AF=0.510184;AN=5008;NS=2504;DP=19038;EAS_AF=0.3681;AMR_AF=0.5331;AFR_AF=0.323;EUR_AF=0.7515;SAS_AF=0.6452;AA=T|||;VT=SNP
13	38734336	rs7982105	C	T	100	PASS	AC=1410;AF=0.28155;AN=5008;NS=2504;DP=20189;EAS_AF=0.5079;AMR_AF=0.3991;AFR_AF=0.118;EUR_AF=0.1948;SAS_AF=0.2751;AA=C|||;VT=SNP
13	38734706	rs2875132	G	A	100	PASS	AC=2724;AF=0.54393;AN=5008;NS=2504;DP=18533;EAS_AF=0.3681;AMR_AF=0.5418;AFR_AF=0.4652;EUR_AF=0.7455;SAS_AF=0.6258;AA=A|||;VT=SNP
13	38734990	rs7329389	T	G	100	PASS	AC=2790;AF=0.557109;AN=5008;NS=2504;DP=17558;EAS_AF=0.3681;AMR_AF=0.562;AFR_AF=0.4652;EUR_AF=0.7813;SAS_AF=0.6421;AA=G|||;VT=SNP
13	38735824	rs9576464	C	G	100	PASS	AC=581;AF=0.116014;AN=5008;NS=2504;DP=14078;EAS_AF=0.2232;AMR_AF=0.1037;AFR_AF=0.0522;EUR_AF=0.0586;SAS_AF=0.1595;AA=C|||;VT=SNP
13	38737092	rs10507467	G	A	100	PASS	AC=1384;AF=0.276358;AN=5008;NS=2504;DP=13590;EAS_AF=0.2252;AMR_AF=0.3141;AFR_AF=0.1747;EUR_AF=0.3549;SAS_AF=0.3589;AA=G|||;VT=SNP
13	38737449	rs7995361	T	C	100	PASS	AC=2756;AF=0.550319;AN=5008;NS=2504;DP=12107;EAS_AF=0.369;AMR_AF=0.5418;AFR_AF=0.4644;EUR_AF=0.7505;SAS_AF=0.6534;AA=C|||;VT=SNP
13	38738186	rs3967019	T	C	100	PASS	AC=2595;AF=0.518171;AN=5008;NS=2504;DP=13805;EAS_AF=0.369;AMR_AF=0.5533;AFR_AF=0.3215;EUR_AF=0.7813;SAS_AF=0.6421;AA=T|||;VT=SNP
13	38739314	rs603131	T	C	100	PASS	AC=4451;AF=0.888778;AN=5008;NS=2504;DP=15853;EAS_AF=0.877;AMR_AF=0.9726;AFR_AF=0.764;EUR_AF=0.9771;SAS_AF=0.9192;AA=C|||;VT=SNP
13	38739622	rs601740	C	T	100	PASS	AC=4328;AF=0.864217;AN=5008;NS=2504;DP=16376;EAS_AF=0.876;AMR_AF=0.9524;AFR_AF=0.7186;EUR_AF=0.9414;SAS_AF=0.907;AA=T|||;VT=SNP
13	38739678	rs595563	G	C	100	PASS	AC=4389;AF=0.876398;AN=5008;NS=2504;DP=16395;EAS_AF=0.876;AMR_AF=0.9539;AFR_AF=0.764;EUR_AF=0.9414;SAS_AF=0.907;AA=C|||;VT=SNP
13	38740005	rs6563585	T	C	100	PASS	AC=582;AF=0.116214;AN=5008;NS=2504;DP=14799;EAS_AF=0.2232;AMR_AF=0.1037;AFR_AF=0.0522;EUR_AF=0.0586;SAS_AF=0.1605;AA=T|||;VT=SNP
13	38742078	rs661497	T	C	100	PASS	AC=1695;AF=0.338458;AN=5008;NS=2504;DP=15047;EAS_AF=0.5069;AMR_AF=0.4164;AFR_AF=0.3222;EUR_AF=0.1968;SAS_AF=0.2771;AA=T|||;VT=SNP
13	38742864	rs647580	G	A	100	PASS	AC=3655;AF=0.729832;AN=5008;NS=2504;DP=19949;EAS_AF=0.6567;AMR_AF=0.8429;AFR_AF=0.5976;EUR_AF=0.8837;SAS_AF=0.7454;AA=A|||;VT=SNP
13	38742875	rs9548225	A	T	100	PASS	AC=2331;AF=0.465455;AN=5008;NS=2504;DP=19717;EAS_AF=0.2639;AMR_AF=0.5303;AFR_AF=0.2973;EUR_AF=0.7376;SAS_AF=0.5746;AA=A|||;VT=SNP
13	38743174	rs9576466	T	C	100	PASS	AC=759;AF=0.151558;AN=5008;NS=2504;DP=18015;EAS_AF=0.2857;AMR_AF=0.2939;AFR_AF=0.0121;EUR_AF=0.1372;SAS_AF=0.1155;AA=T|||;VT=SNP
13	38743223	rs9576467	T	A	100	PASS	AC=758;AF=0.151358;AN=5008;NS=2504;DP=17948;EAS_AF=0.2847;AMR_AF=0.2939;AFR_AF=0.0121;EUR_AF=0.1372;SAS_AF=0.1155;AA=T|||;VT=SNP
13	38743979	rs960610	A	T	100	PASS	AC=1103;AF=0.220248;AN=5008;NS=2504;DP=15353;EAS_AF=0.3938;AMR_AF=0.3084;AFR_AF=0.1415;EUR_AF=0.1461;SAS_AF=0.1616;AA=A|||;VT=SNP
13	38744140	rs1924189	A	G	100	PASS	AC=1142;AF=0.228035;AN=5008;NS=2504;DP=14271;EAS_AF=0.3938;AMR_AF=0.3084;AFR_AF=0.171;EUR_AF=0.1461;SAS_AF=0.1616;AA=G|||;VT=SNP
13	38744331	rs74618108	T	C	100	PASS	AC=348;AF=0.0694888;AN=5008;NS=2504;DP=11139;EAS_AF=0.125;AMR_AF=0.0245;AFR_AF=0.0507;EUR_AF=0.0457;SAS_AF=0.0941;AA=T|||;VT=SNP
13	38745259	rs73174713	G	A	100	PASS	AC=12;AF=0.00239617;AN=5008;NS=2504;DP=18472;EAS_AF=0.003;AMR_AF=0.0101;AFR_AF=0;EUR_AF=0.002;SAS_AF=0;AA=G|||;VT=SNP
13	38745463	rs9576468	T	C	100	PASS	AC=586;AF=0.117013;AN=5008;NS=2504;DP=18460;EAS_AF=0.2222;AMR_AF=0.1052;AFR_AF=0.0537;EUR_AF=0.0596;SAS_AF=0.1616;AA=T|||;VT=SNP
13	38747138	rs616106	C	T	100	PASS	AC=2562;AF=0.511581;AN=5008;NS=2504;DP=16534;EAS_AF=0.25;AMR_AF=0.5389;AFR_AF=0.4826;EUR_AF=0.7376;SAS_AF=0.5685;AA=C|||;VT=SNP
13	38747904	rs612572	C	A	100	PASS	AC=4224;AF=0.84345;AN=5008;NS=2504;DP=21246;EAS_AF=0.876;AMR_AF=0.9481;AFR_AF=0.6747;EUR_AF=0.9284;SAS_AF=0.8763;AA=A|||;VT=SNP
13	38748512	rs4943565	T	A	100	PASS	AC=2465;AF=0.492212;AN=5008;NS=2504;DP=13073;EAS_AF=0.6518;AMR_AF=0.6196;AFR_AF=0.2526;EUR_AF=0.5477;SAS_AF=0.5041;AA=T|||;VT=SNP
13	38748517	rs668113	T	A	100	PASS	AC=1309;AF=0.261382;AN=5008;NS=2504;DP=13112;EAS_AF=0.1369;AMR_AF=0.2622;AFR_AF=0.4175;EUR_AF=0.2336;SAS_AF=0.2065;AA=t|||;VT=SNP
13	38748575	rs668032	C	T	100	PASS	AC=1258;AF=0.251198;AN=5008;NS=2504;DP=13669;EAS_AF=0.1359;AMR_AF=0.2594;AFR_AF=0.3805;EUR_AF=0.2336;SAS_AF=0.2076;AA=C|||;VT=SNP
13	38748633	rs599142	T	C	100	PASS	AC=1127;AF=0.22504;AN=5008;NS=2504;DP=12900;EAS_AF=0.1379;AMR_AF=0.2493;AFR_AF=0.2837;EUR_AF=0.2336;SAS_AF=0.2096;AA=T|||;VT=SNP
13	38748907	rs666352	T	G	100	PASS	AC=1091;AF=0.217851;AN=5008;NS=2504;DP=14404;EAS_AF=0.1369;AMR_AF=0.2464;AFR_AF=0.2526;EUR_AF=0.2346;SAS_AF=0.2168;AA=T|||;VT=SNP
13	38748952	rs666289	T	A	100	PASS	AC=1243;AF=0.248203;AN=5008;NS=2504;DP=13616;EAS_AF=0.1369;AMR_AF=0.255;AFR_AF=0.3638;EUR_AF=0.2346;SAS_AF=0.2157;AA=T|||;VT=SNP
13	38749184	rs1924187	A	G	100	PASS	AC=2573;AF=0.513778;AN=5008;NS=2504;DP=17168;EAS_AF=0.6528;AMR_AF=0.6354;AFR_AF=0.27;EUR_AF=0.5875;SAS_AF=0.5378;AA=A|||;VT=SNP
13	38749934	rs7991530	G	A	100	PASS	AC=1787;AF=0.356829;AN=5008;NS=2504;DP=16499;EAS_AF=0.3194;AMR_AF=0.5216;AFR_AF=0.208;EUR_AF=0.5119;SAS_AF=0.32;AA=G|||;VT=SNP
13	38750765	rs7335783	C	T	100	PASS	AC=421;AF=0.0840655;AN=5008;NS=2504;DP=18217;EAS_AF=0.0327;AMR_AF=0.0778;AFR_AF=0.0961;EUR_AF=0.1133;SAS_AF=0.0951;AA=C|||;VT=SNP
13	38751153	rs4943566	T	C	100	PASS	AC=1796;AF=0.358626;AN=5008;NS=2504;DP=18963;EAS_AF=0.5417;AMR_AF=0.4524;AFR_AF=0.2617;EUR_AF=0.2584;SAS_AF=0.3374;AA=T|||;VT=SNP
13	38751219	rs617657	G	C	100	PASS	AC=3206;AF=0.640176;AN=5008;NS=2504;DP=19004;EAS_AF=0.7847;AMR_AF=0.7061;AFR_AF=0.6233;EUR_AF=0.498;SAS_AF=0.6135;AA=C|||;VT=SNP
13	38751375	rs4943568	G	A	100	PASS	AC=443;AF=0.0884585;AN=5008;NS=2504;DP=17706;EAS_AF=0.2192;AMR_AF=0.0893;AFR_AF=0.0174;EUR_AF=0.0209;SAS_AF=0.1186;AA=G|||;VT=SNP
13	38752369	rs591732	T	G	100	PASS	AC=3798;AF=0.758387;AN=5008;NS=2504;DP=15297;EAS_AF=0.7887;AMR_AF=0.8746;AFR_AF=0.6649;EUR_AF=0.7793;SAS_AF=0.7495;AA=G|||;VT=SNP
13	38753676	rs683479	T	C	100	PASS	AC=3612;AF=0.721246;AN=5008;NS=2504;DP=15762;EAS_AF=0.7024;AMR_AF=0.8084;AFR_AF=0.7958;EUR_AF=0.6799;SAS_AF=0.6207;AA=C|||;VT=SNP
13	38754750	rs668103	A	C	100	PASS	AC=1916;AF=0.382588;AN=5008;NS=2504;DP=19649;EAS_AF=0.4514;AMR_AF=0.3963;AFR_AF=0.2632;EUR_AF=0.3509;SAS_AF=0.4959;AA=A|||;VT=SNP
13	38754930	rs668491	G	A	100	PASS	AC=1987;AF=0.396765;AN=5008;NS=2504;DP=20304;EAS_AF=0.4514;AMR_AF=0.4035;AFR_AF=0.3389;EUR_AF=0.3588;SAS_AF=0.453;AA=G|||;VT=SNP
13	38755529	rs654410	A	G	100	PASS	AC=1476;AF=0.294728;AN=5008;NS=2504;DP=17080;EAS_AF=0.3413;AMR_AF=0.3588;AFR_AF=0.1944;EUR_AF=0.3062;SAS_AF=0.3252;AA=A|||;VT=SNP
13	38755621	rs17057348	T	C	100	PASS	AC=413;AF=0.0824681;AN=5008;NS=2504;DP=15260;EAS_AF=0.1101;AMR_AF=0.0375;AFR_AF=0.0688;EUR_AF=0.0457;SAS_AF=0.1421;AA=C|||;VT=SNP
13	38755923	rs80312854	T	C	100	PASS	AC=400;AF=0.0798722;AN=5008;NS=2504;DP=15875;EAS_AF=0.1101;AMR_AF=0.036;AFR_AF=0.0598;EUR_AF=0.0457;SAS_AF=0.1421;AA=T|||;VT=SNP
13	38756404	rs1924184	A	G	100	PASS	AC=1475;AF=0.294529;AN=5008;NS=2504;DP=17536;EAS_AF=0.3413;AMR_AF=0.3588;AFR_AF=0.1944;EUR_AF=0.3062;SAS_AF=0.3241;AA=A|||;VT=SNP
13	38756491	rs1924182	G	A	100	PASS	AC=1475;AF=0.294529;AN=5008;NS=2504;DP=17975;EAS_AF=0.3423;AMR_AF=0.3588;AFR_AF=0.1944;EUR_AF=0.3062;SAS_AF=0.3231;AA=G|||;VT=SNP
13	38756518	rs12863491	C	G	100	PASS	AC=1556;AF=0.310703;AN=5008;NS=2504;DP=17949;EAS_AF=0.3423;AMR_AF=0.3646;AFR_AF=0.2458;EUR_AF=0.3151;SAS_AF=0.3231;AA=C|||;VT=SNP
13	38756631	rs73174715	G	T	100	PASS	AC=231;AF=0.0461262;AN=5008;NS=2504;DP=18641;EAS_AF=0.0278;AMR_AF=0.1945;AFR_AF=0.003;EUR_AF=0.0249;SAS_AF=0.0399;AA=G|||;VT=SNP
13	38757450	rs74047695	C	G	100	PASS	AC=440;AF=0.0878594;AN=5008;NS=2504;DP=15685;EAS_AF=0.0437;AMR_AF=0.072;AFR_AF=0.1452;EUR_AF=0.0984;SAS_AF=0.0562;AA=C|||;VT=SNP
13	38757464	rs34082417	T	C	100	PASS	AC=445;AF=0.0888578;AN=5008;NS=2504;DP=15627;EAS_AF=0.1101;AMR_AF=0.036;AFR_AF=0.0915;EUR_AF=0.0467;SAS_AF=0.1442;AA=T|||;VT=SNP
13	38757915	rs624391	C	T	100	PASS	AC=1819;AF=0.363219;AN=5008;NS=2504;DP=18139;EAS_AF=0.3423;AMR_AF=0.3818;AFR_AF=0.4259;EUR_AF=0.3241;SAS_AF=0.3272;AA=T|||;VT=SNP
13	38757954	rs1360926	A	T	100	PASS	AC=1819;AF=0.363219;AN=5008;NS=2504;DP=17788;EAS_AF=0.3423;AMR_AF=0.3818;AFR_AF=0.4251;EUR_AF=0.325;SAS_AF=0.3272;AA=T|||;VT=SNP
13	38758183	rs612986	G	A	100	PASS	AC=1593;AF=0.318091;AN=5008;NS=2504;DP=15386;EAS_AF=0.3423;AMR_AF=0.366;AFR_AF=0.2708;EUR_AF=0.3171;SAS_AF=0.3241;AA=G|||;VT=SNP
13	38758246	rs73454191	C	G	100	PASS	AC=388;AF=0.077476;AN=5008;NS=2504;DP=16169;EAS_AF=0.1101;AMR_AF=0.0375;AFR_AF=0.0681;EUR_AF=0.0457;SAS_AF=0.1176;AA=G|||;VT=SNP
13	38758552	rs78654333	G	C	100	PASS	AC=399;AF=0.0796725;AN=5008;NS=2504;DP=14360;EAS_AF=0.1101;AMR_AF=0.036;AFR_AF=0.059;EUR_AF=0.0457;SAS_AF=0.1421;AA=G|||;VT=SNP
13	38759047	rs677564	T	C	100	PASS	AC=1826;AF=0.364617;AN=5008;NS=2504;DP=12730;EAS_AF=0.3433;AMR_AF=0.3804;AFR_AF=0.4251;EUR_AF=0.33;SAS_AF=0.3292;AA=C|||;VT=SNP
13	38759389	rs597379	T	A	100	PASS	AC=1578;AF=0.315096;AN=5008;NS=2504;DP=15789;EAS_AF=0.3433;AMR_AF=0.3646;AFR_AF=0.2474;EUR_AF=0.329;SAS_AF=0.3282;AA=T|||;VT=SNP
13	38759539	rs596558	C	T	100	PASS	AC=1578;AF=0.315096;AN=5008;NS=2504;DP=14918;EAS_AF=0.3433;AMR_AF=0.3646;AFR_AF=0.2474;EUR_AF=0.329;SAS_AF=0.3282;AA=C|||;VT=SNP
13	38760842	rs652170	C	A	100	PASS	AC=1441;AF=0.28774;AN=5008;NS=2504;DP=17127;EAS_AF=0.3383;AMR_AF=0.3386;AFR_AF=0.1959;EUR_AF=0.2982;SAS_AF=0.3129;AA=C|||;VT=SNP
13	38760915	rs56148694	A	C	100	PASS	AC=466;AF=0.0930511;AN=5008;NS=2504;DP=17608;EAS_AF=0.002;AMR_AF=0.1686;AFR_AF=0.115;EUR_AF=0.1382;SAS_AF=0.0573;AA=A|||;VT=SNP
13	38761138	rs599850	T	C	100	PASS	AC=1867;AF=0.372804;AN=5008;NS=2504;DP=18030;EAS_AF=0.38;AMR_AF=0.379;AFR_AF=0.4259;EUR_AF=0.33;SAS_AF=0.3333;AA=C|||;VT=SNP
13	38761372	rs9576469	G	A	100	PASS	AC=827;AF=0.165136;AN=5008;NS=2504;DP=17737;EAS_AF=0.2589;AMR_AF=0.1556;AFR_AF=0.0174;EUR_AF=0.2346;SAS_AF=0.2035;AA=G|||;VT=SNP
13	38761434	rs601260	T	C	100	PASS	AC=1578;AF=0.315096;AN=5008;NS=2504;DP=17841;EAS_AF=0.3403;AMR_AF=0.3646;AFR_AF=0.2542;EUR_AF=0.3191;SAS_AF=0.3323;AA=T|||;VT=SNP
13	38762960	rs628517	G	C	100	PASS	AC=1937;AF=0.386781;AN=5008;NS=2504;DP=15106;EAS_AF=0.4474;AMR_AF=0.3646;AFR_AF=0.4569;EUR_AF=0.3101;SAS_AF=0.3241;AA=C|||;VT=SNP
13	38763005	rs7995622	G	C	100	PASS	AC=465;AF=0.0928514;AN=5008;NS=2504;DP=15200;EAS_AF=0.002;AMR_AF=0.1686;AFR_AF=0.115;EUR_AF=0.1372;SAS_AF=0.0573;AA=G|||;VT=SNP
13	38763174	rs78557566	A	G	100	PASS	AC=300;AF=0.0599042;AN=5008;NS=2504;DP=15888;EAS_AF=0.0228;AMR_AF=0.036;AFR_AF=0.0582;EUR_AF=0.0507;SAS_AF=0.1268;AA=A|||;VT=SNP
13	38763694	rs9532177	C	T	100	PASS	AC=1047;AF=0.209065;AN=5008;NS=2504;DP=17656;EAS_AF=0.2976;AMR_AF=0.2853;AFR_AF=0.0507;EUR_AF=0.2157;SAS_AF=0.271;AA=C|||;VT=SNP
13	38764882	rs9532178	C	T	100	PASS	AC=725;AF=0.144768;AN=5008;NS=2504;DP=17941;EAS_AF=0.249;AMR_AF=0.1787;AFR_AF=0.0121;EUR_AF=0.1769;SAS_AF=0.1595;AA=C|||;VT=SNP
13	38765396	rs7325022	A	G	100	PASS	AC=542;AF=0.108227;AN=5008;NS=2504;DP=20385;EAS_AF=0.0218;AMR_AF=0.0648;AFR_AF=0.1891;EUR_AF=0.0984;SAS_AF=0.1288;AA=A|||;VT=SNP
13	38765541	rs7317927	C	T	100	PASS	AC=695;AF=0.138778;AN=5008;NS=2504;DP=18118;EAS_AF=0.0218;AMR_AF=0.0591;AFR_AF=0.3585;EUR_AF=0.0527;SAS_AF=0.1074;AA=T|||;VT=SNP
13	38765674	rs661155	G	A	100	PASS	AC=1446;AF=0.288738;AN=5008;NS=2504;DP=19538;EAS_AF=0.3363;AMR_AF=0.3386;AFR_AF=0.2073;EUR_AF=0.2913;SAS_AF=0.3119;AA=G|||;VT=SNP
13	38766323	rs583185	G	A	100	PASS	AC=3309;AF=0.660743;AN=5008;NS=2504;DP=17247;EAS_AF=0.7282;AMR_AF=0.5764;AFR_AF=0.7224;EUR_AF=0.6024;SAS_AF=0.6278;AA=A|||;VT=SNP
13	38766401	rs17293303	A	G	100	PASS	AC=568;AF=0.113419;AN=5008;NS=2504;DP=18519;EAS_AF=0.0129;AMR_AF=0.183;AFR_AF=0.1286;EUR_AF=0.1521;SAS_AF=0.1074;AA=G|||;VT=SNP
13	38766832	rs77550498	A	G	100	PASS	AC=346;AF=0.0690895;AN=5008;NS=2504;DP=18509;EAS_AF=0.0248;AMR_AF=0.0634;AFR_AF=0.0219;EUR_AF=0.0835;SAS_AF=0.1677;AA=A|||;VT=SNP
13	38767682	rs117205908	G	A	100	PASS	AC=232;AF=0.0463259;AN=5008;NS=2504;DP=18148;EAS_AF=0.0179;AMR_AF=0.0591;AFR_AF=0.0023;EUR_AF=0.0746;SAS_AF=0.0971;AA=G|||;VT=SNP
13	38768892	rs1924181	A	G	100	PASS	AC=2984;AF=0.595847;AN=5008;NS=2504;DP=17958;EAS_AF=0.748;AMR_AF=0.6225;AFR_AF=0.2496;EUR_AF=0.6968;SAS_AF=0.7843;AA=A|||;VT=SNP
13	38769016	rs9548231	A	T	100	PASS	AC=2412;AF=0.481629;AN=5008;NS=2504;DP=16166;EAS_AF=0.7014;AMR_AF=0.4971;AFR_AF=0.2466;EUR_AF=0.4851;SAS_AF=0.5583;AA=A|||;VT=SNP
13	38769089	rs640819	T	G	100	PASS	AC=781;AF=0.15595;AN=5008;NS=2504;DP=16500;EAS_AF=0.0466;AMR_AF=0.1383;AFR_AF=0.1528;EUR_AF=0.2137;SAS_AF=0.226;AA=T|||;VT=SNP
13	38769184	rs9548232	A	G	100	PASS	AC=2428;AF=0.484824;AN=5008;NS=2504;DP=17279;EAS_AF=0.7014;AMR_AF=0.4971;AFR_AF=0.2496;EUR_AF=0.4851;SAS_AF=0.5706;AA=A|||;VT=SNP
13	38769317	rs9548233	T	C	100	PASS	AC=2792;AF=0.557508;AN=5008;NS=2504;DP=18184;EAS_AF=0.7063;AMR_AF=0.5591;AFR_AF=0.4017;EUR_AF=0.5586;SAS_AF=0.6125;AA=C|||;VT=SNP
13	38769427	rs9548234	C	T	100	PASS	AC=2793;AF=0.557708;AN=5008;NS=2504;DP=19009;EAS_AF=0.7063;AMR_AF=0.5591;AFR_AF=0.4024;EUR_AF=0.5586;SAS_AF=0.6125;AA=C|||;VT=SNP
13	38769793	rs9576471	A	G	100	PASS	AC=1143;AF=0.228235;AN=5008;NS=2504;DP=19201;EAS_AF=0.3125;AMR_AF=0.232;AFR_AF=0.0174;EUR_AF=0.3191;SAS_AF=0.3303;AA=A|||;VT=SNP
13	38769840	rs2875134	G	A	100	PASS	AC=2392;AF=0.477636;AN=5008;NS=2504;DP=19191;EAS_AF=0.7014;AMR_AF=0.4928;AFR_AF=0.2247;EUR_AF=0.4851;SAS_AF=0.5706;AA=G|||;VT=SNP
13	38770950	rs6563588	A	G	100	PASS	AC=2863;AF=0.571685;AN=5008;NS=2504;DP=17726;EAS_AF=0.7063;AMR_AF=0.5648;AFR_AF=0.4418;EUR_AF=0.5686;SAS_AF=0.6166;AA=G|||;VT=SNP
13	38770991	rs2251904	G	A	100	PASS	AC=837;AF=0.167133;AN=5008;NS=2504;DP=18167;EAS_AF=0.0466;AMR_AF=0.1427;AFR_AF=0.1929;EUR_AF=0.2137;SAS_AF=0.226;AA=G|||;VT=SNP
13	38772394	rs9576472	A	C	100	PASS	AC=1187;AF=0.237021;AN=5008;NS=2504;DP=19398;EAS_AF=0.2837;AMR_AF=0.3012;AFR_AF=0.2216;EUR_AF=0.2286;SAS_AF=0.1728;AA=A|||;VT=SNP
13	38772799	rs9566315	T	C	100	PASS	AC=1193;AF=0.238219;AN=5008;NS=2504;DP=19652;EAS_AF=0.2857;AMR_AF=0.3012;AFR_AF=0.2224;EUR_AF=0.2296;SAS_AF=0.1748;AA=C|||;VT=SNP
13	38772803	rs9576473	A	C	100	PASS	AC=1193;AF=0.238219;AN=5008;NS=2504;DP=19744;EAS_AF=0.2857;AMR_AF=0.3012;AFR_AF=0.2224;EUR_AF=0.2296;SAS_AF=0.1748;AA=C|||;VT=SNP
13	38773192	rs2460311	T	C	100	PASS	AC=1936;AF=0.386581;AN=5008;NS=2504;DP=18984;EAS_AF=0.2877;AMR_AF=0.4294;AFR_AF=0.3956;EUR_AF=0.4324;SAS_AF=0.3988;AA=C|||;VT=SNP
13	38773283	rs12584611	C	T	100	PASS	AC=919;AF=0.183506;AN=5008;NS=2504;DP=18962;EAS_AF=0.2847;AMR_AF=0.2896;AFR_AF=0.025;EUR_AF=0.2266;SAS_AF=0.1738;AA=C|||;VT=SNP
13	38773424	rs12585427	T	G	100	PASS	AC=919;AF=0.183506;AN=5008;NS=2504;DP=16436;EAS_AF=0.2847;AMR_AF=0.2896;AFR_AF=0.025;EUR_AF=0.2266;SAS_AF=0.1738;AA=T|||;VT=SNP
13	38773571	rs9576474	T	C	100	PASS	AC=1187;AF=0.237021;AN=5008;NS=2504;DP=16159;EAS_AF=0.2847;AMR_AF=0.3012;AFR_AF=0.2194;EUR_AF=0.2286;SAS_AF=0.1748;AA=T|||;VT=SNP
13	38774151	rs28524476	A	T	100	PASS	AC=920;AF=0.183706;AN=5008;NS=2504;DP=16767;EAS_AF=0.2847;AMR_AF=0.2896;AFR_AF=0.025;EUR_AF=0.2276;SAS_AF=0.1738;AA=A|||;VT=SNP
13	38774310	rs9576475	G	A	100	PASS	AC=1186;AF=0.236821;AN=5008;NS=2504;DP=13857;EAS_AF=0.2847;AMR_AF=0.3012;AFR_AF=0.2186;EUR_AF=0.2286;SAS_AF=0.1748;AA=G|||;VT=SNP
13	38774477	rs9576476	T	A	100	PASS	AC=1186;AF=0.236821;AN=5008;NS=2504;DP=13204;EAS_AF=0.2847;AMR_AF=0.3012;AFR_AF=0.2186;EUR_AF=0.2286;SAS_AF=0.1748;AA=T|||;VT=SNP
13	38774911	rs2496578	A	C	100	PASS	AC=1933;AF=0.385982;AN=5008;NS=2504;DP=16121;EAS_AF=0.2877;AMR_AF=0.4294;AFR_AF=0.3941;EUR_AF=0.4324;SAS_AF=0.3978;AA=C|||;VT=SNP
13	38775699	rs7988003	G	A	100	PASS	AC=1185;AF=0.236621;AN=5008;NS=2504;DP=17008;EAS_AF=0.2847;AMR_AF=0.2997;AFR_AF=0.2186;EUR_AF=0.2286;SAS_AF=0.1748;AA=G|||;VT=SNP
13	38775776	rs2460323	C	G	100	PASS	AC=1928;AF=0.384984;AN=5008;NS=2504;DP=16784;EAS_AF=0.2877;AMR_AF=0.4265;AFR_AF=0.3933;EUR_AF=0.4314;SAS_AF=0.3967;AA=G|||;VT=SNP
13	38775871	rs2460321	C	T	100	PASS	AC=1906;AF=0.380591;AN=5008;NS=2504;DP=15379;EAS_AF=0.2877;AMR_AF=0.4265;AFR_AF=0.3752;EUR_AF=0.4324;SAS_AF=0.3978;AA=T|||;VT=SNP
13	38777701	rs2460316	C	T	100	PASS	AC=2345;AF=0.468251;AN=5008;NS=2504;DP=15615;EAS_AF=0.2966;AMR_AF=0.4971;AFR_AF=0.559;EUR_AF=0.5129;SAS_AF=0.456;AA=T|||;VT=SNP
13	38779016	rs1320243	T	C	100	PASS	AC=1621;AF=0.323682;AN=5008;NS=2504;DP=14866;EAS_AF=0.2937;AMR_AF=0.3703;AFR_AF=0.4009;EUR_AF=0.3091;SAS_AF=0.2321;AA=T|||;VT=SNP
13	38779558	rs9566316	T	C	100	PASS	AC=1622;AF=0.323882;AN=5008;NS=2504;DP=12742;EAS_AF=0.2937;AMR_AF=0.3703;AFR_AF=0.4017;EUR_AF=0.3091;SAS_AF=0.2321;AA=T|||;VT=SNP
13	38780058	rs9603333	G	A	100	PASS	AC=1621;AF=0.323682;AN=5008;NS=2504;DP=11519;EAS_AF=0.2937;AMR_AF=0.3689;AFR_AF=0.4009;EUR_AF=0.3101;SAS_AF=0.2321;AA=G|||;VT=SNP
13	38780540	rs10507468	A	G	100	PASS	AC=2172;AF=0.433706;AN=5008;NS=2504;DP=16585;EAS_AF=0.7034;AMR_AF=0.4798;AFR_AF=0.0825;EUR_AF=0.4851;SAS_AF=0.545;AA=A|||;VT=SNP
13	38780754	rs9315557	G	A	100	PASS	AC=1603;AF=0.320088;AN=5008;NS=2504;DP=16922;EAS_AF=0.2946;AMR_AF=0.3689;AFR_AF=0.3873;EUR_AF=0.3091;SAS_AF=0.2321;AA=G|||;VT=SNP
13	38781706	rs2496564	G	C	100	PASS	AC=2343;AF=0.467851;AN=5008;NS=2504;DP=15678;EAS_AF=0.2966;AMR_AF=0.4957;AFR_AF=0.5582;EUR_AF=0.5139;SAS_AF=0.455;AA=C|||;VT=SNP
13	38781808	rs71198475	C	T	100	PASS	AC=1080;AF=0.215655;AN=5008;NS=2504;DP=16596;EAS_AF=0.2887;AMR_AF=0.304;AFR_AF=0.1248;EUR_AF=0.2376;SAS_AF=0.1779;AA=C|||;VT=SNP
13	38781830	rs58194982	C	T	100	PASS	AC=1603;AF=0.320088;AN=5008;NS=2504;DP=16823;EAS_AF=0.2937;AMR_AF=0.3703;AFR_AF=0.3873;EUR_AF=0.3091;SAS_AF=0.2321;AA=C|||;VT=SNP
13	38783259	rs34028981	C	T	100	PASS	AC=1084;AF=0.216454;AN=5008;NS=2504;DP=16456;EAS_AF=0.2887;AMR_AF=0.3084;AFR_AF=0.1241;EUR_AF=0.2396;SAS_AF=0.1779;AA=C|||;VT=SNP
13	38783676	rs12866625	A	G	100	PASS	AC=1189;AF=0.23742;AN=5008;NS=2504;DP=12973;EAS_AF=0.2887;AMR_AF=0.3098;AFR_AF=0.2027;EUR_AF=0.2396;SAS_AF=0.1779;AA=a|||;VT=SNP
13	38783879	rs66866803	C	T	100	PASS	AC=1103;AF=0.220248;AN=5008;NS=2504;DP=16308;EAS_AF=0.3046;AMR_AF=0.2248;AFR_AF=0.0159;EUR_AF=0.3012;SAS_AF=0.3231;AA=C|||;VT=SNP
13	38784106	rs9594259	G	A	100	PASS	AC=1188;AF=0.23722;AN=5008;NS=2504;DP=18683;EAS_AF=0.2887;AMR_AF=0.3084;AFR_AF=0.2027;EUR_AF=0.2396;SAS_AF=0.1779;AA=G|||;VT=SNP
13	38784388	rs9315559	C	T	100	PASS	AC=3417;AF=0.682308;AN=5008;NS=2504;DP=19694;EAS_AF=0.9921;AMR_AF=0.7867;AFR_AF=0.3427;EUR_AF=0.7107;SAS_AF=0.7188;AA=C|||;VT=SNP
13	38784836	rs9315560	T	A	100	PASS	AC=3417;AF=0.682308;AN=5008;NS=2504;DP=18084;EAS_AF=0.9921;AMR_AF=0.7867;AFR_AF=0.3427;EUR_AF=0.7107;SAS_AF=0.7188;AA=A|||;VT=SNP
13	38785723	rs1814935	G	C	100	PASS	AC=1188;AF=0.23722;AN=5008;NS=2504;DP=16925;EAS_AF=0.2887;AMR_AF=0.3084;AFR_AF=0.2027;EUR_AF=0.2396;SAS_AF=0.1779;AA=A|||;VT=SNP
13	38786265	rs9576477	T	C	100	PASS	AC=2170;AF=0.433307;AN=5008;NS=2504;DP=18814;EAS_AF=0.7034;AMR_AF=0.4769;AFR_AF=0.084;EUR_AF=0.4831;SAS_AF=0.545;AA=T|||;VT=SNP
13	38786373	rs9315561	C	A	100	PASS	AC=1081;AF=0.215855;AN=5008;NS=2504;DP=19467;EAS_AF=0.2887;AMR_AF=0.304;AFR_AF=0.1241;EUR_AF=0.2396;SAS_AF=0.1779;AA=T|||;VT=SNP
13	38786553	rs9315562	T	A	100	PASS	AC=987;AF=0.197085;AN=5008;NS=2504;DP=20295;EAS_AF=0.2887;AMR_AF=0.2968;AFR_AF=0.0673;EUR_AF=0.2286;SAS_AF=0.1748;AA=T|||;VT=SNP
13	38786557	rs9315563	G	A	100	PASS	AC=3421;AF=0.683107;AN=5008;NS=2504;DP=20315;EAS_AF=0.9921;AMR_AF=0.7882;AFR_AF=0.3434;EUR_AF=0.7127;SAS_AF=0.7188;AA=A|||;VT=SNP
13	38787101	rs2001430	G	A	100	PASS	AC=3421;AF=0.683107;AN=5008;NS=2504;DP=20848;EAS_AF=0.9921;AMR_AF=0.7882;AFR_AF=0.3434;EUR_AF=0.7127;SAS_AF=0.7188;AA=G|||;VT=SNP
13	38787397	rs9566318	T	C	100	PASS	AC=3421;AF=0.683107;AN=5008;NS=2504;DP=20018;EAS_AF=0.9921;AMR_AF=0.7882;AFR_AF=0.3434;EUR_AF=0.7127;SAS_AF=0.7188;AA=T|||;VT=SNP
13	38787624	rs9576478	C	G	100	PASS	AC=3419;AF=0.682708;AN=5008;NS=2504;DP=18588;EAS_AF=0.9921;AMR_AF=0.7867;AFR_AF=0.3434;EUR_AF=0.7117;SAS_AF=0.7188;AA=C|||;VT=SNP
13	38788073	rs11617000	G	T	100	PASS	AC=2146;AF=0.428514;AN=5008;NS=2504;DP=17594;EAS_AF=0.7034;AMR_AF=0.4697;AFR_AF=0.0825;EUR_AF=0.4702;SAS_AF=0.5409;AA=G|||;VT=SNP
13	38788573	rs9548237	A	C	100	PASS	AC=2154;AF=0.430112;AN=5008;NS=2504;DP=17936;EAS_AF=0.7034;AMR_AF=0.4784;AFR_AF=0.0825;EUR_AF=0.4722;SAS_AF=0.5409;AA=A|||;VT=SNP
13	38790743	rs4466961	G	A	100	PASS	AC=3417;AF=0.682308;AN=5008;NS=2504;DP=19074;EAS_AF=0.9921;AMR_AF=0.7867;AFR_AF=0.3427;EUR_AF=0.7107;SAS_AF=0.7188;AA=G|||;VT=SNP
13	38792181	rs4290361	G	C	100	PASS	AC=3416;AF=0.682109;AN=5008;NS=2504;DP=16346;EAS_AF=0.9921;AMR_AF=0.7867;AFR_AF=0.3419;EUR_AF=0.7107;SAS_AF=0.7188;AA=A|||;VT=SNP
13	38792982	rs9548241	C	T	100	PASS	AC=2169;AF=0.433107;AN=5008;NS=2504;DP=18561;EAS_AF=0.7034;AMR_AF=0.4769;AFR_AF=0.0847;EUR_AF=0.4811;SAS_AF=0.545;AA=C|||;VT=SNP
13	38793756	rs1123325	C	T	100	PASS	AC=2168;AF=0.432907;AN=5008;NS=2504;DP=18488;EAS_AF=0.7034;AMR_AF=0.4769;AFR_AF=0.084;EUR_AF=0.4811;SAS_AF=0.545;AA=C|||;VT=SNP
13	38793966	rs73174734	G	A	100	PASS	AC=1026;AF=0.204872;AN=5008;NS=2504;DP=14372;EAS_AF=0.3958;AMR_AF=0.2435;AFR_AF=0.0605;EUR_AF=0.164;SAS_AF=0.2178;AA=G|||;VT=SNP
13	38794611	rs9576480	A	T	100	PASS	AC=1164;AF=0.232428;AN=5008;NS=2504;DP=14341;EAS_AF=0.2887;AMR_AF=0.2968;AFR_AF=0.2012;EUR_AF=0.2276;SAS_AF=0.1759;AA=A|||;VT=SNP
13	38795241	rs2323710	T	A	100	PASS	AC=3417;AF=0.682308;AN=5008;NS=2504;DP=19294;EAS_AF=0.9921;AMR_AF=0.7867;AFR_AF=0.3427;EUR_AF=0.7107;SAS_AF=0.7188;AA=A|||;VT=SNP
13	38795741	rs9532181	G	C	100	PASS	AC=2240;AF=0.447284;AN=5008;NS=2504;DP=16143;EAS_AF=0.7034;AMR_AF=0.4813;AFR_AF=0.1369;EUR_AF=0.4811;SAS_AF=0.544;AA=G|||;VT=SNP
13	38797842	rs12876396	T	C	100	PASS	AC=1082;AF=0.216054;AN=5008;NS=2504;DP=19645;EAS_AF=0.2877;AMR_AF=0.3055;AFR_AF=0.1256;EUR_AF=0.2386;SAS_AF=0.1779;AA=T|||;VT=SNP
13	38798438	rs9566319	T	C	100	PASS	AC=946;AF=0.188898;AN=5008;NS=2504;DP=19411;EAS_AF=0.2877;AMR_AF=0.2968;AFR_AF=0.0386;EUR_AF=0.2276;SAS_AF=0.1738;AA=T|||;VT=SNP
13	38799811	rs2323711	A	G	100	PASS	AC=1082;AF=0.216054;AN=5008;NS=2504;DP=14213;EAS_AF=0.2877;AMR_AF=0.3055;AFR_AF=0.1256;EUR_AF=0.2386;SAS_AF=0.1779;AA=A|||;VT=SNP
13	38800934	rs11842885	A	T	100	PASS	AC=2241;AF=0.447484;AN=5008;NS=2504;DP=17016;EAS_AF=0.7044;AMR_AF=0.4841;AFR_AF=0.1369;EUR_AF=0.4791;SAS_AF=0.544;AA=C|||;VT=SNP
13	38801066	rs61949068	A	C	100	PASS	AC=1128;AF=0.22524;AN=5008;NS=2504;DP=16780;EAS_AF=0.3056;AMR_AF=0.2305;AFR_AF=0.0174;EUR_AF=0.3141;SAS_AF=0.3282;AA=A|||;VT=SNP
13	38802013	rs4548734	T	A	100	PASS	AC=1079;AF=0.215455;AN=5008;NS=2504;DP=16212;EAS_AF=0.2877;AMR_AF=0.3012;AFR_AF=0.1256;EUR_AF=0.2386;SAS_AF=0.1779;AA=T|||;VT=SNP
13	38802461	rs9576481	T	C	100	PASS	AC=2245;AF=0.448283;AN=5008;NS=2504;DP=18290;EAS_AF=0.7044;AMR_AF=0.4885;AFR_AF=0.1369;EUR_AF=0.4791;SAS_AF=0.545;AA=T|||;VT=SNP
13	38803974	rs9576482	T	G	100	PASS	AC=1196;AF=0.238818;AN=5008;NS=2504;DP=16693;EAS_AF=0.2877;AMR_AF=0.3069;AFR_AF=0.202;EUR_AF=0.2396;SAS_AF=0.1892;AA=T|||;VT=SNP
13	38804088	rs9603334	C	A	100	PASS	AC=1080;AF=0.215655;AN=5008;NS=2504;DP=17454;EAS_AF=0.2877;AMR_AF=0.304;AFR_AF=0.1248;EUR_AF=0.2386;SAS_AF=0.1779;AA=C|||;VT=SNP
13	38804164	rs71439757	T	C	100	PASS	AC=1082;AF=0.216054;AN=5008;NS=2504;DP=17458;EAS_AF=0.2877;AMR_AF=0.3055;AFR_AF=0.1256;EUR_AF=0.2386;SAS_AF=0.1779;AA=T|||;VT=SNP
13	38804435	rs9315565	A	G	100	PASS	AC=1081;AF=0.215855;AN=5008;NS=2504;DP=16675;EAS_AF=0.2877;AMR_AF=0.304;AFR_AF=0.1256;EUR_AF=0.2386;SAS_AF=0.1779;AA=A|||;VT=SNP
13	38805771	rs2202120	A	T	100	PASS	AC=2182;AF=0.435703;AN=5008;NS=2504;DP=16862;EAS_AF=0.7024;AMR_AF=0.4769;AFR_AF=0.1067;EUR_AF=0.4702;SAS_AF=0.5409;AA=A|||;VT=SNP
13	38805879	rs2202121	A	T	100	PASS	AC=3505;AF=0.69988;AN=5008;NS=2504;DP=18665;EAS_AF=0.9931;AMR_AF=0.7997;AFR_AF=0.3661;EUR_AF=0.7515;SAS_AF=0.7249;AA=A|||;VT=SNP
13	38805926	rs2202122	A	G	100	PASS	AC=2184;AF=0.436102;AN=5008;NS=2504;DP=19233;EAS_AF=0.7034;AMR_AF=0.4769;AFR_AF=0.1074;EUR_AF=0.4702;SAS_AF=0.5409;AA=A|||;VT=SNP
13	38806909	rs2173952	G	C	100	PASS	AC=3499;AF=0.698682;AN=5008;NS=2504;DP=18523;EAS_AF=0.9931;AMR_AF=0.7997;AFR_AF=0.3616;EUR_AF=0.7515;SAS_AF=0.7249;AA=C|||;VT=SNP
13	38807047	rs2134209	C	T	100	PASS	AC=3499;AF=0.698682;AN=5008;NS=2504;DP=18116;EAS_AF=0.9931;AMR_AF=0.7997;AFR_AF=0.3616;EUR_AF=0.7515;SAS_AF=0.7249;AA=C|||;VT=SNP
13	38807946	rs4594119	T	C	100	PASS	AC=3499;AF=0.698682;AN=5008;NS=2504;DP=15862;EAS_AF=0.9931;AMR_AF=0.7997;AFR_AF=0.3616;EUR_AF=0.7515;SAS_AF=0.7249;AA=T|||;VT=SNP
13	38808826	rs35068397	T	C	100	PASS	AC=1121;AF=0.223842;AN=5008;NS=2504;DP=18652;EAS_AF=0.2897;AMR_AF=0.3069;AFR_AF=0.1263;EUR_AF=0.2704;SAS_AF=0.181;AA=T|||;VT=SNP
13	38809257	rs4383021	C	T	100	PASS	AC=3496;AF=0.698083;AN=5008;NS=2504;DP=19291;EAS_AF=0.9931;AMR_AF=0.7983;AFR_AF=0.3616;EUR_AF=0.7495;SAS_AF=0.7249;AA=C|||;VT=SNP
13	38809730	rs9576484	G	A	100	PASS	AC=3496;AF=0.698083;AN=5008;NS=2504;DP=18071;EAS_AF=0.9931;AMR_AF=0.7983;AFR_AF=0.3616;EUR_AF=0.7495;SAS_AF=0.7249;AA=A|||;VT=SNP
13	38809789	rs9576485	A	C	100	PASS	AC=3496;AF=0.698083;AN=5008;NS=2504;DP=18191;EAS_AF=0.9931;AMR_AF=0.7983;AFR_AF=0.3616;EUR_AF=0.7495;SAS_AF=0.7249;AA=A|||;VT=SNP
13	38810187	rs4614591	G	C	100	PASS	AC=3496;AF=0.698083;AN=5008;NS=2504;DP=19746;EAS_AF=0.9931;AMR_AF=0.7983;AFR_AF=0.3616;EUR_AF=0.7495;SAS_AF=0.7249;AA=C|||;VT=SNP
13	38810201	rs4520716	G	A	100	PASS	AC=3496;AF=0.698083;AN=5008;NS=2504;DP=19837;EAS_AF=0.9931;AMR_AF=0.7983;AFR_AF=0.3616;EUR_AF=0.7495;SAS_AF=0.7249;AA=A|||;VT=SNP
13	38810371	rs4281590	C	A	100	PASS	AC=1232;AF=0.246006;AN=5008;NS=2504;DP=19489;EAS_AF=0.2897;AMR_AF=0.317;AFR_AF=0.1944;EUR_AF=0.2813;SAS_AF=0.184;AA=C|||;VT=SNP
13	38810397	rs4453349	C	A	100	PASS	AC=3496;AF=0.698083;AN=5008;NS=2504;DP=19399;EAS_AF=0.9921;AMR_AF=0.7983;AFR_AF=0.3616;EUR_AF=0.7495;SAS_AF=0.726;AA=A|||;VT=SNP
13	38810539	rs4473056	A	G	100	PASS	AC=3491;AF=0.697085;AN=5008;NS=2504;DP=22982;EAS_AF=0.9931;AMR_AF=0.7968;AFR_AF=0.3585;EUR_AF=0.7495;SAS_AF=0.7249;AA=A|||;VT=SNP
13	38811057	rs7999730	A	G	100	PASS	AC=3489;AF=0.696685;AN=5008;NS=2504;DP=14920;EAS_AF=0.9931;AMR_AF=0.7968;AFR_AF=0.357;EUR_AF=0.7495;SAS_AF=0.7249;AA=a|||;VT=SNP
13	38811143	rs7997942	G	A	100	PASS	AC=3489;AF=0.696685;AN=5008;NS=2504;DP=12143;EAS_AF=0.9931;AMR_AF=0.7968;AFR_AF=0.357;EUR_AF=0.7495;SAS_AF=0.7249;AA=a|||;VT=SNP
13	38811170	rs7999258	C	T	100	PASS	AC=3493;AF=0.697484;AN=5008;NS=2504;DP=11691;EAS_AF=0.9931;AMR_AF=0.7983;AFR_AF=0.357;EUR_AF=0.7505;SAS_AF=0.727;AA=t|||;VT=SNP
13	38811253	rs9548246	T	C	100	PASS	AC=3493;AF=0.697484;AN=5008;NS=2504;DP=11802;EAS_AF=0.9931;AMR_AF=0.7983;AFR_AF=0.357;EUR_AF=0.7505;SAS_AF=0.727;AA=c|||;VT=SNP
13	38812343	rs61949069	G	A	100	PASS	AC=2137;AF=0.426717;AN=5008;NS=2504;DP=15563;EAS_AF=0.7034;AMR_AF=0.4769;AFR_AF=0.0817;EUR_AF=0.4573;SAS_AF=0.5409;AA=g|||;VT=SNP
13	38812599	rs75907465	C	A	100	PASS	AC=200;AF=0.0399361;AN=5008;NS=2504;DP=17909;EAS_AF=0.0317;AMR_AF=0.0519;AFR_AF=0.0015;EUR_AF=0.0447;SAS_AF=0.0869;AA=C|||;VT=SNP
13	38813048	rs4054430	T	C	100	PASS	AC=3486;AF=0.696086;AN=5008;NS=2504;DP=19534;EAS_AF=0.9931;AMR_AF=0.7983;AFR_AF=0.357;EUR_AF=0.7515;SAS_AF=0.7188;AA=T|||;VT=SNP
13	38813572	rs9548247	C	A	100	PASS	AC=2183;AF=0.435903;AN=5008;NS=2504;DP=15585;EAS_AF=0.7034;AMR_AF=0.4813;AFR_AF=0.1059;EUR_AF=0.4682;SAS_AF=0.5409;AA=C|||;VT=SNP
13	38813583	rs12584071	A	T	100	PASS	AC=1242;AF=0.248003;AN=5008;NS=2504;DP=15412;EAS_AF=0.2907;AMR_AF=0.3127;AFR_AF=0.2073;EUR_AF=0.2823;SAS_AF=0.1779;AA=A|||;VT=SNP
13	38814602	rs7320458	T	G	100	PASS	AC=2183;AF=0.435903;AN=5008;NS=2504;DP=19155;EAS_AF=0.7034;AMR_AF=0.4813;AFR_AF=0.1059;EUR_AF=0.4682;SAS_AF=0.5409;AA=T|||;VT=SNP
13	38814629	rs7338934	A	G	100	PASS	AC=2183;AF=0.435903;AN=5008;NS=2504;DP=19622;EAS_AF=0.7034;AMR_AF=0.4813;AFR_AF=0.1059;EUR_AF=0.4682;SAS_AF=0.5409;AA=A|||;VT=SNP
13	38814687	rs7336867	G	A	100	PASS	AC=2183;AF=0.435903;AN=5008;NS=2504;DP=20095;EAS_AF=0.7034;AMR_AF=0.4813;AFR_AF=0.1059;EUR_AF=0.4682;SAS_AF=0.5409;AA=A|||;VT=SNP
13	38814817	rs6563591	T	C	100	PASS	AC=2181;AF=0.435503;AN=5008;NS=2504;DP=18512;EAS_AF=0.7034;AMR_AF=0.4813;AFR_AF=0.1044;EUR_AF=0.4682;SAS_AF=0.5409;AA=T|||;VT=SNP
13	38814830	rs9548248	C	A	100	PASS	AC=1055;AF=0.210663;AN=5008;NS=2504;DP=18554;EAS_AF=0.4286;AMR_AF=0.255;AFR_AF=0.0393;EUR_AF=0.1809;SAS_AF=0.2168;AA=C|||;VT=SNP
13	38814939	rs6563592	G	T	100	PASS	AC=2183;AF=0.435903;AN=5008;NS=2504;DP=19521;EAS_AF=0.7034;AMR_AF=0.4813;AFR_AF=0.1051;EUR_AF=0.4682;SAS_AF=0.5419;AA=T|||;VT=SNP
13	38815339	rs9576486	C	T	100	PASS	AC=2185;AF=0.436302;AN=5008;NS=2504;DP=16555;EAS_AF=0.7034;AMR_AF=0.4798;AFR_AF=0.1082;EUR_AF=0.4682;SAS_AF=0.5409;AA=T|||;VT=SNP
13	38816149	rs9548250	A	G	100	PASS	AC=2148;AF=0.428914;AN=5008;NS=2504;DP=17537;EAS_AF=0.7034;AMR_AF=0.4769;AFR_AF=0.0809;EUR_AF=0.4692;SAS_AF=0.5409;AA=A|||;VT=SNP
13	38816155	rs9548251	T	C	100	PASS	AC=2148;AF=0.428914;AN=5008;NS=2504;DP=17438;EAS_AF=0.7034;AMR_AF=0.4769;AFR_AF=0.0809;EUR_AF=0.4692;SAS_AF=0.5409;AA=T|||;VT=SNP
13	38816967	rs640444	A	G	100	PASS	AC=2845;AF=0.568091;AN=5008;NS=2504;DP=15185;EAS_AF=0.7054;AMR_AF=0.5951;AFR_AF=0.2489;EUR_AF=0.6302;SAS_AF=0.7751;AA=G|||;VT=SNP
13	38817415	rs2323713	G	A	100	PASS	AC=2180;AF=0.435304;AN=5008;NS=2504;DP=17343;EAS_AF=0.7034;AMR_AF=0.4798;AFR_AF=0.1044;EUR_AF=0.4692;SAS_AF=0.5399;AA=G|||;VT=SNP
13	38817503	rs9576488	C	T	100	PASS	AC=2181;AF=0.435503;AN=5008;NS=2504;DP=17280;EAS_AF=0.7034;AMR_AF=0.4798;AFR_AF=0.1044;EUR_AF=0.4692;SAS_AF=0.5409;AA=T|||;VT=SNP
13	38818009	rs9594260	C	A	100	PASS	AC=930;AF=0.185703;AN=5008;NS=2504;DP=12935;EAS_AF=0.2887;AMR_AF=0.2867;AFR_AF=0.0363;EUR_AF=0.2276;SAS_AF=0.1667;AA=C|||;VT=SNP
13	38818118	rs666294	A	C	100	PASS	AC=2845;AF=0.568091;AN=5008;NS=2504;DP=13374;EAS_AF=0.7054;AMR_AF=0.5951;AFR_AF=0.2489;EUR_AF=0.6302;SAS_AF=0.7751;AA=C|||;VT=SNP
13	38818536	rs6563593	G	A	100	PASS	AC=2181;AF=0.435503;AN=5008;NS=2504;DP=16292;EAS_AF=0.7034;AMR_AF=0.4813;AFR_AF=0.1044;EUR_AF=0.4692;SAS_AF=0.5399;AA=G|||;VT=SNP
13	38819333	rs9576489	G	A	100	PASS	AC=2181;AF=0.435503;AN=5008;NS=2504;DP=11976;EAS_AF=0.7024;AMR_AF=0.4813;AFR_AF=0.1044;EUR_AF=0.4692;SAS_AF=0.5409;AA=A|||;VT=SNP
13	38819498	rs35258439	T	C	100	PASS	AC=114;AF=0.0227636;AN=5008;NS=2504;DP=12817;EAS_AF=0.0407;AMR_AF=0.0159;AFR_AF=0.0038;EUR_AF=0.0268;SAS_AF=0.0307;AA=T|||;VT=SNP
13	38819860	rs1330975	T	C	100	PASS	AC=2181;AF=0.435503;AN=5008;NS=2504;DP=16489;EAS_AF=0.7024;AMR_AF=0.4813;AFR_AF=0.1044;EUR_AF=0.4692;SAS_AF=0.5409;AA=T|||;VT=SNP
13	38820079	rs35718243	G	C	100	PASS	AC=2148;AF=0.428914;AN=5008;NS=2504;DP=15423;EAS_AF=0.7024;AMR_AF=0.4784;AFR_AF=0.0809;EUR_AF=0.4692;SAS_AF=0.5409;AA=G|||;VT=SNP
13	38820179	rs1330974	C	T	100	PASS	AC=2182;AF=0.435703;AN=5008;NS=2504;DP=15042;EAS_AF=0.7024;AMR_AF=0.4813;AFR_AF=0.1051;EUR_AF=0.4692;SAS_AF=0.5409;AA=T|||;VT=SNP
13	38821307	rs9576490	C	T	100	PASS	AC=2182;AF=0.435703;AN=5008;NS=2504;DP=16559;EAS_AF=0.7034;AMR_AF=0.4798;AFR_AF=0.1051;EUR_AF=0.4692;SAS_AF=0.5409;AA=C|||;VT=SNP
13	38821385	rs9576491	C	G	100	PASS	AC=2181;AF=0.435503;AN=5008;NS=2504;DP=17934;EAS_AF=0.7024;AMR_AF=0.4798;AFR_AF=0.1051;EUR_AF=0.4692;SAS_AF=0.5409;AA=C|||;VT=SNP
13	38821413	rs9576492	C	T	100	PASS	AC=2148;AF=0.428914;AN=5008;NS=2504;DP=18814;EAS_AF=0.7024;AMR_AF=0.4769;AFR_AF=0.0825;EUR_AF=0.4692;SAS_AF=0.5399;AA=C|||;VT=SNP
13	38821504	rs9576493	T	C	100	PASS	AC=2182;AF=0.435703;AN=5008;NS=2504;DP=19475;EAS_AF=0.7024;AMR_AF=0.4798;AFR_AF=0.1059;EUR_AF=0.4692;SAS_AF=0.5409;AA=t|||;VT=SNP
13	38821970	rs9576494	T	C	100	PASS	AC=2150;AF=0.429313;AN=5008;NS=2504;DP=19638;EAS_AF=0.7024;AMR_AF=0.4784;AFR_AF=0.0817;EUR_AF=0.4702;SAS_AF=0.5409;AA=T|||;VT=SNP
13	38822197	rs4436666	T	C	100	PASS	AC=3115;AF=0.622005;AN=5008;NS=2504;DP=18546;EAS_AF=0.9921;AMR_AF=0.7695;AFR_AF=0.1399;EUR_AF=0.6958;SAS_AF=0.7117;AA=T|||;VT=SNP
13	38823070	rs9566322	C	A	100	PASS	AC=865;AF=0.172724;AN=5008;NS=2504;DP=17981;EAS_AF=0.2401;AMR_AF=0.1715;AFR_AF=0.028;EUR_AF=0.2386;SAS_AF=0.2321;AA=C|||;VT=SNP
13	38823884	rs9315566	G	A	100	PASS	AC=3113;AF=0.621605;AN=5008;NS=2504;DP=14960;EAS_AF=0.9921;AMR_AF=0.7695;AFR_AF=0.1415;EUR_AF=0.6958;SAS_AF=0.7076;AA=G|||;VT=SNP
13	38823948	rs9315567	C	A	100	PASS	AC=3109;AF=0.620807;AN=5008;NS=2504;DP=14671;EAS_AF=0.9921;AMR_AF=0.7666;AFR_AF=0.1422;EUR_AF=0.6938;SAS_AF=0.7065;AA=A|||;VT=SNP
13	38823973	rs9576495	G	C	100	PASS	AC=3110;AF=0.621006;AN=5008;NS=2504;DP=15133;EAS_AF=0.9921;AMR_AF=0.768;AFR_AF=0.1415;EUR_AF=0.6938;SAS_AF=0.7076;AA=G|||;VT=SNP
13	38824189	rs9548253	A	T	100	PASS	AC=3113;AF=0.621605;AN=5008;NS=2504;DP=14863;EAS_AF=0.9921;AMR_AF=0.7695;AFR_AF=0.1415;EUR_AF=0.6958;SAS_AF=0.7076;AA=A|||;VT=SNP
13	38824237	rs9532186	A	G	100	PASS	AC=3113;AF=0.621605;AN=5008;NS=2504;DP=14412;EAS_AF=0.9921;AMR_AF=0.7695;AFR_AF=0.1415;EUR_AF=0.6958;SAS_AF=0.7076;AA=A|||;VT=SNP
13	38824382	rs9548254	G	T	100	PASS	AC=2149;AF=0.429113;AN=5008;NS=2504;DP=15509;EAS_AF=0.7034;AMR_AF=0.4784;AFR_AF=0.0809;EUR_AF=0.4692;SAS_AF=0.5409;AA=G|||;VT=SNP
13	38824457	rs1330973	C	T	100	PASS	AC=3113;AF=0.621605;AN=5008;NS=2504;DP=16496;EAS_AF=0.9921;AMR_AF=0.7695;AFR_AF=0.1415;EUR_AF=0.6958;SAS_AF=0.7076;AA=C|||;VT=SNP
13	38824533	rs1330972	T	C	100	PASS	AC=3113;AF=0.621605;AN=5008;NS=2504;DP=18078;EAS_AF=0.9921;AMR_AF=0.7695;AFR_AF=0.1415;EUR_AF=0.6958;SAS_AF=0.7076;AA=C|||;VT=SNP
13	38825900	rs1979866	A	C	100	PASS	AC=3128;AF=0.624601;AN=5008;NS=2504;DP=16993;EAS_AF=0.9921;AMR_AF=0.7723;AFR_AF=0.1415;EUR_AF=0.7018;SAS_AF=0.7147;AA=C|||;VT=SNP
13	38826537	rs971225	C	T	100	PASS	AC=3516;AF=0.702077;AN=5008;NS=2504;DP=19584;EAS_AF=0.9921;AMR_AF=0.804;AFR_AF=0.3843;EUR_AF=0.7406;SAS_AF=0.7209;AA=C|||;VT=SNP
13	38827260	rs1501854	A	G	100	PASS	AC=976;AF=0.194888;AN=5008;NS=2504;DP=17589;EAS_AF=0.2778;AMR_AF=0.2709;AFR_AF=0.0832;EUR_AF=0.2266;SAS_AF=0.1738;AA=A|||;VT=SNP
13	38829167	rs646299	A	T	100	PASS	AC=2659;AF=0.53095;AN=5008;NS=2504;DP=18566;EAS_AF=0.7927;AMR_AF=0.5677;AFR_AF=0.2761;EUR_AF=0.5736;SAS_AF=0.5358;AA=A|||;VT=SNP
13	38829360	rs17057591	G	T	100	PASS	AC=510;AF=0.101837;AN=5008;NS=2504;DP=16708;EAS_AF=0.0159;AMR_AF=0.0764;AFR_AF=0.236;EUR_AF=0.0785;SAS_AF=0.0511;AA=G|||;VT=SNP
13	38829590	rs7333140	G	C	100	PASS	AC=1514;AF=0.302316;AN=5008;NS=2504;DP=18119;EAS_AF=0.2312;AMR_AF=0.3458;AFR_AF=0.2421;EUR_AF=0.3479;SAS_AF=0.3793;AA=A|||;VT=SNP
13	38829616	rs9548257	G	A	100	PASS	AC=1495;AF=0.298522;AN=5008;NS=2504;DP=18537;EAS_AF=0.2312;AMR_AF=0.3429;AFR_AF=0.2284;EUR_AF=0.3479;SAS_AF=0.3804;AA=G|||;VT=SNP
13	38829622	rs648516	C	T	100	PASS	AC=1733;AF=0.346046;AN=5008;NS=2504;DP=18689;EAS_AF=0.2312;AMR_AF=0.3516;AFR_AF=0.3714;EUR_AF=0.3559;SAS_AF=0.4162;AA=T|||;VT=SNP
13	38829945	rs7998535	C	G	100	PASS	AC=2674;AF=0.533946;AN=5008;NS=2504;DP=18224;EAS_AF=0.7569;AMR_AF=0.5749;AFR_AF=0.3192;EUR_AF=0.5616;SAS_AF=0.5368;AA=C|||;VT=SNP
13	38830003	rs7981916	T	C	100	PASS	AC=2673;AF=0.533746;AN=5008;NS=2504;DP=17311;EAS_AF=0.756;AMR_AF=0.5749;AFR_AF=0.3192;EUR_AF=0.5616;SAS_AF=0.5368;AA=T|||;VT=SNP
13	38830142	rs1411740	G	A	100	PASS	AC=1583;AF=0.316094;AN=5008;NS=2504;DP=11306;EAS_AF=0.2282;AMR_AF=0.3501;AFR_AF=0.2958;EUR_AF=0.3459;SAS_AF=0.3793;AA=G|||;VT=SNP
13	38830145	rs7982262	T	A	100	PASS	AC=2860;AF=0.571086;AN=5008;NS=2504;DP=11279;EAS_AF=0.755;AMR_AF=0.5836;AFR_AF=0.4569;EUR_AF=0.5626;SAS_AF=0.5358;AA=T|||;VT=SNP
13	38830641	rs685499	A	G	100	PASS	AC=1781;AF=0.355631;AN=5008;NS=2504;DP=17612;EAS_AF=0.2282;AMR_AF=0.3559;AFR_AF=0.4039;EUR_AF=0.3549;SAS_AF=0.4223;AA=G|||;VT=SNP
13	38830665	rs663329	T	C	100	PASS	AC=4641;AF=0.926717;AN=5008;NS=2504;DP=17108;EAS_AF=0.9831;AMR_AF=0.9395;AFR_AF=0.8608;EUR_AF=0.9175;SAS_AF=0.9581;AA=C|||;VT=SNP
13	38830709	rs513867	G	A	100	PASS	AC=4641;AF=0.926717;AN=5008;NS=2504;DP=17300;EAS_AF=0.9831;AMR_AF=0.9395;AFR_AF=0.8608;EUR_AF=0.9175;SAS_AF=0.9581;AA=A|||;VT=SNP
13	38830980	rs6563594	C	T	100	PASS	AC=1585;AF=0.316494;AN=5008;NS=2504;DP=20817;EAS_AF=0.2282;AMR_AF=0.3516;AFR_AF=0.2958;EUR_AF=0.3469;SAS_AF=0.3793;AA=C|||;VT=SNP
13	38831944	rs9566323	A	G	100	PASS	AC=4644;AF=0.927316;AN=5008;NS=2504;DP=18910;EAS_AF=0.9831;AMR_AF=0.9409;AFR_AF=0.8608;EUR_AF=0.9195;SAS_AF=0.9581;AA=G|||;VT=SNP
13	38832012	rs9576498	T	C	100	PASS	AC=1515;AF=0.302516;AN=5008;NS=2504;DP=17035;EAS_AF=0.2381;AMR_AF=0.3458;AFR_AF=0.2375;EUR_AF=0.3469;SAS_AF=0.3804;AA=T|||;VT=SNP
13	38832626	rs11147694	G	A	100	PASS	AC=1275;AF=0.254593;AN=5008;NS=2504;DP=17017;EAS_AF=0.4454;AMR_AF=0.3833;AFR_AF=0.0522;EUR_AF=0.3042;SAS_AF=0.1892;AA=G|||;VT=SNP
13	38832645	rs607242	A	G	100	PASS	AC=4641;AF=0.926717;AN=5008;NS=2504;DP=16826;EAS_AF=0.9831;AMR_AF=0.9409;AFR_AF=0.8608;EUR_AF=0.9185;SAS_AF=0.956;AA=G|||;VT=SNP
13	38832841	rs575418	A	T	100	PASS	AC=4459;AF=0.890375;AN=5008;NS=2504;DP=18037;EAS_AF=0.9831;AMR_AF=0.9323;AFR_AF=0.7262;EUR_AF=0.9185;SAS_AF=0.9581;AA=T|||;VT=SNP
13	38833147	rs1330970	G	A	100	PASS	AC=1513;AF=0.302117;AN=5008;NS=2504;DP=15730;EAS_AF=0.2371;AMR_AF=0.3444;AFR_AF=0.2375;EUR_AF=0.3459;SAS_AF=0.3814;AA=G|||;VT=SNP
13	38833322	rs17229876	C	T	100	PASS	AC=442;AF=0.0882588;AN=5008;NS=2504;DP=16544;EAS_AF=0.003;AMR_AF=0.0836;AFR_AF=0.0045;EUR_AF=0.1521;SAS_AF=0.227;AA=C|||;VT=SNP
13	38834212	rs9603337	T	A	100	PASS	AC=1645;AF=0.328474;AN=5008;NS=2504;DP=17378;EAS_AF=0.2371;AMR_AF=0.3516;AFR_AF=0.2958;EUR_AF=0.3539;SAS_AF=0.4243;AA=T|||;VT=SNP
13	38834343	rs55766452	G	T	100	PASS	AC=2850;AF=0.569089;AN=5008;NS=2504;DP=17169;EAS_AF=0.746;AMR_AF=0.585;AFR_AF=0.4569;EUR_AF=0.5626;SAS_AF=0.5337;AA=G|||;VT=SNP
13	38834644	rs7984977	C	G	100	PASS	AC=4642;AF=0.926917;AN=5008;NS=2504;DP=12536;EAS_AF=0.9831;AMR_AF=0.9395;AFR_AF=0.8608;EUR_AF=0.9185;SAS_AF=0.9581;AA=G|||;VT=SNP
13	38834683	rs7983714	G	A	100	PASS	AC=2865;AF=0.572085;AN=5008;NS=2504;DP=12737;EAS_AF=0.746;AMR_AF=0.5865;AFR_AF=0.4652;EUR_AF=0.5646;SAS_AF=0.5348;AA=G|||;VT=SNP
13	38834710	rs2496457	T	C	100	PASS	AC=2998;AF=0.598642;AN=5008;NS=2504;DP=10735;EAS_AF=0.746;AMR_AF=0.5879;AFR_AF=0.5651;EUR_AF=0.5646;SAS_AF=0.5348;AA=C|||;VT=SNP
13	38834993	rs9532190	T	G	100	PASS	AC=2853;AF=0.569688;AN=5008;NS=2504;DP=15846;EAS_AF=0.746;AMR_AF=0.585;AFR_AF=0.4569;EUR_AF=0.5646;SAS_AF=0.5348;AA=T|||;VT=SNP
13	38835085	rs9532191	T	C	100	PASS	AC=2812;AF=0.561502;AN=5008;NS=2504;DP=17085;EAS_AF=0.7361;AMR_AF=0.5749;AFR_AF=0.4516;EUR_AF=0.5537;SAS_AF=0.5286;AA=T|||;VT=SNP
13	38835086	rs9532192	C	T	100	PASS	AC=2812;AF=0.561502;AN=5008;NS=2504;DP=17107;EAS_AF=0.7361;AMR_AF=0.5749;AFR_AF=0.4516;EUR_AF=0.5537;SAS_AF=0.5286;AA=C|||;VT=SNP
13	38835243	rs9532193	C	T	100	PASS	AC=2851;AF=0.569289;AN=5008;NS=2504;DP=20176;EAS_AF=0.746;AMR_AF=0.5821;AFR_AF=0.4576;EUR_AF=0.5646;SAS_AF=0.5337;AA=C|||;VT=SNP
13	38835360	rs9315568	C	T	100	PASS	AC=2856;AF=0.570288;AN=5008;NS=2504;DP=18198;EAS_AF=0.746;AMR_AF=0.585;AFR_AF=0.4592;EUR_AF=0.5646;SAS_AF=0.5348;AA=c|||;VT=SNP
13	38835590	rs553186	C	T	100	PASS	AC=2998;AF=0.598642;AN=5008;NS=2504;DP=19359;EAS_AF=0.746;AMR_AF=0.5879;AFR_AF=0.5651;EUR_AF=0.5646;SAS_AF=0.5348;AA=T|||;VT=SNP
13	38836184	rs6563595	T	G	100	PASS	AC=1656;AF=0.330671;AN=5008;NS=2504;DP=15304;EAS_AF=0.2391;AMR_AF=0.3516;AFR_AF=0.3026;EUR_AF=0.3539;SAS_AF=0.4243;AA=T|||;VT=SNP
13	38836287	rs7322960	T	C	100	PASS	AC=2845;AF=0.568091;AN=5008;NS=2504;DP=15704;EAS_AF=0.747;AMR_AF=0.585;AFR_AF=0.4501;EUR_AF=0.5646;SAS_AF=0.5348;AA=t|||;VT=SNP
13	38836680	rs473755	G	A	100	PASS	AC=2990;AF=0.597045;AN=5008;NS=2504;DP=16782;EAS_AF=0.747;AMR_AF=0.5879;AFR_AF=0.5582;EUR_AF=0.5646;SAS_AF=0.5348;AA=A|||;VT=SNP
13	38836709	rs9532194	G	A	100	PASS	AC=401;AF=0.0800719;AN=5008;NS=2504;DP=16300;EAS_AF=0.0169;AMR_AF=0.1052;AFR_AF=0.0129;EUR_AF=0.2326;SAS_AF=0.0613;AA=G|||;VT=SNP
13	38836948	rs4941890	C	T	100	PASS	AC=1268;AF=0.253195;AN=5008;NS=2504;DP=16942;EAS_AF=0.4444;AMR_AF=0.3818;AFR_AF=0.0507;EUR_AF=0.3012;SAS_AF=0.1892;AA=C|||;VT=SNP
13	38837323	rs11619263	T	C	100	PASS	AC=443;AF=0.0884585;AN=5008;NS=2504;DP=18333;EAS_AF=0.003;AMR_AF=0.085;AFR_AF=0.0045;EUR_AF=0.1521;SAS_AF=0.227;AA=t|||;VT=SNP
13	38837342	rs61947570	G	A	100	PASS	AC=1065;AF=0.21266;AN=5008;NS=2504;DP=18352;EAS_AF=0.2798;AMR_AF=0.1585;AFR_AF=0.1853;EUR_AF=0.2237;SAS_AF=0.2076;AA=A|||;VT=SNP
13	38837527	rs7328911	C	A	100	PASS	AC=2622;AF=0.523562;AN=5008;NS=2504;DP=18187;EAS_AF=0.5069;AMR_AF=0.5058;AFR_AF=0.4274;EUR_AF=0.5785;SAS_AF=0.6268;AA=A|||;VT=SNP
13	38837607	rs7329712	A	C	100	PASS	AC=1538;AF=0.307109;AN=5008;NS=2504;DP=17924;EAS_AF=0.2361;AMR_AF=0.3458;AFR_AF=0.2564;EUR_AF=0.3469;SAS_AF=0.3804;AA=A|||;VT=SNP
13	38837998	rs591479	T	A	100	PASS	AC=1492;AF=0.297923;AN=5008;NS=2504;DP=19303;EAS_AF=0.3006;AMR_AF=0.1888;AFR_AF=0.3109;EUR_AF=0.2704;SAS_AF=0.3834;AA=-|||;VT=SNP
13	38838004	rs59756902	G	A	100	PASS	AC=260;AF=0.0519169;AN=5008;NS=2504;DP=19109;EAS_AF=0.0169;AMR_AF=0.0548;AFR_AF=0.0628;EUR_AF=0.0805;SAS_AF=0.0419;AA=G|||;VT=SNP
13	38838122	rs591967	A	G	100	PASS	AC=1492;AF=0.297923;AN=5008;NS=2504;DP=15367;EAS_AF=0.3006;AMR_AF=0.1888;AFR_AF=0.3109;EUR_AF=0.2704;SAS_AF=0.3834;AA=G|||;VT=SNP
13	38838513	rs593926	C	T	100	PASS	AC=1492;AF=0.297923;AN=5008;NS=2504;DP=14619;EAS_AF=0.3006;AMR_AF=0.1888;AFR_AF=0.3109;EUR_AF=0.2704;SAS_AF=0.3834;AA=T|||;VT=SNP
13	38838605	rs604592	T	G	100	PASS	AC=1492;AF=0.297923;AN=5008;NS=2504;DP=13387;EAS_AF=0.3006;AMR_AF=0.1888;AFR_AF=0.3109;EUR_AF=0.2704;SAS_AF=0.3834;AA=G|||;VT=SNP
13	38838651	rs534440	C	T	100	PASS	AC=1496;AF=0.298722;AN=5008;NS=2504;DP=13171;EAS_AF=0.3065;AMR_AF=0.1888;AFR_AF=0.3109;EUR_AF=0.2684;SAS_AF=0.3834;AA=C|||;VT=SNP
13	38838695	rs7334491	G	C	100	PASS	AC=1519;AF=0.303315;AN=5008;NS=2504;DP=13520;EAS_AF=0.2361;AMR_AF=0.3458;AFR_AF=0.2421;EUR_AF=0.3469;SAS_AF=0.3804;AA=G|||;VT=SNP
13	38838709	rs2652576	G	C	100	PASS	AC=1279;AF=0.255391;AN=5008;NS=2504;DP=13803;EAS_AF=0.2788;AMR_AF=0.1628;AFR_AF=0.3079;EUR_AF=0.2316;SAS_AF=0.2505;AA=C|||;VT=SNP
13	38838787	rs2875154	G	A	100	PASS	AC=1045;AF=0.208666;AN=5008;NS=2504;DP=16458;EAS_AF=0.3006;AMR_AF=0.1715;AFR_AF=0.0204;EUR_AF=0.2614;SAS_AF=0.3405;AA=G|||;VT=SNP
13	38838922	rs2455414	G	A	100	PASS	AC=1485;AF=0.296526;AN=5008;NS=2504;DP=17563;EAS_AF=0.3006;AMR_AF=0.1873;AFR_AF=0.3079;EUR_AF=0.2684;SAS_AF=0.3834;AA=A|||;VT=SNP
13	38838935	rs7337189	A	T	100	PASS	AC=1519;AF=0.303315;AN=5008;NS=2504;DP=17540;EAS_AF=0.2361;AMR_AF=0.3458;AFR_AF=0.2421;EUR_AF=0.3469;SAS_AF=0.3804;AA=A|||;VT=SNP
13	38838950	rs7318940	T	C	100	PASS	AC=1848;AF=0.36901;AN=5008;NS=2504;DP=17789;EAS_AF=0.4702;AMR_AF=0.4323;AFR_AF=0.3101;EUR_AF=0.341;SAS_AF=0.3282;AA=t|||;VT=SNP
13	38839190	rs617484	C	T	100	PASS	AC=1493;AF=0.298123;AN=5008;NS=2504;DP=19914;EAS_AF=0.3016;AMR_AF=0.1888;AFR_AF=0.3109;EUR_AF=0.2704;SAS_AF=0.3834;AA=C|||;VT=SNP
13	38839296	rs617964	A	G	100	PASS	AC=1493;AF=0.298123;AN=5008;NS=2504;DP=20326;EAS_AF=0.3016;AMR_AF=0.1888;AFR_AF=0.3109;EUR_AF=0.2704;SAS_AF=0.3834;AA=G|||;VT=SNP
13	38839300	rs657968	A	G	100	PASS	AC=1493;AF=0.298123;AN=5008;NS=2504;DP=20247;EAS_AF=0.3016;AMR_AF=0.1888;AFR_AF=0.3109;EUR_AF=0.2704;SAS_AF=0.3834;AA=G|||;VT=SNP
13	38839607	rs564527	G	C	100	PASS	AC=1490;AF=0.297524;AN=5008;NS=2504;DP=18307;EAS_AF=0.3016;AMR_AF=0.1873;AFR_AF=0.3109;EUR_AF=0.2684;SAS_AF=0.3834;AA=C|||;VT=SNP
13	38839692	rs619801	T	A	100	PASS	AC=1493;AF=0.298123;AN=5008;NS=2504;DP=19831;EAS_AF=0.3016;AMR_AF=0.1888;AFR_AF=0.3109;EUR_AF=0.2704;SAS_AF=0.3834;AA=T|||;VT=SNP
13	38839938	rs567333	T	C	100	PASS	AC=4643;AF=0.927117;AN=5008;NS=2504;DP=17807;EAS_AF=0.9831;AMR_AF=0.9409;AFR_AF=0.8601;EUR_AF=0.9195;SAS_AF=0.9581;AA=C|||;VT=SNP
13	38840002	rs151051772	T	C	100	PASS	AC=270;AF=0.0539137;AN=5008;NS=2504;DP=17107;EAS_AF=0.0169;AMR_AF=0.0576;AFR_AF=0.0673;EUR_AF=0.0825;SAS_AF=0.0419;AA=T|||;VT=SNP
13	38840114	rs2680404	G	A	100	PASS	AC=1489;AF=0.297324;AN=5008;NS=2504;DP=16101;EAS_AF=0.3006;AMR_AF=0.1873;AFR_AF=0.3109;EUR_AF=0.2684;SAS_AF=0.3834;AA=G|||;VT=SNP
13	38840194	rs2680403	G	A	100	PASS	AC=1490;AF=0.297524;AN=5008;NS=2504;DP=17102;EAS_AF=0.3016;AMR_AF=0.1873;AFR_AF=0.3109;EUR_AF=0.2684;SAS_AF=0.3834;AA=g|||;VT=SNP
13	38840772	rs2875156	G	A	100	PASS	AC=1037;AF=0.207069;AN=5008;NS=2504;DP=19178;EAS_AF=0.3006;AMR_AF=0.1686;AFR_AF=0.0174;EUR_AF=0.2594;SAS_AF=0.3405;AA=G|||;VT=SNP
13	38840867	rs114247985	T	C	100	PASS	AC=319;AF=0.0636981;AN=5008;NS=2504;DP=17798;EAS_AF=0.0169;AMR_AF=0.0591;AFR_AF=0.1036;EUR_AF=0.0825;SAS_AF=0.0419;AA=T|||;VT=SNP
13	38841510	rs547486	G	A	100	PASS	AC=4640;AF=0.926518;AN=5008;NS=2504;DP=18725;EAS_AF=0.9831;AMR_AF=0.9395;AFR_AF=0.8601;EUR_AF=0.9175;SAS_AF=0.9581;AA=A|||;VT=SNP
13	38842016	rs118046815	G	T	100	PASS	AC=823;AF=0.164337;AN=5008;NS=2504;DP=17502;EAS_AF=0.2778;AMR_AF=0.1427;AFR_AF=0.0144;EUR_AF=0.2207;SAS_AF=0.2076;AA=G|||;VT=SNP
13	38842340	rs74507699	G	A	100	PASS	AC=1520;AF=0.303514;AN=5008;NS=2504;DP=19184;EAS_AF=0.2361;AMR_AF=0.3473;AFR_AF=0.2421;EUR_AF=0.3469;SAS_AF=0.3804;AA=A|||;VT=SNP
13	38842384	rs76589251	C	T	100	PASS	AC=1269;AF=0.253395;AN=5008;NS=2504;DP=20531;EAS_AF=0.4454;AMR_AF=0.3818;AFR_AF=0.0507;EUR_AF=0.3012;SAS_AF=0.1892;AA=C|||;VT=SNP
13	38842579	rs79749229	G	T	100	PASS	AC=1366;AF=0.272764;AN=5008;NS=2504;DP=19013;EAS_AF=0.4454;AMR_AF=0.389;AFR_AF=0.1157;EUR_AF=0.3022;SAS_AF=0.1943;AA=G|||;VT=SNP
13	38843443	rs597502	T	C	100	PASS	AC=4400;AF=0.878594;AN=5008;NS=2504;DP=18132;EAS_AF=0.9831;AMR_AF=0.9251;AFR_AF=0.6846;EUR_AF=0.9195;SAS_AF=0.9581;AA=C|||;VT=SNP
13	38843552	rs55981300	G	C	100	PASS	AC=2432;AF=0.485623;AN=5008;NS=2504;DP=19391;EAS_AF=0.747;AMR_AF=0.5605;AFR_AF=0.1528;EUR_AF=0.5616;SAS_AF=0.5348;AA=G|||;VT=SNP
13	38843722	rs7984892	G	A	100	PASS	AC=1518;AF=0.303115;AN=5008;NS=2504;DP=17186;EAS_AF=0.2361;AMR_AF=0.3458;AFR_AF=0.2421;EUR_AF=0.3469;SAS_AF=0.3793;AA=G|||;VT=SNP
13	38844439	rs2088911	G	A	100	PASS	AC=2437;AF=0.486621;AN=5008;NS=2504;DP=17023;EAS_AF=0.747;AMR_AF=0.562;AFR_AF=0.1536;EUR_AF=0.5636;SAS_AF=0.5358;AA=G|||;VT=SNP
13	38844450	rs2088912	T	C	100	PASS	AC=1041;AF=0.207867;AN=5008;NS=2504;DP=17392;EAS_AF=0.3016;AMR_AF=0.17;AFR_AF=0.0174;EUR_AF=0.2614;SAS_AF=0.3405;AA=T|||;VT=SNP
13	38844658	rs112063475	C	T	100	PASS	AC=149;AF=0.0297524;AN=5008;NS=2504;DP=16813;EAS_AF=0.003;AMR_AF=0.1326;AFR_AF=0.0061;EUR_AF=0.0318;SAS_AF=0.0143;AA=G|||;VT=SNP
13	38845344	rs1360386	T	C	100	PASS	AC=4644;AF=0.927316;AN=5008;NS=2504;DP=18133;EAS_AF=0.9831;AMR_AF=0.9409;AFR_AF=0.8608;EUR_AF=0.9195;SAS_AF=0.9581;AA=C|||;VT=SNP
13	38845917	rs9548261	C	T	100	PASS	AC=679;AF=0.135583;AN=5008;NS=2504;DP=18170;EAS_AF=0.004;AMR_AF=0.0994;AFR_AF=0.1732;EUR_AF=0.1521;SAS_AF=0.229;AA=C|||;VT=SNP
13	38846015	rs589679	G	A	100	PASS	AC=4639;AF=0.926318;AN=5008;NS=2504;DP=18733;EAS_AF=0.9831;AMR_AF=0.9409;AFR_AF=0.8593;EUR_AF=0.9185;SAS_AF=0.956;AA=A|||;VT=SNP
13	38847455	rs112813885	C	T	100	PASS	AC=1265;AF=0.252596;AN=5008;NS=2504;DP=18504;EAS_AF=0.4395;AMR_AF=0.3818;AFR_AF=0.0522;EUR_AF=0.3012;SAS_AF=0.1892;AA=C|||;VT=SNP
13	38848643	rs649021	A	C	100	PASS	AC=4643;AF=0.927117;AN=5008;NS=2504;DP=19213;EAS_AF=0.9831;AMR_AF=0.9409;AFR_AF=0.8601;EUR_AF=0.9195;SAS_AF=0.9581;AA=C|||;VT=SNP
13	38849547	rs61534825	C	G	100	PASS	AC=1410;AF=0.28155;AN=5008;NS=2504;DP=18532;EAS_AF=0.3036;AMR_AF=0.196;AFR_AF=0.2776;EUR_AF=0.2614;SAS_AF=0.3456;AA=C|||;VT=SNP
13	38849577	rs6563597	A	T	100	PASS	AC=2787;AF=0.55651;AN=5008;NS=2504;DP=19212;EAS_AF=0.6796;AMR_AF=0.7277;AFR_AF=0.2927;EUR_AF=0.6491;SAS_AF=0.5695;AA=A|||;VT=SNP
13	38849877	rs9548262	G	A	100	PASS	AC=1275;AF=0.254593;AN=5008;NS=2504;DP=20491;EAS_AF=0.4395;AMR_AF=0.3818;AFR_AF=0.0598;EUR_AF=0.3012;SAS_AF=0.1892;AA=G|||;VT=SNP
13	38850118	rs677979	A	C	100	PASS	AC=3234;AF=0.645767;AN=5008;NS=2504;DP=16510;EAS_AF=0.6806;AMR_AF=0.745;AFR_AF=0.5825;EUR_AF=0.6581;SAS_AF=0.6125;AA=C|||;VT=SNP
13	38850409	rs9548263	G	A	100	PASS	AC=3233;AF=0.645567;AN=5008;NS=2504;DP=11759;EAS_AF=0.6796;AMR_AF=0.745;AFR_AF=0.5825;EUR_AF=0.6581;SAS_AF=0.6125;AA=A|||;VT=SNP
13	38852242	rs61947573	T	G	100	PASS	AC=1042;AF=0.208067;AN=5008;NS=2504;DP=18189;EAS_AF=0.3026;AMR_AF=0.1715;AFR_AF=0.0151;EUR_AF=0.2614;SAS_AF=0.3425;AA=T|||;VT=SNP
13	38853254	rs653762	T	C	100	PASS	AC=4643;AF=0.927117;AN=5008;NS=2504;DP=15175;EAS_AF=0.9831;AMR_AF=0.9409;AFR_AF=0.8601;EUR_AF=0.9195;SAS_AF=0.9581;AA=C|||;VT=SNP
13	38853531	rs11147697	A	T	100	PASS	AC=1264;AF=0.252396;AN=5008;NS=2504;DP=15917;EAS_AF=0.4405;AMR_AF=0.3818;AFR_AF=0.0507;EUR_AF=0.3012;SAS_AF=0.1892;AA=a|||;VT=SNP
13	38853646	rs11147698	C	G	100	PASS	AC=1264;AF=0.252396;AN=5008;NS=2504;DP=16687;EAS_AF=0.4405;AMR_AF=0.3818;AFR_AF=0.0507;EUR_AF=0.3012;SAS_AF=0.1892;AA=C|||;VT=SNP
13	38853852	rs3002017	A	G	100	PASS	AC=4643;AF=0.927117;AN=5008;NS=2504;DP=16757;EAS_AF=0.9831;AMR_AF=0.9409;AFR_AF=0.8601;EUR_AF=0.9195;SAS_AF=0.9581;AA=G|||;VT=SNP
13	38854391	rs9576500	C	T	100	PASS	AC=2788;AF=0.556709;AN=5008;NS=2504;DP=18745;EAS_AF=0.6796;AMR_AF=0.7277;AFR_AF=0.2935;EUR_AF=0.6491;SAS_AF=0.5695;AA=C|||;VT=SNP
13	38856275	rs9603358	C	T	100	PASS	AC=1525;AF=0.304513;AN=5008;NS=2504;DP=17535;EAS_AF=0.2401;AMR_AF=0.3458;AFR_AF=0.2413;EUR_AF=0.3479;SAS_AF=0.3824;AA=A|||;VT=SNP
13	38856386	rs9603359	T	C	100	PASS	AC=2792;AF=0.557508;AN=5008;NS=2504;DP=19951;EAS_AF=0.6825;AMR_AF=0.7277;AFR_AF=0.2943;EUR_AF=0.6461;SAS_AF=0.5726;AA=T|||;VT=SNP
13	38857227	rs9548264	C	A	100	PASS	AC=447;AF=0.0892572;AN=5008;NS=2504;DP=16082;EAS_AF=0.003;AMR_AF=0.0865;AFR_AF=0.0045;EUR_AF=0.1521;SAS_AF=0.2301;AA=C|||;VT=SNP
13	38857287	rs61947576	C	T	100	PASS	AC=1175;AF=0.234625;AN=5008;NS=2504;DP=16576;EAS_AF=0.3006;AMR_AF=0.1787;AFR_AF=0.115;EUR_AF=0.2604;SAS_AF=0.3415;AA=C|||;VT=SNP
13	38857360	rs610491	T	A	100	PASS	AC=4312;AF=0.861022;AN=5008;NS=2504;DP=17972;EAS_AF=0.9831;AMR_AF=0.9164;AFR_AF=0.6233;EUR_AF=0.9185;SAS_AF=0.9581;AA=A|||;VT=SNP
13	38857504	rs612657	A	C	100	PASS	AC=4314;AF=0.861422;AN=5008;NS=2504;DP=18080;EAS_AF=0.9831;AMR_AF=0.9164;AFR_AF=0.6248;EUR_AF=0.9185;SAS_AF=0.9581;AA=C|||;VT=SNP
13	38857530	rs1553302	T	C	100	PASS	AC=1472;AF=0.29393;AN=5008;NS=2504;DP=17669;EAS_AF=0.2401;AMR_AF=0.3444;AFR_AF=0.2012;EUR_AF=0.3479;SAS_AF=0.3834;AA=T|||;VT=SNP
13	38857649	rs1553301	A	G	100	PASS	AC=2741;AF=0.547324;AN=5008;NS=2504;DP=17254;EAS_AF=0.6825;AMR_AF=0.7248;AFR_AF=0.2519;EUR_AF=0.6491;SAS_AF=0.5767;AA=A|||;VT=SNP
13	38858559	rs9566326	T	C	100	PASS	AC=1471;AF=0.29373;AN=5008;NS=2504;DP=10431;EAS_AF=0.2401;AMR_AF=0.3429;AFR_AF=0.2012;EUR_AF=0.3479;SAS_AF=0.3834;AA=T|||;VT=SNP
13	38858755	rs583573	T	C	100	PASS	AC=4313;AF=0.861222;AN=5008;NS=2504;DP=13353;EAS_AF=0.9831;AMR_AF=0.9164;AFR_AF=0.6241;EUR_AF=0.9185;SAS_AF=0.9581;AA=C|||;VT=SNP
13	38858955	rs1411738	C	T	100	PASS	AC=826;AF=0.164936;AN=5008;NS=2504;DP=16753;EAS_AF=0.2788;AMR_AF=0.1441;AFR_AF=0.0144;EUR_AF=0.2217;SAS_AF=0.2076;AA=C|||;VT=SNP
13	38859245	rs75521495	A	T	100	PASS	AC=302;AF=0.0603035;AN=5008;NS=2504;DP=17950;EAS_AF=0.0228;AMR_AF=0.0317;AFR_AF=0.0666;EUR_AF=0.0388;SAS_AF=0.1329;AA=A|||;VT=SNP
13	38859280	rs9548265	G	C	100	PASS	AC=2736;AF=0.546326;AN=5008;NS=2504;DP=19131;EAS_AF=0.6825;AMR_AF=0.7248;AFR_AF=0.2519;EUR_AF=0.6491;SAS_AF=0.5716;AA=G|||;VT=SNP
13	38859334	rs9548266	A	G	100	PASS	AC=2737;AF=0.546526;AN=5008;NS=2504;DP=19634;EAS_AF=0.6815;AMR_AF=0.7248;AFR_AF=0.2519;EUR_AF=0.6491;SAS_AF=0.5736;AA=G|||;VT=SNP
13	38859359	rs9548267	C	G	100	PASS	AC=2736;AF=0.546326;AN=5008;NS=2504;DP=19152;EAS_AF=0.6806;AMR_AF=0.7248;AFR_AF=0.2519;EUR_AF=0.6491;SAS_AF=0.5736;AA=G|||;VT=SNP
13	38859570	rs9576501	G	T	100	PASS	AC=2737;AF=0.546526;AN=5008;NS=2504;DP=16674;EAS_AF=0.6815;AMR_AF=0.7233;AFR_AF=0.2519;EUR_AF=0.6491;SAS_AF=0.5746;AA=G|||;VT=SNP
13	38859868	rs9566328	A	C	100	PASS	AC=2738;AF=0.546725;AN=5008;NS=2504;DP=15183;EAS_AF=0.6825;AMR_AF=0.7248;AFR_AF=0.2519;EUR_AF=0.6491;SAS_AF=0.5736;AA=C|||;VT=SNP
13	38859907	rs9576502	C	T	100	PASS	AC=2734;AF=0.545927;AN=5008;NS=2504;DP=15875;EAS_AF=0.6825;AMR_AF=0.7248;AFR_AF=0.2519;EUR_AF=0.6491;SAS_AF=0.5695;AA=T|||;VT=SNP
13	38859934	rs7333717	G	A	100	PASS	AC=3022;AF=0.603435;AN=5008;NS=2504;DP=16417;EAS_AF=0.6835;AMR_AF=0.7378;AFR_AF=0.4599;EUR_AF=0.6491;SAS_AF=0.5726;AA=G|||;VT=SNP
13	38859974	rs7317692	T	C	100	PASS	AC=2879;AF=0.57488;AN=5008;NS=2504;DP=16938;EAS_AF=0.6835;AMR_AF=0.7277;AFR_AF=0.3585;EUR_AF=0.6491;SAS_AF=0.5706;AA=C|||;VT=SNP
13	38859989	rs7317705	T	C	100	PASS	AC=2880;AF=0.57508;AN=5008;NS=2504;DP=17473;EAS_AF=0.6845;AMR_AF=0.7277;AFR_AF=0.3585;EUR_AF=0.6491;SAS_AF=0.5706;AA=C|||;VT=SNP
13	38860068	rs7333953	G	C	100	PASS	AC=2879;AF=0.57488;AN=5008;NS=2504;DP=18175;EAS_AF=0.6835;AMR_AF=0.7277;AFR_AF=0.357;EUR_AF=0.6491;SAS_AF=0.5726;AA=G|||;VT=SNP
13	38860264	rs9566329	G	A	100	PASS	AC=2884;AF=0.575879;AN=5008;NS=2504;DP=17532;EAS_AF=0.6835;AMR_AF=0.7291;AFR_AF=0.3608;EUR_AF=0.6491;SAS_AF=0.5716;AA=A|||;VT=SNP
13	38860697	rs2455415	C	T	100	PASS	AC=1711;AF=0.341653;AN=5008;NS=2504;DP=17342;EAS_AF=0.2431;AMR_AF=0.366;AFR_AF=0.2905;EUR_AF=0.3907;SAS_AF=0.4448;AA=C|||;VT=SNP
13	38860773	rs77047966	C	T	100	PASS	AC=250;AF=0.0499201;AN=5008;NS=2504;DP=13157;EAS_AF=0.0169;AMR_AF=0.0576;AFR_AF=0.053;EUR_AF=0.0805;SAS_AF=0.0429;AA=C|||;VT=SNP
13	38860912	rs75801218	A	G	100	PASS	AC=347;AF=0.0692891;AN=5008;NS=2504;DP=17738;EAS_AF=0.0169;AMR_AF=0.062;AFR_AF=0.1241;EUR_AF=0.0805;SAS_AF=0.0429;AA=A|||;VT=SNP
13	38860997	rs9548268	G	A	100	PASS	AC=1606;AF=0.320687;AN=5008;NS=2504;DP=17617;EAS_AF=0.244;AMR_AF=0.3674;AFR_AF=0.2103;EUR_AF=0.3907;SAS_AF=0.4438;AA=A|||;VT=SNP
13	38861081	rs478606	G	A	100	PASS	AC=1622;AF=0.323882;AN=5008;NS=2504;DP=16931;EAS_AF=0.2431;AMR_AF=0.366;AFR_AF=0.2239;EUR_AF=0.3907;SAS_AF=0.4438;AA=G|||;VT=SNP
13	38861239	rs501692	T	C	100	PASS	AC=1659;AF=0.33127;AN=5008;NS=2504;DP=18111;EAS_AF=0.244;AMR_AF=0.3674;AFR_AF=0.2496;EUR_AF=0.3917;SAS_AF=0.4438;AA=C|||;VT=SNP
13	38861243	rs79684995	C	G	100	PASS	AC=191;AF=0.038139;AN=5008;NS=2504;DP=18192;EAS_AF=0.0169;AMR_AF=0.0548;AFR_AF=0.0098;EUR_AF=0.0805;SAS_AF=0.0429;AA=C|||;VT=SNP
13	38862239	rs9548271	G	A	100	PASS	AC=1430;AF=0.285543;AN=5008;NS=2504;DP=19914;EAS_AF=0.4573;AMR_AF=0.3689;AFR_AF=0.211;EUR_AF=0.2684;SAS_AF=0.1677;AA=G|||;VT=SNP
13	38863303	rs141079881	C	A	100	PASS	AC=1658;AF=0.33107;AN=5008;NS=2504;DP=19250;EAS_AF=0.244;AMR_AF=0.3689;AFR_AF=0.2489;EUR_AF=0.3897;SAS_AF=0.4448;AA=C|||;VT=SNP
13	38863342	rs632611	G	A	100	PASS	AC=1658;AF=0.33107;AN=5008;NS=2504;DP=19397;EAS_AF=0.244;AMR_AF=0.3689;AFR_AF=0.2489;EUR_AF=0.3897;SAS_AF=0.4448;AA=G|||;VT=SNP
13	38863412	rs632188	A	T	100	PASS	AC=1659;AF=0.33127;AN=5008;NS=2504;DP=19645;EAS_AF=0.244;AMR_AF=0.3689;AFR_AF=0.2496;EUR_AF=0.3897;SAS_AF=0.4448;AA=A|||;VT=SNP
13	38863581	rs1698039	T	C	100	PASS	AC=1658;AF=0.33107;AN=5008;NS=2504;DP=19131;EAS_AF=0.244;AMR_AF=0.3689;AFR_AF=0.2489;EUR_AF=0.3897;SAS_AF=0.4448;AA=C|||;VT=SNP
13	38863686	rs113439818	A	C	100	PASS	AC=289;AF=0.0577077;AN=5008;NS=2504;DP=19795;EAS_AF=0.0228;AMR_AF=0.0331;AFR_AF=0.053;EUR_AF=0.0398;SAS_AF=0.136;AA=A|||;VT=SNP
13	38867239	rs665175	A	C	100	PASS	AC=1658;AF=0.33107;AN=5008;NS=2504;DP=14145;EAS_AF=0.244;AMR_AF=0.3689;AFR_AF=0.2489;EUR_AF=0.3897;SAS_AF=0.4448;AA=A|||;VT=SNP
13	38867277	rs79331459	C	T	100	PASS	AC=686;AF=0.136981;AN=5008;NS=2504;DP=15040;EAS_AF=0.0833;AMR_AF=0.2262;AFR_AF=0.0983;EUR_AF=0.1899;SAS_AF=0.1268;AA=C|||;VT=SNP
13	38867578	rs9566335	A	G	100	PASS	AC=1016;AF=0.202875;AN=5008;NS=2504;DP=16807;EAS_AF=0.2808;AMR_AF=0.1729;AFR_AF=0.0144;EUR_AF=0.2604;SAS_AF=0.3395;AA=A|||;VT=SNP
13	38867873	rs503698	T	C	100	PASS	AC=1656;AF=0.330671;AN=5008;NS=2504;DP=12279;EAS_AF=0.244;AMR_AF=0.3689;AFR_AF=0.2474;EUR_AF=0.3897;SAS_AF=0.4448;AA=C|||;VT=SNP
13	38867979	rs9532201	T	C	100	PASS	AC=1282;AF=0.25599;AN=5008;NS=2504;DP=13390;EAS_AF=0.4583;AMR_AF=0.3631;AFR_AF=0.1014;EUR_AF=0.2684;SAS_AF=0.1677;AA=T|||;VT=SNP
13	38868062	rs646841	G	A	100	PASS	AC=1652;AF=0.329872;AN=5008;NS=2504;DP=12791;EAS_AF=0.2431;AMR_AF=0.3674;AFR_AF=0.2474;EUR_AF=0.3887;SAS_AF=0.4438;AA=G|||;VT=SNP
13	38868071	rs651360	C	A	100	PASS	AC=1652;AF=0.329872;AN=5008;NS=2504;DP=13357;EAS_AF=0.2431;AMR_AF=0.3674;AFR_AF=0.2474;EUR_AF=0.3887;SAS_AF=0.4438;AA=C|||;VT=SNP
13	38868116	rs650959	C	G	100	PASS	AC=1600;AF=0.319489;AN=5008;NS=2504;DP=13826;EAS_AF=0.2431;AMR_AF=0.366;AFR_AF=0.2474;EUR_AF=0.3807;SAS_AF=0.3998;AA=C|||;VT=SNP
13	38868429	rs76614140	G	A	100	PASS	AC=193;AF=0.0385383;AN=5008;NS=2504;DP=16828;EAS_AF=0.0169;AMR_AF=0.0548;AFR_AF=0.0098;EUR_AF=0.0815;SAS_AF=0.044;AA=G|||;VT=SNP
13	38868467	rs648654	C	T	100	PASS	AC=1654;AF=0.330272;AN=5008;NS=2504;DP=16151;EAS_AF=0.2431;AMR_AF=0.3689;AFR_AF=0.2474;EUR_AF=0.3887;SAS_AF=0.4448;AA=C|||;VT=SNP
13	38869587	rs663897	C	T	100	PASS	AC=2939;AF=0.586861;AN=5008;NS=2504;DP=16901;EAS_AF=0.7034;AMR_AF=0.7305;AFR_AF=0.3487;EUR_AF=0.6581;SAS_AF=0.6135;AA=C|||;VT=SNP
13	38869951	rs564915	C	T	100	PASS	AC=2939;AF=0.586861;AN=5008;NS=2504;DP=16882;EAS_AF=0.7034;AMR_AF=0.7305;AFR_AF=0.3487;EUR_AF=0.6581;SAS_AF=0.6135;AA=C|||;VT=SNP
13	38870001	rs61947607	C	T	100	PASS	AC=1480;AF=0.295527;AN=5008;NS=2504;DP=16138;EAS_AF=0.2966;AMR_AF=0.245;AFR_AF=0.2209;EUR_AF=0.34;SAS_AF=0.3855;AA=C|||;VT=SNP
13	38870067	rs476464	G	A	100	PASS	AC=2939;AF=0.586861;AN=5008;NS=2504;DP=16371;EAS_AF=0.7034;AMR_AF=0.7305;AFR_AF=0.3487;EUR_AF=0.6581;SAS_AF=0.6135;AA=A|||;VT=SNP
13	38870414	rs479350	C	T	100	PASS	AC=2939;AF=0.586861;AN=5008;NS=2504;DP=15569;EAS_AF=0.7034;AMR_AF=0.7305;AFR_AF=0.3487;EUR_AF=0.6581;SAS_AF=0.6135;AA=T|||;VT=SNP
13	38870989	rs484855	T	C	100	PASS	AC=2943;AF=0.58766;AN=5008;NS=2504;DP=19189;EAS_AF=0.7034;AMR_AF=0.7305;AFR_AF=0.3495;EUR_AF=0.6581;SAS_AF=0.6166;AA=T|||;VT=SNP
13	38871002	rs607169	G	A	100	PASS	AC=2940;AF=0.587061;AN=5008;NS=2504;DP=19053;EAS_AF=0.7034;AMR_AF=0.7305;AFR_AF=0.3495;EUR_AF=0.6581;SAS_AF=0.6135;AA=G|||;VT=SNP
13	38871060	rs600009	T	C	100	PASS	AC=2939;AF=0.586861;AN=5008;NS=2504;DP=18089;EAS_AF=0.7034;AMR_AF=0.7305;AFR_AF=0.3487;EUR_AF=0.6581;SAS_AF=0.6135;AA=C|||;VT=SNP
13	38871529	rs9548303	T	A	100	PASS	AC=1284;AF=0.25639;AN=5008;NS=2504;DP=17057;EAS_AF=0.4603;AMR_AF=0.3617;AFR_AF=0.1014;EUR_AF=0.2684;SAS_AF=0.1687;AA=T|||;VT=SNP
13	38871594	rs1756468	C	T	100	PASS	AC=2939;AF=0.586861;AN=5008;NS=2504;DP=17090;EAS_AF=0.7034;AMR_AF=0.7305;AFR_AF=0.3487;EUR_AF=0.6581;SAS_AF=0.6135;AA=T|||;VT=SNP
13	38871916	rs640436	A	C	100	PASS	AC=2939;AF=0.586861;AN=5008;NS=2504;DP=17760;EAS_AF=0.7034;AMR_AF=0.7305;AFR_AF=0.3487;EUR_AF=0.6581;SAS_AF=0.6135;AA=C|||;VT=SNP
13	38871963	rs515095	T	C	100	PASS	AC=2939;AF=0.586861;AN=5008;NS=2504;DP=17798;EAS_AF=0.7034;AMR_AF=0.7305;AFR_AF=0.3487;EUR_AF=0.6581;SAS_AF=0.6135;AA=C|||;VT=SNP
13	38872142	rs538076	C	T	100	PASS	AC=2938;AF=0.586661;AN=5008;NS=2504;DP=17105;EAS_AF=0.7024;AMR_AF=0.7305;AFR_AF=0.3487;EUR_AF=0.6581;SAS_AF=0.6135;AA=-|||;VT=SNP
13	38872531	rs590035	T	C	100	PASS	AC=2938;AF=0.586661;AN=5008;NS=2504;DP=13230;EAS_AF=0.7024;AMR_AF=0.7305;AFR_AF=0.3487;EUR_AF=0.6581;SAS_AF=0.6135;AA=T|||;VT=SNP
13	38872742	rs589130	C	G	100	PASS	AC=2938;AF=0.586661;AN=5008;NS=2504;DP=14818;EAS_AF=0.7024;AMR_AF=0.7305;AFR_AF=0.3487;EUR_AF=0.6581;SAS_AF=0.6135;AA=C|||;VT=SNP
13	38873063	rs685366	A	G	100	PASS	AC=2942;AF=0.58746;AN=5008;NS=2504;DP=15394;EAS_AF=0.7024;AMR_AF=0.7305;AFR_AF=0.3487;EUR_AF=0.6581;SAS_AF=0.6176;AA=G|||;VT=SNP
13	38873378	rs9548305	C	T	100	PASS	AC=1335;AF=0.266573;AN=5008;NS=2504;DP=14342;EAS_AF=0.4593;AMR_AF=0.3631;AFR_AF=0.1014;EUR_AF=0.2763;SAS_AF=0.2127;AA=C|||;VT=SNP
13	38873472	rs571132	T	G	100	PASS	AC=2939;AF=0.586861;AN=5008;NS=2504;DP=15080;EAS_AF=0.7024;AMR_AF=0.7305;AFR_AF=0.3495;EUR_AF=0.6581;SAS_AF=0.6135;AA=G|||;VT=SNP
13	38873547	rs1714630	G	A	100	PASS	AC=2939;AF=0.586861;AN=5008;NS=2504;DP=14335;EAS_AF=0.7024;AMR_AF=0.7305;AFR_AF=0.3495;EUR_AF=0.6581;SAS_AF=0.6135;AA=A|||;VT=SNP
13	38873641	rs572898	C	T	100	PASS	AC=2939;AF=0.586861;AN=5008;NS=2504;DP=14751;EAS_AF=0.7024;AMR_AF=0.7305;AFR_AF=0.3495;EUR_AF=0.6581;SAS_AF=0.6135;AA=T|||;VT=SNP
13	38873667	rs622645	C	T	100	PASS	AC=2939;AF=0.586861;AN=5008;NS=2504;DP=14560;EAS_AF=0.7024;AMR_AF=0.7305;AFR_AF=0.3495;EUR_AF=0.6581;SAS_AF=0.6135;AA=T|||;VT=SNP
13	38873688	rs622622	A	G	100	PASS	AC=2939;AF=0.586861;AN=5008;NS=2504;DP=14470;EAS_AF=0.7024;AMR_AF=0.7305;AFR_AF=0.3495;EUR_AF=0.6581;SAS_AF=0.6135;AA=A|||;VT=SNP
13	38873747	rs7991305	T	C	100	PASS	AC=1281;AF=0.255791;AN=5008;NS=2504;DP=15409;EAS_AF=0.4603;AMR_AF=0.3617;AFR_AF=0.0991;EUR_AF=0.2684;SAS_AF=0.1687;AA=T|||;VT=SNP
13	38873926	rs7987045	A	C	100	PASS	AC=1286;AF=0.256789;AN=5008;NS=2504;DP=15517;EAS_AF=0.4603;AMR_AF=0.3631;AFR_AF=0.1014;EUR_AF=0.2694;SAS_AF=0.1687;AA=A|||;VT=SNP
13	38873933	rs670831	G	A	100	PASS	AC=2940;AF=0.587061;AN=5008;NS=2504;DP=15426;EAS_AF=0.7024;AMR_AF=0.7334;AFR_AF=0.3487;EUR_AF=0.6581;SAS_AF=0.6135;AA=A|||;VT=SNP
13	38875096	rs517612	C	T	100	PASS	AC=2942;AF=0.58746;AN=5008;NS=2504;DP=17727;EAS_AF=0.7034;AMR_AF=0.7334;AFR_AF=0.3495;EUR_AF=0.6581;SAS_AF=0.6135;AA=T|||;VT=SNP
13	38875639	rs653089	G	A	100	PASS	AC=2943;AF=0.58766;AN=5008;NS=2504;DP=18301;EAS_AF=0.7044;AMR_AF=0.7334;AFR_AF=0.3495;EUR_AF=0.6581;SAS_AF=0.6135;AA=G|||;VT=SNP
13	38875984	rs4405433	C	T	100	PASS	AC=2946;AF=0.588259;AN=5008;NS=2504;DP=18670;EAS_AF=0.7044;AMR_AF=0.732;AFR_AF=0.3457;EUR_AF=0.66;SAS_AF=0.6207;AA=C|||;VT=SNP
13	38876012	rs9548306	T	C	100	PASS	AC=2946;AF=0.588259;AN=5008;NS=2504;DP=18976;EAS_AF=0.7044;AMR_AF=0.732;AFR_AF=0.3457;EUR_AF=0.66;SAS_AF=0.6207;AA=C|||;VT=SNP
13	38876748	rs668924	C	A	100	PASS	AC=1801;AF=0.359625;AN=5008;NS=2504;DP=15986;EAS_AF=0.4335;AMR_AF=0.2853;AFR_AF=0.1921;EUR_AF=0.4056;SAS_AF=0.5153;AA=A|||;VT=SNP
13	38876887	rs658206	C	T	100	PASS	AC=1992;AF=0.397764;AN=5008;NS=2504;DP=17378;EAS_AF=0.4405;AMR_AF=0.3141;AFR_AF=0.2065;EUR_AF=0.4563;SAS_AF=0.6115;AA=T|||;VT=SNP
13	38877306	rs9548307	C	T	100	PASS	AC=412;AF=0.0822684;AN=5008;NS=2504;DP=18375;EAS_AF=0.0754;AMR_AF=0.0807;AFR_AF=0.0136;EUR_AF=0.1054;SAS_AF=0.1595;AA=C|||;VT=SNP
13	38877361	rs656044	A	G	100	PASS	AC=3258;AF=0.650559;AN=5008;NS=2504;DP=17031;EAS_AF=0.8145;AMR_AF=0.7161;AFR_AF=0.3404;EUR_AF=0.7217;SAS_AF=0.7812;AA=A|||;VT=SNP
13	38877504	rs607574	C	T	100	PASS	AC=2186;AF=0.436502;AN=5008;NS=2504;DP=18665;EAS_AF=0.5933;AMR_AF=0.2522;AFR_AF=0.4705;EUR_AF=0.3807;SAS_AF=0.4172;AA=C|||;VT=SNP
13	38877678	rs606702	C	T	100	PASS	AC=2094;AF=0.418131;AN=5008;NS=2504;DP=17991;EAS_AF=0.5238;AMR_AF=0.2334;AFR_AF=0.5091;EUR_AF=0.3101;SAS_AF=0.4284;AA=T|||;VT=SNP
13	38879486	rs4943581	C	T	100	PASS	AC=3981;AF=0.794928;AN=5008;NS=2504;DP=17707;EAS_AF=0.9851;AMR_AF=0.9366;AFR_AF=0.3472;EUR_AF=0.9563;SAS_AF=0.9376;AA=C|||;VT=SNP
13	38881058	rs74047524	G	T	100	PASS	AC=95;AF=0.0189696;AN=5008;NS=2504;DP=15274;EAS_AF=0.0139;AMR_AF=0.0173;AFR_AF=0.0129;EUR_AF=0.0268;SAS_AF=0.0256;AA=G|||;VT=SNP
13	38884329	rs74709934	G	T	100	PASS	AC=125;AF=0.0249601;AN=5008;NS=2504;DP=17140;EAS_AF=0.0149;AMR_AF=0.0187;AFR_AF=0.034;EUR_AF=0.0268;SAS_AF=0.0256;AA=G|||;VT=SNP
13	38892378	rs7987925	G	A	100	PASS	AC=3827;AF=0.764177;AN=5008;NS=2504;DP=20055;EAS_AF=0.9901;AMR_AF=0.9251;AFR_AF=0.2352;EUR_AF=0.9553;SAS_AF=0.9356;AA=G|||;VT=SNP
13	38911736	rs9315574	G	A	100	PASS	AC=4667;AF=0.931909;AN=5008;NS=2504;DP=10563;EAS_AF=0.996;AMR_AF=0.9755;AFR_AF=0.795;EUR_AF=0.9821;SAS_AF=0.9683;AA=A|||;VT=SNP
13	38948554	rs61947649	T	A	100	PASS	AC=910;AF=0.181709;AN=5008;NS=2504;DP=19802;EAS_AF=0.1875;AMR_AF=0.2406;AFR_AF=0.0159;EUR_AF=0.2217;SAS_AF=0.317;AA=T|||;VT=SNP
13	38949215	rs61948600	C	A	100	PASS	AC=910;AF=0.181709;AN=5008;NS=2504;DP=18988;EAS_AF=0.1875;AMR_AF=0.2406;AFR_AF=0.0159;EUR_AF=0.2217;SAS_AF=0.317;AA=C|||;VT=SNP
13	38957046	rs7319266	T	A	100	PASS	AC=2057;AF=0.410743;AN=5008;NS=2504;DP=17526;EAS_AF=0.4792;AMR_AF=0.5706;AFR_AF=0.0726;EUR_AF=0.5944;SAS_AF=0.4949;AA=T|||;VT=SNP
13	38965752	rs9548330	G	T	100	PASS	AC=999;AF=0.199481;AN=5008;NS=2504;DP=20437;EAS_AF=0.3254;AMR_AF=0.2334;AFR_AF=0.0703;EUR_AF=0.168;SAS_AF=0.2526;AA=G|||;VT=SNP
13	38967904	rs17057957	C	T	100	PASS	AC=73;AF=0.0145767;AN=5008;NS=2504;DP=17366;EAS_AF=0.0119;AMR_AF=0.0086;AFR_AF=0.0197;EUR_AF=0.0129;SAS_AF=0.0164;AA=C|||;VT=SNP
13	38969457	rs17057959	T	C	100	PASS	AC=999;AF=0.199481;AN=5008;NS=2504;DP=19470;EAS_AF=0.3264;AMR_AF=0.2349;AFR_AF=0.0703;EUR_AF=0.168;SAS_AF=0.2505;AA=T|||;VT=SNP
13	38969915	rs2485775	A	G	100	PASS	AC=1918;AF=0.382987;AN=5008;NS=2504;DP=13562;EAS_AF=0.3403;AMR_AF=0.2911;AFR_AF=0.6619;EUR_AF=0.1998;SAS_AF=0.3037;AA=G|||;VT=SNP
13	38970615	rs9532221	T	A	100	PASS	AC=1193;AF=0.238219;AN=5008;NS=2504;DP=11571;EAS_AF=0.3254;AMR_AF=0.2478;AFR_AF=0.2103;EUR_AF=0.167;SAS_AF=0.2526;AA=T|||;VT=SNP
13	38970825	rs2485773	A	G	100	PASS	AC=1896;AF=0.378594;AN=5008;NS=2504;DP=14478;EAS_AF=0.3403;AMR_AF=0.2911;AFR_AF=0.6445;EUR_AF=0.1998;SAS_AF=0.3047;AA=G|||;VT=SNP
13	38973803	rs2496462	G	C	100	PASS	AC=404;AF=0.0806709;AN=5008;NS=2504;DP=17515;EAS_AF=0.0119;AMR_AF=0.0216;AFR_AF=0.2625;EUR_AF=0.0139;SAS_AF=0.0164;AA=G|||;VT=SNP
13	38975422	rs1933369	T	A	100	PASS	AC=1914;AF=0.382188;AN=5008;NS=2504;DP=17406;EAS_AF=0.3393;AMR_AF=0.2911;AFR_AF=0.6596;EUR_AF=0.1998;SAS_AF=0.3037;AA=A|||;VT=SNP
13	38975639	rs12427831	A	G	100	PASS	AC=1080;AF=0.215655;AN=5008;NS=2504;DP=18825;EAS_AF=0.2937;AMR_AF=0.2752;AFR_AF=0.0325;EUR_AF=0.2396;SAS_AF=0.316;AA=A|||;VT=SNP
13	38975892	rs17233698	G	A	100	PASS	AC=87;AF=0.0173722;AN=5008;NS=2504;DP=18500;EAS_AF=0.0119;AMR_AF=0.0101;AFR_AF=0.0287;EUR_AF=0.0129;SAS_AF=0.0174;AA=G|||;VT=SNP
13	38976687	rs9315575	C	G	100	PASS	AC=864;AF=0.172524;AN=5008;NS=2504;DP=16022;EAS_AF=0.1915;AMR_AF=0.2363;AFR_AF=0.0703;EUR_AF=0.168;SAS_AF=0.2505;AA=C|||;VT=SNP
13	38978185	rs2485771	G	A	100	PASS	AC=455;AF=0.0908546;AN=5008;NS=2504;DP=17905;EAS_AF=0.0159;AMR_AF=0.0259;AFR_AF=0.2534;EUR_AF=0.0318;SAS_AF=0.0552;AA=A|||;VT=SNP
13	38979432	rs2496463	T	C	100	PASS	AC=1918;AF=0.382987;AN=5008;NS=2504;DP=18417;EAS_AF=0.3393;AMR_AF=0.2925;AFR_AF=0.6596;EUR_AF=0.1998;SAS_AF=0.3067;AA=C|||;VT=SNP
13	38980008	rs2496464	A	T	100	PASS	AC=1918;AF=0.382987;AN=5008;NS=2504;DP=20766;EAS_AF=0.3393;AMR_AF=0.2925;AFR_AF=0.6596;EUR_AF=0.1998;SAS_AF=0.3067;AA=T|||;VT=SNP
13	38980738	rs16801	A	G	100	PASS	AC=1556;AF=0.310703;AN=5008;NS=2504;DP=19305;EAS_AF=0.3274;AMR_AF=0.2781;AFR_AF=0.4251;EUR_AF=0.1859;SAS_AF=0.2904;AA=G|||;VT=SNP
13	38981262	rs1933368	A	G	100	PASS	AC=72;AF=0.014377;AN=5008;NS=2504;DP=18522;EAS_AF=0.0119;AMR_AF=0.0086;AFR_AF=0.0189;EUR_AF=0.0129;SAS_AF=0.0164;AA=A|||;VT=SNP
13	38985212	rs9532225	G	T	100	PASS	AC=998;AF=0.199281;AN=5008;NS=2504;DP=15782;EAS_AF=0.3254;AMR_AF=0.2349;AFR_AF=0.0696;EUR_AF=0.167;SAS_AF=0.2526;AA=G|||;VT=SNP
13	38985315	rs4494415	T	C	100	PASS	AC=73;AF=0.0145767;AN=5008;NS=2504;DP=16711;EAS_AF=0.0119;AMR_AF=0.0086;AFR_AF=0.0189;EUR_AF=0.0129;SAS_AF=0.0174;AA=T|||;VT=SNP
13	38985824	rs4586303	G	A	100	PASS	AC=1005;AF=0.200679;AN=5008;NS=2504;DP=17328;EAS_AF=0.3254;AMR_AF=0.2363;AFR_AF=0.0734;EUR_AF=0.167;SAS_AF=0.2536;AA=g|||;VT=SNP
13	38988619	rs9315576	A	C	100	PASS	AC=1897;AF=0.378794;AN=5008;NS=2504;DP=15454;EAS_AF=0.3373;AMR_AF=0.2911;AFR_AF=0.646;EUR_AF=0.1988;SAS_AF=0.3078;AA=C|||;VT=SNP
13	38989296	rs6650362	C	A	100	PASS	AC=1293;AF=0.258187;AN=5008;NS=2504;DP=14371;EAS_AF=0.3373;AMR_AF=0.2579;AFR_AF=0.2088;EUR_AF=0.1968;SAS_AF=0.3067;AA=A|||;VT=SNP
13	38990859	rs80154904	A	C	100	PASS	AC=143;AF=0.0285543;AN=5008;NS=2504;DP=14039;EAS_AF=0.0119;AMR_AF=0.013;AFR_AF=0.0628;EUR_AF=0.0209;SAS_AF=0.0184;AA=A|||;VT=SNP
13	38991539	rs73176739	A	G	100	PASS	AC=987;AF=0.197085;AN=5008;NS=2504;DP=17001;EAS_AF=0.2877;AMR_AF=0.2262;AFR_AF=0.0401;EUR_AF=0.175;SAS_AF=0.318;AA=A|||;VT=SNP
13	38992059	rs1933367	T	G	100	PASS	AC=1174;AF=0.234425;AN=5008;NS=2504;DP=19785;EAS_AF=0.2877;AMR_AF=0.2334;AFR_AF=0.18;EUR_AF=0.175;SAS_AF=0.3149;AA=T|||;VT=SNP
13	38992446	rs9548333	G	T	100	PASS	AC=1132;AF=0.226038;AN=5008;NS=2504;DP=17593;EAS_AF=0.3155;AMR_AF=0.2349;AFR_AF=0.1853;EUR_AF=0.163;SAS_AF=0.2474;AA=G|||;VT=SNP
13	38992544	rs17058015	A	G	100	PASS	AC=1196;AF=0.238818;AN=5008;NS=2504;DP=17581;EAS_AF=0.2887;AMR_AF=0.2334;AFR_AF=0.1936;EUR_AF=0.175;SAS_AF=0.318;AA=A|||;VT=SNP
13	38992995	rs142766407	G	A	100	PASS	AC=72;AF=0.014377;AN=5008;NS=2504;DP=10945;EAS_AF=0.0119;AMR_AF=0.013;AFR_AF=0.0091;EUR_AF=0.0209;SAS_AF=0.0184;AA=g|||;VT=SNP
13	38993650	rs9548334	G	A	100	PASS	AC=1133;AF=0.226238;AN=5008;NS=2504;DP=19679;EAS_AF=0.3145;AMR_AF=0.2349;AFR_AF=0.1853;EUR_AF=0.163;SAS_AF=0.2495;AA=g|||;VT=SNP
13	38993846	rs77928509	C	T	100	PASS	AC=81;AF=0.0161741;AN=5008;NS=2504;DP=19919;EAS_AF=0.0119;AMR_AF=0.013;AFR_AF=0.0159;EUR_AF=0.0209;SAS_AF=0.0184;AA=c|||;VT=SNP
13	38996134	rs8001586	A	G	100	PASS	AC=126;AF=0.0251597;AN=5008;NS=2504;DP=19275;EAS_AF=0.0119;AMR_AF=0.0159;AFR_AF=0.0484;EUR_AF=0.0209;SAS_AF=0.0184;AA=a|||;VT=SNP
13	38996219	rs9548335	G	T	100	PASS	AC=1651;AF=0.329673;AN=5008;NS=2504;DP=19919;EAS_AF=0.3294;AMR_AF=0.2723;AFR_AF=0.4652;EUR_AF=0.2018;SAS_AF=0.319;AA=t|||;VT=SNP
13	38996355	rs1344248	G	A	100	PASS	AC=1264;AF=0.252396;AN=5008;NS=2504;DP=17661;EAS_AF=0.3145;AMR_AF=0.2421;AFR_AF=0.2806;EUR_AF=0.163;SAS_AF=0.2495;AA=g|||;VT=SNP
13	38996942	rs9532226	A	G	100	PASS	AC=2848;AF=0.56869;AN=5008;NS=2504;DP=19148;EAS_AF=0.6181;AMR_AF=0.5029;AFR_AF=0.6604;EUR_AF=0.3757;SAS_AF=0.6391;AA=N|||;VT=SNP
13	38997299	rs73176741	A	T	100	PASS	AC=750;AF=0.14976;AN=5008;NS=2504;DP=17101;EAS_AF=0.1766;AMR_AF=0.17;AFR_AF=0.0113;EUR_AF=0.1501;SAS_AF=0.2945;AA=a|||;VT=SNP
13	38997471	rs59787347	G	A	100	PASS	AC=751;AF=0.14996;AN=5008;NS=2504;DP=16329;EAS_AF=0.1766;AMR_AF=0.17;AFR_AF=0.0121;EUR_AF=0.1501;SAS_AF=0.2945;AA=N|||;VT=SNP
13	38997952	rs146631991	G	A	100	PASS	AC=72;AF=0.014377;AN=5008;NS=2504;DP=14183;EAS_AF=0.0119;AMR_AF=0.013;AFR_AF=0.0091;EUR_AF=0.0209;SAS_AF=0.0184;AA=g|||;VT=SNP
13	38999960	rs2211019	G	A	100	PASS	AC=2692;AF=0.53754;AN=5008;NS=2504;DP=14407;EAS_AF=0.6141;AMR_AF=0.5;AFR_AF=0.559;EUR_AF=0.3748;SAS_AF=0.6237;AA=A|||;VT=SNP
13	39000963	rs7329452	T	G	100	PASS	AC=2796;AF=0.558307;AN=5008;NS=2504;DP=17566;EAS_AF=0.6141;AMR_AF=0.4914;AFR_AF=0.6475;EUR_AF=0.3539;SAS_AF=0.638;AA=G|||;VT=SNP
13	39001419	rs9548337	G	A	100	PASS	AC=2221;AF=0.44349;AN=5008;NS=2504;DP=18014;EAS_AF=0.5982;AMR_AF=0.4582;AFR_AF=0.2678;EUR_AF=0.333;SAS_AF=0.6247;AA=A|||;VT=SNP
13	39001833	rs73176743	A	C	100	PASS	AC=1391;AF=0.277756;AN=5008;NS=2504;DP=19230;EAS_AF=0.2907;AMR_AF=0.2392;AFR_AF=0.298;EUR_AF=0.169;SAS_AF=0.3763;AA=A|||;VT=SNP
13	39002924	rs17299897	T	C	100	PASS	AC=861;AF=0.171925;AN=5008;NS=2504;DP=17352;EAS_AF=0.247;AMR_AF=0.1138;AFR_AF=0.0885;EUR_AF=0.2157;SAS_AF=0.2035;AA=T|||;VT=SNP
13	39003057	rs115921196	A	G	100	PASS	AC=64;AF=0.0127796;AN=5008;NS=2504;DP=17288;EAS_AF=0.0179;AMR_AF=0.0086;AFR_AF=0.0008;EUR_AF=0.0189;SAS_AF=0.0204;AA=A|||;VT=SNP
13	39003079	rs1933363	T	C	100	PASS	AC=2308;AF=0.460863;AN=5008;NS=2504;DP=17429;EAS_AF=0.622;AMR_AF=0.4841;AFR_AF=0.2564;EUR_AF=0.34;SAS_AF=0.6789;AA=T|||;VT=SNP
13	39004709	rs66947487	C	A	100	PASS	AC=1228;AF=0.245208;AN=5008;NS=2504;DP=18109;EAS_AF=0.2996;AMR_AF=0.2349;AFR_AF=0.1906;EUR_AF=0.1451;SAS_AF=0.3732;AA=C|||;VT=SNP
13	39004813	rs9576530	T	C	100	PASS	AC=1243;AF=0.248203;AN=5008;NS=2504;DP=18018;EAS_AF=0.3859;AMR_AF=0.255;AFR_AF=0.1339;EUR_AF=0.1948;SAS_AF=0.3108;AA=T|||;VT=SNP
13	39005319	rs9576532	G	T	100	PASS	AC=2847;AF=0.56849;AN=5008;NS=2504;DP=17367;EAS_AF=0.6855;AMR_AF=0.5014;AFR_AF=0.6006;EUR_AF=0.3419;SAS_AF=0.6851;AA=T|||;VT=SNP
13	39005401	rs9576533	T	C	100	PASS	AC=1445;AF=0.288538;AN=5008;NS=2504;DP=17203;EAS_AF=0.3829;AMR_AF=0.2579;AFR_AF=0.3396;EUR_AF=0.1789;SAS_AF=0.2566;AA=T|||;VT=SNP
13	39005408	rs7491472	T	C	100	PASS	AC=2617;AF=0.522564;AN=5008;NS=2504;DP=17125;EAS_AF=0.6835;AMR_AF=0.4856;AFR_AF=0.4902;EUR_AF=0.3241;SAS_AF=0.6309;AA=T|||;VT=SNP
13	39005634	rs67869885	C	G	100	PASS	AC=1721;AF=0.34365;AN=5008;NS=2504;DP=15626;EAS_AF=0.3026;AMR_AF=0.2536;AFR_AF=0.4924;EUR_AF=0.165;SAS_AF=0.4325;AA=G|||;VT=SNP
13	39005648	rs9576534	C	T	100	PASS	AC=1289;AF=0.257388;AN=5008;NS=2504;DP=15373;EAS_AF=0.3839;AMR_AF=0.2522;AFR_AF=0.2057;EUR_AF=0.1769;SAS_AF=0.2832;AA=T|||;VT=SNP
13	39006021	rs9548338	A	G	100	PASS	AC=2332;AF=0.465655;AN=5008;NS=2504;DP=17063;EAS_AF=0.6835;AMR_AF=0.4769;AFR_AF=0.2784;EUR_AF=0.3231;SAS_AF=0.6329;AA=A|||;VT=SNP
13	39006104	rs9548339	G	A	100	PASS	AC=2868;AF=0.572684;AN=5008;NS=2504;DP=17007;EAS_AF=0.6855;AMR_AF=0.5029;AFR_AF=0.6127;EUR_AF=0.3419;SAS_AF=0.6892;AA=A|||;VT=SNP
13	39006434	rs7489942	G	A	100	PASS	AC=2216;AF=0.442492;AN=5008;NS=2504;DP=15195;EAS_AF=0.6835;AMR_AF=0.4726;AFR_AF=0.1936;EUR_AF=0.3221;SAS_AF=0.6329;AA=G|||;VT=SNP
13	39006436	rs9548340	G	C	100	PASS	AC=2150;AF=0.429313;AN=5008;NS=2504;DP=15061;EAS_AF=0.6835;AMR_AF=0.4683;AFR_AF=0.146;EUR_AF=0.3221;SAS_AF=0.6329;AA=G|||;VT=SNP
13	39007808	rs9548341	A	G	100	PASS	AC=2846;AF=0.568291;AN=5008;NS=2504;DP=18983;EAS_AF=0.6855;AMR_AF=0.5029;AFR_AF=0.5961;EUR_AF=0.3419;SAS_AF=0.6892;AA=a|||;VT=SNP
13	39008590	rs9548342	C	T	100	PASS	AC=2231;AF=0.445487;AN=5008;NS=2504;DP=19114;EAS_AF=0.6835;AMR_AF=0.4741;AFR_AF=0.205;EUR_AF=0.3221;SAS_AF=0.6319;AA=C|||;VT=SNP
13	39009266	rs9576537	T	C	100	PASS	AC=981;AF=0.195887;AN=5008;NS=2504;DP=19022;EAS_AF=0.1369;AMR_AF=0.3689;AFR_AF=0.025;EUR_AF=0.4364;SAS_AF=0.1176;AA=T|||;VT=SNP
13	39009311	rs9548344	T	C	100	PASS	AC=2230;AF=0.445288;AN=5008;NS=2504;DP=19231;EAS_AF=0.6835;AMR_AF=0.4741;AFR_AF=0.2035;EUR_AF=0.3221;SAS_AF=0.6329;AA=T|||;VT=SNP
13	39010384	rs7331377	T	C	100	PASS	AC=2868;AF=0.572684;AN=5008;NS=2504;DP=13189;EAS_AF=0.6855;AMR_AF=0.5029;AFR_AF=0.6127;EUR_AF=0.3419;SAS_AF=0.6892;AA=C|||;VT=SNP
13	39011064	rs7331690	C	G	100	PASS	AC=2664;AF=0.531949;AN=5008;NS=2504;DP=14881;EAS_AF=0.6855;AMR_AF=0.4942;AFR_AF=0.4637;EUR_AF=0.341;SAS_AF=0.6892;AA=G|||;VT=SNP
13	39012660	rs9548345	C	T	100	PASS	AC=1012;AF=0.202077;AN=5008;NS=2504;DP=13453;EAS_AF=0.3819;AMR_AF=0.2406;AFR_AF=0.0242;EUR_AF=0.1769;SAS_AF=0.2556;AA=C|||;VT=SNP
13	39013345	rs1890280	G	A	100	PASS	AC=2105;AF=0.420327;AN=5008;NS=2504;DP=19130;EAS_AF=0.6835;AMR_AF=0.4597;AFR_AF=0.1165;EUR_AF=0.3221;SAS_AF=0.6329;AA=A|||;VT=SNP
13	39013523	rs1890279	T	C	100	PASS	AC=1012;AF=0.202077;AN=5008;NS=2504;DP=18856;EAS_AF=0.3819;AMR_AF=0.2406;AFR_AF=0.0242;EUR_AF=0.1769;SAS_AF=0.2556;AA=T|||;VT=SNP
13	39014198	rs7329004	A	G	100	PASS	AC=2664;AF=0.531949;AN=5008;NS=2504;DP=15863;EAS_AF=0.6855;AMR_AF=0.4942;AFR_AF=0.4637;EUR_AF=0.341;SAS_AF=0.6892;AA=G|||;VT=SNP
13	39015024	rs9548347	T	A	100	PASS	AC=1012;AF=0.202077;AN=5008;NS=2504;DP=16167;EAS_AF=0.3819;AMR_AF=0.2406;AFR_AF=0.0242;EUR_AF=0.1769;SAS_AF=0.2556;AA=T|||;VT=SNP
13	39015135	rs7998205	C	T	100	PASS	AC=500;AF=0.0998403;AN=5008;NS=2504;DP=17345;EAS_AF=0.119;AMR_AF=0.0879;AFR_AF=0.0265;EUR_AF=0.1889;SAS_AF=0.0961;AA=c|||;VT=SNP
13	39018935	rs7331691	T	A	100	PASS	AC=2842;AF=0.567492;AN=5008;NS=2504;DP=17333;EAS_AF=0.6865;AMR_AF=0.5029;AFR_AF=0.593;EUR_AF=0.3419;SAS_AF=0.6881;AA=A|||;VT=SNP
13	39021562	rs6563618	G	A	100	PASS	AC=2865;AF=0.572085;AN=5008;NS=2504;DP=17978;EAS_AF=0.6865;AMR_AF=0.5029;AFR_AF=0.6097;EUR_AF=0.3419;SAS_AF=0.6892;AA=A|||;VT=SNP
13	39021771	rs6563619	G	A	100	PASS	AC=2863;AF=0.571685;AN=5008;NS=2504;DP=18311;EAS_AF=0.6865;AMR_AF=0.5029;AFR_AF=0.6089;EUR_AF=0.3419;SAS_AF=0.6881;AA=A|||;VT=SNP
13	39022191	rs7328507	T	C	100	PASS	AC=2166;AF=0.432508;AN=5008;NS=2504;DP=17187;EAS_AF=0.3135;AMR_AF=0.4971;AFR_AF=0.407;EUR_AF=0.6581;SAS_AF=0.3119;AA=T|||;VT=SNP
13	39022510	rs9548348	C	T	100	PASS	AC=2192;AF=0.4377;AN=5008;NS=2504;DP=18439;EAS_AF=0.6845;AMR_AF=0.4726;AFR_AF=0.1747;EUR_AF=0.3221;SAS_AF=0.6329;AA=C|||;VT=SNP
13	39022831	rs4943587	T	C	100	PASS	AC=2166;AF=0.432508;AN=5008;NS=2504;DP=16031;EAS_AF=0.3135;AMR_AF=0.4971;AFR_AF=0.407;EUR_AF=0.6581;SAS_AF=0.3119;AA=T|||;VT=SNP
13	39022940	rs9315578	G	C	100	PASS	AC=2258;AF=0.450879;AN=5008;NS=2504;DP=16953;EAS_AF=0.6845;AMR_AF=0.4769;AFR_AF=0.2224;EUR_AF=0.3221;SAS_AF=0.6329;AA=G|||;VT=SNP
13	39023210	rs2875193	G	A	100	PASS	AC=2139;AF=0.427117;AN=5008;NS=2504;DP=15917;EAS_AF=0.3135;AMR_AF=0.4971;AFR_AF=0.3865;EUR_AF=0.6581;SAS_AF=0.3119;AA=G|||;VT=SNP
13	39026198	rs9576540	C	A	100	PASS	AC=2193;AF=0.437899;AN=5008;NS=2504;DP=15222;EAS_AF=0.6845;AMR_AF=0.4726;AFR_AF=0.174;EUR_AF=0.3231;SAS_AF=0.6339;AA=C|||;VT=SNP
13	39026845	rs2323900	T	C	100	PASS	AC=2143;AF=0.427915;AN=5008;NS=2504;DP=20280;EAS_AF=0.3135;AMR_AF=0.4971;AFR_AF=0.3903;EUR_AF=0.6581;SAS_AF=0.3108;AA=T|||;VT=SNP
13	39027278	rs9532231	C	G	100	PASS	AC=2165;AF=0.432308;AN=5008;NS=2504;DP=18313;EAS_AF=0.3135;AMR_AF=0.4971;AFR_AF=0.407;EUR_AF=0.6581;SAS_AF=0.3108;AA=C|||;VT=SNP
13	39027518	rs9548351	A	G	100	PASS	AC=2192;AF=0.4377;AN=5008;NS=2504;DP=19398;EAS_AF=0.6845;AMR_AF=0.4726;AFR_AF=0.174;EUR_AF=0.3221;SAS_AF=0.6339;AA=A|||;VT=SNP
13	39029487	rs9315580	G	C	100	PASS	AC=1352;AF=0.269968;AN=5008;NS=2504;DP=15379;EAS_AF=0.1935;AMR_AF=0.3919;AFR_AF=0.1566;EUR_AF=0.4672;SAS_AF=0.2127;AA=G|||;VT=SNP
13	39029841	rs9548354	G	C	100	PASS	AC=977;AF=0.195088;AN=5008;NS=2504;DP=16768;EAS_AF=0.1339;AMR_AF=0.3674;AFR_AF=0.0234;EUR_AF=0.4384;SAS_AF=0.1176;AA=G|||;VT=SNP
13	39032582	rs7326833	C	T	100	PASS	AC=2257;AF=0.450679;AN=5008;NS=2504;DP=15034;EAS_AF=0.6845;AMR_AF=0.4769;AFR_AF=0.2216;EUR_AF=0.3221;SAS_AF=0.6329;AA=C|||;VT=SNP
13	39032599	rs7332518	T	C	100	PASS	AC=1110;AF=0.221645;AN=5008;NS=2504;DP=14835;EAS_AF=0.3016;AMR_AF=0.2248;AFR_AF=0.0998;EUR_AF=0.1461;SAS_AF=0.3793;AA=T|||;VT=SNP
13	39033242	rs7990292	G	A	100	PASS	AC=2335;AF=0.466254;AN=5008;NS=2504;DP=16525;EAS_AF=0.3135;AMR_AF=0.5058;AFR_AF=0.5303;EUR_AF=0.659;SAS_AF=0.3108;AA=G|||;VT=SNP
13	39033624	rs9532234	G	A	100	PASS	AC=1050;AF=0.209665;AN=5008;NS=2504;DP=14906;EAS_AF=0.3829;AMR_AF=0.2435;AFR_AF=0.0514;EUR_AF=0.1769;SAS_AF=0.2546;AA=G|||;VT=SNP
13	39034112	rs73176757	C	T	100	PASS	AC=1076;AF=0.214856;AN=5008;NS=2504;DP=17454;EAS_AF=0.3016;AMR_AF=0.2219;AFR_AF=0.0772;EUR_AF=0.1451;SAS_AF=0.3783;AA=C|||;VT=SNP
13	39036926	rs2323903	G	C	100	PASS	AC=2165;AF=0.432308;AN=5008;NS=2504;DP=17323;EAS_AF=0.3135;AMR_AF=0.4971;AFR_AF=0.407;EUR_AF=0.6581;SAS_AF=0.3108;AA=G|||;VT=SNP
13	39038397	rs9576543	A	G	100	PASS	AC=2394;AF=0.478035;AN=5008;NS=2504;DP=15869;EAS_AF=0.6865;AMR_AF=0.4856;AFR_AF=0.264;EUR_AF=0.34;SAS_AF=0.6892;AA=A|||;VT=SNP
13	39038645	rs9532235	A	C	100	PASS	AC=1034;AF=0.20647;AN=5008;NS=2504;DP=14937;EAS_AF=0.3829;AMR_AF=0.2421;AFR_AF=0.0242;EUR_AF=0.1809;SAS_AF=0.272;AA=A|||;VT=SNP
13	39039427	rs1933362	G	A	100	PASS	AC=157;AF=0.0313498;AN=5008;NS=2504;DP=16181;EAS_AF=0.005;AMR_AF=0.1484;AFR_AF=0.0045;EUR_AF=0.0278;SAS_AF=0.0153;AA=G|||;VT=SNP
13	39039932	rs980285	T	C	100	PASS	AC=2166;AF=0.432508;AN=5008;NS=2504;DP=14851;EAS_AF=0.3135;AMR_AF=0.4971;AFR_AF=0.407;EUR_AF=0.659;SAS_AF=0.3108;AA=T|||;VT=SNP
13	39040643	rs2323908	C	G	100	PASS	AC=3056;AF=0.610224;AN=5008;NS=2504;DP=17523;EAS_AF=0.8056;AMR_AF=0.5879;AFR_AF=0.4024;EUR_AF=0.5308;SAS_AF=0.7873;AA=C|||;VT=SNP
13	39041037	rs9548358	T	C	100	PASS	AC=1035;AF=0.206669;AN=5008;NS=2504;DP=18968;EAS_AF=0.3829;AMR_AF=0.2421;AFR_AF=0.0242;EUR_AF=0.1809;SAS_AF=0.273;AA=T|||;VT=SNP
13	39041740	rs9603386	G	A	100	PASS	AC=2336;AF=0.466454;AN=5008;NS=2504;DP=20386;EAS_AF=0.3135;AMR_AF=0.5058;AFR_AF=0.5303;EUR_AF=0.66;SAS_AF=0.3108;AA=G|||;VT=SNP
13	39044649	rs12872909	T	C	100	PASS	AC=2275;AF=0.454273;AN=5008;NS=2504;DP=20011;EAS_AF=0.6815;AMR_AF=0.4769;AFR_AF=0.2216;EUR_AF=0.325;SAS_AF=0.6513;AA=T|||;VT=SNP
13	39046561	rs9594275	C	T	100	PASS	AC=2164;AF=0.432109;AN=5008;NS=2504;DP=15836;EAS_AF=0.3165;AMR_AF=0.4899;AFR_AF=0.4047;EUR_AF=0.661;SAS_AF=0.3119;AA=C|||;VT=SNP
13	39046562	rs55808549	G	A	100	PASS	AC=1095;AF=0.21865;AN=5008;NS=2504;DP=15723;EAS_AF=0.2986;AMR_AF=0.2262;AFR_AF=0.093;EUR_AF=0.1441;SAS_AF=0.3773;AA=G|||;VT=SNP
13	39046603	rs9594276	C	T	100	PASS	AC=2138;AF=0.426917;AN=5008;NS=2504;DP=14312;EAS_AF=0.3165;AMR_AF=0.4899;AFR_AF=0.3858;EUR_AF=0.659;SAS_AF=0.3129;AA=C|||;VT=SNP
13	39048117	rs9548364	G	T	100	PASS	AC=2213;AF=0.441893;AN=5008;NS=2504;DP=15307;EAS_AF=0.6825;AMR_AF=0.4813;AFR_AF=0.1732;EUR_AF=0.3241;SAS_AF=0.6503;AA=G|||;VT=SNP
13	39048367	rs73176766	G	A	100	PASS	AC=1127;AF=0.22504;AN=5008;NS=2504;DP=13539;EAS_AF=0.3006;AMR_AF=0.2334;AFR_AF=0.112;EUR_AF=0.1441;SAS_AF=0.3773;AA=G|||;VT=SNP
13	39048622	rs74047579	A	T	100	PASS	AC=805;AF=0.160743;AN=5008;NS=2504;DP=12402;EAS_AF=0.123;AMR_AF=0.1037;AFR_AF=0.2663;EUR_AF=0.165;SAS_AF=0.093;AA=A|||;VT=SNP
13	39050455	rs73176768	C	T	100	PASS	AC=1014;AF=0.202476;AN=5008;NS=2504;DP=11260;EAS_AF=0.3006;AMR_AF=0.2176;AFR_AF=0.0348;EUR_AF=0.1441;SAS_AF=0.3773;AA=T|||;VT=SNP
13	39050909	rs9576547	G	A	100	PASS	AC=2161;AF=0.43151;AN=5008;NS=2504;DP=11101;EAS_AF=0.3155;AMR_AF=0.4885;AFR_AF=0.4062;EUR_AF=0.6581;SAS_AF=0.3119;AA=G|||;VT=SNP
13	39051245	rs2323910	C	T	100	PASS	AC=2214;AF=0.442093;AN=5008;NS=2504;DP=13902;EAS_AF=0.6825;AMR_AF=0.4813;AFR_AF=0.1732;EUR_AF=0.325;SAS_AF=0.6503;AA=C|||;VT=SNP
13	39051414	rs9315582	T	C	100	PASS	AC=2134;AF=0.426118;AN=5008;NS=2504;DP=17987;EAS_AF=0.3155;AMR_AF=0.4885;AFR_AF=0.3858;EUR_AF=0.6581;SAS_AF=0.3119;AA=T|||;VT=SNP
13	39051878	rs9548366	T	A	100	PASS	AC=2282;AF=0.455671;AN=5008;NS=2504;DP=19074;EAS_AF=0.6825;AMR_AF=0.4856;AFR_AF=0.2224;EUR_AF=0.325;SAS_AF=0.6503;AA=T|||;VT=SNP
13	39053359	rs9603387	A	G	100	PASS	AC=1337;AF=0.266973;AN=5008;NS=2504;DP=19295;EAS_AF=0.1925;AMR_AF=0.3847;AFR_AF=0.1278;EUR_AF=0.494;SAS_AF=0.2147;AA=A|||;VT=SNP
13	39053983	rs9576548	G	C	100	PASS	AC=1932;AF=0.385783;AN=5008;NS=2504;DP=13842;EAS_AF=0.3492;AMR_AF=0.4885;AFR_AF=0.2035;EUR_AF=0.659;SAS_AF=0.316;AA=G|||;VT=SNP
13	39054598	rs4943590	G	A	100	PASS	AC=2510;AF=0.501198;AN=5008;NS=2504;DP=13270;EAS_AF=0.6835;AMR_AF=0.4885;AFR_AF=0.354;EUR_AF=0.34;SAS_AF=0.6871;AA=G|||;VT=SNP
13	39055363	rs77712498	C	A	100	PASS	AC=161;AF=0.0321486;AN=5008;NS=2504;DP=17552;EAS_AF=0.005;AMR_AF=0.1484;AFR_AF=0.0045;EUR_AF=0.0308;SAS_AF=0.0164;AA=C|||;VT=SNP
13	39056138	rs9548367	G	A	100	PASS	AC=1040;AF=0.207668;AN=5008;NS=2504;DP=17606;EAS_AF=0.3839;AMR_AF=0.245;AFR_AF=0.0265;EUR_AF=0.1809;SAS_AF=0.272;AA=G|||;VT=SNP
13	39056281	rs9548368	C	T	100	PASS	AC=2234;AF=0.446086;AN=5008;NS=2504;DP=15268;EAS_AF=0.6825;AMR_AF=0.4841;AFR_AF=0.1884;EUR_AF=0.3241;SAS_AF=0.6493;AA=C|||;VT=SNP
13	39056853	rs9532237	G	A	100	PASS	AC=2234;AF=0.446086;AN=5008;NS=2504;DP=15060;EAS_AF=0.6825;AMR_AF=0.4841;AFR_AF=0.1884;EUR_AF=0.3241;SAS_AF=0.6493;AA=G|||;VT=SNP
13	39057050	rs9532238	T	A	100	PASS	AC=1900;AF=0.379393;AN=5008;NS=2504;DP=15726;EAS_AF=0.3155;AMR_AF=0.4784;AFR_AF=0.2126;EUR_AF=0.659;SAS_AF=0.3129;AA=T|||;VT=SNP
13	39059834	rs2323916	G	C	100	PASS	AC=1778;AF=0.355032;AN=5008;NS=2504;DP=12614;EAS_AF=0.4435;AMR_AF=0.3991;AFR_AF=0.1218;EUR_AF=0.3827;SAS_AF=0.5194;AA=G|||;VT=SNP
13	39060938	rs2323917	C	A	100	PASS	AC=1929;AF=0.385184;AN=5008;NS=2504;DP=15418;EAS_AF=0.3155;AMR_AF=0.4784;AFR_AF=0.2345;EUR_AF=0.659;SAS_AF=0.3129;AA=C|||;VT=SNP
13	39061890	rs9532239	A	T	100	PASS	AC=1087;AF=0.217053;AN=5008;NS=2504;DP=18911;EAS_AF=0.3839;AMR_AF=0.2464;AFR_AF=0.0613;EUR_AF=0.1819;SAS_AF=0.271;AA=A|||;VT=SNP
13	39065615	rs2323925	C	A	100	PASS	AC=1156;AF=0.230831;AN=5008;NS=2504;DP=16144;EAS_AF=0.3006;AMR_AF=0.2363;AFR_AF=0.1316;EUR_AF=0.1431;SAS_AF=0.3793;AA=C|||;VT=SNP
13	39069439	rs2875194	G	T	100	PASS	AC=1152;AF=0.230032;AN=5008;NS=2504;DP=19601;EAS_AF=0.3016;AMR_AF=0.2334;AFR_AF=0.1271;EUR_AF=0.1431;SAS_AF=0.3824;AA=G|||;VT=SNP
13	39069973	rs55917529	T	C	100	PASS	AC=771;AF=0.153954;AN=5008;NS=2504;DP=6062;EAS_AF=0.1518;AMR_AF=0.1902;AFR_AF=0.0151;EUR_AF=0.1461;SAS_AF=0.3262;AA=T|||;VT=SNP
13	39070384	rs73176786	G	T	100	PASS	AC=1129;AF=0.225439;AN=5008;NS=2504;DP=15843;EAS_AF=0.3016;AMR_AF=0.2406;AFR_AF=0.0877;EUR_AF=0.1581;SAS_AF=0.3916;AA=G|||;VT=SNP
13	39070929	rs73176788	T	C	100	PASS	AC=1188;AF=0.23722;AN=5008;NS=2504;DP=18615;EAS_AF=0.3016;AMR_AF=0.245;AFR_AF=0.1278;EUR_AF=0.159;SAS_AF=0.3937;AA=T|||;VT=SNP
13	39071592	rs9548372	G	A	100	PASS	AC=1099;AF=0.219449;AN=5008;NS=2504;DP=18862;EAS_AF=0.3839;AMR_AF=0.245;AFR_AF=0.0719;EUR_AF=0.1819;SAS_AF=0.2699;AA=A|||;VT=SNP
13	39072983	rs12860660	T	C	100	PASS	AC=1099;AF=0.219449;AN=5008;NS=2504;DP=16406;EAS_AF=0.3839;AMR_AF=0.245;AFR_AF=0.0719;EUR_AF=0.1819;SAS_AF=0.2699;AA=T|||;VT=SNP
13	39075413	rs2323928	G	A	100	PASS	AC=1928;AF=0.384984;AN=5008;NS=2504;DP=14910;EAS_AF=0.3125;AMR_AF=0.4755;AFR_AF=0.2595;EUR_AF=0.6421;SAS_AF=0.3006;AA=G|||;VT=SNP
13	39075750	rs73176791	C	A	100	PASS	AC=1138;AF=0.227236;AN=5008;NS=2504;DP=15051;EAS_AF=0.3016;AMR_AF=0.2406;AFR_AF=0.0953;EUR_AF=0.1581;SAS_AF=0.3906;AA=C|||;VT=SNP
13	39075865	rs6563621	T	C	100	PASS	AC=1706;AF=0.340655;AN=5008;NS=2504;DP=14795;EAS_AF=0.3016;AMR_AF=0.2666;AFR_AF=0.5106;EUR_AF=0.159;SAS_AF=0.3906;AA=T|||;VT=SNP
13	39076583	rs7994859	T	C	100	PASS	AC=3769;AF=0.752596;AN=5008;NS=2504;DP=19889;EAS_AF=0.6161;AMR_AF=0.7522;AFR_AF=0.823;EUR_AF=0.8181;SAS_AF=0.7311;AA=C|||;VT=SNP
13	39076897	rs6563622	A	C	100	PASS	AC=3768;AF=0.752396;AN=5008;NS=2504;DP=20782;EAS_AF=0.6161;AMR_AF=0.7522;AFR_AF=0.823;EUR_AF=0.8181;SAS_AF=0.7301;AA=C|||;VT=SNP
13	39077255	rs9548374	T	C	100	PASS	AC=1904;AF=0.380192;AN=5008;NS=2504;DP=16866;EAS_AF=0.3125;AMR_AF=0.4755;AFR_AF=0.2413;EUR_AF=0.6421;SAS_AF=0.3006;AA=T|||;VT=SNP
13	39077315	rs4943593	A	G	100	PASS	AC=1156;AF=0.230831;AN=5008;NS=2504;DP=13264;EAS_AF=0.3016;AMR_AF=0.2421;AFR_AF=0.1074;EUR_AF=0.1581;SAS_AF=0.3916;AA=A|||;VT=SNP
13	39077738	rs4254186	G	A	100	PASS	AC=1950;AF=0.389377;AN=5008;NS=2504;DP=10035;EAS_AF=0.3125;AMR_AF=0.4798;AFR_AF=0.2738;EUR_AF=0.6421;SAS_AF=0.3006;AA=G|||;VT=SNP
13	39079803	rs73180712	A	G	100	PASS	AC=1165;AF=0.232628;AN=5008;NS=2504;DP=18497;EAS_AF=0.3016;AMR_AF=0.2421;AFR_AF=0.115;EUR_AF=0.1581;SAS_AF=0.3906;AA=A|||;VT=SNP
13	39079818	rs9548376	C	A	100	PASS	AC=3706;AF=0.740016;AN=5008;NS=2504;DP=18008;EAS_AF=0.6141;AMR_AF=0.745;AFR_AF=0.823;EUR_AF=0.8012;SAS_AF=0.6912;AA=a|||;VT=SNP
13	39080038	rs9576552	C	A	100	PASS	AC=1948;AF=0.388978;AN=5008;NS=2504;DP=18885;EAS_AF=0.3125;AMR_AF=0.4784;AFR_AF=0.2731;EUR_AF=0.6421;SAS_AF=0.3006;AA=C|||;VT=SNP
13	39080460	rs2323929	T	C	100	PASS	AC=3767;AF=0.752196;AN=5008;NS=2504;DP=16024;EAS_AF=0.6161;AMR_AF=0.7522;AFR_AF=0.823;EUR_AF=0.8181;SAS_AF=0.729;AA=C|||;VT=SNP
13	39080962	rs7335374	T	C	100	PASS	AC=1906;AF=0.380591;AN=5008;NS=2504;DP=15223;EAS_AF=0.3175;AMR_AF=0.4741;AFR_AF=0.2405;EUR_AF=0.6421;SAS_AF=0.2996;AA=T|||;VT=SNP
13	39081413	rs2323930	A	G	100	PASS	AC=1942;AF=0.38778;AN=5008;NS=2504;DP=17893;EAS_AF=0.3175;AMR_AF=0.4741;AFR_AF=0.2678;EUR_AF=0.6421;SAS_AF=0.2996;AA=A|||;VT=SNP
13	39081428	rs2323931	A	C	100	PASS	AC=3768;AF=0.752396;AN=5008;NS=2504;DP=18022;EAS_AF=0.6161;AMR_AF=0.7522;AFR_AF=0.8238;EUR_AF=0.8181;SAS_AF=0.729;AA=C|||;VT=SNP
13	39082276	rs4943594	T	C	100	PASS	AC=3735;AF=0.745807;AN=5008;NS=2504;DP=15255;EAS_AF=0.6161;AMR_AF=0.7522;AFR_AF=0.7995;EUR_AF=0.8181;SAS_AF=0.728;AA=C|||;VT=SNP
13	39083169	rs73180714	C	T	100	PASS	AC=1161;AF=0.231829;AN=5008;NS=2504;DP=18261;EAS_AF=0.2966;AMR_AF=0.2421;AFR_AF=0.115;EUR_AF=0.1581;SAS_AF=0.3916;AA=C|||;VT=SNP
13	39083877	rs9576555	A	G	100	PASS	AC=978;AF=0.195288;AN=5008;NS=2504;DP=13092;EAS_AF=0.1409;AMR_AF=0.3559;AFR_AF=0.0257;EUR_AF=0.4503;SAS_AF=0.1043;AA=A|||;VT=SNP
13	39085160	rs12429683	T	C	100	PASS	AC=1037;AF=0.207069;AN=5008;NS=2504;DP=18477;EAS_AF=0.3839;AMR_AF=0.2421;AFR_AF=0.0265;EUR_AF=0.1809;SAS_AF=0.271;AA=T|||;VT=SNP
13	39087714	rs9566342	T	C	100	PASS	AC=1032;AF=0.20607;AN=5008;NS=2504;DP=18864;EAS_AF=0.3839;AMR_AF=0.2378;AFR_AF=0.0265;EUR_AF=0.1789;SAS_AF=0.271;AA=T|||;VT=SNP
13	39088014	rs9635094	T	A	100	PASS	AC=1147;AF=0.229034;AN=5008;NS=2504;DP=18124;EAS_AF=0.3849;AMR_AF=0.2493;AFR_AF=0.0651;EUR_AF=0.1968;SAS_AF=0.3088;AA=T|||;VT=SNP
13	39088315	rs10507473	A	T	100	PASS	AC=1674;AF=0.334265;AN=5008;NS=2504;DP=19385;EAS_AF=0.3869;AMR_AF=0.2795;AFR_AF=0.4418;EUR_AF=0.1998;SAS_AF=0.3119;AA=A|||;VT=SNP
13	39088367	rs9576556	G	A	100	PASS	AC=989;AF=0.197484;AN=5008;NS=2504;DP=19438;EAS_AF=0.131;AMR_AF=0.3617;AFR_AF=0.0242;EUR_AF=0.4622;SAS_AF=0.1115;AA=G|||;VT=SNP
13	39088805	rs9548377	G	A	100	PASS	AC=1368;AF=0.273163;AN=5008;NS=2504;DP=21930;EAS_AF=0.4137;AMR_AF=0.2262;AFR_AF=0.1853;EUR_AF=0.2018;SAS_AF=0.3538;AA=A|||;VT=SNP
13	39088903	rs117105733	G	A	100	PASS	AC=57;AF=0.0113818;AN=5008;NS=2504;DP=20031;EAS_AF=0.0159;AMR_AF=0.0086;AFR_AF=0;EUR_AF=0.0179;SAS_AF=0.0174;AA=G|||;VT=SNP
13	39091670	rs9576557	T	C	100	PASS	AC=1179;AF=0.235423;AN=5008;NS=2504;DP=14369;EAS_AF=0.2718;AMR_AF=0.2277;AFR_AF=0.1256;EUR_AF=0.2167;SAS_AF=0.3712;AA=N|||;VT=SNP
13	39093040	rs9548379	A	G	100	PASS	AC=1282;AF=0.25599;AN=5008;NS=2504;DP=19984;EAS_AF=0.2718;AMR_AF=0.2305;AFR_AF=0.202;EUR_AF=0.2177;SAS_AF=0.3701;AA=G|||;VT=SNP
13	39094288	rs9548380	T	C	100	PASS	AC=1282;AF=0.25599;AN=5008;NS=2504;DP=20161;EAS_AF=0.2718;AMR_AF=0.2305;AFR_AF=0.202;EUR_AF=0.2177;SAS_AF=0.3701;AA=C|||;VT=SNP
13	39094970	rs34903169	A	G	100	PASS	AC=1294;AF=0.258387;AN=5008;NS=2504;DP=16541;EAS_AF=0.2718;AMR_AF=0.2305;AFR_AF=0.211;EUR_AF=0.2177;SAS_AF=0.3701;AA=G|||;VT=SNP
13	39095439	rs9532246	T	A	100	PASS	AC=904;AF=0.180511;AN=5008;NS=2504;DP=17427;EAS_AF=0.2381;AMR_AF=0.2104;AFR_AF=0.0386;EUR_AF=0.1958;SAS_AF=0.2761;AA=T|||;VT=SNP
13	39095999	rs9548381	C	T	100	PASS	AC=968;AF=0.193291;AN=5008;NS=2504;DP=15871;EAS_AF=0.2391;AMR_AF=0.2161;AFR_AF=0.0424;EUR_AF=0.2127;SAS_AF=0.3139;AA=C|||;VT=SNP
13	39096065	rs2323932	A	T	100	PASS	AC=1179;AF=0.235423;AN=5008;NS=2504;DP=17043;EAS_AF=0.2718;AMR_AF=0.2291;AFR_AF=0.1256;EUR_AF=0.2167;SAS_AF=0.3701;AA=T|||;VT=SNP
13	39096482	rs9576558	A	T	100	PASS	AC=874;AF=0.174521;AN=5008;NS=2504;DP=16798;EAS_AF=0.2381;AMR_AF=0.2032;AFR_AF=0.0197;EUR_AF=0.1958;SAS_AF=0.2761;AA=A|||;VT=SNP
13	39098914	rs9548382	G	A	100	PASS	AC=1296;AF=0.258786;AN=5008;NS=2504;DP=14126;EAS_AF=0.2718;AMR_AF=0.2305;AFR_AF=0.2118;EUR_AF=0.2177;SAS_AF=0.3712;AA=A|||;VT=SNP
13	39100209	rs2323934	A	G	100	PASS	AC=884;AF=0.176518;AN=5008;NS=2504;DP=13539;EAS_AF=0.2381;AMR_AF=0.2061;AFR_AF=0.0371;EUR_AF=0.1869;SAS_AF=0.2699;AA=A|||;VT=SNP
13	39101454	rs9532249	G	A	100	PASS	AC=3109;AF=0.620807;AN=5008;NS=2504;DP=18023;EAS_AF=0.7232;AMR_AF=0.7421;AFR_AF=0.3533;EUR_AF=0.7903;SAS_AF=0.6166;AA=G|||;VT=SNP
13	39102184	rs9566343	G	T	100	PASS	AC=3579;AF=0.714657;AN=5008;NS=2504;DP=19612;EAS_AF=0.7312;AMR_AF=0.7767;AFR_AF=0.6657;EUR_AF=0.7992;SAS_AF=0.6329;AA=G|||;VT=SNP
13	39103927	rs2323937	A	T	100	PASS	AC=4427;AF=0.883986;AN=5008;NS=2504;DP=20426;EAS_AF=0.9643;AMR_AF=0.9625;AFR_AF=0.6936;EUR_AF=0.9811;SAS_AF=0.9029;AA=A|||;VT=SNP
13	39104584	rs9548383	A	G	100	PASS	AC=775;AF=0.154752;AN=5008;NS=2504;DP=17219;EAS_AF=0.2361;AMR_AF=0.1729;AFR_AF=0.0272;EUR_AF=0.16;SAS_AF=0.2249;AA=A|||;VT=SNP
13	39104792	rs9315584	C	T	100	PASS	AC=775;AF=0.154752;AN=5008;NS=2504;DP=16853;EAS_AF=0.2361;AMR_AF=0.1729;AFR_AF=0.0272;EUR_AF=0.16;SAS_AF=0.2249;AA=C|||;VT=SNP
13	39105107	rs9566344	T	C	100	PASS	AC=775;AF=0.154752;AN=5008;NS=2504;DP=16721;EAS_AF=0.2361;AMR_AF=0.1729;AFR_AF=0.0272;EUR_AF=0.16;SAS_AF=0.2249;AA=T|||;VT=SNP
13	39108959	rs9315585	A	G	100	PASS	AC=3629;AF=0.724641;AN=5008;NS=2504;DP=14363;EAS_AF=0.7292;AMR_AF=0.7896;AFR_AF=0.6475;EUR_AF=0.8211;SAS_AF=0.6789;AA=A|||;VT=SNP
13	39110801	rs4470033	A	T	100	PASS	AC=3630;AF=0.72484;AN=5008;NS=2504;DP=13086;EAS_AF=0.7292;AMR_AF=0.7896;AFR_AF=0.6483;EUR_AF=0.8211;SAS_AF=0.6789;AA=A|||;VT=SNP
13	39110925	rs7993470	A	G	100	PASS	AC=3779;AF=0.754593;AN=5008;NS=2504;DP=16335;EAS_AF=0.7639;AMR_AF=0.7983;AFR_AF=0.6944;EUR_AF=0.8141;SAS_AF=0.7342;AA=A|||;VT=SNP
13	39110940	rs77468593	T	C	100	PASS	AC=94;AF=0.01877;AN=5008;NS=2504;DP=16889;EAS_AF=0.0506;AMR_AF=0.0086;AFR_AF=0;EUR_AF=0.0179;SAS_AF=0.0194;AA=T|||;VT=SNP
13	39111269	rs9548385	G	A	100	PASS	AC=775;AF=0.154752;AN=5008;NS=2504;DP=20004;EAS_AF=0.2371;AMR_AF=0.1729;AFR_AF=0.0265;EUR_AF=0.16;SAS_AF=0.2249;AA=G|||;VT=SNP
13	39113649	rs9576560	C	T	100	PASS	AC=3186;AF=0.636182;AN=5008;NS=2504;DP=16015;EAS_AF=0.7143;AMR_AF=0.7795;AFR_AF=0.323;EUR_AF=0.8469;SAS_AF=0.6605;AA=C|||;VT=SNP
13	39113858	rs149124572	C	T	100	PASS	AC=95;AF=0.0189696;AN=5008;NS=2504;DP=16223;EAS_AF=0.0516;AMR_AF=0.0086;AFR_AF=0;EUR_AF=0.0179;SAS_AF=0.0194;AA=C|||;VT=SNP
13	39114999	rs7333211	A	G	100	PASS	AC=4529;AF=0.904353;AN=5008;NS=2504;DP=15326;EAS_AF=0.9653;AMR_AF=0.964;AFR_AF=0.7685;EUR_AF=0.9821;SAS_AF=0.9029;AA=G|||;VT=SNP
13	39117474	rs9576561	G	A	100	PASS	AC=3646;AF=0.728035;AN=5008;NS=2504;DP=16883;EAS_AF=0.7202;AMR_AF=0.8055;AFR_AF=0.6331;EUR_AF=0.8459;SAS_AF=0.6881;AA=G|||;VT=SNP
13	39118944	rs2323882	C	G	100	PASS	AC=3635;AF=0.725839;AN=5008;NS=2504;DP=17240;EAS_AF=0.7202;AMR_AF=0.8055;AFR_AF=0.6248;EUR_AF=0.8459;SAS_AF=0.6881;AA=C|||;VT=SNP
13	39119082	rs2323883	T	C	100	PASS	AC=3187;AF=0.636382;AN=5008;NS=2504;DP=18327;EAS_AF=0.7153;AMR_AF=0.7795;AFR_AF=0.323;EUR_AF=0.8459;SAS_AF=0.6616;AA=T|||;VT=SNP
13	39120460	rs7330089	G	A	100	PASS	AC=4529;AF=0.904353;AN=5008;NS=2504;DP=18136;EAS_AF=0.9653;AMR_AF=0.964;AFR_AF=0.7685;EUR_AF=0.9821;SAS_AF=0.9029;AA=G|||;VT=SNP
13	39120851	rs12875233	T	A	100	PASS	AC=733;AF=0.146366;AN=5008;NS=2504;DP=15227;EAS_AF=0.245;AMR_AF=0.1527;AFR_AF=0.0272;EUR_AF=0.1332;SAS_AF=0.2147;AA=T|||;VT=SNP
13	39121822	rs7984858	A	C	100	PASS	AC=3646;AF=0.728035;AN=5008;NS=2504;DP=15594;EAS_AF=0.7202;AMR_AF=0.8055;AFR_AF=0.6331;EUR_AF=0.8459;SAS_AF=0.6881;AA=A|||;VT=SNP
13	39122323	rs9576562	A	G	100	PASS	AC=735;AF=0.146765;AN=5008;NS=2504;DP=21094;EAS_AF=0.245;AMR_AF=0.1527;AFR_AF=0.0272;EUR_AF=0.1352;SAS_AF=0.2147;AA=A|||;VT=SNP
13	39124157	rs6563625	G	A	100	PASS	AC=4529;AF=0.904353;AN=5008;NS=2504;DP=17470;EAS_AF=0.9653;AMR_AF=0.964;AFR_AF=0.7685;EUR_AF=0.9821;SAS_AF=0.9029;AA=A|||;VT=SNP
13	39124511	rs4943597	G	A	100	PASS	AC=3644;AF=0.727636;AN=5008;NS=2504;DP=16945;EAS_AF=0.7202;AMR_AF=0.804;AFR_AF=0.6324;EUR_AF=0.8459;SAS_AF=0.6881;AA=G|||;VT=SNP
13	39124710	rs9548389	T	C	100	PASS	AC=736;AF=0.146965;AN=5008;NS=2504;DP=16743;EAS_AF=0.246;AMR_AF=0.1527;AFR_AF=0.0272;EUR_AF=0.1352;SAS_AF=0.2147;AA=T|||;VT=SNP
13	39125208	rs4943600	T	C	100	PASS	AC=4530;AF=0.904553;AN=5008;NS=2504;DP=14847;EAS_AF=0.9653;AMR_AF=0.964;AFR_AF=0.7693;EUR_AF=0.9821;SAS_AF=0.9029;AA=C|||;VT=SNP
13	39127347	rs7331928	G	A	100	PASS	AC=4529;AF=0.904353;AN=5008;NS=2504;DP=15827;EAS_AF=0.9653;AMR_AF=0.964;AFR_AF=0.7685;EUR_AF=0.9821;SAS_AF=0.9029;AA=G|||;VT=SNP
13	39127705	rs9548392	C	T	100	PASS	AC=3647;AF=0.728235;AN=5008;NS=2504;DP=16017;EAS_AF=0.7202;AMR_AF=0.8055;AFR_AF=0.6339;EUR_AF=0.8459;SAS_AF=0.6881;AA=C|||;VT=SNP
13	39128407	rs9548393	G	C	100	PASS	AC=735;AF=0.146765;AN=5008;NS=2504;DP=18965;EAS_AF=0.245;AMR_AF=0.1527;AFR_AF=0.0272;EUR_AF=0.1352;SAS_AF=0.2147;AA=G|||;VT=SNP
13	39128913	rs9548395	T	C	100	PASS	AC=4529;AF=0.904353;AN=5008;NS=2504;DP=19222;EAS_AF=0.9653;AMR_AF=0.964;AFR_AF=0.7693;EUR_AF=0.9811;SAS_AF=0.9029;AA=C|||;VT=SNP
13	39129079	rs61947497	C	A	100	PASS	AC=735;AF=0.146765;AN=5008;NS=2504;DP=15871;EAS_AF=0.245;AMR_AF=0.1513;AFR_AF=0.0272;EUR_AF=0.1352;SAS_AF=0.2157;AA=C|||;VT=SNP
13	39130199	rs9548396	C	A	100	PASS	AC=735;AF=0.146765;AN=5008;NS=2504;DP=13286;EAS_AF=0.245;AMR_AF=0.1527;AFR_AF=0.0272;EUR_AF=0.1352;SAS_AF=0.2147;AA=C|||;VT=SNP
13	39130390	rs9532255	A	G	100	PASS	AC=4529;AF=0.904353;AN=5008;NS=2504;DP=14745;EAS_AF=0.9653;AMR_AF=0.964;AFR_AF=0.7685;EUR_AF=0.9821;SAS_AF=0.9029;AA=G|||;VT=SNP
13	39130563	rs9532256	T	C	100	PASS	AC=735;AF=0.146765;AN=5008;NS=2504;DP=17463;EAS_AF=0.245;AMR_AF=0.1527;AFR_AF=0.0272;EUR_AF=0.1352;SAS_AF=0.2147;AA=T|||;VT=SNP
13	39132675	rs9548398	C	T	100	PASS	AC=722;AF=0.144169;AN=5008;NS=2504;DP=18441;EAS_AF=0.245;AMR_AF=0.1527;AFR_AF=0.0166;EUR_AF=0.1352;SAS_AF=0.2157;AA=C|||;VT=SNP
13	39134269	rs9548399	C	G	100	PASS	AC=734;AF=0.146565;AN=5008;NS=2504;DP=16521;EAS_AF=0.245;AMR_AF=0.1527;AFR_AF=0.0272;EUR_AF=0.1352;SAS_AF=0.2137;AA=C|||;VT=SNP
13	39134462	rs7338838	T	C	100	PASS	AC=3187;AF=0.636382;AN=5008;NS=2504;DP=17113;EAS_AF=0.7143;AMR_AF=0.7795;AFR_AF=0.3238;EUR_AF=0.8459;SAS_AF=0.6616;AA=T|||;VT=SNP
13	39134911	rs76436300	G	T	100	PASS	AC=345;AF=0.0688898;AN=5008;NS=2504;DP=20505;EAS_AF=0.002;AMR_AF=0.0893;AFR_AF=0.0091;EUR_AF=0.1471;SAS_AF=0.1237;AA=G|||;VT=SNP
13	39136029	rs9532258	T	G	100	PASS	AC=927;AF=0.185104;AN=5008;NS=2504;DP=21628;EAS_AF=0.2788;AMR_AF=0.1643;AFR_AF=0.0825;EUR_AF=0.1352;SAS_AF=0.2935;AA=T|||;VT=SNP
13	39136484	rs9566346	C	G	100	PASS	AC=735;AF=0.146765;AN=5008;NS=2504;DP=19515;EAS_AF=0.245;AMR_AF=0.1527;AFR_AF=0.028;EUR_AF=0.1352;SAS_AF=0.2137;AA=C|||;VT=SNP
13	39137240	rs4497533	T	C	100	PASS	AC=3187;AF=0.636382;AN=5008;NS=2504;DP=17128;EAS_AF=0.7143;AMR_AF=0.7795;AFR_AF=0.323;EUR_AF=0.8459;SAS_AF=0.6626;AA=T|||;VT=SNP
13	39138122	rs4277225	A	G	100	PASS	AC=3212;AF=0.641374;AN=5008;NS=2504;DP=18096;EAS_AF=0.7143;AMR_AF=0.7795;AFR_AF=0.3419;EUR_AF=0.8459;SAS_AF=0.6626;AA=A|||;VT=SNP
13	39139445	rs9548400	T	G	100	PASS	AC=735;AF=0.146765;AN=5008;NS=2504;DP=13612;EAS_AF=0.245;AMR_AF=0.1527;AFR_AF=0.028;EUR_AF=0.1352;SAS_AF=0.2137;AA=T|||;VT=SNP
13	39140711	rs9576569	T	A	100	PASS	AC=1199;AF=0.239417;AN=5008;NS=2504;DP=18023;EAS_AF=0.2808;AMR_AF=0.1859;AFR_AF=0.2269;EUR_AF=0.1531;SAS_AF=0.3405;AA=A|||;VT=SNP
13	39141336	rs7320842	C	G	100	PASS	AC=1184;AF=0.236422;AN=5008;NS=2504;DP=19796;EAS_AF=0.2798;AMR_AF=0.1859;AFR_AF=0.2375;EUR_AF=0.1531;SAS_AF=0.3119;AA=G|||;VT=SNP
13	39141385	rs7983501	G	A	100	PASS	AC=3171;AF=0.633187;AN=5008;NS=2504;DP=2315;EAS_AF=0.7143;AMR_AF=0.7795;AFR_AF=0.3116;EUR_AF=0.8459;SAS_AF=0.6616;AA=G|||;VT=SNP
13	39142136	rs9576570	T	C	100	PASS	AC=3171;AF=0.633187;AN=5008;NS=2504;DP=16854;EAS_AF=0.7143;AMR_AF=0.7795;AFR_AF=0.3116;EUR_AF=0.8459;SAS_AF=0.6616;AA=T|||;VT=SNP
13	39142143	rs9566347	C	T	100	PASS	AC=3171;AF=0.633187;AN=5008;NS=2504;DP=16689;EAS_AF=0.7143;AMR_AF=0.7795;AFR_AF=0.3116;EUR_AF=0.8459;SAS_AF=0.6616;AA=C|||;VT=SNP
13	39142630	rs73180758	G	C	100	PASS	AC=446;AF=0.0890575;AN=5008;NS=2504;DP=19318;EAS_AF=0.0347;AMR_AF=0.0331;AFR_AF=0.2073;EUR_AF=0.0179;SAS_AF=0.0982;AA=G|||;VT=SNP
13	39142859	rs73180761	T	A	100	PASS	AC=210;AF=0.0419329;AN=5008;NS=2504;DP=19789;EAS_AF=0.0347;AMR_AF=0.0202;AFR_AF=0.0378;EUR_AF=0.0159;SAS_AF=0.0971;AA=T|||;VT=SNP
13	39143379	rs61947500	C	T	100	PASS	AC=505;AF=0.100839;AN=5008;NS=2504;DP=19899;EAS_AF=0.0099;AMR_AF=0.1066;AFR_AF=0.0908;EUR_AF=0.17;SAS_AF=0.1329;AA=C|||;VT=SNP
13	39143445	rs60011992	A	G	100	PASS	AC=894;AF=0.178514;AN=5008;NS=2504;DP=21556;EAS_AF=0.0417;AMR_AF=0.0591;AFR_AF=0.5076;EUR_AF=0.0179;SAS_AF=0.1247;AA=A|||;VT=SNP
13	39143759	rs7492053	G	A	100	PASS	AC=720;AF=0.14377;AN=5008;NS=2504;DP=18376;EAS_AF=0.245;AMR_AF=0.1527;AFR_AF=0.0166;EUR_AF=0.1352;SAS_AF=0.2137;AA=G|||;VT=SNP
13	39143779	rs7489350	A	G	100	PASS	AC=734;AF=0.146565;AN=5008;NS=2504;DP=17360;EAS_AF=0.245;AMR_AF=0.1527;AFR_AF=0.0272;EUR_AF=0.1352;SAS_AF=0.2137;AA=A|||;VT=SNP
13	39144200	rs55796703	G	A	100	PASS	AC=442;AF=0.0882588;AN=5008;NS=2504;DP=18602;EAS_AF=0.0347;AMR_AF=0.0331;AFR_AF=0.2042;EUR_AF=0.0179;SAS_AF=0.0982;AA=A|||;VT=SNP
13	39144393	rs55901454	T	C	100	PASS	AC=442;AF=0.0882588;AN=5008;NS=2504;DP=18049;EAS_AF=0.0347;AMR_AF=0.0331;AFR_AF=0.2042;EUR_AF=0.0179;SAS_AF=0.0982;AA=C|||;VT=SNP
13	39144731	rs7991773	T	G	100	PASS	AC=3171;AF=0.633187;AN=5008;NS=2504;DP=18991;EAS_AF=0.7143;AMR_AF=0.7795;AFR_AF=0.3116;EUR_AF=0.8459;SAS_AF=0.6616;AA=T|||;VT=SNP
13	39145126	rs73182783	C	G	100	PASS	AC=209;AF=0.0417332;AN=5008;NS=2504;DP=18700;EAS_AF=0.0347;AMR_AF=0.0202;AFR_AF=0.0371;EUR_AF=0.0159;SAS_AF=0.0971;AA=C|||;VT=SNP
13	39145170	rs9548404	A	G	100	PASS	AC=734;AF=0.146565;AN=5008;NS=2504;DP=19030;EAS_AF=0.245;AMR_AF=0.1527;AFR_AF=0.0272;EUR_AF=0.1352;SAS_AF=0.2137;AA=A|||;VT=SNP
13	39145379	rs117775046	A	G	100	PASS	AC=224;AF=0.0447284;AN=5008;NS=2504;DP=17124;EAS_AF=0.005;AMR_AF=0.2104;AFR_AF=0.0053;EUR_AF=0.0517;SAS_AF=0.0143;AA=A|||;VT=SNP
13	39145560	rs9548405	A	G	100	PASS	AC=734;AF=0.146565;AN=5008;NS=2504;DP=17145;EAS_AF=0.245;AMR_AF=0.1527;AFR_AF=0.0272;EUR_AF=0.1352;SAS_AF=0.2137;AA=A|||;VT=SNP
13	39145635	rs1986376	C	T	100	PASS	AC=3171;AF=0.633187;AN=5008;NS=2504;DP=18340;EAS_AF=0.7143;AMR_AF=0.7795;AFR_AF=0.3116;EUR_AF=0.8459;SAS_AF=0.6616;AA=C|||;VT=SNP
13	39146088	rs9548406	A	G	100	PASS	AC=735;AF=0.146765;AN=5008;NS=2504;DP=19071;EAS_AF=0.245;AMR_AF=0.1527;AFR_AF=0.0272;EUR_AF=0.1362;SAS_AF=0.2137;AA=A|||;VT=SNP
13	39146110	rs9548407	C	A	100	PASS	AC=734;AF=0.146565;AN=5008;NS=2504;DP=18948;EAS_AF=0.245;AMR_AF=0.1527;AFR_AF=0.0272;EUR_AF=0.1352;SAS_AF=0.2137;AA=C|||;VT=SNP
13	39147636	rs9315594	A	T	100	PASS	AC=1177;AF=0.235024;AN=5008;NS=2504;DP=16530;EAS_AF=0.2817;AMR_AF=0.1859;AFR_AF=0.2307;EUR_AF=0.1531;SAS_AF=0.3119;AA=T|||;VT=SNP
13	39149372	rs9548410	G	A	100	PASS	AC=730;AF=0.145767;AN=5008;NS=2504;DP=18829;EAS_AF=0.248;AMR_AF=0.1527;AFR_AF=0.0219;EUR_AF=0.1352;SAS_AF=0.2137;AA=G|||;VT=SNP
13	39149765	rs9315595	C	G	100	PASS	AC=730;AF=0.145767;AN=5008;NS=2504;DP=18507;EAS_AF=0.248;AMR_AF=0.1527;AFR_AF=0.0219;EUR_AF=0.1352;SAS_AF=0.2137;AA=C|||;VT=SNP
13	39150881	rs2323889	C	A	100	PASS	AC=3170;AF=0.632987;AN=5008;NS=2504;DP=14908;EAS_AF=0.7113;AMR_AF=0.7795;AFR_AF=0.3132;EUR_AF=0.8459;SAS_AF=0.6616;AA=C|||;VT=SNP
13	39151139	rs9315596	C	T	100	PASS	AC=730;AF=0.145767;AN=5008;NS=2504;DP=16119;EAS_AF=0.248;AMR_AF=0.1527;AFR_AF=0.0219;EUR_AF=0.1352;SAS_AF=0.2137;AA=C|||;VT=SNP
13	39151754	rs41292749	A	G	100	PASS	AC=665;AF=0.132788;AN=5008;NS=2504;DP=18986;EAS_AF=0.0407;AMR_AF=0.0461;AFR_AF=0.3442;EUR_AF=0.0159;SAS_AF=0.1237;AA=A|||;VT=SNP
13	39151866	rs9548411	G	A	100	PASS	AC=290;AF=0.0579073;AN=5008;NS=2504;DP=17115;EAS_AF=0.002;AMR_AF=0.0749;AFR_AF=0.0091;EUR_AF=0.1809;SAS_AF=0.0429;AA=G|||;VT=SNP
13	39152326	rs2805075	A	C	100	PASS	AC=1838;AF=0.367013;AN=5008;NS=2504;DP=16280;EAS_AF=0.2887;AMR_AF=0.2205;AFR_AF=0.6876;EUR_AF=0.1531;SAS_AF=0.3384;AA=N|||;VT=SNP
13	39152986	rs7318447	A	T	100	PASS	AC=900;AF=0.179712;AN=5008;NS=2504;DP=16699;EAS_AF=0.0407;AMR_AF=0.0591;AFR_AF=0.5129;EUR_AF=0.0179;SAS_AF=0.1247;AA=A|||;VT=SNP
13	39153138	rs9594281	G	A	100	PASS	AC=298;AF=0.0595048;AN=5008;NS=2504;DP=18438;EAS_AF=0.006;AMR_AF=0.2262;AFR_AF=0.0053;EUR_AF=0.0845;SAS_AF=0.044;AA=G|||;VT=SNP
13	39153223	rs7323840	T	C	100	PASS	AC=901;AF=0.179912;AN=5008;NS=2504;DP=16211;EAS_AF=0.0407;AMR_AF=0.0605;AFR_AF=0.5129;EUR_AF=0.0179;SAS_AF=0.1247;AA=C|||;VT=SNP
13	39153248	rs7318322	C	A	100	PASS	AC=1633;AF=0.326078;AN=5008;NS=2504;DP=15895;EAS_AF=0.2887;AMR_AF=0.2118;AFR_AF=0.5378;EUR_AF=0.1521;SAS_AF=0.3384;AA=A|||;VT=SNP
13	39154222	rs1023832	C	T	100	PASS	AC=894;AF=0.178514;AN=5008;NS=2504;DP=17558;EAS_AF=0.0407;AMR_AF=0.0576;AFR_AF=0.5091;EUR_AF=0.0179;SAS_AF=0.1247;AA=T|||;VT=SNP
13	39154238	rs7989095	A	G	100	PASS	AC=894;AF=0.178514;AN=5008;NS=2504;DP=18243;EAS_AF=0.0407;AMR_AF=0.0576;AFR_AF=0.5091;EUR_AF=0.0179;SAS_AF=0.1247;AA=G|||;VT=SNP
13	39154588	rs12875770	A	T	100	PASS	AC=740;AF=0.147764;AN=5008;NS=2504;DP=17422;EAS_AF=0.248;AMR_AF=0.1527;AFR_AF=0.025;EUR_AF=0.1342;SAS_AF=0.2209;AA=A|||;VT=SNP
13	39155090	rs1023831	G	C	100	PASS	AC=1246;AF=0.248802;AN=5008;NS=2504;DP=16169;EAS_AF=0.254;AMR_AF=0.1801;AFR_AF=0.3578;EUR_AF=0.1342;SAS_AF=0.2628;AA=C|||;VT=SNP
13	39155114	rs1023830	A	G	100	PASS	AC=1246;AF=0.248802;AN=5008;NS=2504;DP=15271;EAS_AF=0.254;AMR_AF=0.1801;AFR_AF=0.3578;EUR_AF=0.1342;SAS_AF=0.2628;AA=A|||;VT=SNP
13	39155839	rs116864539	C	T	100	PASS	AC=202;AF=0.0403355;AN=5008;NS=2504;DP=16538;EAS_AF=0.005;AMR_AF=0.2046;AFR_AF=0.0053;EUR_AF=0.0338;SAS_AF=0.0143;AA=C|||;VT=SNP
13	39156901	rs9548412	G	A	100	PASS	AC=729;AF=0.145567;AN=5008;NS=2504;DP=19502;EAS_AF=0.247;AMR_AF=0.1527;AFR_AF=0.0219;EUR_AF=0.1322;SAS_AF=0.2168;AA=G|||;VT=SNP
13	39158025	rs2805077	T	C	100	PASS	AC=2087;AF=0.416733;AN=5008;NS=2504;DP=16527;EAS_AF=0.4365;AMR_AF=0.2565;AFR_AF=0.6921;EUR_AF=0.159;SAS_AF=0.4029;AA=C|||;VT=SNP
13	39158166	rs8001021	G	A	100	PASS	AC=919;AF=0.183506;AN=5008;NS=2504;DP=20773;EAS_AF=0.246;AMR_AF=0.1671;AFR_AF=0.1573;EUR_AF=0.1342;SAS_AF=0.2168;AA=G|||;VT=SNP
13	39159096	rs7986287	C	T	100	PASS	AC=1869;AF=0.373203;AN=5008;NS=2504;DP=18427;EAS_AF=0.4355;AMR_AF=0.2435;AFR_AF=0.5598;EUR_AF=0.1431;SAS_AF=0.3855;AA=C|||;VT=SNP
13	39159858	rs9576574	A	C	100	PASS	AC=1868;AF=0.373003;AN=5008;NS=2504;DP=15945;EAS_AF=0.4355;AMR_AF=0.2435;AFR_AF=0.5598;EUR_AF=0.1421;SAS_AF=0.3855;AA=A|||;VT=SNP
13	39161716	rs17242647	A	G	100	PASS	AC=193;AF=0.0385383;AN=5008;NS=2504;DP=13779;EAS_AF=0.002;AMR_AF=0.0634;AFR_AF=0.0053;EUR_AF=0.1342;SAS_AF=0.0051;AA=A|||;VT=SNP
13	39162973	rs9576575	C	T	100	PASS	AC=670;AF=0.133786;AN=5008;NS=2504;DP=18084;EAS_AF=0.2421;AMR_AF=0.0908;AFR_AF=0.0144;EUR_AF=0.1332;SAS_AF=0.2147;AA=C|||;VT=SNP
13	39166527	rs79868069	T	A	100	PASS	AC=377;AF=0.0752796;AN=5008;NS=2504;DP=18002;EAS_AF=0.005;AMR_AF=0.245;AFR_AF=0.0061;EUR_AF=0.1193;SAS_AF=0.0757;AA=T|||;VT=SNP
13	39167529	rs2595569	T	C	100	PASS	AC=2030;AF=0.405351;AN=5008;NS=2504;DP=18254;EAS_AF=0.4315;AMR_AF=0.1931;AFR_AF=0.6861;EUR_AF=0.16;SAS_AF=0.4018;AA=C|||;VT=SNP
13	39168051	rs9532259	C	T	100	PASS	AC=697;AF=0.139177;AN=5008;NS=2504;DP=19249;EAS_AF=0.2391;AMR_AF=0.0893;AFR_AF=0.0363;EUR_AF=0.1332;SAS_AF=0.2168;AA=C|||;VT=SNP
13	39169316	rs17058278	C	T	100	PASS	AC=1274;AF=0.254393;AN=5008;NS=2504;DP=17130;EAS_AF=0.2242;AMR_AF=0.0994;AFR_AF=0.5681;EUR_AF=0.0169;SAS_AF=0.2157;AA=C|||;VT=SNP
13	39169660	rs17058283	T	G	100	PASS	AC=1313;AF=0.262181;AN=5008;NS=2504;DP=16256;EAS_AF=0.2242;AMR_AF=0.1023;AFR_AF=0.5961;EUR_AF=0.0169;SAS_AF=0.2157;AA=G|||;VT=SNP
13	39169747	rs2595568	C	T	100	PASS	AC=2271;AF=0.453474;AN=5008;NS=2504;DP=16557;EAS_AF=0.4583;AMR_AF=0.2046;AFR_AF=0.7829;EUR_AF=0.166;SAS_AF=0.4755;AA=T|||;VT=SNP
13	39170241	rs9566348	C	T	100	PASS	AC=714;AF=0.142572;AN=5008;NS=2504;DP=18024;EAS_AF=0.2331;AMR_AF=0.0893;AFR_AF=0.0522;EUR_AF=0.1322;SAS_AF=0.2198;AA=C|||;VT=SNP
13	39170273	rs57803668	A	G	100	PASS	AC=1274;AF=0.254393;AN=5008;NS=2504;DP=17690;EAS_AF=0.2242;AMR_AF=0.0994;AFR_AF=0.5681;EUR_AF=0.0169;SAS_AF=0.2157;AA=A|||;VT=SNP
13	39171034	rs9548413	T	C	100	PASS	AC=1311;AF=0.261781;AN=5008;NS=2504;DP=16825;EAS_AF=0.2401;AMR_AF=0.4553;AFR_AF=0.028;EUR_AF=0.5278;SAS_AF=0.1892;AA=T|||;VT=SNP
13	39172408	rs9548414	G	C	100	PASS	AC=712;AF=0.142173;AN=5008;NS=2504;DP=16937;EAS_AF=0.2331;AMR_AF=0.0893;AFR_AF=0.0514;EUR_AF=0.1312;SAS_AF=0.2198;AA=G|||;VT=SNP
13	39172612	rs9548415	T	A	100	PASS	AC=660;AF=0.131789;AN=5008;NS=2504;DP=18717;EAS_AF=0.2331;AMR_AF=0.0879;AFR_AF=0.0129;EUR_AF=0.1312;SAS_AF=0.2198;AA=T|||;VT=SNP
13	39176302	rs2595566	G	C	100	PASS	AC=2273;AF=0.453874;AN=5008;NS=2504;DP=18296;EAS_AF=0.4583;AMR_AF=0.2046;AFR_AF=0.7844;EUR_AF=0.166;SAS_AF=0.4755;AA=g|||;VT=SNP
13	39176361	rs61947524	G	A	100	PASS	AC=896;AF=0.178914;AN=5008;NS=2504;DP=19101;EAS_AF=0.2341;AMR_AF=0.1124;AFR_AF=0.1271;EUR_AF=0.1551;SAS_AF=0.2638;AA=G|||;VT=SNP
13	39178059	rs9532260	C	A	100	PASS	AC=896;AF=0.178914;AN=5008;NS=2504;DP=19783;EAS_AF=0.2341;AMR_AF=0.1124;AFR_AF=0.1271;EUR_AF=0.1551;SAS_AF=0.2638;AA=C|||;VT=SNP
13	39179492	rs2595565	T	C	100	PASS	AC=2273;AF=0.453874;AN=5008;NS=2504;DP=16794;EAS_AF=0.4573;AMR_AF=0.2046;AFR_AF=0.7852;EUR_AF=0.166;SAS_AF=0.4755;AA=C|||;VT=SNP
13	39182606	rs9548417	G	C	100	PASS	AC=895;AF=0.178714;AN=5008;NS=2504;DP=15886;EAS_AF=0.2331;AMR_AF=0.1124;AFR_AF=0.1271;EUR_AF=0.1551;SAS_AF=0.2638;AA=G|||;VT=SNP
13	39183295	rs9576581	C	T	100	PASS	AC=715;AF=0.142772;AN=5008;NS=2504;DP=14483;EAS_AF=0.2321;AMR_AF=0.0893;AFR_AF=0.0522;EUR_AF=0.1312;SAS_AF=0.2229;AA=C|||;VT=SNP
13	39183679	rs9566349	A	T	100	PASS	AC=914;AF=0.182508;AN=5008;NS=2504;DP=15916;EAS_AF=0.2331;AMR_AF=0.1124;AFR_AF=0.1392;EUR_AF=0.1551;SAS_AF=0.2669;AA=A|||;VT=SNP
13	39184033	rs2805087	T	C	100	PASS	AC=2263;AF=0.451877;AN=5008;NS=2504;DP=15698;EAS_AF=0.4573;AMR_AF=0.2017;AFR_AF=0.7859;EUR_AF=0.1571;SAS_AF=0.4755;AA=C|||;VT=SNP
13	39184427	rs7989282	A	G	100	PASS	AC=2086;AF=0.416534;AN=5008;NS=2504;DP=18246;EAS_AF=0.4573;AMR_AF=0.1945;AFR_AF=0.6573;EUR_AF=0.1551;SAS_AF=0.4755;AA=G|||;VT=SNP
13	39184509	rs61947525	C	A	100	PASS	AC=199;AF=0.0397364;AN=5008;NS=2504;DP=18190;EAS_AF=0.0099;AMR_AF=0.0519;AFR_AF=0.034;EUR_AF=0.0785;SAS_AF=0.0297;AA=C|||;VT=SNP
13	39184899	rs2197884	A	G	100	PASS	AC=899;AF=0.179513;AN=5008;NS=2504;DP=18880;EAS_AF=0.2331;AMR_AF=0.1081;AFR_AF=0.1407;EUR_AF=0.1441;SAS_AF=0.2638;AA=A|||;VT=SNP
13	39185273	rs2218719	G	C	100	PASS	AC=2260;AF=0.451278;AN=5008;NS=2504;DP=16206;EAS_AF=0.4573;AMR_AF=0.2017;AFR_AF=0.7852;EUR_AF=0.1551;SAS_AF=0.4755;AA=C|||;VT=SNP
13	39186349	rs9315597	G	T	100	PASS	AC=1034;AF=0.20647;AN=5008;NS=2504;DP=19312;EAS_AF=0.2321;AMR_AF=0.1167;AFR_AF=0.2791;EUR_AF=0.1292;SAS_AF=0.2249;AA=T|||;VT=SNP
13	39186370	rs11843185	A	G	100	PASS	AC=1199;AF=0.239417;AN=5008;NS=2504;DP=18953;EAS_AF=0.2262;AMR_AF=0.0879;AFR_AF=0.4834;EUR_AF=0.0249;SAS_AF=0.2515;AA=A|||;VT=SNP
13	39186472	rs9548418	T	C	100	PASS	AC=1034;AF=0.20647;AN=5008;NS=2504;DP=18516;EAS_AF=0.2321;AMR_AF=0.1167;AFR_AF=0.2791;EUR_AF=0.1292;SAS_AF=0.2249;AA=T|||;VT=SNP
13	39187462	rs2805088	G	T	100	PASS	AC=1876;AF=0.374601;AN=5008;NS=2504;DP=20102;EAS_AF=0.4563;AMR_AF=0.1772;AFR_AF=0.556;EUR_AF=0.1819;SAS_AF=0.3834;AA=T|||;VT=SNP
13	39187615	rs7336815	G	A	100	PASS	AC=3412;AF=0.68131;AN=5008;NS=2504;DP=18302;EAS_AF=0.7202;AMR_AF=0.7594;AFR_AF=0.7035;EUR_AF=0.7018;SAS_AF=0.5348;AA=A|||;VT=SNP
13	39188673	rs4383023	C	T	100	PASS	AC=2671;AF=0.533347;AN=5008;NS=2504;DP=18513;EAS_AF=0.6726;AMR_AF=0.7147;AFR_AF=0.0787;EUR_AF=0.7256;SAS_AF=0.6779;AA=C|||;VT=SNP
13	39189009	rs10507476	G	C	100	PASS	AC=358;AF=0.0714856;AN=5008;NS=2504;DP=18479;EAS_AF=0.0883;AMR_AF=0.098;AFR_AF=0.0514;EUR_AF=0.0825;SAS_AF=0.0511;AA=G|||;VT=SNP
13	39189639	rs17243410	G	A	100	PASS	AC=712;AF=0.142173;AN=5008;NS=2504;DP=19508;EAS_AF=0.1607;AMR_AF=0.1657;AFR_AF=0.0121;EUR_AF=0.175;SAS_AF=0.2485;AA=G|||;VT=SNP
13	39190137	rs9532261	A	T	100	PASS	AC=2671;AF=0.533347;AN=5008;NS=2504;DP=20612;EAS_AF=0.6716;AMR_AF=0.7205;AFR_AF=0.0779;EUR_AF=0.7247;SAS_AF=0.6769;AA=A|||;VT=SNP
13	39190439	rs80086307	C	T	100	PASS	AC=352;AF=0.0702875;AN=5008;NS=2504;DP=18603;EAS_AF=0.0883;AMR_AF=0.0937;AFR_AF=0.0507;EUR_AF=0.0815;SAS_AF=0.0501;AA=C|||;VT=SNP
13	39192428	rs2805090	A	G	100	PASS	AC=4186;AF=0.835863;AN=5008;NS=2504;DP=17473;EAS_AF=0.9117;AMR_AF=0.8746;AFR_AF=0.612;EUR_AF=0.9165;SAS_AF=0.9499;AA=G|||;VT=SNP
13	39193065	rs9532262	A	G	100	PASS	AC=737;AF=0.147165;AN=5008;NS=2504;DP=17055;EAS_AF=0.2381;AMR_AF=0.1066;AFR_AF=0.025;EUR_AF=0.164;SAS_AF=0.2301;AA=A|||;VT=SNP
13	39194730	rs79727927	C	T	100	PASS	AC=355;AF=0.0708866;AN=5008;NS=2504;DP=17232;EAS_AF=0.0883;AMR_AF=0.0937;AFR_AF=0.0514;EUR_AF=0.0825;SAS_AF=0.0511;AA=C|||;VT=SNP
13	39195635	rs2246344	G	T	100	PASS	AC=3141;AF=0.627196;AN=5008;NS=2504;DP=15755;EAS_AF=0.6736;AMR_AF=0.755;AFR_AF=0.3631;EUR_AF=0.7505;SAS_AF=0.7188;AA=T|||;VT=SNP
13	39196090	rs2805091	G	A	100	PASS	AC=3150;AF=0.628994;AN=5008;NS=2504;DP=17010;EAS_AF=0.6746;AMR_AF=0.755;AFR_AF=0.3691;EUR_AF=0.7505;SAS_AF=0.7188;AA=A|||;VT=SNP
13	39196097	rs9532263	G	A	100	PASS	AC=737;AF=0.147165;AN=5008;NS=2504;DP=16777;EAS_AF=0.2361;AMR_AF=0.1066;AFR_AF=0.0257;EUR_AF=0.165;SAS_AF=0.2301;AA=G|||;VT=SNP
13	39197031	rs2805094	A	G	100	PASS	AC=4202;AF=0.839058;AN=5008;NS=2504;DP=17877;EAS_AF=0.9117;AMR_AF=0.8746;AFR_AF=0.621;EUR_AF=0.9165;SAS_AF=0.954;AA=G|||;VT=SNP
13	39197804	rs2805095	T	A	100	PASS	AC=2726;AF=0.544329;AN=5008;NS=2504;DP=15079;EAS_AF=0.6716;AMR_AF=0.719;AFR_AF=0.1195;EUR_AF=0.7256;SAS_AF=0.6769;AA=T|||;VT=SNP
13	39198498	rs9548419	C	T	100	PASS	AC=2384;AF=0.476038;AN=5008;NS=2504;DP=17353;EAS_AF=0.5308;AMR_AF=0.6916;AFR_AF=0.0749;EUR_AF=0.7247;SAS_AF=0.5532;AA=C|||;VT=SNP
13	39199080	rs2805096	T	A	100	PASS	AC=1858;AF=0.371006;AN=5008;NS=2504;DP=17967;EAS_AF=0.3819;AMR_AF=0.1902;AFR_AF=0.5681;EUR_AF=0.1978;SAS_AF=0.3998;AA=A|||;VT=SNP
13	39200853	rs74608565	C	A	100	PASS	AC=290;AF=0.0579073;AN=5008;NS=2504;DP=21099;EAS_AF=0.0089;AMR_AF=0.0749;AFR_AF=0.0091;EUR_AF=0.1024;SAS_AF=0.1166;AA=C|||;VT=SNP
13	39201644	rs80338631	G	T	100	PASS	AC=347;AF=0.0692891;AN=5008;NS=2504;DP=16795;EAS_AF=0.0913;AMR_AF=0.0922;AFR_AF=0.0454;EUR_AF=0.0825;SAS_AF=0.0491;AA=G|||;VT=SNP
13	39202431	rs2595561	A	G	100	PASS	AC=1339;AF=0.267372;AN=5008;NS=2504;DP=16317;EAS_AF=0.2341;AMR_AF=0.1671;AFR_AF=0.5053;EUR_AF=0.1083;SAS_AF=0.2147;AA=G|||;VT=SNP
13	39203738	rs2595560	G	C	100	PASS	AC=1331;AF=0.265775;AN=5008;NS=2504;DP=17288;EAS_AF=0.2341;AMR_AF=0.1671;AFR_AF=0.4985;EUR_AF=0.1093;SAS_AF=0.2147;AA=C|||;VT=SNP
13	39204036	rs9576583	C	T	100	PASS	AC=749;AF=0.149561;AN=5008;NS=2504;DP=15895;EAS_AF=0.2381;AMR_AF=0.0937;AFR_AF=0.087;EUR_AF=0.1213;SAS_AF=0.2117;AA=C|||;VT=SNP
13	39204692	rs9576584	C	A	100	PASS	AC=749;AF=0.149561;AN=5008;NS=2504;DP=16905;EAS_AF=0.2381;AMR_AF=0.0937;AFR_AF=0.087;EUR_AF=0.1213;SAS_AF=0.2117;AA=A|||;VT=SNP
13	39207475	rs2805097	A	G	100	PASS	AC=2099;AF=0.419129;AN=5008;NS=2504;DP=18724;EAS_AF=0.4702;AMR_AF=0.2608;AFR_AF=0.5893;EUR_AF=0.2306;SAS_AF=0.4427;AA=G|||;VT=SNP
13	39208249	rs75897168	T	C	100	PASS	AC=295;AF=0.0589058;AN=5008;NS=2504;DP=22686;EAS_AF=0.0913;AMR_AF=0.0908;AFR_AF=0.0076;EUR_AF=0.0815;SAS_AF=0.0491;AA=T|||;VT=SNP
13	39210778	rs9566351	T	C	100	PASS	AC=702;AF=0.140176;AN=5008;NS=2504;DP=17052;EAS_AF=0.2381;AMR_AF=0.0937;AFR_AF=0.0507;EUR_AF=0.1213;SAS_AF=0.2127;AA=T|||;VT=SNP
13	39210916	rs9566352	T	C	100	PASS	AC=1738;AF=0.347045;AN=5008;NS=2504;DP=17616;EAS_AF=0.3313;AMR_AF=0.2305;AFR_AF=0.5424;EUR_AF=0.2296;SAS_AF=0.3027;AA=C|||;VT=SNP
13	39212336	rs79041394	A	G	100	PASS	AC=346;AF=0.0690895;AN=5008;NS=2504;DP=19439;EAS_AF=0.0913;AMR_AF=0.0908;AFR_AF=0.0454;EUR_AF=0.0825;SAS_AF=0.0491;AA=A|||;VT=SNP
13	39212828	rs1868461	T	A	100	PASS	AC=1730;AF=0.345447;AN=5008;NS=2504;DP=18705;EAS_AF=0.3313;AMR_AF=0.232;AFR_AF=0.5356;EUR_AF=0.2296;SAS_AF=0.3027;AA=A|||;VT=SNP
13	39215092	rs7491229	A	T	100	PASS	AC=345;AF=0.0688898;AN=5008;NS=2504;DP=16501;EAS_AF=0.0913;AMR_AF=0.0922;AFR_AF=0.0439;EUR_AF=0.0825;SAS_AF=0.0491;AA=A|||;VT=SNP
13	39215915	rs9548422	C	A	100	PASS	AC=185;AF=0.0369409;AN=5008;NS=2504;DP=17444;EAS_AF=0.0536;AMR_AF=0.0778;AFR_AF=0.003;EUR_AF=0.0447;SAS_AF=0.0286;AA=C|||;VT=SNP
13	39216239	rs1037255	C	T	100	PASS	AC=1070;AF=0.213658;AN=5008;NS=2504;DP=18132;EAS_AF=0.2391;AMR_AF=0.1182;AFR_AF=0.2995;EUR_AF=0.1282;SAS_AF=0.227;AA=C|||;VT=SNP
13	39217431	rs61947529	G	C	100	PASS	AC=698;AF=0.139377;AN=5008;NS=2504;DP=13346;EAS_AF=0.2391;AMR_AF=0.098;AFR_AF=0.053;EUR_AF=0.1143;SAS_AF=0.2086;AA=G|||;VT=SNP
13	39217649	rs9548423	A	G	100	PASS	AC=3521;AF=0.703075;AN=5008;NS=2504;DP=11533;EAS_AF=0.751;AMR_AF=0.8516;AFR_AF=0.4516;EUR_AF=0.8628;SAS_AF=0.7239;AA=A|||;VT=SNP
13	39218287	rs58805574	T	C	100	PASS	AC=482;AF=0.096246;AN=5008;NS=2504;DP=16956;EAS_AF=0.0942;AMR_AF=0.098;AFR_AF=0.1437;EUR_AF=0.0815;SAS_AF=0.0481;AA=T|||;VT=SNP
13	39218614	rs7326947	T	C	100	PASS	AC=4166;AF=0.831869;AN=5008;NS=2504;DP=17258;EAS_AF=0.748;AMR_AF=0.8948;AFR_AF=0.8472;EUR_AF=0.8887;SAS_AF=0.7945;AA=T|||;VT=SNP
13	39219859	rs17058379	C	G	100	PASS	AC=414;AF=0.0826677;AN=5008;NS=2504;DP=14632;EAS_AF=0.0952;AMR_AF=0.0965;AFR_AF=0.0923;EUR_AF=0.0805;SAS_AF=0.0491;AA=C|||;VT=SNP
13	39220170	rs9532264	G	A	100	PASS	AC=942;AF=0.188099;AN=5008;NS=2504;DP=16165;EAS_AF=0.0565;AMR_AF=0.2392;AFR_AF=0.0189;EUR_AF=0.4652;SAS_AF=0.2311;AA=G|||;VT=SNP
13	39221310	rs9566353	T	C	100	PASS	AC=676;AF=0.134984;AN=5008;NS=2504;DP=16409;EAS_AF=0.251;AMR_AF=0.0951;AFR_AF=0.0333;EUR_AF=0.1113;SAS_AF=0.2055;AA=T|||;VT=SNP
13	39221895	rs9532265	G	A	100	PASS	AC=937;AF=0.187101;AN=5008;NS=2504;DP=14880;EAS_AF=0.0556;AMR_AF=0.2392;AFR_AF=0.0151;EUR_AF=0.4672;SAS_AF=0.2301;AA=G|||;VT=SNP
13	39222632	rs78639356	G	A	100	PASS	AC=379;AF=0.0756789;AN=5008;NS=2504;DP=16555;EAS_AF=0.0952;AMR_AF=0.0951;AFR_AF=0.0666;EUR_AF=0.0805;SAS_AF=0.0491;AA=G|||;VT=SNP
13	39222658	rs2496417	C	A	100	PASS	AC=4111;AF=0.820887;AN=5008;NS=2504;DP=17273;EAS_AF=0.749;AMR_AF=0.8948;AFR_AF=0.8048;EUR_AF=0.8887;SAS_AF=0.7945;AA=A|||;VT=SNP
13	39222717	rs9548424	T	C	100	PASS	AC=2614;AF=0.521965;AN=5008;NS=2504;DP=17471;EAS_AF=0.5218;AMR_AF=0.7118;AFR_AF=0.2126;EUR_AF=0.7813;SAS_AF=0.5389;AA=T|||;VT=SNP
13	39223741	rs2496422	A	T	100	PASS	AC=3578;AF=0.714457;AN=5008;NS=2504;DP=14719;EAS_AF=0.6528;AMR_AF=0.7882;AFR_AF=0.6657;EUR_AF=0.7913;SAS_AF=0.7127;AA=A|||;VT=SNP
13	39224071	rs11840890	T	C	100	PASS	AC=695;AF=0.138778;AN=5008;NS=2504;DP=16115;EAS_AF=0.251;AMR_AF=0.0951;AFR_AF=0.0477;EUR_AF=0.1113;SAS_AF=0.2055;AA=T|||;VT=SNP
13	39224353	rs17058383	G	A	100	PASS	AC=389;AF=0.0776757;AN=5008;NS=2504;DP=17375;EAS_AF=0.0952;AMR_AF=0.0965;AFR_AF=0.0734;EUR_AF=0.0805;SAS_AF=0.0491;AA=G|||;VT=SNP
13	39224601	rs75553833	C	T	100	PASS	AC=725;AF=0.144768;AN=5008;NS=2504;DP=18738;EAS_AF=0.251;AMR_AF=0.0951;AFR_AF=0.0703;EUR_AF=0.1113;SAS_AF=0.2055;AA=C|||;VT=SNP
13	39227463	rs9576585	C	T	100	PASS	AC=709;AF=0.141573;AN=5008;NS=2504;DP=18055;EAS_AF=0.251;AMR_AF=0.0865;AFR_AF=0.0666;EUR_AF=0.1074;SAS_AF=0.2045;AA=C|||;VT=SNP
13	39227547	rs895898	T	G	100	PASS	AC=2598;AF=0.51877;AN=5008;NS=2504;DP=18676;EAS_AF=0.5228;AMR_AF=0.7147;AFR_AF=0.1952;EUR_AF=0.7853;SAS_AF=0.5389;AA=T|||;VT=SNP
13	39228366	rs895897	A	C	100	PASS	AC=4189;AF=0.836462;AN=5008;NS=2504;DP=14767;EAS_AF=0.749;AMR_AF=0.9092;AFR_AF=0.8525;EUR_AF=0.8926;SAS_AF=0.7955;AA=C|||;VT=SNP
13	39229835	rs9548425	T	C	100	PASS	AC=3659;AF=0.730631;AN=5008;NS=2504;DP=15272;EAS_AF=0.746;AMR_AF=0.866;AFR_AF=0.4947;EUR_AF=0.8817;SAS_AF=0.7822;AA=T|||;VT=SNP
13	39229941	rs7991075	A	G	100	PASS	AC=1577;AF=0.314896;AN=5008;NS=2504;DP=15237;EAS_AF=0.2272;AMR_AF=0.1945;AFR_AF=0.6483;EUR_AF=0.1054;SAS_AF=0.2556;AA=G|||;VT=SNP
13	39230450	rs9576586	C	T	100	PASS	AC=2509;AF=0.500998;AN=5008;NS=2504;DP=17017;EAS_AF=0.5208;AMR_AF=0.7075;AFR_AF=0.1331;EUR_AF=0.7853;SAS_AF=0.5389;AA=C|||;VT=SNP
13	39231268	rs9576587	C	T	100	PASS	AC=650;AF=0.129792;AN=5008;NS=2504;DP=21090;EAS_AF=0.251;AMR_AF=0.085;AFR_AF=0.0227;EUR_AF=0.1074;SAS_AF=0.2045;AA=C|||;VT=SNP
13	39231366	rs2875218	A	C	100	PASS	AC=3305;AF=0.659944;AN=5008;NS=2504;DP=19881;EAS_AF=0.7718;AMR_AF=0.8012;AFR_AF=0.261;EUR_AF=0.8926;SAS_AF=0.7444;AA=C|||;VT=SNP
13	39231377	rs9532266	G	T	100	PASS	AC=3304;AF=0.659744;AN=5008;NS=2504;DP=19998;EAS_AF=0.7718;AMR_AF=0.8012;AFR_AF=0.261;EUR_AF=0.8926;SAS_AF=0.7434;AA=T|||;VT=SNP
13	39233575	rs9566354	A	T	100	PASS	AC=1306;AF=0.260783;AN=5008;NS=2504;DP=16414;EAS_AF=0.3621;AMR_AF=0.389;AFR_AF=0.1104;EUR_AF=0.2505;SAS_AF=0.2791;AA=A|||;VT=SNP
13	39233667	rs2496407	T	A	100	PASS	AC=2921;AF=0.583267;AN=5008;NS=2504;DP=17227;EAS_AF=0.6042;AMR_AF=0.513;AFR_AF=0.8608;EUR_AF=0.3151;SAS_AF=0.5123;AA=A|||;VT=SNP
13	39234436	rs7331608	A	T	100	PASS	AC=2032;AF=0.405751;AN=5008;NS=2504;DP=13846;EAS_AF=0.3958;AMR_AF=0.4856;AFR_AF=0.0998;EUR_AF=0.6829;SAS_AF=0.4877;AA=A|||;VT=SNP
13	39234721	rs4329795	C	T	100	PASS	AC=1663;AF=0.332069;AN=5008;NS=2504;DP=16027;EAS_AF=0.3611;AMR_AF=0.4164;AFR_AF=0.3661;EUR_AF=0.2515;SAS_AF=0.2791;AA=C|||;VT=SNP
13	39235116	rs2442344	A	G	100	PASS	AC=2175;AF=0.434305;AN=5008;NS=2504;DP=19535;EAS_AF=0.3621;AMR_AF=0.4438;AFR_AF=0.7088;EUR_AF=0.2614;SAS_AF=0.3088;AA=G|||;VT=SNP
13	39235607	rs7331440	A	C	100	PASS	AC=1647;AF=0.328874;AN=5008;NS=2504;DP=14839;EAS_AF=0.3611;AMR_AF=0.4164;AFR_AF=0.354;EUR_AF=0.2515;SAS_AF=0.2791;AA=C|||;VT=SNP
13	39236240	rs9566355	G	A	100	PASS	AC=597;AF=0.119209;AN=5008;NS=2504;DP=10721;EAS_AF=0.244;AMR_AF=0.0533;AFR_AF=0.0454;EUR_AF=0.0547;SAS_AF=0.2035;AA=G|||;VT=SNP
13	39236390	rs80286178	T	C	100	PASS	AC=309;AF=0.0617013;AN=5008;NS=2504;DP=12909;EAS_AF=0.1865;AMR_AF=0.0346;AFR_AF=0.0038;EUR_AF=0.0417;SAS_AF=0.0511;AA=T|||;VT=SNP
13	39236673	rs895895	A	G	100	PASS	AC=1645;AF=0.328474;AN=5008;NS=2504;DP=14019;EAS_AF=0.3611;AMR_AF=0.4164;AFR_AF=0.3525;EUR_AF=0.2515;SAS_AF=0.2791;AA=A|||;VT=SNP
13	39237092	rs17244358	T	C	100	PASS	AC=1306;AF=0.260783;AN=5008;NS=2504;DP=17204;EAS_AF=0.3611;AMR_AF=0.3905;AFR_AF=0.1097;EUR_AF=0.2515;SAS_AF=0.2791;AA=T|||;VT=SNP
13	39237319	rs2442343	T	C	100	PASS	AC=2364;AF=0.472045;AN=5008;NS=2504;DP=18961;EAS_AF=0.3621;AMR_AF=0.4611;AFR_AF=0.8411;EUR_AF=0.2624;SAS_AF=0.3098;AA=C|||;VT=SNP
13	39238253	rs9576589	T	A	100	PASS	AC=1630;AF=0.325479;AN=5008;NS=2504;DP=19231;EAS_AF=0.3631;AMR_AF=0.415;AFR_AF=0.3404;EUR_AF=0.2515;SAS_AF=0.2791;AA=A|||;VT=SNP
13	39238321	rs9576590	T	A	100	PASS	AC=1631;AF=0.325679;AN=5008;NS=2504;DP=19789;EAS_AF=0.3631;AMR_AF=0.415;AFR_AF=0.3404;EUR_AF=0.2525;SAS_AF=0.2791;AA=A|||;VT=SNP
13	39238550	rs930660	G	C	100	PASS	AC=1630;AF=0.325479;AN=5008;NS=2504;DP=17852;EAS_AF=0.3631;AMR_AF=0.415;AFR_AF=0.3404;EUR_AF=0.2515;SAS_AF=0.2791;AA=G|||;VT=SNP
13	39238669	rs930659	C	T	100	PASS	AC=2390;AF=0.477236;AN=5008;NS=2504;DP=18547;EAS_AF=0.3641;AMR_AF=0.4611;AFR_AF=0.8601;EUR_AF=0.2624;SAS_AF=0.3088;AA=T|||;VT=SNP
13	39239090	rs7991701	C	T	100	PASS	AC=1309;AF=0.261382;AN=5008;NS=2504;DP=20210;EAS_AF=0.3631;AMR_AF=0.3905;AFR_AF=0.1104;EUR_AF=0.2515;SAS_AF=0.2791;AA=c|||;VT=SNP
13	39239226	rs6563629	C	G	100	PASS	AC=1631;AF=0.325679;AN=5008;NS=2504;DP=22227;EAS_AF=0.3641;AMR_AF=0.4135;AFR_AF=0.3404;EUR_AF=0.2495;SAS_AF=0.2822;AA=G|||;VT=SNP
13	39240439	rs2442341	T	G	100	PASS	AC=2363;AF=0.471845;AN=5008;NS=2504;DP=17312;EAS_AF=0.3631;AMR_AF=0.4597;AFR_AF=0.8419;EUR_AF=0.2604;SAS_AF=0.3098;AA=G|||;VT=SNP
13	39240814	rs9576591	C	T	100	PASS	AC=1626;AF=0.324681;AN=5008;NS=2504;DP=20676;EAS_AF=0.3621;AMR_AF=0.4135;AFR_AF=0.3404;EUR_AF=0.2495;SAS_AF=0.2791;AA=T|||;VT=SNP
13	39241103	rs9576592	T	C	100	PASS	AC=1305;AF=0.260583;AN=5008;NS=2504;DP=20813;EAS_AF=0.3621;AMR_AF=0.389;AFR_AF=0.1104;EUR_AF=0.2495;SAS_AF=0.2791;AA=T|||;VT=SNP
13	39241193	rs2442340	A	G	100	PASS	AC=2142;AF=0.427716;AN=5008;NS=2504;DP=21898;EAS_AF=0.3631;AMR_AF=0.4424;AFR_AF=0.6853;EUR_AF=0.2594;SAS_AF=0.3088;AA=G|||;VT=SNP
13	39241993	rs2442339	G	C	100	PASS	AC=2207;AF=0.440695;AN=5008;NS=2504;DP=19793;EAS_AF=0.3631;AMR_AF=0.4467;AFR_AF=0.7481;EUR_AF=0.2525;SAS_AF=0.2945;AA=T|||;VT=SNP
13	39242025	rs2122208	T	A	100	PASS	AC=2360;AF=0.471246;AN=5008;NS=2504;DP=20627;EAS_AF=0.3651;AMR_AF=0.4597;AFR_AF=0.8389;EUR_AF=0.2604;SAS_AF=0.3088;AA=A|||;VT=SNP
13	39243388	rs2442335	C	A	100	PASS	AC=2166;AF=0.432508;AN=5008;NS=2504;DP=18611;EAS_AF=0.3641;AMR_AF=0.4452;AFR_AF=0.7186;EUR_AF=0.2515;SAS_AF=0.2935;AA=A|||;VT=SNP
13	39244418	rs2053848	A	G	100	PASS	AC=1608;AF=0.321086;AN=5008;NS=2504;DP=17976;EAS_AF=0.3631;AMR_AF=0.4179;AFR_AF=0.323;EUR_AF=0.2495;SAS_AF=0.2802;AA=a|||;VT=SNP
13	39245188	rs2197879	A	T	100	PASS	AC=2361;AF=0.471446;AN=5008;NS=2504;DP=20337;EAS_AF=0.3641;AMR_AF=0.4597;AFR_AF=0.8411;EUR_AF=0.2604;SAS_AF=0.3078;AA=T|||;VT=SNP
13	39246126	rs2442379	A	G	100	PASS	AC=2359;AF=0.471046;AN=5008;NS=2504;DP=20136;EAS_AF=0.3631;AMR_AF=0.4582;AFR_AF=0.8411;EUR_AF=0.2604;SAS_AF=0.3078;AA=G|||;VT=SNP
13	39248263	rs9576595	G	C	100	PASS	AC=1287;AF=0.256989;AN=5008;NS=2504;DP=21308;EAS_AF=0.3631;AMR_AF=0.3919;AFR_AF=0.0976;EUR_AF=0.2485;SAS_AF=0.2761;AA=G|||;VT=SNP
13	39250154	rs9788341	T	C	100	PASS	AC=1297;AF=0.258986;AN=5008;NS=2504;DP=12384;EAS_AF=0.3631;AMR_AF=0.3934;AFR_AF=0.1036;EUR_AF=0.2495;SAS_AF=0.2761;AA=T|||;VT=SNP
13	39250862	rs2122212	G	A	100	PASS	AC=2553;AF=0.509784;AN=5008;NS=2504;DP=20879;EAS_AF=0.6349;AMR_AF=0.5331;AFR_AF=0.115;EUR_AF=0.7197;SAS_AF=0.682;AA=G|||;VT=SNP
13	39251062	rs35378642	C	T	100	PASS	AC=1288;AF=0.257188;AN=5008;NS=2504;DP=19473;EAS_AF=0.3631;AMR_AF=0.3919;AFR_AF=0.0976;EUR_AF=0.2495;SAS_AF=0.2761;AA=C|||;VT=SNP
13	39251966	rs2324005	C	T	100	PASS	AC=918;AF=0.183307;AN=5008;NS=2504;DP=15268;EAS_AF=0.0526;AMR_AF=0.2262;AFR_AF=0.0204;EUR_AF=0.4573;SAS_AF=0.226;AA=C|||;VT=SNP
13	39252785	rs9548427	T	C	100	PASS	AC=326;AF=0.0650958;AN=5008;NS=2504;DP=18400;EAS_AF=0.1111;AMR_AF=0.1081;AFR_AF=0.0076;EUR_AF=0.0924;SAS_AF=0.0368;AA=T|||;VT=SNP
13	39256023	rs2496418	C	T	100	PASS	AC=2353;AF=0.469848;AN=5008;NS=2504;DP=21577;EAS_AF=0.369;AMR_AF=0.3991;AFR_AF=0.8585;EUR_AF=0.2624;SAS_AF=0.3119;AA=T|||;VT=SNP
13	39256404	rs2496419	T	C	100	PASS	AC=1396;AF=0.278754;AN=5008;NS=2504;DP=18404;EAS_AF=0.3681;AMR_AF=0.3401;AFR_AF=0.2005;EUR_AF=0.2525;SAS_AF=0.2761;AA=T|||;VT=SNP
13	39256838	rs2496420	A	T	100	PASS	AC=1396;AF=0.278754;AN=5008;NS=2504;DP=13940;EAS_AF=0.3681;AMR_AF=0.3401;AFR_AF=0.2005;EUR_AF=0.2525;SAS_AF=0.2761;AA=a|||;VT=SNP
13	39260130	rs2442373	A	G	100	PASS	AC=2280;AF=0.455272;AN=5008;NS=2504;DP=16144;EAS_AF=0.369;AMR_AF=0.3948;AFR_AF=0.8056;EUR_AF=0.2624;SAS_AF=0.3119;AA=G|||;VT=SNP
13	39260596	rs11147723	T	C	100	PASS	AC=1184;AF=0.236422;AN=5008;NS=2504;DP=15957;EAS_AF=0.3681;AMR_AF=0.33;AFR_AF=0.0477;EUR_AF=0.2495;SAS_AF=0.2761;AA=T|||;VT=SNP
13	39260659	rs11147724	C	T	100	PASS	AC=924;AF=0.184505;AN=5008;NS=2504;DP=16930;EAS_AF=0.2083;AMR_AF=0.3271;AFR_AF=0.0197;EUR_AF=0.2416;SAS_AF=0.2229;AA=C|||;VT=SNP
13	39260738	rs11147725	C	T	100	PASS	AC=1181;AF=0.235823;AN=5008;NS=2504;DP=18285;EAS_AF=0.3681;AMR_AF=0.33;AFR_AF=0.0454;EUR_AF=0.2495;SAS_AF=0.2761;AA=C|||;VT=SNP
13	39260893	rs55860060	C	T	100	PASS	AC=1184;AF=0.236422;AN=5008;NS=2504;DP=14844;EAS_AF=0.3681;AMR_AF=0.33;AFR_AF=0.0477;EUR_AF=0.2495;SAS_AF=0.2761;AA=c|||;VT=SNP
13	39260922	rs55922882	T	C	100	PASS	AC=1184;AF=0.236422;AN=5008;NS=2504;DP=14758;EAS_AF=0.3681;AMR_AF=0.33;AFR_AF=0.0477;EUR_AF=0.2495;SAS_AF=0.2761;AA=T|||;VT=SNP
13	39261151	rs9634754	T	G	100	PASS	AC=2598;AF=0.51877;AN=5008;NS=2504;DP=15851;EAS_AF=0.631;AMR_AF=0.5937;AFR_AF=0.1241;EUR_AF=0.7177;SAS_AF=0.6789;AA=T|||;VT=SNP
13	39263023	rs12874397	C	T	100	PASS	AC=422;AF=0.0842652;AN=5008;NS=2504;DP=14684;EAS_AF=0.004;AMR_AF=0.1239;AFR_AF=0.0061;EUR_AF=0.2634;SAS_AF=0.0603;AA=C|||;VT=SNP;EX_TARGET
13	39263731	rs41292755	C	T	100	PASS	AC=500;AF=0.0998403;AN=5008;NS=2504;DP=18719;EAS_AF=0.1032;AMR_AF=0.0879;AFR_AF=0.0121;EUR_AF=0.1153;SAS_AF=0.2076;AA=c|||;VT=SNP;EX_TARGET
13	39264690	rs2496425	T	C	100	PASS	AC=2410;AF=0.48123;AN=5008;NS=2504;DP=21289;EAS_AF=0.4177;AMR_AF=0.4496;AFR_AF=0.8381;EUR_AF=0.2624;SAS_AF=0.3119;AA=C|||;VT=SNP;EX_TARGET
13	39266484	rs1868463	G	A	100	PASS	AC=607;AF=0.121206;AN=5008;NS=2504;DP=17752;EAS_AF=0.246;AMR_AF=0.0576;AFR_AF=0.053;EUR_AF=0.0547;SAS_AF=0.1984;AA=G|||;VT=SNP;EX_TARGET
13	39268845	rs2122211	T	C	100	PASS	AC=2091;AF=0.417532;AN=5008;NS=2504;DP=16259;EAS_AF=0.5139;AMR_AF=0.5058;AFR_AF=0.1142;EUR_AF=0.6034;SAS_AF=0.4744;AA=T|||;VT=SNP
13	39269551	rs74841508	T	G	100	PASS	AC=143;AF=0.0285543;AN=5008;NS=2504;DP=14926;EAS_AF=0.0645;AMR_AF=0.0259;AFR_AF=0.0053;EUR_AF=0.0417;SAS_AF=0.0112;AA=t|||;VT=SNP
13	39272779	rs7992511	G	A	100	PASS	AC=843;AF=0.168331;AN=5008;NS=2504;DP=20033;EAS_AF=0.2312;AMR_AF=0.0965;AFR_AF=0.1823;EUR_AF=0.0994;SAS_AF=0.2065;AA=G|||;VT=SNP
13	39273153	rs2218722	A	C	100	PASS	AC=535;AF=0.106829;AN=5008;NS=2504;DP=16740;EAS_AF=0.1032;AMR_AF=0.1081;AFR_AF=0.0129;EUR_AF=0.1312;SAS_AF=0.2117;AA=A|||;VT=SNP
13	39273952	rs9603411	T	A	100	PASS	AC=1458;AF=0.291134;AN=5008;NS=2504;DP=17135;EAS_AF=0.2659;AMR_AF=0.4251;AFR_AF=0.0847;EUR_AF=0.5189;SAS_AF=0.2669;AA=T|||;VT=SNP
13	39275451	rs2496430	G	A	100	PASS	AC=1351;AF=0.269768;AN=5008;NS=2504;DP=16440;EAS_AF=0.4256;AMR_AF=0.3156;AFR_AF=0.1377;EUR_AF=0.2435;SAS_AF=0.2822;AA=G|||;VT=SNP
13	39276796	rs5009558	A	G	100	PASS	AC=542;AF=0.108227;AN=5008;NS=2504;DP=16670;EAS_AF=0.1032;AMR_AF=0.1095;AFR_AF=0.0129;EUR_AF=0.1352;SAS_AF=0.2137;AA=A|||;VT=SNP
13	39277069	rs77610900	T	C	100	PASS	AC=542;AF=0.108227;AN=5008;NS=2504;DP=18210;EAS_AF=0.1032;AMR_AF=0.1095;AFR_AF=0.0129;EUR_AF=0.1352;SAS_AF=0.2137;AA=T|||;VT=SNP
13	39277956	rs9548430	G	C	100	PASS	AC=837;AF=0.167133;AN=5008;NS=2504;DP=15129;EAS_AF=0.0754;AMR_AF=0.2061;AFR_AF=0.0219;EUR_AF=0.3976;SAS_AF=0.1933;AA=G|||;VT=SNP
13	39279341	rs9576600	G	A	100	PASS	AC=842;AF=0.168131;AN=5008;NS=2504;DP=20218;EAS_AF=0.2302;AMR_AF=0.0965;AFR_AF=0.1831;EUR_AF=0.0974;SAS_AF=0.2076;AA=G|||;VT=SNP
13	39279405	rs55880170	T	C	100	PASS	AC=1205;AF=0.240615;AN=5008;NS=2504;DP=19578;EAS_AF=0.3988;AMR_AF=0.317;AFR_AF=0.0416;EUR_AF=0.2445;SAS_AF=0.2883;AA=T|||;VT=SNP
13	39279459	rs56255874	A	G	100	PASS	AC=275;AF=0.0549121;AN=5008;NS=2504;DP=19066;EAS_AF=0.0089;AMR_AF=0.2017;AFR_AF=0.0076;EUR_AF=0.0537;SAS_AF=0.0634;AA=A|||;VT=SNP
13	39280617	rs2496433	T	C	100	PASS	AC=1332;AF=0.265974;AN=5008;NS=2504;DP=16583;EAS_AF=0.3978;AMR_AF=0.317;AFR_AF=0.1377;EUR_AF=0.2455;SAS_AF=0.2883;AA=T|||;VT=SNP
13	39280919	rs9603412	T	C	100	PASS	AC=1492;AF=0.297923;AN=5008;NS=2504;DP=16213;EAS_AF=0.2679;AMR_AF=0.4251;AFR_AF=0.0893;EUR_AF=0.5199;SAS_AF=0.2924;AA=T|||;VT=SNP
13	39281779	rs77800240	G	A	100	PASS	AC=538;AF=0.107428;AN=5008;NS=2504;DP=18196;EAS_AF=0.1032;AMR_AF=0.1095;AFR_AF=0.0136;EUR_AF=0.1332;SAS_AF=0.2106;AA=G|||;VT=SNP
13	39282035	rs2496434	A	C	100	PASS	AC=2170;AF=0.433307;AN=5008;NS=2504;DP=18905;EAS_AF=0.4722;AMR_AF=0.5231;AFR_AF=0.1604;EUR_AF=0.6451;SAS_AF=0.4806;AA=A|||;VT=SNP
13	39282800	rs9548433	A	G	100	PASS	AC=854;AF=0.170527;AN=5008;NS=2504;DP=16281;EAS_AF=0.2312;AMR_AF=0.0965;AFR_AF=0.1846;EUR_AF=0.0984;SAS_AF=0.2157;AA=A|||;VT=SNP
13	39282847	rs112209769	T	A	100	PASS	AC=538;AF=0.107428;AN=5008;NS=2504;DP=19094;EAS_AF=0.1032;AMR_AF=0.1095;AFR_AF=0.0136;EUR_AF=0.1332;SAS_AF=0.2106;AA=T|||;VT=SNP
13	39282968	rs143548267	C	G	100	PASS	AC=184;AF=0.0367412;AN=5008;NS=2504;DP=16369;EAS_AF=0.0069;AMR_AF=0.1527;AFR_AF=0.0061;EUR_AF=0.0318;SAS_AF=0.0317;AA=C|||;VT=SNP
13	39283601	rs2496435	T	C	100	PASS	AC=4380;AF=0.874601;AN=5008;NS=2504;DP=13427;EAS_AF=0.8442;AMR_AF=0.8271;AFR_AF=0.8994;EUR_AF=0.8797;SAS_AF=0.9008;AA=C|||;VT=SNP
13	39284274	rs9548434	T	C	100	PASS	AC=847;AF=0.169129;AN=5008;NS=2504;DP=15985;EAS_AF=0.2312;AMR_AF=0.0965;AFR_AF=0.1846;EUR_AF=0.0984;SAS_AF=0.2086;AA=T|||;VT=SNP
13	39285352	rs9548435	C	T	100	PASS	AC=847;AF=0.169129;AN=5008;NS=2504;DP=19516;EAS_AF=0.2312;AMR_AF=0.0965;AFR_AF=0.1846;EUR_AF=0.0984;SAS_AF=0.2086;AA=C|||;VT=SNP
13	39285787	rs1470630	A	G	100	PASS	AC=1382;AF=0.275958;AN=5008;NS=2504;DP=14928;EAS_AF=0.2302;AMR_AF=0.3746;AFR_AF=0.0666;EUR_AF=0.5149;SAS_AF=0.2904;AA=A|||;VT=SNP
13	39286103	rs2442367	C	A	100	PASS	AC=3018;AF=0.602636;AN=5008;NS=2504;DP=10163;EAS_AF=0.7044;AMR_AF=0.6196;AFR_AF=0.3442;EUR_AF=0.7425;SAS_AF=0.6912;AA=C|||;VT=SNP
13	39286180	rs7323879	C	T	100	PASS	AC=650;AF=0.129792;AN=5008;NS=2504;DP=12432;EAS_AF=0.1032;AMR_AF=0.1196;AFR_AF=0.0923;EUR_AF=0.1352;SAS_AF=0.2096;AA=C|||;VT=SNP
13	39287334	rs2197888	T	C	100	PASS	AC=660;AF=0.131789;AN=5008;NS=2504;DP=19281;EAS_AF=0.1935;AMR_AF=0.219;AFR_AF=0.0719;EUR_AF=0.1203;SAS_AF=0.0992;AA=T|||;VT=SNP
13	39287489	rs13378956	A	G	100	PASS	AC=678;AF=0.135383;AN=5008;NS=2504;DP=19721;EAS_AF=0.1042;AMR_AF=0.1225;AFR_AF=0.1112;EUR_AF=0.1352;SAS_AF=0.2096;AA=A|||;VT=SNP
13	39287797	rs2442365	A	T	100	PASS	AC=3261;AF=0.651158;AN=5008;NS=2504;DP=19686;EAS_AF=0.7044;AMR_AF=0.6297;AFR_AF=0.5219;EUR_AF=0.7435;SAS_AF=0.6912;AA=T|||;VT=SNP
13	39287921	rs2442364	T	C	100	PASS	AC=4380;AF=0.874601;AN=5008;NS=2504;DP=21932;EAS_AF=0.8442;AMR_AF=0.8271;AFR_AF=0.8994;EUR_AF=0.8797;SAS_AF=0.9008;AA=C|||;VT=SNP
13	39288321	rs2496437	A	C	100	PASS	AC=2170;AF=0.433307;AN=5008;NS=2504;DP=17938;EAS_AF=0.4732;AMR_AF=0.5231;AFR_AF=0.1589;EUR_AF=0.6441;SAS_AF=0.4826;AA=A|||;VT=SNP
13	39288383	rs7338222	A	T	100	PASS	AC=677;AF=0.135184;AN=5008;NS=2504;DP=19791;EAS_AF=0.1032;AMR_AF=0.1225;AFR_AF=0.1112;EUR_AF=0.1352;SAS_AF=0.2096;AA=A|||;VT=SNP
13	39289139	rs2442363	A	G	100	PASS	AC=4381;AF=0.8748;AN=5008;NS=2504;DP=12470;EAS_AF=0.8442;AMR_AF=0.8271;AFR_AF=0.8994;EUR_AF=0.8797;SAS_AF=0.9018;AA=G|||;VT=SNP
13	39289537	rs17058477	C	G	100	PASS	AC=536;AF=0.107029;AN=5008;NS=2504;DP=16007;EAS_AF=0.1032;AMR_AF=0.1095;AFR_AF=0.0129;EUR_AF=0.1332;SAS_AF=0.2096;AA=C|||;VT=SNP
13	39290569	rs990909	C	T	100	PASS	AC=2172;AF=0.433706;AN=5008;NS=2504;DP=21555;EAS_AF=0.4732;AMR_AF=0.5231;AFR_AF=0.1596;EUR_AF=0.6441;SAS_AF=0.4836;AA=C|||;VT=SNP
13	39290831	rs111537137	G	A	100	PASS	AC=677;AF=0.135184;AN=5008;NS=2504;DP=18316;EAS_AF=0.1032;AMR_AF=0.1225;AFR_AF=0.1112;EUR_AF=0.1352;SAS_AF=0.2096;AA=G|||;VT=SNP
13	39291070	rs77759353	G	A	100	PASS	AC=666;AF=0.132987;AN=5008;NS=2504;DP=21271;EAS_AF=0.1032;AMR_AF=0.1225;AFR_AF=0.1029;EUR_AF=0.1352;SAS_AF=0.2096;AA=G|||;VT=SNP
13	39291159	rs55736221	T	C	100	PASS	AC=848;AF=0.169329;AN=5008;NS=2504;DP=20421;EAS_AF=0.2321;AMR_AF=0.0965;AFR_AF=0.1846;EUR_AF=0.0984;SAS_AF=0.2086;AA=T|||;VT=SNP
13	39291527	rs2442362	C	T	100	PASS	AC=3931;AF=0.784944;AN=5008;NS=2504;DP=15355;EAS_AF=0.8075;AMR_AF=0.7522;AFR_AF=0.6278;EUR_AF=0.8787;SAS_AF=0.9008;AA=T|||;VT=SNP
13	39291925	rs9532270	G	A	100	PASS	AC=847;AF=0.169129;AN=5008;NS=2504;DP=19567;EAS_AF=0.2312;AMR_AF=0.0965;AFR_AF=0.1846;EUR_AF=0.0984;SAS_AF=0.2086;AA=G|||;VT=SNP
13	39292154	rs2496438	A	G	100	PASS	AC=3931;AF=0.784944;AN=5008;NS=2504;DP=17817;EAS_AF=0.8075;AMR_AF=0.7522;AFR_AF=0.6278;EUR_AF=0.8787;SAS_AF=0.9008;AA=G|||;VT=SNP
13	39292258	rs2496439	G	C	100	PASS	AC=3931;AF=0.784944;AN=5008;NS=2504;DP=18304;EAS_AF=0.8075;AMR_AF=0.7522;AFR_AF=0.6278;EUR_AF=0.8787;SAS_AF=0.9008;AA=C|||;VT=SNP
13	39293244	rs2496440	A	G	100	PASS	AC=3938;AF=0.786342;AN=5008;NS=2504;DP=16345;EAS_AF=0.8075;AMR_AF=0.7522;AFR_AF=0.6331;EUR_AF=0.8787;SAS_AF=0.9008;AA=G|||;VT=SNP
13	39293351	rs2496441	G	A	100	PASS	AC=3932;AF=0.785144;AN=5008;NS=2504;DP=17568;EAS_AF=0.8075;AMR_AF=0.7536;AFR_AF=0.6278;EUR_AF=0.8787;SAS_AF=0.9008;AA=A|||;VT=SNP
13	39294365	rs7336193	T	C	100	PASS	AC=665;AF=0.132788;AN=5008;NS=2504;DP=20224;EAS_AF=0.1032;AMR_AF=0.1225;AFR_AF=0.1029;EUR_AF=0.1342;SAS_AF=0.2096;AA=T|||;VT=SNP
13	39294429	rs991094	C	G	100	PASS	AC=3931;AF=0.784944;AN=5008;NS=2504;DP=21354;EAS_AF=0.8075;AMR_AF=0.7522;AFR_AF=0.6278;EUR_AF=0.8787;SAS_AF=0.9008;AA=G|||;VT=SNP
13	39294798	rs991093	T	C	100	PASS	AC=3938;AF=0.786342;AN=5008;NS=2504;DP=21883;EAS_AF=0.8075;AMR_AF=0.7522;AFR_AF=0.6331;EUR_AF=0.8787;SAS_AF=0.9008;AA=C|||;VT=SNP
13	39294999	rs2496442	G	A	100	PASS	AC=4380;AF=0.874601;AN=5008;NS=2504;DP=19633;EAS_AF=0.8442;AMR_AF=0.8271;AFR_AF=0.8994;EUR_AF=0.8797;SAS_AF=0.9008;AA=A|||;VT=SNP
13	39295604	rs2496443	C	A	100	PASS	AC=3932;AF=0.785144;AN=5008;NS=2504;DP=16429;EAS_AF=0.8075;AMR_AF=0.7522;AFR_AF=0.6278;EUR_AF=0.8797;SAS_AF=0.9008;AA=C|||;VT=SNP
13	39295623	rs2496444	A	G	100	PASS	AC=3931;AF=0.784944;AN=5008;NS=2504;DP=16353;EAS_AF=0.8075;AMR_AF=0.7522;AFR_AF=0.6278;EUR_AF=0.8787;SAS_AF=0.9008;AA=G|||;VT=SNP
13	39296663	rs9603414	G	T	100	PASS	AC=190;AF=0.0379393;AN=5008;NS=2504;DP=14703;EAS_AF=0.0833;AMR_AF=0.0591;AFR_AF=0.0015;EUR_AF=0.0278;SAS_AF=0.0358;AA=G|||;VT=SNP
13	39298288	rs9548438	C	T	100	PASS	AC=891;AF=0.177915;AN=5008;NS=2504;DP=19459;EAS_AF=0.0744;AMR_AF=0.2262;AFR_AF=0.0257;EUR_AF=0.4324;SAS_AF=0.1943;AA=C|||;VT=SNP
13	39298569	rs9548439	T	A	100	PASS	AC=848;AF=0.169329;AN=5008;NS=2504;DP=16008;EAS_AF=0.2321;AMR_AF=0.0965;AFR_AF=0.1846;EUR_AF=0.0984;SAS_AF=0.2086;AA=T|||;VT=SNP
13	39299790	rs9576603	G	A	100	PASS	AC=848;AF=0.169329;AN=5008;NS=2504;DP=18230;EAS_AF=0.2321;AMR_AF=0.0965;AFR_AF=0.1846;EUR_AF=0.0984;SAS_AF=0.2086;AA=G|||;VT=SNP
13	39300236	rs9532271	G	A	100	PASS	AC=848;AF=0.169329;AN=5008;NS=2504;DP=17814;EAS_AF=0.2321;AMR_AF=0.0965;AFR_AF=0.1846;EUR_AF=0.0984;SAS_AF=0.2086;AA=G|||;VT=SNP
13	39300473	rs895900	T	C	100	PASS	AC=3800;AF=0.758786;AN=5008;NS=2504;DP=17348;EAS_AF=0.7431;AMR_AF=0.7277;AFR_AF=0.8185;EUR_AF=0.7803;SAS_AF=0.6943;AA=T|||;VT=SNP
13	39300688	rs9576604	A	G	100	PASS	AC=848;AF=0.169329;AN=5008;NS=2504;DP=18609;EAS_AF=0.2321;AMR_AF=0.0965;AFR_AF=0.1846;EUR_AF=0.0984;SAS_AF=0.2086;AA=A|||;VT=SNP
13	39301154	rs9576605	T	C	100	PASS	AC=848;AF=0.169329;AN=5008;NS=2504;DP=15356;EAS_AF=0.2321;AMR_AF=0.0965;AFR_AF=0.1846;EUR_AF=0.0984;SAS_AF=0.2086;AA=T|||;VT=SNP
13	39301339	rs3125305	T	C	100	PASS	AC=3798;AF=0.758387;AN=5008;NS=2504;DP=15206;EAS_AF=0.7421;AMR_AF=0.7277;AFR_AF=0.8169;EUR_AF=0.7813;SAS_AF=0.6943;AA=C|||;VT=SNP
13	39301436	rs77218707	A	C	100	PASS	AC=589;AF=0.117612;AN=5008;NS=2504;DP=15247;EAS_AF=0.1042;AMR_AF=0.0994;AFR_AF=0.087;EUR_AF=0.0974;SAS_AF=0.2065;AA=A|||;VT=SNP
13	39301453	rs2496446	C	T	100	PASS	AC=2262;AF=0.451677;AN=5008;NS=2504;DP=15473;EAS_AF=0.4732;AMR_AF=0.5461;AFR_AF=0.1861;EUR_AF=0.6809;SAS_AF=0.4857;AA=C|||;VT=SNP
13	39301683	rs57247568	A	T	100	PASS	AC=848;AF=0.169329;AN=5008;NS=2504;DP=18943;EAS_AF=0.2321;AMR_AF=0.0965;AFR_AF=0.1846;EUR_AF=0.0984;SAS_AF=0.2086;AA=A|||;VT=SNP
13	39303796	rs12585515	G	C	100	PASS	AC=587;AF=0.117212;AN=5008;NS=2504;DP=17863;EAS_AF=0.1548;AMR_AF=0.1686;AFR_AF=0.0726;EUR_AF=0.1203;SAS_AF=0.0992;AA=G|||;VT=SNP
13	39304279	rs2197887	A	G	100	PASS	AC=2188;AF=0.436901;AN=5008;NS=2504;DP=16931;EAS_AF=0.5079;AMR_AF=0.5937;AFR_AF=0.0794;EUR_AF=0.6799;SAS_AF=0.4857;AA=A|||;VT=SNP
13	39304670	rs9548442	A	T	100	PASS	AC=848;AF=0.169329;AN=5008;NS=2504;DP=17816;EAS_AF=0.2321;AMR_AF=0.0965;AFR_AF=0.1846;EUR_AF=0.0984;SAS_AF=0.2086;AA=A|||;VT=SNP
13	39304814	rs2442359	G	A	100	PASS	AC=2368;AF=0.472843;AN=5008;NS=2504;DP=19151;EAS_AF=0.5089;AMR_AF=0.5994;AFR_AF=0.211;EUR_AF=0.6809;SAS_AF=0.4857;AA=G|||;VT=SNP
13	39305383	rs2496448	A	G	100	PASS	AC=2327;AF=0.464657;AN=5008;NS=2504;DP=16527;EAS_AF=0.5089;AMR_AF=0.5965;AFR_AF=0.1815;EUR_AF=0.6809;SAS_AF=0.4857;AA=A|||;VT=SNP
13	39305413	rs2496449	T	C	100	PASS	AC=2294;AF=0.458067;AN=5008;NS=2504;DP=16759;EAS_AF=0.5089;AMR_AF=0.5937;AFR_AF=0.1581;EUR_AF=0.6809;SAS_AF=0.4857;AA=T|||;VT=SNP
13	39305418	rs7986078	A	T	100	PASS	AC=848;AF=0.169329;AN=5008;NS=2504;DP=16881;EAS_AF=0.2321;AMR_AF=0.0965;AFR_AF=0.1846;EUR_AF=0.0984;SAS_AF=0.2086;AA=A|||;VT=SNP
13	39305675	rs73184741	C	T	100	PASS	AC=295;AF=0.0589058;AN=5008;NS=2504;DP=17413;EAS_AF=0.0704;AMR_AF=0.1009;AFR_AF=0.0393;EUR_AF=0.0726;SAS_AF=0.0297;AA=C|||;VT=SNP
13	39306409	rs9315612	G	C	100	PASS	AC=821;AF=0.163938;AN=5008;NS=2504;DP=17452;EAS_AF=0.2321;AMR_AF=0.098;AFR_AF=0.1634;EUR_AF=0.0984;SAS_AF=0.2086;AA=G|||;VT=SNP
13	39306464	rs2496450	A	G	100	PASS	AC=3790;AF=0.756789;AN=5008;NS=2504;DP=18530;EAS_AF=0.7411;AMR_AF=0.7277;AFR_AF=0.8116;EUR_AF=0.7813;SAS_AF=0.6943;AA=G|||;VT=SNP
13	39306690	rs9532272	G	A	100	PASS	AC=1148;AF=0.229233;AN=5008;NS=2504;DP=17435;EAS_AF=0.2431;AMR_AF=0.2277;AFR_AF=0.0401;EUR_AF=0.4433;SAS_AF=0.2515;AA=G|||;VT=SNP
13	39307025	rs2496451	T	G	100	PASS	AC=2255;AF=0.45028;AN=5008;NS=2504;DP=18739;EAS_AF=0.4722;AMR_AF=0.5461;AFR_AF=0.1815;EUR_AF=0.6809;SAS_AF=0.4857;AA=T|||;VT=SNP
13	39307124	rs77363972	A	G	100	PASS	AC=479;AF=0.095647;AN=5008;NS=2504;DP=19230;EAS_AF=0.1042;AMR_AF=0.0893;AFR_AF=0.0098;EUR_AF=0.0964;SAS_AF=0.2065;AA=A|||;VT=SNP
13	39307774	rs2496452	A	T	100	PASS	AC=4277;AF=0.854034;AN=5008;NS=2504;DP=16707;EAS_AF=0.8085;AMR_AF=0.7767;AFR_AF=0.8752;EUR_AF=0.8797;SAS_AF=0.9008;AA=T|||;VT=SNP
13	39307884	rs9548443	A	G	100	PASS	AC=2117;AF=0.422724;AN=5008;NS=2504;DP=15477;EAS_AF=0.4722;AMR_AF=0.5432;AFR_AF=0.0794;EUR_AF=0.6799;SAS_AF=0.4857;AA=A|||;VT=SNP
13	39308788	rs2218721	T	A	100	PASS	AC=3768;AF=0.752396;AN=5008;NS=2504;DP=16000;EAS_AF=0.7431;AMR_AF=0.7291;AFR_AF=0.7935;EUR_AF=0.7803;SAS_AF=0.6943;AA=A|||;VT=SNP
13	39309520	rs2496453	G	A	100	PASS	AC=3838;AF=0.766374;AN=5008;NS=2504;DP=14929;EAS_AF=0.7431;AMR_AF=0.7305;AFR_AF=0.8964;EUR_AF=0.7674;SAS_AF=0.6391;AA=A|||;VT=SNP
13	39310195	rs9532273	T	C	100	PASS	AC=2111;AF=0.421526;AN=5008;NS=2504;DP=17448;EAS_AF=0.5099;AMR_AF=0.5821;AFR_AF=0.0779;EUR_AF=0.664;SAS_AF=0.4315;AA=T|||;VT=SNP
13	39310746	rs9576606	A	G	100	PASS	AC=847;AF=0.169129;AN=5008;NS=2504;DP=15802;EAS_AF=0.2321;AMR_AF=0.0994;AFR_AF=0.177;EUR_AF=0.1044;SAS_AF=0.2096;AA=A|||;VT=SNP
13	39313501	rs17058536	C	T	100	PASS	AC=470;AF=0.0938498;AN=5008;NS=2504;DP=19302;EAS_AF=0.1022;AMR_AF=0.0893;AFR_AF=0.0091;EUR_AF=0.0905;SAS_AF=0.2065;AA=C|||;VT=SNP
13	39313659	rs9576607	G	A	100	PASS	AC=846;AF=0.16893;AN=5008;NS=2504;DP=19172;EAS_AF=0.2321;AMR_AF=0.0994;AFR_AF=0.177;EUR_AF=0.1044;SAS_AF=0.2086;AA=g|||;VT=SNP
13	39313967	rs2442357	T	C	100	PASS	AC=3688;AF=0.736422;AN=5008;NS=2504;DP=19876;EAS_AF=0.7421;AMR_AF=0.719;AFR_AF=0.7874;EUR_AF=0.7704;SAS_AF=0.6391;AA=T|||;VT=SNP
13	39316673	rs7991344	G	A	100	PASS	AC=471;AF=0.0940495;AN=5008;NS=2504;DP=18581;EAS_AF=0.1022;AMR_AF=0.0893;AFR_AF=0.0091;EUR_AF=0.0915;SAS_AF=0.2065;AA=G|||;VT=SNP
13	39316950	rs9548444	G	T	100	PASS	AC=2035;AF=0.40635;AN=5008;NS=2504;DP=19531;EAS_AF=0.4702;AMR_AF=0.5317;AFR_AF=0.0787;EUR_AF=0.664;SAS_AF=0.4294;AA=G|||;VT=SNP
13	39317053	rs2442356	G	A	100	PASS	AC=3597;AF=0.718251;AN=5008;NS=2504;DP=19412;EAS_AF=0.7034;AMR_AF=0.67;AFR_AF=0.7738;EUR_AF=0.7704;SAS_AF=0.6391;AA=A|||;VT=SNP
13	39318389	rs57385324	C	A	100	PASS	AC=474;AF=0.0946486;AN=5008;NS=2504;DP=8754;EAS_AF=0.1032;AMR_AF=0.0908;AFR_AF=0.0091;EUR_AF=0.0944;SAS_AF=0.2045;AA=C|||;VT=SNP
13	39318681	rs2442354	C	T	100	PASS	AC=3557;AF=0.710264;AN=5008;NS=2504;DP=14017;EAS_AF=0.7004;AMR_AF=0.7003;AFR_AF=0.7738;EUR_AF=0.7296;SAS_AF=0.6217;AA=T|||;VT=SNP
13	39318716	rs61949790	C	T	100	PASS	AC=833;AF=0.166334;AN=5008;NS=2504;DP=14268;EAS_AF=0.2282;AMR_AF=0.0994;AFR_AF=0.1664;EUR_AF=0.1044;SAS_AF=0.2137;AA=C|||;VT=SNP
13	39318722	rs9576608	G	A	100	PASS	AC=854;AF=0.170527;AN=5008;NS=2504;DP=14458;EAS_AF=0.2282;AMR_AF=0.0994;AFR_AF=0.1823;EUR_AF=0.1044;SAS_AF=0.2137;AA=G|||;VT=SNP
13	39319654	rs2442353	G	T	100	PASS	AC=3521;AF=0.703075;AN=5008;NS=2504;DP=15512;EAS_AF=0.7014;AMR_AF=0.7219;AFR_AF=0.6853;EUR_AF=0.7664;SAS_AF=0.6503;AA=G|||;VT=SNP
13	39320158	rs28502478	G	A	100	PASS	AC=552;AF=0.110224;AN=5008;NS=2504;DP=18284;EAS_AF=0.1548;AMR_AF=0.111;AFR_AF=0.0635;EUR_AF=0.1163;SAS_AF=0.1207;AA=G|||;VT=SNP
13	39320761	rs1037254	A	G	100	PASS	AC=2226;AF=0.444489;AN=5008;NS=2504;DP=19152;EAS_AF=0.5119;AMR_AF=0.6138;AFR_AF=0.1868;EUR_AF=0.6233;SAS_AF=0.4192;AA=A|||;VT=SNP
13	39321365	rs11147729	T	C	100	PASS	AC=2131;AF=0.425519;AN=5008;NS=2504;DP=18498;EAS_AF=0.3522;AMR_AF=0.6643;AFR_AF=0.1293;EUR_AF=0.6978;SAS_AF=0.4519;AA=T|||;VT=SNP
13	39321442	rs11147730	A	G	100	PASS	AC=2228;AF=0.444888;AN=5008;NS=2504;DP=17679;EAS_AF=0.3522;AMR_AF=0.6671;AFR_AF=0.1989;EUR_AF=0.6998;SAS_AF=0.453;AA=A|||;VT=SNP
13	39322341	rs2122210	G	A	100	PASS	AC=4081;AF=0.814896;AN=5008;NS=2504;DP=20408;EAS_AF=0.8968;AMR_AF=0.8718;AFR_AF=0.6989;EUR_AF=0.8837;SAS_AF=0.7761;AA=A|||;VT=SNP
13	39322604	rs9566361	C	T	100	PASS	AC=850;AF=0.169728;AN=5008;NS=2504;DP=19614;EAS_AF=0.2321;AMR_AF=0.0965;AFR_AF=0.1838;EUR_AF=0.1074;SAS_AF=0.2025;AA=C|||;VT=SNP
13	39323017	rs61949791	T	G	100	PASS	AC=925;AF=0.184704;AN=5008;NS=2504;DP=21288;EAS_AF=0.2321;AMR_AF=0.1167;AFR_AF=0.1853;EUR_AF=0.1471;SAS_AF=0.2219;AA=T|||;VT=SNP
13	39323406	rs2122209	C	G	100	PASS	AC=2196;AF=0.438498;AN=5008;NS=2504;DP=19574;EAS_AF=0.3244;AMR_AF=0.6427;AFR_AF=0.1649;EUR_AF=0.7326;SAS_AF=0.4785;AA=C|||;VT=SNP
13	39324093	rs9548446	T	C	100	PASS	AC=867;AF=0.173123;AN=5008;NS=2504;DP=17956;EAS_AF=0.0774;AMR_AF=0.2147;AFR_AF=0.0461;EUR_AF=0.3897;SAS_AF=0.1912;AA=T|||;VT=SNP
13	39325028	rs2496392	G	A	100	PASS	AC=430;AF=0.0858626;AN=5008;NS=2504;DP=18404;EAS_AF=0.1468;AMR_AF=0.0202;AFR_AF=0.1536;EUR_AF=0.0288;SAS_AF=0.0368;AA=G|||;VT=SNP
13	39325655	rs9603415	G	A	100	PASS	AC=312;AF=0.0623003;AN=5008;NS=2504;DP=16363;EAS_AF=0.1468;AMR_AF=0.0159;AFR_AF=0.0666;EUR_AF=0.0288;SAS_AF=0.0368;AA=G|||;VT=SNP
13	39325788	rs76323716	G	A	100	PASS	AC=475;AF=0.0948482;AN=5008;NS=2504;DP=18317;EAS_AF=0.1022;AMR_AF=0.0951;AFR_AF=0.0091;EUR_AF=0.0944;SAS_AF=0.2035;AA=G|||;VT=SNP
13	39326255	rs9576611	G	A	100	PASS	AC=993;AF=0.198283;AN=5008;NS=2504;DP=17436;EAS_AF=0.2589;AMR_AF=0.1614;AFR_AF=0.1967;EUR_AF=0.1083;SAS_AF=0.2566;AA=A|||;VT=SNP
13	39328541	rs7318271	A	G	100	PASS	AC=952;AF=0.190096;AN=5008;NS=2504;DP=18379;EAS_AF=0.251;AMR_AF=0.1556;AFR_AF=0.18;EUR_AF=0.1113;SAS_AF=0.2464;AA=A|||;VT=SNP
13	39330115	rs9603416	T	A	100	PASS	AC=1383;AF=0.276158;AN=5008;NS=2504;DP=17819;EAS_AF=0.4077;AMR_AF=0.3372;AFR_AF=0.118;EUR_AF=0.3032;SAS_AF=0.2832;AA=T|||;VT=SNP
13	39330414	rs61949814	G	A	100	PASS	AC=470;AF=0.0938498;AN=5008;NS=2504;DP=20034;EAS_AF=0.0337;AMR_AF=0.255;AFR_AF=0.0068;EUR_AF=0.1421;SAS_AF=0.1094;AA=G|||;VT=SNP
13	39331723	rs34692381	C	T	100	PASS	AC=849;AF=0.169529;AN=5008;NS=2504;DP=20833;EAS_AF=0.0774;AMR_AF=0.2161;AFR_AF=0.0424;EUR_AF=0.3787;SAS_AF=0.1881;AA=C|||;VT=SNP
13	39332670	rs9548447	G	T	100	PASS	AC=3730;AF=0.744808;AN=5008;NS=2504;DP=16937;EAS_AF=0.749;AMR_AF=0.8271;AFR_AF=0.584;EUR_AF=0.8867;SAS_AF=0.7536;AA=g|||;VT=SNP
13	39334524	rs12427453	A	T	100	PASS	AC=118;AF=0.0235623;AN=5008;NS=2504;DP=16143;EAS_AF=0.0069;AMR_AF=0.0836;AFR_AF=0.0076;EUR_AF=0.0258;SAS_AF=0.0174;AA=A|||;VT=SNP
13	39335046	rs9603418	G	A	100	PASS	AC=1461;AF=0.291733;AN=5008;NS=2504;DP=13800;EAS_AF=0.4444;AMR_AF=0.3876;AFR_AF=0.1218;EUR_AF=0.3022;SAS_AF=0.2853;AA=G|||;VT=SNP
13	39337187	rs2496400	G	T	100	PASS	AC=546;AF=0.109026;AN=5008;NS=2504;DP=16253;EAS_AF=0.0972;AMR_AF=0.0879;AFR_AF=0.0893;EUR_AF=0.0825;SAS_AF=0.1902;AA=G|||;VT=SNP
13	39338062	rs9532275	A	G	100	PASS	AC=852;AF=0.170128;AN=5008;NS=2504;DP=18123;EAS_AF=0.0774;AMR_AF=0.2161;AFR_AF=0.0439;EUR_AF=0.3787;SAS_AF=0.1892;AA=A|||;VT=SNP
13	39338981	rs9603419	G	A	100	PASS	AC=986;AF=0.196885;AN=5008;NS=2504;DP=18518;EAS_AF=0.4107;AMR_AF=0.1369;AFR_AF=0.1127;EUR_AF=0.1581;SAS_AF=0.1728;AA=G|||;VT=SNP
13	39339143	rs9548448	G	A	100	PASS	AC=1599;AF=0.319289;AN=5008;NS=2504;DP=14871;EAS_AF=0.2609;AMR_AF=0.4625;AFR_AF=0.2141;EUR_AF=0.3479;SAS_AF=0.3906;AA=G|||;VT=SNP
13	39339345	rs3125306	C	A	100	PASS	AC=547;AF=0.109225;AN=5008;NS=2504;DP=15883;EAS_AF=0.0972;AMR_AF=0.0879;AFR_AF=0.0893;EUR_AF=0.0835;SAS_AF=0.1902;AA=C|||;VT=SNP
13	39340211	rs2442361	A	G	100	PASS	AC=4259;AF=0.850439;AN=5008;NS=2504;DP=16278;EAS_AF=0.8462;AMR_AF=0.9135;AFR_AF=0.6475;EUR_AF=0.9831;SAS_AF=0.9479;AA=G|||;VT=SNP
13	39340418	rs12865228	T	G	100	PASS	AC=988;AF=0.197284;AN=5008;NS=2504;DP=18070;EAS_AF=0.4107;AMR_AF=0.134;AFR_AF=0.1157;EUR_AF=0.1581;SAS_AF=0.1728;AA=T|||;VT=SNP
13	39341638	rs12020645	C	A	100	PASS	AC=879;AF=0.175519;AN=5008;NS=2504;DP=19859;EAS_AF=0.0774;AMR_AF=0.2176;AFR_AF=0.0643;EUR_AF=0.3777;SAS_AF=0.1892;AA=C|||;VT=SNP
13	39342014	rs1466108	T	C	100	PASS	AC=4258;AF=0.85024;AN=5008;NS=2504;DP=18017;EAS_AF=0.8462;AMR_AF=0.9135;AFR_AF=0.6467;EUR_AF=0.9831;SAS_AF=0.9479;AA=C|||;VT=SNP
13	39343386	rs4941897	T	C	100	PASS	AC=1516;AF=0.302716;AN=5008;NS=2504;DP=17785;EAS_AF=0.2609;AMR_AF=0.4553;AFR_AF=0.1793;EUR_AF=0.3419;SAS_AF=0.364;AA=T|||;VT=SNP
13	39343477	rs1551026	T	G	100	PASS	AC=547;AF=0.109225;AN=5008;NS=2504;DP=17629;EAS_AF=0.0972;AMR_AF=0.0879;AFR_AF=0.0885;EUR_AF=0.0835;SAS_AF=0.1912;AA=T|||;VT=SNP
13	39343822	rs9603422	C	T	100	PASS	AC=710;AF=0.141773;AN=5008;NS=2504;DP=14813;EAS_AF=0.1617;AMR_AF=0.0591;AFR_AF=0.2057;EUR_AF=0.1143;SAS_AF=0.1217;AA=C|||;VT=SNP;EX_TARGET
13	39344057	rs76272662	G	A	100	PASS	AC=376;AF=0.0750799;AN=5008;NS=2504;DP=12178;EAS_AF=0.2103;AMR_AF=0.0389;AFR_AF=0.0318;EUR_AF=0.0457;SAS_AF=0.0501;AA=G|||;VT=SNP
13	39344201	rs4941898	T	C	100	PASS	AC=3696;AF=0.738019;AN=5008;NS=2504;DP=5212;EAS_AF=0.749;AMR_AF=0.8256;AFR_AF=0.5469;EUR_AF=0.8996;SAS_AF=0.7566;AA=T|||;VT=SNP
13	39344344	rs2034421	G	T	100	PASS	AC=4257;AF=0.85004;AN=5008;NS=2504;DP=5912;EAS_AF=0.8462;AMR_AF=0.9135;AFR_AF=0.6467;EUR_AF=0.9821;SAS_AF=0.9479;AA=T|||;VT=SNP
13	39344909	rs2496402	C	G	100	PASS	AC=543;AF=0.108427;AN=5008;NS=2504;DP=13648;EAS_AF=0.0972;AMR_AF=0.085;AFR_AF=0.087;EUR_AF=0.0835;SAS_AF=0.1912;AA=C|||;VT=SNP
13	39345787	rs4356348	A	C	100	PASS	AC=4466;AF=0.891773;AN=5008;NS=2504;DP=16297;EAS_AF=0.9028;AMR_AF=0.915;AFR_AF=0.913;EUR_AF=0.9165;SAS_AF=0.8098;AA=C|||;VT=SNP
13	39346187	rs9548449	T	C	100	PASS	AC=2479;AF=0.495008;AN=5008;NS=2504;DP=14344;EAS_AF=0.3393;AMR_AF=0.6816;AFR_AF=0.264;EUR_AF=0.7406;SAS_AF=0.5828;AA=T|||;VT=SNP
13	39346192	rs9548450	T	A	100	PASS	AC=883;AF=0.176318;AN=5008;NS=2504;DP=14322;EAS_AF=0.0774;AMR_AF=0.2176;AFR_AF=0.0673;EUR_AF=0.3797;SAS_AF=0.1871;AA=T|||;VT=SNP
13	39346443	rs9548451	G	C	100	PASS	AC=3585;AF=0.715855;AN=5008;NS=2504;DP=17008;EAS_AF=0.7113;AMR_AF=0.7767;AFR_AF=0.5197;EUR_AF=0.8986;SAS_AF=0.7546;AA=G|||;VT=SNP
13	39346856	rs7318983	G	A	100	PASS	AC=769;AF=0.153554;AN=5008;NS=2504;DP=14795;EAS_AF=0.1538;AMR_AF=0.0865;AFR_AF=0.3676;EUR_AF=0.0169;SAS_AF=0.0521;AA=G|||;VT=SNP
13	39347048	rs143934474	G	A	100	PASS	AC=436;AF=0.0870607;AN=5008;NS=2504;DP=12939;EAS_AF=0.0982;AMR_AF=0.0793;AFR_AF=0.0083;EUR_AF=0.0835;SAS_AF=0.1912;AA=G|||;VT=SNP
13	39347581	rs9548452	G	A	100	PASS	AC=1617;AF=0.322883;AN=5008;NS=2504;DP=16094;EAS_AF=0.2609;AMR_AF=0.4625;AFR_AF=0.2133;EUR_AF=0.3618;SAS_AF=0.3957;AA=G|||;VT=SNP
13	39347702	rs4429171	C	T	100	PASS	AC=4463;AF=0.891174;AN=5008;NS=2504;DP=18415;EAS_AF=0.9018;AMR_AF=0.915;AFR_AF=0.913;EUR_AF=0.9165;SAS_AF=0.8078;AA=T|||;VT=SNP
13	39348040	rs76884569	G	A	100	PASS	AC=436;AF=0.0870607;AN=5008;NS=2504;DP=12023;EAS_AF=0.0982;AMR_AF=0.0793;AFR_AF=0.0083;EUR_AF=0.0835;SAS_AF=0.1912;AA=G|||;VT=SNP
13	39348112	rs4643178	G	A	100	PASS	AC=3706;AF=0.740016;AN=5008;NS=2504;DP=8668;EAS_AF=0.748;AMR_AF=0.8228;AFR_AF=0.5567;EUR_AF=0.8996;SAS_AF=0.7566;AA=g|||;VT=SNP
13	39348117	rs9548453	A	T	100	PASS	AC=1542;AF=0.307907;AN=5008;NS=2504;DP=8589;EAS_AF=0.2599;AMR_AF=0.4568;AFR_AF=0.2088;EUR_AF=0.338;SAS_AF=0.3548;AA=A|||;VT=SNP
13	39349459	rs7996535	G	A	100	PASS	AC=4444;AF=0.88738;AN=5008;NS=2504;DP=16508;EAS_AF=0.9018;AMR_AF=0.9121;AFR_AF=0.9123;EUR_AF=0.9026;SAS_AF=0.8057;AA=A|||;VT=SNP
13	39349467	rs12584459	T	G	100	PASS	AC=981;AF=0.195887;AN=5008;NS=2504;DP=16486;EAS_AF=0.4107;AMR_AF=0.1297;AFR_AF=0.1112;EUR_AF=0.159;SAS_AF=0.1738;AA=T|||;VT=SNP
13	39350890	rs4526895	A	G	100	PASS	AC=1027;AF=0.205072;AN=5008;NS=2504;DP=14510;EAS_AF=0.4107;AMR_AF=0.134;AFR_AF=0.1407;EUR_AF=0.159;SAS_AF=0.1779;AA=A|||;VT=SNP
13	39351126	rs4528448	A	G	100	PASS	AC=4463;AF=0.891174;AN=5008;NS=2504;DP=13307;EAS_AF=0.9018;AMR_AF=0.9135;AFR_AF=0.9138;EUR_AF=0.9165;SAS_AF=0.8078;AA=G|||;VT=SNP
13	39351386	rs6563633	T	A	100	PASS	AC=3105;AF=0.620008;AN=5008;NS=2504;DP=15543;EAS_AF=0.375;AMR_AF=0.7594;AFR_AF=0.6702;EUR_AF=0.7416;SAS_AF=0.5808;AA=T|||;VT=SNP
13	39352670	rs61306015	G	A	100	PASS	AC=458;AF=0.0914537;AN=5008;NS=2504;DP=18942;EAS_AF=0.0962;AMR_AF=0.0778;AFR_AF=0.0272;EUR_AF=0.0785;SAS_AF=0.1963;AA=G|||;VT=SNP
13	39353238	rs2483421	G	A	100	PASS	AC=492;AF=0.0982428;AN=5008;NS=2504;DP=16514;EAS_AF=0.0625;AMR_AF=0.0476;AFR_AF=0.146;EUR_AF=0.0726;SAS_AF=0.1329;AA=A|||;VT=SNP
13	39354022	rs73184761	A	G	100	PASS	AC=1358;AF=0.271166;AN=5008;NS=2504;DP=18892;EAS_AF=0.2937;AMR_AF=0.281;AFR_AF=0.1967;EUR_AF=0.2734;SAS_AF=0.3395;AA=A|||;VT=SNP
13	39354487	rs7319668	G	A	100	PASS	AC=4196;AF=0.837859;AN=5008;NS=2504;DP=17728;EAS_AF=0.7798;AMR_AF=0.8876;AFR_AF=0.764;EUR_AF=0.9314;SAS_AF=0.8661;AA=A|||;VT=SNP
13	39355316	rs2496404	C	G	100	PASS	AC=4304;AF=0.859425;AN=5008;NS=2504;DP=16873;EAS_AF=0.7331;AMR_AF=0.8501;AFR_AF=0.8805;EUR_AF=0.9493;SAS_AF=0.8753;AA=G|||;VT=SNP
13	39355417	rs2483419	T	A	100	PASS	AC=4204;AF=0.839457;AN=5008;NS=2504;DP=17292;EAS_AF=0.7927;AMR_AF=0.8847;AFR_AF=0.7156;EUR_AF=0.9742;SAS_AF=0.8845;AA=T|||;VT=SNP
13	39355421	rs2496405	A	G	100	PASS	AC=4200;AF=0.838658;AN=5008;NS=2504;DP=17059;EAS_AF=0.7907;AMR_AF=0.8862;AFR_AF=0.7141;EUR_AF=0.9732;SAS_AF=0.8845;AA=A|||;VT=SNP
13	39355842	rs9566362	T	G	100	PASS	AC=627;AF=0.1252;AN=5008;NS=2504;DP=16967;EAS_AF=0.1667;AMR_AF=0.111;AFR_AF=0.0688;EUR_AF=0.1461;SAS_AF=0.1472;AA=T|||;VT=SNP
13	39356507	rs2496406	A	G	100	PASS	AC=2638;AF=0.526757;AN=5008;NS=2504;DP=17737;EAS_AF=0.3284;AMR_AF=0.562;AFR_AF=0.6331;EUR_AF=0.6292;SAS_AF=0.4571;AA=G|||;VT=SNP
13	39359708	rs2483424	A	G	100	PASS	AC=2699;AF=0.538938;AN=5008;NS=2504;DP=17449;EAS_AF=0.3264;AMR_AF=0.5634;AFR_AF=0.6793;EUR_AF=0.6322;SAS_AF=0.455;AA=G|||;VT=SNP
13	39360233	rs9566363	T	C	100	PASS	AC=2005;AF=0.400359;AN=5008;NS=2504;DP=17200;EAS_AF=0.3343;AMR_AF=0.5187;AFR_AF=0.205;EUR_AF=0.6193;SAS_AF=0.4233;AA=T|||;VT=SNP
```
