## Supplementary material for "Characterization of shared and ancestry-specific signals driving complex traits using multi-ancestry fine-mapping": s1_data.bim

```
13	chr13:40169171:A:G	0	40169171	G	A
13	chr13:40170445:C:T	0	40170445	T	C
13	chr13:40170628:C:T	0	40170628	T	C
13	chr13:40171135:G:A	0	40171135	A	G
13	chr13:40171556:G:A	0	40171556	A	G
13	chr13:40171723:A:G	0	40171723	G	A
13	chr13:40171854:A:G	0	40171854	G	A
13	chr13:40172012:G:A	0	40172012	A	G
13	chr13:40172279:C:T	0	40172279	T	C
13	chr13:40172362:T:C	0	40172362	C	T
13	chr13:40172564:T:G	0	40172564	G	T
13	chr13:40172585:G:T	0	40172585	T	G
13	chr13:40172653:G:GC	0	40172653	GC	G
13	chr13:40173968:T:G	0	40173968	G	T
13	chr13:40174794:G:A	0	40174794	A	G
13	chr13:40175076:G:A	0	40175076	A	G
13	chr13:40176463:G:A	0	40176463	A	G
13	chr13:40176971:G:T	0	40176971	T	G
13	chr13:40177430:C:G	0	40177430	G	C
13	chr13:40177498:C:T	0	40177498	T	C
13	chr13:40179231:C:T	0	40179231	T	C
13	chr13:40179644:G:A	0	40179644	A	G
13	chr13:40179858:G:C	0	40179858	C	G
13	chr13:40181504:A:G	0	40181504	G	A
13	chr13:40181885:T:G	0	40181885	G	T
13	chr13:40182022:A:T	0	40182022	T	A
13	chr13:40183467:A:G	0	40183467	G	A
13	chr13:40183634:A:T	0	40183634	T	A
13	chr13:40183756:G:A	0	40183756	A	G
13	chr13:40184071:T:C	0	40184071	C	T
13	chr13:40185636:T:C	0	40185636	C	T
13	chr13:40186708:T:A	0	40186708	A	T
13	chr13:40188419:C:G	0	40188419	G	C
13	chr13:40188461:C:G	0	40188461	G	C
13	chr13:40191007:T:C	0	40191007	C	T
13	chr13:40191467:G:A	0	40191467	A	G
13	chr13:40191977:T:C	0	40191977	C	T
13	chr13:40192212:T:C	0	40192212	C	T
13	chr13:40192434:A:G	0	40192434	G	A
13	chr13:40192525:T:C	0	40192525	C	T
13	chr13:40192699:C:T	0	40192699	T	C
13	chr13:40192935:A:G	0	40192935	G	A
13	chr13:40193580:G:A	0	40193580	A	G
13	chr13:40194589:C:A	0	40194589	A	C
13	chr13:40195002:C:G	0	40195002	G	C
13	chr13:40195026:T:C	0	40195026	C	T
13	chr13:40195052:A:T	0	40195052	T	A
13	chr13:40195561:G:A	0	40195561	A	G
13	chr13:40195760:G:A	0	40195760	A	G
13	chr13:40197092:A:G	0	40197092	G	A
13	chr13:40197373:A:G	0	40197373	G	A
13	chr13:40197552:G:A	0	40197552	A	G
13	chr13:40197848:G:A	0	40197848	A	G
13	chr13:40198035:T:C	0	40198035	C	T
13	chr13:40198266:G:A	0	40198266	A	G
13	chr13:40198973:T:C	0	40198973	C	T
13	chr13:40199116:C:T	0	40199116	T	C
13	chr13:40199148:G:A	0	40199148	A	G
13	chr13:40199498:C:T	0	40199498	T	C
13	chr13:40200215:G:A	0	40200215	A	G
13	chr13:40200371:A:G	0	40200371	G	A
13	chr13:40200394:T:C	0	40200394	C	T
13	chr13:40200730:G:T	0	40200730	T	G
13	chr13:40201066:C:T	0	40201066	T	C
13	chr13:40201201:A:G	0	40201201	G	A
13	chr13:40201461:A:C	0	40201461	C	A
13	chr13:40201997:A:G	0	40201997	G	A
13	chr13:40202801:G:A	0	40202801	A	G
13	chr13:40202825:C:T	0	40202825	T	C
13	chr13:40203718:T:C	0	40203718	C	T
13	chr13:40203736:G:A	0	40203736	A	G
13	chr13:40204682:A:G	0	40204682	G	A
13	chr13:40205358:TA:T	0	40205358	T	TA
13	chr13:40205849:T:C	0	40205849	C	T
13	chr13:40206482:T:C	0	40206482	C	T
13	chr13:40207369:A:G	0	40207369	G	A
13	chr13:40207530:A:G	0	40207530	G	A
13	chr13:40207725:C:A	0	40207725	A	C
13	chr13:40207888:T:C	0	40207888	C	T
13	chr13:40208587:A:G	0	40208587	G	A
13	chr13:40208692:A:G	0	40208692	G	A
13	chr13:40209041:G:T	0	40209041	T	G
13	chr13:40209152:G:C	0	40209152	C	G
13	chr13:40209186:C:T	0	40209186	T	C
13	chr13:40209419:C:T	0	40209419	T	C
13	chr13:40210853:A:G	0	40210853	G	A
13	chr13:40212098:G:A	0	40212098	A	G
13	chr13:40212887:T:C	0	40212887	C	T
13	chr13:40212899:G:C	0	40212899	C	G
13	chr13:40214827:T:A	0	40214827	A	T
13	chr13:40214866:G:T	0	40214866	T	G
13	chr13:40214955:G:A	0	40214955	A	G
13	chr13:40215346:A:T	0	40215346	T	A
13	chr13:40215679:T:C	0	40215679	C	T
13	chr13:40215788:T:C	0	40215788	C	T
13	chr13:40215940:G:T	0	40215940	T	G
13	chr13:40216164:A:G	0	40216164	G	A
13	chr13:40217060:T:TTGTTGTTGC	0	40217060	TTGTTGTTGC	T
13	chr13:40217196:T:C	0	40217196	C	T
13	chr13:40217290:C:T	0	40217290	T	C
13	chr13:40217733:G:A	0	40217733	A	G
13	chr13:40219976:T:C	0	40219976	C	T
13	chr13:40220367:C:T	0	40220367	T	C
13	chr13:40220402:A:G	0	40220402	G	A
13	chr13:40220445:A:C	0	40220445	C	A
13	chr13:40220518:A:G	0	40220518	G	A
13	chr13:40220938:G:T	0	40220938	T	G
13	chr13:40221187:TAC:T	0	40221187	T	TAC
13	chr13:40221196:C:T	0	40221196	T	C
13	chr13:40221290:C:T	0	40221290	T	C
13	chr13:40221607:C:T	0	40221607	T	C
13	chr13:40223619:A:G	0	40223619	G	A
13	chr13:40223921:G:A	0	40223921	A	G
13	chr13:40224185:G:A	0	40224185	A	G
13	chr13:40224727:G:C	0	40224727	C	G
13	chr13:40224929:T:C	0	40224929	C	T
13	chr13:40224972:C:T	0	40224972	T	C
13	chr13:40225138:C:T	0	40225138	T	C
13	chr13:40225385:T:C	0	40225385	C	T
13	chr13:40225761:T:C	0	40225761	C	T
13	chr13:40227051:T:C	0	40227051	C	T
13	chr13:40227077:A:G	0	40227077	G	A
13	chr13:40227228:A:G	0	40227228	G	A
13	chr13:40227363:G:A	0	40227363	A	G
13	chr13:40227715:C:A	0	40227715	A	C
13	chr13:40228811:T:C	0	40228811	C	T
13	chr13:40229141:G:A	0	40229141	A	G
13	chr13:40229557:C:T	0	40229557	T	C
13	chr13:40229848:T:C	0	40229848	C	T
13	chr13:40230481:C:A	0	40230481	A	C
13	chr13:40230494:A:T	0	40230494	T	A
13	chr13:40230590:C:A	0	40230590	A	C
13	chr13:40230699:A:G	0	40230699	G	A
13	chr13:40231573:T:C	0	40231573	C	T
13	chr13:40232218:G:A	0	40232218	A	G
13	chr13:40232971:A:G	0	40232971	G	A
13	chr13:40233052:G:T	0	40233052	T	G
13	chr13:40233346:G:C	0	40233346	C	G
13	chr13:40233962:G:A	0	40233962	A	G
13	chr13:40234162:C:G	0	40234162	G	C
13	chr13:40234230:T:A	0	40234230	A	T
13	chr13:40234239:A:G	0	40234239	G	A
13	chr13:40234415:C:T	0	40234415	T	C
13	chr13:40234483:G:A	0	40234483	A	G
13	chr13:40234712:T:A	0	40234712	A	T
13	chr13:40234993:G:T	0	40234993	T	G
13	chr13:40236777:C:G	0	40236777	G	C
13	chr13:40238158:G:A	0	40238158	A	G
13	chr13:40238350:G:T	0	40238350	T	G
13	chr13:40239339:G:T	0	40239339	T	G
13	chr13:40239557:G:A	0	40239557	A	G
13	chr13:40239564:G:C	0	40239564	C	G
13	chr13:40239950:C:A	0	40239950	A	C
13	chr13:40240173:C:T	0	40240173	T	C
13	chr13:40240389:A:T	0	40240389	T	A
13	chr13:40240564:G:C	0	40240564	C	G
13	chr13:40241149:C:T	0	40241149	T	C
13	chr13:40242245:A:G	0	40242245	G	A
13	chr13:40243614:T:C	0	40243614	C	T
13	chr13:40243652:A:G	0	40243652	G	A
13	chr13:40243680:G:A	0	40243680	A	G
13	chr13:40243973:C:A	0	40243973	A	C
13	chr13:40244147:C:T	0	40244147	T	C
13	chr13:40244329:G:A	0	40244329	A	G
13	chr13:40244516:T:C	0	40244516	C	T
13	chr13:40244679:G:T	0	40244679	T	G
13	chr13:40245702:G:A	0	40245702	A	G
13	chr13:40246396:C:T	0	40246396	T	C
13	chr13:40246982:T:G	0	40246982	G	T
13	chr13:40247089:G:T	0	40247089	T	G
13	chr13:40247268:C:A	0	40247268	A	C
13	chr13:40247802:C:A	0	40247802	A	C
13	chr13:40248116:G:A	0	40248116	A	G
13	chr13:40248268:T:A	0	40248268	A	T
13	chr13:40249091:A:G	0	40249091	G	A
13	chr13:40249123:G:C	0	40249123	C	G
13	chr13:40249489:C:T	0	40249489	T	C
13	chr13:40249629:A:G	0	40249629	G	A
13	chr13:40249687:T:G	0	40249687	G	T
13	chr13:40250043:C:T	0	40250043	T	C
13	chr13:40250108:T:C	0	40250108	C	T
13	chr13:40251189:C:G	0	40251189	G	C
13	chr13:40251245:A:G	0	40251245	G	A
13	chr13:40251570:C:T	0	40251570	T	C
13	chr13:40251603:A:G	0	40251603	G	A
13	chr13:40251799:G:C	0	40251799	C	G
13	chr13:40252235:G:C	0	40252235	C	G
13	chr13:40253209:T:C	0	40253209	C	T
13	chr13:40254405:T:A	0	40254405	A	T
13	chr13:40254891:T:G	0	40254891	G	T
13	chr13:40255090:G:A	0	40255090	A	G
13	chr13:40255431:T:C	0	40255431	C	T
13	chr13:40256036:G:A	0	40256036	A	G
13	chr13:40256460:G:C	0	40256460	C	G
13	chr13:40256742:T:G	0	40256742	G	T
13	chr13:40256760:T:C	0	40256760	C	T
13	chr13:40256938:T:C	0	40256938	C	T
13	chr13:40257737:G:A	0	40257737	A	G
13	chr13:40258156:C:T	0	40258156	T	C
13	chr13:40258502:T:A	0	40258502	A	T
13	chr13:40258512:C:G	0	40258512	G	C
13	chr13:40258666:T:A	0	40258666	A	T
13	chr13:40258779:C:T	0	40258779	T	C
13	chr13:40259223:T:C	0	40259223	C	T
13	chr13:40259545:C:T	0	40259545	T	C
13	chr13:40259598:C:T	0	40259598	T	C
13	chr13:40259890:G:A	0	40259890	A	G
13	chr13:40260373:A:G	0	40260373	G	A
13	chr13:40260569:G:A	0	40260569	A	G
13	chr13:40260806:C:T	0	40260806	T	C
13	chr13:40261113:C:T	0	40261113	T	C
13	chr13:40261263:T:G	0	40261263	G	T
13	chr13:40262008:A:T	0	40262008	T	A
13	chr13:40262056:T:C	0	40262056	C	T
13	chr13:40262273:T:A	0	40262273	A	T
13	chr13:40262920:T:C	0	40262920	C	T
13	chr13:40263157:A:G	0	40263157	G	A
13	chr13:40263207:G:A	0	40263207	A	G
13	chr13:40263305:A:G	0	40263305	G	A
13	chr13:40263763:C:G	0	40263763	G	C
13	chr13:40263803:TA:T	0	40263803	T	TA
13	chr13:40264048:CATT:C	0	40264048	C	CATT
13	chr13:40264124:A:G	0	40264124	G	A
13	chr13:40264387:T:G	0	40264387	G	T
13	chr13:40264456:G:T	0	40264456	T	G
13	chr13:40264509:G:A	0	40264509	A	G
13	chr13:40264624:T:A	0	40264624	A	T
13	chr13:40264762:G:A	0	40264762	A	G
13	chr13:40264954:G:A	0	40264954	A	G
13	chr13:40264982:T:C	0	40264982	C	T
13	chr13:40265977:G:C	0	40265977	C	G
13	chr13:40268172:T:A	0	40268172	A	T
13	chr13:40268962:C:T	0	40268962	T	C
13	chr13:40269014:C:T	0	40269014	T	C
13	chr13:40269123:C:T	0	40269123	T	C
13	chr13:40270694:C:T	0	40270694	T	C
13	chr13:40270774:A:G	0	40270774	G	A
13	chr13:40273961:T:C	0	40273961	C	T
13	chr13:40274901:C:T	0	40274901	T	C
13	chr13:40274907:G:A	0	40274907	A	G
13	chr13:40275206:A:G	0	40275206	G	A
13	chr13:40275488:G:A	0	40275488	A	G
13	chr13:40276961:G:A	0	40276961	A	G
13	chr13:40277227:G:A	0	40277227	A	G
13	chr13:40277243:A:G	0	40277243	G	A
13	chr13:40277357:C:T	0	40277357	T	C
13	chr13:40277632:C:T	0	40277632	T	C
13	chr13:40278997:T:C	0	40278997	C	T
13	chr13:40279312:A:G	0	40279312	G	A
13	chr13:40280215:C:T	0	40280215	T	C
13	chr13:40280657:G:A	0	40280657	A	G
13	chr13:40281286:T:G	0	40281286	G	T
13	chr13:40281937:C:T	0	40281937	T	C
13	chr13:40282299:A:T	0	40282299	T	A
13	chr13:40282304:T:C	0	40282304	C	T
13	chr13:40283118:AGATTT:A	0	40283118	A	AGATTT
13	chr13:40283667:C:T	0	40283667	T	C
13	chr13:40283881:T:G	0	40283881	G	T
13	chr13:40284035:T:C	0	40284035	C	T
13	chr13:40284119:A:C	0	40284119	C	A
13	chr13:40284914:G:C	0	40284914	C	G
13	chr13:40285255:A:G	0	40285255	G	A
13	chr13:40285367:T:C	0	40285367	C	T
13	chr13:40285492:T:C	0	40285492	C	T
13	chr13:40285741:A:G	0	40285741	G	A
13	chr13:40287934:C:T	0	40287934	T	C
13	chr13:40288018:T:C	0	40288018	C	T
13	chr13:40289097:T:C	0	40289097	C	T
13	chr13:40289383:C:T	0	40289383	T	C
13	chr13:40289530:A:G	0	40289530	G	A
13	chr13:40289899:G:A	0	40289899	A	G
13	chr13:40290115:A:G	0	40290115	G	A
13	chr13:40290193:T:C	0	40290193	C	T
13	chr13:40290401:T:A	0	40290401	A	T
13	chr13:40290919:T:C	0	40290919	C	T
13	chr13:40290974:G:GAC	0	40290974	GAC	G
13	chr13:40291019:G:C	0	40291019	C	G
13	chr13:40291922:G:A	0	40291922	A	G
13	chr13:40291938:A:T	0	40291938	T	A
13	chr13:40292060:T:C	0	40292060	C	T
13	chr13:40292238:A:G	0	40292238	G	A
13	chr13:40292293:A:G	0	40292293	G	A
13	chr13:40292340:T:C	0	40292340	C	T
13	chr13:40292519:T:G	0	40292519	G	T
13	chr13:40292818:A:G	0	40292818	G	A
13	chr13:40293411:G:A	0	40293411	A	G
13	chr13:40293527:A:G	0	40293527	G	A
13	chr13:40293676:C:T	0	40293676	T	C
13	chr13:40293700:G:T	0	40293700	T	G
13	chr13:40293786:G:T	0	40293786	T	G
13	chr13:40293828:A:G	0	40293828	G	A
13	chr13:40293851:A:G	0	40293851	G	A
13	chr13:40294167:A:G	0	40294167	G	A
13	chr13:40294241:G:C	0	40294241	C	G
13	chr13:40294911:T:G	0	40294911	G	T
13	chr13:40295345:T:C	0	40295345	C	T
13	chr13:40295835:T:A	0	40295835	A	T
13	chr13:40296100:G:T	0	40296100	T	G
13	chr13:40296123:A:G	0	40296123	G	A
13	chr13:40296138:C:T	0	40296138	T	C
13	chr13:40296426:T:A	0	40296426	A	T
13	chr13:40296587:T:C	0	40296587	C	T
13	chr13:40297462:C:T	0	40297462	T	C
13	chr13:40297500:A:G	0	40297500	G	A
13	chr13:40297907:TTCTC:T	0	40297907	T	TTCTC
13	chr13:40297974:G:A	0	40297974	A	G
13	chr13:40298920:T:C	0	40298920	C	T
13	chr13:40298942:T:G	0	40298942	G	T
13	chr13:40299058:G:A	0	40299058	A	G
13	chr13:40299075:T:C	0	40299075	C	T
13	chr13:40299553:T:C	0	40299553	C	T
13	chr13:40299767:G:A	0	40299767	A	G
13	chr13:40300637:A:G	0	40300637	G	A
13	chr13:40300699:G:A	0	40300699	A	G
13	chr13:40301112:T:C	0	40301112	C	T
13	chr13:40301115:C:T	0	40301115	T	C
13	chr13:40301351:C:T	0	40301351	T	C
13	chr13:40301566:TC:T	0	40301566	T	TC
13	chr13:40302307:T:C	0	40302307	C	T
13	chr13:40302807:G:T	0	40302807	T	G
13	chr13:40303184:T:C	0	40303184	C	T
13	chr13:40303846:C:T	0	40303846	T	C
13	chr13:40304134:A:T	0	40304134	T	A
13	chr13:40304310:A:G	0	40304310	G	A
13	chr13:40304346:T:C	0	40304346	C	T
13	chr13:40304408:C:T	0	40304408	T	C
13	chr13:40304618:C:G	0	40304618	G	C
13	chr13:40304865:G:C	0	40304865	C	G
13	chr13:40304988:T:A	0	40304988	A	T
13	chr13:40305330:A:G	0	40305330	G	A
13	chr13:40305335:A:G	0	40305335	G	A
13	chr13:40305435:C:T	0	40305435	T	C
13	chr13:40306316:G:A	0	40306316	A	G
13	chr13:40307479:AT:A	0	40307479	A	AT
13	chr13:40307481:T:C	0	40307481	C	T
13	chr13:40308032:T:C	0	40308032	C	T
13	chr13:40309187:A:G	0	40309187	G	A
13	chr13:40309268:A:C	0	40309268	C	A
13	chr13:40309926:G:A	0	40309926	A	G
13	chr13:40310586:G:A	0	40310586	A	G
13	chr13:40310983:T:C	0	40310983	C	T
13	chr13:40311289:A:G	0	40311289	G	A
13	chr13:40311783:T:TC	0	40311783	TC	T
13	chr13:40312035:G:A	0	40312035	A	G
13	chr13:40312132:G:A	0	40312132	A	G
13	chr13:40312133:C:T	0	40312133	T	C
13	chr13:40312218:T:C	0	40312218	C	T
13	chr13:40312367:G:T	0	40312367	T	G
13	chr13:40313488:C:T	0	40313488	T	C
13	chr13:40314099:A:T	0	40314099	T	A
13	chr13:40314140:T:C	0	40314140	C	T
13	chr13:40314254:G:A	0	40314254	A	G
13	chr13:40315344:A:G	0	40315344	G	A
13	chr13:40315790:T:G	0	40315790	G	T
13	chr13:40317025:C:G	0	40317025	G	C
13	chr13:40317330:G:A	0	40317330	A	G
13	chr13:40317386:T:C	0	40317386	C	T
13	chr13:40317984:C:T	0	40317984	T	C
13	chr13:40320869:A:C	0	40320869	C	A
13	chr13:40321088:G:A	0	40321088	A	G
13	chr13:40321115:G:A	0	40321115	A	G
13	chr13:40321660:A:G	0	40321660	G	A
13	chr13:40321694:A:G	0	40321694	G	A
13	chr13:40321730:T:C	0	40321730	C	T
13	chr13:40321826:C:G	0	40321826	G	C
13	chr13:40322250:T:C	0	40322250	C	T
13	chr13:40322819:T:G	0	40322819	G	T
13	chr13:40323271:A:G	0	40323271	G	A
13	chr13:40324243:C:T	0	40324243	T	C
13	chr13:40324268:T:C	0	40324268	C	T
13	chr13:40325157:G:T	0	40325157	T	G
13	chr13:40325164:T:C	0	40325164	C	T
13	chr13:40325573:A:G	0	40325573	G	A
13	chr13:40325859:T:C	0	40325859	C	T
13	chr13:40325922:C:T	0	40325922	T	C
13	chr13:40326126:T:G	0	40326126	G	T
13	chr13:40326215:G:GA	0	40326215	GA	G
13	chr13:40326553:T:A	0	40326553	A	T
13	chr13:40327039:G:C	0	40327039	C	G
13	chr13:40327294:T:G	0	40327294	G	T
13	chr13:40327884:C:T	0	40327884	T	C
13	chr13:40328038:T:C	0	40328038	C	T
13	chr13:40328887:A:G	0	40328887	G	A
13	chr13:40329724:T:C	0	40329724	C	T
13	chr13:40330272:G:C	0	40330272	C	G
13	chr13:40330430:C:T	0	40330430	T	C
13	chr13:40332206:C:T	0	40332206	T	C
13	chr13:40332546:G:A	0	40332546	A	G
13	chr13:40332727:G:A	0	40332727	A	G
13	chr13:40333487:G:A	0	40333487	A	G
13	chr13:40334985:G:A	0	40334985	A	G
13	chr13:40335503:A:G	0	40335503	G	A
13	chr13:40335634:G:A	0	40335634	A	G
13	chr13:40336454:A:G	0	40336454	G	A
13	chr13:40337326:T:C	0	40337326	C	T
13	chr13:40337959:T:C	0	40337959	C	T
13	chr13:40339225:G:A	0	40339225	A	G
13	chr13:40340041:C:T	0	40340041	T	C
13	chr13:40340403:G:A	0	40340403	A	G
13	chr13:40342255:G:A	0	40342255	A	G
13	chr13:40342348:CT:C	0	40342348	C	CT
13	chr13:40342381:T:C	0	40342381	C	T
13	chr13:40342440:T:C	0	40342440	C	T
13	chr13:40342580:T:A	0	40342580	A	T
13	chr13:40342663:T:C	0	40342663	C	T
13	chr13:40342787:A:G	0	40342787	G	A
13	chr13:40342788:C:T	0	40342788	T	C
13	chr13:40342790:G:A	0	40342790	A	G
13	chr13:40342962:C:A	0	40342962	A	C
13	chr13:40343322:C:T	0	40343322	T	C
13	chr13:40343683:C:T	0	40343683	T	C
13	chr13:40344113:A:G	0	40344113	G	A
13	chr13:40344177:C:G	0	40344177	G	C
13	chr13:40345110:T:C	0	40345110	C	T
13	chr13:40345377:C:T	0	40345377	T	C
13	chr13:40345694:T:C	0	40345694	C	T
13	chr13:40345788:C:T	0	40345788	T	C
13	chr13:40345791:C:T	0	40345791	T	C
13	chr13:40345808:G:A	0	40345808	A	G
13	chr13:40345867:A:G	0	40345867	G	A
13	chr13:40346638:T:C	0	40346638	C	T
13	chr13:40347200:A:G	0	40347200	G	A
13	chr13:40347971:A:C	0	40347971	C	A
13	chr13:40349045:G:A	0	40349045	A	G
13	chr13:40349222:G:A	0	40349222	A	G
13	chr13:40350391:C:T	0	40350391	T	C
13	chr13:40350785:C:T	0	40350785	T	C
13	chr13:40350901:G:C	0	40350901	C	G
13	chr13:40351988:A:G	0	40351988	G	A
13	chr13:40352055:T:C	0	40352055	C	T
13	chr13:40352476:C:T	0	40352476	T	C
13	chr13:40352507:C:T	0	40352507	T	C
13	chr13:40353202:A:G	0	40353202	G	A
13	chr13:40354065:G:T	0	40354065	T	G
13	chr13:40354480:C:A	0	40354480	A	C
13	chr13:40354984:T:C	0	40354984	C	T
13	chr13:40355012:A:G	0	40355012	G	A
13	chr13:40355202:G:A	0	40355202	A	G
13	chr13:40355310:G:A	0	40355310	A	G
13	chr13:40355594:T:C	0	40355594	C	T
13	chr13:40355777:A:G	0	40355777	G	A
13	chr13:40356322:C:A	0	40356322	A	C
13	chr13:40356672:G:A	0	40356672	A	G
13	chr13:40356687:G:C	0	40356687	C	G
13	chr13:40357734:A:G	0	40357734	G	A
13	chr13:40361461:GA:G	0	40361461	G	GA
13	chr13:40362429:G:A	0	40362429	A	G
13	chr13:40362664:G:A	0	40362664	A	G
13	chr13:40362996:G:A	0	40362996	A	G
13	chr13:40365147:C:T	0	40365147	T	C
13	chr13:40366712:T:A	0	40366712	A	T
13	chr13:40367128:C:T	0	40367128	T	C
13	chr13:40367343:T:C	0	40367343	C	T
13	chr13:40368758:C:T	0	40368758	T	C
13	chr13:40368892:A:C	0	40368892	C	A
13	chr13:40369385:T:C	0	40369385	C	T
13	chr13:40369658:A:T	0	40369658	T	A
13	chr13:40370619:TAG:T	0	40370619	T	TAG
13	chr13:40371178:C:A	0	40371178	A	C
13	chr13:40371437:C:G	0	40371437	G	C
13	chr13:40371653:G:T	0	40371653	T	G
13	chr13:40371877:G:A	0	40371877	A	G
13	chr13:40372607:T:C	0	40372607	C	T
13	chr13:40372856:C:T	0	40372856	T	C
13	chr13:40373678:C:T	0	40373678	T	C
13	chr13:40374014:C:T	0	40374014	T	C
13	chr13:40374190:G:A	0	40374190	A	G
13	chr13:40374366:T:C	0	40374366	C	T
13	chr13:40374587:T:C	0	40374587	C	T
13	chr13:40374869:A:G	0	40374869	G	A
13	chr13:40377011:C:T	0	40377011	T	C
13	chr13:40377577:G:A	0	40377577	A	G
13	chr13:40377683:A:T	0	40377683	T	A
13	chr13:40377751:C:T	0	40377751	T	C
13	chr13:40377777:C:T	0	40377777	T	C
13	chr13:40378165:T:G	0	40378165	G	T
13	chr13:40378268:A:G	0	40378268	G	A
13	chr13:40378352:C:T	0	40378352	T	C
13	chr13:40378636:C:A	0	40378636	A	C
13	chr13:40379095:G:A	0	40379095	A	G
13	chr13:40380178:T:C	0	40380178	C	T
13	chr13:40380353:T:G	0	40380353	G	T
13	chr13:40380431:G:A	0	40380431	A	G
13	chr13:40380745:C:T	0	40380745	T	C
13	chr13:40381643:G:A	0	40381643	A	G
13	chr13:40381762:C:T	0	40381762	T	C
13	chr13:40382406:G:C	0	40382406	C	G
13	chr13:40382679:T:C	0	40382679	C	T
13	chr13:40382709:A:C	0	40382709	C	A
13	chr13:40382989:G:C	0	40382989	C	G
13	chr13:40383552:C:T	0	40383552	T	C
13	chr13:40384026:A:G	0	40384026	G	A
13	chr13:40384316:C:T	0	40384316	T	C
13	chr13:40384416:A:G	0	40384416	G	A
13	chr13:40384686:T:C	0	40384686	C	T
13	chr13:40384734:G:A	0	40384734	A	G
13	chr13:40384916:G:A	0	40384916	A	G
13	chr13:40385050:C:G	0	40385050	G	C
13	chr13:40385297:A:C	0	40385297	C	A
13	chr13:40385357:A:G	0	40385357	G	A
13	chr13:40385607:G:A	0	40385607	A	G
13	chr13:40385931:CA:C	0	40385931	C	CA
13	chr13:40385989:T:C	0	40385989	C	T
13	chr13:40386051:G:A	0	40386051	A	G
13	chr13:40386231:A:G	0	40386231	G	A
13	chr13:40387617:G:C	0	40387617	C	G
13	chr13:40387787:G:C	0	40387787	C	G
13	chr13:40387996:G:A	0	40387996	A	G
13	chr13:40388032:G:A	0	40388032	A	G
13	chr13:40388124:T:C	0	40388124	C	T
13	chr13:40388182:T:C	0	40388182	C	T
13	chr13:40388236:A:T	0	40388236	T	A
13	chr13:40388659:A:C	0	40388659	C	A
13	chr13:40389735:G:C	0	40389735	C	G
13	chr13:40390409:A:G	0	40390409	G	A
13	chr13:40390436:T:G	0	40390436	G	T
13	chr13:40390635:G:A	0	40390635	A	G
13	chr13:40391569:A:G	0	40391569	G	A
13	chr13:40392378:G:A	0	40392378	A	G
13	chr13:40392462:T:C	0	40392462	C	T
13	chr13:40392631:A:G	0	40392631	G	A
13	chr13:40392855:G:A	0	40392855	A	G
13	chr13:40392956:G:A	0	40392956	A	G
13	chr13:40393266:A:G	0	40393266	G	A
13	chr13:40394417:G:A	0	40394417	A	G
13	chr13:40395092:A:G	0	40395092	G	A
13	chr13:40395289:T:C	0	40395289	C	T
13	chr13:40395301:C:T	0	40395301	T	C
13	chr13:40395750:T:C	0	40395750	C	T
13	chr13:40395768:T:G	0	40395768	G	T
13	chr13:40396337:T:A	0	40396337	A	T
13	chr13:40397023:A:T	0	40397023	T	A
13	chr13:40397621:C:T	0	40397621	T	C
13	chr13:40397948:T:C	0	40397948	C	T
13	chr13:40398657:C:T	0	40398657	T	C
13	chr13:40398766:C:T	0	40398766	T	C
13	chr13:40398781:T:C	0	40398781	C	T
13	chr13:40400231:T:A	0	40400231	A	T
13	chr13:40400868:A:G	0	40400868	G	A
13	chr13:40401158:G:A	0	40401158	A	G
13	chr13:40401235:T:C	0	40401235	C	T
13	chr13:40401800:C:T	0	40401800	T	C
13	chr13:40401897:C:T	0	40401897	T	C
13	chr13:40402112:T:C	0	40402112	C	T
13	chr13:40402370:C:T	0	40402370	T	C
13	chr13:40402891:T:C	0	40402891	C	T
13	chr13:40403211:T:C	0	40403211	C	T
13	chr13:40403667:C:A	0	40403667	A	C
13	chr13:40403978:G:A	0	40403978	A	G
13	chr13:40404197:A:G	0	40404197	G	A
13	chr13:40404230:G:A	0	40404230	A	G
13	chr13:40404829:G:C	0	40404829	C	G
13	chr13:40405103:A:G	0	40405103	G	A
13	chr13:40405882:C:T	0	40405882	T	C
13	chr13:40406215:A:G	0	40406215	G	A
13	chr13:40406318:G:T	0	40406318	T	G
13	chr13:40406550:G:A	0	40406550	A	G
13	chr13:40407186:G:A	0	40407186	A	G
13	chr13:40408076:C:T	0	40408076	T	C
13	chr13:40408739:C:T	0	40408739	T	C
13	chr13:40409678:C:T	0	40409678	T	C
13	chr13:40410464:A:G	0	40410464	G	A
13	chr13:40410561:C:T	0	40410561	T	C
13	chr13:40410775:A:G	0	40410775	G	A
13	chr13:40411660:C:T	0	40411660	T	C
13	chr13:40412511:T:C	0	40412511	C	T
13	chr13:40412663:C:A	0	40412663	A	C
13	chr13:40412908:A:T	0	40412908	T	A
13	chr13:40412914:G:A	0	40412914	A	G
13	chr13:40413053:A:G	0	40413053	G	A
13	chr13:40413748:C:G	0	40413748	G	C
13	chr13:40413910:G:A	0	40413910	A	G
13	chr13:40414162:T:C	0	40414162	C	T
13	chr13:40414716:A:T	0	40414716	T	A
13	chr13:40415239:T:C	0	40415239	C	T
13	chr13:40415241:C:T	0	40415241	T	C
13	chr13:40415323:T:C	0	40415323	C	T
13	chr13:40415537:C:T	0	40415537	T	C
13	chr13:40415883:T:C	0	40415883	C	T
13	chr13:40416189:T:C	0	40416189	C	T
13	chr13:40416483:C:A	0	40416483	A	C
13	chr13:40416767:G:C	0	40416767	C	G
13	chr13:40416804:A:G	0	40416804	G	A
13	chr13:40417222:A:G	0	40417222	G	A
13	chr13:40417273:C:T	0	40417273	T	C
13	chr13:40417311:T:C	0	40417311	C	T
13	chr13:40417407:A:G	0	40417407	G	A
13	chr13:40417685:C:T	0	40417685	T	C
13	chr13:40418126:C:T	0	40418126	T	C
13	chr13:40418361:G:A	0	40418361	A	G
13	chr13:40418459:C:T	0	40418459	T	C
13	chr13:40419389:G:A	0	40419389	A	G
13	chr13:40419465:G:T	0	40419465	T	G
13	chr13:40419785:T:C	0	40419785	C	T
13	chr13:40420184:C:T	0	40420184	T	C
13	chr13:40420240:C:T	0	40420240	T	C
13	chr13:40420380:T:C	0	40420380	C	T
13	chr13:40420555:G:A	0	40420555	A	G
13	chr13:40420634:A:G	0	40420634	G	A
13	chr13:40420687:A:G	0	40420687	G	A
13	chr13:40421206:G:T	0	40421206	T	G
13	chr13:40421775:G:T	0	40421775	T	G
13	chr13:40421930:G:A	0	40421930	A	G
13	chr13:40423758:T:A	0	40423758	A	T
13	chr13:40423774:C:T	0	40423774	T	C
13	chr13:40423779:T:TA	0	40423779	TA	T
13	chr13:40424293:T:G	0	40424293	G	T
13	chr13:40424978:A:T	0	40424978	T	A
13	chr13:40424979:T:C	0	40424979	C	T
13	chr13:40426463:TTCTTCAGAAGCTGAACTCTTAACC:T	0	40426463	T	TTCTTCAGAAGCTGAACTCTTAACC
13	chr13:40426764:T:C	0	40426764	C	T
13	chr13:40428885:C:T	0	40428885	T	C
13	chr13:40429911:C:T	0	40429911	T	C
13	chr13:40430587:C:T	0	40430587	T	C
13	chr13:40430696:G:A	0	40430696	A	G
13	chr13:40431164:C:A	0	40431164	A	C
13	chr13:40431318:C:T	0	40431318	T	C
13	chr13:40432361:T:C	0	40432361	C	T
13	chr13:40432626:C:T	0	40432626	T	C
13	chr13:40433333:G:A	0	40433333	A	G
13	chr13:40433504:G:A	0	40433504	A	G
13	chr13:40433671:G:A	0	40433671	A	G
13	chr13:40434614:C:T	0	40434614	T	C
13	chr13:40435146:G:T	0	40435146	T	G
13	chr13:40435381:A:G	0	40435381	G	A
13	chr13:40437729:T:A	0	40437729	A	T
13	chr13:40439724:G:A	0	40439724	A	G
13	chr13:40439840:T:C	0	40439840	C	T
13	chr13:40440850:C:T	0	40440850	T	C
13	chr13:40441165:C:T	0	40441165	T	C
13	chr13:40441506:G:A	0	40441506	A	G
13	chr13:40442776:TG:T	0	40442776	T	TG
13	chr13:40445028:A:C	0	40445028	C	A
13	chr13:40446030:G:A	0	40446030	A	G
13	chr13:40446631:G:A	0	40446631	A	G
13	chr13:40446740:T:C	0	40446740	C	T
13	chr13:40446935:T:G	0	40446935	G	T
13	chr13:40447031:C:G	0	40447031	G	C
13	chr13:40447203:A:G	0	40447203	G	A
13	chr13:40447330:A:G	0	40447330	G	A
13	chr13:40447822:TCTTTTTCCATCTTTATCGTTTCACAA:T	0	40447822	T	TCTTTTTCCATCTTTATCGTTTCACAA
13	chr13:40448919:G:A	0	40448919	A	G
13	chr13:40449738:C:T	0	40449738	T	C
13	chr13:40450642:G:A	0	40450642	A	G
13	chr13:40451259:A:C	0	40451259	C	A
13	chr13:40452675:G:A	0	40452675	A	G
13	chr13:40453077:G:A	0	40453077	A	G
13	chr13:40453366:A:C	0	40453366	C	A
13	chr13:40453708:T:A	0	40453708	A	T
13	chr13:40454634:G:T	0	40454634	T	G
13	chr13:40455375:TCAAA:T	0	40455375	T	TCAAA
13	chr13:40455785:A:C	0	40455785	C	A
13	chr13:40456204:C:A	0	40456204	A	C
13	chr13:40457302:C:T	0	40457302	T	C
13	chr13:40458295:G:C	0	40458295	C	G
13	chr13:40458322:C:T	0	40458322	T	C
13	chr13:40458716:C:G	0	40458716	G	C
13	chr13:40459621:T:A	0	40459621	A	T
13	chr13:40460120:A:G	0	40460120	G	A
13	chr13:40460536:T:C	0	40460536	C	T
13	chr13:40460925:G:A	0	40460925	A	G
13	chr13:40461103:C:T	0	40461103	T	C
13	chr13:40461212:G:A	0	40461212	A	G
13	chr13:40462153:A:G	0	40462153	G	A
13	chr13:40462624:C:G	0	40462624	G	C
13	chr13:40462953:T:C	0	40462953	C	T
13	chr13:40463244:G:A	0	40463244	A	G
13	chr13:40463768:C:T	0	40463768	T	C
13	chr13:40464315:A:G	0	40464315	G	A
13	chr13:40464551:C:T	0	40464551	T	C
13	chr13:40465049:T:G	0	40465049	G	T
13	chr13:40465238:A:G	0	40465238	G	A
13	chr13:40465707:G:A	0	40465707	A	G
13	chr13:40465840:C:T	0	40465840	T	C
13	chr13:40466379:G:A	0	40466379	A	G
13	chr13:40466411:T:C	0	40466411	C	T
13	chr13:40466468:G:A	0	40466468	A	G
13	chr13:40466472:G:A	0	40466472	A	G
13	chr13:40466551:C:G	0	40466551	G	C
13	chr13:40466562:A:G	0	40466562	G	A
13	chr13:40466825:T:TAACA	0	40466825	TAACA	T
13	chr13:40467011:T:A	0	40467011	A	T
13	chr13:40467388:G:A	0	40467388	A	G
13	chr13:40467857:T:C	0	40467857	C	T
13	chr13:40469111:C:T	0	40469111	T	C
13	chr13:40469301:C:T	0	40469301	T	C
13	chr13:40469421:C:T	0	40469421	T	C
13	chr13:40469612:C:T	0	40469612	T	C
13	chr13:40469768:C:T	0	40469768	T	C
13	chr13:40469991:C:T	0	40469991	T	C
13	chr13:40470166:T:C	0	40470166	C	T
13	chr13:40472186:T:C	0	40472186	C	T
13	chr13:40472931:G:A	0	40472931	A	G
13	chr13:40473607:C:T	0	40473607	T	C
13	chr13:40475054:A:T	0	40475054	T	A
13	chr13:40476618:C:T	0	40476618	T	C
13	chr13:40477248:A:C	0	40477248	C	A
13	chr13:40479644:G:A	0	40479644	A	G
13	chr13:40484109:G:A	0	40484109	A	G
13	chr13:40484560:C:T	0	40484560	T	C
13	chr13:40485391:C:A	0	40485391	A	C
13	chr13:40486242:T:C	0	40486242	C	T
13	chr13:40486475:G:A	0	40486475	A	G
13	chr13:40486527:C:A	0	40486527	A	C
13	chr13:40486622:G:A	0	40486622	A	G
13	chr13:40487691:T:C	0	40487691	C	T
13	chr13:40488853:C:T	0	40488853	T	C
13	chr13:40489349:A:T	0	40489349	T	A
13	chr13:40489459:C:T	0	40489459	T	C
13	chr13:40491082:G:T	0	40491082	T	G
13	chr13:40491258:C:T	0	40491258	T	C
13	chr13:40491476:C:A	0	40491476	A	C
13	chr13:40491822:AC:A	0	40491822	A	AC
13	chr13:40492280:C:T	0	40492280	T	C
13	chr13:40492476:C:T	0	40492476	T	C
13	chr13:40492535:G:A	0	40492535	A	G
13	chr13:40493042:G:A	0	40493042	A	G
13	chr13:40493853:C:T	0	40493853	T	C
13	chr13:40493928:G:A	0	40493928	A	G
13	chr13:40495023:A:G	0	40495023	G	A
13	chr13:40496004:C:T	0	40496004	T	C
13	chr13:40496260:T:G	0	40496260	G	T
13	chr13:40496989:C:G	0	40496989	G	C
13	chr13:40497193:C:T	0	40497193	T	C
13	chr13:40497258:G:A	0	40497258	A	G
13	chr13:40498364:C:T	0	40498364	T	C
13	chr13:40499289:A:T	0	40499289	T	A
13	chr13:40499357:C:T	0	40499357	T	C
13	chr13:40500087:A:G	0	40500087	G	A
13	chr13:40500131:G:A	0	40500131	A	G
13	chr13:40500329:G:A	0	40500329	A	G
13	chr13:40500420:G:A	0	40500420	A	G
13	chr13:40500854:G:C	0	40500854	C	G
13	chr13:40500905:C:A	0	40500905	A	C
13	chr13:40502039:A:C	0	40502039	C	A
13	chr13:40502273:A:G	0	40502273	G	A
13	chr13:40503911:A:G	0	40503911	G	A
13	chr13:40504531:C:A	0	40504531	A	C
13	chr13:40505176:G:A	0	40505176	A	G
13	chr13:40506803:G:A	0	40506803	A	G
13	chr13:40507173:A:G	0	40507173	G	A
13	chr13:40507208:G:A	0	40507208	A	G
13	chr13:40507273:C:T	0	40507273	T	C
13	chr13:40507504:T:A	0	40507504	A	T
13	chr13:40507530:T:C	0	40507530	C	T
13	chr13:40510104:A:G	0	40510104	G	A
13	chr13:40511386:A:G	0	40511386	G	A
13	chr13:40512495:A:T	0	40512495	T	A
13	chr13:40513375:A:G	0	40513375	G	A
13	chr13:40514110:A:G	0	40514110	G	A
13	chr13:40514445:G:T	0	40514445	T	G
13	chr13:40516471:G:A	0	40516471	A	G
13	chr13:40516855:G:C	0	40516855	C	G
13	chr13:40517172:T:C	0	40517172	C	T
13	chr13:40519287:G:T	0	40519287	T	G
13	chr13:40519827:C:T	0	40519827	T	C
13	chr13:40520511:T:G	0	40520511	G	T
13	chr13:40520592:A:G	0	40520592	G	A
13	chr13:40520643:A:G	0	40520643	G	A
13	chr13:40520830:C:T	0	40520830	T	C
13	chr13:40521056:C:T	0	40521056	T	C
13	chr13:40522830:T:C	0	40522830	C	T
13	chr13:40522899:A:T	0	40522899	T	A
13	chr13:40523241:T:C	0	40523241	C	T
13	chr13:40523440:G:A	0	40523440	A	G
13	chr13:40523534:T:C	0	40523534	C	T
13	chr13:40525562:A:T	0	40525562	T	A
13	chr13:40525659:A:G	0	40525659	G	A
13	chr13:40527619:A:G	0	40527619	G	A
13	chr13:40527751:T:C	0	40527751	C	T
13	chr13:40527797:A:T	0	40527797	T	A
13	chr13:40529379:T:C	0	40529379	C	T
13	chr13:40529478:G:A	0	40529478	A	G
13	chr13:40529770:C:T	0	40529770	T	C
13	chr13:40530236:A:C	0	40530236	C	A
13	chr13:40530535:T:C	0	40530535	C	T
13	chr13:40530603:A:G	0	40530603	G	A
13	chr13:40530717:G:A	0	40530717	A	G
13	chr13:40531194:A:G	0	40531194	G	A
13	chr13:40531643:G:A	0	40531643	A	G
13	chr13:40534473:G:A	0	40534473	A	G
13	chr13:40534903:C:T	0	40534903	T	C
13	chr13:40535040:T:C	0	40535040	C	T
13	chr13:40535151:T:C	0	40535151	C	T
13	chr13:40535292:A:C	0	40535292	C	A
13	chr13:40536133:T:C	0	40536133	C	T
13	chr13:40536656:C:T	0	40536656	T	C
13	chr13:40536747:C:T	0	40536747	T	C
13	chr13:40536785:C:T	0	40536785	T	C
13	chr13:40536965:G:A	0	40536965	A	G
13	chr13:40538371:C:T	0	40538371	T	C
13	chr13:40538712:G:A	0	40538712	A	G
13	chr13:40539042:T:C	0	40539042	C	T
13	chr13:40539049:C:A	0	40539049	A	C
13	chr13:40539431:C:T	0	40539431	T	C
13	chr13:40541449:A:C	0	40541449	C	A
13	chr13:40541641:G:A	0	40541641	A	G
13	chr13:40542115:G:A	0	40542115	A	G
13	chr13:40542120:G:A	0	40542120	A	G
13	chr13:40545064:A:G	0	40545064	G	A
13	chr13:40545094:A:G	0	40545094	G	A
13	chr13:40545329:G:A	0	40545329	A	G
13	chr13:40545463:T:C	0	40545463	C	T
13	chr13:40545810:C:G	0	40545810	G	C
13	chr13:40545973:A:G	0	40545973	G	A
13	chr13:40547909:T:C	0	40547909	C	T
13	chr13:40548510:A:G	0	40548510	G	A
13	chr13:40548613:C:T	0	40548613	T	C
13	chr13:40550515:C:T	0	40550515	T	C
13	chr13:40550820:C:T	0	40550820	T	C
13	chr13:40551499:C:T	0	40551499	T	C
13	chr13:40553948:A:G	0	40553948	G	A
13	chr13:40558943:A:G	0	40558943	G	A
13	chr13:40563883:T:C	0	40563883	C	T
13	chr13:40564252:C:T	0	40564252	T	C
13	chr13:40564801:TCTC:T	0	40564801	T	TCTC
13	chr13:40565575:T:C	0	40565575	C	T
13	chr13:40565740:G:A	0	40565740	A	G
13	chr13:40565907:T:A	0	40565907	A	T
13	chr13:40566345:C:T	0	40566345	T	C
13	chr13:40566482:G:A	0	40566482	A	G
13	chr13:40567749:C:G	0	40567749	G	C
13	chr13:40567861:G:A	0	40567861	A	G
13	chr13:40567955:A:G	0	40567955	G	A
13	chr13:40568086:C:T	0	40568086	T	C
13	chr13:40568158:C:T	0	40568158	T	C
13	chr13:40569583:C:T	0	40569583	T	C
13	chr13:40570370:G:A	0	40570370	A	G
13	chr13:40570395:AG:A	0	40570395	A	AG
13	chr13:40570645:C:T	0	40570645	T	C
13	chr13:40571074:C:A	0	40571074	A	C
13	chr13:40572164:T:C	0	40572164	C	T
13	chr13:40574216:T:C	0	40574216	C	T
13	chr13:40575208:T:G	0	40575208	G	T
13	chr13:40576368:A:C	0	40576368	C	A
13	chr13:40576997:A:G	0	40576997	G	A
13	chr13:40579088:C:T	0	40579088	T	C
13	chr13:40579448:A:G	0	40579448	G	A
13	chr13:40580655:G:A	0	40580655	A	G
13	chr13:40582051:T:C	0	40582051	C	T
13	chr13:40582571:C:T	0	40582571	T	C
13	chr13:40582801:G:A	0	40582801	A	G
13	chr13:40583235:G:A	0	40583235	A	G
13	chr13:40585914:C:G	0	40585914	G	C
13	chr13:40586133:T:C	0	40586133	C	T
13	chr13:40587633:G:A	0	40587633	A	G
13	chr13:40587842:C:G	0	40587842	G	C
13	chr13:40588088:C:T	0	40588088	T	C
13	chr13:40588495:T:A	0	40588495	A	T
13	chr13:40588806:TAA:T	0	40588806	T	TAA
13	chr13:40589186:A:G	0	40589186	G	A
13	chr13:40589236:A:G	0	40589236	G	A
13	chr13:40591927:G:A	0	40591927	A	G
13	chr13:40595488:A:G	0	40595488	G	A
13	chr13:40597193:CT:C	0	40597193	C	CT
13	chr13:40599271:G:C	0	40599271	C	G
13	chr13:40599296:A:G	0	40599296	G	A
13	chr13:40600012:C:T	0	40600012	T	C
13	chr13:40600087:G:A	0	40600087	A	G
13	chr13:40600094:A:G	0	40600094	G	A
13	chr13:40600397:C:T	0	40600397	T	C
13	chr13:40603122:G:T	0	40603122	T	G
13	chr13:40604687:C:T	0	40604687	T	C
13	chr13:40605184:G:A	0	40605184	A	G
13	chr13:40605443:C:G	0	40605443	G	C
13	chr13:40608033:CA:C	0	40608033	C	CA
13	chr13:40609579:G:A	0	40609579	A	G
13	chr13:40609941:C:G	0	40609941	G	C
13	chr13:40611172:G:A	0	40611172	A	G
13	chr13:40612364:G:A	0	40612364	A	G
13	chr13:40612507:T:G	0	40612507	G	T
13	chr13:40614115:A:G	0	40614115	G	A
13	chr13:40614155:A:G	0	40614155	G	A
13	chr13:40615564:CAT:C	0	40615564	C	CAT
13	chr13:40617226:A:G	0	40617226	G	A
13	chr13:40618508:G:A	0	40618508	A	G
13	chr13:40619338:C:T	0	40619338	T	C
13	chr13:40621274:G:A	0	40621274	A	G
13	chr13:40621855:T:C	0	40621855	C	T
13	chr13:40621869:T:G	0	40621869	G	T
13	chr13:40621879:C:T	0	40621879	T	C
13	chr13:40622270:C:T	0	40622270	T	C
13	chr13:40622740:T:C	0	40622740	C	T
13	chr13:40625284:G:A	0	40625284	A	G
13	chr13:40625350:A:C	0	40625350	C	A
13	chr13:40625394:A:G	0	40625394	G	A
13	chr13:40627496:G:A	0	40627496	A	G
13	chr13:40628247:G:A	0	40628247	A	G
13	chr13:40628811:T:C	0	40628811	C	T
13	chr13:40629228:C:T	0	40629228	T	C
13	chr13:40629768:C:T	0	40629768	T	C
13	chr13:40629878:T:C	0	40629878	C	T
13	chr13:40630105:A:G	0	40630105	G	A
13	chr13:40631152:G:A	0	40631152	A	G
13	chr13:40632161:C:T	0	40632161	T	C
13	chr13:40632475:T:C	0	40632475	C	T
13	chr13:40632735:G:C	0	40632735	C	G
13	chr13:40633926:G:C	0	40633926	C	G
13	chr13:40635099:A:G	0	40635099	G	A
13	chr13:40635904:G:A	0	40635904	A	G
13	chr13:40636741:C:T	0	40636741	T	C
13	chr13:40638088:T:C	0	40638088	C	T
13	chr13:40638961:A:G	0	40638961	G	A
13	chr13:40640672:TA:T	0	40640672	T	TA
13	chr13:40641119:A:T	0	40641119	T	A
13	chr13:40641559:C:T	0	40641559	T	C
13	chr13:40641665:G:T	0	40641665	T	G
13	chr13:40641835:A:G	0	40641835	G	A
13	chr13:40641915:G:A	0	40641915	A	G
13	chr13:40642300:C:A	0	40642300	A	C
13	chr13:40642397:C:T	0	40642397	T	C
13	chr13:40642694:A:G	0	40642694	G	A
13	chr13:40643214:C:T	0	40643214	T	C
13	chr13:40643273:C:G	0	40643273	G	C
13	chr13:40643712:A:G	0	40643712	G	A
13	chr13:40643854:C:T	0	40643854	T	C
13	chr13:40643997:T:C	0	40643997	C	T
13	chr13:40644314:C:T	0	40644314	T	C
13	chr13:40644533:C:T	0	40644533	T	C
13	chr13:40644548:G:A	0	40644548	A	G
13	chr13:40644988:G:A	0	40644988	A	G
13	chr13:40645808:T:G	0	40645808	G	T
13	chr13:40646618:G:A	0	40646618	A	G
13	chr13:40646640:G:C	0	40646640	C	G
13	chr13:40647975:C:T	0	40647975	T	C
13	chr13:40648488:T:C	0	40648488	C	T
13	chr13:40650305:C:T	0	40650305	T	C
13	chr13:40650960:A:G	0	40650960	G	A
13	chr13:40651224:G:C	0	40651224	C	G
13	chr13:40651737:G:C	0	40651737	C	G
13	chr13:40654073:T:A	0	40654073	A	T
13	chr13:40654255:G:A	0	40654255	A	G
13	chr13:40655768:A:G	0	40655768	G	A
13	chr13:40655925:C:T	0	40655925	T	C
13	chr13:40656004:T:C	0	40656004	C	T
13	chr13:40657405:A:G	0	40657405	G	A
13	chr13:40659208:G:A	0	40659208	A	G
13	chr13:40659768:T:C	0	40659768	C	T
13	chr13:40659865:T:C	0	40659865	C	T
13	chr13:40660260:T:C	0	40660260	C	T
13	chr13:40660626:G:A	0	40660626	A	G
13	chr13:40661076:C:T	0	40661076	T	C
13	chr13:40662270:G:A	0	40662270	A	G
13	chr13:40663179:CTTAA:C	0	40663179	C	CTTAA
13	chr13:40665041:A:C	0	40665041	C	A
13	chr13:40669321:T:C	0	40669321	C	T
13	chr13:40669523:G:A	0	40669523	A	G
13	chr13:40670160:G:T	0	40670160	T	G
13	chr13:40670942:C:T	0	40670942	T	C
13	chr13:40671007:G:A	0	40671007	A	G
13	chr13:40672239:C:T	0	40672239	T	C
13	chr13:40672621:G:A	0	40672621	A	G
13	chr13:40673889:T:C	0	40673889	C	T
13	chr13:40673900:T:C	0	40673900	C	T
13	chr13:40674561:C:T	0	40674561	T	C
13	chr13:40674903:A:G	0	40674903	G	A
13	chr13:40675585:T:C	0	40675585	C	T
13	chr13:40678045:G:A	0	40678045	A	G
13	chr13:40678128:T:C	0	40678128	C	T
13	chr13:40678392:G:A	0	40678392	A	G
13	chr13:40679432:T:C	0	40679432	C	T
13	chr13:40679627:T:C	0	40679627	C	T
13	chr13:40679821:A:T	0	40679821	T	A
13	chr13:40679967:C:A	0	40679967	A	C
13	chr13:40680390:C:T	0	40680390	T	C
13	chr13:40682223:A:G	0	40682223	G	A
13	chr13:40683234:A:G	0	40683234	G	A
13	chr13:40683927:A:G	0	40683927	G	A
13	chr13:40686882:C:T	0	40686882	T	C
13	chr13:40687052:T:C	0	40687052	C	T
13	chr13:40688372:C:T	0	40688372	T	C
13	chr13:40689824:C:T	0	40689824	T	C
13	chr13:40689917:T:C	0	40689917	C	T
13	chr13:40691843:C:A	0	40691843	A	C
13	chr13:40692472:A:G	0	40692472	G	A
13	chr13:40692546:A:C	0	40692546	C	A
13	chr13:40693950:A:G	0	40693950	G	A
13	chr13:40694687:T:A	0	40694687	A	T
13	chr13:40694788:T:C	0	40694788	C	T
13	chr13:40695277:AG:A	0	40695277	A	AG
13	chr13:40695858:A:G	0	40695858	G	A
13	chr13:40695905:A:G	0	40695905	G	A
13	chr13:40695944:A:G	0	40695944	G	A
13	chr13:40696481:C:T	0	40696481	T	C
13	chr13:40697540:A:T	0	40697540	T	A
13	chr13:40697628:G:A	0	40697628	A	G
13	chr13:40697742:T:G	0	40697742	G	T
13	chr13:40698256:G:A	0	40698256	A	G
13	chr13:40698696:AAG:A	0	40698696	A	AAG
13	chr13:40699345:C:T	0	40699345	T	C
13	chr13:40699354:T:C	0	40699354	C	T
13	chr13:40699382:C:T	0	40699382	T	C
13	chr13:40699845:G:T	0	40699845	T	G
13	chr13:40701183:T:C	0	40701183	C	T
13	chr13:40701488:C:T	0	40701488	T	C
13	chr13:40701590:T:C	0	40701590	C	T
13	chr13:40702417:T:C	0	40702417	C	T
13	chr13:40702697:G:A	0	40702697	A	G
13	chr13:40703185:G:A	0	40703185	A	G
13	chr13:40703334:A:T	0	40703334	T	A
13	chr13:40703600:G:T	0	40703600	T	G
13	chr13:40703658:C:G	0	40703658	G	C
13	chr13:40704332:G:A	0	40704332	A	G
13	chr13:40705078:C:T	0	40705078	T	C
13	chr13:40705352:C:T	0	40705352	T	C
13	chr13:40705490:A:G	0	40705490	G	A
13	chr13:40705627:T:TA	0	40705627	TA	T
13	chr13:40705817:A:C	0	40705817	C	A
13	chr13:40705917:C:T	0	40705917	T	C
13	chr13:40706667:T:C	0	40706667	C	T
13	chr13:40706843:A:G	0	40706843	G	A
13	chr13:40707090:G:A	0	40707090	A	G
13	chr13:40707595:C:T	0	40707595	T	C
13	chr13:40708023:GT:G	0	40708023	G	GT
13	chr13:40708215:A:G	0	40708215	G	A
13	chr13:40708959:A:G	0	40708959	G	A
13	chr13:40709287:T:G	0	40709287	G	T
13	chr13:40710057:G:T	0	40710057	T	G
13	chr13:40710832:G:A	0	40710832	A	G
13	chr13:40711886:A:T	0	40711886	T	A
13	chr13:40711956:T:C	0	40711956	C	T
13	chr13:40712391:C:T	0	40712391	T	C
13	chr13:40713404:C:T	0	40713404	T	C
13	chr13:40713997:CT:C	0	40713997	C	CT
13	chr13:40714031:A:C	0	40714031	C	A
13	chr13:40714974:G:A	0	40714974	A	G
13	chr13:40714983:A:C	0	40714983	C	A
13	chr13:40715028:T:C	0	40715028	C	T
13	chr13:40715030:G:A	0	40715030	A	G
13	chr13:40716043:C:T	0	40716043	T	C
13	chr13:40717104:A:T	0	40717104	T	A
13	chr13:40717570:A:G	0	40717570	G	A
13	chr13:40717658:A:T	0	40717658	T	A
13	chr13:40718916:A:G	0	40718916	G	A
13	chr13:40719387:C:T	0	40719387	T	C
13	chr13:40719638:T:C	0	40719638	C	T
13	chr13:40719814:C:T	0	40719814	T	C
13	chr13:40721341:T:C	0	40721341	C	T
13	chr13:40721751:G:T	0	40721751	T	G
13	chr13:40722239:C:T	0	40722239	T	C
13	chr13:40722307:T:A	0	40722307	A	T
13	chr13:40723268:T:A	0	40723268	A	T
13	chr13:40723866:G:A	0	40723866	A	G
13	chr13:40723965:T:A	0	40723965	A	T
13	chr13:40724054:T:C	0	40724054	C	T
13	chr13:40724489:A:G	0	40724489	G	A
13	chr13:40725353:T:C	0	40725353	C	T
13	chr13:40725461:G:A	0	40725461	A	G
13	chr13:40725551:T:C	0	40725551	C	T
13	chr13:40725666:T:C	0	40725666	C	T
13	chr13:40727128:C:T	0	40727128	T	C
13	chr13:40727203:G:A	0	40727203	A	G
13	chr13:40728011:C:G	0	40728011	G	C
13	chr13:40728336:T:G	0	40728336	G	T
13	chr13:40728558:A:T	0	40728558	T	A
13	chr13:40728777:G:A	0	40728777	A	G
13	chr13:40730080:T:C	0	40730080	C	T
13	chr13:40731347:A:G	0	40731347	G	A
13	chr13:40731942:C:T	0	40731942	T	C
13	chr13:40732698:A:G	0	40732698	G	A
13	chr13:40733304:C:A	0	40733304	A	C
13	chr13:40733994:C:T	0	40733994	T	C
13	chr13:40734165:T:A	0	40734165	A	T
13	chr13:40735087:G:A	0	40735087	A	G
13	chr13:40735278:C:G	0	40735278	G	C
13	chr13:40735927:T:C	0	40735927	C	T
13	chr13:40736544:AC:A	0	40736544	A	AC
13	chr13:40737307:A:T	0	40737307	T	A
13	chr13:40737700:C:T	0	40737700	T	C
13	chr13:40737730:T:C	0	40737730	C	T
13	chr13:40738273:A:C	0	40738273	C	A
13	chr13:40738302:T:A	0	40738302	A	T
13	chr13:40738738:A:AC	0	40738738	AC	A
13	chr13:40738999:T:G	0	40738999	G	T
13	chr13:40739939:G:A	0	40739939	A	G
13	chr13:40740045:C:T	0	40740045	T	C
13	chr13:40741859:C:T	0	40741859	T	C
13	chr13:40741862:T:G	0	40741862	G	T
13	chr13:40742014:C:T	0	40742014	T	C
13	chr13:40742228:G:A	0	40742228	A	G
13	chr13:40742377:GC:G	0	40742377	G	GC
13	chr13:40742689:G:A	0	40742689	A	G
13	chr13:40743391:A:G	0	40743391	G	A
13	chr13:40743457:T:C	0	40743457	C	T
13	chr13:40743800:C:T	0	40743800	T	C
13	chr13:40744686:G:A	0	40744686	A	G
13	chr13:40744771:A:G	0	40744771	G	A
13	chr13:40748524:T:C	0	40748524	C	T
13	chr13:40748596:T:C	0	40748596	C	T
13	chr13:40749261:C:T	0	40749261	T	C
13	chr13:40750487:A:T	0	40750487	T	A
13	chr13:40750657:G:T	0	40750657	T	G
13	chr13:40752423:A:G	0	40752423	G	A
13	chr13:40752518:T:C	0	40752518	C	T
13	chr13:40752531:G:A	0	40752531	A	G
13	chr13:40753002:C:T	0	40753002	T	C
13	chr13:40753032:AAACT:A	0	40753032	A	AAACT
13	chr13:40753165:C:T	0	40753165	T	C
13	chr13:40756035:T:G	0	40756035	G	T
13	chr13:40756283:G:A	0	40756283	A	G
13	chr13:40756754:T:C	0	40756754	C	T
13	chr13:40757361:T:C	0	40757361	C	T
13	chr13:40758397:T:C	0	40758397	C	T
13	chr13:40758401:T:C	0	40758401	C	T
13	chr13:40758597:C:A	0	40758597	A	C
13	chr13:40758686:T:C	0	40758686	C	T
13	chr13:40759960:G:A	0	40759960	A	G
13	chr13:40760191:G:A	0	40760191	A	G
13	chr13:40760317:C:T	0	40760317	T	C
13	chr13:40761583:T:C	0	40761583	C	T
13	chr13:40761623:A:AACTT	0	40761623	AACTT	A
13	chr13:40761680:T:C	0	40761680	C	T
13	chr13:40762360:A:C	0	40762360	C	A
13	chr13:40762960:G:T	0	40762960	T	G
13	chr13:40764744:C:T	0	40764744	T	C
13	chr13:40766548:T:G	0	40766548	G	T
13	chr13:40766594:C:T	0	40766594	T	C
13	chr13:40767283:G:A	0	40767283	A	G
13	chr13:40768202:T:C	0	40768202	C	T
13	chr13:40768342:ACTTTAAGCTTAGCCCCCACCCCCCAACTAGGAGGGCACTGACCTCCAACAGGCATCACCCCGCTAAATCCCCTGGAAGT:A	0	40768342	A	ACTTTAAGCTTAGCCCCCACCCCCCAACTAGGAGGGCACTGACCTCCAACAGGCATCACCCCGCTAAATCCCCTGGAAGT
13	chr13:40769035:T:A	0	40769035	A	T
13	chr13:40770116:G:A	0	40770116	A	G
13	chr13:40770900:C:T	0	40770900	T	C
13	chr13:40771315:C:T	0	40771315	T	C
13	chr13:40771681:T:C	0	40771681	C	T
13	chr13:40773381:A:G	0	40773381	G	A
13	chr13:40774388:G:A	0	40774388	A	G
13	chr13:40774775:A:G	0	40774775	G	A
13	chr13:40775149:G:A	0	40775149	A	G
13	chr13:40776359:C:T	0	40776359	T	C
13	chr13:40776843:G:A	0	40776843	A	G
13	chr13:40777065:G:T	0	40777065	T	G
13	chr13:40777611:T:C	0	40777611	C	T
13	chr13:40779161:G:A	0	40779161	A	G
13	chr13:40780265:G:T	0	40780265	T	G
13	chr13:40782715:G:A	0	40782715	A	G
13	chr13:40786606:GT:G	0	40786606	G	GT
13	chr13:40788386:A:G	0	40788386	G	A
13	chr13:40788855:A:AT	0	40788855	AT	A
13	chr13:40789301:G:A	0	40789301	A	G
13	chr13:40789474:G:C	0	40789474	C	G
13	chr13:40790015:T:C	0	40790015	C	T
13	chr13:40790187:C:CCTACCGCCCCAG	0	40790187	CCTACCGCCCCAG	C
13	chr13:40790649:G:T	0	40790649	T	G
13	chr13:40790776:G:A	0	40790776	A	G
13	chr13:40790806:C:T	0	40790806	T	C
13	chr13:40790903:T:C	0	40790903	C	T
13	chr13:40791097:A:T	0	40791097	T	A
13	chr13:40791463:A:T	0	40791463	T	A
13	chr13:40794066:C:T	0	40794066	T	C
13	chr13:40794465:G:T	0	40794465	T	G
13	chr13:40794528:G:A	0	40794528	A	G
13	chr13:40794853:C:A	0	40794853	A	C
13	chr13:40794958:C:T	0	40794958	T	C
13	chr13:40795204:C:T	0	40795204	T	C
13	chr13:40795416:T:A	0	40795416	A	T
13	chr13:40795522:C:T	0	40795522	T	C
13	chr13:40795595:A:C	0	40795595	C	A
13	chr13:40795654:A:G	0	40795654	G	A
13	chr13:40795768:A:G	0	40795768	G	A
13	chr13:40796860:A:G	0	40796860	G	A
13	chr13:40796901:C:T	0	40796901	T	C
13	chr13:40797287:C:T	0	40797287	T	C
13	chr13:40797652:A:G	0	40797652	G	A
13	chr13:40797964:T:C	0	40797964	C	T
13	chr13:40798675:C:T	0	40798675	T	C
13	chr13:40798821:CAT:C	0	40798821	C	CAT
13	chr13:40799118:G:A	0	40799118	A	G
13	chr13:40799337:T:C	0	40799337	C	T
13	chr13:40799503:T:TA	0	40799503	TA	T
13	chr13:40800050:T:C	0	40800050	C	T
13	chr13:40800698:G:A	0	40800698	A	G
13	chr13:40800881:G:A	0	40800881	A	G
13	chr13:40801125:A:G	0	40801125	G	A
13	chr13:40801223:G:C	0	40801223	C	G
13	chr13:40801538:T:C	0	40801538	C	T
13	chr13:40802006:A:G	0	40802006	G	A
13	chr13:40802598:C:T	0	40802598	T	C
13	chr13:40802614:C:T	0	40802614	T	C
13	chr13:40802765:G:C	0	40802765	C	G
13	chr13:40803738:C:T	0	40803738	T	C
13	chr13:40804316:G:A	0	40804316	A	G
13	chr13:40804846:G:A	0	40804846	A	G
13	chr13:40805136:C:T	0	40805136	T	C
13	chr13:40805414:A:G	0	40805414	G	A
13	chr13:40805816:C:T	0	40805816	T	C
13	chr13:40805994:A:G	0	40805994	G	A
13	chr13:40806227:C:T	0	40806227	T	C
13	chr13:40806939:C:A	0	40806939	A	C
13	chr13:40806941:G:A	0	40806941	A	G
13	chr13:40808750:G:A	0	40808750	A	G
13	chr13:40810020:A:G	0	40810020	G	A
13	chr13:40810182:A:G	0	40810182	G	A
13	chr13:40810277:G:T	0	40810277	T	G
13	chr13:40810351:C:T	0	40810351	T	C
13	chr13:40810596:G:C	0	40810596	C	G
13	chr13:40811293:A:G	0	40811293	G	A
13	chr13:40811308:G:T	0	40811308	T	G
13	chr13:40811522:C:A	0	40811522	A	C
13	chr13:40811764:T:A	0	40811764	A	T
13	chr13:40811995:G:T	0	40811995	T	G
13	chr13:40812603:C:G	0	40812603	G	C
13	chr13:40812929:T:A	0	40812929	A	T
13	chr13:40812972:T:C	0	40812972	C	T
13	chr13:40813214:C:T	0	40813214	T	C
13	chr13:40813550:C:T	0	40813550	T	C
13	chr13:40813860:T:C	0	40813860	C	T
13	chr13:40814340:G:A	0	40814340	A	G
13	chr13:40814438:G:C	0	40814438	C	G
13	chr13:40814574:T:C	0	40814574	C	T
13	chr13:40816345:T:C	0	40816345	C	T
13	chr13:40816554:A:G	0	40816554	G	A
13	chr13:40816563:T:C	0	40816563	C	T
13	chr13:40816745:G:A	0	40816745	A	G
13	chr13:40816905:C:G	0	40816905	G	C
13	chr13:40816944:C:T	0	40816944	T	C
13	chr13:40817033:T:C	0	40817033	C	T
13	chr13:40817124:T:C	0	40817124	C	T
13	chr13:40817950:G:A	0	40817950	A	G
13	chr13:40817989:A:G	0	40817989	G	A
13	chr13:40818255:A:G	0	40818255	G	A
13	chr13:40818265:C:T	0	40818265	T	C
13	chr13:40818311:A:G	0	40818311	G	A
13	chr13:40818413:C:CAA	0	40818413	CAA	C
13	chr13:40820049:A:G	0	40820049	G	A
13	chr13:40820585:C:T	0	40820585	T	C
13	chr13:40820761:G:A	0	40820761	A	G
13	chr13:40821190:G:A	0	40821190	A	G
13	chr13:40821684:C:T	0	40821684	T	C
13	chr13:40822792:T:C	0	40822792	C	T
13	chr13:40822820:T:A	0	40822820	A	T
13	chr13:40822982:G:A	0	40822982	A	G
13	chr13:40823001:C:T	0	40823001	T	C
13	chr13:40823017:C:T	0	40823017	T	C
13	chr13:40823059:T:C	0	40823059	C	T
13	chr13:40823346:A:G	0	40823346	G	A
13	chr13:40823858:T:G	0	40823858	G	T
13	chr13:40825709:C:T	0	40825709	T	C
13	chr13:40825780:C:T	0	40825780	T	C
13	chr13:40826337:A:C	0	40826337	C	A
13	chr13:40827268:G:A	0	40827268	A	G
13	chr13:40827309:G:A	0	40827309	A	G
13	chr13:40828059:A:G	0	40828059	G	A
13	chr13:40828193:G:A	0	40828193	A	G
13	chr13:40828204:C:T	0	40828204	T	C
13	chr13:40828334:C:T	0	40828334	T	C
13	chr13:40828540:G:A	0	40828540	A	G
13	chr13:40828603:G:C	0	40828603	C	G
13	chr13:40828604:G:A	0	40828604	A	G
13	chr13:40828874:G:C	0	40828874	C	G
13	chr13:40828889:C:T	0	40828889	T	C
13	chr13:40828977:T:C	0	40828977	C	T
13	chr13:40829012:T:C	0	40829012	C	T
13	chr13:40829301:G:A	0	40829301	A	G
13	chr13:40830125:T:C	0	40830125	C	T
13	chr13:40830475:A:G	0	40830475	G	A
13	chr13:40830570:T:C	0	40830570	C	T
13	chr13:40831593:A:G	0	40831593	G	A
13	chr13:40832976:C:T	0	40832976	T	C
13	chr13:40835177:G:A	0	40835177	A	G
13	chr13:40835945:A:G	0	40835945	G	A
13	chr13:40836949:T:A	0	40836949	A	T
13	chr13:40837076:A:G	0	40837076	G	A
13	chr13:40837178:G:A	0	40837178	A	G
13	chr13:40837439:T:C	0	40837439	C	T
13	chr13:40838493:A:G	0	40838493	G	A
13	chr13:40838782:C:T	0	40838782	T	C
13	chr13:40839931:T:C	0	40839931	C	T
13	chr13:40840169:A:G	0	40840169	G	A
13	chr13:40840198:C:T	0	40840198	T	C
13	chr13:40840199:A:G	0	40840199	G	A
13	chr13:40840238:A:G	0	40840238	G	A
13	chr13:40840928:C:A	0	40840928	A	C
13	chr13:40841115:G:A	0	40841115	A	G
13	chr13:40841156:T:C	0	40841156	C	T
13	chr13:40842085:T:C	0	40842085	C	T
13	chr13:40842127:A:G	0	40842127	G	A
13	chr13:40842348:A:C	0	40842348	C	A
13	chr13:40842442:A:T	0	40842442	T	A
13	chr13:40842461:T:C	0	40842461	C	T
13	chr13:40842669:C:T	0	40842669	T	C
13	chr13:40842749:A:G	0	40842749	G	A
13	chr13:40843278:G:A	0	40843278	A	G
13	chr13:40845497:G:C	0	40845497	C	G
13	chr13:40847127:T:C	0	40847127	C	T
13	chr13:40847717:T:C	0	40847717	C	T
13	chr13:40848146:TCACCA:T	0	40848146	T	TCACCA
13	chr13:40850117:C:T	0	40850117	T	C
13	chr13:40850176:A:G	0	40850176	G	A
13	chr13:40850284:A:G	0	40850284	G	A
13	chr13:40850441:T:G	0	40850441	G	T
13	chr13:40851087:TA:T	0	40851087	T	TA
13	chr13:40851223:G:A	0	40851223	A	G
13	chr13:40851572:G:A	0	40851572	A	G
13	chr13:40851575:G:C	0	40851575	C	G
13	chr13:40851907:G:A	0	40851907	A	G
13	chr13:40852121:G:A	0	40852121	A	G
13	chr13:40852898:C:T	0	40852898	T	C
13	chr13:40854543:AT:A	0	40854543	A	AT
13	chr13:40855486:A:G	0	40855486	G	A
13	chr13:40856376:C:T	0	40856376	T	C
13	chr13:40856383:G:T	0	40856383	T	G
13	chr13:40856715:A:G	0	40856715	G	A
13	chr13:40856935:A:G	0	40856935	G	A
13	chr13:40858025:A:G	0	40858025	G	A
13	chr13:40858043:C:T	0	40858043	T	C
13	chr13:40858063:C:T	0	40858063	T	C
13	chr13:40858106:A:G	0	40858106	G	A
13	chr13:40858292:T:C	0	40858292	C	T
13	chr13:40858365:T:A	0	40858365	A	T
13	chr13:40859858:G:A	0	40859858	A	G
13	chr13:40859863:A:T	0	40859863	T	A
13	chr13:40859894:A:C	0	40859894	C	A
13	chr13:40859926:C:T	0	40859926	T	C
13	chr13:40859979:A:G	0	40859979	G	A
13	chr13:40860627:C:T	0	40860627	T	C
13	chr13:40860633:A:G	0	40860633	G	A
13	chr13:40860672:A:G	0	40860672	G	A
13	chr13:40860812:A:C	0	40860812	C	A
13	chr13:40861086:C:A	0	40861086	A	C
13	chr13:40861424:A:G	0	40861424	G	A
13	chr13:40862129:C:A	0	40862129	A	C
13	chr13:40862295:T:G	0	40862295	G	T
13	chr13:40862307:T:C	0	40862307	C	T
13	chr13:40862396:A:T	0	40862396	T	A
13	chr13:40862808:A:G	0	40862808	G	A
13	chr13:40863132:AT:A	0	40863132	A	AT
13	chr13:40863135:T:A	0	40863135	A	T
13	chr13:40863215:C:T	0	40863215	T	C
13	chr13:40863270:C:G	0	40863270	G	C
13	chr13:40863790:C:T	0	40863790	T	C
13	chr13:40863931:G:A	0	40863931	A	G
13	chr13:40864247:GA:G	0	40864247	G	GA
13	chr13:40864250:A:G	0	40864250	G	A
13	chr13:40864264:A:T	0	40864264	T	A
13	chr13:40864289:T:A	0	40864289	A	T
13	chr13:40864696:G:A	0	40864696	A	G
13	chr13:40865224:TC:T	0	40865224	T	TC
13	chr13:40865939:G:T	0	40865939	T	G
13	chr13:40867869:C:T	0	40867869	T	C
13	chr13:40868476:A:G	0	40868476	G	A
13	chr13:40868627:C:T	0	40868627	T	C
13	chr13:40868689:A:G	0	40868689	G	A
13	chr13:40868853:T:C	0	40868853	C	T
13	chr13:40870152:G:A	0	40870152	A	G
13	chr13:40870437:T:C	0	40870437	C	T
13	chr13:40870525:T:C	0	40870525	C	T
13	chr13:40870527:G:A	0	40870527	A	G
13	chr13:40870536:G:A	0	40870536	A	G
13	chr13:40870577:C:T	0	40870577	T	C
13	chr13:40870752:G:GAGA	0	40870752	GAGA	G
13	chr13:40870787:C:T	0	40870787	T	C
13	chr13:40870878:G:A	0	40870878	A	G
13	chr13:40870948:A:G	0	40870948	G	A
13	chr13:40871002:G:A	0	40871002	A	G
13	chr13:40871126:G:C	0	40871126	C	G
13	chr13:40871132:T:C	0	40871132	C	T
13	chr13:40871306:A:T	0	40871306	T	A
13	chr13:40871334:G:C	0	40871334	C	G
13	chr13:40871862:A:G	0	40871862	G	A
13	chr13:40871887:C:T	0	40871887	T	C
13	chr13:40871989:C:T	0	40871989	T	C
13	chr13:40872260:T:G	0	40872260	G	T
13	chr13:40872432:C:T	0	40872432	T	C
13	chr13:40872516:T:C	0	40872516	C	T
13	chr13:40872583:A:G	0	40872583	G	A
13	chr13:40872769:A:G	0	40872769	G	A
13	chr13:40872776:T:C	0	40872776	C	T
13	chr13:40873273:G:A	0	40873273	A	G
13	chr13:40873801:T:C	0	40873801	C	T
13	chr13:40873808:T:C	0	40873808	C	T
13	chr13:40873864:T:G	0	40873864	G	T
13	chr13:40873880:T:C	0	40873880	C	T
13	chr13:40874001:G:T	0	40874001	T	G
13	chr13:40874035:G:A	0	40874035	A	G
13	chr13:40874086:T:G	0	40874086	G	T
13	chr13:40874209:C:T	0	40874209	T	C
13	chr13:40874262:G:C	0	40874262	C	G
13	chr13:40874369:A:G	0	40874369	G	A
13	chr13:40874424:G:A	0	40874424	A	G
13	chr13:40874427:A:AG	0	40874427	AG	A
13	chr13:40874458:G:A	0	40874458	A	G
13	chr13:40874811:A:G	0	40874811	G	A
13	chr13:40874859:C:G	0	40874859	G	C
13	chr13:40874863:G:A	0	40874863	A	G
13	chr13:40875010:T:C	0	40875010	C	T
13	chr13:40875172:G:A	0	40875172	A	G
13	chr13:40875193:G:A	0	40875193	A	G
13	chr13:40875216:A:G	0	40875216	G	A
13	chr13:40875472:G:A	0	40875472	A	G
13	chr13:40875601:G:T	0	40875601	T	G
13	chr13:40875641:G:A	0	40875641	A	G
13	chr13:40876108:C:T	0	40876108	T	C
13	chr13:40876217:A:G	0	40876217	G	A
13	chr13:40876309:A:C	0	40876309	C	A
13	chr13:40876332:T:C	0	40876332	C	T
13	chr13:40876397:A:G	0	40876397	G	A
13	chr13:40876552:G:C	0	40876552	C	G
13	chr13:40876638:C:T	0	40876638	T	C
13	chr13:40876819:A:G	0	40876819	G	A
13	chr13:40877030:T:C	0	40877030	C	T
13	chr13:40877243:G:A	0	40877243	A	G
13	chr13:40877737:C:T	0	40877737	T	C
13	chr13:40878138:C:A	0	40878138	A	C
13	chr13:40878183:C:G	0	40878183	G	C
13	chr13:40878431:T:C	0	40878431	C	T
13	chr13:40878471:C:T	0	40878471	T	C
13	chr13:40878723:T:C	0	40878723	C	T
13	chr13:40878878:C:T	0	40878878	T	C
13	chr13:40879081:T:C	0	40879081	C	T
13	chr13:40879120:T:C	0	40879120	C	T
13	chr13:40879564:C:A	0	40879564	A	C
13	chr13:40879764:A:C	0	40879764	C	A
13	chr13:40879997:C:T	0	40879997	T	C
13	chr13:40880020:G:A	0	40880020	A	G
13	chr13:40880034:A:G	0	40880034	G	A
13	chr13:40880067:C:G	0	40880067	G	C
13	chr13:40880169:A:C	0	40880169	C	A
13	chr13:40880189:C:T	0	40880189	T	C
13	chr13:40880305:A:C	0	40880305	C	A
13	chr13:40880628:G:A	0	40880628	A	G
13	chr13:40880648:C:G	0	40880648	G	C
13	chr13:40880668:C:T	0	40880668	T	C
13	chr13:40880800:C:T	0	40880800	T	C
13	chr13:40880860:A:G	0	40880860	G	A
13	chr13:40880898:G:A	0	40880898	A	G
13	chr13:40881047:C:T	0	40881047	T	C
13	chr13:40881525:G:A	0	40881525	A	G
13	chr13:40881954:T:C	0	40881954	C	T
13	chr13:40882628:C:T	0	40882628	T	C
13	chr13:40882795:T:C	0	40882795	C	T
13	chr13:40883157:G:A	0	40883157	A	G
13	chr13:40883230:A:G	0	40883230	G	A
13	chr13:40883558:G:C	0	40883558	C	G
13	chr13:40883677:C:A	0	40883677	A	C
13	chr13:40884034:T:C	0	40884034	C	T
13	chr13:40884224:C:T	0	40884224	T	C
13	chr13:40885467:C:T	0	40885467	T	C
13	chr13:40885502:A:G	0	40885502	G	A
13	chr13:40886618:T:C	0	40886618	C	T
13	chr13:40888604:A:T	0	40888604	T	A
13	chr13:40888705:G:A	0	40888705	A	G
13	chr13:40888979:T:C	0	40888979	C	T
13	chr13:40889063:C:A	0	40889063	A	C
13	chr13:40889382:C:A	0	40889382	A	C
13	chr13:40889809:T:C	0	40889809	C	T
13	chr13:40890184:A:G	0	40890184	G	A
13	chr13:40890703:A:G	0	40890703	G	A
13	chr13:40891243:G:C	0	40891243	C	G
13	chr13:40891596:C:A	0	40891596	A	C
13	chr13:40892084:C:G	0	40892084	G	C
13	chr13:40892586:G:C	0	40892586	C	G
13	chr13:40894379:A:G	0	40894379	G	A
13	chr13:40894457:C:G	0	40894457	G	C
13	chr13:40895118:T:C	0	40895118	C	T
13	chr13:40896745:A:C	0	40896745	C	A
13	chr13:40897187:A:G	0	40897187	G	A
13	chr13:40897889:G:A	0	40897889	A	G
13	chr13:40898312:AAAATT:A	0	40898312	A	AAAATT
13	chr13:40898476:A:G	0	40898476	G	A
13	chr13:40898916:C:T	0	40898916	T	C
13	chr13:40899242:G:A	0	40899242	A	G
13	chr13:40902224:T:C	0	40902224	C	T
13	chr13:40902406:C:T	0	40902406	T	C
13	chr13:40902904:G:A	0	40902904	A	G
13	chr13:40903300:T:C	0	40903300	C	T
13	chr13:40903750:T:G	0	40903750	G	T
13	chr13:40904096:C:T	0	40904096	T	C
13	chr13:40904827:G:A	0	40904827	A	G
13	chr13:40905918:C:T	0	40905918	T	C
13	chr13:40907476:C:T	0	40907476	T	C
13	chr13:40909131:CA:C	0	40909131	C	CA
13	chr13:40909812:G:A	0	40909812	A	G
13	chr13:40910834:G:T	0	40910834	T	G
13	chr13:40911609:T:C	0	40911609	C	T
13	chr13:40912730:A:G	0	40912730	G	A
13	chr13:40912826:A:G	0	40912826	G	A
13	chr13:40914283:C:CA	0	40914283	CA	C
13	chr13:40916350:T:C	0	40916350	C	T
13	chr13:40916675:C:T	0	40916675	T	C
13	chr13:40917586:A:T	0	40917586	T	A
13	chr13:40917718:T:C	0	40917718	C	T
13	chr13:40917881:G:A	0	40917881	A	G
13	chr13:40917942:A:C	0	40917942	C	A
13	chr13:40918029:G:A	0	40918029	A	G
13	chr13:40918208:A:G	0	40918208	G	A
13	chr13:40918722:C:T	0	40918722	T	C
13	chr13:40918735:C:T	0	40918735	T	C
13	chr13:40918988:T:C	0	40918988	C	T
13	chr13:40919452:G:C	0	40919452	C	G
13	chr13:40919533:T:C	0	40919533	C	T
13	chr13:40919559:G:A	0	40919559	A	G
13	chr13:40919691:A:G	0	40919691	G	A
13	chr13:40920380:C:T	0	40920380	T	C
13	chr13:40920448:T:C	0	40920448	C	T
13	chr13:40920503:C:T	0	40920503	T	C
13	chr13:40920831:T:G	0	40920831	G	T
13	chr13:40921072:G:A	0	40921072	A	G
13	chr13:40921109:C:T	0	40921109	T	C
13	chr13:40921788:G:T	0	40921788	T	G
13	chr13:40924909:G:A	0	40924909	A	G
13	chr13:40925126:G:A	0	40925126	A	G
13	chr13:40925175:G:A	0	40925175	A	G
13	chr13:40925242:G:A	0	40925242	A	G
13	chr13:40925479:T:C	0	40925479	C	T
13	chr13:40925571:C:T	0	40925571	T	C
13	chr13:40925896:A:G	0	40925896	G	A
13	chr13:40926150:T:C	0	40926150	C	T
13	chr13:40926215:T:G	0	40926215	G	T
13	chr13:40926824:G:A	0	40926824	A	G
13	chr13:40927280:C:A	0	40927280	A	C
13	chr13:40927295:G:C	0	40927295	C	G
13	chr13:40927353:C:A	0	40927353	A	C
13	chr13:40927414:A:T	0	40927414	T	A
13	chr13:40927691:T:C	0	40927691	C	T
13	chr13:40927845:G:A	0	40927845	A	G
13	chr13:40928285:T:G	0	40928285	G	T
13	chr13:40928452:G:A	0	40928452	A	G
13	chr13:40928606:C:A	0	40928606	A	C
13	chr13:40928978:A:T	0	40928978	T	A
13	chr13:40929229:CCATT:C	0	40929229	C	CCATT
13	chr13:40929765:G:T	0	40929765	T	G
13	chr13:40931630:A:G	0	40931630	G	A
13	chr13:40931727:C:T	0	40931727	T	C
13	chr13:40932585:C:T	0	40932585	T	C
13	chr13:40932748:A:G	0	40932748	G	A
13	chr13:40934715:C:T	0	40934715	T	C
13	chr13:40935736:T:C	0	40935736	C	T
13	chr13:40936536:A:G	0	40936536	G	A
13	chr13:40936677:C:T	0	40936677	T	C
13	chr13:40937720:C:T	0	40937720	T	C
13	chr13:40937976:C:T	0	40937976	T	C
13	chr13:40938018:T:C	0	40938018	C	T
13	chr13:40939112:T:C	0	40939112	C	T
13	chr13:40939489:C:T	0	40939489	T	C
13	chr13:40939787:G:A	0	40939787	A	G
13	chr13:40940176:A:G	0	40940176	G	A
13	chr13:40940324:C:T	0	40940324	T	C
13	chr13:40940497:A:T	0	40940497	T	A
13	chr13:40940560:A:G	0	40940560	G	A
13	chr13:40941235:C:T	0	40941235	T	C
13	chr13:40941862:T:C	0	40941862	C	T
13	chr13:40941935:A:G	0	40941935	G	A
13	chr13:40943849:A:G	0	40943849	G	A
13	chr13:40944696:G:C	0	40944696	C	G
13	chr13:40944783:T:C	0	40944783	C	T
13	chr13:40947393:T:C	0	40947393	C	T
13	chr13:40948202:A:C	0	40948202	C	A
13	chr13:40949615:A:G	0	40949615	G	A
13	chr13:40949740:T:C	0	40949740	C	T
13	chr13:40950087:T:C	0	40950087	C	T
13	chr13:40950598:C:A	0	40950598	A	C
13	chr13:40951450:A:G	0	40951450	G	A
13	chr13:40951633:A:G	0	40951633	G	A
13	chr13:40951782:G:A	0	40951782	A	G
13	chr13:40951783:T:C	0	40951783	C	T
13	chr13:40952233:A:G	0	40952233	G	A
13	chr13:40952472:C:T	0	40952472	T	C
13	chr13:40952511:G:A	0	40952511	A	G
13	chr13:40952513:C:T	0	40952513	T	C
13	chr13:40952847:TTACCCTCTG:T	0	40952847	T	TTACCCTCTG
13	chr13:40953069:C:T	0	40953069	T	C
13	chr13:40955060:G:A	0	40955060	A	G
13	chr13:40955136:C:T	0	40955136	T	C
13	chr13:40955393:C:T	0	40955393	T	C
13	chr13:40956469:A:G	0	40956469	G	A
13	chr13:40957990:T:C	0	40957990	C	T
13	chr13:40958916:T:C	0	40958916	C	T
13	chr13:40959359:G:A	0	40959359	A	G
13	chr13:40959845:T:C	0	40959845	C	T
13	chr13:40960902:G:A	0	40960902	A	G
13	chr13:40961152:TTC:T	0	40961152	T	TTC
13	chr13:40961273:T:A	0	40961273	A	T
13	chr13:40962396:A:G	0	40962396	G	A
13	chr13:40963715:T:C	0	40963715	C	T
13	chr13:40964123:A:G	0	40964123	G	A
13	chr13:40965637:A:G	0	40965637	G	A
13	chr13:40965681:A:C	0	40965681	C	A
13	chr13:40966366:A:T	0	40966366	T	A
13	chr13:40967878:C:T	0	40967878	T	C
13	chr13:40968654:T:C	0	40968654	C	T
13	chr13:40969358:T:C	0	40969358	C	T
13	chr13:40970365:TA:T	0	40970365	T	TA
13	chr13:40971109:TATAG:T	0	40971109	T	TATAG
13	chr13:40972578:A:G	0	40972578	G	A
13	chr13:40978593:G:A	0	40978593	A	G
13	chr13:40978602:G:A	0	40978602	A	G
13	chr13:40978903:G:C	0	40978903	C	G
13	chr13:40979011:ATAGT:A	0	40979011	A	ATAGT
13	chr13:40980557:T:C	0	40980557	C	T
13	chr13:40981110:TTA:T	0	40981110	T	TTA
13	chr13:40982457:C:G	0	40982457	G	C
13	chr13:40982954:CT:C	0	40982954	C	CT
13	chr13:40984278:A:C	0	40984278	C	A
13	chr13:40984360:T:C	0	40984360	C	T
13	chr13:40984637:A:G	0	40984637	G	A
13	chr13:40986176:A:G	0	40986176	G	A
13	chr13:40986466:C:T	0	40986466	T	C
13	chr13:40986567:T:C	0	40986567	C	T
13	chr13:40986786:T:A	0	40986786	A	T
13	chr13:40988393:C:T	0	40988393	T	C
13	chr13:40988650:A:G	0	40988650	G	A
13	chr13:40989015:C:T	0	40989015	T	C
13	chr13:40989452:T:C	0	40989452	C	T
13	chr13:40990003:C:T	0	40990003	T	C
13	chr13:40990286:G:A	0	40990286	A	G
13	chr13:40991582:C:T	0	40991582	T	C
13	chr13:40992645:G:A	0	40992645	A	G
13	chr13:40993112:C:G	0	40993112	G	C
13	chr13:40993517:G:A	0	40993517	A	G
13	chr13:40996121:T:C	0	40996121	C	T
13	chr13:40997997:A:T	0	40997997	T	A
13	chr13:40999064:C:T	0	40999064	T	C
13	chr13:40999341:G:A	0	40999341	A	G
13	chr13:40999520:T:G	0	40999520	G	T
13	chr13:41000686:G:A	0	41000686	A	G
13	chr13:41000861:A:AAG	0	41000861	AAG	A
13	chr13:41001139:T:G	0	41001139	G	T
13	chr13:41001287:T:A	0	41001287	A	T
13	chr13:41001409:A:T	0	41001409	T	A
13	chr13:41002410:G:A	0	41002410	A	G
13	chr13:41002759:G:A	0	41002759	A	G
13	chr13:41003070:T:C	0	41003070	C	T
13	chr13:41003768:G:A	0	41003768	A	G
13	chr13:41003973:C:T	0	41003973	T	C
13	chr13:41004977:A:G	0	41004977	G	A
13	chr13:41005673:A:C	0	41005673	C	A
13	chr13:41005802:G:A	0	41005802	A	G
13	chr13:41007794:C:T	0	41007794	T	C
13	chr13:41008002:C:G	0	41008002	G	C
13	chr13:41008139:G:C	0	41008139	C	G
13	chr13:41008969:A:T	0	41008969	T	A
13	chr13:41010338:T:C	0	41010338	C	T
13	chr13:41010554:T:C	0	41010554	C	T
13	chr13:41011644:G:A	0	41011644	A	G
13	chr13:41011918:C:A	0	41011918	A	C
13	chr13:41012668:C:T	0	41012668	T	C
13	chr13:41012824:C:T	0	41012824	T	C
13	chr13:41013239:T:C	0	41013239	C	T
13	chr13:41013712:A:G	0	41013712	G	A
13	chr13:41015930:GAAT:G	0	41015930	G	GAAT
13	chr13:41019622:A:G	0	41019622	G	A
13	chr13:41019924:T:C	0	41019924	C	T
13	chr13:41020984:C:T	0	41020984	T	C
13	chr13:41022520:G:A	0	41022520	A	G
13	chr13:41023366:G:A	0	41023366	A	G
13	chr13:41023637:A:G	0	41023637	G	A
13	chr13:41025817:C:T	0	41025817	T	C
13	chr13:41026551:G:C	0	41026551	C	G
13	chr13:41027566:G:A	0	41027566	A	G
13	chr13:41027657:C:T	0	41027657	T	C
13	chr13:41032510:G:A	0	41032510	A	G
13	chr13:41033038:C:T	0	41033038	T	C
13	chr13:41033099:G:A	0	41033099	A	G
13	chr13:41033703:A:G	0	41033703	G	A
13	chr13:41034911:G:A	0	41034911	A	G
13	chr13:41035879:G:A	0	41035879	A	G
13	chr13:41037135:A:G	0	41037135	G	A
13	chr13:41037768:C:A	0	41037768	A	C
13	chr13:41037820:A:G	0	41037820	G	A
13	chr13:41039048:G:A	0	41039048	A	G
13	chr13:41042216:T:C	0	41042216	C	T
13	chr13:41043131:G:A	0	41043131	A	G
13	chr13:41045451:G:A	0	41045451	A	G
13	chr13:41046170:A:G	0	41046170	G	A
13	chr13:41047336:T:C	0	41047336	C	T
13	chr13:41048242:G:A	0	41048242	A	G
13	chr13:41050752:T:C	0	41050752	C	T
13	chr13:41054146:T:C	0	41054146	C	T
13	chr13:41056219:T:C	0	41056219	C	T
13	chr13:41056286:C:T	0	41056286	T	C
13	chr13:41057189:T:A	0	41057189	A	T
13	chr13:41058108:T:G	0	41058108	G	T
13	chr13:41058253:G:C	0	41058253	C	G
13	chr13:41058905:G:A	0	41058905	A	G
13	chr13:41064475:A:G	0	41064475	G	A
13	chr13:41066785:CATGT:C	0	41066785	C	CATGT
13	chr13:41069865:C:T	0	41069865	T	C
13	chr13:41070068:G:A	0	41070068	A	G
13	chr13:41070820:A:C	0	41070820	C	A
13	chr13:41070944:C:T	0	41070944	T	C
13	chr13:41071949:CAG:C	0	41071949	C	CAG
13	chr13:41075144:G:A	0	41075144	A	G
13	chr13:41076423:T:C	0	41076423	C	T
13	chr13:41077235:A:AT	0	41077235	AT	A
13	chr13:41081764:T:C	0	41081764	C	T
13	chr13:41082023:G:A	0	41082023	A	G
13	chr13:41083204:C:T	0	41083204	T	C
13	chr13:41084608:G:A	0	41084608	A	G
13	chr13:41084611:A:C	0	41084611	C	A
13	chr13:41084839:A:G	0	41084839	G	A
13	chr13:41085922:TGGG:T	0	41085922	T	TGGG
13	chr13:41089420:G:A	0	41089420	A	G
13	chr13:41091820:T:C	0	41091820	C	T
13	chr13:41093477:T:A	0	41093477	A	T
13	chr13:41093916:C:T	0	41093916	T	C
13	chr13:41095597:G:A	0	41095597	A	G
13	chr13:41095676:A:ATCCATTAGCTGTTCT	0	41095676	ATCCATTAGCTGTTCT	A
13	chr13:41095813:T:TG	0	41095813	TG	T
13	chr13:41096298:C:T	0	41096298	T	C
13	chr13:41096949:C:T	0	41096949	T	C
13	chr13:41097144:G:A	0	41097144	A	G
13	chr13:41097206:G:T	0	41097206	T	G
13	chr13:41098681:C:T	0	41098681	T	C
13	chr13:41099321:C:G	0	41099321	G	C
13	chr13:41101689:C:G	0	41101689	G	C
13	chr13:41101706:A:G	0	41101706	G	A
13	chr13:41101731:G:A	0	41101731	A	G
13	chr13:41102045:G:A	0	41102045	A	G
13	chr13:41102268:T:C	0	41102268	C	T
13	chr13:41102316:G:A	0	41102316	A	G
13	chr13:41102388:T:C	0	41102388	C	T
13	chr13:41103623:G:A	0	41103623	A	G
13	chr13:41103696:C:T	0	41103696	T	C
13	chr13:41104656:T:C	0	41104656	C	T
13	chr13:41104988:T:C	0	41104988	C	T
13	chr13:41105782:T:G	0	41105782	G	T
13	chr13:41106784:T:G	0	41106784	G	T
13	chr13:41106935:A:G	0	41106935	G	A
13	chr13:41107895:C:T	0	41107895	T	C
13	chr13:41108616:C:T	0	41108616	T	C
13	chr13:41108925:G:A	0	41108925	A	G
13	chr13:41109691:A:C	0	41109691	C	A
13	chr13:41109904:A:G	0	41109904	G	A
13	chr13:41110952:A:G	0	41110952	G	A
13	chr13:41111154:T:C	0	41111154	C	T
13	chr13:41111277:A:G	0	41111277	G	A
13	chr13:41112221:AAAAC:A	0	41112221	A	AAAAC
13	chr13:41112564:A:G	0	41112564	G	A
13	chr13:41113442:C:T	0	41113442	T	C
13	chr13:41113749:G:A	0	41113749	A	G
13	chr13:41114810:G:A	0	41114810	A	G
13	chr13:41115005:G:T	0	41115005	T	G
13	chr13:41115591:G:T	0	41115591	T	G
13	chr13:41115644:T:C	0	41115644	C	T
13	chr13:41116004:T:C	0	41116004	C	T
13	chr13:41117100:A:T	0	41117100	T	A
13	chr13:41119457:T:C	0	41119457	C	T
13	chr13:41120001:G:A	0	41120001	A	G
13	chr13:41120136:T:A	0	41120136	A	T
13	chr13:41120767:T:C	0	41120767	C	T
13	chr13:41120772:G:A	0	41120772	A	G
13	chr13:41120964:A:G	0	41120964	G	A
13	chr13:41121209:GC:G	0	41121209	G	GC
13	chr13:41122523:C:T	0	41122523	T	C
13	chr13:41123743:A:G	0	41123743	G	A
13	chr13:41123774:G:A	0	41123774	A	G
13	chr13:41123777:G:A	0	41123777	A	G
13	chr13:41123900:C:T	0	41123900	T	C
13	chr13:41124638:AT:A	0	41124638	A	AT
13	chr13:41125167:T:C	0	41125167	C	T
13	chr13:41125483:A:G	0	41125483	G	A
13	chr13:41125804:G:A	0	41125804	A	G
13	chr13:41129826:C:A	0	41129826	A	C
13	chr13:41133136:A:G	0	41133136	G	A
13	chr13:41133574:G:A	0	41133574	A	G
13	chr13:41134543:C:T	0	41134543	T	C
13	chr13:41135524:C:G	0	41135524	G	C
13	chr13:41140699:T:C	0	41140699	C	T
13	chr13:41141146:T:C	0	41141146	C	T
13	chr13:41141496:A:G	0	41141496	G	A
13	chr13:41143047:C:T	0	41143047	T	C
13	chr13:41143972:T:C	0	41143972	C	T
13	chr13:41147169:C:T	0	41147169	T	C
13	chr13:41147999:TGCC:T	0	41147999	T	TGCC
13	chr13:41148694:T:C	0	41148694	C	T
13	chr13:41149643:T:C	0	41149643	C	T
13	chr13:41150057:A:G	0	41150057	G	A
13	chr13:41150586:A:G	0	41150586	G	A
13	chr13:41150640:A:T	0	41150640	T	A
13	chr13:41150888:T:C	0	41150888	C	T
13	chr13:41151342:A:G	0	41151342	G	A
13	chr13:41153282:A:T	0	41153282	T	A
13	chr13:41155496:G:A	0	41155496	A	G
13	chr13:41155690:A:G	0	41155690	G	A
13	chr13:41155942:G:A	0	41155942	A	G
13	chr13:41157777:G:A	0	41157777	A	G
13	chr13:41160054:C:T	0	41160054	T	C
13	chr13:41167683:C:T	0	41167683	T	C
13	chr13:41168264:C:T	0	41168264	T	C
13	chr13:41169179:T:C	0	41169179	C	T
13	chr13:41169684:T:G	0	41169684	G	T
13	chr13:41170009:A:G	0	41170009	G	A
13	chr13:41170587:C:A	0	41170587	A	C
13	chr13:41170859:G:A	0	41170859	A	G
13	chr13:41172903:G:A	0	41172903	A	G
13	chr13:41173653:G:T	0	41173653	T	G
13	chr13:41174310:A:G	0	41174310	G	A
13	chr13:41175222:T:A	0	41175222	A	T
13	chr13:41177984:C:A	0	41177984	A	C
13	chr13:41179722:C:G	0	41179722	G	C
13	chr13:41180144:G:A	0	41180144	A	G
13	chr13:41180534:G:A	0	41180534	A	G
13	chr13:41180908:C:T	0	41180908	T	C
13	chr13:41183416:G:C	0	41183416	C	G
13	chr13:41184280:C:T	0	41184280	T	C
13	chr13:41184312:G:A	0	41184312	A	G
13	chr13:41185728:A:G	0	41185728	G	A
13	chr13:41186811:T:C	0	41186811	C	T
13	chr13:41187363:C:G	0	41187363	G	C
13	chr13:41190304:A:G	0	41190304	G	A
13	chr13:41193202:A:G	0	41193202	G	A
13	chr13:41195524:T:A	0	41195524	A	T
13	chr13:41197070:G:A	0	41197070	A	G
13	chr13:41197340:G:A	0	41197340	A	G
13	chr13:41198183:C:T	0	41198183	T	C
13	chr13:41199126:G:A	0	41199126	A	G
13	chr13:41199220:T:C	0	41199220	C	T
13	chr13:41200885:T:G	0	41200885	G	T
13	chr13:41202092:A:G	0	41202092	G	A
13	chr13:41202226:T:C	0	41202226	C	T
13	chr13:41203507:C:G	0	41203507	G	C
13	chr13:41204754:A:G	0	41204754	G	A
13	chr13:41205987:A:G	0	41205987	G	A
13	chr13:41206603:G:A	0	41206603	A	G
13	chr13:41206669:C:T	0	41206669	T	C
13	chr13:41206865:G:T	0	41206865	T	G
13	chr13:41208327:A:C	0	41208327	C	A
13	chr13:41208674:A:G	0	41208674	G	A
13	chr13:41209002:A:G	0	41209002	G	A
13	chr13:41209021:A:C	0	41209021	C	A
13	chr13:41210425:C:T	0	41210425	T	C
13	chr13:41210583:C:T	0	41210583	T	C
13	chr13:41210935:G:A	0	41210935	A	G
13	chr13:41211698:T:C	0	41211698	C	T
13	chr13:41211828:A:G	0	41211828	G	A
13	chr13:41213062:T:G	0	41213062	G	T
13	chr13:41215614:CT:C	0	41215614	C	CT
13	chr13:41216448:A:C	0	41216448	C	A
13	chr13:41217304:T:A	0	41217304	A	T
13	chr13:41219062:G:A	0	41219062	A	G
13	chr13:41219114:AACCCCGTCTCTACTAAAAATACAAAAATTAGC:A	0	41219114	A	AACCCCGTCTCTACTAAAAATACAAAAATTAGC
13	chr13:41219619:A:G	0	41219619	G	A
13	chr13:41219696:A:G	0	41219696	G	A
13	chr13:41220125:C:T	0	41220125	T	C
13	chr13:41221448:G:A	0	41221448	A	G
13	chr13:41222104:T:C	0	41222104	C	T
13	chr13:41222406:G:A	0	41222406	A	G
13	chr13:41223465:A:T	0	41223465	T	A
13	chr13:41224408:A:G	0	41224408	G	A
13	chr13:41224735:G:A	0	41224735	A	G
13	chr13:41224784:C:T	0	41224784	T	C
13	chr13:41225009:C:T	0	41225009	T	C
13	chr13:41225107:G:A	0	41225107	A	G
13	chr13:41225322:G:A	0	41225322	A	G
13	chr13:41226262:T:G	0	41226262	G	T
13	chr13:41227467:T:A	0	41227467	A	T
13	chr13:41227484:A:G	0	41227484	G	A
13	chr13:41229021:A:G	0	41229021	G	A
13	chr13:41229253:C:T	0	41229253	T	C
13	chr13:41229543:ACT:A	0	41229543	A	ACT
13	chr13:41229685:T:A	0	41229685	A	T
13	chr13:41230684:A:G	0	41230684	G	A
13	chr13:41232042:C:T	0	41232042	T	C
13	chr13:41232164:G:A	0	41232164	A	G
13	chr13:41232332:CAA:C	0	41232332	C	CAA
13	chr13:41233814:T:C	0	41233814	C	T
13	chr13:41234392:T:C	0	41234392	C	T
13	chr13:41236495:G:A	0	41236495	A	G
13	chr13:41236944:A:G	0	41236944	G	A
13	chr13:41237306:C:G	0	41237306	G	C
13	chr13:41237462:C:T	0	41237462	T	C
13	chr13:41237643:C:T	0	41237643	T	C
13	chr13:41239359:C:T	0	41239359	T	C
13	chr13:41239363:G:A	0	41239363	A	G
13	chr13:41239622:G:C	0	41239622	C	G
13	chr13:41240141:C:T	0	41240141	T	C
13	chr13:41241248:G:A	0	41241248	A	G
13	chr13:41242787:C:T	0	41242787	T	C
13	chr13:41242849:T:C	0	41242849	C	T
13	chr13:41242941:T:C	0	41242941	C	T
13	chr13:41243017:G:A	0	41243017	A	G
13	chr13:41243168:A:G	0	41243168	G	A
13	chr13:41243238:A:T	0	41243238	T	A
13	chr13:41243513:C:G	0	41243513	G	C
13	chr13:41244140:T:C	0	41244140	C	T
13	chr13:41244220:ACTTT:A	0	41244220	A	ACTTT
13	chr13:41244407:G:A	0	41244407	A	G
13	chr13:41244665:C:T	0	41244665	T	C
13	chr13:41246049:CT:C	0	41246049	C	CT
13	chr13:41246241:T:C	0	41246241	C	T
13	chr13:41246578:T:C	0	41246578	C	T
13	chr13:41246766:C:T	0	41246766	T	C
13	chr13:41247168:G:A	0	41247168	A	G
13	chr13:41248166:C:T	0	41248166	T	C
13	chr13:41249099:CTA:C	0	41249099	C	CTA
13	chr13:41249778:T:C	0	41249778	C	T
13	chr13:41250972:A:G	0	41250972	G	A
13	chr13:41251356:T:C	0	41251356	C	T
13	chr13:41251359:C:T	0	41251359	T	C
13	chr13:41253434:T:C	0	41253434	C	T
13	chr13:41254091:T:C	0	41254091	C	T
13	chr13:41254303:C:T	0	41254303	T	C
13	chr13:41254378:A:G	0	41254378	G	A
13	chr13:41255388:G:A	0	41255388	A	G
13	chr13:41255671:G:A	0	41255671	A	G
13	chr13:41255947:C:T	0	41255947	T	C
13	chr13:41255960:T:A	0	41255960	A	T
13	chr13:41256976:A:G	0	41256976	G	A
13	chr13:41257134:G:A	0	41257134	A	G
13	chr13:41258224:G:A	0	41258224	A	G
13	chr13:41258498:G:C	0	41258498	C	G
13	chr13:41259121:T:C	0	41259121	C	T
13	chr13:41259203:C:G	0	41259203	G	C
13	chr13:41259205:A:G	0	41259205	G	A
13	chr13:41259209:C:G	0	41259209	G	C
13	chr13:41259487:A:G	0	41259487	G	A
13	chr13:41259785:A:C	0	41259785	C	A
13	chr13:41260608:C:T	0	41260608	T	C
13	chr13:41260903:T:C	0	41260903	C	T
13	chr13:41260970:A:G	0	41260970	G	A
13	chr13:41261269:G:A	0	41261269	A	G
13	chr13:41261370:CATAATTCTT:C	0	41261370	C	CATAATTCTT
13	chr13:41261593:C:T	0	41261593	T	C
13	chr13:41262061:G:A	0	41262061	A	G
13	chr13:41262103:G:A	0	41262103	A	G
13	chr13:41262107:C:T	0	41262107	T	C
13	chr13:41262644:G:GA	0	41262644	GA	G
13	chr13:41262990:G:A	0	41262990	A	G
13	chr13:41263019:T:C	0	41263019	C	T
13	chr13:41263084:C:T	0	41263084	T	C
13	chr13:41264064:C:A	0	41264064	A	C
13	chr13:41264067:G:C	0	41264067	C	G
13	chr13:41264317:A:G	0	41264317	G	A
13	chr13:41264367:C:A	0	41264367	A	C
13	chr13:41264704:A:G	0	41264704	G	A
13	chr13:41264833:C:T	0	41264833	T	C
13	chr13:41265378:A:G	0	41265378	G	A
13	chr13:41265416:C:T	0	41265416	T	C
13	chr13:41265546:T:A	0	41265546	A	T
13	chr13:41266127:A:G	0	41266127	G	A
13	chr13:41266885:C:T	0	41266885	T	C
13	chr13:41267879:G:A	0	41267879	A	G
13	chr13:41267943:T:C	0	41267943	C	T
13	chr13:41268425:C:T	0	41268425	T	C
13	chr13:41269054:A:G	0	41269054	G	A
13	chr13:41269372:G:C	0	41269372	C	G
13	chr13:41269564:T:TA	0	41269564	TA	T
13	chr13:41270346:AT:A	0	41270346	A	AT
13	chr13:41270422:T:A	0	41270422	A	T
13	chr13:41270488:G:A	0	41270488	A	G
13	chr13:41271464:G:A	0	41271464	A	G
13	chr13:41271885:G:A	0	41271885	A	G
13	chr13:41273134:A:G	0	41273134	G	A
13	chr13:41273794:A:G	0	41273794	G	A
13	chr13:41275301:T:C	0	41275301	C	T
13	chr13:41275564:C:T	0	41275564	T	C
13	chr13:41275773:G:A	0	41275773	A	G
13	chr13:41276479:C:T	0	41276479	T	C
13	chr13:41278417:A:AC	0	41278417	AC	A
13	chr13:41280344:G:GC	0	41280344	GC	G
13	chr13:41280847:C:T	0	41280847	T	C
13	chr13:41282098:A:G	0	41282098	G	A
13	chr13:41282577:G:C	0	41282577	C	G
13	chr13:41283395:A:G	0	41283395	G	A
13	chr13:41284168:AC:A	0	41284168	A	AC
13	chr13:41285528:C:T	0	41285528	T	C
13	chr13:41285563:A:G	0	41285563	G	A
13	chr13:41286756:C:A	0	41286756	A	C
13	chr13:41287324:T:G	0	41287324	G	T
13	chr13:41288149:T:A	0	41288149	A	T
13	chr13:41288417:C:G	0	41288417	G	C
13	chr13:41288708:T:A	0	41288708	A	T
13	chr13:41289525:C:T	0	41289525	T	C
13	chr13:41291052:C:T	0	41291052	T	C
13	chr13:41291189:T:C	0	41291189	C	T
13	chr13:41291393:A:G	0	41291393	G	A
13	chr13:41292803:T:G	0	41292803	G	T
13	chr13:41292852:G:A	0	41292852	A	G
13	chr13:41293426:C:A	0	41293426	A	C
13	chr13:41294278:C:T	0	41294278	T	C
13	chr13:41295053:A:G	0	41295053	G	A
13	chr13:41295093:A:T	0	41295093	T	A
13	chr13:41297815:A:T	0	41297815	T	A
13	chr13:41298157:C:T	0	41298157	T	C
13	chr13:41298661:G:A	0	41298661	A	G
13	chr13:41298852:A:G	0	41298852	G	A
13	chr13:41298968:T:C	0	41298968	C	T
13	chr13:41299042:G:A	0	41299042	A	G
13	chr13:41299422:C:T	0	41299422	T	C
13	chr13:41300185:T:C	0	41300185	C	T
13	chr13:41300867:T:C	0	41300867	C	T
13	chr13:41304035:T:C	0	41304035	C	T
13	chr13:41304902:A:G	0	41304902	G	A
13	chr13:41306244:C:T	0	41306244	T	C
13	chr13:41308060:C:T	0	41308060	T	C
13	chr13:41308490:G:A	0	41308490	A	G
13	chr13:41309489:T:C	0	41309489	C	T
13	chr13:41309992:G:A	0	41309992	A	G
13	chr13:41310434:G:T	0	41310434	T	G
13	chr13:41310530:T:C	0	41310530	C	T
13	chr13:41311783:C:T	0	41311783	T	C
13	chr13:41312016:G:C	0	41312016	C	G
13	chr13:41312105:T:C	0	41312105	C	T
13	chr13:41312403:C:T	0	41312403	T	C
13	chr13:41312432:A:G	0	41312432	G	A
13	chr13:41312745:A:G	0	41312745	G	A
13	chr13:41313279:C:G	0	41313279	G	C
13	chr13:41313653:C:G	0	41313653	G	C
13	chr13:41313755:G:A	0	41313755	A	G
13	chr13:41315361:A:G	0	41315361	G	A
13	chr13:41316346:T:G	0	41316346	G	T
13	chr13:41316787:G:A	0	41316787	A	G
13	chr13:41317518:C:T	0	41317518	T	C
13	chr13:41318001:C:T	0	41318001	T	C
13	chr13:41318438:A:G	0	41318438	G	A
13	chr13:41318495:C:T	0	41318495	T	C
13	chr13:41318969:T:G	0	41318969	G	T
13	chr13:41319677:T:C	0	41319677	C	T
13	chr13:41322119:C:T	0	41322119	T	C
13	chr13:41322226:AAGG:A	0	41322226	A	AAGG
13	chr13:41323424:T:C	0	41323424	C	T
13	chr13:41323555:T:C	0	41323555	C	T
13	chr13:41323674:G:A	0	41323674	A	G
13	chr13:41324011:T:G	0	41324011	G	T
13	chr13:41324269:A:G	0	41324269	G	A
13	chr13:41325286:AATT:A	0	41325286	A	AATT
13	chr13:41326436:A:G	0	41326436	G	A
13	chr13:41326933:A:G	0	41326933	G	A
13	chr13:41327250:ATAAT:A	0	41327250	A	ATAAT
13	chr13:41327719:A:G	0	41327719	G	A
13	chr13:41328803:T:C	0	41328803	C	T
13	chr13:41330133:T:G	0	41330133	G	T
13	chr13:41331766:A:G	0	41331766	G	A
13	chr13:41332797:TTGAC:T	0	41332797	T	TTGAC
13	chr13:41333690:A:G	0	41333690	G	A
13	chr13:41336041:G:A	0	41336041	A	G
13	chr13:41336495:T:C	0	41336495	C	T
13	chr13:41337415:C:T	0	41337415	T	C
13	chr13:41337497:C:T	0	41337497	T	C
13	chr13:41337934:A:AG	0	41337934	AG	A
13	chr13:41338054:T:G	0	41338054	G	T
13	chr13:41338204:T:C	0	41338204	C	T
13	chr13:41338519:A:T	0	41338519	T	A
13	chr13:41338995:C:T	0	41338995	T	C
13	chr13:41339618:T:C	0	41339618	C	T
13	chr13:41340539:C:T	0	41340539	T	C
13	chr13:41340778:G:T	0	41340778	T	G
13	chr13:41340928:A:G	0	41340928	G	A
13	chr13:41341267:A:G	0	41341267	G	A
13	chr13:41342067:C:T	0	41342067	T	C
13	chr13:41343229:T:TGAGTA	0	41343229	TGAGTA	T
13	chr13:41343432:A:G	0	41343432	G	A
13	chr13:41343461:C:A	0	41343461	A	C
13	chr13:41343637:C:G	0	41343637	G	C
13	chr13:41345739:T:A	0	41345739	A	T
13	chr13:41345853:C:T	0	41345853	T	C
13	chr13:41347792:A:G	0	41347792	G	A
13	chr13:41347797:G:A	0	41347797	A	G
13	chr13:41348231:A:G	0	41348231	G	A
13	chr13:41348558:T:G	0	41348558	G	T
13	chr13:41348932:C:T	0	41348932	T	C
13	chr13:41349702:C:T	0	41349702	T	C
13	chr13:41349835:G:T	0	41349835	T	G
13	chr13:41349869:G:A	0	41349869	A	G
13	chr13:41350368:A:T	0	41350368	T	A
13	chr13:41350532:A:G	0	41350532	G	A
13	chr13:41351061:C:T	0	41351061	T	C
13	chr13:41351175:C:T	0	41351175	T	C
13	chr13:41351569:G:A	0	41351569	A	G
13	chr13:41351777:TG:T	0	41351777	T	TG
13	chr13:41352127:C:T	0	41352127	T	C
13	chr13:41352366:A:G	0	41352366	G	A
13	chr13:41353482:A:G	0	41353482	G	A
13	chr13:41354178:A:G	0	41354178	G	A
13	chr13:41354457:T:A	0	41354457	A	T
13	chr13:41357153:C:T	0	41357153	T	C
13	chr13:41357371:T:A	0	41357371	A	T
13	chr13:41357474:G:A	0	41357474	A	G
13	chr13:41357550:A:G	0	41357550	G	A
13	chr13:41357727:A:G	0	41357727	G	A
13	chr13:41359091:TA:T	0	41359091	T	TA
13	chr13:41359328:T:C	0	41359328	C	T
13	chr13:41360476:G:A	0	41360476	A	G
13	chr13:41361704:C:T	0	41361704	T	C
13	chr13:41361833:T:G	0	41361833	G	T
13	chr13:41362921:C:T	0	41362921	T	C
13	chr13:41363449:C:G	0	41363449	G	C
13	chr13:41363654:T:C	0	41363654	C	T
13	chr13:41364051:TTAA:T	0	41364051	T	TTAA
13	chr13:41364148:T:C	0	41364148	C	T
13	chr13:41364684:CTT:C	0	41364684	C	CTT
13	chr13:41365464:C:G	0	41365464	G	C
13	chr13:41366461:A:G	0	41366461	G	A
13	chr13:41367028:A:T	0	41367028	T	A
13	chr13:41367280:T:A	0	41367280	A	T
13	chr13:41368443:G:C	0	41368443	C	G
13	chr13:41368916:A:T	0	41368916	T	A
13	chr13:41369508:G:A	0	41369508	A	G
13	chr13:41371591:G:A	0	41371591	A	G
13	chr13:41373915:G:C	0	41373915	C	G
13	chr13:41373989:A:G	0	41373989	G	A
13	chr13:41374015:T:G	0	41374015	G	T
13	chr13:41374041:C:T	0	41374041	T	C
13	chr13:41374457:C:T	0	41374457	T	C
13	chr13:41374683:T:C	0	41374683	C	T
13	chr13:41375235:A:T	0	41375235	T	A
13	chr13:41375668:G:T	0	41375668	T	G
13	chr13:41376142:T:C	0	41376142	C	T
13	chr13:41376426:A:G	0	41376426	G	A
13	chr13:41377914:ACAT:A	0	41377914	A	ACAT
13	chr13:41378096:G:A	0	41378096	A	G
13	chr13:41378124:CAA:C	0	41378124	C	CAA
13	chr13:41378570:C:T	0	41378570	T	C
13	chr13:41378605:C:T	0	41378605	T	C
13	chr13:41378885:AG:A	0	41378885	A	AG
13	chr13:41379401:G:A	0	41379401	A	G
13	chr13:41379854:T:A	0	41379854	A	T
13	chr13:41380321:A:G	0	41380321	G	A
13	chr13:41380414:G:A	0	41380414	A	G
13	chr13:41381529:T:C	0	41381529	C	T
13	chr13:41381722:A:G	0	41381722	G	A
13	chr13:41382045:G:A	0	41382045	A	G
13	chr13:41382160:C:T	0	41382160	T	C
13	chr13:41384116:A:C	0	41384116	C	A
13	chr13:41384172:C:T	0	41384172	T	C
13	chr13:41384340:G:A	0	41384340	A	G
13	chr13:41385844:A:G	0	41385844	G	A
13	chr13:41386228:C:G	0	41386228	G	C
13	chr13:41386410:C:G	0	41386410	G	C
13	chr13:41386422:T:C	0	41386422	C	T
13	chr13:41386727:T:C	0	41386727	C	T
13	chr13:41386785:C:T	0	41386785	T	C
13	chr13:41387039:T:A	0	41387039	A	T
13	chr13:41387221:T:C	0	41387221	C	T
13	chr13:41387222:G:A	0	41387222	A	G
13	chr13:41387769:A:G	0	41387769	G	A
13	chr13:41388052:T:C	0	41388052	C	T
13	chr13:41388729:A:G	0	41388729	G	A
13	chr13:41388861:A:G	0	41388861	G	A
13	chr13:41389655:C:T	0	41389655	T	C
13	chr13:41393617:A:C	0	41393617	C	A
13	chr13:41393817:G:A	0	41393817	A	G
13	chr13:41395417:A:C	0	41395417	C	A
13	chr13:41395562:G:A	0	41395562	A	G
13	chr13:41395671:G:A	0	41395671	A	G
13	chr13:41396010:T:C	0	41396010	C	T
13	chr13:41396799:C:T	0	41396799	T	C
13	chr13:41396915:A:G	0	41396915	G	A
13	chr13:41397305:G:A	0	41397305	A	G
13	chr13:41401341:TAA:T	0	41401341	T	TAA
13	chr13:41403030:A:T	0	41403030	T	A
13	chr13:41403515:A:G	0	41403515	G	A
13	chr13:41404083:T:C	0	41404083	C	T
13	chr13:41405637:CTGAA:C	0	41405637	C	CTGAA
13	chr13:41405941:C:A	0	41405941	A	C
13	chr13:41406538:A:G	0	41406538	G	A
13	chr13:41406869:A:G	0	41406869	G	A
13	chr13:41407143:G:A	0	41407143	A	G
13	chr13:41407319:T:C	0	41407319	C	T
13	chr13:41407612:T:C	0	41407612	C	T
13	chr13:41407657:C:T	0	41407657	T	C
13	chr13:41407665:AT:A	0	41407665	A	AT
13	chr13:41407713:GTTCTTA:G	0	41407713	G	GTTCTTA
13	chr13:41408024:T:A	0	41408024	A	T
13	chr13:41408840:A:G	0	41408840	G	A
13	chr13:41409024:G:A	0	41409024	A	G
13	chr13:41409032:A:G	0	41409032	G	A
13	chr13:41409042:T:C	0	41409042	C	T
13	chr13:41409482:T:G	0	41409482	G	T
13	chr13:41410046:C:T	0	41410046	T	C
13	chr13:41410606:G:A	0	41410606	A	G
13	chr13:41410866:G:C	0	41410866	C	G
13	chr13:41410944:C:G	0	41410944	G	C
13	chr13:41411018:A:G	0	41411018	G	A
13	chr13:41411340:T:C	0	41411340	C	T
13	chr13:41412395:C:CTGT	0	41412395	CTGT	C
13	chr13:41412522:A:G	0	41412522	G	A
13	chr13:41412549:A:C	0	41412549	C	A
13	chr13:41412575:T:C	0	41412575	C	T
13	chr13:41412615:A:G	0	41412615	G	A
13	chr13:41412670:TA:T	0	41412670	T	TA
13	chr13:41412710:T:C	0	41412710	C	T
13	chr13:41413174:T:C	0	41413174	C	T
13	chr13:41413631:G:A	0	41413631	A	G
13	chr13:41413709:T:C	0	41413709	C	T
13	chr13:41413917:C:A	0	41413917	A	C
13	chr13:41414565:C:T	0	41414565	T	C
13	chr13:41414602:G:A	0	41414602	A	G
13	chr13:41414603:C:T	0	41414603	T	C
13	chr13:41415484:G:T	0	41415484	T	G
13	chr13:41415809:G:A	0	41415809	A	G
13	chr13:41417120:T:C	0	41417120	C	T
13	chr13:41417194:C:A	0	41417194	A	C
13	chr13:41418150:C:T	0	41418150	T	C
13	chr13:41418246:G:A	0	41418246	A	G
13	chr13:41418955:T:C	0	41418955	C	T
13	chr13:41419445:T:C	0	41419445	C	T
13	chr13:41419873:T:C	0	41419873	C	T
13	chr13:41421003:T:C	0	41421003	C	T
13	chr13:41421119:A:T	0	41421119	T	A
13	chr13:41421260:C:T	0	41421260	T	C
13	chr13:41421282:A:C	0	41421282	C	A
13	chr13:41421299:A:G	0	41421299	G	A
13	chr13:41421349:C:T	0	41421349	T	C
13	chr13:41421451:CT:C	0	41421451	C	CT
13	chr13:41421556:C:A	0	41421556	A	C
13	chr13:41421852:G:C	0	41421852	C	G
13	chr13:41421877:A:G	0	41421877	G	A
13	chr13:41422247:C:T	0	41422247	T	C
13	chr13:41422333:A:G	0	41422333	G	A
13	chr13:41422377:C:G	0	41422377	G	C
13	chr13:41422631:T:A	0	41422631	A	T
13	chr13:41422696:G:A	0	41422696	A	G
13	chr13:41423362:G:A	0	41423362	A	G
13	chr13:41423373:G:T	0	41423373	T	G
13	chr13:41423586:A:T	0	41423586	T	A
13	chr13:41423646:C:T	0	41423646	T	C
13	chr13:41423765:G:A	0	41423765	A	G
13	chr13:41423851:G:A	0	41423851	A	G
13	chr13:41423866:C:T	0	41423866	T	C
13	chr13:41423886:C:T	0	41423886	T	C
13	chr13:41424126:G:A	0	41424126	A	G
13	chr13:41424476:G:A	0	41424476	A	G
13	chr13:41424613:G:C	0	41424613	C	G
13	chr13:41425065:C:G	0	41425065	G	C
13	chr13:41425170:C:T	0	41425170	T	C
13	chr13:41426085:G:A	0	41426085	A	G
13	chr13:41426320:G:A	0	41426320	A	G
13	chr13:41427250:C:T	0	41427250	T	C
13	chr13:41427806:T:C	0	41427806	C	T
13	chr13:41428943:T:C	0	41428943	C	T
13	chr13:41430361:T:C	0	41430361	C	T
13	chr13:41430365:G:C	0	41430365	C	G
13	chr13:41430446:G:A	0	41430446	A	G
13	chr13:41430551:T:G	0	41430551	G	T
13	chr13:41430763:T:C	0	41430763	C	T
13	chr13:41432566:A:G	0	41432566	G	A
13	chr13:41433072:C:T	0	41433072	T	C
13	chr13:41433092:G:A	0	41433092	A	G
13	chr13:41433534:A:G	0	41433534	G	A
13	chr13:41433709:C:T	0	41433709	T	C
13	chr13:41433809:A:G	0	41433809	G	A
13	chr13:41433822:C:G	0	41433822	G	C
13	chr13:41434177:C:T	0	41434177	T	C
13	chr13:41435320:A:G	0	41435320	G	A
13	chr13:41436005:A:G	0	41436005	G	A
13	chr13:41436194:C:T	0	41436194	T	C
13	chr13:41436200:G:A	0	41436200	A	G
13	chr13:41436307:G:A	0	41436307	A	G
13	chr13:41436353:C:T	0	41436353	T	C
13	chr13:41437009:CTTG:C	0	41437009	C	CTTG
13	chr13:41437395:T:G	0	41437395	G	T
13	chr13:41437739:A:G	0	41437739	G	A
13	chr13:41437910:C:T	0	41437910	T	C
13	chr13:41438172:C:G	0	41438172	G	C
13	chr13:41438721:G:T	0	41438721	T	G
13	chr13:41438854:A:G	0	41438854	G	A
13	chr13:41438870:A:T	0	41438870	T	A
13	chr13:41438993:G:C	0	41438993	C	G
13	chr13:41439002:T:C	0	41439002	C	T
13	chr13:41439127:G:A	0	41439127	A	G
13	chr13:41439575:A:T	0	41439575	T	A
13	chr13:41439740:T:C	0	41439740	C	T
13	chr13:41439791:T:C	0	41439791	C	T
13	chr13:41439854:G:A	0	41439854	A	G
13	chr13:41439867:A:G	0	41439867	G	A
13	chr13:41439978:C:T	0	41439978	T	C
13	chr13:41440110:T:C	0	41440110	C	T
13	chr13:41440160:A:T	0	41440160	T	A
13	chr13:41440540:A:G	0	41440540	G	A
13	chr13:41440686:C:T	0	41440686	T	C
13	chr13:41441137:T:TTC	0	41441137	TTC	T
13	chr13:41441459:C:T	0	41441459	T	C
13	chr13:41441538:A:T	0	41441538	T	A
13	chr13:41441896:C:T	0	41441896	T	C
13	chr13:41442093:A:T	0	41442093	T	A
13	chr13:41443731:A:G	0	41443731	G	A
13	chr13:41443856:A:G	0	41443856	G	A
13	chr13:41443933:T:G	0	41443933	G	T
13	chr13:41444236:G:A	0	41444236	A	G
13	chr13:41445236:T:C	0	41445236	C	T
13	chr13:41445609:A:T	0	41445609	T	A
13	chr13:41445637:T:C	0	41445637	C	T
13	chr13:41445757:C:A	0	41445757	A	C
13	chr13:41446400:T:C	0	41446400	C	T
13	chr13:41446439:C:T	0	41446439	T	C
13	chr13:41446493:C:T	0	41446493	T	C
13	chr13:41448206:C:T	0	41448206	T	C
13	chr13:41449496:T:A	0	41449496	A	T
13	chr13:41450132:G:A	0	41450132	A	G
13	chr13:41452944:C:T	0	41452944	T	C
13	chr13:41453030:A:T	0	41453030	T	A
13	chr13:41453202:G:A	0	41453202	A	G
13	chr13:41453253:C:T	0	41453253	T	C
13	chr13:41454420:G:A	0	41454420	A	G
13	chr13:41454693:G:A	0	41454693	A	G
13	chr13:41455296:C:T	0	41455296	T	C
13	chr13:41455862:T:C	0	41455862	C	T
13	chr13:41455967:A:G	0	41455967	G	A
13	chr13:41456813:T:G	0	41456813	G	T
13	chr13:41458436:T:C	0	41458436	C	T
13	chr13:41460124:C:T	0	41460124	T	C
13	chr13:41460461:A:G	0	41460461	G	A
13	chr13:41460691:G:A	0	41460691	A	G
13	chr13:41461022:G:A	0	41461022	A	G
13	chr13:41462011:A:C	0	41462011	C	A
13	chr13:41463538:T:C	0	41463538	C	T
13	chr13:41463799:C:T	0	41463799	T	C
13	chr13:41463950:C:A	0	41463950	A	C
13	chr13:41464649:T:C	0	41464649	C	T
13	chr13:41465552:T:TGCC	0	41465552	TGCC	T
13	chr13:41466708:G:T	0	41466708	T	G
13	chr13:41467264:T:C	0	41467264	C	T
13	chr13:41467675:A:G	0	41467675	G	A
13	chr13:41468144:G:A	0	41468144	A	G
13	chr13:41468246:C:T	0	41468246	T	C
13	chr13:41469130:G:A	0	41469130	A	G
13	chr13:41469534:G:A	0	41469534	A	G
13	chr13:41470227:A:G	0	41470227	G	A
13	chr13:41470907:T:C	0	41470907	C	T
13	chr13:41471238:A:T	0	41471238	T	A
13	chr13:41471327:A:C	0	41471327	C	A
13	chr13:41471817:G:A	0	41471817	A	G
13	chr13:41472045:T:C	0	41472045	C	T
13	chr13:41472098:T:C	0	41472098	C	T
13	chr13:41472221:C:T	0	41472221	T	C
13	chr13:41472601:G:A	0	41472601	A	G
13	chr13:41472781:A:T	0	41472781	T	A
13	chr13:41472943:T:C	0	41472943	C	T
13	chr13:41473050:G:A	0	41473050	A	G
13	chr13:41473615:A:G	0	41473615	G	A
13	chr13:41473990:C:T	0	41473990	T	C
13	chr13:41474452:A:G	0	41474452	G	A
13	chr13:41474791:T:C	0	41474791	C	T
13	chr13:41475474:A:G	0	41475474	G	A
13	chr13:41476435:T:A	0	41476435	A	T
13	chr13:41476436:G:A	0	41476436	A	G
13	chr13:41476750:C:T	0	41476750	T	C
13	chr13:41477030:A:G	0	41477030	G	A
13	chr13:41477031:GTT:G	0	41477031	G	GTT
13	chr13:41477397:C:T	0	41477397	T	C
13	chr13:41477413:A:G	0	41477413	G	A
13	chr13:41477446:C:T	0	41477446	T	C
13	chr13:41477542:T:C	0	41477542	C	T
13	chr13:41477950:T:C	0	41477950	C	T
13	chr13:41478462:C:A	0	41478462	A	C
13	chr13:41478536:T:C	0	41478536	C	T
13	chr13:41478574:C:T	0	41478574	T	C
13	chr13:41478817:C:T	0	41478817	T	C
13	chr13:41478913:A:G	0	41478913	G	A
13	chr13:41478934:G:A	0	41478934	A	G
13	chr13:41479725:G:C	0	41479725	C	G
13	chr13:41481518:AC:A	0	41481518	A	AC
13	chr13:41481567:G:GT	0	41481567	GT	G
13	chr13:41481756:G:A	0	41481756	A	G
13	chr13:41482433:T:C	0	41482433	C	T
13	chr13:41482541:C:T	0	41482541	T	C
13	chr13:41482558:G:A	0	41482558	A	G
13	chr13:41482629:A:G	0	41482629	G	A
13	chr13:41483011:A:T	0	41483011	T	A
13	chr13:41483113:T:G	0	41483113	G	T
13	chr13:41483131:A:G	0	41483131	G	A
13	chr13:41483272:T:G	0	41483272	G	T
13	chr13:41483424:A:G	0	41483424	G	A
13	chr13:41483984:GTA:G	0	41483984	G	GTA
13	chr13:41484117:G:C	0	41484117	C	G
13	chr13:41484417:A:G	0	41484417	G	A
13	chr13:41484457:C:T	0	41484457	T	C
13	chr13:41484887:C:A	0	41484887	A	C
13	chr13:41485478:A:T	0	41485478	T	A
13	chr13:41485681:T:A	0	41485681	A	T
13	chr13:41485714:T:G	0	41485714	G	T
13	chr13:41485771:C:T	0	41485771	T	C
13	chr13:41485854:G:C	0	41485854	C	G
13	chr13:41486193:A:G	0	41486193	G	A
13	chr13:41486553:G:T	0	41486553	T	G
13	chr13:41486828:T:C	0	41486828	C	T
13	chr13:41487027:C:T	0	41487027	T	C
13	chr13:41487150:G:A	0	41487150	A	G
13	chr13:41487211:G:A	0	41487211	A	G
13	chr13:41487419:A:G	0	41487419	G	A
13	chr13:41487651:C:G	0	41487651	G	C
13	chr13:41488812:C:T	0	41488812	T	C
13	chr13:41488897:C:T	0	41488897	T	C
13	chr13:41489235:G:C	0	41489235	C	G
13	chr13:41490055:A:C	0	41490055	C	A
13	chr13:41491097:C:T	0	41491097	T	C
13	chr13:41491442:C:G	0	41491442	G	C
13	chr13:41491633:T:C	0	41491633	C	T
13	chr13:41492716:A:G	0	41492716	G	A
13	chr13:41494250:G:A	0	41494250	A	G
13	chr13:41494968:A:G	0	41494968	G	A
13	chr13:41495634:T:C	0	41495634	C	T
13	chr13:41496961:C:T	0	41496961	T	C
13	chr13:41497499:A:G	0	41497499	G	A
13	chr13:41497525:G:A	0	41497525	A	G
13	chr13:41497696:T:C	0	41497696	C	T
13	chr13:41497871:G:C	0	41497871	C	G
13	chr13:41498476:G:A	0	41498476	A	G
13	chr13:41498729:C:A	0	41498729	A	C
13	chr13:41498737:G:A	0	41498737	A	G
13	chr13:41499272:G:A	0	41499272	A	G
13	chr13:41499557:C:T	0	41499557	T	C
13	chr13:41499676:C:T	0	41499676	T	C
13	chr13:41500276:T:C	0	41500276	C	T
13	chr13:41500422:G:C	0	41500422	C	G
13	chr13:41500576:A:T	0	41500576	T	A
13	chr13:41500665:C:T	0	41500665	T	C
13	chr13:41500930:G:A	0	41500930	A	G
13	chr13:41501792:A:C	0	41501792	C	A
13	chr13:41503784:T:G	0	41503784	G	T
13	chr13:41504474:C:T	0	41504474	T	C
13	chr13:41505274:T:C	0	41505274	C	T
13	chr13:41505810:A:G	0	41505810	G	A
13	chr13:41505942:C:T	0	41505942	T	C
13	chr13:41506837:G:C	0	41506837	C	G
13	chr13:41507575:G:A	0	41507575	A	G
13	chr13:41508206:C:T	0	41508206	T	C
13	chr13:41508364:G:A	0	41508364	A	G
13	chr13:41508594:G:A	0	41508594	A	G
13	chr13:41508688:A:T	0	41508688	T	A
13	chr13:41508701:C:A	0	41508701	A	C
13	chr13:41509098:G:T	0	41509098	T	G
13	chr13:41509240:A:G	0	41509240	G	A
```
