## Supplementary material for "Characterization of shared and ancestry-specific signals driving complex traits using multi-ancestry fine-mapping": mesusieoutput

```
                 eur          afr      eur_afr
   [1,] 0.0001796467 0.0001816597 5.987130e-05
   [2,] 0.0001738958 0.0001816587 5.796749e-05
   [3,] 0.0001917644 0.0001816592 6.390167e-05
   [4,] 0.0001660486 0.0001816587 5.535139e-05
   [5,] 0.0001670953 0.0001816587 5.570041e-05
   [6,] 0.0001896479 0.0001816588 6.322131e-05
   [7,] 0.0001898143 0.0001816588 6.327680e-05
   [8,] 0.0001940486 0.0001816593 6.465917e-05
   [9,] 0.0001685696 0.0001816587 5.619151e-05
  [10,] 0.0001812125 0.0001816594 6.039331e-05
  [11,] 0.0002708174 0.0001816588 9.027141e-05
  [12,] 0.0001726756 0.0001816587 5.756023e-05
  [13,] 0.0001569257 0.0001816588 5.230442e-05
  [14,] 0.0001273454 0.0001816586 4.244642e-05
  [15,] 0.0001392559 0.0001816590 4.642220e-05
  [16,] 0.0001347776 0.0001816592 4.491842e-05
  [17,] 0.0001582553 0.0001816588 5.274813e-05
  [18,] 0.0001579116 0.0001816589 5.263368e-05
  [19,] 0.0001318617 0.0001816588 4.394927e-05
  [20,] 0.0001794675 0.0001816594 5.981279e-05
  [21,] 0.0001305382 0.0001816588 4.350816e-05
  [22,] 0.0001291140 0.0001816588 4.303386e-05
  [23,] 0.0001575776 0.0001816588 5.252271e-05
  [24,] 0.0001267179 0.0001816590 4.223548e-05
  [25,] 0.0002182556 0.0001816608 7.270527e-05
  [26,] 0.0001533220 0.0001816584 5.110215e-05
  [27,] 0.0001409036 0.0001816588 4.696148e-05
  [28,] 0.0001500378 0.0001816588 5.001286e-05
  [29,] 0.0001806556 0.0001816592 6.020925e-05
  [30,] 0.0001654431 0.0001816588 5.514877e-05
  [31,] 0.0001798070 0.0001816593 5.992612e-05
  [32,] 0.0001818979 0.0001816586 6.063212e-05
  [33,] 0.0001934367 0.0001816591 6.445813e-05
  [34,] 0.0001798658 0.0001816594 5.994527e-05
  [35,] 0.0001405257 0.0001816588 4.684595e-05
  [36,] 0.0002022985 0.0001816590 6.741129e-05
  [37,] 0.0002146097 0.0001816590 7.151295e-05
  [38,] 0.0001985514 0.0001816592 6.616131e-05
  [39,] 0.0001631760 0.0001816588 5.439118e-05
  [40,] 0.0001951138 0.0001816590 6.501947e-05
  [41,] 0.0001571917 0.0001816590 5.239183e-05
  [42,] 0.0001690230 0.0001816587 5.634346e-05
  [43,] 0.0001565499 0.0001816586 5.218044e-05
  [44,] 0.0001275476 0.0001816590 4.251162e-05
  [45,] 0.0001689745 0.0001816587 5.632659e-05
  [46,] 0.0001711668 0.0001816587 5.705886e-05
  [47,] 0.0002180313 0.0001816611 7.262793e-05
  [48,] 0.0002337884 0.0001816616 7.786929e-05
  [49,] 0.0001567924 0.0001816589 5.225967e-05
  [50,] 0.0001256897 0.0001816585 4.189500e-05
  [51,] 0.0001280833 0.0001816585 4.269326e-05
  [52,] 0.0001622272 0.0001816587 5.407816e-05
  [53,] 0.0001807723 0.0001816591 6.023991e-05
  [54,] 0.0001841797 0.0001816586 6.139335e-05
  [55,] 0.0001745481 0.0001816590 5.817993e-05
  [56,] 0.0002399557 0.0001816587 7.999061e-05
  [57,] 0.0002289700 0.0001816586 7.632270e-05
  [58,] 0.0001524234 0.0001816587 5.080710e-05
  [59,] 0.0001426269 0.0001816588 4.754981e-05
  [60,] 0.0002306569 0.0001816588 7.689174e-05
  [61,] 0.0002249751 0.0001816586 7.499016e-05
  [62,] 0.0002348114 0.0001816588 7.827666e-05
  [63,] 0.0001428845 0.0001816590 4.762211e-05
  [64,] 0.0001398741 0.0001816590 4.661980e-05
  [65,] 0.0001512346 0.0001816587 5.041085e-05
  [66,] 0.0002374446 0.0001816587 7.915318e-05
  [67,] 0.0002375967 0.0001816587 7.920237e-05
  [68,] 0.0002449048 0.0001816587 8.163848e-05
  [69,] 0.0002424535 0.0001816587 8.082120e-05
  [70,] 0.0002410279 0.0001816587 8.034596e-05
  [71,] 0.0002382276 0.0001816587 7.941255e-05
  [72,] 0.0002375724 0.0001816587 7.919383e-05
  [73,] 0.0002414632 0.0001816587 8.049128e-05
  [74,] 0.0002390269 0.0001816587 7.967908e-05
  [75,] 0.0001817842 0.0001816591 6.058674e-05
  [76,] 0.0002391409 0.0001816587 7.971683e-05
  [77,] 0.0002342258 0.0001816587 7.807870e-05
  [78,] 0.0001512529 0.0001816587 5.041677e-05
  [79,] 0.0001307842 0.0001816589 4.359531e-05
  [80,] 0.0001566501 0.0001816585 5.221795e-05
  [81,] 0.0001508527 0.0001816587 5.028352e-05
  [82,] 0.0001494981 0.0001816598 4.983262e-05
  [83,] 0.0001296122 0.0001816591 4.320329e-05
  [84,] 0.0002260703 0.0001816587 7.535930e-05
  [85,] 0.0001905595 0.0001816598 6.354645e-05
  [86,] 0.0001313621 0.0001816586 4.378657e-05
  [87,] 0.0001187871 0.0001816584 3.959548e-05
  [88,] 0.0002150224 0.0001816587 7.167752e-05
  [89,] 0.0001914981 0.0001816587 6.383282e-05
  [90,] 0.0001245074 0.0001816586 4.150089e-05
  [91,] 0.0001218529 0.0001816585 4.061838e-05
  [92,] 0.0001961190 0.0001816586 6.537459e-05
  [93,] 0.0001252875 0.0001816585 4.176120e-05
  [94,] 0.0001548598 0.0001816585 5.161985e-05
  [95,] 0.0001229270 0.0001816586 4.097665e-05
  [96,] 0.0002296025 0.0001816587 7.654010e-05
  [97,] 0.0001299039 0.0001816588 4.330467e-05
  [98,] 0.0001547926 0.0001816590 5.158846e-05
  [99,] 0.0001321478 0.0001816586 4.404712e-05
 [100,] 0.0001334614 0.0001816586 4.448500e-05
 [101,] 0.0001311240 0.0001816585 4.370624e-05
 [102,] 0.0001276141 0.0001816585 4.253683e-05
 [103,] 0.0002124542 0.0001816587 7.081818e-05
 [104,] 0.0001256304 0.0001816584 4.187571e-05
 [105,] 0.0001251268 0.0001816584 4.170858e-05
 [106,] 0.0001317287 0.0001816589 4.390558e-05
 [107,] 0.0001365382 0.0001816584 4.551041e-05
 [108,] 0.0001326411 0.0001816587 4.420817e-05
 [109,] 0.0001426963 0.0001816584 4.756326e-05
 [110,] 0.0001270625 0.0001816585 4.235364e-05
 [111,] 0.0001977696 0.0001816588 6.592597e-05
 [112,] 0.0001431031 0.0001816585 4.769804e-05
 [113,] 0.0002522728 0.0001816587 8.409079e-05
 [114,] 0.0002452429 0.0001816586 8.174006e-05
 [115,] 0.0002183209 0.0001816587 7.277173e-05
 [116,] 0.0002478557 0.0001816586 8.261120e-05
 [117,] 0.0001260646 0.0001816588 4.201725e-05
 [118,] 0.0001540180 0.0001816585 5.134072e-05
 [119,] 0.0002365514 0.0001816586 7.884210e-05
 [120,] 0.0001590874 0.0001816586 5.302981e-05
 [121,] 0.0002299418 0.0001816587 7.664529e-05
 [122,] 0.0001325416 0.0001816583 4.417812e-05
 [123,] 0.0002225183 0.0001816588 7.417786e-05
 [124,] 0.0002403477 0.0001816587 8.010626e-05
 [125,] 0.0003659736 0.0001816591 1.219277e-04
 [126,] 0.0003903575 0.0001816590 1.300509e-04
 [127,] 0.0001468777 0.0001816584 4.895796e-05
 [128,] 0.0001456429 0.0001816584 4.854609e-05
 [129,] 0.0001460219 0.0001816584 4.867261e-05
 [130,] 0.0001525688 0.0001816588 5.085729e-05
 [131,] 0.0002375549 0.0001816586 7.917700e-05
 [132,] 0.0006892524 0.0001816596 2.295557e-04
 [133,] 0.0004222896 0.0001816591 1.406837e-04
 [134,] 0.0002082103 0.0001816588 6.940237e-05
 [135,] 0.0002038285 0.0001816587 6.794485e-05
 [136,] 0.0005174492 0.0001816592 1.723719e-04
 [137,] 0.0002969886 0.0001816587 9.898007e-05
 [138,] 0.0002010926 0.0001816587 6.703237e-05
 [139,] 0.0002903743 0.0001816587 9.677822e-05
 [140,] 0.0003051676 0.0001816586 1.017085e-04
 [141,] 0.0001854285 0.0001816586 6.181255e-05
 [142,] 0.0001921417 0.0001816586 6.404934e-05
 [143,] 0.0001313661 0.0001816585 4.378548e-05
 [144,] 0.0001590812 0.0001816585 5.302546e-05
 [145,] 0.0001884477 0.0001816586 6.281868e-05
 [146,] 0.0002287085 0.0001816587 7.623236e-05
 [147,] 0.0004040030 0.0001816591 1.345939e-04
 [148,] 0.0001377197 0.0001816586 4.590129e-05
 [149,] 0.0002975259 0.0001816587 9.915759e-05
 [150,] 0.0002958539 0.0001816587 9.860021e-05
 [151,] 0.0001237333 0.0001816587 4.124273e-05
 [152,] 0.0002795197 0.0001816587 9.315526e-05
 [153,] 0.0002735531 0.0001816587 9.117159e-05
 [154,] 0.0001689241 0.0001816588 5.631020e-05
 [155,] 0.0003799735 0.0001816591 1.265885e-04
 [156,] 0.0001415778 0.0001816586 4.718661e-05
 [157,] 0.0001958417 0.0001816586 6.528286e-05
 [158,] 0.0001316671 0.0001816583 4.388774e-05
 [159,] 0.0001832380 0.0001816587 6.107339e-05
 [160,] 0.0004839961 0.0001816591 1.612329e-04
 [161,] 0.0001271041 0.0001816583 4.236725e-05
 [162,] 0.0002085415 0.0001816588 6.950197e-05
 [163,] 0.0001894500 0.0001816588 6.313826e-05
 [164,] 0.0004172138 0.0001816586 1.390494e-04
 [165,] 0.0001690787 0.0001816586 5.636959e-05
 [166,] 0.0001598554 0.0001816583 5.328817e-05
 [167,] 0.0001312915 0.0001816583 4.376532e-05
 [168,] 0.0001628953 0.0001816585 5.430450e-05
 [169,] 0.0003682874 0.0001816586 1.227513e-04
 [170,] 0.0004576816 0.0001816586 1.525521e-04
 [171,] 0.0001410876 0.0001816584 4.703027e-05
 [172,] 0.0002429764 0.0001816590 8.096928e-05
 [173,] 0.0001506411 0.0001816588 5.021206e-05
 [174,] 0.0004855983 0.0001816586 1.618366e-04
 [175,] 0.0005025753 0.0001816586 1.674981e-04
 [176,] 0.0001297948 0.0001816585 4.326791e-05
 [177,] 0.0004707733 0.0001816586 1.568949e-04
 [178,] 0.0002411658 0.0001816591 8.036221e-05
 [179,] 0.0002466201 0.0001816590 8.218060e-05
 [180,] 0.0002407009 0.0001816591 8.020751e-05
 [181,] 0.0001277622 0.0001816584 4.258943e-05
 [182,] 0.0002867884 0.0001816588 9.559571e-05
 [183,] 0.0004906654 0.0001816587 1.635230e-04
 [184,] 0.0004366175 0.0001816587 1.455128e-04
 [185,] 0.0004392231 0.0001816589 1.463315e-04
 [186,] 0.0001541821 0.0001816588 5.138818e-05
 [187,] 0.0001306500 0.0001816591 4.354300e-05
 [188,] 0.0001920053 0.0001816589 6.398923e-05
 [189,] 0.0004608630 0.0001816587 1.535825e-04
 [190,] 0.0001264230 0.0001816585 4.214105e-05
 [191,] 0.0001784520 0.0001816595 5.947982e-05
 [192,] 0.0001514552 0.0001816590 5.047336e-05
 [193,] 0.0013393038 0.0001816601 4.459222e-04
 [194,] 0.0001769840 0.0001816593 5.897453e-05
 [195,] 0.0003712681 0.0001816589 1.236978e-04
 [196,] 0.0001593576 0.0001816588 5.312112e-05
 [197,] 0.0004743263 0.0001816586 1.580915e-04
 [198,] 0.0002021076 0.0001816588 6.735737e-05
 [199,] 0.0001304618 0.0001816588 4.348179e-05
 [200,] 0.0001362489 0.0001816587 4.540998e-05
 [201,] 0.0001486237 0.0001816590 4.953747e-05
 [202,] 0.0001368827 0.0001816592 4.561839e-05
 [203,] 0.0001642119 0.0001816590 5.472930e-05
 [204,] 0.0001652413 0.0001816590 5.507222e-05
 [205,] 0.0001659575 0.0001816591 5.530995e-05
 [206,] 0.0001452692 0.0001816592 4.841952e-05
 [207,] 0.0001368625 0.0001816596 4.561066e-05
 [208,] 0.0001173900 0.0001816595 3.913111e-05
 [209,] 0.0001449725 0.0001816583 4.832541e-05
 [210,] 0.0002846507 0.0001816586 9.485882e-05
 [211,] 0.0001173484 0.0001816588 3.911665e-05
 [212,] 0.0004416089 0.0001816588 1.472296e-04
 [213,] 0.0005987695 0.0001816588 1.996309e-04
 [214,] 0.0001331803 0.0001816585 4.439142e-05
 [215,] 0.0001586357 0.0001816588 5.287892e-05
 [216,] 0.0001671988 0.0001816587 5.572435e-05
 [217,] 0.0001563557 0.0001816583 5.211892e-05
 [218,] 0.0001534910 0.0001816588 5.116234e-05
 [219,] 0.0004548759 0.0001816585 1.515767e-04
 [220,] 0.0001223643 0.0001816583 4.078753e-05
 [221,] 0.0004357379 0.0001816585 1.452007e-04
 [222,] 0.0001690355 0.0001816587 5.635257e-05
 [223,] 0.0001526517 0.0001816588 5.088262e-05
 [224,] 0.0001780059 0.0001816587 5.932855e-05
 [225,] 0.0001285504 0.0001816585 4.284702e-05
 [226,] 0.0001300198 0.0001816584 4.333708e-05
 [227,] 0.0001451491 0.0001816585 4.838274e-05
 [228,] 0.0001767630 0.0001816587 5.891571e-05
 [229,] 0.0001582468 0.0001816588 5.274884e-05
 [230,] 0.0001750014 0.0001816587 5.832992e-05
 [231,] 0.0001565138 0.0001816588 5.216949e-05
 [232,] 0.0001888644 0.0001816587 6.294816e-05
 [233,] 0.0001489331 0.0001816585 4.964418e-05
 [234,] 0.0001345018 0.0001816583 4.483157e-05
 [235,] 0.0001845762 0.0001816587 6.152002e-05
 [236,] 0.0001855620 0.0001816587 6.184831e-05
 [237,] 0.0001880255 0.0001816587 6.266923e-05
 [238,] 0.0003429014 0.0001816586 1.143240e-04
 [239,] 0.0003509270 0.0001816584 1.169767e-04
 [240,] 0.0001400456 0.0001816585 4.668131e-05
 [241,] 0.0001900780 0.0001816587 6.335723e-05
 [242,] 0.0001443108 0.0001816585 4.810366e-05
 [243,] 0.0001533990 0.0001816588 5.113173e-05
 [244,] 0.0001529490 0.0001816588 5.098187e-05
 [245,] 0.0001444079 0.0001816585 4.813546e-05
 [246,] 0.0001549758 0.0001816588 5.165749e-05
 [247,] 0.0001863624 0.0001816587 6.211965e-05
 [248,] 0.0001565971 0.0001816587 5.219646e-05
 [249,] 0.0002823623 0.0001816586 9.411255e-05
 [250,] 0.0001589408 0.0001816585 5.297937e-05
 [251,] 0.0001337277 0.0001816582 4.457665e-05
 [252,] 0.0001609616 0.0001816585 5.364996e-05
 [253,] 0.0001444663 0.0001816585 4.815649e-05
 [254,] 0.0001636979 0.0001816584 5.456516e-05
 [255,] 0.0004007546 0.0001816587 1.335889e-04
 [256,] 0.0004691209 0.0001816592 1.564591e-04
 [257,] 0.0003931427 0.0001816587 1.310517e-04
 [258,] 0.0002462892 0.0001816584 8.208135e-05
 [259,] 0.0002891198 0.0001816583 9.636523e-05
 [260,] 0.0004327238 0.0001816584 1.442747e-04
 [261,] 0.0004815224 0.0001816598 1.606383e-04
 [262,] 0.0004456097 0.0001816587 1.485956e-04
 [263,] 0.0002900410 0.0001816584 9.666299e-05
 [264,] 0.0002420317 0.0001816592 8.070666e-05
 [265,] 0.0001644823 0.0001816584 5.482534e-05
 [266,] 0.0001462648 0.0001816587 4.875863e-05
 [267,] 0.0001504358 0.0001816586 5.014595e-05
 [268,] 0.0001437871 0.0001816588 4.793126e-05
 [269,] 0.0001509094 0.0001816586 5.030952e-05
 [270,] 0.0001691591 0.0001816590 5.638547e-05
 [271,] 0.0001185265 0.0001816583 3.950877e-05
 [272,] 0.0001506002 0.0001816585 5.019828e-05
 [273,] 0.0001489894 0.0001816585 4.966094e-05
 [274,] 0.0001176026 0.0001816583 3.920077e-05
 [275,] 0.0001194177 0.0001816583 3.980565e-05
 [276,] 0.0001303520 0.0001816585 4.345044e-05
 [277,] 0.0001275184 0.0001816588 4.250634e-05
 [278,] 0.0001303148 0.0001816585 4.343829e-05
 [279,] 0.0001333134 0.0001816584 4.443633e-05
 [280,] 0.0001226171 0.0001816605 4.086845e-05
 [281,] 0.0001226000 0.0001816606 4.086275e-05
 [282,] 0.0001584305 0.0001816587 5.281045e-05
 [283,] 0.0001188264 0.0001816604 3.961143e-05
 [284,] 0.0001187352 0.0001816588 3.957907e-05
 [285,] 0.0001581722 0.0001816587 5.272444e-05
 [286,] 0.0001587192 0.0001816589 5.290102e-05
 [287,] 0.0001586104 0.0001816587 5.287070e-05
 [288,] 0.0001347902 0.0001816587 4.493318e-05
 [289,] 0.0001303329 0.0001816586 4.344425e-05
 [290,] 0.0001590108 0.0001816587 5.300408e-05
 [291,] 0.0001590735 0.0001816590 5.301904e-05
 [292,] 0.0001605913 0.0001816587 5.353081e-05
 [293,] 0.0001489206 0.0001816588 4.963620e-05
 [294,] 0.0001590910 0.0001816587 5.303084e-05
 [295,] 0.0001588413 0.0001816587 5.294760e-05
 [296,] 0.0001597095 0.0001816587 5.323700e-05
 [297,] 0.0001509413 0.0001816586 5.031107e-05
 [298,] 0.0001564208 0.0001816588 5.214166e-05
 [299,] 0.0001351440 0.0001816587 4.505108e-05
 [300,] 0.0001586544 0.0001816590 5.287907e-05
 [301,] 0.0001304224 0.0001816585 4.347398e-05
 [302,] 0.0001588757 0.0001816587 5.295898e-05
 [303,] 0.0001568138 0.0001816590 5.226623e-05
 [304,] 0.0001565340 0.0001816590 5.217306e-05
 [305,] 0.0001597533 0.0001816587 5.325160e-05
 [306,] 0.0001560131 0.0001816588 5.200571e-05
 [307,] 0.0001564581 0.0001816590 5.214761e-05
 [308,] 0.0001554671 0.0001816590 5.181795e-05
 [309,] 0.0001548413 0.0001816590 5.160953e-05
 [310,] 0.0001372445 0.0001816593 4.573880e-05
 [311,] 0.0001276323 0.0001816584 4.254597e-05
 [312,] 0.0001580299 0.0001816587 5.267704e-05
 [313,] 0.0001580849 0.0001816587 5.269543e-05
 [314,] 0.0001524638 0.0001816585 5.081848e-05
 [315,] 0.0001366364 0.0001816588 4.553893e-05
 [316,] 0.0001329755 0.0001816585 4.432487e-05
 [317,] 0.0001309547 0.0001816585 4.365107e-05
 [318,] 0.0001562921 0.0001816588 5.209863e-05
 [319,] 0.0001553605 0.0001816588 5.178814e-05
 [320,] 0.0001523164 0.0001816587 5.077135e-05
 [321,] 0.0001331392 0.0001816591 4.438466e-05
 [322,] 0.0001551400 0.0001816588 5.171459e-05
 [323,] 0.0001401906 0.0001816586 4.673124e-05
 [324,] 0.0001554082 0.0001816596 5.179573e-05
 [325,] 0.0001579959 0.0001816588 5.266226e-05
 [326,] 0.0001599113 0.0001816588 5.330571e-05
 [327,] 0.0001563801 0.0001816590 5.213215e-05
 [328,] 0.0001514720 0.0001816585 5.048935e-05
 [329,] 0.0001266639 0.0001816588 4.222058e-05
 [330,] 0.0001606425 0.0001816588 5.354964e-05
 [331,] 0.0001268705 0.0001816589 4.228916e-05
 [332,] 0.0001268302 0.0001816589 4.227577e-05
 [333,] 0.0001267862 0.0001816589 4.226115e-05
 [334,] 0.0001605549 0.0001816588 5.352030e-05
 [335,] 0.0001232888 0.0001816593 4.109958e-05
 [336,] 0.0001231133 0.0001816592 4.104088e-05
 [337,] 0.0001232155 0.0001816592 4.107507e-05
 [338,] 0.0001233271 0.0001816592 4.111223e-05
 [339,] 0.0001266625 0.0001816589 4.222007e-05
 [340,] 0.0001525683 0.0001816585 5.085406e-05
 [341,] 0.0001266542 0.0001816589 4.221731e-05
 [342,] 0.0001347968 0.0001816585 4.493055e-05
 [343,] 0.0001268086 0.0001816589 4.226857e-05
 [344,] 0.0001241600 0.0001816592 4.139030e-05
 [345,] 0.0001238061 0.0001816593 4.127242e-05
 [346,] 0.0001244965 0.0001816593 4.150303e-05
 [347,] 0.0001294735 0.0001816599 4.316605e-05
 [348,] 0.0001678892 0.0001816588 5.596573e-05
 [349,] 0.0001273993 0.0001816585 4.246610e-05
 [350,] 0.0001653725 0.0001816588 5.512657e-05
 [351,] 0.0001654724 0.0001816588 5.515974e-05
 [352,] 0.0001331276 0.0001816585 4.437462e-05
 [353,] 0.0001258757 0.0001816587 4.195838e-05
 [354,] 0.0001444533 0.0001816584 4.814864e-05
 [355,] 0.0001465681 0.0001816584 4.885344e-05
 [356,] 0.0001699425 0.0001816588 5.665035e-05
 [357,] 0.0001309767 0.0001816596 4.365660e-05
 [358,] 0.0001308519 0.0001816595 4.361518e-05
 [359,] 0.0001314391 0.0001816596 4.381026e-05
 [360,] 0.0001361311 0.0001816586 4.537447e-05
 [361,] 0.0001388905 0.0001816586 4.630253e-05
 [362,] 0.0001331303 0.0001816586 4.437511e-05
 [363,] 0.0001346759 0.0001816586 4.488988e-05
 [364,] 0.0001487745 0.0001816586 4.958831e-05
 [365,] 0.0001352925 0.0001816586 4.509523e-05
 [366,] 0.0001332219 0.0001816586 4.440548e-05
 [367,] 0.0001337712 0.0001816586 4.458851e-05
 [368,] 0.0001308253 0.0001816583 4.360793e-05
 [369,] 0.0001343491 0.0001816586 4.478112e-05
 [370,] 0.0001330537 0.0001816586 4.434973e-05
 [371,] 0.0001543491 0.0001816585 5.144770e-05
 [372,] 0.0001279568 0.0001816586 4.265167e-05
 [373,] 0.0001284067 0.0001816585 4.280180e-05
 [374,] 0.0001325167 0.0001816587 4.417058e-05
 [375,] 0.0001307744 0.0001816595 4.358964e-05
 [376,] 0.0001337702 0.0001816586 4.458829e-05
 [377,] 0.0001338952 0.0001816586 4.462991e-05
 [378,] 0.0001330961 0.0001816586 4.436376e-05
 [379,] 0.0001734811 0.0001816589 5.783390e-05
 [380,] 0.0001332068 0.0001816586 4.440059e-05
 [381,] 0.0001533724 0.0001816585 5.112213e-05
 [382,] 0.0001596182 0.0001816588 5.320796e-05
 [383,] 0.0001304151 0.0001816584 4.347114e-05
 [384,] 0.0001320071 0.0001816586 4.400119e-05
 [385,] 0.0001173777 0.0001816583 3.912565e-05
 [386,] 0.0001172087 0.0001816583 3.906934e-05
 [387,] 0.0001276913 0.0001816587 4.256278e-05
 [388,] 0.0001599882 0.0001816584 5.333047e-05
 [389,] 0.0001242381 0.0001816583 4.141317e-05
 [390,] 0.0001267742 0.0001816583 4.225847e-05
 [391,] 0.0001208375 0.0001816585 4.027962e-05
 [392,] 0.0001850353 0.0001816588 6.168108e-05
 [393,] 0.0001305948 0.0001816587 4.352983e-05
 [394,] 0.0001206594 0.0001816585 4.021964e-05
 [395,] 0.0001233119 0.0001816583 4.110538e-05
 [396,] 0.0001293009 0.0001816587 4.309889e-05
 [397,] 0.0001316134 0.0001816583 4.387035e-05
 [398,] 0.0001556158 0.0001816587 5.186761e-05
 [399,] 0.0001516290 0.0001816589 5.053618e-05
 [400,] 0.0001693047 0.0001816586 5.644214e-05
 [401,] 0.0001226115 0.0001816587 4.087185e-05
 [402,] 0.0001597507 0.0001816584 5.325004e-05
 [403,] 0.0001211696 0.0001816588 4.039031e-05
 [404,] 0.0001585538 0.0001816587 5.285742e-05
 [405,] 0.0002195872 0.0001816588 7.320458e-05
 [406,] 0.0001628416 0.0001816588 5.428869e-05
 [407,] 0.0001627228 0.0001816587 5.424773e-05
 [408,] 0.0001669952 0.0001816587 5.566100e-05
 [409,] 0.0001224169 0.0001816588 4.080721e-05
 [410,] 0.0001687412 0.0001816587 5.624304e-05
 [411,] 0.0001230625 0.0001816587 4.102247e-05
 [412,] 0.0001636617 0.0001816587 5.456091e-05
 [413,] 0.0001610076 0.0001816584 5.366914e-05
 [414,] 0.0001595202 0.0001816584 5.317326e-05
 [415,] 0.0001620147 0.0001816584 5.400497e-05
 [416,] 0.0001230406 0.0001816588 4.101520e-05
 [417,] 0.0001404323 0.0001816588 4.681034e-05
 [418,] 0.0001277236 0.0001816587 4.257572e-05
 [419,] 0.0001186194 0.0001816583 3.954005e-05
 [420,] 0.0001773487 0.0001816586 5.911639e-05
 [421,] 0.0001615167 0.0001816584 5.383946e-05
 [422,] 0.0001578325 0.0001816584 5.261131e-05
 [423,] 0.0001197267 0.0001816590 3.990867e-05
 [424,] 0.0001513962 0.0001816587 5.046388e-05
 [425,] 0.0001214395 0.0001816584 4.047966e-05
 [426,] 0.0001973046 0.0001816583 6.576276e-05
 [427,] 0.0001771011 0.0001816585 5.903533e-05
 [428,] 0.0001196999 0.0001816585 3.989954e-05
 [429,] 0.0001518075 0.0001816587 5.059967e-05
 [430,] 0.0001608371 0.0001816587 5.361025e-05
 [431,] 0.0001778917 0.0001816585 5.928893e-05
 [432,] 0.0001373574 0.0001816588 4.578275e-05
 [433,] 0.0001660308 0.0001816586 5.533576e-05
 [434,] 0.0001195995 0.0001816586 3.986607e-05
 [435,] 0.0001562016 0.0001816587 5.206397e-05
 [436,] 0.0001195547 0.0001816586 3.985122e-05
 [437,] 0.0001710192 0.0001816587 5.701059e-05
 [438,] 0.0001199373 0.0001816586 3.997845e-05
 [439,] 0.0001668372 0.0001816588 5.561161e-05
 [440,] 0.0001797537 0.0001816591 5.990131e-05
 [441,] 0.0001762506 0.0001816587 5.875013e-05
 [442,] 0.0001342992 0.0001816583 4.476474e-05
 [443,] 0.0001224406 0.0001816595 4.081052e-05
 [444,] 0.0001680954 0.0001816586 5.603485e-05
 [445,] 0.0001484839 0.0001816587 4.949159e-05
 [446,] 0.0001260489 0.0001816584 4.201415e-05
 [447,] 0.0001745405 0.0001816591 5.816455e-05
 [448,] 0.0001196607 0.0001816591 3.988549e-05
 [449,] 0.0001681790 0.0001816586 5.606311e-05
 [450,] 0.0001781213 0.0001816590 5.935773e-05
 [451,] 0.0001700525 0.0001816586 5.668768e-05
 [452,] 0.0001671686 0.0001816583 5.572430e-05
 [453,] 0.0001752849 0.0001816586 5.843331e-05
 [454,] 0.0001713734 0.0001816586 5.712848e-05
 [455,] 0.0001224339 0.0001816597 4.080810e-05
 [456,] 0.0001624348 0.0001816584 5.414023e-05
 [457,] 0.0001683386 0.0001816586 5.611632e-05
 [458,] 0.0001465686 0.0001816587 4.885501e-05
 [459,] 0.0001313593 0.0001816583 4.378391e-05
 [460,] 0.0001551258 0.0001816587 5.170729e-05
 [461,] 0.0001214910 0.0001816596 4.049453e-05
 [462,] 0.0001203607 0.0001816586 4.011943e-05
 [463,] 0.0001353543 0.0001816587 4.511811e-05
 [464,] 0.0001201319 0.0001816586 4.004326e-05
 [465,] 0.0001203820 0.0001816586 4.012643e-05
 [466,] 0.0001202218 0.0001816586 4.007322e-05
 [467,] 0.0001201935 0.0001816587 4.006367e-05
 [468,] 0.0001220704 0.0001816584 4.068954e-05
 [469,] 0.0001225513 0.0001816584 4.084987e-05
 [470,] 0.0001662913 0.0001816587 5.543430e-05
 [471,] 0.0001225266 0.0001816584 4.084183e-05
 [472,] 0.0001225632 0.0001816595 4.085136e-05
 [473,] 0.0001586569 0.0001816588 5.287864e-05
 [474,] 0.0001586889 0.0001816585 5.289264e-05
 [475,] 0.0001232600 0.0001816584 4.108626e-05
 [476,] 0.0001787847 0.0001816584 5.958888e-05
 [477,] 0.0001851020 0.0001816584 6.169678e-05
 [478,] 0.0001624915 0.0001816584 5.416083e-05
 [479,] 0.0001216879 0.0001816584 4.056224e-05
 [480,] 0.0001618003 0.0001816585 5.392957e-05
 [481,] 0.0001677820 0.0001816586 5.593000e-05
 [482,] 0.0001221615 0.0001816584 4.072003e-05
 [483,] 0.0001618344 0.0001816584 5.394103e-05
 [484,] 0.0001629965 0.0001816584 5.432840e-05
 [485,] 0.0001228677 0.0001816595 4.095265e-05
 [486,] 0.0001676018 0.0001816586 5.587048e-05
 [487,] 0.0001328605 0.0001816583 4.428776e-05
 [488,] 0.0001663881 0.0001816586 5.546588e-05
 [489,] 0.0001307414 0.0001816583 4.358134e-05
 [490,] 0.0001328381 0.0001816583 4.428043e-05
 [491,] 0.0001352348 0.0001816583 4.507944e-05
 [492,] 0.0001323684 0.0001816583 4.412371e-05
 [493,] 0.0001328992 0.0001816583 4.430053e-05
 [494,] 0.0001331604 0.0001816583 4.438765e-05
 [495,] 0.0001588099 0.0001816585 5.293311e-05
 [496,] 0.0001238567 0.0001816596 4.128203e-05
 [497,] 0.0001280120 0.0001816587 4.266772e-05
 [498,] 0.0001237480 0.0001816584 4.124868e-05
 [499,] 0.0001239700 0.0001816584 4.132274e-05
 [500,] 0.0001681385 0.0001816586 5.604901e-05
 [501,] 0.0001583783 0.0001816584 5.278948e-05
 [502,] 0.0001597129 0.0001816584 5.323424e-05
 [503,] 0.0001587873 0.0001816585 5.292530e-05
 [504,] 0.0001581440 0.0001816587 5.271329e-05
 [505,] 0.0001611089 0.0001816585 5.369921e-05
 [506,] 0.0001429138 0.0001816586 4.763114e-05
 [507,] 0.0001251312 0.0001816584 4.170995e-05
 [508,] 0.0001244298 0.0001816596 4.147278e-05
 [509,] 0.0001345696 0.0001816583 4.485740e-05
 [510,] 0.0001655381 0.0001816583 5.517672e-05
 [511,] 0.0001248650 0.0001816585 4.162014e-05
 [512,] 0.0001244239 0.0001816585 4.147320e-05
 [513,] 0.0001247595 0.0001816585 4.158495e-05
 [514,] 0.0001449628 0.0001816587 4.831296e-05
 [515,] 0.0001580409 0.0001816585 5.267700e-05
 [516,] 0.0001262374 0.0001816586 4.207703e-05
 [517,] 0.0001575674 0.0001816585 5.251921e-05
 [518,] 0.0001445119 0.0001816587 4.816261e-05
 [519,] 0.0001260121 0.0001816586 4.200203e-05
 [520,] 0.0001432502 0.0001816586 4.774291e-05
 [521,] 0.0001668031 0.0001816588 5.560631e-05
 [522,] 0.0001450939 0.0001816587 4.835707e-05
 [523,] 0.0001252493 0.0001816596 4.174555e-05
 [524,] 0.0001619949 0.0001816584 5.400126e-05
 [525,] 0.0001373149 0.0001816595 4.576142e-05
 [526,] 0.0001552133 0.0001816587 5.173667e-05
 [527,] 0.0001670552 0.0001816587 5.568184e-05
 [528,] 0.0001461107 0.0001816587 4.869523e-05
 [529,] 0.0001651196 0.0001816586 5.504283e-05
 [530,] 0.0001386542 0.0001816588 4.621509e-05
 [531,] 0.0001421172 0.0001816584 4.736754e-05
 [532,] 0.0001600857 0.0001816587 5.336910e-05
 [533,] 0.0001392110 0.0001816584 4.639980e-05
 [534,] 0.0001804070 0.0001816584 6.012679e-05
 [535,] 0.0001339585 0.0001816584 4.465057e-05
 [536,] 0.0001324957 0.0001816589 4.416051e-05
 [537,] 0.0001810061 0.0001816594 6.035178e-05
 [538,] 0.0002276358 0.0001816589 7.585279e-05
 [539,] 0.0002053935 0.0001816588 6.844570e-05
 [540,] 0.0001438827 0.0001816601 4.794632e-05
 [541,] 0.0001637352 0.0001816586 5.458029e-05
 [542,] 0.0001539963 0.0001816610 5.130996e-05
 [543,] 0.0004565555 0.0001816588 1.521378e-04
 [544,] 0.0002258677 0.0001816585 7.528163e-05
 [545,] 0.0002364174 0.0001816589 7.878062e-05
 [546,] 0.0001481347 0.0001816588 4.937823e-05
 [547,] 0.0001481282 0.0001816588 4.937607e-05
 [548,] 0.0001779318 0.0001816596 5.928754e-05
 [549,] 0.0001654816 0.0001816591 5.516651e-05
 [550,] 0.0001625506 0.0001816588 5.418454e-05
 [551,] 0.0002237161 0.0001816589 7.458420e-05
 [552,] 0.0001735387 0.0001816600 5.786272e-05
 [553,] 0.0001664893 0.0001816590 5.550276e-05
 [554,] 0.0001662581 0.0001816591 5.542570e-05
 [555,] 0.0001681133 0.0001816593 5.604623e-05
 [556,] 0.0002807220 0.0001816584 9.355463e-05
 [557,] 0.0002152935 0.0001816623 7.170930e-05
 [558,] 0.0001641812 0.0001816587 5.472702e-05
 [559,] 0.0001299273 0.0001816589 4.331338e-05
 [560,] 0.0001292799 0.0001816588 4.309760e-05
 [561,] 0.0001635299 0.0001816591 5.451810e-05
 [562,] 0.0001649566 0.0001816594 5.499540e-05
 [563,] 0.0001876351 0.0001816587 6.254604e-05
 [564,] 0.0001633791 0.0001816594 5.446898e-05
 [565,] 0.0001896882 0.0001816587 6.322517e-05
 [566,] 0.0001307755 0.0001816590 4.359667e-05
 [567,] 0.0001999360 0.0001816583 6.664430e-05
 [568,] 0.0001302038 0.0001816590 4.340591e-05
 [569,] 0.0001331196 0.0001816584 4.437499e-05
 [570,] 0.0001348828 0.0001816583 4.496271e-05
 [571,] 0.0001299909 0.0001816585 4.332996e-05
 [572,] 0.0001349501 0.0001816583 4.498526e-05
 [573,] 0.0001354166 0.0001816585 4.514242e-05
 [574,] 0.0001321093 0.0001816585 4.403573e-05
 [575,] 0.0001345528 0.0001816583 4.485245e-05
 [576,] 0.0001359173 0.0001816586 4.530392e-05
 [577,] 0.0001434249 0.0001816584 4.781237e-05
 [578,] 0.0001322290 0.0001816584 4.407661e-05
 [579,] 0.0001402443 0.0001816583 4.674983e-05
 [580,] 0.0001170848 0.0001816587 3.902783e-05
 [581,] 0.0001298450 0.0001816586 4.328151e-05
 [582,] 0.0001342782 0.0001816585 4.475718e-05
 [583,] 0.0001364788 0.0001816585 4.549047e-05
 [584,] 0.0001351559 0.0001816585 4.504987e-05
 [585,] 0.0001368775 0.0001816585 4.562353e-05
 [586,] 0.0001365197 0.0001816585 4.550407e-05
 [587,] 0.0001373697 0.0001816586 4.578618e-05
 [588,] 0.0001332503 0.0001816585 4.441738e-05
 [589,] 0.0001577513 0.0001816591 5.258799e-05
 [590,] 0.0001568023 0.0001816594 5.227191e-05
 [591,] 0.0001697357 0.0001816585 5.658072e-05
 [592,] 0.0001582881 0.0001816593 5.276795e-05
 [593,] 0.0001969280 0.0001816587 6.564373e-05
 [594,] 0.0001609576 0.0001816591 5.365805e-05
 [595,] 0.0001606817 0.0001816591 5.356606e-05
 [596,] 0.0001599413 0.0001816591 5.331917e-05
 [597,] 0.0001596156 0.0001816592 5.321057e-05
 [598,] 0.0001610650 0.0001816592 5.369435e-05
 [599,] 0.0001626834 0.0001816594 5.423640e-05
 [600,] 0.0001286800 0.0001816585 4.289331e-05
 [601,] 0.0001600876 0.0001816592 5.336820e-05
 [602,] 0.0001595387 0.0001816591 5.318462e-05
 [603,] 0.0001230614 0.0001816584 4.102252e-05
 [604,] 0.0001600305 0.0001816591 5.334892e-05
 [605,] 0.0001591279 0.0001816591 5.304757e-05
 [606,] 0.0001601493 0.0001816591 5.338856e-05
 [607,] 0.0001607504 0.0001816592 5.358966e-05
 [608,] 0.0001306240 0.0001816584 4.354141e-05
 [609,] 0.0001299386 0.0001816584 4.331294e-05
 [610,] 0.0001591757 0.0001816594 5.306469e-05
 [611,] 0.0001308223 0.0001816584 4.360745e-05
 [612,] 0.0001328421 0.0001816587 4.428534e-05
 [613,] 0.0001609738 0.0001816595 5.366546e-05
 [614,] 0.0001602762 0.0001816591 5.343087e-05
 [615,] 0.0001617435 0.0001816592 5.392083e-05
 [616,] 0.0001600268 0.0001816592 5.334789e-05
 [617,] 0.0002218762 0.0001816587 7.395575e-05
 [618,] 0.0001316947 0.0001816583 4.389790e-05
 [619,] 0.0002230237 0.0001816587 7.433803e-05
 [620,] 0.0001175335 0.0001816586 3.917708e-05
 [621,] 0.0001338204 0.0001816586 4.461130e-05
 [622,] 0.0001470346 0.0001816587 4.901171e-05
 [623,] 0.0001583672 0.0001816591 5.279350e-05
 [624,] 0.0001331019 0.0001816583 4.436708e-05
 [625,] 0.0001353212 0.0001816589 4.511353e-05
 [626,] 0.0001344560 0.0001816583 4.481833e-05
 [627,] 0.0001582812 0.0001816594 5.276588e-05
 [628,] 0.0001586178 0.0001816595 5.287844e-05
 [629,] 0.0001556339 0.0001816587 5.187819e-05
 [630,] 0.0001342608 0.0001816585 4.475353e-05
 [631,] 0.0001173477 0.0001816584 3.911609e-05
 [632,] 0.0001432900 0.0001816590 4.777178e-05
 [633,] 0.0001563367 0.0001816590 5.211492e-05
 [634,] 0.0001375725 0.0001816585 4.585524e-05
 [635,] 0.0001385692 0.0001816585 4.618743e-05
 [636,] 0.0001434984 0.0001816583 4.783137e-05
 [637,] 0.0001366944 0.0001816584 4.556368e-05
 [638,] 0.0001735390 0.0001816588 5.784265e-05
 [639,] 0.0001369285 0.0001816585 4.564095e-05
 [640,] 0.0002031364 0.0001816589 6.772197e-05
 [641,] 0.0001368752 0.0001816586 4.562194e-05
 [642,] 0.0001382143 0.0001816586 4.606841e-05
 [643,] 0.0001346574 0.0001816585 4.488625e-05
 [644,] 0.0001179161 0.0001816585 3.930597e-05
 [645,] 0.0001327740 0.0001816586 4.425847e-05
 [646,] 0.0001387811 0.0001816584 4.625855e-05
 [647,] 0.0001288221 0.0001816584 4.294215e-05
 [648,] 0.0001356563 0.0001816585 4.521706e-05
 [649,] 0.0001436379 0.0001816585 4.788457e-05
 [650,] 0.0001554871 0.0001816587 5.182926e-05
 [651,] 0.0001318162 0.0001816586 4.393901e-05
 [652,] 0.0001419853 0.0001816584 4.732710e-05
 [653,] 0.0001583891 0.0001816590 5.279540e-05
 [654,] 0.0001582211 0.0001816591 5.273970e-05
 [655,] 0.0001368022 0.0001816585 4.560104e-05
 [656,] 0.0001373625 0.0001816585 4.578767e-05
 [657,] 0.0001587097 0.0001816592 5.290168e-05
 [658,] 0.0002260937 0.0001816586 7.538261e-05
 [659,] 0.0001183665 0.0001816584 3.945612e-05
 [660,] 0.0001577497 0.0001816586 5.258267e-05
 [661,] 0.0001754609 0.0001816588 5.848545e-05
 [662,] 0.0001168356 0.0001816583 3.894518e-05
 [663,] 0.0001261045 0.0001816584 4.203600e-05
 [664,] 0.0001270096 0.0001816584 4.233782e-05
 [665,] 0.0001587165 0.0001816589 5.290419e-05
 [666,] 0.0001270416 0.0001816583 4.234738e-05
 [667,] 0.0001168794 0.0001816584 3.895990e-05
 [668,] 0.0001548963 0.0001816590 5.163329e-05
 [669,] 0.0001168228 0.0001816584 3.894096e-05
 [670,] 0.0001167959 0.0001816584 3.893164e-05
 [671,] 0.0001250826 0.0001816588 4.169586e-05
 [672,] 0.0001167819 0.0001816584 3.892718e-05
 [673,] 0.0001596551 0.0001816590 5.321594e-05
 [674,] 0.0001291413 0.0001816583 4.304696e-05
 [675,] 0.0001170245 0.0001816585 3.900758e-05
 [676,] 0.0001289684 0.0001816591 4.299392e-05
 [677,] 0.0001370148 0.0001816583 4.567240e-05
 [678,] 0.0001552623 0.0001816587 5.175399e-05
 [679,] 0.0001531552 0.0001816588 5.104922e-05
 [680,] 0.0001548769 0.0001816590 5.162686e-05
 [681,] 0.0001591191 0.0001816590 5.303788e-05
 [682,] 0.0001555613 0.0001816589 5.185546e-05
 [683,] 0.0001691790 0.0001816587 5.639274e-05
 [684,] 0.0001169372 0.0001816585 3.897922e-05
 [685,] 0.0001371033 0.0001816587 4.570632e-05
 [686,] 0.0001292231 0.0001816586 4.307730e-05
 [687,] 0.0001374516 0.0001816584 4.581700e-05
 [688,] 0.0001170968 0.0001816585 3.903256e-05
 [689,] 0.0001199279 0.0001816584 3.997688e-05
 [690,] 0.0001169158 0.0001816584 3.897223e-05
 [691,] 0.0002085308 0.0001816588 6.951220e-05
 [692,] 0.0001875068 0.0001816584 6.250503e-05
 [693,] 0.0001676063 0.0001816589 5.586551e-05
 [694,] 0.0001702589 0.0001816590 5.676730e-05
 [695,] 0.0001685386 0.0001816588 5.619154e-05
 [696,] 0.0001778287 0.0001816588 5.929049e-05
 [697,] 0.0001514877 0.0001816587 5.049510e-05
 [698,] 0.0001196907 0.0001816585 3.989813e-05
 [699,] 0.0001278822 0.0001816598 4.263314e-05
 [700,] 0.0001277285 0.0001816598 4.258181e-05
 [701,] 0.0001766067 0.0001816585 5.886908e-05
 [702,] 0.0001779317 0.0001816587 5.930800e-05
 [703,] 0.0001505059 0.0001816585 5.016280e-05
 [704,] 0.0001755459 0.0001816584 5.851324e-05
 [705,] 0.0001461709 0.0001816585 4.871845e-05
 [706,] 0.0001490153 0.0001816585 4.966623e-05
 [707,] 0.0001590239 0.0001816586 5.299943e-05
 [708,] 0.0001611522 0.0001816588 5.370605e-05
 [709,] 0.0001528741 0.0001816584 5.095797e-05
 [710,] 0.0001520638 0.0001816586 5.068067e-05
 [711,] 0.0001853582 0.0001816589 6.179152e-05
 [712,] 0.0001412743 0.0001816587 4.708550e-05
 [713,] 0.0002637110 0.0001816587 8.791242e-05
 [714,] 0.0001497441 0.0001816595 4.990217e-05
 [715,] 0.0001749057 0.0001816593 5.831532e-05
 [716,] 0.0001770595 0.0001816587 5.901921e-05
 [717,] 0.0001333043 0.0001816592 4.443710e-05
 [718,] 0.0001687347 0.0001816584 5.624990e-05
 [719,] 0.0001355549 0.0001816585 4.518188e-05
 [720,] 0.0001426433 0.0001816588 4.755526e-05
 [721,] 0.0001296952 0.0001816583 4.323055e-05
 [722,] 0.0001199470 0.0001816582 3.998205e-05
 [723,] 0.0001904061 0.0001816587 6.346902e-05
 [724,] 0.0002644894 0.0001816583 8.815867e-05
 [725,] 0.0001573408 0.0001816584 5.245103e-05
 [726,] 0.0002176231 0.0001816583 7.254637e-05
 [727,] 0.0001488694 0.0001816587 4.961843e-05
 [728,] 0.0001599091 0.0001816589 5.330414e-05
 [729,] 0.0001422895 0.0001816587 4.742717e-05
 [730,] 0.0001591242 0.0001816588 5.304197e-05
 [731,] 0.0001764481 0.0001816585 5.881601e-05
 [732,] 0.0004735840 0.0001816587 1.578598e-04
 [733,] 0.0001740566 0.0001816586 5.802013e-05
 [734,] 0.0001769325 0.0001816588 5.898085e-05
 [735,] 0.0001452161 0.0001816585 4.840687e-05
 [736,] 0.0007958538 0.0001816587 2.653736e-04
 [737,] 0.0001758563 0.0001816591 5.860961e-05
 [738,] 0.0001758848 0.0001816591 5.861906e-05
 [739,] 0.0001748915 0.0001816592 5.828785e-05
 [740,] 0.0001728318 0.0001816590 5.760293e-05
 [741,] 0.0001837319 0.0001816587 6.123917e-05
 [742,] 0.0001792249 0.0001816587 5.973784e-05
 [743,] 0.0001714702 0.0001816592 5.714899e-05
 [744,] 0.0001748312 0.0001816593 5.826724e-05
 [745,] 0.0001745829 0.0001816590 5.818592e-05
 [746,] 0.0002970743 0.0001816584 9.900234e-05
 [747,] 0.0001818078 0.0001816587 6.059877e-05
 [748,] 0.0002675676 0.0001816589 8.915441e-05
 [749,] 0.0004463017 0.0001816585 1.487216e-04
 [750,] 0.0002402362 0.0001816588 8.007771e-05
 [751,] 0.0003028541 0.0001816588 1.009156e-04
 [752,] 0.0001697732 0.0001816584 5.658659e-05
 [753,] 0.0001676224 0.0001816587 5.586720e-05
 [754,] 0.0002779851 0.0001816585 9.265011e-05
 [755,] 0.0001669685 0.0001816586 5.564976e-05
 [756,] 0.0002419537 0.0001816584 8.064481e-05
 [757,] 0.0001676674 0.0001816586 5.588257e-05
 [758,] 0.0001725030 0.0001816588 5.749915e-05
 [759,] 0.0002497168 0.0001816584 8.323070e-05
 [760,] 0.0001728905 0.0001816585 5.762960e-05
 [761,] 0.0003303275 0.0001816586 1.100791e-04
 [762,] 0.0002409966 0.0001816585 8.032369e-05
 [763,] 0.0001635721 0.0001816586 5.451856e-05
 [764,] 0.0001642800 0.0001816584 5.475670e-05
 [765,] 0.0002485471 0.0001816584 8.284003e-05
 [766,] 0.0002508788 0.0001816584 8.361637e-05
 [767,] 0.0002355378 0.0001816584 7.850515e-05
 [768,] 0.0002472634 0.0001816584 8.241351e-05
 [769,] 0.0002444309 0.0001816584 8.146673e-05
 [770,] 0.0002415476 0.0001816584 8.050809e-05
 [771,] 0.0001693555 0.0001816587 5.644726e-05
 [772,] 0.0002928362 0.0001816582 9.760848e-05
 [773,] 0.0002489699 0.0001816583 8.298546e-05
 [774,] 0.0002921046 0.0001816582 9.736661e-05
 [775,] 0.0003001547 0.0001816582 1.000483e-04
 [776,] 0.0002103367 0.0001816588 7.011321e-05
 [777,] 0.0001744516 0.0001816584 5.815144e-05
 [778,] 0.0003456764 0.0001816585 1.151946e-04
 [779,] 0.0001766757 0.0001816587 5.889170e-05
 [780,] 0.0001731073 0.0001816585 5.770215e-05
 [781,] 0.0001727068 0.0001816588 5.756728e-05
 [782,] 0.0001725000 0.0001816584 5.750105e-05
 [783,] 0.0003351860 0.0001816585 1.116988e-04
 [784,] 0.0001745398 0.0001816584 5.818020e-05
 [785,] 0.0002472112 0.0001816584 8.239661e-05
 [786,] 0.0002961176 0.0001816586 9.869081e-05
 [787,] 0.0001739997 0.0001816588 5.799810e-05
 [788,] 0.0001737404 0.0001816588 5.791170e-05
 [789,] 0.0001751193 0.0001816588 5.837117e-05
 [790,] 0.0002053811 0.0001816584 6.845673e-05
 [791,] 0.0002590892 0.0001816582 8.636098e-05
 [792,] 0.0001760456 0.0001816587 5.868169e-05
 [793,] 0.0002153832 0.0001816584 7.178796e-05
 [794,] 0.0002443869 0.0001816582 8.146271e-05
 [795,] 0.0002084031 0.0001816584 6.946201e-05
 [796,] 0.0002121737 0.0001816584 7.071848e-05
 [797,] 0.0002988039 0.0001816583 9.959176e-05
 [798,] 0.0001735847 0.0001816584 5.786357e-05
 [799,] 0.0002086790 0.0001816584 6.955345e-05
 [800,] 0.0001709772 0.0001816587 5.698754e-05
 [801,] 0.0002876044 0.0001816585 9.584743e-05
 [802,] 0.0001759581 0.0001816587 5.865260e-05
 [803,] 0.0002774084 0.0001816586 9.244400e-05
 [804,] 0.0002107743 0.0001816584 7.025245e-05
 [805,] 0.0002700491 0.0001816586 8.999069e-05
 [806,] 0.0001678913 0.0001816583 5.596063e-05
 [807,] 0.0002769159 0.0001816586 9.228060e-05
 [808,] 0.0002717544 0.0001816586 9.055993e-05
 [809,] 0.0001734615 0.0001816585 5.782271e-05
 [810,] 0.0002760677 0.0001816586 9.199743e-05
 [811,] 0.0002892135 0.0001816585 9.638402e-05
 [812,] 0.0001750978 0.0001816584 5.836652e-05
 [813,] 0.0001661786 0.0001816589 5.538821e-05
 [814,] 0.0001740945 0.0001816584 5.803138e-05
 [815,] 0.0001730486 0.0001816585 5.768301e-05
 [816,] 0.0002675450 0.0001816586 8.915803e-05
 [817,] 0.0002697203 0.0001816586 8.988255e-05
 [818,] 0.0002709132 0.0001816586 9.027896e-05
 [819,] 0.0001748746 0.0001816587 5.829145e-05
 [820,] 0.0002779454 0.0001816586 9.262346e-05
 [821,] 0.0002659827 0.0001816586 8.863750e-05
 [822,] 0.0002773007 0.0001816585 9.241413e-05
 [823,] 0.0002752016 0.0001816586 9.171031e-05
 [824,] 0.0002720131 0.0001816586 9.064715e-05
 [825,] 0.0002709040 0.0001816586 9.027901e-05
 [826,] 0.0002624470 0.0001816586 8.745943e-05
 [827,] 0.0002213533 0.0001816585 7.377513e-05
 [828,] 0.0002648263 0.0001816588 8.824567e-05
 [829,] 0.0002749873 0.0001816585 9.164324e-05
 [830,] 0.0002624355 0.0001816586 8.745518e-05
 [831,] 0.0001659881 0.0001816589 5.532524e-05
 [832,] 0.0001651093 0.0001816589 5.503248e-05
 [833,] 0.0002655711 0.0001816586 8.850040e-05
 [834,] 0.0002582700 0.0001816585 8.607017e-05
 [835,] 0.0002099981 0.0001816585 6.999280e-05
 [836,] 0.0002656628 0.0001816586 8.853046e-05
 [837,] 0.0002093039 0.0001816585 6.976127e-05
 [838,] 0.0002614444 0.0001816586 8.712576e-05
 [839,] 0.0001712890 0.0001816588 5.709494e-05
 [840,] 0.0001720874 0.0001816588 5.736104e-05
 [841,] 0.0002651697 0.0001816586 8.836798e-05
 [842,] 0.0002685713 0.0001816586 8.950115e-05
 [843,] 0.0002624865 0.0001816586 8.747265e-05
 [844,] 0.0002707609 0.0001816586 9.022840e-05
 [845,] 0.0002919109 0.0001816585 9.727997e-05
 [846,] 0.0002616985 0.0001816586 8.720971e-05
 [847,] 0.0001679979 0.0001816583 5.599591e-05
 [848,] 0.0002755298 0.0001816585 9.182327e-05
 [849,] 0.0002590879 0.0001816586 8.633967e-05
 [850,] 0.0002083179 0.0001816585 6.943189e-05
 [851,] 0.0002699953 0.0001816586 8.997393e-05
 [852,] 0.0002735681 0.0001816585 9.116906e-05
 [853,] 0.0002574808 0.0001816586 8.580407e-05
 [854,] 0.0002115608 0.0001816585 7.051319e-05
 [855,] 0.0002632582 0.0001816586 8.772890e-05
 [856,] 0.0002599381 0.0001816586 8.662247e-05
 [857,] 0.0002750879 0.0001816586 9.166999e-05
 [858,] 0.0002685698 0.0001816586 8.950046e-05
 [859,] 0.0001671529 0.0001816583 5.571395e-05
 [860,] 0.0001682151 0.0001816587 5.606450e-05
 [861,] 0.0002685068 0.0001816586 8.947871e-05
 [862,] 0.0002270571 0.0001816585 7.568989e-05
 [863,] 0.0002674195 0.0001816586 8.911525e-05
 [864,] 0.0002638104 0.0001816585 8.791773e-05
 [865,] 0.0002160286 0.0001816585 7.200162e-05
 [866,] 0.0002910887 0.0001816586 9.700067e-05
 [867,] 0.0001759449 0.0001816587 5.864819e-05
 [868,] 0.0001721119 0.0001816588 5.736925e-05
 [869,] 0.0001752077 0.0001816584 5.840242e-05
 [870,] 0.0001884081 0.0001816589 6.278952e-05
 [871,] 0.0001895246 0.0001816590 6.316069e-05
 [872,] 0.0001449339 0.0001816588 4.831103e-05
 [873,] 0.0001706257 0.0001816583 5.687484e-05
 [874,] 0.0002651043 0.0001816585 8.834786e-05
 [875,] 0.0002640985 0.0001816584 8.801733e-05
 [876,] 0.0005188522 0.0001816588 1.729607e-04
 [877,] 0.0002160516 0.0001816589 7.200054e-05
 [878,] 0.0001819791 0.0001816586 6.065543e-05
 [879,] 0.0001961530 0.0001816585 6.538068e-05
 [880,] 0.0001704411 0.0001816587 5.681289e-05
 [881,] 0.0001782993 0.0001816584 5.943057e-05
 [882,] 0.0004143636 0.0001816587 1.380673e-04
 [883,] 0.0002480111 0.0001816584 8.265591e-05
 [884,] 0.0002170238 0.0001816583 7.233679e-05
 [885,] 0.0001961270 0.0001816584 6.536577e-05
 [886,] 0.0001969509 0.0001816584 6.564053e-05
 [887,] 0.0001580240 0.0001816587 5.266970e-05
 [888,] 0.0001968480 0.0001816582 6.561484e-05
 [889,] 0.0001637908 0.0001816584 5.459891e-05
 [890,] 0.0001843116 0.0001816587 6.143677e-05
 [891,] 0.0001908103 0.0001816583 6.359755e-05
 [892,] 0.0001711912 0.0001816587 5.706327e-05
 [893,] 0.0002029469 0.0001816582 6.764837e-05
 [894,] 0.0002070283 0.0001816582 6.900874e-05
 [895,] 0.0001928410 0.0001816582 6.428148e-05
 [896,] 0.0002280788 0.0001816588 7.602628e-05
 [897,] 0.0001709678 0.0001816587 5.698807e-05
 [898,] 0.0002051537 0.0001816582 6.838822e-05
 [899,] 0.0002009203 0.0001816582 6.697480e-05
 [900,] 0.0001601341 0.0001816584 5.337955e-05
 [901,] 0.0001833522 0.0001816586 6.111535e-05
 [902,] 0.0001991327 0.0001816582 6.638026e-05
 [903,] 0.0002077030 0.0001816582 6.923847e-05
 [904,] 0.0001711265 0.0001816587 5.704099e-05
 [905,] 0.0002013638 0.0001816582 6.712375e-05
 [906,] 0.0001820920 0.0001816585 6.068723e-05
 [907,] 0.0001818295 0.0001816585 6.060047e-05
 [908,] 0.0001634041 0.0001816586 5.446897e-05
 [909,] 0.0001870261 0.0001816585 6.233170e-05
 [910,] 0.0001790757 0.0001816588 5.969003e-05
 [911,] 0.0001898746 0.0001816586 6.328885e-05
 [912,] 0.0001840020 0.0001816588 6.133186e-05
 [913,] 0.0001558527 0.0001816587 5.194719e-05
 [914,] 0.0001935373 0.0001816583 6.450904e-05
 [915,] 0.0001643904 0.0001816585 5.479007e-05
 [916,] 0.0001574545 0.0001816583 5.248714e-05
 [917,] 0.0001699257 0.0001816584 5.663850e-05
 [918,] 0.0001760065 0.0001816586 5.867039e-05
 [919,] 0.0001435771 0.0001816585 4.785624e-05
 [920,] 0.0001457398 0.0001816585 4.857647e-05
 [921,] 0.0001461185 0.0001816586 4.870201e-05
 [922,] 0.0001720989 0.0001816586 5.736633e-05
 [923,] 0.0001763234 0.0001816587 5.877438e-05
 [924,] 0.0001465995 0.0001816584 4.886341e-05
 [925,] 0.0001440222 0.0001816586 4.800353e-05
 [926,] 0.0001696186 0.0001816584 5.653909e-05
 [927,] 0.0001676206 0.0001816585 5.587313e-05
 [928,] 0.0001474793 0.0001816588 4.916050e-05
 [929,] 0.0001691061 0.0001816585 5.636782e-05
 [930,] 0.0001735860 0.0001816585 5.786194e-05
 [931,] 0.0001727544 0.0001816585 5.758458e-05
 [932,] 0.0001619392 0.0001816582 5.398003e-05
 [933,] 0.0001725093 0.0001816585 5.750257e-05
 [934,] 0.0001724642 0.0001816585 5.748841e-05
 [935,] 0.0001489941 0.0001816587 4.966124e-05
 [936,] 0.0001745683 0.0001816585 5.818958e-05
 [937,] 0.0001645794 0.0001816585 5.485316e-05
 [938,] 0.0001663220 0.0001816588 5.544209e-05
 [939,] 0.0001482110 0.0001816587 4.940044e-05
 [940,] 0.0001518442 0.0001816587 5.061106e-05
 [941,] 0.0001551238 0.0001816586 5.170104e-05
 [942,] 0.0001578448 0.0001816586 5.260765e-05
 [943,] 0.0001598676 0.0001816582 5.328955e-05
 [944,] 0.0001669109 0.0001816584 5.563057e-05
 [945,] 0.0001637533 0.0001816585 5.457784e-05
 [946,] 0.0003195542 0.0001816587 1.065576e-04
 [947,] 0.0003003912 0.0001816588 1.001082e-04
 [948,] 0.0001724079 0.0001816583 5.746482e-05
 [949,] 0.0011025538 0.0001816585 3.676206e-04
 [950,] 0.0007972386 0.0001816587 2.657886e-04
 [951,] 0.0001592262 0.0001816589 5.306929e-05
 [952,] 0.0001551418 0.0001816588 5.170783e-05
 [953,] 0.0001426425 0.0001816587 4.754756e-05
 [954,] 0.0009173233 0.0001816587 3.058160e-04
 [955,] 0.0003559115 0.0001816594 1.185710e-04
 [956,] 0.0001875847 0.0001816588 6.253046e-05
 [957,] 0.0008893968 0.0001816587 2.965156e-04
 [958,] 0.0001669429 0.0001816587 5.564566e-05
 [959,] 0.0001764898 0.0001816593 5.882963e-05
 [960,] 0.0001488252 0.0001816590 4.961175e-05
 [961,] 0.0004617911 0.0001816585 1.539165e-04
 [962,] 0.0003265480 0.0001816584 1.088620e-04
 [963,] 0.0001448304 0.0001816586 4.827652e-05
 [964,] 0.0002626808 0.0001816583 8.755559e-05
 [965,] 0.0001590161 0.0001816586 5.300477e-05
 [966,] 0.0003791296 0.0001816586 1.263947e-04
 [967,] 0.0001570807 0.0001816586 5.236011e-05
 [968,] 0.0003605615 0.0001816586 1.202039e-04
 [969,] 0.0001570636 0.0001816586 5.235443e-05
 [970,] 0.0001464799 0.0001816584 4.882623e-05
 [971,] 0.0001518681 0.0001816589 5.062608e-05
 [972,] 0.0001583678 0.0001816585 5.278888e-05
 [973,] 0.0003492436 0.0001816586 1.164321e-04
 [974,] 0.0001583936 0.0001816585 5.279746e-05
 [975,] 0.0001991177 0.0001816585 6.636638e-05
 [976,] 0.0002133306 0.0001816584 7.109832e-05
 [977,] 0.0001458674 0.0001816584 4.862204e-05
 [978,] 0.0001450508 0.0001816586 4.835004e-05
 [979,] 0.0001642502 0.0001816586 5.474933e-05
 [980,] 0.0001447617 0.0001816584 4.825361e-05
 [981,] 0.0001499303 0.0001816589 4.997961e-05
 [982,] 0.0002889186 0.0001816587 9.628156e-05
 [983,] 0.0002176622 0.0001816585 7.254621e-05
 [984,] 0.0001662586 0.0001816587 5.541766e-05
 [985,] 0.0003716973 0.0001816586 1.239170e-04
 [986,] 0.0002198617 0.0001816585 7.327695e-05
 [987,] 0.0001922463 0.0001816589 6.407166e-05
 [988,] 0.0002047515 0.0001816587 6.824768e-05
 [989,] 0.0001582746 0.0001816587 5.275583e-05
 [990,] 0.0002373568 0.0001816590 7.909118e-05
 [991,] 0.0001470718 0.0001816587 4.902322e-05
 [992,] 0.0002510886 0.0001816587 8.370049e-05
 [993,] 0.0001776897 0.0001816586 5.922953e-05
 [994,] 0.0002561781 0.0001816587 8.539844e-05
 [995,] 0.0001870734 0.0001816587 6.235598e-05
 [996,] 0.0001596701 0.0001816586 5.322111e-05
 [997,] 0.0001514522 0.0001816583 5.048233e-05
 [998,] 0.0001489466 0.0001816585 4.965206e-05
 [999,] 0.0002254746 0.0001816587 7.516144e-05
[1000,] 0.0001607155 0.0001816583 5.356957e-05
[1001,] 0.0005307492 0.0001816587 1.769526e-04
[1002,] 0.0001359050 0.0001816589 4.530533e-05
[1003,] 0.0001641991 0.0001816584 5.472856e-05
[1004,] 0.0001597451 0.0001816583 5.324583e-05
[1005,] 0.0002523418 0.0001816587 8.411980e-05
[1006,] 0.0001863587 0.0001816587 6.211752e-05
[1007,] 0.0001762479 0.0001816585 5.875408e-05
[1008,] 0.0001732197 0.0001816587 5.774093e-05
[1009,] 0.0001399837 0.0001816592 4.667023e-05
[1010,] 0.0001588263 0.0001816583 5.293973e-05
[1011,] 0.0001617547 0.0001816588 5.391408e-05
[1012,] 0.0002560663 0.0001816587 8.535686e-05
[1013,] 0.0003282444 0.0001816585 1.094225e-04
[1014,] 0.0001387014 0.0001816593 4.624261e-05
[1015,] 0.0001808309 0.0001816588 6.027837e-05
[1016,] 0.0001604577 0.0001816583 5.348234e-05
[1017,] 0.0001364939 0.0001816591 4.550537e-05
[1018,] 0.0001964382 0.0001816584 6.548041e-05
[1019,] 0.0001857645 0.0001816585 6.193242e-05
[1020,] 0.0002199035 0.0001816587 7.329948e-05
[1021,] 0.0005486635 0.0001816587 1.828915e-04
[1022,] 0.0001601717 0.0001816590 5.340384e-05
[1023,] 0.0001350191 0.0001816597 4.501693e-05
[1024,] 0.0001588880 0.0001816590 5.297613e-05
[1025,] 0.0001616910 0.0001816590 5.391104e-05
[1026,] 0.0001635486 0.0001816590 5.453088e-05
[1027,] 0.0002303109 0.0001816587 7.677344e-05
[1028,] 0.0001709237 0.0001816585 5.698295e-05
[1029,] 0.0001686567 0.0001816585 5.622767e-05
[1030,] 0.0001454788 0.0001816591 4.850233e-05
[1031,] 0.0001713378 0.0001816585 5.712099e-05
[1032,] 0.0001584976 0.0001816592 5.284743e-05
[1033,] 0.0001590386 0.0001816592 5.302799e-05
[1034,] 0.0005329270 0.0001816587 1.776652e-04
[1035,] 0.0001694276 0.0001816585 5.648389e-05
[1036,] 0.0001403525 0.0001816589 4.679073e-05
[1037,] 0.0001594737 0.0001816592 5.317311e-05
[1038,] 0.0002612708 0.0001816587 8.709724e-05
[1039,] 0.0005318632 0.0001816587 1.773102e-04
[1040,] 0.0001560072 0.0001816584 5.200316e-05
[1041,] 0.0001578261 0.0001816593 5.262377e-05
[1042,] 0.0005368512 0.0001816587 1.789750e-04
[1043,] 0.0005229849 0.0001816587 1.743538e-04
[1044,] 0.0001583941 0.0001816592 5.281312e-05
[1045,] 0.0001684387 0.0001816585 5.615451e-05
[1046,] 0.0001670334 0.0001816585 5.568601e-05
[1047,] 0.0001576792 0.0001816584 5.256076e-05
[1048,] 0.0001575359 0.0001816593 5.252708e-05
[1049,] 0.0001658010 0.0001816585 5.527523e-05
[1050,] 0.0001426139 0.0001816590 4.754637e-05
[1051,] 0.0001564088 0.0001816592 5.215062e-05
[1052,] 0.0001548497 0.0001816583 5.162100e-05
[1053,] 0.0001374731 0.0001816590 4.583121e-05
[1054,] 0.0001406904 0.0001816584 4.690109e-05
[1055,] 0.0002106562 0.0001816585 7.021866e-05
[1056,] 0.0001958585 0.0001816593 6.530972e-05
[1057,] 0.0001497689 0.0001816585 4.992268e-05
[1058,] 0.0002129048 0.0001816584 7.097897e-05
[1059,] 0.0008350539 0.0001816586 2.783629e-04
[1060,] 0.0001269029 0.0001816583 4.230140e-05
[1061,] 0.0001388382 0.0001816586 4.627940e-05
[1062,] 0.0001419903 0.0001816588 4.733785e-05
[1063,] 0.0001392803 0.0001816586 4.642662e-05
[1064,] 0.0001761669 0.0001816586 5.872863e-05
[1065,] 0.0001389293 0.0001816586 4.630973e-05
[1066,] 0.0001682182 0.0001816593 5.608701e-05
[1067,] 0.0001389597 0.0001816586 4.631982e-05
[1068,] 0.0001934998 0.0001816587 6.448979e-05
[1069,] 0.0001877483 0.0001816586 6.257729e-05
[1070,] 0.0001892010 0.0001816586 6.307266e-05
[1071,] 0.0001513829 0.0001816588 5.046075e-05
[1072,] 0.0001921856 0.0001816587 6.405167e-05
[1073,] 0.0001386978 0.0001816586 4.623257e-05
[1074,] 0.0001447461 0.0001816590 4.825803e-05
[1075,] 0.0001389350 0.0001816586 4.631161e-05
[1076,] 0.0001796875 0.0001816588 5.988961e-05
[1077,] 0.0001388499 0.0001816586 4.628330e-05
[1078,] 0.0001383576 0.0001816586 4.611916e-05
[1079,] 0.0001492213 0.0001816588 4.974919e-05
[1080,] 0.0001716157 0.0001816586 5.721056e-05
[1081,] 0.0001762871 0.0001816587 5.876207e-05
[1082,] 0.0001541166 0.0001816587 5.137197e-05
[1083,] 0.0003305170 0.0001816588 1.101863e-04
[1084,] 0.0001364257 0.0001816585 4.547510e-05
[1085,] 0.0001366622 0.0001816586 4.555405e-05
[1086,] 0.0001389489 0.0001816587 4.632278e-05
[1087,] 0.0001761885 0.0001816586 5.873557e-05
[1088,] 0.0001490764 0.0001816588 4.970092e-05
[1089,] 0.0001419315 0.0001816584 4.730839e-05
[1090,] 0.0001487717 0.0001816587 4.959052e-05
[1091,] 0.0001366667 0.0001816586 4.555555e-05
[1092,] 0.0001372403 0.0001816586 4.574677e-05
[1093,] 0.0001370704 0.0001816586 4.569011e-05
[1094,] 0.0001366063 0.0001816586 4.553538e-05
[1095,] 0.0001367473 0.0001816586 4.558241e-05
[1096,] 0.0001809781 0.0001816585 6.032885e-05
[1097,] 0.0001365248 0.0001816586 4.550821e-05
[1098,] 0.0001746494 0.0001816587 5.821725e-05
[1099,] 0.0001750813 0.0001816587 5.836134e-05
[1100,] 0.0001370915 0.0001816586 4.569706e-05
[1101,] 0.0001766956 0.0001816585 5.890034e-05
[1102,] 0.0001365692 0.0001816586 4.552304e-05
[1103,] 0.0001366891 0.0001816586 4.556290e-05
[1104,] 0.0001455635 0.0001816586 4.851783e-05
[1105,] 0.0001717349 0.0001816586 5.725317e-05
[1106,] 0.0001544834 0.0001816583 5.149111e-05
[1107,] 0.0001714666 0.0001816585 5.715791e-05
[1108,] 0.0001227862 0.0001816587 4.092951e-05
[1109,] 0.0001745041 0.0001816587 5.816876e-05
[1110,] 0.0001369499 0.0001816586 4.565014e-05
[1111,] 0.0001370539 0.0001816586 4.568473e-05
[1112,] 0.0001479336 0.0001816583 4.931527e-05
[1113,] 0.0001482592 0.0001816584 4.942439e-05
[1114,] 0.0001367689 0.0001816586 4.558972e-05
[1115,] 0.0001367764 0.0001816587 4.559230e-05
[1116,] 0.0001370816 0.0001816586 4.569402e-05
[1117,] 0.0001911963 0.0001816588 6.372873e-05
[1118,] 0.0001718027 0.0001816585 5.726569e-05
[1119,] 0.0001372668 0.0001816586 4.575576e-05
[1120,] 0.0001647250 0.0001816588 5.490716e-05
[1121,] 0.0001448483 0.0001816583 4.828605e-05
[1122,] 0.0001489126 0.0001816584 4.964243e-05
[1123,] 0.0001370594 0.0001816586 4.568660e-05
[1124,] 0.0001371291 0.0001816586 4.570979e-05
[1125,] 0.0001374468 0.0001816587 4.581608e-05
[1126,] 0.0001369941 0.0001816586 4.566493e-05
[1127,] 0.0001604126 0.0001816589 5.348278e-05
[1128,] 0.0001861135 0.0001816585 6.203774e-05
[1129,] 0.0001360029 0.0001816586 4.533363e-05
[1130,] 0.0003714440 0.0001816587 1.722755e-04
[1131,] 0.0001426564 0.0001816583 4.755554e-05
[1132,] 0.0001388171 0.0001816583 4.627341e-05
[1133,] 0.0001657211 0.0001816587 5.524018e-05
[1134,] 0.0001573471 0.0001816589 5.245016e-05
[1135,] 0.0001496771 0.0001816587 4.989244e-05
[1136,] 0.0001258790 0.0001816586 4.195988e-05
[1137,] 0.0001392121 0.0001816586 4.640528e-05
[1138,] 0.0003169278 0.0001816586 1.256131e-04
[1139,] 0.0001596200 0.0001816587 5.320861e-05
[1140,] 0.0001525666 0.0001816586 5.085753e-05
[1141,] 0.0001492836 0.0001816587 4.976128e-05
[1142,] 0.0001228787 0.0001816582 4.095929e-05
[1143,] 0.0001409240 0.0001816586 4.697621e-05
[1144,] 0.0001500300 0.0001816586 5.001137e-05
[1145,] 0.0001308824 0.0001816585 4.362856e-05
[1146,] 0.0001356476 0.0001816584 4.521885e-05
[1147,] 0.0002840431 0.0001816587 1.554683e-04
[1148,] 0.0001692242 0.0001816587 5.640857e-05
[1149,] 0.0001692336 0.0001816587 5.641171e-05
[1150,] 0.0001492247 0.0001816587 4.974160e-05
[1151,] 0.0001692103 0.0001816587 5.640392e-05
[1152,] 0.0001223623 0.0001816582 4.078710e-05
[1153,] 0.0001491182 0.0001816587 4.970622e-05
[1154,] 0.0001212428 0.0001816582 4.041434e-05
[1155,] 0.0002046996 0.0001816588 6.822979e-05
[1156,] 0.0001693805 0.0001816587 5.646080e-05
[1157,] 0.0001458033 0.0001816585 4.860260e-05
[1158,] 0.0001244068 0.0001816584 4.146962e-05
[1159,] 0.0001230606 0.0001816583 4.102067e-05
[1160,] 0.0001446726 0.0001816585 4.822553e-05
[1161,] 0.0001446096 0.0001816585 4.820449e-05
[1162,] 0.0001450428 0.0001816585 4.834875e-05
[1163,] 0.0001452013 0.0001816585 4.840164e-05
[1164,] 0.0003159883 0.0001816589 2.941839e-04
[1165,] 0.0001794472 0.0001816588 5.981490e-05
[1166,] 0.0003231515 0.0001816587 2.075883e-04
[1167,] 0.0001483248 0.0001816587 4.944149e-05
[1168,] 0.0001482966 0.0001816587 4.943219e-05
[1169,] 0.0001503728 0.0001816587 5.012395e-05
[1170,] 0.0001486065 0.0001816587 4.953493e-05
[1171,] 0.0004945955 0.0001816586 2.225262e-04
[1172,] 0.0001483137 0.0001816587 4.943780e-05
[1173,] 0.0001482621 0.0001816589 4.942045e-05
[1174,] 0.0001659151 0.0001816584 5.530552e-05
[1175,] 0.0001683803 0.0001816584 5.612727e-05
[1176,] 0.0006098705 0.0001816586 2.855701e-04
[1177,] 0.0006642497 0.0001816587 3.593906e-04
[1178,] 0.0009450342 0.0001816587 1.012276e-03
[1179,] 0.0001482369 0.0001816589 4.941211e-05
[1180,] 0.0009686340 0.0001816586 8.668232e-04
[1181,] 0.0001524732 0.0001816586 5.082146e-05
[1182,] 0.0008772995 0.0001816589 1.194821e-03
[1183,] 0.0001485545 0.0001816587 4.951799e-05
[1184,] 0.0005484487 0.0001816587 3.056649e-04
[1185,] 0.0001492828 0.0001816587 4.976061e-05
[1186,] 0.0001691313 0.0001816587 5.637761e-05
[1187,] 0.0001691212 0.0001816587 5.637418e-05
[1188,] 0.0001768945 0.0001816587 5.896480e-05
[1189,] 0.0001455017 0.0001816587 4.850033e-05
[1190,] 0.0001483534 0.0001816587 4.945093e-05
[1191,] 0.0001581364 0.0001816587 5.271399e-05
[1192,] 0.0006957493 0.0001816587 3.820584e-04
[1193,] 0.0006026190 0.0001816589 5.940940e-04
[1194,] 0.0001453519 0.0001816586 4.845455e-05
[1195,] 0.0001765217 0.0001816588 5.884163e-05
[1196,] 0.0001431381 0.0001816586 4.771695e-05
[1197,] 0.0006184372 0.0001816589 5.901275e-04
[1198,] 0.0001736383 0.0001816587 5.787948e-05
[1199,] 0.0001763518 0.0001816586 5.878187e-05
[1200,] 0.0001773428 0.0001816586 5.729420e-05
[1201,] 0.0001871652 0.0001816587 6.238848e-05
[1202,] 0.0001861714 0.0001816587 6.205715e-05
[1203,] 0.0001755951 0.0001816586 5.852938e-05
[1204,] 0.0001871346 0.0001816587 6.237827e-05
[1205,] 0.0002042779 0.0001816587 6.808194e-05
[1206,] 0.0001804116 0.0001816586 6.013767e-05
[1207,] 0.0001767601 0.0001816586 5.891771e-05
[1208,] 0.0002032455 0.0001816586 6.606070e-05
[1209,] 0.0001850945 0.0001816586 6.281045e-05
[1210,] 0.0001214108 0.0001816588 4.046822e-05
[1211,] 0.0001867358 0.0001816586 6.224151e-05
[1212,] 0.0001599149 0.0001816588 5.330689e-05
[1213,] 0.0001725787 0.0001816587 5.752313e-05
[1214,] 0.1425921978 0.0001816587 2.202421e-01
[1215,] 0.1236874262 0.0001816587 1.878536e-01
[1216,] 0.0001739830 0.0001816590 5.798304e-05
[1217,] 0.0002102372 0.0001816587 7.006952e-05
[1218,] 0.0001710969 0.0001816587 5.702965e-05
[1219,] 0.0001734446 0.0001816591 5.780315e-05
[1220,] 0.0001737221 0.0001816587 5.790468e-05
[1221,] 0.0001709806 0.0001816588 5.699394e-05
[1222,] 0.0001204883 0.0001816588 4.016121e-05
[1223,] 0.0001753450 0.0001816586 5.844605e-05
[1224,] 0.0001697025 0.0001816586 4.915826e-05
[1225,] 0.0002069933 0.0001816584 6.899102e-05
[1226,] 0.0003106579 0.0001816585 1.035283e-04
[1227,] 0.0001728763 0.0001816586 5.762755e-05
[1228,] 0.0001990890 0.0001816591 6.634198e-05
[1229,] 0.0001738525 0.0001816587 5.795233e-05
[1230,] 0.0001761525 0.0001816586 5.871951e-05
[1231,] 0.0002817043 0.0001816587 9.387018e-05
[1232,] 0.1077007808 0.0001816590 1.503645e-01
[1233,] 0.0001183116 0.0001816588 3.943827e-05
[1234,] 0.0001179147 0.0001816588 3.930565e-05
[1235,] 0.0001875804 0.0001816587 6.252887e-05
[1236,] 0.0001597897 0.0001816583 5.326243e-05
[1237,] 0.0002539664 0.0001816586 8.465125e-05
[1238,] 0.0001199971 0.0001816582 3.999879e-05
[1239,] 0.0001185348 0.0001816588 3.951280e-05
[1240,] 0.0001869900 0.0001816584 6.232918e-05
[1241,] 0.0001911125 0.0001816587 6.370648e-05
[1242,] 0.0001186673 0.0001816588 3.955448e-05
[1243,] 0.0001679025 0.0001816584 5.596719e-05
[1244,] 0.0001182669 0.0001816588 3.942123e-05
[1245,] 0.0001259848 0.0001816584 4.199280e-05
[1246,] 0.0001238972 0.0001816583 4.129835e-05
[1247,] 0.0001180771 0.0001816589 3.935799e-05
[1248,] 0.0001720400 0.0001816588 5.734568e-05
[1249,] 0.0001265541 0.0001816584 4.218197e-05
[1250,] 0.0001297169 0.0001816584 4.323565e-05
[1251,] 0.0001885545 0.0001816584 6.284936e-05
[1252,] 0.0001644204 0.0001816584 5.480634e-05
[1253,] 0.0001282065 0.0001816585 4.273238e-05
[1254,] 0.0002166468 0.0001816587 7.222532e-05
[1255,] 0.0001174416 0.0001816583 3.914718e-05
[1256,] 0.0001185646 0.0001816584 3.952147e-05
[1257,] 0.0001184425 0.0001816590 3.948225e-05
[1258,] 0.0001263803 0.0001816585 4.212486e-05
[1259,] 0.0001944736 0.0001816588 6.483257e-05
[1260,] 0.0001919347 0.0001816588 6.398630e-05
[1261,] 0.0002137362 0.0001816587 7.125534e-05
[1262,] 0.0001202937 0.0001816590 4.010025e-05
[1263,] 0.0002245474 0.0001816587 7.484171e-05
[1264,] 0.0002158824 0.0001816587 7.195416e-05
[1265,] 0.0001202252 0.0001816589 4.007726e-05
[1266,] 0.0001178105 0.0001816587 3.927053e-05
[1267,] 0.0001177492 0.0001816588 3.925046e-05
[1268,] 0.0002084988 0.0001816585 6.950919e-05
[1269,] 0.0001181427 0.0001816591 3.938226e-05
[1270,] 0.0001189424 0.0001816591 3.964934e-05
[1271,] 0.0001185556 0.0001816584 3.951842e-05
[1272,] 0.0001745318 0.0001816588 5.817607e-05
[1273,] 0.0001975551 0.0001816587 6.584445e-05
[1274,] 0.0001721591 0.0001816588 5.738632e-05
[1275,] 0.0002069771 0.0001816589 6.898484e-05
[1276,] 0.0001712828 0.0001816588 5.709460e-05
[1277,] 0.0001706133 0.0001816600 5.687425e-05
[1278,] 0.0001877177 0.0001816586 6.257849e-05
[1279,] 0.0001774303 0.0001816588 5.915159e-05
[1280,] 0.0001829708 0.0001816586 6.099049e-05
[1281,] 0.0001806331 0.0001816586 6.021115e-05
[1282,] 0.0001851535 0.0001816585 6.172785e-05
[1283,] 0.0001616923 0.0001816585 5.389765e-05
[1284,] 0.0001670812 0.0001816587 5.569226e-05
[1285,] 0.0001734120 0.0001816586 5.780490e-05
[1286,] 0.0002007946 0.0001816586 6.692963e-05
[1287,] 0.0002123159 0.0001816587 7.076807e-05
[1288,] 0.0001837517 0.0001816587 6.124756e-05
[1289,] 0.0001910200 0.0001816587 6.367097e-05
[1290,] 0.0001825156 0.0001816586 6.083748e-05
[1291,] 0.0001828497 0.0001816586 6.094557e-05
[1292,] 0.0001787137 0.0001816587 5.957305e-05
[1293,] 0.0002673430 0.0001816590 8.908239e-05
[1294,] 0.0002100822 0.0001816586 7.003008e-05
[1295,] 0.0001793848 0.0001816587 5.979688e-05
[1296,] 0.0002180913 0.0001816587 7.269837e-05
[1297,] 0.0003597336 0.0001816583 1.199280e-04
[1298,] 0.0001797022 0.0001816587 5.990224e-05
[1299,] 0.0002468249 0.0001816595 1.706023e-04
[1300,] 0.0002545222 0.0001816596 8.480036e-05
[1301,] 0.0002200665 0.0001816588 7.334796e-05
[1302,] 0.0001846543 0.0001816587 6.154645e-05
[1303,] 0.0001226295 0.0001816593 4.088084e-05
[1304,] 0.0002018148 0.0001816593 6.729270e-05
[1305,] 0.0009717232 0.0001816603 2.914032e-03
[1306,] 0.0054284247 0.0001816611 3.491500e-02
[1307,] 0.0001754226 0.0001816588 5.846964e-05
[1308,] 0.0001734990 0.0001816589 5.782878e-05
[1309,] 0.0001902862 0.0001816587 6.341518e-05
[1310,] 0.0002090423 0.0001816589 6.966754e-05
[1311,] 0.0001798662 0.0001816586 5.995541e-05
[1312,] 0.0002109342 0.0001816589 7.029775e-05
[1313,] 0.0001521904 0.0001816586 5.072985e-05
[1314,] 0.0002112532 0.0001816590 7.040175e-05
[1315,] 0.0002096579 0.0001816588 6.987426e-05
[1316,] 0.0002094449 0.0001816586 6.980416e-05
[1317,] 0.0001997155 0.0001816596 6.659374e-05
[1318,] 0.0002112341 0.0001816588 7.040033e-05
[1319,] 0.0001744113 0.0001816588 5.813341e-05
[1320,] 0.0002025888 0.0001816598 6.755414e-05
[1321,] 0.0002650305 0.0001816600 3.250030e-04
[1322,] 0.0002042586 0.0001816585 6.808577e-05
[1323,] 0.0001954431 0.0001816588 6.515400e-05
[1324,] 0.0004733419 0.0001816585 1.578034e-04
[1325,] 0.0001615045 0.0001816587 5.382377e-05
[1326,] 0.0001585110 0.0001816588 5.283651e-05
[1327,] 0.0005845541 0.0001816588 1.949463e-04
[1328,] 0.0006476943 0.0001816594 2.160571e-04
[1329,] 0.0010305184 0.0001816582 3.435184e-04
[1330,] 0.0001832833 0.0001816587 6.109112e-05
[1331,] 0.0003947322 0.0001816586 1.315732e-04
[1332,] 0.0001369593 0.0001816587 4.565309e-05
[1333,] 0.0002911475 0.0001816587 9.708136e-05
[1334,] 0.0002800649 0.0001816586 9.335308e-05
[1335,] 0.0001506089 0.0001816585 5.020077e-05
[1336,] 0.0002672811 0.0001816587 8.910177e-05
[1337,] 0.0011093607 0.0001816586 3.699081e-04
[1338,] 0.0001370853 0.0001816586 4.569454e-05
[1339,] 0.0009425582 0.0001816592 3.143974e-04
[1340,] 0.0005646009 0.0001816584 1.881732e-04
[1341,] 0.0001446754 0.0001816586 4.822574e-05
[1342,] 0.0003339938 0.0001816585 1.113429e-04
[1343,] 0.0001745814 0.0001816584 5.819737e-05
[1344,] 0.0001816651 0.0001816587 6.055221e-05
[1345,] 0.0003143677 0.0001816588 1.048002e-04
[1346,] 0.0003697996 0.0001816586 1.233091e-04
[1347,] 0.0002550967 0.0001816587 8.502716e-05
[1348,] 0.0002648184 0.0001816587 8.826688e-05
[1349,] 0.0001437701 0.0001816585 4.792279e-05
[1350,] 0.0001524708 0.0001816584 5.082537e-05
[1351,] 0.0001537241 0.0001816584 5.124338e-05
[1352,] 0.0011251023 0.0001816590 3.752924e-04
[1353,] 0.0002996989 0.0001816589 9.991990e-05
[1354,] 0.0004716196 0.0001816585 1.572337e-04
[1355,] 0.0003275585 0.0001816587 1.092050e-04
[1356,] 0.0009989898 0.0001816583 3.329646e-04
[1357,] 0.0001438303 0.0001816585 4.794340e-05
[1358,] 0.0002199243 0.0001816587 7.330350e-05
[1359,] 0.0001485991 0.0001816586 4.953228e-05
[1360,] 0.0001485101 0.0001816586 4.950293e-05
[1361,] 0.0001443818 0.0001816585 4.812720e-05
[1362,] 0.0005332863 0.0001816587 1.778228e-04
[1363,] 0.0003534656 0.0001816586 1.178157e-04
[1364,] 0.0002205966 0.0001816589 7.355748e-05
[1365,] 0.0003531907 0.0001816587 1.177217e-04
[1366,] 0.0001851579 0.0001816583 6.171372e-05
[1367,] 0.0001739383 0.0001816582 5.797886e-05
[1368,] 0.0001219025 0.0001816585 4.063432e-05
[1369,] 0.0003805664 0.0001816590 1.268009e-04
[1370,] 0.0003772745 0.0001816590 1.257038e-04
[1371,] 0.0001665626 0.0001816588 5.551867e-05
[1372,] 0.0001321026 0.0001816583 4.403470e-05
[1373,] 0.0003791842 0.0001816587 1.264089e-04
[1374,] 0.0001220512 0.0001816583 4.068368e-05
[1375,] 0.0002862963 0.0001816587 9.542936e-05
[1376,] 0.0003321544 0.0001816588 1.107285e-04
[1377,] 0.0005703175 0.0001816586 1.901140e-04
[1378,] 0.0003233548 0.0001816587 1.077886e-04
[1379,] 0.0006001877 0.0001816586 2.000719e-04
[1380,] 0.0001487642 0.0001816588 4.958759e-05
[1381,] 0.0001490767 0.0001816591 4.969134e-05
[1382,] 0.0001490937 0.0001816590 4.969738e-05
[1383,] 0.0001213296 0.0001816583 4.044307e-05
[1384,] 0.0013270786 0.0001816585 4.425335e-04
[1385,] 0.0001216423 0.0001816583 4.054750e-05
[1386,] 0.0010135835 0.0001816584 3.378939e-04
[1387,] 0.0013048048 0.0001816586 4.351305e-04
[1388,] 0.0009315363 0.0001816586 3.104889e-04
[1389,] 0.0009738957 0.0001816586 3.246122e-04
[1390,] 0.0010113637 0.0001816586 3.370918e-04
[1391,] 0.0001465603 0.0001816589 4.884961e-05
[1392,] 0.0001489650 0.0001816590 4.965487e-05
[1393,] 0.0008625051 0.0001816586 2.874779e-04
[1394,] 0.0002978964 0.0001816587 9.927747e-05
[1395,] 0.0003015447 0.0001816587 1.005038e-04
[1396,] 0.0010596144 0.0001816584 3.533118e-04
[1397,] 0.0003772604 0.0001816586 1.257569e-04
[1398,] 0.0012709717 0.0001816585 4.238261e-04
[1399,] 0.0001813472 0.0001816588 6.044787e-05
[1400,] 0.0001532550 0.0001816586 5.109004e-05
[1401,] 0.0001653689 0.0001816587 5.512222e-05
[1402,] 0.0002391149 0.0001816582 7.970240e-05
[1403,] 0.0001487499 0.0001816585 4.958378e-05
[1404,] 0.0003088496 0.0001816587 1.029397e-04
[1405,] 0.0001689140 0.0001816588 5.630502e-05
[1406,] 0.0001817919 0.0001816588 6.060942e-05
[1407,] 0.0001962447 0.0001816583 6.541738e-05
[1408,] 0.0001414625 0.0001816587 4.715372e-05
[1409,] 0.0001753767 0.0001816583 5.846285e-05
[1410,] 0.0001706688 0.0001816583 5.689333e-05
[1411,] 0.0001570063 0.0001816585 5.233286e-05
[1412,] 0.0001669223 0.0001816585 5.563759e-05
[1413,] 0.0001723010 0.0001816584 5.744206e-05
[1414,] 0.0001983154 0.0001816587 6.610749e-05
[1415,] 0.0001874004 0.0001816586 6.247936e-05
[1416,] 0.0001869684 0.0001816585 6.233459e-05
[1417,] 0.0001683536 0.0001816587 5.611754e-05
[1418,] 0.0001449453 0.0001816584 4.831607e-05
[1419,] 0.0001538312 0.0001816584 5.127976e-05
[1420,] 0.0001447832 0.0001816584 4.826293e-05
[1421,] 0.0001510932 0.0001816583 5.036495e-05
[1422,] 0.0001637786 0.0001816584 5.459239e-05
[1423,] 0.0001697920 0.0001816588 5.659831e-05
[1424,] 0.0001599869 0.0001816586 5.333201e-05
[1425,] 0.0001297605 0.0001816585 4.325379e-05
[1426,] 0.0001577126 0.0001816584 5.257097e-05
[1427,] 0.0001889024 0.0001816584 6.297788e-05
[1428,] 0.0001854944 0.0001816585 6.184270e-05
[1429,] 0.0001407619 0.0001816585 4.692436e-05
[1430,] 0.0001588031 0.0001816587 5.293481e-05
[1431,] 0.0001330232 0.0001816588 4.433683e-05
[1432,] 0.0002223903 0.0001816588 7.411826e-05
[1433,] 0.0001687959 0.0001816585 5.626624e-05
[1434,] 0.0001207655 0.0001816584 4.025459e-05
[1435,] 0.0001839760 0.0001816583 6.133016e-05
[1436,] 0.0001637637 0.0001816584 5.458923e-05
[1437,] 0.0001323399 0.0001816586 4.411384e-05
[1438,] 0.0001702483 0.0001816585 5.675233e-05
[1439,] 0.0001699128 0.0001816585 5.664063e-05
[1440,] 0.0001697781 0.0001816585 5.659622e-05
[1441,] 0.0001914800 0.0001816587 6.382354e-05
[1442,] 0.0001737318 0.0001816588 5.790899e-05
[1443,] 0.0001812176 0.0001816587 6.040714e-05
[1444,] 0.0001579535 0.0001816587 5.265169e-05
[1445,] 0.0001742439 0.0001816588 5.807953e-05
[1446,] 0.0002853080 0.0001816586 9.510523e-05
[1447,] 0.0001973333 0.0001816587 6.577435e-05
[1448,] 0.0001667763 0.0001816585 5.559562e-05
[1449,] 0.0001668839 0.0001816586 5.563445e-05
[1450,] 0.0001640597 0.0001816588 5.469362e-05
[1451,] 0.0002317623 0.0001816585 7.726371e-05
[1452,] 0.0001871515 0.0001816587 6.238385e-05
[1453,] 0.0001656323 0.0001816586 5.521483e-05
[1454,] 0.0001396626 0.0001816587 4.655679e-05
[1455,] 0.0001832243 0.0001816587 6.107540e-05
[1456,] 0.0001572447 0.0001816587 5.241506e-05
[1457,] 0.0001541054 0.0001816587 5.137175e-05
[1458,] 0.0001521980 0.0001816587 5.073461e-05
[1459,] 0.0003000650 0.0001816586 1.000351e-04
[1460,] 0.0001613849 0.0001816593 5.381119e-05
[1461,] 0.0001938760 0.0001816587 6.462138e-05
[1462,] 0.0001363263 0.0001816585 4.544249e-05
[1463,] 0.0001634687 0.0001816590 5.449711e-05
[1464,] 0.0001185701 0.0001816585 3.952203e-05
[1465,] 0.0001689279 0.0001816587 5.631459e-05
[1466,] 0.0001690155 0.0001816586 5.634371e-05
[1467,] 0.0001664618 0.0001816588 5.548894e-05
[1468,] 0.0001668133 0.0001816584 5.560345e-05
[1469,] 0.0001645599 0.0001816586 5.485429e-05
[1470,] 0.0001784837 0.0001816586 5.950416e-05
[1471,] 0.0001462262 0.0001816587 4.874526e-05
[1472,] 0.0001667187 0.0001816587 5.557523e-05
[1473,] 0.0001191336 0.0001816591 3.971362e-05
[1474,] 0.0002212161 0.0001816590 7.375637e-05
[1475,] 0.0001726480 0.0001816589 5.754756e-05
[1476,] 0.0003489551 0.0001816585 1.163234e-04
[1477,] 0.0001817465 0.0001816589 6.057345e-05
[1478,] 0.0002418822 0.0001816603 8.067883e-05
[1479,] 0.0001683898 0.0001816587 5.613581e-05
[1480,] 0.0001468140 0.0001816592 4.893934e-05
[1481,] 0.0001680789 0.0001816587 5.603233e-05
[1482,] 0.0003130666 0.0001816585 1.043577e-04
[1483,] 0.0001941702 0.0001816587 6.472043e-05
[1484,] 0.0001668853 0.0001816590 5.563757e-05
[1485,] 0.0001657409 0.0001816590 5.525563e-05
[1486,] 0.0001665446 0.0001816590 5.552416e-05
[1487,] 0.0001504272 0.0001816587 5.014578e-05
[1488,] 0.0001688970 0.0001816587 5.630538e-05
[1489,] 0.0001674536 0.0001816587 5.582402e-05
[1490,] 0.0002401267 0.0001816602 8.009174e-05
[1491,] 0.0003265140 0.0001816586 1.088530e-04
[1492,] 0.0003269309 0.0001816586 1.089912e-04
[1493,] 0.0001668618 0.0001816586 5.562282e-05
[1494,] 0.0001695716 0.0001816589 5.653349e-05
[1495,] 0.0001688013 0.0001816587 5.627339e-05
[1496,] 0.0001664228 0.0001816587 5.547650e-05
[1497,] 0.0001455421 0.0001816587 4.851688e-05
[1498,] 0.0001792805 0.0001816584 5.976190e-05
[1499,] 0.0001468672 0.0001816590 4.895711e-05
[1500,] 0.0001908105 0.0001816587 6.360037e-05
[1501,] 0.0001662975 0.0001816587 5.543492e-05
[1502,] 0.0001657028 0.0001816587 5.523675e-05
[1503,] 0.0001656489 0.0001816587 5.521860e-05
[1504,] 0.0002342247 0.0001816597 7.811575e-05
[1505,] 0.0001474924 0.0001816590 4.916617e-05
[1506,] 0.0001676313 0.0001816588 5.587436e-05
[1507,] 0.0001473843 0.0001816591 4.913005e-05
[1508,] 0.0001420311 0.0001816587 4.734628e-05
[1509,] 0.0001473486 0.0001816590 4.911812e-05
[1510,] 0.0001473865 0.0001816590 4.913076e-05
[1511,] 0.0001713989 0.0001816585 5.713671e-05
[1512,] 0.0001481083 0.0001816587 4.937255e-05
[1513,] 0.0001682906 0.0001816587 5.610344e-05
[1514,] 0.0001684200 0.0001816587 5.614652e-05
[1515,] 0.0001472238 0.0001816590 4.907626e-05
[1516,] 0.0002281433 0.0001816601 7.609265e-05
[1517,] 0.0002288376 0.0001816601 7.632449e-05
[1518,] 0.0003167875 0.0001816587 1.056199e-04
[1519,] 0.0001478772 0.0001816590 4.929466e-05
[1520,] 0.0001929911 0.0001816587 6.432751e-05
[1521,] 0.0001899142 0.0001816587 6.330211e-05
[1522,] 0.0002295445 0.0001816599 7.655688e-05
[1523,] 0.0002247060 0.0001816589 7.491974e-05
[1524,] 0.0001743583 0.0001816584 5.812547e-05
[1525,] 0.0001467410 0.0001816590 4.891473e-05
[1526,] 0.0002416023 0.0001816590 8.055777e-05
[1527,] 0.0001466088 0.0001816590 4.887040e-05
[1528,] 0.0001697980 0.0001816591 5.661527e-05
[1529,] 0.0001451416 0.0001816587 4.838427e-05
[1530,] 0.0001431790 0.0001816593 4.773261e-05
[1531,] 0.0001224337 0.0001816583 4.080995e-05
[1532,] 0.0001642017 0.0001816588 5.474006e-05
[1533,] 0.0001632846 0.0001816586 5.443020e-05
[1534,] 0.0001668556 0.0001816587 5.562420e-05
[1535,] 0.0002401174 0.0001816589 8.006177e-05
[1536,] 0.0003167546 0.0001816587 1.056073e-04
[1537,] 0.0001773192 0.0001816588 5.910138e-05
[1538,] 0.0001662582 0.0001816587 5.542190e-05
[1539,] 0.0001659181 0.0001816587 5.530848e-05
[1540,] 0.0002456661 0.0001816585 8.188739e-05
[1541,] 0.0001940372 0.0001816588 6.468009e-05
[1542,] 0.0001898898 0.0001816587 6.329425e-05
[1543,] 0.0001719670 0.0001816588 5.732424e-05
[1544,] 0.0001909795 0.0001816587 6.365599e-05
[1545,] 0.0001208109 0.0001816583 4.027055e-05
[1546,] 0.0001812382 0.0001816585 6.041612e-05
[1547,] 0.0001201501 0.0001816594 4.005370e-05
[1548,] 0.0002839047 0.0001816589 9.466448e-05
[1549,] 0.0002812509 0.0001816589 9.378103e-05
[1550,] 0.0001298325 0.0001816588 4.327906e-05
[1551,] 0.0002180431 0.0001816587 7.268185e-05
[1552,] 0.0002724844 0.0001816609 9.089898e-05
[1553,] 0.0001847944 0.0001816607 6.163193e-05
[1554,] 0.0001275306 0.0001816584 4.251069e-05
[1555,] 0.0001261494 0.0001816583 4.204911e-05
[1556,] 0.0001280404 0.0001816584 4.268100e-05
[1557,] 0.0001292432 0.0001816586 4.307945e-05
[1558,] 0.0001247015 0.0001816584 4.156781e-05
[1559,] 0.0001275701 0.0001816585 4.252269e-05
[1560,] 0.0001350363 0.0001816584 4.501581e-05
[1561,] 0.0001909614 0.0001816588 6.365830e-05
[1562,] 0.0001357841 0.0001816584 4.526511e-05
[1563,] 0.0001325321 0.0001816585 4.418115e-05
[1564,] 0.0001232148 0.0001816585 4.107274e-05
[1565,] 0.0001272674 0.0001816583 4.242123e-05
[1566,] 0.0001268121 0.0001816583 4.226932e-05
[1567,] 0.0001268694 0.0001816583 4.228840e-05
[1568,] 0.0001352802 0.0001816584 4.509671e-05
[1569,] 0.0001349890 0.0001816583 4.499938e-05
[1570,] 0.0001782089 0.0001816587 5.940479e-05
[1571,] 0.0001289736 0.0001816588 4.299627e-05
[1572,] 0.0001331494 0.0001816589 4.438983e-05
[1573,] 0.0001339991 0.0001816586 4.467146e-05
[1574,] 0.0001349286 0.0001816586 4.498105e-05
[1575,] 0.0001268939 0.0001816585 4.230091e-05
[1576,] 0.0001804410 0.0001816587 6.014863e-05
[1577,] 0.0001811922 0.0001816587 6.039916e-05
[1578,] 0.0001235133 0.0001816584 4.117197e-05
[1579,] 0.0001272797 0.0001816586 4.242998e-05
[1580,] 0.0001264524 0.0001816586 4.215419e-05
[1581,] 0.0001205737 0.0001816586 4.019344e-05
[1582,] 0.0001246634 0.0001816586 4.155346e-05
[1583,] 0.0001212829 0.0001816586 4.043008e-05
[1584,] 0.0001208426 0.0001816586 4.028300e-05
[1585,] 0.0001212948 0.0001816586 4.043400e-05
[1586,] 0.0001187074 0.0001816585 3.957018e-05
[1587,] 0.0001217961 0.0001816586 4.060121e-05
[1588,] 0.0001204776 0.0001816586 4.016139e-05
[1589,] 0.0001296306 0.0001816587 4.321511e-05
[1590,] 0.0001207366 0.0001816586 4.024773e-05
[1591,] 0.0001213292 0.0001816586 4.044546e-05
[1592,] 0.0001247822 0.0001816583 4.159365e-05
[1593,] 0.0001317636 0.0001816585 4.391995e-05
[1594,] 0.0001353000 0.0001816583 4.510243e-05
[1595,] 0.0001188620 0.0001816585 3.962045e-05
[1596,] 0.0001178372 0.0001816585 3.927863e-05
[1597,] 0.0001176908 0.0001816584 3.923096e-05
[1598,] 0.0001174427 0.0001816585 3.914721e-05
[1599,] 0.0001316025 0.0001816584 4.386718e-05
[1600,] 0.0001263339 0.0001816585 4.211185e-05
[1601,] 0.0001216496 0.0001816585 4.054987e-05
[1602,] 0.0001421788 0.0001816585 4.739354e-05
[1603,] 0.0001205433 0.0001816585 4.018105e-05
[1604,] 0.0001860371 0.0001816587 6.201087e-05
[1605,] 0.0001217714 0.0001816585 4.059046e-05
[1606,] 0.0001216682 0.0001816585 4.055610e-05
[1607,] 0.0001368685 0.0001816590 4.562339e-05
[1608,] 0.0001180081 0.0001816587 3.933465e-05
[1609,] 0.0001367467 0.0001816589 4.558190e-05
[1610,] 0.0001839782 0.0001816587 6.132460e-05
[1611,] 0.0001416490 0.0001816587 4.721644e-05
[1612,] 0.0001522630 0.0001816587 5.075273e-05
[1613,] 0.0001423843 0.0001816589 4.746168e-05
[1614,] 0.0001864625 0.0001816587 6.215395e-05
[1615,] 0.0001372456 0.0001816593 4.574726e-05
[1616,] 0.0001399571 0.0001816585 4.665138e-05
[1617,] 0.0001549973 0.0001816588 5.166584e-05
[1618,] 0.0001353686 0.0001816583 4.512262e-05
[1619,] 0.0001676783 0.0001816586 5.589363e-05
[1620,] 0.0001215988 0.0001816588 4.053201e-05
[1621,] 0.0001221852 0.0001816587 4.072698e-05
[1622,] 0.0001390433 0.0001816587 4.634743e-05
[1623,] 0.0001590356 0.0001816585 5.300888e-05
[1624,] 0.0001204451 0.0001816584 4.014784e-05
[1625,] 0.0001203941 0.0001816587 4.013070e-05
[1626,] 0.0001597588 0.0001816587 5.325341e-05
[1627,] 0.0001363681 0.0001816585 4.545577e-05
[1628,] 0.0001202365 0.0001816587 4.007805e-05
[1629,] 0.0001943622 0.0001816587 6.478743e-05
[1630,] 0.0001759516 0.0001816586 5.864979e-05
[1631,] 0.0002894716 0.0001816583 9.650646e-05
[1632,] 0.0001647553 0.0001816585 5.492610e-05
[1633,] 0.0002010403 0.0001816586 6.701211e-05
[1634,] 0.0001849500 0.0001816586 6.164367e-05
[1635,] 0.0003231436 0.0001816583 1.077333e-04
[1636,] 0.0003307903 0.0001816585 1.102947e-04
[1637,] 0.0001408423 0.0001816589 4.694832e-05
[1638,] 0.0002166120 0.0001816587 7.220670e-05
[1639,] 0.0002262808 0.0001816586 7.543591e-05
[1640,] 0.0003311798 0.0001816585 1.104253e-04
[1641,] 0.0002296619 0.0001816585 7.655342e-05
[1642,] 0.0004005405 0.0001816588 1.334959e-04
[1643,] 0.0002427026 0.0001816586 8.090246e-05
[1644,] 0.0002432137 0.0001816585 8.106671e-05
[1645,] 0.0002042047 0.0001816587 6.807003e-05
[1646,] 0.0001403526 0.0001816589 4.678477e-05
[1647,] 0.0002033899 0.0001816587 6.779826e-05
[1648,] 0.0002407366 0.0001816586 8.024645e-05
[1649,] 0.0002305772 0.0001816586 7.684774e-05
[1650,] 0.0002284454 0.0001816586 7.613737e-05
[1651,] 0.0001824097 0.0001816589 6.079302e-05
[1652,] 0.0001747396 0.0001816588 5.824683e-05
[1653,] 0.0001887361 0.0001816585 6.292332e-05
[1654,] 0.0001750660 0.0001816588 5.835566e-05
[1655,] 0.0001878698 0.0001816583 6.263073e-05
[1656,] 0.0001452187 0.0001816584 4.841130e-05
[1657,] 0.0001516630 0.0001816594 5.056758e-05
[1658,] 0.0001570684 0.0001816588 5.235620e-05
[1659,] 0.0002087954 0.0001816587 6.960913e-05
[1660,] 0.0002005663 0.0001816587 6.686517e-05
[1661,] 0.0001833823 0.0001816584 6.113684e-05
[1662,] 0.0001781797 0.0001816584 5.940232e-05
[1663,] 0.0001459053 0.0001816590 4.864433e-05
[1664,] 0.0001741524 0.0001816588 5.805103e-05
[1665,] 0.0001767618 0.0001816591 5.893821e-05
[1666,] 0.0001606993 0.0001816587 5.356715e-05
[1667,] 0.0002605130 0.0001816587 8.685534e-05
[1668,] 0.0002189648 0.0001816584 7.299877e-05
[1669,] 0.0001824318 0.0001816587 6.080365e-05
[1670,] 0.0001818593 0.0001816587 6.061297e-05
[1671,] 0.0001876199 0.0001816587 6.253214e-05
[1672,] 0.0001735838 0.0001816591 5.787813e-05
[1673,] 0.0001788930 0.0001816591 5.964898e-05
[1674,] 0.0002148233 0.0001816585 7.162293e-05
[1675,] 0.0001691741 0.0001816592 5.640833e-05
[1676,] 0.0002752924 0.0001816587 9.178338e-05
[1677,] 0.0001751661 0.0001816586 5.840030e-05
[1678,] 0.0001666425 0.0001816591 5.556287e-05
[1679,] 0.0001759965 0.0001816588 5.866595e-05
[1680,] 0.0001847323 0.0001816586 6.157075e-05
[1681,] 0.0001976345 0.0001816585 6.589000e-05
[1682,] 0.0001692677 0.0001816587 5.641954e-05
[1683,] 0.0001704743 0.0001816587 5.682102e-05
[1684,] 0.0001551358 0.0001816589 5.171141e-05
[1685,] 0.0001787156 0.0001816585 5.956416e-05
[1686,] 0.0001799017 0.0001816588 5.996898e-05
[1687,] 0.0003243557 0.0001816598 1.081850e-04
[1688,] 0.0001790613 0.0001816588 5.968189e-05
[1689,] 0.0002162822 0.0001816587 7.207750e-05
[1690,] 0.0001772947 0.0001816592 5.911337e-05
[1691,] 0.0001723698 0.0001816587 5.745225e-05
[1692,] 0.0003103167 0.0001816587 1.034042e-04
[1693,] 0.0003614432 0.0001816583 1.204795e-04
[1694,] 0.0001779420 0.0001816593 5.932999e-05
[1695,] 0.0001689523 0.0001816588 5.630758e-05
[1696,] 0.0003257574 0.0001816583 1.085868e-04
[1697,] 0.0001907069 0.0001816587 6.357038e-05
[1698,] 0.0002280453 0.0001816583 7.601977e-05
[1699,] 0.0001964643 0.0001816588 6.548863e-05
[1700,] 0.0001665328 0.0001816593 5.552468e-05
[1701,] 0.0001630821 0.0001816587 5.435332e-05
[1702,] 0.0001818175 0.0001816587 6.060210e-05
[1703,] 0.0002480384 0.0001816587 8.270236e-05
[1704,] 0.0003963966 0.0001816587 1.321274e-04
[1705,] 0.0002522110 0.0001816587 8.409323e-05
[1706,] 0.0001444708 0.0001816585 4.816127e-05
[1707,] 0.0001686844 0.0001816583 5.622904e-05
[1708,] 0.0001434800 0.0001816585 4.783113e-05
[1709,] 0.0001489510 0.0001816585 4.965571e-05
[1710,] 0.0001535739 0.0001816586 5.119824e-05
[1711,] 0.0002016218 0.0001816586 6.720313e-05
[1712,] 0.0001270873 0.0001816593 4.236615e-05
[1713,] 0.0001617859 0.0001816586 5.393634e-05
[1714,] 0.0002224550 0.0001816591 7.412485e-05
[1715,] 0.0001264539 0.0001816593 4.215467e-05
[1716,] 0.0002551512 0.0001816583 8.504331e-05
[1717,] 0.0001269354 0.0001816593 4.231542e-05
[1718,] 0.0001540551 0.0001816585 5.135769e-05
[1719,] 0.0002077539 0.0001816588 6.925020e-05
[1720,] 0.0002127891 0.0001816589 7.090815e-05
[1721,] 0.0001264081 0.0001816593 4.213942e-05
[1722,] 0.0001584700 0.0001816586 5.283041e-05
[1723,] 0.0001570307 0.0001816586 5.235097e-05
[1724,] 0.0001263647 0.0001816594 4.212503e-05
[1725,] 0.0002040550 0.0001816586 6.801356e-05
[1726,] 0.0001570315 0.0001816586 5.235077e-05
[1727,] 0.0002132603 0.0001816589 7.106475e-05
[1728,] 0.0001547886 0.0001816587 5.160401e-05
[1729,] 0.0001263884 0.0001816593 4.213281e-05
[1730,] 0.0002442179 0.0001816584 8.139436e-05
[1731,] 0.0001583200 0.0001816586 5.278092e-05
[1732,] 0.0001271052 0.0001816585 4.237059e-05
[1733,] 0.0002388318 0.0001816584 7.960070e-05
[1734,] 0.0001583861 0.0001816585 5.280185e-05
[1735,] 0.0001564261 0.0001816586 5.214926e-05
[1736,] 0.0002304617 0.0001816586 7.682919e-05
[1737,] 0.0001587823 0.0001816586 5.293510e-05
[1738,] 0.0002311713 0.0001816583 7.705308e-05
[1739,] 0.0002496200 0.0001816583 8.320395e-05
[1740,] 0.0001557249 0.0001816586 5.191481e-05
[1741,] 0.0002068483 0.0001816586 6.894444e-05
[1742,] 0.0002062139 0.0001816586 6.873287e-05
[1743,] 0.0002067674 0.0001816586 6.891823e-05
[1744,] 0.0002325752 0.0001816586 7.753482e-05
[1745,] 0.0001909664 0.0001816588 6.364939e-05
[1746,] 0.0001538175 0.0001816584 5.127387e-05
[1747,] 0.0001661070 0.0001816584 5.537008e-05
[1748,] 0.0002400536 0.0001816584 8.000774e-05
[1749,] 0.0002351883 0.0001816584 7.838616e-05
[1750,] 0.0001668969 0.0001816584 5.563379e-05
[1751,] 0.0002346561 0.0001816584 7.821036e-05
[1752,] 0.0001719995 0.0001816584 5.733643e-05
[1753,] 0.0001967187 0.0001816588 6.557224e-05
[1754,] 0.0001894213 0.0001816588 6.313990e-05
[1755,] 0.0001937779 0.0001816587 6.458723e-05
[1756,] 0.0001824686 0.0001816584 6.082674e-05
[1757,] 0.0001388259 0.0001816595 4.628369e-05
[1758,] 0.0001825553 0.0001816584 6.085529e-05
[1759,] 0.0001428249 0.0001816590 4.761536e-05
[1760,] 0.0001992305 0.0001816585 6.642313e-05
[1761,] 0.0001875630 0.0001816584 6.252381e-05
[1762,] 0.0001871902 0.0001816584 6.239979e-05
[1763,] 0.0001625859 0.0001816588 5.419488e-05
[1764,] 0.0002294312 0.0001816583 7.647404e-05
[1765,] 0.0001984245 0.0001816587 6.613578e-05
[1766,] 0.0001327618 0.0001816585 4.425667e-05
[1767,] 0.0001524737 0.0001816586 5.082193e-05
[1768,] 0.0001275566 0.0001816583 4.251948e-05
[1769,] 0.0002304320 0.0001816588 7.681129e-05
[1770,] 0.0001446427 0.0001816593 4.822336e-05
[1771,] 0.0003100252 0.0001816587 1.033746e-04
[1772,] 0.0001269897 0.0001816586 4.233335e-05
[1773,] 0.0002766878 0.0001816586 9.224620e-05
[1774,] 0.0002049808 0.0001816583 6.833340e-05
[1775,] 0.0001422720 0.0001816594 4.743320e-05
[1776,] 0.0001703370 0.0001816585 5.677927e-05
[1777,] 0.0001783802 0.0001816588 5.945432e-05
[1778,] 0.0001769647 0.0001816590 5.897936e-05
[1779,] 0.0001283095 0.0001816593 4.277616e-05
[1780,] 0.0001305124 0.0001816598 4.351266e-05
[1781,] 0.0001316691 0.0001816610 4.390214e-05
[1782,] 0.0001285780 0.0001816613 4.287045e-05
[1783,] 0.0001295185 0.0001816612 4.318436e-05
[1784,] 0.0001313477 0.0001816612 4.379518e-05
[1785,] 0.0001307561 0.0001816612 4.359767e-05
[1786,] 0.0001312101 0.0001816612 4.374919e-05
[1787,] 0.0001318268 0.0001816612 4.395512e-05
[1788,] 0.0001313987 0.0001816612 4.381212e-05
[1789,] 0.0001321850 0.0001816612 4.407474e-05
[1790,] 0.0001333287 0.0001816611 4.445646e-05
[1791,] 0.0001319648 0.0001816612 4.400119e-05
[1792,] 0.0001321190 0.0001816612 4.405269e-05
[1793,] 0.0001306934 0.0001816611 4.357647e-05
[1794,] 0.0001628930 0.0001816587 5.429779e-05
[1795,] 0.0001271893 0.0001816603 4.240479e-05
[1796,] 0.0001280872 0.0001816603 4.270458e-05
[1797,] 0.0001267591 0.0001816594 4.225903e-05
[1798,] 0.0001275227 0.0001816603 4.251624e-05
[1799,] 0.0001279633 0.0001816603 4.266328e-05
[1800,] 0.0001250292 0.0001816604 4.168371e-05
[1801,] 0.0001172739 0.0001816592 3.909251e-05
[1802,] 0.0001374387 0.0001816587 4.581191e-05
[1803,] 0.0001258438 0.0001816603 4.195562e-05
[1804,] 0.0001197800 0.0001816597 3.992892e-05
[1805,] 0.0001264240 0.0001816603 4.214924e-05
[1806,] 0.0001635512 0.0001816589 5.451585e-05
[1807,] 0.0001271707 0.0001816607 4.239940e-05
[1808,] 0.0001342753 0.0001816587 4.475735e-05
[1809,] 0.0001177668 0.0001816624 3.925296e-05
[1810,] 0.0001182248 0.0001816621 3.940487e-05
[1811,] 0.0001179609 0.0001816623 3.931733e-05
[1812,] 0.0001599406 0.0001816588 5.331552e-05
[1813,] 0.0001462253 0.0001816590 4.873946e-05
[1814,] 0.0001184487 0.0001816633 3.947889e-05
[1815,] 0.0001399755 0.0001816584 4.665962e-05
[1816,] 0.0001480012 0.0001816589 4.934144e-05
[1817,] 0.0001804115 0.0001816582 6.013963e-05
[1818,] 0.0001392381 0.0001816592 4.641110e-05
[1819,] 0.0001858700 0.0001816582 6.196082e-05
[1820,] 0.0002640886 0.0001816586 8.802973e-05
[1821,] 0.0001688037 0.0001816597 5.627152e-05
[1822,] 0.0001925127 0.0001816583 6.417690e-05
[1823,] 0.0002629079 0.0001816587 8.763566e-05
[1824,] 0.0001266496 0.0001816608 4.222131e-05
[1825,] 0.0001287542 0.0001816596 4.292367e-05
[1826,] 0.0001448079 0.0001816585 4.827543e-05
[1827,] 0.0002628346 0.0001816587 8.761076e-05
[1828,] 0.0001992497 0.0001816583 6.642202e-05
[1829,] 0.0001884401 0.0001816588 6.281056e-05
[1830,] 0.0001251976 0.0001816599 4.173657e-05
[1831,] 0.0001624909 0.0001816587 5.415667e-05
[1832,] 0.0001653032 0.0001816587 5.509412e-05
[1833,] 0.0001231085 0.0001816603 4.103704e-05
[1834,] 0.0001502177 0.0001816587 5.007256e-05
[1835,] 0.0002815859 0.0001816587 9.386187e-05
[1836,] 0.0001830418 0.0001816588 6.101093e-05
[1837,] 0.0001251125 0.0001816607 4.170570e-05
[1838,] 0.0002737874 0.0001816587 9.126190e-05
[1839,] 0.0001847647 0.0001816588 6.158471e-05
[1840,] 0.0001183609 0.0001816585 3.945366e-05
[1841,] 0.0001980411 0.0001816586 6.601280e-05
[1842,] 0.0001864838 0.0001816588 6.215801e-05
[1843,] 0.0001550656 0.0001816586 5.168584e-05
[1844,] 0.0001206467 0.0001816585 4.021624e-05
[1845,] 0.0001763411 0.0001816588 5.878007e-05
[1846,] 0.0002271338 0.0001816586 7.570593e-05
[1847,] 0.0001315329 0.0001816602 4.385277e-05
[1848,] 0.0001948057 0.0001816586 6.492661e-05
[1849,] 0.0001951677 0.0001816586 6.504722e-05
[1850,] 0.0001231882 0.0001816603 4.106398e-05
[1851,] 0.0002494488 0.0001816587 8.314976e-05
[1852,] 0.0001827093 0.0001816588 6.090012e-05
[1853,] 0.0001825254 0.0001816588 6.083880e-05
[1854,] 0.0001242080 0.0001816602 4.140103e-05
[1855,] 0.0001828372 0.0001816588 6.094275e-05
[1856,] 0.0001254525 0.0001816601 4.182237e-05
[1857,] 0.0001545912 0.0001816585 5.152833e-05
[1858,] 0.0001820544 0.0001816588 6.068169e-05
[1859,] 0.0001832551 0.0001816588 6.108188e-05
[1860,] 0.0001682805 0.0001816588 5.609113e-05
[1861,] 0.0002343430 0.0001816586 7.811045e-05
[1862,] 0.0002538433 0.0001816587 8.461407e-05
[1863,] 0.0002375945 0.0001816587 7.919782e-05
[1864,] 0.0001888661 0.0001816588 6.295801e-05
[1865,] 0.0001820649 0.0001816588 6.068545e-05
[1866,] 0.0001579224 0.0001816585 5.264076e-05
[1867,] 0.0001684788 0.0001816587 5.615950e-05
[1868,] 0.0002606094 0.0001816587 8.686836e-05
[1869,] 0.0001834458 0.0001816588 6.114553e-05
[1870,] 0.0002558779 0.0001816587 8.528930e-05
[1871,] 0.0001875234 0.0001816588 6.250453e-05
[1872,] 0.0001867862 0.0001816588 6.225884e-05
[1873,] 0.0001576216 0.0001816588 5.254074e-05
[1874,] 0.0001489689 0.0001816620 4.967885e-05
[1875,] 0.0001293295 0.0001816597 4.311642e-05
[1876,] 0.0001617199 0.0001816586 5.389993e-05
[1877,] 0.0001373016 0.0001816602 4.577895e-05
[1878,] 0.0001322075 0.0001816601 4.407791e-05
[1879,] 0.0001553129 0.0001816587 5.176310e-05
[1880,] 0.0002283278 0.0001816586 7.610873e-05
[1881,] 0.0001546844 0.0001816618 5.158637e-05
[1882,] 0.0001306622 0.0001816605 4.355857e-05
[1883,] 0.0001269155 0.0001816600 4.231070e-05
[1884,] 0.0001812628 0.0001816588 6.041949e-05
[1885,] 0.0001917736 0.0001816587 6.392439e-05
[1886,] 0.0002342087 0.0001816586 7.806934e-05
[1887,] 0.0001535892 0.0001816587 5.118881e-05
[1888,] 0.0001502760 0.0001816587 5.008556e-05
[1889,] 0.0001500900 0.0001816587 5.002336e-05
[1890,] 0.0002347274 0.0001816586 7.824338e-05
[1891,] 0.0002337856 0.0001816589 7.790540e-05
[1892,] 0.0001537054 0.0001816588 5.122694e-05
[1893,] 0.0002256993 0.0001816589 7.521099e-05
[1894,] 0.0002308957 0.0001816591 7.693839e-05
[1895,] 0.0001541970 0.0001816587 5.139141e-05
[1896,] 0.0002306331 0.0001816586 7.687624e-05
[1897,] 0.0001508401 0.0001816597 5.029453e-05
[1898,] 0.0001830628 0.0001816588 6.101919e-05
[1899,] 0.0002251099 0.0001816590 7.501345e-05
[1900,] 0.0001691278 0.0001816587 5.637516e-05
[1901,] 0.0001908579 0.0001816587 6.361715e-05
[1902,] 0.0001670084 0.0001816587 5.566795e-05
[1903,] 0.0002162826 0.0001816590 7.207255e-05
[1904,] 0.0001443599 0.0001816596 4.813140e-05
[1905,] 0.0001545996 0.0001816587 5.152616e-05
[1906,] 0.0001681931 0.0001816587 5.606286e-05
[1907,] 0.0002400969 0.0001816586 8.003599e-05
[1908,] 0.0001552274 0.0001816587 5.173541e-05
[1909,] 0.0001532207 0.0001816587 5.106669e-05
[1910,] 0.0001525397 0.0001816587 5.083949e-05
[1911,] 0.0001548619 0.0001816587 5.161342e-05
[1912,] 0.0001362620 0.0001816586 4.542052e-05
[1913,] 0.0001814422 0.0001816587 6.048008e-05
[1914,] 0.0001366007 0.0001816586 4.553338e-05
[1915,] 0.0001690095 0.0001816587 5.633523e-05
[1916,] 0.0001365896 0.0001816586 4.552970e-05
[1917,] 0.0001676998 0.0001816587 5.589887e-05
[1918,] 0.0001812991 0.0001816588 6.043144e-05
[1919,] 0.0002369950 0.0001816586 7.900110e-05
[1920,] 0.0001364153 0.0001816586 4.547159e-05
[1921,] 0.0001362818 0.0001816586 4.542712e-05
[1922,] 0.0001366510 0.0001816586 4.555015e-05
[1923,] 0.0001368137 0.0001816586 4.560438e-05
[1924,] 0.0001366951 0.0001816586 4.556485e-05
[1925,] 0.0001365276 0.0001816586 4.550901e-05
[1926,] 0.0001366096 0.0001816586 4.553638e-05
[1927,] 0.0001365289 0.0001816586 4.550925e-05
[1928,] 0.0001384432 0.0001816602 4.615863e-05
[1929,] 0.0001805880 0.0001816588 6.019444e-05
[1930,] 0.0001364157 0.0001816586 4.547176e-05
[1931,] 0.0001337104 0.0001816593 4.457741e-05
[1932,] 0.0001306293 0.0001816593 4.354935e-05
[1933,] 0.0001797904 0.0001816588 5.992861e-05
[1934,] 0.0001173082 0.0001816611 3.910144e-05
[1935,] 0.0001756868 0.0001816587 5.856326e-05
[1936,] 0.0001173365 0.0001816609 3.911081e-05
[1937,] 0.0001699967 0.0001816587 5.666239e-05
[1938,] 0.0001712136 0.0001816587 5.706869e-05
[1939,] 0.0001698776 0.0001816587 5.662264e-05
[1940,] 0.0001680314 0.0001816587 5.600750e-05
[1941,] 0.0001207620 0.0001816589 4.025102e-05
[1942,] 0.0002341919 0.0001816586 7.806782e-05
[1943,] 0.0001699470 0.0001816587 5.664559e-05
[1944,] 0.0001691905 0.0001816587 5.639362e-05
[1945,] 0.0001820478 0.0001816588 6.068098e-05
[1946,] 0.0001689078 0.0001816587 5.629941e-05
[1947,] 0.0001786575 0.0001816587 5.954846e-05
[1948,] 0.0002295360 0.0001816586 7.651302e-05
[1949,] 0.0001727968 0.0001816587 5.759550e-05
[1950,] 0.0001235401 0.0001816588 4.118117e-05
[1951,] 0.0001712813 0.0001816587 5.709041e-05
[1952,] 0.0001736631 0.0001816587 5.788448e-05
[1953,] 0.0001710229 0.0001816587 5.700427e-05
[1954,] 0.0002167993 0.0001816589 7.225515e-05
[1955,] 0.0001692595 0.0001816586 5.642006e-05
[1956,] 0.0001709691 0.0001816586 5.698998e-05
[1957,] 0.0001695896 0.0001816586 5.653027e-05
[1958,] 0.0001722861 0.0001816587 5.742534e-05
[1959,] 0.0001696175 0.0001816587 5.653593e-05
[1960,] 0.0001212706 0.0001816589 4.042041e-05
[1961,] 0.0001765329 0.0001816588 5.884297e-05
[1962,] 0.0001757374 0.0001816587 5.857615e-05
[1963,] 0.0002309020 0.0001816586 7.697224e-05
[1964,] 0.0001676739 0.0001816587 5.588845e-05
[1965,] 0.0001277638 0.0001816591 4.259210e-05
[1966,] 0.0001180826 0.0001816613 3.935810e-05
[1967,] 0.0001686877 0.0001816586 5.622966e-05
[1968,] 0.0001688754 0.0001816586 5.629216e-05
[1969,] 0.0001707055 0.0001816587 5.690059e-05
[1970,] 0.0001725127 0.0001816587 5.750169e-05
[1971,] 0.0001707390 0.0001816587 5.690978e-05
[1972,] 0.0001699017 0.0001816587 5.663062e-05
[1973,] 0.0001678927 0.0001816587 5.596290e-05
[1974,] 0.0001725736 0.0001816587 5.752163e-05
[1975,] 0.0001728107 0.0001816587 5.760054e-05
[1976,] 0.0001736753 0.0001816587 5.788904e-05
[1977,] 0.0002296587 0.0001816586 7.655351e-05
[1978,] 0.0001265482 0.0001816599 4.218813e-05
[1979,] 0.0001729796 0.0001816587 5.765693e-05
[1980,] 0.0001735772 0.0001816587 5.785640e-05
[1981,] 0.0001665213 0.0001816587 5.550478e-05
[1982,] 0.0001662566 0.0001816587 5.541656e-05
[1983,] 0.0001258231 0.0001816589 4.194384e-05
[1984,] 0.0001752587 0.0001816587 5.841647e-05
[1985,] 0.0001737332 0.0001816586 5.790883e-05
[1986,] 0.0001691364 0.0001816587 5.638087e-05
[1987,] 0.0001666157 0.0001816586 5.553704e-05
[1988,] 0.0001255686 0.0001816587 4.185849e-05
[1989,] 0.0001644397 0.0001816586 5.481150e-05
[1990,] 0.0001739194 0.0001816586 5.797305e-05
[1991,] 0.0001190101 0.0001816607 3.966644e-05
[1992,] 0.0001397408 0.0001816607 4.656512e-05
[1993,] 0.0001400105 0.0001816607 4.665504e-05
[1994,] 0.0001398962 0.0001816607 4.661691e-05
[1995,] 0.0001403526 0.0001816607 4.676883e-05
[1996,] 0.0001387096 0.0001816607 4.622177e-05
[1997,] 0.0001792723 0.0001816587 5.975834e-05
[1998,] 0.0001893517 0.0001816588 6.311533e-05
[1999,] 0.0002367888 0.0001816586 7.893263e-05
[2000,] 0.0001203184 0.0001816604 4.010423e-05
[2001,] 0.0001205021 0.0001816604 4.016517e-05
[2002,] 0.0001318997 0.0001816607 4.397543e-05
[2003,] 0.0001203856 0.0001816605 4.012650e-05
[2004,] 0.0001201805 0.0001816604 4.005851e-05
[2005,] 0.0001306167 0.0001816603 4.354616e-05
[2006,] 0.0001718598 0.0001816587 5.728804e-05
[2007,] 0.0001717234 0.0001816587 5.724475e-05
[2008,] 0.0001737891 0.0001816587 5.793353e-05
[2009,] 0.0001771308 0.0001816587 5.904713e-05
[2010,] 0.0001928053 0.0001816588 6.426637e-05
[2011,] 0.0002321459 0.0001816587 7.738050e-05
[2012,] 0.0001920578 0.0001816588 6.401672e-05
[2013,] 0.0001783909 0.0001816587 5.946840e-05
[2014,] 0.0001908282 0.0001816587 6.360937e-05
[2015,] 0.0001911830 0.0001816588 6.372498e-05
[2016,] 0.0002219348 0.0001816584 7.398302e-05
[2017,] 0.0001258783 0.0001816594 4.196165e-05
[2018,] 0.0001955209 0.0001816588 6.517110e-05
[2019,] 0.0002885683 0.0001816591 9.614579e-05
[2020,] 0.0002806983 0.0001816593 9.351934e-05
[2021,] 0.0002773002 0.0001816594 9.238532e-05
[2022,] 0.0002446398 0.0001816595 8.150615e-05
[2023,] 0.0002030121 0.0001816605 6.763838e-05
[2024,] 0.0001808595 0.0001816588 6.028505e-05
[2025,] 0.0001741068 0.0001816587 5.803506e-05
[2026,] 0.0001827777 0.0001816588 6.091990e-05
[2027,] 0.0001783208 0.0001816593 5.942199e-05
[2028,] 0.0002509057 0.0001816593 8.359738e-05
[2029,] 0.0001796201 0.0001816592 5.985577e-05
[2030,] 0.0002547713 0.0001816593 8.488495e-05
[2031,] 0.0001813982 0.0001816593 6.044777e-05
[2032,] 0.0001847745 0.0001816584 6.158269e-05
[2033,] 0.0001258911 0.0001816592 4.196121e-05
[2034,] 0.0001396538 0.0001816586 4.655107e-05
[2035,] 0.0001897875 0.0001816601 6.323599e-05
[2036,] 0.0001311074 0.0001816586 4.370602e-05
[2037,] 0.0002140336 0.0001816589 7.132379e-05
[2038,] 0.0001277884 0.0001816601 4.260321e-05
[2039,] 0.0001389745 0.0001816585 4.632163e-05
[2040,] 0.0002224770 0.0001816587 7.416346e-05
[2041,] 0.0001214021 0.0001816586 4.046700e-05
[2042,] 0.0001214064 0.0001816586 4.046829e-05
[2043,] 0.0001220941 0.0001816586 4.069776e-05
[2044,] 0.0001218859 0.0001816586 4.062833e-05
[2045,] 0.0001210138 0.0001816586 4.033774e-05
[2046,] 0.0001799862 0.0001816588 5.999874e-05
[2047,] 0.0001730540 0.0001816588 5.768392e-05
[2048,] 0.0001430059 0.0001816583 4.767107e-05
[2049,] 0.0001423817 0.0001816585 4.746464e-05
[2050,] 0.0001438580 0.0001816583 4.795514e-05
[2051,] 0.0001443994 0.0001816584 4.813588e-05
[2052,] 0.0001209895 0.0001816586 4.032964e-05
[2053,] 0.0001299392 0.0001816598 4.332165e-05
[2054,] 0.0001606725 0.0001816592 5.356553e-05
[2055,] 0.0001416651 0.0001816584 4.722418e-05
[2056,] 0.0001411201 0.0001816586 4.704341e-05
[2057,] 0.0001288130 0.0001816598 4.294576e-05
[2058,] 0.0001316873 0.0001816605 4.390526e-05
[2059,] 0.0001219676 0.0001816583 4.065710e-05
[2060,] 0.0001239504 0.0001816583 4.131816e-05
[2061,] 0.0001211329 0.0001816582 4.037752e-05
[2062,] 0.0001314306 0.0001816607 4.381992e-05
[2063,] 0.0001245620 0.0001816584 4.152255e-05
[2064,] 0.0001599433 0.0001816592 5.332196e-05
[2065,] 0.0001307127 0.0001816602 4.357932e-05
[2066,] 0.0001783335 0.0001816587 5.944410e-05
[2067,] 0.0001548742 0.0001816588 5.162439e-05
[2068,] 0.0002060506 0.0001816587 6.869072e-05
[2069,] 0.0001638404 0.0001816599 5.460798e-05
[2070,] 0.0001358472 0.0001816584 4.528094e-05
[2071,] 0.0001588848 0.0001816591 5.296831e-05
[2072,] 0.0001208775 0.0001816587 4.029228e-05
[2073,] 0.0001253254 0.0001816605 4.178333e-05
[2074,] 0.0001298492 0.0001816601 4.329067e-05
[2075,] 0.0001208661 0.0001816588 4.028842e-05
[2076,] 0.0001794801 0.0001816588 5.982526e-05
[2077,] 0.0001458440 0.0001816598 4.862865e-05
[2078,] 0.0001426048 0.0001816598 4.754787e-05
[2079,] 0.0001797030 0.0001816587 5.990012e-05
[2080,] 0.0001248233 0.0001816585 4.161029e-05
[2081,] 0.0001255125 0.0001816585 4.184011e-05
[2082,] 0.0001259617 0.0001816585 4.198997e-05
[2083,] 0.0001246957 0.0001816585 4.156774e-05
[2084,] 0.0001256428 0.0001816585 4.188375e-05
[2085,] 0.0001253250 0.0001816585 4.177750e-05
[2086,] 0.0001730482 0.0001816587 5.768219e-05
[2087,] 0.0001257603 0.0001816585 4.192270e-05
[2088,] 0.0001371946 0.0001816584 4.573509e-05
[2089,] 0.0001734857 0.0001816587 5.782943e-05
[2090,] 0.0001363831 0.0001816584 4.546421e-05
[2091,] 0.0001435593 0.0001816586 4.785930e-05
[2092,] 0.0001433852 0.0001816584 4.779601e-05
[2093,] 0.0001270737 0.0001816604 4.236435e-05
[2094,] 0.0001275214 0.0001816604 4.251392e-05
[2095,] 0.0001447756 0.0001816586 4.826476e-05
[2096,] 0.0001729489 0.0001816587 5.765032e-05
[2097,] 0.0001260259 0.0001816604 4.201421e-05
[2098,] 0.0001462192 0.0001816586 4.873795e-05
[2099,] 0.0001713216 0.0001816588 5.710643e-05
[2100,] 0.0001495443 0.0001816586 4.984694e-05
[2101,] 0.0001603289 0.0001816594 5.344252e-05
[2102,] 0.0001430312 0.0001816586 4.768316e-05
[2103,] 0.0001434884 0.0001816586 4.783551e-05
[2104,] 0.0001410995 0.0001816586 4.703888e-05
[2105,] 0.0001435785 0.0001816586 4.786557e-05
[2106,] 0.0001206383 0.0001816586 4.021345e-05
[2107,] 0.0001602876 0.0001816594 5.342942e-05
[2108,] 0.0001416957 0.0001816586 4.723767e-05
[2109,] 0.0001431516 0.0001816586 4.772321e-05
[2110,] 0.0001285266 0.0001816604 4.284951e-05
[2111,] 0.0001415371 0.0001816584 4.718000e-05
[2112,] 0.0001416689 0.0001816586 4.722870e-05
[2113,] 0.0001641980 0.0001816590 5.473130e-05
[2114,] 0.0001268350 0.0001816604 4.228453e-05
[2115,] 0.0001405183 0.0001816586 4.684533e-05
[2116,] 0.0001473299 0.0001816586 4.910888e-05
[2117,] 0.0001410399 0.0001816586 4.701887e-05
[2118,] 0.0001274535 0.0001816588 4.248285e-05
[2119,] 0.0001278824 0.0001816588 4.262567e-05
[2120,] 0.0001718636 0.0001816588 5.728717e-05
[2121,] 0.0001602828 0.0001816594 5.342777e-05
[2122,] 0.0001592292 0.0001816590 5.307578e-05
[2123,] 0.0001212332 0.0001816586 4.041094e-05
[2124,] 0.0001278255 0.0001816603 4.261533e-05
[2125,] 0.0001198394 0.0001816590 3.994744e-05
[2126,] 0.0001207705 0.0001816591 4.025881e-05
[2127,] 0.0001400325 0.0001816586 4.667313e-05
[2128,] 0.0001725989 0.0001816588 5.753168e-05
[2129,] 0.0001206006 0.0001816591 4.020204e-05
[2130,] 0.0001602714 0.0001816594 5.342398e-05
[2131,] 0.0001260238 0.0001816594 4.200587e-05
[2132,] 0.0001203202 0.0001816590 4.010812e-05
[2133,] 0.0001719965 0.0001816587 5.733160e-05
[2134,] 0.0001298665 0.0001816603 4.329686e-05
[2135,] 0.0001399305 0.0001816600 4.665607e-05
[2136,] 0.0001783483 0.0001816588 5.944830e-05
[2137,] 0.0001568144 0.0001816590 5.227338e-05
[2138,] 0.0001209285 0.0001816588 4.030982e-05
[2139,] 0.0001335502 0.0001816583 4.451887e-05
[2140,] 0.0001209491 0.0001816587 4.031639e-05
[2141,] 0.0001178035 0.0001816590 3.926834e-05
[2142,] 0.0001720477 0.0001816587 5.734959e-05
[2143,] 0.0001256470 0.0001816600 4.188837e-05
[2144,] 0.0001421689 0.0001816586 4.738713e-05
[2145,] 0.0001177157 0.0001816590 3.923878e-05
[2146,] 0.0001563625 0.0001816595 5.212043e-05
[2147,] 0.0001439462 0.0001816586 4.798003e-05
[2148,] 0.0001563896 0.0001816595 5.212928e-05
[2149,] 0.0001713874 0.0001816587 5.712840e-05
[2150,] 0.0001212826 0.0001816586 4.042755e-05
[2151,] 0.0001719961 0.0001816588 5.733132e-05
[2152,] 0.0001715860 0.0001816587 5.719573e-05
[2153,] 0.0001410245 0.0001816586 4.700618e-05
[2154,] 0.0001321329 0.0001816602 4.405344e-05
[2155,] 0.0001709923 0.0001816588 5.699675e-05
[2156,] 0.0001211555 0.0001816586 4.038516e-05
[2157,] 0.0001313413 0.0001816603 4.378933e-05
[2158,] 0.0001563103 0.0001816603 5.210154e-05
[2159,] 0.0001332453 0.0001816602 4.442474e-05
[2160,] 0.0001178515 0.0001816595 3.928328e-05
[2161,] 0.0001320456 0.0001816602 4.402417e-05
[2162,] 0.0001178628 0.0001816595 3.928702e-05
[2163,] 0.0001416473 0.0001816586 4.721334e-05
[2164,] 0.0001374732 0.0001816588 4.582288e-05
[2165,] 0.0001426027 0.0001816586 4.753165e-05
[2166,] 0.0001715334 0.0001816587 5.717707e-05
[2167,] 0.0001220177 0.0001816588 4.067425e-05
[2168,] 0.0001561439 0.0001816603 5.204670e-05
[2169,] 0.0001411367 0.0001816586 4.704284e-05
[2170,] 0.0002221247 0.0001816587 7.404215e-05
[2171,] 0.0001287088 0.0001816600 4.290952e-05
[2172,] 0.0001224084 0.0001816589 4.080480e-05
[2173,] 0.0001420518 0.0001816586 4.734793e-05
[2174,] 0.0001424300 0.0001816586 4.747403e-05
[2175,] 0.0001178259 0.0001816595 3.927482e-05
[2176,] 0.0001714026 0.0001816588 5.713347e-05
[2177,] 0.0001254067 0.0001816593 4.180081e-05
[2178,] 0.0001721215 0.0001816588 5.737287e-05
[2179,] 0.0001568652 0.0001816599 5.228515e-05
[2180,] 0.0001411824 0.0001816586 4.705816e-05
[2181,] 0.0001706590 0.0001816588 5.688567e-05
[2182,] 0.0001417270 0.0001816586 4.723966e-05
[2183,] 0.0001212554 0.0001816586 4.041849e-05
[2184,] 0.0001567988 0.0001816601 5.226579e-05
[2185,] 0.0001317877 0.0001816601 4.393770e-05
[2186,] 0.0001567900 0.0001816601 5.226286e-05
[2187,] 0.0001327793 0.0001816583 4.426106e-05
[2188,] 0.0001726925 0.0001816588 5.756326e-05
[2189,] 0.0001726108 0.0001816588 5.753618e-05
[2190,] 0.0001385616 0.0001816588 4.618560e-05
[2191,] 0.0001694876 0.0001816588 5.649527e-05
[2192,] 0.0001710938 0.0001816588 5.702988e-05
[2193,] 0.0001390700 0.0001816588 4.635500e-05
[2194,] 0.0002085871 0.0001816587 6.953029e-05
[2195,] 0.0001365051 0.0001816586 4.549960e-05
[2196,] 0.0001710917 0.0001816588 5.702959e-05
[2197,] 0.0001178114 0.0001816590 3.927015e-05
[2198,] 0.0001396176 0.0001816586 4.653664e-05
[2199,] 0.0001208799 0.0001816587 4.029336e-05
[2200,] 0.0002075442 0.0001816587 6.918175e-05
[2201,] 0.0001175154 0.0001816597 3.917393e-05
[2202,] 0.0001703679 0.0001816588 5.678865e-05
[2203,] 0.0001712546 0.0001816587 5.708432e-05
[2204,] 0.0001334518 0.0001816593 4.449030e-05
[2205,] 0.0001208862 0.0001816587 4.029548e-05
[2206,] 0.0001648936 0.0001816588 5.496657e-05
[2207,] 0.0001558709 0.0001816593 5.195610e-05
[2208,] 0.0001569468 0.0001816599 5.231426e-05
[2209,] 0.0001208944 0.0001816587 4.029826e-05
[2210,] 0.0001327034 0.0001816584 4.423323e-05
[2211,] 0.0001742638 0.0001816587 5.808829e-05
[2212,] 0.0001718311 0.0001816587 5.727656e-05
[2213,] 0.0001214512 0.0001816588 4.048455e-05
[2214,] 0.0001398006 0.0001816599 4.660707e-05
[2215,] 0.0001469308 0.0001816587 4.897648e-05
[2216,] 0.0001720519 0.0001816587 5.735087e-05
[2217,] 0.0001384686 0.0001816598 4.616203e-05
[2218,] 0.0001706561 0.0001816588 5.688457e-05
[2219,] 0.0001692812 0.0001816588 5.643049e-05
[2220,] 0.0001251130 0.0001816592 4.170326e-05
[2221,] 0.0001570162 0.0001816600 5.233688e-05
[2222,] 0.0001703575 0.0001816588 5.678517e-05
[2223,] 0.0001394430 0.0001816586 4.647957e-05
[2224,] 0.0001383129 0.0001816586 4.610287e-05
[2225,] 0.0001566360 0.0001816589 5.221058e-05
[2226,] 0.0001699464 0.0001816587 5.664863e-05
[2227,] 0.0001569464 0.0001816599 5.231406e-05
[2228,] 0.0001286619 0.0001816584 4.288917e-05
[2229,] 0.0001563739 0.0001816592 5.212299e-05
[2230,] 0.0001302709 0.0001816593 4.342888e-05
[2231,] 0.0001685883 0.0001816588 5.619549e-05
[2232,] 0.0001178194 0.0001816585 3.927329e-05
[2233,] 0.0001414642 0.0001816586 4.715224e-05
[2234,] 0.0001710286 0.0001816588 5.700822e-05
[2235,] 0.0001180948 0.0001816585 3.936460e-05
[2236,] 0.0001709161 0.0001816588 5.697087e-05
[2237,] 0.0001321148 0.0001816592 4.404380e-05
[2238,] 0.0001736879 0.0001816587 5.789586e-05
[2239,] 0.0001576591 0.0001816588 5.254383e-05
[2240,] 0.0001468375 0.0001816593 4.895615e-05
[2241,] 0.0001508351 0.0001816586 5.027608e-05
[2242,] 0.0001694381 0.0001816588 5.647832e-05
[2243,] 0.0001193616 0.0001816586 3.978636e-05
[2244,] 0.0001731354 0.0001816587 5.771333e-05
[2245,] 0.0001740005 0.0001816587 5.800181e-05
[2246,] 0.0002098685 0.0001816587 6.995986e-05
[2247,] 0.0001598914 0.0001816587 5.329364e-05
[2248,] 0.0001601455 0.0001816594 5.337595e-05
[2249,] 0.0001967568 0.0001816588 6.559031e-05
[2250,] 0.0001596855 0.0001816593 5.322334e-05
[2251,] 0.0001239695 0.0001816588 4.132193e-05
[2252,] 0.0001533486 0.0001816589 5.110746e-05
[2253,] 0.0001584298 0.0001816584 5.280854e-05
[2254,] 0.0001731360 0.0001816587 5.771356e-05
[2255,] 0.0001572621 0.0001816597 5.241850e-05
[2256,] 0.0001725270 0.0001816587 5.751038e-05
[2257,] 0.0001236296 0.0001816590 4.120537e-05
[2258,] 0.0001716539 0.0001816587 5.721764e-05
[2259,] 0.0001229814 0.0001816591 4.098935e-05
[2260,] 0.0001241525 0.0001816592 4.137919e-05
[2261,] 0.0001232648 0.0001816592 4.108363e-05
[2262,] 0.0001596154 0.0001816586 5.320208e-05
[2263,] 0.0001612794 0.0001816593 5.375349e-05
[2264,] 0.0001600536 0.0001816589 5.334677e-05
[2265,] 0.0001201462 0.0001816589 4.004874e-05
[2266,] 0.0002091381 0.0001816587 6.971739e-05
[2267,] 0.0001589287 0.0001816586 5.297349e-05
[2268,] 0.0001589262 0.0001816586 5.297260e-05
[2269,] 0.0001222904 0.0001816592 4.075925e-05
[2270,] 0.0001690775 0.0001816588 5.635813e-05
[2271,] 0.0001280138 0.0001816593 4.267562e-05
[2272,] 0.0001593146 0.0001816586 5.310191e-05
[2273,] 0.0001226192 0.0001816591 4.086872e-05
[2274,] 0.0001724067 0.0001816587 5.747031e-05
[2275,] 0.0001696076 0.0001816588 5.653479e-05
[2276,] 0.0001448315 0.0001816587 4.827721e-05
[2277,] 0.0001239420 0.0001816592 4.130910e-05
[2278,] 0.0001272377 0.0001816593 4.241667e-05
[2279,] 0.0001286694 0.0001816588 4.288790e-05
[2280,] 0.0001688574 0.0001816588 5.628454e-05
[2281,] 0.0001769259 0.0001816587 5.897168e-05
[2282,] 0.0001687708 0.0001816588 5.625565e-05
[2283,] 0.0001197252 0.0001816586 3.990734e-05
[2284,] 0.0001690593 0.0001816588 5.635184e-05
[2285,] 0.0001685452 0.0001816588 5.618073e-05
[2286,] 0.0001703489 0.0001816588 5.678145e-05
[2287,] 0.0001199298 0.0001816586 3.997546e-05
[2288,] 0.0001780201 0.0001816587 5.933616e-05
[2289,] 0.0001274684 0.0001816593 4.249360e-05
[2290,] 0.0001778617 0.0001816588 5.928632e-05
[2291,] 0.0001202269 0.0001816586 4.007442e-05
[2292,] 0.0001589637 0.0001816599 5.298183e-05
[2293,] 0.0001594481 0.0001816593 5.314426e-05
[2294,] 0.0001687719 0.0001816588 5.625628e-05
[2295,] 0.0001679531 0.0001816588 5.598342e-05
[2296,] 0.0001225377 0.0001816588 4.084524e-05
[2297,] 0.0001460308 0.0001816586 4.867476e-05
[2298,] 0.0001832552 0.0001816588 6.108497e-05
[2299,] 0.0001690505 0.0001816588 5.634912e-05
[2300,] 0.0001512779 0.0001816586 5.042370e-05
[2301,] 0.0001289384 0.0001816587 4.297900e-05
[2302,] 0.0002061703 0.0001816587 6.871411e-05
[2303,] 0.0001175022 0.0001816594 3.916677e-05
[2304,] 0.0001454126 0.0001816586 4.846906e-05
[2305,] 0.0001181273 0.0001816586 3.937568e-05
[2306,] 0.0001704109 0.0001816587 5.680320e-05
[2307,] 0.0001247812 0.0001816591 4.159295e-05
[2308,] 0.0001181513 0.0001816586 3.938365e-05
[2309,] 0.0001220158 0.0001816588 4.067168e-05
[2310,] 0.0001445315 0.0001816587 4.817712e-05
[2311,] 0.0001687505 0.0001816588 5.624906e-05
[2312,] 0.0001224477 0.0001816589 4.081515e-05
[2313,] 0.0001173506 0.0001816592 3.911641e-05
[2314,] 0.0001449307 0.0001816587 4.831021e-05
[2315,] 0.0001209109 0.0001816585 4.030510e-05
[2316,] 0.0001720779 0.0001816588 5.736010e-05
[2317,] 0.0001781856 0.0001816587 5.939637e-05
[2318,] 0.0001778894 0.0001816587 5.929789e-05
[2319,] 0.0001682553 0.0001816588 5.608415e-05
[2320,] 0.0001173337 0.0001816592 3.911082e-05
[2321,] 0.0001444214 0.0001816587 4.814069e-05
[2322,] 0.0001671394 0.0001816588 5.571229e-05
[2323,] 0.0001684755 0.0001816588 5.615752e-05
[2324,] 0.0001175118 0.0001816594 3.917171e-05
[2325,] 0.0001633722 0.0001816588 5.445684e-05
[2326,] 0.0001681397 0.0001816588 5.604544e-05
[2327,] 0.0001263018 0.0001816597 4.209478e-05
[2328,] 0.0001249745 0.0001816586 4.165715e-05
[2329,] 0.0001634948 0.0001816596 5.450746e-05
[2330,] 0.0001637716 0.0001816594 5.459938e-05
[2331,] 0.0001628857 0.0001816588 5.429497e-05
[2332,] 0.0001655886 0.0001816595 5.520657e-05
[2333,] 0.0001630623 0.0001816588 5.435379e-05
[2334,] 0.0001266888 0.0001816586 4.222816e-05
[2335,] 0.0001185949 0.0001816589 3.953028e-05
[2336,] 0.0001275036 0.0001816586 4.249986e-05
[2337,] 0.0001697645 0.0001816589 5.658603e-05
[2338,] 0.0001722369 0.0001816587 5.741258e-05
[2339,] 0.0001625205 0.0001816588 5.417344e-05
[2340,] 0.0001829728 0.0001816583 6.099207e-05
[2341,] 0.0001463616 0.0001816590 4.878316e-05
```
