## Supplementary material for "Characterization of shared and ancestry-specific signals driving complex traits using multi-ancestry fine-mapping": s1_data.bim

```
13	chr13:70162677:G:A	0	70162677	A	G
13	chr13:70162891:T:C	0	70162891	C	T
13	chr13:70163153:T:C	0	70163153	C	T
13	chr13:70163395:AT:A	0	70163395	A	AT
13	chr13:70163399:T:G	0	70163399	G	T
13	chr13:70163771:A:G	0	70163771	G	A
13	chr13:70163921:A:G	0	70163921	G	A
13	chr13:70163963:G:A	0	70163963	A	G
13	chr13:70164297:C:T	0	70164297	T	C
13	chr13:70165014:G:A	0	70165014	A	G
13	chr13:70165583:C:T	0	70165583	T	C
13	chr13:70166336:G:A	0	70166336	A	G
13	chr13:70166397:A:G	0	70166397	G	A
13	chr13:70166503:A:C	0	70166503	C	A
13	chr13:70166539:T:C	0	70166539	C	T
13	chr13:70166601:A:G	0	70166601	G	A
13	chr13:70166603:G:A	0	70166603	A	G
13	chr13:70166627:A:G	0	70166627	G	A
13	chr13:70166744:G:A	0	70166744	A	G
13	chr13:70166861:A:G	0	70166861	G	A
13	chr13:70166877:A:G	0	70166877	G	A
13	chr13:70166878:A:G	0	70166878	G	A
13	chr13:70166886:A:T	0	70166886	T	A
13	chr13:70167136:T:C	0	70167136	C	T
13	chr13:70167280:C:G	0	70167280	G	C
13	chr13:70167411:A:C	0	70167411	C	A
13	chr13:70167650:T:TA	0	70167650	TA	T
13	chr13:70168101:T:A	0	70168101	A	T
13	chr13:70168109:C:T	0	70168109	T	C
13	chr13:70169305:T:C	0	70169305	C	T
13	chr13:70169425:T:C	0	70169425	C	T
13	chr13:70169902:T:C	0	70169902	C	T
13	chr13:70170059:C:T	0	70170059	T	C
13	chr13:70170393:T:C	0	70170393	C	T
13	chr13:70170750:G:A	0	70170750	A	G
13	chr13:70170774:T:G	0	70170774	G	T
13	chr13:70170840:A:G	0	70170840	G	A
13	chr13:70172012:G:A	0	70172012	A	G
13	chr13:70172338:G:C	0	70172338	C	G
13	chr13:70174669:C:T	0	70174669	T	C
13	chr13:70175852:G:T	0	70175852	T	G
13	chr13:70176257:C:T	0	70176257	T	C
13	chr13:70176444:A:G	0	70176444	G	A
13	chr13:70176742:A:G	0	70176742	G	A
13	chr13:70176822:C:T	0	70176822	T	C
13	chr13:70176864:A:T	0	70176864	T	A
13	chr13:70177334:G:A	0	70177334	A	G
13	chr13:70177461:A:C	0	70177461	C	A
13	chr13:70178108:G:T	0	70178108	T	G
13	chr13:70178391:T:C	0	70178391	C	T
13	chr13:70178532:G:A	0	70178532	A	G
13	chr13:70178745:TTTG:T	0	70178745	T	TTTG
13	chr13:70179111:A:G	0	70179111	G	A
13	chr13:70180084:T:G	0	70180084	G	T
13	chr13:70180335:A:C	0	70180335	C	A
13	chr13:70181200:G:T	0	70181200	T	G
13	chr13:70181721:C:T	0	70181721	T	C
13	chr13:70182066:A:G	0	70182066	G	A
13	chr13:70182181:T:G	0	70182181	G	T
13	chr13:70182597:G:A	0	70182597	A	G
13	chr13:70182931:C:T	0	70182931	T	C
13	chr13:70182976:A:G	0	70182976	G	A
13	chr13:70183199:T:C	0	70183199	C	T
13	chr13:70183404:T:C	0	70183404	C	T
13	chr13:70183510:CATT:C	0	70183510	C	CATT
13	chr13:70184953:TCA:T	0	70184953	T	TCA
13	chr13:70186133:A:G	0	70186133	G	A
13	chr13:70186233:A:G	0	70186233	G	A
13	chr13:70186565:G:A	0	70186565	A	G
13	chr13:70186685:C:T	0	70186685	T	C
13	chr13:70187087:T:C	0	70187087	C	T
13	chr13:70187106:C:G	0	70187106	G	C
13	chr13:70187193:T:A	0	70187193	A	T
13	chr13:70187200:C:T	0	70187200	T	C
13	chr13:70187862:C:T	0	70187862	T	C
13	chr13:70188035:T:G	0	70188035	G	T
13	chr13:70188038:G:A	0	70188038	A	G
13	chr13:70188443:A:G	0	70188443	G	A
13	chr13:70189031:C:T	0	70189031	T	C
13	chr13:70189190:A:G	0	70189190	G	A
13	chr13:70189231:G:A	0	70189231	A	G
13	chr13:70189465:G:A	0	70189465	A	G
13	chr13:70189626:TGA:T	0	70189626	T	TGA
13	chr13:70190056:A:G	0	70190056	G	A
13	chr13:70190607:T:C	0	70190607	C	T
13	chr13:70190969:G:A	0	70190969	A	G
13	chr13:70191027:G:T	0	70191027	T	G
13	chr13:70191214:G:A	0	70191214	A	G
13	chr13:70191313:CAA:C	0	70191313	C	CAA
13	chr13:70191836:T:C	0	70191836	C	T
13	chr13:70191896:C:T	0	70191896	T	C
13	chr13:70192244:A:C	0	70192244	C	A
13	chr13:70192961:C:T	0	70192961	T	C
13	chr13:70193043:G:T	0	70193043	T	G
13	chr13:70193201:A:T	0	70193201	T	A
13	chr13:70193312:T:G	0	70193312	G	T
13	chr13:70193707:C:T	0	70193707	T	C
13	chr13:70193832:T:C	0	70193832	C	T
13	chr13:70194080:T:C	0	70194080	C	T
13	chr13:70194290:G:C	0	70194290	C	G
13	chr13:70194386:C:T	0	70194386	T	C
13	chr13:70194550:A:G	0	70194550	G	A
13	chr13:70194552:A:G	0	70194552	G	A
13	chr13:70194731:A:G	0	70194731	G	A
13	chr13:70194940:G:A	0	70194940	A	G
13	chr13:70195085:G:A	0	70195085	A	G
13	chr13:70195087:T:A	0	70195087	A	T
13	chr13:70195375:G:A	0	70195375	A	G
13	chr13:70196195:T:A	0	70196195	A	T
13	chr13:70196636:G:A	0	70196636	A	G
13	chr13:70197420:C:T	0	70197420	T	C
13	chr13:70197889:G:A	0	70197889	A	G
13	chr13:70198524:A:G	0	70198524	G	A
13	chr13:70198583:G:A	0	70198583	A	G
13	chr13:70198923:T:A	0	70198923	A	T
13	chr13:70198935:T:A	0	70198935	A	T
13	chr13:70199473:G:T	0	70199473	T	G
13	chr13:70200165:A:G	0	70200165	G	A
13	chr13:70200359:C:T	0	70200359	T	C
13	chr13:70200674:G:A	0	70200674	A	G
13	chr13:70202387:G:A	0	70202387	A	G
13	chr13:70202811:A:G	0	70202811	G	A
13	chr13:70202912:A:G	0	70202912	G	A
13	chr13:70202952:T:C	0	70202952	C	T
13	chr13:70204085:T:C	0	70204085	C	T
13	chr13:70205042:A:T	0	70205042	T	A
13	chr13:70205236:T:C	0	70205236	C	T
13	chr13:70205366:G:A	0	70205366	A	G
13	chr13:70205396:T:C	0	70205396	C	T
13	chr13:70205563:TA:T	0	70205563	T	TA
13	chr13:70205721:T:C	0	70205721	C	T
13	chr13:70206148:A:G	0	70206148	G	A
13	chr13:70206701:CATT:C	0	70206701	C	CATT
13	chr13:70207351:C:A	0	70207351	A	C
13	chr13:70207539:T:C	0	70207539	C	T
13	chr13:70207627:GC:G	0	70207627	G	GC
13	chr13:70207898:T:C	0	70207898	C	T
13	chr13:70209358:G:A	0	70209358	A	G
13	chr13:70209602:G:A	0	70209602	A	G
13	chr13:70209973:T:C	0	70209973	C	T
13	chr13:70210222:T:C	0	70210222	C	T
13	chr13:70211036:A:C	0	70211036	C	A
13	chr13:70212325:C:T	0	70212325	T	C
13	chr13:70212487:T:C	0	70212487	C	T
13	chr13:70213320:G:A	0	70213320	A	G
13	chr13:70213745:C:A	0	70213745	A	C
13	chr13:70214402:T:A	0	70214402	A	T
13	chr13:70214959:A:T	0	70214959	T	A
13	chr13:70215784:A:G	0	70215784	G	A
13	chr13:70215910:T:A	0	70215910	A	T
13	chr13:70216633:ACT:A	0	70216633	A	ACT
13	chr13:70217654:C:T	0	70217654	T	C
13	chr13:70218020:C:A	0	70218020	A	C
13	chr13:70218822:C:T	0	70218822	T	C
13	chr13:70219105:T:C	0	70219105	C	T
13	chr13:70219176:A:T	0	70219176	T	A
13	chr13:70219416:A:G	0	70219416	G	A
13	chr13:70219913:C:T	0	70219913	T	C
13	chr13:70219999:AT:A	0	70219999	A	AT
13	chr13:70220580:C:T	0	70220580	T	C
13	chr13:70221210:C:T	0	70221210	T	C
13	chr13:70221544:G:A	0	70221544	A	G
13	chr13:70221718:A:G	0	70221718	G	A
13	chr13:70224222:T:C	0	70224222	C	T
13	chr13:70224377:A:ATG	0	70224377	ATG	A
13	chr13:70224434:G:A	0	70224434	A	G
13	chr13:70224556:G:A	0	70224556	A	G
13	chr13:70224996:A:G	0	70224996	G	A
13	chr13:70225297:T:C	0	70225297	C	T
13	chr13:70225649:T:C	0	70225649	C	T
13	chr13:70226242:A:C	0	70226242	C	A
13	chr13:70226247:CTCTA:C	0	70226247	C	CTCTA
13	chr13:70226507:T:A	0	70226507	A	T
13	chr13:70226672:T:C	0	70226672	C	T
13	chr13:70226830:A:G	0	70226830	G	A
13	chr13:70227352:A:T	0	70227352	T	A
13	chr13:70227376:C:T	0	70227376	T	C
13	chr13:70227877:C:T	0	70227877	T	C
13	chr13:70228017:C:G	0	70228017	G	C
13	chr13:70228097:T:A	0	70228097	A	T
13	chr13:70228588:A:C	0	70228588	C	A
13	chr13:70228642:G:T	0	70228642	T	G
13	chr13:70229038:A:G	0	70229038	G	A
13	chr13:70229265:T:G	0	70229265	G	T
13	chr13:70229655:A:C	0	70229655	C	A
13	chr13:70230264:G:C	0	70230264	C	G
13	chr13:70231250:T:A	0	70231250	A	T
13	chr13:70231355:T:C	0	70231355	C	T
13	chr13:70232343:C:T	0	70232343	T	C
13	chr13:70232418:G:A	0	70232418	A	G
13	chr13:70233407:G:T	0	70233407	T	G
13	chr13:70233817:A:G	0	70233817	G	A
13	chr13:70234858:A:G	0	70234858	G	A
13	chr13:70235093:G:A	0	70235093	A	G
13	chr13:70236091:G:A	0	70236091	A	G
13	chr13:70236330:A:G	0	70236330	G	A
13	chr13:70237117:C:G	0	70237117	G	C
13	chr13:70237495:A:G	0	70237495	G	A
13	chr13:70237756:G:A	0	70237756	A	G
13	chr13:70238119:T:C	0	70238119	C	T
13	chr13:70240188:C:T	0	70240188	T	C
13	chr13:70240742:T:C	0	70240742	C	T
13	chr13:70241317:C:T	0	70241317	T	C
13	chr13:70241318:G:A	0	70241318	A	G
13	chr13:70242006:G:T	0	70242006	T	G
13	chr13:70242836:C:T	0	70242836	T	C
13	chr13:70244299:A:T	0	70244299	T	A
13	chr13:70245358:G:T	0	70245358	T	G
13	chr13:70246508:G:A	0	70246508	A	G
13	chr13:70247092:A:G	0	70247092	G	A
13	chr13:70247252:T:C	0	70247252	C	T
13	chr13:70247706:T:C	0	70247706	C	T
13	chr13:70247722:G:A	0	70247722	A	G
13	chr13:70247936:G:A	0	70247936	A	G
13	chr13:70248010:C:G	0	70248010	G	C
13	chr13:70249977:T:C	0	70249977	C	T
13	chr13:70250760:C:G	0	70250760	G	C
13	chr13:70251102:C:CA	0	70251102	CA	C
13	chr13:70251234:A:T	0	70251234	T	A
13	chr13:70251554:T:C	0	70251554	C	T
13	chr13:70253891:G:A	0	70253891	A	G
13	chr13:70254524:T:TG	0	70254524	TG	T
13	chr13:70256234:A:G	0	70256234	G	A
13	chr13:70256574:C:T	0	70256574	T	C
13	chr13:70258243:TAAGTG:T	0	70258243	T	TAAGTG
13	chr13:70259021:C:T	0	70259021	T	C
13	chr13:70260883:G:A	0	70260883	A	G
13	chr13:70260935:G:T	0	70260935	T	G
13	chr13:70261133:C:T	0	70261133	T	C
13	chr13:70261637:C:A	0	70261637	A	C
13	chr13:70261972:T:C	0	70261972	C	T
13	chr13:70264735:A:T	0	70264735	T	A
13	chr13:70264795:C:T	0	70264795	T	C
13	chr13:70264941:C:T	0	70264941	T	C
13	chr13:70266010:T:C	0	70266010	C	T
13	chr13:70266604:TA:T	0	70266604	T	TA
13	chr13:70266610:A:T	0	70266610	T	A
13	chr13:70267417:G:C	0	70267417	C	G
13	chr13:70268056:C:T	0	70268056	T	C
13	chr13:70268089:G:A	0	70268089	A	G
13	chr13:70269613:G:A	0	70269613	A	G
13	chr13:70270439:T:A	0	70270439	A	T
13	chr13:70271153:G:A	0	70271153	A	G
13	chr13:70271527:TAGTA:T	0	70271527	T	TAGTA
13	chr13:70271695:C:G	0	70271695	G	C
13	chr13:70272054:C:T	0	70272054	T	C
13	chr13:70272232:T:C	0	70272232	C	T
13	chr13:70273373:C:A	0	70273373	A	C
13	chr13:70275021:G:A	0	70275021	A	G
13	chr13:70276874:G:GAA	0	70276874	GAA	G
13	chr13:70277688:T:C	0	70277688	C	T
13	chr13:70279569:G:A	0	70279569	A	G
13	chr13:70279972:A:T	0	70279972	T	A
13	chr13:70280017:T:A	0	70280017	A	T
13	chr13:70281644:T:G	0	70281644	G	T
13	chr13:70282229:T:C	0	70282229	C	T
13	chr13:70282349:C:T	0	70282349	T	C
13	chr13:70282384:T:C	0	70282384	C	T
13	chr13:70283919:C:T	0	70283919	T	C
13	chr13:70286143:T:G	0	70286143	G	T
13	chr13:70288327:C:A	0	70288327	A	C
13	chr13:70288446:A:G	0	70288446	G	A
13	chr13:70288471:T:C	0	70288471	C	T
13	chr13:70289607:C:T	0	70289607	T	C
13	chr13:70289902:A:C	0	70289902	C	A
13	chr13:70290627:T:A	0	70290627	A	T
13	chr13:70290847:G:C	0	70290847	C	G
13	chr13:70291108:G:A	0	70291108	A	G
13	chr13:70291761:C:T	0	70291761	T	C
13	chr13:70291872:T:C	0	70291872	C	T
13	chr13:70292510:G:A	0	70292510	A	G
13	chr13:70293548:C:T	0	70293548	T	C
13	chr13:70293629:C:T	0	70293629	T	C
13	chr13:70293878:T:C	0	70293878	C	T
13	chr13:70295205:A:G	0	70295205	G	A
13	chr13:70295607:C:T	0	70295607	T	C
13	chr13:70295670:A:C	0	70295670	C	A
13	chr13:70295940:T:C	0	70295940	C	T
13	chr13:70296772:A:G	0	70296772	G	A
13	chr13:70296890:T:A	0	70296890	A	T
13	chr13:70296891:T:C	0	70296891	C	T
13	chr13:70296897:T:C	0	70296897	C	T
13	chr13:70297364:G:C	0	70297364	C	G
13	chr13:70297839:G:A	0	70297839	A	G
13	chr13:70297866:T:G	0	70297866	G	T
13	chr13:70297909:A:C	0	70297909	C	A
13	chr13:70298030:TG:T	0	70298030	T	TG
13	chr13:70298257:T:C	0	70298257	C	T
13	chr13:70298323:A:C	0	70298323	C	A
13	chr13:70298583:T:C	0	70298583	C	T
13	chr13:70298594:T:C	0	70298594	C	T
13	chr13:70298647:C:A	0	70298647	A	C
13	chr13:70298887:A:G	0	70298887	G	A
13	chr13:70298946:T:C	0	70298946	C	T
13	chr13:70299294:A:G	0	70299294	G	A
13	chr13:70299478:T:C	0	70299478	C	T
13	chr13:70299583:C:T	0	70299583	T	C
13	chr13:70299586:A:G	0	70299586	G	A
13	chr13:70299647:C:A	0	70299647	A	C
13	chr13:70299864:G:A	0	70299864	A	G
13	chr13:70300003:A:C	0	70300003	C	A
13	chr13:70300190:C:T	0	70300190	T	C
13	chr13:70300449:T:C	0	70300449	C	T
13	chr13:70300516:T:C	0	70300516	C	T
13	chr13:70300596:T:C	0	70300596	C	T
13	chr13:70300712:G:A	0	70300712	A	G
13	chr13:70300844:C:A	0	70300844	A	C
13	chr13:70301358:C:T	0	70301358	T	C
13	chr13:70301669:G:A	0	70301669	A	G
13	chr13:70301673:C:T	0	70301673	T	C
13	chr13:70301753:C:T	0	70301753	T	C
13	chr13:70301927:A:AAGAC	0	70301927	AAGAC	A
13	chr13:70301930:A:G	0	70301930	G	A
13	chr13:70302016:T:C	0	70302016	C	T
13	chr13:70302471:T:C	0	70302471	C	T
13	chr13:70302605:C:T	0	70302605	T	C
13	chr13:70303009:A:G	0	70303009	G	A
13	chr13:70303253:T:C	0	70303253	C	T
13	chr13:70303401:T:TGACTTCTA	0	70303401	TGACTTCTA	T
13	chr13:70303546:C:G	0	70303546	G	C
13	chr13:70303873:A:G	0	70303873	G	A
13	chr13:70303881:T:C	0	70303881	C	T
13	chr13:70304383:A:G	0	70304383	G	A
13	chr13:70304464:A:G	0	70304464	G	A
13	chr13:70304503:ATCATCTG:A	0	70304503	A	ATCATCTG
13	chr13:70305448:C:T	0	70305448	T	C
13	chr13:70305691:G:T	0	70305691	T	G
13	chr13:70305810:G:A	0	70305810	A	G
13	chr13:70305889:A:T	0	70305889	T	A
13	chr13:70306581:A:C	0	70306581	C	A
13	chr13:70306710:A:G	0	70306710	G	A
13	chr13:70306878:A:G	0	70306878	G	A
13	chr13:70306899:G:C	0	70306899	C	G
13	chr13:70307157:A:G	0	70307157	G	A
13	chr13:70307273:A:G	0	70307273	G	A
13	chr13:70307333:A:G	0	70307333	G	A
13	chr13:70307522:A:T	0	70307522	T	A
13	chr13:70307533:A:G	0	70307533	G	A
13	chr13:70307565:G:C	0	70307565	C	G
13	chr13:70307721:T:G	0	70307721	G	T
13	chr13:70307833:T:C	0	70307833	C	T
13	chr13:70307936:T:C	0	70307936	C	T
13	chr13:70308010:A:C	0	70308010	C	A
13	chr13:70308167:C:T	0	70308167	T	C
13	chr13:70308467:T:C	0	70308467	C	T
13	chr13:70308574:A:T	0	70308574	T	A
13	chr13:70308709:A:G	0	70308709	G	A
13	chr13:70309126:C:T	0	70309126	T	C
13	chr13:70309268:A:G	0	70309268	G	A
13	chr13:70309593:G:C	0	70309593	C	G
13	chr13:70309892:T:C	0	70309892	C	T
13	chr13:70310024:T:G	0	70310024	G	T
13	chr13:70310088:A:G	0	70310088	G	A
13	chr13:70310233:C:G	0	70310233	G	C
13	chr13:70310240:T:C	0	70310240	C	T
13	chr13:70310380:G:A	0	70310380	A	G
13	chr13:70310495:TG:T	0	70310495	T	TG
13	chr13:70310506:C:A	0	70310506	A	C
13	chr13:70310544:G:A	0	70310544	A	G
13	chr13:70310880:C:T	0	70310880	T	C
13	chr13:70311099:T:A	0	70311099	A	T
13	chr13:70311155:T:C	0	70311155	C	T
13	chr13:70311467:G:A	0	70311467	A	G
13	chr13:70311518:A:G	0	70311518	G	A
13	chr13:70311650:C:T	0	70311650	T	C
13	chr13:70311692:T:C	0	70311692	C	T
13	chr13:70312366:T:C	0	70312366	C	T
13	chr13:70312426:G:T	0	70312426	T	G
13	chr13:70312715:G:T	0	70312715	T	G
13	chr13:70313344:C:T	0	70313344	T	C
13	chr13:70313372:AC:A	0	70313372	A	AC
13	chr13:70314070:C:A	0	70314070	A	C
13	chr13:70314200:A:G	0	70314200	G	A
13	chr13:70314236:A:G	0	70314236	G	A
13	chr13:70314802:G:A	0	70314802	A	G
13	chr13:70314881:T:C	0	70314881	C	T
13	chr13:70314901:A:G	0	70314901	G	A
13	chr13:70315100:A:G	0	70315100	G	A
13	chr13:70315398:G:A	0	70315398	A	G
13	chr13:70315832:T:TTAA	0	70315832	TTAA	T
13	chr13:70315909:T:C	0	70315909	C	T
13	chr13:70316184:A:G	0	70316184	G	A
13	chr13:70316491:T:C	0	70316491	C	T
13	chr13:70316687:A:G	0	70316687	G	A
13	chr13:70317019:T:C	0	70317019	C	T
13	chr13:70317294:C:T	0	70317294	T	C
13	chr13:70317364:G:A	0	70317364	A	G
13	chr13:70317568:C:T	0	70317568	T	C
13	chr13:70317665:T:C	0	70317665	C	T
13	chr13:70317996:G:T	0	70317996	T	G
13	chr13:70318544:A:G	0	70318544	G	A
13	chr13:70318755:A:G	0	70318755	G	A
13	chr13:70319528:T:A	0	70319528	A	T
13	chr13:70319828:A:G	0	70319828	G	A
13	chr13:70320264:A:G	0	70320264	G	A
13	chr13:70320512:G:A	0	70320512	A	G
13	chr13:70320994:T:C	0	70320994	C	T
13	chr13:70323579:C:A	0	70323579	A	C
13	chr13:70323621:A:G	0	70323621	G	A
13	chr13:70325229:T:C	0	70325229	C	T
13	chr13:70325834:C:T	0	70325834	T	C
13	chr13:70325848:C:T	0	70325848	T	C
13	chr13:70326104:C:T	0	70326104	T	C
13	chr13:70326107:A:G	0	70326107	G	A
13	chr13:70326309:C:T	0	70326309	T	C
13	chr13:70326505:T:G	0	70326505	G	T
13	chr13:70326519:A:G	0	70326519	G	A
13	chr13:70326726:T:C	0	70326726	C	T
13	chr13:70326750:CCATGTTTGTTGGCTG:C	0	70326750	C	CCATGTTTGTTGGCTG
13	chr13:70326841:T:C	0	70326841	C	T
13	chr13:70327141:T:C	0	70327141	C	T
13	chr13:70327475:AAT:A	0	70327475	A	AAT
13	chr13:70328469:T:C	0	70328469	C	T
13	chr13:70328663:T:A	0	70328663	A	T
13	chr13:70328774:A:G	0	70328774	G	A
13	chr13:70328816:C:T	0	70328816	T	C
13	chr13:70329656:T:C	0	70329656	C	T
13	chr13:70329996:A:G	0	70329996	G	A
13	chr13:70330202:A:G	0	70330202	G	A
13	chr13:70330789:A:G	0	70330789	G	A
13	chr13:70331086:A:T	0	70331086	T	A
13	chr13:70331094:C:T	0	70331094	T	C
13	chr13:70332227:C:T	0	70332227	T	C
13	chr13:70332263:C:T	0	70332263	T	C
13	chr13:70333501:A:G	0	70333501	G	A
13	chr13:70333906:C:T	0	70333906	T	C
13	chr13:70334020:T:G	0	70334020	G	T
13	chr13:70334241:ATTTAT:A	0	70334241	A	ATTTAT
13	chr13:70334293:TAATATA:T	0	70334293	T	TAATATA
13	chr13:70334484:C:T	0	70334484	T	C
13	chr13:70334697:T:C	0	70334697	C	T
13	chr13:70334730:G:A	0	70334730	A	G
13	chr13:70335185:A:C	0	70335185	C	A
13	chr13:70335840:T:C	0	70335840	C	T
13	chr13:70336054:G:A	0	70336054	A	G
13	chr13:70336884:T:C	0	70336884	C	T
13	chr13:70337068:A:G	0	70337068	G	A
13	chr13:70337473:C:T	0	70337473	T	C
13	chr13:70337628:T:C	0	70337628	C	T
13	chr13:70338214:G:C	0	70338214	C	G
13	chr13:70338498:C:A	0	70338498	A	C
13	chr13:70338575:A:T	0	70338575	T	A
13	chr13:70338668:C:G	0	70338668	G	C
13	chr13:70340774:G:A	0	70340774	A	G
13	chr13:70341140:C:T	0	70341140	T	C
13	chr13:70342154:T:C	0	70342154	C	T
13	chr13:70342294:C:T	0	70342294	T	C
13	chr13:70342465:G:A	0	70342465	A	G
13	chr13:70342917:TA:T	0	70342917	T	TA
13	chr13:70343035:G:A	0	70343035	A	G
13	chr13:70343589:A:G	0	70343589	G	A
13	chr13:70343620:C:T	0	70343620	T	C
13	chr13:70344457:T:G	0	70344457	G	T
13	chr13:70345051:A:G	0	70345051	G	A
13	chr13:70345267:G:A	0	70345267	A	G
13	chr13:70345805:G:A	0	70345805	A	G
13	chr13:70346166:A:G	0	70346166	G	A
13	chr13:70346220:T:A	0	70346220	A	T
13	chr13:70346641:A:G	0	70346641	G	A
13	chr13:70346748:C:T	0	70346748	T	C
13	chr13:70347045:C:G	0	70347045	G	C
13	chr13:70347390:AAG:A	0	70347390	A	AAG
13	chr13:70347436:A:G	0	70347436	G	A
13	chr13:70348198:G:C	0	70348198	C	G
13	chr13:70348331:A:C	0	70348331	C	A
13	chr13:70348395:T:C	0	70348395	C	T
13	chr13:70349113:T:C	0	70349113	C	T
13	chr13:70349838:C:T	0	70349838	T	C
13	chr13:70350544:T:C	0	70350544	C	T
13	chr13:70350549:A:G	0	70350549	G	A
13	chr13:70351215:G:A	0	70351215	A	G
13	chr13:70351306:C:A	0	70351306	A	C
13	chr13:70351688:G:A	0	70351688	A	G
13	chr13:70351858:C:T	0	70351858	T	C
13	chr13:70351859:T:C	0	70351859	C	T
13	chr13:70351941:A:G	0	70351941	G	A
13	chr13:70352008:G:T	0	70352008	T	G
13	chr13:70352108:T:C	0	70352108	C	T
13	chr13:70352243:G:C	0	70352243	C	G
13	chr13:70352303:CTGA:C	0	70352303	C	CTGA
13	chr13:70352349:A:G	0	70352349	G	A
13	chr13:70352454:G:A	0	70352454	A	G
13	chr13:70352563:G:T	0	70352563	T	G
13	chr13:70352739:C:T	0	70352739	T	C
13	chr13:70352832:A:C	0	70352832	C	A
13	chr13:70352910:C:T	0	70352910	T	C
13	chr13:70352984:A:G	0	70352984	G	A
13	chr13:70353016:T:C	0	70353016	C	T
13	chr13:70353258:C:T	0	70353258	T	C
13	chr13:70353846:C:T	0	70353846	T	C
13	chr13:70353874:A:C	0	70353874	C	A
13	chr13:70353909:G:A	0	70353909	A	G
13	chr13:70353943:G:T	0	70353943	T	G
13	chr13:70354077:G:A	0	70354077	A	G
13	chr13:70354861:A:C	0	70354861	C	A
13	chr13:70355342:C:T	0	70355342	T	C
13	chr13:70356297:A:T	0	70356297	T	A
13	chr13:70356815:T:C	0	70356815	C	T
13	chr13:70357039:T:C	0	70357039	C	T
13	chr13:70357361:C:G	0	70357361	G	C
13	chr13:70357873:T:A	0	70357873	A	T
13	chr13:70359171:A:T	0	70359171	T	A
13	chr13:70359653:G:T	0	70359653	T	G
13	chr13:70359934:G:A	0	70359934	A	G
13	chr13:70360332:AAAT:A	0	70360332	A	AAAT
13	chr13:70360484:C:T	0	70360484	T	C
13	chr13:70360540:TA:T	0	70360540	T	TA
13	chr13:70360884:T:C	0	70360884	C	T
13	chr13:70361093:G:A	0	70361093	A	G
13	chr13:70361195:C:T	0	70361195	T	C
13	chr13:70361637:G:C	0	70361637	C	G
13	chr13:70361654:T:C	0	70361654	C	T
13	chr13:70361701:A:G	0	70361701	G	A
13	chr13:70361804:T:C	0	70361804	C	T
13	chr13:70361859:T:C	0	70361859	C	T
13	chr13:70361901:A:G	0	70361901	G	A
13	chr13:70362238:G:T	0	70362238	T	G
13	chr13:70362290:C:T	0	70362290	T	C
13	chr13:70362367:A:G	0	70362367	G	A
13	chr13:70362659:T:G	0	70362659	G	T
13	chr13:70362806:G:A	0	70362806	A	G
13	chr13:70363016:C:T	0	70363016	T	C
13	chr13:70363407:C:A	0	70363407	A	C
13	chr13:70363618:C:T	0	70363618	T	C
13	chr13:70363761:T:C	0	70363761	C	T
13	chr13:70363951:A:G	0	70363951	G	A
13	chr13:70364248:C:T	0	70364248	T	C
13	chr13:70364500:T:C	0	70364500	C	T
13	chr13:70364542:C:G	0	70364542	G	C
13	chr13:70364554:A:G	0	70364554	G	A
13	chr13:70364703:G:A	0	70364703	A	G
13	chr13:70364744:T:C	0	70364744	C	T
13	chr13:70364758:T:G	0	70364758	G	T
13	chr13:70364932:C:T	0	70364932	T	C
13	chr13:70365025:C:T	0	70365025	T	C
13	chr13:70365237:A:G	0	70365237	G	A
13	chr13:70365395:A:T	0	70365395	T	A
13	chr13:70365545:A:AC	0	70365545	AC	A
13	chr13:70365685:A:G	0	70365685	G	A
13	chr13:70365934:G:A	0	70365934	A	G
13	chr13:70366141:C:T	0	70366141	T	C
13	chr13:70366193:C:G	0	70366193	G	C
13	chr13:70366918:G:T	0	70366918	T	G
13	chr13:70367011:T:C	0	70367011	C	T
13	chr13:70367411:C:G	0	70367411	G	C
13	chr13:70367814:T:A	0	70367814	A	T
13	chr13:70367844:T:C	0	70367844	C	T
13	chr13:70368355:T:C	0	70368355	C	T
13	chr13:70368677:T:C	0	70368677	C	T
13	chr13:70368994:G:A	0	70368994	A	G
13	chr13:70369291:A:G	0	70369291	G	A
13	chr13:70369442:G:A	0	70369442	A	G
13	chr13:70369791:A:G	0	70369791	G	A
13	chr13:70369884:T:C	0	70369884	C	T
13	chr13:70370312:C:T	0	70370312	T	C
13	chr13:70370541:T:A	0	70370541	A	T
13	chr13:70371244:C:T	0	70371244	T	C
13	chr13:70373235:A:C	0	70373235	C	A
13	chr13:70373781:C:A	0	70373781	A	C
13	chr13:70373887:C:T	0	70373887	T	C
13	chr13:70373933:T:C	0	70373933	C	T
13	chr13:70374078:A:G	0	70374078	G	A
13	chr13:70374101:A:C	0	70374101	C	A
13	chr13:70374132:T:C	0	70374132	C	T
13	chr13:70374408:C:A	0	70374408	A	C
13	chr13:70375275:A:G	0	70375275	G	A
13	chr13:70375606:C:A	0	70375606	A	C
13	chr13:70375727:A:G	0	70375727	G	A
13	chr13:70376841:T:C	0	70376841	C	T
13	chr13:70376891:G:A	0	70376891	A	G
13	chr13:70376906:T:C	0	70376906	C	T
13	chr13:70376954:A:C	0	70376954	C	A
13	chr13:70377145:T:TTTCCC	0	70377145	TTTCCC	T
13	chr13:70377779:G:C	0	70377779	C	G
13	chr13:70377967:A:T	0	70377967	T	A
13	chr13:70378125:T:C	0	70378125	C	T
13	chr13:70378281:T:C	0	70378281	C	T
13	chr13:70378740:C:T	0	70378740	T	C
13	chr13:70379182:C:T	0	70379182	T	C
13	chr13:70380025:T:C	0	70380025	C	T
13	chr13:70380279:T:A	0	70380279	A	T
13	chr13:70381080:G:A	0	70381080	A	G
13	chr13:70381546:A:G	0	70381546	G	A
13	chr13:70382030:G:A	0	70382030	A	G
13	chr13:70382341:A:T	0	70382341	T	A
13	chr13:70382463:TAC:T	0	70382463	T	TAC
13	chr13:70382467:A:G	0	70382467	G	A
13	chr13:70383402:A:G	0	70383402	G	A
13	chr13:70383804:T:C	0	70383804	C	T
13	chr13:70383809:C:T	0	70383809	T	C
13	chr13:70383952:T:C	0	70383952	C	T
13	chr13:70384219:A:G	0	70384219	G	A
13	chr13:70384576:T:C	0	70384576	C	T
13	chr13:70384678:G:T	0	70384678	T	G
13	chr13:70384914:T:G	0	70384914	G	T
13	chr13:70385466:G:T	0	70385466	T	G
13	chr13:70385801:A:C	0	70385801	C	A
13	chr13:70386069:A:C	0	70386069	C	A
13	chr13:70386207:A:G	0	70386207	G	A
13	chr13:70386458:C:T	0	70386458	T	C
13	chr13:70386679:T:C	0	70386679	C	T
13	chr13:70387054:T:C	0	70387054	C	T
13	chr13:70387581:C:CA	0	70387581	CA	C
13	chr13:70387732:T:C	0	70387732	C	T
13	chr13:70387821:A:G	0	70387821	G	A
13	chr13:70387962:A:G	0	70387962	G	A
13	chr13:70387994:T:C	0	70387994	C	T
13	chr13:70388091:G:A	0	70388091	A	G
13	chr13:70388116:G:A	0	70388116	A	G
13	chr13:70388911:T:C	0	70388911	C	T
13	chr13:70389259:G:A	0	70389259	A	G
13	chr13:70389705:C:T	0	70389705	T	C
13	chr13:70390306:C:T	0	70390306	T	C
13	chr13:70390636:T:A	0	70390636	A	T
13	chr13:70390696:A:G	0	70390696	G	A
13	chr13:70390934:C:CT	0	70390934	CT	C
13	chr13:70392595:A:G	0	70392595	G	A
13	chr13:70392932:A:G	0	70392932	G	A
13	chr13:70393058:A:G	0	70393058	G	A
13	chr13:70393244:T:C	0	70393244	C	T
13	chr13:70393321:T:TA	0	70393321	TA	T
13	chr13:70393470:A:T	0	70393470	T	A
13	chr13:70393644:T:A	0	70393644	A	T
13	chr13:70394082:C:T	0	70394082	T	C
13	chr13:70394123:G:A	0	70394123	A	G
13	chr13:70395092:G:A	0	70395092	A	G
13	chr13:70395148:A:G	0	70395148	G	A
13	chr13:70395170:T:G	0	70395170	G	T
13	chr13:70395376:G:A	0	70395376	A	G
13	chr13:70396622:G:A	0	70396622	A	G
13	chr13:70396775:C:A	0	70396775	A	C
13	chr13:70397215:T:C	0	70397215	C	T
13	chr13:70397458:C:CA	0	70397458	CA	C
13	chr13:70398049:T:C	0	70398049	C	T
13	chr13:70398058:T:A	0	70398058	A	T
13	chr13:70398359:G:A	0	70398359	A	G
13	chr13:70398584:G:A	0	70398584	A	G
13	chr13:70398639:A:G	0	70398639	G	A
13	chr13:70398651:A:G	0	70398651	G	A
13	chr13:70399557:A:G	0	70399557	G	A
13	chr13:70400075:T:A	0	70400075	A	T
13	chr13:70400590:A:G	0	70400590	G	A
13	chr13:70401196:A:G	0	70401196	G	A
13	chr13:70401772:T:C	0	70401772	C	T
13	chr13:70401931:G:A	0	70401931	A	G
13	chr13:70402294:G:A	0	70402294	A	G
13	chr13:70402525:T:A	0	70402525	A	T
13	chr13:70402943:G:A	0	70402943	A	G
13	chr13:70402957:T:C	0	70402957	C	T
13	chr13:70404141:G:C	0	70404141	C	G
13	chr13:70404750:G:A	0	70404750	A	G
13	chr13:70404896:G:T	0	70404896	T	G
13	chr13:70406262:G:A	0	70406262	A	G
13	chr13:70406437:T:C	0	70406437	C	T
13	chr13:70407075:G:A	0	70407075	A	G
13	chr13:70407133:G:GC	0	70407133	GC	G
13	chr13:70407644:GTGAACATT:G	0	70407644	G	GTGAACATT
13	chr13:70407942:C:A	0	70407942	A	C
13	chr13:70408250:C:A	0	70408250	A	C
13	chr13:70408434:C:T	0	70408434	T	C
13	chr13:70408527:T:C	0	70408527	C	T
13	chr13:70409441:A:G	0	70409441	G	A
13	chr13:70409800:A:C	0	70409800	C	A
13	chr13:70409827:T:C	0	70409827	C	T
13	chr13:70409917:T:C	0	70409917	C	T
13	chr13:70410925:C:A	0	70410925	A	C
13	chr13:70411411:A:T	0	70411411	T	A
13	chr13:70411542:A:G	0	70411542	G	A
13	chr13:70411568:T:C	0	70411568	C	T
13	chr13:70411661:G:T	0	70411661	T	G
13	chr13:70412906:TG:T	0	70412906	T	TG
13	chr13:70413724:C:G	0	70413724	G	C
13	chr13:70414011:T:G	0	70414011	G	T
13	chr13:70414269:C:T	0	70414269	T	C
13	chr13:70414529:T:C	0	70414529	C	T
13	chr13:70415458:C:T	0	70415458	T	C
13	chr13:70415775:A:G	0	70415775	G	A
13	chr13:70416661:A:C	0	70416661	C	A
13	chr13:70416742:T:C	0	70416742	C	T
13	chr13:70417059:A:G	0	70417059	G	A
13	chr13:70419637:G:A	0	70419637	A	G
13	chr13:70420404:A:T	0	70420404	T	A
13	chr13:70420662:ATAC:A	0	70420662	A	ATAC
13	chr13:70421868:C:T	0	70421868	T	C
13	chr13:70422730:T:C	0	70422730	C	T
13	chr13:70422821:C:T	0	70422821	T	C
13	chr13:70423379:C:G	0	70423379	G	C
13	chr13:70423433:ATG:A	0	70423433	A	ATG
13	chr13:70424917:A:G	0	70424917	G	A
13	chr13:70424976:T:C	0	70424976	C	T
13	chr13:70425856:C:A	0	70425856	A	C
13	chr13:70426253:T:C	0	70426253	C	T
13	chr13:70426482:GAAGTCTAGTCAATTTTT:G	0	70426482	G	GAAGTCTAGTCAATTTTT
13	chr13:70426561:A:G	0	70426561	G	A
13	chr13:70426900:G:A	0	70426900	A	G
13	chr13:70427075:A:G	0	70427075	G	A
13	chr13:70427175:A:G	0	70427175	G	A
13	chr13:70427913:T:C	0	70427913	C	T
13	chr13:70428447:G:A	0	70428447	A	G
13	chr13:70428458:T:C	0	70428458	C	T
13	chr13:70429265:T:G	0	70429265	G	T
13	chr13:70430483:A:G	0	70430483	G	A
13	chr13:70430560:A:T	0	70430560	T	A
13	chr13:70430567:C:T	0	70430567	T	C
13	chr13:70430821:T:C	0	70430821	C	T
13	chr13:70430841:T:C	0	70430841	C	T
13	chr13:70431208:C:T	0	70431208	T	C
13	chr13:70431323:A:C	0	70431323	C	A
13	chr13:70431966:C:A	0	70431966	A	C
13	chr13:70432239:G:GA	0	70432239	GA	G
13	chr13:70432463:G:A	0	70432463	A	G
13	chr13:70432465:G:A	0	70432465	A	G
13	chr13:70433129:C:T	0	70433129	T	C
13	chr13:70433514:T:C	0	70433514	C	T
13	chr13:70433818:A:T	0	70433818	T	A
13	chr13:70433992:A:G	0	70433992	G	A
13	chr13:70434173:G:A	0	70434173	A	G
13	chr13:70434228:A:G	0	70434228	G	A
13	chr13:70434891:A:T	0	70434891	T	A
13	chr13:70435185:A:G	0	70435185	G	A
13	chr13:70435291:G:A	0	70435291	A	G
13	chr13:70435421:A:G	0	70435421	G	A
13	chr13:70435601:A:G	0	70435601	G	A
13	chr13:70435795:T:C	0	70435795	C	T
13	chr13:70435855:C:T	0	70435855	T	C
13	chr13:70436035:A:T	0	70436035	T	A
13	chr13:70436070:T:C	0	70436070	C	T
13	chr13:70436084:A:G	0	70436084	G	A
13	chr13:70437024:A:T	0	70437024	T	A
13	chr13:70437051:G:A	0	70437051	A	G
13	chr13:70437815:A:G	0	70437815	G	A
13	chr13:70438188:AAG:A	0	70438188	A	AAG
13	chr13:70438263:C:T	0	70438263	T	C
13	chr13:70438268:T:C	0	70438268	C	T
13	chr13:70438333:C:T	0	70438333	T	C
13	chr13:70438496:A:G	0	70438496	G	A
13	chr13:70439243:T:C	0	70439243	C	T
13	chr13:70439245:T:C	0	70439245	C	T
13	chr13:70439298:C:T	0	70439298	T	C
13	chr13:70439431:G:T	0	70439431	T	G
13	chr13:70439544:A:C	0	70439544	C	A
13	chr13:70439992:C:T	0	70439992	T	C
13	chr13:70440121:C:T	0	70440121	T	C
13	chr13:70440484:T:A	0	70440484	A	T
13	chr13:70440492:A:G	0	70440492	G	A
13	chr13:70440977:A:G	0	70440977	G	A
13	chr13:70441178:C:T	0	70441178	T	C
13	chr13:70441251:A:C	0	70441251	C	A
13	chr13:70441641:C:T	0	70441641	T	C
13	chr13:70441765:C:T	0	70441765	T	C
13	chr13:70441846:T:C	0	70441846	C	T
13	chr13:70442333:T:C	0	70442333	C	T
13	chr13:70442977:A:C	0	70442977	C	A
13	chr13:70443331:G:A	0	70443331	A	G
13	chr13:70443665:C:G	0	70443665	G	C
13	chr13:70444259:C:A	0	70444259	A	C
13	chr13:70444291:G:A	0	70444291	A	G
13	chr13:70444307:G:A	0	70444307	A	G
13	chr13:70444326:C:T	0	70444326	T	C
13	chr13:70444339:T:C	0	70444339	C	T
13	chr13:70444586:T:C	0	70444586	C	T
13	chr13:70444670:G:T	0	70444670	T	G
13	chr13:70445077:C:T	0	70445077	T	C
13	chr13:70445122:T:C	0	70445122	C	T
13	chr13:70445156:T:C	0	70445156	C	T
13	chr13:70445538:A:G	0	70445538	G	A
13	chr13:70446484:G:A	0	70446484	A	G
13	chr13:70446970:G:A	0	70446970	A	G
13	chr13:70447479:G:A	0	70447479	A	G
13	chr13:70447682:G:A	0	70447682	A	G
13	chr13:70448207:A:G	0	70448207	G	A
13	chr13:70448419:A:T	0	70448419	T	A
13	chr13:70448461:G:A	0	70448461	A	G
13	chr13:70448769:C:T	0	70448769	T	C
13	chr13:70448854:T:A	0	70448854	A	T
13	chr13:70449329:G:A	0	70449329	A	G
13	chr13:70449348:T:G	0	70449348	G	T
13	chr13:70449379:C:T	0	70449379	T	C
13	chr13:70449446:C:T	0	70449446	T	C
13	chr13:70449620:G:A	0	70449620	A	G
13	chr13:70449724:G:A	0	70449724	A	G
13	chr13:70449863:G:C	0	70449863	C	G
13	chr13:70450279:T:C	0	70450279	C	T
13	chr13:70450312:T:C	0	70450312	C	T
13	chr13:70450554:A:T	0	70450554	T	A
13	chr13:70450742:A:G	0	70450742	G	A
13	chr13:70450864:C:T	0	70450864	T	C
13	chr13:70451051:A:G	0	70451051	G	A
13	chr13:70451061:C:T	0	70451061	T	C
13	chr13:70451352:C:T	0	70451352	T	C
13	chr13:70452051:A:C	0	70452051	C	A
13	chr13:70452187:A:G	0	70452187	G	A
13	chr13:70452261:T:G	0	70452261	G	T
13	chr13:70452556:T:C	0	70452556	C	T
13	chr13:70452725:A:T	0	70452725	T	A
13	chr13:70453022:C:T	0	70453022	T	C
13	chr13:70453358:G:A	0	70453358	A	G
13	chr13:70454659:G:A	0	70454659	A	G
13	chr13:70454712:G:A	0	70454712	A	G
13	chr13:70454756:A:G	0	70454756	G	A
13	chr13:70454955:C:A	0	70454955	A	C
13	chr13:70455045:C:T	0	70455045	T	C
13	chr13:70455784:G:A	0	70455784	A	G
13	chr13:70455848:A:G	0	70455848	G	A
13	chr13:70455858:A:G	0	70455858	G	A
13	chr13:70456797:C:T	0	70456797	T	C
13	chr13:70457092:T:C	0	70457092	C	T
13	chr13:70457154:G:A	0	70457154	A	G
13	chr13:70457182:C:T	0	70457182	T	C
13	chr13:70457269:C:T	0	70457269	T	C
13	chr13:70457335:C:T	0	70457335	T	C
13	chr13:70457663:A:C	0	70457663	C	A
13	chr13:70457704:C:T	0	70457704	T	C
13	chr13:70458018:T:C	0	70458018	C	T
13	chr13:70458186:A:C	0	70458186	C	A
13	chr13:70458441:T:G	0	70458441	G	T
13	chr13:70458750:G:GA	0	70458750	GA	G
13	chr13:70458912:G:A	0	70458912	A	G
13	chr13:70459025:G:A	0	70459025	A	G
13	chr13:70459116:A:G	0	70459116	G	A
13	chr13:70459174:C:T	0	70459174	T	C
13	chr13:70459605:C:T	0	70459605	T	C
13	chr13:70459713:G:A	0	70459713	A	G
13	chr13:70459765:G:T	0	70459765	T	G
13	chr13:70460057:T:C	0	70460057	C	T
13	chr13:70460145:G:T	0	70460145	T	G
13	chr13:70460468:C:A	0	70460468	A	C
13	chr13:70460539:A:C	0	70460539	C	A
13	chr13:70460718:C:T	0	70460718	T	C
13	chr13:70461060:T:A	0	70461060	A	T
13	chr13:70461372:A:G	0	70461372	G	A
13	chr13:70461452:G:A	0	70461452	A	G
13	chr13:70462279:A:G	0	70462279	G	A
13	chr13:70462354:G:A	0	70462354	A	G
13	chr13:70462966:T:G	0	70462966	G	T
13	chr13:70463160:C:A	0	70463160	A	C
13	chr13:70463202:C:T	0	70463202	T	C
13	chr13:70463332:T:C	0	70463332	C	T
13	chr13:70463384:A:C	0	70463384	C	A
13	chr13:70463403:G:C	0	70463403	C	G
13	chr13:70463445:A:G	0	70463445	G	A
13	chr13:70463501:C:T	0	70463501	T	C
13	chr13:70463707:C:T	0	70463707	T	C
13	chr13:70464433:A:C	0	70464433	C	A
13	chr13:70464436:G:A	0	70464436	A	G
13	chr13:70464611:CA:C	0	70464611	C	CA
13	chr13:70464648:A:G	0	70464648	G	A
13	chr13:70464721:A:T	0	70464721	T	A
13	chr13:70464791:A:G	0	70464791	G	A
13	chr13:70464882:C:A	0	70464882	A	C
13	chr13:70464953:C:T	0	70464953	T	C
13	chr13:70465022:T:C	0	70465022	C	T
13	chr13:70465132:A:G	0	70465132	G	A
13	chr13:70465729:T:C	0	70465729	C	T
13	chr13:70465979:T:C	0	70465979	C	T
13	chr13:70466000:TA:T	0	70466000	T	TA
13	chr13:70466114:C:G	0	70466114	G	C
13	chr13:70466122:T:A	0	70466122	A	T
13	chr13:70466267:T:G	0	70466267	G	T
13	chr13:70466331:A:G	0	70466331	G	A
13	chr13:70466443:A:AGT	0	70466443	AGT	A
13	chr13:70466472:G:T	0	70466472	T	G
13	chr13:70466617:G:T	0	70466617	T	G
13	chr13:70467484:AATGCATAGTTTATACATGAGAAATTGTC:A	0	70467484	A	AATGCATAGTTTATACATGAGAAATTGTC
13	chr13:70467869:A:C	0	70467869	C	A
13	chr13:70468480:G:A	0	70468480	A	G
13	chr13:70468958:A:C	0	70468958	C	A
13	chr13:70469729:C:T	0	70469729	T	C
13	chr13:70470073:T:C	0	70470073	C	T
13	chr13:70471206:T:A	0	70471206	A	T
13	chr13:70471362:T:C	0	70471362	C	T
13	chr13:70471963:T:C	0	70471963	C	T
13	chr13:70473907:C:A	0	70473907	A	C
13	chr13:70474039:A:T	0	70474039	T	A
13	chr13:70475654:A:G	0	70475654	G	A
13	chr13:70475831:A:G	0	70475831	G	A
13	chr13:70476972:C:T	0	70476972	T	C
13	chr13:70479844:A:G	0	70479844	G	A
13	chr13:70480056:T:C	0	70480056	C	T
13	chr13:70480360:T:C	0	70480360	C	T
13	chr13:70481130:G:A	0	70481130	A	G
13	chr13:70481790:C:T	0	70481790	T	C
13	chr13:70482285:C:G	0	70482285	G	C
13	chr13:70486622:CAT:C	0	70486622	C	CAT
13	chr13:70486682:C:T	0	70486682	T	C
13	chr13:70487204:G:A	0	70487204	A	G
13	chr13:70487851:A:G	0	70487851	G	A
13	chr13:70488539:C:T	0	70488539	T	C
13	chr13:70489033:C:T	0	70489033	T	C
13	chr13:70491744:G:A	0	70491744	A	G
13	chr13:70491962:A:G	0	70491962	G	A
13	chr13:70492372:A:G	0	70492372	G	A
13	chr13:70492796:C:T	0	70492796	T	C
13	chr13:70493642:C:T	0	70493642	T	C
13	chr13:70496067:A:G	0	70496067	G	A
13	chr13:70496604:C:T	0	70496604	T	C
13	chr13:70497142:T:C	0	70497142	C	T
13	chr13:70497291:C:A	0	70497291	A	C
13	chr13:70497764:G:A	0	70497764	A	G
13	chr13:70497861:C:G	0	70497861	G	C
13	chr13:70498648:G:A	0	70498648	A	G
13	chr13:70499096:G:A	0	70499096	A	G
13	chr13:70499138:T:C	0	70499138	C	T
13	chr13:70499843:T:G	0	70499843	G	T
13	chr13:70500942:C:T	0	70500942	T	C
13	chr13:70502411:A:G	0	70502411	G	A
13	chr13:70503491:G:A	0	70503491	A	G
13	chr13:70504148:G:T	0	70504148	T	G
13	chr13:70504640:A:T	0	70504640	T	A
13	chr13:70504730:C:T	0	70504730	T	C
13	chr13:70505582:G:A	0	70505582	A	G
13	chr13:70506375:G:C	0	70506375	C	G
13	chr13:70507057:G:A	0	70507057	A	G
13	chr13:70507153:C:T	0	70507153	T	C
13	chr13:70507945:A:G	0	70507945	G	A
13	chr13:70508868:A:G	0	70508868	G	A
13	chr13:70508966:A:G	0	70508966	G	A
13	chr13:70509190:A:G	0	70509190	G	A
13	chr13:70509547:T:C	0	70509547	C	T
13	chr13:70510865:T:C	0	70510865	C	T
13	chr13:70511153:A:G	0	70511153	G	A
13	chr13:70511288:A:G	0	70511288	G	A
13	chr13:70511488:G:A	0	70511488	A	G
13	chr13:70511499:C:T	0	70511499	T	C
13	chr13:70512083:A:C	0	70512083	C	A
13	chr13:70513167:G:A	0	70513167	A	G
13	chr13:70513986:A:G	0	70513986	G	A
13	chr13:70514917:A:G	0	70514917	G	A
13	chr13:70515535:T:C	0	70515535	C	T
13	chr13:70516864:A:G	0	70516864	G	A
13	chr13:70517036:G:A	0	70517036	A	G
13	chr13:70517410:G:A	0	70517410	A	G
13	chr13:70518450:C:T	0	70518450	T	C
13	chr13:70519077:G:A	0	70519077	A	G
13	chr13:70519290:G:A	0	70519290	A	G
13	chr13:70519879:T:G	0	70519879	G	T
13	chr13:70519965:C:G	0	70519965	G	C
13	chr13:70520596:A:G	0	70520596	G	A
13	chr13:70521085:G:C	0	70521085	C	G
13	chr13:70522965:A:G	0	70522965	G	A
13	chr13:70522981:T:C	0	70522981	C	T
13	chr13:70523057:G:C	0	70523057	C	G
13	chr13:70523350:A:T	0	70523350	T	A
13	chr13:70523619:C:A	0	70523619	A	C
13	chr13:70523944:G:A	0	70523944	A	G
13	chr13:70525639:C:T	0	70525639	T	C
13	chr13:70525719:C:T	0	70525719	T	C
13	chr13:70526334:C:A	0	70526334	A	C
13	chr13:70526440:G:A	0	70526440	A	G
13	chr13:70528360:G:A	0	70528360	A	G
13	chr13:70529643:A:T	0	70529643	T	A
13	chr13:70529705:G:A	0	70529705	A	G
13	chr13:70531099:GT:G	0	70531099	G	GT
13	chr13:70531471:T:G	0	70531471	G	T
13	chr13:70531888:A:G	0	70531888	G	A
13	chr13:70532213:T:C	0	70532213	C	T
13	chr13:70532397:C:T	0	70532397	T	C
13	chr13:70533026:C:T	0	70533026	T	C
13	chr13:70533360:C:T	0	70533360	T	C
13	chr13:70534346:G:A	0	70534346	A	G
13	chr13:70534745:A:G	0	70534745	G	A
13	chr13:70535893:A:G	0	70535893	G	A
13	chr13:70536844:T:C	0	70536844	C	T
13	chr13:70537078:A:G	0	70537078	G	A
13	chr13:70537500:C:T	0	70537500	T	C
13	chr13:70538822:C:T	0	70538822	T	C
13	chr13:70539334:A:G	0	70539334	G	A
13	chr13:70539477:C:T	0	70539477	T	C
13	chr13:70539835:T:C	0	70539835	C	T
13	chr13:70539973:T:G	0	70539973	G	T
13	chr13:70540696:T:A	0	70540696	A	T
13	chr13:70540996:A:G	0	70540996	G	A
13	chr13:70541519:A:G	0	70541519	G	A
13	chr13:70541674:C:T	0	70541674	T	C
13	chr13:70541706:T:C	0	70541706	C	T
13	chr13:70541802:A:ATAGTT	0	70541802	ATAGTT	A
13	chr13:70542001:T:C	0	70542001	C	T
13	chr13:70542424:A:G	0	70542424	G	A
13	chr13:70542929:A:G	0	70542929	G	A
13	chr13:70542966:A:G	0	70542966	G	A
13	chr13:70543641:G:A	0	70543641	A	G
13	chr13:70544239:G:A	0	70544239	A	G
13	chr13:70544847:C:T	0	70544847	T	C
13	chr13:70545256:G:A	0	70545256	A	G
13	chr13:70545433:C:T	0	70545433	T	C
13	chr13:70546888:A:G	0	70546888	G	A
13	chr13:70548451:T:C	0	70548451	C	T
13	chr13:70548607:G:A	0	70548607	A	G
13	chr13:70549200:T:G	0	70549200	G	T
13	chr13:70549512:G:A	0	70549512	A	G
13	chr13:70551081:C:T	0	70551081	T	C
13	chr13:70551989:T:C	0	70551989	C	T
13	chr13:70552707:G:A	0	70552707	A	G
13	chr13:70553190:G:C	0	70553190	C	G
13	chr13:70553850:T:A	0	70553850	A	T
13	chr13:70554011:A:G	0	70554011	G	A
13	chr13:70554437:G:A	0	70554437	A	G
13	chr13:70554618:A:G	0	70554618	G	A
13	chr13:70554726:C:T	0	70554726	T	C
13	chr13:70555297:T:C	0	70555297	C	T
13	chr13:70556027:T:C	0	70556027	C	T
13	chr13:70556146:T:C	0	70556146	C	T
13	chr13:70556277:C:T	0	70556277	T	C
13	chr13:70556691:A:G	0	70556691	G	A
13	chr13:70556788:A:G	0	70556788	G	A
13	chr13:70556968:T:A	0	70556968	A	T
13	chr13:70557374:A:G	0	70557374	G	A
13	chr13:70557546:C:T	0	70557546	T	C
13	chr13:70558200:T:A	0	70558200	A	T
13	chr13:70558492:A:G	0	70558492	G	A
13	chr13:70558673:A:C	0	70558673	C	A
13	chr13:70558849:G:A	0	70558849	A	G
13	chr13:70558870:C:T	0	70558870	T	C
13	chr13:70559239:T:C	0	70559239	C	T
13	chr13:70559401:G:A	0	70559401	A	G
13	chr13:70559491:T:C	0	70559491	C	T
13	chr13:70559511:G:T	0	70559511	T	G
13	chr13:70560036:G:A	0	70560036	A	G
13	chr13:70560196:C:T	0	70560196	T	C
13	chr13:70560312:G:T	0	70560312	T	G
13	chr13:70560391:AG:A	0	70560391	A	AG
13	chr13:70560703:G:A	0	70560703	A	G
13	chr13:70560899:C:A	0	70560899	A	C
13	chr13:70561000:C:T	0	70561000	T	C
13	chr13:70561305:C:A	0	70561305	A	C
13	chr13:70561778:T:A	0	70561778	A	T
13	chr13:70561886:C:T	0	70561886	T	C
13	chr13:70561932:G:A	0	70561932	A	G
13	chr13:70561946:T:C	0	70561946	C	T
13	chr13:70562011:G:A	0	70562011	A	G
13	chr13:70562050:C:G	0	70562050	G	C
13	chr13:70562267:C:T	0	70562267	T	C
13	chr13:70562317:G:T	0	70562317	T	G
13	chr13:70562489:A:G	0	70562489	G	A
13	chr13:70562657:A:G	0	70562657	G	A
13	chr13:70563016:G:A	0	70563016	A	G
13	chr13:70563070:C:T	0	70563070	T	C
13	chr13:70563121:T:C	0	70563121	C	T
13	chr13:70563610:T:C	0	70563610	C	T
13	chr13:70564020:A:T	0	70564020	T	A
13	chr13:70564031:G:A	0	70564031	A	G
13	chr13:70564346:G:A	0	70564346	A	G
13	chr13:70564415:C:A	0	70564415	A	C
13	chr13:70564695:G:A	0	70564695	A	G
13	chr13:70564987:T:C	0	70564987	C	T
13	chr13:70565051:G:A	0	70565051	A	G
13	chr13:70565056:C:T	0	70565056	T	C
13	chr13:70565093:C:T	0	70565093	T	C
13	chr13:70565239:T:C	0	70565239	C	T
13	chr13:70565713:TTTAACATATACAA:T	0	70565713	T	TTTAACATATACAA
13	chr13:70566071:A:G	0	70566071	G	A
13	chr13:70566646:A:C	0	70566646	C	A
13	chr13:70566975:G:A	0	70566975	A	G
13	chr13:70567026:T:C	0	70567026	C	T
13	chr13:70567701:T:C	0	70567701	C	T
13	chr13:70568082:A:G	0	70568082	G	A
13	chr13:70568394:G:T	0	70568394	T	G
13	chr13:70568870:G:T	0	70568870	T	G
13	chr13:70568931:G:A	0	70568931	A	G
13	chr13:70569844:T:A	0	70569844	A	T
13	chr13:70573343:T:C	0	70573343	C	T
13	chr13:70573801:A:G	0	70573801	G	A
13	chr13:70574796:C:A	0	70574796	A	C
13	chr13:70575766:T:G	0	70575766	G	T
13	chr13:70576702:A:T	0	70576702	T	A
13	chr13:70577505:A:G	0	70577505	G	A
13	chr13:70578589:C:T	0	70578589	T	C
13	chr13:70578917:A:T	0	70578917	T	A
13	chr13:70579021:T:C	0	70579021	C	T
13	chr13:70579735:C:T	0	70579735	T	C
13	chr13:70579919:A:G	0	70579919	G	A
13	chr13:70579972:A:G	0	70579972	G	A
13	chr13:70580758:A:G	0	70580758	G	A
13	chr13:70581526:C:A	0	70581526	A	C
13	chr13:70581730:C:T	0	70581730	T	C
13	chr13:70581943:A:C	0	70581943	C	A
13	chr13:70583153:C:T	0	70583153	T	C
13	chr13:70583487:T:C	0	70583487	C	T
13	chr13:70583890:T:C	0	70583890	C	T
13	chr13:70585568:A:T	0	70585568	T	A
13	chr13:70585667:C:T	0	70585667	T	C
13	chr13:70587088:G:A	0	70587088	A	G
13	chr13:70587399:T:C	0	70587399	C	T
13	chr13:70587480:A:C	0	70587480	C	A
13	chr13:70587806:A:C	0	70587806	C	A
13	chr13:70588674:T:A	0	70588674	A	T
13	chr13:70589019:A:G	0	70589019	G	A
13	chr13:70589864:G:A	0	70589864	A	G
13	chr13:70590251:A:G	0	70590251	G	A
13	chr13:70590755:T:C	0	70590755	C	T
13	chr13:70591501:G:A	0	70591501	A	G
13	chr13:70591631:A:G	0	70591631	G	A
13	chr13:70591805:T:C	0	70591805	C	T
13	chr13:70592506:A:T	0	70592506	T	A
13	chr13:70592524:A:G	0	70592524	G	A
13	chr13:70592849:C:G	0	70592849	G	C
13	chr13:70593106:C:T	0	70593106	T	C
13	chr13:70593282:C:A	0	70593282	A	C
13	chr13:70593357:A:G	0	70593357	G	A
13	chr13:70593406:G:A	0	70593406	A	G
13	chr13:70593566:T:G	0	70593566	G	T
13	chr13:70593873:A:C	0	70593873	C	A
13	chr13:70593983:A:G	0	70593983	G	A
13	chr13:70594136:A:C	0	70594136	C	A
13	chr13:70594421:T:C	0	70594421	C	T
13	chr13:70594668:A:T	0	70594668	T	A
13	chr13:70595719:G:T	0	70595719	T	G
13	chr13:70596602:G:T	0	70596602	T	G
13	chr13:70597348:T:C	0	70597348	C	T
13	chr13:70598189:A:T	0	70598189	T	A
13	chr13:70598575:T:C	0	70598575	C	T
13	chr13:70599076:G:C	0	70599076	C	G
13	chr13:70599908:TC:T	0	70599908	T	TC
13	chr13:70600044:T:A	0	70600044	A	T
13	chr13:70600080:C:T	0	70600080	T	C
13	chr13:70600389:A:T	0	70600389	T	A
13	chr13:70600394:C:G	0	70600394	G	C
13	chr13:70601178:AAC:A	0	70601178	A	AAC
13	chr13:70601730:A:G	0	70601730	G	A
13	chr13:70602667:A:G	0	70602667	G	A
13	chr13:70602698:T:C	0	70602698	C	T
13	chr13:70603029:G:T	0	70603029	T	G
13	chr13:70603379:A:G	0	70603379	G	A
13	chr13:70603446:G:GA	0	70603446	GA	G
13	chr13:70603605:G:A	0	70603605	A	G
13	chr13:70603733:C:T	0	70603733	T	C
13	chr13:70605989:G:A	0	70605989	A	G
13	chr13:70606042:AG:A	0	70606042	A	AG
13	chr13:70606733:G:A	0	70606733	A	G
13	chr13:70606987:G:A	0	70606987	A	G
13	chr13:70607242:A:G	0	70607242	G	A
13	chr13:70609486:C:T	0	70609486	T	C
13	chr13:70609520:A:G	0	70609520	G	A
13	chr13:70609750:C:T	0	70609750	T	C
13	chr13:70610151:T:C	0	70610151	C	T
13	chr13:70610593:C:T	0	70610593	T	C
13	chr13:70610692:A:C	0	70610692	C	A
13	chr13:70612677:A:T	0	70612677	T	A
13	chr13:70614495:A:G	0	70614495	G	A
13	chr13:70614900:C:A	0	70614900	A	C
13	chr13:70614903:A:G	0	70614903	G	A
13	chr13:70615434:A:G	0	70615434	G	A
13	chr13:70616485:A:G	0	70616485	G	A
13	chr13:70616626:T:C	0	70616626	C	T
13	chr13:70616868:CA:C	0	70616868	C	CA
13	chr13:70617342:C:T	0	70617342	T	C
13	chr13:70617677:G:A	0	70617677	A	G
13	chr13:70617728:T:TA	0	70617728	TA	T
13	chr13:70617729:G:A	0	70617729	A	G
13	chr13:70618337:CATCACTA:C	0	70618337	C	CATCACTA
13	chr13:70619216:C:T	0	70619216	T	C
13	chr13:70619367:T:C	0	70619367	C	T
13	chr13:70619671:G:A	0	70619671	A	G
13	chr13:70620468:C:A	0	70620468	A	C
13	chr13:70620680:A:C	0	70620680	C	A
13	chr13:70620827:G:A	0	70620827	A	G
13	chr13:70620831:G:A	0	70620831	A	G
13	chr13:70621138:G:A	0	70621138	A	G
13	chr13:70621441:A:G	0	70621441	G	A
13	chr13:70622329:T:C	0	70622329	C	T
13	chr13:70622401:A:T	0	70622401	T	A
13	chr13:70622470:C:A	0	70622470	A	C
13	chr13:70623629:C:T	0	70623629	T	C
13	chr13:70623903:GA:G	0	70623903	G	GA
13	chr13:70623974:C:T	0	70623974	T	C
13	chr13:70625507:C:T	0	70625507	T	C
13	chr13:70627793:G:A	0	70627793	A	G
13	chr13:70629076:G:A	0	70629076	A	G
13	chr13:70629184:T:C	0	70629184	C	T
13	chr13:70629212:T:A	0	70629212	A	T
13	chr13:70631647:C:A	0	70631647	A	C
13	chr13:70631686:G:T	0	70631686	T	G
13	chr13:70633347:A:G	0	70633347	G	A
13	chr13:70633776:G:T	0	70633776	T	G
13	chr13:70634873:G:A	0	70634873	A	G
13	chr13:70635026:A:G	0	70635026	G	A
13	chr13:70635131:T:C	0	70635131	C	T
13	chr13:70635431:G:T	0	70635431	T	G
13	chr13:70635867:T:C	0	70635867	C	T
13	chr13:70636539:G:A	0	70636539	A	G
13	chr13:70638687:C:A	0	70638687	A	C
13	chr13:70639015:T:C	0	70639015	C	T
13	chr13:70639273:G:A	0	70639273	A	G
13	chr13:70639884:T:C	0	70639884	C	T
13	chr13:70640024:A:C	0	70640024	C	A
13	chr13:70640056:C:T	0	70640056	T	C
13	chr13:70641039:T:C	0	70641039	C	T
13	chr13:70641249:A:C	0	70641249	C	A
13	chr13:70642685:C:G	0	70642685	G	C
13	chr13:70643408:C:T	0	70643408	T	C
13	chr13:70643884:G:A	0	70643884	A	G
13	chr13:70644007:G:A	0	70644007	A	G
13	chr13:70644091:A:G	0	70644091	G	A
13	chr13:70644514:T:C	0	70644514	C	T
13	chr13:70646626:T:A	0	70646626	A	T
13	chr13:70646709:A:T	0	70646709	T	A
13	chr13:70648501:G:A	0	70648501	A	G
13	chr13:70648788:T:G	0	70648788	G	T
13	chr13:70651079:A:T	0	70651079	T	A
13	chr13:70651362:C:T	0	70651362	T	C
13	chr13:70652376:C:T	0	70652376	T	C
13	chr13:70652790:T:TA	0	70652790	TA	T
13	chr13:70653801:C:T	0	70653801	T	C
13	chr13:70653802:T:C	0	70653802	C	T
13	chr13:70656028:G:A	0	70656028	A	G
13	chr13:70656221:T:A	0	70656221	A	T
13	chr13:70656318:G:T	0	70656318	T	G
13	chr13:70657634:G:A	0	70657634	A	G
13	chr13:70659599:A:G	0	70659599	G	A
13	chr13:70661435:G:T	0	70661435	T	G
13	chr13:70661595:A:G	0	70661595	G	A
13	chr13:70661780:T:C	0	70661780	C	T
13	chr13:70662255:G:A	0	70662255	A	G
13	chr13:70662475:T:A	0	70662475	A	T
13	chr13:70662479:T:A	0	70662479	A	T
13	chr13:70663723:A:G	0	70663723	G	A
13	chr13:70664180:G:A	0	70664180	A	G
13	chr13:70664535:A:G	0	70664535	G	A
13	chr13:70664785:C:G	0	70664785	G	C
13	chr13:70665116:A:G	0	70665116	G	A
13	chr13:70668296:T:G	0	70668296	G	T
13	chr13:70668325:T:C	0	70668325	C	T
13	chr13:70668579:G:A	0	70668579	A	G
13	chr13:70668635:G:A	0	70668635	A	G
13	chr13:70668903:G:A	0	70668903	A	G
13	chr13:70669150:G:A	0	70669150	A	G
13	chr13:70669541:C:T	0	70669541	T	C
13	chr13:70670157:T:C	0	70670157	C	T
13	chr13:70670448:A:G	0	70670448	G	A
13	chr13:70670775:A:G	0	70670775	G	A
13	chr13:70671080:C:T	0	70671080	T	C
13	chr13:70673367:C:T	0	70673367	T	C
13	chr13:70673523:TTCAACTGGAGAACTAGTTCTCCC:T	0	70673523	T	TTCAACTGGAGAACTAGTTCTCCC
13	chr13:70673599:A:T	0	70673599	T	A
13	chr13:70673833:G:A	0	70673833	A	G
13	chr13:70674035:C:T	0	70674035	T	C
13	chr13:70675045:T:C	0	70675045	C	T
13	chr13:70675071:G:A	0	70675071	A	G
13	chr13:70675111:A:C	0	70675111	C	A
13	chr13:70675266:C:T	0	70675266	T	C
13	chr13:70675773:A:G	0	70675773	G	A
13	chr13:70678297:A:T	0	70678297	T	A
13	chr13:70678400:G:A	0	70678400	A	G
13	chr13:70680136:C:T	0	70680136	T	C
13	chr13:70680921:C:T	0	70680921	T	C
13	chr13:70681684:A:G	0	70681684	G	A
13	chr13:70682172:C:T	0	70682172	T	C
13	chr13:70682693:C:T	0	70682693	T	C
13	chr13:70683171:T:C	0	70683171	C	T
13	chr13:70683862:C:T	0	70683862	T	C
13	chr13:70684470:T:C	0	70684470	C	T
13	chr13:70685859:G:A	0	70685859	A	G
13	chr13:70687015:A:G	0	70687015	G	A
13	chr13:70687829:C:A	0	70687829	A	C
13	chr13:70688601:TC:T	0	70688601	T	TC
13	chr13:70689533:G:A	0	70689533	A	G
13	chr13:70690001:G:A	0	70690001	A	G
13	chr13:70690359:C:A	0	70690359	A	C
13	chr13:70691114:A:G	0	70691114	G	A
13	chr13:70691159:A:G	0	70691159	G	A
13	chr13:70691286:CTGATA:C	0	70691286	C	CTGATA
13	chr13:70691457:G:A	0	70691457	A	G
13	chr13:70691712:A:G	0	70691712	G	A
13	chr13:70691788:T:C	0	70691788	C	T
13	chr13:70692065:G:C	0	70692065	C	G
13	chr13:70692262:T:G	0	70692262	G	T
13	chr13:70692326:G:A	0	70692326	A	G
13	chr13:70694198:A:G	0	70694198	G	A
13	chr13:70694488:G:A	0	70694488	A	G
13	chr13:70694801:T:C	0	70694801	C	T
13	chr13:70695323:A:G	0	70695323	G	A
13	chr13:70696193:C:A	0	70696193	A	C
13	chr13:70696650:G:GT	0	70696650	GT	G
13	chr13:70698271:G:A	0	70698271	A	G
13	chr13:70698616:T:C	0	70698616	C	T
13	chr13:70698715:C:T	0	70698715	T	C
13	chr13:70698749:C:T	0	70698749	T	C
13	chr13:70698781:T:C	0	70698781	C	T
13	chr13:70699362:G:T	0	70699362	T	G
13	chr13:70699364:T:C	0	70699364	C	T
13	chr13:70699512:A:G	0	70699512	G	A
13	chr13:70699802:C:T	0	70699802	T	C
13	chr13:70699809:C:T	0	70699809	T	C
13	chr13:70700443:T:A	0	70700443	A	T
13	chr13:70700484:G:A	0	70700484	A	G
13	chr13:70700513:T:C	0	70700513	C	T
13	chr13:70700797:C:T	0	70700797	T	C
13	chr13:70700926:C:T	0	70700926	T	C
13	chr13:70701046:A:T	0	70701046	T	A
13	chr13:70701179:A:T	0	70701179	T	A
13	chr13:70701289:A:G	0	70701289	G	A
13	chr13:70702218:AAGAAAG:A	0	70702218	A	AAGAAAG
13	chr13:70702392:A:T	0	70702392	T	A
13	chr13:70702897:C:A	0	70702897	A	C
13	chr13:70703091:G:C	0	70703091	C	G
13	chr13:70703702:C:T	0	70703702	T	C
13	chr13:70704637:T:C	0	70704637	C	T
13	chr13:70705035:TA:T	0	70705035	T	TA
13	chr13:70705098:G:A	0	70705098	A	G
13	chr13:70705123:T:C	0	70705123	C	T
13	chr13:70705902:G:A	0	70705902	A	G
13	chr13:70706187:G:A	0	70706187	A	G
13	chr13:70706251:A:G	0	70706251	G	A
13	chr13:70707782:C:T	0	70707782	T	C
13	chr13:70707950:T:C	0	70707950	C	T
13	chr13:70708129:G:A	0	70708129	A	G
13	chr13:70708265:T:C	0	70708265	C	T
13	chr13:70708424:C:T	0	70708424	T	C
13	chr13:70708630:G:T	0	70708630	T	G
13	chr13:70709919:CAG:C	0	70709919	C	CAG
13	chr13:70710347:T:C	0	70710347	C	T
13	chr13:70710390:TA:T	0	70710390	T	TA
13	chr13:70710598:G:A	0	70710598	A	G
13	chr13:70710672:G:T	0	70710672	T	G
13	chr13:70711534:G:C	0	70711534	C	G
13	chr13:70711585:G:T	0	70711585	T	G
13	chr13:70711806:G:A	0	70711806	A	G
13	chr13:70711857:A:T	0	70711857	T	A
13	chr13:70712766:T:C	0	70712766	C	T
13	chr13:70714228:GA:G	0	70714228	G	GA
13	chr13:70715725:A:T	0	70715725	T	A
13	chr13:70715863:TA:T	0	70715863	T	TA
13	chr13:70716140:C:T	0	70716140	T	C
13	chr13:70717177:T:C	0	70717177	C	T
13	chr13:70717218:G:A	0	70717218	A	G
13	chr13:70717488:G:C	0	70717488	C	G
13	chr13:70717987:A:G	0	70717987	G	A
13	chr13:70718138:T:C	0	70718138	C	T
13	chr13:70718928:T:C	0	70718928	C	T
13	chr13:70719179:C:G	0	70719179	G	C
13	chr13:70719259:C:T	0	70719259	T	C
13	chr13:70719881:CT:C	0	70719881	C	CT
13	chr13:70720697:A:G	0	70720697	G	A
13	chr13:70720714:A:G	0	70720714	G	A
13	chr13:70721018:T:C	0	70721018	C	T
13	chr13:70721513:C:T	0	70721513	T	C
13	chr13:70721603:G:A	0	70721603	A	G
13	chr13:70721856:G:GT	0	70721856	GT	G
13	chr13:70721907:C:T	0	70721907	T	C
13	chr13:70722737:A:G	0	70722737	G	A
13	chr13:70722758:G:A	0	70722758	A	G
13	chr13:70723081:T:G	0	70723081	G	T
13	chr13:70723109:G:A	0	70723109	A	G
13	chr13:70723452:A:G	0	70723452	G	A
13	chr13:70723802:ATTAG:A	0	70723802	A	ATTAG
13	chr13:70725574:A:C	0	70725574	C	A
13	chr13:70725682:AATT:A	0	70725682	A	AATT
13	chr13:70725860:G:T	0	70725860	T	G
13	chr13:70725909:C:A	0	70725909	A	C
13	chr13:70725944:C:T	0	70725944	T	C
13	chr13:70726084:A:G	0	70726084	G	A
13	chr13:70726136:T:C	0	70726136	C	T
13	chr13:70726190:A:G	0	70726190	G	A
13	chr13:70726305:A:T	0	70726305	T	A
13	chr13:70726385:C:T	0	70726385	T	C
13	chr13:70726788:A:G	0	70726788	G	A
13	chr13:70726885:A:G	0	70726885	G	A
13	chr13:70727463:A:G	0	70727463	G	A
13	chr13:70728422:A:C	0	70728422	C	A
13	chr13:70729028:C:T	0	70729028	T	C
13	chr13:70729113:G:A	0	70729113	A	G
13	chr13:70729131:A:C	0	70729131	C	A
13	chr13:70729472:C:T	0	70729472	T	C
13	chr13:70729753:G:A	0	70729753	A	G
13	chr13:70730171:A:G	0	70730171	G	A
13	chr13:70730712:G:A	0	70730712	A	G
13	chr13:70730720:A:G	0	70730720	G	A
13	chr13:70730944:C:T	0	70730944	T	C
13	chr13:70731071:C:T	0	70731071	T	C
13	chr13:70731106:G:T	0	70731106	T	G
13	chr13:70731325:T:C	0	70731325	C	T
13	chr13:70731468:A:G	0	70731468	G	A
13	chr13:70732021:G:A	0	70732021	A	G
13	chr13:70732510:T:G	0	70732510	G	T
13	chr13:70732947:A:G	0	70732947	G	A
13	chr13:70733246:G:A	0	70733246	A	G
13	chr13:70733364:C:T	0	70733364	T	C
13	chr13:70734475:C:T	0	70734475	T	C
13	chr13:70735046:A:G	0	70735046	G	A
13	chr13:70735115:A:C	0	70735115	C	A
13	chr13:70735536:G:A	0	70735536	A	G
13	chr13:70735855:G:A	0	70735855	A	G
13	chr13:70736184:G:A	0	70736184	A	G
13	chr13:70736875:C:T	0	70736875	T	C
13	chr13:70737025:G:A	0	70737025	A	G
13	chr13:70737147:C:T	0	70737147	T	C
13	chr13:70737334:T:C	0	70737334	C	T
13	chr13:70737473:G:A	0	70737473	A	G
13	chr13:70737589:T:C	0	70737589	C	T
13	chr13:70738234:T:C	0	70738234	C	T
13	chr13:70738294:A:G	0	70738294	G	A
13	chr13:70740380:G:A	0	70740380	A	G
13	chr13:70740504:G:T	0	70740504	T	G
13	chr13:70740941:T:C	0	70740941	C	T
13	chr13:70741103:AT:A	0	70741103	A	AT
13	chr13:70741115:A:G	0	70741115	G	A
13	chr13:70741179:T:A	0	70741179	A	T
13	chr13:70741197:TAATAA:T	0	70741197	T	TAATAA
13	chr13:70741388:G:A	0	70741388	A	G
13	chr13:70741936:A:C	0	70741936	C	A
13	chr13:70741947:C:T	0	70741947	T	C
13	chr13:70742499:T:C	0	70742499	C	T
13	chr13:70742764:C:A	0	70742764	A	C
13	chr13:70742801:T:C	0	70742801	C	T
13	chr13:70743199:A:G	0	70743199	G	A
13	chr13:70743829:G:A	0	70743829	A	G
13	chr13:70744626:A:C	0	70744626	C	A
13	chr13:70744880:G:A	0	70744880	A	G
13	chr13:70745759:C:A	0	70745759	A	C
13	chr13:70745768:ACTCTAGGTCTCATTTCTC:A	0	70745768	A	ACTCTAGGTCTCATTTCTC
13	chr13:70745937:G:A	0	70745937	A	G
13	chr13:70746047:T:C	0	70746047	C	T
13	chr13:70746367:G:A	0	70746367	A	G
13	chr13:70746717:G:T	0	70746717	T	G
13	chr13:70746975:T:C	0	70746975	C	T
13	chr13:70748162:G:A	0	70748162	A	G
13	chr13:70748326:A:G	0	70748326	G	A
13	chr13:70749171:T:C	0	70749171	C	T
13	chr13:70750168:T:C	0	70750168	C	T
13	chr13:70750554:C:T	0	70750554	T	C
13	chr13:70750920:T:G	0	70750920	G	T
13	chr13:70752353:C:T	0	70752353	T	C
13	chr13:70752496:C:T	0	70752496	T	C
13	chr13:70752536:C:A	0	70752536	A	C
13	chr13:70752869:G:A	0	70752869	A	G
13	chr13:70753095:A:C	0	70753095	C	A
13	chr13:70753431:T:C	0	70753431	C	T
13	chr13:70753782:G:C	0	70753782	C	G
13	chr13:70754042:G:A	0	70754042	A	G
13	chr13:70754204:C:T	0	70754204	T	C
13	chr13:70754442:T:C	0	70754442	C	T
13	chr13:70755223:G:A	0	70755223	A	G
13	chr13:70755734:C:T	0	70755734	T	C
13	chr13:70756995:C:A	0	70756995	A	C
13	chr13:70757498:C:T	0	70757498	T	C
13	chr13:70757706:A:G	0	70757706	G	A
13	chr13:70757994:A:G	0	70757994	G	A
13	chr13:70758344:T:G	0	70758344	G	T
13	chr13:70760115:T:A	0	70760115	A	T
13	chr13:70760423:G:A	0	70760423	A	G
13	chr13:70761025:C:T	0	70761025	T	C
13	chr13:70763629:T:A	0	70763629	A	T
13	chr13:70763643:A:G	0	70763643	G	A
13	chr13:70763679:A:T	0	70763679	T	A
13	chr13:70763863:A:G	0	70763863	G	A
13	chr13:70764082:T:A	0	70764082	A	T
13	chr13:70764131:G:A	0	70764131	A	G
13	chr13:70764456:A:T	0	70764456	T	A
13	chr13:70765322:C:G	0	70765322	G	C
13	chr13:70765533:G:A	0	70765533	A	G
13	chr13:70766267:G:GT	0	70766267	GT	G
13	chr13:70766517:C:A	0	70766517	A	C
13	chr13:70766549:CAT:C	0	70766549	C	CAT
13	chr13:70766649:C:T	0	70766649	T	C
13	chr13:70767413:G:A	0	70767413	A	G
13	chr13:70767541:T:C	0	70767541	C	T
13	chr13:70767947:A:T	0	70767947	T	A
13	chr13:70768160:A:G	0	70768160	G	A
13	chr13:70768865:A:AC	0	70768865	AC	A
13	chr13:70769211:T:G	0	70769211	G	T
13	chr13:70769270:T:A	0	70769270	A	T
13	chr13:70769313:G:A	0	70769313	A	G
13	chr13:70769805:A:G	0	70769805	G	A
13	chr13:70770195:A:T	0	70770195	T	A
13	chr13:70770804:C:T	0	70770804	T	C
13	chr13:70770966:A:ACAGATATCT	0	70770966	ACAGATATCT	A
13	chr13:70771415:C:T	0	70771415	T	C
13	chr13:70771595:G:A	0	70771595	A	G
13	chr13:70771835:T:A	0	70771835	A	T
13	chr13:70772187:T:C	0	70772187	C	T
13	chr13:70772371:A:G	0	70772371	G	A
13	chr13:70772991:G:A	0	70772991	A	G
13	chr13:70773009:A:G	0	70773009	G	A
13	chr13:70773405:G:A	0	70773405	A	G
13	chr13:70773660:C:T	0	70773660	T	C
13	chr13:70774099:G:A	0	70774099	A	G
13	chr13:70774602:T:C	0	70774602	C	T
13	chr13:70774694:C:G	0	70774694	G	C
13	chr13:70775619:G:A	0	70775619	A	G
13	chr13:70775717:G:A	0	70775717	A	G
13	chr13:70777676:A:T	0	70777676	T	A
13	chr13:70777698:G:A	0	70777698	A	G
13	chr13:70777891:T:A	0	70777891	A	T
13	chr13:70777914:C:T	0	70777914	T	C
13	chr13:70777985:A:T	0	70777985	T	A
13	chr13:70778190:G:A	0	70778190	A	G
13	chr13:70778460:G:A	0	70778460	A	G
13	chr13:70778575:C:T	0	70778575	T	C
13	chr13:70778899:C:T	0	70778899	T	C
13	chr13:70778971:A:G	0	70778971	G	A
13	chr13:70779017:T:C	0	70779017	C	T
13	chr13:70779465:C:T	0	70779465	T	C
13	chr13:70779616:G:A	0	70779616	A	G
13	chr13:70780844:A:C	0	70780844	C	A
13	chr13:70781035:C:T	0	70781035	T	C
13	chr13:70781372:G:C	0	70781372	C	G
13	chr13:70782269:G:A	0	70782269	A	G
13	chr13:70783207:C:A	0	70783207	A	C
13	chr13:70784055:G:A	0	70784055	A	G
13	chr13:70785074:G:T	0	70785074	T	G
13	chr13:70785191:A:T	0	70785191	T	A
13	chr13:70785214:A:G	0	70785214	G	A
13	chr13:70785368:C:T	0	70785368	T	C
13	chr13:70786026:T:G	0	70786026	G	T
13	chr13:70786381:C:T	0	70786381	T	C
13	chr13:70786410:T:C	0	70786410	C	T
13	chr13:70786690:G:T	0	70786690	T	G
13	chr13:70786711:G:A	0	70786711	A	G
13	chr13:70786864:A:G	0	70786864	G	A
13	chr13:70787256:C:T	0	70787256	T	C
13	chr13:70787926:A:G	0	70787926	G	A
13	chr13:70788540:C:CA	0	70788540	CA	C
13	chr13:70788586:C:T	0	70788586	T	C
13	chr13:70788686:C:T	0	70788686	T	C
13	chr13:70789229:G:A	0	70789229	A	G
13	chr13:70789299:G:T	0	70789299	T	G
13	chr13:70789422:A:G	0	70789422	G	A
13	chr13:70789569:G:A	0	70789569	A	G
13	chr13:70789877:A:G	0	70789877	G	A
13	chr13:70790249:A:C	0	70790249	C	A
13	chr13:70790324:A:C	0	70790324	C	A
13	chr13:70791346:T:A	0	70791346	A	T
13	chr13:70791975:C:T	0	70791975	T	C
13	chr13:70792182:T:C	0	70792182	C	T
13	chr13:70792722:G:A	0	70792722	A	G
13	chr13:70793246:T:C	0	70793246	C	T
13	chr13:70793772:C:T	0	70793772	T	C
13	chr13:70794367:A:T	0	70794367	T	A
13	chr13:70794730:T:A	0	70794730	A	T
13	chr13:70794838:T:C	0	70794838	C	T
13	chr13:70795398:A:G	0	70795398	G	A
13	chr13:70795440:C:T	0	70795440	T	C
13	chr13:70795647:C:T	0	70795647	T	C
13	chr13:70796090:G:A	0	70796090	A	G
13	chr13:70796118:C:T	0	70796118	T	C
13	chr13:70796399:G:A	0	70796399	A	G
13	chr13:70796566:G:A	0	70796566	A	G
13	chr13:70796594:G:A	0	70796594	A	G
13	chr13:70796796:A:G	0	70796796	G	A
13	chr13:70798654:T:C	0	70798654	C	T
13	chr13:70798677:C:A	0	70798677	A	C
13	chr13:70799647:T:C	0	70799647	C	T
13	chr13:70799752:G:A	0	70799752	A	G
13	chr13:70800598:A:G	0	70800598	G	A
13	chr13:70800812:A:G	0	70800812	G	A
13	chr13:70801107:A:T	0	70801107	T	A
13	chr13:70801187:T:C	0	70801187	C	T
13	chr13:70801472:A:G	0	70801472	G	A
13	chr13:70801486:C:T	0	70801486	T	C
13	chr13:70802190:A:G	0	70802190	G	A
13	chr13:70802252:T:C	0	70802252	C	T
13	chr13:70802451:C:T	0	70802451	T	C
13	chr13:70802547:C:A	0	70802547	A	C
13	chr13:70804009:T:G	0	70804009	G	T
13	chr13:70804086:CA:C	0	70804086	C	CA
13	chr13:70804312:A:C	0	70804312	C	A
13	chr13:70804353:G:A	0	70804353	A	G
13	chr13:70805803:A:C	0	70805803	C	A
13	chr13:70806217:C:A	0	70806217	A	C
13	chr13:70806795:C:T	0	70806795	T	C
13	chr13:70807060:C:A	0	70807060	A	C
13	chr13:70807221:A:T	0	70807221	T	A
13	chr13:70807361:C:T	0	70807361	T	C
13	chr13:70807394:T:C	0	70807394	C	T
13	chr13:70807818:TA:T	0	70807818	T	TA
13	chr13:70807825:A:T	0	70807825	T	A
13	chr13:70807826:A:T	0	70807826	T	A
13	chr13:70808830:A:T	0	70808830	T	A
13	chr13:70808891:C:T	0	70808891	T	C
13	chr13:70808921:C:T	0	70808921	T	C
13	chr13:70809474:A:G	0	70809474	G	A
13	chr13:70810016:A:G	0	70810016	G	A
13	chr13:70811215:T:C	0	70811215	C	T
13	chr13:70811259:C:T	0	70811259	T	C
13	chr13:70813496:G:A	0	70813496	A	G
13	chr13:70813636:G:A	0	70813636	A	G
13	chr13:70813768:T:G	0	70813768	G	T
13	chr13:70815485:A:C	0	70815485	C	A
13	chr13:70815559:T:C	0	70815559	C	T
13	chr13:70815582:A:G	0	70815582	G	A
13	chr13:70815972:T:A	0	70815972	A	T
13	chr13:70816062:A:G	0	70816062	G	A
13	chr13:70816258:A:G	0	70816258	G	A
13	chr13:70816379:G:A	0	70816379	A	G
13	chr13:70816410:T:A	0	70816410	A	T
13	chr13:70818073:C:T	0	70818073	T	C
13	chr13:70818281:T:C	0	70818281	C	T
13	chr13:70818305:A:C	0	70818305	C	A
13	chr13:70818463:A:G	0	70818463	G	A
13	chr13:70818560:G:A	0	70818560	A	G
13	chr13:70818658:GT:G	0	70818658	G	GT
13	chr13:70819469:AG:A	0	70819469	A	AG
13	chr13:70820068:C:T	0	70820068	T	C
13	chr13:70820103:G:A	0	70820103	A	G
13	chr13:70820880:A:T	0	70820880	T	A
13	chr13:70823609:A:G	0	70823609	G	A
13	chr13:70824164:C:T	0	70824164	T	C
13	chr13:70824183:A:G	0	70824183	G	A
13	chr13:70824326:C:T	0	70824326	T	C
13	chr13:70825349:T:C	0	70825349	C	T
13	chr13:70826688:T:C	0	70826688	C	T
13	chr13:70827511:A:G	0	70827511	G	A
13	chr13:70827545:A:G	0	70827545	G	A
13	chr13:70829320:T:C	0	70829320	C	T
13	chr13:70829788:CT:C	0	70829788	C	CT
13	chr13:70830042:G:A	0	70830042	A	G
13	chr13:70831520:C:T	0	70831520	T	C
13	chr13:70831639:A:G	0	70831639	G	A
13	chr13:70834481:C:T	0	70834481	T	C
13	chr13:70834685:G:T	0	70834685	T	G
13	chr13:70835808:T:C	0	70835808	C	T
13	chr13:70835859:T:C	0	70835859	C	T
13	chr13:70836303:C:T	0	70836303	T	C
13	chr13:70836668:C:G	0	70836668	G	C
13	chr13:70836874:G:C	0	70836874	C	G
13	chr13:70838203:C:T	0	70838203	T	C
13	chr13:70838323:AT:A	0	70838323	A	AT
13	chr13:70838642:C:T	0	70838642	T	C
13	chr13:70838724:C:T	0	70838724	T	C
13	chr13:70840396:A:C	0	70840396	C	A
13	chr13:70840666:C:T	0	70840666	T	C
13	chr13:70842095:C:T	0	70842095	T	C
13	chr13:70842379:G:A	0	70842379	A	G
13	chr13:70843725:A:T	0	70843725	T	A
13	chr13:70843789:T:C	0	70843789	C	T
13	chr13:70845974:C:T	0	70845974	T	C
13	chr13:70846292:C:T	0	70846292	T	C
13	chr13:70847193:G:A	0	70847193	A	G
13	chr13:70847888:T:C	0	70847888	C	T
13	chr13:70850567:A:C	0	70850567	C	A
13	chr13:70856249:C:G	0	70856249	G	C
13	chr13:70856453:T:C	0	70856453	C	T
13	chr13:70858611:T:C	0	70858611	C	T
13	chr13:70859283:T:C	0	70859283	C	T
13	chr13:70859367:A:G	0	70859367	G	A
13	chr13:70860964:T:C	0	70860964	C	T
13	chr13:70861826:T:C	0	70861826	C	T
13	chr13:70862190:A:T	0	70862190	T	A
13	chr13:70863595:GAATA:G	0	70863595	G	GAATA
13	chr13:70865342:A:G	0	70865342	G	A
13	chr13:70867841:T:C	0	70867841	C	T
13	chr13:70869190:TG:T	0	70869190	T	TG
13	chr13:70869276:C:T	0	70869276	T	C
13	chr13:70870863:G:A	0	70870863	A	G
13	chr13:70870976:T:C	0	70870976	C	T
13	chr13:70873329:T:C	0	70873329	C	T
13	chr13:70874012:A:G	0	70874012	G	A
13	chr13:70874406:CT:C	0	70874406	C	CT
13	chr13:70875144:C:T	0	70875144	T	C
13	chr13:70875773:A:G	0	70875773	G	A
13	chr13:70876149:G:A	0	70876149	A	G
13	chr13:70876664:T:C	0	70876664	C	T
13	chr13:70878500:T:C	0	70878500	C	T
13	chr13:70881161:T:C	0	70881161	C	T
13	chr13:70881336:A:T	0	70881336	T	A
13	chr13:70881786:G:A	0	70881786	A	G
13	chr13:70882508:T:C	0	70882508	C	T
13	chr13:70884901:G:A	0	70884901	A	G
13	chr13:70885553:G:A	0	70885553	A	G
13	chr13:70885983:G:A	0	70885983	A	G
13	chr13:70886489:T:A	0	70886489	A	T
13	chr13:70886823:C:T	0	70886823	T	C
13	chr13:70887822:G:A	0	70887822	A	G
13	chr13:70891688:G:T	0	70891688	T	G
13	chr13:70894022:T:A	0	70894022	A	T
13	chr13:70894243:A:T	0	70894243	T	A
13	chr13:70895945:T:C	0	70895945	C	T
13	chr13:70897526:C:T	0	70897526	T	C
13	chr13:70898063:A:G	0	70898063	G	A
13	chr13:70898821:A:G	0	70898821	G	A
13	chr13:70899283:A:G	0	70899283	G	A
13	chr13:70899327:A:T	0	70899327	T	A
13	chr13:70900199:T:C	0	70900199	C	T
13	chr13:70901603:AT:A	0	70901603	A	AT
13	chr13:70902942:A:T	0	70902942	T	A
13	chr13:70903793:A:T	0	70903793	T	A
13	chr13:70904238:C:T	0	70904238	T	C
13	chr13:70909762:A:G	0	70909762	G	A
13	chr13:70909790:G:C	0	70909790	C	G
13	chr13:70910219:T:C	0	70910219	C	T
13	chr13:70910396:G:C	0	70910396	C	G
13	chr13:70911463:G:A	0	70911463	A	G
13	chr13:70911718:A:G	0	70911718	G	A
13	chr13:70912941:C:T	0	70912941	T	C
13	chr13:70913210:G:T	0	70913210	T	G
13	chr13:70913510:T:C	0	70913510	C	T
13	chr13:70913594:G:T	0	70913594	T	G
13	chr13:70914922:T:A	0	70914922	A	T
13	chr13:70916768:T:C	0	70916768	C	T
13	chr13:70917899:C:T	0	70917899	T	C
13	chr13:70918194:C:T	0	70918194	T	C
13	chr13:70918507:G:A	0	70918507	A	G
13	chr13:70919017:T:C	0	70919017	C	T
13	chr13:70919642:A:G	0	70919642	G	A
13	chr13:70920037:C:T	0	70920037	T	C
13	chr13:70920407:C:T	0	70920407	T	C
13	chr13:70920698:AT:A	0	70920698	A	AT
13	chr13:70922077:T:C	0	70922077	C	T
13	chr13:70922285:T:C	0	70922285	C	T
13	chr13:70922321:A:T	0	70922321	T	A
13	chr13:70922876:T:G	0	70922876	G	T
13	chr13:70924120:G:A	0	70924120	A	G
13	chr13:70924206:C:T	0	70924206	T	C
13	chr13:70924211:G:T	0	70924211	T	G
13	chr13:70924228:G:C	0	70924228	C	G
13	chr13:70924532:A:C	0	70924532	C	A
13	chr13:70924648:T:C	0	70924648	C	T
13	chr13:70924698:A:C	0	70924698	C	A
13	chr13:70924762:A:G	0	70924762	G	A
13	chr13:70925239:G:A	0	70925239	A	G
13	chr13:70925930:G:A	0	70925930	A	G
13	chr13:70926040:G:A	0	70926040	A	G
13	chr13:70926322:A:T	0	70926322	T	A
13	chr13:70926843:G:A	0	70926843	A	G
13	chr13:70926847:C:T	0	70926847	T	C
13	chr13:70927276:C:T	0	70927276	T	C
13	chr13:70927482:T:TC	0	70927482	TC	T
13	chr13:70927487:A:T	0	70927487	T	A
13	chr13:70927729:G:A	0	70927729	A	G
13	chr13:70927730:G:C	0	70927730	C	G
13	chr13:70927791:T:G	0	70927791	G	T
13	chr13:70927937:T:C	0	70927937	C	T
13	chr13:70928226:A:G	0	70928226	G	A
13	chr13:70928433:A:G	0	70928433	G	A
13	chr13:70928468:T:C	0	70928468	C	T
13	chr13:70928499:G:A	0	70928499	A	G
13	chr13:70929302:T:C	0	70929302	C	T
13	chr13:70930177:A:T	0	70930177	T	A
13	chr13:70930308:A:G	0	70930308	G	A
13	chr13:70930317:T:C	0	70930317	C	T
13	chr13:70930642:T:C	0	70930642	C	T
13	chr13:70931168:T:C	0	70931168	C	T
13	chr13:70931441:A:G	0	70931441	G	A
13	chr13:70932106:G:A	0	70932106	A	G
13	chr13:70932130:T:C	0	70932130	C	T
13	chr13:70932145:T:A	0	70932145	A	T
13	chr13:70932196:A:G	0	70932196	G	A
13	chr13:70933549:A:T	0	70933549	T	A
13	chr13:70934304:A:G	0	70934304	G	A
13	chr13:70934632:G:C	0	70934632	C	G
13	chr13:70935269:G:T	0	70935269	T	G
13	chr13:70935424:G:A	0	70935424	A	G
13	chr13:70936027:A:T	0	70936027	T	A
13	chr13:70936330:T:C	0	70936330	C	T
13	chr13:70936945:T:C	0	70936945	C	T
13	chr13:70937448:A:G	0	70937448	G	A
13	chr13:70937865:G:A	0	70937865	A	G
13	chr13:70938003:G:A	0	70938003	A	G
13	chr13:70938004:T:G	0	70938004	G	T
13	chr13:70938403:T:A	0	70938403	A	T
13	chr13:70939114:G:A	0	70939114	A	G
13	chr13:70939183:T:G	0	70939183	G	T
13	chr13:70939292:T:C	0	70939292	C	T
13	chr13:70939357:C:T	0	70939357	T	C
13	chr13:70940327:C:T	0	70940327	T	C
13	chr13:70940376:A:T	0	70940376	T	A
13	chr13:70940558:A:C	0	70940558	C	A
13	chr13:70940917:T:C	0	70940917	C	T
13	chr13:70941056:G:C	0	70941056	C	G
13	chr13:70941597:C:T	0	70941597	T	C
13	chr13:70942523:CA:C	0	70942523	C	CA
13	chr13:70943043:G:A	0	70943043	A	G
13	chr13:70943110:G:A	0	70943110	A	G
13	chr13:70943269:A:G	0	70943269	G	A
13	chr13:70943300:T:TG	0	70943300	TG	T
13	chr13:70943509:C:T	0	70943509	T	C
13	chr13:70943942:C:T	0	70943942	T	C
13	chr13:70946109:G:T	0	70946109	T	G
13	chr13:70946921:A:C	0	70946921	C	A
13	chr13:70947369:C:T	0	70947369	T	C
13	chr13:70948713:T:C	0	70948713	C	T
13	chr13:70948922:A:C	0	70948922	C	A
13	chr13:70950439:G:T	0	70950439	T	G
13	chr13:70950922:A:C	0	70950922	C	A
13	chr13:70951157:G:A	0	70951157	A	G
13	chr13:70951538:G:A	0	70951538	A	G
13	chr13:70952804:T:C	0	70952804	C	T
13	chr13:70953118:G:A	0	70953118	A	G
13	chr13:70953490:G:T	0	70953490	T	G
13	chr13:70953800:T:A	0	70953800	A	T
13	chr13:70954007:T:C	0	70954007	C	T
13	chr13:70954076:G:T	0	70954076	T	G
13	chr13:70954089:CAGCTACTT:C	0	70954089	C	CAGCTACTT
13	chr13:70954334:G:A	0	70954334	A	G
13	chr13:70954348:C:T	0	70954348	T	C
13	chr13:70954961:C:T	0	70954961	T	C
13	chr13:70955050:A:T	0	70955050	T	A
13	chr13:70955080:G:A	0	70955080	A	G
13	chr13:70955693:C:A	0	70955693	A	C
13	chr13:70955762:C:A	0	70955762	A	C
13	chr13:70955956:A:C	0	70955956	C	A
13	chr13:70955960:G:A	0	70955960	A	G
13	chr13:70956112:G:A	0	70956112	A	G
13	chr13:70956239:C:T	0	70956239	T	C
13	chr13:70956683:C:CAT	0	70956683	CAT	C
13	chr13:70956839:T:C	0	70956839	C	T
13	chr13:70957281:C:T	0	70957281	T	C
13	chr13:70957445:A:G	0	70957445	G	A
13	chr13:70957487:A:G	0	70957487	G	A
13	chr13:70957627:C:T	0	70957627	T	C
13	chr13:70957677:G:A	0	70957677	A	G
13	chr13:70958033:A:T	0	70958033	T	A
13	chr13:70958463:G:A	0	70958463	A	G
13	chr13:70958694:G:T	0	70958694	T	G
13	chr13:70958968:A:G	0	70958968	G	A
13	chr13:70959034:A:T	0	70959034	T	A
13	chr13:70959184:A:G	0	70959184	G	A
13	chr13:70959653:A:G	0	70959653	G	A
13	chr13:70959849:A:T	0	70959849	T	A
13	chr13:70960403:A:G	0	70960403	G	A
13	chr13:70960568:T:C	0	70960568	C	T
13	chr13:70960708:A:G	0	70960708	G	A
13	chr13:70960726:A:G	0	70960726	G	A
13	chr13:70961531:T:G	0	70961531	G	T
13	chr13:70962243:T:C	0	70962243	C	T
13	chr13:70962477:T:C	0	70962477	C	T
13	chr13:70963064:A:G	0	70963064	G	A
13	chr13:70963201:C:A	0	70963201	A	C
13	chr13:70963970:G:A	0	70963970	A	G
13	chr13:70964036:A:G	0	70964036	G	A
13	chr13:70964142:A:G	0	70964142	G	A
13	chr13:70964592:C:T	0	70964592	T	C
13	chr13:70964639:C:T	0	70964639	T	C
13	chr13:70964933:A:T	0	70964933	T	A
13	chr13:70965248:G:A	0	70965248	A	G
13	chr13:70965393:A:G	0	70965393	G	A
13	chr13:70965694:A:G	0	70965694	G	A
13	chr13:70966238:G:T	0	70966238	T	G
13	chr13:70966337:A:C	0	70966337	C	A
13	chr13:70966468:A:G	0	70966468	G	A
13	chr13:70966950:G:A	0	70966950	A	G
13	chr13:70966980:A:G	0	70966980	G	A
13	chr13:70967152:T:C	0	70967152	C	T
13	chr13:70967156:T:A	0	70967156	A	T
13	chr13:70967867:C:A	0	70967867	A	C
13	chr13:70967939:T:C	0	70967939	C	T
13	chr13:70968071:A:G	0	70968071	G	A
13	chr13:70968157:T:C	0	70968157	C	T
13	chr13:70968799:G:C	0	70968799	C	G
13	chr13:70970593:A:C	0	70970593	C	A
13	chr13:70970666:A:T	0	70970666	T	A
13	chr13:70972349:G:A	0	70972349	A	G
13	chr13:70972489:C:T	0	70972489	T	C
13	chr13:70973177:G:A	0	70973177	A	G
13	chr13:70973261:C:A	0	70973261	A	C
13	chr13:70973309:G:A	0	70973309	A	G
13	chr13:70973380:T:C	0	70973380	C	T
13	chr13:70973775:C:T	0	70973775	T	C
13	chr13:70973980:C:T	0	70973980	T	C
13	chr13:70974593:T:C	0	70974593	C	T
13	chr13:70974618:T:C	0	70974618	C	T
13	chr13:70975925:T:A	0	70975925	A	T
13	chr13:70976376:A:G	0	70976376	G	A
13	chr13:70976925:T:A	0	70976925	A	T
13	chr13:70976982:T:A	0	70976982	A	T
13	chr13:70977114:C:A	0	70977114	A	C
13	chr13:70977533:ATC:A	0	70977533	A	ATC
13	chr13:70977720:A:G	0	70977720	G	A
13	chr13:70978555:C:T	0	70978555	T	C
13	chr13:70979199:A:T	0	70979199	T	A
13	chr13:70979313:T:C	0	70979313	C	T
13	chr13:70980390:A:G	0	70980390	G	A
13	chr13:70980523:T:C	0	70980523	C	T
13	chr13:70980620:G:A	0	70980620	A	G
13	chr13:70981759:A:G	0	70981759	G	A
13	chr13:70981999:G:C	0	70981999	C	G
13	chr13:70982103:T:A	0	70982103	A	T
13	chr13:70982134:A:G	0	70982134	G	A
13	chr13:70983238:A:G	0	70983238	G	A
13	chr13:70983924:G:A	0	70983924	A	G
13	chr13:70984120:G:C	0	70984120	C	G
13	chr13:70984121:C:T	0	70984121	T	C
13	chr13:70984396:C:T	0	70984396	T	C
13	chr13:70984707:A:G	0	70984707	G	A
13	chr13:70984757:T:C	0	70984757	C	T
13	chr13:70984877:T:C	0	70984877	C	T
13	chr13:70985352:G:A	0	70985352	A	G
13	chr13:70985589:C:T	0	70985589	T	C
13	chr13:70986458:T:C	0	70986458	C	T
13	chr13:70986541:C:A	0	70986541	A	C
13	chr13:70986763:G:A	0	70986763	A	G
13	chr13:70987988:C:T	0	70987988	T	C
13	chr13:70989067:A:G	0	70989067	G	A
13	chr13:70989174:G:A	0	70989174	A	G
13	chr13:70989843:A:C	0	70989843	C	A
13	chr13:70990050:T:C	0	70990050	C	T
13	chr13:70990139:G:C	0	70990139	C	G
13	chr13:70990475:T:G	0	70990475	G	T
13	chr13:70990484:T:C	0	70990484	C	T
13	chr13:70990704:C:T	0	70990704	T	C
13	chr13:70991000:G:A	0	70991000	A	G
13	chr13:70991021:A:T	0	70991021	T	A
13	chr13:70991908:A:C	0	70991908	C	A
13	chr13:70992626:G:T	0	70992626	T	G
13	chr13:70992864:A:G	0	70992864	G	A
13	chr13:70992921:G:A	0	70992921	A	G
13	chr13:70993050:G:T	0	70993050	T	G
13	chr13:70993195:T:C	0	70993195	C	T
13	chr13:70994587:C:T	0	70994587	T	C
13	chr13:70994627:C:T	0	70994627	T	C
13	chr13:70994808:T:C	0	70994808	C	T
13	chr13:70994916:A:G	0	70994916	G	A
13	chr13:70994994:A:G	0	70994994	G	A
13	chr13:70995133:A:G	0	70995133	G	A
13	chr13:70996726:A:C	0	70996726	C	A
13	chr13:70996729:C:T	0	70996729	T	C
13	chr13:70996941:G:A	0	70996941	A	G
13	chr13:70996989:A:G	0	70996989	G	A
13	chr13:70997014:G:A	0	70997014	A	G
13	chr13:70997069:G:A	0	70997069	A	G
13	chr13:70997138:G:A	0	70997138	A	G
13	chr13:70997399:A:G	0	70997399	G	A
13	chr13:70997550:G:A	0	70997550	A	G
13	chr13:70997719:T:A	0	70997719	A	T
13	chr13:70997768:T:C	0	70997768	C	T
13	chr13:70997778:T:C	0	70997778	C	T
13	chr13:70997792:C:T	0	70997792	T	C
13	chr13:70998142:G:A	0	70998142	A	G
13	chr13:70998155:A:C	0	70998155	C	A
13	chr13:70998534:T:C	0	70998534	C	T
13	chr13:70998606:C:T	0	70998606	T	C
13	chr13:70998912:C:T	0	70998912	T	C
13	chr13:70998937:C:A	0	70998937	A	C
13	chr13:70999257:G:A	0	70999257	A	G
13	chr13:70999817:C:G	0	70999817	G	C
13	chr13:71000087:T:TA	0	71000087	TA	T
13	chr13:71000132:G:A	0	71000132	A	G
13	chr13:71000360:C:T	0	71000360	T	C
13	chr13:71000780:TCAAA:T	0	71000780	T	TCAAA
13	chr13:71000984:T:C	0	71000984	C	T
13	chr13:71001171:C:T	0	71001171	T	C
13	chr13:71001502:A:T	0	71001502	T	A
13	chr13:71001782:T:C	0	71001782	C	T
13	chr13:71002310:A:G	0	71002310	G	A
13	chr13:71002676:G:A	0	71002676	A	G
13	chr13:71002711:A:G	0	71002711	G	A
13	chr13:71003295:C:T	0	71003295	T	C
13	chr13:71003413:C:T	0	71003413	T	C
13	chr13:71003661:G:C	0	71003661	C	G
13	chr13:71003770:A:G	0	71003770	G	A
13	chr13:71004327:G:A	0	71004327	A	G
13	chr13:71004718:C:T	0	71004718	T	C
13	chr13:71004726:A:G	0	71004726	G	A
13	chr13:71004781:A:C	0	71004781	C	A
13	chr13:71005026:C:G	0	71005026	G	C
13	chr13:71005172:A:G	0	71005172	G	A
13	chr13:71005342:G:A	0	71005342	A	G
13	chr13:71005624:A:G	0	71005624	G	A
13	chr13:71005644:A:G	0	71005644	G	A
13	chr13:71005716:A:G	0	71005716	G	A
13	chr13:71005771:A:AAG	0	71005771	AAG	A
13	chr13:71006878:G:A	0	71006878	A	G
13	chr13:71006985:G:T	0	71006985	T	G
13	chr13:71007554:T:A	0	71007554	A	T
13	chr13:71007561:A:G	0	71007561	G	A
13	chr13:71007862:G:A	0	71007862	A	G
13	chr13:71007875:A:T	0	71007875	T	A
13	chr13:71008079:T:C	0	71008079	C	T
13	chr13:71008145:AT:A	0	71008145	A	AT
13	chr13:71008357:T:C	0	71008357	C	T
13	chr13:71009058:A:C	0	71009058	C	A
13	chr13:71009427:G:A	0	71009427	A	G
13	chr13:71010047:C:T	0	71010047	T	C
13	chr13:71010069:A:T	0	71010069	T	A
13	chr13:71010114:A:G	0	71010114	G	A
13	chr13:71010250:T:C	0	71010250	C	T
13	chr13:71010325:T:C	0	71010325	C	T
13	chr13:71010429:T:C	0	71010429	C	T
13	chr13:71010455:A:G	0	71010455	G	A
13	chr13:71010509:C:T	0	71010509	T	C
13	chr13:71010982:A:G	0	71010982	G	A
13	chr13:71011195:T:C	0	71011195	C	T
13	chr13:71011459:T:A	0	71011459	A	T
13	chr13:71011866:T:C	0	71011866	C	T
13	chr13:71011868:A:C	0	71011868	C	A
13	chr13:71011929:T:TA	0	71011929	TA	T
13	chr13:71012069:G:A	0	71012069	A	G
13	chr13:71012098:T:C	0	71012098	C	T
13	chr13:71012495:A:G	0	71012495	G	A
13	chr13:71012767:T:C	0	71012767	C	T
13	chr13:71012952:G:A	0	71012952	A	G
13	chr13:71013015:C:T	0	71013015	T	C
13	chr13:71013337:A:T	0	71013337	T	A
13	chr13:71013442:A:G	0	71013442	G	A
13	chr13:71013839:C:T	0	71013839	T	C
13	chr13:71014080:C:A	0	71014080	A	C
13	chr13:71014095:TA:T	0	71014095	T	TA
13	chr13:71014146:G:T	0	71014146	T	G
13	chr13:71014468:T:C	0	71014468	C	T
13	chr13:71015276:TC:T	0	71015276	T	TC
13	chr13:71015706:A:G	0	71015706	G	A
13	chr13:71015824:C:T	0	71015824	T	C
13	chr13:71015991:A:G	0	71015991	G	A
13	chr13:71016138:G:A	0	71016138	A	G
13	chr13:71016447:A:T	0	71016447	T	A
13	chr13:71016618:C:T	0	71016618	T	C
13	chr13:71017019:T:A	0	71017019	A	T
13	chr13:71017598:C:T	0	71017598	T	C
13	chr13:71017673:T:C	0	71017673	C	T
13	chr13:71018491:A:G	0	71018491	G	A
13	chr13:71018775:G:A	0	71018775	A	G
13	chr13:71018800:C:T	0	71018800	T	C
13	chr13:71018811:C:G	0	71018811	G	C
13	chr13:71019149:C:T	0	71019149	T	C
13	chr13:71019592:A:G	0	71019592	G	A
13	chr13:71019692:T:C	0	71019692	C	T
13	chr13:71020556:A:T	0	71020556	T	A
13	chr13:71020741:T:C	0	71020741	C	T
13	chr13:71021073:T:A	0	71021073	A	T
13	chr13:71021293:T:C	0	71021293	C	T
13	chr13:71022255:C:T	0	71022255	T	C
13	chr13:71022305:C:T	0	71022305	T	C
13	chr13:71023220:A:G	0	71023220	G	A
13	chr13:71023418:T:C	0	71023418	C	T
13	chr13:71024368:TGAA:T	0	71024368	T	TGAA
13	chr13:71024909:G:T	0	71024909	T	G
13	chr13:71024911:G:T	0	71024911	T	G
13	chr13:71024999:T:C	0	71024999	C	T
13	chr13:71025903:C:T	0	71025903	T	C
13	chr13:71026298:T:C	0	71026298	C	T
13	chr13:71026306:A:G	0	71026306	G	A
13	chr13:71027376:C:T	0	71027376	T	C
13	chr13:71027740:C:T	0	71027740	T	C
13	chr13:71028535:G:C	0	71028535	C	G
13	chr13:71028893:T:C	0	71028893	C	T
13	chr13:71028907:C:T	0	71028907	T	C
13	chr13:71029669:T:C	0	71029669	C	T
13	chr13:71029771:C:A	0	71029771	A	C
13	chr13:71030052:G:A	0	71030052	A	G
13	chr13:71030609:A:G	0	71030609	G	A
13	chr13:71030649:C:G	0	71030649	G	C
13	chr13:71030652:C:T	0	71030652	T	C
13	chr13:71030882:A:G	0	71030882	G	A
13	chr13:71031343:T:C	0	71031343	C	T
13	chr13:71031442:G:A	0	71031442	A	G
13	chr13:71031482:A:G	0	71031482	G	A
13	chr13:71032650:A:G	0	71032650	G	A
13	chr13:71033138:A:T	0	71033138	T	A
13	chr13:71033621:C:T	0	71033621	T	C
13	chr13:71034543:A:G	0	71034543	G	A
13	chr13:71034871:G:A	0	71034871	A	G
13	chr13:71035533:G:A	0	71035533	A	G
13	chr13:71035673:G:A	0	71035673	A	G
13	chr13:71036238:A:G	0	71036238	G	A
13	chr13:71037625:C:T	0	71037625	T	C
13	chr13:71037982:A:T	0	71037982	T	A
13	chr13:71038177:G:A	0	71038177	A	G
13	chr13:71038530:T:TAA	0	71038530	TAA	T
13	chr13:71038635:G:A	0	71038635	A	G
13	chr13:71038830:G:C	0	71038830	C	G
13	chr13:71038976:G:A	0	71038976	A	G
13	chr13:71039065:G:A	0	71039065	A	G
13	chr13:71039094:A:T	0	71039094	T	A
13	chr13:71039445:G:A	0	71039445	A	G
13	chr13:71039586:C:T	0	71039586	T	C
13	chr13:71039829:G:T	0	71039829	T	G
13	chr13:71040029:C:T	0	71040029	T	C
13	chr13:71040581:C:T	0	71040581	T	C
13	chr13:71040705:T:G	0	71040705	G	T
13	chr13:71041046:A:G	0	71041046	G	A
13	chr13:71041137:A:G	0	71041137	G	A
13	chr13:71042323:T:C	0	71042323	C	T
13	chr13:71042346:C:A	0	71042346	A	C
13	chr13:71042787:C:T	0	71042787	T	C
13	chr13:71043550:T:A	0	71043550	A	T
13	chr13:71043793:A:G	0	71043793	G	A
13	chr13:71044292:C:T	0	71044292	T	C
13	chr13:71044880:T:C	0	71044880	C	T
13	chr13:71044888:C:T	0	71044888	T	C
13	chr13:71045706:A:G	0	71045706	G	A
13	chr13:71045955:GA:G	0	71045955	G	GA
13	chr13:71046846:C:T	0	71046846	T	C
13	chr13:71046992:A:G	0	71046992	G	A
13	chr13:71047584:C:T	0	71047584	T	C
13	chr13:71047659:G:A	0	71047659	A	G
13	chr13:71047714:C:G	0	71047714	G	C
13	chr13:71047857:C:T	0	71047857	T	C
13	chr13:71048364:G:A	0	71048364	A	G
13	chr13:71049035:G:A	0	71049035	A	G
13	chr13:71049078:G:T	0	71049078	T	G
13	chr13:71049443:C:T	0	71049443	T	C
13	chr13:71049532:C:T	0	71049532	T	C
13	chr13:71049630:T:C	0	71049630	C	T
13	chr13:71049712:A:G	0	71049712	G	A
13	chr13:71049781:G:T	0	71049781	T	G
13	chr13:71049881:A:G	0	71049881	G	A
13	chr13:71050101:C:G	0	71050101	G	C
13	chr13:71050259:T:C	0	71050259	C	T
13	chr13:71050443:C:A	0	71050443	A	C
13	chr13:71050825:T:A	0	71050825	A	T
13	chr13:71052388:A:G	0	71052388	G	A
13	chr13:71052463:A:G	0	71052463	G	A
13	chr13:71052606:T:C	0	71052606	C	T
13	chr13:71053222:G:A	0	71053222	A	G
13	chr13:71053416:T:G	0	71053416	G	T
13	chr13:71053661:A:G	0	71053661	G	A
13	chr13:71053671:A:G	0	71053671	G	A
13	chr13:71054153:C:T	0	71054153	T	C
13	chr13:71054592:T:G	0	71054592	G	T
13	chr13:71055844:G:T	0	71055844	T	G
13	chr13:71055978:T:C	0	71055978	C	T
13	chr13:71056338:C:T	0	71056338	T	C
13	chr13:71056360:T:A	0	71056360	A	T
13	chr13:71057094:G:A	0	71057094	A	G
13	chr13:71060355:T:C	0	71060355	C	T
13	chr13:71061134:G:A	0	71061134	A	G
13	chr13:71061469:A:G	0	71061469	G	A
13	chr13:71061834:C:T	0	71061834	T	C
13	chr13:71061988:A:G	0	71061988	G	A
13	chr13:71062008:A:T	0	71062008	T	A
13	chr13:71062329:A:T	0	71062329	T	A
13	chr13:71062777:T:G	0	71062777	G	T
13	chr13:71062794:G:A	0	71062794	A	G
13	chr13:71062859:T:C	0	71062859	C	T
13	chr13:71062958:G:C	0	71062958	C	G
13	chr13:71063513:C:T	0	71063513	T	C
13	chr13:71063624:G:C	0	71063624	C	G
13	chr13:71064371:G:T	0	71064371	T	G
13	chr13:71064372:G:T	0	71064372	T	G
13	chr13:71064606:TAGCTGA:T	0	71064606	T	TAGCTGA
13	chr13:71064658:T:C	0	71064658	C	T
13	chr13:71064730:C:T	0	71064730	T	C
13	chr13:71065190:A:G	0	71065190	G	A
13	chr13:71065262:G:A	0	71065262	A	G
13	chr13:71065697:C:T	0	71065697	T	C
13	chr13:71066032:C:T	0	71066032	T	C
13	chr13:71066232:A:G	0	71066232	G	A
13	chr13:71066481:C:G	0	71066481	G	C
13	chr13:71066903:CT:C	0	71066903	C	CT
13	chr13:71067050:ATGG:A	0	71067050	A	ATGG
13	chr13:71067221:G:A	0	71067221	A	G
13	chr13:71067653:A:C	0	71067653	C	A
13	chr13:71068389:A:G	0	71068389	G	A
13	chr13:71068403:G:A	0	71068403	A	G
13	chr13:71068708:T:G	0	71068708	G	T
13	chr13:71068757:C:T	0	71068757	T	C
13	chr13:71069176:G:C	0	71069176	C	G
13	chr13:71069477:C:T	0	71069477	T	C
13	chr13:71070392:G:T	0	71070392	T	G
13	chr13:71070982:T:C	0	71070982	C	T
13	chr13:71071675:A:G	0	71071675	G	A
13	chr13:71071957:A:T	0	71071957	T	A
13	chr13:71072122:A:G	0	71072122	G	A
13	chr13:71072127:T:C	0	71072127	C	T
13	chr13:71073344:A:G	0	71073344	G	A
13	chr13:71073769:C:T	0	71073769	T	C
13	chr13:71073807:A:G	0	71073807	G	A
13	chr13:71074080:G:T	0	71074080	T	G
13	chr13:71074295:T:C	0	71074295	C	T
13	chr13:71074338:T:C	0	71074338	C	T
13	chr13:71074771:G:A	0	71074771	A	G
13	chr13:71075150:G:T	0	71075150	T	G
13	chr13:71075376:G:A	0	71075376	A	G
13	chr13:71075429:A:G	0	71075429	G	A
13	chr13:71075934:T:C	0	71075934	C	T
13	chr13:71076338:A:C	0	71076338	C	A
13	chr13:71076672:C:T	0	71076672	T	C
13	chr13:71076788:C:T	0	71076788	T	C
13	chr13:71076851:ATTAG:A	0	71076851	A	ATTAG
13	chr13:71077246:T:C	0	71077246	C	T
13	chr13:71077722:C:T	0	71077722	T	C
13	chr13:71077758:C:T	0	71077758	T	C
13	chr13:71078182:A:G	0	71078182	G	A
13	chr13:71078626:C:T	0	71078626	T	C
13	chr13:71079080:G:A	0	71079080	A	G
13	chr13:71079441:G:A	0	71079441	A	G
13	chr13:71080009:C:T	0	71080009	T	C
13	chr13:71080900:T:C	0	71080900	C	T
13	chr13:71081463:A:G	0	71081463	G	A
13	chr13:71081497:G:A	0	71081497	A	G
13	chr13:71082131:GA:G	0	71082131	G	GA
13	chr13:71082541:C:T	0	71082541	T	C
13	chr13:71082752:C:T	0	71082752	T	C
13	chr13:71082898:G:A	0	71082898	A	G
13	chr13:71083014:G:T	0	71083014	T	G
13	chr13:71083322:C:G	0	71083322	G	C
13	chr13:71083722:T:C	0	71083722	C	T
13	chr13:71084201:A:C	0	71084201	C	A
13	chr13:71084502:A:G	0	71084502	G	A
13	chr13:71084622:C:A	0	71084622	A	C
13	chr13:71084820:C:T	0	71084820	T	C
13	chr13:71085453:A:T	0	71085453	T	A
13	chr13:71085610:G:A	0	71085610	A	G
13	chr13:71085946:T:C	0	71085946	C	T
13	chr13:71086073:C:T	0	71086073	T	C
13	chr13:71086466:G:GT	0	71086466	GT	G
13	chr13:71086511:G:A	0	71086511	A	G
13	chr13:71087734:T:C	0	71087734	C	T
13	chr13:71087854:TTA:T	0	71087854	T	TTA
13	chr13:71087915:G:C	0	71087915	C	G
13	chr13:71088126:A:G	0	71088126	G	A
13	chr13:71088287:G:A	0	71088287	A	G
13	chr13:71089331:C:T	0	71089331	T	C
13	chr13:71090357:C:T	0	71090357	T	C
13	chr13:71091140:G:A	0	71091140	A	G
13	chr13:71091741:T:C	0	71091741	C	T
13	chr13:71092572:A:AC	0	71092572	AC	A
13	chr13:71092621:C:G	0	71092621	G	C
13	chr13:71092687:A:G	0	71092687	G	A
13	chr13:71095238:AT:A	0	71095238	A	AT
13	chr13:71095563:T:C	0	71095563	C	T
13	chr13:71096336:T:G	0	71096336	G	T
13	chr13:71096679:T:C	0	71096679	C	T
13	chr13:71097826:C:T	0	71097826	T	C
13	chr13:71097857:AAAG:A	0	71097857	A	AAAG
13	chr13:71098059:T:C	0	71098059	C	T
13	chr13:71098349:G:A	0	71098349	A	G
13	chr13:71099150:G:A	0	71099150	A	G
13	chr13:71099295:A:T	0	71099295	T	A
13	chr13:71099585:C:T	0	71099585	T	C
13	chr13:71099853:C:T	0	71099853	T	C
13	chr13:71101528:T:C	0	71101528	C	T
13	chr13:71101818:T:C	0	71101818	C	T
13	chr13:71102005:A:G	0	71102005	G	A
13	chr13:71102058:G:A	0	71102058	A	G
13	chr13:71102363:A:G	0	71102363	G	A
13	chr13:71102515:G:A	0	71102515	A	G
13	chr13:71102990:G:A	0	71102990	A	G
13	chr13:71103020:G:A	0	71103020	A	G
13	chr13:71104280:T:C	0	71104280	C	T
13	chr13:71104900:C:T	0	71104900	T	C
13	chr13:71105146:T:C	0	71105146	C	T
13	chr13:71106547:G:A	0	71106547	A	G
13	chr13:71106600:G:A	0	71106600	A	G
13	chr13:71106737:G:A	0	71106737	A	G
13	chr13:71107569:C:T	0	71107569	T	C
13	chr13:71107642:T:C	0	71107642	C	T
13	chr13:71107777:G:T	0	71107777	T	G
13	chr13:71108134:T:C	0	71108134	C	T
13	chr13:71108796:C:G	0	71108796	G	C
13	chr13:71108910:G:A	0	71108910	A	G
13	chr13:71110020:T:G	0	71110020	G	T
13	chr13:71111074:C:T	0	71111074	T	C
13	chr13:71111920:G:C	0	71111920	C	G
13	chr13:71112040:A:G	0	71112040	G	A
13	chr13:71112056:A:C	0	71112056	C	A
13	chr13:71113125:G:A	0	71113125	A	G
13	chr13:71113937:G:A	0	71113937	A	G
13	chr13:71114729:A:T	0	71114729	T	A
13	chr13:71114990:A:G	0	71114990	G	A
13	chr13:71115323:G:T	0	71115323	T	G
13	chr13:71115764:A:G	0	71115764	G	A
13	chr13:71116596:G:A	0	71116596	A	G
13	chr13:71116933:G:A	0	71116933	A	G
13	chr13:71117438:T:G	0	71117438	G	T
13	chr13:71118472:C:T	0	71118472	T	C
13	chr13:71118919:G:T	0	71118919	T	G
13	chr13:71120089:G:A	0	71120089	A	G
13	chr13:71120357:A:G	0	71120357	G	A
13	chr13:71121180:G:GA	0	71121180	GA	G
13	chr13:71122065:AGAG:A	0	71122065	A	AGAG
13	chr13:71122406:T:G	0	71122406	G	T
13	chr13:71123216:T:C	0	71123216	C	T
13	chr13:71123312:G:A	0	71123312	A	G
13	chr13:71123458:A:T	0	71123458	T	A
13	chr13:71124002:G:C	0	71124002	C	G
13	chr13:71124201:G:A	0	71124201	A	G
13	chr13:71124624:G:A	0	71124624	A	G
13	chr13:71124783:G:A	0	71124783	A	G
13	chr13:71125147:C:T	0	71125147	T	C
13	chr13:71125216:A:T	0	71125216	T	A
13	chr13:71125652:A:T	0	71125652	T	A
13	chr13:71125724:T:G	0	71125724	G	T
13	chr13:71126074:A:G	0	71126074	G	A
13	chr13:71126275:G:A	0	71126275	A	G
13	chr13:71128197:C:T	0	71128197	T	C
13	chr13:71128507:T:C	0	71128507	C	T
13	chr13:71128607:G:T	0	71128607	T	G
13	chr13:71128638:A:T	0	71128638	T	A
13	chr13:71128848:A:G	0	71128848	G	A
13	chr13:71128979:C:T	0	71128979	T	C
13	chr13:71129325:A:G	0	71129325	G	A
13	chr13:71129381:A:C	0	71129381	C	A
13	chr13:71129935:T:C	0	71129935	C	T
13	chr13:71130314:G:A	0	71130314	A	G
13	chr13:71130611:T:C	0	71130611	C	T
13	chr13:71130700:AT:A	0	71130700	A	AT
13	chr13:71130772:TA:T	0	71130772	T	TA
13	chr13:71131048:C:T	0	71131048	T	C
13	chr13:71131886:A:G	0	71131886	G	A
13	chr13:71132394:T:G	0	71132394	G	T
13	chr13:71132887:G:A	0	71132887	A	G
13	chr13:71133190:T:C	0	71133190	C	T
13	chr13:71133317:A:G	0	71133317	G	A
13	chr13:71133558:G:A	0	71133558	A	G
13	chr13:71133643:G:A	0	71133643	A	G
13	chr13:71133704:G:A	0	71133704	A	G
13	chr13:71133900:C:A	0	71133900	A	C
13	chr13:71134226:G:C	0	71134226	C	G
13	chr13:71134227:A:G	0	71134227	G	A
13	chr13:71134552:G:A	0	71134552	A	G
13	chr13:71134559:G:A	0	71134559	A	G
13	chr13:71137479:T:C	0	71137479	C	T
13	chr13:71137883:A:G	0	71137883	G	A
13	chr13:71137921:G:A	0	71137921	A	G
13	chr13:71138244:G:A	0	71138244	A	G
13	chr13:71138453:AT:A	0	71138453	A	AT
13	chr13:71138987:G:A	0	71138987	A	G
13	chr13:71139403:A:G	0	71139403	G	A
13	chr13:71139749:A:G	0	71139749	G	A
13	chr13:71140219:A:G	0	71140219	G	A
13	chr13:71140959:A:T	0	71140959	T	A
13	chr13:71141047:A:G	0	71141047	G	A
13	chr13:71141260:G:T	0	71141260	T	G
13	chr13:71143215:T:C	0	71143215	C	T
13	chr13:71143876:G:C	0	71143876	C	G
13	chr13:71144119:T:C	0	71144119	C	T
13	chr13:71144577:A:G	0	71144577	G	A
13	chr13:71145033:T:C	0	71145033	C	T
13	chr13:71146630:C:T	0	71146630	T	C
13	chr13:71147943:G:A	0	71147943	A	G
13	chr13:71148115:G:A	0	71148115	A	G
13	chr13:71148461:T:A	0	71148461	A	T
13	chr13:71149151:C:T	0	71149151	T	C
13	chr13:71149801:C:A	0	71149801	A	C
13	chr13:71149898:C:T	0	71149898	T	C
13	chr13:71149993:A:G	0	71149993	G	A
13	chr13:71150092:G:A	0	71150092	A	G
13	chr13:71150968:T:C	0	71150968	C	T
13	chr13:71151393:A:G	0	71151393	G	A
13	chr13:71151671:G:A	0	71151671	A	G
13	chr13:71151950:A:T	0	71151950	T	A
13	chr13:71152047:TG:T	0	71152047	T	TG
13	chr13:71152342:G:A	0	71152342	A	G
13	chr13:71153553:T:C	0	71153553	C	T
13	chr13:71153585:C:T	0	71153585	T	C
13	chr13:71153615:A:G	0	71153615	G	A
13	chr13:71154188:T:C	0	71154188	C	T
13	chr13:71154515:C:T	0	71154515	T	C
13	chr13:71154876:T:C	0	71154876	C	T
13	chr13:71155695:T:C	0	71155695	C	T
13	chr13:71155923:T:A	0	71155923	A	T
13	chr13:71156273:A:G	0	71156273	G	A
13	chr13:71157300:CA:C	0	71157300	C	CA
13	chr13:71157324:A:C	0	71157324	C	A
13	chr13:71157772:T:C	0	71157772	C	T
13	chr13:71158126:T:C	0	71158126	C	T
13	chr13:71158330:A:T	0	71158330	T	A
13	chr13:71160094:T:C	0	71160094	C	T
13	chr13:71161037:A:T	0	71161037	T	A
13	chr13:71162216:T:C	0	71162216	C	T
```
